## Supplementary material for "Characterization of shared and ancestry-specific signals driving complex traits using multi-ancestry fine-mapping": s1_data.bim

```
2	chr2:232856055:C:A	0	232856055	A	C
2	chr2:232857383:C:T	0	232857383	T	C
2	chr2:232858472:G:A	0	232858472	A	G
2	chr2:232859826:A:G	0	232859826	G	A
2	chr2:232860125:A:G	0	232860125	G	A
2	chr2:232860654:G:A	0	232860654	A	G
2	chr2:232860773:C:A	0	232860773	A	C
2	chr2:232861444:A:G	0	232861444	G	A
2	chr2:232861594:A:G	0	232861594	G	A
2	chr2:232861880:C:T	0	232861880	T	C
2	chr2:232862126:G:A	0	232862126	A	G
2	chr2:232862316:T:G	0	232862316	G	T
2	chr2:232862361:C:T	0	232862361	T	C
2	chr2:232862607:A:G	0	232862607	G	A
2	chr2:232863610:AAAT:A	0	232863610	A	AAAT
2	chr2:232865642:GT:G	0	232865642	G	GT
2	chr2:232865776:A:G	0	232865776	G	A
2	chr2:232866776:C:T	0	232866776	T	C
2	chr2:232867651:C:T	0	232867651	T	C
2	chr2:232868434:G:A	0	232868434	A	G
2	chr2:232868642:A:G	0	232868642	G	A
2	chr2:232869373:G:A	0	232869373	A	G
2	chr2:232870833:T:C	0	232870833	C	T
2	chr2:232870983:C:T	0	232870983	T	C
2	chr2:232870999:G:A	0	232870999	A	G
2	chr2:232871534:C:T	0	232871534	T	C
2	chr2:232871639:G:A	0	232871639	A	G
2	chr2:232873321:AG:A	0	232873321	A	AG
2	chr2:232873579:C:G	0	232873579	G	C
2	chr2:232874261:G:A	0	232874261	A	G
2	chr2:232874968:T:C	0	232874968	C	T
2	chr2:232875517:A:G	0	232875517	G	A
2	chr2:232876546:G:C	0	232876546	C	G
2	chr2:232878399:A:G	0	232878399	G	A
2	chr2:232878822:G:C	0	232878822	C	G
2	chr2:232879084:C:T	0	232879084	T	C
2	chr2:232879768:T:G	0	232879768	G	T
2	chr2:232879976:G:GC	0	232879976	GC	G
2	chr2:232880046:G:A	0	232880046	A	G
2	chr2:232880562:T:C	0	232880562	C	T
2	chr2:232880685:G:A	0	232880685	A	G
2	chr2:232882305:A:G	0	232882305	G	A
2	chr2:232882502:T:G	0	232882502	G	T
2	chr2:232882684:G:A	0	232882684	A	G
2	chr2:232883702:T:G	0	232883702	G	T
2	chr2:232883777:A:C	0	232883777	C	A
2	chr2:232884968:T:G	0	232884968	G	T
2	chr2:232885204:G:A	0	232885204	A	G
2	chr2:232885364:C:T	0	232885364	T	C
2	chr2:232885917:C:G	0	232885917	G	C
2	chr2:232885957:A:G	0	232885957	G	A
2	chr2:232886034:G:A	0	232886034	A	G
2	chr2:232886123:GTGTATATGCAGTGTGTGC:G	0	232886123	G	GTGTATATGCAGTGTGTGC
2	chr2:232886624:A:T	0	232886624	T	A
2	chr2:232886667:A:G	0	232886667	G	A
2	chr2:232887386:A:G	0	232887386	G	A
2	chr2:232887611:A:G	0	232887611	G	A
2	chr2:232887835:A:G	0	232887835	G	A
2	chr2:232887929:A:T	0	232887929	T	A
2	chr2:232888412:A:G	0	232888412	G	A
2	chr2:232888457:T:C	0	232888457	C	T
2	chr2:232888512:C:T	0	232888512	T	C
2	chr2:232888630:G:A	0	232888630	A	G
2	chr2:232889588:A:G	0	232889588	G	A
2	chr2:232889654:C:T	0	232889654	T	C
2	chr2:232890577:G:A	0	232890577	A	G
2	chr2:232891239:A:G	0	232891239	G	A
2	chr2:232892269:C:T	0	232892269	T	C
2	chr2:232892525:C:T	0	232892525	T	C
2	chr2:232892733:C:T	0	232892733	T	C
2	chr2:232892969:G:A	0	232892969	A	G
2	chr2:232893150:T:C	0	232893150	C	T
2	chr2:232894174:G:T	0	232894174	T	G
2	chr2:232894652:G:C	0	232894652	C	G
2	chr2:232894940:T:A	0	232894940	A	T
2	chr2:232894985:G:C	0	232894985	C	G
2	chr2:232895403:T:C	0	232895403	C	T
2	chr2:232895809:T:C	0	232895809	C	T
2	chr2:232896285:G:A	0	232896285	A	G
2	chr2:232897241:C:T	0	232897241	T	C
2	chr2:232898071:TC:T	0	232898071	T	TC
2	chr2:232898354:C:G	0	232898354	G	C
2	chr2:232898652:C:T	0	232898652	T	C
2	chr2:232899041:GGTGTGGAT:G	0	232899041	G	GGTGTGGAT
2	chr2:232901138:A:G	0	232901138	G	A
2	chr2:232901143:C:T	0	232901143	T	C
2	chr2:232901306:G:A	0	232901306	A	G
2	chr2:232901387:G:A	0	232901387	A	G
2	chr2:232901818:G:A	0	232901818	A	G
2	chr2:232902327:A:G	0	232902327	G	A
2	chr2:232902605:C:T	0	232902605	T	C
2	chr2:232904078:G:A	0	232904078	A	G
2	chr2:232904614:G:A	0	232904614	A	G
2	chr2:232905434:C:T	0	232905434	T	C
2	chr2:232906709:T:G	0	232906709	G	T
2	chr2:232907590:C:T	0	232907590	T	C
2	chr2:232907930:A:G	0	232907930	G	A
2	chr2:232908288:T:G	0	232908288	G	T
2	chr2:232909387:T:C	0	232909387	C	T
2	chr2:232909473:G:A	0	232909473	A	G
2	chr2:232910118:T:C	0	232910118	C	T
2	chr2:232911318:CTTG:C	0	232911318	C	CTTG
2	chr2:232912494:C:T	0	232912494	T	C
2	chr2:232913149:C:T	0	232913149	T	C
2	chr2:232913187:C:T	0	232913187	T	C
2	chr2:232913311:C:T	0	232913311	T	C
2	chr2:232913646:C:T	0	232913646	T	C
2	chr2:232913884:C:T	0	232913884	T	C
2	chr2:232914186:A:G	0	232914186	G	A
2	chr2:232915237:TA:T	0	232915237	T	TA
2	chr2:232915476:C:T	0	232915476	T	C
2	chr2:232915534:G:A	0	232915534	A	G
2	chr2:232916372:G:A	0	232916372	A	G
2	chr2:232916857:G:A	0	232916857	A	G
2	chr2:232917154:T:A	0	232917154	A	T
2	chr2:232917451:G:A	0	232917451	A	G
2	chr2:232917723:C:T	0	232917723	T	C
2	chr2:232917823:G:A	0	232917823	A	G
2	chr2:232918103:T:C	0	232918103	C	T
2	chr2:232918325:T:G	0	232918325	G	T
2	chr2:232918558:C:G	0	232918558	G	C
2	chr2:232918636:T:G	0	232918636	G	T
2	chr2:232919908:G:A	0	232919908	A	G
2	chr2:232920008:T:C	0	232920008	C	T
2	chr2:232920305:G:A	0	232920305	A	G
2	chr2:232922927:G:A	0	232922927	A	G
2	chr2:232923640:C:T	0	232923640	T	C
2	chr2:232924024:A:G	0	232924024	G	A
2	chr2:232924152:A:G	0	232924152	G	A
2	chr2:232924179:G:A	0	232924179	A	G
2	chr2:232924287:C:T	0	232924287	T	C
2	chr2:232924366:C:T	0	232924366	T	C
2	chr2:232924385:G:A	0	232924385	A	G
2	chr2:232924585:T:G	0	232924585	G	T
2	chr2:232924760:G:T	0	232924760	T	G
2	chr2:232925054:G:A	0	232925054	A	G
2	chr2:232925579:C:G	0	232925579	G	C
2	chr2:232925737:G:A	0	232925737	A	G
2	chr2:232925765:A:G	0	232925765	G	A
2	chr2:232925813:G:T	0	232925813	T	G
2	chr2:232926201:A:G	0	232926201	G	A
2	chr2:232926680:T:C	0	232926680	C	T
2	chr2:232926938:G:T	0	232926938	T	G
2	chr2:232927278:T:A	0	232927278	A	T
2	chr2:232927497:G:A	0	232927497	A	G
2	chr2:232927529:A:G	0	232927529	G	A
2	chr2:232927715:C:T	0	232927715	T	C
2	chr2:232927855:G:A	0	232927855	A	G
2	chr2:232928253:G:T	0	232928253	T	G
2	chr2:232928262:C:A	0	232928262	A	C
2	chr2:232928393:T:G	0	232928393	G	T
2	chr2:232928501:T:C	0	232928501	C	T
2	chr2:232928807:A:G	0	232928807	G	A
2	chr2:232928844:C:T	0	232928844	T	C
2	chr2:232928954:C:T	0	232928954	T	C
2	chr2:232929026:C:T	0	232929026	T	C
2	chr2:232930111:C:T	0	232930111	T	C
2	chr2:232930546:T:A	0	232930546	A	T
2	chr2:232930724:C:T	0	232930724	T	C
2	chr2:232930763:C:T	0	232930763	T	C
2	chr2:232930826:C:T	0	232930826	T	C
2	chr2:232930866:A:T	0	232930866	T	A
2	chr2:232931542:G:A	0	232931542	A	G
2	chr2:232933445:G:A	0	232933445	A	G
2	chr2:232934199:G:A	0	232934199	A	G
2	chr2:232934690:G:A	0	232934690	A	G
2	chr2:232934923:A:T	0	232934923	T	A
2	chr2:232935026:T:G	0	232935026	G	T
2	chr2:232935832:C:CT	0	232935832	CT	C
2	chr2:232936646:A:G	0	232936646	G	A
2	chr2:232937828:T:C	0	232937828	C	T
2	chr2:232937875:A:G	0	232937875	G	A
2	chr2:232938446:T:C	0	232938446	C	T
2	chr2:232938498:T:C	0	232938498	C	T
2	chr2:232939620:A:T	0	232939620	T	A
2	chr2:232940348:C:T	0	232940348	T	C
2	chr2:232940570:CAG:C	0	232940570	C	CAG
2	chr2:232941102:G:A	0	232941102	A	G
2	chr2:232941319:T:TC	0	232941319	TC	T
2	chr2:232941522:T:G	0	232941522	G	T
2	chr2:232941587:G:A	0	232941587	A	G
2	chr2:232941937:T:TCCCTTTTCCAGAAATTC	0	232941937	TCCCTTTTCCAGAAATTC	T
2	chr2:232942061:C:A	0	232942061	A	C
2	chr2:232942255:T:C	0	232942255	C	T
2	chr2:232942608:A:G	0	232942608	G	A
2	chr2:232943709:T:A	0	232943709	A	T
2	chr2:232943731:G:A	0	232943731	A	G
2	chr2:232944181:C:A	0	232944181	A	C
2	chr2:232944533:A:C	0	232944533	C	A
2	chr2:232944534:A:C	0	232944534	C	A
2	chr2:232944912:G:A	0	232944912	A	G
2	chr2:232945288:C:T	0	232945288	T	C
2	chr2:232945587:A:G	0	232945587	G	A
2	chr2:232945610:G:A	0	232945610	A	G
2	chr2:232945858:A:C	0	232945858	C	A
2	chr2:232945963:T:A	0	232945963	A	T
2	chr2:232946149:T:C	0	232946149	C	T
2	chr2:232946158:G:A	0	232946158	A	G
2	chr2:232946196:T:C	0	232946196	C	T
2	chr2:232946341:C:T	0	232946341	T	C
2	chr2:232946552:T:C	0	232946552	C	T
2	chr2:232947922:C:T	0	232947922	T	C
2	chr2:232948046:G:A	0	232948046	A	G
2	chr2:232948592:G:A	0	232948592	A	G
2	chr2:232948879:G:A	0	232948879	A	G
2	chr2:232949199:T:C	0	232949199	C	T
2	chr2:232949758:T:TG	0	232949758	TG	T
2	chr2:232950168:C:A	0	232950168	A	C
2	chr2:232950643:C:T	0	232950643	T	C
2	chr2:232951139:G:A	0	232951139	A	G
2	chr2:232951794:C:T	0	232951794	T	C
2	chr2:232953371:GAGAGA:G	0	232953371	G	GAGAGA
2	chr2:232953621:G:A	0	232953621	A	G
2	chr2:232953921:G:A	0	232953921	A	G
2	chr2:232954049:G:A	0	232954049	A	G
2	chr2:232954213:G:T	0	232954213	T	G
2	chr2:232954505:C:T	0	232954505	T	C
2	chr2:232955171:G:A	0	232955171	A	G
2	chr2:232955391:T:C	0	232955391	C	T
2	chr2:232955636:A:C	0	232955636	C	A
2	chr2:232956420:GT:G	0	232956420	G	GT
2	chr2:232956858:A:G	0	232956858	G	A
2	chr2:232956905:G:A	0	232956905	A	G
2	chr2:232957574:C:T	0	232957574	T	C
2	chr2:232957603:G:A	0	232957603	A	G
2	chr2:232957726:G:T	0	232957726	T	G
2	chr2:232958389:C:T	0	232958389	T	C
2	chr2:232958444:T:C	0	232958444	C	T
2	chr2:232958475:C:T	0	232958475	T	C
2	chr2:232958985:A:G	0	232958985	G	A
2	chr2:232959140:C:T	0	232959140	T	C
2	chr2:232959406:A:G	0	232959406	G	A
2	chr2:232959493:T:C	0	232959493	C	T
2	chr2:232959913:T:C	0	232959913	C	T
2	chr2:232960029:A:G	0	232960029	G	A
2	chr2:232960142:T:G	0	232960142	G	T
2	chr2:232960150:T:C	0	232960150	C	T
2	chr2:232960160:A:C	0	232960160	C	A
2	chr2:232960200:C:T	0	232960200	T	C
2	chr2:232960231:G:A	0	232960231	A	G
2	chr2:232960453:C:T	0	232960453	T	C
2	chr2:232960454:G:A	0	232960454	A	G
2	chr2:232960496:A:G	0	232960496	G	A
2	chr2:232960561:A:G	0	232960561	G	A
2	chr2:232961006:T:C	0	232961006	C	T
2	chr2:232961237:C:T	0	232961237	T	C
2	chr2:232961325:A:G	0	232961325	G	A
2	chr2:232961916:G:A	0	232961916	A	G
2	chr2:232962077:T:C	0	232962077	C	T
2	chr2:232962147:T:C	0	232962147	C	T
2	chr2:232962230:G:A	0	232962230	A	G
2	chr2:232962556:G:A	0	232962556	A	G
2	chr2:232962763:A:G	0	232962763	G	A
2	chr2:232962772:A:C	0	232962772	C	A
2	chr2:232962855:T:C	0	232962855	C	T
2	chr2:232964420:C:T	0	232964420	T	C
2	chr2:232964643:T:G	0	232964643	G	T
2	chr2:232965529:G:A	0	232965529	A	G
2	chr2:232966087:C:T	0	232966087	T	C
2	chr2:232966240:G:A	0	232966240	A	G
2	chr2:232966768:C:T	0	232966768	T	C
2	chr2:232967018:C:T	0	232967018	T	C
2	chr2:232967110:C:T	0	232967110	T	C
2	chr2:232967493:C:CTGTA	0	232967493	CTGTA	C
2	chr2:232967495:G:A	0	232967495	A	G
2	chr2:232967620:G:A	0	232967620	A	G
2	chr2:232968433:T:C	0	232968433	C	T
2	chr2:232968468:T:C	0	232968468	C	T
2	chr2:232968626:G:A	0	232968626	A	G
2	chr2:232968870:G:T	0	232968870	T	G
2	chr2:232969064:A:G	0	232969064	G	A
2	chr2:232969333:A:C	0	232969333	C	A
2	chr2:232969340:G:C	0	232969340	C	G
2	chr2:232969601:C:T	0	232969601	T	C
2	chr2:232969728:T:G	0	232969728	G	T
2	chr2:232969743:C:G	0	232969743	G	C
2	chr2:232969936:T:C	0	232969936	C	T
2	chr2:232970074:TA:T	0	232970074	T	TA
2	chr2:232970096:A:G	0	232970096	G	A
2	chr2:232970110:T:C	0	232970110	C	T
2	chr2:232970378:T:C	0	232970378	C	T
2	chr2:232970440:A:C	0	232970440	C	A
2	chr2:232970689:C:T	0	232970689	T	C
2	chr2:232971328:G:A	0	232971328	A	G
2	chr2:232971355:G:A	0	232971355	A	G
2	chr2:232972015:A:G	0	232972015	G	A
2	chr2:232972541:T:C	0	232972541	C	T
2	chr2:232973036:T:C	0	232973036	C	T
2	chr2:232973046:T:A	0	232973046	A	T
2	chr2:232973318:T:C	0	232973318	C	T
2	chr2:232973358:C:T	0	232973358	T	C
2	chr2:232973564:T:A	0	232973564	A	T
2	chr2:232973586:A:G	0	232973586	G	A
2	chr2:232973737:A:G	0	232973737	G	A
2	chr2:232974005:C:T	0	232974005	T	C
2	chr2:232974092:C:T	0	232974092	T	C
2	chr2:232974108:G:A	0	232974108	A	G
2	chr2:232974342:C:T	0	232974342	T	C
2	chr2:232974464:G:A	0	232974464	A	G
2	chr2:232974529:C:T	0	232974529	T	C
2	chr2:232975000:A:C	0	232975000	C	A
2	chr2:232975113:C:T	0	232975113	T	C
2	chr2:232975353:A:G	0	232975353	G	A
2	chr2:232975817:A:C	0	232975817	C	A
2	chr2:232975972:G:A	0	232975972	A	G
2	chr2:232976453:C:T	0	232976453	T	C
2	chr2:232976590:G:A	0	232976590	A	G
2	chr2:232976656:A:G	0	232976656	G	A
2	chr2:232976845:C:T	0	232976845	T	C
2	chr2:232976990:A:G	0	232976990	G	A
2	chr2:232977339:A:G	0	232977339	G	A
2	chr2:232977373:A:G	0	232977373	G	A
2	chr2:232977512:T:C	0	232977512	C	T
2	chr2:232977606:A:G	0	232977606	G	A
2	chr2:232977714:C:T	0	232977714	T	C
2	chr2:232977803:T:C	0	232977803	C	T
2	chr2:232978017:C:T	0	232978017	T	C
2	chr2:232978237:G:A	0	232978237	A	G
2	chr2:232979116:T:C	0	232979116	C	T
2	chr2:232980440:C:T	0	232980440	T	C
2	chr2:232980560:G:A	0	232980560	A	G
2	chr2:232981002:C:T	0	232981002	T	C
2	chr2:232981507:C:T	0	232981507	T	C
2	chr2:232982170:A:C	0	232982170	C	A
2	chr2:232982616:C:T	0	232982616	T	C
2	chr2:232983094:C:T	0	232983094	T	C
2	chr2:232983674:T:C	0	232983674	C	T
2	chr2:232983925:T:C	0	232983925	C	T
2	chr2:232984941:C:T	0	232984941	T	C
2	chr2:232985749:C:T	0	232985749	T	C
2	chr2:232986171:C:T	0	232986171	T	C
2	chr2:232986298:A:G	0	232986298	G	A
2	chr2:232986784:A:G	0	232986784	G	A
2	chr2:232987057:C:T	0	232987057	T	C
2	chr2:232987176:C:T	0	232987176	T	C
2	chr2:232987494:G:A	0	232987494	A	G
2	chr2:232987591:G:A	0	232987591	A	G
2	chr2:232988232:T:G	0	232988232	G	T
2	chr2:232988552:A:G	0	232988552	G	A
2	chr2:232988743:C:T	0	232988743	T	C
2	chr2:232989064:G:A	0	232989064	A	G
2	chr2:232989241:A:G	0	232989241	G	A
2	chr2:232989261:A:T	0	232989261	T	A
2	chr2:232989531:A:G	0	232989531	G	A
2	chr2:232989687:G:A	0	232989687	A	G
2	chr2:232990751:G:A	0	232990751	A	G
2	chr2:232991034:AC:A	0	232991034	A	AC
2	chr2:232991340:G:GT	0	232991340	GT	G
2	chr2:232991639:A:G	0	232991639	G	A
2	chr2:232992789:C:T	0	232992789	T	C
2	chr2:232992943:T:C	0	232992943	C	T
2	chr2:232993926:C:T	0	232993926	T	C
2	chr2:232994205:A:G	0	232994205	G	A
2	chr2:232995806:C:T	0	232995806	T	C
2	chr2:232995825:T:C	0	232995825	C	T
2	chr2:232996064:A:G	0	232996064	G	A
2	chr2:232996430:G:C	0	232996430	C	G
2	chr2:232996444:C:T	0	232996444	T	C
2	chr2:232996447:T:A	0	232996447	A	T
2	chr2:232997521:A:G	0	232997521	G	A
2	chr2:232997762:T:C	0	232997762	C	T
2	chr2:232997949:T:C	0	232997949	C	T
2	chr2:232998280:A:C	0	232998280	C	A
2	chr2:232998714:T:C	0	232998714	C	T
2	chr2:232998839:C:T	0	232998839	T	C
2	chr2:232998881:T:C	0	232998881	C	T
2	chr2:232999747:C:T	0	232999747	T	C
2	chr2:232999787:G:A	0	232999787	A	G
2	chr2:233000592:G:C	0	233000592	C	G
2	chr2:233000772:A:C	0	233000772	C	A
2	chr2:233001061:C:T	0	233001061	T	C
2	chr2:233001313:G:A	0	233001313	A	G
2	chr2:233001319:C:G	0	233001319	G	C
2	chr2:233002292:G:C	0	233002292	C	G
2	chr2:233003169:G:A	0	233003169	A	G
2	chr2:233003968:A:G	0	233003968	G	A
2	chr2:233004078:C:A	0	233004078	A	C
2	chr2:233004969:AC:A	0	233004969	A	AC
2	chr2:233005656:G:C	0	233005656	C	G
2	chr2:233006757:A:C	0	233006757	C	A
2	chr2:233006909:A:G	0	233006909	G	A
2	chr2:233007339:A:G	0	233007339	G	A
2	chr2:233007390:C:T	0	233007390	T	C
2	chr2:233007698:T:C	0	233007698	C	T
2	chr2:233009159:C:T	0	233009159	T	C
2	chr2:233009689:T:C	0	233009689	C	T
2	chr2:233009759:T:C	0	233009759	C	T
2	chr2:233010948:A:G	0	233010948	G	A
2	chr2:233011006:C:T	0	233011006	T	C
2	chr2:233011134:G:A	0	233011134	A	G
2	chr2:233011265:G:A	0	233011265	A	G
2	chr2:233012355:T:C	0	233012355	C	T
2	chr2:233014356:G:A	0	233014356	A	G
2	chr2:233015561:A:G	0	233015561	G	A
2	chr2:233015798:A:G	0	233015798	G	A
2	chr2:233015899:G:A	0	233015899	A	G
2	chr2:233016568:T:C	0	233016568	C	T
2	chr2:233016920:G:C	0	233016920	C	G
2	chr2:233016985:A:G	0	233016985	G	A
2	chr2:233017783:A:G	0	233017783	G	A
2	chr2:233018002:T:C	0	233018002	C	T
2	chr2:233018423:G:A	0	233018423	A	G
2	chr2:233018609:C:T	0	233018609	T	C
2	chr2:233018948:C:T	0	233018948	T	C
2	chr2:233018958:T:C	0	233018958	C	T
2	chr2:233018993:T:G	0	233018993	G	T
2	chr2:233019516:A:G	0	233019516	G	A
2	chr2:233020716:T:C	0	233020716	C	T
2	chr2:233020785:C:T	0	233020785	T	C
2	chr2:233020952:A:G	0	233020952	G	A
2	chr2:233022022:G:A	0	233022022	A	G
2	chr2:233022568:G:A	0	233022568	A	G
2	chr2:233023317:C:T	0	233023317	T	C
2	chr2:233024364:C:T	0	233024364	T	C
2	chr2:233024395:A:G	0	233024395	G	A
2	chr2:233024853:G:A	0	233024853	A	G
2	chr2:233024866:T:C	0	233024866	C	T
2	chr2:233025378:T:C	0	233025378	C	T
2	chr2:233025856:C:T	0	233025856	T	C
2	chr2:233026160:T:C	0	233026160	C	T
2	chr2:233026454:G:A	0	233026454	A	G
2	chr2:233026505:T:C	0	233026505	C	T
2	chr2:233026633:C:T	0	233026633	T	C
2	chr2:233027159:C:G	0	233027159	G	C
2	chr2:233027297:G:A	0	233027297	A	G
2	chr2:233027660:G:C	0	233027660	C	G
2	chr2:233027701:C:T	0	233027701	T	C
2	chr2:233027812:C:T	0	233027812	T	C
2	chr2:233028111:T:A	0	233028111	A	T
2	chr2:233028201:G:T	0	233028201	T	G
2	chr2:233028533:C:T	0	233028533	T	C
2	chr2:233029249:A:G	0	233029249	G	A
2	chr2:233029285:TTTCACCGTTTTAGC:T	0	233029285	T	TTTCACCGTTTTAGC
2	chr2:233029336:T:C	0	233029336	C	T
2	chr2:233029888:C:A	0	233029888	A	C
2	chr2:233029915:C:T	0	233029915	T	C
2	chr2:233031788:C:T	0	233031788	T	C
2	chr2:233033707:C:G	0	233033707	G	C
2	chr2:233034416:C:A	0	233034416	A	C
2	chr2:233034667:C:T	0	233034667	T	C
2	chr2:233036144:G:T	0	233036144	T	G
2	chr2:233036147:G:A	0	233036147	A	G
2	chr2:233039549:C:T	0	233039549	T	C
2	chr2:233040292:C:T	0	233040292	T	C
2	chr2:233040692:G:T	0	233040692	T	G
2	chr2:233040780:T:C	0	233040780	C	T
2	chr2:233041094:T:C	0	233041094	C	T
2	chr2:233041296:G:A	0	233041296	A	G
2	chr2:233041641:G:A	0	233041641	A	G
2	chr2:233043047:G:A	0	233043047	A	G
2	chr2:233043614:G:A	0	233043614	A	G
2	chr2:233044838:T:C	0	233044838	C	T
2	chr2:233045408:A:G	0	233045408	G	A
2	chr2:233046389:C:A	0	233046389	A	C
2	chr2:233046830:T:C	0	233046830	C	T
2	chr2:233046832:A:G	0	233046832	G	A
2	chr2:233048045:C:T	0	233048045	T	C
2	chr2:233048187:A:G	0	233048187	G	A
2	chr2:233048258:G:A	0	233048258	A	G
2	chr2:233048645:G:A	0	233048645	A	G
2	chr2:233049237:C:T	0	233049237	T	C
2	chr2:233049859:G:A	0	233049859	A	G
2	chr2:233050421:G:A	0	233050421	A	G
2	chr2:233050825:C:T	0	233050825	T	C
2	chr2:233050933:A:G	0	233050933	G	A
2	chr2:233051083:C:T	0	233051083	T	C
2	chr2:233051181:G:A	0	233051181	A	G
2	chr2:233051766:G:A	0	233051766	A	G
2	chr2:233052255:A:C	0	233052255	C	A
2	chr2:233054771:A:T	0	233054771	T	A
2	chr2:233057449:T:C	0	233057449	C	T
2	chr2:233057947:A:G	0	233057947	G	A
2	chr2:233058100:G:A	0	233058100	A	G
2	chr2:233058863:A:G	0	233058863	G	A
2	chr2:233059299:A:G	0	233059299	G	A
2	chr2:233059871:A:G	0	233059871	G	A
2	chr2:233060213:C:T	0	233060213	T	C
2	chr2:233060456:G:A	0	233060456	A	G
2	chr2:233060781:A:G	0	233060781	G	A
2	chr2:233061472:G:A	0	233061472	A	G
2	chr2:233061491:G:A	0	233061491	A	G
2	chr2:233061564:T:C	0	233061564	C	T
2	chr2:233064066:T:C	0	233064066	C	T
2	chr2:233064573:T:C	0	233064573	C	T
2	chr2:233064800:T:C	0	233064800	C	T
2	chr2:233064835:G:A	0	233064835	A	G
2	chr2:233065265:G:A	0	233065265	A	G
2	chr2:233065867:A:G	0	233065867	G	A
2	chr2:233066203:C:T	0	233066203	T	C
2	chr2:233066751:C:T	0	233066751	T	C
2	chr2:233066852:C:T	0	233066852	T	C
2	chr2:233066867:T:C	0	233066867	C	T
2	chr2:233066892:C:T	0	233066892	T	C
2	chr2:233066931:T:C	0	233066931	C	T
2	chr2:233066936:C:T	0	233066936	T	C
2	chr2:233066962:G:A	0	233066962	A	G
2	chr2:233066996:C:T	0	233066996	T	C
2	chr2:233067111:A:G	0	233067111	G	A
2	chr2:233067376:C:T	0	233067376	T	C
2	chr2:233067380:T:C	0	233067380	C	T
2	chr2:233067650:T:C	0	233067650	C	T
2	chr2:233067740:G:A	0	233067740	A	G
2	chr2:233067779:C:T	0	233067779	T	C
2	chr2:233067853:T:C	0	233067853	C	T
2	chr2:233067904:A:G	0	233067904	G	A
2	chr2:233067911:C:T	0	233067911	T	C
2	chr2:233067948:T:G	0	233067948	G	T
2	chr2:233068093:A:C	0	233068093	C	A
2	chr2:233068155:T:C	0	233068155	C	T
2	chr2:233068193:C:G	0	233068193	G	C
2	chr2:233068242:A:G	0	233068242	G	A
2	chr2:233068367:A:G	0	233068367	G	A
2	chr2:233068412:G:A	0	233068412	A	G
2	chr2:233068709:A:G	0	233068709	G	A
2	chr2:233068717:G:A	0	233068717	A	G
2	chr2:233068755:T:C	0	233068755	C	T
2	chr2:233068979:G:A	0	233068979	A	G
2	chr2:233068991:AG:A	0	233068991	A	AG
2	chr2:233069095:C:T	0	233069095	T	C
2	chr2:233069136:G:A	0	233069136	A	G
2	chr2:233069888:G:A	0	233069888	A	G
2	chr2:233070106:A:G	0	233070106	G	A
2	chr2:233070289:T:C	0	233070289	C	T
2	chr2:233070456:TTC:T	0	233070456	T	TTC
2	chr2:233070466:T:A	0	233070466	A	T
2	chr2:233070472:T:A	0	233070472	A	T
2	chr2:233070480:A:G	0	233070480	G	A
2	chr2:233070781:C:T	0	233070781	T	C
2	chr2:233070906:T:C	0	233070906	C	T
2	chr2:233071115:G:A	0	233071115	A	G
2	chr2:233071515:A:G	0	233071515	G	A
2	chr2:233073186:G:A	0	233073186	A	G
2	chr2:233073966:C:T	0	233073966	T	C
2	chr2:233074069:A:C	0	233074069	C	A
2	chr2:233074283:C:T	0	233074283	T	C
2	chr2:233074633:G:T	0	233074633	T	G
2	chr2:233074905:T:C	0	233074905	C	T
2	chr2:233075315:C:T	0	233075315	T	C
2	chr2:233075619:A:G	0	233075619	G	A
2	chr2:233076678:A:G	0	233076678	G	A
2	chr2:233077426:C:T	0	233077426	T	C
2	chr2:233077989:G:A	0	233077989	A	G
2	chr2:233078023:T:C	0	233078023	C	T
2	chr2:233078637:G:A	0	233078637	A	G
2	chr2:233078998:G:C	0	233078998	C	G
2	chr2:233079600:C:T	0	233079600	T	C
2	chr2:233079758:G:A	0	233079758	A	G
2	chr2:233079966:G:A	0	233079966	A	G
2	chr2:233080610:T:G	0	233080610	G	T
2	chr2:233080611:T:C	0	233080611	C	T
2	chr2:233080834:T:C	0	233080834	C	T
2	chr2:233080855:C:T	0	233080855	T	C
2	chr2:233080905:C:T	0	233080905	T	C
2	chr2:233081790:A:G	0	233081790	G	A
2	chr2:233082226:T:A	0	233082226	A	T
2	chr2:233082227:C:T	0	233082227	T	C
2	chr2:233084107:T:G	0	233084107	G	T
2	chr2:233084545:G:A	0	233084545	A	G
2	chr2:233085243:G:A	0	233085243	A	G
2	chr2:233085555:C:A	0	233085555	A	C
2	chr2:233086022:G:A	0	233086022	A	G
2	chr2:233086667:T:TG	0	233086667	TG	T
2	chr2:233088746:C:T	0	233088746	T	C
2	chr2:233089230:G:A	0	233089230	A	G
2	chr2:233090259:T:A	0	233090259	A	T
2	chr2:233091013:T:C	0	233091013	C	T
2	chr2:233091148:C:T	0	233091148	T	C
2	chr2:233091708:C:T	0	233091708	T	C
2	chr2:233091714:A:G	0	233091714	G	A
2	chr2:233092543:A:T	0	233092543	T	A
2	chr2:233092754:A:G	0	233092754	G	A
2	chr2:233093117:T:C	0	233093117	C	T
2	chr2:233093550:GT:G	0	233093550	G	GT
2	chr2:233093980:C:G	0	233093980	G	C
2	chr2:233094561:G:A	0	233094561	A	G
2	chr2:233094674:A:G	0	233094674	G	A
2	chr2:233094729:G:A	0	233094729	A	G
2	chr2:233094895:G:A	0	233094895	A	G
2	chr2:233095296:A:G	0	233095296	G	A
2	chr2:233095882:A:T	0	233095882	T	A
2	chr2:233096230:C:T	0	233096230	T	C
2	chr2:233096450:G:A	0	233096450	A	G
2	chr2:233096638:C:T	0	233096638	T	C
2	chr2:233096720:C:T	0	233096720	T	C
2	chr2:233096765:C:T	0	233096765	T	C
2	chr2:233097238:G:A	0	233097238	A	G
2	chr2:233097336:T:A	0	233097336	A	T
2	chr2:233097379:A:G	0	233097379	G	A
2	chr2:233097805:G:A	0	233097805	A	G
2	chr2:233097841:G:A	0	233097841	A	G
2	chr2:233098164:A:G	0	233098164	G	A
2	chr2:233098182:T:C	0	233098182	C	T
2	chr2:233098267:A:G	0	233098267	G	A
2	chr2:233098330:A:G	0	233098330	G	A
2	chr2:233098381:T:C	0	233098381	C	T
2	chr2:233098392:C:T	0	233098392	T	C
2	chr2:233098502:C:T	0	233098502	T	C
2	chr2:233098540:A:C	0	233098540	C	A
2	chr2:233098727:C:G	0	233098727	G	C
2	chr2:233099082:T:C	0	233099082	C	T
2	chr2:233099091:T:C	0	233099091	C	T
2	chr2:233099900:T:C	0	233099900	C	T
2	chr2:233099922:G:A	0	233099922	A	G
2	chr2:233100275:A:G	0	233100275	G	A
2	chr2:233100950:CTCACTGAACGGTAATCCCCTCCGTGTGCCCCCAACGAGTCAT:C	0	233100950	C	CTCACTGAACGGTAATCCCCTCCGTGTGCCCCCAACGAGTCAT
2	chr2:233101488:C:T	0	233101488	T	C
2	chr2:233101676:ATAT:A	0	233101676	A	ATAT
2	chr2:233101815:A:AT	0	233101815	AT	A
2	chr2:233102012:T:C	0	233102012	C	T
2	chr2:233102140:C:T	0	233102140	T	C
2	chr2:233102620:G:A	0	233102620	A	G
2	chr2:233102657:G:C	0	233102657	C	G
2	chr2:233102695:A:G	0	233102695	G	A
2	chr2:233102702:T:TAGCTGGAC	0	233102702	TAGCTGGAC	T
2	chr2:233102718:C:T	0	233102718	T	C
2	chr2:233103223:T:A	0	233103223	A	T
2	chr2:233103320:G:A	0	233103320	A	G
2	chr2:233103443:C:T	0	233103443	T	C
2	chr2:233103530:C:T	0	233103530	T	C
2	chr2:233104163:A:AC	0	233104163	AC	A
2	chr2:233104671:C:A	0	233104671	A	C
2	chr2:233104733:G:A	0	233104733	A	G
2	chr2:233105179:A:G	0	233105179	G	A
2	chr2:233105789:A:G	0	233105789	G	A
2	chr2:233106107:G:A	0	233106107	A	G
2	chr2:233107094:G:A	0	233107094	A	G
2	chr2:233108013:C:T	0	233108013	T	C
2	chr2:233108486:T:C	0	233108486	C	T
2	chr2:233109047:G:GA	0	233109047	GA	G
2	chr2:233109181:A:G	0	233109181	G	A
2	chr2:233109188:G:C	0	233109188	C	G
2	chr2:233110839:T:C	0	233110839	C	T
2	chr2:233111801:C:T	0	233111801	T	C
2	chr2:233111873:C:A	0	233111873	A	C
2	chr2:233111883:A:C	0	233111883	C	A
2	chr2:233111913:T:A	0	233111913	A	T
2	chr2:233112697:C:A	0	233112697	A	C
2	chr2:233112815:G:A	0	233112815	A	G
2	chr2:233113515:C:T	0	233113515	T	C
2	chr2:233113678:T:C	0	233113678	C	T
2	chr2:233113683:C:T	0	233113683	T	C
2	chr2:233113816:A:G	0	233113816	G	A
2	chr2:233114025:T:C	0	233114025	C	T
2	chr2:233114036:A:G	0	233114036	G	A
2	chr2:233114150:T:C	0	233114150	C	T
2	chr2:233114198:G:A	0	233114198	A	G
2	chr2:233114468:A:G	0	233114468	G	A
2	chr2:233115109:C:T	0	233115109	T	C
2	chr2:233115449:G:C	0	233115449	C	G
2	chr2:233115842:C:T	0	233115842	T	C
2	chr2:233116527:A:G	0	233116527	G	A
2	chr2:233116573:C:A	0	233116573	A	C
2	chr2:233116689:T:C	0	233116689	C	T
2	chr2:233116708:C:T	0	233116708	T	C
2	chr2:233116745:T:C	0	233116745	C	T
2	chr2:233116830:C:T	0	233116830	T	C
2	chr2:233117202:G:C	0	233117202	C	G
2	chr2:233117495:T:C	0	233117495	C	T
2	chr2:233118131:C:T	0	233118131	T	C
2	chr2:233118209:C:T	0	233118209	T	C
2	chr2:233119593:TACTA:T	0	233119593	T	TACTA
2	chr2:233119626:G:C	0	233119626	C	G
2	chr2:233120349:T:C	0	233120349	C	T
2	chr2:233121203:T:C	0	233121203	C	T
2	chr2:233121427:T:C	0	233121427	C	T
2	chr2:233121886:C:T	0	233121886	T	C
2	chr2:233122404:T:C	0	233122404	C	T
2	chr2:233122848:A:C	0	233122848	C	A
2	chr2:233123012:T:C	0	233123012	C	T
2	chr2:233123188:G:C	0	233123188	C	G
2	chr2:233123633:G:A	0	233123633	A	G
2	chr2:233124872:C:T	0	233124872	T	C
2	chr2:233125108:T:A	0	233125108	A	T
2	chr2:233125702:C:T	0	233125702	T	C
2	chr2:233126512:A:G	0	233126512	G	A
2	chr2:233126655:C:T	0	233126655	T	C
2	chr2:233126937:C:A	0	233126937	A	C
2	chr2:233127368:T:G	0	233127368	G	T
2	chr2:233127516:G:A	0	233127516	A	G
2	chr2:233127721:G:C	0	233127721	C	G
2	chr2:233127983:T:A	0	233127983	A	T
2	chr2:233128186:T:C	0	233128186	C	T
2	chr2:233128928:C:G	0	233128928	G	C
2	chr2:233130218:C:T	0	233130218	T	C
2	chr2:233131351:A:AC	0	233131351	AC	A
2	chr2:233131689:G:A	0	233131689	A	G
2	chr2:233131691:C:T	0	233131691	T	C
2	chr2:233131719:G:A	0	233131719	A	G
2	chr2:233131742:T:C	0	233131742	C	T
2	chr2:233131927:G:A	0	233131927	A	G
2	chr2:233131999:A:G	0	233131999	G	A
2	chr2:233132224:G:A	0	233132224	A	G
2	chr2:233132267:G:A	0	233132267	A	G
2	chr2:233132273:T:A	0	233132273	A	T
2	chr2:233132347:A:C	0	233132347	C	A
2	chr2:233132429:T:C	0	233132429	C	T
2	chr2:233133189:C:T	0	233133189	T	C
2	chr2:233133302:A:G	0	233133302	G	A
2	chr2:233133398:G:T	0	233133398	T	G
2	chr2:233133771:C:A	0	233133771	A	C
2	chr2:233133936:C:T	0	233133936	T	C
2	chr2:233134371:A:G	0	233134371	G	A
2	chr2:233134491:G:A	0	233134491	A	G
2	chr2:233134520:C:G	0	233134520	G	C
2	chr2:233134543:C:T	0	233134543	T	C
2	chr2:233134553:G:A	0	233134553	A	G
2	chr2:233134876:G:A	0	233134876	A	G
2	chr2:233134970:AT:A	0	233134970	A	AT
2	chr2:233134987:A:G	0	233134987	G	A
2	chr2:233135574:T:G	0	233135574	G	T
2	chr2:233135580:C:T	0	233135580	T	C
2	chr2:233135794:A:C	0	233135794	C	A
2	chr2:233136076:C:T	0	233136076	T	C
2	chr2:233136337:A:G	0	233136337	G	A
2	chr2:233136395:C:T	0	233136395	T	C
2	chr2:233136656:T:C	0	233136656	C	T
2	chr2:233136837:G:A	0	233136837	A	G
2	chr2:233136865:T:C	0	233136865	C	T
2	chr2:233137237:C:T	0	233137237	T	C
2	chr2:233137315:A:C	0	233137315	C	A
2	chr2:233137476:TG:T	0	233137476	T	TG
2	chr2:233137657:T:C	0	233137657	C	T
2	chr2:233137702:C:T	0	233137702	T	C
2	chr2:233138094:C:G	0	233138094	G	C
2	chr2:233138103:G:A	0	233138103	A	G
2	chr2:233138286:C:A	0	233138286	A	C
2	chr2:233138407:A:C	0	233138407	C	A
2	chr2:233138649:T:C	0	233138649	C	T
2	chr2:233139105:A:G	0	233139105	G	A
2	chr2:233141364:T:C	0	233141364	C	T
2	chr2:233141881:G:A	0	233141881	A	G
2	chr2:233142192:A:G	0	233142192	G	A
2	chr2:233143973:GGTGGTAGTGATGGTGATGGTGGAGGTGGTCATGATTATGGTGAGAGTGGTAGGGGTGGAGATGGTGGTGGTGATGGCGATGGTGGAGGTGGTCATGATCATGGAAAATAATAGGTGTGGAGATA:G	0	233143973	G	GGTGGTAGTGATGGTGATGGTGGAGGTGGTCATGATTATGGTGAGAGTGGTAGGGGTGGAGATGGTGGTGGTGATGGCGATGGTGGAGGTGGTCATGATCATGGAAAATAATAGGTGTGGAGATA
2	chr2:233145591:T:G	0	233145591	G	T
2	chr2:233146358:T:C	0	233146358	C	T
2	chr2:233146630:A:G	0	233146630	G	A
2	chr2:233146632:A:G	0	233146632	G	A
2	chr2:233146790:T:TC	0	233146790	TC	T
2	chr2:233147445:C:G	0	233147445	G	C
2	chr2:233147776:A:G	0	233147776	G	A
2	chr2:233148098:C:T	0	233148098	T	C
2	chr2:233148168:G:A	0	233148168	A	G
2	chr2:233148317:C:T	0	233148317	T	C
2	chr2:233148532:C:T	0	233148532	T	C
2	chr2:233148968:G:A	0	233148968	A	G
2	chr2:233149213:T:C	0	233149213	C	T
2	chr2:233149259:G:A	0	233149259	A	G
2	chr2:233149420:G:A	0	233149420	A	G
2	chr2:233150518:GC:G	0	233150518	G	GC
2	chr2:233150565:C:T	0	233150565	T	C
2	chr2:233150931:G:T	0	233150931	T	G
2	chr2:233150991:A:G	0	233150991	G	A
2	chr2:233151079:T:C	0	233151079	C	T
2	chr2:233151091:T:G	0	233151091	G	T
2	chr2:233151131:A:G	0	233151131	G	A
2	chr2:233151175:G:C	0	233151175	C	G
2	chr2:233151323:TAATAATAAC:T	0	233151323	T	TAATAATAAC
2	chr2:233151424:A:G	0	233151424	G	A
2	chr2:233151840:C:T	0	233151840	T	C
2	chr2:233152199:C:T	0	233152199	T	C
2	chr2:233152588:T:C	0	233152588	C	T
2	chr2:233152671:C:A	0	233152671	A	C
2	chr2:233152877:T:C	0	233152877	C	T
2	chr2:233152984:T:C	0	233152984	C	T
2	chr2:233153217:G:A	0	233153217	A	G
2	chr2:233153331:G:A	0	233153331	A	G
2	chr2:233153405:C:T	0	233153405	T	C
2	chr2:233153509:A:G	0	233153509	G	A
2	chr2:233153591:A:G	0	233153591	G	A
2	chr2:233153905:C:A	0	233153905	A	C
2	chr2:233153907:C:T	0	233153907	T	C
2	chr2:233154110:A:G	0	233154110	G	A
2	chr2:233154309:C:T	0	233154309	T	C
2	chr2:233154527:G:A	0	233154527	A	G
2	chr2:233154965:A:C	0	233154965	C	A
2	chr2:233154992:G:A	0	233154992	A	G
2	chr2:233155134:A:G	0	233155134	G	A
2	chr2:233155264:C:T	0	233155264	T	C
2	chr2:233155358:C:T	0	233155358	T	C
2	chr2:233155479:G:A	0	233155479	A	G
2	chr2:233155514:C:T	0	233155514	T	C
2	chr2:233155706:A:T	0	233155706	T	A
2	chr2:233155977:T:C	0	233155977	C	T
2	chr2:233155980:A:G	0	233155980	G	A
2	chr2:233156113:C:T	0	233156113	T	C
2	chr2:233156169:T:C	0	233156169	C	T
2	chr2:233156289:A:G	0	233156289	G	A
2	chr2:233156744:C:T	0	233156744	T	C
2	chr2:233157049:C:T	0	233157049	T	C
2	chr2:233157138:C:T	0	233157138	T	C
2	chr2:233157217:G:A	0	233157217	A	G
2	chr2:233157277:G:T	0	233157277	T	G
2	chr2:233157295:G:A	0	233157295	A	G
2	chr2:233157341:C:G	0	233157341	G	C
2	chr2:233157500:T:A	0	233157500	A	T
2	chr2:233157527:T:C	0	233157527	C	T
2	chr2:233157818:G:A	0	233157818	A	G
2	chr2:233157888:CTT:C	0	233157888	C	CTT
2	chr2:233158095:A:C	0	233158095	C	A
2	chr2:233158323:C:G	0	233158323	G	C
2	chr2:233158371:A:G	0	233158371	G	A
2	chr2:233158443:A:G	0	233158443	G	A
2	chr2:233158577:T:C	0	233158577	C	T
2	chr2:233158580:T:C	0	233158580	C	T
2	chr2:233159016:A:G	0	233159016	G	A
2	chr2:233159139:G:A	0	233159139	A	G
2	chr2:233159173:G:A	0	233159173	A	G
2	chr2:233159238:G:A	0	233159238	A	G
2	chr2:233159360:C:T	0	233159360	T	C
2	chr2:233159546:T:A	0	233159546	A	T
2	chr2:233159636:G:A	0	233159636	A	G
2	chr2:233159830:C:T	0	233159830	T	C
2	chr2:233160059:C:T	0	233160059	T	C
2	chr2:233160667:T:C	0	233160667	C	T
2	chr2:233160866:A:C	0	233160866	C	A
2	chr2:233160874:A:G	0	233160874	G	A
2	chr2:233160891:T:C	0	233160891	C	T
2	chr2:233161118:C:A	0	233161118	A	C
2	chr2:233161165:C:T	0	233161165	T	C
2	chr2:233161334:C:T	0	233161334	T	C
2	chr2:233161396:G:A	0	233161396	A	G
2	chr2:233161439:C:T	0	233161439	T	C
2	chr2:233161525:G:C	0	233161525	C	G
2	chr2:233161544:G:A	0	233161544	A	G
2	chr2:233161587:T:C	0	233161587	C	T
2	chr2:233161941:A:T	0	233161941	T	A
2	chr2:233162243:GACAGAGAGA:G	0	233162243	G	GACAGAGAGA
2	chr2:233162496:G:A	0	233162496	A	G
2	chr2:233163019:A:C	0	233163019	C	A
2	chr2:233163230:A:G	0	233163230	G	A
2	chr2:233164092:A:G	0	233164092	G	A
2	chr2:233164127:T:C	0	233164127	C	T
2	chr2:233164597:C:T	0	233164597	T	C
2	chr2:233164909:TA:T	0	233164909	T	TA
2	chr2:233164994:C:T	0	233164994	T	C
2	chr2:233164999:G:A	0	233164999	A	G
2	chr2:233165135:C:G	0	233165135	G	C
2	chr2:233165349:TGTGA:T	0	233165349	T	TGTGA
2	chr2:233165655:C:T	0	233165655	T	C
2	chr2:233165765:TGTGA:T	0	233165765	T	TGTGA
2	chr2:233165771:T:C	0	233165771	C	T
2	chr2:233166142:C:T	0	233166142	T	C
2	chr2:233166171:G:A	0	233166171	A	G
2	chr2:233166720:C:T	0	233166720	T	C
2	chr2:233166771:A:G	0	233166771	G	A
2	chr2:233167367:A:T	0	233167367	T	A
2	chr2:233167560:C:T	0	233167560	T	C
2	chr2:233167788:A:G	0	233167788	G	A
2	chr2:233167833:C:T	0	233167833	T	C
2	chr2:233168046:AATG:A	0	233168046	A	AATG
2	chr2:233168501:A:G	0	233168501	G	A
2	chr2:233168576:G:A	0	233168576	A	G
2	chr2:233168594:A:C	0	233168594	C	A
2	chr2:233168637:G:T	0	233168637	T	G
2	chr2:233168706:A:G	0	233168706	G	A
2	chr2:233168795:G:A	0	233168795	A	G
2	chr2:233169158:G:A	0	233169158	A	G
2	chr2:233169569:A:C	0	233169569	C	A
2	chr2:233169641:G:A	0	233169641	A	G
2	chr2:233169687:G:T	0	233169687	T	G
2	chr2:233171464:A:G	0	233171464	G	A
2	chr2:233171907:A:G	0	233171907	G	A
2	chr2:233172101:C:T	0	233172101	T	C
2	chr2:233172206:G:A	0	233172206	A	G
2	chr2:233172541:G:A	0	233172541	A	G
2	chr2:233172591:T:C	0	233172591	C	T
2	chr2:233172612:C:T	0	233172612	T	C
2	chr2:233172640:C:T	0	233172640	T	C
2	chr2:233173944:A:AAAAAC	0	233173944	AAAAAC	A
2	chr2:233174188:G:A	0	233174188	A	G
2	chr2:233174265:T:A	0	233174265	A	T
2	chr2:233174869:T:C	0	233174869	C	T
2	chr2:233175104:G:C	0	233175104	C	G
2	chr2:233176009:T:C	0	233176009	C	T
2	chr2:233176070:G:A	0	233176070	A	G
2	chr2:233176750:G:A	0	233176750	A	G
2	chr2:233176823:A:C	0	233176823	C	A
2	chr2:233177146:A:C	0	233177146	C	A
2	chr2:233177424:T:A	0	233177424	A	T
2	chr2:233177875:C:T	0	233177875	T	C
2	chr2:233178078:G:A	0	233178078	A	G
2	chr2:233178254:T:C	0	233178254	C	T
2	chr2:233179169:C:CCCT	0	233179169	CCCT	C
2	chr2:233179260:C:T	0	233179260	T	C
2	chr2:233179730:T:A	0	233179730	A	T
2	chr2:233179841:T:C	0	233179841	C	T
2	chr2:233180446:T:C	0	233180446	C	T
2	chr2:233180503:C:T	0	233180503	T	C
2	chr2:233180566:A:G	0	233180566	G	A
2	chr2:233181303:C:A	0	233181303	A	C
2	chr2:233181386:C:T	0	233181386	T	C
2	chr2:233181427:G:A	0	233181427	A	G
2	chr2:233181461:T:G	0	233181461	G	T
2	chr2:233182051:G:A	0	233182051	A	G
2	chr2:233182512:T:C	0	233182512	C	T
2	chr2:233182513:G:A	0	233182513	A	G
2	chr2:233182882:T:C	0	233182882	C	T
2	chr2:233183383:T:C	0	233183383	C	T
2	chr2:233183746:A:G	0	233183746	G	A
2	chr2:233184179:C:G	0	233184179	G	C
2	chr2:233184389:G:A	0	233184389	A	G
2	chr2:233185159:A:G	0	233185159	G	A
2	chr2:233185230:G:T	0	233185230	T	G
2	chr2:233185566:TG:T	0	233185566	T	TG
2	chr2:233185568:G:C	0	233185568	C	G
2	chr2:233187145:C:CTGCA	0	233187145	CTGCA	C
2	chr2:233187470:G:A	0	233187470	A	G
2	chr2:233188212:G:A	0	233188212	A	G
2	chr2:233188692:C:G	0	233188692	G	C
2	chr2:233190156:T:C	0	233190156	C	T
2	chr2:233191518:A:G	0	233191518	G	A
2	chr2:233191529:A:G	0	233191529	G	A
2	chr2:233192982:G:T	0	233192982	T	G
2	chr2:233193181:A:G	0	233193181	G	A
2	chr2:233193424:C:T	0	233193424	T	C
2	chr2:233194092:G:T	0	233194092	T	G
2	chr2:233194162:C:T	0	233194162	T	C
2	chr2:233194724:C:T	0	233194724	T	C
2	chr2:233195216:G:GA	0	233195216	GA	G
2	chr2:233195383:G:A	0	233195383	A	G
2	chr2:233195773:G:C	0	233195773	C	G
2	chr2:233195933:T:C	0	233195933	C	T
2	chr2:233196754:A:G	0	233196754	G	A
2	chr2:233196825:C:T	0	233196825	T	C
2	chr2:233198722:G:A	0	233198722	A	G
2	chr2:233198972:G:A	0	233198972	A	G
2	chr2:233199722:G:A	0	233199722	A	G
2	chr2:233202298:A:G	0	233202298	G	A
2	chr2:233202668:A:G	0	233202668	G	A
2	chr2:233202907:A:G	0	233202907	G	A
2	chr2:233204899:A:G	0	233204899	G	A
2	chr2:233205446:G:C	0	233205446	C	G
2	chr2:233205886:CT:C	0	233205886	C	CT
2	chr2:233205889:A:G	0	233205889	G	A
2	chr2:233206191:C:T	0	233206191	T	C
2	chr2:233206296:T:C	0	233206296	C	T
2	chr2:233206954:C:T	0	233206954	T	C
2	chr2:233206983:C:T	0	233206983	T	C
2	chr2:233207093:A:G	0	233207093	G	A
2	chr2:233208310:G:A	0	233208310	A	G
2	chr2:233208374:G:A	0	233208374	A	G
2	chr2:233208606:T:C	0	233208606	C	T
2	chr2:233209937:T:G	0	233209937	G	T
2	chr2:233210236:T:G	0	233210236	G	T
2	chr2:233210531:G:A	0	233210531	A	G
2	chr2:233210798:GT:G	0	233210798	G	GT
2	chr2:233211200:G:A	0	233211200	A	G
2	chr2:233211397:G:A	0	233211397	A	G
2	chr2:233211879:C:T	0	233211879	T	C
2	chr2:233212648:C:T	0	233212648	T	C
2	chr2:233212965:C:T	0	233212965	T	C
2	chr2:233213435:A:G	0	233213435	G	A
2	chr2:233214494:T:C	0	233214494	C	T
2	chr2:233214691:T:C	0	233214691	C	T
2	chr2:233214825:C:T	0	233214825	T	C
2	chr2:233215843:A:G	0	233215843	G	A
2	chr2:233215941:G:C	0	233215941	C	G
2	chr2:233216746:A:C	0	233216746	C	A
2	chr2:233216875:C:T	0	233216875	T	C
2	chr2:233218568:C:T	0	233218568	T	C
2	chr2:233218675:G:C	0	233218675	C	G
2	chr2:233219722:C:T	0	233219722	T	C
2	chr2:233221607:C:G	0	233221607	G	C
2	chr2:233223134:T:C	0	233223134	C	T
2	chr2:233223784:A:G	0	233223784	G	A
2	chr2:233224659:C:T	0	233224659	T	C
2	chr2:233226149:C:T	0	233226149	T	C
2	chr2:233226717:G:A	0	233226717	A	G
2	chr2:233227265:A:G	0	233227265	G	A
2	chr2:233227507:CCA:C	0	233227507	C	CCA
2	chr2:233228150:A:G	0	233228150	G	A
2	chr2:233228313:G:A	0	233228313	A	G
2	chr2:233228754:TG:T	0	233228754	T	TG
2	chr2:233228884:T:G	0	233228884	G	T
2	chr2:233229353:A:G	0	233229353	G	A
2	chr2:233229394:G:A	0	233229394	A	G
2	chr2:233229678:A:T	0	233229678	T	A
2	chr2:233230427:C:T	0	233230427	T	C
2	chr2:233230985:A:G	0	233230985	G	A
2	chr2:233231964:G:A	0	233231964	A	G
2	chr2:233232538:T:C	0	233232538	C	T
2	chr2:233233376:A:C	0	233233376	C	A
2	chr2:233233973:G:A	0	233233973	A	G
2	chr2:233234045:T:C	0	233234045	C	T
2	chr2:233234402:C:G	0	233234402	G	C
2	chr2:233234416:C:T	0	233234416	T	C
2	chr2:233234851:C:T	0	233234851	T	C
2	chr2:233236237:G:A	0	233236237	A	G
2	chr2:233236283:G:A	0	233236283	A	G
2	chr2:233236296:C:T	0	233236296	T	C
2	chr2:233236434:T:C	0	233236434	C	T
2	chr2:233236573:G:A	0	233236573	A	G
2	chr2:233236972:C:T	0	233236972	T	C
2	chr2:233237298:A:C	0	233237298	C	A
2	chr2:233237625:G:T	0	233237625	T	G
2	chr2:233237656:T:G	0	233237656	G	T
2	chr2:233237904:C:T	0	233237904	T	C
2	chr2:233238193:A:G	0	233238193	G	A
2	chr2:233238529:T:C	0	233238529	C	T
2	chr2:233239284:C:T	0	233239284	T	C
2	chr2:233239397:G:A	0	233239397	A	G
2	chr2:233239737:T:C	0	233239737	C	T
2	chr2:233239940:A:T	0	233239940	T	A
2	chr2:233240299:A:C	0	233240299	C	A
2	chr2:233240591:A:G	0	233240591	G	A
2	chr2:233240738:C:A	0	233240738	A	C
2	chr2:233242399:T:G	0	233242399	G	T
2	chr2:233243095:C:T	0	233243095	T	C
2	chr2:233243827:G:A	0	233243827	A	G
2	chr2:233243863:G:A	0	233243863	A	G
2	chr2:233244476:G:A	0	233244476	A	G
2	chr2:233244527:G:A	0	233244527	A	G
2	chr2:233245202:G:A	0	233245202	A	G
2	chr2:233245368:A:AG	0	233245368	AG	A
2	chr2:233245413:T:C	0	233245413	C	T
2	chr2:233245493:G:T	0	233245493	T	G
2	chr2:233245623:C:T	0	233245623	T	C
2	chr2:233245968:C:T	0	233245968	T	C
2	chr2:233246005:G:A	0	233246005	A	G
2	chr2:233246037:C:A	0	233246037	A	C
2	chr2:233246290:G:C	0	233246290	C	G
2	chr2:233247116:A:C	0	233247116	C	A
2	chr2:233248180:C:A	0	233248180	A	C
2	chr2:233248465:C:T	0	233248465	T	C
2	chr2:233248612:G:A	0	233248612	A	G
2	chr2:233249042:C:T	0	233249042	T	C
2	chr2:233249095:T:C	0	233249095	C	T
2	chr2:233249126:C:T	0	233249126	T	C
2	chr2:233249514:C:T	0	233249514	T	C
2	chr2:233250193:C:T	0	233250193	T	C
2	chr2:233250963:T:C	0	233250963	C	T
2	chr2:233251039:T:C	0	233251039	C	T
2	chr2:233251112:A:T	0	233251112	T	A
2	chr2:233251563:C:T	0	233251563	T	C
2	chr2:233252023:C:G	0	233252023	G	C
2	chr2:233252802:G:A	0	233252802	A	G
2	chr2:233252937:T:C	0	233252937	C	T
2	chr2:233252991:C:T	0	233252991	T	C
2	chr2:233253123:C:T	0	233253123	T	C
2	chr2:233253507:A:G	0	233253507	G	A
2	chr2:233255518:T:A	0	233255518	A	T
2	chr2:233255770:C:G	0	233255770	G	C
2	chr2:233255846:G:A	0	233255846	A	G
2	chr2:233256511:A:T	0	233256511	T	A
2	chr2:233257131:G:A	0	233257131	A	G
2	chr2:233257676:G:A	0	233257676	A	G
2	chr2:233257878:G:A	0	233257878	A	G
2	chr2:233258374:A:G	0	233258374	G	A
2	chr2:233258588:A:G	0	233258588	G	A
2	chr2:233258775:C:T	0	233258775	T	C
2	chr2:233259235:T:A	0	233259235	A	T
2	chr2:233259396:G:A	0	233259396	A	G
2	chr2:233261176:C:T	0	233261176	T	C
2	chr2:233261373:A:C	0	233261373	C	A
2	chr2:233261399:G:A	0	233261399	A	G
2	chr2:233261670:TGAGAGGA:T	0	233261670	T	TGAGAGGA
2	chr2:233261751:G:A	0	233261751	A	G
2	chr2:233261818:C:T	0	233261818	T	C
2	chr2:233261928:C:CA	0	233261928	CA	C
2	chr2:233262813:G:A	0	233262813	A	G
2	chr2:233264200:A:G	0	233264200	G	A
2	chr2:233264269:G:C	0	233264269	C	G
2	chr2:233267343:T:C	0	233267343	C	T
2	chr2:233267963:C:T	0	233267963	T	C
2	chr2:233269110:C:T	0	233269110	T	C
2	chr2:233269807:C:T	0	233269807	T	C
2	chr2:233270382:C:T	0	233270382	T	C
2	chr2:233271044:C:T	0	233271044	T	C
2	chr2:233271992:A:T	0	233271992	T	A
2	chr2:233272333:C:T	0	233272333	T	C
2	chr2:233272947:G:C	0	233272947	C	G
2	chr2:233273202:C:T	0	233273202	T	C
2	chr2:233273594:C:T	0	233273594	T	C
2	chr2:233274722:A:G	0	233274722	G	A
2	chr2:233274822:G:A	0	233274822	A	G
2	chr2:233275072:T:C	0	233275072	C	T
2	chr2:233275771:G:A	0	233275771	A	G
2	chr2:233276306:T:C	0	233276306	C	T
2	chr2:233276621:C:T	0	233276621	T	C
2	chr2:233276712:T:C	0	233276712	C	T
2	chr2:233276893:C:T	0	233276893	T	C
2	chr2:233277353:G:A	0	233277353	A	G
2	chr2:233277843:A:G	0	233277843	G	A
2	chr2:233280760:G:A	0	233280760	A	G
2	chr2:233281315:A:G	0	233281315	G	A
2	chr2:233281716:G:C	0	233281716	C	G
2	chr2:233282094:T:C	0	233282094	C	T
2	chr2:233282555:TC:T	0	233282555	T	TC
2	chr2:233282884:T:A	0	233282884	A	T
2	chr2:233282967:C:T	0	233282967	T	C
2	chr2:233283499:G:A	0	233283499	A	G
2	chr2:233283970:G:A	0	233283970	A	G
2	chr2:233284540:A:G	0	233284540	G	A
2	chr2:233285017:A:T	0	233285017	T	A
2	chr2:233286109:G:C	0	233286109	C	G
2	chr2:233286311:T:G	0	233286311	G	T
2	chr2:233286877:G:A	0	233286877	A	G
2	chr2:233287427:A:G	0	233287427	G	A
2	chr2:233287643:C:T	0	233287643	T	C
2	chr2:233287873:T:C	0	233287873	C	T
2	chr2:233287956:G:A	0	233287956	A	G
2	chr2:233288529:A:G	0	233288529	G	A
2	chr2:233289071:C:G	0	233289071	G	C
2	chr2:233289828:C:T	0	233289828	T	C
2	chr2:233290206:T:A	0	233290206	A	T
2	chr2:233290585:GA:G	0	233290585	G	GA
2	chr2:233290646:GA:G	0	233290646	G	GA
2	chr2:233290755:C:T	0	233290755	T	C
2	chr2:233290815:G:A	0	233290815	A	G
2	chr2:233291607:A:G	0	233291607	G	A
2	chr2:233292331:TA:T	0	233292331	T	TA
2	chr2:233292353:T:A	0	233292353	A	T
2	chr2:233293011:A:G	0	233293011	G	A
2	chr2:233293012:T:C	0	233293012	C	T
2	chr2:233293121:A:G	0	233293121	G	A
2	chr2:233293390:G:A	0	233293390	A	G
2	chr2:233293675:C:T	0	233293675	T	C
2	chr2:233294120:G:A	0	233294120	A	G
2	chr2:233294897:T:C	0	233294897	C	T
2	chr2:233294901:T:C	0	233294901	C	T
2	chr2:233294932:TC:T	0	233294932	T	TC
2	chr2:233294951:T:C	0	233294951	C	T
2	chr2:233295230:C:T	0	233295230	T	C
2	chr2:233295467:T:C	0	233295467	C	T
2	chr2:233295730:ATTTC:A	0	233295730	A	ATTTC
2	chr2:233295953:T:C	0	233295953	C	T
2	chr2:233297858:T:C	0	233297858	C	T
2	chr2:233297921:G:A	0	233297921	A	G
2	chr2:233298153:G:A	0	233298153	A	G
2	chr2:233298434:A:G	0	233298434	G	A
2	chr2:233298831:A:G	0	233298831	G	A
2	chr2:233298836:T:A	0	233298836	A	T
2	chr2:233299132:C:CAA	0	233299132	CAA	C
2	chr2:233299571:G:A	0	233299571	A	G
2	chr2:233300115:T:C	0	233300115	C	T
2	chr2:233301445:TAATAC:T	0	233301445	T	TAATAC
2	chr2:233301457:ATAC:A	0	233301457	A	ATAC
2	chr2:233301466:A:C	0	233301466	C	A
2	chr2:233302402:G:A	0	233302402	A	G
2	chr2:233303144:A:T	0	233303144	T	A
2	chr2:233303764:CT:C	0	233303764	C	CT
2	chr2:233304816:G:GTCTTTTTTCTTTTTT	0	233304816	GTCTTTTTTCTTTTTT	G
2	chr2:233305508:C:A	0	233305508	A	C
2	chr2:233306301:T:C	0	233306301	C	T
2	chr2:233306580:G:T	0	233306580	T	G
2	chr2:233306901:G:A	0	233306901	A	G
2	chr2:233308271:G:A	0	233308271	A	G
2	chr2:233308406:G:A	0	233308406	A	G
2	chr2:233308535:CAG:C	0	233308535	C	CAG
2	chr2:233309033:C:G	0	233309033	G	C
2	chr2:233310087:A:G	0	233310087	G	A
2	chr2:233310196:G:A	0	233310196	A	G
2	chr2:233310501:T:C	0	233310501	C	T
2	chr2:233311386:C:T	0	233311386	T	C
2	chr2:233311511:C:T	0	233311511	T	C
2	chr2:233313041:T:C	0	233313041	C	T
2	chr2:233314689:T:C	0	233314689	C	T
2	chr2:233315234:T:G	0	233315234	G	T
2	chr2:233315240:G:A	0	233315240	A	G
2	chr2:233315826:T:C	0	233315826	C	T
2	chr2:233315991:C:T	0	233315991	T	C
2	chr2:233317035:T:C	0	233317035	C	T
2	chr2:233317217:C:T	0	233317217	T	C
2	chr2:233318074:G:A	0	233318074	A	G
2	chr2:233318472:G:A	0	233318472	A	G
2	chr2:233319053:C:T	0	233319053	T	C
2	chr2:233320300:A:G	0	233320300	G	A
2	chr2:233320674:A:G	0	233320674	G	A
2	chr2:233322372:G:C	0	233322372	C	G
2	chr2:233322688:C:A	0	233322688	A	C
2	chr2:233324076:T:G	0	233324076	G	T
2	chr2:233324274:A:C	0	233324274	C	A
2	chr2:233324373:A:G	0	233324373	G	A
2	chr2:233324420:A:C	0	233324420	C	A
2	chr2:233324589:C:G	0	233324589	G	C
2	chr2:233324845:G:A	0	233324845	A	G
2	chr2:233325237:A:G	0	233325237	G	A
2	chr2:233325458:C:CAT	0	233325458	CAT	C
2	chr2:233325980:A:G	0	233325980	G	A
2	chr2:233326009:GA:G	0	233326009	G	GA
2	chr2:233326033:T:C	0	233326033	C	T
2	chr2:233326182:G:A	0	233326182	A	G
2	chr2:233326199:C:G	0	233326199	G	C
2	chr2:233326210:G:A	0	233326210	A	G
2	chr2:233326313:G:A	0	233326313	A	G
2	chr2:233326418:C:T	0	233326418	T	C
2	chr2:233326508:T:C	0	233326508	C	T
2	chr2:233326656:T:C	0	233326656	C	T
2	chr2:233326714:C:A	0	233326714	A	C
2	chr2:233326808:A:G	0	233326808	G	A
2	chr2:233326824:A:G	0	233326824	G	A
2	chr2:233327174:C:T	0	233327174	T	C
2	chr2:233327550:T:C	0	233327550	C	T
2	chr2:233328042:C:T	0	233328042	T	C
2	chr2:233328076:T:C	0	233328076	C	T
2	chr2:233328215:T:C	0	233328215	C	T
2	chr2:233328305:C:T	0	233328305	T	C
2	chr2:233328741:A:G	0	233328741	G	A
2	chr2:233329119:T:G	0	233329119	G	T
2	chr2:233329608:T:G	0	233329608	G	T
2	chr2:233330138:A:G	0	233330138	G	A
2	chr2:233330303:G:A	0	233330303	A	G
2	chr2:233331089:A:G	0	233331089	G	A
2	chr2:233332038:G:A	0	233332038	A	G
2	chr2:233332452:A:G	0	233332452	G	A
2	chr2:233332863:A:G	0	233332863	G	A
2	chr2:233333016:A:G	0	233333016	G	A
2	chr2:233333701:C:T	0	233333701	T	C
2	chr2:233334504:G:A	0	233334504	A	G
2	chr2:233334676:T:C	0	233334676	C	T
2	chr2:233335672:C:T	0	233335672	T	C
2	chr2:233335749:G:A	0	233335749	A	G
2	chr2:233336738:G:A	0	233336738	A	G
2	chr2:233337250:T:G	0	233337250	G	T
2	chr2:233337579:T:C	0	233337579	C	T
2	chr2:233337618:C:T	0	233337618	T	C
2	chr2:233337724:T:C	0	233337724	C	T
2	chr2:233337857:C:T	0	233337857	T	C
2	chr2:233338152:G:A	0	233338152	A	G
2	chr2:233338348:A:G	0	233338348	G	A
2	chr2:233338981:T:C	0	233338981	C	T
2	chr2:233339278:G:A	0	233339278	A	G
2	chr2:233339700:ATC:A	0	233339700	A	ATC
2	chr2:233339883:G:A	0	233339883	A	G
2	chr2:233339901:G:A	0	233339901	A	G
2	chr2:233339999:C:T	0	233339999	T	C
2	chr2:233340107:C:T	0	233340107	T	C
2	chr2:233340739:C:T	0	233340739	T	C
2	chr2:233341089:T:C	0	233341089	C	T
2	chr2:233341836:A:G	0	233341836	G	A
2	chr2:233342676:T:G	0	233342676	G	T
2	chr2:233343261:G:T	0	233343261	T	G
2	chr2:233344257:G:A	0	233344257	A	G
2	chr2:233344264:G:A	0	233344264	A	G
2	chr2:233344339:T:G	0	233344339	G	T
2	chr2:233344951:A:C	0	233344951	C	A
2	chr2:233345419:A:G	0	233345419	G	A
2	chr2:233345585:G:A	0	233345585	A	G
2	chr2:233346061:G:A	0	233346061	A	G
2	chr2:233346499:A:C	0	233346499	C	A
2	chr2:233346901:G:A	0	233346901	A	G
2	chr2:233346902:T:C	0	233346902	C	T
2	chr2:233347393:T:C	0	233347393	C	T
2	chr2:233347874:G:A	0	233347874	A	G
2	chr2:233347880:G:A	0	233347880	A	G
2	chr2:233348203:G:A	0	233348203	A	G
2	chr2:233348806:C:T	0	233348806	T	C
2	chr2:233348808:A:G	0	233348808	G	A
2	chr2:233349455:C:T	0	233349455	T	C
2	chr2:233350355:G:T	0	233350355	T	G
2	chr2:233350824:A:G	0	233350824	G	A
2	chr2:233353560:AC:A	0	233353560	A	AC
2	chr2:233354365:C:T	0	233354365	T	C
2	chr2:233354803:C:T	0	233354803	T	C
2	chr2:233355844:A:G	0	233355844	G	A
2	chr2:233356202:C:G	0	233356202	G	C
2	chr2:233356757:T:C	0	233356757	C	T
2	chr2:233357159:C:T	0	233357159	T	C
2	chr2:233357275:A:G	0	233357275	G	A
2	chr2:233357694:G:A	0	233357694	A	G
2	chr2:233357763:C:T	0	233357763	T	C
2	chr2:233358196:C:T	0	233358196	T	C
2	chr2:233358866:C:T	0	233358866	T	C
2	chr2:233358919:A:G	0	233358919	G	A
2	chr2:233358973:G:A	0	233358973	A	G
2	chr2:233359662:A:C	0	233359662	C	A
2	chr2:233360068:A:G	0	233360068	G	A
2	chr2:233360281:C:T	0	233360281	T	C
2	chr2:233361037:TGGCAGCCCTAG:T	0	233361037	T	TGGCAGCCCTAG
2	chr2:233361064:A:C	0	233361064	C	A
2	chr2:233361281:C:T	0	233361281	T	C
2	chr2:233361864:C:G	0	233361864	G	C
2	chr2:233362213:A:G	0	233362213	G	A
2	chr2:233363838:A:G	0	233363838	G	A
2	chr2:233364042:A:G	0	233364042	G	A
2	chr2:233364091:A:G	0	233364091	G	A
2	chr2:233364596:G:A	0	233364596	A	G
2	chr2:233365018:G:A	0	233365018	A	G
2	chr2:233367570:T:C	0	233367570	C	T
2	chr2:233369903:C:T	0	233369903	T	C
2	chr2:233370649:G:C	0	233370649	C	G
2	chr2:233372051:T:TCTCA	0	233372051	TCTCA	T
2	chr2:233372083:A:G	0	233372083	G	A
2	chr2:233372793:G:C	0	233372793	C	G
2	chr2:233373002:C:T	0	233373002	T	C
2	chr2:233373258:C:T	0	233373258	T	C
2	chr2:233373841:TA:T	0	233373841	T	TA
2	chr2:233374305:A:C	0	233374305	C	A
2	chr2:233374312:A:G	0	233374312	G	A
2	chr2:233374642:T:C	0	233374642	C	T
2	chr2:233375753:G:A	0	233375753	A	G
2	chr2:233376597:A:G	0	233376597	G	A
2	chr2:233376610:T:C	0	233376610	C	T
2	chr2:233377207:C:T	0	233377207	T	C
2	chr2:233378121:TC:T	0	233378121	T	TC
2	chr2:233379402:T:C	0	233379402	C	T
2	chr2:233382105:G:A	0	233382105	A	G
2	chr2:233382960:G:A	0	233382960	A	G
2	chr2:233383109:C:T	0	233383109	T	C
2	chr2:233384318:C:T	0	233384318	T	C
2	chr2:233385101:T:C	0	233385101	C	T
2	chr2:233385915:T:TTC	0	233385915	TTC	T
2	chr2:233386145:G:C	0	233386145	C	G
2	chr2:233387575:C:T	0	233387575	T	C
2	chr2:233387798:G:A	0	233387798	A	G
2	chr2:233388004:G:A	0	233388004	A	G
2	chr2:233391273:G:A	0	233391273	A	G
2	chr2:233393303:C:T	0	233393303	T	C
2	chr2:233394957:G:A	0	233394957	A	G
2	chr2:233395515:C:T	0	233395515	T	C
2	chr2:233395552:A:G	0	233395552	G	A
2	chr2:233398356:A:G	0	233398356	G	A
2	chr2:233400136:T:G	0	233400136	G	T
2	chr2:233401789:G:A	0	233401789	A	G
2	chr2:233402108:G:A	0	233402108	A	G
2	chr2:233404512:A:G	0	233404512	G	A
2	chr2:233404542:T:C	0	233404542	C	T
2	chr2:233406433:G:C	0	233406433	C	G
2	chr2:233406717:C:T	0	233406717	T	C
2	chr2:233407146:C:T	0	233407146	T	C
2	chr2:233407386:A:G	0	233407386	G	A
2	chr2:233408136:G:A	0	233408136	A	G
2	chr2:233410836:AC:A	0	233410836	A	AC
2	chr2:233412622:G:A	0	233412622	A	G
2	chr2:233414615:A:G	0	233414615	G	A
2	chr2:233414918:G:A	0	233414918	A	G
2	chr2:233414935:G:C	0	233414935	C	G
2	chr2:233415546:G:C	0	233415546	C	G
2	chr2:233416377:C:T	0	233416377	T	C
2	chr2:233416464:CA:C	0	233416464	C	CA
2	chr2:233419586:T:TA	0	233419586	TA	T
2	chr2:233419656:C:T	0	233419656	T	C
2	chr2:233420773:G:T	0	233420773	T	G
2	chr2:233421170:G:C	0	233421170	C	G
2	chr2:233422406:G:A	0	233422406	A	G
2	chr2:233422916:C:T	0	233422916	T	C
2	chr2:233423164:G:A	0	233423164	A	G
2	chr2:233423443:C:T	0	233423443	T	C
2	chr2:233423697:G:A	0	233423697	A	G
2	chr2:233423793:G:A	0	233423793	A	G
2	chr2:233425061:A:G	0	233425061	G	A
2	chr2:233425866:A:G	0	233425866	G	A
2	chr2:233427497:C:T	0	233427497	T	C
2	chr2:233429581:G:A	0	233429581	A	G
2	chr2:233429756:G:A	0	233429756	A	G
2	chr2:233429875:G:A	0	233429875	A	G
2	chr2:233430289:G:A	0	233430289	A	G
2	chr2:233431353:A:G	0	233431353	G	A
2	chr2:233432654:G:A	0	233432654	A	G
2	chr2:233432961:G:A	0	233432961	A	G
2	chr2:233436554:G:A	0	233436554	A	G
2	chr2:233438014:G:A	0	233438014	A	G
2	chr2:233438398:A:G	0	233438398	G	A
2	chr2:233439428:G:A	0	233439428	A	G
2	chr2:233441166:GAGCAGA:G	0	233441166	G	GAGCAGA
2	chr2:233441613:C:G	0	233441613	G	C
2	chr2:233444560:G:A	0	233444560	A	G
2	chr2:233445599:G:A	0	233445599	A	G
2	chr2:233447252:G:C	0	233447252	C	G
2	chr2:233448850:C:T	0	233448850	T	C
2	chr2:233449640:C:T	0	233449640	T	C
2	chr2:233450729:A:G	0	233450729	G	A
2	chr2:233451292:TGAG:T	0	233451292	T	TGAG
2	chr2:233451361:G:A	0	233451361	A	G
2	chr2:233452902:T:C	0	233452902	C	T
2	chr2:233454170:C:T	0	233454170	T	C
2	chr2:233455591:T:A	0	233455591	A	T
2	chr2:233455780:T:G	0	233455780	G	T
2	chr2:233458376:A:G	0	233458376	G	A
2	chr2:233458466:G:A	0	233458466	A	G
2	chr2:233458787:C:T	0	233458787	T	C
2	chr2:233460841:G:A	0	233460841	A	G
2	chr2:233460865:C:T	0	233460865	T	C
2	chr2:233461261:T:C	0	233461261	C	T
2	chr2:233461728:C:T	0	233461728	T	C
2	chr2:233461779:A:G	0	233461779	G	A
2	chr2:233462705:G:A	0	233462705	A	G
2	chr2:233462920:G:A	0	233462920	A	G
2	chr2:233463217:C:T	0	233463217	T	C
2	chr2:233463783:G:A	0	233463783	A	G
2	chr2:233464115:C:T	0	233464115	T	C
2	chr2:233464121:T:C	0	233464121	C	T
2	chr2:233464339:A:C	0	233464339	C	A
2	chr2:233464891:G:A	0	233464891	A	G
2	chr2:233465079:G:A	0	233465079	A	G
2	chr2:233465224:G:A	0	233465224	A	G
2	chr2:233465599:T:A	0	233465599	A	T
2	chr2:233467298:C:T	0	233467298	T	C
2	chr2:233467531:T:C	0	233467531	C	T
2	chr2:233468643:C:T	0	233468643	T	C
2	chr2:233468800:A:G	0	233468800	G	A
2	chr2:233470099:G:A	0	233470099	A	G
2	chr2:233470440:C:T	0	233470440	T	C
2	chr2:233471477:A:G	0	233471477	G	A
2	chr2:233471494:T:C	0	233471494	C	T
2	chr2:233472020:C:T	0	233472020	T	C
2	chr2:233472390:A:T	0	233472390	T	A
2	chr2:233472585:A:G	0	233472585	G	A
2	chr2:233472784:C:T	0	233472784	T	C
2	chr2:233473419:A:G	0	233473419	G	A
2	chr2:233474266:G:A	0	233474266	A	G
2	chr2:233475239:T:C	0	233475239	C	T
2	chr2:233475850:A:G	0	233475850	G	A
2	chr2:233476902:A:G	0	233476902	G	A
2	chr2:233476954:A:G	0	233476954	G	A
2	chr2:233476964:G:C	0	233476964	C	G
2	chr2:233477013:C:G	0	233477013	G	C
2	chr2:233477037:C:T	0	233477037	T	C
2	chr2:233477043:A:G	0	233477043	G	A
2	chr2:233477063:A:G	0	233477063	G	A
2	chr2:233477372:A:G	0	233477372	G	A
2	chr2:233477488:A:G	0	233477488	G	A
2	chr2:233477719:A:G	0	233477719	G	A
2	chr2:233477926:A:G	0	233477926	G	A
2	chr2:233477987:C:G	0	233477987	G	C
2	chr2:233478790:C:T	0	233478790	T	C
2	chr2:233478824:A:G	0	233478824	G	A
2	chr2:233479175:A:G	0	233479175	G	A
2	chr2:233480043:G:A	0	233480043	A	G
2	chr2:233480108:C:T	0	233480108	T	C
2	chr2:233480225:A:G	0	233480225	G	A
2	chr2:233481823:C:A	0	233481823	A	C
2	chr2:233481851:T:C	0	233481851	C	T
2	chr2:233481968:G:A	0	233481968	A	G
2	chr2:233482735:T:C	0	233482735	C	T
2	chr2:233483363:T:G	0	233483363	G	T
2	chr2:233483473:G:A	0	233483473	A	G
2	chr2:233483518:T:C	0	233483518	C	T
2	chr2:233483962:G:A	0	233483962	A	G
2	chr2:233484097:G:A	0	233484097	A	G
2	chr2:233485647:TTAAA:T	0	233485647	T	TTAAA
2	chr2:233485923:A:G	0	233485923	G	A
2	chr2:233486646:A:G	0	233486646	G	A
2	chr2:233486834:C:G	0	233486834	G	C
2	chr2:233487008:A:G	0	233487008	G	A
2	chr2:233487896:G:A	0	233487896	A	G
2	chr2:233489771:A:G	0	233489771	G	A
2	chr2:233489938:C:T	0	233489938	T	C
2	chr2:233490201:T:TC	0	233490201	TC	T
2	chr2:233491620:G:C	0	233491620	C	G
2	chr2:233491721:C:A	0	233491721	A	C
2	chr2:233498514:C:T	0	233498514	T	C
2	chr2:233500253:T:C	0	233500253	C	T
2	chr2:233501895:C:T	0	233501895	T	C
2	chr2:233504800:C:T	0	233504800	T	C
2	chr2:233505968:T:C	0	233505968	C	T
2	chr2:233507020:T:C	0	233507020	C	T
2	chr2:233507894:CCT:C	0	233507894	C	CCT
2	chr2:233508073:C:T	0	233508073	T	C
2	chr2:233513383:A:G	0	233513383	G	A
2	chr2:233513464:C:G	0	233513464	G	C
2	chr2:233513645:C:T	0	233513645	T	C
2	chr2:233514475:A:G	0	233514475	G	A
2	chr2:233514520:C:CACA	0	233514520	CACA	C
2	chr2:233515329:T:C	0	233515329	C	T
2	chr2:233515896:T:C	0	233515896	C	T
2	chr2:233516377:A:T	0	233516377	T	A
2	chr2:233517892:T:C	0	233517892	C	T
2	chr2:233521093:T:TTTC	0	233521093	TTTC	T
2	chr2:233521387:T:C	0	233521387	C	T
2	chr2:233521871:T:C	0	233521871	C	T
2	chr2:233522049:C:T	0	233522049	T	C
2	chr2:233523371:A:G	0	233523371	G	A
2	chr2:233524478:G:A	0	233524478	A	G
2	chr2:233525768:C:T	0	233525768	T	C
2	chr2:233525975:C:T	0	233525975	T	C
2	chr2:233526193:T:C	0	233526193	C	T
2	chr2:233527858:GATTAT:G	0	233527858	G	GATTAT
2	chr2:233528059:A:G	0	233528059	G	A
2	chr2:233528064:T:C	0	233528064	C	T
2	chr2:233528534:T:C	0	233528534	C	T
2	chr2:233529600:C:CT	0	233529600	CT	C
2	chr2:233529708:C:T	0	233529708	T	C
2	chr2:233530567:T:C	0	233530567	C	T
2	chr2:233531293:C:T	0	233531293	T	C
2	chr2:233531313:T:A	0	233531313	A	T
2	chr2:233531386:A:T	0	233531386	T	A
2	chr2:233531476:G:A	0	233531476	A	G
2	chr2:233531747:T:C	0	233531747	C	T
2	chr2:233531871:C:T	0	233531871	T	C
2	chr2:233532003:C:G	0	233532003	G	C
2	chr2:233532533:T:A	0	233532533	A	T
2	chr2:233533171:T:C	0	233533171	C	T
2	chr2:233534354:T:C	0	233534354	C	T
2	chr2:233534676:G:A	0	233534676	A	G
2	chr2:233537021:T:C	0	233537021	C	T
2	chr2:233537865:C:T	0	233537865	T	C
2	chr2:233538817:G:C	0	233538817	C	G
2	chr2:233539227:G:T	0	233539227	T	G
2	chr2:233540104:G:A	0	233540104	A	G
2	chr2:233540297:C:A	0	233540297	A	C
2	chr2:233541107:G:A	0	233541107	A	G
2	chr2:233541574:G:T	0	233541574	T	G
2	chr2:233542176:T:C	0	233542176	C	T
2	chr2:233543074:C:T	0	233543074	T	C
2	chr2:233543514:G:A	0	233543514	A	G
2	chr2:233544519:G:C	0	233544519	C	G
2	chr2:233545242:G:A	0	233545242	A	G
2	chr2:233546254:C:G	0	233546254	G	C
2	chr2:233546512:T:C	0	233546512	C	T
2	chr2:233547252:A:G	0	233547252	G	A
2	chr2:233548106:C:G	0	233548106	G	C
2	chr2:233549254:T:A	0	233549254	A	T
2	chr2:233552322:A:T	0	233552322	T	A
2	chr2:233552749:C:T	0	233552749	T	C
2	chr2:233553836:CCTGA:C	0	233553836	C	CCTGA
2	chr2:233553973:A:T	0	233553973	T	A
2	chr2:233555063:C:T	0	233555063	T	C
2	chr2:233555598:C:T	0	233555598	T	C
2	chr2:233555852:T:C	0	233555852	C	T
2	chr2:233555930:T:C	0	233555930	C	T
2	chr2:233556295:AT:A	0	233556295	A	AT
2	chr2:233557942:C:A	0	233557942	A	C
2	chr2:233558197:A:G	0	233558197	G	A
2	chr2:233561018:T:C	0	233561018	C	T
2	chr2:233564371:G:A	0	233564371	A	G
2	chr2:233565958:T:C	0	233565958	C	T
2	chr2:233568858:G:A	0	233568858	A	G
2	chr2:233570731:G:A	0	233570731	A	G
2	chr2:233570827:C:A	0	233570827	A	C
2	chr2:233571386:A:G	0	233571386	G	A
2	chr2:233572779:G:A	0	233572779	A	G
2	chr2:233572967:G:T	0	233572967	T	G
2	chr2:233573604:C:T	0	233573604	T	C
2	chr2:233573964:C:T	0	233573964	T	C
2	chr2:233574735:C:A	0	233574735	A	C
2	chr2:233575027:C:T	0	233575027	T	C
2	chr2:233576820:GCT:G	0	233576820	G	GCT
2	chr2:233577005:T:C	0	233577005	C	T
2	chr2:233577135:C:T	0	233577135	T	C
2	chr2:233577497:G:A	0	233577497	A	G
2	chr2:233577524:G:A	0	233577524	A	G
2	chr2:233577817:T:A	0	233577817	A	T
2	chr2:233580710:T:A	0	233580710	A	T
2	chr2:233580746:C:T	0	233580746	T	C
2	chr2:233580754:C:T	0	233580754	T	C
2	chr2:233581010:G:A	0	233581010	A	G
2	chr2:233581865:A:C	0	233581865	C	A
2	chr2:233583079:C:G	0	233583079	G	C
2	chr2:233583256:G:A	0	233583256	A	G
2	chr2:233583394:T:A	0	233583394	A	T
2	chr2:233583414:T:C	0	233583414	C	T
2	chr2:233584402:A:G	0	233584402	G	A
2	chr2:233585230:T:A	0	233585230	A	T
2	chr2:233585527:G:A	0	233585527	A	G
2	chr2:233585669:A:C	0	233585669	C	A
2	chr2:233586279:G:A	0	233586279	A	G
2	chr2:233587096:C:T	0	233587096	T	C
2	chr2:233587888:C:T	0	233587888	T	C
2	chr2:233588299:A:G	0	233588299	G	A
2	chr2:233588600:A:G	0	233588600	G	A
2	chr2:233590172:G:T	0	233590172	T	G
2	chr2:233590680:C:T	0	233590680	T	C
2	chr2:233591644:G:A	0	233591644	A	G
2	chr2:233593094:T:C	0	233593094	C	T
2	chr2:233593475:T:C	0	233593475	C	T
2	chr2:233594882:G:C	0	233594882	C	G
2	chr2:233595694:A:T	0	233595694	T	A
2	chr2:233595877:C:G	0	233595877	G	C
2	chr2:233596639:T:C	0	233596639	C	T
2	chr2:233597269:C:T	0	233597269	T	C
2	chr2:233597577:A:G	0	233597577	G	A
2	chr2:233598275:A:T	0	233598275	T	A
2	chr2:233600046:A:C	0	233600046	C	A
2	chr2:233600317:C:T	0	233600317	T	C
2	chr2:233601211:T:C	0	233601211	C	T
2	chr2:233601265:C:T	0	233601265	T	C
2	chr2:233601800:A:G	0	233601800	G	A
2	chr2:233601983:TTC:T	0	233601983	T	TTC
2	chr2:233602042:C:G	0	233602042	G	C
2	chr2:233603218:C:A	0	233603218	A	C
2	chr2:233603237:C:T	0	233603237	T	C
2	chr2:233603447:A:C	0	233603447	C	A
2	chr2:233604330:T:C	0	233604330	C	T
2	chr2:233604726:G:A	0	233604726	A	G
2	chr2:233605074:A:C	0	233605074	C	A
2	chr2:233605334:T:C	0	233605334	C	T
2	chr2:233605627:C:T	0	233605627	T	C
2	chr2:233605867:C:T	0	233605867	T	C
2	chr2:233606630:T:A	0	233606630	A	T
2	chr2:233606892:T:C	0	233606892	C	T
2	chr2:233607724:A:G	0	233607724	G	A
2	chr2:233607871:T:C	0	233607871	C	T
2	chr2:233607902:A:C	0	233607902	C	A
2	chr2:233608068:G:A	0	233608068	A	G
2	chr2:233608153:T:A	0	233608153	A	T
2	chr2:233608339:C:G	0	233608339	G	C
2	chr2:233608693:A:C	0	233608693	C	A
2	chr2:233608851:G:C	0	233608851	C	G
2	chr2:233609365:G:A	0	233609365	A	G
2	chr2:233609520:A:G	0	233609520	G	A
2	chr2:233609818:C:T	0	233609818	T	C
2	chr2:233609868:T:C	0	233609868	C	T
2	chr2:233610312:C:T	0	233610312	T	C
2	chr2:233610691:A:G	0	233610691	G	A
2	chr2:233611879:T:C	0	233611879	C	T
2	chr2:233612023:T:G	0	233612023	G	T
2	chr2:233613973:A:C	0	233613973	C	A
2	chr2:233614082:T:C	0	233614082	C	T
2	chr2:233615583:G:A	0	233615583	A	G
2	chr2:233615829:G:A	0	233615829	A	G
2	chr2:233616709:C:T	0	233616709	T	C
2	chr2:233616985:G:A	0	233616985	A	G
2	chr2:233617114:C:T	0	233617114	T	C
2	chr2:233617178:G:A	0	233617178	A	G
2	chr2:233618751:G:A	0	233618751	A	G
2	chr2:233618971:A:C	0	233618971	C	A
2	chr2:233619818:C:T	0	233619818	T	C
2	chr2:233620469:AT:A	0	233620469	A	AT
2	chr2:233620997:C:T	0	233620997	T	C
2	chr2:233621514:T:G	0	233621514	G	T
2	chr2:233623106:C:T	0	233623106	T	C
2	chr2:233625979:T:C	0	233625979	C	T
2	chr2:233626002:G:A	0	233626002	A	G
2	chr2:233626183:G:A	0	233626183	A	G
2	chr2:233626223:C:T	0	233626223	T	C
2	chr2:233627991:A:G	0	233627991	G	A
2	chr2:233628801:G:T	0	233628801	T	G
2	chr2:233629845:C:A	0	233629845	A	C
2	chr2:233630465:T:C	0	233630465	C	T
2	chr2:233630504:G:C	0	233630504	C	G
2	chr2:233631190:A:C	0	233631190	C	A
2	chr2:233631275:A:G	0	233631275	G	A
2	chr2:233632743:G:T	0	233632743	T	G
2	chr2:233633176:G:T	0	233633176	T	G
2	chr2:233637583:A:G	0	233637583	G	A
2	chr2:233637675:G:C	0	233637675	C	G
2	chr2:233639688:C:T	0	233639688	T	C
2	chr2:233640168:A:G	0	233640168	G	A
2	chr2:233640365:T:A	0	233640365	A	T
2	chr2:233641747:C:T	0	233641747	T	C
2	chr2:233642324:G:A	0	233642324	A	G
2	chr2:233643646:G:A	0	233643646	A	G
2	chr2:233644534:C:T	0	233644534	T	C
2	chr2:233646821:TC:T	0	233646821	T	TC
2	chr2:233647163:G:A	0	233647163	A	G
2	chr2:233647424:C:G	0	233647424	G	C
2	chr2:233647680:C:G	0	233647680	G	C
2	chr2:233649629:C:G	0	233649629	G	C
2	chr2:233650156:G:A	0	233650156	A	G
2	chr2:233651679:C:G	0	233651679	G	C
2	chr2:233655000:A:T	0	233655000	T	A
2	chr2:233655352:G:A	0	233655352	A	G
2	chr2:233655758:C:A	0	233655758	A	C
2	chr2:233655759:C:G	0	233655759	G	C
2	chr2:233656091:A:T	0	233656091	T	A
2	chr2:233656608:T:G	0	233656608	G	T
2	chr2:233656746:A:T	0	233656746	T	A
2	chr2:233656792:C:T	0	233656792	T	C
2	chr2:233657772:T:C	0	233657772	C	T
2	chr2:233658405:G:A	0	233658405	A	G
2	chr2:233658955:G:A	0	233658955	A	G
2	chr2:233659270:G:T	0	233659270	T	G
2	chr2:233660318:C:T	0	233660318	T	C
2	chr2:233660491:G:A	0	233660491	A	G
2	chr2:233660523:G:A	0	233660523	A	G
2	chr2:233661828:G:A	0	233661828	A	G
2	chr2:233662183:C:T	0	233662183	T	C
2	chr2:233663367:C:T	0	233663367	T	C
2	chr2:233664008:G:T	0	233664008	T	G
2	chr2:233664977:A:G	0	233664977	G	A
2	chr2:233665591:A:G	0	233665591	G	A
2	chr2:233666570:G:T	0	233666570	T	G
2	chr2:233666620:TTTTG:T	0	233666620	T	TTTTG
2	chr2:233668351:C:T	0	233668351	T	C
2	chr2:233669746:T:C	0	233669746	C	T
2	chr2:233669782:C:T	0	233669782	T	C
2	chr2:233670116:T:C	0	233670116	C	T
2	chr2:233670717:G:A	0	233670717	A	G
2	chr2:233670722:G:A	0	233670722	A	G
2	chr2:233671246:A:C	0	233671246	C	A
2	chr2:233671494:C:T	0	233671494	T	C
2	chr2:233671603:T:C	0	233671603	C	T
2	chr2:233671659:T:A	0	233671659	A	T
2	chr2:233673008:A:T	0	233673008	T	A
2	chr2:233673102:C:A	0	233673102	A	C
2	chr2:233673188:T:C	0	233673188	C	T
2	chr2:233673274:A:G	0	233673274	G	A
2	chr2:233673438:C:T	0	233673438	T	C
2	chr2:233673566:G:A	0	233673566	A	G
2	chr2:233673858:A:T	0	233673858	T	A
2	chr2:233674416:G:A	0	233674416	A	G
2	chr2:233674537:T:A	0	233674537	A	T
2	chr2:233675142:AG:A	0	233675142	A	AG
2	chr2:233675200:G:A	0	233675200	A	G
2	chr2:233675660:T:C	0	233675660	C	T
2	chr2:233677928:G:A	0	233677928	A	G
2	chr2:233678168:A:G	0	233678168	G	A
2	chr2:233678328:A:T	0	233678328	T	A
2	chr2:233678335:C:G	0	233678335	G	C
2	chr2:233678337:T:A	0	233678337	A	T
2	chr2:233678562:A:G	0	233678562	G	A
2	chr2:233678796:G:T	0	233678796	T	G
2	chr2:233678993:A:G	0	233678993	G	A
2	chr2:233679061:C:T	0	233679061	T	C
2	chr2:233679172:G:A	0	233679172	A	G
2	chr2:233679201:T:C	0	233679201	C	T
2	chr2:233679206:G:A	0	233679206	A	G
2	chr2:233679399:T:C	0	233679399	C	T
2	chr2:233679939:G:A	0	233679939	A	G
2	chr2:233680451:G:T	0	233680451	T	G
2	chr2:233680491:A:G	0	233680491	G	A
2	chr2:233680544:G:T	0	233680544	T	G
2	chr2:233680666:T:C	0	233680666	C	T
2	chr2:233680858:T:C	0	233680858	C	T
2	chr2:233681395:A:G	0	233681395	G	A
2	chr2:233681597:C:T	0	233681597	T	C
2	chr2:233682324:T:G	0	233682324	G	T
2	chr2:233682329:G:A	0	233682329	A	G
2	chr2:233682559:T:C	0	233682559	C	T
2	chr2:233683341:G:A	0	233683341	A	G
2	chr2:233684170:G:A	0	233684170	A	G
2	chr2:233684395:T:C	0	233684395	C	T
2	chr2:233684471:G:T	0	233684471	T	G
2	chr2:233684728:G:T	0	233684728	T	G
2	chr2:233684956:TGAAAA:T	0	233684956	T	TGAAAA
2	chr2:233685437:A:G	0	233685437	G	A
2	chr2:233685623:C:T	0	233685623	T	C
2	chr2:233685741:T:G	0	233685741	G	T
2	chr2:233687101:G:A	0	233687101	A	G
2	chr2:233687304:G:A	0	233687304	A	G
2	chr2:233687568:A:C	0	233687568	C	A
2	chr2:233688219:T:A	0	233688219	A	T
2	chr2:233688342:C:T	0	233688342	T	C
2	chr2:233688837:T:C	0	233688837	C	T
2	chr2:233688920:G:A	0	233688920	A	G
2	chr2:233689179:T:A	0	233689179	A	T
2	chr2:233689196:G:A	0	233689196	A	G
2	chr2:233689269:T:C	0	233689269	C	T
2	chr2:233690345:T:G	0	233690345	G	T
2	chr2:233690443:C:G	0	233690443	G	C
2	chr2:233690650:T:C	0	233690650	C	T
2	chr2:233691295:C:G	0	233691295	G	C
2	chr2:233691470:G:A	0	233691470	A	G
2	chr2:233691628:G:A	0	233691628	A	G
2	chr2:233691689:CAGGAG:C	0	233691689	C	CAGGAG
2	chr2:233692353:G:A	0	233692353	A	G
2	chr2:233692578:G:C	0	233692578	C	G
2	chr2:233693319:A:G	0	233693319	G	A
2	chr2:233693545:A:G	0	233693545	G	A
2	chr2:233693556:A:C	0	233693556	C	A
2	chr2:233693631:G:T	0	233693631	T	G
2	chr2:233694260:G:A	0	233694260	A	G
2	chr2:233694793:A:C	0	233694793	C	A
2	chr2:233694924:A:C	0	233694924	C	A
2	chr2:233696257:G:A	0	233696257	A	G
2	chr2:233696840:G:A	0	233696840	A	G
2	chr2:233697189:C:T	0	233697189	T	C
2	chr2:233697516:A:T	0	233697516	T	A
2	chr2:233698141:G:C	0	233698141	C	G
2	chr2:233698359:G:A	0	233698359	A	G
2	chr2:233698748:A:C	0	233698748	C	A
2	chr2:233699217:A:G	0	233699217	G	A
2	chr2:233701422:T:A	0	233701422	A	T
2	chr2:233701489:C:T	0	233701489	T	C
2	chr2:233701893:A:G	0	233701893	G	A
2	chr2:233702266:A:G	0	233702266	G	A
2	chr2:233702877:C:G	0	233702877	G	C
2	chr2:233702910:T:A	0	233702910	A	T
2	chr2:233703320:AT:A	0	233703320	A	AT
2	chr2:233703807:CTCTG:C	0	233703807	C	CTCTG
2	chr2:233703893:C:A	0	233703893	A	C
2	chr2:233705061:G:A	0	233705061	A	G
2	chr2:233705231:T:C	0	233705231	C	T
2	chr2:233705974:G:A	0	233705974	A	G
2	chr2:233706754:C:T	0	233706754	T	C
2	chr2:233707711:C:T	0	233707711	T	C
2	chr2:233707925:A:G	0	233707925	G	A
2	chr2:233708590:G:A	0	233708590	A	G
2	chr2:233708719:T:C	0	233708719	C	T
2	chr2:233708986:G:A	0	233708986	A	G
2	chr2:233709104:A:G	0	233709104	G	A
2	chr2:233710776:G:T	0	233710776	T	G
2	chr2:233711220:T:A	0	233711220	A	T
2	chr2:233711291:G:C	0	233711291	C	G
2	chr2:233711404:C:T	0	233711404	T	C
2	chr2:233711626:G:A	0	233711626	A	G
2	chr2:233711887:T:C	0	233711887	C	T
2	chr2:233711994:G:A	0	233711994	A	G
2	chr2:233712271:C:T	0	233712271	T	C
2	chr2:233712394:A:G	0	233712394	G	A
2	chr2:233712511:T:C	0	233712511	C	T
2	chr2:233712623:C:T	0	233712623	T	C
2	chr2:233712745:T:TC	0	233712745	TC	T
2	chr2:233712842:C:T	0	233712842	T	C
2	chr2:233713134:T:C	0	233713134	C	T
2	chr2:233713141:C:G	0	233713141	G	C
2	chr2:233713179:T:C	0	233713179	C	T
2	chr2:233713415:C:A	0	233713415	A	C
2	chr2:233713648:C:T	0	233713648	T	C
2	chr2:233713664:C:T	0	233713664	T	C
2	chr2:233713733:C:A	0	233713733	A	C
2	chr2:233713736:G:C	0	233713736	C	G
2	chr2:233713766:G:C	0	233713766	C	G
2	chr2:233713774:T:C	0	233713774	C	T
2	chr2:233713783:T:C	0	233713783	C	T
2	chr2:233714096:G:A	0	233714096	A	G
2	chr2:233714471:G:A	0	233714471	A	G
2	chr2:233715021:C:T	0	233715021	T	C
2	chr2:233715728:C:T	0	233715728	T	C
2	chr2:233716171:A:G	0	233716171	G	A
2	chr2:233716238:T:C	0	233716238	C	T
2	chr2:233716480:G:A	0	233716480	A	G
2	chr2:233716548:A:C	0	233716548	C	A
2	chr2:233716593:A:G	0	233716593	G	A
2	chr2:233716651:C:T	0	233716651	T	C
2	chr2:233717072:T:A	0	233717072	A	T
2	chr2:233717244:T:C	0	233717244	C	T
2	chr2:233717273:A:G	0	233717273	G	A
2	chr2:233717290:C:T	0	233717290	T	C
2	chr2:233717337:A:G	0	233717337	G	A
2	chr2:233717553:T:C	0	233717553	C	T
2	chr2:233717641:G:A	0	233717641	A	G
2	chr2:233718402:G:A	0	233718402	A	G
2	chr2:233718602:C:T	0	233718602	T	C
2	chr2:233718617:G:A	0	233718617	A	G
2	chr2:233718658:G:A	0	233718658	A	G
2	chr2:233718890:C:A	0	233718890	A	C
2	chr2:233718962:T:G	0	233718962	G	T
2	chr2:233719268:T:C	0	233719268	C	T
2	chr2:233719624:G:A	0	233719624	A	G
2	chr2:233719730:C:T	0	233719730	T	C
2	chr2:233719883:T:C	0	233719883	C	T
2	chr2:233719930:G:C	0	233719930	C	G
2	chr2:233720001:A:G	0	233720001	G	A
2	chr2:233720048:C:T	0	233720048	T	C
2	chr2:233720069:G:C	0	233720069	C	G
2	chr2:233720101:A:G	0	233720101	G	A
2	chr2:233720593:A:G	0	233720593	G	A
2	chr2:233720745:G:A	0	233720745	A	G
2	chr2:233721540:A:T	0	233721540	T	A
2	chr2:233721692:C:T	0	233721692	T	C
2	chr2:233721857:G:A	0	233721857	A	G
2	chr2:233722254:C:T	0	233722254	T	C
2	chr2:233722321:T:A	0	233722321	A	T
2	chr2:233722361:T:C	0	233722361	C	T
2	chr2:233725678:A:C	0	233725678	C	A
2	chr2:233725993:G:C	0	233725993	C	G
2	chr2:233726270:A:G	0	233726270	G	A
2	chr2:233726595:T:C	0	233726595	C	T
2	chr2:233726721:T:C	0	233726721	C	T
2	chr2:233726821:A:G	0	233726821	G	A
2	chr2:233727196:C:T	0	233727196	T	C
2	chr2:233727755:T:C	0	233727755	C	T
2	chr2:233728369:A:G	0	233728369	G	A
2	chr2:233728376:T:C	0	233728376	C	T
2	chr2:233728546:C:T	0	233728546	T	C
2	chr2:233728574:G:A	0	233728574	A	G
2	chr2:233728923:A:G	0	233728923	G	A
2	chr2:233729061:T:C	0	233729061	C	T
2	chr2:233729157:T:C	0	233729157	C	T
2	chr2:233729266:T:C	0	233729266	C	T
2	chr2:233729603:A:G	0	233729603	G	A
2	chr2:233729934:A:G	0	233729934	G	A
2	chr2:233730044:A:T	0	233730044	T	A
2	chr2:233730565:C:T	0	233730565	T	C
2	chr2:233730664:G:A	0	233730664	A	G
2	chr2:233730797:T:G	0	233730797	G	T
2	chr2:233731656:T:G	0	233731656	G	T
2	chr2:233731806:G:A	0	233731806	A	G
2	chr2:233732478:A:G	0	233732478	G	A
2	chr2:233733262:T:A	0	233733262	A	T
2	chr2:233733369:T:G	0	233733369	G	T
2	chr2:233734192:C:T	0	233734192	T	C
2	chr2:233734449:A:ATTTTCTTGATC	0	233734449	ATTTTCTTGATC	A
2	chr2:233734729:GT:G	0	233734729	G	GT
2	chr2:233734914:A:G	0	233734914	G	A
2	chr2:233734945:G:A	0	233734945	A	G
2	chr2:233735091:A:T	0	233735091	T	A
2	chr2:233735799:G:A	0	233735799	A	G
2	chr2:233736540:G:T	0	233736540	T	G
2	chr2:233736722:G:A	0	233736722	A	G
2	chr2:233737121:G:T	0	233737121	T	G
2	chr2:233738018:T:C	0	233738018	C	T
2	chr2:233738036:C:T	0	233738036	T	C
2	chr2:233738076:A:C	0	233738076	C	A
2	chr2:233738832:A:G	0	233738832	G	A
2	chr2:233739298:C:T	0	233739298	T	C
2	chr2:233740062:C:A	0	233740062	A	C
2	chr2:233740100:A:G	0	233740100	G	A
2	chr2:233740214:A:G	0	233740214	G	A
2	chr2:233740656:G:A	0	233740656	A	G
2	chr2:233741019:C:T	0	233741019	T	C
2	chr2:233741562:G:A	0	233741562	A	G
2	chr2:233741590:C:T	0	233741590	T	C
2	chr2:233741916:T:C	0	233741916	C	T
2	chr2:233741958:T:C	0	233741958	C	T
2	chr2:233742425:T:G	0	233742425	G	T
2	chr2:233742577:G:T	0	233742577	T	G
2	chr2:233743154:T:C	0	233743154	C	T
2	chr2:233743662:G:T	0	233743662	T	G
2	chr2:233743836:C:T	0	233743836	T	C
2	chr2:233743996:C:T	0	233743996	T	C
2	chr2:233744071:C:T	0	233744071	T	C
2	chr2:233744094:T:C	0	233744094	C	T
2	chr2:233744461:A:T	0	233744461	T	A
2	chr2:233744538:A:C	0	233744538	C	A
2	chr2:233744546:A:G	0	233744546	G	A
2	chr2:233744646:T:C	0	233744646	C	T
2	chr2:233744768:G:A	0	233744768	A	G
2	chr2:233745061:T:C	0	233745061	C	T
2	chr2:233745676:C:T	0	233745676	T	C
2	chr2:233745803:A:G	0	233745803	G	A
2	chr2:233746498:T:C	0	233746498	C	T
2	chr2:233747406:T:C	0	233747406	C	T
2	chr2:233747871:T:C	0	233747871	C	T
2	chr2:233747994:T:C	0	233747994	C	T
2	chr2:233748368:T:C	0	233748368	C	T
2	chr2:233749231:T:A	0	233749231	A	T
2	chr2:233749291:C:G	0	233749291	G	C
2	chr2:233749337:T:C	0	233749337	C	T
2	chr2:233749470:C:T	0	233749470	T	C
2	chr2:233749977:G:A	0	233749977	A	G
2	chr2:233750062:A:G	0	233750062	G	A
2	chr2:233750415:A:C	0	233750415	C	A
2	chr2:233751021:C:G	0	233751021	G	C
2	chr2:233751840:C:T	0	233751840	T	C
2	chr2:233752490:T:C	0	233752490	C	T
2	chr2:233753302:G:A	0	233753302	A	G
2	chr2:233753341:CCTG:C	0	233753341	C	CCTG
2	chr2:233754399:C:T	0	233754399	T	C
2	chr2:233755708:G:A	0	233755708	A	G
2	chr2:233755940:ATC:A	0	233755940	A	ATC
2	chr2:233756119:T:C	0	233756119	C	T
2	chr2:233756180:C:T	0	233756180	T	C
2	chr2:233756235:C:G	0	233756235	G	C
2	chr2:233757136:G:A	0	233757136	A	G
2	chr2:233757337:A:G	0	233757337	G	A
2	chr2:233757815:T:G	0	233757815	G	T
2	chr2:233759163:C:T	0	233759163	T	C
2	chr2:233759291:G:A	0	233759291	A	G
2	chr2:233761240:C:T	0	233761240	T	C
2	chr2:233762816:G:T	0	233762816	T	G
2	chr2:233763993:G:T	0	233763993	T	G
2	chr2:233764017:G:T	0	233764017	T	G
2	chr2:233764593:G:A	0	233764593	A	G
2	chr2:233764663:C:T	0	233764663	T	C
2	chr2:233764816:T:C	0	233764816	C	T
2	chr2:233764867:GCC:G	0	233764867	G	GCC
2	chr2:233764870:C:A	0	233764870	A	C
2	chr2:233765830:A:G	0	233765830	G	A
2	chr2:233767550:T:C	0	233767550	C	T
2	chr2:233767767:T:C	0	233767767	C	T
2	chr2:233767812:T:C	0	233767812	C	T
2	chr2:233768740:G:A	0	233768740	A	G
2	chr2:233769013:C:T	0	233769013	T	C
2	chr2:233770738:C:T	0	233770738	T	C
2	chr2:233770903:T:C	0	233770903	C	T
2	chr2:233772770:T:C	0	233772770	C	T
2	chr2:233773410:C:A	0	233773410	A	C
2	chr2:233773434:A:G	0	233773434	G	A
2	chr2:233773473:A:G	0	233773473	G	A
2	chr2:233774392:C:T	0	233774392	T	C
2	chr2:233774683:G:A	0	233774683	A	G
2	chr2:233774704:A:G	0	233774704	G	A
2	chr2:233775117:C:T	0	233775117	T	C
2	chr2:233775246:C:T	0	233775246	T	C
2	chr2:233776078:A:G	0	233776078	G	A
2	chr2:233776618:T:C	0	233776618	C	T
2	chr2:233777087:C:A	0	233777087	A	C
2	chr2:233777318:G:A	0	233777318	A	G
2	chr2:233777511:C:T	0	233777511	T	C
2	chr2:233777698:T:A	0	233777698	A	T
2	chr2:233777839:C:T	0	233777839	T	C
2	chr2:233778563:G:A	0	233778563	A	G
2	chr2:233778708:A:G	0	233778708	G	A
2	chr2:233778937:T:C	0	233778937	C	T
2	chr2:233779390:C:A	0	233779390	A	C
2	chr2:233779681:A:G	0	233779681	G	A
2	chr2:233780444:G:A	0	233780444	A	G
2	chr2:233780518:G:A	0	233780518	A	G
2	chr2:233780543:G:T	0	233780543	T	G
2	chr2:233780775:A:G	0	233780775	G	A
2	chr2:233780897:C:G	0	233780897	G	C
2	chr2:233780904:C:T	0	233780904	T	C
2	chr2:233781105:G:A	0	233781105	A	G
2	chr2:233781184:C:G	0	233781184	G	C
2	chr2:233781447:A:G	0	233781447	G	A
2	chr2:233781929:T:C	0	233781929	C	T
2	chr2:233782145:A:G	0	233782145	G	A
2	chr2:233782409:T:C	0	233782409	C	T
2	chr2:233782755:A:G	0	233782755	G	A
2	chr2:233783893:C:T	0	233783893	T	C
2	chr2:233783971:C:T	0	233783971	T	C
2	chr2:233784286:C:A	0	233784286	A	C
2	chr2:233784596:C:T	0	233784596	T	C
2	chr2:233784736:G:A	0	233784736	A	G
2	chr2:233785107:C:T	0	233785107	T	C
2	chr2:233785123:A:G	0	233785123	G	A
2	chr2:233785363:C:T	0	233785363	T	C
2	chr2:233786081:G:A	0	233786081	A	G
2	chr2:233786441:A:G	0	233786441	G	A
2	chr2:233786578:T:G	0	233786578	G	T
2	chr2:233786903:A:G	0	233786903	G	A
2	chr2:233789451:T:C	0	233789451	C	T
2	chr2:233790144:T:C	0	233790144	C	T
2	chr2:233790330:G:A	0	233790330	A	G
2	chr2:233790720:T:C	0	233790720	C	T
2	chr2:233791140:G:A	0	233791140	A	G
2	chr2:233791739:C:A	0	233791739	A	C
2	chr2:233791861:G:C	0	233791861	C	G
2	chr2:233791932:T:C	0	233791932	C	T
2	chr2:233792219:C:G	0	233792219	G	C
2	chr2:233793176:A:G	0	233793176	G	A
2	chr2:233793581:G:A	0	233793581	A	G
2	chr2:233793813:T:C	0	233793813	C	T
2	chr2:233794259:C:T	0	233794259	T	C
2	chr2:233794490:T:C	0	233794490	C	T
2	chr2:233795021:T:C	0	233795021	C	T
2	chr2:233795672:A:G	0	233795672	G	A
2	chr2:233795849:T:G	0	233795849	G	T
2	chr2:233795961:C:T	0	233795961	T	C
2	chr2:233796044:T:C	0	233796044	C	T
2	chr2:233797521:A:G	0	233797521	G	A
2	chr2:233798695:T:C	0	233798695	C	T
2	chr2:233799275:A:G	0	233799275	G	A
2	chr2:233799506:C:T	0	233799506	T	C
2	chr2:233799924:G:A	0	233799924	A	G
2	chr2:233799983:G:A	0	233799983	A	G
2	chr2:233800074:T:G	0	233800074	G	T
2	chr2:233800178:T:G	0	233800178	G	T
2	chr2:233800354:C:T	0	233800354	T	C
2	chr2:233800852:G:GAT	0	233800852	GAT	G
2	chr2:233800894:C:T	0	233800894	T	C
2	chr2:233800965:C:A	0	233800965	A	C
2	chr2:233800968:C:A	0	233800968	A	C
2	chr2:233801185:C:G	0	233801185	G	C
2	chr2:233801650:A:G	0	233801650	G	A
2	chr2:233802020:G:A	0	233802020	A	G
2	chr2:233802185:G:C	0	233802185	C	G
2	chr2:233802362:G:T	0	233802362	T	G
2	chr2:233802518:T:C	0	233802518	C	T
2	chr2:233802717:G:C	0	233802717	C	G
2	chr2:233804006:C:A	0	233804006	A	C
2	chr2:233804275:G:A	0	233804275	A	G
2	chr2:233804783:C:T	0	233804783	T	C
2	chr2:233804925:C:A	0	233804925	A	C
2	chr2:233805060:T:C	0	233805060	C	T
2	chr2:233805166:G:T	0	233805166	T	G
2	chr2:233805366:A:G	0	233805366	G	A
2	chr2:233806999:A:T	0	233806999	T	A
2	chr2:233807381:T:A	0	233807381	A	T
2	chr2:233807780:G:A	0	233807780	A	G
2	chr2:233808181:A:C	0	233808181	C	A
2	chr2:233808257:G:A	0	233808257	A	G
2	chr2:233808593:A:G	0	233808593	G	A
2	chr2:233808802:T:G	0	233808802	G	T
2	chr2:233808852:G:C	0	233808852	C	G
2	chr2:233808870:G:A	0	233808870	A	G
2	chr2:233809648:C:T	0	233809648	T	C
2	chr2:233809746:C:A	0	233809746	A	C
2	chr2:233809917:CT:C	0	233809917	C	CT
2	chr2:233809947:C:T	0	233809947	T	C
2	chr2:233810218:G:A	0	233810218	A	G
2	chr2:233810418:G:A	0	233810418	A	G
2	chr2:233811238:G:A	0	233811238	A	G
2	chr2:233811412:G:A	0	233811412	A	G
2	chr2:233812084:T:G	0	233812084	G	T
2	chr2:233812201:A:G	0	233812201	G	A
2	chr2:233812321:T:C	0	233812321	C	T
2	chr2:233812641:C:A	0	233812641	A	C
2	chr2:233812798:G:A	0	233812798	A	G
2	chr2:233813128:G:T	0	233813128	T	G
2	chr2:233813419:T:C	0	233813419	C	T
2	chr2:233814166:G:A	0	233814166	A	G
2	chr2:233815345:T:C	0	233815345	C	T
2	chr2:233815402:G:A	0	233815402	A	G
2	chr2:233815579:G:A	0	233815579	A	G
2	chr2:233815889:G:A	0	233815889	A	G
2	chr2:233817173:A:G	0	233817173	G	A
2	chr2:233817508:G:A	0	233817508	A	G
2	chr2:233817615:C:A	0	233817615	A	C
2	chr2:233817718:A:T	0	233817718	T	A
2	chr2:233818320:G:C	0	233818320	C	G
2	chr2:233819340:C:T	0	233819340	T	C
2	chr2:233819780:G:A	0	233819780	A	G
2	chr2:233820265:A:G	0	233820265	G	A
2	chr2:233821340:G:A	0	233821340	A	G
2	chr2:233821458:A:G	0	233821458	G	A
2	chr2:233821754:TATA:T	0	233821754	T	TATA
2	chr2:233822161:G:A	0	233822161	A	G
2	chr2:233822655:G:C	0	233822655	C	G
2	chr2:233823237:A:G	0	233823237	G	A
2	chr2:233823665:G:A	0	233823665	A	G
2	chr2:233823671:A:G	0	233823671	G	A
2	chr2:233824170:A:C	0	233824170	C	A
2	chr2:233824418:T:G	0	233824418	G	T
2	chr2:233824657:A:G	0	233824657	G	A
2	chr2:233824743:G:T	0	233824743	T	G
2	chr2:233824894:A:C	0	233824894	C	A
2	chr2:233824913:G:T	0	233824913	T	G
2	chr2:233825450:T:C	0	233825450	C	T
2	chr2:233825892:G:A	0	233825892	A	G
2	chr2:233825900:A:T	0	233825900	T	A
2	chr2:233826132:C:A	0	233826132	A	C
2	chr2:233826917:T:C	0	233826917	C	T
2	chr2:233827233:A:G	0	233827233	G	A
2	chr2:233827665:A:G	0	233827665	G	A
2	chr2:233828479:G:A	0	233828479	A	G
2	chr2:233829529:A:G	0	233829529	G	A
2	chr2:233829826:G:A	0	233829826	A	G
2	chr2:233829877:T:C	0	233829877	C	T
2	chr2:233830202:C:T	0	233830202	T	C
2	chr2:233831164:T:G	0	233831164	G	T
2	chr2:233831224:C:A	0	233831224	A	C
2	chr2:233831490:G:A	0	233831490	A	G
2	chr2:233831511:G:A	0	233831511	A	G
2	chr2:233831664:C:T	0	233831664	T	C
2	chr2:233831703:T:C	0	233831703	C	T
2	chr2:233831844:T:G	0	233831844	G	T
2	chr2:233832112:A:G	0	233832112	G	A
2	chr2:233832376:T:C	0	233832376	C	T
2	chr2:233832382:A:AG	0	233832382	AG	A
2	chr2:233833162:C:T	0	233833162	T	C
2	chr2:233836015:A:G	0	233836015	G	A
2	chr2:233836743:A:G	0	233836743	G	A
2	chr2:233837143:A:G	0	233837143	G	A
2	chr2:233837458:ATAT:A	0	233837458	A	ATAT
2	chr2:233838621:G:A	0	233838621	A	G
2	chr2:233838768:C:T	0	233838768	T	C
2	chr2:233838813:A:G	0	233838813	G	A
2	chr2:233840055:T:C	0	233840055	C	T
2	chr2:233840089:AG:A	0	233840089	A	AG
2	chr2:233840168:A:G	0	233840168	G	A
2	chr2:233840327:A:G	0	233840327	G	A
2	chr2:233840505:C:T	0	233840505	T	C
2	chr2:233840612:T:C	0	233840612	C	T
2	chr2:233840623:G:A	0	233840623	A	G
2	chr2:233840708:G:A	0	233840708	A	G
2	chr2:233841134:G:C	0	233841134	C	G
2	chr2:233841137:C:G	0	233841137	G	C
2	chr2:233842185:T:C	0	233842185	C	T
2	chr2:233842935:T:G	0	233842935	G	T
2	chr2:233843161:T:A	0	233843161	A	T
2	chr2:233843373:G:T	0	233843373	T	G
2	chr2:233843992:C:T	0	233843992	T	C
2	chr2:233844362:G:A	0	233844362	A	G
2	chr2:233844493:G:A	0	233844493	A	G
2	chr2:233844761:T:C	0	233844761	C	T
2	chr2:233845627:T:C	0	233845627	C	T
2	chr2:233845860:G:A	0	233845860	A	G
2	chr2:233846320:T:C	0	233846320	C	T
2	chr2:233846406:T:C	0	233846406	C	T
2	chr2:233846929:G:A	0	233846929	A	G
2	chr2:233847100:A:G	0	233847100	G	A
2	chr2:233847594:G:A	0	233847594	A	G
2	chr2:233848165:G:T	0	233848165	T	G
2	chr2:233848327:G:A	0	233848327	A	G
2	chr2:233848804:T:C	0	233848804	C	T
2	chr2:233849201:T:C	0	233849201	C	T
2	chr2:233849854:G:A	0	233849854	A	G
2	chr2:233849893:T:C	0	233849893	C	T
2	chr2:233849968:A:G	0	233849968	G	A
2	chr2:233850572:G:A	0	233850572	A	G
2	chr2:233850587:G:A	0	233850587	A	G
2	chr2:233850773:C:G	0	233850773	G	C
2	chr2:233851097:T:G	0	233851097	G	T
2	chr2:233851154:T:C	0	233851154	C	T
2	chr2:233851292:C:T	0	233851292	T	C
2	chr2:233851301:G:C	0	233851301	C	G
2	chr2:233851828:C:T	0	233851828	T	C
2	chr2:233852136:T:C	0	233852136	C	T
2	chr2:233852579:C:T	0	233852579	T	C
2	chr2:233852709:G:A	0	233852709	A	G
2	chr2:233853169:C:T	0	233853169	T	C
2	chr2:233853453:G:A	0	233853453	A	G
2	chr2:233853626:C:A	0	233853626	A	C
2	chr2:233854092:A:T	0	233854092	T	A
2	chr2:233854252:C:T	0	233854252	T	C
2	chr2:233854491:T:C	0	233854491	C	T
2	chr2:233854579:T:C	0	233854579	C	T
2	chr2:233854580:C:T	0	233854580	T	C
2	chr2:233854854:G:A	0	233854854	A	G
2	chr2:233855109:G:C	0	233855109	C	G
```
