## Supplementary material for "Characterization of shared and ancestry-specific signals driving complex traits using multi-ancestry fine-mapping": mesusieoutput

```
                 eur          afr      eur_afr
   [1,] 0.0001196762 0.0001862625 3.999598e-05
   [2,] 0.0001191354 0.0001862531 3.967990e-05
   [3,] 0.0001371440 0.0001862802 4.608034e-05
   [4,] 0.0001993824 0.0001862825 6.610087e-05
   [5,] 0.0001922662 0.0001862675 6.397973e-05
   [6,] 0.0001265129 0.0001862220 4.228880e-05
   [7,] 0.0001732331 0.0001862302 5.780659e-05
   [8,] 0.0002050024 0.0001862563 6.978150e-05
   [9,] 0.0001466875 0.0001862856 4.868062e-05
  [10,] 0.0001739207 0.0001862482 5.786708e-05
  [11,] 0.0001355366 0.0001862452 4.552016e-05
  [12,] 0.0001712863 0.0001862393 5.698778e-05
  [13,] 0.0002121324 0.0001862788 7.171748e-05
  [14,] 0.0002177254 0.0001862399 7.257932e-05
  [15,] 0.0001152619 0.0001862609 3.855157e-05
  [16,] 0.0001397661 0.0001862848 4.635372e-05
  [17,] 0.0003183567 0.0001862219 1.077778e-04
  [18,] 0.0002364009 0.0001862133 7.946448e-05
  [19,] 0.0001363379 0.0001863659 4.605804e-05
  [20,] 0.0001718766 0.0001862099 5.706074e-05
  [21,] 0.0002472590 0.0001862708 8.358164e-05
  [22,] 0.0001181893 0.0001864074 3.988586e-05
  [23,] 0.0001065273 0.0001862274 3.543231e-05
  [24,] 0.0001205418 0.0001863670 4.063703e-05
  [25,] 0.0001196162 0.0001863914 3.932162e-05
  [26,] 0.0001215592 0.0001863119 4.006065e-05
  [27,] 0.0001103220 0.0001862715 3.694804e-05
  [28,] 0.0001866519 0.0001862881 6.217653e-05
  [29,] 0.0001069885 0.0001863180 3.579241e-05
  [30,] 0.0002793032 0.0001863407 9.669768e-05
  [31,] 0.0002702519 0.0001863480 9.362831e-05
  [32,] 0.0001466113 0.0001862317 4.851840e-05
  [33,] 0.0001833935 0.0001863419 6.031178e-05
  [34,] 0.0002374981 0.0001862868 7.861984e-05
  [35,] 0.0001052760 0.0001863930 3.503813e-05
  [36,] 0.0001386966 0.0001862405 4.613775e-05
  [37,] 0.0001785670 0.0001862878 5.960004e-05
  [38,] 0.0001049868 0.0001864037 3.499529e-05
  [39,] 0.0001976087 0.0001862337 6.584619e-05
  [40,] 0.0001412500 0.0001862386 4.701110e-05
  [41,] 0.0001049717 0.0001864166 3.498673e-05
  [42,] 0.0005766998 0.0001863978 2.069600e-04
  [43,] 0.0005782550 0.0001863973 2.075058e-04
  [44,] 0.0005611970 0.0001863977 2.012419e-04
  [45,] 0.0005748625 0.0001864006 2.064586e-04
  [46,] 0.0001032237 0.0001865396 3.436919e-05
  [47,] 0.0005753460 0.0001864018 2.067195e-04
  [48,] 0.0005824148 0.0001864027 2.093865e-04
  [49,] 0.0005775358 0.0001864027 2.075810e-04
  [50,] 0.0005699444 0.0001864035 2.048287e-04
  [51,] 0.0005793606 0.0001864027 2.082556e-04
  [52,] 0.0006735524 0.0001864031 2.431288e-04
  [53,] 0.0005743629 0.0001864022 2.063842e-04
  [54,] 0.0001048422 0.0001863543 3.480360e-05
  [55,] 0.0001727189 0.0001862734 5.757320e-05
  [56,] 0.0001043552 0.0001863457 3.466727e-05
  [57,] 0.0001047123 0.0001863615 3.476387e-05
  [58,] 0.0001053195 0.0001863546 3.494372e-05
  [59,] 0.0001042433 0.0001863669 3.463014e-05
  [60,] 0.0001041277 0.0001863397 3.460464e-05
  [61,] 0.0001042587 0.0001863523 3.463734e-05
  [62,] 0.0001045317 0.0001863469 3.471680e-05
  [63,] 0.0001042277 0.0001863501 3.462919e-05
  [64,] 0.0001042559 0.0001863440 3.463923e-05
  [65,] 0.0001070969 0.0001866099 3.602647e-05
  [66,] 0.0001040621 0.0001863408 3.458602e-05
  [67,] 0.0001524526 0.0001862642 5.122451e-05
  [68,] 0.0001040670 0.0001863436 3.458649e-05
  [69,] 0.0001040836 0.0001863365 3.459316e-05
  [70,] 0.0001769628 0.0001862877 5.905364e-05
  [71,] 0.0001507886 0.0001862682 5.065704e-05
  [72,] 0.0001043474 0.0001863699 3.465746e-05
  [73,] 0.0001048748 0.0001863683 3.480826e-05
  [74,] 0.0001045509 0.0001863723 3.471445e-05
  [75,] 0.0001577894 0.0001862477 5.299001e-05
  [76,] 0.0001042717 0.0001863743 3.463573e-05
  [77,] 0.0003450319 0.0001863674 1.209122e-04
  [78,] 0.0001112406 0.0001865761 3.754507e-05
  [79,] 0.0001054219 0.0001866836 3.538038e-05
  [80,] 0.0001076591 0.0001866477 3.625740e-05
  [81,] 0.0001088377 0.0001866200 3.669217e-05
  [82,] 0.0004416615 0.0001862617 1.491327e-04
  [83,] 0.0001084955 0.0001867245 3.654177e-05
  [84,] 0.0002157353 0.0001862523 7.156332e-05
  [85,] 0.0001070458 0.0001866549 3.602785e-05
  [86,] 0.0001066095 0.0001866168 3.583900e-05
  [87,] 0.0001770598 0.0001863284 5.933518e-05
  [88,] 0.0003857093 0.0001862479 1.280237e-04
  [89,] 0.0001323196 0.0001862780 4.367032e-05
  [90,] 0.0001044275 0.0001865203 3.463505e-05
  [91,] 0.0001049110 0.0001864255 3.501024e-05
  [92,] 0.0002894789 0.0001862638 9.705301e-05
  [93,] 0.0001198608 0.0001862407 4.001033e-05
  [94,] 0.0002441580 0.0001862736 8.096275e-05
  [95,] 0.0002247944 0.0001862801 7.459517e-05
  [96,] 0.0001042376 0.0001865291 3.486691e-05
  [97,] 0.0001041273 0.0001863270 3.469747e-05
  [98,] 0.0001201487 0.0001862320 4.008523e-05
  [99,] 0.0002980629 0.0001862594 9.708993e-05
 [100,] 0.0003128880 0.0001862655 1.014918e-04
 [101,] 0.0003068792 0.0001862654 9.958752e-05
 [102,] 0.0002381805 0.0001862791 7.917780e-05
 [103,] 0.0001472057 0.0001864429 4.791385e-05
 [104,] 0.0001396500 0.0001866732 4.515245e-05
 [105,] 0.0001469921 0.0001864167 4.790751e-05
 [106,] 0.0002375263 0.0001862790 7.897997e-05
 [107,] 0.0001405045 0.0001866458 4.545382e-05
 [108,] 0.0001041460 0.0001864873 3.471015e-05
 [109,] 0.0001460655 0.0001864071 4.763911e-05
 [110,] 0.0001501339 0.0001863955 4.895419e-05
 [111,] 0.0001442492 0.0001864082 4.706273e-05
 [112,] 0.0001050676 0.0001862799 3.498703e-05
 [113,] 0.0001380907 0.0001864323 4.506944e-05
 [114,] 0.0001400309 0.0001863204 4.594969e-05
 [115,] 0.0001416488 0.0001863265 4.644925e-05
 [116,] 0.0001395574 0.0001863323 4.576536e-05
 [117,] 0.0001417904 0.0001863292 4.648642e-05
 [118,] 0.0002615232 0.0001862510 8.837145e-05
 [119,] 0.0001429794 0.0001863299 4.686409e-05
 [120,] 0.0001508680 0.0001863353 4.936618e-05
 [121,] 0.0001391292 0.0001863334 4.562566e-05
 [122,] 0.0001464769 0.0001863361 4.796211e-05
 [123,] 0.0001437426 0.0001863311 4.806389e-05
 [124,] 0.0001498116 0.0001863339 4.903304e-05
 [125,] 0.0001045587 0.0001863258 3.486872e-05
 [126,] 0.0001504179 0.0001863339 4.922614e-05
 [127,] 0.0001043463 0.0001863265 3.473972e-05
 [128,] 0.0001496864 0.0001863398 4.897385e-05
 [129,] 0.0001472594 0.0001862774 4.841592e-05
 [130,] 0.0002596019 0.0001862735 8.743362e-05
 [131,] 0.0001356102 0.0001863148 4.455136e-05
 [132,] 0.0001756839 0.0001862856 5.862138e-05
 [133,] 0.0001493985 0.0001863392 4.888399e-05
 [134,] 0.0001508250 0.0001863357 4.934965e-05
 [135,] 0.0001500306 0.0001863349 4.909924e-05
 [136,] 0.0001524613 0.0001863355 4.987320e-05
 [137,] 0.0001510166 0.0001863328 4.942115e-05
 [138,] 0.0001517658 0.0001863661 4.956094e-05
 [139,] 0.0001485137 0.0001863688 4.851996e-05
 [140,] 0.0001409817 0.0001863709 4.612298e-05
 [141,] 0.0001046322 0.0001865177 3.478059e-05
 [142,] 0.0001046711 0.0001865185 3.479053e-05
 [143,] 0.0001241230 0.0001863578 4.081105e-05
 [144,] 0.0001044956 0.0001865199 3.475191e-05
 [145,] 0.0001426354 0.0001863701 4.665022e-05
 [146,] 0.0001044522 0.0001865190 3.474372e-05
 [147,] 0.0001918474 0.0001862228 6.452684e-05
 [148,] 0.0001918299 0.0001862226 6.451879e-05
 [149,] 0.0001944504 0.0001862668 6.585272e-05
 [150,] 0.0001901032 0.0001862670 6.432992e-05
 [151,] 0.0001876191 0.0001862206 6.305426e-05
 [152,] 0.0001913864 0.0001862650 6.476064e-05
 [153,] 0.0001045644 0.0001864756 3.482897e-05
 [154,] 0.0001900675 0.0001862639 6.429523e-05
 [155,] 0.0001911656 0.0001862647 6.468162e-05
 [156,] 0.0001917193 0.0001862644 6.487197e-05
 [157,] 0.0001917529 0.0001862653 6.489053e-05
 [158,] 0.0001923122 0.0001862690 6.511412e-05
 [159,] 0.0001916438 0.0001862662 6.485962e-05
 [160,] 0.0001917499 0.0001862653 6.488942e-05
 [161,] 0.0002606822 0.0001862892 8.841265e-05
 [162,] 0.0001056653 0.0001865271 3.504359e-05
 [163,] 0.0001052580 0.0001865276 3.493547e-05
 [164,] 0.0001044133 0.0001865150 3.473645e-05
 [165,] 0.0001047817 0.0001865211 3.481686e-05
 [166,] 0.0002725985 0.0001862874 8.986352e-05
 [167,] 0.0001263741 0.0001862893 4.166465e-05
 [168,] 0.0001041566 0.0001863370 3.470835e-05
 [169,] 0.0001049931 0.0001865480 3.486294e-05
 [170,] 0.0001174434 0.0001863050 3.877295e-05
 [171,] 0.0001047960 0.0001864590 3.487031e-05
 [172,] 0.0001045212 0.0001863209 3.483817e-05
 [173,] 0.0001045247 0.0001864827 3.496511e-05
 [174,] 0.0001043691 0.0001864793 3.487654e-05
 [175,] 0.0001045391 0.0001864549 3.482602e-05
 [176,] 0.0001078514 0.0001864897 3.572666e-05
 [177,] 0.0001047277 0.0001864498 3.485473e-05
 [178,] 0.0001047966 0.0001864397 3.486848e-05
 [179,] 0.0002714455 0.0001862862 8.957196e-05
 [180,] 0.0001074344 0.0001864659 3.559114e-05
 [181,] 0.0003052921 0.0001863062 1.039926e-04
 [182,] 0.0003274716 0.0001862860 1.126306e-04
 [183,] 0.0001051266 0.0001864450 3.495238e-05
 [184,] 0.0001046160 0.0001863168 3.485031e-05
 [185,] 0.0001076928 0.0001864394 3.568686e-05
 [186,] 0.0001065267 0.0001864419 3.534373e-05
 [187,] 0.0001069470 0.0001864432 3.546528e-05
 [188,] 0.0001069688 0.0001864413 3.547237e-05
 [189,] 0.0001070879 0.0001864427 3.550666e-05
 [190,] 0.0001070690 0.0001864443 3.550033e-05
 [191,] 0.0002226430 0.0001862562 7.535193e-05
 [192,] 0.0001048786 0.0001863270 3.491348e-05
 [193,] 0.0001078644 0.0001864283 3.574381e-05
 [194,] 0.0002657429 0.0001863758 9.210666e-05
 [195,] 0.0002307529 0.0001866980 8.204768e-05
 [196,] 0.0002575511 0.0001864336 8.983910e-05
 [197,] 0.0003927100 0.0001863347 1.364667e-04
 [198,] 0.0011656890 0.0001862548 3.897180e-04
 [199,] 0.0002530722 0.0001865065 8.893657e-05
 [200,] 0.0002312356 0.0001865170 8.083311e-05
 [201,] 0.0001589621 0.0001862879 5.298753e-05
 [202,] 0.0017351751 0.0001864820 6.435789e-04
 [203,] 0.0001826509 0.0001862930 6.057516e-05
 [204,] 0.0001051804 0.0001863400 3.500896e-05
 [205,] 0.0002404717 0.0001865589 8.472777e-05
 [206,] 0.0004354748 0.0001862638 1.478188e-04
 [207,] 0.0002888966 0.0001864963 1.026153e-04
 [208,] 0.0001177355 0.0001863463 3.892896e-05
 [209,] 0.0001755437 0.0001863000 5.849495e-05
 [210,] 0.0005317866 0.0001862024 1.782951e-04
 [211,] 0.0001773446 0.0001862737 5.917363e-05
 [212,] 0.0001755136 0.0001863006 5.851268e-05
 [213,] 0.0004668202 0.0001862060 1.571892e-04
 [214,] 0.0001753057 0.0001863007 5.842077e-05
 [215,] 0.0005067013 0.0001862042 1.702794e-04
 [216,] 0.0001752602 0.0001863007 5.841074e-05
 [217,] 0.0001148574 0.0001863422 3.801846e-05
 [218,] 0.0001147896 0.0001863422 3.799692e-05
 [219,] 0.0003806680 0.0001862051 1.279853e-04
 [220,] 0.0004899072 0.0001862665 1.674390e-04
 [221,] 0.0001753232 0.0001863000 5.842426e-05
 [222,] 0.0001745446 0.0001863093 5.822672e-05
 [223,] 0.0004706074 0.0001863355 1.643067e-04
 [224,] 0.0001746651 0.0001863103 5.828195e-05
 [225,] 0.0003592977 0.0001866356 1.309884e-04
 [226,] 0.0004188491 0.0001862978 1.377092e-04
 [227,] 0.0001759221 0.0001863148 5.842678e-05
 [228,] 0.0001185201 0.0001863316 3.921876e-05
 [229,] 0.0006128731 0.0001868554 3.398727e-04
 [230,] 0.0001417001 0.0001867613 4.865684e-05
 [231,] 0.0001388106 0.0001867027 4.750302e-05
 [232,] 0.0001758778 0.0001863152 5.841278e-05
 [233,] 0.0001587953 0.0001863299 5.335921e-05
 [234,] 0.0003592742 0.0001862746 1.216676e-04
 [235,] 0.0001550348 0.0001862926 5.165239e-05
 [236,] 0.0002423778 0.0001862760 8.048811e-05
 [237,] 0.0001479784 0.0001864997 5.055668e-05
 [238,] 0.0001413789 0.0001867540 4.852549e-05
 [239,] 0.0003630624 0.0001862908 1.242110e-04
 [240,] 0.0012312863 0.0001862763 4.160047e-04
 [241,] 0.0001768062 0.0001863076 5.871010e-05
 [242,] 0.0001134988 0.0001866300 3.805288e-05
 [243,] 0.0001917960 0.0001862936 6.411176e-05
 [244,] 0.0001873002 0.0001863048 6.162434e-05
 [245,] 0.0001409811 0.0001862929 4.695467e-05
 [246,] 0.0003220645 0.0001862741 1.063056e-04
 [247,] 0.0002407450 0.0001862884 7.931339e-05
 [248,] 0.0001766426 0.0001863094 5.812464e-05
 [249,] 0.0005739111 0.0001862399 1.896127e-04
 [250,] 0.0001139632 0.0001866027 3.826911e-05
 [251,] 0.0003238893 0.0001862889 1.065228e-04
 [252,] 0.0001918389 0.0001863013 6.419067e-05
 [253,] 0.0004144082 0.0001862828 1.415027e-04
 [254,] 0.0001982769 0.0001862936 6.641367e-05
 [255,] 0.0004156489 0.0001862768 1.413698e-04
 [256,] 0.0001625658 0.0001863128 5.357199e-05
 [257,] 0.0001572259 0.0001863314 5.280079e-05
 [258,] 0.0003991233 0.0001862866 1.364467e-04
 [259,] 0.0004251894 0.0001862849 1.453130e-04
 [260,] 0.0003147852 0.0001862972 1.027971e-04
 [261,] 0.0001771881 0.0001863165 5.879044e-05
 [262,] 0.0001560081 0.0001863103 5.142187e-05
 [263,] 0.0001573007 0.0001862925 5.239323e-05
 [264,] 0.0002145587 0.0001862896 7.202531e-05
 [265,] 0.0001025818 0.0001863543 3.421037e-05
 [266,] 0.0001226959 0.0001863786 4.047206e-05
 [267,] 0.0001212306 0.0001863825 4.053866e-05
 [268,] 0.0001202668 0.0001863353 4.012004e-05
 [269,] 0.0001082335 0.0001862427 3.602794e-05
 [270,] 0.0001227403 0.0001862732 4.099868e-05
 [271,] 0.0001820983 0.0001862845 6.055178e-05
 [272,] 0.0001819548 0.0001862845 6.050496e-05
 [273,] 0.0001206221 0.0001862717 4.023257e-05
 [274,] 0.0001794793 0.0001862856 6.014136e-05
 [275,] 0.0001488017 0.0001863036 4.959939e-05
 [276,] 0.0001509431 0.0001863085 5.010987e-05
 [277,] 0.0001489876 0.0001862929 4.969514e-05
 [278,] 0.0001396283 0.0001862908 4.630548e-05
 [279,] 0.0001140207 0.0001862182 3.786883e-05
 [280,] 0.0001338247 0.0001866191 4.362855e-05
 [281,] 0.0001348702 0.0001862878 4.487293e-05
 [282,] 0.0001133330 0.0001862115 3.769642e-05
 [283,] 0.0001151746 0.0001862173 3.826294e-05
 [284,] 0.0001097141 0.0001862076 3.652308e-05
 [285,] 0.0001573405 0.0001862234 5.210424e-05
 [286,] 0.0001434143 0.0001862066 4.771772e-05
 [287,] 0.0001666662 0.0001862700 5.574799e-05
 [288,] 0.0001403613 0.0001864238 4.595075e-05
 [289,] 0.0001504723 0.0001862556 5.077165e-05
 [290,] 0.0001634510 0.0001862607 5.450687e-05
 [291,] 0.0001129532 0.0001862870 3.792641e-05
 [292,] 0.0001550250 0.0001865366 5.032975e-05
 [293,] 0.0001180569 0.0001863914 3.927913e-05
 [294,] 0.0001472371 0.0001864019 4.821277e-05
 [295,] 0.0001597874 0.0001863253 5.233570e-05
 [296,] 0.0010493619 0.0001863551 3.256317e-04
 [297,] 0.0001545864 0.0001862808 5.144667e-05
 [298,] 0.0001287179 0.0001863051 4.273609e-05
 [299,] 0.0004518026 0.0001863517 1.443817e-04
 [300,] 0.0001226672 0.0001862394 4.089074e-05
 [301,] 0.0003977695 0.0001862492 1.299736e-04
 [302,] 0.0003922048 0.0001862449 1.285038e-04
 [303,] 0.0003769754 0.0001862443 1.239812e-04
 [304,] 0.0006257118 0.0001862617 2.022923e-04
 [305,] 0.0001961942 0.0001862190 6.553023e-05
 [306,] 0.0004319565 0.0001862000 1.424689e-04
 [307,] 0.0009129660 0.0001862611 2.931982e-04
 [308,] 0.0001254277 0.0001862804 4.174779e-05
 [309,] 0.0001817748 0.0001862916 6.047528e-05
 [310,] 0.0001493757 0.0001862394 5.000190e-05
 [311,] 0.0001606426 0.0001862380 5.314895e-05
 [312,] 0.0001242989 0.0001862873 4.140034e-05
 [313,] 0.0003372160 0.0001862865 1.109890e-04
 [314,] 0.0001626402 0.0001862742 5.356129e-05
 [315,] 0.0001619994 0.0001862417 5.424905e-05
 [316,] 0.0001707777 0.0001862664 5.703300e-05
 [317,] 0.0002236082 0.0001864275 7.799649e-05
 [318,] 0.0001408716 0.0001863779 4.681468e-05
 [319,] 0.0001405254 0.0001863225 4.682041e-05
 [320,] 0.0001684352 0.0001862807 5.637764e-05
 [321,] 0.0001765942 0.0001862755 5.888038e-05
 [322,] 0.0001194170 0.0001862626 3.984727e-05
 [323,] 0.0001481051 0.0001862526 4.924436e-05
 [324,] 0.0002987553 0.0001863083 9.713139e-05
 [325,] 0.0001478622 0.0001863038 4.962080e-05
 [326,] 0.0001109307 0.0001862340 3.710326e-05
 [327,] 0.0001659644 0.0001862759 5.527006e-05
 [328,] 0.0001687063 0.0001862773 5.617473e-05
 [329,] 0.0001648406 0.0001862772 5.490121e-05
 [330,] 0.0001428811 0.0001862464 4.758451e-05
 [331,] 0.0001711102 0.0001862948 5.776418e-05
 [332,] 0.0001829185 0.0001862917 6.183509e-05
 [333,] 0.0001208255 0.0001863297 4.004068e-05
 [334,] 0.0001679889 0.0001862921 5.595535e-05
 [335,] 0.0001516175 0.0001862694 5.055153e-05
 [336,] 0.0001247388 0.0001864221 4.128933e-05
 [337,] 0.0001465274 0.0001866778 4.764595e-05
 [338,] 0.0001710519 0.0001863150 5.678567e-05
 [339,] 0.0001203397 0.0001866702 3.995409e-05
 [340,] 0.0001319877 0.0001864013 4.352000e-05
 [341,] 0.0001206255 0.0001865143 4.002312e-05
 [342,] 0.0001254465 0.0001862513 4.170105e-05
 [343,] 0.0001575999 0.0001862950 5.217507e-05
 [344,] 0.0001202086 0.0001865072 4.007275e-05
 [345,] 0.0001164945 0.0001862613 3.889270e-05
 [346,] 0.0001404381 0.0001868741 4.577679e-05
 [347,] 0.0001116355 0.0001862603 3.709210e-05
 [348,] 0.0001538261 0.0001862465 5.172292e-05
 [349,] 0.0001761029 0.0001862848 5.875193e-05
 [350,] 0.0001093988 0.0001861959 3.640921e-05
 [351,] 0.0001664009 0.0001862902 5.542600e-05
 [352,] 0.0001529492 0.0001862869 5.090318e-05
 [353,] 0.0001565653 0.0001862895 5.232608e-05
 [354,] 0.0002047713 0.0001863163 6.942576e-05
 [355,] 0.0001107798 0.0001862198 3.702207e-05
 [356,] 0.0001763840 0.0001863429 5.898941e-05
 [357,] 0.0001775628 0.0001862828 5.918024e-05
 [358,] 0.0001065546 0.0001861985 3.553343e-05
 [359,] 0.0001780372 0.0001862735 5.951513e-05
 [360,] 0.0001965458 0.0001862761 6.551144e-05
 [361,] 0.0001565912 0.0001862763 5.220955e-05
 [362,] 0.0001561447 0.0001862763 5.204140e-05
 [363,] 0.0001230843 0.0001862160 4.116938e-05
 [364,] 0.0001324299 0.0001862677 4.437291e-05
 [365,] 0.0001262543 0.0001862765 4.252138e-05
 [366,] 0.0001297554 0.0001862223 4.296411e-05
 [367,] 0.0001225013 0.0001862433 4.113388e-05
 [368,] 0.0001533480 0.0001862806 5.107296e-05
 [369,] 0.0001161015 0.0001861968 3.861874e-05
 [370,] 0.0001244677 0.0001862550 4.183728e-05
 [371,] 0.0001079610 0.0001862166 3.592287e-05
 [372,] 0.0001199124 0.0001862035 3.982818e-05
 [373,] 0.0001209673 0.0001862045 4.016851e-05
 [374,] 0.0002107740 0.0001864072 7.297882e-05
 [375,] 0.0001884900 0.0001862876 6.281018e-05
 [376,] 0.0001526071 0.0001862484 5.086597e-05
 [377,] 0.0001174797 0.0001862400 3.890477e-05
 [378,] 0.0001808855 0.0001862920 6.026184e-05
 [379,] 0.0001527195 0.0001862814 5.086636e-05
 [380,] 0.0001935555 0.0001862589 6.424456e-05
 [381,] 0.0002361961 0.0001862887 7.895018e-05
 [382,] 0.0001543674 0.0001862815 5.140375e-05
 [383,] 0.0001631274 0.0001862169 5.480983e-05
 [384,] 0.0001622505 0.0001862324 5.347881e-05
 [385,] 0.0001436329 0.0001862412 4.787938e-05
 [386,] 0.0001705999 0.0001862112 5.639827e-05
 [387,] 0.0002168082 0.0001862682 7.299592e-05
 [388,] 0.0001934086 0.0001862877 6.445900e-05
 [389,] 0.0001583986 0.0001862295 5.224364e-05
 [390,] 0.0001218183 0.0001862315 4.038230e-05
 [391,] 0.0001954879 0.0001862704 6.575453e-05
 [392,] 0.0001541337 0.0001863077 5.152157e-05
 [393,] 0.0001548990 0.0001863114 5.180149e-05
 [394,] 0.0001798507 0.0001862925 5.991573e-05
 [395,] 0.0001393387 0.0001862290 4.612970e-05
 [396,] 0.0001537902 0.0001862385 5.157742e-05
 [397,] 0.0001502876 0.0001862317 5.036851e-05
 [398,] 0.0002089458 0.0001862894 7.001432e-05
 [399,] 0.0001554387 0.0001863058 5.196933e-05
 [400,] 0.0001393204 0.0001862174 4.621453e-05
 [401,] 0.0001089962 0.0001863672 3.628773e-05
 [402,] 0.0001383097 0.0001862406 4.604989e-05
 [403,] 0.0001789043 0.0001862919 5.961212e-05
 [404,] 0.0001668787 0.0001862922 5.547684e-05
 [405,] 0.0001385453 0.0001862067 4.610789e-05
 [406,] 0.0001448563 0.0001862072 4.818497e-05
 [407,] 0.0001465356 0.0001862073 4.873991e-05
 [408,] 0.0001798850 0.0001862924 5.992817e-05
 [409,] 0.0001450176 0.0001862077 4.822730e-05
 [410,] 0.0001371903 0.0001862073 4.564076e-05
 [411,] 0.0001402468 0.0001862342 4.653317e-05
 [412,] 0.0001814859 0.0001862927 6.044783e-05
 [413,] 0.0001976281 0.0001862544 6.562361e-05
 [414,] 0.0001371357 0.0001862267 4.556206e-05
 [415,] 0.0001561034 0.0001862935 5.207707e-05
 [416,] 0.0001382452 0.0001862345 4.588493e-05
 [417,] 0.0001113986 0.0001862029 3.720186e-05
 [418,] 0.0001811721 0.0001862922 6.036240e-05
 [419,] 0.0001172733 0.0001862234 3.926244e-05
 [420,] 0.0001460236 0.0001862849 4.924780e-05
 [421,] 0.0001366144 0.0001862669 4.596107e-05
 [422,] 0.0001377291 0.0001862670 4.634269e-05
 [423,] 0.0001978808 0.0001862597 6.557730e-05
 [424,] 0.0001410595 0.0001863125 4.754931e-05
 [425,] 0.0001802282 0.0001862920 6.004476e-05
 [426,] 0.0001518871 0.0001862726 5.064031e-05
 [427,] 0.0001400830 0.0001862071 4.660653e-05
 [428,] 0.0001147925 0.0001862069 3.835605e-05
 [429,] 0.0001802148 0.0001862920 6.004009e-05
 [430,] 0.0001802299 0.0001862920 6.004522e-05
 [431,] 0.0001933255 0.0001862561 6.416212e-05
 [432,] 0.0001436196 0.0001862065 4.783990e-05
 [433,] 0.0001400098 0.0001862092 4.655728e-05
 [434,] 0.0001520934 0.0001862756 5.074034e-05
 [435,] 0.0001871627 0.0001862068 6.230089e-05
 [436,] 0.0001814519 0.0001862927 6.043873e-05
 [437,] 0.0001395592 0.0001862608 4.693821e-05
 [438,] 0.0001757096 0.0001862674 5.855801e-05
 [439,] 0.0001490196 0.0001862489 5.005621e-05
 [440,] 0.0001088877 0.0001862101 3.629105e-05
 [441,] 0.0001874642 0.0001862521 6.289768e-05
 [442,] 0.0001088865 0.0001862087 3.628887e-05
 [443,] 0.0001432889 0.0001862093 4.763028e-05
 [444,] 0.0001448668 0.0001862082 4.817955e-05
 [445,] 0.0001428079 0.0001862089 4.746982e-05
 [446,] 0.0001458000 0.0001862093 4.846260e-05
 [447,] 0.0001415426 0.0001862134 4.698327e-05
 [448,] 0.0001300981 0.0001862487 4.365237e-05
 [449,] 0.0001355283 0.0001862080 4.508396e-05
 [450,] 0.0001320966 0.0001862151 4.385710e-05
 [451,] 0.0001916649 0.0001862772 6.410946e-05
 [452,] 0.0002085482 0.0001862897 7.054508e-05
 [453,] 0.0001388038 0.0001862119 4.610337e-05
 [454,] 0.0001108554 0.0001862133 3.697269e-05
 [455,] 0.0002897461 0.0001862931 9.895180e-05
 [456,] 0.0002499706 0.0001862888 8.360135e-05
 [457,] 0.0001947390 0.0001862892 6.550912e-05
 [458,] 0.0001103526 0.0001862337 3.663510e-05
 [459,] 0.0001801184 0.0001862927 6.000216e-05
 [460,] 0.0001926487 0.0001862904 6.481486e-05
 [461,] 0.0001795797 0.0001862927 5.982625e-05
 [462,] 0.0001561998 0.0001862949 5.213129e-05
 [463,] 0.0001521326 0.0001862429 5.109570e-05
 [464,] 0.0001093682 0.0001862204 3.645540e-05
 [465,] 0.0001948517 0.0001862861 6.497858e-05
 [466,] 0.0001059963 0.0001862338 3.533170e-05
 [467,] 0.0001414344 0.0001862294 4.749831e-05
 [468,] 0.0001803565 0.0001862934 6.007215e-05
 [469,] 0.0001543256 0.0001862754 5.149911e-05
 [470,] 0.0001627002 0.0001862425 5.423038e-05
 [471,] 0.0001106312 0.0001862093 3.688942e-05
 [472,] 0.0001802912 0.0001862794 6.031714e-05
 [473,] 0.0001808452 0.0001862930 6.023523e-05
 [474,] 0.0001106389 0.0001861990 3.691087e-05
 [475,] 0.0001807049 0.0001862927 6.019205e-05
 [476,] 0.0001678319 0.0001862758 5.607955e-05
 [477,] 0.0001664692 0.0001862724 5.555089e-05
 [478,] 0.0001105037 0.0001862045 3.683732e-05
 [479,] 0.0001646149 0.0001862742 5.496667e-05
 [480,] 0.0001240445 0.0001862077 4.148319e-05
 [481,] 0.0001554283 0.0001863074 5.198160e-05
 [482,] 0.0001589195 0.0001862162 5.296914e-05
 [483,] 0.0001646693 0.0001862762 5.500923e-05
 [484,] 0.0001652890 0.0001862762 5.522052e-05
 [485,] 0.0001924263 0.0001862865 6.419800e-05
 [486,] 0.0001539409 0.0001862762 5.137527e-05
 [487,] 0.0001822434 0.0001862924 6.071599e-05
 [488,] 0.0001126202 0.0001862167 3.762054e-05
 [489,] 0.0001701935 0.0001862763 5.687849e-05
 [490,] 0.0001682219 0.0001862667 5.610539e-05
 [491,] 0.0001128782 0.0001863330 3.739642e-05
 [492,] 0.0001539663 0.0001862777 5.195551e-05
 [493,] 0.0001580296 0.0001862780 5.334943e-05
 [494,] 0.0001715129 0.0001862667 5.720499e-05
 [495,] 0.0001121706 0.0001862122 3.737326e-05
 [496,] 0.0001701998 0.0001862667 5.676595e-05
 [497,] 0.0001148265 0.0001862161 3.834373e-05
 [498,] 0.0001739461 0.0001863100 5.880308e-05
 [499,] 0.0001584018 0.0001862466 5.281898e-05
 [500,] 0.0001710098 0.0001862833 5.780413e-05
 [501,] 0.0001904264 0.0001862852 6.356197e-05
 [502,] 0.0001761994 0.0001862978 5.920435e-05
 [503,] 0.0001880362 0.0001862835 6.321587e-05
 [504,] 0.0001842486 0.0001862792 6.186259e-05
 [505,] 0.0001813398 0.0001862917 6.041420e-05
 [506,] 0.0001796765 0.0001862889 5.998286e-05
 [507,] 0.0001801992 0.0001862925 6.002860e-05
 [508,] 0.0001800292 0.0001862925 5.997273e-05
 [509,] 0.0001808274 0.0001862925 6.023426e-05
 [510,] 0.0001217383 0.0001862919 4.089412e-05
 [511,] 0.0001791868 0.0001862927 5.969521e-05
 [512,] 0.0002129104 0.0001862348 7.189057e-05
 [513,] 0.0001792863 0.0001862932 5.971396e-05
 [514,] 0.0001802868 0.0001862946 6.002274e-05
 [515,] 0.0001590547 0.0001863261 5.382165e-05
 [516,] 0.0001792994 0.0001862770 5.967752e-05
 [517,] 0.0001807286 0.0001862914 6.022418e-05
 [518,] 0.0002854576 0.0001863183 9.211805e-05
 [519,] 0.0001822675 0.0001862925 6.070950e-05
 [520,] 0.0001812707 0.0001862924 6.038212e-05
 [521,] 0.0001813029 0.0001862925 6.039236e-05
 [522,] 0.0001802234 0.0001862938 6.000918e-05
 [523,] 0.0001796351 0.0001862938 5.981894e-05
 [524,] 0.0001808459 0.0001862922 6.024732e-05
 [525,] 0.0001811164 0.0001862929 6.032296e-05
 [526,] 0.0001544265 0.0001862250 5.167170e-05
 [527,] 0.0001370789 0.0001862130 4.574246e-05
 [528,] 0.0001727107 0.0001862291 5.754593e-05
 [529,] 0.0001803724 0.0001862918 6.011250e-05
 [530,] 0.0001719210 0.0001862790 5.718600e-05
 [531,] 0.0001190604 0.0001862040 3.976766e-05
 [532,] 0.0001766081 0.0001862686 5.909481e-05
 [533,] 0.0003219062 0.0001863026 1.118462e-04
 [534,] 0.0001768051 0.0001864694 6.026050e-05
 [535,] 0.0001097679 0.0001862450 3.657292e-05
 [536,] 0.0002285462 0.0001863001 7.502244e-05
 [537,] 0.0001732504 0.0001865084 5.909197e-05
 [538,] 0.0001661534 0.0001862644 5.547748e-05
 [539,] 0.0001664340 0.0001862643 5.557156e-05
 [540,] 0.0002762473 0.0001862921 9.233567e-05
 [541,] 0.0001574845 0.0001862279 5.204863e-05
 [542,] 0.0001522639 0.0001862390 5.079918e-05
 [543,] 0.0001030579 0.0001862819 3.435512e-05
 [544,] 0.0001097404 0.0001862464 3.655934e-05
 [545,] 0.0002682122 0.0001862378 8.837303e-05
 [546,] 0.0002397712 0.0001862984 7.841915e-05
 [547,] 0.0001113819 0.0001862470 3.708841e-05
 [548,] 0.0001373100 0.0001862016 4.573671e-05
 [549,] 0.0002262966 0.0001862992 7.433816e-05
 [550,] 0.0001103987 0.0001862447 3.677437e-05
 [551,] 0.0001104379 0.0001862495 3.677787e-05
 [552,] 0.0002358202 0.0001862944 7.729824e-05
 [553,] 0.0001633419 0.0001862668 5.459820e-05
 [554,] 0.0001338268 0.0001862023 4.465309e-05
 [555,] 0.0001125962 0.0001862534 3.746626e-05
 [556,] 0.0002344369 0.0001862946 7.687302e-05
 [557,] 0.0001254778 0.0001862664 4.171278e-05
 [558,] 0.0001333556 0.0001862394 4.457472e-05
 [559,] 0.0001105543 0.0001862513 3.681203e-05
 [560,] 0.0001634885 0.0001862787 5.471714e-05
 [561,] 0.0001337709 0.0001862413 4.473783e-05
 [562,] 0.0002306917 0.0001862980 7.569301e-05
 [563,] 0.0001102441 0.0001862552 3.670534e-05
 [564,] 0.0001428816 0.0001862510 4.774458e-05
 [565,] 0.0001635646 0.0001862780 5.474011e-05
 [566,] 0.0001627776 0.0001862763 5.445654e-05
 [567,] 0.0001627487 0.0001862789 5.446127e-05
 [568,] 0.0001668538 0.0001862469 5.492631e-05
 [569,] 0.0001614582 0.0001862778 5.400525e-05
 [570,] 0.0001369177 0.0001862308 4.567410e-05
 [571,] 0.0001102277 0.0001862490 3.671309e-05
 [572,] 0.0001105529 0.0001862522 3.681145e-05
 [573,] 0.0001102301 0.0001862539 3.670460e-05
 [574,] 0.0001532041 0.0001862840 5.110041e-05
 [575,] 0.0001430164 0.0001862484 4.778458e-05
 [576,] 0.0001091647 0.0001862541 3.638081e-05
 [577,] 0.0001092299 0.0001862540 3.641644e-05
 [578,] 0.0001519689 0.0001862427 5.076574e-05
 [579,] 0.0002226851 0.0001862990 7.316748e-05
 [580,] 0.0001264727 0.0001862542 4.206193e-05
 [581,] 0.0001376523 0.0001863581 4.639024e-05
 [582,] 0.0001513789 0.0001862521 5.005162e-05
 [583,] 0.0001097153 0.0001862090 3.647800e-05
 [584,] 0.0001549545 0.0001862883 5.165551e-05
 [585,] 0.0001905497 0.0001862916 6.338551e-05
 [586,] 0.0001434561 0.0001862352 4.772257e-05
 [587,] 0.0001576710 0.0001862033 5.235332e-05
 [588,] 0.0001377019 0.0001862503 4.599258e-05
 [589,] 0.0001231709 0.0001862549 4.078735e-05
 [590,] 0.0001550899 0.0001863170 5.176496e-05
 [591,] 0.0001755844 0.0001863495 5.863573e-05
 [592,] 0.0001257569 0.0001862591 4.205038e-05
 [593,] 0.0001491811 0.0001862834 4.914805e-05
 [594,] 0.0001603297 0.0001861976 5.348275e-05
 [595,] 0.0001579992 0.0001862484 5.222168e-05
 [596,] 0.0001208918 0.0001862829 4.050286e-05
 [597,] 0.0001544145 0.0001862469 5.144453e-05
 [598,] 0.0001425796 0.0001862323 4.746550e-05
 [599,] 0.0001545936 0.0001862462 5.149875e-05
 [600,] 0.0001212000 0.0001862868 4.062279e-05
 [601,] 0.0001235155 0.0001862228 4.127607e-05
 [602,] 0.0001302681 0.0001862950 4.374688e-05
 [603,] 0.0001036519 0.0001861937 3.454556e-05
 [604,] 0.0001038035 0.0001862407 3.458533e-05
 [605,] 0.0001513145 0.0001862052 5.062406e-05
 [606,] 0.0001075754 0.0001862887 3.578155e-05
 [607,] 0.0001601983 0.0001862387 5.354773e-05
 [608,] 0.0001089856 0.0001862176 3.637769e-05
 [609,] 0.0001510314 0.0001862280 5.031483e-05
 [610,] 0.0001588603 0.0001862400 5.310311e-05
 [611,] 0.0001475017 0.0001862449 4.920257e-05
 [612,] 0.0002597616 0.0001862990 8.788129e-05
 [613,] 0.0001107840 0.0001863008 3.678640e-05
 [614,] 0.0001556362 0.0001863210 5.132550e-05
 [615,] 0.0001480955 0.0001863961 4.853591e-05
 [616,] 0.0001624452 0.0001862782 5.456602e-05
 [617,] 0.0001082059 0.0001862942 3.597724e-05
 [618,] 0.0001095793 0.0001862970 3.641003e-05
 [619,] 0.0001062605 0.0001862893 3.543545e-05
 [620,] 0.0001061069 0.0001862883 3.534178e-05
 [621,] 0.0001059276 0.0001862885 3.529187e-05
 [622,] 0.0001083466 0.0001862902 3.603540e-05
 [623,] 0.0001180208 0.0001863075 3.905642e-05
 [624,] 0.0001814021 0.0001862416 6.026628e-05
 [625,] 0.0004525951 0.0001862885 1.533963e-04
 [626,] 0.0001052381 0.0001862990 3.502247e-05
 [627,] 0.0004760500 0.0001862892 1.614965e-04
 [628,] 0.0001197780 0.0001865387 4.051160e-05
 [629,] 0.0001416863 0.0001862453 4.718358e-05
 [630,] 0.0001460042 0.0001862584 4.853060e-05
 [631,] 0.0003473503 0.0001862892 1.175782e-04
 [632,] 0.0001414279 0.0001862472 4.709809e-05
 [633,] 0.0001634291 0.0001862366 5.458832e-05
 [634,] 0.0003096991 0.0001862890 1.047203e-04
 [635,] 0.0001451111 0.0001862380 4.827572e-05
 [636,] 0.0001406588 0.0001862464 4.685296e-05
 [637,] 0.0003505685 0.0001862886 1.186188e-04
 [638,] 0.0001054962 0.0001862841 3.522399e-05
 [639,] 0.0001968203 0.0001862589 6.644924e-05
 [640,] 0.0001254867 0.0001864098 4.239656e-05
 [641,] 0.0001046721 0.0001862613 3.489496e-05
 [642,] 0.0001472110 0.0001862403 4.894346e-05
 [643,] 0.0003386049 0.0001862915 1.147704e-04
 [644,] 0.0001979231 0.0001862347 6.552253e-05
 [645,] 0.0002148303 0.0001862304 7.156419e-05
 [646,] 0.0002107424 0.0001863058 7.105882e-05
 [647,] 0.0001410261 0.0001862428 4.697295e-05
 [648,] 0.0003879596 0.0001862911 1.316064e-04
 [649,] 0.0001724209 0.0001862379 5.811940e-05
 [650,] 0.0001421025 0.0001862365 4.733283e-05
 [651,] 0.0001422308 0.0001862331 4.736926e-05
 [652,] 0.0002201924 0.0001862888 7.384737e-05
 [653,] 0.0001532447 0.0001863568 5.018377e-05
 [654,] 0.0001790187 0.0001862705 5.918843e-05
 [655,] 0.0001497870 0.0001863724 4.905985e-05
 [656,] 0.0001502540 0.0001863680 4.921649e-05
 [657,] 0.0001714942 0.0001862721 5.685154e-05
 [658,] 0.0001711492 0.0001862703 5.675281e-05
 [659,] 0.0001239165 0.0001865282 4.199569e-05
 [660,] 0.0001754746 0.0001862249 5.789137e-05
 [661,] 0.0002942228 0.0001862853 9.962775e-05
 [662,] 0.0001764576 0.0001862292 5.817139e-05
 [663,] 0.0001212177 0.0001865143 4.101043e-05
 [664,] 0.0002760222 0.0001862858 9.344015e-05
 [665,] 0.0001041478 0.0001862644 3.471255e-05
 [666,] 0.0001516505 0.0001864016 4.957341e-05
 [667,] 0.0001630144 0.0001862279 5.412710e-05
 [668,] 0.0001462344 0.0001862920 4.845707e-05
 [669,] 0.0001441393 0.0001862417 4.798448e-05
 [670,] 0.0001141687 0.0001862925 3.783400e-05
 [671,] 0.0001437200 0.0001862328 4.787403e-05
 [672,] 0.0001422447 0.0001862511 4.703153e-05
 [673,] 0.0001699568 0.0001862563 5.638578e-05
 [674,] 0.0001891691 0.0001863102 6.376641e-05
 [675,] 0.0001145613 0.0001865325 3.859412e-05
 [676,] 0.0001465765 0.0001862364 4.880011e-05
 [677,] 0.0001186153 0.0001863055 3.921313e-05
 [678,] 0.0001113121 0.0001862217 3.694830e-05
 [679,] 0.0001289990 0.0001863919 4.234447e-05
 [680,] 0.0001436779 0.0001862470 4.782245e-05
 [681,] 0.0001343980 0.0001863781 4.426589e-05
 [682,] 0.0001483761 0.0001862569 4.893476e-05
 [683,] 0.0001069404 0.0001862806 3.555420e-05
 [684,] 0.0001058737 0.0001862712 3.522012e-05
 [685,] 0.0001273041 0.0001862221 4.241125e-05
 [686,] 0.0001521865 0.0001862676 5.052499e-05
 [687,] 0.0001522787 0.0001862664 5.056137e-05
 [688,] 0.0001491998 0.0001862568 4.961189e-05
 [689,] 0.0001673483 0.0001862542 5.565911e-05
 [690,] 0.0001377140 0.0001862274 4.564932e-05
 [691,] 0.0001079478 0.0001862490 3.597128e-05
 [692,] 0.0002205175 0.0001862920 7.350443e-05
 [693,] 0.0001612424 0.0001862469 5.367958e-05
 [694,] 0.0001408396 0.0001862361 4.689380e-05
 [695,] 0.0001575944 0.0001862587 5.232126e-05
 [696,] 0.0001683187 0.0001862552 5.589992e-05
 [697,] 0.0001545255 0.0001862761 5.124574e-05
 [698,] 0.0001129312 0.0001862492 3.763153e-05
 [699,] 0.0001120716 0.0001862492 3.734634e-05
 [700,] 0.0001529011 0.0001862522 5.082618e-05
 [701,] 0.0001109364 0.0001862199 3.695416e-05
 [702,] 0.0001447905 0.0001862660 4.828812e-05
 [703,] 0.0001599756 0.0001862700 5.302579e-05
 [704,] 0.0001530858 0.0001862345 5.093998e-05
 [705,] 0.0001961483 0.0001862862 6.548373e-05
 [706,] 0.0001423783 0.0001862373 4.742767e-05
 [707,] 0.0001122550 0.0001862602 3.738989e-05
 [708,] 0.0001810080 0.0001862422 5.992937e-05
 [709,] 0.0001051890 0.0001862502 3.505123e-05
 [710,] 0.0001454395 0.0001862310 4.849992e-05
 [711,] 0.0001589757 0.0001862517 5.294321e-05
 [712,] 0.0001447003 0.0001862370 4.814908e-05
 [713,] 0.0002178098 0.0001862915 7.333007e-05
 [714,] 0.0001545110 0.0001862594 5.116079e-05
 [715,] 0.0002411069 0.0001862865 8.070739e-05
 [716,] 0.0001556662 0.0001862283 5.180166e-05
 [717,] 0.0001305448 0.0001862647 4.322689e-05
 [718,] 0.0001395756 0.0001862512 4.650783e-05
 [719,] 0.0001580261 0.0001862325 5.252228e-05
 [720,] 0.0001953013 0.0001862478 6.506820e-05
 [721,] 0.0001274230 0.0001862136 4.236921e-05
 [722,] 0.0001785828 0.0001862511 5.941718e-05
 [723,] 0.0001572998 0.0001862521 5.213311e-05
 [724,] 0.0001459592 0.0001862457 4.855323e-05
 [725,] 0.0001042047 0.0001862320 3.474274e-05
 [726,] 0.0001552770 0.0001862563 5.147487e-05
 [727,] 0.0043615214 0.0001862849 1.066537e-03
 [728,] 0.0001407872 0.0001862763 4.651538e-05
 [729,] 0.0001510216 0.0001862307 5.019238e-05
 [730,] 0.0001657480 0.0001862504 5.520430e-05
 [731,] 0.0001271757 0.0001862835 4.216546e-05
 [732,] 0.0001896232 0.0001862993 6.366824e-05
 [733,] 0.0001402679 0.0001862501 4.680547e-05
 [734,] 0.0002267500 0.0001862525 7.548356e-05
 [735,] 0.0001391601 0.0001862537 4.640159e-05
 [736,] 0.0001394633 0.0001862605 4.652281e-05
 [737,] 0.0001395308 0.0001862570 4.654506e-05
 [738,] 0.0001392967 0.0001862463 4.648548e-05
 [739,] 0.0001670238 0.0001862553 5.544988e-05
 [740,] 0.0002984785 0.0001862302 9.935902e-05
 [741,] 0.0004187979 0.0001861968 1.405609e-04
 [742,] 0.0001772424 0.0001862535 5.905464e-05
 [743,] 0.0001651972 0.0001862568 5.483694e-05
 [744,] 0.0001256420 0.0001862105 4.179731e-05
 [745,] 0.0001794712 0.0001862432 5.995326e-05
 [746,] 0.0002168039 0.0001862136 7.196764e-05
 [747,] 0.0001411226 0.0001862101 4.689627e-05
 [748,] 0.0001251161 0.0001862369 4.156177e-05
 [749,] 0.0001409163 0.0001862051 4.691944e-05
 [750,] 0.0001445393 0.0001862389 4.814406e-05
 [751,] 0.0001770744 0.0001862840 5.893721e-05
 [752,] 0.0001777517 0.0001863196 5.942108e-05
 [753,] 0.0001110929 0.0001862349 3.695633e-05
 [754,] 0.0001787005 0.0001862895 5.968920e-05
 [755,] 0.0001276818 0.0001861937 4.255817e-05
 [756,] 0.0001096593 0.0001862078 3.655331e-05
 [757,] 0.0001091165 0.0001862029 3.636559e-05
 [758,] 0.0001414391 0.0001862902 4.706522e-05
 [759,] 0.0001092217 0.0001862030 3.639959e-05
 [760,] 0.0001792725 0.0001862988 5.993659e-05
 [761,] 0.0001801594 0.0001862869 6.006995e-05
 [762,] 0.0002716570 0.0001863463 9.295713e-05
 [763,] 0.0001497685 0.0001864221 5.109069e-05
 [764,] 0.0001764998 0.0001862587 5.876276e-05
 [765,] 0.0001778548 0.0001862918 5.936770e-05
 [766,] 0.0001356001 0.0001862821 4.537514e-05
 [767,] 0.0001293446 0.0001862432 4.315600e-05
 [768,] 0.0001717311 0.0001862126 5.706979e-05
 [769,] 0.0001773620 0.0001862694 5.912341e-05
 [770,] 0.0001513231 0.0001862631 5.013378e-05
 [771,] 0.0001423763 0.0001862855 4.758647e-05
 [772,] 0.0001422682 0.0001862360 4.766525e-05
 [773,] 0.0002155245 0.0001862983 7.342810e-05
 [774,] 0.0001368502 0.0001862064 4.550377e-05
 [775,] 0.0001770605 0.0001862459 5.893654e-05
 [776,] 0.0001780709 0.0001862595 5.918739e-05
 [777,] 0.0001785059 0.0001862605 5.934620e-05
 [778,] 0.0001698255 0.0001862959 5.643810e-05
 [779,] 0.0001831375 0.0001862796 6.069553e-05
 [780,] 0.0001828094 0.0001862787 6.059792e-05
 [781,] 0.0001828193 0.0001862790 6.059992e-05
 [782,] 0.0001438384 0.0001862281 4.758263e-05
 [783,] 0.0001815208 0.0001862878 6.020730e-05
 [784,] 0.0001830612 0.0001862862 6.064760e-05
 [785,] 0.0001312569 0.0001862256 4.379762e-05
 [786,] 0.0001361253 0.0001862310 4.505840e-05
 [787,] 0.0001389869 0.0001862310 4.598316e-05
 [788,] 0.0001823564 0.0001862777 6.046238e-05
 [789,] 0.0001757930 0.0001862945 5.852937e-05
 [790,] 0.0001818871 0.0001862944 6.027345e-05
 [791,] 0.0001321995 0.0001862110 4.387095e-05
 [792,] 0.0001308775 0.0001862599 4.369827e-05
 [793,] 0.0005015948 0.0001862865 2.111144e-04
 [794,] 0.0001825017 0.0001862867 6.047635e-05
 [795,] 0.0001363045 0.0001862470 4.544311e-05
 [796,] 0.0001822141 0.0001862864 6.038974e-05
 [797,] 0.0001326168 0.0001862608 4.429234e-05
 [798,] 0.0001812978 0.0001862815 6.016071e-05
 [799,] 0.0001250643 0.0001863999 4.202990e-05
 [800,] 0.0001330498 0.0001862346 4.405312e-05
 [801,] 0.0001825828 0.0001862913 6.048658e-05
 [802,] 0.0001826020 0.0001862886 6.050082e-05
 [803,] 0.0001421484 0.0001863104 4.761060e-05
 [804,] 0.0001777103 0.0001862974 5.923565e-05
 [805,] 0.0001312072 0.0001862279 4.348236e-05
 [806,] 0.0001820822 0.0001862909 6.033679e-05
 [807,] 0.0001381777 0.0001862360 4.571288e-05
 [808,] 0.0001287592 0.0001862825 4.266227e-05
 [809,] 0.0001309868 0.0001862635 4.344371e-05
 [810,] 0.0001305557 0.0001862590 4.331550e-05
 [811,] 0.0001268904 0.0001862536 4.212681e-05
 [812,] 0.0001527927 0.0001862952 5.108121e-05
 [813,] 0.0001351222 0.0001862316 4.493051e-05
 [814,] 0.0001335119 0.0001862635 4.429884e-05
 [815,] 0.0001286884 0.0001862626 4.270669e-05
 [816,] 0.0001327296 0.0001862544 4.425658e-05
 [817,] 0.0001355938 0.0001862993 4.554783e-05
 [818,] 0.0001295326 0.0001862153 4.300782e-05
 [819,] 0.0001336600 0.0001862330 4.443626e-05
 [820,] 0.0001411299 0.0001862660 4.707232e-05
 [821,] 0.0001472776 0.0001863082 4.942206e-05
 [822,] 0.0001282999 0.0001862142 4.261155e-05
 [823,] 0.0001388950 0.0001862791 4.649817e-05
 [824,] 0.0001242019 0.0001862187 4.124048e-05
 [825,] 0.0001264290 0.0001863697 4.175490e-05
 [826,] 0.0001251645 0.0001863035 4.147364e-05
 [827,] 0.0001261636 0.0001863041 4.178555e-05
 [828,] 0.0001987758 0.0001863654 6.775359e-05
 [829,] 0.0001262055 0.0001863068 4.179434e-05
 [830,] 0.0001362033 0.0001862730 4.513648e-05
 [831,] 0.0001264364 0.0001862632 4.198145e-05
 [832,] 0.0001253347 0.0001863045 4.152547e-05
 [833,] 0.0001259677 0.0001862265 4.181470e-05
 [834,] 0.0001263646 0.0001863053 4.184665e-05
 [835,] 0.0001264757 0.0001862955 4.189829e-05
 [836,] 0.0001322288 0.0001863095 4.371104e-05
 [837,] 0.0001566904 0.0001863145 5.266023e-05
 [838,] 0.0001262118 0.0001863073 4.179565e-05
 [839,] 0.0001316811 0.0001862513 4.356304e-05
 [840,] 0.0001803186 0.0001862981 5.985372e-05
 [841,] 0.0001259325 0.0001863019 4.171700e-05
 [842,] 0.0001253099 0.0001862992 4.152623e-05
 [843,] 0.0001307655 0.0001862671 4.336384e-05
 [844,] 0.0001262783 0.0001862948 4.183733e-05
 [845,] 0.0001294137 0.0001862361 4.294448e-05
 [846,] 0.0001309986 0.0001862550 4.369236e-05
 [847,] 0.0001275656 0.0001862993 4.223491e-05
 [848,] 0.0001250749 0.0001863095 4.143728e-05
 [849,] 0.0001254088 0.0001863047 4.154868e-05
 [850,] 0.0001264030 0.0001863033 4.186229e-05
 [851,] 0.0001322775 0.0001862366 4.386919e-05
 [852,] 0.0001279812 0.0001862507 4.268671e-05
 [853,] 0.0001304824 0.0001862291 4.324432e-05
 [854,] 0.0001261790 0.0001863004 4.179663e-05
 [855,] 0.0001255367 0.0001863065 4.158586e-05
 [856,] 0.0001256631 0.0001863012 4.163344e-05
 [857,] 0.0001315426 0.0001862554 4.388123e-05
 [858,] 0.0001393533 0.0001862558 4.615325e-05
 [859,] 0.0001276402 0.0001862506 4.257027e-05
 [860,] 0.0001260949 0.0001863083 4.175744e-05
 [861,] 0.0001263647 0.0001862994 4.185668e-05
 [862,] 0.0001247423 0.0001862257 4.147562e-05
 [863,] 0.0001305925 0.0001862537 4.335952e-05
 [864,] 0.0001254828 0.0001862984 4.158126e-05
 [865,] 0.0001389930 0.0001862798 4.646011e-05
 [866,] 0.0001300951 0.0001862328 4.317685e-05
 [867,] 0.0001294778 0.0001862714 4.291681e-05
 [868,] 0.0001324732 0.0001862544 4.416751e-05
 [869,] 0.0001250909 0.0001863005 4.145536e-05
 [870,] 0.0001250417 0.0001863040 4.143521e-05
 [871,] 0.0001288634 0.0001862715 4.272026e-05
 [872,] 0.0001268123 0.0001862632 4.210207e-05
 [873,] 0.0001257499 0.0001862663 4.175403e-05
 [874,] 0.0001286492 0.0001862524 4.268891e-05
 [875,] 0.0001268094 0.0001862514 4.213663e-05
 [876,] 0.0001262578 0.0001862126 4.204693e-05
 [877,] 0.0001386884 0.0001862376 4.628433e-05
 [878,] 0.0001274509 0.0001862538 4.233429e-05
 [879,] 0.0001239252 0.0001862133 4.125481e-05
 [880,] 0.0001245237 0.0001862123 4.138867e-05
 [881,] 0.0001330427 0.0001862813 4.454058e-05
 [882,] 0.0001281989 0.0001862106 4.256599e-05
 [883,] 0.0001295113 0.0001864722 4.320254e-05
 [884,] 0.0001813585 0.0001863210 6.006561e-05
 [885,] 0.0001264908 0.0001862132 4.210823e-05
 [886,] 0.0002148604 0.0001863494 7.322559e-05
 [887,] 0.0001306006 0.0001863192 4.388009e-05
 [888,] 0.0001298624 0.0001861969 4.327873e-05
 [889,] 0.0001271679 0.0001862571 4.223314e-05
 [890,] 0.0001274489 0.0001862565 4.232675e-05
 [891,] 0.0001300737 0.0001862555 4.317884e-05
 [892,] 0.0001084113 0.0001862880 3.599862e-05
 [893,] 0.0001274797 0.0001861979 4.241550e-05
 [894,] 0.0002025481 0.0001862915 6.818013e-05
 [895,] 0.0001819453 0.0001862919 6.062202e-05
 [896,] 0.0001658136 0.0001862963 5.524979e-05
 [897,] 0.0001202561 0.0001862566 4.026033e-05
 [898,] 0.0001656839 0.0001862783 5.522532e-05
 [899,] 0.0001422014 0.0001863463 4.713565e-05
 [900,] 0.0001631525 0.0001862743 5.435369e-05
 [901,] 0.0001656892 0.0001862778 5.522204e-05
 [902,] 0.0003322169 0.0001862958 1.119845e-04
 [903,] 0.0003646913 0.0001862764 1.229054e-04
 [904,] 0.0001291059 0.0001862889 4.319836e-05
 [905,] 0.0001293882 0.0001864200 4.299922e-05
 [906,] 0.0001386638 0.0001862357 4.621211e-05
 [907,] 0.0001666614 0.0001862867 5.553618e-05
 [908,] 0.0001658319 0.0001862753 5.528988e-05
 [909,] 0.0001189420 0.0001862390 3.976046e-05
 [910,] 0.0001637581 0.0001862713 5.449829e-05
 [911,] 0.0001657921 0.0001862748 5.524271e-05
 [912,] 0.0001627524 0.0001862718 5.426299e-05
 [913,] 0.0001657836 0.0001862765 5.525753e-05
 [914,] 0.0001229802 0.0001862132 4.111687e-05
 [915,] 0.0002407912 0.0001862713 8.043939e-05
 [916,] 0.0001651260 0.0001862740 5.518940e-05
 [917,] 0.0001663818 0.0001862714 5.548123e-05
 [918,] 0.0001668922 0.0001862920 5.562096e-05
 [919,] 0.0001670262 0.0001862874 5.565184e-05
 [920,] 0.0001830428 0.0001862915 6.098762e-05
 [921,] 0.0001349584 0.0001862381 4.502200e-05
 [922,] 0.0001642396 0.0001862884 5.505185e-05
 [923,] 0.0001338707 0.0001862513 4.478123e-05
 [924,] 0.0001661993 0.0001863043 5.556470e-05
 [925,] 0.0001668893 0.0001862942 5.562703e-05
 [926,] 0.0001663976 0.0001863047 5.563822e-05
 [927,] 0.0001361708 0.0001862430 4.546393e-05
 [928,] 0.0001677636 0.0001862951 5.626978e-05
 [929,] 0.0001638503 0.0001863191 5.476707e-05
 [930,] 0.0001708252 0.0001862961 5.707845e-05
 [931,] 0.0002258334 0.0001862427 7.598018e-05
 [932,] 0.0002327974 0.0001862524 7.857235e-05
 [933,] 0.0002387488 0.0001862620 8.130709e-05
 [934,] 0.0005351900 0.0001862893 5.100241e-04
 [935,] 0.0001474576 0.0001863055 4.979549e-05
 [936,] 0.0001310543 0.0001862754 4.341209e-05
 [937,] 0.0001424052 0.0001863210 4.808247e-05
 [938,] 0.0020120402 0.0001862855 6.989517e-04
 [939,] 0.0005382971 0.0001862536 5.092201e-05
 [940,] 0.0017167950 0.0001862831 5.949806e-04
 [941,] 0.0004922419 0.0001862898 5.539896e-04
 [942,] 0.0007870921 0.0001862827 2.544199e-04
 [943,] 0.0010715018 0.0001862886 3.656624e-04
 [944,] 0.0001356679 0.0001862748 4.554420e-05
 [945,] 0.0013458273 0.0001862856 4.586496e-04
 [946,] 0.0001564359 0.0001862272 5.210469e-05
 [947,] 0.0001383863 0.0001862478 4.609487e-05
 [948,] 0.0001621108 0.0001862557 5.449142e-05
 [949,] 0.0001328363 0.0001862718 4.419686e-05
 [950,] 0.0001414567 0.0001862914 4.719078e-05
 [951,] 0.0012945108 0.0001863041 4.463712e-04
 [952,] 0.0005365445 0.0001862915 8.139350e-04
 [953,] 0.0001766819 0.0001862888 5.885189e-05
 [954,] 0.0002120240 0.0001862699 7.102633e-05
 [955,] 0.0005862909 0.0001862888 4.529124e-04
 [956,] 0.0001691284 0.0001862770 5.642590e-05
 [957,] 0.0012310011 0.0001862889 4.213505e-04
 [958,] 0.0009894319 0.0001863065 3.417197e-04
 [959,] 0.0001259032 0.0001862410 4.220038e-05
 [960,] 0.0001780384 0.0001862844 5.977402e-05
 [961,] 0.0001694771 0.0001862752 5.654027e-05
 [962,] 0.0001850314 0.0001862712 6.213005e-05
 [963,] 0.0012953897 0.0001862877 4.431227e-04
 [964,] 0.0001848809 0.0001862866 6.217660e-05
 [965,] 0.0007052765 0.0001862870 3.162527e-04
 [966,] 0.0008159486 0.0001862867 4.440855e-04
 [967,] 0.0001523608 0.0001862847 5.128472e-05
 [968,] 0.0006724635 0.0001862869 2.978740e-04
 [969,] 0.0012303220 0.0001862889 4.211194e-04
 [970,] 0.0001223137 0.0001862761 4.052192e-05
 [971,] 0.0008915558 0.0001862914 8.830832e-04
 [972,] 0.0001797355 0.0001862903 5.990815e-05
 [973,] 0.0012341686 0.0001863039 4.254009e-04
 [974,] 0.0001507082 0.0001862769 5.063880e-05
 [975,] 0.0001269718 0.0001862619 4.216800e-05
 [976,] 0.0001685737 0.0001862787 5.623009e-05
 [977,] 0.0001783446 0.0001862890 5.936465e-05
 [978,] 0.0001592979 0.0001862489 5.308578e-05
 [979,] 0.0001424015 0.0001862455 4.728618e-05
 [980,] 0.0006317677 0.0001862914 9.313589e-04
 [981,] 0.0001688247 0.0001862799 5.632468e-05
 [982,] 0.0001841980 0.0001863269 6.248147e-05
 [983,] 0.0001702338 0.0001861940 5.668175e-05
 [984,] 0.0012786020 0.0001862893 4.378605e-04
 [985,] 0.0007008207 0.0001862869 3.087155e-04
 [986,] 0.0007083857 0.0001862902 8.993201e-04
 [987,] 0.0001329942 0.0001862722 4.424402e-05
 [988,] 0.0001524327 0.0001862710 5.119535e-05
 [989,] 0.0001304251 0.0001862570 4.333437e-05
 [990,] 0.0002230995 0.0001862372 7.475175e-05
 [991,] 0.0001343277 0.0001862800 4.490316e-05
 [992,] 0.0007392312 0.0001862871 3.548875e-04
 [993,] 0.0003215959 0.0001862251 1.048622e-04
 [994,] 0.0006696375 0.0001862871 3.270440e-04
 [995,] 0.0007105438 0.0001862869 3.202525e-04
 [996,] 0.0006385971 0.0001862912 7.602515e-04
 [997,] 0.0001685310 0.0001862800 5.621781e-05
 [998,] 0.0001869581 0.0001863010 6.166751e-05
 [999,] 0.0001897533 0.0001862324 6.393346e-05
[1000,] 0.0001734031 0.0001862579 5.782217e-05
[1001,] 0.0001690942 0.0001862575 5.642294e-05
[1002,] 0.0001181184 0.0001862160 3.936162e-05
[1003,] 0.0013920646 0.0001862886 4.766830e-04
[1004,] 0.0001710858 0.0001862576 5.709540e-05
[1005,] 0.0001784330 0.0001862887 5.939423e-05
[1006,] 0.0001429262 0.0001862491 4.742299e-05
[1007,] 0.0001328155 0.0001862454 4.415435e-05
[1008,] 0.0001703088 0.0001862579 5.686416e-05
[1009,] 0.0001769845 0.0001863010 5.895476e-05
[1010,] 0.0002168519 0.0001862821 7.372400e-05
[1011,] 0.0007398396 0.0001862867 2.320036e-04
[1012,] 0.0001308712 0.0001862586 4.346963e-05
[1013,] 0.0001684764 0.0001862843 5.620683e-05
[1014,] 0.0016405768 0.0001862857 5.609822e-04
[1015,] 0.0004460038 0.0001862940 1.473759e-04
[1016,] 0.0001794596 0.0001862903 5.981605e-05
[1017,] 0.0015389715 0.0001863004 5.301379e-04
[1018,] 0.0001912241 0.0001863158 6.506492e-05
[1019,] 0.0001922206 0.0001863163 6.541443e-05
[1020,] 0.0001753678 0.0001862586 5.859453e-05
[1021,] 0.0001480626 0.0001862881 4.958328e-05
[1022,] 0.0001539476 0.0001862921 5.131384e-05
[1023,] 0.0001330205 0.0001862575 4.418308e-05
[1024,] 0.0001964907 0.0001862141 6.501509e-05
[1025,] 0.0001333254 0.0001863004 4.394634e-05
[1026,] 0.0001859154 0.0001862724 6.290585e-05
[1027,] 0.0001503939 0.0001862657 4.972032e-05
[1028,] 0.0005868078 0.0001863024 2.014583e-04
[1029,] 0.0001395651 0.0001862089 4.672339e-05
[1030,] 0.0001785661 0.0001862904 5.951873e-05
[1031,] 0.0014967398 0.0001862876 8.481999e-04
[1032,] 0.0001410967 0.0001862589 4.712338e-05
[1033,] 0.0014887823 0.0001862877 8.405405e-04
[1034,] 0.0013499616 0.0001862897 1.411318e-03
[1035,] 0.0001509831 0.0001863372 4.977123e-05
[1036,] 0.0019561106 0.0001862878 8.494316e-04
[1037,] 0.0026189362 0.0001862916 4.483350e-03
[1038,] 0.0001779296 0.0001862915 5.932679e-05
[1039,] 0.0001772271 0.0001862910 5.908347e-05
[1040,] 0.0001788532 0.0001862909 5.968444e-05
[1041,] 0.0019003502 0.0001862883 1.131401e-03
[1042,] 0.0001465471 0.0001862805 4.835362e-05
[1043,] 0.0001591746 0.0001862555 5.285338e-05
[1044,] 0.0011318579 0.0001862758 3.801313e-04
[1045,] 0.0001615062 0.0001862559 5.382430e-05
[1046,] 0.0009715030 0.0001862758 3.257651e-04
[1047,] 0.0010145794 0.0001862757 3.401376e-04
[1048,] 0.0001598616 0.0001862505 5.344673e-05
[1049,] 0.0003408830 0.0001864347 1.067147e-04
[1050,] 0.0003370972 0.0001864509 1.053432e-04
[1051,] 0.0003367134 0.0001864370 1.054113e-04
[1052,] 0.0001661498 0.0001862510 5.551974e-05
[1053,] 0.0001351597 0.0001863037 4.542784e-05
[1054,] 0.0003318481 0.0001864366 1.039320e-04
[1055,] 0.0003426456 0.0001864465 1.070891e-04
[1056,] 0.0003434607 0.0001864297 1.075691e-04
[1057,] 0.0003321992 0.0001864254 1.041922e-04
[1058,] 0.0001383544 0.0001862668 4.634893e-05
[1059,] 0.0001676240 0.0001862600 5.609499e-05
[1060,] 0.0003535716 0.0001864579 1.102539e-04
[1061,] 0.0012785338 0.0001862479 4.392681e-04
[1062,] 0.0003228421 0.0001863332 1.029650e-04
[1063,] 0.0003287473 0.0001864268 1.031078e-04
[1064,] 0.0003342511 0.0001864295 1.047526e-04
[1065,] 0.0003349749 0.0001864339 1.049139e-04
[1066,] 0.0013239798 0.0001862416 4.531870e-04
[1067,] 0.0003448620 0.0001863884 1.085743e-04
[1068,] 0.0001416788 0.0001862648 4.743551e-05
[1069,] 0.0013331760 0.0001862480 4.581643e-04
[1070,] 0.0001680095 0.0001862607 5.601644e-05
[1071,] 0.0013861452 0.0001862028 4.528558e-04
[1072,] 0.0013286183 0.0001862022 4.343596e-04
[1073,] 0.0003636543 0.0001864519 1.133892e-04
[1074,] 0.0003137139 0.0001863063 1.005950e-04
[1075,] 0.0001778975 0.0001862916 5.931487e-05
[1076,] 0.0001801028 0.0001862882 6.007791e-05
[1077,] 0.0009867586 0.0001862330 3.360418e-04
[1078,] 0.0010057902 0.0001862275 3.411219e-04
[1079,] 0.0003258932 0.0001863030 1.045038e-04
[1080,] 0.0009059790 0.0001862265 3.068623e-04
[1081,] 0.0001502031 0.0001862584 5.030378e-05
[1082,] 0.0003553883 0.0001864484 1.109295e-04
[1083,] 0.0003525786 0.0001864508 1.100416e-04
[1084,] 0.0009897790 0.0001862259 3.352308e-04
[1085,] 0.0003427558 0.0001864409 1.071923e-04
[1086,] 0.0007979676 0.0001862092 2.696663e-04
[1087,] 0.0008033987 0.0001862049 2.702538e-04
[1088,] 0.0008196881 0.0001862089 2.769785e-04
[1089,] 0.0003835181 0.0001862230 1.248059e-04
[1090,] 0.0013146203 0.0001862356 4.405194e-04
[1091,] 0.0007853925 0.0001862082 2.651667e-04
[1092,] 0.0007880483 0.0001862083 2.660854e-04
[1093,] 0.0001380346 0.0001862696 4.623033e-05
[1094,] 0.0008131727 0.0001862036 2.734589e-04
[1095,] 0.0007974925 0.0001862029 2.678938e-04
[1096,] 0.0002940769 0.0001863751 9.375656e-05
[1097,] 0.0008296757 0.0001862136 2.814171e-04
[1098,] 0.0008335849 0.0001862034 2.798481e-04
[1099,] 0.0008165873 0.0001862013 2.734929e-04
[1100,] 0.0001411451 0.0001862659 4.725856e-05
[1101,] 0.0009928814 0.0001862449 3.404563e-04
[1102,] 0.0022283694 0.0001862913 3.521031e-03
[1103,] 0.0003450858 0.0001864284 1.080799e-04
[1104,] 0.0008357071 0.0001862005 2.794844e-04
[1105,] 0.0008238136 0.0001862154 2.797941e-04
[1106,] 0.0008302895 0.0001862005 2.776500e-04
[1107,] 0.0008277367 0.0001862006 2.768544e-04
[1108,] 0.0001351756 0.0001862634 4.521615e-05
[1109,] 0.0007832488 0.0001862019 2.626705e-04
[1110,] 0.0008545585 0.0001862001 2.853205e-04
[1111,] 0.0008013891 0.0001862030 2.692372e-04
[1112,] 0.0001396868 0.0001862647 4.675500e-05
[1113,] 0.0012455474 0.0001862018 4.130010e-04
[1114,] 0.0014396285 0.0001862406 4.925837e-04
[1115,] 0.0012251300 0.0001862160 4.136537e-04
[1116,] 0.0001666672 0.0001862765 5.557821e-05
[1117,] 0.0004010990 0.0001863858 1.259714e-04
[1118,] 0.0003157435 0.0001863785 1.000115e-04
[1119,] 0.0001719351 0.0001863269 5.772478e-05
[1120,] 0.0001362338 0.0001862974 4.601300e-05
[1121,] 0.0017393246 0.0001862969 8.915979e-04
[1122,] 0.0001696630 0.0001862545 5.734273e-05
[1123,] 0.0010158281 0.0001862160 3.293690e-04
[1124,] 0.0001461251 0.0001862641 4.881216e-05
[1125,] 0.0019912363 0.0001862967 9.645613e-04
[1126,] 0.0003530200 0.0001862371 1.206937e-04
[1127,] 0.0001782369 0.0001862900 5.965297e-05
[1128,] 0.0001657893 0.0001862950 5.539931e-05
[1129,] 0.0001780839 0.0001862985 5.952991e-05
[1130,] 0.0003820230 0.0001865101 1.187791e-04
[1131,] 0.0003735594 0.0001865262 1.159965e-04
[1132,] 0.0001496519 0.0001862510 5.005826e-05
[1133,] 0.0001765631 0.0001862935 5.881373e-05
[1134,] 0.0001552447 0.0001862905 5.228880e-05
[1135,] 0.0018757790 0.0001862277 6.377345e-04
[1136,] 0.0016760425 0.0001862342 5.352955e-04
[1137,] 0.0010991934 0.0001862036 3.596308e-04
[1138,] 0.0038399539 0.0001862951 6.609880e-04
[1139,] 0.0003647927 0.0001862983 1.233891e-04
[1140,] 0.0010875883 0.0001862293 3.501544e-04
[1141,] 0.0001576574 0.0001862937 5.314128e-05
[1142,] 0.0001557631 0.0001862762 5.203891e-05
[1143,] 0.0003552233 0.0001864785 1.110837e-04
[1144,] 0.0001843590 0.0001863465 6.275729e-05
[1145,] 0.0001771383 0.0001863445 6.021249e-05
[1146,] 0.0001801079 0.0001862825 6.010983e-05
[1147,] 0.0022863935 0.0001862955 3.680523e-04
[1148,] 0.0001479060 0.0001862717 4.947403e-05
[1149,] 0.0001372586 0.0001863514 4.622981e-05
[1150,] 0.0001797781 0.0001862806 5.995963e-05
[1151,] 0.0003742043 0.0001865109 1.163749e-04
[1152,] 0.0001497614 0.0001862689 5.008827e-05
[1153,] 0.0001460913 0.0001862718 4.885141e-05
[1154,] 0.0001452578 0.0001862737 4.857532e-05
[1155,] 0.0001473710 0.0001862792 4.923497e-05
[1156,] 0.0001463201 0.0001862735 4.893950e-05
[1157,] 0.0001467463 0.0001862745 4.909092e-05
[1158,] 0.0001500039 0.0001862861 5.026909e-05
[1159,] 0.0001777817 0.0001862829 5.940175e-05
[1160,] 0.0001459373 0.0001862732 4.880614e-05
[1161,] 0.0001457515 0.0001862706 4.872856e-05
[1162,] 0.0001453617 0.0001862726 4.860550e-05
[1163,] 0.0001453820 0.0001862737 4.861798e-05
[1164,] 0.0001465473 0.0001862728 4.901318e-05
[1165,] 0.0001463217 0.0001862725 4.893423e-05
[1166,] 0.0001465678 0.0001862744 4.902916e-05
[1167,] 0.0001466007 0.0001862750 4.904321e-05
[1168,] 0.0001457110 0.0001862747 4.873558e-05
[1169,] 0.0001480877 0.0001862747 4.955245e-05
[1170,] 0.0003911927 0.0001863302 1.245845e-04
[1171,] 0.0001471766 0.0001862760 4.924675e-05
[1172,] 0.0001482801 0.0001862788 4.954021e-05
[1173,] 0.0001463890 0.0001862752 4.897264e-05
[1174,] 0.0001461982 0.0001862764 4.891262e-05
[1175,] 0.0001466913 0.0001862750 4.907457e-05
[1176,] 0.0001462833 0.0001862725 4.892073e-05
[1177,] 0.0001461405 0.0001862713 4.886630e-05
[1178,] 0.0001458534 0.0001862744 4.878345e-05
[1179,] 0.0001457262 0.0001862733 4.873395e-05
[1180,] 0.0007683518 0.0001862360 2.470697e-04
[1181,] 0.0001452956 0.0001862743 4.859071e-05
[1182,] 0.0001459564 0.0001862745 4.881913e-05
[1183,] 0.0001456301 0.0001862744 4.870658e-05
[1184,] 0.0006119492 0.0001862429 1.968777e-04
[1185,] 0.0001770084 0.0001862823 5.908009e-05
[1186,] 0.0001456962 0.0001862745 4.872976e-05
[1187,] 0.0006844912 0.0001864212 2.118578e-04
[1188,] 0.0001452434 0.0001862722 4.856286e-05
[1189,] 0.0001407237 0.0001862726 4.699783e-05
[1190,] 0.0001878198 0.0001862943 6.291389e-05
[1191,] 0.0001398315 0.0001862707 4.668054e-05
[1192,] 0.0019004133 0.0001862933 4.282284e-04
[1193,] 0.0001406423 0.0001862585 4.688437e-05
[1194,] 0.0001522876 0.0001862752 5.061965e-05
[1195,] 0.0001496192 0.0001862735 4.977330e-05
[1196,] 0.0001604510 0.0001862856 5.329265e-05
[1197,] 0.0002770030 0.0001862868 8.956798e-05
[1198,] 0.0001589346 0.0001862778 5.274256e-05
[1199,] 0.0001579234 0.0001862762 5.242604e-05
[1200,] 0.0001591502 0.0001862892 5.274717e-05
[1201,] 0.0001590379 0.0001862779 5.277519e-05
[1202,] 0.0001597300 0.0001862788 5.299315e-05
[1203,] 0.0001574725 0.0001862880 5.221613e-05
[1204,] 0.0001593879 0.0001862858 5.284244e-05
[1205,] 0.0001568044 0.0001862633 5.208089e-05
[1206,] 0.0029219430 0.0001862913 2.389173e-03
[1207,] 0.0001632656 0.0001862871 5.419476e-05
[1208,] 0.0001597289 0.0001862853 5.295394e-05
[1209,] 0.0001594844 0.0001862855 5.287486e-05
[1210,] 0.0001591105 0.0001862859 5.275269e-05
[1211,] 0.0001774748 0.0001862906 5.926299e-05
[1212,] 0.0001922565 0.0001862727 6.415911e-05
[1213,] 0.0001974312 0.0001862724 6.576739e-05
[1214,] 0.0001632166 0.0001862854 5.419562e-05
[1215,] 0.0001624119 0.0001862857 5.393035e-05
[1216,] 0.0002733837 0.0001862942 8.827298e-05
[1217,] 0.0001820254 0.0001864093 5.897443e-05
[1218,] 0.0001480372 0.0001862854 4.894704e-05
[1219,] 0.0002690104 0.0001863036 8.671709e-05
[1220,] 0.0001861392 0.0001862770 6.199903e-05
[1221,] 0.0032710092 0.0001862911 4.088523e-03
[1222,] 0.0002645449 0.0001862821 8.555506e-05
[1223,] 0.0004999753 0.0001864401 1.550402e-04
[1224,] 0.0002319070 0.0001863715 7.443624e-05
[1225,] 0.0036619234 0.0001862911 4.561956e-03
[1226,] 0.0002222518 0.0001863661 7.158120e-05
[1227,] 0.0002263691 0.0001863303 7.311627e-05
[1228,] 0.0002994886 0.0001862658 1.028886e-04
[1229,] 0.0004441956 0.0001864335 1.382547e-04
[1230,] 0.0002819109 0.0001862885 9.109415e-05
[1231,] 0.0001854870 0.0001862770 6.178147e-05
[1232,] 0.0002085717 0.0001863617 6.749370e-05
[1233,] 0.0001608421 0.0001862866 5.341032e-05
[1234,] 0.0002584364 0.0001864424 8.137260e-05
[1235,] 0.0001830263 0.0001862772 6.095123e-05
[1236,] 0.0001560529 0.0001863254 5.162830e-05
[1237,] 0.0001861952 0.0001862772 6.199981e-05
[1238,] 0.0001842367 0.0001862772 6.135036e-05
[1239,] 0.0002945037 0.0001863429 9.399368e-05
[1240,] 0.0002744286 0.0001864080 8.659031e-05
[1241,] 0.0003884178 0.0001862130 1.296889e-04
[1242,] 0.0001778496 0.0001862549 5.952923e-05
[1243,] 0.0001584514 0.0001862855 5.264264e-05
[1244,] 0.0004477431 0.0001864255 1.394826e-04
[1245,] 0.0001785405 0.0001862554 5.977124e-05
[1246,] 0.0004243290 0.0001864258 1.323489e-04
[1247,] 0.0001853135 0.0001862772 6.170743e-05
[1248,] 0.0002695388 0.0001862499 8.737697e-05
[1249,] 0.0001832043 0.0001862771 6.101642e-05
[1250,] 0.0001836953 0.0001862774 6.115911e-05
[1251,] 0.0001782691 0.0001862870 5.936771e-05
[1252,] 0.0001761274 0.0001862766 5.868672e-05
[1253,] 0.0004712110 0.0001862872 1.593079e-04
[1254,] 0.0002515805 0.0001863825 8.033911e-05
[1255,] 0.0001879749 0.0001863012 6.175791e-05
[1256,] 0.0001831604 0.0001862752 6.103299e-05
[1257,] 0.0053176037 0.0001862909 4.340993e-03
[1258,] 0.0004454488 0.0001867237 1.340680e-04
[1259,] 0.0003877812 0.0001862066 1.293217e-04
[1260,] 0.0052298133 0.0001862909 4.260278e-03
[1261,] 0.0001835493 0.0001863365 6.020010e-05
[1262,] 0.0001570458 0.0001862838 5.218543e-05
[1263,] 0.0003639332 0.0001863537 1.147530e-04
[1264,] 0.0002551202 0.0001863586 8.165009e-05
[1265,] 0.0001585152 0.0001862831 5.267071e-05
[1266,] 0.0001832169 0.0001862751 6.106334e-05
[1267,] 0.0001551622 0.0001863857 5.118962e-05
[1268,] 0.0001837039 0.0001862744 6.118058e-05
[1269,] 0.0001515546 0.0001863542 5.017783e-05
[1270,] 0.0001808350 0.0001862752 6.026937e-05
[1271,] 0.0004229692 0.0001862149 1.385734e-04
[1272,] 0.0002033366 0.0001862919 6.793514e-05
[1273,] 0.0001826485 0.0001862752 6.087135e-05
[1274,] 0.0002550055 0.0001863394 8.184510e-05
[1275,] 0.0002594970 0.0001863489 8.313059e-05
[1276,] 0.0001849948 0.0001862754 6.172253e-05
[1277,] 0.0001844440 0.0001862752 6.146481e-05
[1278,] 0.0001827084 0.0001862753 6.087280e-05
[1279,] 0.0001827043 0.0001862887 6.090671e-05
[1280,] 0.0004242554 0.0001862059 1.400642e-04
[1281,] 0.0001515266 0.0001863335 5.020267e-05
[1282,] 0.0039475580 0.0001862909 2.900783e-03
[1283,] 0.0001515005 0.0001862788 5.084639e-05
[1284,] 0.0003073232 0.0001863434 9.749687e-05
[1285,] 0.0001804413 0.0001862755 6.018352e-05
[1286,] 0.0003222424 0.0001863196 1.025194e-04
[1287,] 0.0001807379 0.0001862753 6.023265e-05
[1288,] 0.0002824811 0.0001861909 9.399532e-05
[1289,] 0.0003290217 0.0001863057 1.048899e-04
[1290,] 0.0002002860 0.0001861883 6.661779e-05
[1291,] 0.0001807376 0.0001862754 6.027845e-05
[1292,] 0.0005321123 0.0001862067 1.753702e-04
[1293,] 0.0049981773 0.0001862909 3.591245e-03
[1294,] 0.0001616366 0.0001862474 5.386799e-05
[1295,] 0.0001800995 0.0001862769 6.002253e-05
[1296,] 0.0001552312 0.0001862890 5.216947e-05
[1297,] 0.0043271021 0.0001862912 5.283362e-03
[1298,] 0.0001808074 0.0001862769 6.026794e-05
[1299,] 0.0005528154 0.0001862111 1.830043e-04
[1300,] 0.0006950887 0.0001862502 2.224592e-04
[1301,] 0.0005738278 0.0001862093 1.904106e-04
[1302,] 0.0162989800 0.0001862838 2.975255e-04
[1303,] 0.0097814695 0.0010794372 7.679895e-01
[1304,] 0.0006852098 0.0001862090 2.283786e-04
[1305,] 0.0005182613 0.0001862588 1.659974e-04
[1306,] 0.0002920671 0.0001863531 9.338992e-05
[1307,] 0.0001773212 0.0001862894 5.913628e-05
[1308,] 0.0001435171 0.0001862846 4.823341e-05
[1309,] 0.0057493184 0.0001862915 9.037840e-03
[1310,] 0.0001192030 0.0001864108 3.944987e-05
[1311,] 0.0007608747 0.0001862272 2.455660e-04
[1312,] 0.0002322387 0.0001862484 5.148965e-05
[1313,] 0.0004988358 0.0001862304 1.615335e-04
[1314,] 0.0007296285 0.0001862256 2.356876e-04
[1315,] 0.0002635383 0.0001862129 8.659504e-05
[1316,] 0.0002619085 0.0001862494 5.380241e-05
[1317,] 0.0002652374 0.0001862497 5.519595e-05
[1318,] 0.0008683923 0.0001862234 2.805887e-04
[1319,] 0.0001822361 0.0001862895 6.062935e-05
[1320,] 0.0001300767 0.0001862509 4.335161e-05
[1321,] 0.0001758747 0.0001862889 5.887503e-05
[1322,] 0.0005829412 0.0001862438 6.099911e-05
[1323,] 0.0001054031 0.0001864219 3.515160e-05
[1324,] 0.0005672603 0.0001862056 6.058337e-05
[1325,] 0.0005976549 0.0001862912 3.833084e-04
[1326,] 0.0002005077 0.0001862607 6.570504e-05
[1327,] 0.0001321928 0.0001862900 4.412110e-05
[1328,] 0.0001783596 0.0001862901 5.947393e-05
[1329,] 0.0002464851 0.0001862395 8.081195e-05
[1330,] 0.0002148868 0.0001863066 7.020400e-05
[1331,] 0.0001711680 0.0001862292 5.705158e-05
[1332,] 0.0001307054 0.0001862900 4.361625e-05
[1333,] 0.0001307399 0.0001863989 4.300051e-05
[1334,] 0.0001733993 0.0001862070 5.806336e-05
[1335,] 0.0001295850 0.0001864235 4.258492e-05
[1336,] 0.0001342861 0.0001862429 4.476747e-05
[1337,] 0.0001715723 0.0001862356 5.721240e-05
[1338,] 0.0001715631 0.0001862274 5.718825e-05
[1339,] 0.0001714238 0.0001862352 5.715571e-05
[1340,] 0.0001715734 0.0001862346 5.721083e-05
[1341,] 0.0001716369 0.0001862335 5.723234e-05
[1342,] 0.0001719552 0.0001862305 5.733457e-05
[1343,] 0.0001715875 0.0001862325 5.721205e-05
[1344,] 0.0001280838 0.0001864071 4.213729e-05
[1345,] 0.0002461702 0.0001862444 8.138651e-05
[1346,] 0.0001730858 0.0001864396 5.743493e-05
[1347,] 0.0001268669 0.0001862759 4.220508e-05
[1348,] 0.0001380943 0.0001863993 4.532676e-05
[1349,] 0.0001272055 0.0001862735 4.231663e-05
[1350,] 0.0001313621 0.0001863914 4.320576e-05
[1351,] 0.0005962542 0.0001863155 1.894275e-04
[1352,] 0.0002131438 0.0001863102 6.940805e-05
[1353,] 0.0003378113 0.0001862663 1.101801e-04
[1354,] 0.0001250373 0.0001862593 4.165424e-05
[1355,] 0.0001292442 0.0001863929 4.253112e-05
[1356,] 0.0001290473 0.0001864008 4.245378e-05
[1357,] 0.0002349814 0.0001862358 7.762229e-05
[1358,] 0.0001286666 0.0001863937 4.234754e-05
[1359,] 0.0001977118 0.0001862803 6.466309e-05
[1360,] 0.0002348175 0.0001862461 7.733607e-05
[1361,] 0.0006305548 0.0001868270 5.941508e-04
[1362,] 0.0002061041 0.0001862679 6.746615e-05
[1363,] 0.0001796942 0.0001863434 6.022221e-05
[1364,] 0.0002068022 0.0001862729 6.764992e-05
[1365,] 0.0001257013 0.0001862633 4.186010e-05
[1366,] 0.0002419997 0.0001862371 7.989335e-05
[1367,] 0.0001792683 0.0001863196 6.000343e-05
[1368,] 0.0007756227 0.0001863141 2.456181e-04
[1369,] 0.0001401082 0.0001863030 4.648242e-05
[1370,] 0.0002784029 0.0001863141 8.962072e-05
[1371,] 0.0001281912 0.0001862512 4.268555e-05
[1372,] 0.0001287350 0.0001862330 4.286102e-05
[1373,] 0.0011067383 0.0001867849 1.080265e-03
[1374,] 0.0005007663 0.0001862640 1.618966e-04
[1375,] 0.0001491033 0.0001864571 4.966494e-05
[1376,] 0.0001815246 0.0001862907 6.058696e-05
[1377,] 0.0003314299 0.0001862370 1.101173e-04
[1378,] 0.0001842115 0.0001862742 6.130717e-05
[1379,] 0.0001363429 0.0001868046 4.400773e-05
[1380,] 0.0001765012 0.0001862435 5.878471e-05
[1381,] 0.0001184480 0.0001862684 3.939168e-05
[1382,] 0.0002078038 0.0001863215 6.833671e-05
[1383,] 0.0001372931 0.0001862956 4.517574e-05
[1384,] 0.0002334620 0.0001862264 7.800776e-05
[1385,] 0.0001686428 0.0001863419 5.507330e-05
[1386,] 0.0002577417 0.0001862997 8.377447e-05
[1387,] 0.0001363622 0.0001862327 4.524964e-05
[1388,] 0.0002257225 0.0001862065 7.521028e-05
[1389,] 0.0006037839 0.0001862886 2.014531e-04
[1390,] 0.0005325064 0.0001862574 1.805827e-04
[1391,] 0.0001404915 0.0001863127 4.732043e-05
[1392,] 0.0001396646 0.0001863029 4.688757e-05
[1393,] 0.0001238947 0.0001865931 4.224181e-05
[1394,] 0.0001521409 0.0001863454 5.151410e-05
[1395,] 0.0001302271 0.0001862820 4.380056e-05
[1396,] 0.0001580951 0.0001864518 5.398763e-05
[1397,] 0.0001170874 0.0001865357 3.966552e-05
[1398,] 0.0001187640 0.0001862343 3.957884e-05
[1399,] 0.0001319601 0.0001865012 4.452551e-05
[1400,] 0.0001252971 0.0001862877 4.191262e-05
[1401,] 0.0001198525 0.0001863021 4.022247e-05
[1402,] 0.0001192868 0.0001862883 4.000140e-05
[1403,] 0.0001200640 0.0001862828 4.027261e-05
[1404,] 0.0001633184 0.0001862369 5.440109e-05
[1405,] 0.0001225772 0.0001862799 4.087242e-05
[1406,] 0.0001634027 0.0001862324 5.443170e-05
[1407,] 0.0001195955 0.0001863055 4.013711e-05
[1408,] 0.0001200770 0.0001862985 4.029939e-05
[1409,] 0.0001314358 0.0001862145 4.385564e-05
[1410,] 0.0001199423 0.0001863116 4.026913e-05
[1411,] 0.0001628269 0.0001862466 5.422376e-05
[1412,] 0.0001175347 0.0001863349 3.942001e-05
[1413,] 0.0001296140 0.0001862754 4.320559e-05
[1414,] 0.0001226705 0.0001863418 4.137000e-05
[1415,] 0.0001198454 0.0001863812 4.031218e-05
[1416,] 0.0001195547 0.0001863806 4.020587e-05
[1417,] 0.0001354021 0.0001862508 4.499810e-05
[1418,] 0.0001374847 0.0001862135 4.588802e-05
[1419,] 0.0001642353 0.0001862427 5.464476e-05
[1420,] 0.0002061736 0.0001862917 6.859798e-05
[1421,] 0.0001204187 0.0001862494 4.033578e-05
[1422,] 0.0001066180 0.0001862384 3.560748e-05
[1423,] 0.0001056375 0.0001863844 3.539273e-05
[1424,] 0.0001064480 0.0001862584 3.547425e-05
[1425,] 0.0001099906 0.0001862605 3.685756e-05
[1426,] 0.0001064540 0.0001863333 3.548282e-05
[1427,] 0.0001071593 0.0001862899 3.578337e-05
[1428,] 0.0001215518 0.0001862230 4.073852e-05
[1429,] 0.0001064795 0.0001864518 3.549199e-05
[1430,] 0.0001066166 0.0001862205 3.551467e-05
[1431,] 0.0001373574 0.0001865607 4.683100e-05
[1432,] 0.0001562855 0.0001862714 5.191888e-05
[1433,] 0.0001103781 0.0001863831 3.645894e-05
[1434,] 0.0001635023 0.0001862650 5.440477e-05
[1435,] 0.0001239427 0.0001862227 4.129506e-05
[1436,] 0.0001624789 0.0001862561 5.415625e-05
[1437,] 0.0001625126 0.0001862582 5.418266e-05
[1438,] 0.0001064968 0.0001865357 3.544408e-05
[1439,] 0.0001052860 0.0001862364 3.509455e-05
[1440,] 0.0001099641 0.0001864688 3.693761e-05
[1441,] 0.0001143628 0.0001864164 3.851475e-05
[1442,] 0.0001337670 0.0001862995 4.406508e-05
[1443,] 0.0001877801 0.0002080119 6.841592e-05
[1444,] 0.0001488172 0.0001862716 4.892346e-05
[1445,] 0.0001345150 0.0001862241 4.454021e-05
[1446,] 0.0001112614 0.0001862890 3.691031e-05
[1447,] 0.0001067931 0.0001863009 3.549237e-05
[1448,] 0.0001283322 0.0001862546 4.266904e-05
[1449,] 0.0001103620 0.0001862899 3.662493e-05
[1450,] 0.0001664193 0.0001862894 5.532100e-05
[1451,] 0.0001465026 0.0001862210 4.879962e-05
[1452,] 0.0004185029 0.0001862938 1.384193e-04
[1453,] 0.0001100996 0.0001862444 3.671665e-05
[1454,] 0.0001647094 0.0001863723 5.480830e-05
[1455,] 0.0001445034 0.0001862296 4.826808e-05
[1456,] 0.0001665880 0.0001862909 5.540389e-05
[1457,] 0.0001610691 0.0001862908 5.368500e-05
[1458,] 0.0001660186 0.0001863313 5.551420e-05
[1459,] 0.0001444650 0.0001862511 4.814933e-05
[1460,] 0.0001646743 0.0001862816 5.491043e-05
[1461,] 0.0001135127 0.0001863054 3.775459e-05
[1462,] 0.0001295385 0.0001862728 4.312046e-05
[1463,] 0.0001077616 0.0001862530 3.597510e-05
[1464,] 0.0001058224 0.0001863152 3.540208e-05
[1465,] 0.0001450840 0.0001862513 4.836529e-05
[1466,] 0.0001447454 0.0001862507 4.824505e-05
[1467,] 0.0001646556 0.0001862890 5.489609e-05
[1468,] 0.0001057934 0.0001863436 3.510020e-05
[1469,] 0.0001646942 0.0001862954 5.492530e-05
[1470,] 0.0001027878 0.0001862975 3.425125e-05
[1471,] 0.0001770323 0.0001863133 5.872547e-05
[1472,] 0.0001034211 0.0001863232 3.453753e-05
[1473,] 0.0001645364 0.0001862538 5.480157e-05
[1474,] 0.0001072608 0.0001863131 3.591083e-05
[1475,] 0.0001445521 0.0001862527 4.819642e-05
[1476,] 0.0001296068 0.0001862680 4.316208e-05
[1477,] 0.0001247800 0.0001862531 4.159715e-05
[1478,] 0.0001035355 0.0001862532 3.450745e-05
[1479,] 0.0001091392 0.0001862973 3.654650e-05
[1480,] 0.0001796719 0.0001862908 6.010606e-05
[1481,] 0.0001353217 0.0001864361 4.606662e-05
[1482,] 0.0001486703 0.0001862493 4.925942e-05
[1483,] 0.0001334384 0.0001862259 4.414331e-05
[1484,] 0.0001805073 0.0001862198 6.021437e-05
[1485,] 0.0001463602 0.0001862500 4.884640e-05
[1486,] 0.0001429517 0.0001862682 4.774107e-05
[1487,] 0.0001420431 0.0001863816 4.737340e-05
[1488,] 0.0001614829 0.0001863027 5.340576e-05
[1489,] 0.0001416221 0.0001862112 4.744437e-05
[1490,] 0.0001317189 0.0001862329 4.396530e-05
[1491,] 0.0001443971 0.0001862102 4.837021e-05
[1492,] 0.0001860480 0.0001862704 6.183920e-05
[1493,] 0.0001869007 0.0001862730 6.203845e-05
[1494,] 0.0001144634 0.0001863217 3.842727e-05
[1495,] 0.0001030450 0.0001862341 3.434387e-05
[1496,] 0.0001803375 0.0001862777 5.982345e-05
[1497,] 0.0001061334 0.0001861928 3.537353e-05
[1498,] 0.0001032857 0.0001862881 3.449169e-05
[1499,] 0.0001033391 0.0001862008 3.446038e-05
[1500,] 0.0002070901 0.0001862566 7.011095e-05
[1501,] 0.0001265744 0.0001863253 4.268206e-05
[1502,] 0.0001397441 0.0001862102 4.665781e-05
[1503,] 0.0001925195 0.0001862046 6.382992e-05
[1504,] 0.0001029764 0.0001862532 3.432182e-05
[1505,] 0.0001399719 0.0001862378 4.664562e-05
[1506,] 0.0001784034 0.0001862876 5.945438e-05
[1507,] 0.0001418038 0.0001862382 4.727011e-05
[1508,] 0.0001413011 0.0001862412 4.720900e-05
[1509,] 0.0001509063 0.0001862912 5.029906e-05
[1510,] 0.0001092887 0.0001862335 3.638494e-05
[1511,] 0.0001070896 0.0001862692 3.562200e-05
[1512,] 0.0001086456 0.0001862426 3.614546e-05
[1513,] 0.0001097075 0.0001862323 3.652747e-05
[1514,] 0.0001089470 0.0001862963 3.617663e-05
[1515,] 0.0001170796 0.0001862252 3.906276e-05
[1516,] 0.0001313891 0.0001862975 4.397892e-05
[1517,] 0.0001094872 0.0001861986 3.646090e-05
[1518,] 0.0001092982 0.0001862537 3.650903e-05
[1519,] 0.0001097001 0.0001861978 3.653441e-05
[1520,] 0.0001112593 0.0001861981 3.704495e-05
[1521,] 0.0001109120 0.0001861990 3.692626e-05
[1522,] 0.0001102721 0.0001861983 3.671903e-05
[1523,] 0.0001092827 0.0001862476 3.647117e-05
[1524,] 0.0001426949 0.0001862480 4.756402e-05
[1525,] 0.0001810521 0.0001862885 6.040391e-05
[1526,] 0.0001699668 0.0001862126 5.662617e-05
[1527,] 0.0001658265 0.0001862125 5.524955e-05
[1528,] 0.0001640781 0.0001862126 5.465027e-05
[1529,] 0.0001738196 0.0001862906 5.790945e-05
[1530,] 0.0001645349 0.0001862126 5.480564e-05
[1531,] 0.0001648016 0.0001862126 5.489284e-05
[1532,] 0.0001108605 0.0001862480 3.700586e-05
[1533,] 0.0001335829 0.0001862702 4.461189e-05
[1534,] 0.0001626511 0.0001862126 5.417735e-05
[1535,] 0.0001633781 0.0001862125 5.443350e-05
[1536,] 0.0001617382 0.0001862127 5.386398e-05
[1537,] 0.0001605092 0.0001862129 5.343821e-05
[1538,] 0.0001101949 0.0001861975 3.670053e-05
[1539,] 0.0001087978 0.0001862063 3.621655e-05
[1540,] 0.0001113966 0.0001862494 3.719499e-05
[1541,] 0.0001072411 0.0001862098 3.573315e-05
[1542,] 0.0001070946 0.0001862061 3.568275e-05
[1543,] 0.0001446049 0.0001863114 4.810681e-05
[1544,] 0.0001622568 0.0001862707 5.450119e-05
[1545,] 0.0001067065 0.0001862460 3.559483e-05
[1546,] 0.0001075312 0.0001862010 3.584865e-05
[1547,] 0.0001656931 0.0001862913 5.511031e-05
[1548,] 0.0001320153 0.0001862745 4.410980e-05
[1549,] 0.0001086637 0.0001862004 3.624139e-05
[1550,] 0.0001309707 0.0001862771 4.376620e-05
[1551,] 0.0001085521 0.0001862007 3.620403e-05
[1552,] 0.0001108174 0.0001862597 3.702021e-05
[1553,] 0.0001196014 0.0001862427 4.004372e-05
[1554,] 0.0001580212 0.0001863111 5.241350e-05
[1555,] 0.0001077311 0.0001861981 3.591609e-05
[1556,] 0.0001348525 0.0001862765 4.508815e-05
[1557,] 0.0001079203 0.0001861998 3.598477e-05
[1558,] 0.0001339065 0.0001862767 4.476704e-05
[1559,] 0.0001339211 0.0001862766 4.477171e-05
[1560,] 0.0001336246 0.0001862768 4.467130e-05
[1561,] 0.0001334178 0.0001862764 4.459895e-05
[1562,] 0.0001081608 0.0001861976 3.606067e-05
[1563,] 0.0001376937 0.0001862761 4.605604e-05
[1564,] 0.0001199896 0.0001862446 4.004327e-05
[1565,] 0.0001338211 0.0001862765 4.473712e-05
[1566,] 0.0001339052 0.0001862765 4.476579e-05
[1567,] 0.0001336170 0.0001862765 4.466746e-05
[1568,] 0.0001179201 0.0001862751 3.949172e-05
[1569,] 0.0001360276 0.0001862796 4.550904e-05
[1570,] 0.0001352293 0.0001862763 4.521592e-05
[1571,] 0.0001337585 0.0001862764 4.471486e-05
[1572,] 0.0001332282 0.0001862764 4.453377e-05
[1573,] 0.0001334538 0.0001862773 4.461556e-05
[1574,] 0.0001335288 0.0001862765 4.463735e-05
[1575,] 0.0001339418 0.0001862765 4.477832e-05
[1576,] 0.0001185093 0.0001862444 3.954427e-05
[1577,] 0.0001333971 0.0001862767 4.459310e-05
[1578,] 0.0001334894 0.0001862766 4.462389e-05
[1579,] 0.0001334689 0.0001862765 4.461691e-05
[1580,] 0.0001366561 0.0001862780 4.570783e-05
[1581,] 0.0001346264 0.0001862762 4.500969e-05
[1582,] 0.0001325208 0.0001862765 4.429233e-05
[1583,] 0.0001338467 0.0001862762 4.474378e-05
[1584,] 0.0001340043 0.0001862760 4.479670e-05
[1585,] 0.0001355995 0.0001862761 4.534119e-05
[1586,] 0.0001349985 0.0001862743 4.512663e-05
[1587,] 0.0001345164 0.0001862763 4.497275e-05
[1588,] 0.0001325106 0.0001862764 4.428875e-05
[1589,] 0.0001332355 0.0001862779 4.454361e-05
[1590,] 0.0001337400 0.0001862765 4.470941e-05
[1591,] 0.0001812233 0.0001862675 6.067235e-05
[1592,] 0.0001317320 0.0001862769 4.402496e-05
[1593,] 0.0001177737 0.0001862460 3.931345e-05
[1594,] 0.0001332280 0.0001862774 4.453897e-05
[1595,] 0.0001322959 0.0001862752 4.420973e-05
[1596,] 0.0001334419 0.0001862762 4.460616e-05
[1597,] 0.0001327959 0.0001862758 4.438308e-05
[1598,] 0.0001348570 0.0001862765 4.509026e-05
[1599,] 0.0001337429 0.0001862758 4.470651e-05
[1600,] 0.0001193452 0.0001862467 3.984960e-05
[1601,] 0.0001340893 0.0001862762 4.482665e-05
[1602,] 0.0001332933 0.0001862763 4.455553e-05
[1603,] 0.0001331115 0.0001862758 4.449119e-05
[1604,] 0.0001326259 0.0001862765 4.432874e-05
[1605,] 0.0001329214 0.0001862768 4.443114e-05
[1606,] 0.0001327417 0.0001862768 4.436954e-05
[1607,] 0.0001176516 0.0001862448 3.926367e-05
[1608,] 0.0001175565 0.0001862447 3.923047e-05
[1609,] 0.0001071951 0.0001861965 3.572535e-05
[1610,] 0.0001390334 0.0001862761 4.650727e-05
[1611,] 0.0001066708 0.0001862729 3.541523e-05
[1612,] 0.0002061123 0.0001863001 6.809753e-05
[1613,] 0.0002093108 0.0001862977 6.918764e-05
[1614,] 0.0002118502 0.0001862982 7.000796e-05
[1615,] 0.0002064237 0.0001863129 6.791987e-05
[1616,] 0.0002105123 0.0001863013 6.951095e-05
[1617,] 0.0002145224 0.0001862999 7.084620e-05
[1618,] 0.0001152262 0.0001862469 3.846715e-05
[1619,] 0.0001143165 0.0001862880 3.804966e-05
[1620,] 0.0001076976 0.0001862600 3.574822e-05
[1621,] 0.0001076852 0.0001862631 3.574118e-05
[1622,] 0.0002210346 0.0001862996 7.295982e-05
[1623,] 0.0002201662 0.0001862999 7.268691e-05
[1624,] 0.0001100779 0.0001861984 3.664133e-05
[1625,] 0.0001826888 0.0001862898 6.099733e-05
[1626,] 0.0001121976 0.0001862156 3.727124e-05
[1627,] 0.0001191592 0.0001862466 3.979228e-05
[1628,] 0.0001566179 0.0001863339 5.178591e-05
[1629,] 0.0001147772 0.0001862483 3.817817e-05
[1630,] 0.0001812170 0.0001862618 6.064214e-05
[1631,] 0.0001155031 0.0001862442 3.852517e-05
[1632,] 0.0002071726 0.0001862923 6.886708e-05
[1633,] 0.0001404767 0.0001863419 4.687729e-05
[1634,] 0.0002112798 0.0001862793 7.035787e-05
[1635,] 0.0001824008 0.0001862612 6.105688e-05
[1636,] 0.0001823985 0.0001862612 6.105608e-05
[1637,] 0.0001104850 0.0001862816 3.686618e-05
[1638,] 0.0001905923 0.0001863050 6.413791e-05
[1639,] 0.0001821952 0.0001862604 6.097996e-05
[1640,] 0.0001818694 0.0001862619 6.087356e-05
[1641,] 0.0001823397 0.0001862612 6.103503e-05
[1642,] 0.0001670190 0.0001862605 5.563694e-05
[1643,] 0.0001817527 0.0001862463 6.071184e-05
[1644,] 0.0001125092 0.0001862445 3.752949e-05
[1645,] 0.0002141072 0.0001862914 7.123247e-05
[1646,] 0.0001822889 0.0001862895 6.085696e-05
[1647,] 0.0001819290 0.0001862452 6.076204e-05
[1648,] 0.0001940649 0.0001862515 6.466135e-05
[1649,] 0.0001146728 0.0001862371 3.835573e-05
[1650,] 0.0001182495 0.0001862064 3.943255e-05
[1651,] 0.0001524452 0.0001862900 5.047753e-05
[1652,] 0.0002083878 0.0001862920 6.921518e-05
[1653,] 0.0001105797 0.0001862461 3.680952e-05
[1654,] 0.0001832828 0.0001862446 6.122506e-05
[1655,] 0.0001082733 0.0001862449 3.605656e-05
[1656,] 0.0001108075 0.0001862674 3.701090e-05
[1657,] 0.0001808304 0.0001862467 6.039737e-05
[1658,] 0.0001110956 0.0001862442 3.699519e-05
[1659,] 0.0001818382 0.0001862468 6.074339e-05
[1660,] 0.0001837826 0.0001862960 6.144392e-05
[1661,] 0.0002090353 0.0001862793 6.960526e-05
[1662,] 0.0001219368 0.0001862089 4.066258e-05
[1663,] 0.0002131995 0.0001862794 7.097393e-05
[1664,] 0.0001083716 0.0001862474 3.607194e-05
[1665,] 0.0001823204 0.0001862470 6.091640e-05
[1666,] 0.0001931843 0.0001862913 6.423013e-05
[1667,] 0.0002963562 0.0001862624 9.919248e-05
[1668,] 0.0001081346 0.0001862445 3.601332e-05
[1669,] 0.0002172650 0.0001862924 7.220718e-05
[1670,] 0.0001827445 0.0001862891 6.100893e-05
[1671,] 0.0001107635 0.0001862058 3.684297e-05
[1672,] 0.0001124182 0.0001861980 3.749126e-05
[1673,] 0.0001178982 0.0001862208 3.928682e-05
[1674,] 0.0001182586 0.0001862208 3.940646e-05
[1675,] 0.0001852973 0.0001862982 6.198680e-05
[1676,] 0.0001195806 0.0001862279 3.996267e-05
[1677,] 0.0002986618 0.0001862619 9.986222e-05
[1678,] 0.0001093279 0.0001862441 3.646037e-05
[1679,] 0.0001094679 0.0001862467 3.652701e-05
[1680,] 0.0001093065 0.0001862449 3.646254e-05
[1681,] 0.0001174001 0.0001862219 3.908659e-05
[1682,] 0.0001180131 0.0001862209 3.931656e-05
[1683,] 0.0001627565 0.0001863136 5.393150e-05
[1684,] 0.0002988973 0.0001862621 9.998540e-05
[1685,] 0.0001077528 0.0001862453 3.594363e-05
[1686,] 0.0002969890 0.0001862622 9.936606e-05
[1687,] 0.0001208349 0.0001862459 4.033533e-05
[1688,] 0.0001201877 0.0001862440 4.009461e-05
[1689,] 0.0001073965 0.0001862064 3.574060e-05
[1690,] 0.0001090713 0.0001862454 3.639054e-05
[1691,] 0.0001814601 0.0001862873 6.053861e-05
[1692,] 0.0001111642 0.0001862436 3.708225e-05
[1693,] 0.0001401365 0.0001862483 4.681299e-05
[1694,] 0.0001091540 0.0001862427 3.640189e-05
[1695,] 0.0002945396 0.0001862619 9.748173e-05
[1696,] 0.0001225587 0.0001862275 4.072711e-05
[1697,] 0.0001349245 0.0001862796 4.504141e-05
[1698,] 0.0001812639 0.0001862874 6.047263e-05
[1699,] 0.0001120578 0.0001862396 3.735606e-05
[1700,] 0.0003018340 0.0001862626 9.974666e-05
[1701,] 0.0001816054 0.0001862873 6.058881e-05
[1702,] 0.0001335870 0.0001861962 4.453960e-05
[1703,] 0.0002910058 0.0001862628 9.616176e-05
[1704,] 0.0001492854 0.0001862937 4.972967e-05
[1705,] 0.0001341906 0.0001862792 4.478658e-05
[1706,] 0.0001070679 0.0001862498 3.566327e-05
[1707,] 0.0001236100 0.0001862162 4.121265e-05
[1708,] 0.0001770778 0.0001862374 5.899189e-05
[1709,] 0.0001456826 0.0001862855 4.839428e-05
[1710,] 0.0001440573 0.0001862874 4.785830e-05
[1711,] 0.0001070756 0.0001862469 3.567063e-05
[1712,] 0.0001756397 0.0001862174 5.840652e-05
[1713,] 0.0001743260 0.0001862169 5.799268e-05
[1714,] 0.0001186772 0.0001862356 3.954772e-05
[1715,] 0.0001407853 0.0001861964 4.690668e-05
[1716,] 0.0001448051 0.0001862815 4.813264e-05
[1717,] 0.0001416388 0.0001862175 4.730496e-05
[1718,] 0.0001404151 0.0001861957 4.679548e-05
[1719,] 0.0001835790 0.0001862831 6.120106e-05
[1720,] 0.0001618530 0.0001862582 5.402989e-05
[1721,] 0.0001524055 0.0001862893 5.081633e-05
[1722,] 0.0001628774 0.0001862159 5.427178e-05
[1723,] 0.0001410917 0.0001862964 4.694061e-05
[1724,] 0.0001524702 0.0001862159 5.080035e-05
[1725,] 0.0001441297 0.0001861977 4.798155e-05
[1726,] 0.0001830878 0.0001862831 6.103297e-05
[1727,] 0.0001449451 0.0001861972 4.834484e-05
[1728,] 0.0001822624 0.0001862869 6.080625e-05
[1729,] 0.0001164601 0.0001862356 3.881524e-05
[1730,] 0.0001368714 0.0001862718 4.559665e-05
[1731,] 0.0001819754 0.0001862869 6.070940e-05
[1732,] 0.0001164828 0.0001862357 3.882414e-05
[1733,] 0.0001164910 0.0001862358 3.882724e-05
[1734,] 0.0001163437 0.0001862465 3.878272e-05
[1735,] 0.0001164489 0.0001862356 3.881122e-05
[1736,] 0.0001164384 0.0001862355 3.880784e-05
[1737,] 0.0001165281 0.0001862356 3.883786e-05
[1738,] 0.0001165306 0.0001862356 3.883756e-05
[1739,] 0.0001829383 0.0001862867 6.103453e-05
[1740,] 0.0001828218 0.0001862867 6.099488e-05
[1741,] 0.0001165242 0.0001862356 3.883582e-05
[1742,] 0.0001371938 0.0001862288 4.568887e-05
[1743,] 0.0001828276 0.0001862868 6.099767e-05
[1744,] 0.0001164867 0.0001862355 3.882349e-05
[1745,] 0.0001164547 0.0001862355 3.881321e-05
[1746,] 0.0001363734 0.0001862017 4.542307e-05
[1747,] 0.0001400006 0.0001862955 4.659807e-05
[1748,] 0.0001375311 0.0001861977 4.583541e-05
[1749,] 0.0001370204 0.0001862812 4.562144e-05
[1750,] 0.0001841566 0.0001862900 6.147065e-05
[1751,] 0.0001375508 0.0001862057 4.578409e-05
[1752,] 0.0001381780 0.0001862050 4.598750e-05
[1753,] 0.0001660386 0.0001862893 5.537389e-05
[1754,] 0.0001402091 0.0001863032 4.664593e-05
[1755,] 0.0001877381 0.0001862900 6.268863e-05
[1756,] 0.0001150562 0.0001862469 3.837330e-05
[1757,] 0.0001758788 0.0001862218 5.859352e-05
[1758,] 0.0001490114 0.0001861956 4.968261e-05
[1759,] 0.0001331563 0.0001862261 4.432805e-05
[1760,] 0.0001163832 0.0001862428 3.882398e-05
[1761,] 0.0001479617 0.0001861989 4.939652e-05
[1762,] 0.0001164456 0.0001862427 3.884536e-05
[1763,] 0.0001166912 0.0001862426 3.892878e-05
[1764,] 0.0001829073 0.0001862749 6.099480e-05
[1765,] 0.0001758875 0.0001862290 5.860378e-05
[1766,] 0.0001865097 0.0001862892 6.225108e-05
[1767,] 0.0001350010 0.0001862612 4.501247e-05
[1768,] 0.0001444524 0.0001862004 4.802456e-05
[1769,] 0.0001178520 0.0001862440 3.932963e-05
[1770,] 0.0001175832 0.0001862433 3.923609e-05
[1771,] 0.0001454533 0.0001862011 4.834632e-05
[1772,] 0.0001346995 0.0001862577 4.488732e-05
[1773,] 0.0001377515 0.0001862829 4.589452e-05
[1774,] 0.0001043506 0.0001862666 3.478030e-05
[1775,] 0.0001192402 0.0001862454 3.980980e-05
[1776,] 0.0001171469 0.0001862440 3.909050e-05
[1777,] 0.0001847243 0.0001862892 6.164679e-05
[1778,] 0.0001344449 0.0001862650 4.483512e-05
[1779,] 0.0001477401 0.0001862082 4.904197e-05
[1780,] 0.0001372936 0.0001862851 4.573484e-05
[1781,] 0.0001372463 0.0001863064 4.569440e-05
[1782,] 0.0001740714 0.0001862967 5.832282e-05
[1783,] 0.0001763142 0.0001862630 5.875117e-05
[1784,] 0.0001846230 0.0001862889 6.160704e-05
[1785,] 0.0001835745 0.0001863266 6.207435e-05
[1786,] 0.0001370943 0.0001863026 4.565314e-05
[1787,] 0.0001374412 0.0001863027 4.575527e-05
[1788,] 0.0001728917 0.0001862937 5.750303e-05
[1789,] 0.0001760723 0.0001862248 5.864320e-05
[1790,] 0.0001375867 0.0001863061 4.579542e-05
[1791,] 0.0001345057 0.0001863538 4.471012e-05
[1792,] 0.0001186199 0.0001861989 3.955519e-05
[1793,] 0.0001789040 0.0001862765 5.962592e-05
[1794,] 0.0001792208 0.0001862864 5.973091e-05
[1795,] 0.0001374637 0.0001863053 4.575825e-05
[1796,] 0.0001374619 0.0001863019 4.576231e-05
[1797,] 0.0001168357 0.0001862466 3.899100e-05
[1798,] 0.0001224573 0.0001862246 4.094231e-05
[1799,] 0.0001369716 0.0001863174 4.562961e-05
[1800,] 0.0001355835 0.0001862859 4.522559e-05
[1801,] 0.0001802600 0.0001862763 6.007522e-05
[1802,] 0.0001319226 0.0001862081 4.410947e-05
[1803,] 0.0001303392 0.0001862139 4.362744e-05
[1804,] 0.0002112677 0.0001862348 7.026432e-05
[1805,] 0.0001448138 0.0001862457 4.796781e-05
[1806,] 0.0003164204 0.0001862860 1.056578e-04
[1807,] 0.0003163594 0.0001862865 1.058478e-04
[1808,] 0.0001860038 0.0001862889 6.208004e-05
[1809,] 0.0001842136 0.0001862848 6.151083e-05
[1810,] 0.0001856183 0.0001862825 6.193390e-05
[1811,] 0.0001854948 0.0001862826 6.189434e-05
[1812,] 0.0002116947 0.0001862367 7.029784e-05
[1813,] 0.0003163217 0.0001862863 1.057858e-04
[1814,] 0.0001833519 0.0001862921 6.123139e-05
[1815,] 0.0003230949 0.0001862887 1.071814e-04
[1816,] 0.0002136643 0.0001862374 7.091927e-05
[1817,] 0.0002189465 0.0001862407 7.253551e-05
[1818,] 0.0003273493 0.0001862863 1.094782e-04
[1819,] 0.0001363853 0.0001862554 4.534639e-05
[1820,] 0.0002760693 0.0001862869 9.240022e-05
[1821,] 0.0001796776 0.0001862935 5.985208e-05
[1822,] 0.0001368774 0.0001862489 4.550593e-05
[1823,] 0.0001644586 0.0001862905 5.485856e-05
[1824,] 0.0001842591 0.0001862886 6.148265e-05
[1825,] 0.0002152877 0.0001862389 7.139406e-05
[1826,] 0.0005136517 0.0001862067 1.741716e-04
[1827,] 0.0004809877 0.0001862182 1.643787e-04
[1828,] 0.0001948037 0.0001862902 6.514179e-05
[1829,] 0.0001925599 0.0001862864 6.421766e-05
[1830,] 0.0002755462 0.0001862372 9.109209e-05
[1831,] 0.0001376165 0.0001864550 4.611626e-05
[1832,] 0.0002102705 0.0001862173 6.977951e-05
[1833,] 0.0002045158 0.0001862872 6.835362e-05
[1834,] 0.0001441179 0.0001862983 4.773993e-05
[1835,] 0.0003611131 0.0001862445 1.189077e-04
[1836,] 0.0002748644 0.0001863094 9.377180e-05
[1837,] 0.0002962345 0.0001862942 1.009641e-04
[1838,] 0.0003122410 0.0001861961 1.042635e-04
[1839,] 0.0001144135 0.0001863020 3.800184e-05
[1840,] 0.0002970036 0.0001863107 1.015275e-04
[1841,] 0.0004035426 0.0001862457 1.331782e-04
[1842,] 0.0001801082 0.0001862552 5.992367e-05
[1843,] 0.0001914768 0.0001864966 6.621240e-05
[1844,] 0.0002143628 0.0001862890 7.099269e-05
[1845,] 0.0001440739 0.0001862877 4.806012e-05
[1846,] 0.0002232748 0.0001862867 7.470302e-05
[1847,] 0.0001289282 0.0001862678 4.297763e-05
[1848,] 0.0002158704 0.0001862783 7.192522e-05
[1849,] 0.0001034438 0.0001862066 3.446626e-05
[1850,] 0.0001301524 0.0001862517 4.341898e-05
[1851,] 0.0001277844 0.0001862126 4.263089e-05
[1852,] 0.0001278602 0.0001862089 4.256656e-05
[1853,] 0.0001755793 0.0001862803 5.849036e-05
[1854,] 0.0001215617 0.0001861936 4.051060e-05
[1855,] 0.0002180355 0.0001863050 7.366573e-05
[1856,] 0.0001043655 0.0001862459 3.482173e-05
[1857,] 0.0001383598 0.0001862702 4.656167e-05
[1858,] 0.0001859862 0.0001862436 6.177598e-05
[1859,] 0.0002511678 0.0001862396 8.496675e-05
[1860,] 0.0002883942 0.0001863150 9.380727e-05
[1861,] 0.0001669298 0.0001863587 5.559936e-05
[1862,] 0.0001797941 0.0001863607 5.848816e-05
[1863,] 0.0002773907 0.0001861917 9.245229e-05
[1864,] 0.0001864644 0.0001862910 6.207633e-05
[1865,] 0.0002030959 0.0001863122 6.834421e-05
[1866,] 0.0002794992 0.0001863493 8.934532e-05
[1867,] 0.0001846270 0.0001862259 6.139503e-05
[1868,] 0.0001943402 0.0001863081 6.412505e-05
[1869,] 0.0001394991 0.0001862662 4.652219e-05
[1870,] 0.0001377594 0.0001862473 4.593418e-05
[1871,] 0.0001278333 0.0001863354 4.296479e-05
[1872,] 0.0001252277 0.0001862656 4.209434e-05
[1873,] 0.0001409785 0.0001862672 4.698908e-05
[1874,] 0.0001409783 0.0001862672 4.698899e-05
[1875,] 0.0001382139 0.0001864471 4.685450e-05
[1876,] 0.0001913606 0.0001862246 6.352134e-05
[1877,] 0.0001575954 0.0001862935 5.219131e-05
[1878,] 0.0002163357 0.0001862402 7.319896e-05
[1879,] 0.0002118086 0.0001863308 7.242235e-05
[1880,] 0.0001226946 0.0001863573 4.112610e-05
[1881,] 0.0002636998 0.0001862521 8.831804e-05
[1882,] 0.0001578904 0.0001862648 5.242988e-05
[1883,] 0.0001272542 0.0001863417 4.275520e-05
[1884,] 0.0001861296 0.0001862433 6.215491e-05
[1885,] 0.0002571315 0.0001862507 8.590669e-05
[1886,] 0.0002604872 0.0001862509 8.704467e-05
[1887,] 0.0002435204 0.0001862498 8.231516e-05
[1888,] 0.0001457943 0.0001863009 4.852104e-05
[1889,] 0.0001270872 0.0001862166 4.233419e-05
[1890,] 0.0001428492 0.0001862602 4.786195e-05
[1891,] 0.0001443126 0.0001862971 4.818275e-05
[1892,] 0.0001716387 0.0001863133 5.748913e-05
[1893,] 0.0001851645 0.0001862357 6.193095e-05
[1894,] 0.0001882068 0.0001863379 6.349212e-05
[1895,] 0.0001417905 0.0001863037 4.731763e-05
[1896,] 0.0001166908 0.0001864689 3.846471e-05
[1897,] 0.0003604403 0.0001862591 1.198145e-04
[1898,] 0.0001763434 0.0001862978 5.836182e-05
[1899,] 0.0001699661 0.0001862824 5.669641e-05
[1900,] 0.0001431955 0.0001863049 4.782047e-05
[1901,] 0.0001769903 0.0001862960 5.913407e-05
[1902,] 0.0001360062 0.0001862147 4.503877e-05
[1903,] 0.0002088037 0.0001862944 6.925106e-05
[1904,] 0.0001052916 0.0001862121 3.514106e-05
[1905,] 0.0001037971 0.0001861943 3.459370e-05
[1906,] 0.0001107324 0.0001862563 3.690795e-05
[1907,] 0.0001201287 0.0001863503 3.954601e-05
[1908,] 0.0001724593 0.0001862819 5.751705e-05
[1909,] 0.0001407323 0.0001862812 4.690960e-05
[1910,] 0.0001394596 0.0001862811 4.657226e-05
[1911,] 0.0002340220 0.0001862742 7.777620e-05
[1912,] 0.0002256761 0.0001862511 7.473009e-05
[1913,] 0.0001990857 0.0001862765 6.641059e-05
[1914,] 0.0001223550 0.0001862022 4.077224e-05
[1915,] 0.0001414510 0.0001864191 4.617633e-05
[1916,] 0.0001071190 0.0001864411 3.560079e-05
[1917,] 0.0001104519 0.0001863623 3.666219e-05
[1918,] 0.0002177657 0.0001862302 7.214471e-05
[1919,] 0.0001089804 0.0001864088 3.623804e-05
[1920,] 0.0001289115 0.0001862231 4.324987e-05
[1921,] 0.0001715517 0.0001862384 5.708297e-05
[1922,] 0.0001694727 0.0001862937 5.683685e-05
[1923,] 0.0001824788 0.0001862307 6.070336e-05
[1924,] 0.0001996832 0.0001863583 6.546557e-05
[1925,] 0.0001084633 0.0001863738 3.631091e-05
[1926,] 0.0001159256 0.0001862144 3.874616e-05
[1927,] 0.0001075596 0.0001862534 3.577061e-05
[1928,] 0.0001640135 0.0001862835 5.467525e-05
[1929,] 0.0001061949 0.0001862546 3.542081e-05
[1930,] 0.0001629677 0.0001862836 5.433939e-05
[1931,] 0.0002581075 0.0001862894 8.610695e-05
[1932,] 0.0001595190 0.0001862388 5.331262e-05
[1933,] 0.0002009421 0.0001863630 6.586068e-05
[1934,] 0.0001364833 0.0001862698 4.575230e-05
[1935,] 0.0001359656 0.0001862943 4.568179e-05
[1936,] 0.0001311679 0.0001863176 4.411163e-05
[1937,] 0.0001104502 0.0001863691 3.695702e-05
[1938,] 0.0001107013 0.0001864078 3.706425e-05
[1939,] 0.0002170813 0.0001862461 7.268977e-05
[1940,] 0.0002330773 0.0001862482 7.815293e-05
[1941,] 0.0002245322 0.0001862462 7.520185e-05
[1942,] 0.0002491120 0.0001862786 8.287974e-05
[1943,] 0.0001523394 0.0001862834 5.085470e-05
[1944,] 0.0003372581 0.0001862237 1.103333e-04
[1945,] 0.0001644043 0.0001862532 5.408847e-05
[1946,] 0.0001490358 0.0001862755 4.972566e-05
[1947,] 0.0003347131 0.0001862229 1.095748e-04
[1948,] 0.0001998972 0.0001862535 6.710788e-05
[1949,] 0.0002044575 0.0001862526 6.862612e-05
[1950,] 0.0002088345 0.0001862509 7.006190e-05
[1951,] 0.0001109601 0.0001862264 3.705405e-05
[1952,] 0.0002016914 0.0001862541 6.772026e-05
[1953,] 0.0002067316 0.0001862551 6.944668e-05
[1954,] 0.0001600152 0.0001862839 5.336435e-05
[1955,] 0.0004016281 0.0001862689 1.362308e-04
[1956,] 0.0002010077 0.0001863613 6.589037e-05
[1957,] 0.0003628621 0.0001862677 1.228836e-04
[1958,] 0.0001980387 0.0001863562 6.499383e-05
[1959,] 0.0003890806 0.0001862665 1.317302e-04
[1960,] 0.0001075331 0.0001863114 3.591389e-05
[1961,] 0.0002044584 0.0001863581 6.695147e-05
[1962,] 0.0004346534 0.0001862697 1.475915e-04
[1963,] 0.0001627766 0.0001862912 5.424041e-05
[1964,] 0.0004272219 0.0001862631 1.443343e-04
[1965,] 0.0001101916 0.0001863742 3.686185e-05
[1966,] 0.0004158250 0.0001862684 1.410456e-04
[1967,] 0.0003978726 0.0001862636 1.344427e-04
[1968,] 0.0002037158 0.0001863569 6.674834e-05
[1969,] 0.0001101282 0.0001864177 3.685647e-05
[1970,] 0.0001099568 0.0001864067 3.678324e-05
[1971,] 0.0003454569 0.0001862190 1.134146e-04
[1972,] 0.0004395214 0.0001862628 1.484804e-04
[1973,] 0.0001600587 0.0001862867 5.351896e-05
[1974,] 0.0004192726 0.0001862630 1.416218e-04
[1975,] 0.0003561517 0.0001862281 1.160313e-04
[1976,] 0.0004377126 0.0001862631 1.479143e-04
[1977,] 0.0001084525 0.0001862640 3.612087e-05
[1978,] 0.0004092947 0.0001862652 1.384942e-04
[1979,] 0.0003321809 0.0001862889 1.107348e-04
[1980,] 0.0001094934 0.0001864518 3.661486e-05
[1981,] 0.0003765926 0.0001862675 1.275887e-04
[1982,] 0.0001078759 0.0001863023 3.602822e-05
[1983,] 0.0002594919 0.0001863428 8.887255e-05
[1984,] 0.0001169128 0.0001863611 3.941505e-05
[1985,] 0.0003000156 0.0001861984 9.974661e-05
[1986,] 0.0003741451 0.0001862678 1.267762e-04
[1987,] 0.0001698057 0.0001862894 5.660472e-05
[1988,] 0.0003966477 0.0001862883 1.360192e-04
[1989,] 0.0004116610 0.0001862921 1.414448e-04
[1990,] 0.0001074786 0.0001863034 3.588121e-05
[1991,] 0.0003527887 0.0001862826 1.205241e-04
[1992,] 0.0002902839 0.0001863160 9.953599e-05
[1993,] 0.0002024647 0.0001864085 6.608400e-05
[1994,] 0.0002690301 0.0001863465 9.222876e-05
[1995,] 0.0001410021 0.0001862827 4.700917e-05
[1996,] 0.0002956631 0.0001863936 1.023359e-04
[1997,] 0.0002771830 0.0001863840 9.546542e-05
[1998,] 0.0003007114 0.0001863900 1.041317e-04
[1999,] 0.0001135192 0.0001862510 3.792022e-05
[2000,] 0.0001397607 0.0001862659 4.658045e-05
[2001,] 0.0001380537 0.0001862662 4.601978e-05
[2002,] 0.0001383021 0.0001862658 4.610644e-05
[2003,] 0.0001379551 0.0001862662 4.598609e-05
[2004,] 0.0001610091 0.0001862919 5.364809e-05
[2005,] 0.0001380017 0.0001862662 4.600220e-05
[2006,] 0.0001377685 0.0001862664 4.591986e-05
[2007,] 0.0001378592 0.0001862658 4.595092e-05
[2008,] 0.0001381129 0.0001862657 4.603604e-05
[2009,] 0.0001381805 0.0001862657 4.605903e-05
[2010,] 0.0001380881 0.0001862595 4.601897e-05
[2011,] 0.0001380544 0.0001862657 4.601579e-05
[2012,] 0.0001387161 0.0001862658 4.623935e-05
[2013,] 0.0001680146 0.0001862405 5.558554e-05
[2014,] 0.0001694341 0.0001862724 5.631412e-05
[2015,] 0.0001387523 0.0001862933 4.632963e-05
[2016,] 0.0001071481 0.0001862871 3.575173e-05
[2017,] 0.0001584571 0.0001862886 5.278580e-05
[2018,] 0.0001624148 0.0001862649 5.445898e-05
[2019,] 0.0001670949 0.0001862674 5.606245e-05
[2020,] 0.0001237475 0.0001862786 4.139435e-05
[2021,] 0.0001500581 0.0001862581 5.015317e-05
[2022,] 0.0001858094 0.0001862726 6.182526e-05
[2023,] 0.0001067171 0.0001867632 3.579435e-05
[2024,] 0.0001627584 0.0001862758 5.459618e-05
[2025,] 0.0001558483 0.0001862574 5.207477e-05
[2026,] 0.0001509696 0.0001862577 5.044405e-05
[2027,] 0.0001184443 0.0001862806 3.969234e-05
[2028,] 0.0001772991 0.0001865460 5.739683e-05
[2029,] 0.0001515714 0.0001862578 5.065020e-05
[2030,] 0.0001187109 0.0001862884 3.968633e-05
[2031,] 0.0001892117 0.0001862934 6.249697e-05
[2032,] 0.0001649185 0.0001865130 5.670972e-05
[2033,] 0.0001219324 0.0001862695 4.061805e-05
[2034,] 0.0001814117 0.0001862718 5.942933e-05
[2035,] 0.0001617435 0.0001862240 5.405556e-05
[2036,] 0.0001168148 0.0001862150 3.905369e-05
[2037,] 0.0001146172 0.0001862643 3.824540e-05
[2038,] 0.0001107903 0.0001862689 3.692535e-05
[2039,] 0.0001661162 0.0001862779 5.535853e-05
[2040,] 0.0001277636 0.0001862798 4.257925e-05
[2041,] 0.0001544872 0.0001862991 5.145437e-05
[2042,] 0.0001216061 0.0001862499 4.052494e-05
[2043,] 0.0001115678 0.0001862130 3.726737e-05
[2044,] 0.0002062399 0.0001862288 6.878107e-05
[2045,] 0.0001073170 0.0001862113 3.581122e-05
[2046,] 0.0001209325 0.0001862773 4.027832e-05
[2047,] 0.0001648670 0.0001862697 5.496625e-05
[2048,] 0.0001129645 0.0001862523 3.764542e-05
[2049,] 0.0001276668 0.0001862801 4.254703e-05
[2050,] 0.0001490518 0.0001862278 4.984133e-05
[2051,] 0.0002015540 0.0001862451 6.737855e-05
[2052,] 0.0002022956 0.0001862461 6.769056e-05
[2053,] 0.0001951903 0.0001862469 6.528746e-05
[2054,] 0.0001654919 0.0001862718 5.516516e-05
[2055,] 0.0001514630 0.0001861971 5.038112e-05
[2056,] 0.0001554800 0.0001862236 5.136778e-05
[2057,] 0.0001099884 0.0001862469 3.667971e-05
[2058,] 0.0001550156 0.0001861982 5.177547e-05
[2059,] 0.0001537513 0.0001862932 5.112685e-05
[2060,] 0.0001544284 0.0001862119 5.142740e-05
[2061,] 0.0001097745 0.0001862460 3.659839e-05
[2062,] 0.0001542319 0.0001862111 5.137197e-05
[2063,] 0.0002010963 0.0001862479 6.728237e-05
[2064,] 0.0001981941 0.0001862505 6.635975e-05
[2065,] 0.0001545929 0.0001862116 5.148523e-05
[2066,] 0.0001547791 0.0001862112 5.155017e-05
[2067,] 0.0001543566 0.0001862125 5.140044e-05
[2068,] 0.0001544331 0.0001862112 5.143600e-05
[2069,] 0.0001534013 0.0001862106 5.110523e-05
[2070,] 0.0001741248 0.0001863181 5.810520e-05
[2071,] 0.0001231360 0.0001863159 4.081741e-05
[2072,] 0.0001537970 0.0001862109 5.123483e-05
[2073,] 0.0001562896 0.0001861948 5.206277e-05
[2074,] 0.0001541756 0.0001862113 5.135143e-05
[2075,] 0.0001213792 0.0001862721 4.042007e-05
[2076,] 0.0001647669 0.0001862142 5.481363e-05
[2077,] 0.0001657820 0.0001862133 5.515545e-05
[2078,] 0.0001654804 0.0001862141 5.504761e-05
[2079,] 0.0001080015 0.0001861973 3.599370e-05
[2080,] 0.0001107260 0.0001862244 3.690575e-05
[2081,] 0.0001080039 0.0001861980 3.599364e-05
[2082,] 0.0001777791 0.0001862810 5.919705e-05
[2083,] 0.0001080176 0.0001861973 3.599830e-05
[2084,] 0.0001103989 0.0001862412 3.676942e-05
[2085,] 0.0001083489 0.0001861976 3.610800e-05
[2086,] 0.0001107201 0.0001862292 3.690237e-05
[2087,] 0.0001079928 0.0001861982 3.599053e-05
[2088,] 0.0001080157 0.0001861984 3.599734e-05
[2089,] 0.0001354554 0.0001863108 4.502739e-05
[2090,] 0.0001133134 0.0001862669 3.773163e-05
[2091,] 0.0001441912 0.0001862346 4.827909e-05
[2092,] 0.0001079978 0.0001861980 3.599168e-05
[2093,] 0.0001080033 0.0001861982 3.599476e-05
[2094,] 0.0001080018 0.0001861991 3.599474e-05
[2095,] 0.0001079902 0.0001861979 3.599030e-05
[2096,] 0.0001458520 0.0001862955 4.869672e-05
[2097,] 0.0001107370 0.0001862267 3.690357e-05
[2098,] 0.0001170639 0.0001861983 3.905197e-05
[2099,] 0.0001107504 0.0001862233 3.690185e-05
[2100,] 0.0001107453 0.0001862322 3.691006e-05
[2101,] 0.0001079970 0.0001861987 3.599346e-05
[2102,] 0.0001106970 0.0001862230 3.689904e-05
[2103,] 0.0001713622 0.0001862948 5.728714e-05
[2104,] 0.0001114031 0.0001862649 3.719583e-05
[2105,] 0.0001954058 0.0001862453 6.528522e-05
[2106,] 0.0001106917 0.0001862383 3.690081e-05
[2107,] 0.0001106989 0.0001862389 3.690155e-05
[2108,] 0.0001107536 0.0001862476 3.693153e-05
[2109,] 0.0001133273 0.0001862952 3.771512e-05
[2110,] 0.0001935603 0.0001862470 6.471833e-05
[2111,] 0.0001148370 0.0001862167 3.839779e-05
[2112,] 0.0001657733 0.0001862108 5.526875e-05
[2113,] 0.0001478716 0.0001862648 4.953026e-05
[2114,] 0.0001514938 0.0001862833 5.121960e-05
[2115,] 0.0001479161 0.0001861942 4.939112e-05
[2116,] 0.0002266403 0.0001862054 7.610059e-05
[2117,] 0.0001532371 0.0001862121 5.115515e-05
[2118,] 0.0001518018 0.0001862099 5.064449e-05
[2119,] 0.0001493541 0.0001862105 4.976090e-05
[2120,] 0.0001165593 0.0001862167 3.891297e-05
[2121,] 0.0001173421 0.0001862155 3.914645e-05
[2122,] 0.0001150094 0.0001862181 3.839187e-05
[2123,] 0.0001158064 0.0001862181 3.866290e-05
[2124,] 0.0001709651 0.0001862468 5.700044e-05
[2125,] 0.0001159896 0.0001862162 3.871719e-05
[2126,] 0.0001198982 0.0001862199 4.012809e-05
[2127,] 0.0001731104 0.0001863068 5.777092e-05
[2128,] 0.0001219506 0.0001862149 4.074765e-05
[2129,] 0.0001155203 0.0001862229 3.851789e-05
[2130,] 0.0001295437 0.0001862132 4.310564e-05
[2131,] 0.0001341550 0.0001862112 4.472246e-05
[2132,] 0.0002167873 0.0001862592 7.281519e-05
[2133,] 0.0001381355 0.0001862827 4.602044e-05
[2134,] 0.0001391619 0.0001862824 4.643350e-05
[2135,] 0.0001092616 0.0001862477 3.639434e-05
[2136,] 0.0001708444 0.0001862455 5.695072e-05
[2137,] 0.0001220634 0.0001862244 4.054273e-05
[2138,] 0.0002091703 0.0001862579 7.016374e-05
[2139,] 0.0002167254 0.0001862575 7.270371e-05
[2140,] 0.0001135781 0.0001862050 3.792700e-05
[2141,] 0.0001260897 0.0001862321 4.182415e-05
[2142,] 0.0001094130 0.0001862836 3.647473e-05
[2143,] 0.0001100712 0.0001862110 3.677581e-05
[2144,] 0.0001302173 0.0001862285 4.319301e-05
[2145,] 0.0001125123 0.0001862879 3.742816e-05
[2146,] 0.0001362009 0.0001862828 4.542768e-05
[2147,] 0.0002240385 0.0001862670 7.586003e-05
[2148,] 0.0001370215 0.0001865761 4.677680e-05
[2149,] 0.0002146311 0.0001862796 7.019556e-05
[2150,] 0.0001750494 0.0001862884 5.837660e-05
[2151,] 0.0001084537 0.0001861962 3.615734e-05
[2152,] 0.0001602353 0.0001862695 5.341308e-05
[2153,] 0.0001052125 0.0001863499 3.517525e-05
[2154,] 0.0001761636 0.0001863476 5.785602e-05
[2155,] 0.0001738173 0.0001862738 5.794225e-05
[2156,] 0.0001040977 0.0001862531 3.474054e-05
[2157,] 0.0001745730 0.0001862738 5.819596e-05
[2158,] 0.0001603361 0.0001862351 5.324364e-05
[2159,] 0.0001614603 0.0001862911 5.342737e-05
[2160,] 0.0001739388 0.0001862737 5.796912e-05
[2161,] 0.0001745743 0.0001862738 5.819549e-05
[2162,] 0.0001441662 0.0001861982 4.803295e-05
[2163,] 0.0001567423 0.0001863037 5.274301e-05
[2164,] 0.0001640317 0.0001862745 5.456666e-05
[2165,] 0.0001118301 0.0001863293 3.748702e-05
[2166,] 0.0001065003 0.0001863235 3.567409e-05
[2167,] 0.0002274077 0.0001862555 7.616203e-05
[2168,] 0.0001035266 0.0001862417 3.452647e-05
[2169,] 0.0001873163 0.0001864159 6.410698e-05
[2170,] 0.0001431477 0.0001862756 4.774849e-05
[2171,] 0.0001741007 0.0001862734 5.803292e-05
[2172,] 0.0001314071 0.0001863290 4.420109e-05
[2173,] 0.0001466508 0.0001863390 4.950891e-05
[2174,] 0.0001062561 0.0001862192 3.536402e-05
[2175,] 0.0002300698 0.0001862552 7.721097e-05
[2176,] 0.0001740744 0.0001862727 5.803093e-05
[2177,] 0.0001702409 0.0001863285 5.784487e-05
[2178,] 0.0001487031 0.0001863367 5.020749e-05
[2179,] 0.0001035150 0.0001861890 3.450600e-05
[2180,] 0.0001498945 0.0001863198 5.053647e-05
[2181,] 0.0001040014 0.0001862125 3.470483e-05
[2182,] 0.0001693152 0.0001865866 5.843959e-05
[2183,] 0.0001057802 0.0001862372 3.532137e-05
[2184,] 0.0002137231 0.0001863463 7.299204e-05
[2185,] 0.0001763812 0.0001865296 6.080155e-05
[2186,] 0.0001037569 0.0001862176 3.462698e-05
[2187,] 0.0001626228 0.0001864617 5.572176e-05
[2188,] 0.0001382366 0.0001862775 4.614291e-05
[2189,] 0.0001032569 0.0001862327 3.441529e-05
[2190,] 0.0001577325 0.0001862332 5.296906e-05
[2191,] 0.0001892120 0.0001862305 6.229266e-05
[2192,] 0.0001634801 0.0001862303 5.445776e-05
[2193,] 0.0001965413 0.0001862335 6.464198e-05
[2194,] 0.0001671923 0.0001863123 5.548865e-05
[2195,] 0.0001029299 0.0001862702 3.431139e-05
[2196,] 0.0001583309 0.0001863016 5.269327e-05
[2197,] 0.0001072637 0.0001863060 3.591435e-05
[2198,] 0.0001225757 0.0001863098 4.121427e-05
[2199,] 0.0001224754 0.0001863148 4.118955e-05
[2200,] 0.0001096054 0.0001865817 3.699764e-05
[2201,] 0.0001239949 0.0001863036 4.163778e-05
[2202,] 0.0001179741 0.0001863180 3.961473e-05
[2203,] 0.0001766869 0.0001862463 5.889689e-05
[2204,] 0.0001216884 0.0001863386 4.094873e-05
[2205,] 0.0001167033 0.0001865005 3.951030e-05
[2206,] 0.0001063610 0.0001863862 3.565623e-05
[2207,] 0.0001456372 0.0001863598 4.788788e-05
[2208,] 0.0001091989 0.0001862623 3.622142e-05
[2209,] 0.0001122676 0.0001863153 3.712670e-05
[2210,] 0.0001056336 0.0001864822 3.501888e-05
[2211,] 0.0001419226 0.0001863274 4.673277e-05
[2212,] 0.0001158703 0.0001862428 3.872358e-05
[2213,] 0.0001415627 0.0001863506 4.760604e-05
[2214,] 0.0001298701 0.0001863756 4.306518e-05
[2215,] 0.0001289157 0.0001863697 4.278138e-05
[2216,] 0.0001519769 0.0001862826 5.058147e-05
[2217,] 0.0001489024 0.0001862412 4.957935e-05
[2218,] 0.0001134531 0.0001862173 3.781014e-05
[2219,] 0.0001347389 0.0001862049 4.500806e-05
[2220,] 0.0001291502 0.0001864567 4.279153e-05
[2221,] 0.0001125703 0.0001862092 3.751447e-05
[2222,] 0.0001289909 0.0001863297 4.277882e-05
[2223,] 0.0001126623 0.0001862104 3.754177e-05
[2224,] 0.0001124043 0.0001862177 3.746164e-05
[2225,] 0.0001235319 0.0001862116 4.119413e-05
[2226,] 0.0001270007 0.0001862750 4.231570e-05
[2227,] 0.0001123696 0.0001862585 3.746112e-05
[2228,] 0.0001491565 0.0001863251 5.017697e-05
[2229,] 0.0001506588 0.0001863260 5.070931e-05
[2230,] 0.0001788994 0.0001862651 5.976972e-05
[2231,] 0.0001123653 0.0001862636 3.744898e-05
[2232,] 0.0001124151 0.0001862859 3.744667e-05
[2233,] 0.0001530137 0.0001863192 5.151218e-05
[2234,] 0.0001405577 0.0001862046 4.672780e-05
[2235,] 0.0001401331 0.0001862040 4.659308e-05
[2236,] 0.0001525207 0.0001863198 5.134139e-05
[2237,] 0.0001297207 0.0001862733 4.324427e-05
```
