## Supplementary material for "Characterization of shared and ancestry-specific signals driving complex traits using multi-ancestry fine-mapping": s1_data.bim

```
2	chr2:233114025:T:C	0	233114025	C	T
2	chr2:233114036:A:G	0	233114036	G	A
2	chr2:233114150:T:C	0	233114150	C	T
2	chr2:233114198:G:A	0	233114198	A	G
2	chr2:233114468:A:G	0	233114468	G	A
2	chr2:233115109:C:T	0	233115109	T	C
2	chr2:233115449:G:C	0	233115449	C	G
2	chr2:233115842:C:T	0	233115842	T	C
2	chr2:233116527:A:G	0	233116527	G	A
2	chr2:233116573:C:A	0	233116573	A	C
2	chr2:233116689:T:C	0	233116689	C	T
2	chr2:233116708:C:T	0	233116708	T	C
2	chr2:233116745:T:C	0	233116745	C	T
2	chr2:233116830:C:T	0	233116830	T	C
2	chr2:233117202:G:C	0	233117202	C	G
2	chr2:233117495:T:C	0	233117495	C	T
2	chr2:233118131:C:T	0	233118131	T	C
2	chr2:233118209:C:T	0	233118209	T	C
2	chr2:233119593:TACTA:T	0	233119593	T	TACTA
2	chr2:233119626:G:C	0	233119626	C	G
2	chr2:233120349:T:C	0	233120349	C	T
2	chr2:233121203:T:C	0	233121203	C	T
2	chr2:233121427:T:C	0	233121427	C	T
2	chr2:233121886:C:T	0	233121886	T	C
2	chr2:233122404:T:C	0	233122404	C	T
2	chr2:233122848:A:C	0	233122848	C	A
2	chr2:233123012:T:C	0	233123012	C	T
2	chr2:233123188:G:C	0	233123188	C	G
2	chr2:233123633:G:A	0	233123633	A	G
2	chr2:233124872:C:T	0	233124872	T	C
2	chr2:233125108:T:A	0	233125108	A	T
2	chr2:233125702:C:T	0	233125702	T	C
2	chr2:233126512:A:G	0	233126512	G	A
2	chr2:233126668:T:C	0	233126668	C	T
2	chr2:233127368:T:G	0	233127368	G	T
2	chr2:233127516:G:A	0	233127516	A	G
2	chr2:233127721:G:C	0	233127721	C	G
2	chr2:233127983:T:A	0	233127983	A	T
2	chr2:233128186:T:C	0	233128186	C	T
2	chr2:233128928:C:G	0	233128928	G	C
2	chr2:233130218:C:T	0	233130218	T	C
2	chr2:233131351:A:AC	0	233131351	AC	A
2	chr2:233131689:G:A	0	233131689	A	G
2	chr2:233131691:C:T	0	233131691	T	C
2	chr2:233131719:G:A	0	233131719	A	G
2	chr2:233131742:T:C	0	233131742	C	T
2	chr2:233131927:G:A	0	233131927	A	G
2	chr2:233131999:A:G	0	233131999	G	A
2	chr2:233132224:G:A	0	233132224	A	G
2	chr2:233132267:G:A	0	233132267	A	G
2	chr2:233132273:T:A	0	233132273	A	T
2	chr2:233132347:A:C	0	233132347	C	A
2	chr2:233132429:T:C	0	233132429	C	T
2	chr2:233133189:C:T	0	233133189	T	C
2	chr2:233133302:A:G	0	233133302	G	A
2	chr2:233133398:G:T	0	233133398	T	G
2	chr2:233133771:C:A	0	233133771	A	C
2	chr2:233133936:C:T	0	233133936	T	C
2	chr2:233134371:A:G	0	233134371	G	A
2	chr2:233134491:G:A	0	233134491	A	G
2	chr2:233134520:C:G	0	233134520	G	C
2	chr2:233134543:C:T	0	233134543	T	C
2	chr2:233134553:G:A	0	233134553	A	G
2	chr2:233134876:G:A	0	233134876	A	G
2	chr2:233134970:AT:A	0	233134970	A	AT
2	chr2:233134987:A:G	0	233134987	G	A
2	chr2:233135574:T:G	0	233135574	G	T
2	chr2:233135580:C:T	0	233135580	T	C
2	chr2:233135794:A:C	0	233135794	C	A
2	chr2:233136076:C:T	0	233136076	T	C
2	chr2:233136337:A:G	0	233136337	G	A
2	chr2:233136395:C:T	0	233136395	T	C
2	chr2:233136656:T:C	0	233136656	C	T
2	chr2:233136837:G:A	0	233136837	A	G
2	chr2:233136865:T:C	0	233136865	C	T
2	chr2:233137237:C:T	0	233137237	T	C
2	chr2:233137315:A:C	0	233137315	C	A
2	chr2:233137476:TG:T	0	233137476	T	TG
2	chr2:233137657:T:C	0	233137657	C	T
2	chr2:233137702:C:T	0	233137702	T	C
2	chr2:233138094:C:G	0	233138094	G	C
2	chr2:233138103:G:A	0	233138103	A	G
2	chr2:233138286:C:A	0	233138286	A	C
2	chr2:233138298:T:C	0	233138298	C	T
2	chr2:233138407:A:C	0	233138407	C	A
2	chr2:233138649:T:C	0	233138649	C	T
2	chr2:233139105:A:G	0	233139105	G	A
2	chr2:233140251:AGAG:A	0	233140251	A	AGAG
2	chr2:233141364:T:C	0	233141364	C	T
2	chr2:233141881:G:A	0	233141881	A	G
2	chr2:233142192:A:G	0	233142192	G	A
2	chr2:233143973:GGTGGTAGTGATGGTGATGGTGGAGGTGGTCATGATTATGGTGAGAGTGGTAGGGGTGGAGATGGTGGTGGTGATGGCGATGGTGGAGGTGGTCATGATCATGGAAAATAATAGGTGTGGAGATA:G	0	233143973	G	GGTGGTAGTGATGGTGATGGTGGAGGTGGTCATGATTATGGTGAGAGTGGTAGGGGTGGAGATGGTGGTGGTGATGGCGATGGTGGAGGTGGTCATGATCATGGAAAATAATAGGTGTGGAGATA
2	chr2:233145591:T:G	0	233145591	G	T
2	chr2:233145761:C:T	0	233145761	T	C
2	chr2:233146253:G:A	0	233146253	A	G
2	chr2:233146358:T:C	0	233146358	C	T
2	chr2:233146630:A:G	0	233146630	G	A
2	chr2:233146632:A:G	0	233146632	G	A
2	chr2:233146790:T:TC	0	233146790	TC	T
2	chr2:233147445:C:G	0	233147445	G	C
2	chr2:233147776:A:G	0	233147776	G	A
2	chr2:233148065:T:A	0	233148065	A	T
2	chr2:233148098:C:T	0	233148098	T	C
2	chr2:233148168:G:A	0	233148168	A	G
2	chr2:233148317:C:T	0	233148317	T	C
2	chr2:233148426:G:A	0	233148426	A	G
2	chr2:233148532:C:T	0	233148532	T	C
2	chr2:233148968:G:A	0	233148968	A	G
2	chr2:233149213:T:C	0	233149213	C	T
2	chr2:233149259:G:A	0	233149259	A	G
2	chr2:233149420:G:A	0	233149420	A	G
2	chr2:233150518:GC:G	0	233150518	G	GC
2	chr2:233150565:C:T	0	233150565	T	C
2	chr2:233150931:G:T	0	233150931	T	G
2	chr2:233150991:A:G	0	233150991	G	A
2	chr2:233151079:T:C	0	233151079	C	T
2	chr2:233151091:T:G	0	233151091	G	T
2	chr2:233151131:A:G	0	233151131	G	A
2	chr2:233151175:G:C	0	233151175	C	G
2	chr2:233151323:TAATAATAAC:T	0	233151323	T	TAATAATAAC
2	chr2:233151424:A:G	0	233151424	G	A
2	chr2:233151840:C:T	0	233151840	T	C
2	chr2:233152199:C:T	0	233152199	T	C
2	chr2:233152588:T:C	0	233152588	C	T
2	chr2:233152671:C:A	0	233152671	A	C
2	chr2:233152877:T:C	0	233152877	C	T
2	chr2:233152984:T:C	0	233152984	C	T
2	chr2:233153217:G:A	0	233153217	A	G
2	chr2:233153331:G:A	0	233153331	A	G
2	chr2:233153349:G:C	0	233153349	C	G
2	chr2:233153405:C:T	0	233153405	T	C
2	chr2:233153509:A:G	0	233153509	G	A
2	chr2:233153591:A:G	0	233153591	G	A
2	chr2:233153905:C:A	0	233153905	A	C
2	chr2:233153907:C:T	0	233153907	T	C
2	chr2:233154110:A:G	0	233154110	G	A
2	chr2:233154309:C:T	0	233154309	T	C
2	chr2:233154527:G:A	0	233154527	A	G
2	chr2:233154965:A:C	0	233154965	C	A
2	chr2:233154992:G:A	0	233154992	A	G
2	chr2:233155134:A:G	0	233155134	G	A
2	chr2:233155264:C:T	0	233155264	T	C
2	chr2:233155358:C:T	0	233155358	T	C
2	chr2:233155479:G:A	0	233155479	A	G
2	chr2:233155514:C:T	0	233155514	T	C
2	chr2:233155706:A:T	0	233155706	T	A
2	chr2:233155977:T:C	0	233155977	C	T
2	chr2:233155980:A:G	0	233155980	G	A
2	chr2:233156113:C:T	0	233156113	T	C
2	chr2:233156169:T:C	0	233156169	C	T
2	chr2:233156289:A:G	0	233156289	G	A
2	chr2:233156744:C:T	0	233156744	T	C
2	chr2:233157049:C:T	0	233157049	T	C
2	chr2:233157138:C:T	0	233157138	T	C
2	chr2:233157217:G:A	0	233157217	A	G
2	chr2:233157277:G:T	0	233157277	T	G
2	chr2:233157295:G:A	0	233157295	A	G
2	chr2:233157341:C:G	0	233157341	G	C
2	chr2:233157500:T:A	0	233157500	A	T
2	chr2:233157527:T:C	0	233157527	C	T
2	chr2:233157713:A:G	0	233157713	G	A
2	chr2:233157818:G:A	0	233157818	A	G
2	chr2:233157888:CTT:C	0	233157888	C	CTT
2	chr2:233158095:A:C	0	233158095	C	A
2	chr2:233158323:C:G	0	233158323	G	C
2	chr2:233158371:A:G	0	233158371	G	A
2	chr2:233158443:A:G	0	233158443	G	A
2	chr2:233158577:T:C	0	233158577	C	T
2	chr2:233158580:T:C	0	233158580	C	T
2	chr2:233159016:A:G	0	233159016	G	A
2	chr2:233159139:G:A	0	233159139	A	G
2	chr2:233159173:G:A	0	233159173	A	G
2	chr2:233159238:G:A	0	233159238	A	G
2	chr2:233159360:C:T	0	233159360	T	C
2	chr2:233159546:T:A	0	233159546	A	T
2	chr2:233159636:G:A	0	233159636	A	G
2	chr2:233159830:C:T	0	233159830	T	C
2	chr2:233160059:C:T	0	233160059	T	C
2	chr2:233160667:T:C	0	233160667	C	T
2	chr2:233160866:A:C	0	233160866	C	A
2	chr2:233160874:A:G	0	233160874	G	A
2	chr2:233160891:T:C	0	233160891	C	T
2	chr2:233161118:C:A	0	233161118	A	C
2	chr2:233161165:C:T	0	233161165	T	C
2	chr2:233161334:C:T	0	233161334	T	C
2	chr2:233161396:G:A	0	233161396	A	G
2	chr2:233161439:C:T	0	233161439	T	C
2	chr2:233161525:G:C	0	233161525	C	G
2	chr2:233161544:G:A	0	233161544	A	G
2	chr2:233161587:T:C	0	233161587	C	T
2	chr2:233161941:A:T	0	233161941	T	A
2	chr2:233162243:GACAGAGAGA:G	0	233162243	G	GACAGAGAGA
2	chr2:233162496:G:A	0	233162496	A	G
2	chr2:233163019:A:C	0	233163019	C	A
2	chr2:233163230:A:G	0	233163230	G	A
2	chr2:233164092:A:G	0	233164092	G	A
2	chr2:233164127:T:C	0	233164127	C	T
2	chr2:233164597:C:T	0	233164597	T	C
2	chr2:233164909:TA:T	0	233164909	T	TA
2	chr2:233164994:C:T	0	233164994	T	C
2	chr2:233164999:G:A	0	233164999	A	G
2	chr2:233165135:C:G	0	233165135	G	C
2	chr2:233165349:TGTGA:T	0	233165349	T	TGTGA
2	chr2:233165655:C:T	0	233165655	T	C
2	chr2:233165765:TGTGA:T	0	233165765	T	TGTGA
2	chr2:233165771:T:C	0	233165771	C	T
2	chr2:233166142:C:T	0	233166142	T	C
2	chr2:233166171:G:A	0	233166171	A	G
2	chr2:233166720:C:T	0	233166720	T	C
2	chr2:233166771:A:G	0	233166771	G	A
2	chr2:233167367:A:T	0	233167367	T	A
2	chr2:233167560:C:T	0	233167560	T	C
2	chr2:233167788:A:G	0	233167788	G	A
2	chr2:233167833:C:T	0	233167833	T	C
2	chr2:233168046:AATG:A	0	233168046	A	AATG
2	chr2:233168501:A:G	0	233168501	G	A
2	chr2:233168576:G:A	0	233168576	A	G
2	chr2:233168594:A:C	0	233168594	C	A
2	chr2:233168637:G:T	0	233168637	T	G
2	chr2:233168706:A:G	0	233168706	G	A
2	chr2:233168795:G:A	0	233168795	A	G
2	chr2:233169158:G:A	0	233169158	A	G
2	chr2:233169569:A:C	0	233169569	C	A
2	chr2:233169641:G:A	0	233169641	A	G
2	chr2:233169687:G:T	0	233169687	T	G
2	chr2:233170890:A:G	0	233170890	G	A
2	chr2:233171464:A:G	0	233171464	G	A
2	chr2:233171907:A:G	0	233171907	G	A
2	chr2:233172101:C:T	0	233172101	T	C
2	chr2:233172206:G:A	0	233172206	A	G
2	chr2:233172541:G:A	0	233172541	A	G
2	chr2:233172591:T:C	0	233172591	C	T
2	chr2:233172612:C:T	0	233172612	T	C
2	chr2:233172640:C:T	0	233172640	T	C
2	chr2:233173496:T:C	0	233173496	C	T
2	chr2:233173944:A:AAAAAC	0	233173944	AAAAAC	A
2	chr2:233174188:G:A	0	233174188	A	G
2	chr2:233174265:T:A	0	233174265	A	T
2	chr2:233174869:T:C	0	233174869	C	T
2	chr2:233175104:G:C	0	233175104	C	G
2	chr2:233176009:T:C	0	233176009	C	T
2	chr2:233176070:G:A	0	233176070	A	G
2	chr2:233176750:G:A	0	233176750	A	G
2	chr2:233176823:A:C	0	233176823	C	A
2	chr2:233177146:A:C	0	233177146	C	A
2	chr2:233177424:T:A	0	233177424	A	T
2	chr2:233177875:C:T	0	233177875	T	C
2	chr2:233178078:G:A	0	233178078	A	G
2	chr2:233178254:T:C	0	233178254	C	T
2	chr2:233179169:C:CCCT	0	233179169	CCCT	C
2	chr2:233179260:C:T	0	233179260	T	C
2	chr2:233179730:T:A	0	233179730	A	T
2	chr2:233179841:T:C	0	233179841	C	T
2	chr2:233180446:T:C	0	233180446	C	T
2	chr2:233180503:C:T	0	233180503	T	C
2	chr2:233180566:A:G	0	233180566	G	A
2	chr2:233181303:C:A	0	233181303	A	C
2	chr2:233181386:C:T	0	233181386	T	C
2	chr2:233181427:G:A	0	233181427	A	G
2	chr2:233181461:T:G	0	233181461	G	T
2	chr2:233182051:G:A	0	233182051	A	G
2	chr2:233182512:T:C	0	233182512	C	T
2	chr2:233182513:G:A	0	233182513	A	G
2	chr2:233182882:T:C	0	233182882	C	T
2	chr2:233183383:T:C	0	233183383	C	T
2	chr2:233183746:A:G	0	233183746	G	A
2	chr2:233184179:C:G	0	233184179	G	C
2	chr2:233184389:G:A	0	233184389	A	G
2	chr2:233185159:A:G	0	233185159	G	A
2	chr2:233185230:G:T	0	233185230	T	G
2	chr2:233185566:TG:T	0	233185566	T	TG
2	chr2:233185568:G:C	0	233185568	C	G
2	chr2:233187145:C:CTGCA	0	233187145	CTGCA	C
2	chr2:233187470:G:A	0	233187470	A	G
2	chr2:233187914:C:T	0	233187914	T	C
2	chr2:233188168:T:C	0	233188168	C	T
2	chr2:233188212:G:A	0	233188212	A	G
2	chr2:233188692:C:G	0	233188692	G	C
2	chr2:233190156:T:C	0	233190156	C	T
2	chr2:233191518:A:G	0	233191518	G	A
2	chr2:233191529:A:G	0	233191529	G	A
2	chr2:233192982:G:T	0	233192982	T	G
2	chr2:233193181:A:G	0	233193181	G	A
2	chr2:233193424:C:T	0	233193424	T	C
2	chr2:233194092:G:T	0	233194092	T	G
2	chr2:233194724:C:T	0	233194724	T	C
2	chr2:233195216:G:GA	0	233195216	GA	G
2	chr2:233195383:G:A	0	233195383	A	G
2	chr2:233195773:G:C	0	233195773	C	G
2	chr2:233195933:T:C	0	233195933	C	T
2	chr2:233196754:A:G	0	233196754	G	A
2	chr2:233196825:C:T	0	233196825	T	C
2	chr2:233198722:G:A	0	233198722	A	G
2	chr2:233198972:G:A	0	233198972	A	G
2	chr2:233199722:G:A	0	233199722	A	G
2	chr2:233202298:A:G	0	233202298	G	A
2	chr2:233202668:A:G	0	233202668	G	A
2	chr2:233202907:A:G	0	233202907	G	A
2	chr2:233204899:A:G	0	233204899	G	A
2	chr2:233205446:G:C	0	233205446	C	G
2	chr2:233205886:CT:C	0	233205886	C	CT
2	chr2:233205889:A:G	0	233205889	G	A
2	chr2:233206191:C:T	0	233206191	T	C
2	chr2:233206296:T:C	0	233206296	C	T
2	chr2:233206954:C:T	0	233206954	T	C
2	chr2:233206983:C:T	0	233206983	T	C
2	chr2:233207093:A:G	0	233207093	G	A
2	chr2:233208310:G:A	0	233208310	A	G
2	chr2:233208374:G:A	0	233208374	A	G
2	chr2:233208606:T:C	0	233208606	C	T
2	chr2:233209937:T:G	0	233209937	G	T
2	chr2:233210236:T:G	0	233210236	G	T
2	chr2:233210531:G:A	0	233210531	A	G
2	chr2:233210798:GT:G	0	233210798	G	GT
2	chr2:233211200:G:A	0	233211200	A	G
2	chr2:233211397:G:A	0	233211397	A	G
2	chr2:233211879:C:T	0	233211879	T	C
2	chr2:233211906:G:A	0	233211906	A	G
2	chr2:233211910:G:A	0	233211910	A	G
2	chr2:233212648:C:T	0	233212648	T	C
2	chr2:233212965:C:T	0	233212965	T	C
2	chr2:233213435:A:G	0	233213435	G	A
2	chr2:233214494:T:C	0	233214494	C	T
2	chr2:233214691:T:C	0	233214691	C	T
2	chr2:233214825:C:T	0	233214825	T	C
2	chr2:233215843:A:G	0	233215843	G	A
2	chr2:233215941:G:C	0	233215941	C	G
2	chr2:233216746:A:C	0	233216746	C	A
2	chr2:233216875:C:T	0	233216875	T	C
2	chr2:233218568:C:T	0	233218568	T	C
2	chr2:233218675:G:C	0	233218675	C	G
2	chr2:233219722:C:T	0	233219722	T	C
2	chr2:233221607:C:G	0	233221607	G	C
2	chr2:233223134:T:C	0	233223134	C	T
2	chr2:233223784:A:G	0	233223784	G	A
2	chr2:233224659:C:T	0	233224659	T	C
2	chr2:233226149:C:T	0	233226149	T	C
2	chr2:233226717:G:A	0	233226717	A	G
2	chr2:233227265:A:G	0	233227265	G	A
2	chr2:233227507:CCA:C	0	233227507	C	CCA
2	chr2:233228150:A:G	0	233228150	G	A
2	chr2:233228313:G:A	0	233228313	A	G
2	chr2:233228754:TG:T	0	233228754	T	TG
2	chr2:233228884:T:G	0	233228884	G	T
2	chr2:233229353:A:G	0	233229353	G	A
2	chr2:233229394:G:A	0	233229394	A	G
2	chr2:233229678:A:T	0	233229678	T	A
2	chr2:233230427:C:T	0	233230427	T	C
2	chr2:233230985:A:G	0	233230985	G	A
2	chr2:233231964:G:A	0	233231964	A	G
2	chr2:233232538:T:C	0	233232538	C	T
2	chr2:233233376:A:C	0	233233376	C	A
2	chr2:233233973:G:A	0	233233973	A	G
2	chr2:233234045:T:C	0	233234045	C	T
2	chr2:233234402:C:G	0	233234402	G	C
2	chr2:233234416:C:T	0	233234416	T	C
2	chr2:233234851:C:T	0	233234851	T	C
2	chr2:233236237:G:A	0	233236237	A	G
2	chr2:233236283:G:A	0	233236283	A	G
2	chr2:233236296:C:T	0	233236296	T	C
2	chr2:233236434:T:C	0	233236434	C	T
2	chr2:233236573:G:A	0	233236573	A	G
2	chr2:233236972:C:T	0	233236972	T	C
2	chr2:233237298:A:C	0	233237298	C	A
2	chr2:233237625:G:T	0	233237625	T	G
2	chr2:233237656:T:G	0	233237656	G	T
2	chr2:233237904:C:T	0	233237904	T	C
2	chr2:233238193:A:G	0	233238193	G	A
2	chr2:233238529:T:C	0	233238529	C	T
2	chr2:233239284:C:T	0	233239284	T	C
2	chr2:233239397:G:A	0	233239397	A	G
2	chr2:233239737:T:C	0	233239737	C	T
2	chr2:233239940:A:T	0	233239940	T	A
2	chr2:233240299:A:C	0	233240299	C	A
2	chr2:233240591:A:G	0	233240591	G	A
2	chr2:233240738:C:A	0	233240738	A	C
2	chr2:233242399:T:G	0	233242399	G	T
2	chr2:233243095:C:T	0	233243095	T	C
2	chr2:233243827:G:A	0	233243827	A	G
2	chr2:233243863:G:A	0	233243863	A	G
2	chr2:233244476:G:A	0	233244476	A	G
2	chr2:233244527:G:A	0	233244527	A	G
2	chr2:233245202:G:A	0	233245202	A	G
2	chr2:233245368:A:AG	0	233245368	AG	A
2	chr2:233245413:T:C	0	233245413	C	T
2	chr2:233245493:G:T	0	233245493	T	G
2	chr2:233245623:C:T	0	233245623	T	C
2	chr2:233245968:C:T	0	233245968	T	C
2	chr2:233246005:G:A	0	233246005	A	G
2	chr2:233246037:C:A	0	233246037	A	C
2	chr2:233246290:G:C	0	233246290	C	G
2	chr2:233247116:A:C	0	233247116	C	A
2	chr2:233248180:C:A	0	233248180	A	C
2	chr2:233248465:C:T	0	233248465	T	C
2	chr2:233248612:G:A	0	233248612	A	G
2	chr2:233249042:C:T	0	233249042	T	C
2	chr2:233249095:T:C	0	233249095	C	T
2	chr2:233249126:C:T	0	233249126	T	C
2	chr2:233249514:C:T	0	233249514	T	C
2	chr2:233250193:C:T	0	233250193	T	C
2	chr2:233250963:T:C	0	233250963	C	T
2	chr2:233251039:T:C	0	233251039	C	T
2	chr2:233251112:A:T	0	233251112	T	A
2	chr2:233251563:C:T	0	233251563	T	C
2	chr2:233252023:C:G	0	233252023	G	C
2	chr2:233252802:G:A	0	233252802	A	G
2	chr2:233252937:T:C	0	233252937	C	T
2	chr2:233252991:C:T	0	233252991	T	C
2	chr2:233253123:C:T	0	233253123	T	C
2	chr2:233253507:A:G	0	233253507	G	A
2	chr2:233255518:T:A	0	233255518	A	T
2	chr2:233255770:C:G	0	233255770	G	C
2	chr2:233255846:G:A	0	233255846	A	G
2	chr2:233256511:A:T	0	233256511	T	A
2	chr2:233256719:C:T	0	233256719	T	C
2	chr2:233257131:G:A	0	233257131	A	G
2	chr2:233257676:G:A	0	233257676	A	G
2	chr2:233257878:G:A	0	233257878	A	G
2	chr2:233258374:A:G	0	233258374	G	A
2	chr2:233258588:A:G	0	233258588	G	A
2	chr2:233258775:C:T	0	233258775	T	C
2	chr2:233259235:T:A	0	233259235	A	T
2	chr2:233259396:G:A	0	233259396	A	G
2	chr2:233261176:C:T	0	233261176	T	C
2	chr2:233261373:A:C	0	233261373	C	A
2	chr2:233261399:G:A	0	233261399	A	G
2	chr2:233261670:TGAGAGGA:T	0	233261670	T	TGAGAGGA
2	chr2:233261751:G:A	0	233261751	A	G
2	chr2:233261818:C:T	0	233261818	T	C
2	chr2:233261928:C:CA	0	233261928	CA	C
2	chr2:233262813:G:A	0	233262813	A	G
2	chr2:233264200:A:G	0	233264200	G	A
2	chr2:233264269:G:C	0	233264269	C	G
2	chr2:233267343:T:C	0	233267343	C	T
2	chr2:233267963:C:T	0	233267963	T	C
2	chr2:233269110:C:T	0	233269110	T	C
2	chr2:233269807:C:T	0	233269807	T	C
2	chr2:233270382:C:T	0	233270382	T	C
2	chr2:233271044:C:T	0	233271044	T	C
2	chr2:233271992:A:T	0	233271992	T	A
2	chr2:233272333:C:T	0	233272333	T	C
2	chr2:233272947:G:C	0	233272947	C	G
2	chr2:233273202:C:T	0	233273202	T	C
2	chr2:233273594:C:T	0	233273594	T	C
2	chr2:233274722:A:G	0	233274722	G	A
2	chr2:233274822:G:A	0	233274822	A	G
2	chr2:233275072:T:C	0	233275072	C	T
2	chr2:233275771:G:A	0	233275771	A	G
2	chr2:233276306:T:C	0	233276306	C	T
2	chr2:233276621:C:T	0	233276621	T	C
2	chr2:233276712:T:C	0	233276712	C	T
2	chr2:233276893:C:T	0	233276893	T	C
2	chr2:233277353:G:A	0	233277353	A	G
2	chr2:233277843:A:G	0	233277843	G	A
2	chr2:233280760:G:A	0	233280760	A	G
2	chr2:233281315:A:G	0	233281315	G	A
2	chr2:233281716:G:C	0	233281716	C	G
2	chr2:233282094:T:C	0	233282094	C	T
2	chr2:233282555:TC:T	0	233282555	T	TC
2	chr2:233282884:T:A	0	233282884	A	T
2	chr2:233282967:C:T	0	233282967	T	C
2	chr2:233283499:G:A	0	233283499	A	G
2	chr2:233283970:G:A	0	233283970	A	G
2	chr2:233284540:A:G	0	233284540	G	A
2	chr2:233285017:A:T	0	233285017	T	A
2	chr2:233286109:G:C	0	233286109	C	G
2	chr2:233286311:T:G	0	233286311	G	T
2	chr2:233286877:G:A	0	233286877	A	G
2	chr2:233287427:A:G	0	233287427	G	A
2	chr2:233287643:C:T	0	233287643	T	C
2	chr2:233287873:T:C	0	233287873	C	T
2	chr2:233287956:G:A	0	233287956	A	G
2	chr2:233288529:A:G	0	233288529	G	A
2	chr2:233289071:C:G	0	233289071	G	C
2	chr2:233289828:C:T	0	233289828	T	C
2	chr2:233290206:T:A	0	233290206	A	T
2	chr2:233290585:GA:G	0	233290585	G	GA
2	chr2:233290646:GA:G	0	233290646	G	GA
2	chr2:233290755:C:T	0	233290755	T	C
2	chr2:233290815:G:A	0	233290815	A	G
2	chr2:233291607:A:G	0	233291607	G	A
2	chr2:233292331:TA:T	0	233292331	T	TA
2	chr2:233292353:T:A	0	233292353	A	T
2	chr2:233293011:A:G	0	233293011	G	A
2	chr2:233293012:T:C	0	233293012	C	T
2	chr2:233293121:A:G	0	233293121	G	A
2	chr2:233293390:G:A	0	233293390	A	G
2	chr2:233293675:C:T	0	233293675	T	C
2	chr2:233294120:G:A	0	233294120	A	G
2	chr2:233294897:T:C	0	233294897	C	T
2	chr2:233294901:T:C	0	233294901	C	T
2	chr2:233294932:TC:T	0	233294932	T	TC
2	chr2:233294951:T:C	0	233294951	C	T
2	chr2:233295230:C:T	0	233295230	T	C
2	chr2:233295467:T:C	0	233295467	C	T
2	chr2:233295730:ATTTC:A	0	233295730	A	ATTTC
2	chr2:233295953:T:C	0	233295953	C	T
2	chr2:233297858:T:C	0	233297858	C	T
2	chr2:233297921:G:A	0	233297921	A	G
2	chr2:233298153:G:A	0	233298153	A	G
2	chr2:233298434:A:G	0	233298434	G	A
2	chr2:233298831:A:G	0	233298831	G	A
2	chr2:233298836:T:A	0	233298836	A	T
2	chr2:233299132:C:CAA	0	233299132	CAA	C
2	chr2:233299571:G:A	0	233299571	A	G
2	chr2:233300115:T:C	0	233300115	C	T
2	chr2:233301445:TAATAC:T	0	233301445	T	TAATAC
2	chr2:233301457:ATAC:A	0	233301457	A	ATAC
2	chr2:233301466:A:C	0	233301466	C	A
2	chr2:233302402:G:A	0	233302402	A	G
2	chr2:233303144:A:T	0	233303144	T	A
2	chr2:233303764:CT:C	0	233303764	C	CT
2	chr2:233304816:G:GTCTTTTTTCTTTTTT	0	233304816	GTCTTTTTTCTTTTTT	G
2	chr2:233305508:C:A	0	233305508	A	C
2	chr2:233306301:T:C	0	233306301	C	T
2	chr2:233306580:G:T	0	233306580	T	G
2	chr2:233306901:G:A	0	233306901	A	G
2	chr2:233308271:G:A	0	233308271	A	G
2	chr2:233308406:G:A	0	233308406	A	G
2	chr2:233308535:CAG:C	0	233308535	C	CAG
2	chr2:233309033:C:G	0	233309033	G	C
2	chr2:233310087:A:G	0	233310087	G	A
2	chr2:233310196:G:A	0	233310196	A	G
2	chr2:233310501:T:C	0	233310501	C	T
2	chr2:233311386:C:T	0	233311386	T	C
2	chr2:233311511:C:T	0	233311511	T	C
2	chr2:233313041:T:C	0	233313041	C	T
2	chr2:233314689:T:C	0	233314689	C	T
2	chr2:233315234:T:G	0	233315234	G	T
2	chr2:233315240:G:A	0	233315240	A	G
2	chr2:233315826:T:C	0	233315826	C	T
2	chr2:233315991:C:T	0	233315991	T	C
2	chr2:233317035:T:C	0	233317035	C	T
2	chr2:233317217:C:T	0	233317217	T	C
2	chr2:233318074:G:A	0	233318074	A	G
2	chr2:233318472:G:A	0	233318472	A	G
2	chr2:233319053:C:T	0	233319053	T	C
2	chr2:233320300:A:G	0	233320300	G	A
2	chr2:233320674:A:G	0	233320674	G	A
2	chr2:233320834:C:T	0	233320834	T	C
2	chr2:233322372:G:C	0	233322372	C	G
2	chr2:233322688:C:A	0	233322688	A	C
2	chr2:233324076:T:G	0	233324076	G	T
2	chr2:233324274:A:C	0	233324274	C	A
2	chr2:233324373:A:G	0	233324373	G	A
2	chr2:233324420:A:C	0	233324420	C	A
2	chr2:233324589:C:G	0	233324589	G	C
2	chr2:233324845:G:A	0	233324845	A	G
2	chr2:233325237:A:G	0	233325237	G	A
2	chr2:233325458:C:CAT	0	233325458	CAT	C
2	chr2:233325980:A:G	0	233325980	G	A
2	chr2:233326009:GA:G	0	233326009	G	GA
2	chr2:233326033:T:C	0	233326033	C	T
2	chr2:233326182:G:A	0	233326182	A	G
2	chr2:233326199:C:G	0	233326199	G	C
2	chr2:233326210:G:A	0	233326210	A	G
2	chr2:233326313:G:A	0	233326313	A	G
2	chr2:233326418:C:T	0	233326418	T	C
2	chr2:233326508:T:C	0	233326508	C	T
2	chr2:233326656:T:C	0	233326656	C	T
2	chr2:233326714:C:A	0	233326714	A	C
2	chr2:233326808:A:G	0	233326808	G	A
2	chr2:233326824:A:G	0	233326824	G	A
2	chr2:233327174:C:T	0	233327174	T	C
2	chr2:233327550:T:C	0	233327550	C	T
2	chr2:233328042:C:T	0	233328042	T	C
2	chr2:233328076:T:C	0	233328076	C	T
2	chr2:233328215:T:C	0	233328215	C	T
2	chr2:233328305:C:T	0	233328305	T	C
2	chr2:233328741:A:G	0	233328741	G	A
2	chr2:233329119:T:G	0	233329119	G	T
2	chr2:233329608:T:G	0	233329608	G	T
2	chr2:233330138:A:G	0	233330138	G	A
2	chr2:233330303:G:A	0	233330303	A	G
2	chr2:233331089:A:G	0	233331089	G	A
2	chr2:233332038:G:A	0	233332038	A	G
2	chr2:233332452:A:G	0	233332452	G	A
2	chr2:233332863:A:G	0	233332863	G	A
2	chr2:233333016:A:G	0	233333016	G	A
2	chr2:233333701:C:T	0	233333701	T	C
2	chr2:233334504:G:A	0	233334504	A	G
2	chr2:233334676:T:C	0	233334676	C	T
2	chr2:233335672:C:T	0	233335672	T	C
2	chr2:233335749:G:A	0	233335749	A	G
2	chr2:233336738:G:A	0	233336738	A	G
2	chr2:233337250:T:G	0	233337250	G	T
2	chr2:233337579:T:C	0	233337579	C	T
2	chr2:233337618:C:T	0	233337618	T	C
2	chr2:233337724:T:C	0	233337724	C	T
2	chr2:233337857:C:T	0	233337857	T	C
2	chr2:233338152:G:A	0	233338152	A	G
2	chr2:233338348:A:G	0	233338348	G	A
2	chr2:233338981:T:C	0	233338981	C	T
2	chr2:233339278:G:A	0	233339278	A	G
2	chr2:233339700:ATC:A	0	233339700	A	ATC
2	chr2:233339883:G:A	0	233339883	A	G
2	chr2:233339901:G:A	0	233339901	A	G
2	chr2:233339999:C:T	0	233339999	T	C
2	chr2:233340107:C:T	0	233340107	T	C
2	chr2:233340739:C:T	0	233340739	T	C
2	chr2:233341089:T:C	0	233341089	C	T
2	chr2:233341836:A:G	0	233341836	G	A
2	chr2:233342676:T:G	0	233342676	G	T
2	chr2:233343261:G:T	0	233343261	T	G
2	chr2:233344257:G:A	0	233344257	A	G
2	chr2:233344264:G:A	0	233344264	A	G
2	chr2:233344339:T:G	0	233344339	G	T
2	chr2:233344951:A:C	0	233344951	C	A
2	chr2:233345419:A:G	0	233345419	G	A
2	chr2:233345585:G:A	0	233345585	A	G
2	chr2:233346061:G:A	0	233346061	A	G
2	chr2:233346499:A:C	0	233346499	C	A
2	chr2:233346901:G:A	0	233346901	A	G
2	chr2:233346902:T:C	0	233346902	C	T
2	chr2:233347393:T:C	0	233347393	C	T
2	chr2:233347874:G:A	0	233347874	A	G
2	chr2:233347880:G:A	0	233347880	A	G
2	chr2:233348203:G:A	0	233348203	A	G
2	chr2:233348806:C:T	0	233348806	T	C
2	chr2:233348808:A:G	0	233348808	G	A
2	chr2:233349455:C:T	0	233349455	T	C
2	chr2:233350355:G:T	0	233350355	T	G
2	chr2:233350824:A:G	0	233350824	G	A
2	chr2:233353560:AC:A	0	233353560	A	AC
2	chr2:233354365:C:T	0	233354365	T	C
2	chr2:233354803:C:T	0	233354803	T	C
2	chr2:233355844:A:G	0	233355844	G	A
2	chr2:233356202:C:G	0	233356202	G	C
2	chr2:233356757:T:C	0	233356757	C	T
2	chr2:233357159:C:T	0	233357159	T	C
2	chr2:233357275:A:G	0	233357275	G	A
2	chr2:233357694:G:A	0	233357694	A	G
2	chr2:233357763:C:T	0	233357763	T	C
2	chr2:233358196:C:T	0	233358196	T	C
2	chr2:233358866:C:T	0	233358866	T	C
2	chr2:233358919:A:G	0	233358919	G	A
2	chr2:233358973:G:A	0	233358973	A	G
2	chr2:233359662:A:C	0	233359662	C	A
2	chr2:233360068:A:G	0	233360068	G	A
2	chr2:233360281:C:T	0	233360281	T	C
2	chr2:233361037:TGGCAGCCCTAG:T	0	233361037	T	TGGCAGCCCTAG
2	chr2:233361064:A:C	0	233361064	C	A
2	chr2:233361281:C:T	0	233361281	T	C
2	chr2:233361864:C:G	0	233361864	G	C
2	chr2:233362213:A:G	0	233362213	G	A
2	chr2:233363838:A:G	0	233363838	G	A
2	chr2:233364042:A:G	0	233364042	G	A
2	chr2:233364091:A:G	0	233364091	G	A
2	chr2:233364596:G:A	0	233364596	A	G
2	chr2:233365018:G:A	0	233365018	A	G
2	chr2:233367570:T:C	0	233367570	C	T
2	chr2:233369903:C:T	0	233369903	T	C
2	chr2:233370649:G:C	0	233370649	C	G
2	chr2:233372051:T:TCTCA	0	233372051	TCTCA	T
2	chr2:233372083:A:G	0	233372083	G	A
2	chr2:233372793:G:C	0	233372793	C	G
2	chr2:233373002:C:T	0	233373002	T	C
2	chr2:233373258:C:T	0	233373258	T	C
2	chr2:233373841:TA:T	0	233373841	T	TA
2	chr2:233374305:A:C	0	233374305	C	A
2	chr2:233374312:A:G	0	233374312	G	A
2	chr2:233374642:T:C	0	233374642	C	T
2	chr2:233375753:G:A	0	233375753	A	G
2	chr2:233376597:A:G	0	233376597	G	A
2	chr2:233376610:T:C	0	233376610	C	T
2	chr2:233377207:C:T	0	233377207	T	C
2	chr2:233378121:TC:T	0	233378121	T	TC
2	chr2:233379402:T:C	0	233379402	C	T
2	chr2:233382105:G:A	0	233382105	A	G
2	chr2:233382960:G:A	0	233382960	A	G
2	chr2:233383109:C:T	0	233383109	T	C
2	chr2:233384318:C:T	0	233384318	T	C
2	chr2:233385101:T:C	0	233385101	C	T
2	chr2:233385915:T:TTC	0	233385915	TTC	T
2	chr2:233386145:G:C	0	233386145	C	G
2	chr2:233387575:C:T	0	233387575	T	C
2	chr2:233387798:G:A	0	233387798	A	G
2	chr2:233388004:G:A	0	233388004	A	G
2	chr2:233391273:G:A	0	233391273	A	G
2	chr2:233393303:C:T	0	233393303	T	C
2	chr2:233394957:G:A	0	233394957	A	G
2	chr2:233395515:C:T	0	233395515	T	C
2	chr2:233395552:A:G	0	233395552	G	A
2	chr2:233398356:A:G	0	233398356	G	A
2	chr2:233400136:T:G	0	233400136	G	T
2	chr2:233401789:G:A	0	233401789	A	G
2	chr2:233402108:G:A	0	233402108	A	G
2	chr2:233404512:A:G	0	233404512	G	A
2	chr2:233404542:T:C	0	233404542	C	T
2	chr2:233406433:G:C	0	233406433	C	G
2	chr2:233406717:C:T	0	233406717	T	C
2	chr2:233406748:A:C	0	233406748	C	A
2	chr2:233407146:C:T	0	233407146	T	C
2	chr2:233407386:A:G	0	233407386	G	A
2	chr2:233408136:G:A	0	233408136	A	G
2	chr2:233410836:AC:A	0	233410836	A	AC
2	chr2:233412622:G:A	0	233412622	A	G
2	chr2:233414615:A:G	0	233414615	G	A
2	chr2:233414918:G:A	0	233414918	A	G
2	chr2:233414935:G:C	0	233414935	C	G
2	chr2:233415546:G:C	0	233415546	C	G
2	chr2:233416377:C:T	0	233416377	T	C
2	chr2:233416464:CA:C	0	233416464	C	CA
2	chr2:233419586:T:TA	0	233419586	TA	T
2	chr2:233419656:C:T	0	233419656	T	C
2	chr2:233420773:G:T	0	233420773	T	G
2	chr2:233421170:G:C	0	233421170	C	G
2	chr2:233422406:G:A	0	233422406	A	G
2	chr2:233422916:C:T	0	233422916	T	C
2	chr2:233423164:G:A	0	233423164	A	G
2	chr2:233423443:C:T	0	233423443	T	C
2	chr2:233423697:G:A	0	233423697	A	G
2	chr2:233423793:G:A	0	233423793	A	G
2	chr2:233425061:A:G	0	233425061	G	A
2	chr2:233425866:A:G	0	233425866	G	A
2	chr2:233427497:C:T	0	233427497	T	C
2	chr2:233429581:G:A	0	233429581	A	G
2	chr2:233429756:G:A	0	233429756	A	G
2	chr2:233429875:G:A	0	233429875	A	G
2	chr2:233430289:G:A	0	233430289	A	G
2	chr2:233431353:A:G	0	233431353	G	A
2	chr2:233432654:G:A	0	233432654	A	G
2	chr2:233432961:G:A	0	233432961	A	G
2	chr2:233436554:G:A	0	233436554	A	G
2	chr2:233438014:G:A	0	233438014	A	G
2	chr2:233438398:A:G	0	233438398	G	A
2	chr2:233439428:G:A	0	233439428	A	G
2	chr2:233441166:GAGCAGA:G	0	233441166	G	GAGCAGA
2	chr2:233441613:C:G	0	233441613	G	C
2	chr2:233444560:G:A	0	233444560	A	G
2	chr2:233445599:G:A	0	233445599	A	G
2	chr2:233447252:G:C	0	233447252	C	G
2	chr2:233448850:C:T	0	233448850	T	C
2	chr2:233449640:C:T	0	233449640	T	C
2	chr2:233450729:A:G	0	233450729	G	A
2	chr2:233451292:TGAG:T	0	233451292	T	TGAG
2	chr2:233451361:G:A	0	233451361	A	G
2	chr2:233452902:T:C	0	233452902	C	T
2	chr2:233454170:C:T	0	233454170	T	C
2	chr2:233455591:T:A	0	233455591	A	T
2	chr2:233455780:T:G	0	233455780	G	T
2	chr2:233458376:A:G	0	233458376	G	A
2	chr2:233458466:G:A	0	233458466	A	G
2	chr2:233458787:C:T	0	233458787	T	C
2	chr2:233460841:G:A	0	233460841	A	G
2	chr2:233460865:C:T	0	233460865	T	C
2	chr2:233461261:T:C	0	233461261	C	T
2	chr2:233461728:C:T	0	233461728	T	C
2	chr2:233461779:A:G	0	233461779	G	A
2	chr2:233462705:G:A	0	233462705	A	G
2	chr2:233462920:G:A	0	233462920	A	G
2	chr2:233463217:C:T	0	233463217	T	C
2	chr2:233463783:G:A	0	233463783	A	G
2	chr2:233464115:C:T	0	233464115	T	C
2	chr2:233464121:T:C	0	233464121	C	T
2	chr2:233464339:A:C	0	233464339	C	A
2	chr2:233464891:G:A	0	233464891	A	G
2	chr2:233465079:G:A	0	233465079	A	G
2	chr2:233465224:G:A	0	233465224	A	G
2	chr2:233465599:T:A	0	233465599	A	T
2	chr2:233466609:C:T	0	233466609	T	C
2	chr2:233467298:C:T	0	233467298	T	C
2	chr2:233467531:T:C	0	233467531	C	T
2	chr2:233468643:C:T	0	233468643	T	C
2	chr2:233468800:A:G	0	233468800	G	A
2	chr2:233470099:G:A	0	233470099	A	G
2	chr2:233470440:C:T	0	233470440	T	C
2	chr2:233471477:A:G	0	233471477	G	A
2	chr2:233471494:T:C	0	233471494	C	T
2	chr2:233472020:C:T	0	233472020	T	C
2	chr2:233472390:A:T	0	233472390	T	A
2	chr2:233472585:A:G	0	233472585	G	A
2	chr2:233472784:C:T	0	233472784	T	C
2	chr2:233473419:A:G	0	233473419	G	A
2	chr2:233474266:G:A	0	233474266	A	G
2	chr2:233475239:T:C	0	233475239	C	T
2	chr2:233475850:A:G	0	233475850	G	A
2	chr2:233476630:T:C	0	233476630	C	T
2	chr2:233476902:A:G	0	233476902	G	A
2	chr2:233476954:A:G	0	233476954	G	A
2	chr2:233476964:G:C	0	233476964	C	G
2	chr2:233477013:C:G	0	233477013	G	C
2	chr2:233477037:C:T	0	233477037	T	C
2	chr2:233477043:A:G	0	233477043	G	A
2	chr2:233477063:A:G	0	233477063	G	A
2	chr2:233477372:A:G	0	233477372	G	A
2	chr2:233477488:A:G	0	233477488	G	A
2	chr2:233477719:A:G	0	233477719	G	A
2	chr2:233477926:A:G	0	233477926	G	A
2	chr2:233478824:A:G	0	233478824	G	A
2	chr2:233479175:A:G	0	233479175	G	A
2	chr2:233480043:G:A	0	233480043	A	G
2	chr2:233480108:C:T	0	233480108	T	C
2	chr2:233480225:A:G	0	233480225	G	A
2	chr2:233481823:C:A	0	233481823	A	C
2	chr2:233481851:T:C	0	233481851	C	T
2	chr2:233481968:G:A	0	233481968	A	G
2	chr2:233482735:T:C	0	233482735	C	T
2	chr2:233483363:T:G	0	233483363	G	T
2	chr2:233483473:G:A	0	233483473	A	G
2	chr2:233483518:T:C	0	233483518	C	T
2	chr2:233483962:G:A	0	233483962	A	G
2	chr2:233484097:G:A	0	233484097	A	G
2	chr2:233485647:TTAAA:T	0	233485647	T	TTAAA
2	chr2:233485923:A:G	0	233485923	G	A
2	chr2:233486646:A:G	0	233486646	G	A
2	chr2:233487008:A:G	0	233487008	G	A
2	chr2:233487896:G:A	0	233487896	A	G
2	chr2:233489771:A:G	0	233489771	G	A
2	chr2:233489938:C:T	0	233489938	T	C
2	chr2:233490201:T:TC	0	233490201	TC	T
2	chr2:233491620:G:C	0	233491620	C	G
2	chr2:233491721:C:A	0	233491721	A	C
2	chr2:233498514:C:T	0	233498514	T	C
2	chr2:233500253:T:C	0	233500253	C	T
2	chr2:233501895:C:T	0	233501895	T	C
2	chr2:233504800:C:T	0	233504800	T	C
2	chr2:233505968:T:C	0	233505968	C	T
2	chr2:233507020:T:C	0	233507020	C	T
2	chr2:233507894:CCT:C	0	233507894	C	CCT
2	chr2:233508073:C:T	0	233508073	T	C
2	chr2:233513383:A:G	0	233513383	G	A
2	chr2:233513464:C:G	0	233513464	G	C
2	chr2:233513645:C:T	0	233513645	T	C
2	chr2:233514475:A:G	0	233514475	G	A
2	chr2:233514520:C:CACA	0	233514520	CACA	C
2	chr2:233515329:T:C	0	233515329	C	T
2	chr2:233515896:T:C	0	233515896	C	T
2	chr2:233516377:A:T	0	233516377	T	A
2	chr2:233517892:T:C	0	233517892	C	T
2	chr2:233521093:T:TTTC	0	233521093	TTTC	T
2	chr2:233521387:T:C	0	233521387	C	T
2	chr2:233521871:T:C	0	233521871	C	T
2	chr2:233522049:C:T	0	233522049	T	C
2	chr2:233523371:A:G	0	233523371	G	A
2	chr2:233524478:G:A	0	233524478	A	G
2	chr2:233525768:C:T	0	233525768	T	C
2	chr2:233525975:C:T	0	233525975	T	C
2	chr2:233526193:T:C	0	233526193	C	T
2	chr2:233527423:C:T	0	233527423	T	C
2	chr2:233527858:GATTAT:G	0	233527858	G	GATTAT
2	chr2:233528059:A:G	0	233528059	G	A
2	chr2:233528064:T:C	0	233528064	C	T
2	chr2:233528534:T:C	0	233528534	C	T
2	chr2:233529600:C:CT	0	233529600	CT	C
2	chr2:233529708:C:T	0	233529708	T	C
2	chr2:233530567:T:C	0	233530567	C	T
2	chr2:233531293:C:T	0	233531293	T	C
2	chr2:233531313:T:A	0	233531313	A	T
2	chr2:233531386:A:T	0	233531386	T	A
2	chr2:233531476:G:A	0	233531476	A	G
2	chr2:233531747:T:C	0	233531747	C	T
2	chr2:233531871:C:T	0	233531871	T	C
2	chr2:233532003:C:G	0	233532003	G	C
2	chr2:233532533:T:A	0	233532533	A	T
2	chr2:233533171:T:C	0	233533171	C	T
2	chr2:233534354:T:C	0	233534354	C	T
2	chr2:233534676:G:A	0	233534676	A	G
2	chr2:233537021:T:C	0	233537021	C	T
2	chr2:233537865:C:T	0	233537865	T	C
2	chr2:233538817:G:C	0	233538817	C	G
2	chr2:233539227:G:T	0	233539227	T	G
2	chr2:233540104:G:A	0	233540104	A	G
2	chr2:233540297:C:A	0	233540297	A	C
2	chr2:233541107:G:A	0	233541107	A	G
2	chr2:233541574:G:T	0	233541574	T	G
2	chr2:233542176:T:C	0	233542176	C	T
2	chr2:233543074:C:T	0	233543074	T	C
2	chr2:233543514:G:A	0	233543514	A	G
2	chr2:233544519:G:C	0	233544519	C	G
2	chr2:233545242:G:A	0	233545242	A	G
2	chr2:233546254:C:G	0	233546254	G	C
2	chr2:233546512:T:C	0	233546512	C	T
2	chr2:233547252:A:G	0	233547252	G	A
2	chr2:233548106:C:G	0	233548106	G	C
2	chr2:233549254:T:A	0	233549254	A	T
2	chr2:233552322:A:T	0	233552322	T	A
2	chr2:233552749:C:T	0	233552749	T	C
2	chr2:233553836:CCTGA:C	0	233553836	C	CCTGA
2	chr2:233553973:A:T	0	233553973	T	A
2	chr2:233555063:C:T	0	233555063	T	C
2	chr2:233555598:C:T	0	233555598	T	C
2	chr2:233555852:T:C	0	233555852	C	T
2	chr2:233555930:T:C	0	233555930	C	T
2	chr2:233556295:AT:A	0	233556295	A	AT
2	chr2:233557942:C:A	0	233557942	A	C
2	chr2:233558197:A:G	0	233558197	G	A
2	chr2:233561018:T:C	0	233561018	C	T
2	chr2:233564371:G:A	0	233564371	A	G
2	chr2:233565958:T:C	0	233565958	C	T
2	chr2:233568858:G:A	0	233568858	A	G
2	chr2:233570731:G:A	0	233570731	A	G
2	chr2:233570827:C:A	0	233570827	A	C
2	chr2:233571386:A:G	0	233571386	G	A
2	chr2:233572779:G:A	0	233572779	A	G
2	chr2:233572967:G:T	0	233572967	T	G
2	chr2:233573604:C:T	0	233573604	T	C
2	chr2:233573964:C:T	0	233573964	T	C
2	chr2:233574735:C:A	0	233574735	A	C
2	chr2:233575027:C:T	0	233575027	T	C
2	chr2:233576820:GCT:G	0	233576820	G	GCT
2	chr2:233577005:T:C	0	233577005	C	T
2	chr2:233577135:C:T	0	233577135	T	C
2	chr2:233577497:G:A	0	233577497	A	G
2	chr2:233577524:G:A	0	233577524	A	G
2	chr2:233577817:T:A	0	233577817	A	T
2	chr2:233580710:T:A	0	233580710	A	T
2	chr2:233580746:C:T	0	233580746	T	C
2	chr2:233580754:C:T	0	233580754	T	C
2	chr2:233581010:G:A	0	233581010	A	G
2	chr2:233581865:A:C	0	233581865	C	A
2	chr2:233583079:C:G	0	233583079	G	C
2	chr2:233583256:G:A	0	233583256	A	G
2	chr2:233583394:T:A	0	233583394	A	T
2	chr2:233583414:T:C	0	233583414	C	T
2	chr2:233584402:A:G	0	233584402	G	A
2	chr2:233585230:T:A	0	233585230	A	T
2	chr2:233585527:G:A	0	233585527	A	G
2	chr2:233585669:A:C	0	233585669	C	A
2	chr2:233586279:G:A	0	233586279	A	G
2	chr2:233587096:C:T	0	233587096	T	C
2	chr2:233587888:C:T	0	233587888	T	C
2	chr2:233588299:A:G	0	233588299	G	A
2	chr2:233588600:A:G	0	233588600	G	A
2	chr2:233590172:G:T	0	233590172	T	G
2	chr2:233590680:C:T	0	233590680	T	C
2	chr2:233591644:G:A	0	233591644	A	G
2	chr2:233593094:T:C	0	233593094	C	T
2	chr2:233593475:T:C	0	233593475	C	T
2	chr2:233594882:G:C	0	233594882	C	G
2	chr2:233595694:A:T	0	233595694	T	A
2	chr2:233595877:C:G	0	233595877	G	C
2	chr2:233596639:T:C	0	233596639	C	T
2	chr2:233597269:C:T	0	233597269	T	C
2	chr2:233597577:A:G	0	233597577	G	A
2	chr2:233598275:A:T	0	233598275	T	A
2	chr2:233600046:A:C	0	233600046	C	A
2	chr2:233600317:C:T	0	233600317	T	C
2	chr2:233601211:T:C	0	233601211	C	T
2	chr2:233601265:C:T	0	233601265	T	C
2	chr2:233601800:A:G	0	233601800	G	A
2	chr2:233601983:TTC:T	0	233601983	T	TTC
2	chr2:233602042:C:G	0	233602042	G	C
2	chr2:233603218:C:A	0	233603218	A	C
2	chr2:233603237:C:T	0	233603237	T	C
2	chr2:233603447:A:C	0	233603447	C	A
2	chr2:233604330:T:C	0	233604330	C	T
2	chr2:233604726:G:A	0	233604726	A	G
2	chr2:233605074:A:C	0	233605074	C	A
2	chr2:233605334:T:C	0	233605334	C	T
2	chr2:233605627:C:T	0	233605627	T	C
2	chr2:233605867:C:T	0	233605867	T	C
2	chr2:233606630:T:A	0	233606630	A	T
2	chr2:233606892:T:C	0	233606892	C	T
2	chr2:233607724:A:G	0	233607724	G	A
2	chr2:233607871:T:C	0	233607871	C	T
2	chr2:233607902:A:C	0	233607902	C	A
2	chr2:233608068:G:A	0	233608068	A	G
2	chr2:233608153:T:A	0	233608153	A	T
2	chr2:233608339:C:G	0	233608339	G	C
2	chr2:233608693:A:C	0	233608693	C	A
2	chr2:233608851:G:C	0	233608851	C	G
2	chr2:233609365:G:A	0	233609365	A	G
2	chr2:233609520:A:G	0	233609520	G	A
2	chr2:233609818:C:T	0	233609818	T	C
2	chr2:233609868:T:C	0	233609868	C	T
2	chr2:233610312:C:T	0	233610312	T	C
2	chr2:233610691:A:G	0	233610691	G	A
2	chr2:233611879:T:C	0	233611879	C	T
2	chr2:233612023:T:G	0	233612023	G	T
2	chr2:233613973:A:C	0	233613973	C	A
2	chr2:233614082:T:C	0	233614082	C	T
2	chr2:233615583:G:A	0	233615583	A	G
2	chr2:233615829:G:A	0	233615829	A	G
2	chr2:233616709:C:T	0	233616709	T	C
2	chr2:233616985:G:A	0	233616985	A	G
2	chr2:233617114:C:T	0	233617114	T	C
2	chr2:233617178:G:A	0	233617178	A	G
2	chr2:233618751:G:A	0	233618751	A	G
2	chr2:233618971:A:C	0	233618971	C	A
2	chr2:233619818:C:T	0	233619818	T	C
2	chr2:233620469:AT:A	0	233620469	A	AT
2	chr2:233620997:C:T	0	233620997	T	C
2	chr2:233621514:T:G	0	233621514	G	T
2	chr2:233623106:C:T	0	233623106	T	C
2	chr2:233625979:T:C	0	233625979	C	T
2	chr2:233626002:G:A	0	233626002	A	G
2	chr2:233626183:G:A	0	233626183	A	G
2	chr2:233626223:C:T	0	233626223	T	C
2	chr2:233627991:A:G	0	233627991	G	A
2	chr2:233628801:G:T	0	233628801	T	G
2	chr2:233629845:C:A	0	233629845	A	C
2	chr2:233630465:T:C	0	233630465	C	T
2	chr2:233630504:G:C	0	233630504	C	G
2	chr2:233631190:A:C	0	233631190	C	A
2	chr2:233631275:A:G	0	233631275	G	A
2	chr2:233632743:G:T	0	233632743	T	G
2	chr2:233633176:G:T	0	233633176	T	G
2	chr2:233635253:G:C	0	233635253	C	G
2	chr2:233637583:A:G	0	233637583	G	A
2	chr2:233637675:G:C	0	233637675	C	G
2	chr2:233639688:C:T	0	233639688	T	C
2	chr2:233640168:A:G	0	233640168	G	A
2	chr2:233640365:T:A	0	233640365	A	T
2	chr2:233641747:C:T	0	233641747	T	C
2	chr2:233642324:G:A	0	233642324	A	G
2	chr2:233643646:G:A	0	233643646	A	G
2	chr2:233644534:C:T	0	233644534	T	C
2	chr2:233646821:TC:T	0	233646821	T	TC
2	chr2:233647163:G:A	0	233647163	A	G
2	chr2:233647424:C:G	0	233647424	G	C
2	chr2:233647680:C:G	0	233647680	G	C
2	chr2:233649629:C:G	0	233649629	G	C
2	chr2:233650156:G:A	0	233650156	A	G
2	chr2:233651679:C:G	0	233651679	G	C
2	chr2:233655000:A:T	0	233655000	T	A
2	chr2:233655352:G:A	0	233655352	A	G
2	chr2:233655758:C:A	0	233655758	A	C
2	chr2:233655759:C:G	0	233655759	G	C
2	chr2:233656091:A:T	0	233656091	T	A
2	chr2:233656608:T:G	0	233656608	G	T
2	chr2:233656746:A:T	0	233656746	T	A
2	chr2:233656792:C:T	0	233656792	T	C
2	chr2:233657772:T:C	0	233657772	C	T
2	chr2:233658405:G:A	0	233658405	A	G
2	chr2:233658955:G:A	0	233658955	A	G
2	chr2:233659270:G:T	0	233659270	T	G
2	chr2:233660318:C:T	0	233660318	T	C
2	chr2:233660491:G:A	0	233660491	A	G
2	chr2:233660523:G:A	0	233660523	A	G
2	chr2:233661828:G:A	0	233661828	A	G
2	chr2:233662183:C:T	0	233662183	T	C
2	chr2:233663367:C:T	0	233663367	T	C
2	chr2:233664008:G:T	0	233664008	T	G
2	chr2:233664977:A:G	0	233664977	G	A
2	chr2:233665591:A:G	0	233665591	G	A
2	chr2:233666570:G:T	0	233666570	T	G
2	chr2:233666620:TTTTG:T	0	233666620	T	TTTTG
2	chr2:233668351:C:T	0	233668351	T	C
2	chr2:233669746:T:C	0	233669746	C	T
2	chr2:233669782:C:T	0	233669782	T	C
2	chr2:233670116:T:C	0	233670116	C	T
2	chr2:233670717:G:A	0	233670717	A	G
2	chr2:233670722:G:A	0	233670722	A	G
2	chr2:233671246:A:C	0	233671246	C	A
2	chr2:233671494:C:T	0	233671494	T	C
2	chr2:233671603:T:C	0	233671603	C	T
2	chr2:233671659:T:A	0	233671659	A	T
2	chr2:233673008:A:T	0	233673008	T	A
2	chr2:233673102:C:A	0	233673102	A	C
2	chr2:233673188:T:C	0	233673188	C	T
2	chr2:233673274:A:G	0	233673274	G	A
2	chr2:233673438:C:T	0	233673438	T	C
2	chr2:233673566:G:A	0	233673566	A	G
2	chr2:233673858:A:T	0	233673858	T	A
2	chr2:233674416:G:A	0	233674416	A	G
2	chr2:233674537:T:A	0	233674537	A	T
2	chr2:233675142:AG:A	0	233675142	A	AG
2	chr2:233675200:G:A	0	233675200	A	G
2	chr2:233675660:T:C	0	233675660	C	T
2	chr2:233677928:G:A	0	233677928	A	G
2	chr2:233678168:A:G	0	233678168	G	A
2	chr2:233678328:A:T	0	233678328	T	A
2	chr2:233678335:C:G	0	233678335	G	C
2	chr2:233678337:T:A	0	233678337	A	T
2	chr2:233678562:A:G	0	233678562	G	A
2	chr2:233678796:G:T	0	233678796	T	G
2	chr2:233678993:A:G	0	233678993	G	A
2	chr2:233679061:C:T	0	233679061	T	C
2	chr2:233679172:G:A	0	233679172	A	G
2	chr2:233679201:T:C	0	233679201	C	T
2	chr2:233679206:G:A	0	233679206	A	G
2	chr2:233679399:T:C	0	233679399	C	T
2	chr2:233679939:G:A	0	233679939	A	G
2	chr2:233680451:G:T	0	233680451	T	G
2	chr2:233680491:A:G	0	233680491	G	A
2	chr2:233680544:G:T	0	233680544	T	G
2	chr2:233680666:T:C	0	233680666	C	T
2	chr2:233680858:T:C	0	233680858	C	T
2	chr2:233681395:A:G	0	233681395	G	A
2	chr2:233681597:C:T	0	233681597	T	C
2	chr2:233682324:T:G	0	233682324	G	T
2	chr2:233682329:G:A	0	233682329	A	G
2	chr2:233682559:T:C	0	233682559	C	T
2	chr2:233683341:G:A	0	233683341	A	G
2	chr2:233684170:G:A	0	233684170	A	G
2	chr2:233684395:T:C	0	233684395	C	T
2	chr2:233684471:G:T	0	233684471	T	G
2	chr2:233684728:G:T	0	233684728	T	G
2	chr2:233684956:TGAAAA:T	0	233684956	T	TGAAAA
2	chr2:233685437:A:G	0	233685437	G	A
2	chr2:233685623:C:T	0	233685623	T	C
2	chr2:233685741:T:G	0	233685741	G	T
2	chr2:233687101:G:A	0	233687101	A	G
2	chr2:233687304:G:A	0	233687304	A	G
2	chr2:233687568:A:C	0	233687568	C	A
2	chr2:233688219:T:A	0	233688219	A	T
2	chr2:233688342:C:T	0	233688342	T	C
2	chr2:233688837:T:C	0	233688837	C	T
2	chr2:233688920:G:A	0	233688920	A	G
2	chr2:233689179:T:A	0	233689179	A	T
2	chr2:233689196:G:A	0	233689196	A	G
2	chr2:233689269:T:C	0	233689269	C	T
2	chr2:233690345:T:G	0	233690345	G	T
2	chr2:233690443:C:G	0	233690443	G	C
2	chr2:233690650:T:C	0	233690650	C	T
2	chr2:233691295:C:G	0	233691295	G	C
2	chr2:233691470:G:A	0	233691470	A	G
2	chr2:233691628:G:A	0	233691628	A	G
2	chr2:233691689:CAGGAG:C	0	233691689	C	CAGGAG
2	chr2:233692353:G:A	0	233692353	A	G
2	chr2:233692578:G:C	0	233692578	C	G
2	chr2:233693319:A:G	0	233693319	G	A
2	chr2:233693545:A:G	0	233693545	G	A
2	chr2:233693556:A:C	0	233693556	C	A
2	chr2:233693631:G:T	0	233693631	T	G
2	chr2:233694260:G:A	0	233694260	A	G
2	chr2:233694793:A:C	0	233694793	C	A
2	chr2:233694924:A:C	0	233694924	C	A
2	chr2:233696257:G:A	0	233696257	A	G
2	chr2:233696840:G:A	0	233696840	A	G
2	chr2:233697189:C:T	0	233697189	T	C
2	chr2:233697516:A:T	0	233697516	T	A
2	chr2:233698141:G:C	0	233698141	C	G
2	chr2:233698359:G:A	0	233698359	A	G
2	chr2:233698748:A:C	0	233698748	C	A
2	chr2:233699217:A:G	0	233699217	G	A
2	chr2:233701422:T:A	0	233701422	A	T
2	chr2:233701489:C:T	0	233701489	T	C
2	chr2:233701893:A:G	0	233701893	G	A
2	chr2:233702266:A:G	0	233702266	G	A
2	chr2:233702877:C:G	0	233702877	G	C
2	chr2:233702910:T:A	0	233702910	A	T
2	chr2:233703320:AT:A	0	233703320	A	AT
2	chr2:233703807:CTCTG:C	0	233703807	C	CTCTG
2	chr2:233703893:C:A	0	233703893	A	C
2	chr2:233705061:G:A	0	233705061	A	G
2	chr2:233705231:T:C	0	233705231	C	T
2	chr2:233705974:G:A	0	233705974	A	G
2	chr2:233706754:C:T	0	233706754	T	C
2	chr2:233707711:C:T	0	233707711	T	C
2	chr2:233707925:A:G	0	233707925	G	A
2	chr2:233708590:G:A	0	233708590	A	G
2	chr2:233708719:T:C	0	233708719	C	T
2	chr2:233708986:G:A	0	233708986	A	G
2	chr2:233709104:A:G	0	233709104	G	A
2	chr2:233710776:G:T	0	233710776	T	G
2	chr2:233711220:T:A	0	233711220	A	T
2	chr2:233711291:G:C	0	233711291	C	G
2	chr2:233711404:C:T	0	233711404	T	C
2	chr2:233711626:G:A	0	233711626	A	G
2	chr2:233711887:T:C	0	233711887	C	T
2	chr2:233711994:G:A	0	233711994	A	G
2	chr2:233712271:C:T	0	233712271	T	C
2	chr2:233712394:A:G	0	233712394	G	A
2	chr2:233712511:T:C	0	233712511	C	T
2	chr2:233712623:C:T	0	233712623	T	C
2	chr2:233712745:T:TC	0	233712745	TC	T
2	chr2:233712842:C:T	0	233712842	T	C
2	chr2:233713134:T:C	0	233713134	C	T
2	chr2:233713141:C:G	0	233713141	G	C
2	chr2:233713179:T:C	0	233713179	C	T
2	chr2:233713415:C:A	0	233713415	A	C
2	chr2:233713648:C:T	0	233713648	T	C
2	chr2:233713664:C:T	0	233713664	T	C
2	chr2:233713733:C:A	0	233713733	A	C
2	chr2:233713736:G:C	0	233713736	C	G
2	chr2:233713766:G:C	0	233713766	C	G
2	chr2:233713774:T:C	0	233713774	C	T
2	chr2:233713783:T:C	0	233713783	C	T
2	chr2:233714096:G:A	0	233714096	A	G
2	chr2:233714471:G:A	0	233714471	A	G
2	chr2:233715021:C:T	0	233715021	T	C
2	chr2:233715728:C:T	0	233715728	T	C
2	chr2:233716171:A:G	0	233716171	G	A
2	chr2:233716238:T:C	0	233716238	C	T
2	chr2:233716480:G:A	0	233716480	A	G
2	chr2:233716548:A:C	0	233716548	C	A
2	chr2:233716593:A:G	0	233716593	G	A
2	chr2:233716651:C:T	0	233716651	T	C
2	chr2:233717072:T:A	0	233717072	A	T
2	chr2:233717244:T:C	0	233717244	C	T
2	chr2:233717273:A:G	0	233717273	G	A
2	chr2:233717290:C:T	0	233717290	T	C
2	chr2:233717337:A:G	0	233717337	G	A
2	chr2:233717553:T:C	0	233717553	C	T
2	chr2:233717641:G:A	0	233717641	A	G
2	chr2:233718402:G:A	0	233718402	A	G
2	chr2:233718602:C:T	0	233718602	T	C
2	chr2:233718617:G:A	0	233718617	A	G
2	chr2:233718658:G:A	0	233718658	A	G
2	chr2:233718890:C:A	0	233718890	A	C
2	chr2:233718962:T:G	0	233718962	G	T
2	chr2:233719268:T:C	0	233719268	C	T
2	chr2:233719624:G:A	0	233719624	A	G
2	chr2:233719730:C:T	0	233719730	T	C
2	chr2:233719883:T:C	0	233719883	C	T
2	chr2:233719930:G:C	0	233719930	C	G
2	chr2:233720001:A:G	0	233720001	G	A
2	chr2:233720048:C:T	0	233720048	T	C
2	chr2:233720069:G:C	0	233720069	C	G
2	chr2:233720101:A:G	0	233720101	G	A
2	chr2:233720593:A:G	0	233720593	G	A
2	chr2:233720745:G:A	0	233720745	A	G
2	chr2:233721540:A:T	0	233721540	T	A
2	chr2:233721692:C:T	0	233721692	T	C
2	chr2:233721857:G:A	0	233721857	A	G
2	chr2:233722254:C:T	0	233722254	T	C
2	chr2:233722321:T:A	0	233722321	A	T
2	chr2:233722361:T:C	0	233722361	C	T
2	chr2:233723201:A:T	0	233723201	T	A
2	chr2:233724960:GCCGAGGTTGGCGGAT:G	0	233724960	G	GCCGAGGTTGGCGGAT
2	chr2:233724978:CT:C	0	233724978	C	CT
2	chr2:233725678:A:C	0	233725678	C	A
2	chr2:233725993:G:C	0	233725993	C	G
2	chr2:233726270:A:G	0	233726270	G	A
2	chr2:233726595:T:C	0	233726595	C	T
2	chr2:233726721:T:C	0	233726721	C	T
2	chr2:233726821:A:G	0	233726821	G	A
2	chr2:233727196:C:T	0	233727196	T	C
2	chr2:233727755:T:C	0	233727755	C	T
2	chr2:233728369:A:G	0	233728369	G	A
2	chr2:233728376:T:C	0	233728376	C	T
2	chr2:233728546:C:T	0	233728546	T	C
2	chr2:233728574:G:A	0	233728574	A	G
2	chr2:233728923:A:G	0	233728923	G	A
2	chr2:233729061:T:C	0	233729061	C	T
2	chr2:233729157:T:C	0	233729157	C	T
2	chr2:233729266:T:C	0	233729266	C	T
2	chr2:233729603:A:G	0	233729603	G	A
2	chr2:233729934:A:G	0	233729934	G	A
2	chr2:233730044:A:T	0	233730044	T	A
2	chr2:233730565:C:T	0	233730565	T	C
2	chr2:233730664:G:A	0	233730664	A	G
2	chr2:233730797:T:G	0	233730797	G	T
2	chr2:233731656:T:G	0	233731656	G	T
2	chr2:233731806:G:A	0	233731806	A	G
2	chr2:233732478:A:G	0	233732478	G	A
2	chr2:233733262:T:A	0	233733262	A	T
2	chr2:233733369:T:G	0	233733369	G	T
2	chr2:233734192:C:T	0	233734192	T	C
2	chr2:233734449:A:ATTTTCTTGATC	0	233734449	ATTTTCTTGATC	A
2	chr2:233734729:GT:G	0	233734729	G	GT
2	chr2:233734914:A:G	0	233734914	G	A
2	chr2:233734945:G:A	0	233734945	A	G
2	chr2:233735091:A:T	0	233735091	T	A
2	chr2:233735799:G:A	0	233735799	A	G
2	chr2:233736540:G:T	0	233736540	T	G
2	chr2:233736722:G:A	0	233736722	A	G
2	chr2:233737121:G:T	0	233737121	T	G
2	chr2:233738018:T:C	0	233738018	C	T
2	chr2:233738036:C:T	0	233738036	T	C
2	chr2:233738076:A:C	0	233738076	C	A
2	chr2:233738832:A:G	0	233738832	G	A
2	chr2:233739298:C:T	0	233739298	T	C
2	chr2:233740062:C:A	0	233740062	A	C
2	chr2:233740100:A:G	0	233740100	G	A
2	chr2:233740214:A:G	0	233740214	G	A
2	chr2:233740656:G:A	0	233740656	A	G
2	chr2:233741019:C:T	0	233741019	T	C
2	chr2:233741562:G:A	0	233741562	A	G
2	chr2:233741590:C:T	0	233741590	T	C
2	chr2:233741916:T:C	0	233741916	C	T
2	chr2:233741958:T:C	0	233741958	C	T
2	chr2:233742425:T:G	0	233742425	G	T
2	chr2:233742577:G:T	0	233742577	T	G
2	chr2:233743154:T:C	0	233743154	C	T
2	chr2:233743662:G:T	0	233743662	T	G
2	chr2:233743836:C:T	0	233743836	T	C
2	chr2:233743996:C:T	0	233743996	T	C
2	chr2:233744071:C:T	0	233744071	T	C
2	chr2:233744094:T:C	0	233744094	C	T
2	chr2:233744461:A:T	0	233744461	T	A
2	chr2:233744538:A:C	0	233744538	C	A
2	chr2:233744546:A:G	0	233744546	G	A
2	chr2:233744646:T:C	0	233744646	C	T
2	chr2:233744768:G:A	0	233744768	A	G
2	chr2:233745061:T:C	0	233745061	C	T
2	chr2:233745676:C:T	0	233745676	T	C
2	chr2:233745803:A:G	0	233745803	G	A
2	chr2:233746498:T:C	0	233746498	C	T
2	chr2:233747406:T:C	0	233747406	C	T
2	chr2:233747871:T:C	0	233747871	C	T
2	chr2:233747994:T:C	0	233747994	C	T
2	chr2:233748368:T:C	0	233748368	C	T
2	chr2:233749231:T:A	0	233749231	A	T
2	chr2:233749291:C:G	0	233749291	G	C
2	chr2:233749337:T:C	0	233749337	C	T
2	chr2:233749470:C:T	0	233749470	T	C
2	chr2:233749977:G:A	0	233749977	A	G
2	chr2:233750062:A:G	0	233750062	G	A
2	chr2:233750415:A:C	0	233750415	C	A
2	chr2:233751021:C:G	0	233751021	G	C
2	chr2:233751840:C:T	0	233751840	T	C
2	chr2:233752490:T:C	0	233752490	C	T
2	chr2:233753302:G:A	0	233753302	A	G
2	chr2:233753341:CCTG:C	0	233753341	C	CCTG
2	chr2:233754399:C:T	0	233754399	T	C
2	chr2:233755708:G:A	0	233755708	A	G
2	chr2:233755940:ATC:A	0	233755940	A	ATC
2	chr2:233756119:T:C	0	233756119	C	T
2	chr2:233756180:C:T	0	233756180	T	C
2	chr2:233756235:C:G	0	233756235	G	C
2	chr2:233757136:G:A	0	233757136	A	G
2	chr2:233757337:A:G	0	233757337	G	A
2	chr2:233757815:T:G	0	233757815	G	T
2	chr2:233759163:C:T	0	233759163	T	C
2	chr2:233759291:G:A	0	233759291	A	G
2	chr2:233761240:C:T	0	233761240	T	C
2	chr2:233762816:G:T	0	233762816	T	G
2	chr2:233763993:G:T	0	233763993	T	G
2	chr2:233764017:G:T	0	233764017	T	G
2	chr2:233764593:G:A	0	233764593	A	G
2	chr2:233764663:C:T	0	233764663	T	C
2	chr2:233764816:T:C	0	233764816	C	T
2	chr2:233764867:GCC:G	0	233764867	G	GCC
2	chr2:233764870:C:A	0	233764870	A	C
2	chr2:233765830:A:G	0	233765830	G	A
2	chr2:233767550:T:C	0	233767550	C	T
2	chr2:233767767:T:C	0	233767767	C	T
2	chr2:233767812:T:C	0	233767812	C	T
2	chr2:233768740:G:A	0	233768740	A	G
2	chr2:233769013:C:T	0	233769013	T	C
2	chr2:233770738:C:T	0	233770738	T	C
2	chr2:233770903:T:C	0	233770903	C	T
2	chr2:233772770:T:C	0	233772770	C	T
2	chr2:233773410:C:A	0	233773410	A	C
2	chr2:233773434:A:G	0	233773434	G	A
2	chr2:233773473:A:G	0	233773473	G	A
2	chr2:233774392:C:T	0	233774392	T	C
2	chr2:233774683:G:A	0	233774683	A	G
2	chr2:233774704:A:G	0	233774704	G	A
2	chr2:233775117:C:T	0	233775117	T	C
2	chr2:233775246:C:T	0	233775246	T	C
2	chr2:233776078:A:G	0	233776078	G	A
2	chr2:233776618:T:C	0	233776618	C	T
2	chr2:233777087:C:A	0	233777087	A	C
2	chr2:233777318:G:A	0	233777318	A	G
2	chr2:233777511:C:T	0	233777511	T	C
2	chr2:233777698:T:A	0	233777698	A	T
2	chr2:233777839:C:T	0	233777839	T	C
2	chr2:233778563:G:A	0	233778563	A	G
2	chr2:233778708:A:G	0	233778708	G	A
2	chr2:233778937:T:C	0	233778937	C	T
2	chr2:233779390:C:A	0	233779390	A	C
2	chr2:233779681:A:G	0	233779681	G	A
2	chr2:233780444:G:A	0	233780444	A	G
2	chr2:233780518:G:A	0	233780518	A	G
2	chr2:233780543:G:T	0	233780543	T	G
2	chr2:233780775:A:G	0	233780775	G	A
2	chr2:233780897:C:G	0	233780897	G	C
2	chr2:233780904:C:T	0	233780904	T	C
2	chr2:233781105:G:A	0	233781105	A	G
2	chr2:233781184:C:G	0	233781184	G	C
2	chr2:233781447:A:G	0	233781447	G	A
2	chr2:233781929:T:C	0	233781929	C	T
2	chr2:233782145:A:G	0	233782145	G	A
2	chr2:233782409:T:C	0	233782409	C	T
2	chr2:233782755:A:G	0	233782755	G	A
2	chr2:233783893:C:T	0	233783893	T	C
2	chr2:233783971:C:T	0	233783971	T	C
2	chr2:233784286:C:A	0	233784286	A	C
2	chr2:233784596:C:T	0	233784596	T	C
2	chr2:233784736:G:A	0	233784736	A	G
2	chr2:233785107:C:T	0	233785107	T	C
2	chr2:233785123:A:G	0	233785123	G	A
2	chr2:233785363:C:T	0	233785363	T	C
2	chr2:233786081:G:A	0	233786081	A	G
2	chr2:233786441:A:G	0	233786441	G	A
2	chr2:233786578:T:G	0	233786578	G	T
2	chr2:233786903:A:G	0	233786903	G	A
2	chr2:233789451:T:C	0	233789451	C	T
2	chr2:233790144:T:C	0	233790144	C	T
2	chr2:233790330:G:A	0	233790330	A	G
2	chr2:233790720:T:C	0	233790720	C	T
2	chr2:233791140:G:A	0	233791140	A	G
2	chr2:233791739:C:A	0	233791739	A	C
2	chr2:233791861:G:C	0	233791861	C	G
2	chr2:233791932:T:C	0	233791932	C	T
2	chr2:233792219:C:G	0	233792219	G	C
2	chr2:233793176:A:G	0	233793176	G	A
2	chr2:233793581:G:A	0	233793581	A	G
2	chr2:233793813:T:C	0	233793813	C	T
2	chr2:233794259:C:T	0	233794259	T	C
2	chr2:233794490:T:C	0	233794490	C	T
2	chr2:233795021:T:C	0	233795021	C	T
2	chr2:233795672:A:G	0	233795672	G	A
2	chr2:233795849:T:G	0	233795849	G	T
2	chr2:233795961:C:T	0	233795961	T	C
2	chr2:233796044:T:C	0	233796044	C	T
2	chr2:233797521:A:G	0	233797521	G	A
2	chr2:233798695:T:C	0	233798695	C	T
2	chr2:233799275:A:G	0	233799275	G	A
2	chr2:233799506:C:T	0	233799506	T	C
2	chr2:233799782:G:A	0	233799782	A	G
2	chr2:233799924:G:A	0	233799924	A	G
2	chr2:233799983:G:A	0	233799983	A	G
2	chr2:233800074:T:G	0	233800074	G	T
2	chr2:233800178:T:G	0	233800178	G	T
2	chr2:233800354:C:T	0	233800354	T	C
2	chr2:233800852:G:GAT	0	233800852	GAT	G
2	chr2:233800894:C:T	0	233800894	T	C
2	chr2:233800965:C:A	0	233800965	A	C
2	chr2:233800968:C:A	0	233800968	A	C
2	chr2:233801185:C:G	0	233801185	G	C
2	chr2:233801650:A:G	0	233801650	G	A
2	chr2:233802020:G:A	0	233802020	A	G
2	chr2:233802185:G:C	0	233802185	C	G
2	chr2:233802362:G:T	0	233802362	T	G
2	chr2:233802518:T:C	0	233802518	C	T
2	chr2:233802717:G:C	0	233802717	C	G
2	chr2:233804006:C:A	0	233804006	A	C
2	chr2:233804275:G:A	0	233804275	A	G
2	chr2:233804783:C:T	0	233804783	T	C
2	chr2:233804925:C:A	0	233804925	A	C
2	chr2:233805060:T:C	0	233805060	C	T
2	chr2:233805166:G:T	0	233805166	T	G
2	chr2:233805366:A:G	0	233805366	G	A
2	chr2:233806999:A:T	0	233806999	T	A
2	chr2:233807381:T:A	0	233807381	A	T
2	chr2:233807780:G:A	0	233807780	A	G
2	chr2:233808181:A:C	0	233808181	C	A
2	chr2:233808257:G:A	0	233808257	A	G
2	chr2:233808593:A:G	0	233808593	G	A
2	chr2:233808802:T:G	0	233808802	G	T
2	chr2:233808852:G:C	0	233808852	C	G
2	chr2:233808870:G:A	0	233808870	A	G
2	chr2:233809648:C:T	0	233809648	T	C
2	chr2:233809746:C:A	0	233809746	A	C
2	chr2:233809917:CT:C	0	233809917	C	CT
2	chr2:233809947:C:T	0	233809947	T	C
2	chr2:233810218:G:A	0	233810218	A	G
2	chr2:233810418:G:A	0	233810418	A	G
2	chr2:233811238:G:A	0	233811238	A	G
2	chr2:233811412:G:A	0	233811412	A	G
2	chr2:233812084:T:G	0	233812084	G	T
2	chr2:233812201:A:G	0	233812201	G	A
2	chr2:233812321:T:C	0	233812321	C	T
2	chr2:233812641:C:A	0	233812641	A	C
2	chr2:233812798:G:A	0	233812798	A	G
2	chr2:233813128:G:T	0	233813128	T	G
2	chr2:233813419:T:C	0	233813419	C	T
2	chr2:233814166:G:A	0	233814166	A	G
2	chr2:233815345:T:C	0	233815345	C	T
2	chr2:233815402:G:A	0	233815402	A	G
2	chr2:233815579:G:A	0	233815579	A	G
2	chr2:233815889:G:A	0	233815889	A	G
2	chr2:233817173:A:G	0	233817173	G	A
2	chr2:233817508:G:A	0	233817508	A	G
2	chr2:233817615:C:A	0	233817615	A	C
2	chr2:233817718:A:T	0	233817718	T	A
2	chr2:233818320:G:C	0	233818320	C	G
2	chr2:233819340:C:T	0	233819340	T	C
2	chr2:233819780:G:A	0	233819780	A	G
2	chr2:233820265:A:G	0	233820265	G	A
2	chr2:233821340:G:A	0	233821340	A	G
2	chr2:233821458:A:G	0	233821458	G	A
2	chr2:233821754:TATA:T	0	233821754	T	TATA
2	chr2:233822161:G:A	0	233822161	A	G
2	chr2:233822655:G:C	0	233822655	C	G
2	chr2:233823237:A:G	0	233823237	G	A
2	chr2:233823665:G:A	0	233823665	A	G
2	chr2:233823671:A:G	0	233823671	G	A
2	chr2:233824170:A:C	0	233824170	C	A
2	chr2:233824418:T:G	0	233824418	G	T
2	chr2:233824657:A:G	0	233824657	G	A
2	chr2:233824743:G:T	0	233824743	T	G
2	chr2:233824894:A:C	0	233824894	C	A
2	chr2:233824913:G:T	0	233824913	T	G
2	chr2:233825450:T:C	0	233825450	C	T
2	chr2:233825892:G:A	0	233825892	A	G
2	chr2:233825900:A:T	0	233825900	T	A
2	chr2:233826132:C:A	0	233826132	A	C
2	chr2:233826917:T:C	0	233826917	C	T
2	chr2:233827233:A:G	0	233827233	G	A
2	chr2:233827665:A:G	0	233827665	G	A
2	chr2:233828479:G:A	0	233828479	A	G
2	chr2:233829529:A:G	0	233829529	G	A
2	chr2:233829826:G:A	0	233829826	A	G
2	chr2:233829877:T:C	0	233829877	C	T
2	chr2:233830202:C:T	0	233830202	T	C
2	chr2:233831164:T:G	0	233831164	G	T
2	chr2:233831224:C:A	0	233831224	A	C
2	chr2:233831490:G:A	0	233831490	A	G
2	chr2:233831511:G:A	0	233831511	A	G
2	chr2:233831664:C:T	0	233831664	T	C
2	chr2:233831703:T:C	0	233831703	C	T
2	chr2:233831844:T:G	0	233831844	G	T
2	chr2:233832112:A:G	0	233832112	G	A
2	chr2:233832376:T:C	0	233832376	C	T
2	chr2:233832382:A:AG	0	233832382	AG	A
2	chr2:233833162:C:T	0	233833162	T	C
2	chr2:233836015:A:G	0	233836015	G	A
2	chr2:233836743:A:G	0	233836743	G	A
2	chr2:233837143:A:G	0	233837143	G	A
2	chr2:233837458:ATAT:A	0	233837458	A	ATAT
2	chr2:233838621:G:A	0	233838621	A	G
2	chr2:233838768:C:T	0	233838768	T	C
2	chr2:233838813:A:G	0	233838813	G	A
2	chr2:233840055:T:C	0	233840055	C	T
2	chr2:233840089:AG:A	0	233840089	A	AG
2	chr2:233840168:A:G	0	233840168	G	A
2	chr2:233840327:A:G	0	233840327	G	A
2	chr2:233840505:C:T	0	233840505	T	C
2	chr2:233840612:T:C	0	233840612	C	T
2	chr2:233840623:G:A	0	233840623	A	G
2	chr2:233840708:G:A	0	233840708	A	G
2	chr2:233841134:G:C	0	233841134	C	G
2	chr2:233841137:C:G	0	233841137	G	C
2	chr2:233842185:T:C	0	233842185	C	T
2	chr2:233842935:T:G	0	233842935	G	T
2	chr2:233843161:T:A	0	233843161	A	T
2	chr2:233843373:G:T	0	233843373	T	G
2	chr2:233843992:C:T	0	233843992	T	C
2	chr2:233844362:G:A	0	233844362	A	G
2	chr2:233844761:T:C	0	233844761	C	T
2	chr2:233845627:T:C	0	233845627	C	T
2	chr2:233845860:G:A	0	233845860	A	G
2	chr2:233846320:T:C	0	233846320	C	T
2	chr2:233846406:T:C	0	233846406	C	T
2	chr2:233846929:G:A	0	233846929	A	G
2	chr2:233847100:A:G	0	233847100	G	A
2	chr2:233847594:G:A	0	233847594	A	G
2	chr2:233848165:G:T	0	233848165	T	G
2	chr2:233848327:G:A	0	233848327	A	G
2	chr2:233848804:T:C	0	233848804	C	T
2	chr2:233849201:T:C	0	233849201	C	T
2	chr2:233849854:G:A	0	233849854	A	G
2	chr2:233849893:T:C	0	233849893	C	T
2	chr2:233849968:A:G	0	233849968	G	A
2	chr2:233850572:G:A	0	233850572	A	G
2	chr2:233850587:G:A	0	233850587	A	G
2	chr2:233850773:C:G	0	233850773	G	C
2	chr2:233851097:T:G	0	233851097	G	T
2	chr2:233851154:T:C	0	233851154	C	T
2	chr2:233851292:C:T	0	233851292	T	C
2	chr2:233851301:G:C	0	233851301	C	G
2	chr2:233851828:C:T	0	233851828	T	C
2	chr2:233852136:T:C	0	233852136	C	T
2	chr2:233852579:C:T	0	233852579	T	C
2	chr2:233852709:G:A	0	233852709	A	G
2	chr2:233853169:C:T	0	233853169	T	C
2	chr2:233853453:G:A	0	233853453	A	G
2	chr2:233853626:C:A	0	233853626	A	C
2	chr2:233854092:A:T	0	233854092	T	A
2	chr2:233854252:C:T	0	233854252	T	C
2	chr2:233854491:T:C	0	233854491	C	T
2	chr2:233854579:T:C	0	233854579	C	T
2	chr2:233854580:C:T	0	233854580	T	C
2	chr2:233854854:G:A	0	233854854	A	G
2	chr2:233855109:G:C	0	233855109	C	G
2	chr2:233855851:C:T	0	233855851	T	C
2	chr2:233855972:T:A	0	233855972	A	T
2	chr2:233856106:A:G	0	233856106	G	A
2	chr2:233856920:A:G	0	233856920	G	A
2	chr2:233857036:G:A	0	233857036	A	G
2	chr2:233857181:T:C	0	233857181	C	T
2	chr2:233857326:T:C	0	233857326	C	T
2	chr2:233857333:T:A	0	233857333	A	T
2	chr2:233857340:C:T	0	233857340	T	C
2	chr2:233857369:A:G	0	233857369	G	A
2	chr2:233857435:C:T	0	233857435	T	C
2	chr2:233857467:A:T	0	233857467	T	A
2	chr2:233858095:G:A	0	233858095	A	G
2	chr2:233858098:T:A	0	233858098	A	T
2	chr2:233858237:G:C	0	233858237	C	G
2	chr2:233858348:A:T	0	233858348	T	A
2	chr2:233858433:G:T	0	233858433	T	G
2	chr2:233858482:G:A	0	233858482	A	G
2	chr2:233858752:A:G	0	233858752	G	A
2	chr2:233858835:A:G	0	233858835	G	A
2	chr2:233858925:G:T	0	233858925	T	G
2	chr2:233859113:T:C	0	233859113	C	T
2	chr2:233859251:CAT:C	0	233859251	C	CAT
2	chr2:233859288:A:G	0	233859288	G	A
2	chr2:233859327:C:T	0	233859327	T	C
2	chr2:233859357:T:C	0	233859357	C	T
2	chr2:233859560:G:A	0	233859560	A	G
2	chr2:233859584:A:C	0	233859584	C	A
2	chr2:233859829:C:T	0	233859829	T	C
2	chr2:233860001:A:G	0	233860001	G	A
2	chr2:233860048:A:G	0	233860048	G	A
2	chr2:233860084:C:T	0	233860084	T	C
2	chr2:233860139:G:A	0	233860139	A	G
2	chr2:233860175:C:T	0	233860175	T	C
2	chr2:233860180:G:A	0	233860180	A	G
2	chr2:233860199:A:G	0	233860199	G	A
2	chr2:233860201:T:G	0	233860201	G	T
2	chr2:233860284:A:G	0	233860284	G	A
2	chr2:233860337:A:T	0	233860337	T	A
2	chr2:233860349:G:A	0	233860349	A	G
2	chr2:233860462:A:G	0	233860462	G	A
2	chr2:233860544:GT:G	0	233860544	G	GT
2	chr2:233860620:A:G	0	233860620	G	A
2	chr2:233860659:A:G	0	233860659	G	A
2	chr2:233860975:C:T	0	233860975	T	C
2	chr2:233861377:T:C	0	233861377	C	T
2	chr2:233861444:T:C	0	233861444	C	T
2	chr2:233861471:A:G	0	233861471	G	A
2	chr2:233861681:A:G	0	233861681	G	A
2	chr2:233861907:A:G	0	233861907	G	A
2	chr2:233861908:A:G	0	233861908	G	A
2	chr2:233862042:G:A	0	233862042	A	G
2	chr2:233862075:C:G	0	233862075	G	C
2	chr2:233862076:T:G	0	233862076	G	T
2	chr2:233862411:A:G	0	233862411	G	A
2	chr2:233862588:C:T	0	233862588	T	C
2	chr2:233862644:T:C	0	233862644	C	T
2	chr2:233863084:T:C	0	233863084	C	T
2	chr2:233863204:A:T	0	233863204	T	A
2	chr2:233863389:A:T	0	233863389	T	A
2	chr2:233863581:A:G	0	233863581	G	A
2	chr2:233863639:C:T	0	233863639	T	C
2	chr2:233863758:G:A	0	233863758	A	G
2	chr2:233863775:C:G	0	233863775	G	C
2	chr2:233864337:G:A	0	233864337	A	G
2	chr2:233864547:C:T	0	233864547	T	C
2	chr2:233864751:T:C	0	233864751	C	T
2	chr2:233864795:C:A	0	233864795	A	C
2	chr2:233865054:G:A	0	233865054	A	G
2	chr2:233865083:A:G	0	233865083	G	A
2	chr2:233865379:C:T	0	233865379	T	C
2	chr2:233865430:A:G	0	233865430	G	A
2	chr2:233865503:G:A	0	233865503	A	G
2	chr2:233867200:CT:C	0	233867200	C	CT
2	chr2:233867295:A:G	0	233867295	G	A
2	chr2:233868105:G:A	0	233868105	A	G
2	chr2:233868106:G:C	0	233868106	C	G
2	chr2:233868562:G:A	0	233868562	A	G
2	chr2:233869028:C:G	0	233869028	G	C
2	chr2:233869354:C:T	0	233869354	T	C
2	chr2:233870998:C:T	0	233870998	T	C
2	chr2:233871485:A:G	0	233871485	G	A
2	chr2:233871619:ACT:A	0	233871619	A	ACT
2	chr2:233872192:C:T	0	233872192	T	C
2	chr2:233872698:A:G	0	233872698	G	A
2	chr2:233873807:T:C	0	233873807	C	T
2	chr2:233873808:G:A	0	233873808	A	G
2	chr2:233874269:T:C	0	233874269	C	T
2	chr2:233874563:G:A	0	233874563	A	G
2	chr2:233874741:C:A	0	233874741	A	C
2	chr2:233874902:T:C	0	233874902	C	T
2	chr2:233875346:G:A	0	233875346	A	G
2	chr2:233875471:G:T	0	233875471	T	G
2	chr2:233875600:G:A	0	233875600	A	G
2	chr2:233876249:G:A	0	233876249	A	G
2	chr2:233879137:T:C	0	233879137	C	T
2	chr2:233880088:G:A	0	233880088	A	G
2	chr2:233880613:T:C	0	233880613	C	T
2	chr2:233881185:T:G	0	233881185	G	T
2	chr2:233881465:A:G	0	233881465	G	A
2	chr2:233881535:G:A	0	233881535	A	G
2	chr2:233881647:C:A	0	233881647	A	C
2	chr2:233881660:G:A	0	233881660	A	G
2	chr2:233882345:G:A	0	233882345	A	G
2	chr2:233882452:C:T	0	233882452	T	C
2	chr2:233883205:C:T	0	233883205	T	C
2	chr2:233883913:A:G	0	233883913	G	A
2	chr2:233884134:C:T	0	233884134	T	C
2	chr2:233884727:C:A	0	233884727	A	C
2	chr2:233884756:G:T	0	233884756	T	G
2	chr2:233885305:G:T	0	233885305	T	G
2	chr2:233885640:A:G	0	233885640	G	A
2	chr2:233885767:G:C	0	233885767	C	G
2	chr2:233886722:G:A	0	233886722	A	G
2	chr2:233887355:T:G	0	233887355	G	T
2	chr2:233887739:C:T	0	233887739	T	C
2	chr2:233887801:A:T	0	233887801	T	A
2	chr2:233888637:G:T	0	233888637	T	G
2	chr2:233888744:G:A	0	233888744	A	G
2	chr2:233888813:GA:G	0	233888813	G	GA
2	chr2:233889389:C:G	0	233889389	G	C
2	chr2:233890263:CA:C	0	233890263	C	CA
2	chr2:233890530:G:A	0	233890530	A	G
2	chr2:233890998:A:G	0	233890998	G	A
2	chr2:233891278:A:G	0	233891278	G	A
2	chr2:233891513:G:A	0	233891513	A	G
2	chr2:233891700:G:T	0	233891700	T	G
2	chr2:233891792:C:T	0	233891792	T	C
2	chr2:233892043:G:A	0	233892043	A	G
2	chr2:233892360:G:A	0	233892360	A	G
2	chr2:233893093:C:G	0	233893093	G	C
2	chr2:233893139:C:T	0	233893139	T	C
2	chr2:233893541:A:T	0	233893541	T	A
2	chr2:233893675:T:A	0	233893675	A	T
2	chr2:233893998:G:T	0	233893998	T	G
2	chr2:233894529:A:G	0	233894529	G	A
2	chr2:233894532:AC:A	0	233894532	A	AC
2	chr2:233894753:G:A	0	233894753	A	G
2	chr2:233895199:C:T	0	233895199	T	C
2	chr2:233895203:T:C	0	233895203	C	T
2	chr2:233895604:G:A	0	233895604	A	G
2	chr2:233895680:T:G	0	233895680	G	T
2	chr2:233895813:T:C	0	233895813	C	T
2	chr2:233896309:G:A	0	233896309	A	G
2	chr2:233896378:A:G	0	233896378	G	A
2	chr2:233896706:C:T	0	233896706	T	C
2	chr2:233896977:C:G	0	233896977	G	C
2	chr2:233897489:C:A	0	233897489	A	C
2	chr2:233898187:G:A	0	233898187	A	G
2	chr2:233898969:A:G	0	233898969	G	A
2	chr2:233899368:G:T	0	233899368	T	G
2	chr2:233899416:G:C	0	233899416	C	G
2	chr2:233899733:A:C	0	233899733	C	A
2	chr2:233899924:A:G	0	233899924	G	A
2	chr2:233900851:T:C	0	233900851	C	T
2	chr2:233901311:A:G	0	233901311	G	A
2	chr2:233901359:A:C	0	233901359	C	A
2	chr2:233903266:G:T	0	233903266	T	G
2	chr2:233904051:C:T	0	233904051	T	C
2	chr2:233904770:G:C	0	233904770	C	G
2	chr2:233905021:C:T	0	233905021	T	C
2	chr2:233905067:C:T	0	233905067	T	C
2	chr2:233905414:C:T	0	233905414	T	C
2	chr2:233905429:G:C	0	233905429	C	G
2	chr2:233906522:G:A	0	233906522	A	G
2	chr2:233906903:G:A	0	233906903	A	G
2	chr2:233907350:T:A	0	233907350	A	T
2	chr2:233908098:C:A	0	233908098	A	C
2	chr2:233909016:G:A	0	233909016	A	G
2	chr2:233909188:G:A	0	233909188	A	G
2	chr2:233909195:T:A	0	233909195	A	T
2	chr2:233909613:G:A	0	233909613	A	G
2	chr2:233910224:G:A	0	233910224	A	G
2	chr2:233910554:C:T	0	233910554	T	C
2	chr2:233910814:A:T	0	233910814	T	A
2	chr2:233911038:A:G	0	233911038	G	A
2	chr2:233911057:C:T	0	233911057	T	C
2	chr2:233911933:C:G	0	233911933	G	C
2	chr2:233912088:CAGAAT:C	0	233912088	C	CAGAAT
2	chr2:233912335:GA:G	0	233912335	G	GA
2	chr2:233912800:G:C	0	233912800	C	G
2	chr2:233912885:G:A	0	233912885	A	G
2	chr2:233914413:A:G	0	233914413	G	A
2	chr2:233915914:T:C	0	233915914	C	T
2	chr2:233916086:A:G	0	233916086	G	A
2	chr2:233916448:T:C	0	233916448	C	T
2	chr2:233916724:G:A	0	233916724	A	G
2	chr2:233916914:G:A	0	233916914	A	G
2	chr2:233917017:A:T	0	233917017	T	A
2	chr2:233917239:A:G	0	233917239	G	A
2	chr2:233917250:C:G	0	233917250	G	C
2	chr2:233917411:T:C	0	233917411	C	T
2	chr2:233917824:GT:G	0	233917824	G	GT
2	chr2:233918003:A:G	0	233918003	G	A
2	chr2:233918294:T:C	0	233918294	C	T
2	chr2:233919016:G:A	0	233919016	A	G
2	chr2:233919155:C:A	0	233919155	A	C
2	chr2:233919350:C:T	0	233919350	T	C
2	chr2:233920945:C:T	0	233920945	T	C
2	chr2:233921130:G:A	0	233921130	A	G
2	chr2:233921255:C:T	0	233921255	T	C
2	chr2:233921448:C:T	0	233921448	T	C
2	chr2:233921795:C:T	0	233921795	T	C
2	chr2:233921931:C:T	0	233921931	T	C
2	chr2:233922108:CA:C	0	233922108	C	CA
2	chr2:233922878:T:C	0	233922878	C	T
2	chr2:233922946:T:G	0	233922946	G	T
2	chr2:233923743:A:T	0	233923743	T	A
2	chr2:233924179:A:G	0	233924179	G	A
2	chr2:233924398:C:A	0	233924398	A	C
2	chr2:233924812:G:A	0	233924812	A	G
2	chr2:233925531:C:A	0	233925531	A	C
2	chr2:233926457:G:A	0	233926457	A	G
2	chr2:233926525:C:T	0	233926525	T	C
2	chr2:233926890:C:T	0	233926890	T	C
2	chr2:233927034:C:G	0	233927034	G	C
2	chr2:233927535:C:G	0	233927535	G	C
2	chr2:233928125:A:G	0	233928125	G	A
2	chr2:233928209:G:T	0	233928209	T	G
2	chr2:233928621:T:C	0	233928621	C	T
2	chr2:233928868:T:C	0	233928868	C	T
2	chr2:233928963:T:A	0	233928963	A	T
2	chr2:233929092:T:C	0	233929092	C	T
2	chr2:233929163:A:G	0	233929163	G	A
2	chr2:233929375:A:G	0	233929375	G	A
2	chr2:233930096:C:T	0	233930096	T	C
2	chr2:233930302:G:C	0	233930302	C	G
2	chr2:233930759:C:T	0	233930759	T	C
2	chr2:233931712:T:C	0	233931712	C	T
2	chr2:233931779:T:A	0	233931779	A	T
2	chr2:233932065:G:A	0	233932065	A	G
2	chr2:233932877:T:A	0	233932877	A	T
2	chr2:233933442:C:T	0	233933442	T	C
2	chr2:233933464:C:T	0	233933464	T	C
2	chr2:233933474:C:T	0	233933474	T	C
2	chr2:233933683:A:G	0	233933683	G	A
2	chr2:233933789:TG:T	0	233933789	T	TG
2	chr2:233934005:C:T	0	233934005	T	C
2	chr2:233934580:C:T	0	233934580	T	C
2	chr2:233934664:C:T	0	233934664	T	C
2	chr2:233934849:C:T	0	233934849	T	C
2	chr2:233935272:C:T	0	233935272	T	C
2	chr2:233935317:G:T	0	233935317	T	G
2	chr2:233935494:G:GAGGCAC	0	233935494	GAGGCAC	G
2	chr2:233936301:A:G	0	233936301	G	A
2	chr2:233936490:G:A	0	233936490	A	G
2	chr2:233936927:T:C	0	233936927	C	T
2	chr2:233937757:G:A	0	233937757	A	G
2	chr2:233938834:C:T	0	233938834	T	C
2	chr2:233938862:C:A	0	233938862	A	C
2	chr2:233938929:A:G	0	233938929	G	A
2	chr2:233939179:A:C	0	233939179	C	A
2	chr2:233939587:C:T	0	233939587	T	C
2	chr2:233940259:G:A	0	233940259	A	G
2	chr2:233940535:A:G	0	233940535	G	A
2	chr2:233940695:G:GA	0	233940695	GA	G
2	chr2:233942023:C:T	0	233942023	T	C
2	chr2:233942358:A:G	0	233942358	G	A
2	chr2:233943217:A:G	0	233943217	G	A
2	chr2:233943364:T:C	0	233943364	C	T
2	chr2:233943859:G:A	0	233943859	A	G
2	chr2:233944048:G:A	0	233944048	A	G
2	chr2:233945903:A:T	0	233945903	T	A
2	chr2:233945908:A:G	0	233945908	G	A
2	chr2:233946290:A:G	0	233946290	G	A
2	chr2:233946527:G:A	0	233946527	A	G
2	chr2:233946710:T:C	0	233946710	C	T
2	chr2:233948374:T:C	0	233948374	C	T
2	chr2:233948549:A:G	0	233948549	G	A
2	chr2:233948755:G:A	0	233948755	A	G
2	chr2:233949055:G:A	0	233949055	A	G
2	chr2:233949225:C:T	0	233949225	T	C
2	chr2:233950412:G:T	0	233950412	T	G
2	chr2:233951462:C:T	0	233951462	T	C
2	chr2:233952588:A:C	0	233952588	C	A
2	chr2:233952992:A:G	0	233952992	G	A
2	chr2:233953285:T:C	0	233953285	C	T
2	chr2:233953607:T:G	0	233953607	G	T
2	chr2:233953667:C:A	0	233953667	A	C
2	chr2:233954926:T:A	0	233954926	A	T
2	chr2:233956562:T:C	0	233956562	C	T
2	chr2:233957575:A:G	0	233957575	G	A
2	chr2:233957785:G:A	0	233957785	A	G
2	chr2:233958869:A:G	0	233958869	G	A
2	chr2:233959785:C:T	0	233959785	T	C
2	chr2:233961264:C:T	0	233961264	T	C
2	chr2:233962198:A:G	0	233962198	G	A
2	chr2:233962699:G:A	0	233962699	A	G
2	chr2:233963105:G:T	0	233963105	T	G
2	chr2:233964479:G:A	0	233964479	A	G
2	chr2:233965026:C:G	0	233965026	G	C
2	chr2:233965758:G:T	0	233965758	T	G
2	chr2:233966038:C:T	0	233966038	T	C
2	chr2:233966139:T:C	0	233966139	C	T
2	chr2:233966495:T:C	0	233966495	C	T
2	chr2:233966789:A:G	0	233966789	G	A
2	chr2:233966978:A:G	0	233966978	G	A
2	chr2:233967393:A:G	0	233967393	G	A
2	chr2:233967727:G:A	0	233967727	A	G
2	chr2:233968111:C:T	0	233968111	T	C
2	chr2:233968128:G:A	0	233968128	A	G
2	chr2:233969307:G:A	0	233969307	A	G
2	chr2:233969617:G:A	0	233969617	A	G
2	chr2:233970800:T:C	0	233970800	C	T
2	chr2:233971209:C:T	0	233971209	T	C
2	chr2:233972801:T:G	0	233972801	G	T
2	chr2:233973499:T:C	0	233973499	C	T
2	chr2:233974523:C:A	0	233974523	A	C
2	chr2:233974736:A:G	0	233974736	G	A
2	chr2:233975029:G:A	0	233975029	A	G
2	chr2:233975300:T:C	0	233975300	C	T
2	chr2:233975499:A:G	0	233975499	G	A
2	chr2:233975619:G:A	0	233975619	A	G
2	chr2:233975652:G:A	0	233975652	A	G
2	chr2:233975710:G:A	0	233975710	A	G
2	chr2:233977209:T:C	0	233977209	C	T
2	chr2:233977786:T:C	0	233977786	C	T
2	chr2:233978173:G:A	0	233978173	A	G
2	chr2:233978884:G:A	0	233978884	A	G
2	chr2:233979358:G:A	0	233979358	A	G
2	chr2:233979517:T:C	0	233979517	C	T
2	chr2:233979551:GA:G	0	233979551	G	GA
2	chr2:233979557:A:G	0	233979557	G	A
2	chr2:233979999:T:C	0	233979999	C	T
2	chr2:233980533:G:T	0	233980533	T	G
2	chr2:233980871:C:T	0	233980871	T	C
2	chr2:233981002:G:A	0	233981002	A	G
2	chr2:233981747:G:T	0	233981747	T	G
2	chr2:233982149:C:T	0	233982149	T	C
2	chr2:233982411:G:A	0	233982411	A	G
2	chr2:233982664:A:G	0	233982664	G	A
2	chr2:233983483:T:C	0	233983483	C	T
2	chr2:233984629:G:A	0	233984629	A	G
2	chr2:233984956:C:T	0	233984956	T	C
2	chr2:233986249:G:A	0	233986249	A	G
2	chr2:233987670:G:A	0	233987670	A	G
2	chr2:233987947:G:A	0	233987947	A	G
2	chr2:233988198:A:T	0	233988198	T	A
2	chr2:233988700:G:T	0	233988700	T	G
2	chr2:233989074:C:T	0	233989074	T	C
2	chr2:233989900:T:C	0	233989900	C	T
2	chr2:233990523:A:G	0	233990523	G	A
2	chr2:233991406:C:T	0	233991406	T	C
2	chr2:233991590:G:A	0	233991590	A	G
2	chr2:233992526:T:G	0	233992526	G	T
2	chr2:233992780:C:T	0	233992780	T	C
2	chr2:233992970:C:T	0	233992970	T	C
2	chr2:233993057:A:G	0	233993057	G	A
2	chr2:233994215:C:T	0	233994215	T	C
2	chr2:233994356:C:G	0	233994356	G	C
2	chr2:233994450:G:T	0	233994450	T	G
2	chr2:233995188:A:G	0	233995188	G	A
2	chr2:233995396:G:A	0	233995396	A	G
2	chr2:233995500:T:C	0	233995500	C	T
2	chr2:233996434:C:T	0	233996434	T	C
2	chr2:233996731:C:T	0	233996731	T	C
2	chr2:233996744:A:G	0	233996744	G	A
2	chr2:233996919:T:C	0	233996919	C	T
2	chr2:233997218:G:A	0	233997218	A	G
2	chr2:233997402:G:T	0	233997402	T	G
2	chr2:233997882:C:T	0	233997882	T	C
2	chr2:233999335:A:G	0	233999335	G	A
2	chr2:233999598:C:A	0	233999598	A	C
2	chr2:233999852:T:C	0	233999852	C	T
2	chr2:234000265:C:T	0	234000265	T	C
2	chr2:234000743:G:A	0	234000743	A	G
2	chr2:234001155:G:A	0	234001155	A	G
2	chr2:234001358:C:G	0	234001358	G	C
2	chr2:234001467:CATT:C	0	234001467	C	CATT
2	chr2:234001798:T:C	0	234001798	C	T
2	chr2:234002284:T:C	0	234002284	C	T
2	chr2:234002307:A:T	0	234002307	T	A
2	chr2:234002723:G:A	0	234002723	A	G
2	chr2:234003571:C:T	0	234003571	T	C
2	chr2:234004017:T:G	0	234004017	G	T
2	chr2:234004155:G:A	0	234004155	A	G
2	chr2:234005435:T:C	0	234005435	C	T
2	chr2:234005563:T:C	0	234005563	C	T
2	chr2:234006277:T:G	0	234006277	G	T
2	chr2:234006563:G:C	0	234006563	C	G
2	chr2:234006896:C:G	0	234006896	G	C
2	chr2:234008190:A:G	0	234008190	G	A
2	chr2:234009088:C:T	0	234009088	T	C
2	chr2:234009323:A:G	0	234009323	G	A
2	chr2:234009502:G:A	0	234009502	A	G
2	chr2:234009571:C:T	0	234009571	T	C
2	chr2:234009747:G:C	0	234009747	C	G
2	chr2:234009945:C:T	0	234009945	T	C
2	chr2:234010132:G:T	0	234010132	T	G
2	chr2:234010159:G:A	0	234010159	A	G
2	chr2:234010261:T:C	0	234010261	C	T
2	chr2:234010474:T:G	0	234010474	G	T
2	chr2:234010556:T:C	0	234010556	C	T
2	chr2:234010670:G:A	0	234010670	A	G
2	chr2:234010944:T:C	0	234010944	C	T
2	chr2:234011132:T:C	0	234011132	C	T
2	chr2:234011480:C:T	0	234011480	T	C
2	chr2:234012400:A:C	0	234012400	C	A
2	chr2:234012448:C:T	0	234012448	T	C
2	chr2:234012465:G:T	0	234012465	T	G
2	chr2:234012671:C:T	0	234012671	T	C
2	chr2:234012672:C:G	0	234012672	G	C
2	chr2:234012791:G:A	0	234012791	A	G
2	chr2:234013718:T:C	0	234013718	C	T
2	chr2:234014197:A:T	0	234014197	T	A
2	chr2:234014718:G:A	0	234014718	A	G
2	chr2:234014916:G:A	0	234014916	A	G
2	chr2:234015310:C:T	0	234015310	T	C
2	chr2:234016165:A:G	0	234016165	G	A
2	chr2:234016297:T:C	0	234016297	C	T
2	chr2:234018064:T:TC	0	234018064	TC	T
2	chr2:234018106:G:A	0	234018106	A	G
2	chr2:234018616:G:T	0	234018616	T	G
2	chr2:234018966:C:G	0	234018966	G	C
2	chr2:234019581:A:G	0	234019581	G	A
2	chr2:234019706:T:C	0	234019706	C	T
2	chr2:234019873:G:A	0	234019873	A	G
2	chr2:234019968:A:G	0	234019968	G	A
2	chr2:234020329:T:TG	0	234020329	TG	T
2	chr2:234020462:A:G	0	234020462	G	A
2	chr2:234020545:C:T	0	234020545	T	C
2	chr2:234020737:AAGAC:A	0	234020737	A	AAGAC
2	chr2:234020885:T:G	0	234020885	G	T
2	chr2:234020915:T:C	0	234020915	C	T
2	chr2:234021042:T:C	0	234021042	C	T
2	chr2:234021667:G:A	0	234021667	A	G
2	chr2:234022159:T:C	0	234022159	C	T
2	chr2:234022518:A:T	0	234022518	T	A
2	chr2:234022681:A:T	0	234022681	T	A
2	chr2:234022713:G:C	0	234022713	C	G
2	chr2:234022790:G:A	0	234022790	A	G
2	chr2:234023071:C:G	0	234023071	G	C
2	chr2:234023206:A:G	0	234023206	G	A
2	chr2:234023259:T:C	0	234023259	C	T
2	chr2:234023270:ATGAAGCCACAAACCCTCGCAG:A	0	234023270	A	ATGAAGCCACAAACCCTCGCAG
2	chr2:234023401:G:A	0	234023401	A	G
2	chr2:234023453:C:G	0	234023453	G	C
2	chr2:234023473:C:T	0	234023473	T	C
2	chr2:234023521:C:T	0	234023521	T	C
2	chr2:234024117:G:C	0	234024117	C	G
2	chr2:234024310:T:G	0	234024310	G	T
2	chr2:234024789:A:T	0	234024789	T	A
2	chr2:234024794:A:G	0	234024794	G	A
2	chr2:234024836:C:T	0	234024836	T	C
2	chr2:234024915:A:G	0	234024915	G	A
2	chr2:234024954:C:T	0	234024954	T	C
2	chr2:234024986:T:C	0	234024986	C	T
2	chr2:234025542:A:G	0	234025542	G	A
2	chr2:234026302:G:A	0	234026302	A	G
2	chr2:234026508:G:A	0	234026508	A	G
2	chr2:234026558:T:C	0	234026558	C	T
2	chr2:234026794:CTTGACCATT:C	0	234026794	C	CTTGACCATT
2	chr2:234027029:C:T	0	234027029	T	C
2	chr2:234027321:A:G	0	234027321	G	A
2	chr2:234027785:A:G	0	234027785	G	A
2	chr2:234028106:C:G	0	234028106	G	C
2	chr2:234028269:T:C	0	234028269	C	T
2	chr2:234028345:C:T	0	234028345	T	C
2	chr2:234028457:C:T	0	234028457	T	C
2	chr2:234028559:A:G	0	234028559	G	A
2	chr2:234028616:G:T	0	234028616	T	G
2	chr2:234028961:G:T	0	234028961	T	G
2	chr2:234029243:T:A	0	234029243	A	T
2	chr2:234029274:A:G	0	234029274	G	A
2	chr2:234029620:G:A	0	234029620	A	G
2	chr2:234029745:A:G	0	234029745	G	A
2	chr2:234030137:T:C	0	234030137	C	T
2	chr2:234030244:C:T	0	234030244	T	C
2	chr2:234030444:TC:T	0	234030444	T	TC
2	chr2:234030498:C:T	0	234030498	T	C
2	chr2:234030499:C:T	0	234030499	T	C
2	chr2:234030837:G:A	0	234030837	A	G
2	chr2:234030841:G:A	0	234030841	A	G
2	chr2:234031207:G:A	0	234031207	A	G
2	chr2:234031517:T:C	0	234031517	C	T
2	chr2:234031758:C:T	0	234031758	T	C
2	chr2:234031931:C:T	0	234031931	T	C
2	chr2:234032106:TC:T	0	234032106	T	TC
2	chr2:234032646:G:T	0	234032646	T	G
2	chr2:234033892:A:G	0	234033892	G	A
2	chr2:234034948:A:G	0	234034948	G	A
2	chr2:234035337:C:T	0	234035337	T	C
2	chr2:234035384:A:G	0	234035384	G	A
2	chr2:234035399:G:A	0	234035399	A	G
2	chr2:234036693:A:T	0	234036693	T	A
2	chr2:234037026:A:G	0	234037026	G	A
2	chr2:234037140:T:C	0	234037140	C	T
2	chr2:234037240:C:T	0	234037240	T	C
2	chr2:234038014:T:A	0	234038014	A	T
2	chr2:234039557:C:T	0	234039557	T	C
2	chr2:234039728:A:T	0	234039728	T	A
2	chr2:234040040:G:A	0	234040040	A	G
2	chr2:234040256:G:T	0	234040256	T	G
2	chr2:234040360:G:A	0	234040360	A	G
2	chr2:234040923:C:T	0	234040923	T	C
2	chr2:234041189:G:A	0	234041189	A	G
2	chr2:234041339:A:G	0	234041339	G	A
2	chr2:234041387:T:A	0	234041387	A	T
2	chr2:234042353:C:T	0	234042353	T	C
2	chr2:234042826:C:G	0	234042826	G	C
2	chr2:234043664:C:T	0	234043664	T	C
2	chr2:234044273:G:A	0	234044273	A	G
2	chr2:234044898:A:G	0	234044898	G	A
2	chr2:234045334:T:G	0	234045334	G	T
2	chr2:234045358:C:A	0	234045358	A	C
2	chr2:234045975:G:A	0	234045975	A	G
2	chr2:234046125:A:G	0	234046125	G	A
2	chr2:234047362:G:T	0	234047362	T	G
2	chr2:234047419:A:G	0	234047419	G	A
2	chr2:234048290:A:T	0	234048290	T	A
2	chr2:234048648:C:T	0	234048648	T	C
2	chr2:234048687:A:C	0	234048687	C	A
2	chr2:234048800:C:T	0	234048800	T	C
2	chr2:234048977:T:G	0	234048977	G	T
2	chr2:234049123:G:A	0	234049123	A	G
2	chr2:234049335:A:C	0	234049335	C	A
2	chr2:234049454:A:T	0	234049454	T	A
2	chr2:234049554:G:A	0	234049554	A	G
2	chr2:234049848:A:G	0	234049848	G	A
2	chr2:234050478:C:T	0	234050478	T	C
2	chr2:234051314:T:C	0	234051314	C	T
2	chr2:234051377:C:T	0	234051377	T	C
2	chr2:234051429:C:T	0	234051429	T	C
2	chr2:234052171:T:C	0	234052171	C	T
2	chr2:234052416:C:T	0	234052416	T	C
2	chr2:234052430:A:G	0	234052430	G	A
2	chr2:234052559:T:C	0	234052559	C	T
2	chr2:234052791:A:G	0	234052791	G	A
2	chr2:234053179:AC:A	0	234053179	A	AC
2	chr2:234053206:G:T	0	234053206	T	G
2	chr2:234053267:C:A	0	234053267	A	C
2	chr2:234053517:A:G	0	234053517	G	A
2	chr2:234053646:T:A	0	234053646	A	T
2	chr2:234053713:C:A	0	234053713	A	C
2	chr2:234054007:G:A	0	234054007	A	G
2	chr2:234054187:C:A	0	234054187	A	C
2	chr2:234054335:G:T	0	234054335	T	G
2	chr2:234054345:T:G	0	234054345	G	T
2	chr2:234054431:G:A	0	234054431	A	G
2	chr2:234054439:G:A	0	234054439	A	G
2	chr2:234054639:T:G	0	234054639	G	T
2	chr2:234054733:G:A	0	234054733	A	G
2	chr2:234054755:T:C	0	234054755	C	T
2	chr2:234055279:C:T	0	234055279	T	C
2	chr2:234055430:T:G	0	234055430	G	T
2	chr2:234055672:C:A	0	234055672	A	C
2	chr2:234056021:A:G	0	234056021	G	A
2	chr2:234056097:C:T	0	234056097	T	C
2	chr2:234056157:C:T	0	234056157	T	C
2	chr2:234056572:T:C	0	234056572	C	T
2	chr2:234057257:T:C	0	234057257	C	T
2	chr2:234057285:C:T	0	234057285	T	C
2	chr2:234057332:GT:G	0	234057332	G	GT
2	chr2:234057391:T:C	0	234057391	C	T
2	chr2:234057521:T:C	0	234057521	C	T
2	chr2:234057842:C:T	0	234057842	T	C
2	chr2:234058122:A:T	0	234058122	T	A
2	chr2:234058136:G:A	0	234058136	A	G
2	chr2:234058292:CA:C	0	234058292	C	CA
2	chr2:234058470:T:C	0	234058470	C	T
2	chr2:234058677:C:T	0	234058677	T	C
2	chr2:234058766:G:A	0	234058766	A	G
2	chr2:234058895:T:A	0	234058895	A	T
2	chr2:234059407:C:T	0	234059407	T	C
2	chr2:234059550:A:G	0	234059550	G	A
2	chr2:234059870:T:C	0	234059870	C	T
2	chr2:234059904:C:T	0	234059904	T	C
2	chr2:234060510:C:T	0	234060510	T	C
2	chr2:234060688:T:C	0	234060688	C	T
2	chr2:234060730:T:C	0	234060730	C	T
2	chr2:234060837:A:G	0	234060837	G	A
2	chr2:234060995:T:C	0	234060995	C	T
2	chr2:234061114:G:A	0	234061114	A	G
2	chr2:234061768:A:C	0	234061768	C	A
2	chr2:234061861:C:T	0	234061861	T	C
2	chr2:234062920:T:C	0	234062920	C	T
2	chr2:234063331:A:C	0	234063331	C	A
2	chr2:234064700:C:G	0	234064700	G	C
2	chr2:234065016:C:A	0	234065016	A	C
2	chr2:234066807:G:A	0	234066807	A	G
2	chr2:234067095:A:G	0	234067095	G	A
2	chr2:234068045:A:G	0	234068045	G	A
2	chr2:234068143:C:T	0	234068143	T	C
2	chr2:234068439:A:G	0	234068439	G	A
2	chr2:234068844:C:T	0	234068844	T	C
2	chr2:234069719:G:A	0	234069719	A	G
2	chr2:234070014:C:T	0	234070014	T	C
2	chr2:234071526:A:G	0	234071526	G	A
2	chr2:234072234:A:T	0	234072234	T	A
2	chr2:234072417:C:T	0	234072417	T	C
2	chr2:234072707:G:A	0	234072707	A	G
2	chr2:234073148:G:A	0	234073148	A	G
2	chr2:234074357:G:A	0	234074357	A	G
2	chr2:234074974:C:T	0	234074974	T	C
2	chr2:234075549:G:C	0	234075549	C	G
2	chr2:234075706:C:A	0	234075706	A	C
2	chr2:234075793:T:G	0	234075793	G	T
2	chr2:234076167:C:T	0	234076167	T	C
2	chr2:234076235:C:T	0	234076235	T	C
2	chr2:234077423:T:C	0	234077423	C	T
2	chr2:234077424:C:T	0	234077424	T	C
2	chr2:234077467:T:C	0	234077467	C	T
2	chr2:234079727:C:A	0	234079727	A	C
2	chr2:234080312:C:A	0	234080312	A	C
2	chr2:234080439:T:C	0	234080439	C	T
2	chr2:234080564:T:C	0	234080564	C	T
2	chr2:234081189:A:G	0	234081189	G	A
2	chr2:234081483:T:C	0	234081483	C	T
2	chr2:234081488:C:T	0	234081488	T	C
2	chr2:234081576:C:T	0	234081576	T	C
2	chr2:234082143:T:C	0	234082143	C	T
2	chr2:234082209:A:G	0	234082209	G	A
2	chr2:234082336:G:T	0	234082336	T	G
2	chr2:234082605:GT:G	0	234082605	G	GT
2	chr2:234082692:T:C	0	234082692	C	T
2	chr2:234082810:A:G	0	234082810	G	A
2	chr2:234082838:A:C	0	234082838	C	A
2	chr2:234082874:G:A	0	234082874	A	G
2	chr2:234083006:G:T	0	234083006	T	G
2	chr2:234083151:G:C	0	234083151	C	G
2	chr2:234083246:C:T	0	234083246	T	C
2	chr2:234084197:C:T	0	234084197	T	C
2	chr2:234084268:T:C	0	234084268	C	T
2	chr2:234084739:A:G	0	234084739	G	A
2	chr2:234084832:T:A	0	234084832	A	T
2	chr2:234084919:A:G	0	234084919	G	A
2	chr2:234085022:T:C	0	234085022	C	T
2	chr2:234085548:T:C	0	234085548	C	T
2	chr2:234086243:T:C	0	234086243	C	T
2	chr2:234086608:C:T	0	234086608	T	C
2	chr2:234086746:G:A	0	234086746	A	G
2	chr2:234086786:C:T	0	234086786	T	C
2	chr2:234086792:T:C	0	234086792	C	T
2	chr2:234086952:T:C	0	234086952	C	T
2	chr2:234087090:C:T	0	234087090	T	C
2	chr2:234087256:C:T	0	234087256	T	C
2	chr2:234087522:A:G	0	234087522	G	A
2	chr2:234087942:A:T	0	234087942	T	A
2	chr2:234088241:A:G	0	234088241	G	A
2	chr2:234089082:A:G	0	234089082	G	A
2	chr2:234089352:T:A	0	234089352	A	T
2	chr2:234089457:T:C	0	234089457	C	T
2	chr2:234090378:G:A	0	234090378	A	G
2	chr2:234090730:C:G	0	234090730	G	C
2	chr2:234091060:T:C	0	234091060	C	T
2	chr2:234091885:G:A	0	234091885	A	G
2	chr2:234092893:C:T	0	234092893	T	C
2	chr2:234093597:C:T	0	234093597	T	C
2	chr2:234094178:G:A	0	234094178	A	G
2	chr2:234094312:T:C	0	234094312	C	T
2	chr2:234094815:G:A	0	234094815	A	G
2	chr2:234095853:T:C	0	234095853	C	T
2	chr2:234097272:A:G	0	234097272	G	A
2	chr2:234098019:T:A	0	234098019	A	T
2	chr2:234098364:T:C	0	234098364	C	T
2	chr2:234098847:A:G	0	234098847	G	A
2	chr2:234099244:C:G	0	234099244	G	C
2	chr2:234099600:C:T	0	234099600	T	C
2	chr2:234101146:C:T	0	234101146	T	C
2	chr2:234102559:G:A	0	234102559	A	G
2	chr2:234102876:A:G	0	234102876	G	A
2	chr2:234103655:A:G	0	234103655	G	A
2	chr2:234105027:A:G	0	234105027	G	A
2	chr2:234105169:C:T	0	234105169	T	C
2	chr2:234105771:G:T	0	234105771	T	G
2	chr2:234106831:A:G	0	234106831	G	A
2	chr2:234107097:C:T	0	234107097	T	C
2	chr2:234107172:C:T	0	234107172	T	C
2	chr2:234107289:G:GTC	0	234107289	GTC	G
2	chr2:234107778:T:C	0	234107778	C	T
2	chr2:234107842:T:A	0	234107842	A	T
2	chr2:234107843:A:G	0	234107843	G	A
2	chr2:234107974:A:G	0	234107974	G	A
2	chr2:234108341:G:C	0	234108341	C	G
2	chr2:234108814:A:G	0	234108814	G	A
2	chr2:234109089:A:G	0	234109089	G	A
2	chr2:234109375:A:G	0	234109375	G	A
2	chr2:234109378:C:A	0	234109378	A	C
2	chr2:234109584:C:T	0	234109584	T	C
2	chr2:234109630:T:G	0	234109630	G	T
2	chr2:234109858:T:C	0	234109858	C	T
2	chr2:234111981:C:T	0	234111981	T	C
2	chr2:234112172:T:TA	0	234112172	TA	T
2	chr2:234112226:C:T	0	234112226	T	C
2	chr2:234112336:T:G	0	234112336	G	T
2	chr2:234113750:C:T	0	234113750	T	C
```
