## Supplementary material for "Characterization of shared and ancestry-specific signals driving complex traits using multi-ancestry fine-mapping": mesusiecsinfo

```
*************************************************************

  Multiple Ancestry Sum of Single Effect Model (MESuSiE)          

   Visit http://www.xzlab.org/software.html For Update            

            (C) 2022 Boran Gao, Xiang Zhou                        

              GNU General Public License                          

*************************************************************
# Start data processing for sufficient statistics 
# Create MESuSiE object 
# Start data analysis 

# Data analysis is done, and now generates result 

Potential causal SNPs with PIP > 0.5:  

Credible sets for effects: 
$cs
$cs$L1
 [1]  825  829  834  835  838  841  846  853  854  866  874  880  889  898  901
[16]  907  911  922  948  953  966  983  986  987  988  997 1001 1031 1049 1058
[31] 1062 1070 1075 1097 1104 1116 1123 1127 1129 1171 1182 1183 1184 1186 1215
[46] 1247


$cs_category
   L1 
"eur" 

$purity
   min.abs.corr mean.abs.corr median.abs.corr
L1     0.712145     0.9274949       0.9271855

$cs_index
[1] 1

$coverage
[1] 0.9514165

$requested_coverage
[1] 0.95


 Use MESuSiE_Plot() for visualization
# Total time used for the analysis: 0.08 mins
```
