## Supplementary material for "Characterization of shared and ancestry-specific signals driving complex traits using multi-ancestry fine-mapping": mesusieoutput

```
                 eur          afr      eur_afr
   [1,] 1.255598e-04 0.0001553226 4.161272e-05
   [2,] 1.148522e-04 0.0001543050 3.552904e-05
   [3,] 3.100229e-04 0.0001544724 1.127376e-04
   [4,] 8.394234e-05 0.0001593854 2.972888e-05
   [5,] 2.996895e-04 0.0001559204 1.171952e-04
   [6,] 1.144852e-04 0.0001543577 3.550473e-05
   [7,] 1.140696e-04 0.0001546915 3.548647e-05
   [8,] 1.138058e-04 0.0001548754 3.548934e-05
   [9,] 1.138058e-04 0.0001548754 3.548934e-05
  [10,] 1.138058e-04 0.0001549774 3.549002e-05
  [11,] 2.055385e-04 0.0001743138 4.792066e-05
  [12,] 1.230931e-04 0.0001550987 4.062772e-05
  [13,] 8.190914e-05 0.0001744080 3.060554e-05
  [14,] 1.266991e-04 0.0001523271 4.105092e-05
  [15,] 1.987133e-04 0.0001729123 4.707696e-05
  [16,] 8.489997e-05 0.0001696415 3.233458e-05
  [17,] 1.069032e-04 0.0001606060 3.928904e-05
  [18,] 1.124450e-04 0.0001566616 3.546282e-05
  [19,] 1.123379e-04 0.0001525692 3.532878e-05
  [20,] 1.121314e-04 0.0001565583 3.549776e-05
  [21,] 1.121314e-04 0.0001566616 3.550173e-05
  [22,] 1.368967e-04 0.0001685520 4.718313e-05
  [23,] 1.119352e-04 0.0001569749 3.554481e-05
  [24,] 7.833543e-05 0.0001487666 2.515715e-05
  [25,] 1.098354e-04 0.0001526914 3.685510e-05
  [26,] 1.003680e-04 0.0001614182 3.639384e-05
  [27,] 3.477692e-04 0.0001556259 1.372934e-04
  [28,] 1.264176e-04 0.0001568285 4.248208e-05
  [29,] 1.344160e-04 0.0001568609 4.485595e-05
  [30,] 1.103705e-04 0.0001570799 3.818140e-05
  [31,] 1.262191e-04 0.0001568330 4.242448e-05
  [32,] 9.922489e-05 0.0001612618 3.513829e-05
  [33,] 3.234305e-04 0.0001565837 1.314019e-04
  [34,] 8.018830e-05 0.0001451404 2.553360e-05
  [35,] 1.106761e-04 0.0001575274 3.856980e-05
  [36,] 1.484907e-04 0.0001701763 3.831572e-05
  [37,] 1.447088e-04 0.0001486604 3.937855e-05
  [38,] 1.334225e-04 0.0001471471 3.763199e-05
  [39,] 3.116607e-04 0.0001568185 1.274607e-04
  [40,] 1.264478e-04 0.0001569151 4.258467e-05
  [41,] 7.939232e-05 0.0001457396 2.532604e-05
  [42,] 1.324599e-04 0.0001500074 3.633492e-05
  [43,] 1.366895e-04 0.0001471698 3.826090e-05
  [44,] 3.295594e-04 0.0001568120 1.356178e-04
  [45,] 8.326462e-05 0.0001449296 2.620383e-05
  [46,] 4.575996e-04 0.0001547303 1.768417e-04
  [47,] 7.860338e-05 0.0001441496 2.530935e-05
  [48,] 1.114736e-04 0.0001599358 3.974890e-05
  [49,] 7.874881e-05 0.0001442380 2.533016e-05
  [50,] 1.574110e-04 0.0001445617 4.851911e-05
  [51,] 4.545495e-04 0.0001541279 1.702103e-04
  [52,] 1.395143e-04 0.0001450355 4.159435e-05
  [53,] 1.579457e-04 0.0001448649 4.680287e-05
  [54,] 1.503828e-04 0.0001687531 3.884104e-05
  [55,] 1.156828e-04 0.0001534196 3.828952e-05
  [56,] 4.210702e-04 0.0001533335 1.483805e-04
  [57,] 1.123857e-04 0.0001569825 3.980991e-05
  [58,] 1.125116e-04 0.0001568685 3.987334e-05
  [59,] 1.159911e-04 0.0001544277 4.109011e-05
  [60,] 1.123857e-04 0.0001566692 3.972269e-05
  [61,] 1.421150e-04 0.0001732838 3.614892e-05
  [62,] 9.928495e-05 0.0001654592 3.659196e-05
  [63,] 2.264831e-04 0.0001530590 8.036309e-05
  [64,] 1.124126e-04 0.0001557606 3.951832e-05
  [65,] 1.166418e-04 0.0001549586 3.939446e-05
  [66,] 1.134822e-04 0.0001547493 3.994502e-05
  [67,] 3.078701e-04 0.0001638732 1.442380e-04
  [68,] 2.592930e-04 0.0001615372 1.150577e-04
  [69,] 1.272460e-04 0.0001542470 4.712543e-05
  [70,] 1.166629e-04 0.0001539406 3.876481e-05
  [71,] 1.231916e-04 0.0001520292 4.418842e-05
  [72,] 1.235047e-04 0.0001526986 4.468153e-05
  [73,] 1.244988e-04 0.0001524733 4.503446e-05
  [74,] 1.346868e-04 0.0001539114 5.054874e-05
  [75,] 8.138999e-05 0.0001615834 2.691040e-05
  [76,] 8.120397e-05 0.0001569079 2.700701e-05
  [77,] 1.338779e-04 0.0001534139 4.984704e-05
  [78,] 1.326953e-04 0.0001539946 4.964527e-05
  [79,] 1.326953e-04 0.0001539946 4.964527e-05
  [80,] 5.056175e-04 0.0001659775 2.641203e-04
  [81,] 1.355542e-04 0.0001539114 5.096258e-05
  [82,] 1.414131e-04 0.0001651772 3.777776e-05
  [83,] 1.330854e-04 0.0001540783 4.988429e-05
  [84,] 1.334796e-04 0.0001540783 5.007431e-05
  [85,] 1.330854e-04 0.0001540783 4.988429e-05
  [86,] 8.129790e-05 0.0001583774 2.632816e-05
  [87,] 8.133793e-05 0.0001578771 2.681680e-05
  [88,] 1.722669e-04 0.0001554582 5.261868e-05
  [89,] 8.103090e-05 0.0001582130 2.641380e-05
  [90,] 5.852939e-04 0.0001663683 3.147036e-04
  [91,] 9.952772e-05 0.0001630973 3.696070e-05
  [92,] 8.120588e-05 0.0001595739 2.638582e-05
  [93,] 1.209254e-04 0.0001665481 3.336822e-05
  [94,] 1.209254e-04 0.0001667843 3.333106e-05
  [95,] 9.096384e-05 0.0002097850 4.166271e-05
  [96,] 1.178491e-04 0.0001689385 3.237939e-05
  [97,] 1.484990e-04 0.0001620495 5.597902e-05
  [98,] 9.369605e-05 0.0002174763 4.481876e-05
  [99,] 8.123276e-05 0.0001587394 2.700709e-05
 [100,] 1.372248e-04 0.0001563604 4.167043e-05
 [101,] 1.580152e-04 0.0001562827 6.367473e-05
 [102,] 9.100186e-05 0.0002134050 4.214118e-05
 [103,] 8.728765e-05 0.0001690430 2.874924e-05
 [104,] 8.125914e-05 0.0001577232 2.691007e-05
 [105,] 8.133198e-05 0.0001585702 2.684988e-05
 [106,] 1.580152e-04 0.0001558931 6.332770e-05
 [107,] 3.656323e-04 0.0001664962 1.835005e-04
 [108,] 1.187386e-04 0.0001695991 3.244417e-05
 [109,] 1.560581e-04 0.0001558931 6.237204e-05
 [110,] 8.143165e-05 0.0001577232 2.673025e-05
 [111,] 1.406934e-04 0.0001566062 4.239535e-05
 [112,] 1.414382e-04 0.0001554638 5.511682e-05
 [113,] 1.430912e-04 0.0001555585 5.599115e-05
 [114,] 1.373604e-04 0.0001556536 5.323929e-05
 [115,] 8.082482e-05 0.0001585913 2.653109e-05
 [116,] 1.368804e-04 0.0001559519 5.318947e-05
 [117,] 8.714905e-05 0.0002089263 3.854252e-05
 [118,] 1.465393e-04 0.0001559873 5.787710e-05
 [119,] 8.095952e-05 0.0001567364 2.639598e-05
 [120,] 8.633332e-05 0.0002098264 3.796532e-05
 [121,] 1.359353e-04 0.0001582677 5.409456e-05
 [122,] 1.354240e-04 0.0001583769 5.388666e-05
 [123,] 9.848829e-05 0.0001614899 3.602206e-05
 [124,] 1.079297e-04 0.0001527859 3.153113e-05
 [125,] 1.517522e-04 0.0001576998 6.165555e-05
 [126,] 1.368804e-04 0.0001585968 5.478585e-05
 [127,] 1.439664e-04 0.0001574782 4.924265e-05
 [128,] 1.445276e-04 0.0001606025 6.001888e-05
 [129,] 1.188353e-04 0.0001733636 3.203702e-05
 [130,] 1.188353e-04 0.0001734343 3.202924e-05
 [131,] 1.373606e-04 0.0001591677 5.537486e-05
 [132,] 1.354240e-04 0.0001606014 5.512283e-05
 [133,] 1.345093e-04 0.0001604816 5.455021e-05
 [134,] 8.185326e-05 0.0001556514 2.648454e-05
 [135,] 1.517654e-04 0.0001591000 6.273258e-05
 [136,] 1.336140e-04 0.0001609218 5.425129e-05
 [137,] 1.349642e-04 0.0001609218 5.500754e-05
 [138,] 1.514001e-04 0.0001597824 6.304586e-05
 [139,] 1.517522e-04 0.0001598574 6.324875e-05
 [140,] 9.023681e-05 0.0002207448 4.235851e-05
 [141,] 3.615837e-04 0.0001529129 1.215229e-04
 [142,] 1.418719e-04 0.0001581141 5.696449e-05
 [143,] 1.390382e-04 0.0001627061 5.829643e-05
 [144,] 1.511838e-04 0.0001607818 6.361607e-05
 [145,] 1.390382e-04 0.0001629632 5.844102e-05
 [146,] 1.405627e-04 0.0001629632 5.931957e-05
 [147,] 1.400493e-04 0.0001629632 5.902393e-05
 [148,] 1.390382e-04 0.0001631056 5.852084e-05
 [149,] 1.364054e-04 0.0001619237 5.635983e-05
 [150,] 1.390382e-04 0.0001627065 5.829666e-05
 [151,] 1.427240e-04 0.0001627065 6.040700e-05
 [152,] 1.375119e-04 0.0001631060 5.763688e-05
 [153,] 1.183442e-04 0.0001803469 3.122051e-05
 [154,] 1.192430e-04 0.0001803469 3.136553e-05
 [155,] 8.163169e-05 0.0001565614 2.657999e-05
 [156,] 8.846737e-05 0.0001690234 2.833009e-05
 [157,] 1.493608e-04 0.0001610248 6.278606e-05
 [158,] 1.349329e-04 0.0001629636 5.606322e-05
 [159,] 1.358564e-04 0.0001627065 5.646420e-05
 [160,] 1.446525e-04 0.0001607822 6.002532e-05
 [161,] 3.662971e-04 0.0001528192 1.217362e-04
 [162,] 1.000079e-04 0.0001617012 3.676531e-05
 [163,] 9.913758e-05 0.0001617402 3.634465e-05
 [164,] 1.446525e-04 0.0001607822 6.002532e-05
 [165,] 1.403739e-04 0.0001651722 6.027407e-05
 [166,] 1.161760e-04 0.0001638239 4.490432e-05
 [167,] 1.185448e-04 0.0001638239 4.646381e-05
 [168,] 1.327226e-04 0.0001627533 5.459528e-05
 [169,] 8.135407e-05 0.0001584018 2.682055e-05
 [170,] 8.310482e-05 0.0002447502 3.722580e-05
 [171,] 8.222961e-05 0.0002251278 3.557031e-05
 [172,] 8.947184e-05 0.0002197489 4.145203e-05
 [173,] 8.624641e-05 0.0001451128 2.683162e-05
 [174,] 1.307132e-04 0.0001829925 3.299522e-05
 [175,] 8.562123e-05 0.0002147841 3.785396e-05
 [176,] 1.264257e-04 0.0001838753 3.222607e-05
 [177,] 1.446525e-04 0.0001605525 5.987653e-05
 [178,] 1.441398e-04 0.0001608967 5.981554e-05
 [179,] 3.966488e-04 0.0001522307 1.305641e-04
 [180,] 1.291084e-04 0.0001854467 3.251849e-05
 [181,] 1.158940e-04 0.0001658296 4.551549e-05
 [182,] 1.341397e-04 0.0001616229 5.465032e-05
 [183,] 3.881458e-04 0.0001527670 1.256495e-04
 [184,] 3.759724e-04 0.0001527610 1.214206e-04
 [185,] 3.656211e-04 0.0001527481 1.163076e-04
 [186,] 3.589961e-04 0.0001527791 1.132958e-04
 [187,] 1.445615e-04 0.0001635995 5.416224e-05
 [188,] 4.026801e-04 0.0001522426 1.320700e-04
 [189,] 8.311896e-05 0.0001452427 2.601650e-05
 [190,] 1.333129e-04 0.0001615044 5.411638e-05
 [191,] 8.233074e-05 0.0001451128 2.586040e-05
 [192,] 1.333129e-04 0.0001613747 5.405025e-05
 [193,] 8.483145e-05 0.0001445012 2.658314e-05
 [194,] 1.453180e-04 0.0001637988 5.477864e-05
 [195,] 1.234483e-04 0.0001855399 3.164896e-05
 [196,] 7.963024e-05 0.0001448007 2.532380e-05
 [197,] 1.351125e-04 0.0001618068 5.527414e-05
 [198,] 8.407889e-05 0.0001444487 2.641193e-05
 [199,] 9.288872e-05 0.0001586077 3.238282e-05
 [200,] 1.388276e-04 0.0001592937 5.578804e-05
 [201,] 8.214907e-05 0.0001563739 2.879065e-05
 [202,] 1.730637e-04 0.0001592960 4.245205e-05
 [203,] 8.171445e-05 0.0001639241 2.678884e-05
 [204,] 9.037169e-05 0.0001731873 2.687288e-05
 [205,] 9.582463e-05 0.0001465207 3.051646e-05
 [206,] 8.384439e-05 0.0001455193 2.764945e-05
 [207,] 8.334680e-05 0.0001647203 3.003747e-05
 [208,] 9.548264e-05 0.0001650096 2.835287e-05
 [209,] 1.319349e-04 0.0001571865 4.530205e-05
 [210,] 8.688689e-05 0.0001641054 2.797261e-05
 [211,] 2.913673e-04 0.0001481166 9.334762e-05
 [212,] 8.104431e-05 0.0001919086 3.101938e-05
 [213,] 9.021221e-05 0.0001561343 3.021560e-05
 [214,] 9.901885e-05 0.0001636366 3.468953e-05
 [215,] 1.109345e-04 0.0001598038 3.028075e-05
 [216,] 8.335219e-05 0.0001652382 2.981755e-05
 [217,] 1.069724e-04 0.0001531494 3.545405e-05
 [218,] 9.069797e-05 0.0001898339 2.589780e-05
 [219,] 9.415971e-05 0.0001863431 2.618898e-05
 [220,] 8.263066e-05 0.0001547669 2.720190e-05
 [221,] 9.297416e-05 0.0001827194 2.615839e-05
 [222,] 9.452074e-05 0.0001818492 2.631490e-05
 [223,] 9.452074e-05 0.0001828636 2.627857e-05
 [224,] 1.105771e-04 0.0001716593 2.928292e-05
 [225,] 1.114690e-04 0.0001527852 3.689875e-05
 [226,] 1.113638e-04 0.0001527526 3.683297e-05
 [227,] 1.112679e-04 0.0001527633 3.678400e-05
 [228,] 9.077534e-05 0.0001655489 3.160898e-05
 [229,] 8.509953e-05 0.0002006945 2.737971e-05
 [230,] 1.598714e-04 0.0001536606 5.815154e-05
 [231,] 1.092053e-04 0.0001754711 2.874238e-05
 [232,] 1.687800e-04 0.0001531953 6.162677e-05
 [233,] 1.067771e-04 0.0001714063 2.865284e-05
 [234,] 1.054082e-04 0.0001711689 2.849572e-05
 [235,] 9.069844e-05 0.0001631125 3.174623e-05
 [236,] 1.143248e-04 0.0001527646 3.814891e-05
 [237,] 1.629301e-04 0.0001525438 5.820474e-05
 [238,] 9.251576e-05 0.0001604755 3.264055e-05
 [239,] 1.139953e-04 0.0001526428 3.794201e-05
 [240,] 1.136674e-04 0.0001526176 3.781713e-05
 [241,] 1.137765e-04 0.0001524778 3.779681e-05
 [242,] 1.137765e-04 0.0001525509 3.783902e-05
 [243,] 1.258655e-04 0.0001554581 4.806610e-05
 [244,] 9.801824e-05 0.0001619765 3.408463e-05
 [245,] 1.112588e-04 0.0001529175 3.722603e-05
 [246,] 8.516864e-05 0.0001817257 2.572703e-05
 [247,] 1.267992e-04 0.0001548185 4.823029e-05
 [248,] 1.516101e-04 0.0001519434 5.295712e-05
 [249,] 1.129573e-04 0.0001687880 4.598885e-05
 [250,] 1.552204e-04 0.0001519796 5.456060e-05
 [251,] 1.206865e-04 0.0001545134 4.507864e-05
 [252,] 1.120440e-04 0.0001521906 3.699260e-05
 [253,] 1.121209e-04 0.0001521445 3.699915e-05
 [254,] 1.199048e-04 0.0001565105 4.555415e-05
 [255,] 9.176888e-05 0.0001615898 3.233666e-05
 [256,] 1.541291e-04 0.0001518533 5.400024e-05
 [257,] 1.097226e-04 0.0001427991 3.367846e-05
 [258,] 1.120194e-04 0.0001529409 3.733103e-05
 [259,] 1.085735e-04 0.0001526463 3.055673e-05
 [260,] 8.510563e-05 0.0001813537 2.591841e-05
 [261,] 1.541291e-04 0.0001520252 5.423270e-05
 [262,] 1.543029e-04 0.0001520252 5.430783e-05
 [263,] 1.209910e-04 0.0001580112 4.683867e-05
 [264,] 1.147165e-04 0.0001428323 3.501079e-05
 [265,] 9.547540e-05 0.0001606291 3.409378e-05
 [266,] 1.115531e-04 0.0001529130 3.709049e-05
 [267,] 8.205960e-05 0.0001484546 2.661075e-05
 [268,] 1.209910e-04 0.0001578932 4.678933e-05
 [269,] 1.118690e-04 0.0001529130 3.724771e-05
 [270,] 8.067462e-05 0.0001588985 2.818439e-05
 [271,] 8.200707e-05 0.0001483529 2.662836e-05
 [272,] 1.201829e-04 0.0001573007 4.611257e-05
 [273,] 8.196114e-05 0.0001483529 2.665105e-05
 [274,] 9.462359e-05 0.0001601557 3.355920e-05
 [275,] 9.580304e-05 0.0001600855 3.412290e-05
 [276,] 1.550244e-04 0.0001521538 5.471471e-05
 [277,] 8.390335e-05 0.0002173647 3.679880e-05
 [278,] 1.260688e-04 0.0001519255 4.604587e-05
 [279,] 9.438022e-05 0.0001596506 3.332167e-05
 [280,] 8.183720e-05 0.0001497617 2.684592e-05
 [281,] 8.183720e-05 0.0001498750 2.685160e-05
 [282,] 9.402815e-05 0.0001596655 3.314945e-05
 [283,] 8.185413e-05 0.0001498750 2.681537e-05
 [284,] 1.120440e-04 0.0001523641 3.704419e-05
 [285,] 8.190768e-05 0.0001497630 2.674445e-05
 [286,] 1.118973e-04 0.0001523641 3.698031e-05
 [287,] 1.118973e-04 0.0001523468 3.697231e-05
 [288,] 1.119695e-04 0.0001523732 3.700541e-05
 [289,] 1.119695e-04 0.0001523394 3.698888e-05
 [290,] 1.119695e-04 0.0001523314 3.698488e-05
 [291,] 1.115719e-04 0.0001522929 3.679459e-05
 [292,] 1.210862e-04 0.0001527229 3.906698e-05
 [293,] 9.356477e-05 0.0001589804 3.269022e-05
 [294,] 1.485954e-04 0.0001549477 5.475864e-05
 [295,] 1.480959e-04 0.0001550780 5.459577e-05
 [296,] 1.347921e-04 0.0001672558 5.348045e-05
 [297,] 8.390335e-05 0.0002198264 3.700752e-05
 [298,] 7.809615e-05 0.0001557993 2.637146e-05
 [299,] 1.130719e-04 0.0001523957 3.740229e-05
 [300,] 7.936382e-05 0.0001568434 2.765808e-05
 [301,] 8.343817e-05 0.0002240229 3.689851e-05
 [302,] 8.218328e-05 0.0002248815 3.572451e-05
 [303,] 1.169902e-04 0.0001523120 3.877975e-05
 [304,] 1.472660e-04 0.0001550638 5.409603e-05
 [305,] 8.279832e-05 0.0001750016 3.090285e-05
 [306,] 8.276919e-05 0.0001521758 2.689415e-05
 [307,] 1.525694e-04 0.0001546663 5.615238e-05
 [308,] 8.287414e-05 0.0001483945 2.676431e-05
 [309,] 1.271882e-04 0.0001545500 4.970094e-05
 [310,] 8.424918e-05 0.0001682023 2.980258e-05
 [311,] 1.556394e-04 0.0001562532 5.249932e-05
 [312,] 1.395519e-04 0.0001587545 4.421425e-05
 [313,] 1.224271e-04 0.0001581223 4.159945e-05
 [314,] 8.310206e-05 0.0001751759 3.151365e-05
 [315,] 1.008769e-04 0.0001493285 2.988042e-05
 [316,] 8.719086e-05 0.0001726590 3.382210e-05
 [317,] 1.565298e-04 0.0001524504 5.529406e-05
 [318,] 1.215803e-04 0.0001567994 4.045857e-05
 [319,] 9.999778e-05 0.0001522465 3.292618e-05
 [320,] 1.474085e-04 0.0001569154 4.908500e-05
 [321,] 1.314569e-04 0.0001474010 4.426672e-05
 [322,] 1.420365e-04 0.0001563532 4.580211e-05
 [323,] 9.824920e-05 0.0001522754 3.236479e-05
 [324,] 1.444565e-04 0.0001564552 4.632580e-05
 [325,] 1.593041e-04 0.0001526216 5.577973e-05
 [326,] 1.483988e-04 0.0001565822 4.720881e-05
 [327,] 1.041015e-04 0.0001816910 4.590750e-05
 [328,] 9.871319e-05 0.0001800946 4.212275e-05
 [329,] 9.626443e-05 0.0001504570 2.916094e-05
 [330,] 8.258498e-05 0.0001603127 2.939650e-05
 [331,] 1.015425e-04 0.0001524057 3.326264e-05
 [332,] 8.909063e-05 0.0001532761 2.917581e-05
 [333,] 9.035691e-05 0.0001545947 2.910405e-05
 [334,] 1.524411e-04 0.0001587392 4.511868e-05
 [335,] 1.388426e-04 0.0001567341 4.452865e-05
 [336,] 1.367143e-04 0.0001567092 4.400765e-05
 [337,] 1.476853e-04 0.0001520602 4.499068e-05
 [338,] 1.334572e-04 0.0001619339 3.488219e-05
 [339,] 1.445986e-04 0.0001574389 4.408346e-05
 [340,] 8.444341e-05 0.0001665765 2.645774e-05
 [341,] 1.580416e-04 0.0001565728 4.982717e-05
 [342,] 1.563288e-04 0.0001566163 4.928145e-05
 [343,] 8.378185e-05 0.0001641063 2.734449e-05
 [344,] 1.131953e-04 0.0001547720 3.808058e-05
 [345,] 1.406155e-04 0.0001529964 4.753081e-05
 [346,] 3.921960e-04 0.0001516835 1.167376e-04
 [347,] 9.630797e-05 0.0001595113 3.359536e-05
 [348,] 1.227132e-04 0.0001622785 4.630259e-05
 [349,] 9.806751e-05 0.0001479634 2.999670e-05
 [350,] 1.164710e-04 0.0001590655 4.197296e-05
 [351,] 1.369280e-04 0.0001522055 4.593835e-05
 [352,] 1.397659e-04 0.0001567910 4.582673e-05
 [353,] 1.532729e-04 0.0001535620 4.683416e-05
 [354,] 1.371147e-04 0.0001552606 4.795615e-05
 [355,] 1.217814e-04 0.0001546035 3.714986e-05
 [356,] 1.311348e-04 0.0001551529 4.522352e-05
 [357,] 1.355582e-04 0.0001529639 4.576858e-05
 [358,] 1.271093e-04 0.0001479878 4.031150e-05
 [359,] 1.543274e-04 0.0001529916 4.817502e-05
 [360,] 1.447975e-04 0.0001547864 5.017554e-05
 [361,] 8.534743e-05 0.0001555188 2.996168e-05
 [362,] 1.809120e-04 0.0001504917 6.396767e-05
 [363,] 9.497837e-05 0.0001537180 3.243190e-05
 [364,] 1.801607e-04 0.0001651386 7.993432e-05
 [365,] 1.479662e-04 0.0001772447 7.222266e-05
 [366,] 1.238350e-04 0.0001534096 4.156281e-05
 [367,] 1.262326e-04 0.0001814815 6.047783e-05
 [368,] 1.080571e-04 0.0001646111 3.937343e-05
 [369,] 9.884839e-05 0.0001791765 4.250873e-05
 [370,] 1.281034e-04 0.0001827124 6.210644e-05
 [371,] 1.266252e-04 0.0001929180 6.441819e-05
 [372,] 1.289705e-04 0.0001935099 6.625308e-05
 [373,] 9.119190e-05 0.0002008352 3.333737e-05
 [374,] 3.793184e-04 0.0001536015 1.567681e-04
 [375,] 1.463663e-04 0.0001544019 4.762090e-05
 [376,] 9.047023e-05 0.0001714748 3.226366e-05
 [377,] 1.390958e-04 0.0001583942 5.707273e-05
 [378,] 8.745507e-05 0.0001985498 3.784446e-05
 [379,] 7.840408e-05 0.0001897948 2.874815e-05
 [380,] 1.191457e-04 0.0001551762 3.921778e-05
 [381,] 1.018685e-04 0.0001730581 2.940365e-05
 [382,] 7.873126e-05 0.0001892972 2.921083e-05
 [383,] 1.553947e-04 0.0001523230 5.120169e-05
 [384,] 1.071372e-04 0.0001723879 3.043740e-05
 [385,] 9.406725e-05 0.0001737490 2.813212e-05
 [386,] 9.759933e-05 0.0001733514 2.868177e-05
 [387,] 1.198282e-04 0.0001551193 3.935753e-05
 [388,] 9.960970e-05 0.0001722912 2.906736e-05
 [389,] 1.290456e-04 0.0001548460 5.074589e-05
 [390,] 9.759933e-05 0.0001722903 2.874026e-05
 [391,] 1.078347e-04 0.0001553077 3.575190e-05
 [392,] 1.013223e-04 0.0001533791 3.746819e-05
 [393,] 1.537235e-04 0.0001570774 5.269760e-05
 [394,] 7.963949e-05 0.0001998774 2.659353e-05
 [395,] 7.976633e-05 0.0001973975 2.646766e-05
 [396,] 1.199098e-04 0.0001555187 3.978344e-05
 [397,] 1.349417e-04 0.0001601543 3.605998e-05
 [398,] 9.774038e-05 0.0001678810 3.103041e-05
 [399,] 9.774038e-05 0.0001678617 3.103075e-05
 [400,] 1.750965e-04 0.0001583435 7.496055e-05
 [401,] 1.185367e-04 0.0001553576 3.920389e-05
 [402,] 1.565406e-04 0.0001526582 5.238539e-05
 [403,] 1.650264e-04 0.0001578349 6.965395e-05
 [404,] 1.837164e-04 0.0001575897 7.852314e-05
 [405,] 1.620471e-04 0.0001559896 6.666876e-05
 [406,] 1.629099e-04 0.0001547067 5.316134e-05
 [407,] 1.555099e-04 0.0001526888 5.217025e-05
 [408,] 2.234850e-04 0.0001470030 7.936469e-05
 [409,] 2.085363e-04 0.0001492717 7.863504e-05
 [410,] 2.476730e-04 0.0001510333 9.794932e-05
 [411,] 2.534233e-04 0.0001509471 1.001780e-04
 [412,] 1.325280e-04 0.0001563292 4.444131e-05
 [413,] 1.383942e-04 0.0001833096 3.477142e-05
 [414,] 2.271180e-04 0.0001452789 7.960080e-05
 [415,] 3.598822e-04 0.0001811026 7.041987e-05
 [416,] 1.186043e-04 0.0001536423 3.900386e-05
 [417,] 1.524808e-04 0.0001562849 5.069396e-05
 [418,] 1.016963e-04 0.0001896907 3.029479e-05
 [419,] 2.491419e-04 0.0001478273 9.055985e-05
 [420,] 1.612848e-04 0.0001554742 5.817560e-05
 [421,] 9.443413e-05 0.0001524002 3.473172e-05
 [422,] 1.527414e-04 0.0001521205 4.914533e-05
 [423,] 1.398792e-04 0.0002044629 3.386199e-05
 [424,] 1.360317e-04 0.0002265265 2.940530e-05
 [425,] 1.237473e-04 0.0001531222 4.038123e-05
 [426,] 1.299521e-04 0.0002019557 3.274745e-05
 [427,] 1.405231e-04 0.0002301606 2.977687e-05
 [428,] 1.183065e-03 0.0001928923 1.545052e-04
 [429,] 2.070665e-04 0.0001875894 4.255969e-05
 [430,] 1.536245e-04 0.0001523386 4.854746e-05
 [431,] 8.890209e-04 0.0001966520 1.200356e-04
 [432,] 1.505292e-04 0.0002348907 3.051335e-05
 [433,] 1.459682e-04 0.0002535107 2.910522e-05
 [434,] 1.096577e-04 0.0002357388 2.640784e-05
 [435,] 1.087990e-04 0.0002357388 2.634480e-05
 [436,] 1.081632e-04 0.0002318938 2.635629e-05
 [437,] 1.103775e-04 0.0002450903 2.630927e-05
 [438,] 1.460604e-04 0.0002629527 2.891230e-05
 [439,] 1.196123e-04 0.0001533287 3.895682e-05
 [440,] 1.201261e-04 0.0001534390 3.907073e-05
 [441,] 1.452799e-04 0.0002434166 2.972119e-05
 [442,] 1.546732e-04 0.0002558472 3.028581e-05
 [443,] 1.115496e-04 0.0001528489 3.661531e-05
 [444,] 1.054652e-04 0.0001487424 3.426368e-05
 [445,] 7.670900e-05 0.0001555384 2.578620e-05
 [446,] 1.607879e-04 0.0002558492 3.077031e-05
 [447,] 1.423831e-04 0.0001521838 4.592981e-05
 [448,] 1.210094e-04 0.0002534542 2.694129e-05
 [449,] 1.122492e-04 0.0001528343 3.680183e-05
 [450,] 1.425246e-04 0.0001518836 4.605698e-05
 [451,] 1.199289e-04 0.0002528342 2.686958e-05
 [452,] 1.138769e-04 0.0001497485 3.771147e-05
 [453,] 1.508532e-04 0.0002502964 3.020108e-05
 [454,] 1.550881e-04 0.0002496606 3.055588e-05
 [455,] 1.262552e-04 0.0002763237 2.702944e-05
 [456,] 1.522407e-04 0.0002436931 3.053788e-05
 [457,] 1.254315e-04 0.0002403288 2.761211e-05
 [458,] 1.429424e-04 0.0001518378 4.616771e-05
 [459,] 1.424396e-04 0.0002429601 2.915779e-05
 [460,] 1.870859e-04 0.0002332867 3.405468e-05
 [461,] 1.423594e-04 0.0001518345 4.602462e-05
 [462,] 2.310541e-04 0.0002315853 3.846714e-05
 [463,] 1.426615e-04 0.0001516843 4.596685e-05
 [464,] 1.168294e-04 0.0001525373 3.870895e-05
 [465,] 1.669490e-04 0.0001594364 4.377125e-05
 [466,] 1.665550e-04 0.0001564359 6.939148e-05
 [467,] 9.476971e-05 0.0002030456 2.541594e-05
 [468,] 8.607879e-05 0.0001623288 3.180616e-05
 [469,] 1.561211e-04 0.0001642670 4.270207e-05
 [470,] 2.092069e-04 0.0002467616 3.519542e-05
 [471,] 1.422672e-04 0.0001520693 4.618492e-05
 [472,] 1.060829e-04 0.0001546127 3.247907e-05
 [473,] 1.793419e-04 0.0001557128 7.468676e-05
 [474,] 1.419589e-04 0.0001519575 4.591208e-05
 [475,] 1.077134e-04 0.0001547980 3.279522e-05
 [476,] 1.072114e-04 0.0001548708 3.266065e-05
 [477,] 1.065585e-04 0.0001547980 3.252814e-05
 [478,] 1.418868e-04 0.0001519883 4.590676e-05
 [479,] 1.420222e-04 0.0001520293 4.592699e-05
 [480,] 1.488841e-04 0.0001542207 4.304637e-05
 [481,] 9.567975e-05 0.0001520600 3.059534e-05
 [482,] 1.077134e-04 0.0001547295 3.281299e-05
 [483,] 1.082754e-04 0.0001547295 3.294389e-05
 [484,] 1.077134e-04 0.0001546828 3.284093e-05
 [485,] 2.015509e-04 0.0002276069 3.575782e-05
 [486,] 1.072114e-04 0.0001544079 3.281305e-05
 [487,] 1.062326e-04 0.0001539342 3.273045e-05
 [488,] 8.811518e-05 0.0001682584 2.556816e-05
 [489,] 1.416164e-04 0.0001521744 4.588078e-05
 [490,] 1.418094e-04 0.0001520314 4.592588e-05
 [491,] 9.541151e-05 0.0001703053 2.648581e-05
 [492,] 1.056872e-04 0.0001531140 3.287955e-05
 [493,] 1.052870e-04 0.0001530887 3.278770e-05
 [494,] 1.053066e-04 0.0001532663 3.275584e-05
 [495,] 1.414307e-04 0.0001521691 4.590282e-05
 [496,] 1.272933e-04 0.0001760680 5.937792e-05
 [497,] 1.201357e-04 0.0001573685 3.884804e-05
 [498,] 6.999934e-04 0.0001430993 2.108518e-04
 [499,] 6.631625e-04 0.0001429372 1.984799e-04
 [500,] 7.731590e-05 0.0001444274 2.497069e-05
 [501,] 6.025351e-04 0.0001444637 1.973681e-04
 [502,] 6.025351e-04 0.0001444637 1.973681e-04
 [503,] 1.418377e-04 0.0001610637 6.097413e-05
 [504,] 5.816122e-04 0.0001444062 1.897774e-04
 [505,] 6.255197e-04 0.0001454186 2.173258e-04
 [506,] 6.050685e-04 0.0001431432 1.851984e-04
 [507,] 5.919586e-04 0.0001445870 1.958009e-04
 [508,] 4.730378e-04 0.0001551527 2.010265e-04
 [509,] 6.050685e-04 0.0001431842 1.865769e-04
 [510,] 4.730378e-04 0.0001560586 2.056147e-04
 [511,] 3.897378e-04 0.0001548522 1.709925e-04
 [512,] 4.136758e-04 0.0001550393 1.831501e-04
 [513,] 4.705569e-04 0.0001539695 1.998161e-04
 [514,] 3.959773e-04 0.0001552720 1.755838e-04
 [515,] 4.017643e-04 0.0001552720 1.783285e-04
 [516,] 4.017643e-04 0.0001557347 1.799031e-04
 [517,] 5.370503e-04 0.0001453789 1.853364e-04
 [518,] 3.897378e-04 0.0001570543 1.785701e-04
 [519,] 3.841778e-04 0.0001575535 1.773424e-04
 [520,] 3.841778e-04 0.0001582060 1.793063e-04
 [521,] 3.897378e-04 0.0001582060 1.821252e-04
 [522,] 3.841778e-04 0.0001579479 1.785330e-04
 [523,] 3.787224e-04 0.0001580766 1.761625e-04
 [524,] 3.787224e-04 0.0001580766 1.761625e-04
 [525,] 7.707847e-05 0.0001494790 2.473396e-05
 [526,] 3.904229e-04 0.0001590236 1.847409e-04
 [527,] 3.787224e-04 0.0001591581 1.793049e-04
 [528,] 3.669226e-04 0.0001590236 1.728437e-04
 [529,] 3.733693e-04 0.0001590236 1.761612e-04
 [530,] 3.733693e-04 0.0001590236 1.761612e-04
 [531,] 3.733693e-04 0.0001592932 1.769208e-04
 [532,] 3.733693e-04 0.0001594290 1.773022e-04
 [533,] 3.574023e-04 0.0001592932 1.686643e-04
 [534,] 2.406434e-04 0.0001606786 1.109162e-04
 [535,] 4.621446e-04 0.0001578542 2.147947e-04
 [536,] 7.812157e-05 0.0001471792 2.499663e-05
 [537,] 3.608116e-04 0.0001595793 1.711905e-04
 [538,] 5.462668e-04 0.0001456586 1.911578e-04
 [539,] 3.726179e-04 0.0001597166 1.777140e-04
 [540,] 3.681164e-04 0.0001592932 1.742026e-04
 [541,] 3.681164e-04 0.0001594290 1.745765e-04
 [542,] 3.624515e-04 0.0001602858 1.739259e-04
 [543,] 3.681164e-04 0.0001592932 1.742026e-04
 [544,] 3.624515e-04 0.0001582067 1.683106e-04
 [545,] 4.456084e-04 0.0001593472 2.084543e-04
 [546,] 3.624515e-04 0.0001592932 1.712734e-04
 [547,] 5.271369e-04 0.0001455133 1.831941e-04
 [548,] 4.590588e-04 0.0001594490 2.156735e-04
 [549,] 3.624515e-04 0.0001592932 1.712734e-04
 [550,] 3.317952e-04 0.0001616103 1.608651e-04
 [551,] 7.876945e-05 0.0001513284 2.498568e-05
 [552,] 7.895822e-05 0.0001506415 2.501286e-05
 [553,] 4.358388e-04 0.0001592973 2.032027e-04
 [554,] 3.469993e-04 0.0001602323 1.656677e-04
 [555,] 3.553270e-04 0.0001594074 1.678874e-04
 [556,] 4.293436e-04 0.0001596702 2.012870e-04
 [557,] 3.576566e-04 0.0001582024 1.658453e-04
 [558,] 5.356703e-04 0.0001455642 1.866112e-04
 [559,] 3.623075e-04 0.0001584568 1.689011e-04
 [560,] 3.638773e-04 0.0001617580 1.606270e-04
 [561,] 5.551541e-04 0.0001454257 1.919990e-04
 [562,] 5.551541e-04 0.0001457048 1.946834e-04
 [563,] 8.183081e-05 0.0001521758 2.588234e-05
 [564,] 6.156088e-04 0.0001459423 2.171864e-04
 [565,] 4.203830e-04 0.0001589941 1.941433e-04
 [566,] 6.743442e-04 0.0001440294 2.184327e-04
 [567,] 1.377350e-04 0.0001543722 5.318278e-05
 [568,] 7.507684e-04 0.0001443674 2.469660e-04
 [569,] 3.207979e-04 0.0001455867 1.049973e-04
 [570,] 5.390248e-04 0.0001462579 1.929254e-04
 [571,] 5.453564e-04 0.0001450079 1.830551e-04
 [572,] 5.642710e-04 0.0001463630 2.028704e-04
 [573,] 9.663645e-05 0.0001456274 3.042645e-05
 [574,] 7.830217e-05 0.0001477771 2.518587e-05
 [575,] 4.730806e-04 0.0001590138 2.203229e-04
 [576,] 4.567169e-04 0.0001586413 2.142796e-04
 [577,] 7.844696e-05 0.0001477218 2.608140e-05
 [578,] 7.873706e-05 0.0001470837 2.619599e-05
 [579,] 3.066176e-04 0.0001477967 1.142612e-04
 [580,] 4.579202e-04 0.0001600990 2.170078e-04
 [581,] 3.747741e-04 0.0001598293 1.782385e-04
 [582,] 3.648850e-04 0.0001618172 1.785315e-04
 [583,] 3.598218e-04 0.0001622259 1.768666e-04
 [584,] 9.296169e-05 0.0001457833 2.971693e-05
 [585,] 3.561146e-04 0.0001600075 1.669377e-04
 [586,] 7.816381e-05 0.0001517601 2.553458e-05
 [587,] 7.873689e-05 0.0001506664 2.575684e-05
 [588,] 7.871880e-05 0.0001479138 2.568457e-05
 [589,] 7.949509e-05 0.0001479146 2.563893e-05
 [590,] 3.861743e-04 0.0001483403 1.442689e-04
 [591,] 3.294845e-04 0.0001538551 1.355626e-04
 [592,] 3.791251e-04 0.0001572613 1.650926e-04
 [593,] 3.691648e-04 0.0001603347 1.759055e-04
 [594,] 4.090119e-04 0.0001525579 1.597928e-04
 [595,] 8.294673e-05 0.0001475212 2.798170e-05
 [596,] 2.492870e-04 0.0001501031 9.578922e-05
 [597,] 2.296020e-04 0.0001502341 8.827180e-05
 [598,] 2.350541e-04 0.0001507748 9.140856e-05
 [599,] 8.491447e-05 0.0001483779 2.880158e-05
 [600,] 4.000745e-04 0.0001528570 1.671814e-04
 [601,] 3.536320e-04 0.0001567493 1.584723e-04
 [602,] 1.182966e-04 0.0001476459 3.861878e-05
 [603,] 1.784071e-04 0.0001550461 5.523858e-05
 [604,] 1.366814e-04 0.0001553369 4.615598e-05
 [605,] 4.973928e-04 0.0001546675 1.802092e-04
 [606,] 1.579495e-04 0.0001562624 5.374071e-05
 [607,] 3.724367e-04 0.0001527988 1.396519e-04
 [608,] 5.805887e-04 0.0001531035 2.205682e-04
 [609,] 1.116526e-04 0.0001535100 3.783473e-05
 [610,] 2.879725e-04 0.0001718674 1.485186e-04
 [611,] 2.268503e-04 0.0001551279 7.712563e-05
 [612,] 2.880465e-04 0.0001724766 1.493085e-04
 [613,] 2.018681e-04 0.0001551482 6.740264e-05
 [614,] 2.508125e-04 0.0001695652 1.236322e-04
 [615,] 1.120132e-04 0.0001530683 3.782496e-05
 [616,] 1.211034e-04 0.0001533898 4.024431e-05
 [617,] 1.343618e-04 0.0001565205 4.559942e-05
 [618,] 1.780064e-04 0.0001553114 6.058326e-05
 [619,] 2.345083e-04 0.0001694346 1.143331e-04
 [620,] 1.179633e-04 0.0001530105 3.871525e-05
 [621,] 1.139756e-04 0.0001527149 3.753183e-05
 [622,] 1.179859e-04 0.0001529593 3.870936e-05
 [623,] 1.511102e-04 0.0001487394 4.604838e-05
 [624,] 1.102944e-04 0.0001651728 3.003433e-05
 [625,] 1.021218e-04 0.0001645848 2.868400e-05
 [626,] 1.440165e-04 0.0001539117 4.653889e-05
 [627,] 8.812038e-05 0.0001689598 3.265024e-05
 [628,] 1.357029e-04 0.0001559898 4.518268e-05
 [629,] 1.094667e-04 0.0001684164 4.582225e-05
 [630,] 1.106148e-04 0.0001682025 4.645187e-05
 [631,] 1.983138e-04 0.0001460584 6.344485e-05
 [632,] 1.254155e-04 0.0001751106 3.243788e-05
 [633,] 1.303981e-04 0.0001741803 3.338454e-05
 [634,] 1.135993e-04 0.0001665729 4.772035e-05
 [635,] 1.347302e-04 0.0001560341 4.476875e-05
 [636,] 1.493134e-04 0.0001540283 4.780154e-05
 [637,] 1.337718e-04 0.0001743001 3.394445e-05
 [638,] 2.072758e-04 0.0001460414 6.571260e-05
 [639,] 1.067653e-04 0.0001655837 4.343622e-05
 [640,] 1.460323e-04 0.0001551009 4.622530e-05
 [641,] 2.072758e-04 0.0001460432 6.512392e-05
 [642,] 1.067653e-04 0.0001647326 4.323187e-05
 [643,] 1.306973e-04 0.0001733986 3.353274e-05
 [644,] 2.260680e-04 0.0001460544 7.194127e-05
 [645,] 1.410533e-04 0.0001480437 4.580718e-05
 [646,] 1.979532e-04 0.0001552626 6.526862e-05
 [647,] 9.426748e-05 0.0001475180 2.886009e-05
 [648,] 1.077970e-04 0.0001633192 4.352400e-05
 [649,] 1.093948e-04 0.0001661162 4.515439e-05
 [650,] 1.112039e-04 0.0001657094 4.608940e-05
 [651,] 1.106148e-04 0.0001657094 4.574742e-05
 [652,] 1.106148e-04 0.0001659122 4.580792e-05
 [653,] 1.115123e-04 0.0001636077 4.567257e-05
 [654,] 1.121327e-04 0.0001630402 4.583712e-05
 [655,] 1.044842e-04 0.0001630413 4.154033e-05
 [656,] 1.189475e-04 0.0001559140 4.057210e-05
 [657,] 1.024532e-04 0.0001549626 3.339102e-05
 [658,] 1.062407e-04 0.0001624116 4.239049e-05
 [659,] 1.062407e-04 0.0001622261 4.233876e-05
 [660,] 1.051187e-04 0.0001620417 4.165908e-05
 [661,] 1.062407e-04 0.0001620417 4.228719e-05
 [662,] 1.062407e-04 0.0001616760 4.218447e-05
 [663,] 1.788067e-04 0.0001556036 6.068696e-05
 [664,] 1.051767e-04 0.0001509640 3.598864e-05
 [665,] 9.593876e-05 0.0001679323 3.777022e-05
 [666,] 1.126844e-04 0.0001592860 4.490462e-05
 [667,] 1.133250e-04 0.0001589700 4.512740e-05
 [668,] 1.041805e-04 0.0001626776 4.132275e-05
 [669,] 1.066686e-04 0.0001628493 4.278092e-05
 [670,] 1.044309e-04 0.0001473103 3.175287e-05
 [671,] 1.056776e-04 0.0001625806 4.212013e-05
 [672,] 1.289528e-04 0.0001560336 4.284802e-05
 [673,] 1.303005e-04 0.0001560345 4.329137e-05
 [674,] 9.960640e-05 0.0001641668 3.885680e-05
 [675,] 9.326292e-05 0.0001684152 3.541788e-05
 [676,] 1.613956e-04 0.0001557899 5.472204e-05
 [677,] 9.407463e-05 0.0001692692 3.594835e-05
 [678,] 1.287011e-04 0.0001560704 4.282289e-05
 [679,] 1.175655e-04 0.0001480469 3.774809e-05
 [680,] 1.583088e-04 0.0001557256 5.348168e-05
 [681,] 1.305787e-04 0.0001561215 4.356320e-05
 [682,] 1.319229e-04 0.0001561180 4.405351e-05
 [683,] 9.454891e-05 0.0001479735 3.220243e-05
 [684,] 1.175655e-04 0.0001486068 3.764133e-05
 [685,] 1.182403e-04 0.0001485310 3.782784e-05
 [686,] 1.409930e-04 0.0001546495 4.471549e-05
 [687,] 1.604819e-04 0.0001479255 5.519564e-05
 [688,] 1.125960e-04 0.0001679590 3.147616e-05
 [689,] 1.292138e-04 0.0001583328 4.314087e-05
 [690,] 8.635302e-05 0.0001624711 3.200593e-05
 [691,] 8.289445e-05 0.0001569931 2.959539e-05
 [692,] 8.356810e-05 0.0001567319 2.990119e-05
 [693,] 8.257189e-05 0.0001571659 2.947584e-05
 [694,] 8.163119e-05 0.0001571677 2.899675e-05
 [695,] 1.011054e-04 0.0001458470 3.388999e-05
 [696,] 8.134071e-05 0.0001558683 2.866170e-05
 [697,] 1.111633e-04 0.0001451013 3.662926e-05
 [698,] 1.312442e-04 0.0001613402 4.065880e-05
 [699,] 9.792156e-05 0.0001452247 3.256424e-05
 [700,] 9.995631e-05 0.0001452478 3.327773e-05
 [701,] 1.086420e-04 0.0001452248 3.616025e-05
 [702,] 9.727097e-05 0.0001451384 3.224881e-05
 [703,] 8.092970e-05 0.0001558126 2.846600e-05
 [704,] 1.480786e-04 0.0001547159 5.009282e-05
 [705,] 8.557172e-05 0.0001572613 3.102738e-05
 [706,] 9.135928e-05 0.0001452482 3.035513e-05
 [707,] 1.323819e-04 0.0001585301 4.123947e-05
 [708,] 9.471249e-05 0.0001456976 3.176814e-05
 [709,] 9.354451e-05 0.0001457946 3.142409e-05
 [710,] 1.184167e-04 0.0001531747 3.927443e-05
 [711,] 1.347548e-04 0.0001607421 4.148405e-05
 [712,] 9.086259e-05 0.0001609187 3.433997e-05
 [713,] 1.036593e-04 0.0001502669 3.698544e-05
 [714,] 9.441881e-05 0.0001591129 3.565366e-05
 [715,] 8.462348e-05 0.0001588194 3.082682e-05
 [716,] 1.316366e-04 0.0001557731 4.396150e-05
 [717,] 1.014218e-04 0.0001526349 3.712345e-05
 [718,] 8.091905e-05 0.0001611844 2.927251e-05
 [719,] 2.366787e-04 0.0001580835 5.607156e-05
 [720,] 8.063317e-05 0.0001595139 2.889805e-05
 [721,] 1.410584e-04 0.0001561373 4.965197e-05
 [722,] 1.413287e-04 0.0001588318 4.381485e-05
 [723,] 2.112255e-04 0.0001561023 7.584379e-05
 [724,] 9.304183e-05 0.0001458637 3.008221e-05
 [725,] 9.595081e-05 0.0001506821 3.175641e-05
 [726,] 8.702089e-05 0.0001539148 3.002608e-05
 [727,] 1.497224e-04 0.0001541196 4.624249e-05
 [728,] 1.399224e-04 0.0001544501 4.382173e-05
 [729,] 8.706798e-05 0.0001516327 3.104603e-05
 [730,] 1.388694e-04 0.0001581742 4.427671e-05
 [731,] 8.389034e-05 0.0001484893 2.908902e-05
 [732,] 1.647961e-04 0.0001506485 4.816539e-05
 [733,] 1.029519e-04 0.0001504414 3.418953e-05
 [734,] 8.315857e-05 0.0001483658 2.874336e-05
 [735,] 8.587334e-05 0.0001458837 2.860450e-05
 [736,] 8.314550e-05 0.0001544837 2.764121e-05
 [737,] 8.153021e-05 0.0001456584 2.698725e-05
 [738,] 8.469473e-05 0.0001547144 3.008256e-05
 [739,] 1.408666e-04 0.0001582109 4.401631e-05
 [740,] 1.426253e-04 0.0001582109 4.379265e-05
 [741,] 1.260828e-04 0.0001556589 4.204830e-05
 [742,] 1.093900e-04 0.0001540334 3.162009e-05
 [743,] 1.418141e-04 0.0001538517 4.358383e-05
 [744,] 8.516197e-05 0.0001540816 2.804119e-05
 [745,] 1.196783e-04 0.0001562543 4.001346e-05
 [746,] 7.943572e-05 0.0001511359 2.717395e-05
 [747,] 8.854248e-05 0.0001563725 3.296690e-05
 [748,] 1.397633e-04 0.0001561330 4.402696e-05
 [749,] 1.410623e-04 0.0001560459 4.384595e-05
 [750,] 1.410623e-04 0.0001559675 4.384048e-05
 [751,] 1.393787e-04 0.0001557941 4.402387e-05
 [752,] 9.575131e-05 0.0001591623 3.730052e-05
 [753,] 9.760711e-05 0.0001582003 3.802848e-05
 [754,] 8.075377e-05 0.0001560196 2.667550e-05
 [755,] 1.870875e-04 0.0001487332 5.983797e-05
 [756,] 1.913951e-04 0.0001487332 6.122484e-05
 [757,] 1.390759e-04 0.0001541977 4.399640e-05
 [758,] 1.407667e-04 0.0001506028 4.353504e-05
 [759,] 1.405145e-04 0.0001504341 4.353485e-05
 [760,] 1.340477e-04 0.0001564100 4.397213e-05
 [761,] 1.401828e-04 0.0001503788 4.353723e-05
 [762,] 1.388442e-04 0.0001536120 4.399632e-05
 [763,] 1.401483e-04 0.0001533945 4.377734e-05
 [764,] 1.401483e-04 0.0001531877 4.376343e-05
 [765,] 1.401483e-04 0.0001530301 4.376673e-05
 [766,] 9.021605e-05 0.0001477039 3.076294e-05
 [767,] 1.398041e-04 0.0001528939 4.379903e-05
 [768,] 1.401012e-04 0.0001528264 4.375912e-05
 [769,] 8.418151e-05 0.0001543378 2.774428e-05
 [770,] 1.390392e-04 0.0001499572 4.357852e-05
 [771,] 1.398442e-04 0.0001525022 4.376681e-05
 [772,] 1.398442e-04 0.0001525022 4.376681e-05
 [773,] 1.393780e-04 0.0001523152 4.381672e-05
 [774,] 1.398041e-04 0.0001523152 4.375917e-05
 [775,] 1.151072e-04 0.0001527400 4.238073e-05
 [776,] 1.397644e-04 0.0001521255 4.375144e-05
 [777,] 1.396823e-04 0.0001521883 4.376490e-05
 [778,] 1.398442e-04 0.0001521249 4.375683e-05
 [779,] 1.064935e-04 0.0001489218 3.465810e-05
 [780,] 1.400284e-04 0.0001524263 4.381380e-05
 [781,] 1.060427e-04 0.0001490432 3.468426e-05
 [782,] 1.393477e-04 0.0001524837 4.392250e-05
 [783,] 1.604562e-04 0.0001461974 5.627293e-05
 [784,] 1.405665e-04 0.0001526635 4.385045e-05
 [785,] 1.406110e-04 0.0001527257 4.385014e-05
 [786,] 1.006122e-04 0.0001528359 3.745986e-05
 [787,] 1.391050e-04 0.0001525284 4.407227e-05
 [788,] 1.400940e-04 0.0001532416 4.401368e-05
 [789,] 8.429503e-05 0.0001546861 2.798938e-05
 [790,] 1.613984e-04 0.0001493229 5.059843e-05
 [791,] 1.369833e-04 0.0001568502 4.534487e-05
 [792,] 1.495160e-04 0.0001494329 4.945270e-05
 [793,] 1.249564e-04 0.0001508627 4.685983e-05
 [794,] 8.708356e-05 0.0001573946 2.884103e-05
 [795,] 8.671590e-05 0.0001578438 2.902946e-05
 [796,] 8.955231e-05 0.0001487322 2.908283e-05
 [797,] 1.509034e-04 0.0001555138 4.921042e-05
 [798,] 1.465076e-04 0.0001572005 4.943629e-05
 [799,] 1.124387e-04 0.0001505619 3.709665e-05
 [800,] 2.918612e-04 0.0001477071 7.523359e-05
 [801,] 2.864914e-04 0.0001493999 9.875388e-05
 [802,] 2.054167e-04 0.0001547973 5.620889e-05
 [803,] 1.921354e-04 0.0001538779 5.631586e-05
 [804,] 2.046139e-04 0.0001540918 5.911425e-05
 [805,] 1.452498e-04 0.0001501332 5.456245e-05
 [806,] 1.256270e-04 0.0001488139 4.146014e-05
 [807,] 4.839287e-04 0.0001614549 1.043178e-04
 [808,] 1.318593e-04 0.0001452589 3.864182e-05
 [809,] 6.624299e-04 0.0001479803 1.981863e-04
 [810,] 8.341233e-05 0.0001427637 2.702840e-05
 [811,] 2.116278e-04 0.0001533635 5.999522e-05
 [812,] 1.287232e-04 0.0001489105 3.589210e-05
 [813,] 8.435681e-05 0.0001430945 2.769613e-05
 [814,] 1.310916e-04 0.0001470738 3.735053e-05
 [815,] 8.570561e-05 0.0001448807 2.808132e-05
 [816,] 9.770161e-05 0.0001436631 3.038039e-05
 [817,] 9.693911e-05 0.0001477314 3.345370e-05
 [818,] 1.025791e-04 0.0001476354 3.351642e-05
 [819,] 4.150640e-04 0.0001531525 1.146890e-04
 [820,] 1.443622e-04 0.0001502478 4.652844e-05
 [821,] 1.456000e-04 0.0001510913 4.401187e-05
 [822,] 1.060462e-04 0.0001518049 3.668567e-05
 [823,] 3.495674e-04 0.0001532164 9.589548e-05
 [824,] 1.023736e-04 0.0001429718 3.216975e-05
 [825,] 5.656767e-03 0.0001474985 1.883281e-03
 [826,] 9.388785e-05 0.0001447093 3.090159e-05
 [827,] 1.345925e-04 0.0001513353 4.152738e-05
 [828,] 1.377664e-04 0.0001514195 4.213910e-05
 [829,] 7.461349e-03 0.0001477969 2.483943e-03
 [830,] 1.501427e-04 0.0001515925 4.475612e-05
 [831,] 1.463620e-04 0.0001508066 4.435093e-05
 [832,] 8.815038e-05 0.0001446734 2.892194e-05
 [833,] 1.053557e-04 0.0001536467 3.705625e-05
 [834,] 9.737751e-03 0.0001476424 3.241879e-03
 [835,] 2.159897e-02 0.0001508386 7.202254e-03
 [836,] 9.108028e-05 0.0001430536 2.888183e-05
 [837,] 1.447720e-04 0.0001508438 4.389679e-05
 [838,] 2.762068e-02 0.0001505676 9.208962e-03
 [839,] 1.401507e-04 0.0001530898 4.140234e-05
 [840,] 1.428384e-04 0.0001500075 4.412729e-05
 [841,] 8.938086e-03 0.0001513361 2.980993e-03
 [842,] 1.015339e-04 0.0001460500 3.468261e-05
 [843,] 9.861552e-05 0.0001461959 3.368742e-05
 [844,] 3.137555e-03 0.0001458797 1.044841e-03
 [845,] 9.989919e-05 0.0001460616 3.414681e-05
 [846,] 7.627173e-03 0.0001512685 2.543762e-03
 [847,] 1.398472e-04 0.0001576457 4.533976e-05
 [848,] 1.552014e-04 0.0001504609 4.503528e-05
 [849,] 1.196914e-04 0.0001433989 4.040350e-05
 [850,] 3.957563e-04 0.0001503400 1.154918e-04
 [851,] 1.240027e-04 0.0001429142 4.139571e-05
 [852,] 1.410639e-04 0.0001515528 4.476933e-05
 [853,] 9.716524e-03 0.0001513199 3.240648e-03
 [854,] 8.099232e-03 0.0001456137 2.697191e-03
 [855,] 1.119424e-04 0.0001465865 3.948700e-05
 [856,] 1.419163e-04 0.0001497266 4.262075e-05
 [857,] 4.445254e-04 0.0001502784 1.364691e-04
 [858,] 9.989545e-05 0.0001454997 3.395841e-05
 [859,] 1.548204e-04 0.0001538912 4.942476e-05
 [860,] 1.084486e-04 0.0001506726 4.004951e-05
 [861,] 9.925532e-05 0.0001452351 3.355591e-05
 [862,] 9.989545e-05 0.0001453643 3.387173e-05
 [863,] 9.812663e-05 0.0001453643 3.323140e-05
 [864,] 1.017131e-04 0.0001456859 3.473968e-05
 [865,] 1.437617e-04 0.0001578115 4.590202e-05
 [866,] 5.761690e-03 0.0001454383 1.918826e-03
 [867,] 1.535798e-04 0.0001469515 4.810048e-05
 [868,] 1.010953e-04 0.0001455940 3.445548e-05
 [869,] 1.042134e-04 0.0001459928 3.585525e-05
 [870,] 4.980762e-04 0.0001510313 1.557341e-04
 [871,] 1.028309e-04 0.0001459924 3.534224e-05
 [872,] 1.464407e-04 0.0001502774 4.309401e-05
 [873,] 1.160184e-04 0.0001565671 3.869407e-05
 [874,] 6.230223e-03 0.0001449636 2.075013e-03
 [875,] 1.028309e-04 0.0001469986 3.590465e-05
 [876,] 2.099631e-04 0.0001528795 7.357968e-05
 [877,] 1.033744e-04 0.0001567011 3.722457e-05
 [878,] 1.387020e-04 0.0001509084 4.123672e-05
 [879,] 9.925532e-05 0.0001449232 3.333559e-05
 [880,] 1.956147e-02 0.0001515748 6.524702e-03
 [881,] 1.391772e-04 0.0001506993 4.135676e-05
 [882,] 9.746353e-05 0.0001451104 3.285310e-05
 [883,] 9.802806e-05 0.0001460194 3.364748e-05
 [884,] 9.866859e-05 0.0001451104 3.328291e-05
 [885,] 1.430998e-04 0.0001522867 5.055757e-05
 [886,] 9.685563e-05 0.0001450319 3.258411e-05
 [887,] 9.746353e-05 0.0001464218 3.363161e-05
 [888,] 1.401955e-04 0.0001512574 4.491627e-05
 [889,] 7.375530e-03 0.0001449634 2.456459e-03
 [890,] 4.676335e-04 0.0001505480 1.441920e-04
 [891,] 4.539503e-04 0.0001505447 1.402541e-04
 [892,] 1.524371e-04 0.0001556088 5.498022e-05
 [893,] 1.452757e-04 0.0001498029 4.284526e-05
 [894,] 4.479018e-04 0.0001504807 1.393996e-04
 [895,] 9.746353e-05 0.0001449673 3.283077e-05
 [896,] 9.802806e-05 0.0001449673 3.303187e-05
 [897,] 1.388021e-04 0.0001503656 4.127954e-05
 [898,] 1.157446e-02 0.0001449634 3.854945e-03
 [899,] 4.788754e-04 0.0001505139 1.502630e-04
 [900,] 9.802806e-05 0.0001450076 3.305910e-05
 [901,] 9.666056e-03 0.0001445547 3.219555e-03
 [902,] 2.942351e-04 0.0001434497 9.802187e-05
 [903,] 1.402520e-04 0.0001511829 4.460534e-05
 [904,] 1.017774e-04 0.0001537011 3.568912e-05
 [905,] 4.607263e-04 0.0001504264 1.439729e-04
 [906,] 4.718175e-04 0.0001505239 1.468512e-04
 [907,] 3.114320e-02 0.0001515069 1.038796e-02
 [908,] 9.746353e-05 0.0001449673 3.283077e-05
 [909,] 1.392950e-04 0.0001501498 4.141201e-05
 [910,] 9.802806e-05 0.0001449673 3.303187e-05
 [911,] 2.845321e-02 0.0001516631 9.491073e-03
 [912,] 9.559452e-05 0.0001484708 2.812849e-05
 [913,] 1.403585e-04 0.0001514011 4.441508e-05
 [914,] 1.397426e-04 0.0001498950 4.153877e-05
 [915,] 9.617888e-05 0.0001450754 3.252979e-05
 [916,] 1.452820e-04 0.0001495980 4.280829e-05
 [917,] 2.013936e-04 0.0001526853 5.810363e-05
 [918,] 9.563265e-05 0.0001451656 3.238414e-05
 [919,] 9.563265e-05 0.0001452587 3.243646e-05
 [920,] 1.015635e-04 0.0001453068 3.462555e-05
 [921,] 9.841632e-05 0.0001454997 3.359419e-05
 [922,] 2.157977e-02 0.0001513799 7.197764e-03
 [923,] 4.855342e-04 0.0001506029 1.569268e-04
 [924,] 4.611059e-04 0.0001505802 1.499342e-04
 [925,] 1.015635e-04 0.0001453552 3.465734e-05
 [926,] 9.673652e-05 0.0001451205 3.275859e-05
 [927,] 4.759715e-04 0.0001506121 1.557085e-04
 [928,] 9.673652e-05 0.0001451659 3.278567e-05
 [929,] 9.826965e-05 0.0001451659 3.334153e-05
 [930,] 5.157238e-04 0.0001504827 1.645959e-04
 [931,] 5.238284e-04 0.0001504851 1.673130e-04
 [932,] 9.802951e-05 0.0001451201 3.322609e-05
 [933,] 9.736331e-05 0.0001451656 3.301292e-05
 [934,] 1.256321e-04 0.0001567537 3.585534e-05
 [935,] 5.313370e-04 0.0001503935 1.640963e-04
 [936,] 5.397548e-04 0.0001503935 1.666169e-04
 [937,] 5.397548e-04 0.0001503935 1.666169e-04
 [938,] 9.736331e-05 0.0001451656 3.301292e-05
 [939,] 1.396899e-04 0.0001497214 4.159035e-05
 [940,] 9.736331e-05 0.0001451656 3.301292e-05
 [941,] 9.794546e-05 0.0001453064 3.330895e-05
 [942,] 9.853955e-05 0.0001453064 3.352566e-05
 [943,] 5.238284e-04 0.0001503935 1.618471e-04
 [944,] 1.268117e-04 0.0001457090 4.409121e-05
 [945,] 9.853955e-05 0.0001453548 3.355470e-05
 [946,] 1.474017e-04 0.0001564470 5.149630e-05
 [947,] 1.534165e-04 0.0001464148 4.897789e-05
 [948,] 1.057667e-02 0.0001453138 3.522254e-03
 [949,] 5.238284e-04 0.0001503801 1.631227e-04
 [950,] 1.374358e-04 0.0001494329 4.121338e-05
 [951,] 1.245170e-04 0.0001453064 4.284648e-05
 [952,] 9.673652e-05 0.0001451201 3.275839e-05
 [953,] 1.157446e-02 0.0001451366 3.854677e-03
 [954,] 4.962257e-04 0.0001503770 1.568317e-04
 [955,] 5.716828e-04 0.0001503754 1.788183e-04
 [956,] 9.794546e-05 0.0001450754 3.316760e-05
 [957,] 5.562989e-04 0.0001504479 1.710821e-04
 [958,] 9.987871e-05 0.0001452118 3.395303e-05
 [959,] 1.037286e-04 0.0001453064 3.540961e-05
 [960,] 9.987871e-05 0.0001451656 3.392300e-05
 [961,] 1.239655e-04 0.0001440482 4.303810e-05
 [962,] 1.426324e-04 0.0001576324 4.573205e-05
 [963,] 1.434491e-04 0.0001495138 4.239398e-05
 [964,] 9.987871e-05 0.0001452118 3.395303e-05
 [965,] 1.005759e-04 0.0001452118 3.420522e-05
 [966,] 1.357417e-02 0.0001446534 4.520981e-03
 [967,] 1.497705e-04 0.0001463625 4.756130e-05
 [968,] 1.879502e-04 0.0001527766 6.590261e-05
 [969,] 1.366756e-04 0.0001497204 4.098850e-05
 [970,] 9.987871e-05 0.0001452118 3.395303e-05
 [971,] 1.005759e-04 0.0001452118 3.420522e-05
 [972,] 1.848581e-04 0.0001436032 5.591121e-05
 [973,] 1.418812e-04 0.0001511809 4.381286e-05
 [974,] 5.272677e-04 0.0001503347 1.670884e-04
 [975,] 1.090660e-04 0.0001509328 3.622508e-05
 [976,] 1.005759e-04 0.0001454488 3.435658e-05
 [977,] 1.067267e-04 0.0001454488 3.659792e-05
 [978,] 1.001896e-04 0.0001482868 3.330942e-05
 [979,] 1.012231e-04 0.0001451656 3.440784e-05
 [980,] 5.734874e-04 0.0001503286 1.799105e-04
 [981,] 1.364418e-04 0.0001493196 4.111852e-05
 [982,] 1.859488e-04 0.0001527135 6.506897e-05
 [983,] 3.743326e-02 0.0001447070 1.246723e-02
 [984,] 1.059734e-04 0.0001453064 3.622055e-05
 [985,] 1.371718e-04 0.0001496380 4.107002e-05
 [986,] 2.834296e-02 0.0001447074 9.439714e-03
 [987,] 1.768092e-02 0.0001446010 5.888818e-03
 [988,] 2.158894e-02 0.0001516745 7.201196e-03
 [989,] 1.431561e-04 0.0001495536 4.224744e-05
 [990,] 1.030199e-04 0.0001451656 3.505436e-05
 [991,] 5.562989e-04 0.0001503321 1.756626e-04
 [992,] 5.652203e-04 0.0001503400 1.794480e-04
 [993,] 1.437589e-04 0.0001500004 4.212755e-05
 [994,] 1.012231e-04 0.0001456554 3.472064e-05
 [995,] 5.562989e-04 0.0001503295 1.750564e-04
 [996,] 5.562989e-04 0.0001503310 1.754603e-04
 [997,] 1.357417e-02 0.0001451000 4.520536e-03
 [998,] 5.397548e-04 0.0001503321 1.705634e-04
 [999,] 5.475543e-04 0.0001503302 1.725721e-04
[1000,] 4.962257e-04 0.0001504216 1.560325e-04
[1001,] 2.362146e-02 0.0001516655 7.878956e-03
[1002,] 9.864965e-05 0.0001456554 3.376843e-05
[1003,] 1.366982e-04 0.0001502249 4.075238e-05
[1004,] 1.246263e-04 0.0001461579 4.371810e-05
[1005,] 9.544443e-05 0.0001460145 3.269872e-05
[1006,] 1.079160e-04 0.0001417644 3.408642e-05
[1007,] 1.274942e-04 0.0001462181 4.483575e-05
[1008,] 1.427055e-04 0.0001515650 4.372177e-05
[1009,] 1.263779e-04 0.0001463557 4.444950e-05
[1010,] 1.263779e-04 0.0001462784 4.447677e-05
[1011,] 5.460622e-04 0.0001535220 1.088321e-04
[1012,] 1.037811e-04 0.0001493510 3.075566e-05
[1013,] 1.254566e-04 0.0001462984 4.405544e-05
[1014,] 1.410918e-04 0.0001465981 5.028387e-05
[1015,] 1.390626e-04 0.0001504011 4.118018e-05
[1016,] 1.424811e-04 0.0001466635 5.087535e-05
[1017,] 1.408043e-04 0.0001465980 5.017608e-05
[1018,] 1.122763e-04 0.0001567672 3.781728e-05
[1019,] 1.291446e-04 0.0001441312 4.512332e-05
[1020,] 1.305452e-04 0.0001441312 4.563276e-05
[1021,] 1.452875e-04 0.0001506725 4.219184e-05
[1022,] 1.452947e-04 0.0001507231 4.215430e-05
[1023,] 1.372347e-04 0.0001463436 4.857460e-05
[1024,] 2.864270e-04 0.0001450405 9.539488e-05
[1025,] 1.077505e-04 0.0001466635 3.777575e-05
[1026,] 1.443659e-04 0.0001508256 4.193257e-05
[1027,] 1.394581e-04 0.0001461607 4.919836e-05
[1028,] 1.407178e-04 0.0001514812 4.388832e-05
[1029,] 5.475543e-04 0.0001503868 1.695242e-04
[1030,] 1.388564e-04 0.0001509349 4.088568e-05
[1031,] 9.716612e-03 0.0001509564 3.240348e-03
[1032,] 4.695660e-04 0.0001504251 1.489806e-04
[1033,] 4.730395e-04 0.0001504216 1.489214e-04
[1034,] 1.058809e-04 0.0001466640 3.706192e-05
[1035,] 1.475817e-04 0.0001508256 4.255043e-05
[1036,] 1.482491e-04 0.0001508775 4.265583e-05
[1037,] 8.198957e-05 0.0001552431 2.699325e-05
[1038,] 1.568398e-04 0.0001533149 4.663869e-05
[1039,] 8.847326e-05 0.0001461297 3.014597e-05
[1040,] 1.053972e-04 0.0001461074 3.654815e-05
[1041,] 5.173110e-04 0.0001504277 1.641205e-04
[1042,] 1.407377e-04 0.0001508775 4.124976e-05
[1043,] 1.099703e-04 0.0001467298 3.866341e-05
[1044,] 1.047544e-04 0.0001464698 3.652110e-05
[1045,] 1.040005e-04 0.0001462256 3.609448e-05
[1046,] 1.405985e-04 0.0001505209 4.377567e-05
[1047,] 1.710754e-04 0.0001463323 5.277304e-05
[1048,] 1.470460e-04 0.0001609205 5.463212e-05
[1049,] 5.713291e-03 0.0001456196 1.902552e-03
[1050,] 1.416417e-04 0.0001505910 4.363806e-05
[1051,] 1.130148e-04 0.0001532951 3.515681e-05
[1052,] 5.173110e-04 0.0001503934 1.651711e-04
[1053,] 5.173110e-04 0.0001504217 1.628463e-04
[1054,] 1.093430e-04 0.0001466605 3.838102e-05
[1055,] 1.598039e-04 0.0001463515 4.934869e-05
[1056,] 1.506674e-04 0.0001506725 4.322753e-05
[1057,] 1.421233e-04 0.0001507969 4.160680e-05
[1058,] 1.644932e-02 0.0001509270 5.485568e-03
[1059,] 4.952458e-04 0.0001505237 1.571798e-04
[1060,] 1.438438e-04 0.0001505448 4.203978e-05
[1061,] 8.464032e-05 0.0001469317 2.888002e-05
[1062,] 4.966920e-03 0.0001510541 1.656416e-03
[1063,] 5.163697e-04 0.0001505302 1.642796e-04
[1064,] 8.395161e-05 0.0001469994 2.860717e-05
[1065,] 5.301429e-04 0.0001505326 1.687516e-04
[1066,] 1.513823e-04 0.0001505723 4.342129e-05
[1067,] 1.513823e-04 0.0001505723 4.342129e-05
[1068,] 1.416417e-04 0.0001511040 4.366113e-05
[1069,] 1.136835e-04 0.0001531138 3.535404e-05
[1070,] 5.771019e-03 0.0001511656 1.924650e-03
[1071,] 9.181429e-05 0.0001468639 3.175924e-05
[1072,] 8.696238e-05 0.0001451782 2.920855e-05
[1073,] 8.865647e-05 0.0001453107 2.992300e-05
[1074,] 8.737696e-05 0.0001451780 2.936230e-05
[1075,] 5.819937e-03 0.0001511656 1.940964e-03
[1076,] 5.320053e-04 0.0001505013 1.729203e-04
[1077,] 1.635702e-04 0.0001435612 5.264839e-05
[1078,] 1.460522e-04 0.0001504200 4.245599e-05
[1079,] 4.926418e-03 0.0001511177 1.642945e-03
[1080,] 1.536311e-04 0.0001503716 4.398449e-05
[1081,] 9.790612e-05 0.0001582913 3.475578e-05
[1082,] 9.040278e-05 0.0001460439 3.089845e-05
[1083,] 1.454268e-04 0.0001504200 4.233300e-05
[1084,] 3.976161e-04 0.0001505510 1.282086e-04
[1085,] 1.460522e-04 0.0001504687 4.243301e-05
[1086,] 1.550086e-04 0.0001503716 4.426409e-05
[1087,] 1.543911e-04 0.0001504200 4.411021e-05
[1088,] 8.837353e-05 0.0001469320 3.040913e-05
[1089,] 1.634704e-04 0.0001463567 5.031637e-05
[1090,] 8.824510e-05 0.0001462854 3.014774e-05
[1091,] 9.005514e-05 0.0001463461 3.087806e-05
[1092,] 1.651907e-04 0.0001436037 5.339765e-05
[1093,] 4.133823e-03 0.0001512343 1.378667e-03
[1094,] 4.014924e-03 0.0001448733 1.337157e-03
[1095,] 1.530421e-04 0.0001502289 4.394860e-05
[1096,] 1.033051e-04 0.0001417504 3.326306e-05
[1097,] 5.819937e-03 0.0001512176 1.941025e-03
[1098,] 5.124673e-04 0.0001505737 1.670122e-04
[1099,] 1.555527e-04 0.0001504687 4.431652e-05
[1100,] 1.055237e-04 0.0001475774 3.741631e-05
[1101,] 1.543911e-04 0.0001505178 4.405355e-05
[1102,] 1.460447e-04 0.0001508984 4.229365e-05
[1103,] 5.055125e-04 0.0001507455 1.702514e-04
[1104,] 5.819937e-03 0.0001511825 1.940975e-03
[1105,] 1.063087e-04 0.0001477272 3.780329e-05
[1106,] 1.055237e-04 0.0001478800 3.756846e-05
[1107,] 1.543911e-04 0.0001507231 4.393851e-05
[1108,] 1.005798e-04 0.0001474960 3.542110e-05
[1109,] 1.455347e-04 0.0001464242 4.558228e-05
[1110,] 9.997701e-05 0.0001465974 3.476222e-05
[1111,] 1.017126e-04 0.0001464701 3.536246e-05
[1112,] 1.052551e-04 0.0001466617 3.682124e-05
[1113,] 9.932033e-05 0.0001465338 3.447838e-05
[1114,] 1.329727e-04 0.0001451745 4.751752e-05
[1115,] 9.932033e-05 0.0001462865 3.435527e-05
[1116,] 5.354247e-03 0.0001511340 1.785635e-03
[1117,] 1.473649e-04 0.0001498616 4.300961e-05
[1118,] 1.023482e-04 0.0001465973 3.567286e-05
[1119,] 1.005798e-04 0.0001464086 3.489789e-05
[1120,] 4.948659e-04 0.0001505836 1.633730e-04
[1121,] 1.052551e-04 0.0001465971 3.678460e-05
[1122,] 9.932033e-05 0.0001465336 3.447824e-05
[1123,] 7.549888e-03 0.0001511996 2.517940e-03
[1124,] 5.580337e-04 0.0001506397 1.854404e-04
[1125,] 1.419003e-04 0.0001505788 4.357028e-05
[1126,] 4.806092e-04 0.0001505552 1.580250e-04
[1127,] 6.943144e-03 0.0001511996 2.315585e-03
[1128,] 9.728266e-05 0.0001504598 3.280506e-05
[1129,] 7.227854e-03 0.0001512514 2.410542e-03
[1130,] 1.482731e-04 0.0001512174 4.259721e-05
[1131,] 1.456997e-04 0.0001512174 4.211255e-05
[1132,] 1.823868e-03 0.0001440316 6.075645e-04
[1133,] 1.068330e-04 0.0001475769 3.793236e-05
[1134,] 4.442688e-04 0.0001509038 1.508102e-04
[1135,] 1.032549e-04 0.0001472787 3.637323e-05
[1136,] 1.374759e-04 0.0001514380 4.583434e-05
[1137,] 4.113443e-04 0.0001510439 1.417909e-04
[1138,] 1.014181e-04 0.0001481167 3.603161e-05
[1139,] 1.282172e-04 0.0001454025 4.428980e-05
[1140,] 1.571425e-04 0.0001510406 4.430846e-05
[1141,] 1.078441e-04 0.0001474226 3.824660e-05
[1142,] 1.575473e-04 0.0001513169 4.424018e-05
[1143,] 1.011938e-04 0.0001560543 3.632320e-05
[1144,] 1.125928e-04 0.0001474956 4.014629e-05
[1145,] 1.575473e-04 0.0001512019 4.430076e-05
[1146,] 1.559458e-04 0.0001511477 4.401754e-05
[1147,] 3.804950e-03 0.0001515865 1.269013e-03
[1148,] 1.086759e-04 0.0001473502 3.853159e-05
[1149,] 1.078441e-04 0.0001473502 3.820674e-05
[1150,] 1.671722e-04 0.0001463819 5.113000e-05
[1151,] 1.588216e-04 0.0001509349 4.469861e-05
[1152,] 1.078441e-04 0.0001473502 3.820674e-05
[1153,] 3.629443e-03 0.0001446530 1.208875e-03
[1154,] 1.078441e-04 0.0001472786 3.816701e-05
[1155,] 1.116840e-04 0.0001473502 3.970417e-05
[1156,] 1.429477e-04 0.0001513356 4.351122e-05
[1157,] 1.109142e-04 0.0001507866 3.659568e-05
[1158,] 1.631359e-04 0.0001508256 4.562433e-05
[1159,] 7.747215e-05 0.0001464619 2.554203e-05
[1160,] 5.492572e-04 0.0001505067 1.786412e-04
[1161,] 1.160830e-04 0.0001567267 3.892336e-05
[1162,] 7.735087e-05 0.0001464092 2.541886e-05
[1163,] 7.730261e-05 0.0001462271 2.528093e-05
[1164,] 7.738337e-05 0.0001460877 2.543513e-05
[1165,] 6.225376e-04 0.0001504277 1.966611e-04
[1166,] 7.743023e-05 0.0001462093 2.519833e-05
[1167,] 7.756176e-05 0.0001461482 2.517889e-05
[1168,] 7.736708e-05 0.0001459632 2.521213e-05
[1169,] 5.656520e-04 0.0001505357 1.850230e-04
[1170,] 7.743023e-05 0.0001464087 2.520591e-05
[1171,] 1.751069e-02 0.0001446000 5.831915e-03
[1172,] 7.738863e-05 0.0001465263 2.521866e-05
[1173,] 1.425631e-04 0.0001532883 4.364515e-05
[1174,] 7.737100e-05 0.0001464714 2.522711e-05
[1175,] 1.600172e-04 0.0001503071 4.541654e-05
[1176,] 1.741252e-04 0.0001464223 5.373866e-05
[1177,] 7.782919e-05 0.0001465342 2.518209e-05
[1178,] 1.062434e-04 0.0001531520 3.338104e-05
[1179,] 7.782919e-05 0.0001467272 2.518135e-05
[1180,] 9.798767e-05 0.0001503809 3.023808e-05
[1181,] 6.418738e-04 0.0001505586 2.063582e-04
[1182,] 8.083584e-02 0.0001537584 2.697556e-02
[1183,] 2.676308e-02 0.0001448077 8.913216e-03
[1184,] 2.463143e-02 0.0001447555 8.203406e-03
[1185,] 1.957408e-04 0.0001567635 6.711190e-05
[1186,] 2.910090e-02 0.0001447047 9.692046e-03
[1187,] 1.571518e-04 0.0001500744 4.498035e-05
[1188,] 1.545722e-04 0.0001502927 4.438706e-05
[1189,] 1.638517e-04 0.0001495594 4.680595e-05
[1190,] 7.854412e-05 0.0001470607 2.540050e-05
[1191,] 1.948513e-04 0.0001521110 6.703065e-05
[1192,] 1.853611e-03 0.0001446540 6.173753e-04
[1193,] 7.732251e-05 0.0001451657 2.530369e-05
[1194,] 1.522080e-04 0.0001497247 4.417813e-05
[1195,] 1.624081e-04 0.0001495610 4.649613e-05
[1196,] 1.597356e-04 0.0001494814 4.598277e-05
[1197,] 4.051072e-04 0.0001510460 1.242497e-04
[1198,] 6.934829e-04 0.0001449131 2.309649e-04
[1199,] 5.669638e-04 0.0001511860 1.727508e-04
[1200,] 1.562705e-04 0.0001522766 5.381501e-05
[1201,] 3.585535e-04 0.0001510236 1.118877e-04
[1202,] 1.392566e-04 0.0001438709 4.287724e-05
[1203,] 2.683198e-04 0.0001451977 8.935996e-05
[1204,] 1.451443e-04 0.0001439203 4.438363e-05
[1205,] 1.615411e-04 0.0001494079 4.653863e-05
[1206,] 7.736214e-05 0.0001451663 2.534545e-05
[1207,] 3.954335e-04 0.0001510071 1.222806e-04
[1208,] 7.758195e-05 0.0001451214 2.549363e-05
[1209,] 1.559682e-04 0.0001495264 4.521344e-05
[1210,] 8.553666e-05 0.0001543086 2.604354e-05
[1211,] 7.758195e-05 0.0001452119 2.550292e-05
[1212,] 3.795801e-04 0.0001509049 1.200029e-04
[1213,] 1.382635e-04 0.0001551764 4.516341e-05
[1214,] 4.400542e-04 0.0001509136 1.377919e-04
[1215,] 6.929094e-03 0.0001513710 2.311661e-03
[1216,] 2.470251e-04 0.0001443749 6.732667e-05
[1217,] 1.708699e-04 0.0001493833 4.874523e-05
[1218,] 7.751299e-05 0.0001459311 2.552508e-05
[1219,] 9.712618e-05 0.0001488557 3.269789e-05
[1220,] 1.909420e-04 0.0001494943 5.324649e-05
[1221,] 4.432541e-04 0.0001509655 1.381603e-04
[1222,] 5.227267e-04 0.0001509631 1.622302e-04
[1223,] 1.190185e-04 0.0001512115 4.383659e-05
[1224,] 3.890465e-04 0.0001459679 1.295498e-04
[1225,] 1.435295e-04 0.0001543611 5.060996e-05
[1226,] 1.591797e-04 0.0001518754 5.407154e-05
[1227,] 9.673932e-05 0.0001496484 3.265147e-05
[1228,] 1.161109e-04 0.0001512857 4.267379e-05
[1229,] 1.619292e-04 0.0001516806 5.461411e-05
[1230,] 4.946381e-04 0.0001457064 1.647183e-04
[1231,] 1.389812e-04 0.0001510988 4.381767e-05
[1232,] 1.143416e-04 0.0001514334 4.197491e-05
[1233,] 1.118082e-04 0.0001511418 4.076966e-05
[1234,] 1.701048e-04 0.0001506019 4.746650e-05
[1235,] 1.274303e-04 0.0001502698 4.678494e-05
[1236,] 1.297380e-04 0.0001483998 4.161147e-05
[1237,] 8.058287e-05 0.0001432111 2.570764e-05
[1238,] 1.726148e-04 0.0001528046 6.059380e-05
[1239,] 1.823047e-04 0.0001424831 5.848018e-05
[1240,] 3.121236e-04 0.0001526227 1.042383e-04
[1241,] 1.386677e-04 0.0001545464 4.455154e-05
[1242,] 1.171684e-04 0.0001521801 3.899119e-05
[1243,] 8.804951e-04 0.0001530610 3.148672e-04
[1244,] 9.248595e-05 0.0001425921 3.017955e-05
[1245,] 2.728203e-03 0.0001528058 9.100936e-04
[1246,] 9.307711e-05 0.0001568167 2.865246e-05
[1247,] 1.486947e-02 0.0001536605 4.961200e-03
[1248,] 9.830638e-05 0.0001559888 2.942455e-05
[1249,] 1.479991e-04 0.0001528389 5.187889e-05
[1250,] 1.073727e-04 0.0001500962 3.408549e-05
[1251,] 1.372340e-04 0.0001542641 4.727807e-05
[1252,] 1.457806e-04 0.0001521779 4.966710e-05
[1253,] 1.451870e-04 0.0001522239 4.955569e-05
[1254,] 1.265022e-04 0.0001508398 4.667375e-05
[1255,] 3.111335e-04 0.0001634650 1.039654e-04
[1256,] 4.637763e-04 0.0001516609 1.341282e-04
[1257,] 1.389896e-04 0.0001556833 4.726197e-05
[1258,] 1.375968e-04 0.0001534623 4.355612e-05
[1259,] 2.583098e-04 0.0001545700 8.615560e-05
[1260,] 5.091376e-04 0.0001617579 2.517983e-04
[1261,] 1.837937e-04 0.0001616172 4.525238e-05
[1262,] 1.375361e-04 0.0001541484 4.367632e-05
[1263,] 1.386187e-04 0.0001541050 4.317419e-05
[1264,] 4.424383e-04 0.0001547124 1.475746e-04
[1265,] 9.967167e-05 0.0001489789 3.153868e-05
[1266,] 8.263243e-05 0.0001774286 2.799565e-05
[1267,] 9.640912e-05 0.0001470835 3.345753e-05
[1268,] 1.364441e-04 0.0001516031 4.473423e-05
[1269,] 1.382656e-04 0.0001550476 4.335493e-05
[1270,] 9.769925e-04 0.0001450360 2.526748e-04
[1271,] 1.372362e-04 0.0001553661 4.414798e-05
[1272,] 9.796338e-04 0.0001450153 2.539582e-04
[1273,] 9.414804e-05 0.0001470843 3.246048e-05
[1274,] 4.673109e-04 0.0001516843 1.344573e-04
[1275,] 9.854543e-05 0.0001490744 3.117639e-05
[1276,] 1.764642e-04 0.0001602404 4.459522e-05
[1277,] 1.002625e-04 0.0001489960 3.164609e-05
[1278,] 9.543106e-05 0.0001463791 3.281377e-05
[1279,] 3.234113e-04 0.0001552336 1.078853e-04
[1280,] 1.015540e-04 0.0001473682 3.576458e-05
[1281,] 1.396382e-04 0.0001516086 4.634499e-05
[1282,] 1.369527e-04 0.0001558104 4.433084e-05
[1283,] 2.142319e-03 0.0001459689 7.896397e-04
[1284,] 2.197532e-03 0.0001461128 8.150104e-04
[1285,] 1.059915e-03 0.0001448005 2.827019e-04
[1286,] 2.396292e-03 0.0001458303 8.772889e-04
[1287,] 2.459083e-03 0.0001458303 9.001425e-04
[1288,] 2.459083e-03 0.0001461879 9.146236e-04
[1289,] 2.197532e-03 0.0001461128 8.150104e-04
[1290,] 9.750190e-04 0.0001473356 2.736638e-04
[1291,] 2.142319e-03 0.0001460387 7.956025e-04
[1292,] 9.409286e-04 0.0001447883 2.536667e-04
[1293,] 2.234473e-03 0.0001461133 8.323533e-04
[1294,] 2.123565e-03 0.0001461133 7.911588e-04
[1295,] 4.540240e-04 0.0001518946 1.294888e-04
[1296,] 2.511867e-03 0.0001457484 9.202867e-04
[1297,] 1.926166e-03 0.0001460386 7.155544e-04
[1298,] 1.980503e-03 0.0001459647 7.333827e-04
[1299,] 1.375439e-04 0.0001566160 4.424694e-05
[1300,] 1.980503e-03 0.0001462654 7.426375e-04
[1301,] 2.082836e-03 0.0001461130 7.760131e-04
[1302,] 2.082836e-03 0.0001461130 7.760131e-04
[1303,] 3.234113e-04 0.0001546184 1.078687e-04
[1304,] 4.226004e-04 0.0001518787 1.211219e-04
[1305,] 9.574959e-05 0.0001490773 3.050657e-05
[1306,] 9.196870e-05 0.0001475060 3.154220e-05
[1307,] 1.879747e-03 0.0001458982 6.910772e-04
[1308,] 1.833639e-03 0.0001458982 6.741889e-04
[1309,] 3.739135e-04 0.0001544503 1.247060e-04
[1310,] 1.879747e-03 0.0001457595 6.868503e-04
[1311,] 2.132123e-03 0.0001457607 7.786078e-04
[1312,] 1.789752e-04 0.0001587362 4.553968e-05
[1313,] 1.582360e-03 0.0001458982 5.817729e-04
[1314,] 3.749428e-04 0.0001543927 1.250458e-04
[1315,] 8.065224e-04 0.0001448489 2.228899e-04
[1316,] 2.306185e-03 0.0001455216 8.274465e-04
[1317,] 1.634458e-04 0.0001507082 5.428288e-05
[1318,] 1.383820e-04 0.0001559484 4.358049e-05
[1319,] 1.367281e-04 0.0001642754 5.785918e-05
[1320,] 1.461129e-04 0.0001634775 6.206751e-05
[1321,] 1.397825e-04 0.0001679305 6.124595e-05
[1322,] 1.383316e-04 0.0001558291 4.366065e-05
[1323,] 1.472879e-04 0.0001680150 6.521243e-05
[1324,] 9.483479e-04 0.0001619706 1.651076e-04
[1325,] 3.848735e-04 0.0001517236 1.124936e-04
[1326,] 3.835839e-04 0.0001515755 1.137297e-04
[1327,] 9.611175e-04 0.0001620695 1.666812e-04
[1328,] 1.917542e-04 0.0001580194 4.809430e-05
[1329,] 1.056084e-04 0.0001495660 3.290498e-05
[1330,] 1.677758e-04 0.0001672675 7.478040e-05
[1331,] 1.821620e-04 0.0001584333 4.634591e-05
[1332,] 1.074672e-03 0.0001622116 1.834476e-04
[1333,] 1.716898e-04 0.0001674488 7.695981e-05
[1334,] 1.657403e-04 0.0001564475 6.506031e-05
[1335,] 1.927019e-04 0.0001683255 8.879754e-05
[1336,] 1.414070e-04 0.0001536514 4.282707e-05
[1337,] 1.855728e-04 0.0001678885 8.462420e-05
[1338,] 1.834613e-04 0.0001681481 8.372016e-05
[1339,] 1.858236e-04 0.0001689595 8.565415e-05
[1340,] 1.512509e-03 0.0001463946 4.284404e-04
[1341,] 1.513612e-04 0.0001488260 4.107884e-05
[1342,] 1.901998e-04 0.0001679717 8.715115e-05
[1343,] 1.679842e-04 0.0001448533 4.781696e-05
[1344,] 1.819195e-04 0.0001677963 8.261435e-05
[1345,] 1.027801e-03 0.0001464401 3.131728e-04
[1346,] 1.386441e-04 0.0001526020 4.342189e-05
[1347,] 1.609661e-04 0.0001678854 7.159197e-05
[1348,] 1.702229e-04 0.0001677110 7.632826e-05
[1349,] 1.646334e-04 0.0001675893 7.328615e-05
[1350,] 1.609661e-04 0.0001674995 7.131014e-05
[1351,] 1.609661e-04 0.0001683206 7.182978e-05
[1352,] 1.944917e-04 0.0001504274 6.244766e-05
[1353,] 9.425844e-05 0.0001641895 3.476806e-05
[1354,] 9.547202e-05 0.0001533587 3.249287e-05
[1355,] 8.321856e-05 0.0001437013 2.674971e-05
[1356,] 8.347443e-05 0.0001436824 2.682893e-05
[1357,] 8.269102e-05 0.0001436135 2.664703e-05
[1358,] 3.481731e-03 0.0001532824 1.095953e-03
[1359,] 8.246232e-05 0.0001436469 2.656738e-05
[1360,] 8.546439e-05 0.0001528188 2.736367e-05
[1361,] 9.616826e-05 0.0001457508 3.142469e-05
[1362,] 3.653089e-03 0.0001534310 1.214302e-03
[1363,] 9.596844e-05 0.0001456988 3.132358e-05
[1364,] 4.582379e-04 0.0001569996 1.284791e-04
[1365,] 9.587494e-05 0.0001462507 3.142941e-05
[1366,] 1.439479e-04 0.0001581783 4.171320e-05
[1367,] 3.704794e-04 0.0001468556 1.095158e-04
[1368,] 8.331708e-05 0.0001522699 2.687634e-05
[1369,] 8.045871e-05 0.0001524346 2.784811e-05
[1370,] 8.155920e-05 0.0001517177 2.653287e-05
[1371,] 6.200957e-04 0.0001545544 2.400698e-04
[1372,] 1.394475e-04 0.0001552263 4.782282e-05
[1373,] 9.563268e-05 0.0001464752 3.123148e-05
[1374,] 9.495545e-05 0.0001494494 2.815144e-05
[1375,] 1.747205e-04 0.0001560174 7.365958e-05
[1376,] 9.607062e-05 0.0001644548 3.677299e-05
[1377,] 1.418949e-04 0.0001566640 4.629006e-05
[1378,] 2.662796e-04 0.0001713250 1.397065e-04
[1379,] 3.009084e-04 0.0001715647 1.610434e-04
[1380,] 1.939746e-04 0.0001588576 8.628568e-05
[1381,] 2.370344e-04 0.0001594982 1.095219e-04
[1382,] 1.010972e-04 0.0001488171 3.486945e-05
[1383,] 1.922124e-04 0.0001594982 8.606259e-05
[1384,] 1.401137e-04 0.0001568134 4.576504e-05
[1385,] 2.929372e-04 0.0001744141 1.607266e-04
[1386,] 2.361216e-04 0.0001634016 1.147207e-04
[1387,] 9.981413e-05 0.0001631870 3.865208e-05
[1388,] 2.246603e-04 0.0001632103 1.080359e-04
[1389,] 2.313365e-04 0.0001634935 1.122675e-04
[1390,] 1.444799e-04 0.0001565832 4.680727e-05
[1391,] 2.858968e-04 0.0001792707 1.631840e-04
[1392,] 2.681652e-04 0.0002224245 1.997449e-04
[1393,] 3.280432e-04 0.0002010389 2.257004e-04
[1394,] 2.894795e-04 0.0002040240 1.971681e-04
[1395,] 2.117397e-04 0.0002245957 1.493973e-04
[1396,] 9.931653e-05 0.0001638839 3.859599e-05
[1397,] 2.335044e-04 0.0002245957 1.694263e-04
[1398,] 1.008384e-04 0.0001641011 3.946903e-05
[1399,] 5.366083e-04 0.0001583510 2.237474e-04
[1400,] 1.735597e-04 0.0001651896 8.141404e-05
[1401,] 1.841118e-04 0.0001643894 8.672091e-05
[1402,] 2.212198e-04 0.0002256423 1.588585e-04
[1403,] 1.661797e-04 0.0001646638 7.674084e-05
[1404,] 1.648357e-04 0.0001640836 7.554912e-05
[1405,] 1.019565e-04 0.0001644475 4.015834e-05
[1406,] 2.244112e-04 0.0002262264 1.622566e-04
[1407,] 2.631686e-04 0.0001489441 8.406784e-05
[1408,] 1.414559e-04 0.0001566233 4.603822e-05
[1409,] 1.025046e-04 0.0001646823 4.051423e-05
[1410,] 1.033844e-04 0.0001649193 4.105089e-05
[1411,] 1.033844e-04 0.0001650329 4.108101e-05
[1412,] 2.481417e-04 0.0002256450 1.840066e-04
[1413,] 9.188302e-05 0.0001606430 2.820532e-05
[1414,] 1.036318e-04 0.0001653892 4.130944e-05
[1415,] 1.394054e-04 0.0001450756 4.523158e-05
[1416,] 1.183766e-04 0.0001450670 3.852601e-05
[1417,] 1.808644e-04 0.0001639860 8.452919e-05
[1418,] 1.008384e-04 0.0001650334 3.969957e-05
[1419,] 2.336340e-04 0.0001824808 1.317435e-04
[1420,] 1.019565e-04 0.0001655034 4.042670e-05
[1421,] 1.019565e-04 0.0001657468 4.048783e-05
[1422,] 9.041838e-05 0.0001444386 2.791321e-05
[1423,] 8.935926e-05 0.0001449028 2.751904e-05
[1424,] 9.073157e-05 0.0001634920 2.821477e-05
[1425,] 1.019535e-04 0.0001559550 3.788597e-05
[1426,] 9.041838e-05 0.0001449028 2.777867e-05
[1427,] 1.025046e-04 0.0001684239 4.141187e-05
[1428,] 1.763972e-04 0.0001623792 8.056747e-05
[1429,] 1.019565e-04 0.0001700678 4.147726e-05
[1430,] 2.158011e-04 0.0001852240 1.223406e-04
[1431,] 2.175574e-04 0.0001612686 9.164390e-05
[1432,] 9.342585e-05 0.0001656748 2.820420e-05
[1433,] 1.651750e-04 0.0001600745 7.263694e-05
[1434,] 9.430021e-05 0.0001665442 2.822667e-05
[1435,] 1.700806e-04 0.0001595577 7.476385e-05
[1436,] 8.955891e-05 0.0001971075 2.747482e-05
[1437,] 2.319946e-04 0.0001580002 9.117837e-05
[1438,] 2.688028e-04 0.0001596846 1.108533e-04
[1439,] 2.177494e-04 0.0001576010 8.395412e-05
[1440,] 2.234385e-04 0.0001573631 8.570186e-05
[1441,] 8.891282e-05 0.0001667389 3.281539e-05
[1442,] 2.032492e-04 0.0001584620 7.872235e-05
[1443,] 1.847443e-04 0.0001487334 5.897590e-05
[1444,] 2.188741e-04 0.0001457240 6.712888e-05
[1445,] 9.964627e-05 0.0001485839 3.322158e-05
[1446,] 9.755095e-05 0.0001497598 3.279302e-05
[1447,] 1.831335e-04 0.0001589823 7.104717e-05
[1448,] 8.373211e-05 0.0001582018 2.816922e-05
[1449,] 8.402355e-05 0.0001503112 2.787489e-05
[1450,] 1.695276e-04 0.0001617649 4.754392e-05
[1451,] 1.468992e-04 0.0001565298 4.739697e-05
[1452,] 1.618556e-04 0.0001525657 5.924765e-05
[1453,] 1.160371e-04 0.0001527728 3.672877e-05
[1454,] 1.822325e-04 0.0001548989 5.935317e-05
[1455,] 1.800569e-04 0.0001548879 5.869925e-05
[1456,] 1.812072e-04 0.0001548858 5.910548e-05
[1457,] 1.812072e-04 0.0001548758 5.912859e-05
[1458,] 1.538052e-04 0.0001486553 5.071315e-05
[1459,] 1.810846e-04 0.0001548764 5.907857e-05
[1460,] 1.810846e-04 0.0001548771 5.906440e-05
[1461,] 1.469160e-04 0.0001527616 5.370118e-05
[1462,] 1.810846e-04 0.0001548761 5.891702e-05
[1463,] 8.091772e-04 0.0001520904 3.217866e-04
[1464,] 1.128686e-04 0.0001529070 3.584219e-05
[1465,] 1.507853e-04 0.0001571320 4.803723e-05
[1466,] 7.919625e-04 0.0001520389 3.142634e-04
[1467,] 8.268449e-04 0.0001521422 3.295252e-04
[1468,] 1.853075e-04 0.0001549135 5.979194e-05
[1469,] 2.106707e-04 0.0001537855 8.119946e-05
[1470,] 1.401221e-04 0.0001522069 5.038908e-05
[1471,] 7.919625e-04 0.0001517709 3.121544e-04
[1472,] 2.005829e-04 0.0001537381 7.700284e-05
[1473,] 1.950970e-04 0.0001538461 7.499448e-05
[1474,] 2.000931e-04 0.0001537016 7.682190e-05
[1475,] 1.905998e-04 0.0001537977 7.308487e-05
[1476,] 7.462926e-04 0.0001515667 2.918105e-04
[1477,] 7.572296e-04 0.0001515177 2.957078e-04
[1478,] 1.921072e-04 0.0001549421 6.157255e-05
[1479,] 7.572296e-04 0.0001513729 2.942830e-04
[1480,] 7.735343e-04 0.0001515676 3.027155e-04
[1481,] 2.864796e-04 0.0001440806 8.840000e-05
[1482,] 7.413393e-04 0.0001513253 2.875163e-04
[1483,] 1.113822e-04 0.0001524953 3.559372e-05
[1484,] 1.866610e-04 0.0001549599 5.975330e-05
[1485,] 3.040062e-04 0.0001442046 9.380825e-05
[1486,] 7.891343e-04 0.0001510428 3.034408e-04
[1487,] 6.394627e-04 0.0001509709 2.437817e-04
[1488,] 6.522400e-04 0.0001505039 2.445415e-04
[1489,] 7.821801e-04 0.0001501187 2.879538e-04
[1490,] 8.724175e-04 0.0001490365 3.044700e-04
[1491,] 1.065675e-03 0.0001488590 3.306855e-04
[1492,] 8.917474e-04 0.0001490879 3.122279e-04
[1493,] 3.827578e-04 0.0001539054 1.225770e-04
[1494,] 1.264253e-03 0.0001487801 4.325229e-04
[1495,] 4.419132e-04 0.0001439700 1.193946e-04
[1496,] 4.231683e-04 0.0001451982 1.077954e-04
[1497,] 1.312267e-03 0.0001490125 4.567156e-04
[1498,] 1.082796e-03 0.0001490878 3.789951e-04
[1499,] 1.110353e-03 0.0001490624 3.879676e-04
[1500,] 1.309456e-04 0.0001506476 4.151203e-05
[1501,] 1.162608e-03 0.0001491136 4.075539e-04
[1502,] 1.226689e-03 0.0001473801 3.458512e-04
[1503,] 3.538263e-04 0.0001539350 1.122048e-04
[1504,] 1.096042e-04 0.0001557661 3.832390e-05
[1505,] 1.166179e-04 0.0001557417 4.092222e-05
[1506,] 1.679149e-03 0.0001491964 5.888948e-04
[1507,] 4.146403e-04 0.0001451540 1.055173e-04
[1508,] 1.393254e-03 0.0001498217 5.058341e-04
[1509,] 1.446459e-04 0.0001450410 4.170081e-05
[1510,] 1.505355e-04 0.0001527600 5.753755e-05
[1511,] 1.318106e-04 0.0001520236 4.217263e-05
[1512,] 1.385793e-04 0.0001520995 4.405473e-05
[1513,] 1.456279e-04 0.0001466229 4.095852e-05
[1514,] 1.074364e-04 0.0001583811 3.113073e-05
[1515,] 7.991904e-05 0.0001482065 2.624471e-05
[1516,] 8.474228e-05 0.0001571584 2.898758e-05
[1517,] 1.493475e-04 0.0001451957 4.288518e-05
[1518,] 1.391066e-04 0.0001445666 4.093733e-05
[1519,] 8.339458e-05 0.0001571748 2.827180e-05
[1520,] 8.928846e-05 0.0001579377 3.148350e-05
[1521,] 1.289830e-04 0.0001480418 4.158071e-05
[1522,] 1.866467e-04 0.0001453977 5.208321e-05
[1523,] 1.445457e-04 0.0001473868 4.041107e-05
[1524,] 7.723279e-05 0.0001570009 2.534382e-05
[1525,] 8.727937e-05 0.0001557971 2.988466e-05
[1526,] 1.788099e-04 0.0001581982 5.395415e-05
[1527,] 7.783983e-05 0.0001568136 2.537769e-05
[1528,] 8.642786e-05 0.0001556998 2.949398e-05
[1529,] 8.642786e-05 0.0001556866 2.949076e-05
[1530,] 7.783983e-05 0.0001567214 2.537927e-05
[1531,] 8.642786e-05 0.0001555536 2.945779e-05
[1532,] 1.893446e-04 0.0001582495 5.676368e-05
[1533,] 9.477422e-05 0.0001574692 3.387573e-05
[1534,] 9.542788e-05 0.0001553897 3.268693e-05
[1535,] 7.759510e-05 0.0001559035 2.541386e-05
[1536,] 1.580307e-04 0.0001443694 4.749110e-05
[1537,] 7.774670e-05 0.0001558180 2.543511e-05
[1538,] 9.391164e-05 0.0001553100 3.207539e-05
[1539,] 1.703258e-04 0.0001582400 5.160631e-05
[1540,] 1.472240e-04 0.0001443463 4.456693e-05
[1541,] 9.477150e-05 0.0001548710 3.211668e-05
[1542,] 7.791916e-05 0.0001549060 2.549173e-05
[1543,] 1.777655e-04 0.0001581354 5.377634e-05
[1544,] 8.918703e-05 0.0001524578 2.974171e-05
[1545,] 8.840045e-05 0.0001523664 2.941348e-05
[1546,] 9.265039e-05 0.0001550363 3.143133e-05
[1547,] 9.265039e-05 0.0001551537 3.151097e-05
[1548,] 1.569078e-04 0.0001583358 4.787123e-05
[1549,] 1.176981e-04 0.0001521618 3.862994e-05
[1550,] 1.003160e-04 0.0001462397 3.165973e-05
[1551,] 9.056270e-05 0.0001551044 3.069202e-05
[1552,] 9.944515e-05 0.0001460203 3.152407e-05
[1553,] 9.087123e-05 0.0001552475 3.087403e-05
[1554,] 9.537673e-05 0.0001553368 3.254883e-05
[1555,] 1.530461e-04 0.0001586430 4.655793e-05
[1556,] 1.298507e-04 0.0001443698 3.970186e-05
[1557,] 1.605468e-04 0.0001582803 4.895601e-05
[1558,] 1.574052e-04 0.0001582410 4.815269e-05
[1559,] 8.695920e-05 0.0001527433 2.917352e-05
[1560,] 1.122835e-04 0.0001441010 3.664046e-05
[1561,] 1.364214e-04 0.0001486171 4.550644e-05
[1562,] 9.606301e-05 0.0001457026 3.085059e-05
[1563,] 1.096316e-04 0.0001516239 3.897499e-05
[1564,] 2.036380e-04 0.0001519721 6.363264e-05
[1565,] 9.887379e-05 0.0001505004 3.420249e-05
[1566,] 1.122343e-04 0.0001514296 3.987978e-05
[1567,] 7.739153e-05 0.0001546820 2.549787e-05
[1568,] 1.273651e-04 0.0001520305 4.190012e-05
[1569,] 2.507329e-04 0.0001531318 7.911894e-05
[1570,] 2.732186e-04 0.0001543745 9.250719e-05
[1571,] 3.084625e-04 0.0001550095 1.159194e-04
[1572,] 3.112307e-04 0.0001517296 1.080145e-04
[1573,] 1.148311e-04 0.0001528435 3.497975e-05
[1574,] 1.702869e-04 0.0001547818 5.503313e-05
[1575,] 9.383627e-05 0.0001547872 3.210957e-05
[1576,] 8.851504e-05 0.0001514498 3.128058e-05
[1577,] 1.438957e-04 0.0001573065 4.517844e-05
[1578,] 1.426679e-04 0.0001572890 4.485228e-05
[1579,] 1.861400e-04 0.0001547985 6.203612e-05
[1580,] 1.444592e-04 0.0001548137 4.831291e-05
[1581,] 1.353788e-04 0.0001536797 4.957254e-05
[1582,] 1.354129e-04 0.0001531724 4.945563e-05
[1583,] 8.023601e-05 0.0001554916 2.698985e-05
[1584,] 1.350248e-04 0.0001536253 4.937783e-05
[1585,] 1.555531e-04 0.0001548182 5.215204e-05
[1586,] 1.362723e-04 0.0001535080 5.001772e-05
[1587,] 1.927015e-04 0.0001548105 6.454480e-05
[1588,] 9.264143e-05 0.0001504581 3.291580e-05
[1589,] 1.377347e-04 0.0001535076 5.082405e-05
[1590,] 9.168978e-05 0.0001503462 3.244093e-05
[1591,] 8.636717e-05 0.0001506734 2.984314e-05
[1592,] 8.636717e-05 0.0001510203 2.989734e-05
[1593,] 1.437861e-04 0.0001531716 5.383635e-05
[1594,] 1.439608e-04 0.0001574917 4.498494e-05
[1595,] 1.614863e-04 0.0001549035 5.479728e-05
[1596,] 8.841316e-05 0.0001685045 3.014466e-05
[1597,] 1.014314e-04 0.0001647914 3.068160e-05
[1598,] 1.249691e-04 0.0001754197 3.067586e-05
[1599,] 9.641378e-05 0.0001679933 3.288538e-05
[1600,] 9.644657e-05 0.0001688905 3.281872e-05
[1601,] 9.482393e-05 0.0001876129 3.255349e-05
[1602,] 1.210103e-04 0.0001677569 3.075300e-05
[1603,] 1.379246e-04 0.0001574818 4.318757e-05
[1604,] 1.221145e-04 0.0001695741 3.074362e-05
[1605,] 1.210103e-04 0.0001702600 3.051092e-05
[1606,] 9.698346e-05 0.0001705176 3.299345e-05
[1607,] 1.238611e-04 0.0001709586 3.091018e-05
[1608,] 1.127704e-04 0.0001572784 4.066025e-05
[1609,] 9.013936e-05 0.0002133260 3.432562e-05
[1610,] 9.704696e-05 0.0001714531 3.292274e-05
[1611,] 9.698346e-05 0.0001733846 3.320243e-05
[1612,] 1.388863e-04 0.0001570834 4.383536e-05
[1613,] 1.234703e-04 0.0001756864 3.044219e-05
[1614,] 1.227675e-04 0.0001579429 4.495590e-05
[1615,] 9.764851e-05 0.0001696080 3.217671e-05
[1616,] 9.500491e-05 0.0001695320 3.330741e-05
[1617,] 9.051628e-05 0.0001813443 3.312520e-05
[1618,] 9.355400e-05 0.0001808279 3.634134e-05
[1619,] 9.801763e-05 0.0001669763 3.227765e-05
[1620,] 9.759256e-05 0.0001780905 3.695348e-05
[1621,] 1.242161e-04 0.0001575650 3.948608e-05
[1622,] 1.623680e-04 0.0001581206 4.726275e-05
[1623,] 1.167325e-04 0.0001500127 3.903060e-05
[1624,] 1.180677e-04 0.0001499767 3.998167e-05
[1625,] 1.215032e-04 0.0001499464 4.074459e-05
[1626,] 1.211744e-04 0.0001497958 4.044354e-05
[1627,] 1.251318e-04 0.0001583235 3.733751e-05
[1628,] 1.207719e-04 0.0001498162 4.026188e-05
[1629,] 1.655809e-04 0.0001581542 4.805978e-05
[1630,] 1.147268e-04 0.0001493723 3.802643e-05
[1631,] 1.201697e-04 0.0001496485 3.971988e-05
[1632,] 1.103744e-04 0.0001560144 3.633934e-05
[1633,] 1.474081e-04 0.0001599663 4.222054e-05
[1634,] 1.103804e-04 0.0001511833 3.275751e-05
[1635,] 9.237787e-05 0.0001497559 2.887648e-05
[1636,] 1.063532e-04 0.0001495169 3.455151e-05
[1637,] 1.114036e-04 0.0001582636 4.249157e-05
[1638,] 2.929175e-04 0.0001516617 7.821479e-05
[1639,] 4.361320e-04 0.0001585842 1.167373e-04
[1640,] 5.430690e-04 0.0001452888 1.388033e-04
[1641,] 6.008750e-04 0.0001450237 1.539837e-04
[1642,] 4.770559e-04 0.0001577145 1.297879e-04
[1643,] 5.062778e-04 0.0001575789 1.377715e-04
[1644,] 4.174326e-04 0.0001455136 1.082453e-04
[1645,] 4.632800e-04 0.0001448771 1.203712e-04
[1646,] 4.575809e-04 0.0001446409 1.218757e-04
[1647,] 6.739854e-04 0.0001558242 1.846556e-04
[1648,] 1.309029e-04 0.0001445548 4.114299e-05
[1649,] 8.608060e-04 0.0001570278 2.315652e-04
[1650,] 4.741853e-04 0.0001464004 1.187613e-04
[1651,] 5.789670e-04 0.0001571397 1.582130e-04
[1652,] 5.536119e-04 0.0001567622 1.535608e-04
[1653,] 6.221690e-04 0.0001567276 1.717917e-04
[1654,] 6.808439e-04 0.0001567165 1.872552e-04
[1655,] 6.105289e-04 0.0001566241 1.693415e-04
[1656,] 5.170732e-04 0.0001573162 1.415398e-04
[1657,] 5.736372e-04 0.0001566049 1.597754e-04
[1658,] 6.354275e-04 0.0001564620 1.770495e-04
[1659,] 4.294368e-04 0.0001569174 1.201644e-04
[1660,] 5.979114e-04 0.0001565725 1.663986e-04
[1661,] 5.979114e-04 0.0001566276 1.660744e-04
[1662,] 1.282395e-04 0.0001441586 4.048736e-05
[1663,] 4.493432e-04 0.0001566526 1.265355e-04
[1664,] 4.983747e-04 0.0001562208 1.418321e-04
[1665,] 4.952821e-04 0.0001569193 1.376618e-04
[1666,] 1.062010e-04 0.0001452209 3.313343e-05
[1667,] 4.952821e-04 0.0001565994 1.391065e-04
[1668,] 6.009005e-04 0.0001565020 1.677952e-04
[1669,] 1.101750e-04 0.0001452924 3.609564e-05
[1670,] 2.502900e-04 0.0001541103 5.862315e-05
[1671,] 2.353912e-04 0.0001543881 5.549084e-05
[1672,] 2.389058e-04 0.0001533133 5.687048e-05
[1673,] 5.751863e-04 0.0001571595 1.529785e-04
[1674,] 5.056048e-04 0.0001567337 1.412249e-04
[1675,] 2.730805e-04 0.0001542487 6.302951e-05
[1676,] 2.704629e-04 0.0001549412 6.201941e-05
[1677,] 1.117045e-04 0.0001559791 3.702409e-05
[1678,] 2.669240e-04 0.0001542487 6.180731e-05
[1679,] 5.845411e-04 0.0001565169 1.629129e-04
[1680,] 1.627011e-03 0.0001561615 4.248159e-04
[1681,] 6.174493e-04 0.0001572382 1.502087e-04
[1682,] 4.413031e-04 0.0001535978 1.299532e-04
[1683,] 3.513591e-04 0.0001561903 9.137003e-05
[1684,] 1.312296e-04 0.0001459446 4.231634e-05
[1685,] 1.582247e-04 0.0001560460 5.162909e-05
[1686,] 1.116661e-04 0.0001758040 3.247431e-05
[1687,] 1.383475e-04 0.0001531139 5.245834e-05
[1688,] 1.205891e-04 0.0001549769 4.035692e-05
[1689,] 1.722958e-04 0.0001518246 6.456301e-05
[1690,] 1.367648e-04 0.0001580781 5.008223e-05
[1691,] 1.168293e-04 0.0001559823 3.855906e-05
[1692,] 1.468324e-04 0.0001478947 4.891710e-05
[1693,] 1.408401e-04 0.0001535262 5.457503e-05
[1694,] 1.571061e-04 0.0001472192 5.134679e-05
[1695,] 1.149698e-04 0.0001559390 3.818552e-05
[1696,] 1.134384e-04 0.0001539980 3.988388e-05
[1697,] 1.144999e-04 0.0001549502 4.097495e-05
[1698,] 1.607848e-04 0.0001489790 5.519897e-05
[1699,] 1.130949e-04 0.0001546446 4.019809e-05
[1700,] 1.582006e-04 0.0001484427 5.359315e-05
[1701,] 1.547237e-04 0.0001484019 5.218458e-05
[1702,] 1.265266e-04 0.0001497222 4.522754e-05
[1703,] 1.598759e-04 0.0001515451 6.215632e-05
[1704,] 1.238458e-04 0.0001533624 3.971736e-05
[1705,] 1.120790e-04 0.0001531164 3.814074e-05
[1706,] 1.147762e-04 0.0001544640 4.315446e-05
[1707,] 1.237535e-04 0.0001534046 3.972711e-05
[1708,] 1.025706e-04 0.0001574460 3.600067e-05
[1709,] 1.235275e-04 0.0001533521 3.969660e-05
[1710,] 1.244597e-04 0.0001531806 3.995229e-05
[1711,] 1.164351e-04 0.0001720389 3.494768e-05
[1712,] 1.255645e-04 0.0001535427 3.998004e-05
[1713,] 1.420400e-04 0.0001568651 4.827512e-05
[1714,] 1.116868e-04 0.0001672014 4.160609e-05
[1715,] 1.147045e-04 0.0001637512 4.333167e-05
[1716,] 2.606493e-04 0.0001505758 9.992353e-05
[1717,] 1.563310e-04 0.0001504944 5.537575e-05
[1718,] 1.440313e-04 0.0001542172 4.561666e-05
[1719,] 1.569557e-04 0.0001529777 6.089909e-05
[1720,] 1.444291e-04 0.0001541451 4.571410e-05
[1721,] 1.462558e-04 0.0001567180 5.922068e-05
[1722,] 1.568802e-04 0.0001526998 5.754652e-05
[1723,] 6.616177e-04 0.0001567830 2.586035e-04
[1724,] 9.849311e-05 0.0001529143 3.618306e-05
[1725,] 1.587588e-04 0.0001548589 6.002243e-05
[1726,] 1.512374e-04 0.0001557744 5.656093e-05
[1727,] 1.153894e-04 0.0001563393 3.849651e-05
[1728,] 1.188802e-04 0.0001563433 3.969401e-05
[1729,] 1.409673e-04 0.0001539516 4.860334e-05
[1730,] 2.227193e-04 0.0001921889 1.298308e-04
[1731,] 1.252823e-04 0.0001565457 4.393405e-05
[1732,] 2.293838e-04 0.0001928571 1.351938e-04
[1733,] 1.292185e-04 0.0001554346 4.387748e-05
[1734,] 1.253649e-04 0.0001492196 4.479160e-05
[1735,] 1.293410e-04 0.0001492194 4.641970e-05
[1736,] 1.576359e-04 0.0001620275 6.461049e-05
[1737,] 1.187031e-04 0.0001560741 4.165430e-05
[1738,] 1.142282e-04 0.0001497662 4.034492e-05
[1739,] 1.263281e-04 0.0001563404 4.205433e-05
[1740,] 9.662234e-05 0.0001469910 3.265728e-05
[1741,] 9.061725e-05 0.0001838549 3.689452e-05
[1742,] 8.858287e-05 0.0001758637 3.424528e-05
[1743,] 9.418363e-05 0.0001499765 3.239102e-05
[1744,] 1.493794e-04 0.0001894660 7.811293e-05
[1745,] 1.830919e-04 0.0001564984 6.185052e-05
[1746,] 1.858106e-04 0.0001564966 6.215030e-05
[1747,] 8.965915e-05 0.0001760591 3.506845e-05
[1748,] 1.525736e-04 0.0001916107 8.127167e-05
[1749,] 1.063309e-04 0.0001619716 4.206160e-05
[1750,] 2.329643e-04 0.0002007165 1.450633e-04
[1751,] 1.812342e-04 0.0001565207 6.124407e-05
[1752,] 1.382644e-04 0.0001491054 5.159384e-05
[1753,] 1.290820e-04 0.0001566186 4.208420e-05
[1754,] 8.702064e-05 0.0001802421 3.389943e-05
[1755,] 8.702064e-05 0.0001790273 3.376622e-05
[1756,] 1.344619e-04 0.0001556713 4.260945e-05
[1757,] 1.323995e-04 0.0001586567 4.915775e-05
[1758,] 1.060172e-04 0.0001455144 3.514848e-05
[1759,] 1.104499e-04 0.0001600059 4.461392e-05
[1760,] 1.112319e-04 0.0001600059 4.501808e-05
[1761,] 1.104499e-04 0.0001600059 4.461392e-05
[1762,] 1.096826e-04 0.0001603580 4.433127e-05
[1763,] 1.112319e-04 0.0001611149 4.538886e-05
[1764,] 1.112319e-04 0.0001614808 4.550957e-05
[1765,] 1.120286e-04 0.0001616751 4.599462e-05
[1766,] 1.120286e-04 0.0001618706 4.605973e-05
[1767,] 1.128403e-04 0.0001620476 4.654949e-05
[1768,] 1.034544e-04 0.0001454718 3.402411e-05
[1769,] 1.145224e-04 0.0001669804 4.913874e-05
[1770,] 1.160633e-04 0.0001557592 4.020673e-05
[1771,] 1.161547e-04 0.0001630284 4.865717e-05
[1772,] 1.179495e-04 0.0001642485 5.006416e-05
[1773,] 1.179495e-04 0.0001642485 5.006416e-05
[1774,] 1.188721e-04 0.0001651999 5.095450e-05
[1775,] 1.188721e-04 0.0001654196 5.103408e-05
[1776,] 1.188721e-04 0.0001662890 5.134659e-05
[1777,] 1.179495e-04 0.0001674100 5.122170e-05
[1778,] 1.043915e-04 0.0001579093 3.666924e-05
[1779,] 1.072517e-04 0.0002002324 5.223183e-05
[1780,] 1.161547e-04 0.0001657338 4.959994e-05
[1781,] 1.170438e-04 0.0001652973 4.994106e-05
[1782,] 9.840917e-05 0.0001665077 3.957004e-05
[1783,] 1.160498e-04 0.0001663738 4.972729e-05
[1784,] 1.160911e-04 0.0001657973 4.951695e-05
[1785,] 1.139441e-04 0.0001660146 4.839112e-05
[1786,] 1.152840e-04 0.0001651734 4.885696e-05
[1787,] 1.169155e-04 0.0001657965 4.997555e-05
[1788,] 1.310783e-04 0.0001548793 4.257059e-05
[1789,] 1.012793e-04 0.0001828301 4.500261e-05
[1790,] 9.989697e-05 0.0001817188 4.386340e-05
[1791,] 3.274795e-04 0.0001563750 1.122132e-04
[1792,] 1.273323e-04 0.0001562991 4.283647e-05
[1793,] 1.439684e-04 0.0001506040 4.626526e-05
[1794,] 1.537245e-04 0.0001496196 4.892585e-05
[1795,] 1.534938e-04 0.0001495087 4.887775e-05
[1796,] 1.553009e-04 0.0001495212 4.913200e-05
[1797,] 1.553009e-04 0.0001494526 4.942459e-05
[1798,] 2.047032e-04 0.0001475611 6.195423e-05
[1799,] 1.436739e-04 0.0001483433 4.627139e-05
[1800,] 1.265343e-04 0.0001495795 3.956780e-05
[1801,] 1.245162e-04 0.0001558515 4.118281e-05
[1802,] 1.363592e-04 0.0001566442 4.519786e-05
[1803,] 1.364414e-04 0.0001564384 4.537612e-05
[1804,] 1.361976e-04 0.0001563447 4.526750e-05
[1805,] 8.738850e-05 0.0001519712 2.862235e-05
[1806,] 1.365501e-04 0.0001563461 4.536021e-05
[1807,] 1.404213e-04 0.0001574243 4.992829e-05
[1808,] 1.302749e-04 0.0001582225 4.685495e-05
[1809,] 9.336761e-05 0.0001522364 3.162382e-05
[1810,] 9.318067e-05 0.0001544718 3.163196e-05
[1811,] 1.073294e-04 0.0001578668 3.962838e-05
[1812,] 1.161700e-04 0.0001568366 4.371617e-05
[1813,] 1.292257e-04 0.0001550053 4.098468e-05
[1814,] 9.750423e-05 0.0001567531 3.493346e-05
[1815,] 9.355309e-05 0.0001525212 3.249889e-05
[1816,] 1.092656e-04 0.0001498404 3.470813e-05
[1817,] 1.265125e-04 0.0001556060 4.254715e-05
[1818,] 1.270827e-04 0.0001515162 4.182590e-05
[1819,] 1.403315e-04 0.0001574569 4.992777e-05
[1820,] 1.274439e-04 0.0001523129 4.261838e-05
[1821,] 9.836733e-05 0.0001500099 3.164978e-05
[1822,] 9.775283e-05 0.0001520405 3.117946e-05
[1823,] 1.544252e-04 0.0001557072 5.037642e-05
[1824,] 1.599976e-04 0.0001567935 5.242408e-05
[1825,] 1.597178e-04 0.0001566023 5.341158e-05
[1826,] 1.574679e-04 0.0001565871 5.242191e-05
[1827,] 1.585224e-04 0.0001557979 5.137641e-05
[1828,] 9.376674e-05 0.0001513419 3.051549e-05
[1829,] 1.502758e-04 0.0001566330 4.888174e-05
[1830,] 1.287394e-04 0.0001537338 4.344297e-05
[1831,] 8.907144e-05 0.0001526865 2.967034e-05
[1832,] 1.363975e-04 0.0001518094 4.250885e-05
[1833,] 1.127971e-04 0.0001655598 3.789032e-05
[1834,] 1.295651e-04 0.0001531481 4.335789e-05
[1835,] 1.341680e-04 0.0001568180 4.603901e-05
[1836,] 1.134331e-04 0.0001763936 3.822067e-05
[1837,] 1.308480e-04 0.0001518336 4.339657e-05
[1838,] 1.332345e-04 0.0001549034 4.641564e-05
[1839,] 1.940898e-04 0.0001546396 6.650526e-05
[1840,] 2.899786e-04 0.0001513360 1.176557e-04
[1841,] 3.032087e-04 0.0001513359 1.233235e-04
[1842,] 1.964875e-04 0.0001499623 7.594643e-05
[1843,] 1.513660e-04 0.0001505183 5.020165e-05
[1844,] 2.040451e-04 0.0001546537 7.027310e-05
[1845,] 2.137247e-04 0.0001545112 7.279014e-05
[1846,] 2.195339e-04 0.0001546210 7.569712e-05
[1847,] 1.533324e-04 0.0002046663 8.648872e-05
[1848,] 1.546852e-04 0.0002048519 8.830977e-05
[1849,] 1.613831e-04 0.0001537465 4.801173e-05
[1850,] 1.381061e-04 0.0001548783 4.761323e-05
[1851,] 1.359878e-04 0.0001555483 4.780128e-05
[1852,] 1.366327e-04 0.0001549267 4.716970e-05
[1853,] 1.374501e-04 0.0001556646 4.849857e-05
[1854,] 1.602184e-04 0.0001550249 5.586455e-05
[1855,] 1.425511e-04 0.0001550028 4.943735e-05
[1856,] 1.404647e-04 0.0001558308 4.984504e-05
[1857,] 1.440009e-04 0.0001551084 5.015078e-05
[1858,] 1.450316e-04 0.0001560946 5.194636e-05
[1859,] 2.789177e-04 0.0001659174 1.398138e-04
[1860,] 2.772409e-04 0.0001606786 1.311959e-04
[1861,] 2.729011e-04 0.0001608907 1.292482e-04
[1862,] 2.810852e-04 0.0001608907 1.335542e-04
[1863,] 2.727369e-04 0.0001610847 1.294601e-04
[1864,] 2.682354e-04 0.0001612799 1.273795e-04
[1865,] 2.763786e-04 0.0001612824 1.316897e-04
[1866,] 2.816768e-04 0.0001610847 1.341781e-04
[1867,] 2.908461e-04 0.0001612768 1.393483e-04
[1868,] 2.829954e-04 0.0001700774 1.484441e-04
[1869,] 2.829954e-04 0.0001700774 1.484441e-04
[1870,] 2.875595e-04 0.0001698362 1.508160e-04
[1871,] 2.682354e-04 0.0001614763 1.276723e-04
[1872,] 2.682354e-04 0.0001612799 1.273795e-04
[1873,] 2.682354e-04 0.0001608318 1.265490e-04
[1874,] 1.669904e-04 0.0001653416 4.019914e-05
[1875,] 2.682354e-04 0.0001604348 1.259489e-04
[1876,] 2.682354e-04 0.0001602475 1.256644e-04
[1877,] 1.669904e-04 0.0001658427 4.011336e-05
[1878,] 2.682354e-04 0.0001598762 1.250979e-04
[1879,] 2.772409e-04 0.0001596922 1.294541e-04
[1880,] 2.816768e-04 0.0001593094 1.311089e-04
[1881,] 1.764105e-04 0.0001658427 4.130462e-05
[1882,] 1.272430e-04 0.0002454586 7.843379e-05
[1883,] 1.272430e-04 0.0002450808 7.834147e-05
[1884,] 1.259573e-04 0.0002450808 7.717601e-05
[1885,] 1.259573e-04 0.0002446625 7.707582e-05
[1886,] 1.259573e-04 0.0002442872 7.698582e-05
[1887,] 1.642197e-04 0.0001633728 4.174650e-05
[1888,] 1.246976e-04 0.0002442872 7.584943e-05
[1889,] 9.349445e-05 0.0001728993 3.057199e-05
[1890,] 9.744154e-05 0.0001844019 3.057592e-05
[1891,] 1.486573e-04 0.0001501171 4.723728e-05
[1892,] 1.103333e-04 0.0001991743 5.441798e-05
[1893,] 1.276284e-04 0.0001562953 4.558096e-05
[1894,] 1.475482e-04 0.0001506943 4.983661e-05
[1895,] 1.618883e-04 0.0001561465 6.509613e-05
[1896,] 1.231896e-04 0.0001567721 4.547480e-05
[1897,] 1.230659e-04 0.0001557447 4.330887e-05
[1898,] 9.710410e-05 0.0001597421 3.049875e-05
[1899,] 1.359257e-04 0.0001617196 5.326226e-05
[1900,] 1.359257e-04 0.0001615962 5.320467e-05
[1901,] 1.357399e-04 0.0001614678 5.302183e-05
[1902,] 1.546273e-04 0.0001806440 7.774039e-05
[1903,] 1.355557e-04 0.0001607703 5.257554e-05
[1904,] 1.353731e-04 0.0001607703 5.245628e-05
[1905,] 1.334679e-04 0.0001606511 5.114156e-05
[1906,] 1.429003e-04 0.0001510528 4.831218e-05
[1907,] 1.481023e-04 0.0001673658 6.673423e-05
[1908,] 1.466909e-04 0.0001782032 7.158786e-05
[1909,] 1.429003e-04 0.0001512358 4.849478e-05
[1910,] 1.409512e-04 0.0001802557 6.898278e-05
[1911,] 1.437888e-04 0.0001667062 6.406244e-05
[1912,] 1.344073e-04 0.0001601919 5.155975e-05
[1913,] 1.109076e-04 0.0001559760 3.896077e-05
[1914,] 1.392800e-04 0.0001791214 6.746723e-05
[1915,] 1.428068e-04 0.0001675483 6.392774e-05
[1916,] 1.445291e-04 0.0001673714 6.476527e-05
[1917,] 1.405628e-04 0.0001672113 6.254901e-05
[1918,] 1.422361e-04 0.0001670520 6.336688e-05
[1919,] 1.401004e-04 0.0001668933 6.214248e-05
[1920,] 1.405628e-04 0.0001717438 6.473876e-05
[1921,] 1.260037e-04 0.0001715654 5.643969e-05
[1922,] 1.236441e-04 0.0001710170 5.490979e-05
[1923,] 1.224820e-04 0.0001702704 5.395804e-05
[1924,] 1.224820e-04 0.0001702704 5.395804e-05
[1925,] 1.224820e-04 0.0001702704 5.395804e-05
[1926,] 1.224820e-04 0.0001701001 5.389597e-05
[1927,] 1.342350e-04 0.0001628760 5.261241e-05
[1928,] 1.224820e-04 0.0001704414 5.402023e-05
[1929,] 1.236441e-04 0.0001701029 5.454037e-05
[1930,] 1.105349e-04 0.0001751022 4.866245e-05
[1931,] 1.089365e-04 0.0001834289 4.994959e-05
[1932,] 1.095627e-04 0.0001751022 4.809098e-05
[1933,] 1.221219e-04 0.0001497840 4.009356e-05
[1934,] 1.095627e-04 0.0001741403 4.783176e-05
[1935,] 1.095627e-04 0.0001739377 4.777679e-05
[1936,] 9.721356e-05 0.0001561841 3.384462e-05
[1937,] 1.051097e-04 0.0001562126 3.517435e-05
[1938,] 1.095627e-04 0.0001735682 4.767619e-05
[1939,] 9.586837e-05 0.0001564400 3.355248e-05
[1940,] 1.078480e-04 0.0001730012 4.653338e-05
[1941,] 1.086969e-04 0.0001726211 4.691980e-05
[1942,] 1.404321e-04 0.0001500225 4.613458e-05
[1943,] 1.123168e-04 0.0001700693 4.820936e-05
[1944,] 1.078480e-04 0.0001718882 4.623702e-05
[1945,] 1.078480e-04 0.0001715175 4.613739e-05
[1946,] 1.086969e-04 0.0001715175 4.661887e-05
[1947,] 1.070156e-04 0.0001711674 4.557218e-05
[1948,] 1.078480e-04 0.0001718876 4.623688e-05
[1949,] 1.078480e-04 0.0001697448 4.565410e-05
[1950,] 1.093535e-04 0.0001687170 4.617164e-05
[1951,] 1.093535e-04 0.0001690610 4.629519e-05
[1952,] 1.199652e-04 0.0001645711 5.048911e-05
[1953,] 1.055026e-04 0.0001553160 3.627843e-05
[1954,] 1.055026e-04 0.0001552784 3.623850e-05
[1955,] 1.194428e-04 0.0001707431 5.258506e-05
[1956,] 1.044027e-04 0.0001551574 3.572004e-05
[1957,] 1.052030e-04 0.0001551481 3.599501e-05
[1958,] 1.196902e-04 0.0001633932 4.989522e-05
[1959,] 1.055026e-04 0.0001551107 3.605669e-05
[1960,] 1.281008e-04 0.0001642585 4.888492e-05
[1961,] 1.279819e-04 0.0001651257 4.906822e-05
[1962,] 1.287167e-04 0.0001654303 4.978873e-05
[1963,] 1.287167e-04 0.0001654303 4.978873e-05
[1964,] 1.279819e-04 0.0001639651 4.868930e-05
[1965,] 1.288442e-04 0.0001644063 4.954606e-05
[1966,] 1.289732e-04 0.0001641115 4.954878e-05
[1967,] 1.287167e-04 0.0001639651 4.929187e-05
[1968,] 1.285906e-04 0.0001649895 4.953564e-05
[1969,] 9.787776e-05 0.0001555362 3.365297e-05
[1970,] 1.291036e-04 0.0001636322 4.950162e-05
[1971,] 1.272821e-04 0.0001635009 4.807175e-05
[1972,] 1.295038e-04 0.0001633558 4.971784e-05
[1973,] 1.292355e-04 0.0001642116 4.980903e-05
[1974,] 1.283428e-04 0.0001640779 4.903980e-05
[1975,] 1.281008e-04 0.0001640779 4.883950e-05
[1976,] 1.281008e-04 0.0001642076 4.888227e-05
[1977,] 1.295038e-04 0.0001630677 4.961470e-05
[1978,] 1.293689e-04 0.0001630677 4.951037e-05
[1979,] 1.293689e-04 0.0001629389 4.946447e-05
[1980,] 1.293689e-04 0.0001627966 4.941364e-05
[1981,] 1.383837e-04 0.0001506400 4.605772e-05
[1982,] 1.022976e-04 0.0001550227 3.479894e-05
[1983,] 1.039061e-04 0.0001549909 3.532387e-05
[1984,] 1.022976e-04 0.0001550704 3.486887e-05
[1985,] 1.040270e-04 0.0001562672 3.493080e-05
[1986,] 1.151422e-04 0.0001679983 4.929217e-05
[1987,] 1.007712e-04 0.0001549872 3.421552e-05
[1988,] 1.039061e-04 0.0001549573 3.527635e-05
[1989,] 1.442876e-04 0.0001650799 6.367218e-05
[1990,] 9.602288e-05 0.0001554536 3.290380e-05
[1991,] 9.478750e-05 0.0001554155 3.242405e-05
[1992,] 1.202581e-04 0.0001545865 4.093833e-05
[1993,] 1.078328e-04 0.0001546729 3.691243e-05
[1994,] 9.422158e-05 0.0001551179 3.198754e-05
[1995,] 9.666114e-05 0.0001553893 3.308539e-05
[1996,] 9.369461e-05 0.0001551136 3.179570e-05
[1997,] 9.610897e-05 0.0001551347 3.267655e-05
[1998,] 9.801432e-05 0.0001551475 3.336857e-05
[1999,] 1.036515e-04 0.0001559362 3.456261e-05
[2000,] 9.683604e-05 0.0001550945 3.290399e-05
[2001,] 1.005743e-04 0.0001555959 3.473330e-05
[2002,] 1.947500e-04 0.0001676083 9.392351e-05
[2003,] 1.861036e-04 0.0001679310 8.934942e-05
[2004,] 9.799273e-05 0.0001549772 3.317365e-05
[2005,] 9.799273e-05 0.0001549772 3.317365e-05
[2006,] 9.663932e-05 0.0001549603 3.262917e-05
[2007,] 9.731278e-05 0.0001549603 3.286357e-05
[2008,] 9.663932e-05 0.0001549661 3.263714e-05
[2009,] 9.663932e-05 0.0001549484 3.261240e-05
[2010,] 9.587682e-05 0.0001549406 3.234919e-05
[2011,] 9.663932e-05 0.0001549677 3.265167e-05
[2012,] 8.848783e-05 0.0001492030 2.921304e-05
[2013,] 8.825305e-05 0.0001556805 2.911483e-05
[2014,] 9.295445e-05 0.0001549922 3.140317e-05
[2015,] 9.295445e-05 0.0001549726 3.138108e-05
[2016,] 1.401196e-04 0.0001498490 5.277622e-05
[2017,] 1.368295e-04 0.0001490950 5.081448e-05
[2018,] 1.341161e-04 0.0001532028 5.256343e-05
[2019,] 9.597427e-05 0.0001476704 3.081442e-05
[2020,] 1.336204e-04 0.0001528978 5.204820e-05
[2021,] 1.357608e-04 0.0001521157 5.256891e-05
[2022,] 1.215684e-04 0.0001463164 3.716155e-05
[2023,] 9.409828e-05 0.0001549999 3.180288e-05
[2024,] 1.390420e-04 0.0001534289 5.466850e-05
[2025,] 1.310941e-04 0.0001552990 4.526291e-05
[2026,] 1.402623e-04 0.0001476866 5.104721e-05
[2027,] 1.324860e-04 0.0001553359 4.582878e-05
[2028,] 8.188696e-05 0.0001561484 2.705347e-05
[2029,] 1.353565e-04 0.0001553552 4.690802e-05
[2030,] 1.164429e-04 0.0001517174 3.246177e-05
[2031,] 8.186113e-05 0.0001571888 2.714872e-05
[2032,] 9.567958e-05 0.0001556486 3.288245e-05
[2033,] 9.630891e-05 0.0001556602 3.312272e-05
[2034,] 8.141057e-05 0.0001564344 2.759922e-05
[2035,] 1.484561e-04 0.0001529453 4.382076e-05
[2036,] 1.444431e-04 0.0001519390 4.347136e-05
[2037,] 1.621449e-04 0.0001457195 5.720413e-05
[2038,] 8.723830e-05 0.0001532687 3.010536e-05
[2039,] 1.346405e-04 0.0001552714 4.648729e-05
[2040,] 1.338424e-04 0.0001494107 4.319134e-05
[2041,] 1.504993e-04 0.0001809298 5.518179e-05
[2042,] 1.503863e-04 0.0001804416 5.532177e-05
[2043,] 1.402808e-04 0.0001553643 4.867183e-05
[2044,] 1.311416e-04 0.0001591461 5.395839e-05
[2045,] 1.087135e-04 0.0001469888 3.787986e-05
[2046,] 1.434087e-04 0.0001553260 4.972864e-05
[2047,] 1.082060e-04 0.0001518562 3.966851e-05
[2048,] 1.311265e-04 0.0001520408 4.428649e-05
[2049,] 1.269599e-04 0.0001584775 5.161195e-05
[2050,] 1.488912e-04 0.0001530392 5.268688e-05
[2051,] 1.312118e-04 0.0001520604 4.432262e-05
[2052,] 1.418289e-04 0.0001553750 4.928402e-05
[2053,] 1.434087e-04 0.0001553801 4.986160e-05
[2054,] 1.045234e-04 0.0001478614 3.653106e-05
[2055,] 1.061191e-04 0.0001524727 3.883215e-05
[2056,] 1.317821e-04 0.0001520459 4.454736e-05
[2057,] 1.105035e-04 0.0001587525 4.029936e-05
[2058,] 1.504243e-04 0.0001813418 5.572669e-05
[2059,] 9.077753e-05 0.0001506300 3.159417e-05
[2060,] 9.625942e-05 0.0001471944 2.911582e-05
[2061,] 1.130510e-04 0.0001503336 4.151025e-05
[2062,] 2.240252e-04 0.0001555454 7.794821e-05
[2063,] 1.533448e-04 0.0001496059 4.620504e-05
[2064,] 1.466843e-04 0.0001527354 5.128628e-05
[2065,] 1.345488e-04 0.0001522116 4.598690e-05
[2066,] 1.356315e-04 0.0001511558 4.562099e-05
[2067,] 1.361533e-04 0.0001516662 4.626065e-05
[2068,] 2.617526e-04 0.0001554416 9.053156e-05
[2069,] 1.084620e-04 0.0001608764 3.996259e-05
[2070,] 1.363300e-04 0.0001513317 4.601081e-05
[2071,] 1.385468e-04 0.0001516651 4.722985e-05
[2072,] 1.803183e-04 0.0001512370 6.278913e-05
[2073,] 1.502736e-04 0.0001731046 5.412322e-05
[2074,] 2.383819e-04 0.0001549250 7.645735e-05
[2075,] 1.055955e-04 0.0001595516 3.345081e-05
[2076,] 7.889727e-05 0.0001473793 2.590178e-05
[2077,] 9.343019e-05 0.0001494551 2.902044e-05
[2078,] 1.192330e-04 0.0001523934 4.421659e-05
[2079,] 1.146813e-04 0.0001472085 3.971118e-05
[2080,] 1.003696e-04 0.0001559218 3.323769e-05
[2081,] 8.396274e-05 0.0001545190 2.743100e-05
[2082,] 9.282317e-05 0.0001460917 3.018724e-05
[2083,] 1.402003e-04 0.0001568491 4.487706e-05
[2084,] 1.385164e-04 0.0001468298 4.299327e-05
[2085,] 1.349691e-04 0.0001474602 4.513697e-05
[2086,] 1.296225e-04 0.0001463355 4.123769e-05
[2087,] 1.290087e-04 0.0001469887 4.229211e-05
[2088,] 8.654510e-05 0.0001488491 2.648838e-05
[2089,] 1.313844e-04 0.0001455900 4.242021e-05
[2090,] 1.100310e-04 0.0001490369 3.140475e-05
[2091,] 1.100403e-04 0.0001494370 3.125566e-05
[2092,] 8.737497e-05 0.0001492280 2.650431e-05
[2093,] 1.138640e-04 0.0001495430 3.206169e-05
[2094,] 1.109675e-04 0.0001494365 3.145771e-05
[2095,] 1.223040e-04 0.0001481956 3.448839e-05
[2096,] 1.174605e-04 0.0001474068 3.366826e-05
[2097,] 1.270585e-04 0.0001456513 4.077808e-05
[2098,] 1.322483e-04 0.0001456916 4.270320e-05
[2099,] 9.621595e-05 0.0001436621 3.017595e-05
[2100,] 1.802015e-04 0.0001565806 5.943967e-05
[2101,] 4.183936e-04 0.0001460315 1.428020e-04
[2102,] 1.428228e-04 0.0001448823 4.601762e-05
[2103,] 8.963207e-05 0.0001603634 3.031027e-05
[2104,] 8.275340e-05 0.0001510887 2.772691e-05
[2105,] 1.243799e-04 0.0001454241 4.088299e-05
[2106,] 1.379864e-04 0.0001450821 4.444167e-05
[2107,] 1.119312e-04 0.0001522893 4.029560e-05
[2108,] 1.744331e-04 0.0001558194 5.678113e-05
[2109,] 2.652096e-04 0.0001561215 7.452293e-05
[2110,] 9.849643e-05 0.0001570673 3.105912e-05
[2111,] 1.022983e-04 0.0001549289 3.193584e-05
[2112,] 1.633270e-04 0.0001607023 4.566273e-05
[2113,] 9.446263e-05 0.0001448876 3.015847e-05
[2114,] 9.720670e-05 0.0001443816 3.112737e-05
[2115,] 1.051039e-04 0.0001495275 3.258548e-05
[2116,] 1.476159e-04 0.0001599650 4.234224e-05
[2117,] 9.290734e-05 0.0001459186 2.981755e-05
[2118,] 1.478920e-04 0.0001556595 4.851769e-05
[2119,] 1.248592e-04 0.0001485358 3.567561e-05
[2120,] 2.227581e-04 0.0001507877 6.964798e-05
[2121,] 9.284293e-05 0.0001475277 3.013844e-05
[2122,] 9.531155e-05 0.0001486576 2.951383e-05
[2123,] 9.322159e-05 0.0001547631 3.100578e-05
[2124,] 9.238712e-05 0.0001547359 3.066275e-05
[2125,] 9.239316e-05 0.0001556248 3.014245e-05
[2126,] 9.288734e-05 0.0001552219 3.111555e-05
[2127,] 8.882588e-05 0.0001551854 2.965570e-05
[2128,] 1.188507e-04 0.0001564805 4.192201e-05
[2129,] 1.297415e-04 0.0001474406 4.135269e-05
[2130,] 2.909044e-04 0.0001479508 7.889915e-05
[2131,] 9.939458e-05 0.0001469831 3.225132e-05
[2132,] 1.667863e-04 0.0001548436 6.194197e-05
[2133,] 1.231812e-04 0.0001472705 3.980986e-05
[2134,] 1.245378e-04 0.0001472868 4.033179e-05
[2135,] 1.719222e-04 0.0001547463 6.391932e-05
[2136,] 1.389959e-04 0.0001558839 4.967863e-05
[2137,] 1.262993e-04 0.0001661997 3.673113e-05
[2138,] 1.281359e-04 0.0001563128 4.241483e-05
[2139,] 1.417309e-04 0.0001556016 4.473940e-05
[2140,] 1.446479e-04 0.0001560890 4.373556e-05
[2141,] 2.337943e-04 0.0001565541 7.451896e-05
[2142,] 8.982079e-05 0.0001527577 2.999632e-05
[2143,] 8.982079e-05 0.0001521251 2.968958e-05
[2144,] 9.509472e-05 0.0001530783 3.145180e-05
[2145,] 1.357340e-04 0.0001553300 4.177142e-05
[2146,] 1.404894e-04 0.0001566174 4.206734e-05
[2147,] 2.828303e-04 0.0001631721 7.209026e-05
[2148,] 1.356771e-04 0.0001564193 4.095073e-05
[2149,] 1.259152e-04 0.0001559974 3.890747e-05
[2150,] 9.678748e-05 0.0001587358 3.120839e-05
[2151,] 1.680472e-04 0.0001605446 4.683787e-05
[2152,] 9.488734e-05 0.0001585158 3.091848e-05
[2153,] 8.751209e-05 0.0001527457 2.876901e-05
[2154,] 1.447678e-04 0.0001583916 4.462218e-05
[2155,] 9.957069e-05 0.0001560836 3.280337e-05
[2156,] 1.656836e-04 0.0001562594 5.317984e-05
[2157,] 1.919766e-04 0.0001568129 6.047643e-05
[2158,] 1.559010e-04 0.0001560379 5.073607e-05
[2159,] 3.078754e-04 0.0001576033 8.636399e-05
[2160,] 2.491327e-04 0.0001568220 7.678777e-05
[2161,] 1.535591e-04 0.0001560879 4.966977e-05
[2162,] 2.442538e-04 0.0001568842 7.504603e-05
[2163,] 1.052689e-04 0.0001561564 3.568439e-05
[2164,] 1.042441e-04 0.0001561611 3.533510e-05
[2165,] 2.596725e-04 0.0001578468 7.310331e-05
[2166,] 9.592597e-05 0.0001560538 3.193128e-05
[2167,] 9.495667e-05 0.0001580302 3.084553e-05
[2168,] 1.519967e-04 0.0001563084 4.889087e-05
[2169,] 1.257060e-04 0.0001508271 4.151679e-05
[2170,] 1.834785e-04 0.0001515892 5.344930e-05
[2171,] 1.641286e-04 0.0001500867 5.472478e-05
[2172,] 1.002258e-04 0.0001562525 3.337553e-05
[2173,] 8.293478e-05 0.0001513625 2.760967e-05
[2174,] 1.494216e-04 0.0001568562 4.937301e-05
[2175,] 1.463189e-04 0.0001560339 4.860173e-05
[2176,] 1.343845e-04 0.0001508208 4.279306e-05
[2177,] 1.770587e-04 0.0001561821 5.650264e-05
[2178,] 1.632362e-04 0.0001562579 5.165725e-05
[2179,] 1.429745e-04 0.0001567062 4.738686e-05
[2180,] 1.131110e-04 0.0001551206 3.643552e-05
[2181,] 2.452743e-04 0.0001578078 7.309840e-05
[2182,] 1.336045e-04 0.0001801406 5.366044e-05
[2183,] 1.390483e-04 0.0001545820 4.832914e-05
[2184,] 8.363239e-05 0.0001597555 2.561788e-05
[2185,] 8.282096e-05 0.0001475802 2.615907e-05
[2186,] 8.187118e-05 0.0001605313 2.545894e-05
[2187,] 7.969312e-05 0.0001441903 2.578237e-05
[2188,] 1.314831e-04 0.0001563003 4.373289e-05
[2189,] 8.945956e-05 0.0001532587 2.984310e-05
[2190,] 1.292428e-04 0.0001574004 4.138557e-05
[2191,] 1.300084e-04 0.0001575219 4.156247e-05
[2192,] 8.243772e-05 0.0001551925 2.545630e-05
[2193,] 8.260458e-05 0.0001534318 2.554194e-05
[2194,] 7.839447e-05 0.0001465275 2.596477e-05
[2195,] 7.771228e-05 0.0001470560 2.578691e-05
[2196,] 1.063413e-04 0.0001539109 2.992964e-05
[2197,] 8.062923e-05 0.0001463858 2.561472e-05
[2198,] 1.151088e-04 0.0001475379 4.069058e-05
[2199,] 9.185004e-05 0.0001546799 2.694436e-05
[2200,] 1.285976e-04 0.0001577811 4.106774e-05
[2201,] 1.016234e-04 0.0001623605 3.414284e-05
[2202,] 9.038412e-05 0.0001543781 2.668647e-05
[2203,] 1.253282e-04 0.0001564712 4.371901e-05
[2204,] 9.195292e-05 0.0001543781 2.696724e-05
[2205,] 9.273019e-05 0.0001428018 2.967472e-05
[2206,] 1.305596e-04 0.0001567292 4.648612e-05
[2207,] 9.089494e-05 0.0001545115 2.676609e-05
[2208,] 9.038412e-05 0.0001546069 2.664721e-05
[2209,] 8.999798e-05 0.0001531338 3.003622e-05
[2210,] 1.377246e-04 0.0001560580 4.638766e-05
[2211,] 1.290825e-04 0.0001546146 4.097643e-05
[2212,] 8.944618e-05 0.0001560572 2.640217e-05
[2213,] 1.272744e-04 0.0001553860 4.416146e-05
[2214,] 1.251149e-04 0.0001578354 4.028828e-05
[2215,] 9.099181e-05 0.0001555992 2.667584e-05
[2216,] 9.047885e-05 0.0001580557 2.642238e-05
[2217,] 9.146379e-05 0.0001663036 2.613051e-05
[2218,] 9.952776e-05 0.0001577183 2.802411e-05
[2219,] 1.224054e-04 0.0001581510 3.968400e-05
[2220,] 1.270482e-04 0.0001555778 4.421137e-05
[2221,] 1.242987e-04 0.0001581545 4.003834e-05
[2222,] 1.011614e-04 0.0001653523 2.757471e-05
[2223,] 1.018547e-04 0.0001568183 2.852639e-05
[2224,] 1.012009e-04 0.0001594798 3.465582e-05
[2225,] 1.040808e-04 0.0001569682 2.892699e-05
[2226,] 1.297624e-04 0.0001566863 4.350151e-05
[2227,] 1.246121e-04 0.0001553058 4.290447e-05
[2228,] 1.023074e-04 0.0001565167 2.864720e-05
[2229,] 9.462517e-05 0.0001435562 2.942737e-05
[2230,] 1.289729e-04 0.0001554010 4.501587e-05
[2231,] 1.212775e-04 0.0001581512 3.940155e-05
[2232,] 8.973531e-05 0.0001567864 2.629080e-05
[2233,] 1.209376e-04 0.0001582536 3.933385e-05
[2234,] 1.003686e-04 0.0001563600 2.827208e-05
[2235,] 1.010400e-04 0.0001562149 2.841478e-05
[2236,] 1.002860e-04 0.0001563592 2.825670e-05
[2237,] 1.018103e-04 0.0001559141 2.859631e-05
[2238,] 9.954784e-05 0.0001560717 2.815074e-05
[2239,] 1.240634e-04 0.0001554253 4.270999e-05
[2240,] 1.194661e-04 0.0001582745 3.914094e-05
[2241,] 1.002860e-04 0.0001562148 2.827305e-05
[2242,] 1.068768e-04 0.0001474876 3.107859e-05
[2243,] 1.008483e-04 0.0001590156 3.453848e-05
[2244,] 1.042215e-04 0.0001556260 2.909446e-05
[2245,] 1.010400e-04 0.0001565026 2.838154e-05
[2246,] 9.939595e-05 0.0001556260 2.817262e-05
[2247,] 9.947812e-05 0.0001565035 2.809010e-05
[2248,] 1.002149e-04 0.0001565035 2.822725e-05
[2249,] 1.009676e-04 0.0001565035 2.836787e-05
[2250,] 1.028263e-04 0.0001563566 2.869823e-05
[2251,] 1.025274e-04 0.0001477376 3.000621e-05
[2252,] 1.497622e-04 0.0001563351 4.967799e-05
[2253,] 1.044235e-04 0.0001556270 2.910057e-05
[2254,] 1.003377e-04 0.0001593114 3.208986e-05
[2255,] 1.262601e-04 0.0001560645 4.418934e-05
[2256,] 1.006278e-04 0.0001592050 3.209586e-05
[2257,] 1.210919e-04 0.0001580146 3.925393e-05
[2258,] 1.015988e-04 0.0001588841 3.214981e-05
[2259,] 1.236721e-04 0.0001558802 4.278466e-05
[2260,] 8.951980e-05 0.0001428477 2.826010e-05
[2261,] 9.342242e-05 0.0001426831 2.944270e-05
[2262,] 1.044235e-04 0.0001547457 2.919002e-05
[2263,] 1.061758e-04 0.0001546086 2.955640e-05
[2264,] 1.061758e-04 0.0001546086 2.955640e-05
[2265,] 1.257802e-04 0.0001563069 4.407405e-05
[2266,] 9.777455e-05 0.0001558407 3.041939e-05
[2267,] 1.663647e-04 0.0001530055 5.053615e-05
[2268,] 1.035014e-04 0.0001543244 2.906808e-05
[2269,] 1.204658e-04 0.0001580467 3.904449e-05
[2270,] 1.059173e-04 0.0001546086 2.950515e-05
[2271,] 9.413543e-05 0.0001427627 2.957702e-05
[2272,] 1.262601e-04 0.0001567040 4.451714e-05
[2273,] 1.044137e-04 0.0001548837 2.916850e-05
[2274,] 1.070697e-04 0.0001548837 2.969173e-05
[2275,] 1.070697e-04 0.0001547457 2.971272e-05
[2276,] 9.466999e-05 0.0001429085 2.961973e-05
[2277,] 1.036492e-04 0.0001548837 2.901852e-05
[2278,] 1.044137e-04 0.0001546086 2.920773e-05
[2279,] 1.204624e-04 0.0001579020 3.906895e-05
[2280,] 1.004231e-04 0.0001546086 2.842424e-05
[2281,] 1.023127e-04 0.0001543235 2.883310e-05
[2282,] 1.036492e-04 0.0001543235 2.909750e-05
[2283,] 1.070697e-04 0.0001540561 2.982058e-05
[2284,] 9.502763e-05 0.0001465655 2.862988e-05
[2285,] 1.326543e-04 0.0001553022 4.503513e-05
[2286,] 1.303982e-04 0.0001553439 4.424997e-05
[2287,] 9.502763e-05 0.0001435632 2.943775e-05
[2288,] 1.061656e-04 0.0001537913 2.968108e-05
[2289,] 1.052804e-04 0.0001537913 2.950289e-05
[2290,] 1.108822e-04 0.0001539230 3.061170e-05
[2291,] 1.079930e-04 0.0001541891 2.998440e-05
[2292,] 1.098989e-04 0.0001541891 3.036720e-05
[2293,] 1.192982e-04 0.0001575809 3.886834e-05
[2294,] 1.316280e-04 0.0001539230 3.483684e-05
[2295,] 1.277206e-04 0.0001543235 3.394441e-05
[2296,] 1.263912e-04 0.0001543235 3.367508e-05
[2297,] 1.248867e-04 0.0001568219 4.386430e-05
[2298,] 1.250892e-04 0.0001541891 3.344163e-05
[2299,] 1.272428e-04 0.0001470287 3.558853e-05
[2300,] 1.199763e-04 0.0001441217 3.542904e-05
[2301,] 1.245053e-04 0.0001563370 4.023120e-05
[2302,] 1.209292e-04 0.0001562359 4.043972e-05
[2303,] 1.069693e-04 0.0001448536 3.185999e-05
[2304,] 9.839909e-05 0.0001622468 2.728686e-05
[2305,] 1.243229e-04 0.0001563301 4.022253e-05
[2306,] 1.191808e-04 0.0001573985 3.893037e-05
[2307,] 9.077460e-05 0.0001503847 2.939358e-05
[2308,] 1.103234e-04 0.0001551625 3.029120e-05
[2309,] 1.066907e-04 0.0001474447 3.099546e-05
[2310,] 9.089108e-05 0.0001503655 2.942132e-05
[2311,] 1.237057e-04 0.0001560843 4.290097e-05
[2312,] 9.692487e-05 0.0001484890 2.966076e-05
[2313,] 1.061701e-04 0.0001434811 3.254946e-05
[2314,] 1.205931e-04 0.0001576502 3.914803e-05
[2315,] 1.361745e-04 0.0001557364 4.704675e-05
[2316,] 8.281829e-05 0.0001445975 2.634109e-05
[2317,] 8.231020e-05 0.0001448538 2.624334e-05
[2318,] 1.203403e-04 0.0001574327 3.914897e-05
[2319,] 9.062316e-05 0.0001431062 2.848105e-05
[2320,] 8.084113e-05 0.0001448538 2.612201e-05
[2321,] 1.200953e-04 0.0001573619 3.912017e-05
[2322,] 1.247906e-04 0.0001568955 4.383964e-05
[2323,] 1.271071e-04 0.0001572999 4.525962e-05
[2324,] 1.205931e-04 0.0001573920 3.921198e-05
[2325,] 8.128061e-05 0.0001458693 2.611684e-05
[2326,] 1.456100e-04 0.0001558480 5.091315e-05
[2327,] 8.330436e-05 0.0001457186 2.634628e-05
[2328,] 8.881342e-05 0.0001549217 2.623610e-05
[2329,] 1.448656e-04 0.0001557006 5.038988e-05
[2330,] 1.448656e-04 0.0001556426 5.029461e-05
[2331,] 8.301597e-05 0.0001434721 2.649137e-05
[2332,] 1.451848e-04 0.0001556542 5.043700e-05
[2333,] 8.301597e-05 0.0001435166 2.648541e-05
[2334,] 8.283118e-05 0.0001436128 2.643484e-05
[2335,] 8.121369e-05 0.0001523025 2.545798e-05
[2336,] 8.981469e-05 0.0001563599 2.630401e-05
[2337,] 8.981469e-05 0.0001563599 2.630401e-05
[2338,] 9.035560e-05 0.0001563599 2.639790e-05
[2339,] 9.040099e-05 0.0001542340 2.657899e-05
[2340,] 8.985913e-05 0.0001542340 2.647955e-05
[2341,] 1.249363e-04 0.0001586494 4.467277e-05
[2342,] 1.445488e-04 0.0001555542 5.002299e-05
[2343,] 8.149793e-05 0.0001462003 2.612161e-05
[2344,] 1.259771e-04 0.0001590245 4.542349e-05
[2345,] 9.015708e-05 0.0001562088 2.637466e-05
[2346,] 1.443459e-04 0.0001560107 5.317159e-05
[2347,] 1.432367e-04 0.0001563638 5.295071e-05
[2348,] 8.021996e-05 0.0001467444 2.713243e-05
[2349,] 9.432146e-05 0.0001438550 3.164482e-05
[2350,] 9.166865e-05 0.0001461833 3.181501e-05
[2351,] 9.166865e-05 0.0001461838 3.181519e-05
[2352,] 1.132613e-04 0.0001556746 3.649239e-05
[2353,] 1.338912e-04 0.0001605916 5.026233e-05
[2354,] 1.940184e-04 0.0001575628 7.096393e-05
[2355,] 1.095980e-04 0.0001575277 3.682158e-05
[2356,] 1.138809e-04 0.0001556887 3.659736e-05
[2357,] 1.153089e-04 0.0001558698 3.685103e-05
[2358,] 1.089880e-04 0.0001573953 3.633169e-05
[2359,] 1.392241e-04 0.0001582855 5.182651e-05
[2360,] 8.401364e-05 0.0001594342 3.095985e-05
[2361,] 1.428046e-04 0.0001554240 5.118035e-05
[2362,] 1.282000e-04 0.0001534347 4.473029e-05
[2363,] 8.482251e-05 0.0001428790 2.776745e-05
[2364,] 1.514665e-04 0.0001556108 5.536417e-05
[2365,] 8.261768e-05 0.0001469169 2.825763e-05
[2366,] 1.396508e-04 0.0001557399 4.540652e-05
[2367,] 1.158780e-04 0.0001556972 3.709318e-05
[2368,] 1.250414e-04 0.0001540551 4.396876e-05
[2369,] 8.840137e-05 0.0001562590 2.997090e-05
[2370,] 1.082328e-04 0.0001578837 3.584109e-05
[2371,] 7.701561e-05 0.0001436956 2.490526e-05
[2372,] 8.457988e-05 0.0001425441 2.759910e-05
[2373,] 1.233601e-04 0.0001542866 4.346950e-05
[2374,] 1.555372e-04 0.0001567760 5.836097e-05
[2375,] 8.493247e-05 0.0001425957 2.774799e-05
[2376,] 9.323251e-05 0.0001461346 3.254805e-05
[2377,] 1.110096e-04 0.0001560764 3.578385e-05
[2378,] 1.563969e-04 0.0001567500 5.871889e-05
[2379,] 1.568420e-04 0.0001567266 5.889242e-05
[2380,] 1.177087e-04 0.0001560300 3.739598e-05
[2381,] 1.568420e-04 0.0001568520 5.903496e-05
[2382,] 8.493247e-05 0.0001424513 2.768458e-05
[2383,] 9.438276e-05 0.0001458061 3.292916e-05
[2384,] 9.438276e-05 0.0001456429 3.286575e-05
[2385,] 8.443438e-05 0.0001423907 2.750541e-05
[2386,] 1.572906e-04 0.0001568021 5.918060e-05
[2387,] 1.581987e-04 0.0001568021 5.958954e-05
[2388,] 7.957246e-05 0.0001479740 2.717786e-05
[2389,] 7.957246e-05 0.0001543905 2.808063e-05
[2390,] 8.432256e-05 0.0001422647 2.746993e-05
[2391,] 1.194275e-04 0.0001571299 3.734012e-05
[2392,] 7.932962e-05 0.0001543905 2.794105e-05
[2393,] 1.568420e-04 0.0001568253 5.902518e-05
[2394,] 8.470833e-05 0.0001422853 2.761483e-05
[2395,] 7.932962e-05 0.0001543902 2.794101e-05
[2396,] 1.212866e-04 0.0001571697 3.774757e-05
[2397,] 1.138104e-04 0.0001573863 3.603755e-05
[2398,] 8.869558e-05 0.0001607497 3.070466e-05
[2399,] 9.601000e-05 0.0001645988 3.439550e-05
[2400,] 7.752949e-05 0.0001559059 2.697310e-05
[2401,] 8.319655e-05 0.0001423067 2.708705e-05
[2402,] 8.306366e-05 0.0001423287 2.704561e-05
[2403,] 8.306366e-05 0.0001423760 2.706111e-05
[2404,] 8.319655e-05 0.0001423760 2.711110e-05
[2405,] 1.320325e-04 0.0001577779 4.193443e-05
[2406,] 1.194666e-04 0.0001574393 3.726022e-05
[2407,] 8.274504e-05 0.0001425132 2.689816e-05
[2408,] 8.268608e-05 0.0001425427 2.687396e-05
[2409,] 1.086728e-04 0.0001579152 3.583670e-05
[2410,] 1.526690e-04 0.0001567490 5.707213e-05
[2411,] 8.303544e-05 0.0001520220 2.962039e-05
```
