## Supplementary material for "Characterization of shared and ancestry-specific signals driving complex traits using multi-ancestry fine-mapping": s1_data_1kg.pvar

```
##FILTER=<ID=PASS,Description="All filters passed">
##reference=ftp://ftp.1000genomes.ebi.ac.uk//vol1/ftp/technical/reference/phase2_reference_assembly_sequence/hs37d5.fa.gz
##contig=<ID=2,assembly=b37,length=243199373>
##ALT=<ID=CNV,Description="Copy Number Polymorphism">
##ALT=<ID=DEL,Description="Deletion">
##ALT=<ID=DUP,Description="Duplication">
##ALT=<ID=INS:ME:ALU,Description="Insertion of ALU element">
##ALT=<ID=INS:ME:LINE1,Description="Insertion of LINE1 element">
##ALT=<ID=INS:ME:SVA,Description="Insertion of SVA element">
##ALT=<ID=INS:MT,Description="Nuclear Mitochondrial Insertion">
##ALT=<ID=INV,Description="Inversion">
##ALT=<ID=CN0,Description="Copy number allele: 0 copies">
##ALT=<ID=CN1,Description="Copy number allele: 1 copy">
##ALT=<ID=CN2,Description="Copy number allele: 2 copies">
##ALT=<ID=CN3,Description="Copy number allele: 3 copies">
##ALT=<ID=CN4,Description="Copy number allele: 4 copies">
##ALT=<ID=CN5,Description="Copy number allele: 5 copies">
##ALT=<ID=CN6,Description="Copy number allele: 6 copies">
##ALT=<ID=CN7,Description="Copy number allele: 7 copies">
##ALT=<ID=CN8,Description="Copy number allele: 8 copies">
##ALT=<ID=CN9,Description="Copy number allele: 9 copies">
##ALT=<ID=CN10,Description="Copy number allele: 10 copies">
##ALT=<ID=CN11,Description="Copy number allele: 11 copies">
##ALT=<ID=CN12,Description="Copy number allele: 12 copies">
##ALT=<ID=CN13,Description="Copy number allele: 13 copies">
##ALT=<ID=CN14,Description="Copy number allele: 14 copies">
##ALT=<ID=CN15,Description="Copy number allele: 15 copies">
##ALT=<ID=CN16,Description="Copy number allele: 16 copies">
##ALT=<ID=CN17,Description="Copy number allele: 17 copies">
##ALT=<ID=CN18,Description="Copy number allele: 18 copies">
##ALT=<ID=CN19,Description="Copy number allele: 19 copies">
##ALT=<ID=CN20,Description="Copy number allele: 20 copies">
##ALT=<ID=CN21,Description="Copy number allele: 21 copies">
##ALT=<ID=CN22,Description="Copy number allele: 22 copies">
##ALT=<ID=CN23,Description="Copy number allele: 23 copies">
##ALT=<ID=CN24,Description="Copy number allele: 24 copies">
##ALT=<ID=CN25,Description="Copy number allele: 25 copies">
##ALT=<ID=CN26,Description="Copy number allele: 26 copies">
##ALT=<ID=CN27,Description="Copy number allele: 27 copies">
##ALT=<ID=CN28,Description="Copy number allele: 28 copies">
##ALT=<ID=CN29,Description="Copy number allele: 29 copies">
##ALT=<ID=CN30,Description="Copy number allele: 30 copies">
##ALT=<ID=CN31,Description="Copy number allele: 31 copies">
##ALT=<ID=CN32,Description="Copy number allele: 32 copies">
##ALT=<ID=CN33,Description="Copy number allele: 33 copies">
##ALT=<ID=CN34,Description="Copy number allele: 34 copies">
##ALT=<ID=CN35,Description="Copy number allele: 35 copies">
##ALT=<ID=CN36,Description="Copy number allele: 36 copies">
##ALT=<ID=CN37,Description="Copy number allele: 37 copies">
##ALT=<ID=CN38,Description="Copy number allele: 38 copies">
##ALT=<ID=CN39,Description="Copy number allele: 39 copies">
##ALT=<ID=CN40,Description="Copy number allele: 40 copies">
##ALT=<ID=CN41,Description="Copy number allele: 41 copies">
##ALT=<ID=CN42,Description="Copy number allele: 42 copies">
##ALT=<ID=CN43,Description="Copy number allele: 43 copies">
##ALT=<ID=CN44,Description="Copy number allele: 44 copies">
##ALT=<ID=CN45,Description="Copy number allele: 45 copies">
##ALT=<ID=CN46,Description="Copy number allele: 46 copies">
##ALT=<ID=CN47,Description="Copy number allele: 47 copies">
##ALT=<ID=CN48,Description="Copy number allele: 48 copies">
##ALT=<ID=CN49,Description="Copy number allele: 49 copies">
##ALT=<ID=CN50,Description="Copy number allele: 50 copies">
##ALT=<ID=CN51,Description="Copy number allele: 51 copies">
##ALT=<ID=CN52,Description="Copy number allele: 52 copies">
##ALT=<ID=CN53,Description="Copy number allele: 53 copies">
##ALT=<ID=CN54,Description="Copy number allele: 54 copies">
##ALT=<ID=CN55,Description="Copy number allele: 55 copies">
##ALT=<ID=CN56,Description="Copy number allele: 56 copies">
##ALT=<ID=CN57,Description="Copy number allele: 57 copies">
##ALT=<ID=CN58,Description="Copy number allele: 58 copies">
##ALT=<ID=CN59,Description="Copy number allele: 59 copies">
##ALT=<ID=CN60,Description="Copy number allele: 60 copies">
##ALT=<ID=CN61,Description="Copy number allele: 61 copies">
##ALT=<ID=CN62,Description="Copy number allele: 62 copies">
##ALT=<ID=CN63,Description="Copy number allele: 63 copies">
##ALT=<ID=CN64,Description="Copy number allele: 64 copies">
##ALT=<ID=CN65,Description="Copy number allele: 65 copies">
##ALT=<ID=CN66,Description="Copy number allele: 66 copies">
##ALT=<ID=CN67,Description="Copy number allele: 67 copies">
##ALT=<ID=CN68,Description="Copy number allele: 68 copies">
##ALT=<ID=CN69,Description="Copy number allele: 69 copies">
##ALT=<ID=CN70,Description="Copy number allele: 70 copies">
##ALT=<ID=CN71,Description="Copy number allele: 71 copies">
##ALT=<ID=CN72,Description="Copy number allele: 72 copies">
##ALT=<ID=CN73,Description="Copy number allele: 73 copies">
##ALT=<ID=CN74,Description="Copy number allele: 74 copies">
##ALT=<ID=CN75,Description="Copy number allele: 75 copies">
##ALT=<ID=CN76,Description="Copy number allele: 76 copies">
##ALT=<ID=CN77,Description="Copy number allele: 77 copies">
##ALT=<ID=CN78,Description="Copy number allele: 78 copies">
##ALT=<ID=CN79,Description="Copy number allele: 79 copies">
##ALT=<ID=CN80,Description="Copy number allele: 80 copies">
##ALT=<ID=CN81,Description="Copy number allele: 81 copies">
##ALT=<ID=CN82,Description="Copy number allele: 82 copies">
##ALT=<ID=CN83,Description="Copy number allele: 83 copies">
##ALT=<ID=CN84,Description="Copy number allele: 84 copies">
##ALT=<ID=CN85,Description="Copy number allele: 85 copies">
##ALT=<ID=CN86,Description="Copy number allele: 86 copies">
##ALT=<ID=CN87,Description="Copy number allele: 87 copies">
##ALT=<ID=CN88,Description="Copy number allele: 88 copies">
##ALT=<ID=CN89,Description="Copy number allele: 89 copies">
##ALT=<ID=CN90,Description="Copy number allele: 90 copies">
##ALT=<ID=CN91,Description="Copy number allele: 91 copies">
##ALT=<ID=CN92,Description="Copy number allele: 92 copies">
##ALT=<ID=CN93,Description="Copy number allele: 93 copies">
##ALT=<ID=CN94,Description="Copy number allele: 94 copies">
##ALT=<ID=CN95,Description="Copy number allele: 95 copies">
##ALT=<ID=CN96,Description="Copy number allele: 96 copies">
##ALT=<ID=CN97,Description="Copy number allele: 97 copies">
##ALT=<ID=CN98,Description="Copy number allele: 98 copies">
##ALT=<ID=CN99,Description="Copy number allele: 99 copies">
##ALT=<ID=CN100,Description="Copy number allele: 100 copies">
##ALT=<ID=CN101,Description="Copy number allele: 101 copies">
##ALT=<ID=CN102,Description="Copy number allele: 102 copies">
##ALT=<ID=CN103,Description="Copy number allele: 103 copies">
##ALT=<ID=CN104,Description="Copy number allele: 104 copies">
##ALT=<ID=CN105,Description="Copy number allele: 105 copies">
##ALT=<ID=CN106,Description="Copy number allele: 106 copies">
##ALT=<ID=CN107,Description="Copy number allele: 107 copies">
##ALT=<ID=CN108,Description="Copy number allele: 108 copies">
##ALT=<ID=CN109,Description="Copy number allele: 109 copies">
##ALT=<ID=CN110,Description="Copy number allele: 110 copies">
##ALT=<ID=CN111,Description="Copy number allele: 111 copies">
##ALT=<ID=CN112,Description="Copy number allele: 112 copies">
##ALT=<ID=CN113,Description="Copy number allele: 113 copies">
##ALT=<ID=CN114,Description="Copy number allele: 114 copies">
##ALT=<ID=CN115,Description="Copy number allele: 115 copies">
##ALT=<ID=CN116,Description="Copy number allele: 116 copies">
##ALT=<ID=CN117,Description="Copy number allele: 117 copies">
##ALT=<ID=CN118,Description="Copy number allele: 118 copies">
##ALT=<ID=CN119,Description="Copy number allele: 119 copies">
##ALT=<ID=CN120,Description="Copy number allele: 120 copies">
##ALT=<ID=CN121,Description="Copy number allele: 121 copies">
##ALT=<ID=CN122,Description="Copy number allele: 122 copies">
##ALT=<ID=CN123,Description="Copy number allele: 123 copies">
##ALT=<ID=CN124,Description="Copy number allele: 124 copies">
##INFO=<ID=CIEND,Number=2,Type=Integer,Description="Confidence interval around END for imprecise variants">
##INFO=<ID=CIPOS,Number=2,Type=Integer,Description="Confidence interval around POS for imprecise variants">
##INFO=<ID=CS,Number=1,Type=String,Description="Source call set.">
##INFO=<ID=END,Number=1,Type=Integer,Description="End coordinate of this variant">
##INFO=<ID=IMPRECISE,Number=0,Type=Flag,Description="Imprecise structural variation">
##INFO=<ID=MC,Number=.,Type=String,Description="Merged calls.">
##INFO=<ID=MEINFO,Number=4,Type=String,Description="Mobile element info of the form NAME,START,END<POLARITY; If there is only 5' OR 3' support for this call, will be NULL NULL for START and END">
##INFO=<ID=MEND,Number=1,Type=Integer,Description="Mitochondrial end coordinate of inserted sequence">
##INFO=<ID=MLEN,Number=1,Type=Integer,Description="Estimated length of mitochondrial insert">
##INFO=<ID=MSTART,Number=1,Type=Integer,Description="Mitochondrial start coordinate of inserted sequence">
##INFO=<ID=SVLEN,Number=.,Type=Integer,Description="SV length. It is only calculated for structural variation MEIs. For other types of SVs; one may calculate the SV length by INFO:END-START+1, or by finding the difference between lengthes of REF and ALT alleles">
##INFO=<ID=SVTYPE,Number=1,Type=String,Description="Type of structural variant">
##INFO=<ID=TSD,Number=1,Type=String,Description="Precise Target Site Duplication for bases, if unknown, value will be NULL">
##INFO=<ID=AC,Number=A,Type=Integer,Description="Total number of alternate alleles in called genotypes">
##INFO=<ID=AF,Number=A,Type=Float,Description="Estimated allele frequency in the range (0,1)">
##INFO=<ID=NS,Number=1,Type=Integer,Description="Number of samples with data">
##INFO=<ID=AN,Number=1,Type=Integer,Description="Total number of alleles in called genotypes">
##INFO=<ID=EAS_AF,Number=A,Type=Float,Description="Allele frequency in the EAS populations calculated from AC and AN, in the range (0,1)">
##INFO=<ID=EUR_AF,Number=A,Type=Float,Description="Allele frequency in the EUR populations calculated from AC and AN, in the range (0,1)">
##INFO=<ID=AFR_AF,Number=A,Type=Float,Description="Allele frequency in the AFR populations calculated from AC and AN, in the range (0,1)">
##INFO=<ID=AMR_AF,Number=A,Type=Float,Description="Allele frequency in the AMR populations calculated from AC and AN, in the range (0,1)">
##INFO=<ID=SAS_AF,Number=A,Type=Float,Description="Allele frequency in the SAS populations calculated from AC and AN, in the range (0,1)">
##INFO=<ID=DP,Number=1,Type=Integer,Description="Total read depth; only low coverage data were counted towards the DP, exome data were not used">
##INFO=<ID=AA,Number=1,Type=String,Description="Ancestral Allele. Format: AA|REF|ALT|IndelType. AA: Ancestral allele, REF:Reference Allele, ALT:Alternate Allele, IndelType:Type of Indel (REF, ALT and IndelType are only defined for indels)">
##INFO=<ID=VT,Number=.,Type=String,Description="indicates what type of variant the line represents">
##INFO=<ID=EX_TARGET,Number=0,Type=Flag,Description="indicates whether a variant is within the exon pull down target boundaries">
##INFO=<ID=MULTI_ALLELIC,Number=0,Type=Flag,Description="indicates whether a site is multi-allelic">
#CHROM	POS	ID	REF	ALT	QUAL	FILTER	INFO
2	233243156	rs61282047	T	C	100	PASS	AC=518;AF=0.103435;AN=5008;NS=2504;DP=16734;EAS_AF=0.0347;AMR_AF=0.0346;AFR_AF=0.2005;EUR_AF=0.0467;SAS_AF=0.1503;AA=T|||;VT=SNP
2	233243196	rs147102777	C	A	100	PASS	AC=35;AF=0.00698882;AN=5008;NS=2504;DP=17535;EAS_AF=0;AMR_AF=0.0058;AFR_AF=0;EUR_AF=0.0169;SAS_AF=0.0143;AA=C|||;VT=SNP
2	233243586	rs1130335	C	T	100	PASS	AC=423;AF=0.0844649;AN=5008;NS=2504;DP=16904;EAS_AF=0.2153;AMR_AF=0.0533;AFR_AF=0.025;EUR_AF=0.0726;SAS_AF=0.0644;AA=C|||;VT=SNP;EX_TARGET
2	233243660	rs2014448	T	C	100	PASS	AC=4756;AF=0.949681;AN=5008;NS=2504;DP=15770;EAS_AF=0.9415;AMR_AF=0.8703;AFR_AF=0.9924;EUR_AF=0.9443;SAS_AF=0.9622;AA=C|||;VT=SNP;EX_TARGET
2	233243796	rs200958062	T	C	100	PASS	AC=60;AF=0.0119808;AN=5008;NS=2504;DP=17060;EAS_AF=0;AMR_AF=0.0101;AFR_AF=0.0008;EUR_AF=0.0258;SAS_AF=0.0266;AA=t|||;VT=SNP;EX_TARGET
2	233243981	rs13026692	A	T	100	PASS	AC=1947;AF=0.388778;AN=5008;NS=2504;DP=19167;EAS_AF=0.5377;AMR_AF=0.4611;AFR_AF=0.2496;EUR_AF=0.337;SAS_AF=0.4254;AA=a|||;VT=SNP;EX_TARGET
2	233244038	rs142439881	C	G	100	PASS	AC=28;AF=0.00559105;AN=5008;NS=2504;DP=19708;EAS_AF=0;AMR_AF=0.0144;AFR_AF=0;EUR_AF=0.0169;SAS_AF=0.001;AA=c|||;VT=SNP
2	233244586	rs2853374	C	G	100	PASS	AC=4748;AF=0.948083;AN=5008;NS=2504;DP=17790;EAS_AF=0.9345;AMR_AF=0.8703;AFR_AF=0.9924;EUR_AF=0.9433;SAS_AF=0.9622;AA=G|||;VT=SNP;EX_TARGET
2	233244843	rs55977653	G	A	100	PASS	AC=426;AF=0.0850639;AN=5008;NS=2504;DP=15534;EAS_AF=0.2173;AMR_AF=0.0533;AFR_AF=0.025;EUR_AF=0.0736;SAS_AF=0.0644;AA=G|||;VT=SNP;EX_TARGET
2	233246182	rs73001984	T	C	100	PASS	AC=38;AF=0.00758786;AN=5008;NS=2504;DP=13918;EAS_AF=0;AMR_AF=0.0144;AFR_AF=0;EUR_AF=0.0249;SAS_AF=0.0031;AA=T|||;VT=SNP;EX_TARGET
2	233247027	rs1049109	C	T	100	PASS	AC=431;AF=0.0860623;AN=5008;NS=2504;DP=14608;EAS_AF=0.2173;AMR_AF=0.0548;AFR_AF=0.0272;EUR_AF=0.0736;SAS_AF=0.0654;AA=C|||;VT=SNP
2	233247873	rs7599982	G	A	100	PASS	AC=431;AF=0.0860623;AN=5008;NS=2504;DP=13649;EAS_AF=0.2173;AMR_AF=0.0548;AFR_AF=0.0272;EUR_AF=0.0736;SAS_AF=0.0654;AA=g|||;VT=SNP
2	233247934	rs7573222	A	C	100	PASS	AC=431;AF=0.0860623;AN=5008;NS=2504;DP=15076;EAS_AF=0.2173;AMR_AF=0.0548;AFR_AF=0.0272;EUR_AF=0.0736;SAS_AF=0.0654;AA=a|||;VT=SNP
2	233248198	rs7600132	C	A	100	PASS	AC=431;AF=0.0860623;AN=5008;NS=2504;DP=15838;EAS_AF=0.2173;AMR_AF=0.0548;AFR_AF=0.0272;EUR_AF=0.0736;SAS_AF=0.0654;AA=c|||;VT=SNP
2	233248206	rs2741313	C	T	100	PASS	AC=734;AF=0.146565;AN=5008;NS=2504;DP=15520;EAS_AF=0.0952;AMR_AF=0.1787;AFR_AF=0.0234;EUR_AF=0.2952;SAS_AF=0.1902;AA=c|||;VT=SNP
2	233248479	rs11689384	G	T	100	PASS	AC=536;AF=0.107029;AN=5008;NS=2504;DP=19885;EAS_AF=0.0417;AMR_AF=0.036;AFR_AF=0.2057;EUR_AF=0.0527;SAS_AF=0.1472;AA=T|||;VT=SNP
2	233249024	rs114461202	C	G	100	PASS	AC=41;AF=0.0081869;AN=5008;NS=2504;DP=17361;EAS_AF=0;AMR_AF=0.0159;AFR_AF=0;EUR_AF=0.0169;SAS_AF=0.0133;AA=C|||;VT=SNP
2	233249080	rs10933394	T	C	100	PASS	AC=2392;AF=0.477636;AN=5008;NS=2504;DP=17981;EAS_AF=0.5516;AMR_AF=0.4957;AFR_AF=0.4244;EUR_AF=0.3877;SAS_AF=0.5532;AA=T|||;VT=SNP
2	233249601	rs144195594	C	G	100	PASS	AC=28;AF=0.00559105;AN=5008;NS=2504;DP=12388;EAS_AF=0;AMR_AF=0.013;AFR_AF=0;EUR_AF=0.0179;SAS_AF=0.001;AA=C|||;VT=SNP
2	233250683	rs3748971	C	T	100	PASS	AC=315;AF=0.0628994;AN=5008;NS=2504;DP=21532;EAS_AF=0.1012;AMR_AF=0.0389;AFR_AF=0.0076;EUR_AF=0.1004;SAS_AF=0.0767;AA=C|||;VT=SNP
2	233251068	rs55781386	G	C	100	PASS	AC=762;AF=0.152157;AN=5008;NS=2504;DP=19723;EAS_AF=0.0952;AMR_AF=0.1816;AFR_AF=0.0446;EUR_AF=0.2942;SAS_AF=0.1892;AA=G|||;VT=SNP
2	233251366	rs12328730	C	T	100	PASS	AC=2378;AF=0.47484;AN=5008;NS=2504;DP=14092;EAS_AF=0.5446;AMR_AF=0.4942;AFR_AF=0.4244;EUR_AF=0.3837;SAS_AF=0.5511;AA=C|||;VT=SNP
2	233251374	rs114158582	A	G	100	PASS	AC=38;AF=0.00758786;AN=5008;NS=2504;DP=14202;EAS_AF=0;AMR_AF=0.0086;AFR_AF=0.0015;EUR_AF=0.0219;SAS_AF=0.0082;AA=A|||;VT=SNP
2	233251534	rs73001992	C	A	100	PASS	AC=489;AF=0.0976438;AN=5008;NS=2504;DP=15163;EAS_AF=0.0437;AMR_AF=0.111;AFR_AF=0.0439;EUR_AF=0.1849;SAS_AF=0.1268;AA=C|||;VT=SNP
2	233251706	rs140642490	A	C	100	PASS	AC=18;AF=0.00359425;AN=5008;NS=2504;DP=13432;EAS_AF=0;AMR_AF=0.0043;AFR_AF=0;EUR_AF=0.0119;SAS_AF=0.0031;AA=A|||;VT=SNP
2	233251866	rs73001995	A	T	100	PASS	AC=450;AF=0.0898562;AN=5008;NS=2504;DP=14828;EAS_AF=0.2183;AMR_AF=0.0562;AFR_AF=0.0363;EUR_AF=0.0736;SAS_AF=0.0706;AA=A|||;VT=SNP
2	233252315	rs146615013	G	A	100	PASS	AC=35;AF=0.00698882;AN=5008;NS=2504;DP=13521;EAS_AF=0;AMR_AF=0.0115;AFR_AF=0;EUR_AF=0.0249;SAS_AF=0.002;AA=G|||;VT=SNP
2	233252426	rs140280508	C	T	100	PASS	AC=16;AF=0.00319489;AN=5008;NS=2504;DP=12927;EAS_AF=0;AMR_AF=0.0058;AFR_AF=0.0015;EUR_AF=0.008;SAS_AF=0.002;AA=C|||;VT=SNP
2	233252637	rs4073596	T	C	100	PASS	AC=539;AF=0.107628;AN=5008;NS=2504;DP=13380;EAS_AF=0.245;AMR_AF=0.0562;AFR_AF=0.0666;EUR_AF=0.0736;SAS_AF=0.093;AA=G|||;VT=SNP
2	233252821	rs73001998	C	T	100	PASS	AC=450;AF=0.0898562;AN=5008;NS=2504;DP=9671;EAS_AF=0.2183;AMR_AF=0.0562;AFR_AF=0.0363;EUR_AF=0.0736;SAS_AF=0.0706;AA=C|||;VT=SNP
2	233253060	rs4075405	G	C	100	PASS	AC=450;AF=0.0898562;AN=5008;NS=2504;DP=10783;EAS_AF=0.2183;AMR_AF=0.0562;AFR_AF=0.0363;EUR_AF=0.0736;SAS_AF=0.0706;AA=g|||;VT=SNP
2	233253493	rs2741315	A	G	100	PASS	AC=135;AF=0.0269569;AN=5008;NS=2504;DP=16758;EAS_AF=0.0724;AMR_AF=0.0389;AFR_AF=0.0008;EUR_AF=0.0229;SAS_AF=0.0112;AA=a|||;VT=SNP
2	233254052	rs73002000	C	T	100	PASS	AC=450;AF=0.0898562;AN=5008;NS=2504;DP=21819;EAS_AF=0.2183;AMR_AF=0.0562;AFR_AF=0.0363;EUR_AF=0.0736;SAS_AF=0.0706;AA=c|||;VT=SNP
2	233254734	rs12694902	G	A	100	PASS	AC=2421;AF=0.483427;AN=5008;NS=2504;DP=18267;EAS_AF=0.5724;AMR_AF=0.5692;AFR_AF=0.2897;EUR_AF=0.5199;SAS_AF=0.5552;AA=g|||;VT=SNP
2	233254840	rs73003804	G	A	100	PASS	AC=558;AF=0.111422;AN=5008;NS=2504;DP=19220;EAS_AF=0.245;AMR_AF=0.062;AFR_AF=0.0749;EUR_AF=0.0765;SAS_AF=0.0941;AA=N|||;VT=SNP
2	233255052	rs13386140	T	C	100	PASS	AC=490;AF=0.0978435;AN=5008;NS=2504;DP=16687;EAS_AF=0.0437;AMR_AF=0.111;AFR_AF=0.0439;EUR_AF=0.1859;SAS_AF=0.1268;AA=t|||;VT=SNP
2	233256045	rs2697765	T	C	100	PASS	AC=4393;AF=0.877196;AN=5008;NS=2504;DP=20467;EAS_AF=0.9365;AMR_AF=0.8487;AFR_AF=0.7337;EUR_AF=0.9433;SAS_AF=0.9622;AA=-|||;VT=SNP
2	233256271	rs60762948	C	T	100	PASS	AC=438;AF=0.0874601;AN=5008;NS=2504;DP=14712;EAS_AF=0.0079;AMR_AF=0.036;AFR_AF=0.1785;EUR_AF=0.0487;SAS_AF=0.1227;AA=c|||;VT=SNP
2	233256349	rs144545143	C	T	100	PASS	AC=162;AF=0.0323482;AN=5008;NS=2504;DP=14141;EAS_AF=0.0079;AMR_AF=0.0115;AFR_AF=0.0053;EUR_AF=0.0308;SAS_AF=0.1104;AA=c|||;VT=SNP
2	233256359	rs146604707	G	A	100	PASS	AC=457;AF=0.091254;AN=5008;NS=2504;DP=15781;EAS_AF=0.2183;AMR_AF=0.062;AFR_AF=0.0363;EUR_AF=0.0755;SAS_AF=0.0716;AA=g|||;VT=SNP
2	233257286	rs55906053	T	A	100	PASS	AC=454;AF=0.090655;AN=5008;NS=2504;DP=13196;EAS_AF=0.0079;AMR_AF=0.036;AFR_AF=0.1906;EUR_AF=0.0487;SAS_AF=0.1227;AA=t|||;VT=SNP
2	233257458	rs35056534	T	C	100	PASS	AC=1068;AF=0.213259;AN=5008;NS=2504;DP=13328;EAS_AF=0.2589;AMR_AF=0.0994;AFR_AF=0.298;EUR_AF=0.1292;SAS_AF=0.2188;AA=N|||;VT=SNP
2	233257532	rs2853406	A	G	100	PASS	AC=4750;AF=0.948482;AN=5008;NS=2504;DP=10864;EAS_AF=0.9365;AMR_AF=0.8703;AFR_AF=0.9917;EUR_AF=0.9443;SAS_AF=0.9622;AA=N|||;VT=SNP
2	233259092	rs2344360	C	T	100	PASS	AC=2416;AF=0.482428;AN=5008;NS=2504;DP=14835;EAS_AF=0.5833;AMR_AF=0.5634;AFR_AF=0.2859;EUR_AF=0.5139;SAS_AF=0.5542;AA=c|||;VT=SNP
2	233259360	rs115756717	G	A	100	PASS	AC=33;AF=0.00658946;AN=5008;NS=2504;DP=15070;EAS_AF=0;AMR_AF=0.013;AFR_AF=0;EUR_AF=0.0229;SAS_AF=0.001;AA=g|||;VT=SNP
2	233259466	rs11687072	A	G	100	PASS	AC=460;AF=0.091853;AN=5008;NS=2504;DP=18730;EAS_AF=0.2192;AMR_AF=0.0634;AFR_AF=0.0363;EUR_AF=0.0755;SAS_AF=0.0726;AA=a|||;VT=SNP
2	233259666	rs34356510	G	A	100	PASS	AC=749;AF=0.149561;AN=5008;NS=2504;DP=15329;EAS_AF=0.0942;AMR_AF=0.1758;AFR_AF=0.0378;EUR_AF=0.2932;SAS_AF=0.1912;AA=g|||;VT=SNP
2	233259772	rs13002558	G	A	100	PASS	AC=3257;AF=0.650359;AN=5008;NS=2504;DP=11640;EAS_AF=0.6776;AMR_AF=0.7493;AFR_AF=0.3865;EUR_AF=0.8101;SAS_AF=0.7444;AA=g|||;VT=SNP
2	233262192	rs2853376	G	A	100	PASS	AC=3482;AF=0.695288;AN=5008;NS=2504;DP=10645;EAS_AF=0.6776;AMR_AF=0.7637;AFR_AF=0.5477;EUR_AF=0.8141;SAS_AF=0.7423;AA=g|||;VT=SNP
2	233262277	rs2678488	A	C	100	PASS	AC=4747;AF=0.947883;AN=5008;NS=2504;DP=12157;EAS_AF=0.9365;AMR_AF=0.8703;AFR_AF=0.9909;EUR_AF=0.9443;SAS_AF=0.9601;AA=N|||;VT=SNP
2	233263697	rs56808819	C	T	100	PASS	AC=451;AF=0.0900559;AN=5008;NS=2504;DP=20881;EAS_AF=0.0079;AMR_AF=0.036;AFR_AF=0.1891;EUR_AF=0.0487;SAS_AF=0.1217;AA=c|||;VT=SNP
2	233263902	rs4638787	G	A	100	PASS	AC=2411;AF=0.48143;AN=5008;NS=2504;DP=18366;EAS_AF=0.5843;AMR_AF=0.5634;AFR_AF=0.2852;EUR_AF=0.5119;SAS_AF=0.5511;AA=N|||;VT=SNP
2	233264005	rs1969318	G	A	100	PASS	AC=3291;AF=0.657149;AN=5008;NS=2504;DP=18085;EAS_AF=0.7034;AMR_AF=0.745;AFR_AF=0.3775;EUR_AF=0.8131;SAS_AF=0.7648;AA=g|||;VT=SNP
2	233264910	rs2139026	G	A	100	PASS	AC=3189;AF=0.636781;AN=5008;NS=2504;DP=22235;EAS_AF=0.6766;AMR_AF=0.745;AFR_AF=0.3396;EUR_AF=0.8121;SAS_AF=0.7403;AA=N|||;VT=SNP
2	233264936	rs2139027	A	G	100	PASS	AC=4743;AF=0.947085;AN=5008;NS=2504;DP=21736;EAS_AF=0.9355;AMR_AF=0.8703;AFR_AF=0.9887;EUR_AF=0.9443;SAS_AF=0.9601;AA=a|||;VT=SNP
2	233265644	rs10174443	G	A	100	PASS	AC=2410;AF=0.48123;AN=5008;NS=2504;DP=20314;EAS_AF=0.5823;AMR_AF=0.5591;AFR_AF=0.2844;EUR_AF=0.508;SAS_AF=0.5603;AA=g|||;VT=SNP
2	233265983	rs2678489	T	C	100	PASS	AC=4748;AF=0.948083;AN=5008;NS=2504;DP=17753;EAS_AF=0.9306;AMR_AF=0.8761;AFR_AF=0.9924;EUR_AF=0.9463;SAS_AF=0.9591;AA=N|||;VT=SNP
2	233266440	rs182535587	T	A	100	PASS	AC=58;AF=0.0115815;AN=5008;NS=2504;DP=14967;EAS_AF=0.001;AMR_AF=0.0245;AFR_AF=0.0061;EUR_AF=0.0209;SAS_AF=0.0112;AA=t|||;VT=SNP
2	233266770	rs10177963	G	A	100	PASS	AC=2384;AF=0.476038;AN=5008;NS=2504;DP=13924;EAS_AF=0.5873;AMR_AF=0.549;AFR_AF=0.2776;EUR_AF=0.493;SAS_AF=0.5603;AA=g|||;VT=SNP
2	233266842	rs144000513	A	G	100	PASS	AC=458;AF=0.0914537;AN=5008;NS=2504;DP=15578;EAS_AF=0.2153;AMR_AF=0.062;AFR_AF=0.0371;EUR_AF=0.0775;SAS_AF=0.0726;AA=a|||;VT=SNP
2	233266866	rs35603060	C	T	100	PASS	AC=2383;AF=0.475839;AN=5008;NS=2504;DP=15581;EAS_AF=0.5873;AMR_AF=0.549;AFR_AF=0.2769;EUR_AF=0.493;SAS_AF=0.5603;AA=c|||;VT=SNP
2	233266995	rs2853377	G	A	100	PASS	AC=1591;AF=0.317692;AN=5008;NS=2504;DP=14374;EAS_AF=0.3065;AMR_AF=0.2695;AFR_AF=0.3351;EUR_AF=0.4006;SAS_AF=0.2546;AA=g|||;VT=SNP
2	233268165	rs2244037	T	C	100	PASS	AC=4746;AF=0.947684;AN=5008;NS=2504;DP=17755;EAS_AF=0.9286;AMR_AF=0.8746;AFR_AF=0.9924;EUR_AF=0.9463;SAS_AF=0.9601;AA=N|||;VT=SNP
2	233268715	rs2697766	C	T	100	PASS	AC=1816;AF=0.36262;AN=5008;NS=2504;DP=14837;EAS_AF=0.3323;AMR_AF=0.2752;AFR_AF=0.469;EUR_AF=0.3976;SAS_AF=0.2761;AA=N|||;VT=SNP
2	233269859	rs2697767	C	T	100	PASS	AC=1732;AF=0.345847;AN=5008;NS=2504;DP=12693;EAS_AF=0.3333;AMR_AF=0.2752;AFR_AF=0.4024;EUR_AF=0.4006;SAS_AF=0.2761;AA=c|||;VT=SNP
2	233269897	rs143962669	T	C	100	PASS	AC=35;AF=0.00698882;AN=5008;NS=2504;DP=14778;EAS_AF=0;AMR_AF=0.0144;AFR_AF=0;EUR_AF=0.0239;SAS_AF=0.001;AA=t|||;VT=SNP
2	233270917	rs2697768	A	C	100	PASS	AC=788;AF=0.157348;AN=5008;NS=2504;DP=17892;EAS_AF=0.0913;AMR_AF=0.1945;AFR_AF=0.0431;EUR_AF=0.3231;SAS_AF=0.183;AA=N|||;VT=SNP
2	233271226	rs58457058	C	A	100	PASS	AC=397;AF=0.0792732;AN=5008;NS=2504;DP=16293;EAS_AF=0.125;AMR_AF=0.0461;AFR_AF=0.053;EUR_AF=0.0875;SAS_AF=0.0828;AA=c|||;VT=SNP
2	233271267	rs2697769	A	T	100	PASS	AC=4743;AF=0.947085;AN=5008;NS=2504;DP=14294;EAS_AF=0.9306;AMR_AF=0.8746;AFR_AF=0.9909;EUR_AF=0.9433;SAS_AF=0.9601;AA=N|||;VT=SNP
2	233271287	rs11678251	G	A	100	PASS	AC=458;AF=0.0914537;AN=5008;NS=2504;DP=15101;EAS_AF=0.2153;AMR_AF=0.062;AFR_AF=0.0363;EUR_AF=0.0775;SAS_AF=0.0736;AA=g|||;VT=SNP
2	233271438	rs139390240	C	T	100	PASS	AC=458;AF=0.0914537;AN=5008;NS=2504;DP=14533;EAS_AF=0.2153;AMR_AF=0.062;AFR_AF=0.0363;EUR_AF=0.0775;SAS_AF=0.0736;AA=c|||;VT=SNP
2	233271763	rs111524519	C	A	100	PASS	AC=436;AF=0.0870607;AN=5008;NS=2504;DP=15259;EAS_AF=0.1964;AMR_AF=0.062;AFR_AF=0.0378;EUR_AF=0.0765;SAS_AF=0.0695;AA=c|||;VT=SNP;EX_TARGET
2	233272091	rs146482704	C	T	100	PASS	AC=10;AF=0.00199681;AN=5008;NS=2504;DP=19066;EAS_AF=0;AMR_AF=0.0029;AFR_AF=0;EUR_AF=0.008;SAS_AF=0;AA=c|||;VT=SNP;EX_TARGET
2	233272146	rs2945420	G	C	100	PASS	AC=462;AF=0.0922524;AN=5008;NS=2504;DP=18938;EAS_AF=0.2153;AMR_AF=0.062;AFR_AF=0.0393;EUR_AF=0.0775;SAS_AF=0.0736;AA=g|||;VT=SNP
2	233272162	rs2678517	G	A	100	PASS	AC=1043;AF=0.208267;AN=5008;NS=2504;DP=18949;EAS_AF=0.1161;AMR_AF=0.2017;AFR_AF=0.2005;EUR_AF=0.3191;SAS_AF=0.2045;AA=g|||;VT=SNP
2	233272528	rs6728119	G	T	100	PASS	AC=449;AF=0.0896565;AN=5008;NS=2504;DP=17804;EAS_AF=0.0337;AMR_AF=0.1037;AFR_AF=0.034;EUR_AF=0.1789;SAS_AF=0.1207;AA=g|||;VT=SNP;EX_TARGET
2	233274145	rs2090543	G	C	100	PASS	AC=3851;AF=0.76897;AN=5008;NS=2504;DP=8455;EAS_AF=0.8988;AMR_AF=0.7767;AFR_AF=0.5998;EUR_AF=0.8509;SAS_AF=0.774;AA=N|||;VT=SNP;EX_TARGET
2	233274475	rs56080708	C	A	100	PASS	AC=477;AF=0.0952476;AN=5008;NS=2504;DP=10169;EAS_AF=0.2133;AMR_AF=0.062;AFR_AF=0.0514;EUR_AF=0.0785;SAS_AF=0.0736;AA=c|||;VT=SNP;EX_TARGET
2	233274509	rs1048995	C	G	100	PASS	AC=554;AF=0.110623;AN=5008;NS=2504;DP=10598;EAS_AF=0.128;AMR_AF=0.0519;AFR_AF=0.1679;EUR_AF=0.0875;SAS_AF=0.0808;AA=c|||;VT=SNP;EX_TARGET
2	233274880	rs1009934	C	G	100	PASS	AC=473;AF=0.0944489;AN=5008;NS=2504;DP=16650;EAS_AF=0.2133;AMR_AF=0.0605;AFR_AF=0.0514;EUR_AF=0.0775;SAS_AF=0.0716;AA=c|||;VT=SNP
2	233275719	rs2697781	T	C	100	PASS	AC=3623;AF=0.723442;AN=5008;NS=2504;DP=14779;EAS_AF=0.8909;AMR_AF=0.7248;AFR_AF=0.6029;EUR_AF=0.7416;SAS_AF=0.6943;AA=t|||;VT=SNP
2	233277145	rs2697783	T	C	100	PASS	AC=3678;AF=0.734425;AN=5008;NS=2504;DP=18371;EAS_AF=0.8869;AMR_AF=0.7291;AFR_AF=0.6566;EUR_AF=0.7227;SAS_AF=0.6984;AA=N|||;VT=SNP
2	233277326	rs2697784	T	C	100	PASS	AC=397;AF=0.0792732;AN=5008;NS=2504;DP=19457;EAS_AF=0.2034;AMR_AF=0.0548;AFR_AF=0.0038;EUR_AF=0.0775;SAS_AF=0.0726;AA=t|||;VT=SNP
2	233277342	rs72617176	G	A	100	PASS	AC=325;AF=0.0648962;AN=5008;NS=2504;DP=19824;EAS_AF=0.128;AMR_AF=0.036;AFR_AF=0.0068;EUR_AF=0.0855;SAS_AF=0.0777;AA=g|||;VT=SNP
2	233278040	rs2741317	T	C	100	PASS	AC=513;AF=0.102436;AN=5008;NS=2504;DP=20815;EAS_AF=0.2034;AMR_AF=0.0605;AFR_AF=0.0825;EUR_AF=0.0835;SAS_AF=0.0746;AA=t|||;VT=SNP
2	233278276	rs73003851	G	A	100	PASS	AC=514;AF=0.102636;AN=5008;NS=2504;DP=19824;EAS_AF=0.2044;AMR_AF=0.0605;AFR_AF=0.0825;EUR_AF=0.0835;SAS_AF=0.0746;AA=g|||;VT=SNP
2	233278320	rs73003854	C	T	100	PASS	AC=32;AF=0.00638978;AN=5008;NS=2504;DP=21597;EAS_AF=0;AMR_AF=0.0058;AFR_AF=0.0038;EUR_AF=0.0209;SAS_AF=0.002;AA=c|||;VT=SNP
2	233278457	rs2741318	A	C	100	PASS	AC=514;AF=0.102636;AN=5008;NS=2504;DP=22663;EAS_AF=0.2044;AMR_AF=0.0605;AFR_AF=0.0825;EUR_AF=0.0835;SAS_AF=0.0746;AA=a|||;VT=SNP
2	233278500	rs114714675	C	T	100	PASS	AC=23;AF=0.00459265;AN=5008;NS=2504;DP=20779;EAS_AF=0.001;AMR_AF=0.0014;AFR_AF=0.0008;EUR_AF=0.0139;SAS_AF=0.0061;AA=c|||;VT=SNP
2	233278640	rs2741319	T	C	100	PASS	AC=398;AF=0.0794728;AN=5008;NS=2504;DP=18031;EAS_AF=0.2044;AMR_AF=0.0548;AFR_AF=0.0038;EUR_AF=0.0775;SAS_AF=0.0726;AA=t|||;VT=SNP
2	233278737	rs4973529	A	G	100	PASS	AC=2152;AF=0.429712;AN=5008;NS=2504;DP=19214;EAS_AF=0.5903;AMR_AF=0.4568;AFR_AF=0.3858;EUR_AF=0.3101;SAS_AF=0.4274;AA=a|||;VT=SNP
2	233278865	rs11883916	T	G	100	PASS	AC=1928;AF=0.384984;AN=5008;NS=2504;DP=19729;EAS_AF=0.5853;AMR_AF=0.4438;AFR_AF=0.2277;EUR_AF=0.3091;SAS_AF=0.4274;AA=t|||;VT=SNP
2	233279010	rs11690646	C	A	100	PASS	AC=401;AF=0.0800719;AN=5008;NS=2504;DP=15675;EAS_AF=0.2054;AMR_AF=0.0548;AFR_AF=0.0038;EUR_AF=0.0775;SAS_AF=0.0746;AA=c|||;VT=SNP
2	233279920	rs2741320	C	T	100	PASS	AC=432;AF=0.086262;AN=5008;NS=2504;DP=19976;EAS_AF=0.2044;AMR_AF=0.0605;AFR_AF=0.0265;EUR_AF=0.0775;SAS_AF=0.0726;AA=c|||;VT=SNP
2	233280057	rs2853380	T	C	100	PASS	AC=431;AF=0.0860623;AN=5008;NS=2504;DP=19413;EAS_AF=0.2044;AMR_AF=0.0605;AFR_AF=0.0257;EUR_AF=0.0775;SAS_AF=0.0726;AA=t|||;VT=SNP
2	233280126	rs56121412	C	T	100	PASS	AC=223;AF=0.0445288;AN=5008;NS=2504;DP=20314;EAS_AF=0.0308;AMR_AF=0.0432;AFR_AF=0.0061;EUR_AF=0.0795;SAS_AF=0.0757;AA=c|||;VT=SNP
2	233280239	rs2741321	C	T	100	PASS	AC=431;AF=0.0860623;AN=5008;NS=2504;DP=19568;EAS_AF=0.2044;AMR_AF=0.0605;AFR_AF=0.0257;EUR_AF=0.0775;SAS_AF=0.0726;AA=c|||;VT=SNP
2	233280469	rs62192178	G	A	100	PASS	AC=801;AF=0.159944;AN=5008;NS=2504;DP=21629;EAS_AF=0.0933;AMR_AF=0.2032;AFR_AF=0.0393;EUR_AF=0.326;SAS_AF=0.1902;AA=g|||;VT=SNP
2	233280565	rs744873	A	G	100	PASS	AC=431;AF=0.0860623;AN=5008;NS=2504;DP=19911;EAS_AF=0.2044;AMR_AF=0.0605;AFR_AF=0.0257;EUR_AF=0.0775;SAS_AF=0.0726;AA=a|||;VT=SNP
2	233280822	rs744874	G	T	100	PASS	AC=434;AF=0.0866613;AN=5008;NS=2504;DP=23382;EAS_AF=0.2044;AMR_AF=0.0605;AFR_AF=0.028;EUR_AF=0.0775;SAS_AF=0.0726;AA=g|||;VT=SNP
2	233280979	rs2082841	C	T	100	PASS	AC=431;AF=0.0860623;AN=5008;NS=2504;DP=20502;EAS_AF=0.2044;AMR_AF=0.0605;AFR_AF=0.0257;EUR_AF=0.0775;SAS_AF=0.0726;AA=c|||;VT=SNP
2	233281143	rs150767635	T	C	100	PASS	AC=47;AF=0.00938498;AN=5008;NS=2504;DP=20508;EAS_AF=0;AMR_AF=0.0058;AFR_AF=0;EUR_AF=0.0268;SAS_AF=0.0164;AA=t|||;VT=SNP
2	233281802	rs1878691	T	C	100	PASS	AC=2048;AF=0.408946;AN=5008;NS=2504;DP=17098;EAS_AF=0.5903;AMR_AF=0.4496;AFR_AF=0.3056;EUR_AF=0.3151;SAS_AF=0.4294;AA=t|||;VT=SNP
2	233281930	rs115427147	G	A	100	PASS	AC=82;AF=0.0163738;AN=5008;NS=2504;DP=21348;EAS_AF=0;AMR_AF=0.0144;AFR_AF=0.0015;EUR_AF=0.0268;SAS_AF=0.044;AA=N|||;VT=SNP
2	233282381	rs62192179	G	A	100	PASS	AC=1937;AF=0.386781;AN=5008;NS=2504;DP=17334;EAS_AF=0.5843;AMR_AF=0.4438;AFR_AF=0.2352;EUR_AF=0.3082;SAS_AF=0.4284;AA=g|||;VT=SNP
2	233282404	rs13023370	T	G	100	PASS	AC=652;AF=0.130192;AN=5008;NS=2504;DP=16873;EAS_AF=0.0308;AMR_AF=0.1657;AFR_AF=0.0174;EUR_AF=0.3062;SAS_AF=0.1789;AA=t|||;VT=SNP
2	233282419	rs62192180	T	C	100	PASS	AC=2350;AF=0.469249;AN=5008;NS=2504;DP=16598;EAS_AF=0.5903;AMR_AF=0.464;AFR_AF=0.5242;EUR_AF=0.3171;SAS_AF=0.4305;AA=N|||;VT=SNP
2	233282468	rs73003866	T	C	100	PASS	AC=220;AF=0.0439297;AN=5008;NS=2504;DP=15176;EAS_AF=0.0308;AMR_AF=0.0432;AFR_AF=0.0053;EUR_AF=0.0785;SAS_AF=0.0746;AA=t|||;VT=SNP
2	233282536	rs790051	G	A	100	PASS	AC=997;AF=0.199081;AN=5008;NS=2504;DP=14045;EAS_AF=0.0407;AMR_AF=0.1398;AFR_AF=0.2882;EUR_AF=0.2167;SAS_AF=0.2658;AA=g|||;VT=SNP
2	233282847	rs13002718	C	G	100	PASS	AC=2266;AF=0.452476;AN=5008;NS=2504;DP=15511;EAS_AF=0.5903;AMR_AF=0.4582;AFR_AF=0.4644;EUR_AF=0.3171;SAS_AF=0.4294;AA=c|||;VT=SNP
2	233283015	rs62192181	A	T	100	PASS	AC=800;AF=0.159744;AN=5008;NS=2504;DP=15250;EAS_AF=0.0933;AMR_AF=0.2032;AFR_AF=0.0393;EUR_AF=0.3241;SAS_AF=0.1912;AA=a|||;VT=SNP
2	233283074	rs13003548	G	A	100	PASS	AC=800;AF=0.159744;AN=5008;NS=2504;DP=15299;EAS_AF=0.0933;AMR_AF=0.2032;AFR_AF=0.0393;EUR_AF=0.3241;SAS_AF=0.1912;AA=g|||;VT=SNP
2	233283255	rs790050	G	T	100	PASS	AC=27;AF=0.00539137;AN=5008;NS=2504;DP=18824;EAS_AF=0;AMR_AF=0.0101;AFR_AF=0;EUR_AF=0.0179;SAS_AF=0.002;AA=g|||;VT=SNP
2	233283613	rs732581	C	T	100	PASS	AC=91;AF=0.0181709;AN=5008;NS=2504;DP=15209;EAS_AF=0;AMR_AF=0.0663;AFR_AF=0;EUR_AF=0.0298;SAS_AF=0.0153;AA=c|||;VT=SNP
2	233283754	rs79466634	G	A	100	PASS	AC=40;AF=0.00798722;AN=5008;NS=2504;DP=14454;EAS_AF=0;AMR_AF=0.0187;AFR_AF=0.0008;EUR_AF=0.0209;SAS_AF=0.0051;AA=N|||;VT=SNP
2	233284285	rs2678520	A	T	100	PASS	AC=2790;AF=0.557109;AN=5008;NS=2504;DP=11491;EAS_AF=0.7946;AMR_AF=0.5231;AFR_AF=0.5598;EUR_AF=0.3926;SAS_AF=0.502;AA=a|||;VT=SNP
2	233284814	rs13017092	C	T	100	PASS	AC=807;AF=0.161142;AN=5008;NS=2504;DP=16447;EAS_AF=0.0933;AMR_AF=0.2061;AFR_AF=0.0393;EUR_AF=0.329;SAS_AF=0.1912;AA=c|||;VT=SNP
2	233285076	rs114911156	A	C	100	PASS	AC=132;AF=0.0263578;AN=5008;NS=2504;DP=16994;EAS_AF=0;AMR_AF=0.0504;AFR_AF=0.003;EUR_AF=0.0567;SAS_AF=0.0368;AA=a|||;VT=SNP
2	233285139	rs72495198	G	A	100	PASS	AC=121;AF=0.0241613;AN=5008;NS=2504;DP=14453;EAS_AF=0.0625;AMR_AF=0.0375;AFR_AF=0.0008;EUR_AF=0.0199;SAS_AF=0.0112;AA=g|||;VT=SNP
2	233285280	rs73003874	T	C	100	PASS	AC=50;AF=0.00998403;AN=5008;NS=2504;DP=15828;EAS_AF=0;AMR_AF=0.0187;AFR_AF=0.0008;EUR_AF=0.0328;SAS_AF=0.0031;AA=t|||;VT=SNP
2	233285872	rs878481	C	G	100	PASS	AC=2657;AF=0.530551;AN=5008;NS=2504;DP=13243;EAS_AF=0.7927;AMR_AF=0.5159;AFR_AF=0.472;EUR_AF=0.3857;SAS_AF=0.499;AA=c|||;VT=SNP
2	233286118	rs13024828	G	A	100	PASS	AC=1923;AF=0.383986;AN=5008;NS=2504;DP=17009;EAS_AF=0.5843;AMR_AF=0.4409;AFR_AF=0.2284;EUR_AF=0.3062;SAS_AF=0.4274;AA=G|||;VT=SNP
2	233286167	rs35421611	G	A	100	PASS	AC=660;AF=0.131789;AN=5008;NS=2504;DP=16680;EAS_AF=0.0308;AMR_AF=0.17;AFR_AF=0.0174;EUR_AF=0.3091;SAS_AF=0.181;AA=G|||;VT=SNP
2	233286473	rs2853383	T	C	100	PASS	AC=431;AF=0.0860623;AN=5008;NS=2504;DP=18104;EAS_AF=0.2044;AMR_AF=0.0605;AFR_AF=0.0265;EUR_AF=0.0775;SAS_AF=0.0716;AA=T|||;VT=SNP
2	233286652	rs2853384	T	C	100	PASS	AC=2773;AF=0.553714;AN=5008;NS=2504;DP=19755;EAS_AF=0.7927;AMR_AF=0.5216;AFR_AF=0.5567;EUR_AF=0.3857;SAS_AF=0.499;AA=T|||;VT=SNP
2	233286654	rs12478529	C	T	100	PASS	AC=1540;AF=0.307508;AN=5008;NS=2504;DP=19883;EAS_AF=0.4563;AMR_AF=0.3991;AFR_AF=0.1778;EUR_AF=0.2237;SAS_AF=0.3507;AA=A|||;VT=SNP
2	233286689	rs12466707	T	A	100	PASS	AC=1928;AF=0.384984;AN=5008;NS=2504;DP=19426;EAS_AF=0.5843;AMR_AF=0.4409;AFR_AF=0.2284;EUR_AF=0.3062;SAS_AF=0.4325;AA=T|||;VT=SNP
2	233287035	rs4973040	G	C	100	PASS	AC=1926;AF=0.384585;AN=5008;NS=2504;DP=16480;EAS_AF=0.5843;AMR_AF=0.4409;AFR_AF=0.2307;EUR_AF=0.3062;SAS_AF=0.4274;AA=G|||;VT=SNP
2	233287587	rs2697789	G	A	100	PASS	AC=435;AF=0.086861;AN=5008;NS=2504;DP=21679;EAS_AF=0.2044;AMR_AF=0.0605;AFR_AF=0.0295;EUR_AF=0.0775;SAS_AF=0.0716;AA=G|||;VT=SNP
2	233287747	rs150050355	A	G	100	PASS	AC=48;AF=0.00958466;AN=5008;NS=2504;DP=20594;EAS_AF=0;AMR_AF=0.0187;AFR_AF=0;EUR_AF=0.0318;SAS_AF=0.0031;AA=A|||;VT=SNP
2	233287990	rs13408686	A	G	100	PASS	AC=238;AF=0.047524;AN=5008;NS=2504;DP=20565;EAS_AF=0.0308;AMR_AF=0.049;AFR_AF=0.0083;EUR_AF=0.0875;SAS_AF=0.0757;AA=A|||;VT=SNP
2	233288176	rs12988896	C	T	100	PASS	AC=807;AF=0.161142;AN=5008;NS=2504;DP=20547;EAS_AF=0.0933;AMR_AF=0.2046;AFR_AF=0.0393;EUR_AF=0.329;SAS_AF=0.1922;AA=C|||;VT=SNP
2	233288221	rs2678521	C	T	100	PASS	AC=511;AF=0.102037;AN=5008;NS=2504;DP=19981;EAS_AF=0.2044;AMR_AF=0.062;AFR_AF=0.0855;EUR_AF=0.0785;SAS_AF=0.0716;AA=C|||;VT=SNP
2	233288245	rs4973530	A	C	100	PASS	AC=1931;AF=0.385583;AN=5008;NS=2504;DP=20094;EAS_AF=0.5843;AMR_AF=0.4424;AFR_AF=0.2307;EUR_AF=0.3062;SAS_AF=0.4315;AA=A|||;VT=SNP
2	233288552	rs13016319	T	A	100	PASS	AC=659;AF=0.131589;AN=5008;NS=2504;DP=16996;EAS_AF=0.0308;AMR_AF=0.1686;AFR_AF=0.0174;EUR_AF=0.3091;SAS_AF=0.181;AA=T|||;VT=SNP
2	233288667	rs2573219	A	C	100	PASS	AC=909;AF=0.18151;AN=5008;NS=2504;DP=18624;EAS_AF=0.2103;AMR_AF=0.0879;AFR_AF=0.3608;EUR_AF=0.0865;SAS_AF=0.0736;AA=A|||;VT=SNP
2	233288749	rs2741331	T	G	100	PASS	AC=910;AF=0.181709;AN=5008;NS=2504;DP=20250;EAS_AF=0.2103;AMR_AF=0.0879;AFR_AF=0.3608;EUR_AF=0.0865;SAS_AF=0.0746;AA=G|||;VT=SNP
2	233288996	rs115969795	C	T	100	PASS	AC=17;AF=0.00339457;AN=5008;NS=2504;DP=18731;EAS_AF=0;AMR_AF=0.0115;AFR_AF=0;EUR_AF=0.007;SAS_AF=0.002;AA=C|||;VT=SNP
2	233289781	rs2573218	A	G	100	PASS	AC=909;AF=0.18151;AN=5008;NS=2504;DP=17988;EAS_AF=0.2103;AMR_AF=0.0879;AFR_AF=0.3608;EUR_AF=0.0865;SAS_AF=0.0736;AA=G|||;VT=SNP
2	233290244	rs11897905	A	T	100	PASS	AC=1932;AF=0.385783;AN=5008;NS=2504;DP=18337;EAS_AF=0.5843;AMR_AF=0.4409;AFR_AF=0.2315;EUR_AF=0.3062;SAS_AF=0.4325;AA=A|||;VT=SNP
2	233290412	rs2853385	T	C	100	PASS	AC=909;AF=0.18151;AN=5008;NS=2504;DP=16666;EAS_AF=0.2103;AMR_AF=0.0879;AFR_AF=0.3608;EUR_AF=0.0865;SAS_AF=0.0736;AA=C|||;VT=SNP
2	233290980	rs2853386	T	G	100	PASS	AC=2839;AF=0.566893;AN=5008;NS=2504;DP=17405;EAS_AF=0.7937;AMR_AF=0.5288;AFR_AF=0.5915;EUR_AF=0.3926;SAS_AF=0.5061;AA=G|||;VT=SNP
2	233291095	rs2853387	C	A	100	PASS	AC=443;AF=0.0884585;AN=5008;NS=2504;DP=18143;EAS_AF=0.2034;AMR_AF=0.0605;AFR_AF=0.0295;EUR_AF=0.0845;SAS_AF=0.0736;AA=C|||;VT=SNP
2	233291680	rs12993551	A	G	100	PASS	AC=1933;AF=0.385982;AN=5008;NS=2504;DP=5939;EAS_AF=0.5853;AMR_AF=0.4409;AFR_AF=0.2315;EUR_AF=0.3062;SAS_AF=0.4325;AA=a|||;VT=SNP
2	233291701	rs2981375	T	G	100	PASS	AC=2727;AF=0.544529;AN=5008;NS=2504;DP=6647;EAS_AF=0.7937;AMR_AF=0.5231;AFR_AF=0.5098;EUR_AF=0.3926;SAS_AF=0.5061;AA=N|||;VT=SNP
2	233291956	rs2853389	A	G	100	PASS	AC=793;AF=0.158347;AN=5008;NS=2504;DP=8190;EAS_AF=0.2093;AMR_AF=0.0821;AFR_AF=0.2769;EUR_AF=0.0865;SAS_AF=0.0736;AA=N|||;VT=SNP
2	233292383	rs2853390	A	G	100	PASS	AC=793;AF=0.158347;AN=5008;NS=2504;DP=16209;EAS_AF=0.2093;AMR_AF=0.0821;AFR_AF=0.2769;EUR_AF=0.0865;SAS_AF=0.0736;AA=N|||;VT=SNP
2	233292605	rs1656403	A	G	100	PASS	AC=991;AF=0.197883;AN=5008;NS=2504;DP=18585;EAS_AF=0.0417;AMR_AF=0.1398;AFR_AF=0.2897;EUR_AF=0.2187;SAS_AF=0.2546;AA=A|||;VT=SNP
2	233292876	rs80181424	G	A	100	PASS	AC=67;AF=0.0133786;AN=5008;NS=2504;DP=16702;EAS_AF=0;AMR_AF=0.0245;AFR_AF=0.0015;EUR_AF=0.0427;SAS_AF=0.0051;AA=G|||;VT=SNP
2	233293146	rs6437064	G	C	100	PASS	AC=3921;AF=0.782947;AN=5008;NS=2504;DP=14932;EAS_AF=0.7163;AMR_AF=0.7911;AFR_AF=0.6989;EUR_AF=0.8549;SAS_AF=0.8855;AA=C|||;VT=SNP
2	233293330	rs2853391	G	A	100	PASS	AC=434;AF=0.0866613;AN=5008;NS=2504;DP=20433;EAS_AF=0.2034;AMR_AF=0.0605;AFR_AF=0.0295;EUR_AF=0.0775;SAS_AF=0.0716;AA=g|||;VT=SNP
2	233293773	rs2853392	A	G	100	PASS	AC=797;AF=0.159145;AN=5008;NS=2504;DP=14311;EAS_AF=0.2093;AMR_AF=0.0821;AFR_AF=0.2799;EUR_AF=0.0865;SAS_AF=0.0736;AA=G|||;VT=SNP
2	233294230	rs114778697	C	T	100	PASS	AC=54;AF=0.0107827;AN=5008;NS=2504;DP=15079;EAS_AF=0.003;AMR_AF=0.0346;AFR_AF=0.0008;EUR_AF=0.0179;SAS_AF=0.0082;AA=C|||;VT=SNP
2	233294252	rs2853393	A	G	100	PASS	AC=789;AF=0.157548;AN=5008;NS=2504;DP=15599;EAS_AF=0.2093;AMR_AF=0.0821;AFR_AF=0.2799;EUR_AF=0.0805;SAS_AF=0.0716;AA=A|||;VT=SNP
2	233294992	rs55927272	G	T	100	PASS	AC=816;AF=0.162939;AN=5008;NS=2504;DP=17917;EAS_AF=0.0933;AMR_AF=0.2046;AFR_AF=0.0386;EUR_AF=0.331;SAS_AF=0.2004;AA=G|||;VT=SNP
2	233295032	rs56200013	A	T	100	PASS	AC=816;AF=0.162939;AN=5008;NS=2504;DP=17097;EAS_AF=0.0933;AMR_AF=0.2046;AFR_AF=0.0386;EUR_AF=0.331;SAS_AF=0.2004;AA=A|||;VT=SNP
2	233295066	rs35865139	C	T	100	PASS	AC=783;AF=0.15635;AN=5008;NS=2504;DP=16741;EAS_AF=0.2073;AMR_AF=0.0778;AFR_AF=0.2761;EUR_AF=0.0845;SAS_AF=0.0716;AA=C|||;VT=SNP
2	233295235	rs2853394	T	A	100	PASS	AC=798;AF=0.159345;AN=5008;NS=2504;DP=14845;EAS_AF=0.2103;AMR_AF=0.0821;AFR_AF=0.2799;EUR_AF=0.0865;SAS_AF=0.0736;AA=T|||;VT=SNP
2	233295332	rs73005707	C	T	100	PASS	AC=22;AF=0.00439297;AN=5008;NS=2504;DP=16896;EAS_AF=0;AMR_AF=0.0072;AFR_AF=0.0015;EUR_AF=0.0149;SAS_AF=0;AA=C|||;VT=SNP
2	233295997	rs111381974	C	T	100	PASS	AC=193;AF=0.0385383;AN=5008;NS=2504;DP=14958;EAS_AF=0.001;AMR_AF=0.0735;AFR_AF=0.0091;EUR_AF=0.1044;SAS_AF=0.0245;AA=c|||;VT=SNP
2	233296197	rs1015303	G	A	100	PASS	AC=797;AF=0.159145;AN=5008;NS=2504;DP=18981;EAS_AF=0.2103;AMR_AF=0.0821;AFR_AF=0.2791;EUR_AF=0.0865;SAS_AF=0.0736;AA=g|||;VT=SNP
2	233296401	rs1015302	A	G	100	PASS	AC=1923;AF=0.383986;AN=5008;NS=2504;DP=19175;EAS_AF=0.5843;AMR_AF=0.4395;AFR_AF=0.2254;EUR_AF=0.3062;SAS_AF=0.4325;AA=N|||;VT=SNP
2	233296839	rs2853398	G	A	100	PASS	AC=510;AF=0.101837;AN=5008;NS=2504;DP=20904;EAS_AF=0.2034;AMR_AF=0.062;AFR_AF=0.0855;EUR_AF=0.0785;SAS_AF=0.0716;AA=g|||;VT=SNP
2	233296988	rs2853399	G	C	100	PASS	AC=782;AF=0.15615;AN=5008;NS=2504;DP=19582;EAS_AF=0.2103;AMR_AF=0.0821;AFR_AF=0.2678;EUR_AF=0.0865;SAS_AF=0.0736;AA=N|||;VT=SNP
2	233297043	rs2678495	A	G	100	PASS	AC=795;AF=0.158746;AN=5008;NS=2504;DP=19373;EAS_AF=0.2103;AMR_AF=0.0821;AFR_AF=0.2776;EUR_AF=0.0865;SAS_AF=0.0736;AA=a|||;VT=SNP
2	233297547	rs2853400	G	C	100	PASS	AC=726;AF=0.144968;AN=5008;NS=2504;DP=19532;EAS_AF=0.2024;AMR_AF=0.0749;AFR_AF=0.2428;EUR_AF=0.0795;SAS_AF=0.0706;AA=N|||;VT=SNP
2	233297573	rs2853401	C	T	100	PASS	AC=433;AF=0.0864617;AN=5008;NS=2504;DP=19478;EAS_AF=0.2014;AMR_AF=0.0605;AFR_AF=0.031;EUR_AF=0.0775;SAS_AF=0.0706;AA=c|||;VT=SNP
2	233297576	rs2853402	A	G	100	PASS	AC=2884;AF=0.575879;AN=5008;NS=2504;DP=19547;EAS_AF=0.7946;AMR_AF=0.5274;AFR_AF=0.6225;EUR_AF=0.3976;SAS_AF=0.5051;AA=a|||;VT=SNP
2	233297711	rs35625266	C	T	100	PASS	AC=123;AF=0.0245607;AN=5008;NS=2504;DP=17277;EAS_AF=0;AMR_AF=0.0418;AFR_AF=0.0053;EUR_AF=0.0765;SAS_AF=0.0102;AA=c|||;VT=SNP
2	233298119	rs790021	A	C	100	PASS	AC=4712;AF=0.940895;AN=5008;NS=2504;DP=15836;EAS_AF=0.9276;AMR_AF=0.8718;AFR_AF=0.9766;EUR_AF=0.9414;SAS_AF=0.955;AA=C|||;VT=SNP
2	233298634	rs2678498	T	C	100	PASS	AC=746;AF=0.148962;AN=5008;NS=2504;DP=20260;EAS_AF=0.2093;AMR_AF=0.0749;AFR_AF=0.2458;EUR_AF=0.0855;SAS_AF=0.0736;AA=C|||;VT=SNP
2	233299064	rs2573229	C	T	100	PASS	AC=745;AF=0.148762;AN=5008;NS=2504;DP=20686;EAS_AF=0.2093;AMR_AF=0.0749;AFR_AF=0.2451;EUR_AF=0.0855;SAS_AF=0.0736;AA=C|||;VT=SNP
2	233299085	rs2573230	C	T	100	PASS	AC=509;AF=0.101637;AN=5008;NS=2504;DP=20869;EAS_AF=0.2024;AMR_AF=0.062;AFR_AF=0.0855;EUR_AF=0.0785;SAS_AF=0.0716;AA=C|||;VT=SNP
2	233299544	rs2853404	T	A	100	PASS	AC=745;AF=0.148762;AN=5008;NS=2504;DP=20376;EAS_AF=0.2093;AMR_AF=0.0749;AFR_AF=0.2451;EUR_AF=0.0855;SAS_AF=0.0736;AA=A|||;VT=SNP
2	233299668	rs2853405	A	G	100	PASS	AC=749;AF=0.149561;AN=5008;NS=2504;DP=17791;EAS_AF=0.2093;AMR_AF=0.0749;AFR_AF=0.2481;EUR_AF=0.0855;SAS_AF=0.0736;AA=G|||;VT=SNP
2	233299713	rs2573231	G	A	100	PASS	AC=745;AF=0.148762;AN=5008;NS=2504;DP=17003;EAS_AF=0.2093;AMR_AF=0.0749;AFR_AF=0.2451;EUR_AF=0.0855;SAS_AF=0.0736;AA=G|||;VT=SNP
2	233299945	rs9973405	C	G	100	PASS	AC=747;AF=0.149161;AN=5008;NS=2504;DP=16578;EAS_AF=0.2093;AMR_AF=0.0749;AFR_AF=0.2466;EUR_AF=0.0855;SAS_AF=0.0736;AA=C|||;VT=SNP
2	233300046	rs2573232	T	C	100	PASS	AC=927;AF=0.185104;AN=5008;NS=2504;DP=16032;EAS_AF=0.2083;AMR_AF=0.0879;AFR_AF=0.3759;EUR_AF=0.0865;SAS_AF=0.0736;AA=C|||;VT=SNP
2	233300280	rs2678499	A	G	100	PASS	AC=745;AF=0.148762;AN=5008;NS=2504;DP=17265;EAS_AF=0.2073;AMR_AF=0.0749;AFR_AF=0.2466;EUR_AF=0.0855;SAS_AF=0.0736;AA=G|||;VT=SNP
2	233300449	rs2678500	A	G	100	PASS	AC=745;AF=0.148762;AN=5008;NS=2504;DP=19113;EAS_AF=0.2073;AMR_AF=0.0749;AFR_AF=0.2466;EUR_AF=0.0855;SAS_AF=0.0736;AA=G|||;VT=SNP
2	233300711	rs13424792	C	T	100	PASS	AC=113;AF=0.0225639;AN=5008;NS=2504;DP=18033;EAS_AF=0.0079;AMR_AF=0.0187;AFR_AF=0.0008;EUR_AF=0.0348;SAS_AF=0.0573;AA=C|||;VT=SNP
2	233300748	rs2853436	A	G	100	PASS	AC=746;AF=0.148962;AN=5008;NS=2504;DP=19219;EAS_AF=0.2073;AMR_AF=0.0749;AFR_AF=0.2474;EUR_AF=0.0855;SAS_AF=0.0736;AA=G|||;VT=SNP
2	233300755	rs34547337	C	T	100	PASS	AC=819;AF=0.163538;AN=5008;NS=2504;DP=19605;EAS_AF=0.0972;AMR_AF=0.2046;AFR_AF=0.0378;EUR_AF=0.331;SAS_AF=0.2004;AA=C|||;VT=SNP
2	233300816	rs12996863	T	C	100	PASS	AC=821;AF=0.163938;AN=5008;NS=2504;DP=19421;EAS_AF=0.0972;AMR_AF=0.2032;AFR_AF=0.0401;EUR_AF=0.331;SAS_AF=0.2004;AA=T|||;VT=SNP
2	233301421	rs28482468	C	A	100	PASS	AC=1934;AF=0.386182;AN=5008;NS=2504;DP=17216;EAS_AF=0.5843;AMR_AF=0.4395;AFR_AF=0.2375;EUR_AF=0.3062;SAS_AF=0.4274;AA=C|||;VT=SNP
2	233301535	rs11886043	T	C	100	PASS	AC=1550;AF=0.309505;AN=5008;NS=2504;DP=16138;EAS_AF=0.4623;AMR_AF=0.3963;AFR_AF=0.1831;EUR_AF=0.2247;SAS_AF=0.3487;AA=T|||;VT=SNP
2	233301853	rs2853412	G	A	100	PASS	AC=507;AF=0.101238;AN=5008;NS=2504;DP=20406;EAS_AF=0.2004;AMR_AF=0.062;AFR_AF=0.0862;EUR_AF=0.0775;SAS_AF=0.0716;AA=G|||;VT=SNP
2	233301959	rs790022	T	C	100	PASS	AC=4921;AF=0.982628;AN=5008;NS=2504;DP=22443;EAS_AF=1;AMR_AF=0.9813;AFR_AF=0.9924;EUR_AF=0.9463;SAS_AF=0.9898;AA=C|||;VT=SNP
2	233301992	rs2853413	T	A	100	PASS	AC=789;AF=0.157548;AN=5008;NS=2504;DP=22418;EAS_AF=0.2073;AMR_AF=0.0821;AFR_AF=0.2761;EUR_AF=0.0855;SAS_AF=0.0736;AA=A|||;VT=SNP
2	233302089	rs2853414	G	A	100	PASS	AC=801;AF=0.159944;AN=5008;NS=2504;DP=18923;EAS_AF=0.2073;AMR_AF=0.0821;AFR_AF=0.2852;EUR_AF=0.0855;SAS_AF=0.0736;AA=G|||;VT=SNP
2	233302141	rs73007608	G	A	100	PASS	AC=41;AF=0.0081869;AN=5008;NS=2504;DP=17968;EAS_AF=0;AMR_AF=0.0144;AFR_AF=0.0038;EUR_AF=0.0209;SAS_AF=0.0051;AA=A|||;VT=SNP
2	233302590	rs2697787	G	T	100	PASS	AC=504;AF=0.100639;AN=5008;NS=2504;DP=19030;EAS_AF=0.2004;AMR_AF=0.062;AFR_AF=0.0847;EUR_AF=0.0765;SAS_AF=0.0716;AA=G|||;VT=SNP
2	233302835	rs790023	T	C	100	PASS	AC=4708;AF=0.940096;AN=5008;NS=2504;DP=18565;EAS_AF=0.9266;AMR_AF=0.8718;AFR_AF=0.9766;EUR_AF=0.9384;SAS_AF=0.955;AA=C|||;VT=SNP
2	233302941	rs790024	C	T	100	PASS	AC=948;AF=0.189297;AN=5008;NS=2504;DP=19314;EAS_AF=0.0407;AMR_AF=0.1383;AFR_AF=0.2572;EUR_AF=0.2207;SAS_AF=0.2546;AA=C|||;VT=SNP
2	233303133	rs790025	C	A	100	PASS	AC=742;AF=0.148163;AN=5008;NS=2504;DP=19144;EAS_AF=0.0407;AMR_AF=0.1254;AFR_AF=0.1097;EUR_AF=0.2187;SAS_AF=0.2546;AA=C|||;VT=SNP
2	233303166	rs2853415	G	A	100	PASS	AC=504;AF=0.100639;AN=5008;NS=2504;DP=20308;EAS_AF=0.2004;AMR_AF=0.062;AFR_AF=0.0847;EUR_AF=0.0765;SAS_AF=0.0716;AA=G|||;VT=SNP
2	233304020	rs2853421	C	T	100	PASS	AC=779;AF=0.155551;AN=5008;NS=2504;DP=15941;EAS_AF=0.2073;AMR_AF=0.0821;AFR_AF=0.2753;EUR_AF=0.0785;SAS_AF=0.0716;AA=c|||;VT=SNP
2	233304327	rs2853428	C	T	100	PASS	AC=572;AF=0.114217;AN=5008;NS=2504;DP=14871;EAS_AF=0.2073;AMR_AF=0.0692;AFR_AF=0.1188;EUR_AF=0.0845;SAS_AF=0.0746;AA=T|||;VT=SNP
2	233304374	rs2945422	T	C	100	PASS	AC=789;AF=0.157548;AN=5008;NS=2504;DP=13956;EAS_AF=0.2073;AMR_AF=0.0821;AFR_AF=0.2753;EUR_AF=0.0855;SAS_AF=0.0746;AA=t|||;VT=SNP
2	233304545	rs2741246	T	C	100	PASS	AC=786;AF=0.156949;AN=5008;NS=2504;DP=16681;EAS_AF=0.2073;AMR_AF=0.0821;AFR_AF=0.2746;EUR_AF=0.0845;SAS_AF=0.0736;AA=T|||;VT=SNP
2	233304631	rs12473273	A	G	100	PASS	AC=1939;AF=0.387181;AN=5008;NS=2504;DP=15802;EAS_AF=0.5853;AMR_AF=0.4395;AFR_AF=0.2398;EUR_AF=0.3052;SAS_AF=0.4294;AA=A|||;VT=SNP
2	233304783	rs2741248	T	C	100	PASS	AC=2639;AF=0.526957;AN=5008;NS=2504;DP=19657;EAS_AF=0.7798;AMR_AF=0.4971;AFR_AF=0.4955;EUR_AF=0.3757;SAS_AF=0.4857;AA=T|||;VT=SNP
2	233304794	rs2741249	T	C	100	PASS	AC=2927;AF=0.584465;AN=5008;NS=2504;DP=19886;EAS_AF=0.7917;AMR_AF=0.5375;AFR_AF=0.6566;EUR_AF=0.3926;SAS_AF=0.5041;AA=T|||;VT=SNP
2	233305104	rs13025536	T	C	100	PASS	AC=2867;AF=0.572484;AN=5008;NS=2504;DP=15981;EAS_AF=0.7897;AMR_AF=0.5274;AFR_AF=0.6225;EUR_AF=0.3887;SAS_AF=0.502;AA=C|||;VT=SNP
2	233305126	rs813746	T	C	100	PASS	AC=3170;AF=0.632987;AN=5008;NS=2504;DP=15964;EAS_AF=0.631;AMR_AF=0.5937;AFR_AF=0.6952;EUR_AF=0.5318;SAS_AF=0.683;AA=t|||;VT=SNP
2	233305383	rs35849718	C	T	100	PASS	AC=885;AF=0.176717;AN=5008;NS=2504;DP=17424;EAS_AF=0.0962;AMR_AF=0.2032;AFR_AF=0.0923;EUR_AF=0.328;SAS_AF=0.1994;AA=C|||;VT=SNP
2	233305432	rs2697788	G	A	100	PASS	AC=2798;AF=0.558706;AN=5008;NS=2504;DP=17305;EAS_AF=0.7837;AMR_AF=0.5216;AFR_AF=0.5779;EUR_AF=0.3867;SAS_AF=0.5041;AA=c|||;VT=SNP
2	233305920	rs6743237	G	A	100	PASS	AC=872;AF=0.174121;AN=5008;NS=2504;DP=18226;EAS_AF=0.0962;AMR_AF=0.2032;AFR_AF=0.0862;EUR_AF=0.328;SAS_AF=0.1943;AA=G|||;VT=SNP
2	233305999	rs2853430	C	T	100	PASS	AC=501;AF=0.10004;AN=5008;NS=2504;DP=19443;EAS_AF=0.2004;AMR_AF=0.062;AFR_AF=0.0825;EUR_AF=0.0765;SAS_AF=0.0716;AA=c|||;VT=SNP
2	233306029	rs2853431	C	T	100	PASS	AC=503;AF=0.100439;AN=5008;NS=2504;DP=20726;EAS_AF=0.2004;AMR_AF=0.062;AFR_AF=0.084;EUR_AF=0.0765;SAS_AF=0.0716;AA=C|||;VT=SNP
2	233306203	rs148001610	C	T	100	PASS	AC=39;AF=0.00778754;AN=5008;NS=2504;DP=17216;EAS_AF=0;AMR_AF=0.0086;AFR_AF=0.0015;EUR_AF=0.0229;SAS_AF=0.0082;AA=C|||;VT=SNP
2	233306369	rs2741250	T	C	100	PASS	AC=4460;AF=0.890575;AN=5008;NS=2504;DP=17746;EAS_AF=0.9137;AMR_AF=0.8602;AFR_AF=0.8154;EUR_AF=0.9284;SAS_AF=0.9509;AA=C|||;VT=SNP
2	233306411	rs11887947	C	T	100	PASS	AC=1078;AF=0.215256;AN=5008;NS=2504;DP=17115;EAS_AF=0.0962;AMR_AF=0.2219;AFR_AF=0.2307;EUR_AF=0.33;SAS_AF=0.1943;AA=C|||;VT=SNP
2	233306459	rs182171947	C	A	100	PASS	AC=34;AF=0.00678914;AN=5008;NS=2504;DP=17260;EAS_AF=0.005;AMR_AF=0.0115;AFR_AF=0;EUR_AF=0.0199;SAS_AF=0.001;AA=A|||;VT=SNP
2	233306551	rs112078298	G	A	100	PASS	AC=441;AF=0.0880591;AN=5008;NS=2504;DP=16911;EAS_AF=0.0387;AMR_AF=0.1009;AFR_AF=0.0265;EUR_AF=0.167;SAS_AF=0.1319;AA=G|||;VT=SNP
2	233306562	rs2678502	A	G	100	PASS	AC=504;AF=0.100639;AN=5008;NS=2504;DP=16521;EAS_AF=0.2014;AMR_AF=0.0634;AFR_AF=0.0825;EUR_AF=0.0775;SAS_AF=0.0716;AA=A|||;VT=SNP
2	233306647	rs790026	C	G	100	PASS	AC=4426;AF=0.883786;AN=5008;NS=2504;DP=13624;EAS_AF=0.9266;AMR_AF=0.853;AFR_AF=0.7784;EUR_AF=0.9324;SAS_AF=0.954;AA=G|||;VT=SNP
2	233306836	rs790027	A	G	100	PASS	AC=4435;AF=0.885583;AN=5008;NS=2504;DP=17472;EAS_AF=0.9266;AMR_AF=0.853;AFR_AF=0.7844;EUR_AF=0.9334;SAS_AF=0.954;AA=G|||;VT=SNP
2	233306896	rs790028	A	G	100	PASS	AC=4499;AF=0.898363;AN=5008;NS=2504;DP=15171;EAS_AF=0.9266;AMR_AF=0.8573;AFR_AF=0.8306;EUR_AF=0.9334;SAS_AF=0.954;AA=G|||;VT=SNP
2	233307214	rs116220295	G	A	100	PASS	AC=47;AF=0.00938498;AN=5008;NS=2504;DP=17697;EAS_AF=0;AMR_AF=0.0144;AFR_AF=0.0015;EUR_AF=0.0239;SAS_AF=0.0112;AA=G|||;VT=SNP
2	233307534	rs790034	A	C	100	PASS	AC=4653;AF=0.929113;AN=5008;NS=2504;DP=17333;EAS_AF=0.9266;AMR_AF=0.866;AFR_AF=0.9418;EUR_AF=0.9344;SAS_AF=0.954;AA=C|||;VT=SNP
2	233307784	rs187371173	G	A	100	PASS	AC=145;AF=0.0289537;AN=5008;NS=2504;DP=14489;EAS_AF=0.0645;AMR_AF=0.036;AFR_AF=0.0189;EUR_AF=0.0179;SAS_AF=0.0123;AA=A|||;VT=SNP
2	233307936	rs790035	C	A	100	PASS	AC=4404;AF=0.879393;AN=5008;NS=2504;DP=14398;EAS_AF=0.9137;AMR_AF=0.853;AFR_AF=0.7776;EUR_AF=0.9274;SAS_AF=0.9509;AA=A|||;VT=SNP
2	233307956	rs790036	C	T	100	PASS	AC=2860;AF=0.571086;AN=5008;NS=2504;DP=14796;EAS_AF=0.6161;AMR_AF=0.5764;AFR_AF=0.4871;EUR_AF=0.5219;SAS_AF=0.6851;AA=C|||;VT=SNP
2	233308043	rs2678504	C	G	100	PASS	AC=504;AF=0.100639;AN=5008;NS=2504;DP=15343;EAS_AF=0.2014;AMR_AF=0.0634;AFR_AF=0.0825;EUR_AF=0.0775;SAS_AF=0.0716;AA=C|||;VT=SNP
2	233309026	rs790039	G	C	100	PASS	AC=2860;AF=0.571086;AN=5008;NS=2504;DP=19147;EAS_AF=0.6171;AMR_AF=0.5764;AFR_AF=0.4871;EUR_AF=0.5209;SAS_AF=0.6851;AA=G|||;VT=SNP
2	233309066	rs2678505	A	G	100	PASS	AC=504;AF=0.100639;AN=5008;NS=2504;DP=19366;EAS_AF=0.2014;AMR_AF=0.0634;AFR_AF=0.0825;EUR_AF=0.0775;SAS_AF=0.0716;AA=A|||;VT=SNP
2	233309471	rs140554651	C	T	100	PASS	AC=46;AF=0.0091853;AN=5008;NS=2504;DP=16541;EAS_AF=0;AMR_AF=0.013;AFR_AF=0.0015;EUR_AF=0.0239;SAS_AF=0.0112;AA=C|||;VT=SNP
2	233309548	rs790040	G	A	100	PASS	AC=3014;AF=0.601837;AN=5008;NS=2504;DP=17323;EAS_AF=0.631;AMR_AF=0.5893;AFR_AF=0.5779;EUR_AF=0.5278;SAS_AF=0.6892;AA=G|||;VT=SNP
2	233309878	rs80229452	G	T	100	PASS	AC=132;AF=0.0263578;AN=5008;NS=2504;DP=12615;EAS_AF=0.0635;AMR_AF=0.0346;AFR_AF=0.0106;EUR_AF=0.0189;SAS_AF=0.0112;AA=G|||;VT=SNP
2	233310014	rs67171963	C	T	100	PASS	AC=826;AF=0.164936;AN=5008;NS=2504;DP=9713;EAS_AF=0.0952;AMR_AF=0.2017;AFR_AF=0.0522;EUR_AF=0.329;SAS_AF=0.1943;AA=C|||;VT=SNP
2	233310058	rs790043	C	T	100	PASS	AC=1976;AF=0.394569;AN=5008;NS=2504;DP=13400;EAS_AF=0.5992;AMR_AF=0.451;AFR_AF=0.289;EUR_AF=0.5139;SAS_AF=0.1636;AA=C|||;VT=SNP
2	233310094	rs2853407	C	T	100	PASS	AC=503;AF=0.100439;AN=5008;NS=2504;DP=14681;EAS_AF=0.2014;AMR_AF=0.0634;AFR_AF=0.0825;EUR_AF=0.0765;SAS_AF=0.0716;AA=C|||;VT=SNP
2	233310149	rs790044	A	G	100	PASS	AC=3019;AF=0.602835;AN=5008;NS=2504;DP=14381;EAS_AF=0.631;AMR_AF=0.5922;AFR_AF=0.5794;EUR_AF=0.5288;SAS_AF=0.6892;AA=A|||;VT=SNP
2	233310728	rs790046	T	C	100	PASS	AC=836;AF=0.166933;AN=5008;NS=2504;DP=19581;EAS_AF=0.0347;AMR_AF=0.1326;AFR_AF=0.1778;EUR_AF=0.2177;SAS_AF=0.2607;AA=T|||;VT=SNP
2	233311289	rs2573237	G	C	100	PASS	AC=914;AF=0.182508;AN=5008;NS=2504;DP=16483;EAS_AF=0.2014;AMR_AF=0.0778;AFR_AF=0.3843;EUR_AF=0.0785;SAS_AF=0.0716;AA=G|||;VT=SNP
2	233311454	rs56758454	T	C	100	PASS	AC=2119;AF=0.423123;AN=5008;NS=2504;DP=16548;EAS_AF=0.5526;AMR_AF=0.4885;AFR_AF=0.2549;EUR_AF=0.3837;SAS_AF=0.5112;AA=T|||;VT=SNP
2	233311489	rs790049	C	G	100	PASS	AC=2150;AF=0.429313;AN=5008;NS=2504;DP=16123;EAS_AF=0.2937;AMR_AF=0.366;AFR_AF=0.4713;EUR_AF=0.5577;SAS_AF=0.4254;AA=C|||;VT=SNP
2	233311495	rs6757881	T	C	100	PASS	AC=2318;AF=0.462859;AN=5008;NS=2504;DP=16029;EAS_AF=0.5823;AMR_AF=0.4971;AFR_AF=0.354;EUR_AF=0.3668;SAS_AF=0.5613;AA=T|||;VT=SNP
2	233311639	rs13010651	G	A	100	PASS	AC=1863;AF=0.372005;AN=5008;NS=2504;DP=18783;EAS_AF=0.5198;AMR_AF=0.4467;AFR_AF=0.2254;EUR_AF=0.3171;SAS_AF=0.4213;AA=G|||;VT=SNP
2	233311776	rs57258596	G	T	100	PASS	AC=1308;AF=0.261182;AN=5008;NS=2504;DP=18322;EAS_AF=0.3968;AMR_AF=0.3703;AFR_AF=0.1437;EUR_AF=0.1918;SAS_AF=0.274;AA=G|||;VT=SNP
2	233311824	rs7568055	A	T	100	PASS	AC=2479;AF=0.495008;AN=5008;NS=2504;DP=17833;EAS_AF=0.6071;AMR_AF=0.5793;AFR_AF=0.3056;EUR_AF=0.499;SAS_AF=0.5716;AA=A|||;VT=SNP
2	233311898	rs2853408	G	T	100	PASS	AC=3140;AF=0.626997;AN=5008;NS=2504;DP=16460;EAS_AF=0.7163;AMR_AF=0.6153;AFR_AF=0.6392;EUR_AF=0.5358;SAS_AF=0.6207;AA=g|||;VT=SNP
2	233311919	rs13408133	T	C	100	PASS	AC=1389;AF=0.277356;AN=5008;NS=2504;DP=16432;EAS_AF=0.3532;AMR_AF=0.2622;AFR_AF=0.0893;EUR_AF=0.4195;SAS_AF=0.318;AA=T|||;VT=SNP
2	233311929	rs34527161	T	A	100	PASS	AC=337;AF=0.0672923;AN=5008;NS=2504;DP=16900;EAS_AF=0.0298;AMR_AF=0.062;AFR_AF=0.1316;EUR_AF=0.0567;SAS_AF=0.0337;AA=T|||;VT=SNP
2	233312025	rs60494454	G	A	100	PASS	AC=1588;AF=0.317093;AN=5008;NS=2504;DP=16955;EAS_AF=0.4187;AMR_AF=0.2997;AFR_AF=0.2421;EUR_AF=0.2843;SAS_AF=0.3599;AA=G|||;VT=SNP
2	233312044	rs2853409	C	T	100	PASS	AC=3254;AF=0.64976;AN=5008;NS=2504;DP=16519;EAS_AF=0.6974;AMR_AF=0.7161;AFR_AF=0.4198;EUR_AF=0.7724;SAS_AF=0.7382;AA=T|||;VT=SNP
2	233312173	rs34689607	G	A	100	PASS	AC=34;AF=0.00678914;AN=5008;NS=2504;DP=19035;EAS_AF=0;AMR_AF=0.0086;AFR_AF=0;EUR_AF=0.0229;SAS_AF=0.0051;AA=G|||;VT=SNP
2	233312375	rs146616009	G	A	100	PASS	AC=25;AF=0.00499201;AN=5008;NS=2504;DP=17450;EAS_AF=0;AMR_AF=0.0058;AFR_AF=0.0015;EUR_AF=0.0169;SAS_AF=0.002;AA=G|||;VT=SNP
2	233312451	rs1713296	A	G	100	PASS	AC=3396;AF=0.678115;AN=5008;NS=2504;DP=16340;EAS_AF=0.7321;AMR_AF=0.6599;AFR_AF=0.6778;EUR_AF=0.6382;SAS_AF=0.6769;AA=G|||;VT=SNP
2	233313146	rs55956507	G	A	100	PASS	AC=689;AF=0.13758;AN=5008;NS=2504;DP=20481;EAS_AF=0.0784;AMR_AF=0.1239;AFR_AF=0.0923;EUR_AF=0.2266;SAS_AF=0.1779;AA=G|||;VT=SNP
2	233313161	rs10179764	G	A	100	PASS	AC=385;AF=0.076877;AN=5008;NS=2504;DP=21082;EAS_AF=0.0337;AMR_AF=0.0965;AFR_AF=0.0106;EUR_AF=0.17;SAS_AF=0.1012;AA=G|||;VT=SNP
2	233313185	rs6708137	T	C	100	PASS	AC=1488;AF=0.297125;AN=5008;NS=2504;DP=22077;EAS_AF=0.4444;AMR_AF=0.415;AFR_AF=0.0908;EUR_AF=0.2535;SAS_AF=0.3855;AA=T|||;VT=SNP
2	233313258	rs145397185	G	A	100	PASS	AC=23;AF=0.00459265;AN=5008;NS=2504;DP=19735;EAS_AF=0;AMR_AF=0.0086;AFR_AF=0.0015;EUR_AF=0.0139;SAS_AF=0.001;AA=G|||;VT=SNP
2	233313268	rs1190413	A	G	100	PASS	AC=4106;AF=0.819888;AN=5008;NS=2504;DP=19349;EAS_AF=0.8363;AMR_AF=0.7248;AFR_AF=0.975;EUR_AF=0.6899;SAS_AF=0.7945;AA=G|||;VT=SNP
2	233313354	rs1190414	A	G	100	PASS	AC=713;AF=0.142372;AN=5008;NS=2504;DP=15133;EAS_AF=0.0813;AMR_AF=0.0994;AFR_AF=0.2655;EUR_AF=0.1272;SAS_AF=0.0849;AA=G|||;VT=SNP
2	233313738	rs1190417	G	A	100	PASS	AC=2331;AF=0.465455;AN=5008;NS=2504;DP=15096;EAS_AF=0.5685;AMR_AF=0.5159;AFR_AF=0.4236;EUR_AF=0.3797;SAS_AF=0.4683;AA=g|||;VT=SNP
2	233314591	rs1190422	A	T	100	PASS	AC=2328;AF=0.464856;AN=5008;NS=2504;DP=18124;EAS_AF=0.5675;AMR_AF=0.5187;AFR_AF=0.4183;EUR_AF=0.3817;SAS_AF=0.4693;AA=T|||;VT=SNP
2	233314662	rs1190423	A	C	100	PASS	AC=1600;AF=0.319489;AN=5008;NS=2504;DP=17518;EAS_AF=0.1161;AMR_AF=0.2363;AFR_AF=0.5363;EUR_AF=0.3539;SAS_AF=0.2597;AA=C|||;VT=SNP
2	233314997	rs1190424	G	T	100	PASS	AC=2326;AF=0.464457;AN=5008;NS=2504;DP=17461;EAS_AF=0.5675;AMR_AF=0.5187;AFR_AF=0.4175;EUR_AF=0.3807;SAS_AF=0.4693;AA=T|||;VT=SNP
2	233315040	rs10933396	C	T	100	PASS	AC=2433;AF=0.485823;AN=5008;NS=2504;DP=18066;EAS_AF=0.5635;AMR_AF=0.5231;AFR_AF=0.4992;EUR_AF=0.3807;SAS_AF=0.4693;AA=T|||;VT=SNP
2	233315044	rs74715405	C	T	100	PASS	AC=262;AF=0.0523163;AN=5008;NS=2504;DP=17988;EAS_AF=0;AMR_AF=0.0173;AFR_AF=0.1725;EUR_AF=0.0199;SAS_AF=0.002;AA=C|||;VT=SNP
2	233315308	rs1190425	C	T	100	PASS	AC=2436;AF=0.486422;AN=5008;NS=2504;DP=19898;EAS_AF=0.5675;AMR_AF=0.5231;AFR_AF=0.4985;EUR_AF=0.3807;SAS_AF=0.4693;AA=T|||;VT=SNP
2	233315444	rs3906715	G	A	100	PASS	AC=1511;AF=0.301717;AN=5008;NS=2504;DP=12626;EAS_AF=0.4702;AMR_AF=0.415;AFR_AF=0.0908;EUR_AF=0.2505;SAS_AF=0.3855;AA=G|||;VT=SNP
2	233315463	rs11893605	G	C	100	PASS	AC=532;AF=0.10623;AN=5008;NS=2504;DP=12658;EAS_AF=0.0804;AMR_AF=0.0865;AFR_AF=0.1543;EUR_AF=0.1074;SAS_AF=0.0808;AA=C|||;VT=SNP
2	233315842	rs1190426	T	C	100	PASS	AC=261;AF=0.0521166;AN=5008;NS=2504;DP=12305;EAS_AF=0;AMR_AF=0.0173;AFR_AF=0.1717;EUR_AF=0.0199;SAS_AF=0.002;AA=T|||;VT=SNP
2	233315878	rs112836482	A	G	100	PASS	AC=538;AF=0.107428;AN=5008;NS=2504;DP=10691;EAS_AF=0.0804;AMR_AF=0.0865;AFR_AF=0.1589;EUR_AF=0.1074;SAS_AF=0.0808;AA=A|||;VT=SNP
2	233316179	rs60218633	G	T	100	PASS	AC=532;AF=0.10623;AN=5008;NS=2504;DP=18311;EAS_AF=0.0804;AMR_AF=0.0865;AFR_AF=0.1543;EUR_AF=0.1074;SAS_AF=0.0808;AA=T|||;VT=SNP
2	233316815	rs148203156	C	T	100	PASS	AC=647;AF=0.129193;AN=5008;NS=2504;DP=23507;EAS_AF=0.0357;AMR_AF=0.1225;AFR_AF=0.0953;EUR_AF=0.2266;SAS_AF=0.1759;AA=C|||;VT=SNP
2	233317190	rs2853368	A	G	100	PASS	AC=1947;AF=0.388778;AN=5008;NS=2504;DP=17920;EAS_AF=0.6081;AMR_AF=0.4395;AFR_AF=0.2337;EUR_AF=0.2843;SAS_AF=0.4438;AA=A|||;VT=SNP
2	233317380	rs2573238	A	G	100	PASS	AC=232;AF=0.0463259;AN=5008;NS=2504;DP=14490;EAS_AF=0.1399;AMR_AF=0.0072;AFR_AF=0.0053;EUR_AF=0.0229;SAS_AF=0.0573;AA=A|||;VT=SNP
2	233317648	rs6738379	A	G	100	PASS	AC=1903;AF=0.379992;AN=5008;NS=2504;DP=17249;EAS_AF=0.4861;AMR_AF=0.4438;AFR_AF=0.3427;EUR_AF=0.2684;SAS_AF=0.3906;AA=G|||;VT=SNP
2	233317933	rs2741268	A	G	100	PASS	AC=239;AF=0.0477236;AN=5008;NS=2504;DP=21663;EAS_AF=0.1399;AMR_AF=0.0072;AFR_AF=0.0076;EUR_AF=0.0229;SAS_AF=0.0613;AA=a|||;VT=SNP
2	233318028	rs60482662	A	G	100	PASS	AC=1766;AF=0.352636;AN=5008;NS=2504;DP=20337;EAS_AF=0.4673;AMR_AF=0.4366;AFR_AF=0.2602;EUR_AF=0.2674;SAS_AF=0.3875;AA=A|||;VT=SNP
2	233318224	rs3762521	T	C	100	PASS	AC=1711;AF=0.341653;AN=5008;NS=2504;DP=20455;EAS_AF=0.4683;AMR_AF=0.4366;AFR_AF=0.2186;EUR_AF=0.2674;SAS_AF=0.3865;AA=T|||;VT=SNP
2	233318803	rs3762520	C	G	100	PASS	AC=814;AF=0.16254;AN=5008;NS=2504;DP=16840;EAS_AF=0.0357;AMR_AF=0.1311;AFR_AF=0.1959;EUR_AF=0.2346;SAS_AF=0.1963;AA=c|||;VT=SNP
2	233319499	rs72482105	C	T	100	PASS	AC=354;AF=0.0706869;AN=5008;NS=2504;DP=14208;EAS_AF=0.0804;AMR_AF=0.0605;AFR_AF=0.0363;EUR_AF=0.1044;SAS_AF=0.0798;AA=C|||;VT=SNP
2	233319502	rs2853411	G	A	100	PASS	AC=305;AF=0.0609026;AN=5008;NS=2504;DP=14383;EAS_AF=0.1419;AMR_AF=0.0072;AFR_AF=0.059;EUR_AF=0.0229;SAS_AF=0.0573;AA=G|||;VT=SNP
2	233319681	rs62192256	C	G	100	PASS	AC=875;AF=0.17472;AN=5008;NS=2504;DP=17165;EAS_AF=0.0565;AMR_AF=0.1369;AFR_AF=0.2186;EUR_AF=0.2406;SAS_AF=0.1963;AA=C|||;VT=SNP
2	233319705	rs72482106	G	C	100	PASS	AC=414;AF=0.0826677;AN=5008;NS=2504;DP=18897;EAS_AF=0.0804;AMR_AF=0.0735;AFR_AF=0.0726;EUR_AF=0.1064;SAS_AF=0.0808;AA=G|||;VT=SNP
2	233319911	rs1213008	G	A	100	PASS	AC=287;AF=0.0573083;AN=5008;NS=2504;DP=19602;EAS_AF=0;AMR_AF=0.0274;AFR_AF=0.1868;EUR_AF=0.0189;SAS_AF=0.002;AA=G|||;VT=SNP
2	233320885	rs3762519	G	A	100	PASS	AC=446;AF=0.0890575;AN=5008;NS=2504;DP=18170;EAS_AF=0.0804;AMR_AF=0.0764;AFR_AF=0.0968;EUR_AF=0.1064;SAS_AF=0.0787;AA=G|||;VT=SNP;EX_TARGET
2	233321261	rs113267808	C	T	100	PASS	AC=14;AF=0.00279553;AN=5008;NS=2504;DP=18137;EAS_AF=0;AMR_AF=0.0029;AFR_AF=0.0023;EUR_AF=0.005;SAS_AF=0.0041;AA=C|||;VT=SNP
2	233321641	rs61732032	C	T	100	PASS	AC=472;AF=0.0942492;AN=5008;NS=2504;DP=18792;EAS_AF=0.0804;AMR_AF=0.0807;AFR_AF=0.112;EUR_AF=0.1064;SAS_AF=0.0818;AA=C|||;VT=SNP;EX_TARGET
2	233321836	rs2272422	G	A	100	PASS	AC=463;AF=0.0924521;AN=5008;NS=2504;DP=18174;EAS_AF=0.0804;AMR_AF=0.0764;AFR_AF=0.1074;EUR_AF=0.1064;SAS_AF=0.0818;AA=G|||;VT=SNP;EX_TARGET
2	233322424	rs2246004	T	C	100	PASS	AC=811;AF=0.161941;AN=5008;NS=2504;DP=16685;EAS_AF=0.2411;AMR_AF=0.0865;AFR_AF=0.1808;EUR_AF=0.1312;SAS_AF=0.1401;AA=C|||;VT=SNP;EX_TARGET
2	233322875	rs2272421	C	T	100	PASS	AC=380;AF=0.0758786;AN=5008;NS=2504;DP=15098;EAS_AF=0.0337;AMR_AF=0.0965;AFR_AF=0.0121;EUR_AF=0.171;SAS_AF=0.093;AA=c|||;VT=SNP;EX_TARGET
2	233322958	rs41265121	T	C	100	PASS	AC=490;AF=0.0978435;AN=5008;NS=2504;DP=16877;EAS_AF=0.1012;AMR_AF=0.0764;AFR_AF=0.1089;EUR_AF=0.1093;SAS_AF=0.0828;AA=T|||;VT=SNP;EX_TARGET
2	233323177	rs2003780	T	C	100	PASS	AC=3396;AF=0.678115;AN=5008;NS=2504;DP=15931;EAS_AF=0.7421;AMR_AF=0.6657;AFR_AF=0.6475;EUR_AF=0.6322;SAS_AF=0.7096;AA=C|||;VT=SNP
2	233323205	rs2741269	C	T	100	PASS	AC=810;AF=0.161741;AN=5008;NS=2504;DP=18294;EAS_AF=0.2411;AMR_AF=0.0865;AFR_AF=0.18;EUR_AF=0.1312;SAS_AF=0.1401;AA=T|||;VT=SNP
2	233323525	rs2678480	G	A	100	PASS	AC=230;AF=0.0459265;AN=5008;NS=2504;DP=14333;EAS_AF=0.1399;AMR_AF=0.0072;AFR_AF=0.0038;EUR_AF=0.0229;SAS_AF=0.0573;AA=G|||;VT=SNP
2	233324209	rs2573215	T	G	100	PASS	AC=1031;AF=0.205871;AN=5008;NS=2504;DP=16185;EAS_AF=0.2877;AMR_AF=0.1124;AFR_AF=0.2239;EUR_AF=0.1412;SAS_AF=0.2301;AA=G|||;VT=SNP
2	233324491	rs2678481	A	C	100	PASS	AC=230;AF=0.0459265;AN=5008;NS=2504;DP=16471;EAS_AF=0.1399;AMR_AF=0.0072;AFR_AF=0.0038;EUR_AF=0.0219;SAS_AF=0.0583;AA=A|||;VT=SNP
2	233324531	rs113958279	G	A	100	PASS	AC=61;AF=0.0121805;AN=5008;NS=2504;DP=15443;EAS_AF=0;AMR_AF=0.0072;AFR_AF=0.0061;EUR_AF=0.0427;SAS_AF=0.0051;AA=G|||;VT=SNP
2	233324924	rs790052	G	A	100	PASS	AC=27;AF=0.00539137;AN=5008;NS=2504;DP=10622;EAS_AF=0;AMR_AF=0.0101;AFR_AF=0;EUR_AF=0.0179;SAS_AF=0.002;AA=G|||;VT=SNP
2	233325004	rs2573214	T	C	100	PASS	AC=818;AF=0.163339;AN=5008;NS=2504;DP=10861;EAS_AF=0.2411;AMR_AF=0.0865;AFR_AF=0.1846;EUR_AF=0.1312;SAS_AF=0.1421;AA=c|||;VT=SNP
2	233325663	rs73995639	C	T	100	PASS	AC=453;AF=0.0904553;AN=5008;NS=2504;DP=16741;EAS_AF=0.0813;AMR_AF=0.0764;AFR_AF=0.0976;EUR_AF=0.1064;SAS_AF=0.0838;AA=C|||;VT=SNP
2	233326058	rs55671081	C	T	100	PASS	AC=448;AF=0.0894569;AN=5008;NS=2504;DP=17586;EAS_AF=0.0804;AMR_AF=0.0764;AFR_AF=0.0953;EUR_AF=0.1064;SAS_AF=0.0828;AA=C|||;VT=SNP
2	233326254	rs2678482	C	T	100	PASS	AC=808;AF=0.161342;AN=5008;NS=2504;DP=16721;EAS_AF=0.2381;AMR_AF=0.0865;AFR_AF=0.1793;EUR_AF=0.1312;SAS_AF=0.1421;AA=c|||;VT=SNP
2	233326446	rs11693163	C	T	100	PASS	AC=783;AF=0.15635;AN=5008;NS=2504;DP=14283;EAS_AF=0.0377;AMR_AF=0.1268;AFR_AF=0.1732;EUR_AF=0.2386;SAS_AF=0.1922;AA=C|||;VT=SNP
2	233326744	rs2573213	T	C	100	PASS	AC=230;AF=0.0459265;AN=5008;NS=2504;DP=14113;EAS_AF=0.1399;AMR_AF=0.0072;AFR_AF=0.0038;EUR_AF=0.0219;SAS_AF=0.0583;AA=T|||;VT=SNP
2	233327208	rs4521030	G	A	100	PASS	AC=2140;AF=0.427316;AN=5008;NS=2504;DP=17434;EAS_AF=0.4573;AMR_AF=0.5331;AFR_AF=0.2625;EUR_AF=0.4901;SAS_AF=0.4796;AA=G|||;VT=SNP
2	233327253	rs77610057	A	T	100	PASS	AC=52;AF=0.0103834;AN=5008;NS=2504;DP=18266;EAS_AF=0;AMR_AF=0.0159;AFR_AF=0.0008;EUR_AF=0.0209;SAS_AF=0.0194;AA=A|||;VT=SNP
2	233327639	rs73995640	C	T	100	PASS	AC=445;AF=0.0888578;AN=5008;NS=2504;DP=19701;EAS_AF=0.0764;AMR_AF=0.0764;AFR_AF=0.0893;EUR_AF=0.1054;SAS_AF=0.093;AA=C|||;VT=SNP
2	233327891	rs13036228	A	G	100	PASS	AC=1359;AF=0.271366;AN=5008;NS=2504;DP=16937;EAS_AF=0.4216;AMR_AF=0.4035;AFR_AF=0.0961;EUR_AF=0.2515;SAS_AF=0.2802;AA=A|||;VT=SNP
2	233328289	rs2678483	T	C	100	PASS	AC=3754;AF=0.749601;AN=5008;NS=2504;DP=17543;EAS_AF=0.7431;AMR_AF=0.6844;AFR_AF=0.8903;EUR_AF=0.6511;SAS_AF=0.7137;AA=C|||;VT=SNP
2	233328430	rs2697770	C	T	100	PASS	AC=230;AF=0.0459265;AN=5008;NS=2504;DP=16514;EAS_AF=0.1399;AMR_AF=0.0072;AFR_AF=0.0038;EUR_AF=0.0219;SAS_AF=0.0583;AA=C|||;VT=SNP
2	233328529	rs2697771	A	G	100	PASS	AC=230;AF=0.0459265;AN=5008;NS=2504;DP=16262;EAS_AF=0.1399;AMR_AF=0.0072;AFR_AF=0.0038;EUR_AF=0.0219;SAS_AF=0.0583;AA=A|||;VT=SNP
2	233328630	rs2678484	C	T	100	PASS	AC=816;AF=0.162939;AN=5008;NS=2504;DP=18683;EAS_AF=0.2371;AMR_AF=0.0865;AFR_AF=0.1785;EUR_AF=0.1312;SAS_AF=0.1524;AA=c|||;VT=SNP
2	233329065	rs56179202	G	A	100	PASS	AC=2142;AF=0.427716;AN=5008;NS=2504;DP=17935;EAS_AF=0.4573;AMR_AF=0.5317;AFR_AF=0.2693;EUR_AF=0.4911;SAS_AF=0.4724;AA=G|||;VT=SNP
2	233329585	rs60103224	A	G	100	PASS	AC=786;AF=0.156949;AN=5008;NS=2504;DP=16704;EAS_AF=0.0377;AMR_AF=0.1282;AFR_AF=0.174;EUR_AF=0.2396;SAS_AF=0.1922;AA=A|||;VT=SNP
2	233330525	rs2573220	T	C	100	PASS	AC=27;AF=0.00539137;AN=5008;NS=2504;DP=15993;EAS_AF=0;AMR_AF=0.0101;AFR_AF=0;EUR_AF=0.0179;SAS_AF=0.002;AA=T|||;VT=SNP
2	233330536	rs115014700	C	T	100	PASS	AC=480;AF=0.0958466;AN=5008;NS=2504;DP=16480;EAS_AF=0.0764;AMR_AF=0.0778;AFR_AF=0.1142;EUR_AF=0.1064;SAS_AF=0.093;AA=c|||;VT=SNP
2	233330829	rs6722706	C	T	100	PASS	AC=1411;AF=0.281749;AN=5008;NS=2504;DP=15126;EAS_AF=0.4196;AMR_AF=0.4193;AFR_AF=0.0968;EUR_AF=0.2813;SAS_AF=0.2924;AA=C|||;VT=SNP
2	233330886	rs2697772	G	A	100	PASS	AC=817;AF=0.163139;AN=5008;NS=2504;DP=12876;EAS_AF=0.2371;AMR_AF=0.0879;AFR_AF=0.1785;EUR_AF=0.1312;SAS_AF=0.1524;AA=G|||;VT=SNP
2	233331042	rs77133485	C	A	100	PASS	AC=458;AF=0.0914537;AN=5008;NS=2504;DP=17832;EAS_AF=0.0764;AMR_AF=0.0764;AFR_AF=0.0983;EUR_AF=0.1064;SAS_AF=0.093;AA=C|||;VT=SNP
2	233331211	rs62192259	G	A	100	PASS	AC=27;AF=0.00539137;AN=5008;NS=2504;DP=19340;EAS_AF=0;AMR_AF=0.0058;AFR_AF=0;EUR_AF=0.0219;SAS_AF=0.001;AA=g|||;VT=SNP
2	233331507	rs2741271	T	G	100	PASS	AC=3030;AF=0.605032;AN=5008;NS=2504;DP=18040;EAS_AF=0.6954;AMR_AF=0.6354;AFR_AF=0.4607;EUR_AF=0.6521;SAS_AF=0.637;AA=G|||;VT=SNP
2	233331594	rs4973042	T	C	100	PASS	AC=1409;AF=0.28135;AN=5008;NS=2504;DP=20796;EAS_AF=0.4206;AMR_AF=0.4193;AFR_AF=0.0946;EUR_AF=0.2813;SAS_AF=0.2924;AA=T|||;VT=SNP
2	233331634	rs2678485	T	C	100	PASS	AC=824;AF=0.164537;AN=5008;NS=2504;DP=20010;EAS_AF=0.2371;AMR_AF=0.0879;AFR_AF=0.1838;EUR_AF=0.1312;SAS_AF=0.1524;AA=T|||;VT=SNP
2	233331750	rs34699962	C	T	100	PASS	AC=1409;AF=0.28135;AN=5008;NS=2504;DP=21296;EAS_AF=0.4206;AMR_AF=0.4193;AFR_AF=0.0946;EUR_AF=0.2813;SAS_AF=0.2924;AA=C|||;VT=SNP
2	233331925	rs11694174	G	A	100	PASS	AC=788;AF=0.157348;AN=5008;NS=2504;DP=19739;EAS_AF=0.0377;AMR_AF=0.1282;AFR_AF=0.1755;EUR_AF=0.2396;SAS_AF=0.1922;AA=a|||;VT=SNP
2	233332163	rs56159081	C	G	100	PASS	AC=133;AF=0.0265575;AN=5008;NS=2504;DP=19130;EAS_AF=0.002;AMR_AF=0.013;AFR_AF=0.0053;EUR_AF=0.0477;SAS_AF=0.0685;AA=C|||;VT=SNP
2	233332395	rs11677842	T	G	100	PASS	AC=791;AF=0.157947;AN=5008;NS=2504;DP=17924;EAS_AF=0.0377;AMR_AF=0.1297;AFR_AF=0.1762;EUR_AF=0.2406;SAS_AF=0.1922;AA=T|||;VT=SNP
2	233334207	rs2678487	G	C	100	PASS	AC=230;AF=0.0459265;AN=5008;NS=2504;DP=17944;EAS_AF=0.1399;AMR_AF=0.0072;AFR_AF=0.0038;EUR_AF=0.0219;SAS_AF=0.0583;AA=G|||;VT=SNP
2	233334562	rs2853416	T	C	100	PASS	AC=2454;AF=0.490016;AN=5008;NS=2504;DP=17414;EAS_AF=0.7054;AMR_AF=0.5317;AFR_AF=0.323;EUR_AF=0.4225;SAS_AF=0.5337;AA=T|||;VT=SNP
2	233335141	rs2741275	G	A	100	PASS	AC=708;AF=0.141374;AN=5008;NS=2504;DP=17869;EAS_AF=0.2163;AMR_AF=0.0821;AFR_AF=0.1188;EUR_AF=0.1282;SAS_AF=0.1503;AA=A|||;VT=SNP
2	233335269	rs57902510	A	G	100	PASS	AC=790;AF=0.157748;AN=5008;NS=2504;DP=22875;EAS_AF=0.0377;AMR_AF=0.1311;AFR_AF=0.1755;EUR_AF=0.2406;SAS_AF=0.1912;AA=A|||;VT=SNP
2	233335576	rs62193762	A	G	100	PASS	AC=1431;AF=0.285743;AN=5008;NS=2504;DP=19909;EAS_AF=0.4206;AMR_AF=0.4222;AFR_AF=0.1014;EUR_AF=0.2803;SAS_AF=0.3047;AA=A|||;VT=SNP
2	233335682	rs35395702	A	G	100	PASS	AC=1423;AF=0.284145;AN=5008;NS=2504;DP=20326;EAS_AF=0.4206;AMR_AF=0.4193;AFR_AF=0.0968;EUR_AF=0.2803;SAS_AF=0.3047;AA=A|||;VT=SNP
2	233336080	rs56152230	C	T	100	PASS	AC=682;AF=0.136182;AN=5008;NS=2504;DP=13352;EAS_AF=0.0377;AMR_AF=0.1282;AFR_AF=0.0953;EUR_AF=0.2396;SAS_AF=0.1922;AA=C|||;VT=SNP
2	233336459	rs114383262	T	C	100	PASS	AC=30;AF=0.00599042;AN=5008;NS=2504;DP=19465;EAS_AF=0;AMR_AF=0.0072;AFR_AF=0;EUR_AF=0.0219;SAS_AF=0.0031;AA=T|||;VT=SNP
2	233337240	rs6747297	C	G	100	PASS	AC=1422;AF=0.283946;AN=5008;NS=2504;DP=17964;EAS_AF=0.4206;AMR_AF=0.4193;AFR_AF=0.0968;EUR_AF=0.2803;SAS_AF=0.3037;AA=C|||;VT=SNP
2	233337414	rs56283912	G	C	100	PASS	AC=459;AF=0.0916534;AN=5008;NS=2504;DP=19077;EAS_AF=0.0764;AMR_AF=0.0749;AFR_AF=0.0998;EUR_AF=0.1064;SAS_AF=0.093;AA=G|||;VT=SNP
2	233337455	rs12618336	T	C	100	PASS	AC=1421;AF=0.283746;AN=5008;NS=2504;DP=19123;EAS_AF=0.4216;AMR_AF=0.4193;AFR_AF=0.0953;EUR_AF=0.2803;SAS_AF=0.3037;AA=T|||;VT=SNP
2	233337956	rs73995647	G	A	100	PASS	AC=475;AF=0.0948482;AN=5008;NS=2504;DP=20114;EAS_AF=0.0764;AMR_AF=0.0749;AFR_AF=0.112;EUR_AF=0.1064;SAS_AF=0.093;AA=A|||;VT=SNP
2	233338110	rs73995649	C	T	100	PASS	AC=475;AF=0.0948482;AN=5008;NS=2504;DP=20580;EAS_AF=0.0764;AMR_AF=0.0749;AFR_AF=0.112;EUR_AF=0.1064;SAS_AF=0.093;AA=T|||;VT=SNP
2	233338201	rs58558164	C	T	100	PASS	AC=475;AF=0.0948482;AN=5008;NS=2504;DP=19051;EAS_AF=0.0764;AMR_AF=0.0749;AFR_AF=0.112;EUR_AF=0.1064;SAS_AF=0.093;AA=c|||;VT=SNP
2	233338498	rs73995650	C	T	100	PASS	AC=475;AF=0.0948482;AN=5008;NS=2504;DP=20068;EAS_AF=0.0764;AMR_AF=0.0749;AFR_AF=0.112;EUR_AF=0.1064;SAS_AF=0.093;AA=T|||;VT=SNP
2	233338722	rs73995651	A	G	100	PASS	AC=474;AF=0.0946486;AN=5008;NS=2504;DP=18825;EAS_AF=0.0764;AMR_AF=0.0764;AFR_AF=0.1104;EUR_AF=0.1064;SAS_AF=0.093;AA=A|||;VT=SNP
2	233338773	rs73995652	T	G	100	PASS	AC=457;AF=0.091254;AN=5008;NS=2504;DP=18734;EAS_AF=0.0764;AMR_AF=0.0764;AFR_AF=0.0976;EUR_AF=0.1064;SAS_AF=0.093;AA=T|||;VT=SNP
2	233338824	rs73995653	A	T	100	PASS	AC=342;AF=0.0682907;AN=5008;NS=2504;DP=18794;EAS_AF=0.0764;AMR_AF=0.0548;AFR_AF=0.053;EUR_AF=0.0845;SAS_AF=0.0736;AA=A|||;VT=SNP
2	233339029	rs116587648	T	C	100	PASS	AC=16;AF=0.00319489;AN=5008;NS=2504;DP=18456;EAS_AF=0.001;AMR_AF=0.0014;AFR_AF=0;EUR_AF=0.0099;SAS_AF=0.0041;AA=T|||;VT=SNP
2	233339293	rs62193765	A	G	100	PASS	AC=685;AF=0.136781;AN=5008;NS=2504;DP=19292;EAS_AF=0.0377;AMR_AF=0.1282;AFR_AF=0.0968;EUR_AF=0.2406;SAS_AF=0.1922;AA=a|||;VT=SNP
2	233339320	rs115918933	A	C	100	PASS	AC=52;AF=0.0103834;AN=5008;NS=2504;DP=19658;EAS_AF=0;AMR_AF=0.0159;AFR_AF=0.0008;EUR_AF=0.0209;SAS_AF=0.0194;AA=A|||;VT=SNP
2	233339467	rs2853417	G	T	100	PASS	AC=334;AF=0.0666933;AN=5008;NS=2504;DP=18610;EAS_AF=0.1607;AMR_AF=0.0101;AFR_AF=0.062;EUR_AF=0.0249;SAS_AF=0.0593;AA=G|||;VT=SNP
2	233339548	rs2853418	C	T	100	PASS	AC=337;AF=0.0672923;AN=5008;NS=2504;DP=18117;EAS_AF=0.1607;AMR_AF=0.0101;AFR_AF=0.0643;EUR_AF=0.0249;SAS_AF=0.0593;AA=C|||;VT=SNP
2	233339849	rs2741276	G	A	100	PASS	AC=541;AF=0.108027;AN=5008;NS=2504;DP=19651;EAS_AF=0.2083;AMR_AF=0.036;AFR_AF=0.1029;EUR_AF=0.0358;SAS_AF=0.137;AA=G|||;VT=SNP
2	233340465	rs2853419	G	A	100	PASS	AC=2447;AF=0.488618;AN=5008;NS=2504;DP=18812;EAS_AF=0.7073;AMR_AF=0.5317;AFR_AF=0.3162;EUR_AF=0.4225;SAS_AF=0.5337;AA=G|||;VT=SNP
2	233340715	rs12616972	T	C	100	PASS	AC=1914;AF=0.382188;AN=5008;NS=2504;DP=17339;EAS_AF=0.498;AMR_AF=0.4957;AFR_AF=0.2179;EUR_AF=0.3877;SAS_AF=0.3988;AA=T|||;VT=SNP
2	233341097	rs16829151	C	T	100	PASS	AC=322;AF=0.0642971;AN=5008;NS=2504;DP=14669;EAS_AF=0.0764;AMR_AF=0.0648;AFR_AF=0.0023;EUR_AF=0.1044;SAS_AF=0.0941;AA=C|||;VT=SNP
2	233341366	rs13030738	T	A	100	PASS	AC=1979;AF=0.395168;AN=5008;NS=2504;DP=17754;EAS_AF=0.5;AMR_AF=0.5144;AFR_AF=0.2587;EUR_AF=0.3936;SAS_AF=0.3885;AA=T|||;VT=SNP
2	233341606	rs2741277	A	C	100	PASS	AC=2883;AF=0.575679;AN=5008;NS=2504;DP=17691;EAS_AF=0.7093;AMR_AF=0.5476;AFR_AF=0.6437;EUR_AF=0.4225;SAS_AF=0.5235;AA=C|||;VT=SNP
2	233341733	rs2853422	A	G	100	PASS	AC=2880;AF=0.57508;AN=5008;NS=2504;DP=17485;EAS_AF=0.7093;AMR_AF=0.5476;AFR_AF=0.6407;EUR_AF=0.4235;SAS_AF=0.5235;AA=G|||;VT=SNP
2	233342148	rs56245891	A	G	100	PASS	AC=479;AF=0.095647;AN=5008;NS=2504;DP=17541;EAS_AF=0.0764;AMR_AF=0.0778;AFR_AF=0.1127;EUR_AF=0.1074;SAS_AF=0.093;AA=A|||;VT=SNP
2	233342618	rs2853424	G	A	100	PASS	AC=334;AF=0.0666933;AN=5008;NS=2504;DP=21257;EAS_AF=0.1617;AMR_AF=0.0101;AFR_AF=0.062;EUR_AF=0.0249;SAS_AF=0.0583;AA=A|||;VT=SNP
2	233343228	rs2853425	G	A	100	PASS	AC=1698;AF=0.339058;AN=5008;NS=2504;DP=16640;EAS_AF=0.5823;AMR_AF=0.4236;AFR_AF=0.1241;EUR_AF=0.3052;SAS_AF=0.3538;AA=G|||;VT=SNP
2	233343274	rs12468549	G	A	100	PASS	AC=1423;AF=0.284145;AN=5008;NS=2504;DP=16696;EAS_AF=0.4216;AMR_AF=0.4092;AFR_AF=0.1104;EUR_AF=0.2773;SAS_AF=0.2955;AA=G|||;VT=SNP
2	233344320	rs2853427	C	T	100	PASS	AC=332;AF=0.0662939;AN=5008;NS=2504;DP=18519;EAS_AF=0.1617;AMR_AF=0.0101;AFR_AF=0.0635;EUR_AF=0.0219;SAS_AF=0.0573;AA=C|||;VT=SNP
2	233344728	rs2741278	G	C	100	PASS	AC=1431;AF=0.285743;AN=5008;NS=2504;DP=14377;EAS_AF=0.4385;AMR_AF=0.4164;AFR_AF=0.1029;EUR_AF=0.2783;SAS_AF=0.2904;AA=G|||;VT=SNP
2	233344991	rs2741279	T	G	100	PASS	AC=2734;AF=0.545927;AN=5008;NS=2504;DP=15132;EAS_AF=0.6905;AMR_AF=0.585;AFR_AF=0.5242;EUR_AF=0.4702;SAS_AF=0.4765;AA=G|||;VT=SNP
2	233345861	rs61731716	G	A	100	PASS	AC=41;AF=0.0081869;AN=5008;NS=2504;DP=19051;EAS_AF=0;AMR_AF=0.0101;AFR_AF=0.0023;EUR_AF=0.0229;SAS_AF=0.0082;AA=G|||;VT=SNP;EX_TARGET
2	233345950	rs6713332	A	G	100	PASS	AC=22;AF=0.00439297;AN=5008;NS=2504;DP=17307;EAS_AF=0;AMR_AF=0;AFR_AF=0;EUR_AF=0.0219;SAS_AF=0;AA=A|||;VT=SNP
2	233346027	rs746379	C	G	100	PASS	AC=1660;AF=0.33147;AN=5008;NS=2504;DP=17785;EAS_AF=0.5933;AMR_AF=0.3732;AFR_AF=0.149;EUR_AF=0.2445;SAS_AF=0.3681;AA=C|||;VT=SNP
2	233346047	rs58166918	C	G	100	PASS	AC=508;AF=0.101438;AN=5008;NS=2504;DP=18546;EAS_AF=0.0228;AMR_AF=0.0821;AFR_AF=0.1415;EUR_AF=0.0666;SAS_AF=0.1779;AA=C|||;VT=SNP
2	233346074	rs10201913	T	C	100	PASS	AC=521;AF=0.104034;AN=5008;NS=2504;DP=18731;EAS_AF=0.0139;AMR_AF=0.0476;AFR_AF=0.2943;EUR_AF=0.0477;SAS_AF=0.0378;AA=T|||;VT=SNP
2	233346455	rs68130818	C	G	100	PASS	AC=348;AF=0.0694888;AN=5008;NS=2504;DP=14760;EAS_AF=0.0446;AMR_AF=0.0231;AFR_AF=0.0628;EUR_AF=0.0686;SAS_AF=0.138;AA=C|||;VT=SNP;EX_TARGET
2	233346569	rs76290356	C	T	100	PASS	AC=50;AF=0.00998403;AN=5008;NS=2504;DP=14906;EAS_AF=0;AMR_AF=0.0245;AFR_AF=0;EUR_AF=0.0298;SAS_AF=0.0031;AA=C|||;VT=SNP;EX_TARGET
2	233346646	rs79711064	C	T	100	PASS	AC=31;AF=0.0061901;AN=5008;NS=2504;DP=14313;EAS_AF=0;AMR_AF=0.0101;AFR_AF=0;EUR_AF=0.0219;SAS_AF=0.002;AA=C|||;VT=SNP
2	233346851	rs1190430	C	T	100	PASS	AC=2124;AF=0.424121;AN=5008;NS=2504;DP=18938;EAS_AF=0.3423;AMR_AF=0.5159;AFR_AF=0.2678;EUR_AF=0.6193;SAS_AF=0.454;AA=C|||;VT=SNP
2	233346865	rs909431	A	G	100	PASS	AC=1333;AF=0.266174;AN=5008;NS=2504;DP=19757;EAS_AF=0.4464;AMR_AF=0.3415;AFR_AF=0.118;EUR_AF=0.2117;SAS_AF=0.2832;AA=A|||;VT=SNP
2	233347919	rs6750085	C	G	100	PASS	AC=1573;AF=0.314097;AN=5008;NS=2504;DP=16889;EAS_AF=0.2698;AMR_AF=0.3761;AFR_AF=0.1785;EUR_AF=0.4503;SAS_AF=0.3589;AA=C|||;VT=SNP
2	233348005	rs2742077	G	T	100	PASS	AC=232;AF=0.0463259;AN=5008;NS=2504;DP=18733;EAS_AF=0.1111;AMR_AF=0.0259;AFR_AF=0.0038;EUR_AF=0.0378;SAS_AF=0.0603;AA=g|||;VT=SNP
2	233348552	rs73007663	G	T	100	PASS	AC=180;AF=0.0359425;AN=5008;NS=2504;DP=18888;EAS_AF=0.002;AMR_AF=0.0202;AFR_AF=0.0257;EUR_AF=0.0696;SAS_AF=0.0613;AA=G|||;VT=SNP
2	233348647	rs2241755	G	A	100	PASS	AC=471;AF=0.0940495;AN=5008;NS=2504;DP=19460;EAS_AF=0.0744;AMR_AF=0.1254;AFR_AF=0.0091;EUR_AF=0.1779;SAS_AF=0.1207;AA=G|||;VT=SNP
2	233348851	rs41265123	C	G	100	PASS	AC=25;AF=0.00499201;AN=5008;NS=2504;DP=16519;EAS_AF=0;AMR_AF=0.0043;AFR_AF=0;EUR_AF=0.0199;SAS_AF=0.002;AA=C|||;VT=SNP;EX_TARGET
2	233349588	rs1529874	G	A	100	PASS	AC=4821;AF=0.96266;AN=5008;NS=2504;DP=22108;EAS_AF=1;AMR_AF=0.9827;AFR_AF=0.882;EUR_AF=0.9831;SAS_AF=0.998;AA=A|||;VT=SNP;EX_TARGET
2	233349610	rs76735188	G	C	100	PASS	AC=18;AF=0.00359425;AN=5008;NS=2504;DP=21939;EAS_AF=0.002;AMR_AF=0.0115;AFR_AF=0;EUR_AF=0.008;SAS_AF=0;AA=G|||;VT=SNP;EX_TARGET
2	233350000	rs2573246	C	G	100	PASS	AC=3375;AF=0.673922;AN=5008;NS=2504;DP=20510;EAS_AF=0.7609;AMR_AF=0.7536;AFR_AF=0.4508;EUR_AF=0.7276;SAS_AF=0.774;AA=G|||;VT=SNP;EX_TARGET
2	233350287	rs79325947	C	T	100	PASS	AC=372;AF=0.0742812;AN=5008;NS=2504;DP=14457;EAS_AF=0.0337;AMR_AF=0.0793;AFR_AF=0.1399;EUR_AF=0.0517;SAS_AF=0.047;AA=T|||;VT=SNP
2	233350548	rs113660447	G	A	100	PASS	AC=471;AF=0.0940495;AN=5008;NS=2504;DP=14168;EAS_AF=0.0744;AMR_AF=0.1282;AFR_AF=0.0091;EUR_AF=0.1769;SAS_AF=0.1196;AA=G|||;VT=SNP;EX_TARGET
2	233350938	rs144928688	G	T	100	PASS	AC=16;AF=0.00319489;AN=5008;NS=2504;DP=10431;EAS_AF=0;AMR_AF=0.0058;AFR_AF=0;EUR_AF=0.0089;SAS_AF=0.0031;AA=G|||;VT=SNP;EX_TARGET
2	233351644	rs182413840	C	A	100	PASS	AC=59;AF=0.0117812;AN=5008;NS=2504;DP=13850;EAS_AF=0;AMR_AF=0.0115;AFR_AF=0.0008;EUR_AF=0.0209;SAS_AF=0.0297;AA=C|||;VT=SNP
2	233351736	rs116043760	G	A	100	PASS	AC=448;AF=0.0894569;AN=5008;NS=2504;DP=14946;EAS_AF=0.0337;AMR_AF=0.0821;AFR_AF=0.1846;EUR_AF=0.0507;SAS_AF=0.0634;AA=G|||;VT=SNP
2	233351779	rs2741282	T	C	100	PASS	AC=197;AF=0.0393371;AN=5008;NS=2504;DP=15207;EAS_AF=0.1111;AMR_AF=0.0072;AFR_AF=0.0038;EUR_AF=0.0219;SAS_AF=0.0542;AA=T|||;VT=SNP
2	233352028	rs116325059	C	A	100	PASS	AC=670;AF=0.133786;AN=5008;NS=2504;DP=11747;EAS_AF=0.0337;AMR_AF=0.0908;AFR_AF=0.348;EUR_AF=0.0507;SAS_AF=0.0634;AA=C|||;VT=SNP
2	233352330	rs138506831	G	A	100	PASS	AC=55;AF=0.0109824;AN=5008;NS=2504;DP=6475;EAS_AF=0;AMR_AF=0.013;AFR_AF=0.0008;EUR_AF=0.0398;SAS_AF=0.0051;AA=G|||;VT=SNP
2	233352391	rs2742076	G	A	100	PASS	AC=3202;AF=0.639377;AN=5008;NS=2504;DP=5239;EAS_AF=0.7341;AMR_AF=0.6052;AFR_AF=0.6649;EUR_AF=0.5338;SAS_AF=0.6401;AA=A|||;VT=SNP
2	233352677	rs13000690	G	A	100	PASS	AC=1575;AF=0.314497;AN=5008;NS=2504;DP=7384;EAS_AF=0.2698;AMR_AF=0.3761;AFR_AF=0.1823;EUR_AF=0.4473;SAS_AF=0.3589;AA=G|||;VT=SNP
2	233352763	rs2742073	C	T	100	PASS	AC=1292;AF=0.257987;AN=5008;NS=2504;DP=9240;EAS_AF=0.4454;AMR_AF=0.3415;AFR_AF=0.1112;EUR_AF=0.2078;SAS_AF=0.2556;AA=C|||;VT=SNP
2	233353537	rs114699448	C	T	100	PASS	AC=20;AF=0.00399361;AN=5008;NS=2504;DP=18456;EAS_AF=0;AMR_AF=0.0043;AFR_AF=0;EUR_AF=0.0139;SAS_AF=0.0031;AA=C|||;VT=SNP
2	233353568	rs2742072	A	T	100	PASS	AC=1968;AF=0.392971;AN=5008;NS=2504;DP=18949;EAS_AF=0.3998;AMR_AF=0.4164;AFR_AF=0.2852;EUR_AF=0.4861;SAS_AF=0.4192;AA=A|||;VT=SNP
2	233353904	rs1190468	G	A	100	PASS	AC=587;AF=0.117212;AN=5008;NS=2504;DP=17077;EAS_AF=0.0734;AMR_AF=0.1369;AFR_AF=0.0908;EUR_AF=0.1769;SAS_AF=0.1227;AA=G|||;VT=SNP
2	233354754	rs2741284	G	C	100	PASS	AC=1324;AF=0.264377;AN=5008;NS=2504;DP=18871;EAS_AF=0.4474;AMR_AF=0.3401;AFR_AF=0.1165;EUR_AF=0.2048;SAS_AF=0.2832;AA=G|||;VT=SNP
2	233355092	rs2741285	G	A	100	PASS	AC=1334;AF=0.266374;AN=5008;NS=2504;DP=12043;EAS_AF=0.4494;AMR_AF=0.3429;AFR_AF=0.1316;EUR_AF=0.2008;SAS_AF=0.273;AA=a|||;VT=SNP
2	233355232	rs56039853	C	A	100	PASS	AC=404;AF=0.0806709;AN=5008;NS=2504;DP=15634;EAS_AF=0.0456;AMR_AF=0.0288;AFR_AF=0.1044;EUR_AF=0.0636;SAS_AF=0.1391;AA=c|||;VT=SNP
2	233355424	rs113479395	C	T	100	PASS	AC=30;AF=0.00599042;AN=5008;NS=2504;DP=12338;EAS_AF=0;AMR_AF=0.0101;AFR_AF=0;EUR_AF=0.0209;SAS_AF=0.002;AA=c|||;VT=SNP
2	233355438	rs10202160	C	T	100	PASS	AC=515;AF=0.102835;AN=5008;NS=2504;DP=12995;EAS_AF=0.0337;AMR_AF=0.0764;AFR_AF=0.2534;EUR_AF=0.0467;SAS_AF=0.047;AA=c|||;VT=SNP
2	233355621	rs10204715	C	T	100	PASS	AC=504;AF=0.100639;AN=5008;NS=2504;DP=15498;EAS_AF=0.0357;AMR_AF=0.072;AFR_AF=0.2443;EUR_AF=0.0477;SAS_AF=0.0481;AA=c|||;VT=SNP
2	233355668	rs1190467	T	C	100	PASS	AC=1283;AF=0.25619;AN=5008;NS=2504;DP=16560;EAS_AF=0.129;AMR_AF=0.2248;AFR_AF=0.4493;EUR_AF=0.2237;SAS_AF=0.182;AA=t|||;VT=SNP
2	233355866	rs59968229	C	T	100	PASS	AC=1253;AF=0.2502;AN=5008;NS=2504;DP=16995;EAS_AF=0.4454;AMR_AF=0.3199;AFR_AF=0.1316;EUR_AF=0.163;SAS_AF=0.2495;AA=C|||;VT=SNP
2	233356107	rs57435971	C	T	100	PASS	AC=399;AF=0.0796725;AN=5008;NS=2504;DP=18828;EAS_AF=0;AMR_AF=0.0389;AFR_AF=0.2126;EUR_AF=0.0457;SAS_AF=0.046;AA=T|||;VT=SNP
2	233356480	rs12622622	C	T	100	PASS	AC=360;AF=0.071885;AN=5008;NS=2504;DP=17340;EAS_AF=0.0437;AMR_AF=0.0274;AFR_AF=0.0802;EUR_AF=0.0626;SAS_AF=0.1309;AA=C|||;VT=SNP
2	233356681	rs6722876	T	C	100	PASS	AC=2334;AF=0.466054;AN=5008;NS=2504;DP=20555;EAS_AF=0.5427;AMR_AF=0.4813;AFR_AF=0.4728;EUR_AF=0.3678;SAS_AF=0.4683;AA=C|||;VT=SNP
2	233356770	rs6707539	C	A	100	PASS	AC=561;AF=0.112021;AN=5008;NS=2504;DP=18506;EAS_AF=0.0357;AMR_AF=0.0749;AFR_AF=0.2738;EUR_AF=0.0616;SAS_AF=0.0501;AA=t|||;VT=SNP
2	233356817	rs6707802	G	C	100	PASS	AC=561;AF=0.112021;AN=5008;NS=2504;DP=18460;EAS_AF=0.0357;AMR_AF=0.0749;AFR_AF=0.2746;EUR_AF=0.0606;SAS_AF=0.0501;AA=G|||;VT=SNP
2	233356838	rs1190466	C	T	100	PASS	AC=3155;AF=0.629992;AN=5008;NS=2504;DP=18795;EAS_AF=0.4216;AMR_AF=0.5893;AFR_AF=0.705;EUR_AF=0.7087;SAS_AF=0.6912;AA=T|||;VT=SNP
2	233356989	rs6723231	T	G	100	PASS	AC=1077;AF=0.215056;AN=5008;NS=2504;DP=18529;EAS_AF=0.1677;AMR_AF=0.1931;AFR_AF=0.4153;EUR_AF=0.0905;SAS_AF=0.137;AA=T|||;VT=SNP
2	233357038	rs2741286	C	T	100	PASS	AC=170;AF=0.0339457;AN=5008;NS=2504;DP=19638;EAS_AF=0.1081;AMR_AF=0.0043;AFR_AF=0.0091;EUR_AF=0.0179;SAS_AF=0.0286;AA=C|||;VT=SNP
2	233357324	rs4973532	T	C	100	PASS	AC=452;AF=0.0902556;AN=5008;NS=2504;DP=2684;EAS_AF=0.1607;AMR_AF=0.1268;AFR_AF=0.09;EUR_AF=0.0417;SAS_AF=0.0419;AA=T|||;VT=SNP
2	233357370	rs1190465	C	T	100	PASS	AC=3488;AF=0.696486;AN=5008;NS=2504;DP=11532;EAS_AF=0.8671;AMR_AF=0.7824;AFR_AF=0.4599;EUR_AF=0.7694;SAS_AF=0.7045;AA=T|||;VT=SNP
2	233357798	rs13036012	C	T	100	PASS	AC=313;AF=0.0625;AN=5008;NS=2504;DP=17154;EAS_AF=0.0417;AMR_AF=0.0793;AFR_AF=0.0182;EUR_AF=0.1392;SAS_AF=0.0532;AA=G|||;VT=SNP
2	233358020	rs12986974	G	A	100	PASS	AC=1731;AF=0.345647;AN=5008;NS=2504;DP=20745;EAS_AF=0.5129;AMR_AF=0.4467;AFR_AF=0.1725;EUR_AF=0.3489;SAS_AF=0.3323;AA=G|||;VT=SNP
2	233358049	rs4973533	G	A	100	PASS	AC=331;AF=0.0660942;AN=5008;NS=2504;DP=21832;EAS_AF=0.0546;AMR_AF=0.0821;AFR_AF=0.0189;EUR_AF=0.1412;SAS_AF=0.0532;AA=G|||;VT=SNP
2	233358661	rs2573226	G	A	100	PASS	AC=252;AF=0.0503195;AN=5008;NS=2504;DP=18646;EAS_AF=0.119;AMR_AF=0.0086;AFR_AF=0.0408;EUR_AF=0.0239;SAS_AF=0.0491;AA=G|||;VT=SNP
2	233358857	rs55900939	T	C	100	PASS	AC=274;AF=0.0547125;AN=5008;NS=2504;DP=17595;EAS_AF=0.005;AMR_AF=0.0173;AFR_AF=0.0454;EUR_AF=0.0596;SAS_AF=0.1401;AA=T|||;VT=SNP
2	233360051	rs1190463	A	T	100	PASS	AC=1158;AF=0.23123;AN=5008;NS=2504;DP=16600;EAS_AF=0.0754;AMR_AF=0.1628;AFR_AF=0.3986;EUR_AF=0.2276;SAS_AF=0.2178;AA=A|||;VT=SNP
2	233360483	rs7571362	C	T	100	PASS	AC=614;AF=0.122604;AN=5008;NS=2504;DP=20123;EAS_AF=0.0992;AMR_AF=0.1009;AFR_AF=0.0862;EUR_AF=0.1103;SAS_AF=0.2239;AA=C|||;VT=SNP
2	233360507	rs2697806	C	T	100	PASS	AC=3696;AF=0.738019;AN=5008;NS=2504;DP=20136;EAS_AF=0.9236;AMR_AF=0.8285;AFR_AF=0.5121;EUR_AF=0.7465;SAS_AF=0.7791;AA=T|||;VT=SNP
2	233360904	rs189408796	C	T	100	PASS	AC=10;AF=0.00199681;AN=5008;NS=2504;DP=13237;EAS_AF=0;AMR_AF=0.0058;AFR_AF=0;EUR_AF=0.005;SAS_AF=0.001;AA=C|||;VT=SNP
2	233360982	rs4973534	G	A	100	PASS	AC=579;AF=0.115615;AN=5008;NS=2504;DP=14202;EAS_AF=0.1002;AMR_AF=0.085;AFR_AF=0.084;EUR_AF=0.0905;SAS_AF=0.2219;AA=G|||;VT=SNP
2	233361314	rs2853439	G	A	100	PASS	AC=252;AF=0.0503195;AN=5008;NS=2504;DP=12382;EAS_AF=0.119;AMR_AF=0.0086;AFR_AF=0.0401;EUR_AF=0.0239;SAS_AF=0.0501;AA=A|||;VT=SNP
2	233361877	rs114452614	C	T	100	PASS	AC=26;AF=0.00519169;AN=5008;NS=2504;DP=14951;EAS_AF=0;AMR_AF=0.0058;AFR_AF=0.0008;EUR_AF=0.0159;SAS_AF=0.0051;AA=C|||;VT=SNP
2	233361905	rs115102757	G	A	100	PASS	AC=41;AF=0.0081869;AN=5008;NS=2504;DP=14483;EAS_AF=0;AMR_AF=0.0072;AFR_AF=0.0008;EUR_AF=0.0258;SAS_AF=0.0092;AA=G|||;VT=SNP
2	233361935	rs1529873	C	T	100	PASS	AC=3420;AF=0.682907;AN=5008;NS=2504;DP=14368;EAS_AF=0.7917;AMR_AF=0.8127;AFR_AF=0.4728;EUR_AF=0.7187;SAS_AF=0.726;AA=C|||;VT=SNP
2	233362267	rs1190462	C	T	100	PASS	AC=685;AF=0.136781;AN=5008;NS=2504;DP=14177;EAS_AF=0.0774;AMR_AF=0.1455;AFR_AF=0.0469;EUR_AF=0.2276;SAS_AF=0.2198;AA=C|||;VT=SNP
2	233362975	rs78567302	G	A	100	PASS	AC=665;AF=0.132788;AN=5008;NS=2504;DP=19842;EAS_AF=0.1012;AMR_AF=0.1037;AFR_AF=0.1225;EUR_AF=0.1103;SAS_AF=0.2229;AA=G|||;VT=SNP
2	233363431	rs1529872	A	T	100	PASS	AC=2107;AF=0.420727;AN=5008;NS=2504;DP=21390;EAS_AF=0.629;AMR_AF=0.4755;AFR_AF=0.1959;EUR_AF=0.4294;SAS_AF=0.4622;AA=A|||;VT=SNP
2	233364274	rs4973535	C	T	100	PASS	AC=1234;AF=0.246406;AN=5008;NS=2504;DP=18561;EAS_AF=0.2421;AMR_AF=0.3084;AFR_AF=0.1422;EUR_AF=0.2594;SAS_AF=0.3344;AA=C|||;VT=SNP
2	233364357	rs75631506	G	A	100	PASS	AC=45;AF=0.00898562;AN=5008;NS=2504;DP=16768;EAS_AF=0;AMR_AF=0.0144;AFR_AF=0.0015;EUR_AF=0.0189;SAS_AF=0.0143;AA=G|||;VT=SNP
2	233364484	rs62193767	C	T	100	PASS	AC=64;AF=0.0127796;AN=5008;NS=2504;DP=15000;EAS_AF=0;AMR_AF=0.0144;AFR_AF=0.0008;EUR_AF=0.0467;SAS_AF=0.0061;AA=C|||;VT=SNP
2	233364950	rs1190461	G	C	100	PASS	AC=4891;AF=0.976637;AN=5008;NS=2504;DP=14133;EAS_AF=1;AMR_AF=0.987;AFR_AF=0.9312;EUR_AF=0.9851;SAS_AF=0.998;AA=C|||;VT=SNP
2	233366740	rs1190460	A	C	100	PASS	AC=1088;AF=0.217252;AN=5008;NS=2504;DP=10965;EAS_AF=0.2292;AMR_AF=0.1383;AFR_AF=0.3079;EUR_AF=0.2356;SAS_AF=0.1196;AA=A|||;VT=SNP
2	233367485	rs754901	T	C	100	PASS	AC=1594;AF=0.318291;AN=5008;NS=2504;DP=10596;EAS_AF=0.1567;AMR_AF=0.2954;AFR_AF=0.2345;EUR_AF=0.493;SAS_AF=0.4346;AA=T|||;VT=SNP
2	233368178	rs56006977	C	G	100	PASS	AC=176;AF=0.0351438;AN=5008;NS=2504;DP=11200;EAS_AF=0.001;AMR_AF=0.0317;AFR_AF=0.0719;EUR_AF=0.0268;SAS_AF=0.0317;AA=C|||;VT=SNP
2	233368342	rs754902	C	G	100	PASS	AC=1856;AF=0.370607;AN=5008;NS=2504;DP=13496;EAS_AF=0.3661;AMR_AF=0.3012;AFR_AF=0.4039;EUR_AF=0.4175;SAS_AF=0.3313;AA=C|||;VT=SNP
2	233368690	rs6735034	G	C	100	PASS	AC=347;AF=0.0692891;AN=5008;NS=2504;DP=16849;EAS_AF=0.1071;AMR_AF=0.072;AFR_AF=0.0461;EUR_AF=0.0646;SAS_AF=0.0644;AA=G|||;VT=SNP
2	233369418	rs1469824	G	C	100	PASS	AC=1876;AF=0.374601;AN=5008;NS=2504;DP=21140;EAS_AF=0.3611;AMR_AF=0.3026;AFR_AF=0.3949;EUR_AF=0.4513;SAS_AF=0.3333;AA=G|||;VT=SNP
2	233369420	rs1729227	C	T	100	PASS	AC=597;AF=0.119209;AN=5008;NS=2504;DP=21121;EAS_AF=0.0208;AMR_AF=0.0778;AFR_AF=0.1536;EUR_AF=0.1809;SAS_AF=0.1401;AA=C|||;VT=SNP
2	233369541	rs1656406	A	G	100	PASS	AC=2106;AF=0.420527;AN=5008;NS=2504;DP=21753;EAS_AF=0.3641;AMR_AF=0.3444;AFR_AF=0.4977;EUR_AF=0.4781;SAS_AF=0.3691;AA=G|||;VT=SNP
2	233369617	rs1729228	C	A	100	PASS	AC=1875;AF=0.374401;AN=5008;NS=2504;DP=21570;EAS_AF=0.3621;AMR_AF=0.3026;AFR_AF=0.3949;EUR_AF=0.4493;SAS_AF=0.3333;AA=C|||;VT=SNP
2	233369785	rs1729229	G	A	100	PASS	AC=1817;AF=0.362819;AN=5008;NS=2504;DP=22479;EAS_AF=0.3056;AMR_AF=0.3026;AFR_AF=0.3956;EUR_AF=0.4483;SAS_AF=0.3323;AA=A|||;VT=SNP
2	233369800	rs1729230	A	G	100	PASS	AC=1857;AF=0.370807;AN=5008;NS=2504;DP=22613;EAS_AF=0.3065;AMR_AF=0.3055;AFR_AF=0.4236;EUR_AF=0.4483;SAS_AF=0.3323;AA=G|||;VT=SNP
2	233370632	rs1729231	C	T	100	PASS	AC=1150;AF=0.229633;AN=5008;NS=2504;DP=16065;EAS_AF=0.1944;AMR_AF=0.1599;AFR_AF=0.2912;EUR_AF=0.2465;SAS_AF=0.2147;AA=C|||;VT=SNP
2	233371123	rs1469823	C	G	100	PASS	AC=4957;AF=0.989816;AN=5008;NS=2504;DP=12915;EAS_AF=0.9792;AMR_AF=0.9827;AFR_AF=1;EUR_AF=0.9851;SAS_AF=0.9969;AA=G|||;VT=SNP
2	233371296	rs2741288	G	A	100	PASS	AC=841;AF=0.167931;AN=5008;NS=2504;DP=14012;EAS_AF=0.2371;AMR_AF=0.1354;AFR_AF=0.1339;EUR_AF=0.2078;SAS_AF=0.1247;AA=G|||;VT=SNP
2	233371439	rs1435669	A	G	100	PASS	AC=4889;AF=0.976238;AN=5008;NS=2504;DP=15630;EAS_AF=0.9812;AMR_AF=0.9827;AFR_AF=0.947;EUR_AF=0.9851;SAS_AF=0.9969;AA=G|||;VT=SNP
2	233371589	rs56254799	T	C	100	PASS	AC=480;AF=0.0958466;AN=5008;NS=2504;DP=17154;EAS_AF=0.0972;AMR_AF=0.0749;AFR_AF=0.1664;EUR_AF=0.0408;SAS_AF=0.0706;AA=T|||;VT=SNP
2	233371652	rs138265071	A	C	100	PASS	AC=31;AF=0.0061901;AN=5008;NS=2504;DP=18344;EAS_AF=0;AMR_AF=0.0144;AFR_AF=0.0015;EUR_AF=0.0179;SAS_AF=0.001;AA=A|||;VT=SNP
2	233372276	rs139847715	T	A	100	PASS	AC=24;AF=0.00479233;AN=5008;NS=2504;DP=18808;EAS_AF=0;AMR_AF=0.0043;AFR_AF=0;EUR_AF=0.0129;SAS_AF=0.0082;AA=T|||;VT=SNP
2	233372766	rs1881494	C	G	100	PASS	AC=3969;AF=0.792532;AN=5008;NS=2504;DP=18660;EAS_AF=0.9454;AMR_AF=0.853;AFR_AF=0.6407;EUR_AF=0.7455;SAS_AF=0.8456;AA=G|||;VT=SNP
2	233372850	rs2573223	A	G	100	PASS	AC=1187;AF=0.237021;AN=5008;NS=2504;DP=17466;EAS_AF=0.2966;AMR_AF=0.1585;AFR_AF=0.2844;EUR_AF=0.2386;SAS_AF=0.1656;AA=G|||;VT=SNP
2	233373726	rs2880708	A	C	100	PASS	AC=2555;AF=0.510184;AN=5008;NS=2504;DP=6740;EAS_AF=0.6081;AMR_AF=0.6124;AFR_AF=0.3986;EUR_AF=0.4264;SAS_AF=0.5736;AA=A|||;VT=SNP
2	233374096	rs10933397	A	G	100	PASS	AC=2377;AF=0.474641;AN=5008;NS=2504;DP=18063;EAS_AF=0.6081;AMR_AF=0.5893;AFR_AF=0.295;EUR_AF=0.4165;SAS_AF=0.5583;AA=A|||;VT=SNP
2	233374211	rs79231604	G	A	100	PASS	AC=340;AF=0.0678914;AN=5008;NS=2504;DP=19186;EAS_AF=0.0506;AMR_AF=0.0749;AFR_AF=0.0968;EUR_AF=0.0646;SAS_AF=0.045;AA=G|||;VT=SNP
2	233374516	rs2573222	G	A	100	PASS	AC=3749;AF=0.748602;AN=5008;NS=2504;DP=16859;EAS_AF=0.9375;AMR_AF=0.7867;AFR_AF=0.6324;EUR_AF=0.671;SAS_AF=0.7638;AA=A|||;VT=SNP
2	233374597	rs11694874	A	G	100	PASS	AC=2595;AF=0.518171;AN=5008;NS=2504;DP=15721;EAS_AF=0.5327;AMR_AF=0.5764;AFR_AF=0.4849;EUR_AF=0.4304;SAS_AF=0.5971;AA=A|||;VT=SNP
2	233374702	rs75286569	T	C	100	PASS	AC=265;AF=0.0529153;AN=5008;NS=2504;DP=15336;EAS_AF=0.123;AMR_AF=0.0692;AFR_AF=0.0325;EUR_AF=0.0179;SAS_AF=0.0327;AA=C|||;VT=SNP
2	233374783	rs2853441	T	C	100	PASS	AC=3765;AF=0.751797;AN=5008;NS=2504;DP=18994;EAS_AF=0.9375;AMR_AF=0.7896;AFR_AF=0.6293;EUR_AF=0.675;SAS_AF=0.7781;AA=C|||;VT=SNP
2	233374845	rs2741289	C	A	100	PASS	AC=3760;AF=0.750799;AN=5008;NS=2504;DP=19584;EAS_AF=0.9375;AMR_AF=0.7882;AFR_AF=0.6309;EUR_AF=0.671;SAS_AF=0.7761;AA=A|||;VT=SNP
2	233374983	rs2141422	A	G	100	PASS	AC=3762;AF=0.751198;AN=5008;NS=2504;DP=17373;EAS_AF=0.9375;AMR_AF=0.7882;AFR_AF=0.6293;EUR_AF=0.673;SAS_AF=0.7781;AA=G|||;VT=SNP
2	233375312	rs1190458	C	T	100	PASS	AC=20;AF=0.00399361;AN=5008;NS=2504;DP=17527;EAS_AF=0;AMR_AF=0.0043;AFR_AF=0;EUR_AF=0.0169;SAS_AF=0;AA=C|||;VT=SNP
2	233375335	rs77535675	A	G	100	PASS	AC=320;AF=0.0638978;AN=5008;NS=2504;DP=16611;EAS_AF=0.0486;AMR_AF=0.0706;AFR_AF=0.087;EUR_AF=0.0636;SAS_AF=0.044;AA=A|||;VT=SNP
2	233375468	rs2741290	G	A	100	PASS	AC=3783;AF=0.755391;AN=5008;NS=2504;DP=15307;EAS_AF=0.9375;AMR_AF=0.7839;AFR_AF=0.6626;EUR_AF=0.669;SAS_AF=0.7618;AA=A|||;VT=SNP
2	233375771	rs2697805	A	G	100	PASS	AC=1263;AF=0.252196;AN=5008;NS=2504;DP=17649;EAS_AF=0.3323;AMR_AF=0.1888;AFR_AF=0.2443;EUR_AF=0.2555;SAS_AF=0.2219;AA=A|||;VT=SNP
2	233375784	rs2117770	T	C	100	PASS	AC=3799;AF=0.758586;AN=5008;NS=2504;DP=17847;EAS_AF=0.9375;AMR_AF=0.7882;AFR_AF=0.6589;EUR_AF=0.673;SAS_AF=0.7761;AA=C|||;VT=SNP
2	233375977	rs115279622	G	A	100	PASS	AC=268;AF=0.0535144;AN=5008;NS=2504;DP=18505;EAS_AF=0.0208;AMR_AF=0.0821;AFR_AF=0.0129;EUR_AF=0.1024;SAS_AF=0.0716;AA=G|||;VT=SNP
2	233376062	rs73007693	G	T	100	PASS	AC=45;AF=0.00898562;AN=5008;NS=2504;DP=19736;EAS_AF=0;AMR_AF=0.0086;AFR_AF=0.0015;EUR_AF=0.0189;SAS_AF=0.0184;AA=G|||;VT=SNP
2	233377401	rs2117769	G	A	100	PASS	AC=1278;AF=0.255192;AN=5008;NS=2504;DP=17600;EAS_AF=0.2946;AMR_AF=0.2133;AFR_AF=0.2231;EUR_AF=0.3151;SAS_AF=0.226;AA=G|||;VT=SNP
2	233377518	rs73007694	T	C	100	PASS	AC=96;AF=0.0191693;AN=5008;NS=2504;DP=21858;EAS_AF=0;AMR_AF=0.0115;AFR_AF=0.0386;EUR_AF=0.0189;SAS_AF=0.0184;AA=T|||;VT=SNP
2	233377582	rs1190457	T	C	100	PASS	AC=4890;AF=0.976438;AN=5008;NS=2504;DP=19313;EAS_AF=0.9792;AMR_AF=0.9769;AFR_AF=0.9592;EUR_AF=0.9801;SAS_AF=0.9928;AA=C|||;VT=SNP
2	233378172	rs13003587	G	A	100	PASS	AC=2284;AF=0.45607;AN=5008;NS=2504;DP=19113;EAS_AF=0.4772;AMR_AF=0.5317;AFR_AF=0.3956;EUR_AF=0.3926;SAS_AF=0.5276;AA=G|||;VT=SNP
2	233378176	rs13029540	T	C	100	PASS	AC=2285;AF=0.45627;AN=5008;NS=2504;DP=19162;EAS_AF=0.4782;AMR_AF=0.5317;AFR_AF=0.3956;EUR_AF=0.3926;SAS_AF=0.5276;AA=C|||;VT=SNP
2	233378884	rs73007699	C	T	100	PASS	AC=102;AF=0.0203674;AN=5008;NS=2504;DP=17154;EAS_AF=0.0069;AMR_AF=0.0101;AFR_AF=0.0386;EUR_AF=0.0189;SAS_AF=0.0184;AA=C|||;VT=SNP
2	233379338	rs116273821	C	T	100	PASS	AC=207;AF=0.0413339;AN=5008;NS=2504;DP=18886;EAS_AF=0.0496;AMR_AF=0.0576;AFR_AF=0.0061;EUR_AF=0.0606;SAS_AF=0.0491;AA=C|||;VT=SNP
2	233379543	rs2853442	A	G	100	PASS	AC=3352;AF=0.669329;AN=5008;NS=2504;DP=15611;EAS_AF=0.7708;AMR_AF=0.6873;AFR_AF=0.587;EUR_AF=0.6441;SAS_AF=0.6892;AA=G|||;VT=SNP
2	233379587	rs73007701	G	C	100	PASS	AC=126;AF=0.0251597;AN=5008;NS=2504;DP=14989;EAS_AF=0.0069;AMR_AF=0.013;AFR_AF=0.0545;EUR_AF=0.0199;SAS_AF=0.0184;AA=G|||;VT=SNP
2	233379933	rs2853443	C	A	100	PASS	AC=753;AF=0.150359;AN=5008;NS=2504;DP=17253;EAS_AF=0.0317;AMR_AF=0.1124;AFR_AF=0.2224;EUR_AF=0.2197;SAS_AF=0.1309;AA=C|||;VT=SNP
2	233379941	rs1656404	G	A	100	PASS	AC=753;AF=0.150359;AN=5008;NS=2504;DP=16694;EAS_AF=0.0317;AMR_AF=0.1124;AFR_AF=0.2224;EUR_AF=0.2197;SAS_AF=0.1309;AA=G|||;VT=SNP
2	233380020	rs2697804	G	A	100	PASS	AC=933;AF=0.186302;AN=5008;NS=2504;DP=16182;EAS_AF=0.2808;AMR_AF=0.1441;AFR_AF=0.1452;EUR_AF=0.2276;SAS_AF=0.1319;AA=G|||;VT=SNP
2	233380062	rs78401431	T	C	100	PASS	AC=225;AF=0.0449281;AN=5008;NS=2504;DP=18491;EAS_AF=0.0486;AMR_AF=0.0663;AFR_AF=0.0129;EUR_AF=0.0636;SAS_AF=0.0501;AA=T|||;VT=SNP
2	233380718	rs55779203	C	T	100	PASS	AC=226;AF=0.0451278;AN=5008;NS=2504;DP=23948;EAS_AF=0.124;AMR_AF=0.0677;AFR_AF=0.0053;EUR_AF=0.0169;SAS_AF=0.0307;AA=C|||;VT=SNP
2	233380999	rs2741292	T	A	100	PASS	AC=940;AF=0.1877;AN=5008;NS=2504;DP=18263;EAS_AF=0.2798;AMR_AF=0.1441;AFR_AF=0.1452;EUR_AF=0.2256;SAS_AF=0.1421;AA=T|||;VT=SNP
2	233381104	rs62193793	C	T	100	PASS	AC=282;AF=0.0563099;AN=5008;NS=2504;DP=18889;EAS_AF=0.0109;AMR_AF=0.0677;AFR_AF=0.0393;EUR_AF=0.0905;SAS_AF=0.0828;AA=C|||;VT=SNP
2	233381175	rs2697802	C	T	100	PASS	AC=950;AF=0.189696;AN=5008;NS=2504;DP=14610;EAS_AF=0.2808;AMR_AF=0.1441;AFR_AF=0.1452;EUR_AF=0.2276;SAS_AF=0.1493;AA=C|||;VT=SNP
2	233381402	rs115267243	C	T	100	PASS	AC=29;AF=0.00579073;AN=5008;NS=2504;DP=17983;EAS_AF=0;AMR_AF=0.0144;AFR_AF=0.0008;EUR_AF=0.0169;SAS_AF=0.001;AA=C|||;VT=SNP
2	233381606	rs17360319	G	A	100	PASS	AC=234;AF=0.0467252;AN=5008;NS=2504;DP=18832;EAS_AF=0.0099;AMR_AF=0.0677;AFR_AF=0.0038;EUR_AF=0.0905;SAS_AF=0.0828;AA=G|||;VT=SNP
2	233382123	rs2697801	G	A	100	PASS	AC=942;AF=0.188099;AN=5008;NS=2504;DP=14297;EAS_AF=0.2808;AMR_AF=0.1441;AFR_AF=0.1452;EUR_AF=0.2266;SAS_AF=0.1421;AA=G|||;VT=SNP
2	233382515	rs55914015	C	T	100	PASS	AC=307;AF=0.0613019;AN=5008;NS=2504;DP=17813;EAS_AF=0.0437;AMR_AF=0.0375;AFR_AF=0.1029;EUR_AF=0.0298;SAS_AF=0.0726;AA=C|||;VT=SNP
2	233382519	rs114591386	G	A	100	PASS	AC=47;AF=0.00938498;AN=5008;NS=2504;DP=17614;EAS_AF=0;AMR_AF=0.0259;AFR_AF=0.0015;EUR_AF=0.0239;SAS_AF=0.0031;AA=G|||;VT=SNP
2	233383108	rs62193794	A	G	100	PASS	AC=257;AF=0.0513179;AN=5008;NS=2504;DP=16495;EAS_AF=0.0099;AMR_AF=0.0749;AFR_AF=0.0053;EUR_AF=0.0924;SAS_AF=0.0971;AA=A|||;VT=SNP
2	233383263	rs4973045	G	A	100	PASS	AC=224;AF=0.0447284;AN=5008;NS=2504;DP=19440;EAS_AF=0.124;AMR_AF=0.0663;AFR_AF=0.0045;EUR_AF=0.0169;SAS_AF=0.0307;AA=G|||;VT=SNP
2	233383416	rs2697800	C	T	100	PASS	AC=849;AF=0.169529;AN=5008;NS=2504;DP=17763;EAS_AF=0.2599;AMR_AF=0.0937;AFR_AF=0.1475;EUR_AF=0.1998;SAS_AF=0.1288;AA=C|||;VT=SNP
2	233383444	rs56011339	C	T	100	PASS	AC=92;AF=0.0183706;AN=5008;NS=2504;DP=18395;EAS_AF=0;AMR_AF=0.0115;AFR_AF=0.0356;EUR_AF=0.0189;SAS_AF=0.0184;AA=C|||;VT=SNP
2	233383642	rs78203747	C	T	100	PASS	AC=78;AF=0.0155751;AN=5008;NS=2504;DP=18231;EAS_AF=0;AMR_AF=0.0231;AFR_AF=0;EUR_AF=0.0169;SAS_AF=0.046;AA=C|||;VT=SNP
2	233383711	rs2573212	C	G	100	PASS	AC=860;AF=0.171725;AN=5008;NS=2504;DP=18621;EAS_AF=0.2798;AMR_AF=0.0922;AFR_AF=0.1422;EUR_AF=0.1968;SAS_AF=0.1309;AA=G|||;VT=SNP
2	233384133	rs2741293	C	T	100	PASS	AC=856;AF=0.170927;AN=5008;NS=2504;DP=19086;EAS_AF=0.2778;AMR_AF=0.0922;AFR_AF=0.1407;EUR_AF=0.1978;SAS_AF=0.1299;AA=T|||;VT=SNP
2	233384161	rs2573211	C	A	100	PASS	AC=857;AF=0.171126;AN=5008;NS=2504;DP=18556;EAS_AF=0.2778;AMR_AF=0.0922;AFR_AF=0.1407;EUR_AF=0.1978;SAS_AF=0.1309;AA=G|||;VT=SNP
2	233384776	rs9679173	C	T	100	PASS	AC=376;AF=0.0750799;AN=5008;NS=2504;DP=7838;EAS_AF=0.0119;AMR_AF=0.0807;AFR_AF=0.0756;EUR_AF=0.1093;SAS_AF=0.1002;AA=C|||;VT=SNP
2	233385025	rs2573210	G	A	100	PASS	AC=3775;AF=0.753794;AN=5008;NS=2504;DP=10624;EAS_AF=0.8948;AMR_AF=0.8184;AFR_AF=0.5575;EUR_AF=0.7763;SAS_AF=0.8047;AA=A|||;VT=SNP
2	233385202	rs2741294	C	T	100	PASS	AC=1536;AF=0.306709;AN=5008;NS=2504;DP=13132;EAS_AF=0.4494;AMR_AF=0.1902;AFR_AF=0.3933;EUR_AF=0.2177;SAS_AF=0.2168;AA=T|||;VT=SNP
2	233385396	rs1550094	G	A	100	PASS	AC=3334;AF=0.665735;AN=5008;NS=2504;DP=14183;EAS_AF=0.8869;AMR_AF=0.732;AFR_AF=0.4463;EUR_AF=0.663;SAS_AF=0.6902;AA=A|||;VT=SNP
2	233385432	rs116445642	C	T	100	PASS	AC=244;AF=0.048722;AN=5008;NS=2504;DP=13840;EAS_AF=0.0694;AMR_AF=0.0648;AFR_AF=0.0091;EUR_AF=0.0676;SAS_AF=0.0501;AA=C|||;VT=SNP
2	233385968	rs62193795	C	T	100	PASS	AC=349;AF=0.0696885;AN=5008;NS=2504;DP=16315;EAS_AF=0.0119;AMR_AF=0.0778;AFR_AF=0.0552;EUR_AF=0.1123;SAS_AF=0.0992;AA=C|||;VT=SNP
2	233386229	rs2853444	T	C	100	PASS	AC=4303;AF=0.859225;AN=5008;NS=2504;DP=19088;EAS_AF=0.9474;AMR_AF=0.8617;AFR_AF=0.8495;EUR_AF=0.7763;SAS_AF=0.865;AA=C|||;VT=SNP
2	233386328	rs2741295	C	T	100	PASS	AC=873;AF=0.174321;AN=5008;NS=2504;DP=19592;EAS_AF=0.3046;AMR_AF=0.0865;AFR_AF=0.1362;EUR_AF=0.1849;SAS_AF=0.1431;AA=C|||;VT=SNP
2	233386432	rs11902035	G	A	100	PASS	AC=621;AF=0.124002;AN=5008;NS=2504;DP=18107;EAS_AF=0.0625;AMR_AF=0.111;AFR_AF=0.1672;EUR_AF=0.1213;SAS_AF=0.1411;AA=A|||;VT=SNP
2	233386583	rs2853445	T	C	100	PASS	AC=2227;AF=0.444688;AN=5008;NS=2504;DP=15961;EAS_AF=0.5218;AMR_AF=0.317;AFR_AF=0.5681;EUR_AF=0.3757;SAS_AF=0.3599;AA=C|||;VT=SNP
2	233387379	rs115599535	T	C	100	PASS	AC=339;AF=0.0676917;AN=5008;NS=2504;DP=9749;EAS_AF=0.1121;AMR_AF=0.0591;AFR_AF=0.1036;EUR_AF=0.0179;SAS_AF=0.0307;AA=C|||;VT=SNP
2	233387635	rs733603	A	G	100	PASS	AC=4312;AF=0.861022;AN=5008;NS=2504;DP=12636;EAS_AF=0.9425;AMR_AF=0.853;AFR_AF=0.8336;EUR_AF=0.7893;SAS_AF=0.8937;AA=G|||;VT=SNP
2	233388311	rs733602	C	T	100	PASS	AC=1406;AF=0.280751;AN=5008;NS=2504;DP=16314;EAS_AF=0.3581;AMR_AF=0.4352;AFR_AF=0.0946;EUR_AF=0.2753;SAS_AF=0.3487;AA=C|||;VT=SNP
2	233388686	rs79792358	G	A	100	PASS	AC=296;AF=0.0591054;AN=5008;NS=2504;DP=11409;EAS_AF=0.0804;AMR_AF=0.0692;AFR_AF=0.0098;EUR_AF=0.0716;SAS_AF=0.0838;AA=G|||;VT=SNP
2	233388813	rs2741299	T	G	100	PASS	AC=4315;AF=0.861621;AN=5008;NS=2504;DP=11912;EAS_AF=0.9494;AMR_AF=0.8545;AFR_AF=0.8328;EUR_AF=0.7833;SAS_AF=0.8957;AA=G|||;VT=SNP
2	233389167	rs58091792	G	C	100	PASS	AC=1454;AF=0.290335;AN=5008;NS=2504;DP=14833;EAS_AF=0.3651;AMR_AF=0.438;AFR_AF=0.1256;EUR_AF=0.2674;SAS_AF=0.3548;AA=C|||;VT=SNP
2	233389326	rs2853446	C	T	100	PASS	AC=2405;AF=0.480232;AN=5008;NS=2504;DP=19041;EAS_AF=0.6567;AMR_AF=0.536;AFR_AF=0.3389;EUR_AF=0.4483;SAS_AF=0.4826;AA=T|||;VT=SNP
2	233389918	rs2853447	A	G	100	PASS	AC=3544;AF=0.707668;AN=5008;NS=2504;DP=11467;EAS_AF=0.7788;AMR_AF=0.7176;AFR_AF=0.6694;EUR_AF=0.666;SAS_AF=0.7219;AA=N|||;VT=SNP
2	233390199	rs61744404	C	G	100	PASS	AC=107;AF=0.0213658;AN=5008;NS=2504;DP=11567;EAS_AF=0;AMR_AF=0.0303;AFR_AF=0.0008;EUR_AF=0.0527;SAS_AF=0.0327;AA=C|||;VT=SNP
2	233390807	rs2278479	C	T	100	PASS	AC=197;AF=0.0393371;AN=5008;NS=2504;DP=8336;EAS_AF=0.1091;AMR_AF=0.0461;AFR_AF=0.0061;EUR_AF=0.0169;SAS_AF=0.0307;AA=C|||;VT=SNP
2	233390937	rs2245601	A	G	100	PASS	AC=2421;AF=0.483427;AN=5008;NS=2504;DP=11714;EAS_AF=0.6518;AMR_AF=0.5461;AFR_AF=0.3502;EUR_AF=0.4483;SAS_AF=0.4816;AA=A|||;VT=SNP;EX_TARGET
2	233391306	rs55921262	G	A	100	PASS	AC=77;AF=0.0153754;AN=5008;NS=2504;DP=17569;EAS_AF=0;AMR_AF=0.0259;AFR_AF=0.0015;EUR_AF=0.0527;SAS_AF=0.0041;AA=G|||;VT=SNP;EX_TARGET
2	233391463	rs2278478	A	G	100	PASS	AC=1365;AF=0.272564;AN=5008;NS=2504;DP=16327;EAS_AF=0.3591;AMR_AF=0.4323;AFR_AF=0.0666;EUR_AF=0.2664;SAS_AF=0.3548;AA=A|||;VT=SNP
2	233391753	rs12464247	A	T	100	PASS	AC=1851;AF=0.369609;AN=5008;NS=2504;DP=17761;EAS_AF=0.4454;AMR_AF=0.5202;AFR_AF=0.2027;EUR_AF=0.341;SAS_AF=0.4397;AA=A|||;VT=SNP
2	233391881	rs4973536	G	C	100	PASS	AC=2187;AF=0.436701;AN=5008;NS=2504;DP=18055;EAS_AF=0.5526;AMR_AF=0.572;AFR_AF=0.3132;EUR_AF=0.3579;SAS_AF=0.4693;AA=C|||;VT=SNP
2	233391965	rs4973537	A	G	100	PASS	AC=2116;AF=0.422524;AN=5008;NS=2504;DP=16166;EAS_AF=0.5526;AMR_AF=0.5706;AFR_AF=0.2595;EUR_AF=0.3579;SAS_AF=0.4703;AA=G|||;VT=SNP
2	233392268	rs62193797	C	A	100	PASS	AC=249;AF=0.0497204;AN=5008;NS=2504;DP=17575;EAS_AF=0.0119;AMR_AF=0.0648;AFR_AF=0.003;EUR_AF=0.0905;SAS_AF=0.0992;AA=C|||;VT=SNP
2	233392449	rs3762529	A	G	100	PASS	AC=2115;AF=0.422324;AN=5008;NS=2504;DP=17735;EAS_AF=0.5526;AMR_AF=0.5692;AFR_AF=0.261;EUR_AF=0.3588;SAS_AF=0.4673;AA=a|||;VT=SNP
2	233393798	rs138432684	C	T	100	PASS	AC=42;AF=0.00838658;AN=5008;NS=2504;DP=21720;EAS_AF=0;AMR_AF=0.0029;AFR_AF=0.0023;EUR_AF=0.0308;SAS_AF=0.0061;AA=C|||;VT=SNP
2	233395029	rs12463989	T	C	100	PASS	AC=2079;AF=0.415136;AN=5008;NS=2504;DP=16438;EAS_AF=0.5575;AMR_AF=0.5634;AFR_AF=0.2595;EUR_AF=0.3549;SAS_AF=0.4356;AA=T|||;VT=SNP
2	233395297	rs3791729	G	A	100	PASS	AC=1652;AF=0.329872;AN=5008;NS=2504;DP=19736;EAS_AF=0.4405;AMR_AF=0.5;AFR_AF=0.0946;EUR_AF=0.335;SAS_AF=0.408;AA=A|||;VT=SNP
2	233396025	rs41265125	G	A	100	PASS	AC=246;AF=0.0491214;AN=5008;NS=2504;DP=17314;EAS_AF=0.0129;AMR_AF=0.0663;AFR_AF=0.003;EUR_AF=0.0915;SAS_AF=0.093;AA=g|||;VT=SNP
2	233396375	rs3762528	T	C	100	PASS	AC=378;AF=0.0754792;AN=5008;NS=2504;DP=17496;EAS_AF=0.0813;AMR_AF=0.0706;AFR_AF=0.0938;EUR_AF=0.0686;SAS_AF=0.0552;AA=T|||;VT=SNP
2	233396619	rs115215242	G	T	100	PASS	AC=261;AF=0.0521166;AN=5008;NS=2504;DP=12874;EAS_AF=0.0794;AMR_AF=0.0663;AFR_AF=0.0091;EUR_AF=0.0686;SAS_AF=0.0552;AA=G|||;VT=SNP
2	233397156	rs12478077	C	T	100	PASS	AC=1388;AF=0.277157;AN=5008;NS=2504;DP=12287;EAS_AF=0.373;AMR_AF=0.4366;AFR_AF=0.0825;EUR_AF=0.2664;SAS_AF=0.3395;AA=C|||;VT=SNP
2	233397525	rs12466358	T	G	100	PASS	AC=1357;AF=0.270966;AN=5008;NS=2504;DP=18259;EAS_AF=0.372;AMR_AF=0.4251;AFR_AF=0.0787;EUR_AF=0.2525;SAS_AF=0.3364;AA=T|||;VT=SNP
2	233397794	rs3791728	G	C	100	PASS	AC=290;AF=0.0579073;AN=5008;NS=2504;DP=17677;EAS_AF=0.0794;AMR_AF=0.0778;AFR_AF=0.0113;EUR_AF=0.0825;SAS_AF=0.0593;AA=G|||;VT=SNP
2	233397884	rs3791727	C	G	100	PASS	AC=628;AF=0.125399;AN=5008;NS=2504;DP=16396;EAS_AF=0.1786;AMR_AF=0.134;AFR_AF=0.1248;EUR_AF=0.1014;SAS_AF=0.09;AA=C|||;VT=SNP
2	233397968	rs2853457	G	A	100	PASS	AC=2211;AF=0.441494;AN=5008;NS=2504;DP=17158;EAS_AF=0.3889;AMR_AF=0.2767;AFR_AF=0.5696;EUR_AF=0.4235;SAS_AF=0.4581;AA=G|||;VT=SNP
2	233398215	rs3828246	G	A	100	PASS	AC=1359;AF=0.271366;AN=5008;NS=2504;DP=19240;EAS_AF=0.372;AMR_AF=0.4251;AFR_AF=0.0817;EUR_AF=0.2515;SAS_AF=0.3354;AA=G|||;VT=SNP
2	233398523	rs11696054	G	T	100	PASS	AC=188;AF=0.0375399;AN=5008;NS=2504;DP=20478;EAS_AF=0.0992;AMR_AF=0.0461;AFR_AF=0.0061;EUR_AF=0.0179;SAS_AF=0.0307;AA=g|||;VT=SNP
2	233400074	rs2767	A	G	100	PASS	AC=2083;AF=0.415935;AN=5008;NS=2504;DP=18308;EAS_AF=0.5595;AMR_AF=0.5634;AFR_AF=0.2663;EUR_AF=0.3539;SAS_AF=0.4294;AA=G|||;VT=SNP
2	233400171	rs114315112	A	G	100	PASS	AC=36;AF=0.0071885;AN=5008;NS=2504;DP=17799;EAS_AF=0;AMR_AF=0.0072;AFR_AF=0.0008;EUR_AF=0.0189;SAS_AF=0.0112;AA=A|||;VT=SNP
2	233400446	rs4973046	C	T	100	PASS	AC=289;AF=0.0577077;AN=5008;NS=2504;DP=19620;EAS_AF=0.0804;AMR_AF=0.0793;AFR_AF=0.0121;EUR_AF=0.0825;SAS_AF=0.0552;AA=C|||;VT=SNP
2	233400569	rs2343841	G	C	100	PASS	AC=207;AF=0.0413339;AN=5008;NS=2504;DP=18764;EAS_AF=0.1002;AMR_AF=0.049;AFR_AF=0.0174;EUR_AF=0.0189;SAS_AF=0.0307;AA=G|||;VT=SNP
2	233400907	rs1004175	T	C	100	PASS	AC=2083;AF=0.415935;AN=5008;NS=2504;DP=18497;EAS_AF=0.5585;AMR_AF=0.5634;AFR_AF=0.2678;EUR_AF=0.3539;SAS_AF=0.4284;AA=C|||;VT=SNP
2	233401047	rs115132742	A	G	100	PASS	AC=76;AF=0.0151757;AN=5008;NS=2504;DP=21594;EAS_AF=0;AMR_AF=0.0173;AFR_AF=0.0015;EUR_AF=0.0547;SAS_AF=0.0072;AA=A|||;VT=SNP
2	233401859	rs6725786	G	C	100	PASS	AC=631;AF=0.125998;AN=5008;NS=2504;DP=18901;EAS_AF=0.1806;AMR_AF=0.1153;AFR_AF=0.1589;EUR_AF=0.0964;SAS_AF=0.0634;AA=G|||;VT=SNP
2	233402037	rs12465851	T	G	100	PASS	AC=1281;AF=0.255791;AN=5008;NS=2504;DP=18337;EAS_AF=0.371;AMR_AF=0.4193;AFR_AF=0.0204;EUR_AF=0.2525;SAS_AF=0.3425;AA=T|||;VT=SNP
2	233402108	rs12477724	C	T	100	PASS	AC=1309;AF=0.261382;AN=5008;NS=2504;DP=19696;EAS_AF=0.371;AMR_AF=0.4236;AFR_AF=0.0424;EUR_AF=0.2525;SAS_AF=0.3384;AA=C|||;VT=SNP
2	233402365	rs6741278	T	C	100	PASS	AC=2307;AF=0.460663;AN=5008;NS=2504;DP=18998;EAS_AF=0.6111;AMR_AF=0.5922;AFR_AF=0.3419;EUR_AF=0.3608;SAS_AF=0.4755;AA=C|||;VT=SNP
2	233402507	rs13026409	C	T	100	PASS	AC=1439;AF=0.28734;AN=5008;NS=2504;DP=18681;EAS_AF=0.373;AMR_AF=0.4265;AFR_AF=0.1369;EUR_AF=0.2525;SAS_AF=0.3395;AA=C|||;VT=SNP
2	233404294	rs11674608	C	G	100	PASS	AC=2081;AF=0.415535;AN=5008;NS=2504;DP=18476;EAS_AF=0.5605;AMR_AF=0.5634;AFR_AF=0.2632;EUR_AF=0.3539;SAS_AF=0.4305;AA=G|||;VT=SNP
2	233404310	rs11674613	C	G	100	PASS	AC=186;AF=0.0371406;AN=5008;NS=2504;DP=18163;EAS_AF=0.1002;AMR_AF=0.0447;AFR_AF=0.0045;EUR_AF=0.0179;SAS_AF=0.0307;AA=C|||;VT=SNP
2	233404590	rs12996322	G	C	100	PASS	AC=1747;AF=0.348842;AN=5008;NS=2504;DP=15641;EAS_AF=0.4524;AMR_AF=0.5144;AFR_AF=0.1536;EUR_AF=0.336;SAS_AF=0.4018;AA=C|||;VT=SNP
2	233405650	rs67583510	G	A	100	PASS	AC=1283;AF=0.25619;AN=5008;NS=2504;DP=11718;EAS_AF=0.372;AMR_AF=0.4207;AFR_AF=0.0197;EUR_AF=0.2535;SAS_AF=0.3425;AA=G|||;VT=SNP
2	233405702	rs76523029	G	A	100	PASS	AC=186;AF=0.0371406;AN=5008;NS=2504;DP=13350;EAS_AF=0.1002;AMR_AF=0.0447;AFR_AF=0.0045;EUR_AF=0.0179;SAS_AF=0.0307;AA=G|||;VT=SNP
2	233405830	rs13003665	G	T	100	PASS	AC=1732;AF=0.345847;AN=5008;NS=2504;DP=10464;EAS_AF=0.4573;AMR_AF=0.5159;AFR_AF=0.1263;EUR_AF=0.3529;SAS_AF=0.3998;AA=-|||;VT=SNP
2	233406178	rs2289080	G	A	100	PASS	AC=233;AF=0.0465256;AN=5008;NS=2504;DP=16616;EAS_AF=0.1062;AMR_AF=0.0476;AFR_AF=0.034;EUR_AF=0.0179;SAS_AF=0.0307;AA=G|||;VT=SNP;EX_TARGET
2	233406791	rs1190434	C	T	100	PASS	AC=4316;AF=0.861821;AN=5008;NS=2504;DP=17185;EAS_AF=0.9325;AMR_AF=0.8573;AFR_AF=0.7776;EUR_AF=0.8539;SAS_AF=0.9141;AA=C|||;VT=SNP
2	233406998	rs1881492	T	G	100	PASS	AC=4098;AF=0.818291;AN=5008;NS=2504;DP=19054;EAS_AF=0.8651;AMR_AF=0.8314;AFR_AF=0.7897;EUR_AF=0.7763;SAS_AF=0.8425;AA=T|||;VT=SNP
2	233407120	rs2853462	C	T	100	PASS	AC=857;AF=0.171126;AN=5008;NS=2504;DP=16806;EAS_AF=0.2867;AMR_AF=0.111;AFR_AF=0.1074;EUR_AF=0.2127;SAS_AF=0.138;AA=C|||;VT=SNP
2	233407411	rs6761667	T	A	100	PASS	AC=2432;AF=0.485623;AN=5008;NS=2504;DP=22393;EAS_AF=0.5466;AMR_AF=0.5937;AFR_AF=0.3116;EUR_AF=0.4592;SAS_AF=0.6084;AA=A|||;VT=SNP
2	233407516	rs2697782	G	C	100	PASS	AC=1647;AF=0.328874;AN=5008;NS=2504;DP=18309;EAS_AF=0.3224;AMR_AF=0.2349;AFR_AF=0.4637;EUR_AF=0.3141;SAS_AF=0.2352;AA=G|||;VT=SNP
2	233408239	rs2573206	C	G	100	PASS	AC=4318;AF=0.86222;AN=5008;NS=2504;DP=16774;EAS_AF=0.9692;AMR_AF=0.879;AFR_AF=0.8162;EUR_AF=0.7922;SAS_AF=0.8742;AA=G|||;VT=SNP
2	233408283	rs13018423	C	T	100	PASS	AC=1489;AF=0.297324;AN=5008;NS=2504;DP=18450;EAS_AF=0.4226;AMR_AF=0.4524;AFR_AF=0.0802;EUR_AF=0.2644;SAS_AF=0.3855;AA=C|||;VT=SNP
2	233408458	rs73995686	C	T	100	PASS	AC=197;AF=0.0393371;AN=5008;NS=2504;DP=18685;EAS_AF=0.0982;AMR_AF=0.0461;AFR_AF=0.0129;EUR_AF=0.0179;SAS_AF=0.0317;AA=C|||;VT=SNP
2	233408514	rs72991926	A	T	100	PASS	AC=763;AF=0.152356;AN=5008;NS=2504;DP=20601;EAS_AF=0.1181;AMR_AF=0.134;AFR_AF=0.1051;EUR_AF=0.1948;SAS_AF=0.2209;AA=A|||;VT=SNP
2	233409013	rs2250451	G	A	100	PASS	AC=860;AF=0.171725;AN=5008;NS=2504;DP=19751;EAS_AF=0.2857;AMR_AF=0.1167;AFR_AF=0.1082;EUR_AF=0.2127;SAS_AF=0.137;AA=G|||;VT=SNP
2	233409729	rs117196251	G	A	100	PASS	AC=200;AF=0.0399361;AN=5008;NS=2504;DP=16115;EAS_AF=0.1002;AMR_AF=0.0476;AFR_AF=0.0129;EUR_AF=0.0179;SAS_AF=0.0317;AA=G|||;VT=SNP
2	233409953	rs142273229	G	T	100	PASS	AC=762;AF=0.152157;AN=5008;NS=2504;DP=14142;EAS_AF=0.1181;AMR_AF=0.134;AFR_AF=0.1051;EUR_AF=0.1938;SAS_AF=0.2209;AA=G|||;VT=SNP
2	233410098	rs729941	G	C	100	PASS	AC=762;AF=0.152157;AN=5008;NS=2504;DP=14849;EAS_AF=0.1181;AMR_AF=0.134;AFR_AF=0.1051;EUR_AF=0.1938;SAS_AF=0.2209;AA=G|||;VT=SNP
2	233410294	rs2099489	C	T	100	PASS	AC=761;AF=0.151957;AN=5008;NS=2504;DP=17988;EAS_AF=0.1181;AMR_AF=0.134;AFR_AF=0.1051;EUR_AF=0.1928;SAS_AF=0.2209;AA=C|||;VT=SNP;EX_TARGET
2	233410503	rs11690038	T	C	100	PASS	AC=200;AF=0.0399361;AN=5008;NS=2504;DP=20276;EAS_AF=0.1002;AMR_AF=0.0476;AFR_AF=0.0129;EUR_AF=0.0179;SAS_AF=0.0317;AA=T|||;VT=SNP
2	233410903	rs59295139	C	A	100	PASS	AC=206;AF=0.0411342;AN=5008;NS=2504;DP=15418;EAS_AF=0.1002;AMR_AF=0.049;AFR_AF=0.0166;EUR_AF=0.0179;SAS_AF=0.0317;AA=C|||;VT=SNP
2	233410922	rs72991937	A	G	100	PASS	AC=788;AF=0.157348;AN=5008;NS=2504;DP=17054;EAS_AF=0.1181;AMR_AF=0.1383;AFR_AF=0.1059;EUR_AF=0.2107;SAS_AF=0.226;AA=A|||;VT=SNP
2	233410994	rs72991939	C	T	100	PASS	AC=777;AF=0.155152;AN=5008;NS=2504;DP=16059;EAS_AF=0.1181;AMR_AF=0.1441;AFR_AF=0.1082;EUR_AF=0.1968;SAS_AF=0.2219;AA=C|||;VT=SNP
2	233411222	rs72991944	T	C	100	PASS	AC=762;AF=0.152157;AN=5008;NS=2504;DP=16498;EAS_AF=0.1181;AMR_AF=0.134;AFR_AF=0.1051;EUR_AF=0.1938;SAS_AF=0.2209;AA=T|||;VT=SNP
2	233411382	rs74539497	A	C	100	PASS	AC=762;AF=0.152157;AN=5008;NS=2504;DP=20654;EAS_AF=0.1181;AMR_AF=0.134;AFR_AF=0.1051;EUR_AF=0.1938;SAS_AF=0.2209;AA=A|||;VT=SNP
2	233411532	rs11688448	A	G	100	PASS	AC=762;AF=0.152157;AN=5008;NS=2504;DP=19547;EAS_AF=0.1181;AMR_AF=0.134;AFR_AF=0.1051;EUR_AF=0.1938;SAS_AF=0.2209;AA=A|||;VT=SNP
2	233411708	rs35832336	C	G	100	PASS	AC=1532;AF=0.305911;AN=5008;NS=2504;DP=18671;EAS_AF=0.4226;AMR_AF=0.4524;AFR_AF=0.1135;EUR_AF=0.2654;SAS_AF=0.3834;AA=C|||;VT=SNP
2	233412820	rs4973539	A	G	100	PASS	AC=761;AF=0.151957;AN=5008;NS=2504;DP=20188;EAS_AF=0.1171;AMR_AF=0.134;AFR_AF=0.1051;EUR_AF=0.1938;SAS_AF=0.2209;AA=A|||;VT=SNP;EX_TARGET
2	233413648	rs72991949	G	A	100	PASS	AC=760;AF=0.151757;AN=5008;NS=2504;DP=21198;EAS_AF=0.1161;AMR_AF=0.134;AFR_AF=0.1051;EUR_AF=0.1938;SAS_AF=0.2209;AA=G|||;VT=SNP;EX_TARGET
2	233413771	rs6752614	C	T	100	PASS	AC=2387;AF=0.476637;AN=5008;NS=2504;DP=20248;EAS_AF=0.5863;AMR_AF=0.6138;AFR_AF=0.2436;EUR_AF=0.4692;SAS_AF=0.589;AA=T|||;VT=SNP;EX_TARGET
2	233413825	rs11681785	G	A	100	PASS	AC=206;AF=0.0411342;AN=5008;NS=2504;DP=19569;EAS_AF=0.1002;AMR_AF=0.049;AFR_AF=0.0174;EUR_AF=0.0179;SAS_AF=0.0307;AA=G|||;VT=SNP;EX_TARGET
2	233413915	rs11692919	A	G	100	PASS	AC=207;AF=0.0413339;AN=5008;NS=2504;DP=19829;EAS_AF=0.1012;AMR_AF=0.049;AFR_AF=0.0174;EUR_AF=0.0179;SAS_AF=0.0307;AA=A|||;VT=SNP;EX_TARGET
2	233414341	rs4973540	C	T	100	PASS	AC=2062;AF=0.411741;AN=5008;NS=2504;DP=18808;EAS_AF=0.4851;AMR_AF=0.5576;AFR_AF=0.1415;EUR_AF=0.4503;SAS_AF=0.5583;AA=T|||;VT=SNP;EX_TARGET
2	233414660	rs4973541	G	A	100	PASS	AC=872;AF=0.174121;AN=5008;NS=2504;DP=18840;EAS_AF=0.1171;AMR_AF=0.1412;AFR_AF=0.1846;EUR_AF=0.1948;SAS_AF=0.2209;AA=G|||;VT=SNP
2	233414721	rs11683262	C	T	100	PASS	AC=759;AF=0.151558;AN=5008;NS=2504;DP=18593;EAS_AF=0.1171;AMR_AF=0.134;AFR_AF=0.1036;EUR_AF=0.1938;SAS_AF=0.2209;AA=C|||;VT=SNP
2	233414832	rs11689217	T	G	100	PASS	AC=823;AF=0.164337;AN=5008;NS=2504;DP=20331;EAS_AF=0.119;AMR_AF=0.1383;AFR_AF=0.1483;EUR_AF=0.1938;SAS_AF=0.2209;AA=G|||;VT=SNP
2	233415520	rs2272423	G	A	100	PASS	AC=187;AF=0.0373403;AN=5008;NS=2504;DP=9718;EAS_AF=0.1012;AMR_AF=0.0461;AFR_AF=0.0038;EUR_AF=0.0179;SAS_AF=0.0307;AA=G|||;VT=SNP
2	233415682	rs143293892	C	T	100	PASS	AC=23;AF=0.00459265;AN=5008;NS=2504;DP=12757;EAS_AF=0.001;AMR_AF=0.0144;AFR_AF=0.0008;EUR_AF=0.0089;SAS_AF=0.002;AA=C|||;VT=SNP
2	233415978	rs11899983	T	C	100	PASS	AC=3067;AF=0.61242;AN=5008;NS=2504;DP=17842;EAS_AF=0.5724;AMR_AF=0.7363;AFR_AF=0.6233;EUR_AF=0.6044;SAS_AF=0.5593;AA=T|||;VT=SNP
2	233416068	rs12617942	C	T	100	PASS	AC=555;AF=0.110823;AN=5008;NS=2504;DP=20150;EAS_AF=0.0169;AMR_AF=0.0562;AFR_AF=0.2693;EUR_AF=0.0825;SAS_AF=0.0613;AA=C|||;VT=SNP
2	233416112	rs62191567	G	A	100	PASS	AC=162;AF=0.0323482;AN=5008;NS=2504;DP=20476;EAS_AF=0;AMR_AF=0.062;AFR_AF=0.0045;EUR_AF=0.0835;SAS_AF=0.0297;AA=G|||;VT=SNP
2	233416195	rs62191568	C	T	100	PASS	AC=159;AF=0.0317492;AN=5008;NS=2504;DP=21463;EAS_AF=0;AMR_AF=0.062;AFR_AF=0.0038;EUR_AF=0.0815;SAS_AF=0.0297;AA=C|||;VT=SNP
2	233417312	rs1190453	T	G	100	PASS	AC=3746;AF=0.748003;AN=5008;NS=2504;DP=15874;EAS_AF=0.5923;AMR_AF=0.8228;AFR_AF=0.789;EUR_AF=0.7316;SAS_AF=0.817;AA=G|||;VT=SNP
2	233417552	rs1190452	G	A	100	PASS	AC=3745;AF=0.747804;AN=5008;NS=2504;DP=18508;EAS_AF=0.5923;AMR_AF=0.8228;AFR_AF=0.789;EUR_AF=0.7306;SAS_AF=0.817;AA=A|||;VT=SNP
2	233418061	rs2049722	C	G	100	PASS	AC=2879;AF=0.57488;AN=5008;NS=2504;DP=19426;EAS_AF=0.4673;AMR_AF=0.5144;AFR_AF=0.6921;EUR_AF=0.4831;SAS_AF=0.6646;AA=C|||;VT=SNP
2	233418288	rs1190451	G	C	100	PASS	AC=4022;AF=0.803115;AN=5008;NS=2504;DP=19599;EAS_AF=0.6726;AMR_AF=0.879;AFR_AF=0.8676;EUR_AF=0.7406;SAS_AF=0.8609;AA=G|||;VT=SNP
2	233418302	rs1190450	G	A	100	PASS	AC=4022;AF=0.803115;AN=5008;NS=2504;DP=19687;EAS_AF=0.6726;AMR_AF=0.879;AFR_AF=0.8676;EUR_AF=0.7406;SAS_AF=0.8609;AA=G|||;VT=SNP
2	233418920	rs1190449	G	T	100	PASS	AC=3262;AF=0.651358;AN=5008;NS=2504;DP=20432;EAS_AF=0.5942;AMR_AF=0.768;AFR_AF=0.7277;EUR_AF=0.5706;SAS_AF=0.6074;AA=T|||;VT=SNP
2	233419084	rs1190448	A	G	100	PASS	AC=4017;AF=0.802117;AN=5008;NS=2504;DP=18932;EAS_AF=0.6726;AMR_AF=0.879;AFR_AF=0.8676;EUR_AF=0.7406;SAS_AF=0.8558;AA=A|||;VT=SNP
2	233419396	rs1201451	T	G	100	PASS	AC=4111;AF=0.820887;AN=5008;NS=2504;DP=18678;EAS_AF=0.6736;AMR_AF=0.8833;AFR_AF=0.9319;EUR_AF=0.7406;SAS_AF=0.8609;AA=G|||;VT=SNP
2	233419972	rs1307667	C	T	100	PASS	AC=3788;AF=0.75639;AN=5008;NS=2504;DP=20252;EAS_AF=0.5923;AMR_AF=0.8228;AFR_AF=0.8275;EUR_AF=0.7306;SAS_AF=0.8088;AA=C|||;VT=SNP
2	233420052	rs1190447	A	G	100	PASS	AC=4086;AF=0.815895;AN=5008;NS=2504;DP=19456;EAS_AF=0.6726;AMR_AF=0.8804;AFR_AF=0.9153;EUR_AF=0.7406;SAS_AF=0.8609;AA=G|||;VT=SNP
2	233420478	rs62191569	G	T	100	PASS	AC=46;AF=0.0091853;AN=5008;NS=2504;DP=19831;EAS_AF=0.001;AMR_AF=0.0346;AFR_AF=0;EUR_AF=0.0129;SAS_AF=0.0082;AA=G|||;VT=SNP
2	233420683	rs1190446	G	C	100	PASS	AC=867;AF=0.173123;AN=5008;NS=2504;DP=17789;EAS_AF=0.1548;AMR_AF=0.3329;AFR_AF=0.0461;EUR_AF=0.2525;SAS_AF=0.1687;AA=G|||;VT=SNP
2	233420827	rs1190445	A	G	100	PASS	AC=3794;AF=0.757588;AN=5008;NS=2504;DP=18833;EAS_AF=0.5923;AMR_AF=0.8242;AFR_AF=0.8275;EUR_AF=0.7306;SAS_AF=0.8139;AA=A|||;VT=SNP
2	233421679	rs1190444	G	A	100	PASS	AC=869;AF=0.173522;AN=5008;NS=2504;DP=20266;EAS_AF=0.1538;AMR_AF=0.3329;AFR_AF=0.0484;EUR_AF=0.2525;SAS_AF=0.1687;AA=G|||;VT=SNP
2	233421879	rs1190443	C	T	100	PASS	AC=1555;AF=0.310503;AN=5008;NS=2504;DP=20036;EAS_AF=0.2847;AMR_AF=0.4207;AFR_AF=0.3563;EUR_AF=0.2674;SAS_AF=0.2413;AA=C|||;VT=SNP
2	233422205	rs1190442	T	G	100	PASS	AC=1634;AF=0.326278;AN=5008;NS=2504;DP=22462;EAS_AF=0.2847;AMR_AF=0.4222;AFR_AF=0.4138;EUR_AF=0.2674;SAS_AF=0.2434;AA=T|||;VT=SNP
2	233422237	rs1190441	A	G	100	PASS	AC=1284;AF=0.25639;AN=5008;NS=2504;DP=22374;EAS_AF=0.2044;AMR_AF=0.366;AFR_AF=0.2821;EUR_AF=0.2575;SAS_AF=0.1963;AA=A|||;VT=SNP
2	233422274	rs1190440	G	A	100	PASS	AC=1634;AF=0.326278;AN=5008;NS=2504;DP=23082;EAS_AF=0.2847;AMR_AF=0.4222;AFR_AF=0.4138;EUR_AF=0.2674;SAS_AF=0.2434;AA=G|||;VT=SNP
2	233422390	rs1190439	G	A	100	PASS	AC=1634;AF=0.326278;AN=5008;NS=2504;DP=25136;EAS_AF=0.2847;AMR_AF=0.4222;AFR_AF=0.4138;EUR_AF=0.2674;SAS_AF=0.2434;AA=G|||;VT=SNP
2	233423259	rs1190438	G	T	100	PASS	AC=1634;AF=0.326278;AN=5008;NS=2504;DP=14471;EAS_AF=0.2847;AMR_AF=0.4222;AFR_AF=0.4138;EUR_AF=0.2674;SAS_AF=0.2434;AA=T|||;VT=SNP
2	233424891	rs1729245	G	A	100	PASS	AC=4106;AF=0.819888;AN=5008;NS=2504;DP=17394;EAS_AF=0.6736;AMR_AF=0.8833;AFR_AF=0.9342;EUR_AF=0.7396;SAS_AF=0.8538;AA=A|||;VT=SNP
2	233424954	rs2950878	C	T	100	PASS	AC=1634;AF=0.326278;AN=5008;NS=2504;DP=19413;EAS_AF=0.2847;AMR_AF=0.4222;AFR_AF=0.4138;EUR_AF=0.2674;SAS_AF=0.2434;AA=T|||;VT=SNP
2	233425224	rs3021411	G	A	100	PASS	AC=1636;AF=0.326677;AN=5008;NS=2504;DP=17868;EAS_AF=0.2847;AMR_AF=0.4236;AFR_AF=0.4138;EUR_AF=0.2674;SAS_AF=0.2444;AA=G|||;VT=SNP
2	233425485	rs3108614	T	G	100	PASS	AC=1635;AF=0.326478;AN=5008;NS=2504;DP=20383;EAS_AF=0.2847;AMR_AF=0.4236;AFR_AF=0.4138;EUR_AF=0.2674;SAS_AF=0.2434;AA=T|||;VT=SNP
2	233425541	rs1071997	T	C	100	PASS	AC=1636;AF=0.326677;AN=5008;NS=2504;DP=20626;EAS_AF=0.2847;AMR_AF=0.4251;AFR_AF=0.4138;EUR_AF=0.2674;SAS_AF=0.2434;AA=C|||;VT=SNP
2	233425738	rs2077929	G	A	100	PASS	AC=1635;AF=0.326478;AN=5008;NS=2504;DP=18915;EAS_AF=0.2847;AMR_AF=0.4236;AFR_AF=0.4138;EUR_AF=0.2674;SAS_AF=0.2434;AA=A|||;VT=SNP
2	233425867	rs2077930	G	A	100	PASS	AC=1635;AF=0.326478;AN=5008;NS=2504;DP=17715;EAS_AF=0.2847;AMR_AF=0.4236;AFR_AF=0.4138;EUR_AF=0.2674;SAS_AF=0.2434;AA=G|||;VT=SNP
2	233425877	rs2077975	C	A	100	PASS	AC=1635;AF=0.326478;AN=5008;NS=2504;DP=18090;EAS_AF=0.2847;AMR_AF=0.4236;AFR_AF=0.4138;EUR_AF=0.2674;SAS_AF=0.2434;AA=C|||;VT=SNP
2	233426077	rs12694906	G	A	100	PASS	AC=2448;AF=0.488818;AN=5008;NS=2504;DP=18984;EAS_AF=0.3879;AMR_AF=0.4568;AFR_AF=0.5053;EUR_AF=0.4722;SAS_AF=0.6104;AA=G|||;VT=SNP
2	233426526	rs1656402	C	T	100	PASS	AC=1636;AF=0.326677;AN=5008;NS=2504;DP=19893;EAS_AF=0.2847;AMR_AF=0.4236;AFR_AF=0.4145;EUR_AF=0.2674;SAS_AF=0.2434;AA=T|||;VT=SNP
2	233426601	rs1656401	A	G	100	PASS	AC=1628;AF=0.32508;AN=5008;NS=2504;DP=18435;EAS_AF=0.2847;AMR_AF=0.4236;AFR_AF=0.41;EUR_AF=0.2674;SAS_AF=0.2413;AA=A|||;VT=SNP
2	233426816	rs1729246	T	G	100	PASS	AC=1636;AF=0.326677;AN=5008;NS=2504;DP=18646;EAS_AF=0.2847;AMR_AF=0.4236;AFR_AF=0.4138;EUR_AF=0.2684;SAS_AF=0.2434;AA=T|||;VT=SNP
2	233426857	rs2697780	C	T	100	PASS	AC=1635;AF=0.326478;AN=5008;NS=2504;DP=18732;EAS_AF=0.2847;AMR_AF=0.4236;AFR_AF=0.4138;EUR_AF=0.2674;SAS_AF=0.2434;AA=C|||;VT=SNP
2	233427015	rs2573217	G	A	100	PASS	AC=1628;AF=0.32508;AN=5008;NS=2504;DP=20217;EAS_AF=0.2847;AMR_AF=0.4236;AFR_AF=0.41;EUR_AF=0.2674;SAS_AF=0.2413;AA=G|||;VT=SNP
2	233427057	rs2573216	A	G	100	PASS	AC=1635;AF=0.326478;AN=5008;NS=2504;DP=20854;EAS_AF=0.2847;AMR_AF=0.4236;AFR_AF=0.4138;EUR_AF=0.2674;SAS_AF=0.2434;AA=G|||;VT=SNP
2	233427780	rs62191570	C	T	100	PASS	AC=229;AF=0.0457268;AN=5008;NS=2504;DP=23051;EAS_AF=0.001;AMR_AF=0.0937;AFR_AF=0.0023;EUR_AF=0.0934;SAS_AF=0.0675;AA=C|||;VT=SNP
2	233427783	rs1656400	G	A	100	PASS	AC=1636;AF=0.326677;AN=5008;NS=2504;DP=23015;EAS_AF=0.2847;AMR_AF=0.4236;AFR_AF=0.4145;EUR_AF=0.2674;SAS_AF=0.2434;AA=A|||;VT=SNP
2	233427803	rs1656399	C	T	100	PASS	AC=1633;AF=0.326078;AN=5008;NS=2504;DP=22898;EAS_AF=0.2847;AMR_AF=0.4236;AFR_AF=0.413;EUR_AF=0.2674;SAS_AF=0.2423;AA=T|||;VT=SNP
2	233427852	rs1656398	A	G	100	PASS	AC=1622;AF=0.323882;AN=5008;NS=2504;DP=22731;EAS_AF=0.2867;AMR_AF=0.4207;AFR_AF=0.4153;EUR_AF=0.2614;SAS_AF=0.2342;AA=G|||;VT=SNP
2	233428147	rs1550099	A	G	100	PASS	AC=1382;AF=0.275958;AN=5008;NS=2504;DP=19547;EAS_AF=0.2331;AMR_AF=0.4006;AFR_AF=0.3132;EUR_AF=0.2565;SAS_AF=0.2014;AA=G|||;VT=SNP
2	233428242	rs1550098	A	G	100	PASS	AC=2539;AF=0.506989;AN=5008;NS=2504;DP=20622;EAS_AF=0.4067;AMR_AF=0.4654;AFR_AF=0.5454;EUR_AF=0.4722;SAS_AF=0.6237;AA=A|||;VT=SNP
2	233428275	rs1550097	C	T	100	PASS	AC=1614;AF=0.322284;AN=5008;NS=2504;DP=20977;EAS_AF=0.2847;AMR_AF=0.4193;AFR_AF=0.4085;EUR_AF=0.2664;SAS_AF=0.2331;AA=C|||;VT=SNP
2	233428385	rs1550096	C	T	100	PASS	AC=4103;AF=0.819289;AN=5008;NS=2504;DP=20222;EAS_AF=0.6736;AMR_AF=0.8833;AFR_AF=0.9319;EUR_AF=0.7396;SAS_AF=0.8538;AA=T|||;VT=SNP
2	233428448	rs1550095	C	G	100	PASS	AC=1631;AF=0.325679;AN=5008;NS=2504;DP=21815;EAS_AF=0.2847;AMR_AF=0.4179;AFR_AF=0.413;EUR_AF=0.2684;SAS_AF=0.2434;AA=N|||;VT=SNP
2	233428518	rs1729251	G	A	100	PASS	AC=1635;AF=0.326478;AN=5008;NS=2504;DP=22239;EAS_AF=0.2847;AMR_AF=0.4236;AFR_AF=0.4138;EUR_AF=0.2674;SAS_AF=0.2434;AA=G|||;VT=SNP
2	233428582	rs1729252	G	A	100	PASS	AC=1635;AF=0.326478;AN=5008;NS=2504;DP=20881;EAS_AF=0.2847;AMR_AF=0.4236;AFR_AF=0.4138;EUR_AF=0.2674;SAS_AF=0.2434;AA=G|||;VT=SNP
2	233428740	rs1729253	G	C	100	PASS	AC=1636;AF=0.326677;AN=5008;NS=2504;DP=21286;EAS_AF=0.2857;AMR_AF=0.4236;AFR_AF=0.4138;EUR_AF=0.2674;SAS_AF=0.2434;AA=C|||;VT=SNP
2	233428809	rs1729254	A	G	100	PASS	AC=1635;AF=0.326478;AN=5008;NS=2504;DP=20334;EAS_AF=0.2847;AMR_AF=0.4236;AFR_AF=0.4138;EUR_AF=0.2674;SAS_AF=0.2434;AA=G|||;VT=SNP
2	233428927	rs1656397	G	C	100	PASS	AC=1636;AF=0.326677;AN=5008;NS=2504;DP=16671;EAS_AF=0.2857;AMR_AF=0.4236;AFR_AF=0.4138;EUR_AF=0.2674;SAS_AF=0.2434;AA=C|||;VT=SNP
2	233429196	rs1729255	C	G	100	PASS	AC=920;AF=0.183706;AN=5008;NS=2504;DP=14740;EAS_AF=0.1825;AMR_AF=0.3646;AFR_AF=0.0461;EUR_AF=0.2525;SAS_AF=0.1718;AA=C|||;VT=SNP
2	233429254	rs1656395	A	G	100	PASS	AC=1635;AF=0.326478;AN=5008;NS=2504;DP=15123;EAS_AF=0.2847;AMR_AF=0.4236;AFR_AF=0.4138;EUR_AF=0.2674;SAS_AF=0.2434;AA=G|||;VT=SNP
2	233429424	rs1729256	A	G	100	PASS	AC=4090;AF=0.816693;AN=5008;NS=2504;DP=14814;EAS_AF=0.6736;AMR_AF=0.8804;AFR_AF=0.9198;EUR_AF=0.7396;SAS_AF=0.8589;AA=G|||;VT=SNP
2	233429451	rs1729257	G	A	100	PASS	AC=1068;AF=0.213259;AN=5008;NS=2504;DP=14280;EAS_AF=0.1825;AMR_AF=0.3646;AFR_AF=0.1581;EUR_AF=0.2525;SAS_AF=0.1718;AA=G|||;VT=SNP
2	233429700	rs3108615	C	A	100	PASS	AC=1635;AF=0.326478;AN=5008;NS=2504;DP=19649;EAS_AF=0.2847;AMR_AF=0.4236;AFR_AF=0.4138;EUR_AF=0.2674;SAS_AF=0.2434;AA=C|||;VT=SNP
2	233429810	rs3111399	G	A	100	PASS	AC=1638;AF=0.327077;AN=5008;NS=2504;DP=19490;EAS_AF=0.2857;AMR_AF=0.4236;AFR_AF=0.4138;EUR_AF=0.2694;SAS_AF=0.2434;AA=A|||;VT=SNP
2	233432633	rs3791712	A	T	100	PASS	AC=2453;AF=0.489816;AN=5008;NS=2504;DP=21020;EAS_AF=0.3879;AMR_AF=0.4568;AFR_AF=0.5076;EUR_AF=0.4742;SAS_AF=0.6104;AA=A|||;VT=SNP
2	233432883	rs3791711	A	G	100	PASS	AC=2458;AF=0.490815;AN=5008;NS=2504;DP=21607;EAS_AF=0.3879;AMR_AF=0.4568;AFR_AF=0.5076;EUR_AF=0.4742;SAS_AF=0.6155;AA=A|||;VT=SNP
2	233433437	rs116444102	C	A	100	PASS	AC=28;AF=0.00559105;AN=5008;NS=2504;DP=17165;EAS_AF=0;AMR_AF=0.0159;AFR_AF=0.0008;EUR_AF=0.0149;SAS_AF=0.001;AA=C|||;VT=SNP
2	233434945	rs79139432	C	T	100	PASS	AC=104;AF=0.0207668;AN=5008;NS=2504;DP=20567;EAS_AF=0.001;AMR_AF=0.0375;AFR_AF=0.0015;EUR_AF=0.0626;SAS_AF=0.0123;AA=C|||;VT=SNP
2	233435104	rs1190456	T	C	100	PASS	AC=4059;AF=0.810503;AN=5008;NS=2504;DP=20979;EAS_AF=0.8175;AMR_AF=0.6354;AFR_AF=0.9312;EUR_AF=0.7485;SAS_AF=0.8282;AA=C|||;VT=SNP
2	233435153	rs1190455	A	G	100	PASS	AC=3373;AF=0.673522;AN=5008;NS=2504;DP=19976;EAS_AF=0.7143;AMR_AF=0.5764;AFR_AF=0.5855;EUR_AF=0.7346;SAS_AF=0.7566;AA=A|||;VT=SNP
2	233435325	rs1190454	G	T	100	PASS	AC=3371;AF=0.673123;AN=5008;NS=2504;DP=19155;EAS_AF=0.7143;AMR_AF=0.5749;AFR_AF=0.5855;EUR_AF=0.7336;SAS_AF=0.7566;AA=T|||;VT=SNP
2	233435535	rs4973544	G	A	100	PASS	AC=4117;AF=0.822085;AN=5008;NS=2504;DP=13786;EAS_AF=0.8175;AMR_AF=0.6398;AFR_AF=0.9728;EUR_AF=0.7485;SAS_AF=0.8282;AA=A|||;VT=SNP
2	233437045	rs6761056	T	A	100	PASS	AC=3372;AF=0.673323;AN=5008;NS=2504;DP=18794;EAS_AF=0.7153;AMR_AF=0.5764;AFR_AF=0.5855;EUR_AF=0.7326;SAS_AF=0.7566;AA=A|||;VT=SNP
2	233437268	rs13394993	G	A	100	PASS	AC=892;AF=0.178115;AN=5008;NS=2504;DP=17580;EAS_AF=0.3254;AMR_AF=0.1167;AFR_AF=0.0635;EUR_AF=0.2594;SAS_AF=0.1411;AA=G|||;VT=SNP
2	233437917	rs6749955	G	T	100	PASS	AC=3369;AF=0.672724;AN=5008;NS=2504;DP=20461;EAS_AF=0.7133;AMR_AF=0.5749;AFR_AF=0.5855;EUR_AF=0.7326;SAS_AF=0.7566;AA=G|||;VT=SNP
2	233438268	rs6721592	A	C	100	PASS	AC=4421;AF=0.882788;AN=5008;NS=2504;DP=19344;EAS_AF=0.9692;AMR_AF=0.755;AFR_AF=0.9887;EUR_AF=0.7664;SAS_AF=0.8609;AA=C|||;VT=SNP
2	233438772	rs13401648	G	A	100	PASS	AC=34;AF=0.00678914;AN=5008;NS=2504;DP=19592;EAS_AF=0;AMR_AF=0.0058;AFR_AF=0.0008;EUR_AF=0.0169;SAS_AF=0.0123;AA=G|||;VT=SNP
2	233438786	rs2293338	G	A	100	PASS	AC=899;AF=0.179513;AN=5008;NS=2504;DP=19768;EAS_AF=0.3254;AMR_AF=0.1167;AFR_AF=0.0681;EUR_AF=0.2594;SAS_AF=0.1421;AA=G|||;VT=SNP
2	233439851	rs10185980	G	C	100	PASS	AC=913;AF=0.182308;AN=5008;NS=2504;DP=20748;EAS_AF=0.3264;AMR_AF=0.1167;AFR_AF=0.0734;EUR_AF=0.2594;SAS_AF=0.1483;AA=C|||;VT=SNP
2	233440216	rs11689872	T	C	100	PASS	AC=2415;AF=0.482228;AN=5008;NS=2504;DP=17164;EAS_AF=0.3899;AMR_AF=0.4193;AFR_AF=0.5598;EUR_AF=0.3966;SAS_AF=0.6053;AA=T|||;VT=SNP
2	233440296	rs12617363	C	A	100	PASS	AC=889;AF=0.177516;AN=5008;NS=2504;DP=15068;EAS_AF=0.3254;AMR_AF=0.1167;AFR_AF=0.0567;EUR_AF=0.2584;SAS_AF=0.1483;AA=C|||;VT=SNP
2	233440544	rs10933398	G	A	100	PASS	AC=4088;AF=0.816294;AN=5008;NS=2504;DP=16045;EAS_AF=0.8175;AMR_AF=0.6354;AFR_AF=0.9531;EUR_AF=0.7485;SAS_AF=0.8282;AA=A|||;VT=SNP
2	233440756	rs62191571	A	C	100	PASS	AC=1125;AF=0.224641;AN=5008;NS=2504;DP=14837;EAS_AF=0.376;AMR_AF=0.1441;AFR_AF=0.1445;EUR_AF=0.2704;SAS_AF=0.1871;AA=A|||;VT=SNP
2	233440829	rs111441905	G	T	100	PASS	AC=1150;AF=0.229633;AN=5008;NS=2504;DP=14818;EAS_AF=0.2331;AMR_AF=0.3602;AFR_AF=0.1914;EUR_AF=0.2177;SAS_AF=0.1973;AA=G|||;VT=SNP
2	233440924	rs7571154	C	T	100	PASS	AC=1119;AF=0.223442;AN=5008;NS=2504;DP=17272;EAS_AF=0.373;AMR_AF=0.1427;AFR_AF=0.1452;EUR_AF=0.2684;SAS_AF=0.1861;AA=T|||;VT=SNP
2	233440952	rs7585327	T	A	100	PASS	AC=2474;AF=0.49401;AN=5008;NS=2504;DP=17625;EAS_AF=0.6905;AMR_AF=0.5101;AFR_AF=0.1747;EUR_AF=0.6252;SAS_AF=0.5767;AA=A|||;VT=SNP
2	233441139	rs79595023	A	T	100	PASS	AC=61;AF=0.0121805;AN=5008;NS=2504;DP=16505;EAS_AF=0;AMR_AF=0.0303;AFR_AF=0.0015;EUR_AF=0.0358;SAS_AF=0.002;AA=A|||;VT=SNP
2	233441420	rs7571716	C	T	100	PASS	AC=915;AF=0.182708;AN=5008;NS=2504;DP=18995;EAS_AF=0.3244;AMR_AF=0.1167;AFR_AF=0.0787;EUR_AF=0.2575;SAS_AF=0.1472;AA=C|||;VT=SNP
2	233441702	rs74453786	A	C	100	PASS	AC=73;AF=0.0145767;AN=5008;NS=2504;DP=19664;EAS_AF=0.001;AMR_AF=0.0202;AFR_AF=0.0053;EUR_AF=0.0467;SAS_AF=0.0041;AA=A|||;VT=SNP
2	233441856	rs140398537	A	C	100	PASS	AC=21;AF=0.00419329;AN=5008;NS=2504;DP=20825;EAS_AF=0;AMR_AF=0.0086;AFR_AF=0.0008;EUR_AF=0.0099;SAS_AF=0.0041;AA=A|||;VT=SNP
2	233442004	rs115092197	A	T	100	PASS	AC=29;AF=0.00579073;AN=5008;NS=2504;DP=20836;EAS_AF=0;AMR_AF=0.0144;AFR_AF=0.0008;EUR_AF=0.0179;SAS_AF=0;AA=A|||;VT=SNP
2	233442016	rs13393692	G	A	100	PASS	AC=1020;AF=0.203674;AN=5008;NS=2504;DP=20447;EAS_AF=0.3244;AMR_AF=0.1225;AFR_AF=0.1596;EUR_AF=0.2594;SAS_AF=0.1391;AA=G|||;VT=SNP
2	233442091	rs13393800	G	A	100	PASS	AC=893;AF=0.178315;AN=5008;NS=2504;DP=19664;EAS_AF=0.3244;AMR_AF=0.1167;AFR_AF=0.0628;EUR_AF=0.2594;SAS_AF=0.1442;AA=G|||;VT=SNP
2	233445954	rs140148638	G	A	100	PASS	AC=22;AF=0.00439297;AN=5008;NS=2504;DP=19294;EAS_AF=0;AMR_AF=0.0014;AFR_AF=0.0008;EUR_AF=0.0119;SAS_AF=0.0082;AA=G|||;VT=SNP
2	233446568	rs17296210	G	A	100	PASS	AC=1213;AF=0.242212;AN=5008;NS=2504;DP=23078;EAS_AF=0.3105;AMR_AF=0.3141;AFR_AF=0.0136;EUR_AF=0.3022;SAS_AF=0.3681;AA=G|||;VT=SNP
2	233446725	rs1568830	T	C	100	PASS	AC=4869;AF=0.972244;AN=5008;NS=2504;DP=21304;EAS_AF=0.999;AMR_AF=0.9496;AFR_AF=0.9947;EUR_AF=0.9145;SAS_AF=0.9898;AA=C|||;VT=SNP
2	233446821	rs6437068	A	G	100	PASS	AC=2429;AF=0.485024;AN=5008;NS=2504;DP=20739;EAS_AF=0.3869;AMR_AF=0.4553;AFR_AF=0.4955;EUR_AF=0.4662;SAS_AF=0.6125;AA=A|||;VT=SNP
2	233448697	rs114886783	G	A	100	PASS	AC=45;AF=0.00898562;AN=5008;NS=2504;DP=18882;EAS_AF=0;AMR_AF=0.0058;AFR_AF=0;EUR_AF=0.0149;SAS_AF=0.0266;AA=G|||;VT=SNP
2	233449140	rs138176704	C	T	100	PASS	AC=21;AF=0.00419329;AN=5008;NS=2504;DP=19912;EAS_AF=0;AMR_AF=0.013;AFR_AF=0.0008;EUR_AF=0.0089;SAS_AF=0.002;AA=C|||;VT=SNP
2	233449650	rs6711722	T	A	100	PASS	AC=4096;AF=0.817891;AN=5008;NS=2504;DP=19045;EAS_AF=0.8175;AMR_AF=0.6383;AFR_AF=0.969;EUR_AF=0.7406;SAS_AF=0.8211;AA=A|||;VT=SNP
2	233450919	rs2276560	C	T	100	PASS	AC=3809;AF=0.760583;AN=5008;NS=2504;DP=17630;EAS_AF=0.7659;AMR_AF=0.6023;AFR_AF=0.8283;EUR_AF=0.7356;SAS_AF=0.8016;AA=T|||;VT=SNP
2	233450937	rs3439	G	T	100	PASS	AC=2429;AF=0.485024;AN=5008;NS=2504;DP=17277;EAS_AF=0.3859;AMR_AF=0.4539;AFR_AF=0.5083;EUR_AF=0.4513;SAS_AF=0.6125;AA=G|||;VT=SNP
2	233451006	rs3440	C	G	100	PASS	AC=2133;AF=0.425919;AN=5008;NS=2504;DP=19930;EAS_AF=0.3879;AMR_AF=0.4294;AFR_AF=0.295;EUR_AF=0.4513;SAS_AF=0.6135;AA=C|||;VT=SNP
2	233451163	rs2276559	C	T	100	PASS	AC=923;AF=0.184305;AN=5008;NS=2504;DP=20309;EAS_AF=0.3254;AMR_AF=0.121;AFR_AF=0.0719;EUR_AF=0.2744;SAS_AF=0.1431;AA=T|||;VT=SNP
2	233452344	rs7607107	T	G	100	PASS	AC=4063;AF=0.811302;AN=5008;NS=2504;DP=17954;EAS_AF=0.8204;AMR_AF=0.6369;AFR_AF=0.9433;EUR_AF=0.7406;SAS_AF=0.82;AA=G|||;VT=SNP
2	233452617	rs138465441	G	A	100	PASS	AC=35;AF=0.00698882;AN=5008;NS=2504;DP=19695;EAS_AF=0;AMR_AF=0.0173;AFR_AF=0.0023;EUR_AF=0.0129;SAS_AF=0.0072;AA=G|||;VT=SNP
2	233453063	rs11676436	A	G	100	PASS	AC=3599;AF=0.71865;AN=5008;NS=2504;DP=20593;EAS_AF=0.7093;AMR_AF=0.5793;AFR_AF=0.7617;EUR_AF=0.7256;SAS_AF=0.7618;AA=G|||;VT=SNP
2	233453065	rs11676437	A	G	100	PASS	AC=3365;AF=0.671925;AN=5008;NS=2504;DP=20575;EAS_AF=0.7083;AMR_AF=0.572;AFR_AF=0.5923;EUR_AF=0.7256;SAS_AF=0.7577;AA=A|||;VT=SNP
2	233453705	rs2880817	G	A	100	PASS	AC=3360;AF=0.670927;AN=5008;NS=2504;DP=17835;EAS_AF=0.7073;AMR_AF=0.5706;AFR_AF=0.5915;EUR_AF=0.7256;SAS_AF=0.7556;AA=G|||;VT=SNP
2	233453934	rs13005856	C	G	100	PASS	AC=1278;AF=0.255192;AN=5008;NS=2504;DP=20209;EAS_AF=0.3115;AMR_AF=0.33;AFR_AF=0.0371;EUR_AF=0.3201;SAS_AF=0.3722;AA=C|||;VT=SNP
2	233454044	rs10173736	A	G	100	PASS	AC=3849;AF=0.76857;AN=5008;NS=2504;DP=15743;EAS_AF=0.7609;AMR_AF=0.611;AFR_AF=0.8782;EUR_AF=0.7306;SAS_AF=0.7791;AA=G|||;VT=SNP
2	233454592	rs2344309	T	C	100	PASS	AC=2502;AF=0.499601;AN=5008;NS=2504;DP=13759;EAS_AF=0.3899;AMR_AF=0.4539;AFR_AF=0.5439;EUR_AF=0.4692;SAS_AF=0.6166;AA=T|||;VT=SNP
2	233454628	rs148486360	G	A	100	PASS	AC=45;AF=0.00898562;AN=5008;NS=2504;DP=13455;EAS_AF=0;AMR_AF=0.0274;AFR_AF=0.0008;EUR_AF=0.0249;SAS_AF=0;AA=G|||;VT=SNP
2	233455077	rs6756235	G	A	100	PASS	AC=2499;AF=0.499002;AN=5008;NS=2504;DP=16117;EAS_AF=0.3899;AMR_AF=0.4539;AFR_AF=0.5424;EUR_AF=0.4672;SAS_AF=0.6176;AA=G|||;VT=SNP
2	233455100	rs6756244	G	C	100	PASS	AC=4871;AF=0.972644;AN=5008;NS=2504;DP=16515;EAS_AF=1;AMR_AF=0.9496;AFR_AF=0.9947;EUR_AF=0.9145;SAS_AF=0.9908;AA=C|||;VT=SNP
2	233456084	rs2037681	A	G	100	PASS	AC=2564;AF=0.511981;AN=5008;NS=2504;DP=15803;EAS_AF=0.3929;AMR_AF=0.464;AFR_AF=0.5802;EUR_AF=0.4682;SAS_AF=0.6217;AA=a|||;VT=SNP
2	233456253	rs7568950	T	C	100	PASS	AC=2666;AF=0.532348;AN=5008;NS=2504;DP=20020;EAS_AF=0.3948;AMR_AF=0.4798;AFR_AF=0.6157;EUR_AF=0.496;SAS_AF=0.636;AA=C|||;VT=SNP
2	233456262	rs60029373	G	A	100	PASS	AC=991;AF=0.197883;AN=5008;NS=2504;DP=19615;EAS_AF=0.3204;AMR_AF=0.1153;AFR_AF=0.1445;EUR_AF=0.2584;SAS_AF=0.1401;AA=G|||;VT=SNP
2	233456647	rs6437069	C	T	100	PASS	AC=3809;AF=0.760583;AN=5008;NS=2504;DP=21184;EAS_AF=0.7748;AMR_AF=0.598;AFR_AF=0.8245;EUR_AF=0.7326;SAS_AF=0.8037;AA=T|||;VT=SNP
2	233457831	rs868746	A	G	100	PASS	AC=4155;AF=0.829673;AN=5008;NS=2504;DP=22252;EAS_AF=0.8472;AMR_AF=0.6715;AFR_AF=0.969;EUR_AF=0.7396;SAS_AF=0.8282;AA=G|||;VT=SNP
2	233458453	rs883803	T	C	100	PASS	AC=3604;AF=0.719649;AN=5008;NS=2504;DP=19386;EAS_AF=0.7113;AMR_AF=0.5764;AFR_AF=0.7648;EUR_AF=0.7247;SAS_AF=0.7638;AA=C|||;VT=SNP
2	233458679	rs940666	T	G	100	PASS	AC=4073;AF=0.813299;AN=5008;NS=2504;DP=23223;EAS_AF=0.8204;AMR_AF=0.6383;AFR_AF=0.9478;EUR_AF=0.7396;SAS_AF=0.8241;AA=G|||;VT=SNP
2	233459088	rs1467325	C	T	100	PASS	AC=2462;AF=0.491613;AN=5008;NS=2504;DP=24318;EAS_AF=0.3849;AMR_AF=0.4481;AFR_AF=0.5454;EUR_AF=0.4473;SAS_AF=0.6053;AA=C|||;VT=SNP
2	233459116	rs72997721	C	A	100	PASS	AC=30;AF=0.00599042;AN=5008;NS=2504;DP=23688;EAS_AF=0;AMR_AF=0.0101;AFR_AF=0.0015;EUR_AF=0.0199;SAS_AF=0.001;AA=C|||;VT=SNP
2	233459406	rs114626845	G	A	100	PASS	AC=21;AF=0.00419329;AN=5008;NS=2504;DP=19355;EAS_AF=0;AMR_AF=0.0043;AFR_AF=0;EUR_AF=0.0159;SAS_AF=0.002;AA=G|||;VT=SNP
2	233459663	rs4468805	C	T	100	PASS	AC=892;AF=0.178115;AN=5008;NS=2504;DP=14606;EAS_AF=0.3204;AMR_AF=0.1196;AFR_AF=0.053;EUR_AF=0.2724;SAS_AF=0.1452;AA=C|||;VT=SNP
2	233459738	rs4555341	A	C	100	PASS	AC=897;AF=0.179113;AN=5008;NS=2504;DP=11594;EAS_AF=0.3244;AMR_AF=0.1182;AFR_AF=0.0514;EUR_AF=0.2753;SAS_AF=0.1462;AA=A|||;VT=SNP
2	233459862	rs10193553	A	G	100	PASS	AC=895;AF=0.178714;AN=5008;NS=2504;DP=12269;EAS_AF=0.3244;AMR_AF=0.1167;AFR_AF=0.0514;EUR_AF=0.2753;SAS_AF=0.1452;AA=A|||;VT=SNP
2	233460973	rs35373917	C	T	100	PASS	AC=1921;AF=0.383586;AN=5008;NS=2504;DP=19324;EAS_AF=0.3819;AMR_AF=0.415;AFR_AF=0.1687;EUR_AF=0.4414;SAS_AF=0.5941;AA=C|||;VT=SNP
2	233462095	rs10206657	G	A	100	PASS	AC=809;AF=0.161542;AN=5008;NS=2504;DP=20326;EAS_AF=0.3185;AMR_AF=0.0951;AFR_AF=0.0514;EUR_AF=0.2256;SAS_AF=0.1299;AA=G|||;VT=SNP
2	233462273	rs9808024	T	C	100	PASS	AC=878;AF=0.175319;AN=5008;NS=2504;DP=21200;EAS_AF=0.3244;AMR_AF=0.1124;AFR_AF=0.053;EUR_AF=0.2614;SAS_AF=0.1431;AA=T|||;VT=SNP
2	233462768	rs34795224	C	T	100	PASS	AC=1171;AF=0.233826;AN=5008;NS=2504;DP=17246;EAS_AF=0.2897;AMR_AF=0.3055;AFR_AF=0.0363;EUR_AF=0.2992;SAS_AF=0.3252;AA=c|||;VT=SNP
2	233463532	rs13431689	G	T	100	PASS	AC=416;AF=0.0830671;AN=5008;NS=2504;DP=16242;EAS_AF=0.0804;AMR_AF=0.0951;AFR_AF=0.1717;EUR_AF=0.0139;SAS_AF=0.0286;AA=G|||;VT=SNP
2	233464317	rs144882191	T	C	100	PASS	AC=15;AF=0.00299521;AN=5008;NS=2504;DP=17740;EAS_AF=0;AMR_AF=0.0043;AFR_AF=0;EUR_AF=0.0119;SAS_AF=0;AA=T|||;VT=SNP
2	233465281	rs13387575	C	G	100	PASS	AC=914;AF=0.182508;AN=5008;NS=2504;DP=17069;EAS_AF=0.003;AMR_AF=0.2233;AFR_AF=0.1891;EUR_AF=0.3668;SAS_AF=0.1401;AA=C|||;VT=SNP
2	233465847	rs6437070	G	A	100	PASS	AC=1660;AF=0.33147;AN=5008;NS=2504;DP=20207;EAS_AF=0.0397;AMR_AF=0.2867;AFR_AF=0.5371;EUR_AF=0.4473;SAS_AF=0.2669;AA=A|||;VT=SNP
2	233465996	rs112882421	G	A	100	PASS	AC=127;AF=0.0253594;AN=5008;NS=2504;DP=19281;EAS_AF=0.003;AMR_AF=0.0173;AFR_AF=0.0333;EUR_AF=0.0249;SAS_AF=0.044;AA=G|||;VT=SNP
2	233466422	rs113721487	T	G	100	PASS	AC=95;AF=0.0189696;AN=5008;NS=2504;DP=15066;EAS_AF=0.004;AMR_AF=0.0216;AFR_AF=0.003;EUR_AF=0.0258;SAS_AF=0.047;AA=T|||;VT=SNP
2	233467049	rs115299435	G	A	100	PASS	AC=36;AF=0.0071885;AN=5008;NS=2504;DP=15826;EAS_AF=0;AMR_AF=0.0058;AFR_AF=0;EUR_AF=0.0169;SAS_AF=0.0153;AA=G|||;VT=SNP
2	233467110	rs58284091	C	T	100	PASS	AC=358;AF=0.0714856;AN=5008;NS=2504;DP=16466;EAS_AF=0.0337;AMR_AF=0.0202;AFR_AF=0.1263;EUR_AF=0.0626;SAS_AF=0.0818;AA=C|||;VT=SNP
2	233468156	rs13398331	G	A	100	PASS	AC=1876;AF=0.374601;AN=5008;NS=2504;DP=13503;EAS_AF=0.1369;AMR_AF=0.3444;AFR_AF=0.5295;EUR_AF=0.4781;SAS_AF=0.3252;AA=G|||;VT=SNP
2	233468308	rs4146412	G	A	100	PASS	AC=1675;AF=0.334465;AN=5008;NS=2504;DP=19013;EAS_AF=0.1399;AMR_AF=0.3242;AFR_AF=0.4168;EUR_AF=0.4483;SAS_AF=0.3139;AA=G|||;VT=SNP
2	233469466	rs76202132	C	T	100	PASS	AC=1002;AF=0.20008;AN=5008;NS=2504;DP=18211;EAS_AF=0.1379;AMR_AF=0.1124;AFR_AF=0.3691;EUR_AF=0.1123;SAS_AF=0.1881;AA=C|||;VT=SNP
2	233470843	rs7571133	G	A	100	PASS	AC=2364;AF=0.472045;AN=5008;NS=2504;DP=14173;EAS_AF=0.2272;AMR_AF=0.464;AFR_AF=0.7496;EUR_AF=0.4791;SAS_AF=0.3476;AA=A|||;VT=SNP
2	233470931	rs10171498	C	G	100	PASS	AC=752;AF=0.15016;AN=5008;NS=2504;DP=15932;EAS_AF=0.004;AMR_AF=0.2334;AFR_AF=0.056;EUR_AF=0.3648;SAS_AF=0.1483;AA=C|||;VT=SNP
2	233471239	rs2140772	T	C	100	PASS	AC=2292;AF=0.457668;AN=5008;NS=2504;DP=14073;EAS_AF=0.2242;AMR_AF=0.4597;AFR_AF=0.7118;EUR_AF=0.4682;SAS_AF=0.3425;AA=T|||;VT=SNP
2	233472575	rs11678936	G	A	100	PASS	AC=719;AF=0.14357;AN=5008;NS=2504;DP=13720;EAS_AF=0.004;AMR_AF=0.2291;AFR_AF=0.0431;EUR_AF=0.3549;SAS_AF=0.1452;AA=G|||;VT=SNP
2	233474020	rs34958546	T	G	100	PASS	AC=2109;AF=0.421126;AN=5008;NS=2504;DP=16226;EAS_AF=0.2312;AMR_AF=0.4539;AFR_AF=0.5696;EUR_AF=0.4682;SAS_AF=0.3446;AA=g|||;VT=SNP
2	233474456	rs79735520	C	T	100	PASS	AC=801;AF=0.159944;AN=5008;NS=2504;DP=18500;EAS_AF=0.1448;AMR_AF=0.1081;AFR_AF=0.2065;EUR_AF=0.1123;SAS_AF=0.1984;AA=c|||;VT=SNP
2	233474535	rs78953707	G	T	100	PASS	AC=397;AF=0.0792732;AN=5008;NS=2504;DP=19344;EAS_AF=0.1042;AMR_AF=0.0821;AFR_AF=0.0424;EUR_AF=0.0577;SAS_AF=0.1237;AA=g|||;VT=SNP
2	233474897	rs10184826	C	G	100	PASS	AC=4975;AF=0.993411;AN=5008;NS=2504;DP=17725;EAS_AF=1;AMR_AF=0.987;AFR_AF=0.9985;EUR_AF=0.9811;SAS_AF=0.9969;AA=g|||;VT=SNP
2	233475382	rs111620279	G	A	100	PASS	AC=169;AF=0.033746;AN=5008;NS=2504;DP=19160;EAS_AF=0.004;AMR_AF=0.0447;AFR_AF=0.0045;EUR_AF=0.0547;SAS_AF=0.0746;AA=g|||;VT=SNP
2	233475657	rs78459348	C	T	100	PASS	AC=199;AF=0.0397364;AN=5008;NS=2504;DP=19598;EAS_AF=0.0407;AMR_AF=0.0159;AFR_AF=0.0151;EUR_AF=0.0537;SAS_AF=0.0746;AA=c|||;VT=SNP
2	233475778	rs62191594	C	T	100	PASS	AC=735;AF=0.146765;AN=5008;NS=2504;DP=19568;EAS_AF=0.005;AMR_AF=0.2305;AFR_AF=0.053;EUR_AF=0.3549;SAS_AF=0.1462;AA=c|||;VT=SNP
2	233475857	rs13012942	T	C	100	PASS	AC=2381;AF=0.475439;AN=5008;NS=2504;DP=17570;EAS_AF=0.2321;AMR_AF=0.4654;AFR_AF=0.7587;EUR_AF=0.4791;SAS_AF=0.3466;AA=C|||;VT=SNP
2	233477349	rs76043095	A	T	100	PASS	AC=435;AF=0.086861;AN=5008;NS=2504;DP=18250;EAS_AF=0.1022;AMR_AF=0.085;AFR_AF=0.0688;EUR_AF=0.0586;SAS_AF=0.1258;AA=a|||;VT=SNP
2	233477932	rs111269685	A	G	100	PASS	AC=895;AF=0.178714;AN=5008;NS=2504;DP=15759;EAS_AF=0.1022;AMR_AF=0.1124;AFR_AF=0.3722;EUR_AF=0.0924;SAS_AF=0.1319;AA=-|||;VT=SNP
2	233478083	rs75410203	G	A	100	PASS	AC=437;AF=0.0872604;AN=5008;NS=2504;DP=17992;EAS_AF=0.1022;AMR_AF=0.0865;AFR_AF=0.0696;EUR_AF=0.0586;SAS_AF=0.1258;AA=-|||;VT=SNP
2	233478467	rs62191602	C	T	100	PASS	AC=3481;AF=0.695088;AN=5008;NS=2504;DP=24559;EAS_AF=0.7827;AMR_AF=0.6182;AFR_AF=0.8775;EUR_AF=0.6571;SAS_AF=0.4519;AA=c|||;VT=SNP
2	233478687	rs111064518	C	T	100	PASS	AC=2889;AF=0.576877;AN=5008;NS=2504;DP=25040;EAS_AF=0.6806;AMR_AF=0.5821;AFR_AF=0.6195;EUR_AF=0.6034;SAS_AF=0.3814;AA=N|||;VT=SNP
2	233479640	rs10166451	T	C	100	PASS	AC=2873;AF=0.573682;AN=5008;NS=2504;DP=15171;EAS_AF=0.6806;AMR_AF=0.5836;AFR_AF=0.6021;EUR_AF=0.6093;SAS_AF=0.3814;AA=N|||;VT=SNP
2	233479643	rs10201323	G	A	100	PASS	AC=1047;AF=0.209065;AN=5008;NS=2504;DP=15265;EAS_AF=0.0149;AMR_AF=0.3674;AFR_AF=0.1074;EUR_AF=0.4115;SAS_AF=0.226;AA=g|||;VT=SNP
2	233480584	rs145645676	A	G	100	PASS	AC=47;AF=0.00938498;AN=5008;NS=2504;DP=14689;EAS_AF=0;AMR_AF=0.0115;AFR_AF=0.0008;EUR_AF=0.0318;SAS_AF=0.0061;AA=A|||;VT=SNP
2	233481251	rs4973546	T	C	100	PASS	AC=2309;AF=0.461062;AN=5008;NS=2504;DP=18002;EAS_AF=0.8244;AMR_AF=0.3818;AFR_AF=0.5507;EUR_AF=0.2535;SAS_AF=0.2352;AA=t|||;VT=SNP
2	233481689	rs111709726	G	T	100	PASS	AC=188;AF=0.0375399;AN=5008;NS=2504;DP=18141;EAS_AF=0.0407;AMR_AF=0.013;AFR_AF=0.0121;EUR_AF=0.0537;SAS_AF=0.0695;AA=N|||;VT=SNP
2	233481876	rs13410380	G	A	100	PASS	AC=1209;AF=0.241414;AN=5008;NS=2504;DP=18706;EAS_AF=0.5645;AMR_AF=0.1628;AFR_AF=0.174;EUR_AF=0.1928;SAS_AF=0.1053;AA=g|||;VT=SNP
2	233481978	rs13423701	T	C	100	PASS	AC=1188;AF=0.23722;AN=5008;NS=2504;DP=21852;EAS_AF=0.5645;AMR_AF=0.1614;AFR_AF=0.1573;EUR_AF=0.1928;SAS_AF=0.1074;AA=-|||;VT=SNP
2	233482038	rs10203111	T	C	100	PASS	AC=2134;AF=0.426118;AN=5008;NS=2504;DP=20697;EAS_AF=0.2748;AMR_AF=0.5865;AFR_AF=0.4803;EUR_AF=0.4702;SAS_AF=0.3497;AA=-|||;VT=SNP
2	233482060	rs10166842	A	G	100	PASS	AC=3347;AF=0.668331;AN=5008;NS=2504;DP=19598;EAS_AF=0.8403;AMR_AF=0.7493;AFR_AF=0.6543;EUR_AF=0.664;SAS_AF=0.4571;AA=-|||;VT=SNP
2	233482125	rs10203216	T	C	100	PASS	AC=3154;AF=0.629792;AN=5008;NS=2504;DP=18279;EAS_AF=0.8393;AMR_AF=0.7435;AFR_AF=0.5136;EUR_AF=0.662;SAS_AF=0.4571;AA=-|||;VT=SNP
2	233482178	rs34021419	C	T	100	PASS	AC=1210;AF=0.241613;AN=5008;NS=2504;DP=15801;EAS_AF=0.5635;AMR_AF=0.1628;AFR_AF=0.174;EUR_AF=0.1928;SAS_AF=0.1074;AA=-|||;VT=SNP
2	233482186	rs113591438	C	T	100	PASS	AC=211;AF=0.0421326;AN=5008;NS=2504;DP=16122;EAS_AF=0.0337;AMR_AF=0.0144;AFR_AF=0.034;EUR_AF=0.0537;SAS_AF=0.0695;AA=-|||;VT=SNP
2	233482306	rs10191109	G	A	100	PASS	AC=1046;AF=0.208866;AN=5008;NS=2504;DP=14183;EAS_AF=0.0149;AMR_AF=0.3703;AFR_AF=0.1097;EUR_AF=0.4095;SAS_AF=0.2219;AA=-|||;VT=SNP
2	233482319	rs10191115	G	A	100	PASS	AC=3113;AF=0.621605;AN=5008;NS=2504;DP=13008;EAS_AF=0.8393;AMR_AF=0.7435;AFR_AF=0.4826;EUR_AF=0.662;SAS_AF=0.4571;AA=-|||;VT=SNP
2	233482891	rs145637826	G	A	100	PASS	AC=18;AF=0.00359425;AN=5008;NS=2504;DP=11637;EAS_AF=0;AMR_AF=0;AFR_AF=0;EUR_AF=0.0179;SAS_AF=0;AA=-|||;VT=SNP
2	233483127	rs10933399	A	G	100	PASS	AC=1901;AF=0.379593;AN=5008;NS=2504;DP=21785;EAS_AF=0.2738;AMR_AF=0.5807;AFR_AF=0.3086;EUR_AF=0.4692;SAS_AF=0.3497;AA=-|||;VT=SNP
2	233483218	rs62191608	G	A	100	PASS	AC=1213;AF=0.242212;AN=5008;NS=2504;DP=16339;EAS_AF=0.5655;AMR_AF=0.1628;AFR_AF=0.1747;EUR_AF=0.1928;SAS_AF=0.1074;AA=-|||;VT=SNP
2	233483260	rs11693701	T	C	100	PASS	AC=982;AF=0.196086;AN=5008;NS=2504;DP=16073;EAS_AF=0.0089;AMR_AF=0.2867;AFR_AF=0.1097;EUR_AF=0.4095;SAS_AF=0.2219;AA=-|||;VT=SNP
2	233483306	rs10206732	T	C	100	PASS	AC=1902;AF=0.379792;AN=5008;NS=2504;DP=15112;EAS_AF=0.2738;AMR_AF=0.5807;AFR_AF=0.3086;EUR_AF=0.4692;SAS_AF=0.3507;AA=-|||;VT=SNP
2	233483672	rs13417300	G	A	100	PASS	AC=1212;AF=0.242013;AN=5008;NS=2504;DP=13115;EAS_AF=0.5655;AMR_AF=0.1628;AFR_AF=0.174;EUR_AF=0.1928;SAS_AF=0.1074;AA=N|||;VT=SNP
2	233483759	rs10197060	C	T	100	PASS	AC=3330;AF=0.664936;AN=5008;NS=2504;DP=11177;EAS_AF=0.8393;AMR_AF=0.7478;AFR_AF=0.6422;EUR_AF=0.664;SAS_AF=0.4581;AA=N|||;VT=SNP
2	233484101	rs34384799	A	G	100	PASS	AC=195;AF=0.0389377;AN=5008;NS=2504;DP=9409;EAS_AF=0.004;AMR_AF=0.049;AFR_AF=0.0212;EUR_AF=0.0547;SAS_AF=0.0757;AA=a|||;VT=SNP
2	233484154	rs10173752	A	G	100	PASS	AC=1936;AF=0.386581;AN=5008;NS=2504;DP=10469;EAS_AF=0.2738;AMR_AF=0.5807;AFR_AF=0.3351;EUR_AF=0.4692;SAS_AF=0.3497;AA=N|||;VT=SNP
2	233484296	rs78303320	G	A	100	PASS	AC=763;AF=0.152356;AN=5008;NS=2504;DP=16480;EAS_AF=0.2599;AMR_AF=0.2061;AFR_AF=0.1316;EUR_AF=0.0586;SAS_AF=0.1278;AA=a|||;VT=SNP
2	233484910	rs55823115	A	G	100	PASS	AC=720;AF=0.14377;AN=5008;NS=2504;DP=10575;EAS_AF=0.005;AMR_AF=0.2291;AFR_AF=0.0431;EUR_AF=0.3549;SAS_AF=0.1452;AA=A|||;VT=SNP
2	233485696	rs7607256	C	A	100	PASS	AC=2870;AF=0.573083;AN=5008;NS=2504;DP=19212;EAS_AF=0.6478;AMR_AF=0.5591;AFR_AF=0.68;EUR_AF=0.6044;SAS_AF=0.3292;AA=A|||;VT=SNP
2	233486120	rs6717991	T	C	100	PASS	AC=4972;AF=0.992812;AN=5008;NS=2504;DP=22020;EAS_AF=1;AMR_AF=0.987;AFR_AF=0.9977;EUR_AF=0.9801;SAS_AF=0.9959;AA=C|||;VT=SNP
2	233486311	rs35006349	C	T	100	PASS	AC=1289;AF=0.257388;AN=5008;NS=2504;DP=16605;EAS_AF=0.5655;AMR_AF=0.1643;AFR_AF=0.2315;EUR_AF=0.1928;SAS_AF=0.1074;AA=C|||;VT=SNP
2	233486388	rs35798031	C	G	100	PASS	AC=998;AF=0.199281;AN=5008;NS=2504;DP=16992;EAS_AF=0.5655;AMR_AF=0.1527;AFR_AF=0.0182;EUR_AF=0.1918;SAS_AF=0.1074;AA=C|||;VT=SNP
2	233486779	rs58808550	G	A	100	PASS	AC=1296;AF=0.258786;AN=5008;NS=2504;DP=17456;EAS_AF=0.5665;AMR_AF=0.1643;AFR_AF=0.236;EUR_AF=0.1928;SAS_AF=0.1074;AA=G|||;VT=SNP
2	233486817	rs59200588	C	T	100	PASS	AC=1296;AF=0.258786;AN=5008;NS=2504;DP=17002;EAS_AF=0.5665;AMR_AF=0.1643;AFR_AF=0.236;EUR_AF=0.1928;SAS_AF=0.1074;AA=C|||;VT=SNP
2	233486823	rs59035839	G	T	100	PASS	AC=1296;AF=0.258786;AN=5008;NS=2504;DP=16661;EAS_AF=0.5665;AMR_AF=0.1643;AFR_AF=0.236;EUR_AF=0.1928;SAS_AF=0.1074;AA=G|||;VT=SNP
2	233487125	rs2344363	G	A	100	PASS	AC=1297;AF=0.258986;AN=5008;NS=2504;DP=15040;EAS_AF=0.5655;AMR_AF=0.1657;AFR_AF=0.236;EUR_AF=0.1938;SAS_AF=0.1074;AA=G|||;VT=SNP
2	233487135	rs2344364	T	C	100	PASS	AC=1299;AF=0.259385;AN=5008;NS=2504;DP=14766;EAS_AF=0.5655;AMR_AF=0.1657;AFR_AF=0.2368;EUR_AF=0.1938;SAS_AF=0.1084;AA=C|||;VT=SNP
2	233487325	rs2344365	T	G	100	PASS	AC=1298;AF=0.259185;AN=5008;NS=2504;DP=16011;EAS_AF=0.5655;AMR_AF=0.1643;AFR_AF=0.236;EUR_AF=0.1918;SAS_AF=0.1115;AA=G|||;VT=SNP
2	233487327	rs1404606	G	A	100	PASS	AC=689;AF=0.13758;AN=5008;NS=2504;DP=15945;EAS_AF=0.004;AMR_AF=0.2147;AFR_AF=0.0416;EUR_AF=0.339;SAS_AF=0.1431;AA=G|||;VT=SNP
2	233487381	rs17362605	C	T	100	PASS	AC=1105;AF=0.220647;AN=5008;NS=2504;DP=14078;EAS_AF=0.0218;AMR_AF=0.2767;AFR_AF=0.2118;EUR_AF=0.3946;SAS_AF=0.2188;AA=C|||;VT=SNP
2	233487473	rs12694909	T	C	100	PASS	AC=1299;AF=0.259385;AN=5008;NS=2504;DP=14595;EAS_AF=0.5655;AMR_AF=0.1643;AFR_AF=0.236;EUR_AF=0.1928;SAS_AF=0.1115;AA=T|||;VT=SNP
2	233487879	rs34563978	C	T	100	PASS	AC=1299;AF=0.259385;AN=5008;NS=2504;DP=13934;EAS_AF=0.5655;AMR_AF=0.1643;AFR_AF=0.236;EUR_AF=0.1928;SAS_AF=0.1115;AA=C|||;VT=SNP
2	233488105	rs12479105	C	T	100	PASS	AC=1301;AF=0.259784;AN=5008;NS=2504;DP=15680;EAS_AF=0.5655;AMR_AF=0.1643;AFR_AF=0.2368;EUR_AF=0.1938;SAS_AF=0.1115;AA=c|||;VT=SNP
2	233488244	rs62191632	T	C	100	PASS	AC=1301;AF=0.259784;AN=5008;NS=2504;DP=12656;EAS_AF=0.5655;AMR_AF=0.1643;AFR_AF=0.2375;EUR_AF=0.1928;SAS_AF=0.1115;AA=C|||;VT=SNP
2	233488263	rs73105431	A	G	100	PASS	AC=1300;AF=0.259585;AN=5008;NS=2504;DP=13145;EAS_AF=0.5655;AMR_AF=0.1643;AFR_AF=0.2368;EUR_AF=0.1928;SAS_AF=0.1115;AA=A|||;VT=SNP
2	233488298	rs62191633	C	T	100	PASS	AC=720;AF=0.14377;AN=5008;NS=2504;DP=14389;EAS_AF=0.005;AMR_AF=0.2291;AFR_AF=0.0431;EUR_AF=0.3539;SAS_AF=0.1462;AA=C|||;VT=SNP
2	233488577	rs4524114	C	A	100	PASS	AC=35;AF=0.00698882;AN=5008;NS=2504;DP=14710;EAS_AF=0.001;AMR_AF=0.0086;AFR_AF=0.0008;EUR_AF=0.0219;SAS_AF=0.0051;AA=C|||;VT=SNP
2	233489343	rs871687	A	G	100	PASS	AC=2609;AF=0.520966;AN=5008;NS=2504;DP=18429;EAS_AF=0.8631;AMR_AF=0.5173;AFR_AF=0.6657;EUR_AF=0.2545;SAS_AF=0.2495;AA=G|||;VT=SNP
2	233489529	rs871688	G	A	100	PASS	AC=2191;AF=0.4375;AN=5008;NS=2504;DP=17848;EAS_AF=0.7907;AMR_AF=0.415;AFR_AF=0.4614;EUR_AF=0.2535;SAS_AF=0.2464;AA=A|||;VT=SNP
2	233489731	rs12469410	T	C	100	PASS	AC=1287;AF=0.256989;AN=5008;NS=2504;DP=19954;EAS_AF=0.5655;AMR_AF=0.1643;AFR_AF=0.2254;EUR_AF=0.1938;SAS_AF=0.1125;AA=T|||;VT=SNP
2	233489736	rs12465169	C	T	100	PASS	AC=1286;AF=0.256789;AN=5008;NS=2504;DP=20170;EAS_AF=0.5655;AMR_AF=0.1643;AFR_AF=0.2247;EUR_AF=0.1938;SAS_AF=0.1125;AA=T|||;VT=SNP
2	233490355	rs4997379	G	A	100	PASS	AC=1284;AF=0.25639;AN=5008;NS=2504;DP=19059;EAS_AF=0.5645;AMR_AF=0.1643;AFR_AF=0.2254;EUR_AF=0.1928;SAS_AF=0.1115;AA=A|||;VT=SNP
2	233490451	rs2344369	T	C	100	PASS	AC=1285;AF=0.256589;AN=5008;NS=2504;DP=21424;EAS_AF=0.5645;AMR_AF=0.1643;AFR_AF=0.2262;EUR_AF=0.1928;SAS_AF=0.1115;AA=T|||;VT=SNP
2	233490537	rs62191634	C	T	100	PASS	AC=68;AF=0.0135783;AN=5008;NS=2504;DP=21812;EAS_AF=0.001;AMR_AF=0.0115;AFR_AF=0.0061;EUR_AF=0.0258;SAS_AF=0.0256;AA=C|||;VT=SNP
2	233490932	rs138142196	T	C	100	PASS	AC=20;AF=0.00399361;AN=5008;NS=2504;DP=16185;EAS_AF=0;AMR_AF=0.0043;AFR_AF=0.0008;EUR_AF=0.0149;SAS_AF=0.001;AA=T|||;VT=SNP
2	233490999	rs2091250	C	T	100	PASS	AC=3319;AF=0.66274;AN=5008;NS=2504;DP=14363;EAS_AF=0.6825;AMR_AF=0.5836;AFR_AF=0.8858;EUR_AF=0.6551;SAS_AF=0.4049;AA=T|||;VT=SNP
2	233491307	rs78689171	C	T	100	PASS	AC=200;AF=0.0399361;AN=5008;NS=2504;DP=15507;EAS_AF=0.004;AMR_AF=0.0476;AFR_AF=0.0257;EUR_AF=0.0547;SAS_AF=0.0757;AA=C|||;VT=SNP
2	233491377	rs1477	T	C	100	PASS	AC=1284;AF=0.25639;AN=5008;NS=2504;DP=14962;EAS_AF=0.5645;AMR_AF=0.1643;AFR_AF=0.2254;EUR_AF=0.1928;SAS_AF=0.1115;AA=T|||;VT=SNP
2	233492416	rs35613670	C	G	100	PASS	AC=172;AF=0.034345;AN=5008;NS=2504;DP=16679;EAS_AF=0.004;AMR_AF=0.0447;AFR_AF=0.0061;EUR_AF=0.0547;SAS_AF=0.0757;AA=C|||;VT=SNP
2	233492810	rs113861287	G	A	100	PASS	AC=205;AF=0.0409345;AN=5008;NS=2504;DP=17119;EAS_AF=0.0317;AMR_AF=0.0144;AFR_AF=0.0318;EUR_AF=0.0517;SAS_AF=0.0706;AA=G|||;VT=SNP
2	233493380	rs79385064	A	C	100	PASS	AC=244;AF=0.048722;AN=5008;NS=2504;DP=18204;EAS_AF=0;AMR_AF=0.0504;AFR_AF=0.0038;EUR_AF=0.1382;SAS_AF=0.0665;AA=A|||;VT=SNP
2	233493553	rs150122149	T	C	100	PASS	AC=26;AF=0.00519169;AN=5008;NS=2504;DP=18087;EAS_AF=0;AMR_AF=0.013;AFR_AF=0.0008;EUR_AF=0.0159;SAS_AF=0;AA=T|||;VT=SNP
2	233493693	rs13003774	G	A	100	PASS	AC=54;AF=0.0107827;AN=5008;NS=2504;DP=17398;EAS_AF=0;AMR_AF=0.0173;AFR_AF=0.0008;EUR_AF=0.0268;SAS_AF=0.0143;AA=G|||;VT=SNP
2	233493739	rs13003805	G	A	100	PASS	AC=401;AF=0.0800719;AN=5008;NS=2504;DP=17948;EAS_AF=0.004;AMR_AF=0.0562;AFR_AF=0.1725;EUR_AF=0.0547;SAS_AF=0.0767;AA=G|||;VT=SNP
2	233493743	rs76948518	C	T	100	PASS	AC=205;AF=0.0409345;AN=5008;NS=2504;DP=18181;EAS_AF=0.0317;AMR_AF=0.0144;AFR_AF=0.0318;EUR_AF=0.0517;SAS_AF=0.0706;AA=C|||;VT=SNP
2	233493938	rs66476711	G	A	100	PASS	AC=373;AF=0.0744808;AN=5008;NS=2504;DP=18876;EAS_AF=0.004;AMR_AF=0.0548;AFR_AF=0.1528;EUR_AF=0.0547;SAS_AF=0.0757;AA=G|||;VT=SNP
2	233494347	rs7565261	G	A	100	PASS	AC=1082;AF=0.216054;AN=5008;NS=2504;DP=14071;EAS_AF=0.5655;AMR_AF=0.1527;AFR_AF=0.0779;EUR_AF=0.1928;SAS_AF=0.1115;AA=G|||;VT=SNP
2	233494792	rs12987358	T	G	100	PASS	AC=402;AF=0.0802716;AN=5008;NS=2504;DP=16574;EAS_AF=0.004;AMR_AF=0.0576;AFR_AF=0.1725;EUR_AF=0.0557;SAS_AF=0.0757;AA=T|||;VT=SNP
2	233495366	rs72999770	A	G	100	PASS	AC=46;AF=0.0091853;AN=5008;NS=2504;DP=14060;EAS_AF=0;AMR_AF=0.0202;AFR_AF=0.0015;EUR_AF=0.0298;SAS_AF=0;AA=A|||;VT=SNP
2	233495568	rs13420870	C	T	100	PASS	AC=1076;AF=0.214856;AN=5008;NS=2504;DP=14052;EAS_AF=0.5655;AMR_AF=0.1499;AFR_AF=0.0779;EUR_AF=0.1918;SAS_AF=0.1084;AA=C|||;VT=SNP
2	233495886	rs11691950	G	A	100	PASS	AC=759;AF=0.151558;AN=5008;NS=2504;DP=13668;EAS_AF=0.006;AMR_AF=0.2363;AFR_AF=0.0688;EUR_AF=0.3529;SAS_AF=0.1462;AA=G|||;VT=SNP
2	233495974	rs35991886	C	T	100	PASS	AC=996;AF=0.198882;AN=5008;NS=2504;DP=15476;EAS_AF=0.5655;AMR_AF=0.1484;AFR_AF=0.0182;EUR_AF=0.1918;SAS_AF=0.1084;AA=C|||;VT=SNP
2	233496048	rs113556502	C	T	100	PASS	AC=202;AF=0.0403355;AN=5008;NS=2504;DP=11095;EAS_AF=0.0317;AMR_AF=0.0144;AFR_AF=0.031;EUR_AF=0.0517;SAS_AF=0.0685;AA=C|||;VT=SNP
2	233496477	rs13019086	C	G	100	PASS	AC=370;AF=0.0738818;AN=5008;NS=2504;DP=9972;EAS_AF=0.004;AMR_AF=0.0548;AFR_AF=0.149;EUR_AF=0.0567;SAS_AF=0.0757;AA=C|||;VT=SNP
2	233496975	rs11902420	C	A	100	PASS	AC=1153;AF=0.230232;AN=5008;NS=2504;DP=14488;EAS_AF=0.2212;AMR_AF=0.2637;AFR_AF=0.4206;EUR_AF=0.0596;SAS_AF=0.1339;AA=A|||;VT=SNP
2	233497127	rs13427580	C	T	100	PASS	AC=740;AF=0.147764;AN=5008;NS=2504;DP=14071;EAS_AF=0.006;AMR_AF=0.2334;AFR_AF=0.0454;EUR_AF=0.3638;SAS_AF=0.1493;AA=C|||;VT=SNP
2	233497907	rs71421653	G	A	100	PASS	AC=497;AF=0.0992412;AN=5008;NS=2504;DP=10013;EAS_AF=0.004;AMR_AF=0.0634;AFR_AF=0.2405;EUR_AF=0.0557;SAS_AF=0.0767;AA=G|||;VT=SNP
2	233497962	rs112089070	G	T	100	PASS	AC=194;AF=0.038738;AN=5008;NS=2504;DP=12380;EAS_AF=0.0308;AMR_AF=0.0115;AFR_AF=0.0091;EUR_AF=0.0517;SAS_AF=0.093;AA=G|||;VT=SNP
2	233498340	rs62191635	G	A	100	PASS	AC=37;AF=0.00738818;AN=5008;NS=2504;DP=8532;EAS_AF=0;AMR_AF=0.0086;AFR_AF=0;EUR_AF=0.0278;SAS_AF=0.0031;AA=G|||;VT=SNP
2	233498399	rs66590980	C	T	100	PASS	AC=503;AF=0.100439;AN=5008;NS=2504;DP=10247;EAS_AF=0.004;AMR_AF=0.0648;AFR_AF=0.2443;EUR_AF=0.0557;SAS_AF=0.0767;AA=C|||;VT=SNP;EX_TARGET
2	233498431	rs200118999	T	G	100	PASS	AC=24;AF=0.00479233;AN=5008;NS=2504;DP=10386;EAS_AF=0;AMR_AF=0.0173;AFR_AF=0;EUR_AF=0.0099;SAS_AF=0.002;AA=T|||;VT=SNP;EX_TARGET
2	233498506	rs112941683	C	T	100	PASS	AC=289;AF=0.0577077;AN=5008;NS=2504;DP=8375;EAS_AF=0.0308;AMR_AF=0.0173;AFR_AF=0.0794;EUR_AF=0.0507;SAS_AF=0.092;AA=C|||;VT=SNP;EX_TARGET
2	233498669	rs2276557	G	T	100	PASS	AC=1213;AF=0.242212;AN=5008;NS=2504;DP=9824;EAS_AF=0.6329;AMR_AF=0.1571;AFR_AF=0.1286;EUR_AF=0.1899;SAS_AF=0.1074;AA=G|||;VT=SNP;EX_TARGET
2	233498790	rs1107504	G	T	100	PASS	AC=1254;AF=0.250399;AN=5008;NS=2504;DP=10474;EAS_AF=0.2212;AMR_AF=0.2666;AFR_AF=0.4947;EUR_AF=0.0596;SAS_AF=0.135;AA=G|||;VT=SNP
2	233498938	rs1107505	G	T	100	PASS	AC=1239;AF=0.247404;AN=5008;NS=2504;DP=7431;EAS_AF=0.2212;AMR_AF=0.2651;AFR_AF=0.4841;EUR_AF=0.0596;SAS_AF=0.135;AA=G|||;VT=SNP
2	233499790	rs4378795	G	A	100	PASS	AC=1807;AF=0.360823;AN=5008;NS=2504;DP=15484;EAS_AF=0.0367;AMR_AF=0.3271;AFR_AF=0.5794;EUR_AF=0.4662;SAS_AF=0.3149;AA=G|||;VT=SNP
2	233500325	rs10933400	T	G	100	PASS	AC=2468;AF=0.492812;AN=5008;NS=2504;DP=14997;EAS_AF=0.2778;AMR_AF=0.5865;AFR_AF=0.7148;EUR_AF=0.4692;SAS_AF=0.3722;AA=T|||;VT=SNP
2	233500431	rs181797428	A	G	100	PASS	AC=35;AF=0.00698882;AN=5008;NS=2504;DP=18409;EAS_AF=0;AMR_AF=0.0101;AFR_AF=0;EUR_AF=0.0109;SAS_AF=0.0174;AA=A|||;VT=SNP
2	233501526	rs139067983	C	T	100	PASS	AC=24;AF=0.00479233;AN=5008;NS=2504;DP=20544;EAS_AF=0;AMR_AF=0.0086;AFR_AF=0.0008;EUR_AF=0.0129;SAS_AF=0.0041;AA=C|||;VT=SNP
2	233501867	rs78728347	C	T	100	PASS	AC=402;AF=0.0802716;AN=5008;NS=2504;DP=18542;EAS_AF=0;AMR_AF=0.0202;AFR_AF=0.1853;EUR_AF=0.0537;SAS_AF=0.091;AA=C|||;VT=SNP
2	233502199	rs144363025	G	A	100	PASS	AC=64;AF=0.0127796;AN=5008;NS=2504;DP=16014;EAS_AF=0;AMR_AF=0.0072;AFR_AF=0.0023;EUR_AF=0.0517;SAS_AF=0.0041;AA=G|||;VT=SNP
2	233502664	rs77399214	A	G	100	PASS	AC=35;AF=0.00698882;AN=5008;NS=2504;DP=17601;EAS_AF=0;AMR_AF=0.0101;AFR_AF=0;EUR_AF=0.0109;SAS_AF=0.0174;AA=A|||;VT=SNP
2	233502984	rs13029754	A	G	100	PASS	AC=1589;AF=0.317292;AN=5008;NS=2504;DP=18811;EAS_AF=0.4038;AMR_AF=0.389;AFR_AF=0.2201;EUR_AF=0.1789;SAS_AF=0.4509;AA=A|||;VT=SNP
2	233503540	rs112688559	T	A	100	PASS	AC=21;AF=0.00419329;AN=5008;NS=2504;DP=21663;EAS_AF=0;AMR_AF=0.0058;AFR_AF=0.0015;EUR_AF=0.0129;SAS_AF=0.002;AA=T|||;VT=SNP
2	233503566	rs960142	G	T	100	PASS	AC=249;AF=0.0497204;AN=5008;NS=2504;DP=20675;EAS_AF=0;AMR_AF=0.0562;AFR_AF=0.0045;EUR_AF=0.1431;SAS_AF=0.0613;AA=G|||;VT=SNP
2	233503678	rs113305302	G	A	100	PASS	AC=140;AF=0.0279553;AN=5008;NS=2504;DP=19457;EAS_AF=0.0119;AMR_AF=0.0115;AFR_AF=0.0076;EUR_AF=0.0447;SAS_AF=0.0665;AA=G|||;VT=SNP
2	233503989	rs10165093	G	A	100	PASS	AC=1879;AF=0.3752;AN=5008;NS=2504;DP=20463;EAS_AF=0.2212;AMR_AF=0.4265;AFR_AF=0.3555;EUR_AF=0.4245;SAS_AF=0.4734;AA=A|||;VT=SNP
2	233504346	rs10177892	T	C	100	PASS	AC=1843;AF=0.368011;AN=5008;NS=2504;DP=20561;EAS_AF=0.2321;AMR_AF=0.3905;AFR_AF=0.3116;EUR_AF=0.4563;SAS_AF=0.4775;AA=T|||;VT=SNP
2	233505277	rs6752086	T	A	100	PASS	AC=1892;AF=0.377796;AN=5008;NS=2504;DP=22967;EAS_AF=0.2282;AMR_AF=0.4006;AFR_AF=0.3502;EUR_AF=0.4563;SAS_AF=0.4724;AA=A|||;VT=SNP
2	233505522	rs4528745	C	T	100	PASS	AC=728;AF=0.145367;AN=5008;NS=2504;DP=17837;EAS_AF=0.005;AMR_AF=0.2233;AFR_AF=0.0431;EUR_AF=0.3598;SAS_AF=0.1524;AA=C|||;VT=SNP
2	233505908	rs4488653	T	C	100	PASS	AC=1907;AF=0.380791;AN=5008;NS=2504;DP=18026;EAS_AF=0.2282;AMR_AF=0.4049;AFR_AF=0.3578;EUR_AF=0.4563;SAS_AF=0.4744;AA=t|||;VT=SNP
2	233506299	rs6741190	G	A	100	PASS	AC=1840;AF=0.367412;AN=5008;NS=2504;DP=20294;EAS_AF=0.2302;AMR_AF=0.3919;AFR_AF=0.3139;EUR_AF=0.4563;SAS_AF=0.4724;AA=G|||;VT=SNP
2	233506702	rs10933401	C	T	100	PASS	AC=2433;AF=0.485823;AN=5008;NS=2504;DP=18789;EAS_AF=0.3145;AMR_AF=0.4841;AFR_AF=0.5348;EUR_AF=0.5328;SAS_AF=0.5491;AA=T|||;VT=SNP
2	233507261	rs12467052	G	A	100	PASS	AC=1810;AF=0.361422;AN=5008;NS=2504;DP=15086;EAS_AF=0.2302;AMR_AF=0.3862;AFR_AF=0.2935;EUR_AF=0.4553;SAS_AF=0.4744;AA=G|||;VT=SNP
2	233508141	rs147891036	A	G	100	PASS	AC=34;AF=0.00678914;AN=5008;NS=2504;DP=17787;EAS_AF=0;AMR_AF=0.013;AFR_AF=0;EUR_AF=0.0229;SAS_AF=0.002;AA=A|||;VT=SNP
2	233508677	rs4072149	T	C	100	PASS	AC=2563;AF=0.511781;AN=5008;NS=2504;DP=18324;EAS_AF=0.3145;AMR_AF=0.4942;AFR_AF=0.6127;EUR_AF=0.5417;SAS_AF=0.5603;AA=C|||;VT=SNP
2	233509234	rs6710991	T	A	100	PASS	AC=110;AF=0.0219649;AN=5008;NS=2504;DP=14221;EAS_AF=0.001;AMR_AF=0.036;AFR_AF=0.0015;EUR_AF=0.0666;SAS_AF=0.0153;AA=T|||;VT=SNP
2	233509285	rs112445216	C	T	100	PASS	AC=367;AF=0.0732827;AN=5008;NS=2504;DP=13388;EAS_AF=0.004;AMR_AF=0.0375;AFR_AF=0.1498;EUR_AF=0.0676;SAS_AF=0.0726;AA=C|||;VT=SNP
2	233509761	rs7604422	C	A	100	PASS	AC=2730;AF=0.545128;AN=5008;NS=2504;DP=16616;EAS_AF=0.3214;AMR_AF=0.5303;AFR_AF=0.5968;EUR_AF=0.5895;SAS_AF=0.6708;AA=A|||;VT=SNP
2	233509791	rs7604500	C	G	100	PASS	AC=3075;AF=0.614018;AN=5008;NS=2504;DP=15794;EAS_AF=0.3214;AMR_AF=0.5533;AFR_AF=0.8449;EUR_AF=0.5895;SAS_AF=0.6718;AA=G|||;VT=SNP
2	233509851	rs11689178	T	C	100	PASS	AC=2636;AF=0.526358;AN=5008;NS=2504;DP=18010;EAS_AF=0.3244;AMR_AF=0.5288;AFR_AF=0.5106;EUR_AF=0.5984;SAS_AF=0.68;AA=T|||;VT=SNP
2	233510011	rs11683367	C	T	100	PASS	AC=2799;AF=0.558906;AN=5008;NS=2504;DP=16845;EAS_AF=0.3244;AMR_AF=0.5418;AFR_AF=0.6399;EUR_AF=0.5895;SAS_AF=0.6718;AA=T|||;VT=SNP
2	233510622	rs10193825	A	G	100	PASS	AC=1623;AF=0.324081;AN=5008;NS=2504;DP=19759;EAS_AF=0.2312;AMR_AF=0.3818;AFR_AF=0.152;EUR_AF=0.4543;SAS_AF=0.4775;AA=A|||;VT=SNP
2	233510906	rs17362914	C	T	100	PASS	AC=731;AF=0.145966;AN=5008;NS=2504;DP=18612;EAS_AF=0.005;AMR_AF=0.2233;AFR_AF=0.0454;EUR_AF=0.3588;SAS_AF=0.1534;AA=C|||;VT=SNP
2	233510979	rs17297115	T	C	100	PASS	AC=806;AF=0.160942;AN=5008;NS=2504;DP=15259;EAS_AF=0.0427;AMR_AF=0.2248;AFR_AF=0.0688;EUR_AF=0.3618;SAS_AF=0.1554;AA=T|||;VT=SNP
2	233511427	rs115903037	G	A	100	PASS	AC=374;AF=0.0746805;AN=5008;NS=2504;DP=18397;EAS_AF=0;AMR_AF=0.0807;AFR_AF=0.0076;EUR_AF=0.171;SAS_AF=0.1391;AA=G|||;VT=SNP
2	233512126	rs12694910	G	C	100	PASS	AC=1651;AF=0.329673;AN=5008;NS=2504;DP=16153;EAS_AF=0.2292;AMR_AF=0.3862;AFR_AF=0.1596;EUR_AF=0.4632;SAS_AF=0.4857;AA=G|||;VT=SNP
2	233513175	rs2140773	C	A	100	PASS	AC=2866;AF=0.572284;AN=5008;NS=2504;DP=19278;EAS_AF=0.3244;AMR_AF=0.5331;AFR_AF=0.6989;EUR_AF=0.5865;SAS_AF=0.6697;AA=A|||;VT=SNP
2	233513966	rs4973049	G	A	100	PASS	AC=469;AF=0.0936502;AN=5008;NS=2504;DP=16497;EAS_AF=0.0089;AMR_AF=0.062;AFR_AF=0.1823;EUR_AF=0.0596;SAS_AF=0.1186;AA=G|||;VT=SNP
2	233514309	rs16829373	A	G	100	PASS	AC=414;AF=0.0826677;AN=5008;NS=2504;DP=17474;EAS_AF=0.0179;AMR_AF=0.0821;AFR_AF=0.1505;EUR_AF=0.0676;SAS_AF=0.0736;AA=A|||;VT=SNP
2	233514636	rs4973548	G	T	100	PASS	AC=3088;AF=0.616613;AN=5008;NS=2504;DP=17351;EAS_AF=0.3323;AMR_AF=0.5548;AFR_AF=0.8374;EUR_AF=0.5954;SAS_AF=0.6769;AA=T|||;VT=SNP
2	233514638	rs4973050	G	C	100	PASS	AC=3041;AF=0.607228;AN=5008;NS=2504;DP=17238;EAS_AF=0.3323;AMR_AF=0.5461;AFR_AF=0.8064;EUR_AF=0.5954;SAS_AF=0.6769;AA=C|||;VT=SNP
2	233515441	rs11683187	G	T	100	PASS	AC=18;AF=0.00359425;AN=5008;NS=2504;DP=14133;EAS_AF=0;AMR_AF=0.0043;AFR_AF=0.0015;EUR_AF=0.0099;SAS_AF=0.0031;AA=G|||;VT=SNP
2	233515747	rs16829377	C	G	100	PASS	AC=355;AF=0.0708866;AN=5008;NS=2504;DP=16075;EAS_AF=0.0863;AMR_AF=0.0519;AFR_AF=0.0356;EUR_AF=0.0656;SAS_AF=0.1217;AA=c|||;VT=SNP
2	233515954	rs73995853	G	T	100	PASS	AC=358;AF=0.0714856;AN=5008;NS=2504;DP=16568;EAS_AF=0.0109;AMR_AF=0.0346;AFR_AF=0.1384;EUR_AF=0.0676;SAS_AF=0.0736;AA=G|||;VT=SNP
2	233516297	rs10187744	C	G	100	PASS	AC=1654;AF=0.330272;AN=5008;NS=2504;DP=18500;EAS_AF=0.2292;AMR_AF=0.3862;AFR_AF=0.1702;EUR_AF=0.4573;SAS_AF=0.4806;AA=C|||;VT=SNP
2	233517701	rs4973550	G	T	100	PASS	AC=2881;AF=0.57528;AN=5008;NS=2504;DP=16917;EAS_AF=0.2381;AMR_AF=0.5403;AFR_AF=0.7806;EUR_AF=0.5835;SAS_AF=0.6616;AA=T|||;VT=SNP
2	233517772	rs7561728	C	T	100	PASS	AC=1558;AF=0.311102;AN=5008;NS=2504;DP=16341;EAS_AF=0.2192;AMR_AF=0.379;AFR_AF=0.1241;EUR_AF=0.4473;SAS_AF=0.4703;AA=C|||;VT=SNP
2	233517786	rs34472888	C	T	100	PASS	AC=274;AF=0.0547125;AN=5008;NS=2504;DP=16025;EAS_AF=0.0089;AMR_AF=0.0519;AFR_AF=0.0371;EUR_AF=0.0636;SAS_AF=0.1186;AA=C|||;VT=SNP
2	233518198	rs4973551	A	G	100	PASS	AC=274;AF=0.0547125;AN=5008;NS=2504;DP=18471;EAS_AF=0.0089;AMR_AF=0.0519;AFR_AF=0.0371;EUR_AF=0.0636;SAS_AF=0.1186;AA=A|||;VT=SNP
2	233518734	rs62191639	T	G	100	PASS	AC=1913;AF=0.381989;AN=5008;NS=2504;DP=16611;EAS_AF=0.2282;AMR_AF=0.4294;AFR_AF=0.2239;EUR_AF=0.5099;SAS_AF=0.589;AA=T|||;VT=SNP
2	233519167	rs111286152	G	T	100	PASS	AC=529;AF=0.105631;AN=5008;NS=2504;DP=10723;EAS_AF=0.0169;AMR_AF=0.1081;AFR_AF=0.1868;EUR_AF=0.0726;SAS_AF=0.1196;AA=G|||;VT=SNP
2	233520254	rs13395911	A	T	100	PASS	AC=2695;AF=0.538139;AN=5008;NS=2504;DP=19064;EAS_AF=0.25;AMR_AF=0.5331;AFR_AF=0.6399;EUR_AF=0.5765;SAS_AF=0.6616;AA=T|||;VT=SNP
2	233520379	rs13396021	A	G	100	PASS	AC=1957;AF=0.390775;AN=5008;NS=2504;DP=18058;EAS_AF=0.2302;AMR_AF=0.4323;AFR_AF=0.2557;EUR_AF=0.507;SAS_AF=0.59;AA=G|||;VT=SNP
2	233520579	rs146096867	C	T	100	PASS	AC=802;AF=0.160144;AN=5008;NS=2504;DP=13315;EAS_AF=0.1865;AMR_AF=0.2017;AFR_AF=0.0575;EUR_AF=0.0865;SAS_AF=0.318;AA=C|||;VT=SNP
2	233520696	rs13008587	T	C	100	PASS	AC=274;AF=0.0547125;AN=5008;NS=2504;DP=16138;EAS_AF=0.0089;AMR_AF=0.0519;AFR_AF=0.0371;EUR_AF=0.0636;SAS_AF=0.1186;AA=T|||;VT=SNP
2	233520942	rs12694911	T	C	100	PASS	AC=1961;AF=0.391573;AN=5008;NS=2504;DP=16556;EAS_AF=0.2302;AMR_AF=0.4323;AFR_AF=0.2572;EUR_AF=0.507;SAS_AF=0.592;AA=C|||;VT=SNP
2	233521627	rs4973552	C	T	100	PASS	AC=228;AF=0.0455272;AN=5008;NS=2504;DP=18009;EAS_AF=0.0089;AMR_AF=0.049;AFR_AF=0.0038;EUR_AF=0.0636;SAS_AF=0.1186;AA=C|||;VT=SNP
2	233522030	rs35293211	T	C	100	PASS	AC=274;AF=0.0547125;AN=5008;NS=2504;DP=19584;EAS_AF=0.0089;AMR_AF=0.0519;AFR_AF=0.0371;EUR_AF=0.0636;SAS_AF=0.1186;AA=T|||;VT=SNP
2	233522177	rs6705572	G	C	100	PASS	AC=801;AF=0.159944;AN=5008;NS=2504;DP=22065;EAS_AF=0.005;AMR_AF=0.2161;AFR_AF=0.1082;EUR_AF=0.3529;SAS_AF=0.1513;AA=G|||;VT=SNP
2	233523075	rs12328052	A	G	100	PASS	AC=1082;AF=0.216054;AN=5008;NS=2504;DP=18481;EAS_AF=0.0139;AMR_AF=0.2723;AFR_AF=0.1475;EUR_AF=0.4175;SAS_AF=0.2699;AA=a|||;VT=SNP
2	233523484	rs73995854	T	C	100	PASS	AC=338;AF=0.067492;AN=5008;NS=2504;DP=16757;EAS_AF=0.004;AMR_AF=0.0346;AFR_AF=0.1293;EUR_AF=0.0686;SAS_AF=0.0716;AA=T|||;VT=SNP
2	233523617	rs13416329	G	A	100	PASS	AC=1029;AF=0.205471;AN=5008;NS=2504;DP=19650;EAS_AF=0.0139;AMR_AF=0.2752;AFR_AF=0.2428;EUR_AF=0.3529;SAS_AF=0.1513;AA=A|||;VT=SNP
2	233524421	rs116553920	C	T	100	PASS	AC=26;AF=0.00519169;AN=5008;NS=2504;DP=20410;EAS_AF=0;AMR_AF=0.0072;AFR_AF=0.0015;EUR_AF=0.0179;SAS_AF=0.001;AA=C|||;VT=SNP
2	233524945	rs56401627	C	T	100	PASS	AC=1569;AF=0.313299;AN=5008;NS=2504;DP=12578;EAS_AF=0.5486;AMR_AF=0.2147;AFR_AF=0.4281;EUR_AF=0.1988;SAS_AF=0.1033;AA=C|||;VT=SNP
2	233524997	rs139971969	T	C	100	PASS	AC=203;AF=0.0405351;AN=5008;NS=2504;DP=12062;EAS_AF=0.0079;AMR_AF=0.0375;AFR_AF=0.0038;EUR_AF=0.0507;SAS_AF=0.1155;AA=C|||;VT=SNP
2	233526097	rs13424032	G	A	100	PASS	AC=852;AF=0.170128;AN=5008;NS=2504;DP=17504;EAS_AF=0.2292;AMR_AF=0.2464;AFR_AF=0.0545;EUR_AF=0.1909;SAS_AF=0.1902;AA=G|||;VT=SNP
2	233526396	rs13398679	A	G	100	PASS	AC=1401;AF=0.279752;AN=5008;NS=2504;DP=15506;EAS_AF=0.1369;AMR_AF=0.3473;AFR_AF=0.1384;EUR_AF=0.4105;SAS_AF=0.4356;AA=A|||;VT=SNP
2	233526870	rs73001714	G	A	100	PASS	AC=27;AF=0.00539137;AN=5008;NS=2504;DP=16115;EAS_AF=0;AMR_AF=0.0101;AFR_AF=0;EUR_AF=0.0179;SAS_AF=0.002;AA=G|||;VT=SNP
2	233527224	rs10206785	G	A	100	PASS	AC=589;AF=0.117612;AN=5008;NS=2504;DP=19552;EAS_AF=0.1925;AMR_AF=0.0202;AFR_AF=0.267;EUR_AF=0.0209;SAS_AF=0.0072;AA=G|||;VT=SNP
2	233528239	rs115610051	G	A	100	PASS	AC=525;AF=0.104832;AN=5008;NS=2504;DP=13560;EAS_AF=0.2133;AMR_AF=0.0144;AFR_AF=0.1808;EUR_AF=0.0328;SAS_AF=0.0286;AA=G|||;VT=SNP
2	233528356	rs10933402	G	A	100	PASS	AC=1708;AF=0.341054;AN=5008;NS=2504;DP=16579;EAS_AF=0.4851;AMR_AF=0.451;AFR_AF=0.1717;EUR_AF=0.326;SAS_AF=0.3589;AA=G|||;VT=SNP
2	233528378	rs74323402	C	A	100	PASS	AC=26;AF=0.00519169;AN=5008;NS=2504;DP=17718;EAS_AF=0;AMR_AF=0.0014;AFR_AF=0.0008;EUR_AF=0.0189;SAS_AF=0.0051;AA=C|||;VT=SNP
2	233528456	rs76146026	T	C	100	PASS	AC=559;AF=0.111621;AN=5008;NS=2504;DP=22189;EAS_AF=0.2133;AMR_AF=0.0159;AFR_AF=0.2057;EUR_AF=0.0328;SAS_AF=0.0286;AA=T|||;VT=SNP
2	233528515	rs12694912	A	G	100	PASS	AC=1949;AF=0.389177;AN=5008;NS=2504;DP=19187;EAS_AF=0.494;AMR_AF=0.4741;AFR_AF=0.2398;EUR_AF=0.3569;SAS_AF=0.456;AA=A|||;VT=SNP
2	233528587	rs4973554	T	G	100	PASS	AC=834;AF=0.166534;AN=5008;NS=2504;DP=17384;EAS_AF=0.2103;AMR_AF=0.1412;AFR_AF=0.0499;EUR_AF=0.2296;SAS_AF=0.2321;AA=t|||;VT=SNP
2	233528958	rs10933403	C	T	100	PASS	AC=975;AF=0.194688;AN=5008;NS=2504;DP=15620;EAS_AF=0.1935;AMR_AF=0.2579;AFR_AF=0.1581;EUR_AF=0.1421;SAS_AF=0.2546;AA=C|||;VT=SNP
2	233529168	rs78410622	A	T	100	PASS	AC=48;AF=0.00958466;AN=5008;NS=2504;DP=12794;EAS_AF=0;AMR_AF=0.0144;AFR_AF=0.0023;EUR_AF=0.0308;SAS_AF=0.0041;AA=A|||;VT=SNP
2	233529433	rs13384158	C	A	100	PASS	AC=1977;AF=0.394768;AN=5008;NS=2504;DP=13157;EAS_AF=0.497;AMR_AF=0.4769;AFR_AF=0.2511;EUR_AF=0.3598;SAS_AF=0.4611;AA=C|||;VT=SNP
2	233529900	rs12694913	T	G	100	PASS	AC=2612;AF=0.521565;AN=5008;NS=2504;DP=18047;EAS_AF=0.7292;AMR_AF=0.5389;AFR_AF=0.4766;EUR_AF=0.3926;SAS_AF=0.4888;AA=T|||;VT=SNP
2	233530351	rs2016747	T	C	100	PASS	AC=4249;AF=0.848442;AN=5008;NS=2504;DP=18647;EAS_AF=0.9464;AMR_AF=0.745;AFR_AF=0.8979;EUR_AF=0.7048;SAS_AF=0.9018;AA=C|||;VT=SNP
2	233530570	rs867838	T	C	100	PASS	AC=2855;AF=0.570088;AN=5008;NS=2504;DP=18813;EAS_AF=0.7232;AMR_AF=0.5548;AFR_AF=0.6362;EUR_AF=0.4056;SAS_AF=0.5031;AA=C|||;VT=SNP
2	233531234	rs10933404	C	T	100	PASS	AC=1708;AF=0.341054;AN=5008;NS=2504;DP=20668;EAS_AF=0.4911;AMR_AF=0.4366;AFR_AF=0.2042;EUR_AF=0.3032;SAS_AF=0.3425;AA=C|||;VT=SNP
2	233531552	rs76229300	T	C	100	PASS	AC=327;AF=0.0652955;AN=5008;NS=2504;DP=20480;EAS_AF=0.2113;AMR_AF=0.0058;AFR_AF=0.0378;EUR_AF=0.0318;SAS_AF=0.0286;AA=T|||;VT=SNP
2	233531564	rs75866454	C	T	100	PASS	AC=328;AF=0.0654952;AN=5008;NS=2504;DP=20455;EAS_AF=0.2113;AMR_AF=0.0058;AFR_AF=0.0378;EUR_AF=0.0328;SAS_AF=0.0286;AA=C|||;VT=SNP
2	233532250	rs11681896	A	T	100	PASS	AC=330;AF=0.0658946;AN=5008;NS=2504;DP=9017;EAS_AF=0.0268;AMR_AF=0.0836;AFR_AF=0.0484;EUR_AF=0.0944;SAS_AF=0.0879;AA=A|||;VT=SNP
2	233532254	rs7589030	T	A	100	PASS	AC=2672;AF=0.533546;AN=5008;NS=2504;DP=8886;EAS_AF=0.5883;AMR_AF=0.4712;AFR_AF=0.649;EUR_AF=0.4622;SAS_AF=0.4387;AA=T|||;VT=SNP
2	233532423	rs114662139	C	T	100	PASS	AC=363;AF=0.072484;AN=5008;NS=2504;DP=11044;EAS_AF=0.2202;AMR_AF=0.0432;AFR_AF=0.0378;EUR_AF=0.0318;SAS_AF=0.0297;AA=C|||;VT=SNP
2	233532567	rs10206127	G	C	100	PASS	AC=4069;AF=0.8125;AN=5008;NS=2504;DP=14425;EAS_AF=0.9464;AMR_AF=0.7435;AFR_AF=0.7655;EUR_AF=0.7028;SAS_AF=0.8998;AA=C|||;VT=SNP
2	233533202	rs7578760	C	T	100	PASS	AC=934;AF=0.186502;AN=5008;NS=2504;DP=12486;EAS_AF=0.0218;AMR_AF=0.0807;AFR_AF=0.438;EUR_AF=0.0765;SAS_AF=0.2045;AA=c|||;VT=SNP
2	233533531	rs1969448	A	G	100	PASS	AC=1843;AF=0.368011;AN=5008;NS=2504;DP=14542;EAS_AF=0.5;AMR_AF=0.4726;AFR_AF=0.1536;EUR_AF=0.3559;SAS_AF=0.4601;AA=A|||;VT=SNP
2	233534676	rs10933405	G	A	100	PASS	AC=1679;AF=0.335264;AN=5008;NS=2504;DP=19172;EAS_AF=0.4901;AMR_AF=0.451;AFR_AF=0.1362;EUR_AF=0.329;SAS_AF=0.3691;AA=G|||;VT=SNP
2	233535015	rs114195831	A	G	100	PASS	AC=389;AF=0.0776757;AN=5008;NS=2504;DP=15594;EAS_AF=0.2113;AMR_AF=0.0072;AFR_AF=0.0719;EUR_AF=0.0328;SAS_AF=0.044;AA=G|||;VT=SNP
2	233535056	rs145533343	C	T	100	PASS	AC=327;AF=0.0652955;AN=5008;NS=2504;DP=15911;EAS_AF=0.2103;AMR_AF=0.0058;AFR_AF=0.0378;EUR_AF=0.0318;SAS_AF=0.0297;AA=C|||;VT=SNP
2	233535286	rs77962348	C	T	100	PASS	AC=327;AF=0.0652955;AN=5008;NS=2504;DP=15885;EAS_AF=0.2103;AMR_AF=0.0058;AFR_AF=0.0378;EUR_AF=0.0318;SAS_AF=0.0297;AA=C|||;VT=SNP
2	233536623	rs115686027	C	T	100	PASS	AC=386;AF=0.0770767;AN=5008;NS=2504;DP=12865;EAS_AF=0.2113;AMR_AF=0.0086;AFR_AF=0.0688;EUR_AF=0.0328;SAS_AF=0.044;AA=T|||;VT=SNP
2	233536926	rs11684420	T	C	100	PASS	AC=1732;AF=0.345847;AN=5008;NS=2504;DP=20065;EAS_AF=0.4891;AMR_AF=0.464;AFR_AF=0.1483;EUR_AF=0.3469;SAS_AF=0.3804;AA=T|||;VT=SNP
2	233537125	rs11550699	A	G	100	PASS	AC=1735;AF=0.346446;AN=5008;NS=2504;DP=18935;EAS_AF=0.4891;AMR_AF=0.464;AFR_AF=0.1483;EUR_AF=0.3469;SAS_AF=0.3834;AA=A|||;VT=SNP;EX_TARGET
2	233537477	rs13009166	A	G	100	PASS	AC=3670;AF=0.732827;AN=5008;NS=2504;DP=22510;EAS_AF=0.9315;AMR_AF=0.7075;AFR_AF=0.6475;EUR_AF=0.6501;SAS_AF=0.7464;AA=G|||;VT=SNP
2	233537714	rs17297626	G	A	100	PASS	AC=791;AF=0.157947;AN=5008;NS=2504;DP=23023;EAS_AF=0.2093;AMR_AF=0.1369;AFR_AF=0.0424;EUR_AF=0.2187;SAS_AF=0.2137;AA=G|||;VT=SNP
2	233537813	rs16829399	C	T	100	PASS	AC=64;AF=0.0127796;AN=5008;NS=2504;DP=23902;EAS_AF=0;AMR_AF=0.013;AFR_AF=0.0182;EUR_AF=0.0109;SAS_AF=0.0204;AA=C|||;VT=SNP
2	233538084	rs17297675	G	C	100	PASS	AC=62;AF=0.0123802;AN=5008;NS=2504;DP=22151;EAS_AF=0.001;AMR_AF=0.0202;AFR_AF=0.0023;EUR_AF=0.0427;SAS_AF=0.001;AA=G|||;VT=SNP
2	233538300	rs17297702	T	C	100	PASS	AC=825;AF=0.164736;AN=5008;NS=2504;DP=16025;EAS_AF=0.2103;AMR_AF=0.1427;AFR_AF=0.0439;EUR_AF=0.2306;SAS_AF=0.229;AA=T|||;VT=SNP
2	233538392	rs16829401	G	T	100	PASS	AC=384;AF=0.0766773;AN=5008;NS=2504;DP=18005;EAS_AF=0.2113;AMR_AF=0.0072;AFR_AF=0.0681;EUR_AF=0.0328;SAS_AF=0.044;AA=T|||;VT=SNP
2	233538687	rs116410312	T	C	100	PASS	AC=362;AF=0.0722843;AN=5008;NS=2504;DP=14237;EAS_AF=0.2192;AMR_AF=0.0432;AFR_AF=0.0378;EUR_AF=0.0318;SAS_AF=0.0297;AA=C|||;VT=SNP
2	233538775	rs144808774	C	T	100	PASS	AC=363;AF=0.072484;AN=5008;NS=2504;DP=16286;EAS_AF=0.2192;AMR_AF=0.0432;AFR_AF=0.0378;EUR_AF=0.0318;SAS_AF=0.0307;AA=C|||;VT=SNP
2	233538819	rs111829140	A	G	100	PASS	AC=427;AF=0.0852636;AN=5008;NS=2504;DP=18012;EAS_AF=0.0129;AMR_AF=0.0418;AFR_AF=0.1702;EUR_AF=0.0487;SAS_AF=0.1135;AA=A|||;VT=SNP
2	233538868	rs116272287	C	T	100	PASS	AC=362;AF=0.0722843;AN=5008;NS=2504;DP=19950;EAS_AF=0.2192;AMR_AF=0.0432;AFR_AF=0.0378;EUR_AF=0.0318;SAS_AF=0.0297;AA=C|||;VT=SNP
2	233539580	rs78590548	A	G	100	PASS	AC=384;AF=0.0766773;AN=5008;NS=2504;DP=18584;EAS_AF=0.2113;AMR_AF=0.0072;AFR_AF=0.0681;EUR_AF=0.0328;SAS_AF=0.044;AA=G|||;VT=SNP
2	233539828	rs143994873	G	A	100	PASS	AC=327;AF=0.0652955;AN=5008;NS=2504;DP=16265;EAS_AF=0.2103;AMR_AF=0.0058;AFR_AF=0.0378;EUR_AF=0.0318;SAS_AF=0.0297;AA=G|||;VT=SNP
2	233540374	rs61350459	G	T	100	PASS	AC=327;AF=0.0652955;AN=5008;NS=2504;DP=20371;EAS_AF=0.2103;AMR_AF=0.0058;AFR_AF=0.0378;EUR_AF=0.0318;SAS_AF=0.0297;AA=G|||;VT=SNP
2	233540813	rs150137586	A	G	100	PASS	AC=327;AF=0.0652955;AN=5008;NS=2504;DP=18705;EAS_AF=0.2103;AMR_AF=0.0058;AFR_AF=0.0378;EUR_AF=0.0318;SAS_AF=0.0297;AA=A|||;VT=SNP
2	233540909	rs7570004	C	T	100	PASS	AC=3078;AF=0.614617;AN=5008;NS=2504;DP=17999;EAS_AF=0.7331;AMR_AF=0.585;AFR_AF=0.6573;EUR_AF=0.4483;SAS_AF=0.6268;AA=c|||;VT=SNP
2	233541076	rs61613778	G	A	100	PASS	AC=327;AF=0.0652955;AN=5008;NS=2504;DP=20368;EAS_AF=0.2103;AMR_AF=0.0058;AFR_AF=0.0371;EUR_AF=0.0318;SAS_AF=0.0307;AA=G|||;VT=SNP
2	233541118	rs114669616	G	A	100	PASS	AC=88;AF=0.0175719;AN=5008;NS=2504;DP=19452;EAS_AF=0;AMR_AF=0.0115;AFR_AF=0.0008;EUR_AF=0.0318;SAS_AF=0.0481;AA=G|||;VT=SNP
2	233541235	rs57490279	G	A	100	PASS	AC=326;AF=0.0650958;AN=5008;NS=2504;DP=17865;EAS_AF=0.2103;AMR_AF=0.0058;AFR_AF=0.0371;EUR_AF=0.0318;SAS_AF=0.0297;AA=G|||;VT=SNP
2	233541255	rs4973555	G	A	100	PASS	AC=4318;AF=0.86222;AN=5008;NS=2504;DP=18211;EAS_AF=0.9444;AMR_AF=0.7478;AFR_AF=0.9546;EUR_AF=0.7018;SAS_AF=0.8988;AA=A|||;VT=SNP
2	233541791	rs76999109	A	G	100	PASS	AC=429;AF=0.0856629;AN=5008;NS=2504;DP=15542;EAS_AF=0.2232;AMR_AF=0.0447;AFR_AF=0.0734;EUR_AF=0.0328;SAS_AF=0.044;AA=G|||;VT=SNP
2	233542481	rs60101330	C	G	100	PASS	AC=327;AF=0.0652955;AN=5008;NS=2504;DP=18159;EAS_AF=0.2113;AMR_AF=0.0058;AFR_AF=0.0371;EUR_AF=0.0318;SAS_AF=0.0297;AA=G|||;VT=SNP
2	233542508	rs61443084	A	C	100	PASS	AC=327;AF=0.0652955;AN=5008;NS=2504;DP=18418;EAS_AF=0.2113;AMR_AF=0.0058;AFR_AF=0.0371;EUR_AF=0.0318;SAS_AF=0.0297;AA=A|||;VT=SNP
2	233542862	rs57258878	G	A	100	PASS	AC=327;AF=0.0652955;AN=5008;NS=2504;DP=13384;EAS_AF=0.2113;AMR_AF=0.0058;AFR_AF=0.0371;EUR_AF=0.0318;SAS_AF=0.0297;AA=G|||;VT=SNP
2	233543128	rs76032109	G	C	100	PASS	AC=326;AF=0.0650958;AN=5008;NS=2504;DP=17388;EAS_AF=0.2113;AMR_AF=0.0058;AFR_AF=0.0363;EUR_AF=0.0318;SAS_AF=0.0297;AA=G|||;VT=SNP
2	233543337	rs7604307	A	C	100	PASS	AC=1222;AF=0.24401;AN=5008;NS=2504;DP=15557;EAS_AF=0.2718;AMR_AF=0.2522;AFR_AF=0.1944;EUR_AF=0.2545;SAS_AF=0.2658;AA=A|||;VT=SNP
2	233543443	rs57777316	T	A	100	PASS	AC=327;AF=0.0652955;AN=5008;NS=2504;DP=18887;EAS_AF=0.2113;AMR_AF=0.0058;AFR_AF=0.0371;EUR_AF=0.0318;SAS_AF=0.0297;AA=A|||;VT=SNP
2	233543682	rs77513997	C	T	100	PASS	AC=328;AF=0.0654952;AN=5008;NS=2504;DP=20213;EAS_AF=0.2113;AMR_AF=0.0072;AFR_AF=0.0371;EUR_AF=0.0318;SAS_AF=0.0297;AA=C|||;VT=SNP
2	233543689	rs79998332	T	C	100	PASS	AC=328;AF=0.0654952;AN=5008;NS=2504;DP=20186;EAS_AF=0.2113;AMR_AF=0.0072;AFR_AF=0.0371;EUR_AF=0.0318;SAS_AF=0.0297;AA=T|||;VT=SNP
2	233543889	rs13399460	C	T	100	PASS	AC=139;AF=0.0277556;AN=5008;NS=2504;DP=18546;EAS_AF=0;AMR_AF=0.0418;AFR_AF=0.0068;EUR_AF=0.0845;SAS_AF=0.0164;AA=C|||;VT=SNP
2	233543892	rs11681297	G	A	100	PASS	AC=913;AF=0.182308;AN=5008;NS=2504;DP=18667;EAS_AF=0.2302;AMR_AF=0.2464;AFR_AF=0.1112;EUR_AF=0.1392;SAS_AF=0.228;AA=G|||;VT=SNP
2	233544225	rs117657274	C	G	100	PASS	AC=327;AF=0.0652955;AN=5008;NS=2504;DP=15522;EAS_AF=0.2113;AMR_AF=0.0058;AFR_AF=0.0371;EUR_AF=0.0318;SAS_AF=0.0297;AA=G|||;VT=SNP
2	233544298	rs6731991	C	T	100	PASS	AC=931;AF=0.185903;AN=5008;NS=2504;DP=13892;EAS_AF=0.2302;AMR_AF=0.2493;AFR_AF=0.1233;EUR_AF=0.1392;SAS_AF=0.228;AA=C|||;VT=SNP
2	233544462	rs74776078	G	A	100	PASS	AC=341;AF=0.0680911;AN=5008;NS=2504;DP=14547;EAS_AF=0.2113;AMR_AF=0.0058;AFR_AF=0.0401;EUR_AF=0.0348;SAS_AF=0.0368;AA=A|||;VT=SNP
2	233544962	rs12233217	A	G	100	PASS	AC=1536;AF=0.306709;AN=5008;NS=2504;DP=15224;EAS_AF=0.4296;AMR_AF=0.2075;AFR_AF=0.3139;EUR_AF=0.2664;SAS_AF=0.2822;AA=G|||;VT=SNP
2	233545009	rs12233030	G	A	100	PASS	AC=327;AF=0.0652955;AN=5008;NS=2504;DP=16629;EAS_AF=0.2113;AMR_AF=0.0058;AFR_AF=0.0371;EUR_AF=0.0318;SAS_AF=0.0297;AA=G|||;VT=SNP
2	233545172	rs12233103	T	C	100	PASS	AC=327;AF=0.0652955;AN=5008;NS=2504;DP=18405;EAS_AF=0.2113;AMR_AF=0.0058;AFR_AF=0.0371;EUR_AF=0.0318;SAS_AF=0.0297;AA=T|||;VT=SNP
2	233545544	rs13028442	C	A	100	PASS	AC=1634;AF=0.326278;AN=5008;NS=2504;DP=14525;EAS_AF=0.4891;AMR_AF=0.4409;AFR_AF=0.1377;EUR_AF=0.3082;SAS_AF=0.3507;AA=T|||;VT=SNP
2	233545637	rs150800548	G	A	100	PASS	AC=26;AF=0.00519169;AN=5008;NS=2504;DP=10904;EAS_AF=0;AMR_AF=0.0115;AFR_AF=0;EUR_AF=0.0149;SAS_AF=0.0031;AA=G|||;VT=SNP
2	233546564	rs3738905	G	A	100	PASS	AC=448;AF=0.0894569;AN=5008;NS=2504;DP=16392;EAS_AF=0.2133;AMR_AF=0.013;AFR_AF=0.1112;EUR_AF=0.0338;SAS_AF=0.044;AA=A|||;VT=SNP
2	233546580	rs3738906	C	T	100	PASS	AC=339;AF=0.0676917;AN=5008;NS=2504;DP=16844;EAS_AF=0.2113;AMR_AF=0.0058;AFR_AF=0.0454;EUR_AF=0.0328;SAS_AF=0.0297;AA=C|||;VT=SNP
2	233546985	rs7286	T	C	100	PASS	AC=4072;AF=0.813099;AN=5008;NS=2504;DP=19018;EAS_AF=0.9464;AMR_AF=0.7464;AFR_AF=0.7557;EUR_AF=0.7187;SAS_AF=0.8978;AA=C|||;VT=SNP
2	233547366	rs7287	C	A	100	PASS	AC=818;AF=0.163339;AN=5008;NS=2504;DP=19576;EAS_AF=0.2083;AMR_AF=0.1311;AFR_AF=0.062;EUR_AF=0.2217;SAS_AF=0.2168;AA=C|||;VT=SNP
2	233547639	rs115735486	A	G	100	PASS	AC=146;AF=0.0291534;AN=5008;NS=2504;DP=18159;EAS_AF=0.0109;AMR_AF=0.0144;AFR_AF=0.0053;EUR_AF=0.0249;SAS_AF=0.0951;AA=A|||;VT=SNP
2	233547707	rs138327768	G	A	100	PASS	AC=97;AF=0.019369;AN=5008;NS=2504;DP=18088;EAS_AF=0.001;AMR_AF=0.0216;AFR_AF=0;EUR_AF=0.0268;SAS_AF=0.0552;AA=G|||;VT=SNP
2	233548269	rs142164734	G	A	100	PASS	AC=96;AF=0.0191693;AN=5008;NS=2504;DP=21949;EAS_AF=0.001;AMR_AF=0.0202;AFR_AF=0;EUR_AF=0.0268;SAS_AF=0.0552;AA=G|||;VT=SNP
2	233548515	rs113411269	T	A	100	PASS	AC=126;AF=0.0251597;AN=5008;NS=2504;DP=20881;EAS_AF=0.004;AMR_AF=0.013;AFR_AF=0.028;EUR_AF=0.0318;SAS_AF=0.045;AA=T|||;VT=SNP
2	233548603	rs73003607	A	G	100	PASS	AC=901;AF=0.179912;AN=5008;NS=2504;DP=21235;EAS_AF=0.2123;AMR_AF=0.1556;AFR_AF=0.0658;EUR_AF=0.2475;SAS_AF=0.2485;AA=A|||;VT=SNP
2	233548750	rs13031505	T	G	100	PASS	AC=1794;AF=0.358227;AN=5008;NS=2504;DP=22494;EAS_AF=0.495;AMR_AF=0.464;AFR_AF=0.1467;EUR_AF=0.3757;SAS_AF=0.41;AA=T|||;VT=SNP
2	233548812	rs2344567	T	G	100	PASS	AC=4467;AF=0.891973;AN=5008;NS=2504;DP=20729;EAS_AF=0.997;AMR_AF=0.8415;AFR_AF=0.9607;EUR_AF=0.7346;SAS_AF=0.8885;AA=G|||;VT=SNP
2	233548877	rs145312082	C	T	100	PASS	AC=17;AF=0.00339457;AN=5008;NS=2504;DP=19571;EAS_AF=0;AMR_AF=0.0029;AFR_AF=0.0008;EUR_AF=0.0119;SAS_AF=0.002;AA=C|||;VT=SNP
2	233549020	rs2138401	A	G	100	PASS	AC=4317;AF=0.862021;AN=5008;NS=2504;DP=24075;EAS_AF=0.997;AMR_AF=0.8329;AFR_AF=0.8517;EUR_AF=0.7346;SAS_AF=0.8885;AA=G|||;VT=SNP
2	233549513	rs6752532	G	A	100	PASS	AC=4100;AF=0.81869;AN=5008;NS=2504;DP=19390;EAS_AF=0.7788;AMR_AF=0.7781;AFR_AF=0.9092;EUR_AF=0.7018;SAS_AF=0.8865;AA=G|||;VT=SNP
2	233550205	rs116804769	C	T	100	PASS	AC=293;AF=0.0585064;AN=5008;NS=2504;DP=13638;EAS_AF=0.0893;AMR_AF=0.0375;AFR_AF=0.0408;EUR_AF=0.0626;SAS_AF=0.0613;AA=C|||;VT=SNP
2	233550342	rs4973556	C	T	100	PASS	AC=70;AF=0.0139776;AN=5008;NS=2504;DP=13489;EAS_AF=0.0069;AMR_AF=0.0576;AFR_AF=0.0015;EUR_AF=0.0169;SAS_AF=0.0041;AA=C|||;VT=SNP
2	233550713	rs3738907	A	G	100	PASS	AC=1170;AF=0.233626;AN=5008;NS=2504;DP=17581;EAS_AF=0.2579;AMR_AF=0.1037;AFR_AF=0.4259;EUR_AF=0.1352;SAS_AF=0.1421;AA=G|||;VT=SNP
2	233550858	rs79194727	A	C	100	PASS	AC=31;AF=0.0061901;AN=5008;NS=2504;DP=20315;EAS_AF=0;AMR_AF=0.0216;AFR_AF=0;EUR_AF=0.0129;SAS_AF=0.0031;AA=A|||;VT=SNP
2	233550961	rs6738529	G	T	100	PASS	AC=2896;AF=0.578275;AN=5008;NS=2504;DP=15017;EAS_AF=0.6359;AMR_AF=0.5937;AFR_AF=0.5204;EUR_AF=0.5388;SAS_AF=0.6268;AA=g|||;VT=SNP
2	233551530	rs7588513	G	C	100	PASS	AC=3768;AF=0.752396;AN=5008;NS=2504;DP=20936;EAS_AF=0.8274;AMR_AF=0.6427;AFR_AF=0.947;EUR_AF=0.5487;SAS_AF=0.6994;AA=C|||;VT=SNP
2	233551639	rs7561857	A	G	100	PASS	AC=503;AF=0.100439;AN=5008;NS=2504;DP=22647;EAS_AF=0.1339;AMR_AF=0.062;AFR_AF=0.1346;EUR_AF=0.1103;SAS_AF=0.0368;AA=A|||;VT=SNP
2	233551967	rs79555733	G	A	100	PASS	AC=447;AF=0.0892572;AN=5008;NS=2504;DP=17404;EAS_AF=0.0982;AMR_AF=0.0562;AFR_AF=0.1309;EUR_AF=0.1034;SAS_AF=0.0327;AA=G|||;VT=SNP
2	233551991	rs73003616	G	A	100	PASS	AC=383;AF=0.0764776;AN=5008;NS=2504;DP=15056;EAS_AF=0.0992;AMR_AF=0.0533;AFR_AF=0.084;EUR_AF=0.1034;SAS_AF=0.0317;AA=G|||;VT=SNP
2	233552154	rs12989905	C	G	100	PASS	AC=2883;AF=0.575679;AN=5008;NS=2504;DP=17844;EAS_AF=0.6637;AMR_AF=0.536;AFR_AF=0.5106;EUR_AF=0.5398;SAS_AF=0.638;AA=C|||;VT=SNP
2	233552244	rs7565128	A	G	100	PASS	AC=3813;AF=0.761382;AN=5008;NS=2504;DP=17814;EAS_AF=0.8472;AMR_AF=0.6484;AFR_AF=0.9486;EUR_AF=0.5636;SAS_AF=0.7035;AA=G|||;VT=SNP
2	233552860	rs62193268	T	A	100	PASS	AC=936;AF=0.186901;AN=5008;NS=2504;DP=19314;EAS_AF=0.1448;AMR_AF=0.1859;AFR_AF=0.0734;EUR_AF=0.2038;SAS_AF=0.3671;AA=T|||;VT=SNP
2	233553171	rs78165974	T	A	100	PASS	AC=349;AF=0.0696885;AN=5008;NS=2504;DP=15990;EAS_AF=0;AMR_AF=0.0821;AFR_AF=0.115;EUR_AF=0.1083;SAS_AF=0.0317;AA=T|||;VT=SNP
2	233553255	rs181134881	T	C	100	PASS	AC=59;AF=0.0117812;AN=5008;NS=2504;DP=12082;EAS_AF=0;AMR_AF=0.0058;AFR_AF=0;EUR_AF=0.0258;SAS_AF=0.0297;AA=T|||;VT=SNP
2	233553512	rs2010496	T	C	100	PASS	AC=2863;AF=0.571685;AN=5008;NS=2504;DP=17536;EAS_AF=0.629;AMR_AF=0.5115;AFR_AF=0.5303;EUR_AF=0.5408;SAS_AF=0.6431;AA=C|||;VT=SNP
2	233553567	rs1108252	T	C	100	PASS	AC=1051;AF=0.209864;AN=5008;NS=2504;DP=17694;EAS_AF=0.2202;AMR_AF=0.2147;AFR_AF=0.0877;EUR_AF=0.2028;SAS_AF=0.3681;AA=T|||;VT=SNP
2	233554188	rs13003916	A	G	100	PASS	AC=2434;AF=0.486022;AN=5008;NS=2504;DP=22498;EAS_AF=0.5218;AMR_AF=0.4524;AFR_AF=0.4281;EUR_AF=0.4324;SAS_AF=0.6063;AA=A|||;VT=SNP
2	233554196	rs116212486	C	T	100	PASS	AC=67;AF=0.0133786;AN=5008;NS=2504;DP=22941;EAS_AF=0;AMR_AF=0.0288;AFR_AF=0.0023;EUR_AF=0.0417;SAS_AF=0.002;AA=C|||;VT=SNP
2	233554465	rs13416957	C	T	100	PASS	AC=617;AF=0.123203;AN=5008;NS=2504;DP=18069;EAS_AF=0.1101;AMR_AF=0.0677;AFR_AF=0.2352;EUR_AF=0.1113;SAS_AF=0.0368;AA=C|||;VT=SNP
2	233554499	rs11694989	T	C	100	PASS	AC=3084;AF=0.615815;AN=5008;NS=2504;DP=18139;EAS_AF=0.627;AMR_AF=0.5836;AFR_AF=0.6581;EUR_AF=0.5447;SAS_AF=0.6431;AA=C|||;VT=SNP
2	233554720	rs13010612	G	A	100	PASS	AC=74;AF=0.0147764;AN=5008;NS=2504;DP=20448;EAS_AF=0.001;AMR_AF=0.0245;AFR_AF=0.003;EUR_AF=0.0338;SAS_AF=0.0184;AA=G|||;VT=SNP
2	233555290	rs6754978	C	T	100	PASS	AC=2302;AF=0.459665;AN=5008;NS=2504;DP=18300;EAS_AF=0.4901;AMR_AF=0.4438;AFR_AF=0.3608;EUR_AF=0.4294;SAS_AF=0.6043;AA=C|||;VT=SNP
2	233555953	rs11675479	T	C	100	PASS	AC=3203;AF=0.639577;AN=5008;NS=2504;DP=15938;EAS_AF=0.63;AMR_AF=0.6037;AFR_AF=0.7224;EUR_AF=0.5586;SAS_AF=0.6462;AA=C|||;VT=SNP
2	233557043	rs13024793	C	A	100	PASS	AC=1806;AF=0.360623;AN=5008;NS=2504;DP=14248;EAS_AF=0.3829;AMR_AF=0.3069;AFR_AF=0.2375;EUR_AF=0.2783;SAS_AF=0.6268;AA=C|||;VT=SNP
2	233557073	rs7557607	G	T	100	PASS	AC=2590;AF=0.517173;AN=5008;NS=2504;DP=14588;EAS_AF=0.5278;AMR_AF=0.3617;AFR_AF=0.5696;EUR_AF=0.3429;SAS_AF=0.7249;AA=T|||;VT=SNP
2	233557646	rs4458205	C	T	100	PASS	AC=1782;AF=0.355831;AN=5008;NS=2504;DP=23240;EAS_AF=0.3433;AMR_AF=0.3055;AFR_AF=0.2375;EUR_AF=0.2853;SAS_AF=0.637;AA=C|||;VT=SNP
2	233557865	rs4441451	G	T	100	PASS	AC=990;AF=0.197684;AN=5008;NS=2504;DP=20254;EAS_AF=0.2698;AMR_AF=0.1412;AFR_AF=0.1316;EUR_AF=0.1342;SAS_AF=0.318;AA=G|||;VT=SNP
2	233557990	rs10209575	C	A	100	PASS	AC=541;AF=0.108027;AN=5008;NS=2504;DP=22954;EAS_AF=0.0883;AMR_AF=0.1297;AFR_AF=0.031;EUR_AF=0.2396;SAS_AF=0.0818;AA=C|||;VT=SNP
2	233558319	rs10210051	G	T	100	PASS	AC=115;AF=0.0229633;AN=5008;NS=2504;DP=19325;EAS_AF=0;AMR_AF=0.0317;AFR_AF=0.003;EUR_AF=0.0746;SAS_AF=0.0143;AA=G|||;VT=SNP
2	233558346	rs4973557	C	T	100	PASS	AC=249;AF=0.0497204;AN=5008;NS=2504;DP=19812;EAS_AF=0.1567;AMR_AF=0.0303;AFR_AF=0.0023;EUR_AF=0.0268;SAS_AF=0.0409;AA=C|||;VT=SNP
2	233558411	rs74588080	T	A	100	PASS	AC=660;AF=0.131789;AN=5008;NS=2504;DP=20557;EAS_AF=0.1478;AMR_AF=0.0461;AFR_AF=0.2504;EUR_AF=0.0586;SAS_AF=0.091;AA=T|||;VT=SNP
2	233558465	rs35375923	C	T	100	PASS	AC=961;AF=0.191893;AN=5008;NS=2504;DP=19829;EAS_AF=0.2431;AMR_AF=0.1398;AFR_AF=0.1316;EUR_AF=0.1332;SAS_AF=0.318;AA=C|||;VT=SNP
2	233558763	rs7564554	G	T	100	PASS	AC=692;AF=0.138179;AN=5008;NS=2504;DP=12264;EAS_AF=0.1052;AMR_AF=0.1398;AFR_AF=0.1263;EUR_AF=0.2406;SAS_AF=0.0818;AA=G|||;VT=SNP
2	233558879	rs35853577	T	C	100	PASS	AC=2618;AF=0.522764;AN=5008;NS=2504;DP=15631;EAS_AF=0.5476;AMR_AF=0.3631;AFR_AF=0.5703;EUR_AF=0.3449;SAS_AF=0.729;AA=C|||;VT=SNP
2	233559312	rs10933406	T	C	100	PASS	AC=3447;AF=0.688299;AN=5008;NS=2504;DP=18913;EAS_AF=0.6508;AMR_AF=0.5677;AFR_AF=0.7655;EUR_AF=0.5875;SAS_AF=0.8119;AA=c|||;VT=SNP
2	233559615	rs12472839	A	G	100	PASS	AC=1934;AF=0.386182;AN=5008;NS=2504;DP=17686;EAS_AF=0.3879;AMR_AF=0.3184;AFR_AF=0.3101;EUR_AF=0.2863;SAS_AF=0.638;AA=A|||;VT=SNP
2	233559719	rs11885497	G	A	100	PASS	AC=403;AF=0.0804712;AN=5008;NS=2504;DP=18139;EAS_AF=0.1429;AMR_AF=0.0375;AFR_AF=0.0673;EUR_AF=0.0547;SAS_AF=0.091;AA=G|||;VT=SNP
2	233559796	rs114048278	T	A	100	PASS	AC=81;AF=0.0161741;AN=5008;NS=2504;DP=16837;EAS_AF=0;AMR_AF=0.0202;AFR_AF=0;EUR_AF=0.0298;SAS_AF=0.0378;AA=T|||;VT=SNP
2	233560026	rs11885646	G	A	100	PASS	AC=375;AF=0.0748802;AN=5008;NS=2504;DP=14644;EAS_AF=0.1429;AMR_AF=0.0346;AFR_AF=0.0514;EUR_AF=0.0537;SAS_AF=0.0869;AA=G|||;VT=SNP
2	233560303	rs62193269	A	T	100	PASS	AC=3433;AF=0.685503;AN=5008;NS=2504;DP=17972;EAS_AF=0.6508;AMR_AF=0.5663;AFR_AF=0.7663;EUR_AF=0.5805;SAS_AF=0.8047;AA=T|||;VT=SNP
2	233560332	rs77535750	C	T	100	PASS	AC=274;AF=0.0547125;AN=5008;NS=2504;DP=19112;EAS_AF=0.1429;AMR_AF=0.0303;AFR_AF=0.003;EUR_AF=0.0527;SAS_AF=0.0532;AA=C|||;VT=SNP
2	233560454	rs80020039	C	A	100	PASS	AC=645;AF=0.128794;AN=5008;NS=2504;DP=17820;EAS_AF=0.1429;AMR_AF=0.0432;AFR_AF=0.2504;EUR_AF=0.0567;SAS_AF=0.0849;AA=C|||;VT=SNP
2	233560587	rs12997185	A	T	100	PASS	AC=1936;AF=0.386581;AN=5008;NS=2504;DP=18815;EAS_AF=0.3859;AMR_AF=0.317;AFR_AF=0.32;EUR_AF=0.2793;SAS_AF=0.637;AA=A|||;VT=SNP
2	233561728	rs75638431	G	C	100	PASS	AC=977;AF=0.195088;AN=5008;NS=2504;DP=15338;EAS_AF=0.251;AMR_AF=0.1412;AFR_AF=0.1324;EUR_AF=0.1352;SAS_AF=0.3221;AA=G|||;VT=SNP
2	233561743	rs1104764	C	G	100	PASS	AC=3432;AF=0.685304;AN=5008;NS=2504;DP=14847;EAS_AF=0.6508;AMR_AF=0.562;AFR_AF=0.7678;EUR_AF=0.5805;SAS_AF=0.8047;AA=G|||;VT=SNP
2	233562197	rs4144797	T	C	100	PASS	AC=4013;AF=0.801318;AN=5008;NS=2504;DP=8260;EAS_AF=0.88;AMR_AF=0.6354;AFR_AF=0.8979;EUR_AF=0.6143;SAS_AF=0.8998;AA=C|||;VT=SNP
2	233562210	rs4144796	T	C	100	PASS	AC=2585;AF=0.516174;AN=5008;NS=2504;DP=8890;EAS_AF=0.5278;AMR_AF=0.3617;AFR_AF=0.5726;EUR_AF=0.337;SAS_AF=0.7219;AA=C|||;VT=SNP
2	233562325	rs4144794	C	T	100	PASS	AC=532;AF=0.10623;AN=5008;NS=2504;DP=11204;EAS_AF=0.1429;AMR_AF=0.0403;AFR_AF=0.1664;EUR_AF=0.0567;SAS_AF=0.0849;AA=C|||;VT=SNP
2	233562539	rs115387410	G	A	100	PASS	AC=81;AF=0.0161741;AN=5008;NS=2504;DP=15248;EAS_AF=0;AMR_AF=0.0202;AFR_AF=0;EUR_AF=0.0298;SAS_AF=0.0378;AA=G|||;VT=SNP
2	233562731	rs4144795	C	G	100	PASS	AC=3857;AF=0.770168;AN=5008;NS=2504;DP=19660;EAS_AF=0.88;AMR_AF=0.6225;AFR_AF=0.789;EUR_AF=0.6113;SAS_AF=0.8998;AA=G|||;VT=SNP
2	233563393	rs145061931	G	A	100	PASS	AC=22;AF=0.00439297;AN=5008;NS=2504;DP=22312;EAS_AF=0;AMR_AF=0.0101;AFR_AF=0;EUR_AF=0.0139;SAS_AF=0.001;AA=G|||;VT=SNP
2	233563572	rs76074281	G	C	100	PASS	AC=341;AF=0.0680911;AN=5008;NS=2504;DP=20714;EAS_AF=0.1657;AMR_AF=0.0288;AFR_AF=0.0129;EUR_AF=0.0537;SAS_AF=0.0849;AA=G|||;VT=SNP
2	233563840	rs12986696	C	T	100	PASS	AC=27;AF=0.00539137;AN=5008;NS=2504;DP=18457;EAS_AF=0.001;AMR_AF=0.0072;AFR_AF=0.003;EUR_AF=0.0119;SAS_AF=0.0051;AA=C|||;VT=SNP
2	233565446	rs73107693	C	A	100	PASS	AC=486;AF=0.0970447;AN=5008;NS=2504;DP=16846;EAS_AF=0.131;AMR_AF=0.0432;AFR_AF=0.1415;EUR_AF=0.0547;SAS_AF=0.0838;AA=C|||;VT=SNP
2	233566210	rs11688166	A	G	100	PASS	AC=4028;AF=0.804313;AN=5008;NS=2504;DP=13823;EAS_AF=0.88;AMR_AF=0.6369;AFR_AF=0.8979;EUR_AF=0.6203;SAS_AF=0.908;AA=G|||;VT=SNP
2	233566645	rs76263248	A	G	100	PASS	AC=131;AF=0.0261581;AN=5008;NS=2504;DP=15947;EAS_AF=0.001;AMR_AF=0.0504;AFR_AF=0.003;EUR_AF=0.0865;SAS_AF=0.0041;AA=A|||;VT=SNP
2	233566679	rs13007783	G	A	100	PASS	AC=1938;AF=0.386981;AN=5008;NS=2504;DP=15857;EAS_AF=0.3681;AMR_AF=0.3112;AFR_AF=0.3313;EUR_AF=0.2863;SAS_AF=0.6391;AA=A|||;VT=SNP
2	233566848	rs2012221	T	C	100	PASS	AC=1941;AF=0.38758;AN=5008;NS=2504;DP=17161;EAS_AF=0.3681;AMR_AF=0.3112;AFR_AF=0.3313;EUR_AF=0.2863;SAS_AF=0.6421;AA=C|||;VT=SNP
2	233566914	rs2012423	T	C	100	PASS	AC=3447;AF=0.688299;AN=5008;NS=2504;DP=18719;EAS_AF=0.6498;AMR_AF=0.5663;AFR_AF=0.767;EUR_AF=0.5865;SAS_AF=0.8129;AA=C|||;VT=SNP
2	233567114	rs983430	A	G	100	PASS	AC=1833;AF=0.366014;AN=5008;NS=2504;DP=17184;EAS_AF=0.3681;AMR_AF=0.3084;AFR_AF=0.2519;EUR_AF=0.2853;SAS_AF=0.6421;AA=A|||;VT=SNP
2	233567342	rs11689851	A	G	100	PASS	AC=4025;AF=0.803714;AN=5008;NS=2504;DP=18629;EAS_AF=0.879;AMR_AF=0.6354;AFR_AF=0.8986;EUR_AF=0.6183;SAS_AF=0.908;AA=G|||;VT=SNP
2	233567473	rs114254577	G	C	100	PASS	AC=95;AF=0.0189696;AN=5008;NS=2504;DP=19450;EAS_AF=0.0198;AMR_AF=0.0144;AFR_AF=0.0227;EUR_AF=0.0239;SAS_AF=0.0112;AA=G|||;VT=SNP
2	233567934	rs57986228	T	C	100	PASS	AC=667;AF=0.133187;AN=5008;NS=2504;DP=16898;EAS_AF=0.1687;AMR_AF=0.049;AFR_AF=0.239;EUR_AF=0.0577;SAS_AF=0.091;AA=T|||;VT=SNP
2	233568793	rs6437071	G	A	100	PASS	AC=2636;AF=0.526358;AN=5008;NS=2504;DP=19960;EAS_AF=0.5248;AMR_AF=0.4222;AFR_AF=0.5711;EUR_AF=0.3439;SAS_AF=0.729;AA=A|||;VT=SNP
2	233568875	rs6747479	T	C	100	PASS	AC=718;AF=0.143371;AN=5008;NS=2504;DP=19098;EAS_AF=0.125;AMR_AF=0.1398;AFR_AF=0.1286;EUR_AF=0.2416;SAS_AF=0.0838;AA=T|||;VT=SNP
2	233569307	rs115065613	G	A	100	PASS	AC=151;AF=0.0301518;AN=5008;NS=2504;DP=15754;EAS_AF=0;AMR_AF=0.0447;AFR_AF=0.0098;EUR_AF=0.0696;SAS_AF=0.0378;AA=A|||;VT=SNP
2	233569935	rs13029336	G	A	100	PASS	AC=2774;AF=0.553914;AN=5008;NS=2504;DP=14448;EAS_AF=0.5248;AMR_AF=0.4308;AFR_AF=0.6687;EUR_AF=0.3469;SAS_AF=0.729;AA=A|||;VT=SNP
2	233569951	rs12623408	A	G	100	PASS	AC=415;AF=0.0828674;AN=5008;NS=2504;DP=15095;EAS_AF=0.2302;AMR_AF=0.062;AFR_AF=0.0121;EUR_AF=0.0308;SAS_AF=0.0951;AA=A|||;VT=SNP
2	233570170	rs145019391	G	C	100	PASS	AC=16;AF=0.00319489;AN=5008;NS=2504;DP=14817;EAS_AF=0;AMR_AF=0.0043;AFR_AF=0.0008;EUR_AF=0.0109;SAS_AF=0.001;AA=G|||;VT=SNP
2	233570199	rs62193271	T	C	100	PASS	AC=4029;AF=0.804513;AN=5008;NS=2504;DP=14349;EAS_AF=0.88;AMR_AF=0.6354;AFR_AF=0.8986;EUR_AF=0.6213;SAS_AF=0.908;AA=C|||;VT=SNP
2	233570204	rs10427328	T	C	100	PASS	AC=3447;AF=0.688299;AN=5008;NS=2504;DP=14287;EAS_AF=0.6498;AMR_AF=0.5634;AFR_AF=0.7678;EUR_AF=0.5875;SAS_AF=0.8129;AA=C|||;VT=SNP
2	233571033	rs6747645	A	G	100	PASS	AC=2172;AF=0.433706;AN=5008;NS=2504;DP=19080;EAS_AF=0.4167;AMR_AF=0.3833;AFR_AF=0.4297;EUR_AF=0.2883;SAS_AF=0.6421;AA=A|||;VT=SNP
2	233572169	rs76729858	C	T	100	PASS	AC=214;AF=0.0427316;AN=5008;NS=2504;DP=17648;EAS_AF=0;AMR_AF=0.0548;AFR_AF=0.0454;EUR_AF=0.0726;SAS_AF=0.044;AA=C|||;VT=SNP
2	233572387	rs114547586	A	G	100	PASS	AC=348;AF=0.0694888;AN=5008;NS=2504;DP=12287;EAS_AF=0.1716;AMR_AF=0.0288;AFR_AF=0.0129;EUR_AF=0.0537;SAS_AF=0.0859;AA=A|||;VT=SNP
2	233573453	rs13396293	C	G	100	PASS	AC=567;AF=0.113219;AN=5008;NS=2504;DP=14737;EAS_AF=0.1101;AMR_AF=0.1297;AFR_AF=0.0318;EUR_AF=0.2406;SAS_AF=0.0838;AA=C|||;VT=SNP
2	233573469	rs7578299	G	T	100	PASS	AC=1837;AF=0.366813;AN=5008;NS=2504;DP=15590;EAS_AF=0.37;AMR_AF=0.3084;AFR_AF=0.2519;EUR_AF=0.2853;SAS_AF=0.6442;AA=G|||;VT=SNP
2	233573539	rs35094759	T	A	100	PASS	AC=265;AF=0.0529153;AN=5008;NS=2504;DP=15486;EAS_AF=0.0952;AMR_AF=0.0548;AFR_AF=0.0091;EUR_AF=0.0358;SAS_AF=0.0849;AA=A|||;VT=SNP
2	233573629	rs13424351	A	G	100	PASS	AC=2131;AF=0.425519;AN=5008;NS=2504;DP=17488;EAS_AF=0.3869;AMR_AF=0.3833;AFR_AF=0.4191;EUR_AF=0.2883;SAS_AF=0.6452;AA=G|||;VT=SNP
2	233573698	rs35395584	G	C	100	PASS	AC=1824;AF=0.364217;AN=5008;NS=2504;DP=15804;EAS_AF=0.372;AMR_AF=0.3069;AFR_AF=0.2413;EUR_AF=0.2853;SAS_AF=0.6442;AA=G|||;VT=SNP
2	233574396	rs11692545	A	G	100	PASS	AC=1825;AF=0.364417;AN=5008;NS=2504;DP=11714;EAS_AF=0.372;AMR_AF=0.3069;AFR_AF=0.2421;EUR_AF=0.2853;SAS_AF=0.6442;AA=A|||;VT=SNP
2	233574812	rs35621474	G	A	100	PASS	AC=1821;AF=0.363618;AN=5008;NS=2504;DP=12064;EAS_AF=0.372;AMR_AF=0.3069;AFR_AF=0.2405;EUR_AF=0.2853;SAS_AF=0.6421;AA=G|||;VT=SNP
2	233576015	rs6739638	G	A	100	PASS	AC=1837;AF=0.366813;AN=5008;NS=2504;DP=9445;EAS_AF=0.373;AMR_AF=0.3084;AFR_AF=0.2511;EUR_AF=0.2853;SAS_AF=0.6421;AA=G|||;VT=SNP
2	233576083	rs117303141	T	G	100	PASS	AC=95;AF=0.0189696;AN=5008;NS=2504;DP=10787;EAS_AF=0.0218;AMR_AF=0.0173;AFR_AF=0.0204;EUR_AF=0.0249;SAS_AF=0.0092;AA=T|||;VT=SNP
2	233576165	rs6739794	G	A	100	PASS	AC=3350;AF=0.66893;AN=5008;NS=2504;DP=11114;EAS_AF=0.6468;AMR_AF=0.5605;AFR_AF=0.6997;EUR_AF=0.5855;SAS_AF=0.8129;AA=A|||;VT=SNP
2	233576325	rs11684593	G	T	100	PASS	AC=231;AF=0.0461262;AN=5008;NS=2504;DP=8752;EAS_AF=0.001;AMR_AF=0.0648;AFR_AF=0.0204;EUR_AF=0.1153;SAS_AF=0.0429;AA=G|||;VT=SNP
2	233576354	rs73092767	A	G	100	PASS	AC=741;AF=0.147963;AN=5008;NS=2504;DP=8110;EAS_AF=0.1786;AMR_AF=0.1124;AFR_AF=0.2534;EUR_AF=0.0577;SAS_AF=0.092;AA=A|||;VT=SNP
2	233577038	rs7592717	G	A	100	PASS	AC=1767;AF=0.352835;AN=5008;NS=2504;DP=19785;EAS_AF=0.373;AMR_AF=0.3012;AFR_AF=0.205;EUR_AF=0.2853;SAS_AF=0.638;AA=G|||;VT=SNP
2	233577201	rs115656863	G	A	100	PASS	AC=39;AF=0.00778754;AN=5008;NS=2504;DP=17305;EAS_AF=0;AMR_AF=0.0043;AFR_AF=0.003;EUR_AF=0.0308;SAS_AF=0.001;AA=G|||;VT=SNP
2	233577330	rs1022330	G	A	100	PASS	AC=1942;AF=0.38778;AN=5008;NS=2504;DP=18322;EAS_AF=0.373;AMR_AF=0.3112;AFR_AF=0.3313;EUR_AF=0.2863;SAS_AF=0.638;AA=A|||;VT=SNP
2	233577725	rs11687379	C	T	100	PASS	AC=553;AF=0.110423;AN=5008;NS=2504;DP=17835;EAS_AF=0.0982;AMR_AF=0.1297;AFR_AF=0.031;EUR_AF=0.2406;SAS_AF=0.0828;AA=C|||;VT=SNP
2	233578086	rs35620421	C	A	100	PASS	AC=27;AF=0.00539137;AN=5008;NS=2504;DP=17731;EAS_AF=0.001;AMR_AF=0.0072;AFR_AF=0.003;EUR_AF=0.0119;SAS_AF=0.0051;AA=C|||;VT=SNP
2	233578156	rs116151766	C	T	100	PASS	AC=22;AF=0.00439297;AN=5008;NS=2504;DP=20231;EAS_AF=0;AMR_AF=0.0029;AFR_AF=0;EUR_AF=0.0149;SAS_AF=0.0051;AA=C|||;VT=SNP
2	233578337	rs4517962	T	C	100	PASS	AC=1941;AF=0.38758;AN=5008;NS=2504;DP=19012;EAS_AF=0.37;AMR_AF=0.3112;AFR_AF=0.3306;EUR_AF=0.2863;SAS_AF=0.6411;AA=T|||;VT=SNP
2	233578904	rs58520085	G	A	100	PASS	AC=660;AF=0.131789;AN=5008;NS=2504;DP=16719;EAS_AF=0.1647;AMR_AF=0.049;AFR_AF=0.2398;EUR_AF=0.0567;SAS_AF=0.0879;AA=G|||;VT=SNP
2	233579546	rs79921412	T	C	100	PASS	AC=245;AF=0.0489217;AN=5008;NS=2504;DP=18279;EAS_AF=0.005;AMR_AF=0.1023;AFR_AF=0.0053;EUR_AF=0.1292;SAS_AF=0.0327;AA=T|||;VT=SNP
2	233579634	rs6710294	T	C	100	PASS	AC=3439;AF=0.686701;AN=5008;NS=2504;DP=17518;EAS_AF=0.6468;AMR_AF=0.562;AFR_AF=0.7655;EUR_AF=0.5865;SAS_AF=0.8129;AA=C|||;VT=SNP
2	233580505	rs6714245	T	C	100	PASS	AC=1935;AF=0.386382;AN=5008;NS=2504;DP=13726;EAS_AF=0.3681;AMR_AF=0.3098;AFR_AF=0.3306;EUR_AF=0.2863;SAS_AF=0.638;AA=C|||;VT=SNP
2	233580781	rs11683827	G	A	100	PASS	AC=562;AF=0.11222;AN=5008;NS=2504;DP=17522;EAS_AF=0.1091;AMR_AF=0.1052;AFR_AF=0.0242;EUR_AF=0.0775;SAS_AF=0.2751;AA=G|||;VT=SNP
2	233580823	rs6753206	T	A	100	PASS	AC=983;AF=0.196286;AN=5008;NS=2504;DP=17082;EAS_AF=0.2589;AMR_AF=0.1398;AFR_AF=0.1339;EUR_AF=0.1352;SAS_AF=0.319;AA=T|||;VT=SNP
2	233581340	rs2880899	G	A	100	PASS	AC=529;AF=0.105631;AN=5008;NS=2504;DP=17790;EAS_AF=0.1687;AMR_AF=0.0447;AFR_AF=0.1392;EUR_AF=0.0547;SAS_AF=0.091;AA=G|||;VT=SNP
2	233581803	rs7591176	C	A	100	PASS	AC=1797;AF=0.358826;AN=5008;NS=2504;DP=17195;EAS_AF=0.3532;AMR_AF=0.3055;AFR_AF=0.2405;EUR_AF=0.2853;SAS_AF=0.638;AA=C|||;VT=SNP
2	233581937	rs2344611	A	G	100	PASS	AC=4027;AF=0.804113;AN=5008;NS=2504;DP=19123;EAS_AF=0.879;AMR_AF=0.6354;AFR_AF=0.8986;EUR_AF=0.6203;SAS_AF=0.908;AA=G|||;VT=SNP
2	233582169	rs56140815	C	G	100	PASS	AC=529;AF=0.105631;AN=5008;NS=2504;DP=17583;EAS_AF=0.1687;AMR_AF=0.0447;AFR_AF=0.1392;EUR_AF=0.0547;SAS_AF=0.091;AA=C|||;VT=SNP
2	233582762	rs35212961	C	T	100	PASS	AC=1750;AF=0.349441;AN=5008;NS=2504;DP=20327;EAS_AF=0.3542;AMR_AF=0.2997;AFR_AF=0.2042;EUR_AF=0.2853;SAS_AF=0.6421;AA=C|||;VT=SNP
2	233582793	rs6761324	T	G	100	PASS	AC=1817;AF=0.362819;AN=5008;NS=2504;DP=20002;EAS_AF=0.369;AMR_AF=0.3055;AFR_AF=0.2405;EUR_AF=0.2853;SAS_AF=0.6421;AA=T|||;VT=SNP
2	233583050	rs6746294	C	G	100	PASS	AC=1932;AF=0.385783;AN=5008;NS=2504;DP=18927;EAS_AF=0.3542;AMR_AF=0.3156;AFR_AF=0.3366;EUR_AF=0.2863;SAS_AF=0.637;AA=C|||;VT=SNP
2	233583662	rs71421657	T	C	100	PASS	AC=476;AF=0.0950479;AN=5008;NS=2504;DP=17148;EAS_AF=0.1845;AMR_AF=0.0879;AFR_AF=0.0401;EUR_AF=0.0527;SAS_AF=0.1258;AA=T|||;VT=SNP
2	233584109	rs13003675	C	T	100	PASS	AC=1801;AF=0.359625;AN=5008;NS=2504;DP=17143;EAS_AF=0.3532;AMR_AF=0.3055;AFR_AF=0.2405;EUR_AF=0.2853;SAS_AF=0.6421;AA=C|||;VT=SNP
2	233584557	rs13004406	A	T	100	PASS	AC=1831;AF=0.365615;AN=5008;NS=2504;DP=17326;EAS_AF=0.3681;AMR_AF=0.3069;AFR_AF=0.2511;EUR_AF=0.2853;SAS_AF=0.6421;AA=A|||;VT=SNP
2	233584574	rs115845643	A	G	100	PASS	AC=19;AF=0.00379393;AN=5008;NS=2504;DP=17322;EAS_AF=0;AMR_AF=0.0029;AFR_AF=0;EUR_AF=0.0159;SAS_AF=0.001;AA=A|||;VT=SNP
2	233586361	rs72617178	C	T	100	PASS	AC=409;AF=0.0816693;AN=5008;NS=2504;DP=22368;EAS_AF=0.2302;AMR_AF=0.0634;AFR_AF=0.0068;EUR_AF=0.0308;SAS_AF=0.0951;AA=C|||;VT=SNP
2	233586427	rs6717048	T	C	100	PASS	AC=3443;AF=0.6875;AN=5008;NS=2504;DP=22412;EAS_AF=0.6488;AMR_AF=0.562;AFR_AF=0.767;EUR_AF=0.5865;SAS_AF=0.8129;AA=C|||;VT=SNP
2	233586502	rs12694915	T	C	100	PASS	AC=688;AF=0.13738;AN=5008;NS=2504;DP=21277;EAS_AF=0.1131;AMR_AF=0.1383;AFR_AF=0.1165;EUR_AF=0.2416;SAS_AF=0.0828;AA=T|||;VT=SNP
2	233586888	rs7557131	C	T	100	PASS	AC=688;AF=0.13738;AN=5008;NS=2504;DP=20285;EAS_AF=0.1131;AMR_AF=0.1383;AFR_AF=0.1165;EUR_AF=0.2416;SAS_AF=0.0828;AA=C|||;VT=SNP
2	233588006	rs34135166	T	A	100	PASS	AC=290;AF=0.0579073;AN=5008;NS=2504;DP=15311;EAS_AF=0.128;AMR_AF=0.0504;AFR_AF=0.0053;EUR_AF=0.0348;SAS_AF=0.0859;AA=T|||;VT=SNP
2	233588735	rs113543770	C	T	100	PASS	AC=662;AF=0.132188;AN=5008;NS=2504;DP=14397;EAS_AF=0.1677;AMR_AF=0.049;AFR_AF=0.239;EUR_AF=0.0567;SAS_AF=0.0879;AA=c|||;VT=SNP
2	233589672	rs13412034	A	G	100	PASS	AC=703;AF=0.140375;AN=5008;NS=2504;DP=17690;EAS_AF=0.1131;AMR_AF=0.1383;AFR_AF=0.1278;EUR_AF=0.2416;SAS_AF=0.0828;AA=A|||;VT=SNP
2	233590007	rs6745879	A	G	100	PASS	AC=1800;AF=0.359425;AN=5008;NS=2504;DP=18650;EAS_AF=0.3532;AMR_AF=0.3055;AFR_AF=0.2405;EUR_AF=0.2853;SAS_AF=0.6411;AA=A|||;VT=SNP
2	233590231	rs114771405	C	T	100	PASS	AC=25;AF=0.00499201;AN=5008;NS=2504;DP=19849;EAS_AF=0;AMR_AF=0.0115;AFR_AF=0;EUR_AF=0.0169;SAS_AF=0;AA=C|||;VT=SNP
2	233590255	rs6717841	C	T	100	PASS	AC=1801;AF=0.359625;AN=5008;NS=2504;DP=19914;EAS_AF=0.3532;AMR_AF=0.3069;AFR_AF=0.2405;EUR_AF=0.2853;SAS_AF=0.6411;AA=C|||;VT=SNP
2	233590667	rs7578385	A	T	100	PASS	AC=524;AF=0.104633;AN=5008;NS=2504;DP=17455;EAS_AF=0.1677;AMR_AF=0.0447;AFR_AF=0.1384;EUR_AF=0.0547;SAS_AF=0.0879;AA=A|||;VT=SNP
2	233591239	rs1022329	T	C	100	PASS	AC=3442;AF=0.6873;AN=5008;NS=2504;DP=14159;EAS_AF=0.6488;AMR_AF=0.5605;AFR_AF=0.767;EUR_AF=0.5865;SAS_AF=0.8129;AA=t|||;VT=SNP
2	233591462	rs143765787	G	A	100	PASS	AC=28;AF=0.00559105;AN=5008;NS=2504;DP=14434;EAS_AF=0;AMR_AF=0.0043;AFR_AF=0.0008;EUR_AF=0.0139;SAS_AF=0.0102;AA=A|||;VT=SNP
2	233591551	rs12052869	G	A	100	PASS	AC=659;AF=0.131589;AN=5008;NS=2504;DP=16304;EAS_AF=0.1111;AMR_AF=0.1326;AFR_AF=0.0991;EUR_AF=0.2416;SAS_AF=0.0828;AA=G|||;VT=SNP
2	233592341	rs6733151	A	C	100	PASS	AC=1800;AF=0.359425;AN=5008;NS=2504;DP=18794;EAS_AF=0.3532;AMR_AF=0.3055;AFR_AF=0.2405;EUR_AF=0.2853;SAS_AF=0.6411;AA=A|||;VT=SNP
2	233592487	rs6704763	G	A	100	PASS	AC=3438;AF=0.686502;AN=5008;NS=2504;DP=19493;EAS_AF=0.6458;AMR_AF=0.5605;AFR_AF=0.7663;EUR_AF=0.5865;SAS_AF=0.8129;AA=A|||;VT=SNP
2	233592501	rs6704768	G	A	100	PASS	AC=2695;AF=0.538139;AN=5008;NS=2504;DP=19741;EAS_AF=0.4633;AMR_AF=0.4496;AFR_AF=0.5136;EUR_AF=0.5288;SAS_AF=0.7209;AA=A|||;VT=SNP
2	233592613	rs72617179	C	T	100	PASS	AC=415;AF=0.0828674;AN=5008;NS=2504;DP=21020;EAS_AF=0.2302;AMR_AF=0.0634;AFR_AF=0.0113;EUR_AF=0.0308;SAS_AF=0.0951;AA=C|||;VT=SNP
2	233592955	rs36038193	T	C	100	PASS	AC=968;AF=0.193291;AN=5008;NS=2504;DP=19502;EAS_AF=0.245;AMR_AF=0.1398;AFR_AF=0.1346;EUR_AF=0.1352;SAS_AF=0.317;AA=T|||;VT=SNP
2	233593229	rs13386650	A	G	100	PASS	AC=704;AF=0.140575;AN=5008;NS=2504;DP=20107;EAS_AF=0.1131;AMR_AF=0.1398;AFR_AF=0.1278;EUR_AF=0.2416;SAS_AF=0.0828;AA=A|||;VT=SNP
2	233593337	rs13412513	G	T	100	PASS	AC=569;AF=0.113618;AN=5008;NS=2504;DP=18041;EAS_AF=0.1111;AMR_AF=0.1311;AFR_AF=0.0318;EUR_AF=0.2416;SAS_AF=0.0828;AA=G|||;VT=SNP
2	233593367	rs111786553	C	A	100	PASS	AC=19;AF=0.00379393;AN=5008;NS=2504;DP=17998;EAS_AF=0;AMR_AF=0.0043;AFR_AF=0;EUR_AF=0.0129;SAS_AF=0.0031;AA=C|||;VT=SNP
2	233593499	rs17164	C	T	100	PASS	AC=4023;AF=0.803315;AN=5008;NS=2504;DP=19463;EAS_AF=0.876;AMR_AF=0.634;AFR_AF=0.8986;EUR_AF=0.6203;SAS_AF=0.908;AA=T|||;VT=SNP
2	233593660	rs6724117	T	G	100	PASS	AC=1800;AF=0.359425;AN=5008;NS=2504;DP=20018;EAS_AF=0.3532;AMR_AF=0.3055;AFR_AF=0.2405;EUR_AF=0.2853;SAS_AF=0.6411;AA=T|||;VT=SNP
2	233593774	rs73092790	G	A	100	PASS	AC=524;AF=0.104633;AN=5008;NS=2504;DP=19018;EAS_AF=0.1677;AMR_AF=0.0432;AFR_AF=0.1392;EUR_AF=0.0547;SAS_AF=0.0879;AA=G|||;VT=SNP
2	233594875	rs13008942	G	A	100	PASS	AC=1799;AF=0.359225;AN=5008;NS=2504;DP=16660;EAS_AF=0.3532;AMR_AF=0.3055;AFR_AF=0.2398;EUR_AF=0.2853;SAS_AF=0.6411;AA=G|||;VT=SNP
2	233595163	rs6716488	C	A	100	PASS	AC=4023;AF=0.803315;AN=5008;NS=2504;DP=13903;EAS_AF=0.876;AMR_AF=0.634;AFR_AF=0.8986;EUR_AF=0.6203;SAS_AF=0.908;AA=A|||;VT=SNP
2	233596685	rs142579783	G	C	100	PASS	AC=22;AF=0.00439297;AN=5008;NS=2504;DP=16793;EAS_AF=0;AMR_AF=0.0086;AFR_AF=0.003;EUR_AF=0.0109;SAS_AF=0.001;AA=G|||;VT=SNP
2	233597163	rs114520841	G	C	100	PASS	AC=212;AF=0.0423323;AN=5008;NS=2504;DP=14023;EAS_AF=0;AMR_AF=0.0548;AFR_AF=0.0439;EUR_AF=0.0726;SAS_AF=0.044;AA=G|||;VT=SNP
2	233597196	rs10205801	G	A	100	PASS	AC=2725;AF=0.544129;AN=5008;NS=2504;DP=13632;EAS_AF=0.4802;AMR_AF=0.5029;AFR_AF=0.503;EUR_AF=0.5189;SAS_AF=0.7209;AA=A|||;VT=SNP
2	233597663	rs72617180	G	A	100	PASS	AC=415;AF=0.0828674;AN=5008;NS=2504;DP=13310;EAS_AF=0.2302;AMR_AF=0.0634;AFR_AF=0.0113;EUR_AF=0.0308;SAS_AF=0.0951;AA=G|||;VT=SNP
2	233597954	rs113677746	G	A	100	PASS	AC=524;AF=0.104633;AN=5008;NS=2504;DP=11639;EAS_AF=0.1677;AMR_AF=0.0432;AFR_AF=0.1392;EUR_AF=0.0547;SAS_AF=0.0879;AA=G|||;VT=SNP
2	233598340	rs12478564	C	T	100	PASS	AC=1800;AF=0.359425;AN=5008;NS=2504;DP=18160;EAS_AF=0.3532;AMR_AF=0.3055;AFR_AF=0.2405;EUR_AF=0.2853;SAS_AF=0.6411;AA=C|||;VT=SNP
2	233598983	rs78231049	C	A	100	PASS	AC=19;AF=0.00379393;AN=5008;NS=2504;DP=13016;EAS_AF=0;AMR_AF=0.0029;AFR_AF=0.0008;EUR_AF=0.0149;SAS_AF=0.001;AA=C|||;VT=SNP
2	233599309	rs11883794	C	G	100	PASS	AC=677;AF=0.135184;AN=5008;NS=2504;DP=18428;EAS_AF=0.1677;AMR_AF=0.049;AFR_AF=0.2504;EUR_AF=0.0567;SAS_AF=0.0879;AA=C|||;VT=SNP
2	233599644	rs75911181	C	T	100	PASS	AC=605;AF=0.120807;AN=5008;NS=2504;DP=18400;EAS_AF=0.1448;AMR_AF=0.1052;AFR_AF=0.025;EUR_AF=0.0775;SAS_AF=0.2812;AA=C|||;VT=SNP
2	233599904	rs11555646	A	C	100	PASS	AC=1800;AF=0.359425;AN=5008;NS=2504;DP=17293;EAS_AF=0.3532;AMR_AF=0.3055;AFR_AF=0.2405;EUR_AF=0.2853;SAS_AF=0.6411;AA=A|||;VT=SNP;EX_TARGET
2	233600275	rs150435042	T	A	100	PASS	AC=43;AF=0.00858626;AN=5008;NS=2504;DP=16803;EAS_AF=0;AMR_AF=0.0029;AFR_AF=0;EUR_AF=0.0219;SAS_AF=0.0194;AA=T|||;VT=SNP
2	233600606	rs13013142	A	G	100	PASS	AC=1800;AF=0.359425;AN=5008;NS=2504;DP=14986;EAS_AF=0.3532;AMR_AF=0.3055;AFR_AF=0.2405;EUR_AF=0.2853;SAS_AF=0.6411;AA=A|||;VT=SNP
2	233602028	rs6738386	T	C	100	PASS	AC=1909;AF=0.38119;AN=5008;NS=2504;DP=22085;EAS_AF=0.3542;AMR_AF=0.3084;AFR_AF=0.3222;EUR_AF=0.2863;SAS_AF=0.638;AA=C|||;VT=SNP
2	233602293	rs66549961	A	G	100	PASS	AC=1813;AF=0.362021;AN=5008;NS=2504;DP=19846;EAS_AF=0.3542;AMR_AF=0.3069;AFR_AF=0.2504;EUR_AF=0.2863;SAS_AF=0.638;AA=A|||;VT=SNP
2	233603065	rs2344613	C	G	100	PASS	AC=4020;AF=0.802716;AN=5008;NS=2504;DP=18407;EAS_AF=0.876;AMR_AF=0.6326;AFR_AF=0.8964;EUR_AF=0.6213;SAS_AF=0.908;AA=G|||;VT=SNP
2	233603198	rs11694434	G	A	100	PASS	AC=565;AF=0.112819;AN=5008;NS=2504;DP=15894;EAS_AF=0.1101;AMR_AF=0.1297;AFR_AF=0.031;EUR_AF=0.2406;SAS_AF=0.0828;AA=A|||;VT=SNP
2	233603534	rs9973586	A	G	100	PASS	AC=683;AF=0.136382;AN=5008;NS=2504;DP=15413;EAS_AF=0.1101;AMR_AF=0.1369;AFR_AF=0.1157;EUR_AF=0.2416;SAS_AF=0.0828;AA=A|||;VT=SNP
2	233604487	rs13035829	A	T	100	PASS	AC=1924;AF=0.384185;AN=5008;NS=2504;DP=16852;EAS_AF=0.3542;AMR_AF=0.3112;AFR_AF=0.3298;EUR_AF=0.2863;SAS_AF=0.6411;AA=T|||;VT=SNP
2	233604535	rs184230376	C	T	100	PASS	AC=31;AF=0.0061901;AN=5008;NS=2504;DP=14892;EAS_AF=0;AMR_AF=0.0144;AFR_AF=0;EUR_AF=0.0209;SAS_AF=0;AA=C|||;VT=SNP
2	233604580	rs6732136	C	T	100	PASS	AC=1802;AF=0.359824;AN=5008;NS=2504;DP=15090;EAS_AF=0.3542;AMR_AF=0.3069;AFR_AF=0.2405;EUR_AF=0.2853;SAS_AF=0.6411;AA=C|||;VT=SNP
2	233604889	rs75478542	C	T	100	PASS	AC=118;AF=0.0235623;AN=5008;NS=2504;DP=18028;EAS_AF=0.001;AMR_AF=0.049;AFR_AF=0.003;EUR_AF=0.0755;SAS_AF=0.0031;AA=C|||;VT=SNP
2	233605585	rs9288675	G	A	100	PASS	AC=777;AF=0.155152;AN=5008;NS=2504;DP=18033;EAS_AF=0.1101;AMR_AF=0.1398;AFR_AF=0.1846;EUR_AF=0.2425;SAS_AF=0.0828;AA=G|||;VT=SNP
2	233606203	rs115255027	G	A	100	PASS	AC=213;AF=0.0425319;AN=5008;NS=2504;DP=17015;EAS_AF=0;AMR_AF=0.0548;AFR_AF=0.0446;EUR_AF=0.0726;SAS_AF=0.044;AA=G|||;VT=SNP
2	233606580	rs7562712	A	G	100	PASS	AC=1801;AF=0.359625;AN=5008;NS=2504;DP=20542;EAS_AF=0.3542;AMR_AF=0.3069;AFR_AF=0.2398;EUR_AF=0.2853;SAS_AF=0.6411;AA=A|||;VT=SNP
2	233606740	rs7606090	T	C	100	PASS	AC=1924;AF=0.384185;AN=5008;NS=2504;DP=19510;EAS_AF=0.3542;AMR_AF=0.3098;AFR_AF=0.3298;EUR_AF=0.2873;SAS_AF=0.6411;AA=C|||;VT=SNP
2	233607900	rs35928329	G	T	100	PASS	AC=553;AF=0.110423;AN=5008;NS=2504;DP=18925;EAS_AF=0.1131;AMR_AF=0.1297;AFR_AF=0.0197;EUR_AF=0.2406;SAS_AF=0.0828;AA=G|||;VT=SNP
2	233608163	rs12694916	A	G	100	PASS	AC=549;AF=0.109625;AN=5008;NS=2504;DP=19398;EAS_AF=0.1131;AMR_AF=0.1282;AFR_AF=0.0174;EUR_AF=0.2406;SAS_AF=0.0828;AA=A|||;VT=SNP
2	233608253	rs67013068	G	C	100	PASS	AC=1909;AF=0.38119;AN=5008;NS=2504;DP=17317;EAS_AF=0.3532;AMR_AF=0.3098;AFR_AF=0.3192;EUR_AF=0.2873;SAS_AF=0.6411;AA=C|||;VT=SNP
2	233608884	rs13424728	A	G	100	PASS	AC=33;AF=0.00658946;AN=5008;NS=2504;DP=18756;EAS_AF=0;AMR_AF=0.0058;AFR_AF=0;EUR_AF=0.0239;SAS_AF=0.0051;AA=A|||;VT=SNP
2	233608901	rs11687128	T	C	100	PASS	AC=1801;AF=0.359625;AN=5008;NS=2504;DP=18785;EAS_AF=0.3532;AMR_AF=0.3069;AFR_AF=0.2405;EUR_AF=0.2853;SAS_AF=0.6411;AA=T|||;VT=SNP
2	233609050	rs76522868	C	G	100	PASS	AC=213;AF=0.0425319;AN=5008;NS=2504;DP=17825;EAS_AF=0;AMR_AF=0.0548;AFR_AF=0.0446;EUR_AF=0.0726;SAS_AF=0.044;AA=C|||;VT=SNP
2	233609465	rs187066525	C	T	100	PASS	AC=13;AF=0.00259585;AN=5008;NS=2504;DP=18258;EAS_AF=0;AMR_AF=0.0043;AFR_AF=0;EUR_AF=0.0099;SAS_AF=0;AA=C|||;VT=SNP
2	233609982	rs11892326	C	G	100	PASS	AC=1077;AF=0.215056;AN=5008;NS=2504;DP=18045;EAS_AF=0.3968;AMR_AF=0.111;AFR_AF=0.2519;EUR_AF=0.0875;SAS_AF=0.183;AA=C|||;VT=SNP
2	233610988	rs10933407	A	G	100	PASS	AC=553;AF=0.110423;AN=5008;NS=2504;DP=16802;EAS_AF=0.1131;AMR_AF=0.1297;AFR_AF=0.0197;EUR_AF=0.2406;SAS_AF=0.0828;AA=A|||;VT=SNP
2	233610991	rs34418122	C	T	100	PASS	AC=70;AF=0.0139776;AN=5008;NS=2504;DP=16886;EAS_AF=0.001;AMR_AF=0.0173;AFR_AF=0.0061;EUR_AF=0.0318;SAS_AF=0.0174;AA=c|||;VT=SNP
2	233611408	rs7601946	T	G	100	PASS	AC=164;AF=0.0327476;AN=5008;NS=2504;DP=16137;EAS_AF=0;AMR_AF=0.0504;AFR_AF=0.0098;EUR_AF=0.0726;SAS_AF=0.044;AA=T|||;VT=SNP
2	233611636	rs10933408	C	G	100	PASS	AC=553;AF=0.110423;AN=5008;NS=2504;DP=15441;EAS_AF=0.1131;AMR_AF=0.1297;AFR_AF=0.0197;EUR_AF=0.2406;SAS_AF=0.0828;AA=C|||;VT=SNP
2	233611992	rs35785837	A	G	100	PASS	AC=549;AF=0.109625;AN=5008;NS=2504;DP=17242;EAS_AF=0.1131;AMR_AF=0.1282;AFR_AF=0.0174;EUR_AF=0.2406;SAS_AF=0.0828;AA=A|||;VT=SNP
2	233612041	rs76556984	G	T	100	PASS	AC=213;AF=0.0425319;AN=5008;NS=2504;DP=17082;EAS_AF=0;AMR_AF=0.0548;AFR_AF=0.0446;EUR_AF=0.0726;SAS_AF=0.044;AA=G|||;VT=SNP
2	233612557	rs3817311	C	T	100	PASS	AC=1799;AF=0.359225;AN=5008;NS=2504;DP=21262;EAS_AF=0.3532;AMR_AF=0.3055;AFR_AF=0.2398;EUR_AF=0.2853;SAS_AF=0.6411;AA=C|||;VT=SNP
2	233612583	rs3817310	C	A	100	PASS	AC=524;AF=0.104633;AN=5008;NS=2504;DP=20857;EAS_AF=0.1687;AMR_AF=0.0432;AFR_AF=0.1384;EUR_AF=0.0547;SAS_AF=0.0879;AA=C|||;VT=SNP
2	233612656	rs11679079	C	T	100	PASS	AC=1799;AF=0.359225;AN=5008;NS=2504;DP=18726;EAS_AF=0.3532;AMR_AF=0.3055;AFR_AF=0.2398;EUR_AF=0.2853;SAS_AF=0.6411;AA=C|||;VT=SNP
2	233612845	rs35362030	A	G	100	PASS	AC=1814;AF=0.36222;AN=5008;NS=2504;DP=18021;EAS_AF=0.3532;AMR_AF=0.3069;AFR_AF=0.2504;EUR_AF=0.2853;SAS_AF=0.6411;AA=a|||;VT=SNP
2	233612996	rs13011298	A	G	100	PASS	AC=1814;AF=0.36222;AN=5008;NS=2504;DP=18496;EAS_AF=0.3532;AMR_AF=0.3069;AFR_AF=0.2504;EUR_AF=0.2853;SAS_AF=0.6411;AA=A|||;VT=SNP
2	233613183	rs11685169	T	C	100	PASS	AC=553;AF=0.110423;AN=5008;NS=2504;DP=17841;EAS_AF=0.1131;AMR_AF=0.1297;AFR_AF=0.0197;EUR_AF=0.2406;SAS_AF=0.0828;AA=T|||;VT=SNP
2	233614819	rs34880628	C	T	100	PASS	AC=1783;AF=0.35603;AN=5008;NS=2504;DP=17781;EAS_AF=0.3562;AMR_AF=0.2983;AFR_AF=0.2383;EUR_AF=0.2744;SAS_AF=0.6401;AA=C|||;VT=SNP
2	233615191	rs55647757	G	A	100	PASS	AC=57;AF=0.0113818;AN=5008;NS=2504;DP=16526;EAS_AF=0;AMR_AF=0.0231;AFR_AF=0.003;EUR_AF=0.0308;SAS_AF=0.0061;AA=T|||;VT=SNP
2	233615345	rs12474040	T	G	100	PASS	AC=1814;AF=0.36222;AN=5008;NS=2504;DP=17382;EAS_AF=0.3532;AMR_AF=0.3069;AFR_AF=0.2504;EUR_AF=0.2853;SAS_AF=0.6411;AA=T|||;VT=SNP
2	233615658	rs116066641	G	T	100	PASS	AC=148;AF=0.0295527;AN=5008;NS=2504;DP=18570;EAS_AF=0.0744;AMR_AF=0.036;AFR_AF=0.0008;EUR_AF=0.0139;SAS_AF=0.0337;AA=G|||;VT=SNP
2	233616699	rs61518838	T	C	100	PASS	AC=744;AF=0.148562;AN=5008;NS=2504;DP=19015;EAS_AF=0.1825;AMR_AF=0.1095;AFR_AF=0.2542;EUR_AF=0.0577;SAS_AF=0.092;AA=T|||;VT=SNP
2	233616709	rs6733495	A	G	100	PASS	AC=3442;AF=0.6873;AN=5008;NS=2504;DP=19384;EAS_AF=0.6488;AMR_AF=0.562;AFR_AF=0.7663;EUR_AF=0.5865;SAS_AF=0.8129;AA=G|||;VT=SNP
2	233617312	rs10190211	G	A	100	PASS	AC=568;AF=0.113419;AN=5008;NS=2504;DP=16074;EAS_AF=0.1131;AMR_AF=0.1297;AFR_AF=0.031;EUR_AF=0.2406;SAS_AF=0.0828;AA=G|||;VT=SNP
2	233617457	rs55913849	A	G	100	PASS	AC=503;AF=0.100439;AN=5008;NS=2504;DP=15046;EAS_AF=0.1677;AMR_AF=0.0418;AFR_AF=0.1225;EUR_AF=0.0547;SAS_AF=0.09;AA=A|||;VT=SNP
2	233617520	rs12991088	G	T	100	PASS	AC=1774;AF=0.354233;AN=5008;NS=2504;DP=15460;EAS_AF=0.3532;AMR_AF=0.2968;AFR_AF=0.2368;EUR_AF=0.2744;SAS_AF=0.637;AA=G|||;VT=SNP
2	233617585	rs12990821	C	G	100	PASS	AC=1796;AF=0.358626;AN=5008;NS=2504;DP=13865;EAS_AF=0.3532;AMR_AF=0.3055;AFR_AF=0.2398;EUR_AF=0.2853;SAS_AF=0.638;AA=C|||;VT=SNP
2	233617647	rs12105766	T	C	100	PASS	AC=3457;AF=0.690296;AN=5008;NS=2504;DP=13685;EAS_AF=0.6488;AMR_AF=0.5605;AFR_AF=0.7784;EUR_AF=0.5865;SAS_AF=0.8129;AA=C|||;VT=SNP
2	233617811	rs13426191	T	G	100	PASS	AC=120;AF=0.0239617;AN=5008;NS=2504;DP=10676;EAS_AF=0.001;AMR_AF=0.0331;AFR_AF=0.003;EUR_AF=0.0775;SAS_AF=0.0143;AA=t|||;VT=SNP
2	233618157	rs148529216	T	C	100	PASS	AC=23;AF=0.00459265;AN=5008;NS=2504;DP=16956;EAS_AF=0;AMR_AF=0.0086;AFR_AF=0.0008;EUR_AF=0.0149;SAS_AF=0.001;AA=T|||;VT=SNP
2	233618737	rs113295311	T	C	100	PASS	AC=701;AF=0.139976;AN=5008;NS=2504;DP=15505;EAS_AF=0.1131;AMR_AF=0.1383;AFR_AF=0.1263;EUR_AF=0.2416;SAS_AF=0.0828;AA=T|||;VT=SNP
2	233618841	rs11688622	C	A	100	PASS	AC=579;AF=0.115615;AN=5008;NS=2504;DP=13874;EAS_AF=0.1131;AMR_AF=0.1297;AFR_AF=0.031;EUR_AF=0.2445;SAS_AF=0.09;AA=C|||;VT=SNP
2	233619131	rs71421663	A	G	100	PASS	AC=1796;AF=0.358626;AN=5008;NS=2504;DP=15107;EAS_AF=0.3532;AMR_AF=0.3055;AFR_AF=0.2398;EUR_AF=0.2853;SAS_AF=0.638;AA=A|||;VT=SNP
2	233620135	rs34832091	C	T	100	PASS	AC=565;AF=0.112819;AN=5008;NS=2504;DP=19116;EAS_AF=0.1101;AMR_AF=0.1297;AFR_AF=0.031;EUR_AF=0.2406;SAS_AF=0.0828;AA=C|||;VT=SNP
2	233620528	rs146875064	C	T	100	PASS	AC=25;AF=0.00499201;AN=5008;NS=2504;DP=21005;EAS_AF=0;AMR_AF=0.0115;AFR_AF=0;EUR_AF=0.0169;SAS_AF=0;AA=C|||;VT=SNP
2	233620679	rs140734645	C	G	100	PASS	AC=25;AF=0.00499201;AN=5008;NS=2504;DP=20408;EAS_AF=0;AMR_AF=0.0115;AFR_AF=0;EUR_AF=0.0169;SAS_AF=0;AA=C|||;VT=SNP
2	233621834	rs36007169	A	G	100	PASS	AC=1801;AF=0.359625;AN=5008;NS=2504;DP=16251;EAS_AF=0.3532;AMR_AF=0.3055;AFR_AF=0.2398;EUR_AF=0.2873;SAS_AF=0.6411;AA=A|||;VT=SNP
2	233622066	rs12987513	A	G	100	PASS	AC=1924;AF=0.384185;AN=5008;NS=2504;DP=17438;EAS_AF=0.3532;AMR_AF=0.3098;AFR_AF=0.3298;EUR_AF=0.2883;SAS_AF=0.6411;AA=G|||;VT=SNP
2	233622188	rs114683852	C	T	100	PASS	AC=25;AF=0.00499201;AN=5008;NS=2504;DP=17051;EAS_AF=0;AMR_AF=0.0115;AFR_AF=0;EUR_AF=0.0169;SAS_AF=0;AA=C|||;VT=SNP
2	233623111	rs13021246	T	C	100	PASS	AC=1801;AF=0.359625;AN=5008;NS=2504;DP=18048;EAS_AF=0.3532;AMR_AF=0.3055;AFR_AF=0.2398;EUR_AF=0.2873;SAS_AF=0.6411;AA=T|||;VT=SNP
2	233623763	rs1515961	C	A	100	PASS	AC=2649;AF=0.528954;AN=5008;NS=2504;DP=17192;EAS_AF=0.5357;AMR_AF=0.4207;AFR_AF=0.5711;EUR_AF=0.3459;SAS_AF=0.7301;AA=A|||;VT=SNP
2	233623995	rs79182291	A	G	100	PASS	AC=100;AF=0.0199681;AN=5008;NS=2504;DP=18128;EAS_AF=0.0218;AMR_AF=0.0159;AFR_AF=0.0212;EUR_AF=0.0278;SAS_AF=0.0112;AA=A|||;VT=SNP
2	233624257	rs11897789	G	A	100	PASS	AC=661;AF=0.131989;AN=5008;NS=2504;DP=18015;EAS_AF=0.1677;AMR_AF=0.0476;AFR_AF=0.239;EUR_AF=0.0567;SAS_AF=0.0879;AA=G|||;VT=SNP
2	233624363	rs35085837	A	G	100	PASS	AC=1801;AF=0.359625;AN=5008;NS=2504;DP=17826;EAS_AF=0.3532;AMR_AF=0.3055;AFR_AF=0.2398;EUR_AF=0.2873;SAS_AF=0.6411;AA=A|||;VT=SNP
2	233627012	rs4452130	G	C	100	PASS	AC=1800;AF=0.359425;AN=5008;NS=2504;DP=11991;EAS_AF=0.3532;AMR_AF=0.3055;AFR_AF=0.239;EUR_AF=0.2873;SAS_AF=0.6411;AA=G|||;VT=SNP
2	233627250	rs12999865	T	C	100	PASS	AC=3442;AF=0.6873;AN=5008;NS=2504;DP=15706;EAS_AF=0.6458;AMR_AF=0.5605;AFR_AF=0.7678;EUR_AF=0.5885;SAS_AF=0.8129;AA=C|||;VT=SNP
2	233627466	rs73102244	C	T	100	PASS	AC=724;AF=0.144569;AN=5008;NS=2504;DP=18125;EAS_AF=0.1825;AMR_AF=0.111;AFR_AF=0.2405;EUR_AF=0.0577;SAS_AF=0.089;AA=C|||;VT=SNP
2	233627596	rs56026435	A	T	100	PASS	AC=146;AF=0.0291534;AN=5008;NS=2504;DP=17762;EAS_AF=0;AMR_AF=0.0432;AFR_AF=0.0091;EUR_AF=0.0696;SAS_AF=0.0348;AA=a|||;VT=SNP
2	233628937	rs12463466	C	T	100	PASS	AC=563;AF=0.11242;AN=5008;NS=2504;DP=21948;EAS_AF=0.1071;AMR_AF=0.1052;AFR_AF=0.0242;EUR_AF=0.0775;SAS_AF=0.2781;AA=C|||;VT=SNP
2	233629202	rs76195977	G	A	100	PASS	AC=343;AF=0.0684904;AN=5008;NS=2504;DP=20968;EAS_AF=0.1677;AMR_AF=0.0288;AFR_AF=0.0113;EUR_AF=0.0537;SAS_AF=0.0869;AA=G|||;VT=SNP
2	233629386	rs10933409	A	G	100	PASS	AC=1801;AF=0.359625;AN=5008;NS=2504;DP=20432;EAS_AF=0.3532;AMR_AF=0.3055;AFR_AF=0.2398;EUR_AF=0.2873;SAS_AF=0.6411;AA=A|||;VT=SNP
2	233629552	rs6748027	T	C	100	PASS	AC=1825;AF=0.364417;AN=5008;NS=2504;DP=19036;EAS_AF=0.3532;AMR_AF=0.3084;AFR_AF=0.2564;EUR_AF=0.2873;SAS_AF=0.6411;AA=T|||;VT=SNP
2	233629797	rs6437073	C	T	100	PASS	AC=1546;AF=0.308706;AN=5008;NS=2504;DP=19168;EAS_AF=0.2927;AMR_AF=0.2536;AFR_AF=0.4576;EUR_AF=0.3002;SAS_AF=0.1718;AA=T|||;VT=SNP
2	233629798	rs73995901	A	G	100	PASS	AC=304;AF=0.0607029;AN=5008;NS=2504;DP=19187;EAS_AF=0;AMR_AF=0.0562;AFR_AF=0.112;EUR_AF=0.0736;SAS_AF=0.044;AA=A|||;VT=SNP
2	233630175	rs72617181	A	C	100	PASS	AC=431;AF=0.0860623;AN=5008;NS=2504;DP=21221;EAS_AF=0.2312;AMR_AF=0.0634;AFR_AF=0.0227;EUR_AF=0.0308;SAS_AF=0.0951;AA=A|||;VT=SNP
2	233630577	rs74547374	G	A	100	PASS	AC=25;AF=0.00499201;AN=5008;NS=2504;DP=20209;EAS_AF=0;AMR_AF=0.0115;AFR_AF=0;EUR_AF=0.0169;SAS_AF=0;AA=G|||;VT=SNP
2	233630676	rs77237820	C	T	100	PASS	AC=101;AF=0.0201677;AN=5008;NS=2504;DP=18252;EAS_AF=0;AMR_AF=0.0346;AFR_AF=0.0053;EUR_AF=0.0467;SAS_AF=0.0235;AA=C|||;VT=SNP
2	233631062	rs34063802	T	C	100	PASS	AC=704;AF=0.140575;AN=5008;NS=2504;DP=17084;EAS_AF=0.1131;AMR_AF=0.1383;AFR_AF=0.1286;EUR_AF=0.2416;SAS_AF=0.0828;AA=T|||;VT=SNP
2	233631266	rs80042330	A	G	100	PASS	AC=32;AF=0.00638978;AN=5008;NS=2504;DP=17989;EAS_AF=0;AMR_AF=0.0086;AFR_AF=0.0023;EUR_AF=0.0199;SAS_AF=0.0031;AA=A|||;VT=SNP
2	233632766	rs8192539	T	C	100	PASS	AC=821;AF=0.163938;AN=5008;NS=2504;DP=22178;EAS_AF=0.1468;AMR_AF=0.1599;AFR_AF=0.0696;EUR_AF=0.1501;SAS_AF=0.3262;AA=T|||;VT=SNP
2	233633460	rs1801251	G	A	100	PASS	AC=1803;AF=0.360024;AN=5008;NS=2504;DP=19578;EAS_AF=0.3532;AMR_AF=0.3055;AFR_AF=0.2398;EUR_AF=0.2873;SAS_AF=0.6431;AA=A|||;VT=SNP;EX_TARGET
2	233633736	rs1044480	A	G	100	PASS	AC=1925;AF=0.384385;AN=5008;NS=2504;DP=17090;EAS_AF=0.3532;AMR_AF=0.3098;AFR_AF=0.3298;EUR_AF=0.2883;SAS_AF=0.6421;AA=G|||;VT=SNP
2	233633971	rs144876550	T	A	100	PASS	AC=23;AF=0.00459265;AN=5008;NS=2504;DP=14945;EAS_AF=0;AMR_AF=0.013;AFR_AF=0.0008;EUR_AF=0.0099;SAS_AF=0.0031;AA=T|||;VT=SNP
2	233633990	rs35428351	C	T	100	PASS	AC=927;AF=0.185104;AN=5008;NS=2504;DP=14919;EAS_AF=0.2034;AMR_AF=0.1398;AFR_AF=0.1339;EUR_AF=0.1382;SAS_AF=0.316;AA=C|||;VT=SNP
2	233634085	rs33980184	A	G	100	PASS	AC=1801;AF=0.359625;AN=5008;NS=2504;DP=13683;EAS_AF=0.3532;AMR_AF=0.3055;AFR_AF=0.2398;EUR_AF=0.2873;SAS_AF=0.6411;AA=A|||;VT=SNP
2	233634552	rs2293782	T	C	100	PASS	AC=568;AF=0.113419;AN=5008;NS=2504;DP=17786;EAS_AF=0.1131;AMR_AF=0.1297;AFR_AF=0.031;EUR_AF=0.2406;SAS_AF=0.0828;AA=T|||;VT=SNP
2	233634808	rs2293781	A	G	100	PASS	AC=329;AF=0.0656949;AN=5008;NS=2504;DP=16719;EAS_AF=0.1647;AMR_AF=0.0288;AFR_AF=0.003;EUR_AF=0.0537;SAS_AF=0.0869;AA=A|||;VT=SNP
2	233634898	rs78006198	C	T	100	PASS	AC=567;AF=0.113219;AN=5008;NS=2504;DP=18336;EAS_AF=0.1081;AMR_AF=0.1052;AFR_AF=0.0242;EUR_AF=0.0775;SAS_AF=0.2812;AA=C|||;VT=SNP
2	233635213	rs2293780	T	C	100	PASS	AC=3446;AF=0.688099;AN=5008;NS=2504;DP=17965;EAS_AF=0.6498;AMR_AF=0.5605;AFR_AF=0.7678;EUR_AF=0.5885;SAS_AF=0.8129;AA=C|||;VT=SNP
2	233635388	rs56777991	A	C	100	PASS	AC=1924;AF=0.384185;AN=5008;NS=2504;DP=16848;EAS_AF=0.3532;AMR_AF=0.3098;AFR_AF=0.3298;EUR_AF=0.2883;SAS_AF=0.6411;AA=C|||;VT=SNP
2	233636264	rs59502980	C	T	100	PASS	AC=499;AF=0.0996406;AN=5008;NS=2504;DP=19086;EAS_AF=0.1677;AMR_AF=0.0418;AFR_AF=0.1218;EUR_AF=0.0547;SAS_AF=0.0869;AA=C|||;VT=SNP
2	233636450	rs1973675	A	G	100	PASS	AC=3445;AF=0.687899;AN=5008;NS=2504;DP=17446;EAS_AF=0.6488;AMR_AF=0.562;AFR_AF=0.767;EUR_AF=0.5885;SAS_AF=0.8129;AA=G|||;VT=SNP
2	233636922	rs11893358	T	C	100	PASS	AC=3564;AF=0.711661;AN=5008;NS=2504;DP=17259;EAS_AF=0.6488;AMR_AF=0.5706;AFR_AF=0.8517;EUR_AF=0.5895;SAS_AF=0.8129;AA=C|||;VT=SNP
2	233638351	rs974321	G	A	100	PASS	AC=4066;AF=0.811901;AN=5008;NS=2504;DP=15656;EAS_AF=0.876;AMR_AF=0.6354;AFR_AF=0.9289;EUR_AF=0.6223;SAS_AF=0.908;AA=A|||;VT=SNP
2	233638939	rs11890879	G	A	100	PASS	AC=661;AF=0.131989;AN=5008;NS=2504;DP=19150;EAS_AF=0.1677;AMR_AF=0.0476;AFR_AF=0.239;EUR_AF=0.0567;SAS_AF=0.0879;AA=G|||;VT=SNP
2	233639309	rs1446308	T	C	100	PASS	AC=1892;AF=0.377796;AN=5008;NS=2504;DP=19783;EAS_AF=0.3532;AMR_AF=0.3069;AFR_AF=0.3071;EUR_AF=0.2883;SAS_AF=0.6411;AA=T|||;VT=SNP
2	233639714	rs1446307	A	G	100	PASS	AC=568;AF=0.113419;AN=5008;NS=2504;DP=18858;EAS_AF=0.1131;AMR_AF=0.1297;AFR_AF=0.031;EUR_AF=0.2406;SAS_AF=0.0828;AA=A|||;VT=SNP
2	233639748	rs9288676	G	T	100	PASS	AC=568;AF=0.113419;AN=5008;NS=2504;DP=18077;EAS_AF=0.1131;AMR_AF=0.1297;AFR_AF=0.031;EUR_AF=0.2406;SAS_AF=0.0828;AA=G|||;VT=SNP
2	233639909	rs7564410	T	C	100	PASS	AC=678;AF=0.135383;AN=5008;NS=2504;DP=17835;EAS_AF=0.1677;AMR_AF=0.049;AFR_AF=0.2511;EUR_AF=0.0567;SAS_AF=0.0879;AA=T|||;VT=SNP
2	233640577	rs148326167	T	C	100	PASS	AC=60;AF=0.0119808;AN=5008;NS=2504;DP=17103;EAS_AF=0;AMR_AF=0.0058;AFR_AF=0.0023;EUR_AF=0.0298;SAS_AF=0.0235;AA=T|||;VT=SNP
2	233640750	rs737028	T	C	100	PASS	AC=1817;AF=0.362819;AN=5008;NS=2504;DP=16744;EAS_AF=0.3532;AMR_AF=0.3084;AFR_AF=0.2504;EUR_AF=0.2873;SAS_AF=0.6411;AA=T|||;VT=SNP
2	233640871	rs56054779	T	G	100	PASS	AC=567;AF=0.113219;AN=5008;NS=2504;DP=15573;EAS_AF=0.1131;AMR_AF=0.1282;AFR_AF=0.031;EUR_AF=0.2406;SAS_AF=0.0828;AA=T|||;VT=SNP
2	233641010	rs41266951	A	T	100	PASS	AC=568;AF=0.113419;AN=5008;NS=2504;DP=15215;EAS_AF=0.1131;AMR_AF=0.1297;AFR_AF=0.031;EUR_AF=0.2406;SAS_AF=0.0828;AA=A|||;VT=SNP
2	233641083	rs737027	G	C	100	PASS	AC=3441;AF=0.687101;AN=5008;NS=2504;DP=16918;EAS_AF=0.6468;AMR_AF=0.5605;AFR_AF=0.7663;EUR_AF=0.5885;SAS_AF=0.8129;AA=C|||;VT=SNP
2	233641924	rs2289915	C	T	100	PASS	AC=567;AF=0.113219;AN=5008;NS=2504;DP=17178;EAS_AF=0.1121;AMR_AF=0.1297;AFR_AF=0.031;EUR_AF=0.2406;SAS_AF=0.0828;AA=C|||;VT=SNP
2	233642230	rs2289914	T	A	100	PASS	AC=567;AF=0.113219;AN=5008;NS=2504;DP=16955;EAS_AF=0.1121;AMR_AF=0.1297;AFR_AF=0.031;EUR_AF=0.2406;SAS_AF=0.0828;AA=T|||;VT=SNP
2	233643081	rs35778045	G	A	100	PASS	AC=687;AF=0.137181;AN=5008;NS=2504;DP=20728;EAS_AF=0.1121;AMR_AF=0.1383;AFR_AF=0.1165;EUR_AF=0.2416;SAS_AF=0.0828;AA=G|||;VT=SNP
2	233644011	rs283487	A	G	100	PASS	AC=4034;AF=0.805511;AN=5008;NS=2504;DP=19182;EAS_AF=0.88;AMR_AF=0.6412;AFR_AF=0.8986;EUR_AF=0.6223;SAS_AF=0.908;AA=G|||;VT=SNP
2	233644223	rs283486	A	G	100	PASS	AC=1806;AF=0.360623;AN=5008;NS=2504;DP=20942;EAS_AF=0.3532;AMR_AF=0.3098;AFR_AF=0.2413;EUR_AF=0.2873;SAS_AF=0.6411;AA=A|||;VT=SNP
2	233645075	rs73102257	C	T	100	PASS	AC=523;AF=0.104433;AN=5008;NS=2504;DP=19744;EAS_AF=0.1677;AMR_AF=0.0432;AFR_AF=0.1392;EUR_AF=0.0547;SAS_AF=0.0869;AA=C|||;VT=SNP
2	233645178	rs185914464	C	T	100	PASS	AC=40;AF=0.00798722;AN=5008;NS=2504;DP=18759;EAS_AF=0;AMR_AF=0.0159;AFR_AF=0.0008;EUR_AF=0.0089;SAS_AF=0.0194;AA=C|||;VT=SNP
2	233645691	rs283485	G	A	100	PASS	AC=1801;AF=0.359625;AN=5008;NS=2504;DP=9607;EAS_AF=0.3532;AMR_AF=0.2983;AFR_AF=0.2526;EUR_AF=0.2763;SAS_AF=0.6401;AA=G|||;VT=SNP
2	233646505	rs283484	A	G	100	PASS	AC=1815;AF=0.36242;AN=5008;NS=2504;DP=17889;EAS_AF=0.3532;AMR_AF=0.3069;AFR_AF=0.2504;EUR_AF=0.2863;SAS_AF=0.6411;AA=A|||;VT=SNP
2	233646728	rs283483	A	T	100	PASS	AC=4905;AF=0.979433;AN=5008;NS=2504;DP=17399;EAS_AF=1;AMR_AF=0.9625;AFR_AF=0.9985;EUR_AF=0.9344;SAS_AF=0.9908;AA=T|||;VT=SNP
2	233646920	rs283482	A	T	100	PASS	AC=2446;AF=0.488419;AN=5008;NS=2504;DP=14016;EAS_AF=0.5169;AMR_AF=0.3516;AFR_AF=0.4811;EUR_AF=0.3419;SAS_AF=0.7168;AA=A|||;VT=SNP
2	233646935	rs143990891	T	G	100	PASS	AC=57;AF=0.0113818;AN=5008;NS=2504;DP=14064;EAS_AF=0.004;AMR_AF=0.0317;AFR_AF=0.0008;EUR_AF=0.0219;SAS_AF=0.0082;AA=T|||;VT=SNP
2	233648091	rs283481	A	G	100	PASS	AC=1778;AF=0.355032;AN=5008;NS=2504;DP=13039;EAS_AF=0.3532;AMR_AF=0.2968;AFR_AF=0.2368;EUR_AF=0.2753;SAS_AF=0.6401;AA=A|||;VT=SNP
2	233648741	rs72617182	C	T	100	PASS	AC=417;AF=0.0832668;AN=5008;NS=2504;DP=17548;EAS_AF=0.2312;AMR_AF=0.0634;AFR_AF=0.0113;EUR_AF=0.0308;SAS_AF=0.0961;AA=c|||;VT=SNP
2	233648742	rs283480	G	A	100	PASS	AC=1776;AF=0.354633;AN=5008;NS=2504;DP=17509;EAS_AF=0.3522;AMR_AF=0.2968;AFR_AF=0.2368;EUR_AF=0.2753;SAS_AF=0.6391;AA=G|||;VT=SNP
2	233648754	rs283479	A	G	100	PASS	AC=1776;AF=0.354633;AN=5008;NS=2504;DP=17220;EAS_AF=0.3522;AMR_AF=0.2968;AFR_AF=0.2368;EUR_AF=0.2753;SAS_AF=0.6391;AA=A|||;VT=SNP
2	233649290	rs79928194	T	C	100	PASS	AC=829;AF=0.165535;AN=5008;NS=2504;DP=11426;EAS_AF=0.246;AMR_AF=0.1354;AFR_AF=0.1793;EUR_AF=0.1183;SAS_AF=0.1339;AA=T|||;VT=SNP
2	233649377	rs283478	G	A	100	PASS	AC=1570;AF=0.313498;AN=5008;NS=2504;DP=15615;EAS_AF=0.3403;AMR_AF=0.2738;AFR_AF=0.1732;EUR_AF=0.2306;SAS_AF=0.589;AA=G|||;VT=SNP
2	233649427	rs283477	A	G	100	PASS	AC=1818;AF=0.363019;AN=5008;NS=2504;DP=18743;EAS_AF=0.3512;AMR_AF=0.2954;AFR_AF=0.2723;EUR_AF=0.2753;SAS_AF=0.636;AA=A|||;VT=SNP
2	233649889	rs77285153	G	A	100	PASS	AC=100;AF=0.0199681;AN=5008;NS=2504;DP=21759;EAS_AF=0;AMR_AF=0.0346;AFR_AF=0.0053;EUR_AF=0.0467;SAS_AF=0.0225;AA=G|||;VT=SNP
2	233650168	rs283476	A	G	100	PASS	AC=1959;AF=0.391174;AN=5008;NS=2504;DP=20910;EAS_AF=0.3562;AMR_AF=0.3026;AFR_AF=0.3654;EUR_AF=0.2763;SAS_AF=0.6431;AA=G|||;VT=SNP
2	233653969	rs57211905	G	A	100	PASS	AC=329;AF=0.0656949;AN=5008;NS=2504;DP=17365;EAS_AF=0.1657;AMR_AF=0.0288;AFR_AF=0.003;EUR_AF=0.0527;SAS_AF=0.0869;AA=G|||;VT=SNP
2	233654381	rs283475	G	T	100	PASS	AC=1954;AF=0.390176;AN=5008;NS=2504;DP=17608;EAS_AF=0.3562;AMR_AF=0.3026;AFR_AF=0.3646;EUR_AF=0.2763;SAS_AF=0.6391;AA=T|||;VT=SNP
2	233654627	rs283474	A	G	100	PASS	AC=1850;AF=0.369409;AN=5008;NS=2504;DP=16432;EAS_AF=0.3562;AMR_AF=0.2997;AFR_AF=0.2852;EUR_AF=0.2773;SAS_AF=0.6411;AA=A|||;VT=SNP
2	233654647	rs71421665	T	C	100	PASS	AC=247;AF=0.0493211;AN=5008;NS=2504;DP=16803;EAS_AF=0.005;AMR_AF=0.1037;AFR_AF=0.0053;EUR_AF=0.1302;SAS_AF=0.0327;AA=T|||;VT=SNP
2	233654847	rs283473	A	G	100	PASS	AC=2669;AF=0.532947;AN=5008;NS=2504;DP=18050;EAS_AF=0.5367;AMR_AF=0.4236;AFR_AF=0.584;EUR_AF=0.3449;SAS_AF=0.7311;AA=a|||;VT=SNP
2	233654914	rs283472	T	G	100	PASS	AC=2668;AF=0.532748;AN=5008;NS=2504;DP=18891;EAS_AF=0.5367;AMR_AF=0.4222;AFR_AF=0.584;EUR_AF=0.3449;SAS_AF=0.7311;AA=G|||;VT=SNP
2	233654945	rs7601559	G	A	100	PASS	AC=611;AF=0.122005;AN=5008;NS=2504;DP=18816;EAS_AF=0.1657;AMR_AF=0.0461;AFR_AF=0.2027;EUR_AF=0.0567;SAS_AF=0.089;AA=G|||;VT=SNP
2	233655236	rs13393621	A	G	100	PASS	AC=118;AF=0.0235623;AN=5008;NS=2504;DP=21635;EAS_AF=0;AMR_AF=0.0346;AFR_AF=0.003;EUR_AF=0.0765;SAS_AF=0.0133;AA=A|||;VT=SNP
2	233655361	rs2289913	A	G	100	PASS	AC=626;AF=0.125;AN=5008;NS=2504;DP=19883;EAS_AF=0.1657;AMR_AF=0.0476;AFR_AF=0.2141;EUR_AF=0.0567;SAS_AF=0.0879;AA=A|||;VT=SNP
2	233656627	rs283471	G	A	100	PASS	AC=1778;AF=0.355032;AN=5008;NS=2504;DP=23745;EAS_AF=0.3562;AMR_AF=0.2968;AFR_AF=0.2375;EUR_AF=0.2744;SAS_AF=0.637;AA=g|||;VT=SNP
2	233656918	rs283470	G	A	100	PASS	AC=3415;AF=0.681909;AN=5008;NS=2504;DP=18375;EAS_AF=0.6458;AMR_AF=0.5519;AFR_AF=0.7648;EUR_AF=0.5765;SAS_AF=0.8078;AA=A|||;VT=SNP
2	233656997	rs283469	G	T	100	PASS	AC=1942;AF=0.38778;AN=5008;NS=2504;DP=19646;EAS_AF=0.3562;AMR_AF=0.3098;AFR_AF=0.3449;EUR_AF=0.2863;SAS_AF=0.638;AA=G|||;VT=SNP
2	233658070	rs7560000	G	A	100	PASS	AC=614;AF=0.122604;AN=5008;NS=2504;DP=17247;EAS_AF=0.1657;AMR_AF=0.0461;AFR_AF=0.205;EUR_AF=0.0567;SAS_AF=0.089;AA=G|||;VT=SNP
2	233658309	rs283468	C	T	100	PASS	AC=1868;AF=0.373003;AN=5008;NS=2504;DP=21066;EAS_AF=0.3562;AMR_AF=0.2983;AFR_AF=0.3041;EUR_AF=0.2753;SAS_AF=0.637;AA=C|||;VT=SNP
2	233659553	rs2289912	C	A	100	PASS	AC=416;AF=0.0830671;AN=5008;NS=2504;DP=18798;EAS_AF=0.2302;AMR_AF=0.0634;AFR_AF=0.0113;EUR_AF=0.0318;SAS_AF=0.0951;AA=C|||;VT=SNP;EX_TARGET
2	233659896	rs141463555	C	G	100	PASS	AC=18;AF=0.00359425;AN=5008;NS=2504;DP=18748;EAS_AF=0;AMR_AF=0.0014;AFR_AF=0.0008;EUR_AF=0.0139;SAS_AF=0.002;AA=C|||;VT=SNP
2	233660704	rs2305139	T	G	100	PASS	AC=568;AF=0.113419;AN=5008;NS=2504;DP=20980;EAS_AF=0.1121;AMR_AF=0.1297;AFR_AF=0.0318;EUR_AF=0.2406;SAS_AF=0.0828;AA=T|||;VT=SNP
2	233660846	rs2305138	G	A	100	PASS	AC=526;AF=0.105032;AN=5008;NS=2504;DP=20003;EAS_AF=0.1657;AMR_AF=0.0432;AFR_AF=0.1422;EUR_AF=0.0547;SAS_AF=0.0879;AA=G|||;VT=SNP;EX_TARGET
2	233661526	rs283467	T	C	100	PASS	AC=4070;AF=0.8127;AN=5008;NS=2504;DP=17157;EAS_AF=0.877;AMR_AF=0.6369;AFR_AF=0.9327;EUR_AF=0.6203;SAS_AF=0.907;AA=C|||;VT=SNP
2	233661727	rs74827722	T	C	100	PASS	AC=27;AF=0.00539137;AN=5008;NS=2504;DP=18781;EAS_AF=0;AMR_AF=0;AFR_AF=0;EUR_AF=0.0209;SAS_AF=0.0061;AA=T|||;VT=SNP
2	233661904	rs115832348	G	A	100	PASS	AC=18;AF=0.00359425;AN=5008;NS=2504;DP=18843;EAS_AF=0;AMR_AF=0;AFR_AF=0.0008;EUR_AF=0.0169;SAS_AF=0;AA=G|||;VT=SNP
2	233661994	rs10933410	A	G	100	PASS	AC=157;AF=0.0313498;AN=5008;NS=2504;DP=17880;EAS_AF=0;AMR_AF=0.0865;AFR_AF=0.0038;EUR_AF=0.0507;SAS_AF=0.0419;AA=A|||;VT=SNP
2	233662427	rs13425525	C	T	100	PASS	AC=683;AF=0.136382;AN=5008;NS=2504;DP=16647;EAS_AF=0.1091;AMR_AF=0.1383;AFR_AF=0.1165;EUR_AF=0.2406;SAS_AF=0.0828;AA=C|||;VT=SNP
2	233662578	rs34388285	C	T	100	PASS	AC=74;AF=0.0147764;AN=5008;NS=2504;DP=17142;EAS_AF=0.001;AMR_AF=0.0245;AFR_AF=0.0023;EUR_AF=0.0338;SAS_AF=0.0194;AA=C|||;VT=SNP
2	233664060	rs11695762	C	T	100	PASS	AC=564;AF=0.11262;AN=5008;NS=2504;DP=13687;EAS_AF=0.1091;AMR_AF=0.1297;AFR_AF=0.0318;EUR_AF=0.2396;SAS_AF=0.0828;AA=C|||;VT=SNP
2	233664097	rs778166	A	T	100	PASS	AC=1870;AF=0.373403;AN=5008;NS=2504;DP=11819;EAS_AF=0.3552;AMR_AF=0.3084;AFR_AF=0.289;EUR_AF=0.2863;SAS_AF=0.6421;AA=A|||;VT=SNP
2	233665278	rs56953250	T	C	100	PASS	AC=624;AF=0.124601;AN=5008;NS=2504;DP=17353;EAS_AF=0.1657;AMR_AF=0.0461;AFR_AF=0.2133;EUR_AF=0.0567;SAS_AF=0.0879;AA=T|||;VT=SNP
2	233665628	rs73102286	C	T	100	PASS	AC=624;AF=0.124601;AN=5008;NS=2504;DP=16641;EAS_AF=0.1657;AMR_AF=0.0461;AFR_AF=0.2133;EUR_AF=0.0567;SAS_AF=0.0879;AA=C|||;VT=SNP
2	233666787	rs283465	G	A	100	PASS	AC=4285;AF=0.855631;AN=5008;NS=2504;DP=17245;EAS_AF=0.995;AMR_AF=0.7622;AFR_AF=0.9478;EUR_AF=0.6093;SAS_AF=0.907;AA=A|||;VT=SNP
2	233667025	rs78405765	G	A	100	PASS	AC=762;AF=0.152157;AN=5008;NS=2504;DP=15594;EAS_AF=0.1131;AMR_AF=0.1513;AFR_AF=0.0681;EUR_AF=0.1382;SAS_AF=0.3211;AA=A|||;VT=SNP
2	233667744	rs283466	A	G	100	PASS	AC=2096;AF=0.41853;AN=5008;NS=2504;DP=15536;EAS_AF=0.3571;AMR_AF=0.3458;AFR_AF=0.3722;EUR_AF=0.3519;SAS_AF=0.6646;AA=G|||;VT=SNP
2	233669040	rs2674839	G	C	100	PASS	AC=1804;AF=0.360224;AN=5008;NS=2504;DP=15704;EAS_AF=0.3552;AMR_AF=0.3055;AFR_AF=0.2405;EUR_AF=0.2883;SAS_AF=0.6401;AA=G|||;VT=SNP
2	233669262	rs9808146	C	T	100	PASS	AC=579;AF=0.115615;AN=5008;NS=2504;DP=17416;EAS_AF=0.1091;AMR_AF=0.1297;AFR_AF=0.0318;EUR_AF=0.2396;SAS_AF=0.0982;AA=C|||;VT=SNP
2	233669351	rs56344253	G	A	100	PASS	AC=522;AF=0.104233;AN=5008;NS=2504;DP=16676;EAS_AF=0.1657;AMR_AF=0.0447;AFR_AF=0.1384;EUR_AF=0.0547;SAS_AF=0.0879;AA=G|||;VT=SNP
2	233669553	rs2592113	C	T	100	PASS	AC=1981;AF=0.395567;AN=5008;NS=2504;DP=18078;EAS_AF=0.3562;AMR_AF=0.3112;AFR_AF=0.3691;EUR_AF=0.2883;SAS_AF=0.6421;AA=T|||;VT=SNP
2	233670099	rs4973053	G	A	100	PASS	AC=3135;AF=0.625998;AN=5008;NS=2504;DP=18543;EAS_AF=0.6438;AMR_AF=0.6916;AFR_AF=0.7103;EUR_AF=0.7127;SAS_AF=0.3579;AA=A|||;VT=SNP
2	233670380	rs9653383	A	C	100	PASS	AC=3254;AF=0.64976;AN=5008;NS=2504;DP=18156;EAS_AF=0.6438;AMR_AF=0.7003;AFR_AF=0.7958;EUR_AF=0.7127;SAS_AF=0.3579;AA=C|||;VT=SNP
2	233671530	rs3816335	A	G	100	PASS	AC=414;AF=0.0826677;AN=5008;NS=2504;DP=20469;EAS_AF=0.2312;AMR_AF=0.0634;AFR_AF=0.0113;EUR_AF=0.0308;SAS_AF=0.093;AA=A|||;VT=SNP
2	233677601	rs7606011	T	C	100	PASS	AC=864;AF=0.172524;AN=5008;NS=2504;DP=14228;EAS_AF=0.1806;AMR_AF=0.1167;AFR_AF=0.3442;EUR_AF=0.0586;SAS_AF=0.089;AA=C|||;VT=SNP
2	233678022	rs140109980	C	T	100	PASS	AC=196;AF=0.0391374;AN=5008;NS=2504;DP=15883;EAS_AF=0.1052;AMR_AF=0.036;AFR_AF=0.0008;EUR_AF=0.0149;SAS_AF=0.0501;AA=C|||;VT=SNP
2	233678160	rs144273146	G	A	100	PASS	AC=19;AF=0.00379393;AN=5008;NS=2504;DP=17704;EAS_AF=0;AMR_AF=0.0043;AFR_AF=0.0015;EUR_AF=0.0119;SAS_AF=0.002;AA=G|||;VT=SNP
2	233678326	rs12619195	G	A	100	PASS	AC=1570;AF=0.313498;AN=5008;NS=2504;DP=17299;EAS_AF=0.3562;AMR_AF=0.4395;AFR_AF=0.2315;EUR_AF=0.4135;SAS_AF=0.1881;AA=G|||;VT=SNP
2	233678473	rs12619228	G	A	100	PASS	AC=414;AF=0.0826677;AN=5008;NS=2504;DP=17964;EAS_AF=0.2312;AMR_AF=0.0634;AFR_AF=0.0113;EUR_AF=0.0308;SAS_AF=0.093;AA=g|||;VT=SNP
2	233678786	rs2044451	C	T	100	PASS	AC=795;AF=0.158746;AN=5008;NS=2504;DP=12144;EAS_AF=0.1141;AMR_AF=0.1585;AFR_AF=0.1006;EUR_AF=0.1491;SAS_AF=0.2935;AA=C|||;VT=SNP
2	233678916	rs73005582	C	T	100	PASS	AC=567;AF=0.113219;AN=5008;NS=2504;DP=18171;EAS_AF=0.1121;AMR_AF=0.1297;AFR_AF=0.0318;EUR_AF=0.2396;SAS_AF=0.0828;AA=C|||;VT=SNP
2	233679166	rs62193305	C	T	100	PASS	AC=566;AF=0.113019;AN=5008;NS=2504;DP=12530;EAS_AF=0.1091;AMR_AF=0.1297;AFR_AF=0.0333;EUR_AF=0.2396;SAS_AF=0.0828;AA=c|||;VT=SNP
2	233679644	rs1867778	C	T	100	PASS	AC=3031;AF=0.605232;AN=5008;NS=2504;DP=18243;EAS_AF=0.6438;AMR_AF=0.6902;AFR_AF=0.6309;EUR_AF=0.7127;SAS_AF=0.3599;AA=C|||;VT=SNP
2	233679854	rs59514271	T	G	100	PASS	AC=688;AF=0.13738;AN=5008;NS=2504;DP=21060;EAS_AF=0.1806;AMR_AF=0.111;AFR_AF=0.2148;EUR_AF=0.0577;SAS_AF=0.089;AA=T|||;VT=SNP
2	233680940	rs57092158	T	G	100	PASS	AC=624;AF=0.124601;AN=5008;NS=2504;DP=21739;EAS_AF=0.1657;AMR_AF=0.0476;AFR_AF=0.2126;EUR_AF=0.0567;SAS_AF=0.0879;AA=T|||;VT=SNP
2	233681265	rs3816336	G	A	100	PASS	AC=343;AF=0.0684904;AN=5008;NS=2504;DP=20738;EAS_AF=0.1657;AMR_AF=0.0288;AFR_AF=0.0129;EUR_AF=0.0537;SAS_AF=0.0869;AA=G|||;VT=SNP
2	233681512	rs1078323	T	G	100	PASS	AC=1230;AF=0.245607;AN=5008;NS=2504;DP=22121;EAS_AF=0.123;AMR_AF=0.3804;AFR_AF=0.2769;EUR_AF=0.3827;SAS_AF=0.093;AA=T|||;VT=SNP
2	233682042	rs13408229	G	A	100	PASS	AC=485;AF=0.096845;AN=5008;NS=2504;DP=20580;EAS_AF=0.1081;AMR_AF=0.1037;AFR_AF=0.0287;EUR_AF=0.2028;SAS_AF=0.0634;AA=G|||;VT=SNP
2	233682722	rs7593642	C	T	100	PASS	AC=210;AF=0.0419329;AN=5008;NS=2504;DP=21292;EAS_AF=0;AMR_AF=0.0533;AFR_AF=0.0446;EUR_AF=0.0726;SAS_AF=0.0419;AA=C|||;VT=SNP
2	233682827	rs78052011	A	T	100	PASS	AC=329;AF=0.0656949;AN=5008;NS=2504;DP=21607;EAS_AF=0.1657;AMR_AF=0.0288;AFR_AF=0.0023;EUR_AF=0.0537;SAS_AF=0.0869;AA=A|||;VT=SNP
2	233683095	rs114745977	G	A	100	PASS	AC=42;AF=0.00838658;AN=5008;NS=2504;DP=18157;EAS_AF=0;AMR_AF=0.0029;AFR_AF=0;EUR_AF=0.0209;SAS_AF=0.0194;AA=G|||;VT=SNP
2	233683244	rs62193307	C	T	100	PASS	AC=63;AF=0.0125799;AN=5008;NS=2504;DP=16671;EAS_AF=0.001;AMR_AF=0.0216;AFR_AF=0.0015;EUR_AF=0.0308;SAS_AF=0.0143;AA=C|||;VT=SNP
2	233683245	rs1446310	G	C	100	PASS	AC=3207;AF=0.640375;AN=5008;NS=2504;DP=16679;EAS_AF=0.6438;AMR_AF=0.6744;AFR_AF=0.8162;EUR_AF=0.6759;SAS_AF=0.3384;AA=C|||;VT=SNP
2	233683984	rs13001052	C	T	100	PASS	AC=984;AF=0.196486;AN=5008;NS=2504;DP=18489;EAS_AF=0.124;AMR_AF=0.366;AFR_AF=0.1006;EUR_AF=0.3797;SAS_AF=0.092;AA=C|||;VT=SNP
2	233684097	rs10207739	T	C	100	PASS	AC=480;AF=0.0958466;AN=5008;NS=2504;DP=17543;EAS_AF=0.1071;AMR_AF=0.1023;AFR_AF=0.0265;EUR_AF=0.2018;SAS_AF=0.0644;AA=t|||;VT=SNP
2	233684379	rs78933364	A	G	100	PASS	AC=25;AF=0.00499201;AN=5008;NS=2504;DP=18208;EAS_AF=0;AMR_AF=0.0058;AFR_AF=0.0015;EUR_AF=0.0169;SAS_AF=0.002;AA=A|||;VT=SNP
2	233684402	rs2305141	A	G	100	PASS	AC=3198;AF=0.638578;AN=5008;NS=2504;DP=18382;EAS_AF=0.6448;AMR_AF=0.6744;AFR_AF=0.8064;EUR_AF=0.6769;SAS_AF=0.3405;AA=a|||;VT=SNP
2	233684833	rs11689661	C	T	100	PASS	AC=484;AF=0.0966454;AN=5008;NS=2504;DP=15293;EAS_AF=0.1071;AMR_AF=0.1037;AFR_AF=0.0287;EUR_AF=0.2018;SAS_AF=0.0644;AA=C|||;VT=SNP
2	233685644	rs11900327	G	A	100	PASS	AC=610;AF=0.121805;AN=5008;NS=2504;DP=16280;EAS_AF=0.1657;AMR_AF=0.0476;AFR_AF=0.202;EUR_AF=0.0567;SAS_AF=0.0879;AA=G|||;VT=SNP
2	233685700	rs11900295	C	G	100	PASS	AC=608;AF=0.121406;AN=5008;NS=2504;DP=15026;EAS_AF=0.1657;AMR_AF=0.0476;AFR_AF=0.2005;EUR_AF=0.0567;SAS_AF=0.0879;AA=C|||;VT=SNP
2	233685798	rs113897697	C	G	100	PASS	AC=416;AF=0.0830671;AN=5008;NS=2504;DP=18503;EAS_AF=0.2312;AMR_AF=0.0634;AFR_AF=0.0113;EUR_AF=0.0308;SAS_AF=0.0951;AA=C|||;VT=SNP
2	233685835	rs111923841	C	G	100	PASS	AC=60;AF=0.0119808;AN=5008;NS=2504;DP=19318;EAS_AF=0.001;AMR_AF=0.0072;AFR_AF=0;EUR_AF=0.0129;SAS_AF=0.0419;AA=C|||;VT=SNP
2	233686035	rs113166238	G	C	100	PASS	AC=775;AF=0.154752;AN=5008;NS=2504;DP=15688;EAS_AF=0.1141;AMR_AF=0.1585;AFR_AF=0.0703;EUR_AF=0.1501;SAS_AF=0.3129;AA=G|||;VT=SNP
2	233686383	rs76172560	A	G	100	PASS	AC=20;AF=0.00399361;AN=5008;NS=2504;DP=14780;EAS_AF=0;AMR_AF=0.0043;AFR_AF=0;EUR_AF=0.0139;SAS_AF=0.0031;AA=A|||;VT=SNP
2	233686862	rs13021823	A	G	100	PASS	AC=989;AF=0.197484;AN=5008;NS=2504;DP=13977;EAS_AF=0.123;AMR_AF=0.3718;AFR_AF=0.0998;EUR_AF=0.3827;SAS_AF=0.092;AA=A|||;VT=SNP
2	233687024	rs111655224	G	A	100	PASS	AC=27;AF=0.00539137;AN=5008;NS=2504;DP=18282;EAS_AF=0;AMR_AF=0.0072;AFR_AF=0.0008;EUR_AF=0.0199;SAS_AF=0.001;AA=g|||;VT=SNP
2	233687080	rs2197563	G	A	100	PASS	AC=2949;AF=0.588858;AN=5008;NS=2504;DP=17461;EAS_AF=0.6438;AMR_AF=0.6628;AFR_AF=0.6271;EUR_AF=0.674;SAS_AF=0.3405;AA=A|||;VT=SNP
2	233687304	rs4973559	C	T	100	PASS	AC=3107;AF=0.620407;AN=5008;NS=2504;DP=16257;EAS_AF=0.6438;AMR_AF=0.6643;AFR_AF=0.7549;EUR_AF=0.664;SAS_AF=0.3384;AA=T|||;VT=SNP
2	233687322	rs4973560	C	T	100	PASS	AC=2933;AF=0.585663;AN=5008;NS=2504;DP=15866;EAS_AF=0.6419;AMR_AF=0.6585;AFR_AF=0.6271;EUR_AF=0.666;SAS_AF=0.3374;AA=C|||;VT=SNP
2	233687337	rs4973561	C	G	100	PASS	AC=3109;AF=0.620807;AN=5008;NS=2504;DP=15425;EAS_AF=0.6448;AMR_AF=0.6643;AFR_AF=0.7557;EUR_AF=0.664;SAS_AF=0.3384;AA=G|||;VT=SNP
2	233688542	rs35491427	C	T	100	PASS	AC=980;AF=0.195687;AN=5008;NS=2504;DP=21450;EAS_AF=0.123;AMR_AF=0.3646;AFR_AF=0.0998;EUR_AF=0.3787;SAS_AF=0.092;AA=C|||;VT=SNP
2	233688796	rs11679581	T	C	100	PASS	AC=564;AF=0.11262;AN=5008;NS=2504;DP=22134;EAS_AF=0.1091;AMR_AF=0.1297;AFR_AF=0.0318;EUR_AF=0.2386;SAS_AF=0.0838;AA=T|||;VT=SNP
2	233689297	rs7577861	T	C	100	PASS	AC=1547;AF=0.308906;AN=5008;NS=2504;DP=19895;EAS_AF=0.2907;AMR_AF=0.255;AFR_AF=0.4592;EUR_AF=0.2992;SAS_AF=0.1728;AA=C|||;VT=SNP
2	233689379	rs11883745	G	C	100	PASS	AC=497;AF=0.0992412;AN=5008;NS=2504;DP=21978;EAS_AF=0.1657;AMR_AF=0.0403;AFR_AF=0.1225;EUR_AF=0.0547;SAS_AF=0.0869;AA=G|||;VT=SNP
2	233689867	rs139579033	T	C	100	PASS	AC=35;AF=0.00698882;AN=5008;NS=2504;DP=22170;EAS_AF=0;AMR_AF=0.0058;AFR_AF=0.0008;EUR_AF=0.0179;SAS_AF=0.0123;AA=T|||;VT=SNP
2	233690082	rs12993791	C	T	100	PASS	AC=939;AF=0.1875;AN=5008;NS=2504;DP=21150;EAS_AF=0.123;AMR_AF=0.3646;AFR_AF=0.0688;EUR_AF=0.3787;SAS_AF=0.092;AA=C|||;VT=SNP
2	233690260	rs2344614	A	G	100	PASS	AC=624;AF=0.124601;AN=5008;NS=2504;DP=19830;EAS_AF=0.1657;AMR_AF=0.0476;AFR_AF=0.2126;EUR_AF=0.0567;SAS_AF=0.0879;AA=A|||;VT=SNP
2	233690382	rs2344615	G	T	100	PASS	AC=4133;AF=0.82528;AN=5008;NS=2504;DP=19937;EAS_AF=0.755;AMR_AF=0.8674;AFR_AF=0.9357;EUR_AF=0.8628;SAS_AF=0.68;AA=T|||;VT=SNP
2	233690864	rs75433761	C	T	100	PASS	AC=3028;AF=0.604633;AN=5008;NS=2504;DP=22261;EAS_AF=0.6419;AMR_AF=0.6657;AFR_AF=0.6891;EUR_AF=0.673;SAS_AF=0.3384;AA=T|||;VT=SNP
2	233691243	rs11892639	C	G	100	PASS	AC=522;AF=0.104233;AN=5008;NS=2504;DP=20721;EAS_AF=0.1657;AMR_AF=0.0447;AFR_AF=0.1384;EUR_AF=0.0547;SAS_AF=0.0879;AA=C|||;VT=SNP
2	233691895	rs11684636	G	A	100	PASS	AC=510;AF=0.101837;AN=5008;NS=2504;DP=18678;EAS_AF=0.1081;AMR_AF=0.1081;AFR_AF=0.0303;EUR_AF=0.2217;SAS_AF=0.0644;AA=G|||;VT=SNP
2	233691923	rs147044542	T	A	100	PASS	AC=45;AF=0.00898562;AN=5008;NS=2504;DP=19272;EAS_AF=0;AMR_AF=0.0014;AFR_AF=0;EUR_AF=0.0229;SAS_AF=0.0215;AA=T|||;VT=SNP
2	233692100	rs60532570	G	T	100	PASS	AC=521;AF=0.104034;AN=5008;NS=2504;DP=17894;EAS_AF=0.1657;AMR_AF=0.0447;AFR_AF=0.1384;EUR_AF=0.0547;SAS_AF=0.0869;AA=G|||;VT=SNP
2	233692642	rs11901015	T	A	100	PASS	AC=610;AF=0.121805;AN=5008;NS=2504;DP=18498;EAS_AF=0.1657;AMR_AF=0.0476;AFR_AF=0.2012;EUR_AF=0.0577;SAS_AF=0.0879;AA=T|||;VT=SNP
2	233693042	rs55686138	A	G	100	PASS	AC=624;AF=0.124601;AN=5008;NS=2504;DP=17152;EAS_AF=0.1657;AMR_AF=0.0476;AFR_AF=0.2126;EUR_AF=0.0567;SAS_AF=0.0879;AA=A|||;VT=SNP
2	233694673	rs921054	G	A	100	PASS	AC=2923;AF=0.583666;AN=5008;NS=2504;DP=16890;EAS_AF=0.6429;AMR_AF=0.647;AFR_AF=0.6248;EUR_AF=0.667;SAS_AF=0.3364;AA=g|||;VT=SNP
2	233694794	rs57657135	G	A	100	PASS	AC=675;AF=0.134784;AN=5008;NS=2504;DP=16908;EAS_AF=0.1825;AMR_AF=0.111;AFR_AF=0.2035;EUR_AF=0.0577;SAS_AF=0.089;AA=G|||;VT=SNP
2	233695249	rs112743703	C	T	100	PASS	AC=59;AF=0.0117812;AN=5008;NS=2504;DP=18224;EAS_AF=0.001;AMR_AF=0.0043;AFR_AF=0;EUR_AF=0.0129;SAS_AF=0.0429;AA=C|||;VT=SNP
2	233695885	rs6719061	C	T	100	PASS	AC=3125;AF=0.624002;AN=5008;NS=2504;DP=19605;EAS_AF=0.6448;AMR_AF=0.6686;AFR_AF=0.7557;EUR_AF=0.675;SAS_AF=0.3405;AA=T|||;VT=SNP
2	233696701	rs7573208	C	A	100	PASS	AC=3059;AF=0.610823;AN=5008;NS=2504;DP=18435;EAS_AF=0.6448;AMR_AF=0.6657;AFR_AF=0.7073;EUR_AF=0.675;SAS_AF=0.3405;AA=A|||;VT=SNP
2	233697024	rs142186899	G	A	100	PASS	AC=23;AF=0.00459265;AN=5008;NS=2504;DP=20456;EAS_AF=0;AMR_AF=0.0144;AFR_AF=0.0008;EUR_AF=0.0099;SAS_AF=0.002;AA=G|||;VT=SNP
2	233697200	rs6751801	A	C	100	PASS	AC=1551;AF=0.309704;AN=5008;NS=2504;DP=17379;EAS_AF=0.2937;AMR_AF=0.255;AFR_AF=0.4607;EUR_AF=0.2992;SAS_AF=0.1718;AA=C|||;VT=SNP
2	233697337	rs921055	A	C	100	PASS	AC=942;AF=0.188099;AN=5008;NS=2504;DP=17375;EAS_AF=0.123;AMR_AF=0.366;AFR_AF=0.0696;EUR_AF=0.3787;SAS_AF=0.093;AA=A|||;VT=SNP
2	233698457	rs62193335	A	C	100	PASS	AC=374;AF=0.0746805;AN=5008;NS=2504;DP=17314;EAS_AF=0;AMR_AF=0.1167;AFR_AF=0.0113;EUR_AF=0.2306;SAS_AF=0.047;AA=A|||;VT=SNP
2	233698830	rs10210953	G	A	100	PASS	AC=1653;AF=0.330072;AN=5008;NS=2504;DP=19499;EAS_AF=0.3522;AMR_AF=0.4395;AFR_AF=0.298;EUR_AF=0.4135;SAS_AF=0.1871;AA=G|||;VT=SNP
2	233699219	rs11904714	G	A	100	PASS	AC=611;AF=0.122005;AN=5008;NS=2504;DP=20170;EAS_AF=0.1657;AMR_AF=0.0476;AFR_AF=0.2005;EUR_AF=0.0577;SAS_AF=0.09;AA=G|||;VT=SNP
2	233699415	rs10211596	G	A	100	PASS	AC=2341;AF=0.467452;AN=5008;NS=2504;DP=18209;EAS_AF=0.4782;AMR_AF=0.6153;AFR_AF=0.4266;EUR_AF=0.6173;SAS_AF=0.2526;AA=G|||;VT=SNP
2	233699459	rs34707169	C	T	100	PASS	AC=981;AF=0.195887;AN=5008;NS=2504;DP=18099;EAS_AF=0.123;AMR_AF=0.3646;AFR_AF=0.0998;EUR_AF=0.3787;SAS_AF=0.093;AA=C|||;VT=SNP
2	233699519	rs10176930	T	C	100	PASS	AC=620;AF=0.123802;AN=5008;NS=2504;DP=18142;EAS_AF=0.1091;AMR_AF=0.1124;AFR_AF=0.1248;EUR_AF=0.2028;SAS_AF=0.0644;AA=T|||;VT=SNP
2	233699634	rs6732267	G	A	100	PASS	AC=56;AF=0.0111821;AN=5008;NS=2504;DP=18474;EAS_AF=0;AMR_AF=0.0231;AFR_AF=0.003;EUR_AF=0.0298;SAS_AF=0.0061;AA=G|||;VT=SNP
2	233699752	rs7598518	T	C	100	PASS	AC=647;AF=0.129193;AN=5008;NS=2504;DP=17595;EAS_AF=0.1657;AMR_AF=0.0504;AFR_AF=0.2284;EUR_AF=0.0567;SAS_AF=0.0879;AA=T|||;VT=SNP
2	233700255	rs115371998	T	C	100	PASS	AC=42;AF=0.00838658;AN=5008;NS=2504;DP=18520;EAS_AF=0;AMR_AF=0.0144;AFR_AF=0.0008;EUR_AF=0.0109;SAS_AF=0.0204;AA=T|||;VT=SNP
2	233700379	rs7558609	A	G	100	PASS	AC=3206;AF=0.640176;AN=5008;NS=2504;DP=17151;EAS_AF=0.6458;AMR_AF=0.6945;AFR_AF=0.7595;EUR_AF=0.7127;SAS_AF=0.3599;AA=G|||;VT=SNP
2	233700389	rs11884898	C	T	100	PASS	AC=608;AF=0.121406;AN=5008;NS=2504;DP=17171;EAS_AF=0.1657;AMR_AF=0.0476;AFR_AF=0.2005;EUR_AF=0.0567;SAS_AF=0.0879;AA=C|||;VT=SNP
2	233700609	rs113707255	G	A	100	PASS	AC=157;AF=0.0313498;AN=5008;NS=2504;DP=16174;EAS_AF=0;AMR_AF=0.0879;AFR_AF=0.0038;EUR_AF=0.0507;SAS_AF=0.0409;AA=G|||;VT=SNP
2	233700626	rs74395302	A	C	100	PASS	AC=343;AF=0.0684904;AN=5008;NS=2504;DP=15363;EAS_AF=0.1657;AMR_AF=0.0288;AFR_AF=0.0129;EUR_AF=0.0537;SAS_AF=0.0869;AA=A|||;VT=SNP
2	233701221	rs4036954	G	A	100	PASS	AC=4944;AF=0.98722;AN=5008;NS=2504;DP=7223;EAS_AF=0.999;AMR_AF=0.9827;AFR_AF=0.9955;EUR_AF=0.9692;SAS_AF=0.9857;AA=A|||;VT=SNP
2	233703903	rs28491817	G	C	100	PASS	AC=685;AF=0.136781;AN=5008;NS=2504;DP=17458;EAS_AF=0.1111;AMR_AF=0.1383;AFR_AF=0.1165;EUR_AF=0.2406;SAS_AF=0.0828;AA=G|||;VT=SNP
2	233704252	rs2289911	A	G	100	PASS	AC=981;AF=0.195887;AN=5008;NS=2504;DP=21646;EAS_AF=0.123;AMR_AF=0.3646;AFR_AF=0.0998;EUR_AF=0.3787;SAS_AF=0.093;AA=A|||;VT=SNP
2	233705071	rs1446311	G	A	100	PASS	AC=3202;AF=0.639377;AN=5008;NS=2504;DP=20568;EAS_AF=0.6429;AMR_AF=0.6945;AFR_AF=0.7587;EUR_AF=0.7127;SAS_AF=0.3599;AA=A|||;VT=SNP
2	233705702	rs7587309	G	T	100	PASS	AC=3135;AF=0.625998;AN=5008;NS=2504;DP=19247;EAS_AF=0.6429;AMR_AF=0.6916;AFR_AF=0.7095;EUR_AF=0.7127;SAS_AF=0.3599;AA=T|||;VT=SNP
2	233706075	rs112081747	G	A	100	PASS	AC=608;AF=0.121406;AN=5008;NS=2504;DP=13682;EAS_AF=0.1657;AMR_AF=0.0476;AFR_AF=0.2005;EUR_AF=0.0567;SAS_AF=0.0879;AA=G|||;VT=SNP
2	233706368	rs11676216	C	T	100	PASS	AC=3204;AF=0.639776;AN=5008;NS=2504;DP=16442;EAS_AF=0.6429;AMR_AF=0.6945;AFR_AF=0.7595;EUR_AF=0.7137;SAS_AF=0.3599;AA=T|||;VT=SNP
2	233706693	rs113844726	C	T	100	PASS	AC=35;AF=0.00698882;AN=5008;NS=2504;DP=16643;EAS_AF=0;AMR_AF=0.013;AFR_AF=0;EUR_AF=0.0209;SAS_AF=0.0051;AA=C|||;VT=SNP
2	233706721	rs60726219	A	T	100	PASS	AC=600;AF=0.119808;AN=5008;NS=2504;DP=16155;EAS_AF=0.1528;AMR_AF=0.1009;AFR_AF=0.1846;EUR_AF=0.0507;SAS_AF=0.0828;AA=A|||;VT=SNP
2	233706847	rs10933411	A	G	100	PASS	AC=3206;AF=0.640176;AN=5008;NS=2504;DP=16467;EAS_AF=0.6448;AMR_AF=0.6945;AFR_AF=0.7595;EUR_AF=0.7137;SAS_AF=0.3599;AA=G|||;VT=SNP
2	233707226	rs10933412	G	C	100	PASS	AC=3113;AF=0.621605;AN=5008;NS=2504;DP=19925;EAS_AF=0.6429;AMR_AF=0.6931;AFR_AF=0.6921;EUR_AF=0.7127;SAS_AF=0.3599;AA=C|||;VT=SNP
2	233707611	rs12694917	C	T	100	PASS	AC=3031;AF=0.605232;AN=5008;NS=2504;DP=18263;EAS_AF=0.6448;AMR_AF=0.6888;AFR_AF=0.6309;EUR_AF=0.7127;SAS_AF=0.3599;AA=c|||;VT=SNP
2	233708066	rs7568385	A	G	100	PASS	AC=3206;AF=0.640176;AN=5008;NS=2504;DP=10957;EAS_AF=0.6448;AMR_AF=0.6945;AFR_AF=0.7595;EUR_AF=0.7137;SAS_AF=0.3599;AA=G|||;VT=SNP
2	233708227	rs7595118	C	T	100	PASS	AC=2341;AF=0.467452;AN=5008;NS=2504;DP=11989;EAS_AF=0.4623;AMR_AF=0.5778;AFR_AF=0.416;EUR_AF=0.6551;SAS_AF=0.271;AA=C|||;VT=SNP
2	233708393	rs62193341	G	A	100	PASS	AC=408;AF=0.0814696;AN=5008;NS=2504;DP=14432;EAS_AF=0;AMR_AF=0.1225;AFR_AF=0.0121;EUR_AF=0.2485;SAS_AF=0.0583;AA=G|||;VT=SNP
2	233708806	rs3816334	A	G	100	PASS	AC=3207;AF=0.640375;AN=5008;NS=2504;DP=16531;EAS_AF=0.6458;AMR_AF=0.6945;AFR_AF=0.7595;EUR_AF=0.7137;SAS_AF=0.3599;AA=G|||;VT=SNP;EX_TARGET
2	233709465	rs7560115	T	G	100	PASS	AC=940;AF=0.1877;AN=5008;NS=2504;DP=19137;EAS_AF=0.123;AMR_AF=0.3646;AFR_AF=0.0688;EUR_AF=0.3787;SAS_AF=0.093;AA=T|||;VT=SNP
2	233709593	rs58466616	T	C	100	PASS	AC=525;AF=0.104832;AN=5008;NS=2504;DP=17638;EAS_AF=0.1677;AMR_AF=0.0447;AFR_AF=0.1392;EUR_AF=0.0547;SAS_AF=0.0879;AA=T|||;VT=SNP
2	233710713	rs4973054	G	C	100	PASS	AC=3117;AF=0.622404;AN=5008;NS=2504;DP=16397;EAS_AF=0.6468;AMR_AF=0.6931;AFR_AF=0.6921;EUR_AF=0.7127;SAS_AF=0.3599;AA=C|||;VT=SNP
2	233711046	rs991873	A	G	100	PASS	AC=3207;AF=0.640375;AN=5008;NS=2504;DP=20806;EAS_AF=0.6458;AMR_AF=0.6945;AFR_AF=0.7595;EUR_AF=0.7137;SAS_AF=0.3599;AA=G|||;VT=SNP
2	233711987	rs12328140	G	A	100	PASS	AC=567;AF=0.113219;AN=5008;NS=2504;DP=19527;EAS_AF=0.1091;AMR_AF=0.1297;AFR_AF=0.0325;EUR_AF=0.2406;SAS_AF=0.0838;AA=G|||;VT=SNP
2	233712049	rs2305137	G	A	100	PASS	AC=3031;AF=0.605232;AN=5008;NS=2504;DP=19192;EAS_AF=0.6458;AMR_AF=0.6888;AFR_AF=0.6301;EUR_AF=0.7127;SAS_AF=0.3599;AA=A|||;VT=SNP;EX_TARGET
2	233712296	rs6437074	G	A	100	PASS	AC=3205;AF=0.639976;AN=5008;NS=2504;DP=17514;EAS_AF=0.6458;AMR_AF=0.6945;AFR_AF=0.7572;EUR_AF=0.7137;SAS_AF=0.3609;AA=A|||;VT=SNP;EX_TARGET
2	233713237	rs13009957	G	A	100	PASS	AC=980;AF=0.195687;AN=5008;NS=2504;DP=21204;EAS_AF=0.123;AMR_AF=0.3646;AFR_AF=0.0998;EUR_AF=0.3787;SAS_AF=0.092;AA=G|||;VT=SNP
2	233714118	rs10178713	C	T	100	PASS	AC=566;AF=0.113019;AN=5008;NS=2504;DP=19722;EAS_AF=0.1091;AMR_AF=0.1297;AFR_AF=0.0325;EUR_AF=0.2396;SAS_AF=0.0838;AA=C|||;VT=SNP
2	233714258	rs115161382	A	C	100	PASS	AC=38;AF=0.00758786;AN=5008;NS=2504;DP=21217;EAS_AF=0;AMR_AF=0.0173;AFR_AF=0;EUR_AF=0.0249;SAS_AF=0.001;AA=A|||;VT=SNP
2	233714592	rs2241979	A	G	100	PASS	AC=415;AF=0.0828674;AN=5008;NS=2504;DP=21991;EAS_AF=0.2302;AMR_AF=0.0634;AFR_AF=0.0113;EUR_AF=0.0308;SAS_AF=0.0951;AA=A|||;VT=SNP
2	233714686	rs13425918	A	G	100	PASS	AC=563;AF=0.11242;AN=5008;NS=2504;DP=18910;EAS_AF=0.1091;AMR_AF=0.1282;AFR_AF=0.0303;EUR_AF=0.2406;SAS_AF=0.0838;AA=A|||;VT=SNP
2	233715487	rs13024330	G	A	100	PASS	AC=979;AF=0.195487;AN=5008;NS=2504;DP=19580;EAS_AF=0.123;AMR_AF=0.3646;AFR_AF=0.0998;EUR_AF=0.3787;SAS_AF=0.091;AA=G|||;VT=SNP
2	233715636	rs7602140	G	C	100	PASS	AC=4175;AF=0.833666;AN=5008;NS=2504;DP=20536;EAS_AF=0.7927;AMR_AF=0.8674;AFR_AF=0.9395;EUR_AF=0.8628;SAS_AF=0.6789;AA=C|||;VT=SNP
2	233716421	rs4973563	C	T	100	PASS	AC=968;AF=0.193291;AN=5008;NS=2504;DP=18240;EAS_AF=0.123;AMR_AF=0.3631;AFR_AF=0.0998;EUR_AF=0.3698;SAS_AF=0.09;AA=c|||;VT=SNP
2	233716425	rs79801783	C	T	100	PASS	AC=91;AF=0.0181709;AN=5008;NS=2504;DP=18487;EAS_AF=0;AMR_AF=0.013;AFR_AF=0.0499;EUR_AF=0.0149;SAS_AF=0.001;AA=C|||;VT=SNP
2	233716566	rs79489545	T	C	100	PASS	AC=129;AF=0.0257588;AN=5008;NS=2504;DP=20685;EAS_AF=0.001;AMR_AF=0.0519;AFR_AF=0.003;EUR_AF=0.0845;SAS_AF=0.0031;AA=T|||;VT=SNP
2	233716998	rs150046343	G	A	100	PASS	AC=161;AF=0.0321486;AN=5008;NS=2504;DP=16655;EAS_AF=0;AMR_AF=0.049;AFR_AF=0.0098;EUR_AF=0.0726;SAS_AF=0.0419;AA=G|||;VT=SNP
2	233717122	rs145504260	G	T	100	PASS	AC=32;AF=0.00638978;AN=5008;NS=2504;DP=11990;EAS_AF=0;AMR_AF=0.0043;AFR_AF=0.0015;EUR_AF=0.0129;SAS_AF=0.0143;AA=G|||;VT=SNP
2	233717603	rs73106355	T	C	100	PASS	AC=522;AF=0.104233;AN=5008;NS=2504;DP=13585;EAS_AF=0.1657;AMR_AF=0.0447;AFR_AF=0.1384;EUR_AF=0.0547;SAS_AF=0.0879;AA=T|||;VT=SNP
2	233717640	rs57513852	A	G	100	PASS	AC=500;AF=0.0998403;AN=5008;NS=2504;DP=14961;EAS_AF=0.1657;AMR_AF=0.0418;AFR_AF=0.1241;EUR_AF=0.0547;SAS_AF=0.0869;AA=A|||;VT=SNP
2	233718440	rs4973564	A	G	100	PASS	AC=1574;AF=0.314297;AN=5008;NS=2504;DP=20523;EAS_AF=0.3542;AMR_AF=0.4395;AFR_AF=0.2307;EUR_AF=0.4205;SAS_AF=0.1881;AA=A|||;VT=SNP
2	233718808	rs2044449	G	A	100	PASS	AC=3131;AF=0.6252;AN=5008;NS=2504;DP=20031;EAS_AF=0.6438;AMR_AF=0.6902;AFR_AF=0.7073;EUR_AF=0.7117;SAS_AF=0.3599;AA=A|||;VT=SNP
2	233718877	rs2044450	T	C	100	PASS	AC=557;AF=0.111222;AN=5008;NS=2504;DP=17619;EAS_AF=0.1101;AMR_AF=0.1282;AFR_AF=0.0325;EUR_AF=0.2316;SAS_AF=0.0828;AA=T|||;VT=SNP
2	233719516	rs2100053	G	T	100	PASS	AC=3200;AF=0.638978;AN=5008;NS=2504;DP=14546;EAS_AF=0.6429;AMR_AF=0.6945;AFR_AF=0.7579;EUR_AF=0.7117;SAS_AF=0.3599;AA=T|||;VT=SNP
2	233719948	rs13008436	C	T	100	PASS	AC=941;AF=0.187899;AN=5008;NS=2504;DP=15624;EAS_AF=0.0992;AMR_AF=0.3689;AFR_AF=0.0703;EUR_AF=0.3976;SAS_AF=0.0941;AA=C|||;VT=SNP
2	233720166	rs11904619	T	C	100	PASS	AC=702;AF=0.140176;AN=5008;NS=2504;DP=20428;EAS_AF=0.1091;AMR_AF=0.1369;AFR_AF=0.1369;EUR_AF=0.2326;SAS_AF=0.0838;AA=T|||;VT=SNP
2	233720283	rs4973055	G	T	100	PASS	AC=3013;AF=0.601637;AN=5008;NS=2504;DP=18272;EAS_AF=0.6409;AMR_AF=0.6844;AFR_AF=0.6339;EUR_AF=0.6988;SAS_AF=0.3589;AA=G|||;VT=SNP
2	233720765	rs4973056	C	A	100	PASS	AC=3034;AF=0.605831;AN=5008;NS=2504;DP=16188;EAS_AF=0.6429;AMR_AF=0.6888;AFR_AF=0.6354;EUR_AF=0.7117;SAS_AF=0.3599;AA=C|||;VT=SNP
2	233720780	rs151287640	A	G	100	PASS	AC=24;AF=0.00479233;AN=5008;NS=2504;DP=15682;EAS_AF=0;AMR_AF=0.0101;AFR_AF=0.0008;EUR_AF=0.0149;SAS_AF=0.001;AA=A|||;VT=SNP
2	233721216	rs112547321	A	G	100	PASS	AC=628;AF=0.125399;AN=5008;NS=2504;DP=13781;EAS_AF=0.1657;AMR_AF=0.0476;AFR_AF=0.2148;EUR_AF=0.0567;SAS_AF=0.089;AA=A|||;VT=SNP
2	233721378	rs138786232	G	A	100	PASS	AC=33;AF=0.00658946;AN=5008;NS=2504;DP=18267;EAS_AF=0;AMR_AF=0.0086;AFR_AF=0;EUR_AF=0.0258;SAS_AF=0.001;AA=G|||;VT=SNP
2	233721455	rs1947105	G	A	100	PASS	AC=3206;AF=0.640176;AN=5008;NS=2504;DP=20220;EAS_AF=0.6448;AMR_AF=0.6945;AFR_AF=0.761;EUR_AF=0.7127;SAS_AF=0.3589;AA=A|||;VT=SNP
2	233721525	rs34424361	G	A	100	PASS	AC=38;AF=0.00758786;AN=5008;NS=2504;DP=18799;EAS_AF=0;AMR_AF=0.0159;AFR_AF=0.0008;EUR_AF=0.0249;SAS_AF=0.001;AA=G|||;VT=SNP;EX_TARGET
2	233722093	rs3738904	C	T	100	PASS	AC=627;AF=0.1252;AN=5008;NS=2504;DP=18413;EAS_AF=0.1667;AMR_AF=0.0476;AFR_AF=0.2133;EUR_AF=0.0567;SAS_AF=0.089;AA=C|||;VT=SNP
2	233723163	rs10177	G	A	100	PASS	AC=24;AF=0.00479233;AN=5008;NS=2504;DP=16463;EAS_AF=0;AMR_AF=0.0101;AFR_AF=0.0008;EUR_AF=0.0149;SAS_AF=0.001;AA=G|||;VT=SNP
2	233723182	rs1284	G	A	100	PASS	AC=4039;AF=0.80651;AN=5008;NS=2504;DP=16436;EAS_AF=0.7589;AMR_AF=0.8602;AFR_AF=0.8661;EUR_AF=0.8628;SAS_AF=0.6789;AA=a|||;VT=SNP
2	233723600	rs115669549	G	A	100	PASS	AC=41;AF=0.0081869;AN=5008;NS=2504;DP=20154;EAS_AF=0;AMR_AF=0.0144;AFR_AF=0.0008;EUR_AF=0.0089;SAS_AF=0.0215;AA=g|||;VT=SNP
2	233724536	rs7589201	A	G	100	PASS	AC=3039;AF=0.606829;AN=5008;NS=2504;DP=18116;EAS_AF=0.6458;AMR_AF=0.6888;AFR_AF=0.6354;EUR_AF=0.7117;SAS_AF=0.362;AA=A|||;VT=SNP
2	233724783	rs59488869	T	C	100	PASS	AC=627;AF=0.1252;AN=5008;NS=2504;DP=17744;EAS_AF=0.1667;AMR_AF=0.0476;AFR_AF=0.2133;EUR_AF=0.0567;SAS_AF=0.089;AA=T|||;VT=SNP
2	233724835	rs73106363	A	G	100	PASS	AC=591;AF=0.118011;AN=5008;NS=2504;DP=16436;EAS_AF=0.1667;AMR_AF=0.0476;AFR_AF=0.1861;EUR_AF=0.0567;SAS_AF=0.089;AA=A|||;VT=SNP
2	233725364	rs13007579	G	A	100	PASS	AC=941;AF=0.187899;AN=5008;NS=2504;DP=16452;EAS_AF=0.123;AMR_AF=0.3646;AFR_AF=0.0688;EUR_AF=0.3787;SAS_AF=0.0941;AA=G|||;VT=SNP
2	233725483	rs895430	C	A	100	PASS	AC=3145;AF=0.627995;AN=5008;NS=2504;DP=17284;EAS_AF=0.6458;AMR_AF=0.6931;AFR_AF=0.7133;EUR_AF=0.7127;SAS_AF=0.3609;AA=A|||;VT=SNP
2	233726154	rs2675971	A	G	100	PASS	AC=3211;AF=0.641174;AN=5008;NS=2504;DP=22250;EAS_AF=0.6458;AMR_AF=0.6945;AFR_AF=0.7625;EUR_AF=0.7127;SAS_AF=0.3609;AA=G|||;VT=SNP
2	233726304	rs60103392	A	G	100	PASS	AC=690;AF=0.13778;AN=5008;NS=2504;DP=20451;EAS_AF=0.1815;AMR_AF=0.1095;AFR_AF=0.2156;EUR_AF=0.0577;SAS_AF=0.09;AA=A|||;VT=SNP
2	233726590	rs58268778	C	T	100	PASS	AC=627;AF=0.1252;AN=5008;NS=2504;DP=16982;EAS_AF=0.1667;AMR_AF=0.0476;AFR_AF=0.2133;EUR_AF=0.0567;SAS_AF=0.089;AA=C|||;VT=SNP
2	233726772	rs2592102	G	T	100	PASS	AC=3211;AF=0.641174;AN=5008;NS=2504;DP=20320;EAS_AF=0.6458;AMR_AF=0.6945;AFR_AF=0.7625;EUR_AF=0.7127;SAS_AF=0.3609;AA=T|||;VT=SNP
2	233726836	rs2675972	G	A	100	PASS	AC=1451;AF=0.289736;AN=5008;NS=2504;DP=17319;EAS_AF=0.3542;AMR_AF=0.4294;AFR_AF=0.1498;EUR_AF=0.4115;SAS_AF=0.1881;AA=g|||;VT=SNP
2	233727026	rs2675973	T	G	100	PASS	AC=3211;AF=0.641174;AN=5008;NS=2504;DP=18777;EAS_AF=0.6458;AMR_AF=0.6945;AFR_AF=0.7625;EUR_AF=0.7127;SAS_AF=0.3609;AA=G|||;VT=SNP
2	233727071	rs2675974	C	T	100	PASS	AC=3036;AF=0.60623;AN=5008;NS=2504;DP=18790;EAS_AF=0.6458;AMR_AF=0.6888;AFR_AF=0.6339;EUR_AF=0.7117;SAS_AF=0.3609;AA=C|||;VT=SNP
2	233727317	rs115497045	A	G	100	PASS	AC=206;AF=0.0411342;AN=5008;NS=2504;DP=19661;EAS_AF=0;AMR_AF=0.0548;AFR_AF=0.0408;EUR_AF=0.0726;SAS_AF=0.0419;AA=A|||;VT=SNP
2	233727801	rs139043544	G	C	100	PASS	AC=19;AF=0.00379393;AN=5008;NS=2504;DP=20477;EAS_AF=0;AMR_AF=0.0072;AFR_AF=0.0023;EUR_AF=0.0099;SAS_AF=0.001;AA=G|||;VT=SNP
2	233728063	rs72617183	T	C	100	PASS	AC=418;AF=0.0834665;AN=5008;NS=2504;DP=14119;EAS_AF=0.2341;AMR_AF=0.0634;AFR_AF=0.0113;EUR_AF=0.0308;SAS_AF=0.0941;AA=T|||;VT=SNP
2	233729086	rs75849940	T	G	100	PASS	AC=25;AF=0.00499201;AN=5008;NS=2504;DP=19650;EAS_AF=0;AMR_AF=0.0144;AFR_AF=0.0008;EUR_AF=0.0099;SAS_AF=0.0041;AA=T|||;VT=SNP
2	233729797	rs7584672	G	C	100	PASS	AC=806;AF=0.160942;AN=5008;NS=2504;DP=22241;EAS_AF=0.1478;AMR_AF=0.1599;AFR_AF=0.0688;EUR_AF=0.1501;SAS_AF=0.3108;AA=G|||;VT=SNP
2	233730486	rs59667905	A	G	100	PASS	AC=637;AF=0.127196;AN=5008;NS=2504;DP=20145;EAS_AF=0.1667;AMR_AF=0.0476;AFR_AF=0.2216;EUR_AF=0.0567;SAS_AF=0.0879;AA=A|||;VT=SNP
2	233731244	rs809639	G	C	100	PASS	AC=2949;AF=0.588858;AN=5008;NS=2504;DP=18785;EAS_AF=0.6429;AMR_AF=0.6383;AFR_AF=0.6641;EUR_AF=0.6282;SAS_AF=0.3558;AA=C|||;VT=SNP
2	233731486	rs13012585	C	T	100	PASS	AC=566;AF=0.113019;AN=5008;NS=2504;DP=15391;EAS_AF=0.1101;AMR_AF=0.1297;AFR_AF=0.0325;EUR_AF=0.2396;SAS_AF=0.0828;AA=c|||;VT=SNP
2	233732361	rs73009308	C	T	100	PASS	AC=213;AF=0.0425319;AN=5008;NS=2504;DP=17289;EAS_AF=0.002;AMR_AF=0.0548;AFR_AF=0.0091;EUR_AF=0.1342;SAS_AF=0.0266;AA=C|||;VT=SNP
2	233733144	rs709933	G	A	100	PASS	AC=3078;AF=0.614617;AN=5008;NS=2504;DP=15857;EAS_AF=0.6419;AMR_AF=0.6455;AFR_AF=0.7579;EUR_AF=0.6282;SAS_AF=0.3569;AA=A|||;VT=SNP
2	233733321	rs141830493	T	C	100	PASS	AC=23;AF=0.00459265;AN=5008;NS=2504;DP=21133;EAS_AF=0;AMR_AF=0.0115;AFR_AF=0;EUR_AF=0.0119;SAS_AF=0.0031;AA=T|||;VT=SNP
2	233733352	rs709934	A	G	100	PASS	AC=3079;AF=0.614816;AN=5008;NS=2504;DP=20694;EAS_AF=0.6419;AMR_AF=0.6455;AFR_AF=0.7587;EUR_AF=0.6272;SAS_AF=0.3579;AA=G|||;VT=SNP
2	233734064	rs75905710	C	T	100	PASS	AC=23;AF=0.00459265;AN=5008;NS=2504;DP=18555;EAS_AF=0.001;AMR_AF=0.0029;AFR_AF=0.0008;EUR_AF=0.0159;SAS_AF=0.0031;AA=C|||;VT=SNP
2	233734083	rs778340	G	A	100	PASS	AC=3014;AF=0.601837;AN=5008;NS=2504;DP=19186;EAS_AF=0.6419;AMR_AF=0.6427;AFR_AF=0.7103;EUR_AF=0.6282;SAS_AF=0.3579;AA=A|||;VT=SNP
2	233734820	rs13383733	C	T	100	PASS	AC=569;AF=0.113618;AN=5008;NS=2504;DP=13814;EAS_AF=0.1111;AMR_AF=0.1297;AFR_AF=0.0325;EUR_AF=0.2416;SAS_AF=0.0828;AA=C|||;VT=SNP
2	233734910	rs191633272	C	T	100	PASS	AC=10;AF=0.00199681;AN=5008;NS=2504;DP=11215;EAS_AF=0;AMR_AF=0.0014;AFR_AF=0;EUR_AF=0.0089;SAS_AF=0;AA=C|||;VT=SNP
2	233735162	rs114532944	C	T	100	PASS	AC=60;AF=0.0119808;AN=5008;NS=2504;DP=14504;EAS_AF=0;AMR_AF=0.0043;AFR_AF=0;EUR_AF=0.0268;SAS_AF=0.0307;AA=C|||;VT=SNP
2	233735543	rs2675966	T	C	100	PASS	AC=2987;AF=0.596446;AN=5008;NS=2504;DP=17278;EAS_AF=0.6419;AMR_AF=0.6398;AFR_AF=0.6921;EUR_AF=0.6272;SAS_AF=0.3579;AA=T|||;VT=SNP
2	233735693	rs2592117	C	T	100	PASS	AC=2988;AF=0.596645;AN=5008;NS=2504;DP=16255;EAS_AF=0.6419;AMR_AF=0.6398;AFR_AF=0.6921;EUR_AF=0.6282;SAS_AF=0.3579;AA=C|||;VT=SNP
2	233735709	rs2592116	G	A	100	PASS	AC=2988;AF=0.596645;AN=5008;NS=2504;DP=16298;EAS_AF=0.6419;AMR_AF=0.6398;AFR_AF=0.6921;EUR_AF=0.6282;SAS_AF=0.3579;AA=G|||;VT=SNP
2	233735821	rs145931190	G	A	100	PASS	AC=32;AF=0.00638978;AN=5008;NS=2504;DP=18264;EAS_AF=0;AMR_AF=0.0086;AFR_AF=0;EUR_AF=0.0258;SAS_AF=0;AA=G|||;VT=SNP
2	233736024	rs13387762	G	A	100	PASS	AC=887;AF=0.177117;AN=5008;NS=2504;DP=17333;EAS_AF=0.1111;AMR_AF=0.1412;AFR_AF=0.2648;EUR_AF=0.2435;SAS_AF=0.0838;AA=G|||;VT=SNP
2	233736133	rs2675967	G	C	100	PASS	AC=3082;AF=0.615415;AN=5008;NS=2504;DP=18090;EAS_AF=0.6429;AMR_AF=0.6455;AFR_AF=0.7595;EUR_AF=0.6272;SAS_AF=0.3589;AA=C|||;VT=SNP
2	233736244	rs2675968	C	T	100	PASS	AC=1438;AF=0.287141;AN=5008;NS=2504;DP=18261;EAS_AF=0.3502;AMR_AF=0.389;AFR_AF=0.2315;EUR_AF=0.326;SAS_AF=0.1851;AA=C|||;VT=SNP
2	233736349	rs2592115	G	A	100	PASS	AC=2983;AF=0.595647;AN=5008;NS=2504;DP=18427;EAS_AF=0.6409;AMR_AF=0.6398;AFR_AF=0.6906;EUR_AF=0.6272;SAS_AF=0.3569;AA=G|||;VT=SNP
2	233736981	rs72617184	G	C	100	PASS	AC=410;AF=0.081869;AN=5008;NS=2504;DP=15778;EAS_AF=0.2282;AMR_AF=0.0634;AFR_AF=0.0113;EUR_AF=0.0308;SAS_AF=0.092;AA=G|||;VT=SNP
2	233737132	rs812383	C	A	100	PASS	AC=2988;AF=0.596645;AN=5008;NS=2504;DP=17757;EAS_AF=0.6419;AMR_AF=0.6441;AFR_AF=0.6914;EUR_AF=0.6262;SAS_AF=0.3579;AA=A|||;VT=SNP
2	233738289	rs73108328	C	G	100	PASS	AC=513;AF=0.102436;AN=5008;NS=2504;DP=17245;EAS_AF=0.1667;AMR_AF=0.0432;AFR_AF=0.1316;EUR_AF=0.0547;SAS_AF=0.0879;AA=C|||;VT=SNP
2	233738317	rs11685172	T	C	100	PASS	AC=27;AF=0.00539137;AN=5008;NS=2504;DP=20041;EAS_AF=0;AMR_AF=0.0101;AFR_AF=0.0008;EUR_AF=0.0179;SAS_AF=0.001;AA=T|||;VT=SNP
2	233738971	rs57667610	G	A	100	PASS	AC=663;AF=0.132388;AN=5008;NS=2504;DP=22551;EAS_AF=0.1815;AMR_AF=0.1095;AFR_AF=0.1959;EUR_AF=0.0577;SAS_AF=0.089;AA=G|||;VT=SNP
2	233739199	rs75369708	G	A	100	PASS	AC=158;AF=0.0315495;AN=5008;NS=2504;DP=20529;EAS_AF=0;AMR_AF=0.0893;AFR_AF=0.003;EUR_AF=0.0517;SAS_AF=0.0409;AA=G|||;VT=SNP
2	233739678	rs778339	T	C	100	PASS	AC=3079;AF=0.614816;AN=5008;NS=2504;DP=19254;EAS_AF=0.6409;AMR_AF=0.647;AFR_AF=0.7587;EUR_AF=0.6272;SAS_AF=0.3579;AA=C|||;VT=SNP
2	233739798	rs7602208	G	A	100	PASS	AC=779;AF=0.155551;AN=5008;NS=2504;DP=18065;EAS_AF=0.1101;AMR_AF=0.1599;AFR_AF=0.0772;EUR_AF=0.1511;SAS_AF=0.3098;AA=G|||;VT=SNP
2	233740227	rs778338	A	G	100	PASS	AC=3119;AF=0.622804;AN=5008;NS=2504;DP=16234;EAS_AF=0.6419;AMR_AF=0.6513;AFR_AF=0.7859;EUR_AF=0.6272;SAS_AF=0.3579;AA=G|||;VT=SNP
2	233740391	rs778337	A	G	100	PASS	AC=4045;AF=0.807708;AN=5008;NS=2504;DP=16108;EAS_AF=0.7937;AMR_AF=0.8184;AFR_AF=0.9372;EUR_AF=0.7783;SAS_AF=0.6697;AA=G|||;VT=SNP
2	233741256	rs79707548	G	C	100	PASS	AC=565;AF=0.112819;AN=5008;NS=2504;DP=6043;EAS_AF=0.1101;AMR_AF=0.1268;AFR_AF=0.0325;EUR_AF=0.2406;SAS_AF=0.0828;AA=G|||;VT=SNP
2	233742603	rs141082560	C	T	100	PASS	AC=19;AF=0.00379393;AN=5008;NS=2504;DP=20803;EAS_AF=0;AMR_AF=0.0072;AFR_AF=0.0023;EUR_AF=0.0099;SAS_AF=0.001;AA=C|||;VT=SNP
2	233742837	rs11678684	C	G	100	PASS	AC=142;AF=0.0283546;AN=5008;NS=2504;DP=19485;EAS_AF=0;AMR_AF=0.0893;AFR_AF=0.003;EUR_AF=0.0527;SAS_AF=0.0235;AA=C|||;VT=SNP
2	233743109	rs778371	A	G	100	PASS	AC=1022;AF=0.204073;AN=5008;NS=2504;DP=17305;EAS_AF=0.122;AMR_AF=0.3256;AFR_AF=0.2171;EUR_AF=0.2952;SAS_AF=0.091;AA=A|||;VT=SNP
2	233743363	rs778370	C	T	100	PASS	AC=1437;AF=0.286941;AN=5008;NS=2504;DP=19974;EAS_AF=0.3492;AMR_AF=0.3905;AFR_AF=0.2315;EUR_AF=0.325;SAS_AF=0.1851;AA=C|||;VT=SNP
2	233743532	rs11535	G	C	100	PASS	AC=1438;AF=0.287141;AN=5008;NS=2504;DP=18709;EAS_AF=0.3502;AMR_AF=0.389;AFR_AF=0.2315;EUR_AF=0.325;SAS_AF=0.1861;AA=G|||;VT=SNP
2	233743794	rs35811586	C	T	100	PASS	AC=118;AF=0.0235623;AN=5008;NS=2504;DP=18398;EAS_AF=0.004;AMR_AF=0.0519;AFR_AF=0.0023;EUR_AF=0.0457;SAS_AF=0.0297;AA=C|||;VT=SNP
2	233744021	rs709937	G	A	100	PASS	AC=1315;AF=0.26258;AN=5008;NS=2504;DP=15260;EAS_AF=0.3492;AMR_AF=0.3804;AFR_AF=0.1452;EUR_AF=0.3241;SAS_AF=0.1851;AA=G|||;VT=SNP
2	233744478	rs58835825	T	G	100	PASS	AC=502;AF=0.10024;AN=5008;NS=2504;DP=15962;EAS_AF=0.1667;AMR_AF=0.0418;AFR_AF=0.1241;EUR_AF=0.0547;SAS_AF=0.0879;AA=T|||;VT=SNP
2	233744756	rs116456386	G	A	100	PASS	AC=344;AF=0.0686901;AN=5008;NS=2504;DP=15596;EAS_AF=0.1657;AMR_AF=0.0288;AFR_AF=0.0129;EUR_AF=0.0537;SAS_AF=0.0879;AA=g|||;VT=SNP
2	233745022	rs62191775	T	C	100	PASS	AC=45;AF=0.00898562;AN=5008;NS=2504;DP=18472;EAS_AF=0;AMR_AF=0.0173;AFR_AF=0.0015;EUR_AF=0.0308;SAS_AF=0;AA=T|||;VT=SNP
2	233745272	rs73999704	T	C	100	PASS	AC=618;AF=0.123403;AN=5008;NS=2504;DP=20765;EAS_AF=0.1687;AMR_AF=0.0461;AFR_AF=0.205;EUR_AF=0.0586;SAS_AF=0.0879;AA=T|||;VT=SNP
2	233745333	rs778368	G	C	100	PASS	AC=2907;AF=0.580471;AN=5008;NS=2504;DP=20161;EAS_AF=0.6329;AMR_AF=0.6484;AFR_AF=0.6248;EUR_AF=0.6402;SAS_AF=0.3569;AA=G|||;VT=SNP
2	233745395	rs78637909	G	A	100	PASS	AC=563;AF=0.11242;AN=5008;NS=2504;DP=18229;EAS_AF=0.1131;AMR_AF=0.1052;AFR_AF=0.025;EUR_AF=0.0795;SAS_AF=0.2689;AA=G|||;VT=SNP
2	233745521	rs1083522	C	T	100	PASS	AC=1426;AF=0.284744;AN=5008;NS=2504;DP=16454;EAS_AF=0.3492;AMR_AF=0.3876;AFR_AF=0.2269;EUR_AF=0.3221;SAS_AF=0.1851;AA=C|||;VT=SNP
2	233745757	rs115040896	G	A	100	PASS	AC=44;AF=0.00878594;AN=5008;NS=2504;DP=18198;EAS_AF=0;AMR_AF=0.0144;AFR_AF=0.0008;EUR_AF=0.0089;SAS_AF=0.0245;AA=G|||;VT=SNP
2	233746457	rs709938	C	T	100	PASS	AC=2977;AF=0.594449;AN=5008;NS=2504;DP=18845;EAS_AF=0.6329;AMR_AF=0.6441;AFR_AF=0.6914;EUR_AF=0.6262;SAS_AF=0.3558;AA=c|||;VT=SNP
2	233747015	rs72997493	A	G	100	PASS	AC=209;AF=0.0417332;AN=5008;NS=2504;DP=19144;EAS_AF=0;AMR_AF=0.0562;AFR_AF=0.0091;EUR_AF=0.1302;SAS_AF=0.0276;AA=A|||;VT=SNP
2	233747212	rs34487721	T	G	100	PASS	AC=515;AF=0.102835;AN=5008;NS=2504;DP=21097;EAS_AF=0.1667;AMR_AF=0.0432;AFR_AF=0.1331;EUR_AF=0.0547;SAS_AF=0.0879;AA=T|||;VT=SNP
2	233747394	rs11894688	G	A	100	PASS	AC=615;AF=0.122804;AN=5008;NS=2504;DP=19733;EAS_AF=0.1667;AMR_AF=0.0461;AFR_AF=0.2057;EUR_AF=0.0567;SAS_AF=0.0879;AA=G|||;VT=SNP
2	233747868	rs35684440	T	A	100	PASS	AC=205;AF=0.0409345;AN=5008;NS=2504;DP=18579;EAS_AF=0.001;AMR_AF=0.0591;AFR_AF=0.0038;EUR_AF=0.1173;SAS_AF=0.0409;AA=T|||;VT=SNP
2	233748412	rs73999707	T	G	100	PASS	AC=616;AF=0.123003;AN=5008;NS=2504;DP=19307;EAS_AF=0.1667;AMR_AF=0.0461;AFR_AF=0.2057;EUR_AF=0.0577;SAS_AF=0.0879;AA=g|||;VT=SNP
2	233748487	rs35141217	A	C	100	PASS	AC=558;AF=0.111422;AN=5008;NS=2504;DP=20256;EAS_AF=0.1012;AMR_AF=0.1297;AFR_AF=0.0318;EUR_AF=0.2435;SAS_AF=0.0808;AA=A|||;VT=SNP
2	233749565	rs2675953	G	C	100	PASS	AC=1445;AF=0.288538;AN=5008;NS=2504;DP=19705;EAS_AF=0.3492;AMR_AF=0.3905;AFR_AF=0.2405;EUR_AF=0.3221;SAS_AF=0.184;AA=G|||;VT=SNP
2	233749678	rs2292724	T	G	100	PASS	AC=556;AF=0.111022;AN=5008;NS=2504;DP=18758;EAS_AF=0.1012;AMR_AF=0.1268;AFR_AF=0.0318;EUR_AF=0.2435;SAS_AF=0.0808;AA=T|||;VT=SNP
2	233749914	rs80050391	G	A	100	PASS	AC=561;AF=0.112021;AN=5008;NS=2504;DP=17192;EAS_AF=0.1131;AMR_AF=0.1052;AFR_AF=0.025;EUR_AF=0.0775;SAS_AF=0.2689;AA=G|||;VT=SNP
2	233750074	rs2292725	C	T	100	PASS	AC=773;AF=0.154353;AN=5008;NS=2504;DP=19749;EAS_AF=0.0992;AMR_AF=0.1427;AFR_AF=0.1861;EUR_AF=0.2465;SAS_AF=0.0818;AA=C|||;VT=SNP;EX_TARGET
2	233750118	rs2292726	G	A	100	PASS	AC=1450;AF=0.289537;AN=5008;NS=2504;DP=17707;EAS_AF=0.2827;AMR_AF=0.2493;AFR_AF=0.3933;EUR_AF=0.3032;SAS_AF=0.1708;AA=A|||;VT=SNP
2	233750627	rs2675954	C	G	100	PASS	AC=1517;AF=0.302915;AN=5008;NS=2504;DP=19101;EAS_AF=0.3492;AMR_AF=0.3919;AFR_AF=0.2927;EUR_AF=0.3241;SAS_AF=0.184;AA=C|||;VT=SNP
2	233750667	rs11694000	A	G	100	PASS	AC=1439;AF=0.28734;AN=5008;NS=2504;DP=21997;EAS_AF=0.2827;AMR_AF=0.2493;AFR_AF=0.3835;EUR_AF=0.3052;SAS_AF=0.1708;AA=A|||;VT=SNP
2	233750744	rs73108346	G	A	100	PASS	AC=636;AF=0.126997;AN=5008;NS=2504;DP=23273;EAS_AF=0.1667;AMR_AF=0.0476;AFR_AF=0.2209;EUR_AF=0.0567;SAS_AF=0.0879;AA=G|||;VT=SNP
2	233751377	rs2592126	A	G	100	PASS	AC=3122;AF=0.623403;AN=5008;NS=2504;DP=18862;EAS_AF=0.6319;AMR_AF=0.6513;AFR_AF=0.7958;EUR_AF=0.6302;SAS_AF=0.3548;AA=G|||;VT=SNP
2	233751633	rs112149281	G	T	100	PASS	AC=38;AF=0.00758786;AN=5008;NS=2504;DP=17450;EAS_AF=0;AMR_AF=0.0159;AFR_AF=0.0008;EUR_AF=0.0249;SAS_AF=0.001;AA=G|||;VT=SNP
2	233752096	rs116774329	A	G	100	PASS	AC=128;AF=0.0255591;AN=5008;NS=2504;DP=19409;EAS_AF=0.001;AMR_AF=0.049;AFR_AF=0.003;EUR_AF=0.0845;SAS_AF=0.0041;AA=A|||;VT=SNP
2	233752321	rs13035517	A	G	100	PASS	AC=729;AF=0.145567;AN=5008;NS=2504;DP=18401;EAS_AF=0.1012;AMR_AF=0.1383;AFR_AF=0.1536;EUR_AF=0.2475;SAS_AF=0.0808;AA=A|||;VT=SNP
2	233752376	rs2250654	A	T	100	PASS	AC=2978;AF=0.594649;AN=5008;NS=2504;DP=18377;EAS_AF=0.6319;AMR_AF=0.6441;AFR_AF=0.6921;EUR_AF=0.6282;SAS_AF=0.3548;AA=T|||;VT=SNP
2	233752545	rs2271702	A	G	100	PASS	AC=554;AF=0.110623;AN=5008;NS=2504;DP=17806;EAS_AF=0.1667;AMR_AF=0.0447;AFR_AF=0.1619;EUR_AF=0.0547;SAS_AF=0.0879;AA=A|||;VT=SNP
2	233752551	rs2250660	G	C	100	PASS	AC=1473;AF=0.294129;AN=5008;NS=2504;DP=18242;EAS_AF=0.2321;AMR_AF=0.5115;AFR_AF=0.1339;EUR_AF=0.5358;SAS_AF=0.1718;AA=C|||;VT=SNP
2	233752639	rs2250665	A	T	100	PASS	AC=2978;AF=0.594649;AN=5008;NS=2504;DP=21552;EAS_AF=0.6319;AMR_AF=0.6441;AFR_AF=0.6921;EUR_AF=0.6282;SAS_AF=0.3548;AA=T|||;VT=SNP
2	233753122	rs2048866	A	G	100	PASS	AC=764;AF=0.152556;AN=5008;NS=2504;DP=28591;EAS_AF=0.1052;AMR_AF=0.1398;AFR_AF=0.1755;EUR_AF=0.2475;SAS_AF=0.0818;AA=a|||;VT=SNP
2	233753167	rs12622056	T	C	100	PASS	AC=405;AF=0.0808706;AN=5008;NS=2504;DP=29768;EAS_AF=0.2212;AMR_AF=0.0389;AFR_AF=0.025;EUR_AF=0.0308;SAS_AF=0.093;AA=T|||;VT=SNP
2	233753222	rs12992588	C	T	100	PASS	AC=564;AF=0.11262;AN=5008;NS=2504;DP=29819;EAS_AF=0.1052;AMR_AF=0.1297;AFR_AF=0.0318;EUR_AF=0.2455;SAS_AF=0.0808;AA=C|||;VT=SNP
2	233753281	rs2675955	G	A	100	PASS	AC=942;AF=0.188099;AN=5008;NS=2504;DP=26755;EAS_AF=0.1756;AMR_AF=0.3228;AFR_AF=0.0946;EUR_AF=0.2952;SAS_AF=0.1217;AA=G|||;VT=SNP
2	233753340	rs2675956	G	A	100	PASS	AC=2189;AF=0.437101;AN=5008;NS=2504;DP=22540;EAS_AF=0.5268;AMR_AF=0.5014;AFR_AF=0.4992;EUR_AF=0.3807;SAS_AF=0.273;AA=g|||;VT=SNP
2	233754298	rs6719766	A	G	100	PASS	AC=613;AF=0.122404;AN=5008;NS=2504;DP=22030;EAS_AF=0.1647;AMR_AF=0.0476;AFR_AF=0.2065;EUR_AF=0.0547;SAS_AF=0.0879;AA=A|||;VT=SNP
2	233754364	rs2675957	C	T	100	PASS	AC=2989;AF=0.596845;AN=5008;NS=2504;DP=20227;EAS_AF=0.6359;AMR_AF=0.647;AFR_AF=0.6952;EUR_AF=0.6292;SAS_AF=0.3548;AA=T|||;VT=SNP
2	233755287	rs73108356	G	A	100	PASS	AC=1292;AF=0.257987;AN=5008;NS=2504;DP=15540;EAS_AF=0.2778;AMR_AF=0.1542;AFR_AF=0.3192;EUR_AF=0.1332;SAS_AF=0.3569;AA=G|||;VT=SNP
2	233755949	rs56357073	A	G	100	PASS	AC=573;AF=0.114417;AN=5008;NS=2504;DP=20859;EAS_AF=0.1627;AMR_AF=0.0432;AFR_AF=0.1785;EUR_AF=0.0567;SAS_AF=0.0879;AA=A|||;VT=SNP
2	233756979	rs13424896	C	T	100	PASS	AC=691;AF=0.137979;AN=5008;NS=2504;DP=19386;EAS_AF=0.1062;AMR_AF=0.1326;AFR_AF=0.1256;EUR_AF=0.2455;SAS_AF=0.0808;AA=C|||;VT=SNP
2	233757235	rs34652626	C	T	100	PASS	AC=556;AF=0.111022;AN=5008;NS=2504;DP=19976;EAS_AF=0.1052;AMR_AF=0.1282;AFR_AF=0.0295;EUR_AF=0.2425;SAS_AF=0.0798;AA=C|||;VT=SNP
2	233757443	rs2166441	C	T	100	PASS	AC=3557;AF=0.710264;AN=5008;NS=2504;DP=19766;EAS_AF=0.748;AMR_AF=0.7493;AFR_AF=0.7277;EUR_AF=0.7068;SAS_AF=0.6237;AA=T|||;VT=SNP
2	233757679	rs748002	G	A	100	PASS	AC=1504;AF=0.300319;AN=5008;NS=2504;DP=20098;EAS_AF=0.3492;AMR_AF=0.3963;AFR_AF=0.2791;EUR_AF=0.326;SAS_AF=0.184;AA=G|||;VT=SNP;EX_TARGET
2	233757697	rs895432	A	G	100	PASS	AC=4715;AF=0.941494;AN=5008;NS=2504;DP=20681;EAS_AF=0.87;AMR_AF=0.9496;AFR_AF=0.9955;EUR_AF=0.9652;SAS_AF=0.9121;AA=G|||;VT=SNP;EX_TARGET
2	233757860	rs6721903	T	C	100	PASS	AC=195;AF=0.0389377;AN=5008;NS=2504;DP=19080;EAS_AF=0.001;AMR_AF=0.0533;AFR_AF=0.0038;EUR_AF=0.1113;SAS_AF=0.0409;AA=T|||;VT=SNP
2	233758622	rs138175439	G	A	100	PASS	AC=15;AF=0.00299521;AN=5008;NS=2504;DP=15098;EAS_AF=0;AMR_AF=0.0101;AFR_AF=0.0015;EUR_AF=0.006;SAS_AF=0;AA=G|||;VT=SNP
2	233758884	rs1554218	G	T	100	PASS	AC=577;AF=0.115216;AN=5008;NS=2504;DP=21809;EAS_AF=0.1151;AMR_AF=0.1023;AFR_AF=0.0439;EUR_AF=0.0765;SAS_AF=0.2607;AA=G|||;VT=SNP
2	233759155	rs2166440	C	A	100	PASS	AC=1273;AF=0.254193;AN=5008;NS=2504;DP=18432;EAS_AF=0.2808;AMR_AF=0.1542;AFR_AF=0.2995;EUR_AF=0.1342;SAS_AF=0.3599;AA=C|||;VT=SNP
2	233759362	rs895431	G	C	100	PASS	AC=3534;AF=0.705671;AN=5008;NS=2504;DP=18514;EAS_AF=0.75;AMR_AF=0.7464;AFR_AF=0.7073;EUR_AF=0.7078;SAS_AF=0.6268;AA=G|||;VT=SNP
2	233759650	rs75269119	T	A	100	PASS	AC=586;AF=0.117013;AN=5008;NS=2504;DP=17950;EAS_AF=0.119;AMR_AF=0.1037;AFR_AF=0.0439;EUR_AF=0.0785;SAS_AF=0.2628;AA=T|||;VT=SNP;EX_TARGET
2	233759695	rs938569	G	C	100	PASS	AC=1439;AF=0.28734;AN=5008;NS=2504;DP=18575;EAS_AF=0.3462;AMR_AF=0.3934;AFR_AF=0.2337;EUR_AF=0.326;SAS_AF=0.184;AA=G|||;VT=SNP
2	233760011	rs113788580	C	T	100	PASS	AC=26;AF=0.00519169;AN=5008;NS=2504;DP=20293;EAS_AF=0;AMR_AF=0.0072;AFR_AF=0;EUR_AF=0.0149;SAS_AF=0.0061;AA=C|||;VT=SNP
2	233760113	rs3738902	T	C	100	PASS	AC=437;AF=0.0872604;AN=5008;NS=2504;DP=18779;EAS_AF=0.2331;AMR_AF=0.0634;AFR_AF=0.025;EUR_AF=0.0318;SAS_AF=0.0951;AA=T|||;VT=SNP
2	233760519	rs2592121	T	C	100	PASS	AC=3572;AF=0.713259;AN=5008;NS=2504;DP=20774;EAS_AF=0.749;AMR_AF=0.7493;AFR_AF=0.736;EUR_AF=0.7078;SAS_AF=0.6258;AA=C|||;VT=SNP
2	233760866	rs1562288	C	G	100	PASS	AC=3571;AF=0.713059;AN=5008;NS=2504;DP=18526;EAS_AF=0.748;AMR_AF=0.7493;AFR_AF=0.736;EUR_AF=0.7078;SAS_AF=0.6258;AA=C|||;VT=SNP
2	233760995	rs73995715	G	A	100	PASS	AC=504;AF=0.100639;AN=5008;NS=2504;DP=15133;EAS_AF=0.1617;AMR_AF=0.0403;AFR_AF=0.1286;EUR_AF=0.0547;SAS_AF=0.09;AA=G|||;VT=SNP
2	233761951	rs4973566	C	T	100	PASS	AC=3286;AF=0.65615;AN=5008;NS=2504;DP=10126;EAS_AF=0.747;AMR_AF=0.6599;AFR_AF=0.7753;EUR_AF=0.4861;SAS_AF=0.5736;AA=T|||;VT=SNP
2	233762043	rs4973567	G	C	100	PASS	AC=1002;AF=0.20008;AN=5008;NS=2504;DP=12312;EAS_AF=0.2431;AMR_AF=0.2493;AFR_AF=0.1657;EUR_AF=0.0835;SAS_AF=0.2873;AA=G|||;VT=SNP
2	233763064	rs2592114	C	G	100	PASS	AC=2318;AF=0.462859;AN=5008;NS=2504;DP=18509;EAS_AF=0.4802;AMR_AF=0.5764;AFR_AF=0.4334;EUR_AF=0.4115;SAS_AF=0.4571;AA=C|||;VT=SNP
2	233763362	rs12477794	C	T	100	PASS	AC=690;AF=0.13778;AN=5008;NS=2504;DP=27014;EAS_AF=0.1071;AMR_AF=0.1167;AFR_AF=0.1165;EUR_AF=0.0805;SAS_AF=0.272;AA=C|||;VT=SNP
2	233764047	rs138351801	G	A	100	PASS	AC=31;AF=0.0061901;AN=5008;NS=2504;DP=23853;EAS_AF=0;AMR_AF=0.0058;AFR_AF=0.0015;EUR_AF=0.0119;SAS_AF=0.0133;AA=G|||;VT=SNP
2	233765848	rs2675970	A	G	100	PASS	AC=2954;AF=0.589856;AN=5008;NS=2504;DP=19451;EAS_AF=0.5942;AMR_AF=0.7017;AFR_AF=0.5204;EUR_AF=0.6491;SAS_AF=0.5389;AA=A|||;VT=SNP
2	233765853	rs73995716	C	T	100	PASS	AC=285;AF=0.0569089;AN=5008;NS=2504;DP=19602;EAS_AF=0;AMR_AF=0.0562;AFR_AF=0.0968;EUR_AF=0.0775;SAS_AF=0.0409;AA=C|||;VT=SNP
2	233765976	rs76800357	C	T	100	PASS	AC=624;AF=0.124601;AN=5008;NS=2504;DP=18363;EAS_AF=0.1101;AMR_AF=0.1052;AFR_AF=0.1104;EUR_AF=0.0626;SAS_AF=0.2362;AA=C|||;VT=SNP
2	233766016	rs12612786	G	A	100	PASS	AC=470;AF=0.0938498;AN=5008;NS=2504;DP=18405;EAS_AF=0.2202;AMR_AF=0.0663;AFR_AF=0.0552;EUR_AF=0.0318;SAS_AF=0.0992;AA=G|||;VT=SNP
2	233766097	rs76010712	G	A	100	PASS	AC=751;AF=0.14996;AN=5008;NS=2504;DP=20598;EAS_AF=0.124;AMR_AF=0.1873;AFR_AF=0.1195;EUR_AF=0.0755;SAS_AF=0.2679;AA=G|||;VT=SNP
2	233766111	rs73995717	T	C	100	PASS	AC=654;AF=0.130591;AN=5008;NS=2504;DP=21459;EAS_AF=0.0813;AMR_AF=0.0994;AFR_AF=0.2315;EUR_AF=0.0964;SAS_AF=0.1022;AA=C|||;VT=SNP
2	233766528	rs2675969	G	A	100	PASS	AC=3112;AF=0.621406;AN=5008;NS=2504;DP=20758;EAS_AF=0.5188;AMR_AF=0.7262;AFR_AF=0.5976;EUR_AF=0.7495;SAS_AF=0.5532;AA=G|||;VT=SNP
2	233767037	rs4973569	A	G	100	PASS	AC=759;AF=0.151558;AN=5008;NS=2504;DP=17761;EAS_AF=0.1131;AMR_AF=0.2262;AFR_AF=0.0817;EUR_AF=0.2962;SAS_AF=0.0838;AA=A|||;VT=SNP
2	233767315	rs967465	C	T	100	PASS	AC=3911;AF=0.78095;AN=5008;NS=2504;DP=21245;EAS_AF=0.754;AMR_AF=0.8055;AFR_AF=0.879;EUR_AF=0.7833;SAS_AF=0.6564;AA=T|||;VT=SNP
2	233768788	rs938575	G	A	100	PASS	AC=739;AF=0.147564;AN=5008;NS=2504;DP=18501;EAS_AF=0.1131;AMR_AF=0.2305;AFR_AF=0.0643;EUR_AF=0.2942;SAS_AF=0.0859;AA=G|||;VT=SNP
2	233769026	rs7580051	C	A	100	PASS	AC=96;AF=0.0191693;AN=5008;NS=2504;DP=19773;EAS_AF=0;AMR_AF=0.0346;AFR_AF=0.0053;EUR_AF=0.0457;SAS_AF=0.0194;AA=C|||;VT=SNP
2	233769324	rs2257942	G	A	100	PASS	AC=3907;AF=0.780152;AN=5008;NS=2504;DP=20495;EAS_AF=0.753;AMR_AF=0.8098;AFR_AF=0.8752;EUR_AF=0.7843;SAS_AF=0.6544;AA=g|||;VT=SNP
2	233769427	rs141284170	G	A	100	PASS	AC=46;AF=0.0091853;AN=5008;NS=2504;DP=16850;EAS_AF=0;AMR_AF=0.0216;AFR_AF=0;EUR_AF=0.0298;SAS_AF=0.001;AA=G|||;VT=SNP
2	233772300	rs7355380	C	T	100	PASS	AC=806;AF=0.160942;AN=5008;NS=2504;DP=18347;EAS_AF=0.1121;AMR_AF=0.2075;AFR_AF=0.1271;EUR_AF=0.1054;SAS_AF=0.2812;AA=C|||;VT=SNP
2	233772640	rs778367	A	G	100	PASS	AC=4114;AF=0.821486;AN=5008;NS=2504;DP=13936;EAS_AF=0.8472;AMR_AF=0.8458;AFR_AF=0.8812;EUR_AF=0.7992;SAS_AF=0.7198;AA=G|||;VT=SNP
2	233772798	rs778366	A	C	100	PASS	AC=4708;AF=0.940096;AN=5008;NS=2504;DP=16014;EAS_AF=0.876;AMR_AF=0.9496;AFR_AF=0.9909;EUR_AF=0.9682;SAS_AF=0.9018;AA=c|||;VT=SNP
2	233772998	rs78524710	T	G	100	PASS	AC=774;AF=0.154553;AN=5008;NS=2504;DP=14235;EAS_AF=0.1121;AMR_AF=0.196;AFR_AF=0.1263;EUR_AF=0.0845;SAS_AF=0.2791;AA=t|||;VT=SNP
2	233773857	rs148923422	T	C	100	PASS	AC=41;AF=0.0081869;AN=5008;NS=2504;DP=18266;EAS_AF=0;AMR_AF=0.0043;AFR_AF=0;EUR_AF=0.0209;SAS_AF=0.0174;AA=t|||;VT=SNP
2	233774097	rs75469509	T	C	100	PASS	AC=785;AF=0.156749;AN=5008;NS=2504;DP=16435;EAS_AF=0.1121;AMR_AF=0.196;AFR_AF=0.1339;EUR_AF=0.0845;SAS_AF=0.2802;AA=t|||;VT=SNP
2	233774183	rs809017	G	A	100	PASS	AC=3386;AF=0.676118;AN=5008;NS=2504;DP=17521;EAS_AF=0.752;AMR_AF=0.7421;AFR_AF=0.6067;EUR_AF=0.7048;SAS_AF=0.6155;AA=g|||;VT=SNP
2	233774427	rs141542978	C	T	100	PASS	AC=56;AF=0.0111821;AN=5008;NS=2504;DP=15785;EAS_AF=0;AMR_AF=0.0058;AFR_AF=0.0008;EUR_AF=0.0169;SAS_AF=0.0348;AA=c|||;VT=SNP
2	233774828	rs778365	T	C	100	PASS	AC=1094;AF=0.21845;AN=5008;NS=2504;DP=14325;EAS_AF=0.2956;AMR_AF=0.2968;AFR_AF=0.0946;EUR_AF=0.3141;SAS_AF=0.1524;AA=t|||;VT=SNP
2	233774953	rs67267176	G	C	100	PASS	AC=572;AF=0.114217;AN=5008;NS=2504;DP=13511;EAS_AF=0.1101;AMR_AF=0.1225;AFR_AF=0.0522;EUR_AF=0.2366;SAS_AF=0.0706;AA=g|||;VT=SNP
2	233775130	rs57833679	G	A	100	PASS	AC=419;AF=0.0836661;AN=5008;NS=2504;DP=6740;EAS_AF=0.2341;AMR_AF=0.062;AFR_AF=0.0219;EUR_AF=0.0308;SAS_AF=0.0818;AA=g|||;VT=SNP
2	233775622	rs146043117	T	C	100	PASS	AC=34;AF=0.00678914;AN=5008;NS=2504;DP=18541;EAS_AF=0;AMR_AF=0.0043;AFR_AF=0.0008;EUR_AF=0.0169;SAS_AF=0.0133;AA=t|||;VT=SNP
2	233775785	rs144769245	T	G	100	PASS	AC=24;AF=0.00479233;AN=5008;NS=2504;DP=18619;EAS_AF=0;AMR_AF=0.0101;AFR_AF=0.0008;EUR_AF=0.0149;SAS_AF=0.001;AA=t|||;VT=SNP
2	233777204	rs72617185	C	T	100	PASS	AC=466;AF=0.0930511;AN=5008;NS=2504;DP=17968;EAS_AF=0.2341;AMR_AF=0.0677;AFR_AF=0.0492;EUR_AF=0.0328;SAS_AF=0.0869;AA=C|||;VT=SNP
2	233777859	rs778364	C	T	100	PASS	AC=806;AF=0.160942;AN=5008;NS=2504;DP=18586;EAS_AF=0.0575;AMR_AF=0.2378;AFR_AF=0.1505;EUR_AF=0.2903;SAS_AF=0.0941;AA=C|||;VT=SNP
2	233777897	rs73102745	C	T	100	PASS	AC=433;AF=0.0864617;AN=5008;NS=2504;DP=19371;EAS_AF=0.1032;AMR_AF=0.121;AFR_AF=0.053;EUR_AF=0.0944;SAS_AF=0.0818;AA=C|||;VT=SNP
2	233778021	rs77250332	C	T	100	PASS	AC=124;AF=0.0247604;AN=5008;NS=2504;DP=18993;EAS_AF=0.001;AMR_AF=0.0447;AFR_AF=0.0023;EUR_AF=0.0835;SAS_AF=0.0051;AA=C|||;VT=SNP
2	233778356	rs77394825	C	T	100	PASS	AC=536;AF=0.107029;AN=5008;NS=2504;DP=16165;EAS_AF=0.1587;AMR_AF=0.0476;AFR_AF=0.171;EUR_AF=0.0567;SAS_AF=0.0613;AA=C|||;VT=SNP
2	233778387	rs4973572	T	G	100	PASS	AC=467;AF=0.0932508;AN=5008;NS=2504;DP=16408;EAS_AF=0.2351;AMR_AF=0.0677;AFR_AF=0.0492;EUR_AF=0.0328;SAS_AF=0.0869;AA=T|||;VT=SNP
2	233778846	rs72617186	G	C	100	PASS	AC=497;AF=0.0992412;AN=5008;NS=2504;DP=17885;EAS_AF=0.2341;AMR_AF=0.0692;AFR_AF=0.0696;EUR_AF=0.0348;SAS_AF=0.0879;AA=G|||;VT=SNP
2	233778896	rs778363	A	G	100	PASS	AC=810;AF=0.161741;AN=5008;NS=2504;DP=18353;EAS_AF=0.0595;AMR_AF=0.2378;AFR_AF=0.1528;EUR_AF=0.2913;SAS_AF=0.092;AA=A|||;VT=SNP
2	233780186	rs778362	C	T	100	PASS	AC=4133;AF=0.82528;AN=5008;NS=2504;DP=18303;EAS_AF=0.7966;AMR_AF=0.8847;AFR_AF=0.9304;EUR_AF=0.7962;SAS_AF=0.7004;AA=N|||;VT=SNP
2	233780244	rs778361	G	A	100	PASS	AC=3061;AF=0.611222;AN=5008;NS=2504;DP=15668;EAS_AF=0.4038;AMR_AF=0.7666;AFR_AF=0.6611;EUR_AF=0.7048;SAS_AF=0.5511;AA=G|||;VT=SNP
2	233781082	rs2344912	G	A	100	PASS	AC=3604;AF=0.719649;AN=5008;NS=2504;DP=20693;EAS_AF=0.5625;AMR_AF=0.8156;AFR_AF=0.8366;EUR_AF=0.7614;SAS_AF=0.6125;AA=G|||;VT=SNP
2	233781567	rs72976151	G	A	100	PASS	AC=353;AF=0.0704872;AN=5008;NS=2504;DP=21326;EAS_AF=0;AMR_AF=0.0994;AFR_AF=0.0121;EUR_AF=0.2147;SAS_AF=0.0532;AA=G|||;VT=SNP
2	233781704	rs147282699	G	A	100	PASS	AC=20;AF=0.00399361;AN=5008;NS=2504;DP=18817;EAS_AF=0;AMR_AF=0.0029;AFR_AF=0;EUR_AF=0.0129;SAS_AF=0.0051;AA=G|||;VT=SNP
2	233781864	rs11690329	T	A	100	PASS	AC=836;AF=0.166933;AN=5008;NS=2504;DP=20207;EAS_AF=0.1151;AMR_AF=0.2003;AFR_AF=0.1573;EUR_AF=0.0835;SAS_AF=0.2955;AA=T|||;VT=SNP
2	233782161	rs58450787	G	A	100	PASS	AC=497;AF=0.0992412;AN=5008;NS=2504;DP=17160;EAS_AF=0.2341;AMR_AF=0.0692;AFR_AF=0.0696;EUR_AF=0.0348;SAS_AF=0.0879;AA=G|||;VT=SNP
2	233782305	rs11684691	G	A	100	PASS	AC=970;AF=0.19369;AN=5008;NS=2504;DP=13128;EAS_AF=0.2609;AMR_AF=0.1686;AFR_AF=0.2262;EUR_AF=0.1491;SAS_AF=0.1442;AA=G|||;VT=SNP
2	233782433	rs72617187	C	T	100	PASS	AC=434;AF=0.0866613;AN=5008;NS=2504;DP=17449;EAS_AF=0.2341;AMR_AF=0.0663;AFR_AF=0.0257;EUR_AF=0.0328;SAS_AF=0.0869;AA=C|||;VT=SNP
2	233782530	rs184111796	C	A	100	PASS	AC=30;AF=0.00599042;AN=5008;NS=2504;DP=14764;EAS_AF=0;AMR_AF=0.0058;AFR_AF=0;EUR_AF=0.0258;SAS_AF=0;AA=C|||;VT=SNP
2	233782533	rs11684803	G	A	100	PASS	AC=969;AF=0.19349;AN=5008;NS=2504;DP=14789;EAS_AF=0.2609;AMR_AF=0.1686;AFR_AF=0.2262;EUR_AF=0.1481;SAS_AF=0.1442;AA=G|||;VT=SNP
2	233782555	rs140590711	C	T	100	PASS	AC=31;AF=0.0061901;AN=5008;NS=2504;DP=13567;EAS_AF=0;AMR_AF=0.0072;AFR_AF=0;EUR_AF=0.0258;SAS_AF=0;AA=C|||;VT=SNP
2	233782813	rs778360	T	C	100	PASS	AC=3642;AF=0.727236;AN=5008;NS=2504;DP=14917;EAS_AF=0.5635;AMR_AF=0.817;AFR_AF=0.8623;EUR_AF=0.7594;SAS_AF=0.6166;AA=C|||;VT=SNP
2	233783035	rs13423949	T	G	100	PASS	AC=545;AF=0.108826;AN=5008;NS=2504;DP=16482;EAS_AF=0.1091;AMR_AF=0.1225;AFR_AF=0.0295;EUR_AF=0.2326;SAS_AF=0.0787;AA=T|||;VT=SNP
2	233783268	rs778359	C	G	100	PASS	AC=4139;AF=0.826478;AN=5008;NS=2504;DP=19290;EAS_AF=0.7976;AMR_AF=0.8862;AFR_AF=0.9312;EUR_AF=0.7942;SAS_AF=0.7055;AA=G|||;VT=SNP
2	233784511	rs74350503	C	T	100	PASS	AC=59;AF=0.0117812;AN=5008;NS=2504;DP=19150;EAS_AF=0;AMR_AF=0.0058;AFR_AF=0.0008;EUR_AF=0.0169;SAS_AF=0.0378;AA=C|||;VT=SNP
2	233784618	rs73995724	G	A	100	PASS	AC=498;AF=0.0994409;AN=5008;NS=2504;DP=19621;EAS_AF=0.1587;AMR_AF=0.0476;AFR_AF=0.1445;EUR_AF=0.0537;SAS_AF=0.0613;AA=G|||;VT=SNP
2	233784667	rs778357	G	T	100	PASS	AC=4137;AF=0.826078;AN=5008;NS=2504;DP=21142;EAS_AF=0.7966;AMR_AF=0.8862;AFR_AF=0.9312;EUR_AF=0.7942;SAS_AF=0.7045;AA=T|||;VT=SNP
2	233784718	rs778356	T	C	100	PASS	AC=3643;AF=0.727436;AN=5008;NS=2504;DP=20907;EAS_AF=0.5645;AMR_AF=0.817;AFR_AF=0.8623;EUR_AF=0.7594;SAS_AF=0.6166;AA=C|||;VT=SNP
2	233784749	rs778355	T	G	100	PASS	AC=848;AF=0.169329;AN=5008;NS=2504;DP=21720;EAS_AF=0.0605;AMR_AF=0.2406;AFR_AF=0.1778;EUR_AF=0.2922;SAS_AF=0.093;AA=T|||;VT=SNP
2	233785015	rs778354	G	A	100	PASS	AC=3592;AF=0.717252;AN=5008;NS=2504;DP=16171;EAS_AF=0.5625;AMR_AF=0.8156;AFR_AF=0.8359;EUR_AF=0.7565;SAS_AF=0.6063;AA=G|||;VT=SNP;EX_TARGET
2	233785684	rs10200350	C	G	100	PASS	AC=844;AF=0.16853;AN=5008;NS=2504;DP=20945;EAS_AF=0.1171;AMR_AF=0.2003;AFR_AF=0.1581;EUR_AF=0.0835;SAS_AF=0.3006;AA=C|||;VT=SNP
2	233787637	rs12623127	G	A	100	PASS	AC=497;AF=0.0992412;AN=5008;NS=2504;DP=16539;EAS_AF=0.2341;AMR_AF=0.0706;AFR_AF=0.0703;EUR_AF=0.0328;SAS_AF=0.0879;AA=G|||;VT=SNP
2	233788350	rs778353	C	T	100	PASS	AC=1925;AF=0.384385;AN=5008;NS=2504;DP=20911;EAS_AF=0.3383;AMR_AF=0.4784;AFR_AF=0.4342;EUR_AF=0.4423;SAS_AF=0.2382;AA=C|||;VT=SNP
2	233788734	rs1083521	A	G	100	PASS	AC=1925;AF=0.384385;AN=5008;NS=2504;DP=17315;EAS_AF=0.3383;AMR_AF=0.4784;AFR_AF=0.4342;EUR_AF=0.4423;SAS_AF=0.2382;AA=G|||;VT=SNP
2	233788792	rs112823546	C	T	100	PASS	AC=968;AF=0.193291;AN=5008;NS=2504;DP=16071;EAS_AF=0.2599;AMR_AF=0.1686;AFR_AF=0.2254;EUR_AF=0.1491;SAS_AF=0.1442;AA=C|||;VT=SNP
2	233788862	rs1083520	A	G	100	PASS	AC=1927;AF=0.384784;AN=5008;NS=2504;DP=16573;EAS_AF=0.3403;AMR_AF=0.4784;AFR_AF=0.4342;EUR_AF=0.4423;SAS_AF=0.2382;AA=G|||;VT=SNP
2	233788869	rs1083519	C	T	100	PASS	AC=1927;AF=0.384784;AN=5008;NS=2504;DP=16509;EAS_AF=0.3403;AMR_AF=0.4784;AFR_AF=0.4342;EUR_AF=0.4423;SAS_AF=0.2382;AA=C|||;VT=SNP
2	233788889	rs1083518	G	A	100	PASS	AC=1927;AF=0.384784;AN=5008;NS=2504;DP=16634;EAS_AF=0.3403;AMR_AF=0.4784;AFR_AF=0.4342;EUR_AF=0.4423;SAS_AF=0.2382;AA=G|||;VT=SNP
2	233788997	rs1083517	C	T	100	PASS	AC=1926;AF=0.384585;AN=5008;NS=2504;DP=17999;EAS_AF=0.3383;AMR_AF=0.4784;AFR_AF=0.4349;EUR_AF=0.4423;SAS_AF=0.2382;AA=T|||;VT=SNP
2	233789024	rs113109647	T	C	100	PASS	AC=59;AF=0.0117812;AN=5008;NS=2504;DP=18976;EAS_AF=0.001;AMR_AF=0.0043;AFR_AF=0;EUR_AF=0.0139;SAS_AF=0.0419;AA=T|||;VT=SNP
2	233789076	rs10210717	C	T	100	PASS	AC=1455;AF=0.290535;AN=5008;NS=2504;DP=18532;EAS_AF=0.2252;AMR_AF=0.3285;AFR_AF=0.2337;EUR_AF=0.3181;SAS_AF=0.3793;AA=C|||;VT=SNP
2	233789095	rs895435	G	A	100	PASS	AC=1929;AF=0.385184;AN=5008;NS=2504;DP=17377;EAS_AF=0.3393;AMR_AF=0.4784;AFR_AF=0.4349;EUR_AF=0.4423;SAS_AF=0.2403;AA=G|||;VT=SNP
2	233789295	rs11679296	T	G	100	PASS	AC=968;AF=0.193291;AN=5008;NS=2504;DP=19158;EAS_AF=0.2599;AMR_AF=0.1686;AFR_AF=0.2254;EUR_AF=0.1491;SAS_AF=0.1442;AA=T|||;VT=SNP
2	233789463	rs1083515	C	T	100	PASS	AC=1925;AF=0.384385;AN=5008;NS=2504;DP=20995;EAS_AF=0.3383;AMR_AF=0.4784;AFR_AF=0.4349;EUR_AF=0.4414;SAS_AF=0.2382;AA=T|||;VT=SNP
2	233789470	rs1083514	G	T	100	PASS	AC=1925;AF=0.384385;AN=5008;NS=2504;DP=20759;EAS_AF=0.3383;AMR_AF=0.4784;AFR_AF=0.4349;EUR_AF=0.4414;SAS_AF=0.2382;AA=T|||;VT=SNP
2	233789764	rs55649298	G	A	100	PASS	AC=545;AF=0.108826;AN=5008;NS=2504;DP=19981;EAS_AF=0.1081;AMR_AF=0.1239;AFR_AF=0.0303;EUR_AF=0.2326;SAS_AF=0.0777;AA=G|||;VT=SNP
2	233790171	rs747462	A	C	100	PASS	AC=2167;AF=0.432708;AN=5008;NS=2504;DP=18595;EAS_AF=0.3383;AMR_AF=0.487;AFR_AF=0.6112;EUR_AF=0.4443;SAS_AF=0.2382;AA=A|||;VT=SNP
2	233790223	rs747463	G	A	100	PASS	AC=1926;AF=0.384585;AN=5008;NS=2504;DP=16411;EAS_AF=0.3383;AMR_AF=0.4784;AFR_AF=0.4349;EUR_AF=0.4423;SAS_AF=0.2382;AA=G|||;VT=SNP
2	233790289	rs2004202	C	G	100	PASS	AC=1926;AF=0.384585;AN=5008;NS=2504;DP=16022;EAS_AF=0.3383;AMR_AF=0.4784;AFR_AF=0.4349;EUR_AF=0.4423;SAS_AF=0.2382;AA=C|||;VT=SNP
2	233790415	rs72617188	G	A	100	PASS	AC=434;AF=0.0866613;AN=5008;NS=2504;DP=18018;EAS_AF=0.2341;AMR_AF=0.0663;AFR_AF=0.025;EUR_AF=0.0328;SAS_AF=0.0879;AA=G|||;VT=SNP
2	233790447	rs2004203	G	A	100	PASS	AC=1926;AF=0.384585;AN=5008;NS=2504;DP=18400;EAS_AF=0.3383;AMR_AF=0.4784;AFR_AF=0.4349;EUR_AF=0.4423;SAS_AF=0.2382;AA=G|||;VT=SNP
2	233790475	rs2880986	A	G	100	PASS	AC=1927;AF=0.384784;AN=5008;NS=2504;DP=17272;EAS_AF=0.3393;AMR_AF=0.4784;AFR_AF=0.4349;EUR_AF=0.4423;SAS_AF=0.2382;AA=G|||;VT=SNP
2	233790482	rs11675082	C	G	100	PASS	AC=1927;AF=0.384784;AN=5008;NS=2504;DP=17150;EAS_AF=0.3393;AMR_AF=0.4784;AFR_AF=0.4349;EUR_AF=0.4423;SAS_AF=0.2382;AA=G|||;VT=SNP
2	233790649	rs1878287	G	T	100	PASS	AC=848;AF=0.169329;AN=5008;NS=2504;DP=15156;EAS_AF=0.0595;AMR_AF=0.2421;AFR_AF=0.1778;EUR_AF=0.2922;SAS_AF=0.093;AA=G|||;VT=SNP
2	233790911	rs751908	A	G	100	PASS	AC=545;AF=0.108826;AN=5008;NS=2504;DP=17697;EAS_AF=0.1081;AMR_AF=0.1239;AFR_AF=0.0303;EUR_AF=0.2326;SAS_AF=0.0777;AA=A|||;VT=SNP
2	233791013	rs895434	C	G	100	PASS	AC=4138;AF=0.826278;AN=5008;NS=2504;DP=17062;EAS_AF=0.7966;AMR_AF=0.8862;AFR_AF=0.9312;EUR_AF=0.7952;SAS_AF=0.7045;AA=G|||;VT=SNP
2	233791390	rs1878288	T	C	100	PASS	AC=3642;AF=0.727236;AN=5008;NS=2504;DP=17560;EAS_AF=0.5635;AMR_AF=0.817;AFR_AF=0.8616;EUR_AF=0.7604;SAS_AF=0.6166;AA=C|||;VT=SNP
2	233791608	rs1878289	C	G	100	PASS	AC=1796;AF=0.358626;AN=5008;NS=2504;DP=19145;EAS_AF=0.3383;AMR_AF=0.4697;AFR_AF=0.3427;EUR_AF=0.4404;SAS_AF=0.2382;AA=C|||;VT=SNP
2	233791648	rs2592127	G	T	100	PASS	AC=1795;AF=0.358427;AN=5008;NS=2504;DP=18329;EAS_AF=0.3383;AMR_AF=0.4697;AFR_AF=0.3419;EUR_AF=0.4404;SAS_AF=0.2382;AA=T|||;VT=SNP
2	233791988	rs2675959	T	A	100	PASS	AC=851;AF=0.169928;AN=5008;NS=2504;DP=10807;EAS_AF=0.0595;AMR_AF=0.2464;AFR_AF=0.1785;EUR_AF=0.2913;SAS_AF=0.093;AA=T|||;VT=SNP
2	233792109	rs2675960	G	T	100	PASS	AC=1814;AF=0.36222;AN=5008;NS=2504;DP=11322;EAS_AF=0.3383;AMR_AF=0.4683;AFR_AF=0.3578;EUR_AF=0.4404;SAS_AF=0.2372;AA=T|||;VT=SNP
2	233792207	rs2944590	G	A	100	PASS	AC=1816;AF=0.36262;AN=5008;NS=2504;DP=9352;EAS_AF=0.3373;AMR_AF=0.4683;AFR_AF=0.357;EUR_AF=0.4423;SAS_AF=0.2393;AA=G|||;VT=SNP
2	233792239	rs11893201	A	G	100	PASS	AC=446;AF=0.0890575;AN=5008;NS=2504;DP=9667;EAS_AF=0.1577;AMR_AF=0.0346;AFR_AF=0.1112;EUR_AF=0.0557;SAS_AF=0.0613;AA=A|||;VT=SNP
2	233792425	rs2592118	C	T	100	PASS	AC=1817;AF=0.362819;AN=5008;NS=2504;DP=7081;EAS_AF=0.3383;AMR_AF=0.4683;AFR_AF=0.3585;EUR_AF=0.4414;SAS_AF=0.2382;AA=C|||;VT=SNP
2	233792565	rs2921705	G	A	100	PASS	AC=849;AF=0.169529;AN=5008;NS=2504;DP=5037;EAS_AF=0.0595;AMR_AF=0.2435;AFR_AF=0.1793;EUR_AF=0.2903;SAS_AF=0.093;AA=G|||;VT=SNP
2	233793103	rs116332744	T	G	100	PASS	AC=863;AF=0.172324;AN=5008;NS=2504;DP=6696;EAS_AF=0.2599;AMR_AF=0.1571;AFR_AF=0.152;EUR_AF=0.1501;SAS_AF=0.1431;AA=T|||;VT=SNP
2	233793211	rs73102769	T	C	100	PASS	AC=2094;AF=0.418131;AN=5008;NS=2504;DP=7406;EAS_AF=0.3393;AMR_AF=0.4798;AFR_AF=0.562;EUR_AF=0.4423;SAS_AF=0.2362;AA=C|||;VT=SNP
2	233793517	rs11685503	A	G	100	PASS	AC=877;AF=0.17512;AN=5008;NS=2504;DP=15288;EAS_AF=0.1647;AMR_AF=0.1988;AFR_AF=0.1445;EUR_AF=0.0845;SAS_AF=0.3037;AA=A|||;VT=SNP
2	233793554	rs72617189	C	T	100	PASS	AC=446;AF=0.0890575;AN=5008;NS=2504;DP=16415;EAS_AF=0.2331;AMR_AF=0.0677;AFR_AF=0.034;EUR_AF=0.0328;SAS_AF=0.0879;AA=C|||;VT=SNP
2	233793664	rs2592120	C	T	100	PASS	AC=1104;AF=0.220447;AN=5008;NS=2504;DP=16271;EAS_AF=0.1637;AMR_AF=0.3141;AFR_AF=0.2095;EUR_AF=0.3062;SAS_AF=0.1391;AA=C|||;VT=SNP
2	233793676	rs2675964	A	G	100	PASS	AC=1067;AF=0.213059;AN=5008;NS=2504;DP=16489;EAS_AF=0.1637;AMR_AF=0.3112;AFR_AF=0.1831;EUR_AF=0.3062;SAS_AF=0.1391;AA=A|||;VT=SNP
2	233793736	rs2675965	C	T	100	PASS	AC=1103;AF=0.220248;AN=5008;NS=2504;DP=14296;EAS_AF=0.1617;AMR_AF=0.3141;AFR_AF=0.2095;EUR_AF=0.3072;SAS_AF=0.1391;AA=C|||;VT=SNP
2	233794498	rs60049016	G	C	100	PASS	AC=412;AF=0.0822684;AN=5008;NS=2504;DP=18703;EAS_AF=0.2331;AMR_AF=0.0663;AFR_AF=0.0091;EUR_AF=0.0328;SAS_AF=0.0879;AA=G|||;VT=SNP
2	233794821	rs2944591	C	T	100	PASS	AC=1096;AF=0.21885;AN=5008;NS=2504;DP=19571;EAS_AF=0.1617;AMR_AF=0.3141;AFR_AF=0.2088;EUR_AF=0.3012;SAS_AF=0.1391;AA=C|||;VT=SNP
2	233794828	rs6713658	G	A	100	PASS	AC=609;AF=0.121605;AN=5008;NS=2504;DP=19366;EAS_AF=0.1597;AMR_AF=0.0879;AFR_AF=0.1195;EUR_AF=0.1332;SAS_AF=0.0971;AA=G|||;VT=SNP
2	233795434	rs13390935	C	T	100	PASS	AC=540;AF=0.107827;AN=5008;NS=2504;DP=18375;EAS_AF=0.1071;AMR_AF=0.1196;AFR_AF=0.0295;EUR_AF=0.2326;SAS_AF=0.0777;AA=C|||;VT=SNP
2	233795473	rs76998336	C	T	100	PASS	AC=184;AF=0.0367412;AN=5008;NS=2504;DP=19323;EAS_AF=0;AMR_AF=0.0548;AFR_AF=0.0227;EUR_AF=0.0795;SAS_AF=0.0368;AA=T|||;VT=SNP
2	233795536	rs13391061	C	T	100	PASS	AC=541;AF=0.108027;AN=5008;NS=2504;DP=19868;EAS_AF=0.1071;AMR_AF=0.1196;AFR_AF=0.0295;EUR_AF=0.2336;SAS_AF=0.0777;AA=C|||;VT=SNP
2	233795576	rs79088315	A	T	100	PASS	AC=609;AF=0.121605;AN=5008;NS=2504;DP=19758;EAS_AF=0.1597;AMR_AF=0.0879;AFR_AF=0.1195;EUR_AF=0.1332;SAS_AF=0.0971;AA=A|||;VT=SNP
2	233796087	rs111670243	T	C	100	PASS	AC=59;AF=0.0117812;AN=5008;NS=2504;DP=21492;EAS_AF=0.001;AMR_AF=0.0043;AFR_AF=0;EUR_AF=0.0139;SAS_AF=0.0419;AA=T|||;VT=SNP
2	233796252	rs79984888	G	A	100	PASS	AC=385;AF=0.076877;AN=5008;NS=2504;DP=22716;EAS_AF=0.1597;AMR_AF=0.0331;AFR_AF=0.0666;EUR_AF=0.0527;SAS_AF=0.0613;AA=A|||;VT=SNP
2	233797365	rs115028367	A	G	100	PASS	AC=23;AF=0.00459265;AN=5008;NS=2504;DP=17669;EAS_AF=0;AMR_AF=0.0043;AFR_AF=0.0023;EUR_AF=0.0139;SAS_AF=0.0031;AA=A|||;VT=SNP
2	233798155	rs778342	G	A	100	PASS	AC=174;AF=0.0347444;AN=5008;NS=2504;DP=14623;EAS_AF=0.005;AMR_AF=0.0764;AFR_AF=0.0008;EUR_AF=0.0765;SAS_AF=0.0389;AA=G|||;VT=SNP
2	233798185	rs778343	T	G	100	PASS	AC=4147;AF=0.828075;AN=5008;NS=2504;DP=15762;EAS_AF=0.7946;AMR_AF=0.8862;AFR_AF=0.9312;EUR_AF=0.7952;SAS_AF=0.7157;AA=G|||;VT=SNP
2	233798909	rs778344	G	A	100	PASS	AC=911;AF=0.181909;AN=5008;NS=2504;DP=13402;EAS_AF=0.1062;AMR_AF=0.2695;AFR_AF=0.1324;EUR_AF=0.3052;SAS_AF=0.138;AA=G|||;VT=SNP
2	233799056	rs6744957	T	C	100	PASS	AC=451;AF=0.0900559;AN=5008;NS=2504;DP=16417;EAS_AF=0.1587;AMR_AF=0.0331;AFR_AF=0.118;EUR_AF=0.0527;SAS_AF=0.0603;AA=T|||;VT=SNP
2	233799400	rs6437075	G	A	100	PASS	AC=659;AF=0.131589;AN=5008;NS=2504;DP=17019;EAS_AF=0.1587;AMR_AF=0.0879;AFR_AF=0.1581;EUR_AF=0.1332;SAS_AF=0.0971;AA=G|||;VT=SNP
2	233799633	rs778345	A	T	100	PASS	AC=891;AF=0.177915;AN=5008;NS=2504;DP=15128;EAS_AF=0.1062;AMR_AF=0.2666;AFR_AF=0.1188;EUR_AF=0.3052;SAS_AF=0.138;AA=A|||;VT=SNP
2	233799736	rs778346	T	G	100	PASS	AC=933;AF=0.186302;AN=5008;NS=2504;DP=10719;EAS_AF=0.1081;AMR_AF=0.2709;AFR_AF=0.1377;EUR_AF=0.3141;SAS_AF=0.1411;AA=T|||;VT=SNP
2	233801356	rs778347	A	G	100	PASS	AC=940;AF=0.1877;AN=5008;NS=2504;DP=19431;EAS_AF=0.1062;AMR_AF=0.2738;AFR_AF=0.149;EUR_AF=0.3091;SAS_AF=0.138;AA=G|||;VT=SNP
2	233801409	rs148350547	G	T	100	PASS	AC=42;AF=0.00838658;AN=5008;NS=2504;DP=19185;EAS_AF=0;AMR_AF=0.0086;AFR_AF=0.0023;EUR_AF=0.0268;SAS_AF=0.0061;AA=G|||;VT=SNP
2	233802538	rs10933416	T	C	100	PASS	AC=677;AF=0.135184;AN=5008;NS=2504;DP=22027;EAS_AF=0.2371;AMR_AF=0.0778;AFR_AF=0.1982;EUR_AF=0.0348;SAS_AF=0.089;AA=A|||;VT=SNP
2	233802585	rs709935	A	G	100	PASS	AC=920;AF=0.183706;AN=5008;NS=2504;DP=20997;EAS_AF=0.1062;AMR_AF=0.2709;AFR_AF=0.1362;EUR_AF=0.3101;SAS_AF=0.136;AA=G|||;VT=SNP
2	233802603	rs709936	G	T	100	PASS	AC=918;AF=0.183307;AN=5008;NS=2504;DP=21499;EAS_AF=0.1062;AMR_AF=0.2709;AFR_AF=0.1354;EUR_AF=0.3091;SAS_AF=0.136;AA=T|||;VT=SNP
2	233802635	rs778348	G	A	100	PASS	AC=896;AF=0.178914;AN=5008;NS=2504;DP=21652;EAS_AF=0.1062;AMR_AF=0.2695;AFR_AF=0.1188;EUR_AF=0.3091;SAS_AF=0.137;AA=A|||;VT=SNP
2	233802683	rs10193403	T	A	100	PASS	AC=1484;AF=0.296326;AN=5008;NS=2504;DP=21125;EAS_AF=0.2738;AMR_AF=0.3674;AFR_AF=0.1906;EUR_AF=0.3191;SAS_AF=0.3885;AA=T|||;VT=SNP
2	233803156	rs778349	T	C	100	PASS	AC=3369;AF=0.672724;AN=5008;NS=2504;DP=19848;EAS_AF=0.6349;AMR_AF=0.7997;AFR_AF=0.6831;EUR_AF=0.666;SAS_AF=0.6145;AA=C|||;VT=SNP
2	233803208	rs778350	T	C	100	PASS	AC=918;AF=0.183307;AN=5008;NS=2504;DP=18042;EAS_AF=0.1062;AMR_AF=0.2709;AFR_AF=0.1354;EUR_AF=0.3091;SAS_AF=0.136;AA=C|||;VT=SNP
2	233803391	rs778351	A	C	100	PASS	AC=3298;AF=0.658546;AN=5008;NS=2504;DP=15468;EAS_AF=0.6151;AMR_AF=0.7334;AFR_AF=0.6808;EUR_AF=0.665;SAS_AF=0.6135;AA=C|||;VT=SNP
2	233804330	rs778352	A	T	100	PASS	AC=917;AF=0.183107;AN=5008;NS=2504;DP=18745;EAS_AF=0.1062;AMR_AF=0.2695;AFR_AF=0.1354;EUR_AF=0.3091;SAS_AF=0.136;AA=T|||;VT=SNP
2	233805058	rs4973574	C	T	100	PASS	AC=1614;AF=0.322284;AN=5008;NS=2504;DP=18344;EAS_AF=0.2748;AMR_AF=0.379;AFR_AF=0.2829;EUR_AF=0.3181;SAS_AF=0.3885;AA=C|||;VT=SNP
2	233805445	rs12617953	G	A	100	PASS	AC=412;AF=0.0822684;AN=5008;NS=2504;DP=16746;EAS_AF=0.2351;AMR_AF=0.0648;AFR_AF=0.0083;EUR_AF=0.0328;SAS_AF=0.0879;AA=G|||;VT=SNP
2	233805499	rs1996342	T	C	100	PASS	AC=4102;AF=0.819089;AN=5008;NS=2504;DP=16407;EAS_AF=0.8938;AMR_AF=0.7277;AFR_AF=0.8797;EUR_AF=0.6889;SAS_AF=0.8589;AA=C|||;VT=SNP
2	233805707	rs116231255	C	T	100	PASS	AC=54;AF=0.0107827;AN=5008;NS=2504;DP=18085;EAS_AF=0.004;AMR_AF=0.0303;AFR_AF=0.0008;EUR_AF=0.0209;SAS_AF=0.0072;AA=C|||;VT=SNP
2	233805812	rs2102788	G	A	100	PASS	AC=4107;AF=0.820088;AN=5008;NS=2504;DP=18271;EAS_AF=0.8938;AMR_AF=0.7277;AFR_AF=0.8797;EUR_AF=0.6889;SAS_AF=0.864;AA=g|||;VT=SNP
2	233806232	rs1980168	T	G	100	PASS	AC=4107;AF=0.820088;AN=5008;NS=2504;DP=20813;EAS_AF=0.8938;AMR_AF=0.7277;AFR_AF=0.8797;EUR_AF=0.6889;SAS_AF=0.864;AA=G|||;VT=SNP
2	233806297	rs1980169	G	A	100	PASS	AC=4084;AF=0.815495;AN=5008;NS=2504;DP=19425;EAS_AF=0.8938;AMR_AF=0.7262;AFR_AF=0.8631;EUR_AF=0.6889;SAS_AF=0.864;AA=A|||;VT=SNP
2	233806771	rs4973576	C	A	100	PASS	AC=4085;AF=0.815695;AN=5008;NS=2504;DP=20411;EAS_AF=0.8958;AMR_AF=0.7262;AFR_AF=0.8631;EUR_AF=0.6889;SAS_AF=0.863;AA=C|||;VT=SNP
2	233806965	rs10221939	T	C	100	PASS	AC=933;AF=0.186302;AN=5008;NS=2504;DP=20119;EAS_AF=0.1687;AMR_AF=0.2464;AFR_AF=0.1536;EUR_AF=0.0855;SAS_AF=0.3098;AA=T|||;VT=SNP
2	233807161	rs67389537	C	G	100	PASS	AC=756;AF=0.150958;AN=5008;NS=2504;DP=21406;EAS_AF=0.1022;AMR_AF=0.2017;AFR_AF=0.1331;EUR_AF=0.2376;SAS_AF=0.1002;AA=C|||;VT=SNP
2	233807318	rs62191832	A	G	100	PASS	AC=714;AF=0.142572;AN=5008;NS=2504;DP=16885;EAS_AF=0.0823;AMR_AF=0.1657;AFR_AF=0.1354;EUR_AF=0.2356;SAS_AF=0.1022;AA=G|||;VT=SNP
2	233807369	rs13415131	G	A	100	PASS	AC=42;AF=0.00838658;AN=5008;NS=2504;DP=15876;EAS_AF=0;AMR_AF=0.0144;AFR_AF=0;EUR_AF=0.0268;SAS_AF=0.0051;AA=G|||;VT=SNP
2	233808891	rs13421695	C	A	100	PASS	AC=298;AF=0.0595048;AN=5008;NS=2504;DP=17150;EAS_AF=0;AMR_AF=0.0245;AFR_AF=0.1604;EUR_AF=0.0427;SAS_AF=0.0266;AA=C|||;VT=SNP
2	233808939	rs13421872	G	A	100	PASS	AC=299;AF=0.0597045;AN=5008;NS=2504;DP=18059;EAS_AF=0;AMR_AF=0.0245;AFR_AF=0.1596;EUR_AF=0.0437;SAS_AF=0.0276;AA=G|||;VT=SNP
2	233809093	rs146711404	T	G	100	PASS	AC=13;AF=0.00259585;AN=5008;NS=2504;DP=15293;EAS_AF=0;AMR_AF=0;AFR_AF=0.0008;EUR_AF=0.0099;SAS_AF=0.002;AA=T|||;VT=SNP
2	233809243	rs4973577	A	C	100	PASS	AC=3047;AF=0.608427;AN=5008;NS=2504;DP=13068;EAS_AF=0.5119;AMR_AF=0.6816;AFR_AF=0.5711;EUR_AF=0.6223;SAS_AF=0.6922;AA=C|||;VT=SNP
2	233809244	rs4973578	A	C	100	PASS	AC=3047;AF=0.608427;AN=5008;NS=2504;DP=13095;EAS_AF=0.5119;AMR_AF=0.6816;AFR_AF=0.5711;EUR_AF=0.6223;SAS_AF=0.6922;AA=C|||;VT=SNP
2	233809622	rs13425181	G	A	100	PASS	AC=370;AF=0.0738818;AN=5008;NS=2504;DP=9262;EAS_AF=0;AMR_AF=0.0476;AFR_AF=0.174;EUR_AF=0.0765;SAS_AF=0.0307;AA=C|||;VT=SNP
2	233809892	rs116150385	T	C	100	PASS	AC=58;AF=0.0115815;AN=5008;NS=2504;DP=15357;EAS_AF=0;AMR_AF=0.0086;AFR_AF=0;EUR_AF=0.0229;SAS_AF=0.0297;AA=T|||;VT=SNP
2	233809998	rs4973579	C	T	100	PASS	AC=3004;AF=0.59984;AN=5008;NS=2504;DP=15431;EAS_AF=0.497;AMR_AF=0.6758;AFR_AF=0.5567;EUR_AF=0.6213;SAS_AF=0.6881;AA=T|||;VT=SNP
2	233810199	rs13400104	A	G	100	PASS	AC=394;AF=0.0786741;AN=5008;NS=2504;DP=17930;EAS_AF=0.0635;AMR_AF=0.0965;AFR_AF=0.0265;EUR_AF=0.1799;SAS_AF=0.0481;AA=-|||;VT=SNP
2	233810297	rs4973580	A	G	100	PASS	AC=3024;AF=0.603834;AN=5008;NS=2504;DP=17456;EAS_AF=0.5099;AMR_AF=0.6787;AFR_AF=0.5598;EUR_AF=0.6213;SAS_AF=0.6892;AA=G|||;VT=SNP
2	233810320	rs62191833	G	A	100	PASS	AC=1338;AF=0.267173;AN=5008;NS=2504;DP=17617;EAS_AF=0.1339;AMR_AF=0.3458;AFR_AF=0.1331;EUR_AF=0.3887;SAS_AF=0.4049;AA=G|||;VT=SNP
2	233810673	rs72978107	T	A	100	PASS	AC=1224;AF=0.244409;AN=5008;NS=2504;DP=15429;EAS_AF=0.3651;AMR_AF=0.2723;AFR_AF=0.1906;EUR_AF=0.1561;SAS_AF=0.2638;AA=T|||;VT=SNP
2	233810762	rs12327967	A	G	100	PASS	AC=394;AF=0.0786741;AN=5008;NS=2504;DP=12331;EAS_AF=0.0625;AMR_AF=0.0965;AFR_AF=0.0265;EUR_AF=0.1809;SAS_AF=0.0481;AA=A|||;VT=SNP
2	233810859	rs72978109	T	C	100	PASS	AC=1219;AF=0.243411;AN=5008;NS=2504;DP=15406;EAS_AF=0.3651;AMR_AF=0.2723;AFR_AF=0.1868;EUR_AF=0.1561;SAS_AF=0.2638;AA=T|||;VT=SNP
2	233810868	rs13410027	G	A	100	PASS	AC=374;AF=0.0746805;AN=5008;NS=2504;DP=15290;EAS_AF=0;AMR_AF=0.0476;AFR_AF=0.1778;EUR_AF=0.0755;SAS_AF=0.0307;AA=G|||;VT=SNP
2	233810906	rs13423336	T	C	100	PASS	AC=387;AF=0.0772764;AN=5008;NS=2504;DP=14769;EAS_AF=0.0109;AMR_AF=0.049;AFR_AF=0.1778;EUR_AF=0.0755;SAS_AF=0.0317;AA=C|||;VT=SNP
2	233811051	rs4973581	C	T	100	PASS	AC=1217;AF=0.243011;AN=5008;NS=2504;DP=15721;EAS_AF=0.3641;AMR_AF=0.2723;AFR_AF=0.1861;EUR_AF=0.1561;SAS_AF=0.2638;AA=C|||;VT=SNP
2	233811262	rs62191834	T	C	100	PASS	AC=458;AF=0.0914537;AN=5008;NS=2504;DP=20509;EAS_AF=0.002;AMR_AF=0.1354;AFR_AF=0.0204;EUR_AF=0.2535;SAS_AF=0.0818;AA=T|||;VT=SNP
2	233811616	rs13413189	C	G	100	PASS	AC=373;AF=0.0744808;AN=5008;NS=2504;DP=22025;EAS_AF=0;AMR_AF=0.0461;AFR_AF=0.1778;EUR_AF=0.0755;SAS_AF=0.0307;AA=C|||;VT=SNP
2	233812170	rs75389962	C	T	100	PASS	AC=323;AF=0.0644968;AN=5008;NS=2504;DP=20537;EAS_AF=0.1319;AMR_AF=0.0504;AFR_AF=0.0068;EUR_AF=0.0606;SAS_AF=0.0869;AA=c|||;VT=SNP
2	233812632	rs12694918	C	T	100	PASS	AC=4158;AF=0.830272;AN=5008;NS=2504;DP=17617;EAS_AF=0.7897;AMR_AF=0.8357;AFR_AF=0.8638;EUR_AF=0.839;SAS_AF=0.8139;AA=T|||;VT=SNP
2	233812756	rs13004808	G	A	100	PASS	AC=1363;AF=0.272165;AN=5008;NS=2504;DP=16154;EAS_AF=0.1329;AMR_AF=0.353;AFR_AF=0.1558;EUR_AF=0.3907;SAS_AF=0.3937;AA=G|||;VT=SNP
2	233812767	rs113593461	C	T	100	PASS	AC=51;AF=0.0101837;AN=5008;NS=2504;DP=15867;EAS_AF=0;AMR_AF=0.0202;AFR_AF=0.0015;EUR_AF=0.0308;SAS_AF=0.0041;AA=C|||;VT=SNP
2	233813302	rs73995736	G	A	100	PASS	AC=360;AF=0.071885;AN=5008;NS=2504;DP=17113;EAS_AF=0;AMR_AF=0.0447;AFR_AF=0.1687;EUR_AF=0.0755;SAS_AF=0.0307;AA=G|||;VT=SNP
2	233813909	rs6705372	T	C	100	PASS	AC=2343;AF=0.467851;AN=5008;NS=2504;DP=15171;EAS_AF=0.3323;AMR_AF=0.4683;AFR_AF=0.5219;EUR_AF=0.497;SAS_AF=0.5041;AA=C|||;VT=SNP
2	233814274	rs185948138	G	A	100	PASS	AC=16;AF=0.00319489;AN=5008;NS=2504;DP=15587;EAS_AF=0;AMR_AF=0.0086;AFR_AF=0;EUR_AF=0.0099;SAS_AF=0;AA=G|||;VT=SNP
2	233814878	rs6751590	C	A	100	PASS	AC=1340;AF=0.267572;AN=5008;NS=2504;DP=17222;EAS_AF=0.1339;AMR_AF=0.3559;AFR_AF=0.1362;EUR_AF=0.3907;SAS_AF=0.3937;AA=C|||;VT=SNP
2	233815277	rs116397526	T	A	100	PASS	AC=24;AF=0.00479233;AN=5008;NS=2504;DP=16242;EAS_AF=0;AMR_AF=0.0072;AFR_AF=0.0015;EUR_AF=0.0169;SAS_AF=0;AA=T|||;VT=SNP
2	233815353	rs56194420	C	T	100	PASS	AC=503;AF=0.100439;AN=5008;NS=2504;DP=18304;EAS_AF=0.0913;AMR_AF=0.1138;AFR_AF=0.0469;EUR_AF=0.2097;SAS_AF=0.0603;AA=C|||;VT=SNP
2	233815849	rs60039518	G	A	100	PASS	AC=310;AF=0.061901;AN=5008;NS=2504;DP=19892;EAS_AF=0.0744;AMR_AF=0.0476;AFR_AF=0.0968;EUR_AF=0.0159;SAS_AF=0.0593;AA=G|||;VT=SNP
2	233816504	rs72978115	C	T	100	PASS	AC=1127;AF=0.22504;AN=5008;NS=2504;DP=21496;EAS_AF=0.3661;AMR_AF=0.2637;AFR_AF=0.1195;EUR_AF=0.1561;SAS_AF=0.2658;AA=C|||;VT=SNP
2	233818331	rs6707071	G	A	100	PASS	AC=1796;AF=0.358626;AN=5008;NS=2504;DP=16283;EAS_AF=0.3919;AMR_AF=0.3401;AFR_AF=0.2935;EUR_AF=0.4642;SAS_AF=0.317;AA=G|||;VT=SNP
2	233818631	rs12612787	G	A	100	PASS	AC=1177;AF=0.235024;AN=5008;NS=2504;DP=19837;EAS_AF=0.3304;AMR_AF=0.1816;AFR_AF=0.2171;EUR_AF=0.1759;SAS_AF=0.2597;AA=A|||;VT=SNP
2	233818759	rs4973583	G	A	100	PASS	AC=3951;AF=0.788938;AN=5008;NS=2504;DP=18253;EAS_AF=0.8165;AMR_AF=0.7133;AFR_AF=0.9584;EUR_AF=0.7217;SAS_AF=0.6544;AA=A|||;VT=SNP
2	233818923	rs66790432	G	T	100	PASS	AC=425;AF=0.0848642;AN=5008;NS=2504;DP=16616;EAS_AF=0.0228;AMR_AF=0.0216;AFR_AF=0.2511;EUR_AF=0.0358;SAS_AF=0.0194;AA=G|||;VT=SNP
2	233819044	rs4973584	C	G	100	PASS	AC=1772;AF=0.353834;AN=5008;NS=2504;DP=20008;EAS_AF=0.4504;AMR_AF=0.4726;AFR_AF=0.0908;EUR_AF=0.501;SAS_AF=0.3742;AA=C|||;VT=SNP
2	233819091	rs4973585	T	C	100	PASS	AC=1773;AF=0.354034;AN=5008;NS=2504;DP=19938;EAS_AF=0.4514;AMR_AF=0.4741;AFR_AF=0.0908;EUR_AF=0.5;SAS_AF=0.3742;AA=T|||;VT=SNP
2	233819187	rs35646344	G	A	100	PASS	AC=1163;AF=0.232228;AN=5008;NS=2504;DP=18135;EAS_AF=0.3304;AMR_AF=0.1744;AFR_AF=0.2095;EUR_AF=0.1769;SAS_AF=0.2597;AA=G|||;VT=SNP
2	233819215	rs34748742	C	T	100	PASS	AC=1116;AF=0.222843;AN=5008;NS=2504;DP=15756;EAS_AF=0.3304;AMR_AF=0.1715;AFR_AF=0.1778;EUR_AF=0.1759;SAS_AF=0.2577;AA=C|||;VT=SNP
2	233819260	rs4973586	G	C	100	PASS	AC=2936;AF=0.586262;AN=5008;NS=2504;DP=15723;EAS_AF=0.7808;AMR_AF=0.6484;AFR_AF=0.3003;EUR_AF=0.6779;SAS_AF=0.6339;AA=C|||;VT=SNP
2	233819296	rs190972853	G	A	100	PASS	AC=13;AF=0.00259585;AN=5008;NS=2504;DP=16216;EAS_AF=0;AMR_AF=0.0043;AFR_AF=0.0015;EUR_AF=0.008;SAS_AF=0;AA=G|||;VT=SNP
2	233819881	rs12613754	G	A	100	PASS	AC=1165;AF=0.232628;AN=5008;NS=2504;DP=19759;EAS_AF=0.3304;AMR_AF=0.1758;AFR_AF=0.2103;EUR_AF=0.1769;SAS_AF=0.2597;AA=A|||;VT=SNP
2	233820346	rs61589106	A	C	100	PASS	AC=293;AF=0.0585064;AN=5008;NS=2504;DP=21039;EAS_AF=0.0228;AMR_AF=0.0159;AFR_AF=0.1543;EUR_AF=0.0358;SAS_AF=0.0194;AA=A|||;VT=SNP
2	233820356	rs139939620	G	A	100	PASS	AC=53;AF=0.0105831;AN=5008;NS=2504;DP=20711;EAS_AF=0;AMR_AF=0.0231;AFR_AF=0.0008;EUR_AF=0.0288;SAS_AF=0.0072;AA=G|||;VT=SNP
2	233820737	rs7602554	G	A	100	PASS	AC=1770;AF=0.353435;AN=5008;NS=2504;DP=21544;EAS_AF=0.4504;AMR_AF=0.4741;AFR_AF=0.0908;EUR_AF=0.5;SAS_AF=0.3722;AA=G|||;VT=SNP
2	233821568	rs12616401	A	G	100	PASS	AC=1127;AF=0.22504;AN=5008;NS=2504;DP=15205;EAS_AF=0.3304;AMR_AF=0.1729;AFR_AF=0.1868;EUR_AF=0.175;SAS_AF=0.2566;AA=A|||;VT=SNP
2	233821615	rs7603557	G	A	100	PASS	AC=3951;AF=0.788938;AN=5008;NS=2504;DP=15978;EAS_AF=0.8165;AMR_AF=0.7161;AFR_AF=0.9584;EUR_AF=0.7207;SAS_AF=0.6534;AA=A|||;VT=SNP
2	233822055	rs55921418	T	C	100	PASS	AC=43;AF=0.00858626;AN=5008;NS=2504;DP=13639;EAS_AF=0;AMR_AF=0.0173;AFR_AF=0.0015;EUR_AF=0.0249;SAS_AF=0.0041;AA=T|||;VT=SNP
2	233822284	rs57128718	C	T	100	PASS	AC=1125;AF=0.224641;AN=5008;NS=2504;DP=19269;EAS_AF=0.3304;AMR_AF=0.1729;AFR_AF=0.1853;EUR_AF=0.175;SAS_AF=0.2566;AA=C|||;VT=SNP
2	233822313	rs35953896	G	A	100	PASS	AC=1125;AF=0.224641;AN=5008;NS=2504;DP=18679;EAS_AF=0.3304;AMR_AF=0.1729;AFR_AF=0.1853;EUR_AF=0.175;SAS_AF=0.2566;AA=G|||;VT=SNP
2	233822436	rs11903971	G	T	100	PASS	AC=439;AF=0.0876597;AN=5008;NS=2504;DP=18684;EAS_AF=0.0228;AMR_AF=0.0216;AFR_AF=0.2617;EUR_AF=0.0358;SAS_AF=0.0194;AA=G|||;VT=SNP
2	233823099	rs55870055	C	T	100	PASS	AC=1759;AF=0.351238;AN=5008;NS=2504;DP=20261;EAS_AF=0.4504;AMR_AF=0.4726;AFR_AF=0.0817;EUR_AF=0.502;SAS_AF=0.3722;AA=C|||;VT=SNP
2	233823154	rs10178127	T	C	100	PASS	AC=2825;AF=0.564097;AN=5008;NS=2504;DP=18713;EAS_AF=0.4861;AMR_AF=0.5432;AFR_AF=0.7731;EUR_AF=0.5457;SAS_AF=0.3957;AA=C|||;VT=SNP
2	233823185	rs55896969	C	T	100	PASS	AC=1825;AF=0.364417;AN=5008;NS=2504;DP=17923;EAS_AF=0.4633;AMR_AF=0.4769;AFR_AF=0.1135;EUR_AF=0.506;SAS_AF=0.3763;AA=C|||;VT=SNP
2	233823539	rs56406976	C	G	100	PASS	AC=1825;AF=0.364417;AN=5008;NS=2504;DP=15791;EAS_AF=0.4633;AMR_AF=0.4769;AFR_AF=0.1135;EUR_AF=0.505;SAS_AF=0.3773;AA=C|||;VT=SNP
2	233823695	rs1400350	A	G	100	PASS	AC=2802;AF=0.559505;AN=5008;NS=2504;DP=16135;EAS_AF=0.4861;AMR_AF=0.5346;AFR_AF=0.7617;EUR_AF=0.5437;SAS_AF=0.3957;AA=A|||;VT=SNP
2	233823850	rs2176309	C	T	100	PASS	AC=3950;AF=0.788738;AN=5008;NS=2504;DP=20200;EAS_AF=0.8165;AMR_AF=0.7161;AFR_AF=0.9584;EUR_AF=0.7207;SAS_AF=0.6524;AA=T|||;VT=SNP
2	233824116	rs2138580	A	G	100	PASS	AC=2825;AF=0.564097;AN=5008;NS=2504;DP=19288;EAS_AF=0.4861;AMR_AF=0.5432;AFR_AF=0.7738;EUR_AF=0.5447;SAS_AF=0.3957;AA=G|||;VT=SNP
2	233824203	rs2176308	T	C	100	PASS	AC=3945;AF=0.78774;AN=5008;NS=2504;DP=20460;EAS_AF=0.8145;AMR_AF=0.7161;AFR_AF=0.9584;EUR_AF=0.7207;SAS_AF=0.6493;AA=C|||;VT=SNP
2	233824351	rs56162063	G	A	100	PASS	AC=587;AF=0.117212;AN=5008;NS=2504;DP=15945;EAS_AF=0.0575;AMR_AF=0.1671;AFR_AF=0.0257;EUR_AF=0.3141;SAS_AF=0.0644;AA=G|||;VT=SNP
2	233824569	rs80278135	G	C	100	PASS	AC=1143;AF=0.228235;AN=5008;NS=2504;DP=19599;EAS_AF=0.3304;AMR_AF=0.1816;AFR_AF=0.1944;EUR_AF=0.1769;SAS_AF=0.2546;AA=G|||;VT=SNP
2	233824578	rs74269680	C	T	100	PASS	AC=1123;AF=0.224241;AN=5008;NS=2504;DP=19850;EAS_AF=0.3304;AMR_AF=0.1729;AFR_AF=0.1838;EUR_AF=0.1769;SAS_AF=0.2546;AA=C|||;VT=SNP
2	233824623	rs4499416	T	C	100	PASS	AC=2806;AF=0.560304;AN=5008;NS=2504;DP=19438;EAS_AF=0.4871;AMR_AF=0.5346;AFR_AF=0.764;EUR_AF=0.5437;SAS_AF=0.3957;AA=T|||;VT=SNP
2	233824739	rs80284120	A	G	100	PASS	AC=1142;AF=0.228035;AN=5008;NS=2504;DP=18114;EAS_AF=0.3304;AMR_AF=0.1816;AFR_AF=0.1952;EUR_AF=0.1759;SAS_AF=0.2536;AA=G|||;VT=SNP
2	233824740	rs79811810	C	T	100	PASS	AC=1142;AF=0.228035;AN=5008;NS=2504;DP=18197;EAS_AF=0.3304;AMR_AF=0.1816;AFR_AF=0.1952;EUR_AF=0.1759;SAS_AF=0.2536;AA=T|||;VT=SNP
2	233824852	rs1554217	T	G	100	PASS	AC=3948;AF=0.788339;AN=5008;NS=2504;DP=20552;EAS_AF=0.8165;AMR_AF=0.7161;AFR_AF=0.9584;EUR_AF=0.7207;SAS_AF=0.6503;AA=G|||;VT=SNP
2	233824860	rs4513281	T	C	100	PASS	AC=2802;AF=0.559505;AN=5008;NS=2504;DP=20750;EAS_AF=0.4861;AMR_AF=0.5346;AFR_AF=0.7617;EUR_AF=0.5437;SAS_AF=0.3957;AA=T|||;VT=SNP
2	233824870	rs13001834	A	C	100	PASS	AC=560;AF=0.111821;AN=5008;NS=2504;DP=21088;EAS_AF=0.1438;AMR_AF=0.1167;AFR_AF=0.0635;EUR_AF=0.1471;SAS_AF=0.1043;AA=A|||;VT=SNP
2	233824910	rs11886924	C	T	100	PASS	AC=764;AF=0.152556;AN=5008;NS=2504;DP=21191;EAS_AF=0.0198;AMR_AF=0.0432;AFR_AF=0.497;EUR_AF=0.0378;SAS_AF=0.0194;AA=C|||;VT=SNP
2	233824941	rs4558577	G	A	100	PASS	AC=3948;AF=0.788339;AN=5008;NS=2504;DP=20382;EAS_AF=0.8175;AMR_AF=0.7161;AFR_AF=0.9576;EUR_AF=0.7207;SAS_AF=0.6503;AA=A|||;VT=SNP
2	233825163	rs11887018	C	T	100	PASS	AC=3951;AF=0.788938;AN=5008;NS=2504;DP=17605;EAS_AF=0.8185;AMR_AF=0.7161;AFR_AF=0.9584;EUR_AF=0.7217;SAS_AF=0.6503;AA=C|||;VT=SNP
2	233825164	rs11887100	G	A	100	PASS	AC=3951;AF=0.788938;AN=5008;NS=2504;DP=17637;EAS_AF=0.8185;AMR_AF=0.7161;AFR_AF=0.9584;EUR_AF=0.7217;SAS_AF=0.6503;AA=G|||;VT=SNP
2	233825206	rs6742303	A	G	100	PASS	AC=2824;AF=0.563898;AN=5008;NS=2504;DP=18721;EAS_AF=0.4861;AMR_AF=0.5432;AFR_AF=0.7731;EUR_AF=0.5447;SAS_AF=0.3957;AA=A|||;VT=SNP
2	233825271	rs6742422	A	G	100	PASS	AC=1190;AF=0.23762;AN=5008;NS=2504;DP=19635;EAS_AF=0.3958;AMR_AF=0.3127;AFR_AF=0.056;EUR_AF=0.1988;SAS_AF=0.3067;AA=A|||;VT=SNP
2	233825716	rs6437077	T	C	100	PASS	AC=3949;AF=0.788538;AN=5008;NS=2504;DP=21038;EAS_AF=0.8175;AMR_AF=0.7161;AFR_AF=0.9584;EUR_AF=0.7207;SAS_AF=0.6503;AA=C|||;VT=SNP
2	233825947	rs11678851	C	T	100	PASS	AC=2325;AF=0.464257;AN=5008;NS=2504;DP=18321;EAS_AF=0.7272;AMR_AF=0.487;AFR_AF=0.2466;EUR_AF=0.3757;SAS_AF=0.5624;AA=T|||;VT=SNP
2	233826035	rs11689973	A	G	100	PASS	AC=2378;AF=0.47484;AN=5008;NS=2504;DP=17697;EAS_AF=0.7272;AMR_AF=0.4899;AFR_AF=0.2799;EUR_AF=0.3787;SAS_AF=0.5665;AA=A|||;VT=SNP
2	233826214	rs13009854	A	G	100	PASS	AC=1132;AF=0.226038;AN=5008;NS=2504;DP=15950;EAS_AF=0.3304;AMR_AF=0.1744;AFR_AF=0.1906;EUR_AF=0.1759;SAS_AF=0.2546;AA=A|||;VT=SNP
2	233826626	rs1467188	G	A	100	PASS	AC=3941;AF=0.786941;AN=5008;NS=2504;DP=16023;EAS_AF=0.8165;AMR_AF=0.7147;AFR_AF=0.9539;EUR_AF=0.7207;SAS_AF=0.6503;AA=A|||;VT=SNP
2	233826787	rs2344968	T	C	100	PASS	AC=1976;AF=0.394569;AN=5008;NS=2504;DP=18558;EAS_AF=0.4534;AMR_AF=0.4885;AFR_AF=0.2352;EUR_AF=0.502;SAS_AF=0.3722;AA=t|||;VT=SNP
2	233826857	rs2344967	T	C	100	PASS	AC=3947;AF=0.788139;AN=5008;NS=2504;DP=20808;EAS_AF=0.8165;AMR_AF=0.7161;AFR_AF=0.9576;EUR_AF=0.7207;SAS_AF=0.6503;AA=C|||;VT=SNP
2	233826940	rs2344966	G	A	100	PASS	AC=3948;AF=0.788339;AN=5008;NS=2504;DP=21142;EAS_AF=0.8165;AMR_AF=0.7161;AFR_AF=0.9584;EUR_AF=0.7207;SAS_AF=0.6503;AA=A|||;VT=SNP
2	233827266	rs13397982	G	A	100	PASS	AC=2704;AF=0.539936;AN=5008;NS=2504;DP=18101;EAS_AF=0.4077;AMR_AF=0.3919;AFR_AF=0.882;EUR_AF=0.5169;SAS_AF=0.3425;AA=A|||;VT=SNP
2	233827473	rs13017447	A	G	100	PASS	AC=2703;AF=0.539736;AN=5008;NS=2504;DP=14940;EAS_AF=0.4077;AMR_AF=0.3919;AFR_AF=0.882;EUR_AF=0.5169;SAS_AF=0.3415;AA=G|||;VT=SNP
2	233827482	rs58663434	A	C	100	PASS	AC=1200;AF=0.239617;AN=5008;NS=2504;DP=15053;EAS_AF=0.3968;AMR_AF=0.3127;AFR_AF=0.0605;EUR_AF=0.1998;SAS_AF=0.3088;AA=A|||;VT=SNP
2	233827565	rs11895995	T	C	100	PASS	AC=3908;AF=0.780351;AN=5008;NS=2504;DP=14398;EAS_AF=0.8036;AMR_AF=0.7061;AFR_AF=0.9463;EUR_AF=0.7167;SAS_AF=0.6503;AA=C|||;VT=SNP
2	233827675	rs11897117	T	A	100	PASS	AC=2703;AF=0.539736;AN=5008;NS=2504;DP=16239;EAS_AF=0.4077;AMR_AF=0.3919;AFR_AF=0.8812;EUR_AF=0.5169;SAS_AF=0.3425;AA=T|||;VT=SNP
2	233828456	rs6754770	A	G	100	PASS	AC=3948;AF=0.788339;AN=5008;NS=2504;DP=14256;EAS_AF=0.8165;AMR_AF=0.7161;AFR_AF=0.9576;EUR_AF=0.7207;SAS_AF=0.6513;AA=G|||;VT=SNP
2	233829130	rs1850312	C	T	100	PASS	AC=1128;AF=0.22524;AN=5008;NS=2504;DP=17493;EAS_AF=0.3294;AMR_AF=0.1715;AFR_AF=0.1899;EUR_AF=0.1759;SAS_AF=0.2546;AA=C|||;VT=SNP
2	233829290	rs191200874	C	T	100	PASS	AC=11;AF=0.00219649;AN=5008;NS=2504;DP=16977;EAS_AF=0;AMR_AF=0.0014;AFR_AF=0;EUR_AF=0.0099;SAS_AF=0;AA=C|||;VT=SNP
2	233829353	rs13007953	T	G	100	PASS	AC=3948;AF=0.788339;AN=5008;NS=2504;DP=19477;EAS_AF=0.8165;AMR_AF=0.7147;AFR_AF=0.9584;EUR_AF=0.7207;SAS_AF=0.6513;AA=G|||;VT=SNP
2	233829720	rs12475850	T	C	100	PASS	AC=1989;AF=0.397165;AN=5008;NS=2504;DP=19248;EAS_AF=0.4544;AMR_AF=0.5115;AFR_AF=0.2315;EUR_AF=0.502;SAS_AF=0.3732;AA=T|||;VT=SNP
2	233829883	rs116514465	T	C	100	PASS	AC=53;AF=0.0105831;AN=5008;NS=2504;DP=20224;EAS_AF=0;AMR_AF=0.0072;AFR_AF=0;EUR_AF=0.0209;SAS_AF=0.0276;AA=T|||;VT=SNP
2	233830083	rs60115558	G	C	100	PASS	AC=1518;AF=0.303115;AN=5008;NS=2504;DP=20319;EAS_AF=0.0734;AMR_AF=0.2147;AFR_AF=0.6581;EUR_AF=0.34;SAS_AF=0.0849;AA=G|||;VT=SNP
2	233830101	rs116286955	C	T	100	PASS	AC=35;AF=0.00698882;AN=5008;NS=2504;DP=20360;EAS_AF=0;AMR_AF=0.0029;AFR_AF=0;EUR_AF=0.0179;SAS_AF=0.0153;AA=c|||;VT=SNP
2	233830239	rs72978165	G	A	100	PASS	AC=1228;AF=0.245208;AN=5008;NS=2504;DP=19387;EAS_AF=0.4097;AMR_AF=0.3386;AFR_AF=0.0598;EUR_AF=0.1988;SAS_AF=0.3078;AA=A|||;VT=SNP
2	233830797	rs34442922	C	T	100	PASS	AC=1111;AF=0.221845;AN=5008;NS=2504;DP=18895;EAS_AF=0.3294;AMR_AF=0.1484;AFR_AF=0.1891;EUR_AF=0.1759;SAS_AF=0.2546;AA=C|||;VT=SNP
2	233830837	rs11678345	C	T	100	PASS	AC=1219;AF=0.243411;AN=5008;NS=2504;DP=18123;EAS_AF=0.4067;AMR_AF=0.3372;AFR_AF=0.0552;EUR_AF=0.1988;SAS_AF=0.3088;AA=C|||;VT=SNP
2	233830950	rs11678490	G	A	100	PASS	AC=1095;AF=0.21865;AN=5008;NS=2504;DP=17696;EAS_AF=0.3304;AMR_AF=0.134;AFR_AF=0.1846;EUR_AF=0.175;SAS_AF=0.2546;AA=G|||;VT=SNP
2	233830994	rs11684260	T	G	100	PASS	AC=2055;AF=0.410343;AN=5008;NS=2504;DP=18475;EAS_AF=0.4425;AMR_AF=0.3847;AFR_AF=0.587;EUR_AF=0.2406;SAS_AF=0.3313;AA=G|||;VT=SNP
2	233831478	rs72978168	C	T	100	PASS	AC=743;AF=0.148363;AN=5008;NS=2504;DP=18326;EAS_AF=0.0595;AMR_AF=0.1916;AFR_AF=0.1339;EUR_AF=0.3062;SAS_AF=0.0665;AA=T|||;VT=SNP
2	233831515	rs56367947	G	C	100	PASS	AC=855;AF=0.170727;AN=5008;NS=2504;DP=15665;EAS_AF=0.0595;AMR_AF=0.2061;AFR_AF=0.2088;EUR_AF=0.3091;SAS_AF=0.0665;AA=c|||;VT=SNP
2	233831728	rs6720218	C	T	100	PASS	AC=632;AF=0.126198;AN=5008;NS=2504;DP=18132;EAS_AF=0.0486;AMR_AF=0.1628;AFR_AF=0.0772;EUR_AF=0.3012;SAS_AF=0.0665;AA=C|||;VT=SNP
2	233831820	rs6720335	C	T	100	PASS	AC=619;AF=0.123602;AN=5008;NS=2504;DP=18157;EAS_AF=0.0417;AMR_AF=0.1614;AFR_AF=0.0749;EUR_AF=0.3002;SAS_AF=0.0654;AA=T|||;VT=SNP
2	233832058	rs142115564	T	A	100	PASS	AC=46;AF=0.0091853;AN=5008;NS=2504;DP=16971;EAS_AF=0;AMR_AF=0.0043;AFR_AF=0.0023;EUR_AF=0.0258;SAS_AF=0.0143;AA=T|||;VT=SNP
2	233832330	rs1516696	G	A	100	PASS	AC=3862;AF=0.771166;AN=5008;NS=2504;DP=17554;EAS_AF=0.8413;AMR_AF=0.7089;AFR_AF=0.8835;EUR_AF=0.7217;SAS_AF=0.6421;AA=A|||;VT=SNP
2	233832837	rs62191841	T	C	100	PASS	AC=588;AF=0.117412;AN=5008;NS=2504;DP=13753;EAS_AF=0.0397;AMR_AF=0.1542;AFR_AF=0.0628;EUR_AF=0.2922;SAS_AF=0.0654;AA=T|||;VT=SNP
2	233833017	rs6739664	T	C	100	PASS	AC=4277;AF=0.854034;AN=5008;NS=2504;DP=15564;EAS_AF=0.8482;AMR_AF=0.9035;AFR_AF=0.9501;EUR_AF=0.8529;SAS_AF=0.6963;AA=C|||;VT=SNP
2	233833143	rs12473330	T	C	100	PASS	AC=2649;AF=0.528954;AN=5008;NS=2504;DP=16029;EAS_AF=0.7431;AMR_AF=0.5865;AFR_AF=0.4183;EUR_AF=0.4453;SAS_AF=0.5031;AA=T|||;VT=SNP
2	233833154	rs12473334	T	C	100	PASS	AC=3595;AF=0.717851;AN=5008;NS=2504;DP=16534;EAS_AF=0.8224;AMR_AF=0.7421;AFR_AF=0.829;EUR_AF=0.5547;SAS_AF=0.6104;AA=C|||;VT=SNP
2	233833178	rs12473336	T	C	100	PASS	AC=3620;AF=0.722843;AN=5008;NS=2504;DP=17178;EAS_AF=0.8472;AMR_AF=0.7421;AFR_AF=0.829;EUR_AF=0.5547;SAS_AF=0.6104;AA=T|||;VT=SNP
2	233833336	rs6725140	G	A	100	PASS	AC=764;AF=0.152556;AN=5008;NS=2504;DP=15054;EAS_AF=0.0377;AMR_AF=0.1599;AFR_AF=0.1929;EUR_AF=0.2942;SAS_AF=0.0654;AA=G|||;VT=SNP
2	233833404	rs6740154	T	C	100	PASS	AC=3845;AF=0.767772;AN=5008;NS=2504;DP=18243;EAS_AF=0.8571;AMR_AF=0.7752;AFR_AF=0.9259;EUR_AF=0.7127;SAS_AF=0.5133;AA=C|||;VT=SNP
2	233833580	rs10933417	G	T	100	PASS	AC=3828;AF=0.764377;AN=5008;NS=2504;DP=18970;EAS_AF=0.8423;AMR_AF=0.7752;AFR_AF=0.9266;EUR_AF=0.7097;SAS_AF=0.5133;AA=T|||;VT=SNP
2	233833759	rs78664189	G	A	100	PASS	AC=433;AF=0.0864617;AN=5008;NS=2504;DP=17995;EAS_AF=0.0288;AMR_AF=0.1138;AFR_AF=0.0174;EUR_AF=0.1372;SAS_AF=0.1677;AA=g|||;VT=SNP
2	233833774	rs72978172	A	G	100	PASS	AC=171;AF=0.0341454;AN=5008;NS=2504;DP=18006;EAS_AF=0.0198;AMR_AF=0.0144;AFR_AF=0.0658;EUR_AF=0.0338;SAS_AF=0.0204;AA=A|||;VT=SNP
2	233834265	rs35868339	T	C	100	PASS	AC=4260;AF=0.850639;AN=5008;NS=2504;DP=9474;EAS_AF=0.8591;AMR_AF=0.8977;AFR_AF=0.9448;EUR_AF=0.8499;SAS_AF=0.682;AA=C|||;VT=SNP
2	233834311	rs112580473	C	T	100	PASS	AC=763;AF=0.152356;AN=5008;NS=2504;DP=11309;EAS_AF=0.0794;AMR_AF=0.1427;AFR_AF=0.2882;EUR_AF=0.0984;SAS_AF=0.1063;AA=C|||;VT=SNP
2	233834413	rs112083946	A	G	100	PASS	AC=438;AF=0.0874601;AN=5008;NS=2504;DP=11023;EAS_AF=0.0179;AMR_AF=0.1239;AFR_AF=0.0219;EUR_AF=0.1412;SAS_AF=0.1667;AA=A|||;VT=SNP
2	233834646	rs76479792	T	C	100	PASS	AC=438;AF=0.0874601;AN=5008;NS=2504;DP=13593;EAS_AF=0.0179;AMR_AF=0.1239;AFR_AF=0.0219;EUR_AF=0.1412;SAS_AF=0.1667;AA=T|||;VT=SNP
2	233834806	rs113984112	A	G	100	PASS	AC=438;AF=0.0874601;AN=5008;NS=2504;DP=16312;EAS_AF=0.0179;AMR_AF=0.1239;AFR_AF=0.0219;EUR_AF=0.1412;SAS_AF=0.1667;AA=A|||;VT=SNP
2	233834820	rs76603378	T	C	100	PASS	AC=438;AF=0.0874601;AN=5008;NS=2504;DP=16362;EAS_AF=0.0179;AMR_AF=0.1239;AFR_AF=0.0219;EUR_AF=0.1412;SAS_AF=0.1667;AA=T|||;VT=SNP
2	233834975	rs4973588	A	G	100	PASS	AC=4219;AF=0.842452;AN=5008;NS=2504;DP=17079;EAS_AF=0.8433;AMR_AF=0.8963;AFR_AF=0.9312;EUR_AF=0.8459;SAS_AF=0.68;AA=a|||;VT=SNP;EX_TARGET
2	233835088	rs78336991	T	C	100	PASS	AC=438;AF=0.0874601;AN=5008;NS=2504;DP=20436;EAS_AF=0.0179;AMR_AF=0.1239;AFR_AF=0.0219;EUR_AF=0.1412;SAS_AF=0.1667;AA=T|||;VT=SNP
2	233835150	rs75687703	A	C	100	PASS	AC=438;AF=0.0874601;AN=5008;NS=2504;DP=20660;EAS_AF=0.0179;AMR_AF=0.1225;AFR_AF=0.0219;EUR_AF=0.1412;SAS_AF=0.1677;AA=A|||;VT=SNP
2	233835290	rs12694919	T	G	100	PASS	AC=4258;AF=0.85024;AN=5008;NS=2504;DP=18453;EAS_AF=0.8581;AMR_AF=0.8977;AFR_AF=0.9448;EUR_AF=0.8499;SAS_AF=0.681;AA=G|||;VT=SNP
2	233835399	rs111679895	C	T	100	PASS	AC=438;AF=0.0874601;AN=5008;NS=2504;DP=15582;EAS_AF=0.0179;AMR_AF=0.1239;AFR_AF=0.0219;EUR_AF=0.1412;SAS_AF=0.1667;AA=C|||;VT=SNP
2	233835654	rs7583124	C	T	100	PASS	AC=2417;AF=0.482628;AN=5008;NS=2504;DP=17487;EAS_AF=0.1508;AMR_AF=0.4697;AFR_AF=0.7443;EUR_AF=0.5934;SAS_AF=0.3661;AA=C|||;VT=SNP
2	233836038	rs73995748	G	A	100	PASS	AC=539;AF=0.107628;AN=5008;NS=2504;DP=20072;EAS_AF=0.0794;AMR_AF=0.134;AFR_AF=0.1248;EUR_AF=0.0964;SAS_AF=0.1063;AA=G|||;VT=SNP
2	233836065	rs72978178	G	A	100	PASS	AC=113;AF=0.0225639;AN=5008;NS=2504;DP=19544;EAS_AF=0.0198;AMR_AF=0.0101;AFR_AF=0.0242;EUR_AF=0.0328;SAS_AF=0.0215;AA=G|||;VT=SNP
2	233836251	rs6736921	C	T	100	PASS	AC=2398;AF=0.478834;AN=5008;NS=2504;DP=17021;EAS_AF=0.1508;AMR_AF=0.4669;AFR_AF=0.7315;EUR_AF=0.5934;SAS_AF=0.3661;AA=C|||;VT=SNP
2	233836725	rs6711651	A	G	100	PASS	AC=2448;AF=0.488818;AN=5008;NS=2504;DP=17841;EAS_AF=0.1508;AMR_AF=0.4712;AFR_AF=0.767;EUR_AF=0.5934;SAS_AF=0.3661;AA=G|||;VT=SNP
2	233836988	rs75713621	A	C	100	PASS	AC=437;AF=0.0872604;AN=5008;NS=2504;DP=16907;EAS_AF=0.0179;AMR_AF=0.1225;AFR_AF=0.0212;EUR_AF=0.1412;SAS_AF=0.1677;AA=A|||;VT=SNP
2	233837251	rs62191859	T	C	100	PASS	AC=1775;AF=0.354433;AN=5008;NS=2504;DP=15671;EAS_AF=0.1329;AMR_AF=0.3372;AFR_AF=0.5734;EUR_AF=0.4513;SAS_AF=0.1994;AA=T|||;VT=SNP
2	233837569	rs10933418	T	C	100	PASS	AC=4259;AF=0.850439;AN=5008;NS=2504;DP=17072;EAS_AF=0.8581;AMR_AF=0.8977;AFR_AF=0.9478;EUR_AF=0.8499;SAS_AF=0.6779;AA=t|||;VT=SNP
2	233837746	rs10933419	T	C	100	PASS	AC=2450;AF=0.489217;AN=5008;NS=2504;DP=16891;EAS_AF=0.1508;AMR_AF=0.4712;AFR_AF=0.767;EUR_AF=0.5934;SAS_AF=0.3681;AA=C|||;VT=SNP
2	233837756	rs111792921	T	A	100	PASS	AC=399;AF=0.0796725;AN=5008;NS=2504;DP=16977;EAS_AF=0.003;AMR_AF=0.1153;AFR_AF=0.0098;EUR_AF=0.1372;SAS_AF=0.1687;AA=T|||;VT=SNP
2	233837896	rs10933420	A	G	100	PASS	AC=1692;AF=0.337859;AN=5008;NS=2504;DP=21001;EAS_AF=0.1329;AMR_AF=0.3329;AFR_AF=0.5136;EUR_AF=0.4503;SAS_AF=0.1994;AA=A|||;VT=SNP
2	233838028	rs10933421	T	C	100	PASS	AC=1774;AF=0.354233;AN=5008;NS=2504;DP=22450;EAS_AF=0.1329;AMR_AF=0.3372;AFR_AF=0.5734;EUR_AF=0.4503;SAS_AF=0.1994;AA=T|||;VT=SNP
2	233838068	rs10804384	C	T	100	PASS	AC=1693;AF=0.338059;AN=5008;NS=2504;DP=22937;EAS_AF=0.1329;AMR_AF=0.3329;AFR_AF=0.5136;EUR_AF=0.4513;SAS_AF=0.1994;AA=C|||;VT=SNP
2	233838274	rs11695551	T	A	100	PASS	AC=1773;AF=0.354034;AN=5008;NS=2504;DP=19452;EAS_AF=0.1329;AMR_AF=0.3372;AFR_AF=0.5734;EUR_AF=0.4493;SAS_AF=0.1994;AA=T|||;VT=SNP
2	233838296	rs10933422	A	G	100	PASS	AC=2449;AF=0.489018;AN=5008;NS=2504;DP=19790;EAS_AF=0.1508;AMR_AF=0.4712;AFR_AF=0.767;EUR_AF=0.5924;SAS_AF=0.3681;AA=G|||;VT=SNP
2	233838447	rs11678495	A	G	100	PASS	AC=2450;AF=0.489217;AN=5008;NS=2504;DP=21345;EAS_AF=0.1508;AMR_AF=0.4712;AFR_AF=0.767;EUR_AF=0.5934;SAS_AF=0.3681;AA=A|||;VT=SNP
2	233838715	rs79471082	C	T	100	PASS	AC=440;AF=0.0878594;AN=5008;NS=2504;DP=17075;EAS_AF=0.0179;AMR_AF=0.1254;AFR_AF=0.0212;EUR_AF=0.1412;SAS_AF=0.1687;AA=C|||;VT=SNP
2	233838802	rs6748455	C	T	100	PASS	AC=2451;AF=0.489417;AN=5008;NS=2504;DP=20451;EAS_AF=0.1508;AMR_AF=0.4712;AFR_AF=0.767;EUR_AF=0.5934;SAS_AF=0.3691;AA=C|||;VT=SNP
2	233838818	rs6437078	G	A	100	PASS	AC=2451;AF=0.489417;AN=5008;NS=2504;DP=21650;EAS_AF=0.1518;AMR_AF=0.4712;AFR_AF=0.767;EUR_AF=0.5934;SAS_AF=0.3681;AA=A|||;VT=SNP
2	233839052	rs3817321	C	T	100	PASS	AC=1805;AF=0.360423;AN=5008;NS=2504;DP=19697;EAS_AF=0.7063;AMR_AF=0.4265;AFR_AF=0.177;EUR_AF=0.2565;SAS_AF=0.3119;AA=C|||;VT=SNP
2	233839174	rs6437079	G	A	100	PASS	AC=2445;AF=0.488219;AN=5008;NS=2504;DP=22684;EAS_AF=0.1508;AMR_AF=0.4712;AFR_AF=0.764;EUR_AF=0.5934;SAS_AF=0.3671;AA=A|||;VT=SNP
2	233839239	rs6748986	C	T	100	PASS	AC=822;AF=0.164137;AN=5008;NS=2504;DP=22128;EAS_AF=0.0794;AMR_AF=0.1455;AFR_AF=0.3313;EUR_AF=0.0984;SAS_AF=0.1063;AA=C|||;VT=SNP
2	233839710	rs75758173	A	C	100	PASS	AC=440;AF=0.0878594;AN=5008;NS=2504;DP=18986;EAS_AF=0.0179;AMR_AF=0.1239;AFR_AF=0.0212;EUR_AF=0.1421;SAS_AF=0.1687;AA=A|||;VT=SNP
2	233839770	rs114795746	G	A	100	PASS	AC=41;AF=0.0081869;AN=5008;NS=2504;DP=20043;EAS_AF=0.001;AMR_AF=0.0058;AFR_AF=0;EUR_AF=0.0179;SAS_AF=0.0184;AA=G|||;VT=SNP
2	233839823	rs2176307	C	T	100	PASS	AC=1690;AF=0.33746;AN=5008;NS=2504;DP=20225;EAS_AF=0.7063;AMR_AF=0.4193;AFR_AF=0.0923;EUR_AF=0.2555;SAS_AF=0.3149;AA=C|||;VT=SNP
2	233840063	rs954526	A	G	100	PASS	AC=2549;AF=0.508986;AN=5008;NS=2504;DP=19346;EAS_AF=0.1518;AMR_AF=0.4784;AFR_AF=0.8359;EUR_AF=0.5954;SAS_AF=0.3681;AA=A|||;VT=SNP
2	233840527	rs2344969	A	C	100	PASS	AC=2447;AF=0.488618;AN=5008;NS=2504;DP=18967;EAS_AF=0.1518;AMR_AF=0.4726;AFR_AF=0.7625;EUR_AF=0.5934;SAS_AF=0.3691;AA=C|||;VT=SNP
2	233840682	rs2344970	G	A	100	PASS	AC=2439;AF=0.487021;AN=5008;NS=2504;DP=18776;EAS_AF=0.1518;AMR_AF=0.4712;AFR_AF=0.7564;EUR_AF=0.5944;SAS_AF=0.3691;AA=G|||;VT=SNP
2	233840991	rs938570	T	C	100	PASS	AC=2463;AF=0.491813;AN=5008;NS=2504;DP=20643;EAS_AF=0.1558;AMR_AF=0.4784;AFR_AF=0.7708;EUR_AF=0.5895;SAS_AF=0.3701;AA=C|||;VT=SNP
2	233841163	rs938571	C	T	100	PASS	AC=2454;AF=0.490016;AN=5008;NS=2504;DP=19724;EAS_AF=0.1458;AMR_AF=0.5187;AFR_AF=0.7685;EUR_AF=0.5746;SAS_AF=0.3609;AA=T|||;VT=SNP
2	233841300	rs938572	G	A	100	PASS	AC=2167;AF=0.432708;AN=5008;NS=2504;DP=21479;EAS_AF=0.131;AMR_AF=0.4957;AFR_AF=0.5802;EUR_AF=0.5686;SAS_AF=0.3599;AA=G|||;VT=SNP
2	233841366	rs938573	A	G	100	PASS	AC=2453;AF=0.489816;AN=5008;NS=2504;DP=21986;EAS_AF=0.1478;AMR_AF=0.5216;AFR_AF=0.7685;EUR_AF=0.5746;SAS_AF=0.3558;AA=G|||;VT=SNP
2	233841555	rs6743649	C	T	100	PASS	AC=1130;AF=0.225639;AN=5008;NS=2504;DP=18765;EAS_AF=0.0407;AMR_AF=0.3444;AFR_AF=0.1188;EUR_AF=0.4612;SAS_AF=0.2342;AA=C|||;VT=SNP
2	233841682	rs6718179	A	C	100	PASS	AC=2480;AF=0.495208;AN=5008;NS=2504;DP=20707;EAS_AF=0.1518;AMR_AF=0.5259;AFR_AF=0.789;EUR_AF=0.5825;SAS_AF=0.3405;AA=A|||;VT=SNP
2	233841700	rs57088942	A	G	100	PASS	AC=1578;AF=0.315096;AN=5008;NS=2504;DP=20781;EAS_AF=0.619;AMR_AF=0.3401;AFR_AF=0.149;EUR_AF=0.2346;SAS_AF=0.2914;AA=A|||;VT=SNP
2	233841768	rs112273617	T	C	100	PASS	AC=37;AF=0.00738818;AN=5008;NS=2504;DP=21550;EAS_AF=0;AMR_AF=0.0144;AFR_AF=0.0008;EUR_AF=0.0189;SAS_AF=0.0072;AA=T|||;VT=SNP
2	233841844	rs58578530	G	A	100	PASS	AC=1568;AF=0.313099;AN=5008;NS=2504;DP=20359;EAS_AF=0.6052;AMR_AF=0.3357;AFR_AF=0.1672;EUR_AF=0.2326;SAS_AF=0.2761;AA=G|||;VT=SNP
2	233841908	rs6746888	C	T	100	PASS	AC=2218;AF=0.442891;AN=5008;NS=2504;DP=18308;EAS_AF=0.1468;AMR_AF=0.5115;AFR_AF=0.6104;EUR_AF=0.5736;SAS_AF=0.3384;AA=C|||;VT=SNP
2	233841921	rs6718452	A	G	100	PASS	AC=2437;AF=0.486621;AN=5008;NS=2504;DP=17987;EAS_AF=0.1468;AMR_AF=0.5216;AFR_AF=0.7685;EUR_AF=0.5755;SAS_AF=0.3395;AA=G|||;VT=SNP
2	233842049	rs6718592	A	G	100	PASS	AC=2435;AF=0.486222;AN=5008;NS=2504;DP=18100;EAS_AF=0.1468;AMR_AF=0.5202;AFR_AF=0.7685;EUR_AF=0.5755;SAS_AF=0.3384;AA=G|||;VT=SNP
2	233842058	rs74614125	T	C	100	PASS	AC=48;AF=0.00958466;AN=5008;NS=2504;DP=17946;EAS_AF=0;AMR_AF=0.0259;AFR_AF=0.0015;EUR_AF=0.0249;SAS_AF=0.0031;AA=T|||;VT=SNP
2	233842083	rs78249659	A	G	100	PASS	AC=333;AF=0.0664936;AN=5008;NS=2504;DP=17356;EAS_AF=0.1548;AMR_AF=0.0403;AFR_AF=0.0015;EUR_AF=0.0547;SAS_AF=0.0941;AA=A|||;VT=SNP
2	233842111	rs6718696	A	C	100	PASS	AC=2437;AF=0.486621;AN=5008;NS=2504;DP=17422;EAS_AF=0.1468;AMR_AF=0.5202;AFR_AF=0.77;EUR_AF=0.5755;SAS_AF=0.3384;AA=C|||;VT=SNP
2	233842190	rs6718812	A	C	100	PASS	AC=2560;AF=0.511182;AN=5008;NS=2504;DP=16156;EAS_AF=0.1796;AMR_AF=0.5245;AFR_AF=0.7708;EUR_AF=0.5805;SAS_AF=0.4213;AA=A|||;VT=SNP
2	233842222	rs62193960	T	C	100	PASS	AC=1354;AF=0.270367;AN=5008;NS=2504;DP=17618;EAS_AF=0.0427;AMR_AF=0.3617;AFR_AF=0.2859;EUR_AF=0.4652;SAS_AF=0.2188;AA=C|||;VT=SNP
2	233842316	rs78210025	A	G	100	PASS	AC=378;AF=0.0754792;AN=5008;NS=2504;DP=17440;EAS_AF=0.002;AMR_AF=0.1239;AFR_AF=0.0098;EUR_AF=0.1382;SAS_AF=0.1411;AA=A|||;VT=SNP
2	233842424	rs62193961	C	T	100	PASS	AC=688;AF=0.13738;AN=5008;NS=2504;DP=17046;EAS_AF=0.0377;AMR_AF=0.2248;AFR_AF=0.0711;EUR_AF=0.3241;SAS_AF=0.0757;AA=C|||;VT=SNP
2	233842513	rs62193962	T	C	100	PASS	AC=621;AF=0.124002;AN=5008;NS=2504;DP=16242;EAS_AF=0.0377;AMR_AF=0.2233;AFR_AF=0.0212;EUR_AF=0.3241;SAS_AF=0.0757;AA=T|||;VT=SNP
2	233842727	rs62193963	C	T	100	PASS	AC=2206;AF=0.440495;AN=5008;NS=2504;DP=15013;EAS_AF=0.1468;AMR_AF=0.5072;AFR_AF=0.6067;EUR_AF=0.5716;SAS_AF=0.3364;AA=C|||;VT=SNP
2	233842912	rs116316798	C	T	100	PASS	AC=24;AF=0.00479233;AN=5008;NS=2504;DP=16026;EAS_AF=0;AMR_AF=0;AFR_AF=0.0008;EUR_AF=0.0189;SAS_AF=0.0041;AA=C|||;VT=SNP
2	233842947	rs35837955	G	A	100	PASS	AC=1568;AF=0.313099;AN=5008;NS=2504;DP=15806;EAS_AF=0.6042;AMR_AF=0.3401;AFR_AF=0.1498;EUR_AF=0.2495;SAS_AF=0.2802;AA=G|||;VT=SNP
2	233842992	rs56300417	G	A	100	PASS	AC=2402;AF=0.479633;AN=5008;NS=2504;DP=14706;EAS_AF=0.1468;AMR_AF=0.5144;AFR_AF=0.7655;EUR_AF=0.5557;SAS_AF=0.3333;AA=G|||;VT=SNP
2	233843590	rs12694920	G	T	100	PASS	AC=1688;AF=0.337061;AN=5008;NS=2504;DP=17459;EAS_AF=0.6032;AMR_AF=0.3804;AFR_AF=0.1589;EUR_AF=0.3052;SAS_AF=0.3057;AA=G|||;VT=SNP
2	233843598	rs78680200	C	T	100	PASS	AC=355;AF=0.0708866;AN=5008;NS=2504;DP=17990;EAS_AF=0.002;AMR_AF=0.121;AFR_AF=0.0098;EUR_AF=0.1223;SAS_AF=0.136;AA=C|||;VT=SNP
2	233843826	rs10165217	T	C	100	PASS	AC=3995;AF=0.797724;AN=5008;NS=2504;DP=17728;EAS_AF=0.749;AMR_AF=0.8559;AFR_AF=0.9349;EUR_AF=0.8062;SAS_AF=0.6125;AA=t|||;VT=SNP
2	233844009	rs76456984	G	A	100	PASS	AC=49;AF=0.00978435;AN=5008;NS=2504;DP=16361;EAS_AF=0;AMR_AF=0.0274;AFR_AF=0.0015;EUR_AF=0.0249;SAS_AF=0.0031;AA=G|||;VT=SNP
2	233845150	rs73107106	C	T	100	PASS	AC=817;AF=0.163139;AN=5008;NS=2504;DP=19561;EAS_AF=0.0694;AMR_AF=0.1427;AFR_AF=0.3464;EUR_AF=0.0905;SAS_AF=0.1012;AA=C|||;VT=SNP
2	233845270	rs147983265	G	A	100	PASS	AC=481;AF=0.0960463;AN=5008;NS=2504;DP=17108;EAS_AF=0.002;AMR_AF=0.1268;AFR_AF=0.1014;EUR_AF=0.1233;SAS_AF=0.136;AA=G|||;VT=SNP
2	233845635	rs142651618	G	T	100	PASS	AC=23;AF=0.00459265;AN=5008;NS=2504;DP=18983;EAS_AF=0;AMR_AF=0.0029;AFR_AF=0.0008;EUR_AF=0.0159;SAS_AF=0.0041;AA=G|||;VT=SNP
2	233845712	rs73995763	C	T	100	PASS	AC=512;AF=0.102236;AN=5008;NS=2504;DP=18461;EAS_AF=0.0675;AMR_AF=0.1297;AFR_AF=0.1248;EUR_AF=0.0895;SAS_AF=0.1012;AA=C|||;VT=SNP
2	233845755	rs4973591	G	A	100	PASS	AC=1766;AF=0.352636;AN=5008;NS=2504;DP=18040;EAS_AF=0.626;AMR_AF=0.3905;AFR_AF=0.1793;EUR_AF=0.3101;SAS_AF=0.3221;AA=G|||;VT=SNP
2	233845970	rs146043640	C	T	100	PASS	AC=30;AF=0.00599042;AN=5008;NS=2504;DP=20760;EAS_AF=0;AMR_AF=0.0086;AFR_AF=0;EUR_AF=0.0179;SAS_AF=0.0061;AA=C|||;VT=SNP
2	233846217	rs4973058	C	T	100	PASS	AC=3223;AF=0.64357;AN=5008;NS=2504;DP=18982;EAS_AF=0.8938;AMR_AF=0.6297;AFR_AF=0.5015;EUR_AF=0.6392;SAS_AF=0.592;AA=T|||;VT=SNP
2	233846414	rs11682699	A	G	100	PASS	AC=1443;AF=0.288139;AN=5008;NS=2504;DP=20075;EAS_AF=0.2758;AMR_AF=0.2378;AFR_AF=0.2814;EUR_AF=0.329;SAS_AF=0.3037;AA=A|||;VT=SNP
2	233846498	rs72978202	G	C	100	PASS	AC=624;AF=0.124601;AN=5008;NS=2504;DP=20840;EAS_AF=0.0595;AMR_AF=0.1816;AFR_AF=0.0666;EUR_AF=0.2813;SAS_AF=0.0685;AA=G|||;VT=SNP
2	233846579	rs12466126	T	G	100	PASS	AC=1604;AF=0.320288;AN=5008;NS=2504;DP=19537;EAS_AF=0.6052;AMR_AF=0.3746;AFR_AF=0.084;EUR_AF=0.3052;SAS_AF=0.3231;AA=T|||;VT=SNP
2	233846880	rs113732002	A	C	100	PASS	AC=194;AF=0.038738;AN=5008;NS=2504;DP=20767;EAS_AF=0;AMR_AF=0.1138;AFR_AF=0.0061;EUR_AF=0.0636;SAS_AF=0.044;AA=A|||;VT=SNP
2	233847255	rs114623733	C	A	100	PASS	AC=10;AF=0.00199681;AN=5008;NS=2504;DP=18354;EAS_AF=0;AMR_AF=0;AFR_AF=0;EUR_AF=0.0099;SAS_AF=0;AA=c|||;VT=SNP
2	233847326	rs4973059	C	T	100	PASS	AC=1675;AF=0.334465;AN=5008;NS=2504;DP=18832;EAS_AF=0.6052;AMR_AF=0.3833;AFR_AF=0.1581;EUR_AF=0.3062;SAS_AF=0.2883;AA=C|||;VT=SNP
2	233847530	rs11695714	G	T	100	PASS	AC=900;AF=0.179712;AN=5008;NS=2504;DP=16725;EAS_AF=0.0595;AMR_AF=0.1931;AFR_AF=0.267;EUR_AF=0.2843;SAS_AF=0.0685;AA=G|||;VT=SNP
2	233847804	rs11674496	C	T	100	PASS	AC=607;AF=0.121206;AN=5008;NS=2504;DP=18322;EAS_AF=0.0764;AMR_AF=0.1816;AFR_AF=0.0393;EUR_AF=0.2833;SAS_AF=0.0685;AA=C|||;VT=SNP
2	233848325	rs11674826	G	A	100	PASS	AC=582;AF=0.116214;AN=5008;NS=2504;DP=17141;EAS_AF=0.2212;AMR_AF=0.0432;AFR_AF=0.0371;EUR_AF=0.0457;SAS_AF=0.2393;AA=G|||;VT=SNP
2	233848340	rs12990766	A	G	100	PASS	AC=1613;AF=0.322085;AN=5008;NS=2504;DP=17265;EAS_AF=0.5982;AMR_AF=0.3732;AFR_AF=0.0961;EUR_AF=0.3032;SAS_AF=0.3262;AA=A|||;VT=SNP
2	233848384	rs13017508	T	C	100	PASS	AC=2071;AF=0.413538;AN=5008;NS=2504;DP=19044;EAS_AF=0.619;AMR_AF=0.3977;AFR_AF=0.413;EUR_AF=0.3072;SAS_AF=0.3231;AA=C|||;VT=SNP
2	233848635	rs2344971	T	C	100	PASS	AC=4636;AF=0.925719;AN=5008;NS=2504;DP=17939;EAS_AF=0.9931;AMR_AF=0.9121;AFR_AF=0.972;EUR_AF=0.8569;SAS_AF=0.8742;AA=C|||;VT=SNP
2	233850459	rs1829160	C	T	100	PASS	AC=3112;AF=0.621406;AN=5008;NS=2504;DP=16304;EAS_AF=0.8998;AMR_AF=0.6859;AFR_AF=0.2935;EUR_AF=0.5636;SAS_AF=0.7914;AA=C|||;VT=SNP
2	233851008	rs72980014	A	G	100	PASS	AC=587;AF=0.117212;AN=5008;NS=2504;DP=18623;EAS_AF=0.0734;AMR_AF=0.1801;AFR_AF=0.0303;EUR_AF=0.2793;SAS_AF=0.0685;AA=A|||;VT=SNP
2	233851715	rs78012699	C	G	100	PASS	AC=467;AF=0.0932508;AN=5008;NS=2504;DP=19555;EAS_AF=0.003;AMR_AF=0.1383;AFR_AF=0.0673;EUR_AF=0.1402;SAS_AF=0.1411;AA=C|||;VT=SNP
2	233851767	rs10208886	C	T	100	PASS	AC=3692;AF=0.73722;AN=5008;NS=2504;DP=16704;EAS_AF=0.8998;AMR_AF=0.7104;AFR_AF=0.7163;EUR_AF=0.5676;SAS_AF=0.7914;AA=C|||;VT=SNP
2	233851874	rs56366327	G	T	100	PASS	AC=626;AF=0.125;AN=5008;NS=2504;DP=17232;EAS_AF=0.0734;AMR_AF=0.183;AFR_AF=0.0575;EUR_AF=0.2803;SAS_AF=0.0685;AA=G|||;VT=SNP
2	233851886	rs56147678	C	T	100	PASS	AC=626;AF=0.125;AN=5008;NS=2504;DP=17876;EAS_AF=0.0734;AMR_AF=0.183;AFR_AF=0.0575;EUR_AF=0.2803;SAS_AF=0.0685;AA=C|||;VT=SNP
2	233852204	rs6709310	G	A	100	PASS	AC=3692;AF=0.73722;AN=5008;NS=2504;DP=16716;EAS_AF=0.8998;AMR_AF=0.7104;AFR_AF=0.7163;EUR_AF=0.5676;SAS_AF=0.7914;AA=G|||;VT=SNP
2	233852301	rs72980020	G	A	100	PASS	AC=626;AF=0.125;AN=5008;NS=2504;DP=17111;EAS_AF=0.0734;AMR_AF=0.183;AFR_AF=0.0575;EUR_AF=0.2803;SAS_AF=0.0685;AA=G|||;VT=SNP
2	233852942	rs79782936	T	G	100	PASS	AC=398;AF=0.0794728;AN=5008;NS=2504;DP=15149;EAS_AF=0.003;AMR_AF=0.134;AFR_AF=0.0174;EUR_AF=0.1402;SAS_AF=0.1411;AA=T|||;VT=SNP
2	233853187	rs72980022	G	A	100	PASS	AC=633;AF=0.126398;AN=5008;NS=2504;DP=19293;EAS_AF=0.0893;AMR_AF=0.1844;AFR_AF=0.056;EUR_AF=0.2734;SAS_AF=0.0675;AA=A|||;VT=SNP
2	233853262	rs4973060	A	G	100	PASS	AC=4555;AF=0.909545;AN=5008;NS=2504;DP=18954;EAS_AF=0.9931;AMR_AF=0.9049;AFR_AF=0.9349;EUR_AF=0.8439;SAS_AF=0.8599;AA=G|||;VT=SNP
2	233853453	rs56190584	C	T	100	PASS	AC=589;AF=0.117612;AN=5008;NS=2504;DP=17700;EAS_AF=0.0506;AMR_AF=0.183;AFR_AF=0.056;EUR_AF=0.2714;SAS_AF=0.0654;AA=C|||;VT=SNP
2	233853774	rs6717097	G	A	100	PASS	AC=4399;AF=0.878395;AN=5008;NS=2504;DP=18237;EAS_AF=0.9931;AMR_AF=0.8977;AFR_AF=0.8154;EUR_AF=0.8509;SAS_AF=0.8599;AA=A|||;VT=SNP
2	233853951	rs12994934	A	G	100	PASS	AC=3142;AF=0.627396;AN=5008;NS=2504;DP=16888;EAS_AF=0.9226;AMR_AF=0.6859;AFR_AF=0.2973;EUR_AF=0.5626;SAS_AF=0.7945;AA=A|||;VT=SNP
2	233853971	rs12994953	A	T	100	PASS	AC=1612;AF=0.321885;AN=5008;NS=2504;DP=16990;EAS_AF=0.6349;AMR_AF=0.3689;AFR_AF=0.0787;EUR_AF=0.2873;SAS_AF=0.3303;AA=A|||;VT=SNP
2	233854241	rs6745724	A	G	100	PASS	AC=3717;AF=0.742212;AN=5008;NS=2504;DP=18906;EAS_AF=0.9226;AMR_AF=0.7104;AFR_AF=0.7163;EUR_AF=0.5666;SAS_AF=0.7945;AA=A|||;VT=SNP
2	233854397	rs11885626	G	A	100	PASS	AC=4602;AF=0.91893;AN=5008;NS=2504;DP=17076;EAS_AF=0.9931;AMR_AF=0.9049;AFR_AF=0.9705;EUR_AF=0.8439;SAS_AF=0.8599;AA=A|||;VT=SNP
2	233855461	rs6437080	G	A	100	PASS	AC=591;AF=0.118011;AN=5008;NS=2504;DP=15191;EAS_AF=0.0506;AMR_AF=0.183;AFR_AF=0.0567;EUR_AF=0.2724;SAS_AF=0.0654;AA=G|||;VT=SNP
2	233856308	rs74845478	C	T	100	PASS	AC=468;AF=0.0934505;AN=5008;NS=2504;DP=17021;EAS_AF=0.003;AMR_AF=0.1369;AFR_AF=0.0688;EUR_AF=0.1402;SAS_AF=0.1411;AA=C|||;VT=SNP
2	233856349	rs4973061	A	G	100	PASS	AC=4337;AF=0.866014;AN=5008;NS=2504;DP=17057;EAS_AF=0.9931;AMR_AF=0.8948;AFR_AF=0.7716;EUR_AF=0.8489;SAS_AF=0.8599;AA=G|||;VT=SNP
2	233857499	rs79878501	C	T	100	PASS	AC=1606;AF=0.320687;AN=5008;NS=2504;DP=12206;EAS_AF=0.6339;AMR_AF=0.3689;AFR_AF=0.0764;EUR_AF=0.2863;SAS_AF=0.3292;AA=C|||;VT=SNP
2	233857653	rs72980030	T	C	100	PASS	AC=596;AF=0.11901;AN=5008;NS=2504;DP=9284;EAS_AF=0.0546;AMR_AF=0.183;AFR_AF=0.0567;EUR_AF=0.2724;SAS_AF=0.0665;AA=T|||;VT=SNP
2	233858636	rs4973062	C	T	100	PASS	AC=3707;AF=0.740216;AN=5008;NS=2504;DP=19621;EAS_AF=0.9187;AMR_AF=0.7104;AFR_AF=0.7133;EUR_AF=0.5656;SAS_AF=0.7935;AA=C|||;VT=SNP
2	233858915	rs111430312	A	G	100	PASS	AC=471;AF=0.0940495;AN=5008;NS=2504;DP=14080;EAS_AF=0.003;AMR_AF=0.1383;AFR_AF=0.0673;EUR_AF=0.1421;SAS_AF=0.1431;AA=A|||;VT=SNP
2	233859495	rs78870191	T	C	100	PASS	AC=67;AF=0.0133786;AN=5008;NS=2504;DP=17840;EAS_AF=0.001;AMR_AF=0.0519;AFR_AF=0.0023;EUR_AF=0.0249;SAS_AF=0.002;AA=T|||;VT=SNP
2	233859620	rs9678397	C	T	100	PASS	AC=4555;AF=0.909545;AN=5008;NS=2504;DP=20503;EAS_AF=0.9931;AMR_AF=0.9049;AFR_AF=0.9357;EUR_AF=0.8429;SAS_AF=0.8599;AA=t|||;VT=SNP
2	233859627	rs72980032	T	C	100	PASS	AC=118;AF=0.0235623;AN=5008;NS=2504;DP=20679;EAS_AF=0.001;AMR_AF=0.0403;AFR_AF=0.0053;EUR_AF=0.0567;SAS_AF=0.0256;AA=t|||;VT=SNP
2	233860650	rs112056971	A	T	100	PASS	AC=33;AF=0.00658946;AN=5008;NS=2504;DP=14736;EAS_AF=0;AMR_AF=0.013;AFR_AF=0.0008;EUR_AF=0.0179;SAS_AF=0.0051;AA=A|||;VT=SNP
2	233861140	rs7574722	G	C	100	PASS	AC=4388;AF=0.876198;AN=5008;NS=2504;DP=18970;EAS_AF=0.9931;AMR_AF=0.8977;AFR_AF=0.8154;EUR_AF=0.84;SAS_AF=0.8599;AA=C|||;VT=SNP
2	233861154	rs7574515	C	T	100	PASS	AC=3367;AF=0.672324;AN=5008;NS=2504;DP=18460;EAS_AF=0.9157;AMR_AF=0.5793;AFR_AF=0.7383;EUR_AF=0.4264;SAS_AF=0.6513;AA=C|||;VT=SNP
2	233861157	rs7588539	T	A	100	PASS	AC=2670;AF=0.533147;AN=5008;NS=2504;DP=18058;EAS_AF=0.9157;AMR_AF=0.5476;AFR_AF=0.2322;EUR_AF=0.4205;SAS_AF=0.6513;AA=T|||;VT=SNP
2	233861960	rs4643532	T	C	100	PASS	AC=4386;AF=0.875799;AN=5008;NS=2504;DP=18779;EAS_AF=0.9931;AMR_AF=0.8977;AFR_AF=0.8154;EUR_AF=0.838;SAS_AF=0.8599;AA=C|||;VT=SNP
2	233862231	rs72980035	A	G	100	PASS	AC=598;AF=0.119409;AN=5008;NS=2504;DP=17746;EAS_AF=0.0546;AMR_AF=0.183;AFR_AF=0.0582;EUR_AF=0.2724;SAS_AF=0.0665;AA=A|||;VT=SNP
2	233862416	rs6437082	A	C	100	PASS	AC=4387;AF=0.875998;AN=5008;NS=2504;DP=17845;EAS_AF=0.9931;AMR_AF=0.8977;AFR_AF=0.8147;EUR_AF=0.84;SAS_AF=0.8599;AA=C|||;VT=SNP
2	233862472	rs72980037	T	C	100	PASS	AC=596;AF=0.11901;AN=5008;NS=2504;DP=18598;EAS_AF=0.0546;AMR_AF=0.183;AFR_AF=0.0567;EUR_AF=0.2724;SAS_AF=0.0665;AA=T|||;VT=SNP
2	233862591	rs6437083	T	C	100	PASS	AC=4387;AF=0.875998;AN=5008;NS=2504;DP=18524;EAS_AF=0.9931;AMR_AF=0.8977;AFR_AF=0.8147;EUR_AF=0.84;SAS_AF=0.8599;AA=C|||;VT=SNP
2	233862659	rs6743851	T	C	100	PASS	AC=4387;AF=0.875998;AN=5008;NS=2504;DP=19474;EAS_AF=0.9931;AMR_AF=0.8977;AFR_AF=0.8147;EUR_AF=0.84;SAS_AF=0.8599;AA=C|||;VT=SNP
2	233862990	rs6760560	A	C	100	PASS	AC=4599;AF=0.918331;AN=5008;NS=2504;DP=19964;EAS_AF=0.9931;AMR_AF=0.9049;AFR_AF=0.972;EUR_AF=0.84;SAS_AF=0.8589;AA=C|||;VT=SNP
2	233863107	rs4076139	C	T	100	PASS	AC=464;AF=0.0926518;AN=5008;NS=2504;DP=17796;EAS_AF=0.002;AMR_AF=0.1383;AFR_AF=0.0666;EUR_AF=0.1382;SAS_AF=0.1421;AA=C|||;VT=SNP
2	233863424	rs1106208	T	C	100	PASS	AC=4558;AF=0.910144;AN=5008;NS=2504;DP=15960;EAS_AF=0.9931;AMR_AF=0.9049;AFR_AF=0.9387;EUR_AF=0.8419;SAS_AF=0.8599;AA=C|||;VT=SNP
2	233863549	rs61148291	C	T	100	PASS	AC=435;AF=0.086861;AN=5008;NS=2504;DP=19276;EAS_AF=0.0575;AMR_AF=0.1282;AFR_AF=0.0787;EUR_AF=0.0875;SAS_AF=0.0982;AA=C|||;VT=SNP
2	233863591	rs1400348	T	C	100	PASS	AC=4389;AF=0.876398;AN=5008;NS=2504;DP=19396;EAS_AF=0.9931;AMR_AF=0.8963;AFR_AF=0.8169;EUR_AF=0.84;SAS_AF=0.8599;AA=C|||;VT=SNP
2	233864457	rs12470285	C	T	100	PASS	AC=970;AF=0.19369;AN=5008;NS=2504;DP=19680;EAS_AF=0.2798;AMR_AF=0.1671;AFR_AF=0.09;EUR_AF=0.1342;SAS_AF=0.3252;AA=C|||;VT=SNP
2	233864497	rs13404304	G	A	100	PASS	AC=882;AF=0.176118;AN=5008;NS=2504;DP=20241;EAS_AF=0.0546;AMR_AF=0.1902;AFR_AF=0.2685;EUR_AF=0.2734;SAS_AF=0.0665;AA=G|||;VT=SNP
2	233864600	rs111603122	C	T	100	PASS	AC=42;AF=0.00838658;AN=5008;NS=2504;DP=20058;EAS_AF=0;AMR_AF=0.0159;AFR_AF=0.0008;EUR_AF=0.0268;SAS_AF=0.0031;AA=C|||;VT=SNP
2	233864627	rs12471240	G	C	100	PASS	AC=978;AF=0.195288;AN=5008;NS=2504;DP=20542;EAS_AF=0.2808;AMR_AF=0.1686;AFR_AF=0.0946;EUR_AF=0.1342;SAS_AF=0.3252;AA=g|||;VT=SNP
2	233864850	rs4973592	C	G	100	PASS	AC=4490;AF=0.896565;AN=5008;NS=2504;DP=15464;EAS_AF=0.9931;AMR_AF=0.902;AFR_AF=0.8911;EUR_AF=0.841;SAS_AF=0.8579;AA=G|||;VT=SNP
2	233865263	rs6755593	T	C	100	PASS	AC=675;AF=0.134784;AN=5008;NS=2504;DP=8172;EAS_AF=0.0546;AMR_AF=0.1859;AFR_AF=0.1135;EUR_AF=0.2744;SAS_AF=0.0665;AA=t|||;VT=SNP
2	233865449	rs192578356	G	A	100	PASS	AC=91;AF=0.0181709;AN=5008;NS=2504;DP=11034;EAS_AF=0;AMR_AF=0.0317;AFR_AF=0.0008;EUR_AF=0.0636;SAS_AF=0.0041;AA=G|||;VT=SNP
2	233865771	rs6743859	C	T	100	PASS	AC=664;AF=0.132588;AN=5008;NS=2504;DP=16356;EAS_AF=0.0546;AMR_AF=0.1787;AFR_AF=0.115;EUR_AF=0.2674;SAS_AF=0.0654;AA=-|||;VT=SNP
2	233866023	rs77327711	G	A	100	PASS	AC=483;AF=0.0964457;AN=5008;NS=2504;DP=19973;EAS_AF=0.002;AMR_AF=0.1369;AFR_AF=0.0794;EUR_AF=0.1382;SAS_AF=0.1452;AA=G|||;VT=SNP
2	233866029	rs884089	C	G	100	PASS	AC=2193;AF=0.437899;AN=5008;NS=2504;DP=19891;EAS_AF=0.6339;AMR_AF=0.4063;AFR_AF=0.5053;EUR_AF=0.2883;SAS_AF=0.3211;AA=C|||;VT=SNP
2	233866087	rs115936787	C	T	100	PASS	AC=74;AF=0.0147764;AN=5008;NS=2504;DP=19481;EAS_AF=0.001;AMR_AF=0.0605;AFR_AF=0.003;EUR_AF=0.0249;SAS_AF=0.002;AA=C|||;VT=SNP
2	233866300	rs79943674	C	T	100	PASS	AC=407;AF=0.08127;AN=5008;NS=2504;DP=17511;EAS_AF=0.002;AMR_AF=0.1326;AFR_AF=0.0242;EUR_AF=0.1382;SAS_AF=0.1452;AA=C|||;VT=SNP
2	233867002	rs76980274	G	C	100	PASS	AC=407;AF=0.08127;AN=5008;NS=2504;DP=17496;EAS_AF=0.002;AMR_AF=0.1326;AFR_AF=0.0242;EUR_AF=0.1382;SAS_AF=0.1452;AA=G|||;VT=SNP
2	233867666	rs6720354	A	G	100	PASS	AC=3161;AF=0.63119;AN=5008;NS=2504;DP=17516;EAS_AF=0.9167;AMR_AF=0.5749;AFR_AF=0.587;EUR_AF=0.4235;SAS_AF=0.6503;AA=A|||;VT=SNP
2	233867879	rs116713888	G	A	100	PASS	AC=193;AF=0.0385383;AN=5008;NS=2504;DP=18255;EAS_AF=0.0069;AMR_AF=0.0216;AFR_AF=0.0272;EUR_AF=0.0288;SAS_AF=0.1084;AA=G|||;VT=SNP
2	233868392	rs34708278	C	T	100	PASS	AC=2087;AF=0.416733;AN=5008;NS=2504;DP=19049;EAS_AF=0.6181;AMR_AF=0.3948;AFR_AF=0.4478;EUR_AF=0.2793;SAS_AF=0.3241;AA=C|||;VT=SNP
2	233868678	rs6727341	A	G	100	PASS	AC=650;AF=0.129792;AN=5008;NS=2504;DP=20798;EAS_AF=0.2331;AMR_AF=0.0519;AFR_AF=0.0893;EUR_AF=0.0457;SAS_AF=0.2198;AA=A|||;VT=SNP
2	233868788	rs78175608	C	A	100	PASS	AC=1031;AF=0.205871;AN=5008;NS=2504;DP=20209;EAS_AF=0.2986;AMR_AF=0.1686;AFR_AF=0.1218;EUR_AF=0.1332;SAS_AF=0.3252;AA=C|||;VT=SNP
2	233869121	rs79530219	G	A	100	PASS	AC=13;AF=0.00259585;AN=5008;NS=2504;DP=17564;EAS_AF=0.001;AMR_AF=0;AFR_AF=0;EUR_AF=0.0119;SAS_AF=0;AA=G|||;VT=SNP
2	233869480	rs62193978	G	A	100	PASS	AC=26;AF=0.00519169;AN=5008;NS=2504;DP=14121;EAS_AF=0;AMR_AF=0.0101;AFR_AF=0.0008;EUR_AF=0.0129;SAS_AF=0.0051;AA=G|||;VT=SNP
2	233870366	rs1104953	G	C	100	PASS	AC=2592;AF=0.517572;AN=5008;NS=2504;DP=18878;EAS_AF=0.8591;AMR_AF=0.487;AFR_AF=0.3926;EUR_AF=0.336;SAS_AF=0.5429;AA=G|||;VT=SNP
2	233870538	rs2001320	G	A	100	PASS	AC=465;AF=0.0928514;AN=5008;NS=2504;DP=20999;EAS_AF=0.001;AMR_AF=0.0562;AFR_AF=0.2368;EUR_AF=0.0696;SAS_AF=0.0429;AA=G|||;VT=SNP
2	233870603	rs113279701	C	T	100	PASS	AC=51;AF=0.0101837;AN=5008;NS=2504;DP=19124;EAS_AF=0.002;AMR_AF=0.0115;AFR_AF=0.0023;EUR_AF=0.0189;SAS_AF=0.0194;AA=C|||;VT=SNP
2	233871467	rs10933423	A	C	100	PASS	AC=1177;AF=0.235024;AN=5008;NS=2504;DP=19244;EAS_AF=0.0694;AMR_AF=0.1816;AFR_AF=0.5076;EUR_AF=0.16;SAS_AF=0.1524;AA=A|||;VT=SNP
2	233871619	rs10169320	A	G	100	PASS	AC=2494;AF=0.498003;AN=5008;NS=2504;DP=19316;EAS_AF=0.1379;AMR_AF=0.5187;AFR_AF=0.6672;EUR_AF=0.663;SAS_AF=0.456;AA=G|||;VT=SNP
2	233872049	rs10169752	A	G	100	PASS	AC=2427;AF=0.484625;AN=5008;NS=2504;DP=18701;EAS_AF=0.1369;AMR_AF=0.5115;AFR_AF=0.6089;EUR_AF=0.6541;SAS_AF=0.4816;AA=G|||;VT=SNP
2	233872100	rs10193545	C	T	100	PASS	AC=1256;AF=0.250799;AN=5008;NS=2504;DP=15264;EAS_AF=0.0486;AMR_AF=0.33;AFR_AF=0.1248;EUR_AF=0.4901;SAS_AF=0.3272;AA=C|||;VT=SNP
2	233872141	rs191572110	C	T	100	PASS	AC=18;AF=0.00359425;AN=5008;NS=2504;DP=14912;EAS_AF=0;AMR_AF=0.0043;AFR_AF=0;EUR_AF=0.0139;SAS_AF=0.001;AA=C|||;VT=SNP
2	233872266	rs115878271	C	T	100	PASS	AC=34;AF=0.00678914;AN=5008;NS=2504;DP=18786;EAS_AF=0;AMR_AF=0.0072;AFR_AF=0;EUR_AF=0.0288;SAS_AF=0;AA=C|||;VT=SNP
2	233872408	rs10933424	T	C	100	PASS	AC=430;AF=0.0858626;AN=5008;NS=2504;DP=20534;EAS_AF=0.0635;AMR_AF=0.1153;AFR_AF=0.0711;EUR_AF=0.0875;SAS_AF=0.1063;AA=T|||;VT=SNP
2	233873869	rs77740921	C	T	100	PASS	AC=301;AF=0.0601038;AN=5008;NS=2504;DP=19253;EAS_AF=0.004;AMR_AF=0.0476;AFR_AF=0.112;EUR_AF=0.0686;SAS_AF=0.0481;AA=C|||;VT=SNP
2	233874399	rs13383577	T	C	100	PASS	AC=1525;AF=0.304513;AN=5008;NS=2504;DP=18985;EAS_AF=0.0655;AMR_AF=0.353;AFR_AF=0.3464;EUR_AF=0.5099;SAS_AF=0.2485;AA=T|||;VT=SNP
2	233874469	rs28561862	T	C	100	PASS	AC=1151;AF=0.229832;AN=5008;NS=2504;DP=17884;EAS_AF=0.0466;AMR_AF=0.3285;AFR_AF=0.0953;EUR_AF=0.503;SAS_AF=0.2495;AA=T|||;VT=SNP
2	233874965	rs139292097	G	T	100	PASS	AC=51;AF=0.0101837;AN=5008;NS=2504;DP=18842;EAS_AF=0;AMR_AF=0.0043;AFR_AF=0.0023;EUR_AF=0.0258;SAS_AF=0.0194;AA=G|||;VT=SNP
2	233875658	rs12694921	A	G	100	PASS	AC=1197;AF=0.239018;AN=5008;NS=2504;DP=18516;EAS_AF=0.0942;AMR_AF=0.3228;AFR_AF=0.0953;EUR_AF=0.5159;SAS_AF=0.2382;AA=A|||;VT=SNP
2	233875716	rs3811589	C	T	100	PASS	AC=974;AF=0.194489;AN=5008;NS=2504;DP=17187;EAS_AF=0.0764;AMR_AF=0.1571;AFR_AF=0.3676;EUR_AF=0.1044;SAS_AF=0.2014;AA=C|||;VT=SNP
2	233875844	rs74921097	G	A	100	PASS	AC=194;AF=0.038738;AN=5008;NS=2504;DP=17493;EAS_AF=0.004;AMR_AF=0.0403;AFR_AF=0.0356;EUR_AF=0.0666;SAS_AF=0.0491;AA=G|||;VT=SNP
2	233875975	rs3811588	G	A	100	PASS	AC=833;AF=0.166334;AN=5008;NS=2504;DP=19057;EAS_AF=0.2252;AMR_AF=0.1239;AFR_AF=0.1165;EUR_AF=0.1123;SAS_AF=0.2587;AA=A|||;VT=SNP
2	233877065	rs6725244	T	C	100	PASS	AC=1415;AF=0.282548;AN=5008;NS=2504;DP=20912;EAS_AF=0.0446;AMR_AF=0.2954;AFR_AF=0.3169;EUR_AF=0.498;SAS_AF=0.2505;AA=C|||;VT=SNP
2	233877970	rs72980051	G	A	100	PASS	AC=15;AF=0.00299521;AN=5008;NS=2504;DP=16287;EAS_AF=0;AMR_AF=0.0058;AFR_AF=0.0015;EUR_AF=0.0089;SAS_AF=0;AA=G|||;VT=SNP
2	233879066	rs6718480	G	A	100	PASS	AC=1650;AF=0.329473;AN=5008;NS=2504;DP=19726;EAS_AF=0.0486;AMR_AF=0.4424;AFR_AF=0.2685;EUR_AF=0.5746;SAS_AF=0.3691;AA=G|||;VT=SNP
2	233880271	rs60652209	A	G	100	PASS	AC=3056;AF=0.610224;AN=5008;NS=2504;DP=21911;EAS_AF=0.378;AMR_AF=0.611;AFR_AF=0.6868;EUR_AF=0.7068;SAS_AF=0.6462;AA=a|||;VT=SNP
2	233880508	rs62193981	A	G	100	PASS	AC=585;AF=0.116813;AN=5008;NS=2504;DP=18833;EAS_AF=0.006;AMR_AF=0.183;AFR_AF=0.1581;EUR_AF=0.0865;SAS_AF=0.1595;AA=A|||;VT=SNP
2	233880609	rs62193982	G	A	100	PASS	AC=585;AF=0.116813;AN=5008;NS=2504;DP=16092;EAS_AF=0.006;AMR_AF=0.183;AFR_AF=0.1581;EUR_AF=0.0865;SAS_AF=0.1595;AA=G|||;VT=SNP
2	233880725	rs76323383	G	T	100	PASS	AC=44;AF=0.00878594;AN=5008;NS=2504;DP=12431;EAS_AF=0;AMR_AF=0.0159;AFR_AF=0.0008;EUR_AF=0.0288;SAS_AF=0.0031;AA=G|||;VT=SNP
2	233881278	rs34988308	T	C	100	PASS	AC=1057;AF=0.211062;AN=5008;NS=2504;DP=17523;EAS_AF=0.0427;AMR_AF=0.2579;AFR_AF=0.1051;EUR_AF=0.4881;SAS_AF=0.2096;AA=T|||;VT=SNP
2	233881630	rs34817393	G	C	100	PASS	AC=1050;AF=0.209665;AN=5008;NS=2504;DP=5709;EAS_AF=0.0427;AMR_AF=0.2579;AFR_AF=0.1059;EUR_AF=0.4801;SAS_AF=0.2096;AA=G|||;VT=SNP
2	233881695	rs56848160	A	G	100	PASS	AC=820;AF=0.163738;AN=5008;NS=2504;DP=15396;EAS_AF=0.3125;AMR_AF=0.085;AFR_AF=0.1573;EUR_AF=0.0557;SAS_AF=0.1861;AA=A|||;VT=SNP
2	233882106	rs72980056	T	A	100	PASS	AC=18;AF=0.00359425;AN=5008;NS=2504;DP=18774;EAS_AF=0;AMR_AF=0.0072;AFR_AF=0.0023;EUR_AF=0.0089;SAS_AF=0.001;AA=T|||;VT=SNP
2	233882493	rs13405304	A	G	100	PASS	AC=965;AF=0.192692;AN=5008;NS=2504;DP=19350;EAS_AF=0.3115;AMR_AF=0.0951;AFR_AF=0.261;EUR_AF=0.0577;SAS_AF=0.1861;AA=G|||;VT=SNP
2	233882712	rs13396115	T	C	100	PASS	AC=1975;AF=0.394369;AN=5008;NS=2504;DP=20504;EAS_AF=0.0526;AMR_AF=0.5115;AFR_AF=0.3464;EUR_AF=0.6511;SAS_AF=0.4642;AA=T|||;VT=SNP
2	233883133	rs77902968	G	A	100	PASS	AC=820;AF=0.163738;AN=5008;NS=2504;DP=21183;EAS_AF=0.3115;AMR_AF=0.085;AFR_AF=0.1573;EUR_AF=0.0557;SAS_AF=0.1871;AA=G|||;VT=SNP
2	233883319	rs12327931	C	T	100	PASS	AC=1046;AF=0.208866;AN=5008;NS=2504;DP=17692;EAS_AF=0.0427;AMR_AF=0.2594;AFR_AF=0.1036;EUR_AF=0.4781;SAS_AF=0.2096;AA=C|||;VT=SNP
2	233883342	rs75051498	T	G	100	PASS	AC=820;AF=0.163738;AN=5008;NS=2504;DP=17571;EAS_AF=0.3115;AMR_AF=0.085;AFR_AF=0.1573;EUR_AF=0.0557;SAS_AF=0.1871;AA=T|||;VT=SNP
2	233883658	rs10168219	C	T	100	PASS	AC=1052;AF=0.210064;AN=5008;NS=2504;DP=15527;EAS_AF=0.0427;AMR_AF=0.2579;AFR_AF=0.1021;EUR_AF=0.4871;SAS_AF=0.2096;AA=C|||;VT=SNP
2	233883668	rs10180708	T	C	100	PASS	AC=3162;AF=0.63139;AN=5008;NS=2504;DP=15289;EAS_AF=0.377;AMR_AF=0.6657;AFR_AF=0.7126;EUR_AF=0.7356;SAS_AF=0.6524;AA=C|||;VT=SNP
2	233883703	rs59522616	T	G	100	PASS	AC=823;AF=0.164337;AN=5008;NS=2504;DP=15719;EAS_AF=0.3135;AMR_AF=0.085;AFR_AF=0.1573;EUR_AF=0.0567;SAS_AF=0.1871;AA=T|||;VT=SNP
2	233884226	rs9288677	A	G	100	PASS	AC=3163;AF=0.631589;AN=5008;NS=2504;DP=16664;EAS_AF=0.377;AMR_AF=0.6657;AFR_AF=0.7133;EUR_AF=0.7356;SAS_AF=0.6524;AA=G|||;VT=SNP
2	233884827	rs10933425	T	A	100	PASS	AC=4985;AF=0.995407;AN=5008;NS=2504;DP=13994;EAS_AF=1;AMR_AF=0.9942;AFR_AF=1;EUR_AF=0.9841;SAS_AF=0.9969;AA=T|||;VT=SNP
2	233885426	rs11683286	T	C	100	PASS	AC=3163;AF=0.631589;AN=5008;NS=2504;DP=19634;EAS_AF=0.377;AMR_AF=0.6671;AFR_AF=0.7179;EUR_AF=0.7276;SAS_AF=0.6534;AA=C|||;VT=SNP
2	233885475	rs11683293	T	C	100	PASS	AC=3129;AF=0.6248;AN=5008;NS=2504;DP=17251;EAS_AF=0.377;AMR_AF=0.6671;AFR_AF=0.6929;EUR_AF=0.7276;SAS_AF=0.6524;AA=T|||;VT=SNP
2	233885495	rs11677455	C	T	100	PASS	AC=816;AF=0.162939;AN=5008;NS=2504;DP=16576;EAS_AF=0.3125;AMR_AF=0.085;AFR_AF=0.1551;EUR_AF=0.0557;SAS_AF=0.1851;AA=C|||;VT=SNP
2	233885662	rs79013046	A	G	100	PASS	AC=155;AF=0.0309505;AN=5008;NS=2504;DP=15718;EAS_AF=0.004;AMR_AF=0.0447;AFR_AF=0.0045;EUR_AF=0.0636;SAS_AF=0.0511;AA=A|||;VT=SNP
2	233885785	rs75905342	T	A	100	PASS	AC=598;AF=0.119409;AN=5008;NS=2504;DP=14698;EAS_AF=0.006;AMR_AF=0.1859;AFR_AF=0.1657;EUR_AF=0.0885;SAS_AF=0.1585;AA=t|||;VT=SNP
2	233886732	rs11680313	G	A	100	PASS	AC=1044;AF=0.208466;AN=5008;NS=2504;DP=18485;EAS_AF=0.0427;AMR_AF=0.2579;AFR_AF=0.1014;EUR_AF=0.4791;SAS_AF=0.2106;AA=G|||;VT=SNP
2	233887271	rs139566855	G	A	100	PASS	AC=59;AF=0.0117812;AN=5008;NS=2504;DP=17239;EAS_AF=0;AMR_AF=0.0029;AFR_AF=0.0008;EUR_AF=0.0139;SAS_AF=0.0429;AA=G|||;VT=SNP
2	233887278	rs144064569	G	A	100	PASS	AC=192;AF=0.0383387;AN=5008;NS=2504;DP=17140;EAS_AF=0.004;AMR_AF=0.0461;AFR_AF=0.0325;EUR_AF=0.0636;SAS_AF=0.0501;AA=G|||;VT=SNP
2	233887456	rs75386719	C	T	100	PASS	AC=226;AF=0.0451278;AN=5008;NS=2504;DP=18039;EAS_AF=0.001;AMR_AF=0.0735;AFR_AF=0.0756;EUR_AF=0.0328;SAS_AF=0.0419;AA=C|||;VT=SNP
2	233887609	rs76655283	C	T	100	PASS	AC=100;AF=0.0199681;AN=5008;NS=2504;DP=20088;EAS_AF=0.001;AMR_AF=0.0274;AFR_AF=0.0076;EUR_AF=0.0447;SAS_AF=0.0256;AA=C|||;VT=SNP
2	233887632	rs4973594	G	C	100	PASS	AC=3468;AF=0.692492;AN=5008;NS=2504;DP=19683;EAS_AF=0.494;AMR_AF=0.7075;AFR_AF=0.7443;EUR_AF=0.7634;SAS_AF=0.7434;AA=G|||;VT=SNP
2	233887967	rs6437084	T	C	100	PASS	AC=3760;AF=0.750799;AN=5008;NS=2504;DP=21066;EAS_AF=0.5089;AMR_AF=0.755;AFR_AF=0.829;EUR_AF=0.831;SAS_AF=0.8088;AA=C|||;VT=SNP
2	233888027	rs115874184	C	T	100	PASS	AC=69;AF=0.013778;AN=5008;NS=2504;DP=19066;EAS_AF=0;AMR_AF=0.0231;AFR_AF=0.0098;EUR_AF=0.0258;SAS_AF=0.0143;AA=C|||;VT=SNP
2	233888870	rs147280447	C	T	100	PASS	AC=49;AF=0.00978435;AN=5008;NS=2504;DP=15384;EAS_AF=0;AMR_AF=0.013;AFR_AF=0.0015;EUR_AF=0.0149;SAS_AF=0.0235;AA=C|||;VT=SNP
2	233889074	rs10933426	C	T	100	PASS	AC=2471;AF=0.493411;AN=5008;NS=2504;DP=19530;EAS_AF=0.4534;AMR_AF=0.4553;AFR_AF=0.6074;EUR_AF=0.3141;SAS_AF=0.592;AA=C|||;VT=SNP
2	233889105	rs11694775	A	G	100	PASS	AC=1396;AF=0.278754;AN=5008;NS=2504;DP=19054;EAS_AF=0.4435;AMR_AF=0.1729;AFR_AF=0.2648;EUR_AF=0.1541;SAS_AF=0.3313;AA=A|||;VT=SNP
2	233889563	rs11683765	G	A	100	PASS	AC=1396;AF=0.278754;AN=5008;NS=2504;DP=14479;EAS_AF=0.4454;AMR_AF=0.1729;AFR_AF=0.2648;EUR_AF=0.1531;SAS_AF=0.3303;AA=G|||;VT=SNP
2	233889576	rs7601264	T	C	100	PASS	AC=3773;AF=0.753395;AN=5008;NS=2504;DP=14193;EAS_AF=0.5149;AMR_AF=0.7781;AFR_AF=0.8427;EUR_AF=0.825;SAS_AF=0.7873;AA=C|||;VT=SNP
2	233890088	rs10201168	T	C	100	PASS	AC=2649;AF=0.528954;AN=5008;NS=2504;DP=16215;EAS_AF=0.4692;AMR_AF=0.4683;AFR_AF=0.7201;EUR_AF=0.3191;SAS_AF=0.591;AA=C|||;VT=SNP
2	233890566	rs77318038	C	T	100	PASS	AC=594;AF=0.11861;AN=5008;NS=2504;DP=22087;EAS_AF=0.0069;AMR_AF=0.1844;AFR_AF=0.1536;EUR_AF=0.0885;SAS_AF=0.1708;AA=c|||;VT=SNP
2	233890870	rs6738880	T	C	100	PASS	AC=2660;AF=0.53115;AN=5008;NS=2504;DP=17929;EAS_AF=0.4692;AMR_AF=0.4683;AFR_AF=0.7284;EUR_AF=0.3191;SAS_AF=0.591;AA=C|||;VT=SNP
2	233891164	rs114285540	G	A	100	PASS	AC=149;AF=0.0297524;AN=5008;NS=2504;DP=18194;EAS_AF=0.004;AMR_AF=0.0216;AFR_AF=0.031;EUR_AF=0.0417;SAS_AF=0.0481;AA=G|||;VT=SNP
2	233891215	rs6739218	T	C	100	PASS	AC=2660;AF=0.53115;AN=5008;NS=2504;DP=18465;EAS_AF=0.4702;AMR_AF=0.4669;AFR_AF=0.7284;EUR_AF=0.3191;SAS_AF=0.591;AA=C|||;VT=SNP
2	233891343	rs77788856	C	T	100	PASS	AC=225;AF=0.0449281;AN=5008;NS=2504;DP=20752;EAS_AF=0.001;AMR_AF=0.0706;AFR_AF=0.0764;EUR_AF=0.0328;SAS_AF=0.0419;AA=C|||;VT=SNP
2	233891869	rs55995763	C	G	100	PASS	AC=1389;AF=0.277356;AN=5008;NS=2504;DP=13817;EAS_AF=0.4474;AMR_AF=0.1715;AFR_AF=0.2595;EUR_AF=0.1521;SAS_AF=0.3303;AA=C|||;VT=SNP
2	233892007	rs7578230	G	A	100	PASS	AC=2658;AF=0.530751;AN=5008;NS=2504;DP=16181;EAS_AF=0.4702;AMR_AF=0.4669;AFR_AF=0.7284;EUR_AF=0.3171;SAS_AF=0.591;AA=A|||;VT=SNP
2	233892300	rs7604684	A	G	100	PASS	AC=149;AF=0.0297524;AN=5008;NS=2504;DP=16349;EAS_AF=0.004;AMR_AF=0.0216;AFR_AF=0.031;EUR_AF=0.0417;SAS_AF=0.0481;AA=a|||;VT=SNP
2	233892370	rs6728702	G	C	100	PASS	AC=1094;AF=0.21845;AN=5008;NS=2504;DP=19388;EAS_AF=0.0456;AMR_AF=0.3084;AFR_AF=0.1021;EUR_AF=0.504;SAS_AF=0.1963;AA=G|||;VT=SNP
2	233892411	rs6437085	C	T	100	PASS	AC=3355;AF=0.669928;AN=5008;NS=2504;DP=20200;EAS_AF=0.504;AMR_AF=0.6916;AFR_AF=0.6407;EUR_AF=0.7873;SAS_AF=0.7444;AA=C|||;VT=SNP
2	233892420	rs11694712	C	T	100	PASS	AC=1389;AF=0.277356;AN=5008;NS=2504;DP=20372;EAS_AF=0.4474;AMR_AF=0.1715;AFR_AF=0.2595;EUR_AF=0.1521;SAS_AF=0.3303;AA=-|||;VT=SNP
2	233892522	rs11694754	C	T	100	PASS	AC=1389;AF=0.277356;AN=5008;NS=2504;DP=20545;EAS_AF=0.4474;AMR_AF=0.1715;AFR_AF=0.2595;EUR_AF=0.1521;SAS_AF=0.3303;AA=C|||;VT=SNP
2	233892821	rs62193985	T	A	100	PASS	AC=814;AF=0.16254;AN=5008;NS=2504;DP=21890;EAS_AF=0.0069;AMR_AF=0.2003;AFR_AF=0.3116;EUR_AF=0.0905;SAS_AF=0.1687;AA=T|||;VT=SNP
2	233892911	rs7581867	G	T	100	PASS	AC=2660;AF=0.53115;AN=5008;NS=2504;DP=20792;EAS_AF=0.4692;AMR_AF=0.4683;AFR_AF=0.7315;EUR_AF=0.3171;SAS_AF=0.589;AA=T|||;VT=SNP
2	233893243	rs111879519	C	T	100	PASS	AC=180;AF=0.0359425;AN=5008;NS=2504;DP=15964;EAS_AF=0;AMR_AF=0.0591;AFR_AF=0.0091;EUR_AF=0.0736;SAS_AF=0.0542;AA=C|||;VT=SNP
2	233893807	rs6437086	A	G	100	PASS	AC=1088;AF=0.217252;AN=5008;NS=2504;DP=15916;EAS_AF=0.0248;AMR_AF=0.3098;AFR_AF=0.1112;EUR_AF=0.505;SAS_AF=0.1973;AA=A|||;VT=SNP
2	233893853	rs4973595	G	A	100	PASS	AC=1423;AF=0.284145;AN=5008;NS=2504;DP=14191;EAS_AF=0.4653;AMR_AF=0.17;AFR_AF=0.2738;EUR_AF=0.1531;SAS_AF=0.3272;AA=G|||;VT=SNP
2	233894046	rs4973597	T	C	100	PASS	AC=4014;AF=0.801518;AN=5008;NS=2504;DP=17408;EAS_AF=0.623;AMR_AF=0.8069;AFR_AF=0.9047;EUR_AF=0.826;SAS_AF=0.817;AA=C|||;VT=SNP
2	233894496	rs13386477	G	A	100	PASS	AC=3675;AF=0.733826;AN=5008;NS=2504;DP=15497;EAS_AF=0.6141;AMR_AF=0.7233;AFR_AF=0.7595;EUR_AF=0.7922;SAS_AF=0.7699;AA=G|||;VT=SNP
2	233894527	rs116044185	T	C	100	PASS	AC=113;AF=0.0225639;AN=5008;NS=2504;DP=15342;EAS_AF=0.004;AMR_AF=0.0202;AFR_AF=0.003;EUR_AF=0.0408;SAS_AF=0.0511;AA=T|||;VT=SNP
2	233894598	rs10170794	C	A	100	PASS	AC=3685;AF=0.735823;AN=5008;NS=2504;DP=13177;EAS_AF=0.6121;AMR_AF=0.7262;AFR_AF=0.7595;EUR_AF=0.8012;SAS_AF=0.771;AA=C|||;VT=SNP
2	233894625	rs56827205	C	T	100	PASS	AC=1489;AF=0.297324;AN=5008;NS=2504;DP=13297;EAS_AF=0.4653;AMR_AF=0.1729;AFR_AF=0.3185;EUR_AF=0.1501;SAS_AF=0.3354;AA=C|||;VT=SNP
2	233895161	rs10171291	C	T	100	PASS	AC=19;AF=0.00379393;AN=5008;NS=2504;DP=19738;EAS_AF=0;AMR_AF=0.0043;AFR_AF=0;EUR_AF=0.0119;SAS_AF=0.0041;AA=C|||;VT=SNP
2	233895638	rs113358191	A	G	100	PASS	AC=216;AF=0.043131;AN=5008;NS=2504;DP=16124;EAS_AF=0;AMR_AF=0.0634;AFR_AF=0.0318;EUR_AF=0.0775;SAS_AF=0.0532;AA=a|||;VT=SNP
2	233895666	rs4511711	A	C	100	PASS	AC=4049;AF=0.808506;AN=5008;NS=2504;DP=17114;EAS_AF=0.6399;AMR_AF=0.8112;AFR_AF=0.9054;EUR_AF=0.833;SAS_AF=0.8241;AA=C|||;VT=SNP
2	233896498	rs2233375	C	T	100	PASS	AC=759;AF=0.151558;AN=5008;NS=2504;DP=16861;EAS_AF=0.0079;AMR_AF=0.2363;AFR_AF=0.2867;EUR_AF=0.0815;SAS_AF=0.1288;AA=C|||;VT=SNP
2	233897033	rs2233379	C	T	100	PASS	AC=27;AF=0.00539137;AN=5008;NS=2504;DP=16927;EAS_AF=0.001;AMR_AF=0.0058;AFR_AF=0;EUR_AF=0.0219;SAS_AF=0;AA=C|||;VT=SNP
2	233897101	rs2233381	T	C	100	PASS	AC=1204;AF=0.240415;AN=5008;NS=2504;DP=18413;EAS_AF=0.0317;AMR_AF=0.3069;AFR_AF=0.1679;EUR_AF=0.5229;SAS_AF=0.2157;AA=T|||;VT=SNP
2	233897161	rs2233382	A	C	100	PASS	AC=1170;AF=0.233626;AN=5008;NS=2504;DP=19971;EAS_AF=0.123;AMR_AF=0.2695;AFR_AF=0.4357;EUR_AF=0.0845;SAS_AF=0.2025;AA=A|||;VT=SNP
2	233897800	rs11692562	A	G	100	PASS	AC=1183;AF=0.236222;AN=5008;NS=2504;DP=19530;EAS_AF=0.1339;AMR_AF=0.2723;AFR_AF=0.4357;EUR_AF=0.0954;SAS_AF=0.1912;AA=G|||;VT=SNP
2	233898110	rs116654187	C	T	100	PASS	AC=20;AF=0.00399361;AN=5008;NS=2504;DP=21314;EAS_AF=0;AMR_AF=0.0043;AFR_AF=0;EUR_AF=0.0139;SAS_AF=0.0031;AA=C|||;VT=SNP
2	233898417	rs11681712	C	G	100	PASS	AC=942;AF=0.188099;AN=5008;NS=2504;DP=21672;EAS_AF=0.127;AMR_AF=0.2622;AFR_AF=0.2738;EUR_AF=0.0835;SAS_AF=0.1902;AA=C|||;VT=SNP
2	233898653	rs11683026	G	T	100	PASS	AC=939;AF=0.1875;AN=5008;NS=2504;DP=19590;EAS_AF=0.126;AMR_AF=0.2622;AFR_AF=0.2731;EUR_AF=0.0835;SAS_AF=0.1892;AA=G|||;VT=SNP
2	233898691	rs35601609	G	A	100	PASS	AC=30;AF=0.00599042;AN=5008;NS=2504;DP=18600;EAS_AF=0;AMR_AF=0.0072;AFR_AF=0;EUR_AF=0.0199;SAS_AF=0.0051;AA=G|||;VT=SNP
2	233899126	rs2233391	C	A	100	PASS	AC=1162;AF=0.232029;AN=5008;NS=2504;DP=16182;EAS_AF=0.0298;AMR_AF=0.3026;AFR_AF=0.1626;EUR_AF=0.502;SAS_AF=0.2065;AA=C|||;VT=SNP;EX_TARGET
2	233899377	rs2233394	C	T	100	PASS	AC=940;AF=0.1877;AN=5008;NS=2504;DP=17388;EAS_AF=0.123;AMR_AF=0.2637;AFR_AF=0.2738;EUR_AF=0.0845;SAS_AF=0.1902;AA=C|||;VT=SNP;EX_TARGET
2	233900089	rs11695991	A	C	100	PASS	AC=37;AF=0.00738818;AN=5008;NS=2504;DP=22800;EAS_AF=0;AMR_AF=0.013;AFR_AF=0.0023;EUR_AF=0.0169;SAS_AF=0.0082;AA=A|||;VT=SNP
2	233900386	rs113208596	T	C	100	PASS	AC=30;AF=0.00599042;AN=5008;NS=2504;DP=30168;EAS_AF=0;AMR_AF=0.0072;AFR_AF=0.0008;EUR_AF=0.0199;SAS_AF=0.0041;AA=T|||;VT=SNP
2	233900599	rs13391656	G	A	100	PASS	AC=1207;AF=0.241014;AN=5008;NS=2504;DP=37488;EAS_AF=0.0317;AMR_AF=0.3069;AFR_AF=0.1815;EUR_AF=0.5149;SAS_AF=0.2086;AA=G|||;VT=SNP
2	233900854	rs28431202	G	T	100	PASS	AC=1124;AF=0.224441;AN=5008;NS=2504;DP=28548;EAS_AF=0.1329;AMR_AF=0.2723;AFR_AF=0.3994;EUR_AF=0.0865;SAS_AF=0.1902;AA=T|||;VT=SNP
2	233900857	rs374566933	G	A	100	PASS	AC=191;AF=0.038139;AN=5008;NS=2504;DP=28650;EAS_AF=0;AMR_AF=0.0389;AFR_AF=0.0083;EUR_AF=0.1352;SAS_AF=0.0174;AA=G|||;VT=SNP
2	233902900	rs9653384	T	C	100	PASS	AC=940;AF=0.1877;AN=5008;NS=2504;DP=17827;EAS_AF=0.125;AMR_AF=0.2622;AFR_AF=0.2731;EUR_AF=0.0845;SAS_AF=0.1902;AA=T|||;VT=SNP
2	233904259	rs62191860	C	T	100	PASS	AC=475;AF=0.0948482;AN=5008;NS=2504;DP=18286;EAS_AF=0.0129;AMR_AF=0.2176;AFR_AF=0.1188;EUR_AF=0.0746;SAS_AF=0.0808;AA=C|||;VT=SNP
2	233905002	rs869880	C	T	100	PASS	AC=49;AF=0.00978435;AN=5008;NS=2504;DP=16930;EAS_AF=0;AMR_AF=0.0173;AFR_AF=0.0121;EUR_AF=0.0179;SAS_AF=0.0031;AA=C|||;VT=SNP
2	233905337	rs75795269	A	G	100	PASS	AC=16;AF=0.00319489;AN=5008;NS=2504;DP=21195;EAS_AF=0;AMR_AF=0.0086;AFR_AF=0;EUR_AF=0.008;SAS_AF=0.002;AA=A|||;VT=SNP
2	233905402	rs35237010	G	T	100	PASS	AC=1177;AF=0.235024;AN=5008;NS=2504;DP=19237;EAS_AF=0.0317;AMR_AF=0.3026;AFR_AF=0.1611;EUR_AF=0.5149;SAS_AF=0.2086;AA=G|||;VT=SNP
2	233905490	rs4374365	T	C	100	PASS	AC=2328;AF=0.464856;AN=5008;NS=2504;DP=19421;EAS_AF=0.1667;AMR_AF=0.5764;AFR_AF=0.5749;EUR_AF=0.6014;SAS_AF=0.4039;AA=C|||;VT=SNP
2	233905804	rs1400349	T	C	100	PASS	AC=2161;AF=0.43151;AN=5008;NS=2504;DP=21140;EAS_AF=0.1746;AMR_AF=0.5749;AFR_AF=0.4569;EUR_AF=0.6083;SAS_AF=0.3783;AA=C|||;VT=SNP
2	233906006	rs10190420	G	A	100	PASS	AC=933;AF=0.186302;AN=5008;NS=2504;DP=19979;EAS_AF=0.127;AMR_AF=0.2565;AFR_AF=0.2738;EUR_AF=0.0835;SAS_AF=0.1851;AA=G|||;VT=SNP
2	233906242	rs143677225	G	A	100	PASS	AC=56;AF=0.0111821;AN=5008;NS=2504;DP=18222;EAS_AF=0;AMR_AF=0.0187;AFR_AF=0.0015;EUR_AF=0.0199;SAS_AF=0.0215;AA=G|||;VT=SNP
2	233906351	rs2002534	G	A	100	PASS	AC=878;AF=0.175319;AN=5008;NS=2504;DP=18149;EAS_AF=0.2758;AMR_AF=0.2133;AFR_AF=0.0779;EUR_AF=0.2117;SAS_AF=0.1391;AA=G|||;VT=SNP
2	233907757	rs11688908	G	A	100	PASS	AC=2022;AF=0.403754;AN=5008;NS=2504;DP=18350;EAS_AF=0.1548;AMR_AF=0.5086;AFR_AF=0.4644;EUR_AF=0.5159;SAS_AF=0.3885;AA=G|||;VT=SNP
2	233908324	rs34779565	G	A	100	PASS	AC=1242;AF=0.248003;AN=5008;NS=2504;DP=20827;EAS_AF=0.0308;AMR_AF=0.255;AFR_AF=0.3018;EUR_AF=0.4324;SAS_AF=0.2045;AA=G|||;VT=SNP
2	233909313	rs144335135	G	T	100	PASS	AC=42;AF=0.00838658;AN=5008;NS=2504;DP=19739;EAS_AF=0;AMR_AF=0.0115;AFR_AF=0.0008;EUR_AF=0.0249;SAS_AF=0.0082;AA=G|||;VT=SNP
2	233909548	rs11674444	T	C	100	PASS	AC=1969;AF=0.393171;AN=5008;NS=2504;DP=22509;EAS_AF=0.3472;AMR_AF=0.2983;AFR_AF=0.3865;EUR_AF=0.4831;SAS_AF=0.4243;AA=C|||;VT=SNP
2	233910118	rs10179940	A	G	100	PASS	AC=2020;AF=0.403355;AN=5008;NS=2504;DP=20909;EAS_AF=0.3462;AMR_AF=0.3084;AFR_AF=0.4175;EUR_AF=0.4841;SAS_AF=0.4274;AA=G|||;VT=SNP
2	233910686	rs13408428	C	T	100	PASS	AC=965;AF=0.192692;AN=5008;NS=2504;DP=18375;EAS_AF=0.0298;AMR_AF=0.2478;AFR_AF=0.1006;EUR_AF=0.4284;SAS_AF=0.2035;AA=C|||;VT=SNP
2	233911099	rs13408980	C	A	100	PASS	AC=965;AF=0.192692;AN=5008;NS=2504;DP=18887;EAS_AF=0.0298;AMR_AF=0.2464;AFR_AF=0.1006;EUR_AF=0.4284;SAS_AF=0.2045;AA=C|||;VT=SNP
2	233911540	rs10202216	T	C	100	PASS	AC=2012;AF=0.401757;AN=5008;NS=2504;DP=21155;EAS_AF=0.3482;AMR_AF=0.3069;AFR_AF=0.4266;EUR_AF=0.4771;SAS_AF=0.4131;AA=T|||;VT=SNP
2	233911542	rs10165997	A	G	100	PASS	AC=2024;AF=0.404153;AN=5008;NS=2504;DP=21263;EAS_AF=0.3571;AMR_AF=0.3084;AFR_AF=0.4266;EUR_AF=0.4791;SAS_AF=0.4131;AA=G|||;VT=SNP
2	233912110	rs114730056	G	A	100	PASS	AC=17;AF=0.00339457;AN=5008;NS=2504;DP=17951;EAS_AF=0;AMR_AF=0.0086;AFR_AF=0.0008;EUR_AF=0.0089;SAS_AF=0.001;AA=G|||;VT=SNP
2	233912498	rs140148893	G	A	100	PASS	AC=16;AF=0.00319489;AN=5008;NS=2504;DP=16914;EAS_AF=0;AMR_AF=0.0086;AFR_AF=0.0008;EUR_AF=0.0089;SAS_AF=0;AA=G|||;VT=SNP
2	233912755	rs12694922	C	T	100	PASS	AC=1914;AF=0.382188;AN=5008;NS=2504;DP=16472;EAS_AF=0.3323;AMR_AF=0.3026;AFR_AF=0.3608;EUR_AF=0.4722;SAS_AF=0.4264;AA=C|||;VT=SNP
2	233912897	rs12694923	A	G	100	PASS	AC=1258;AF=0.251198;AN=5008;NS=2504;DP=14217;EAS_AF=0.0407;AMR_AF=0.2637;AFR_AF=0.2859;EUR_AF=0.4264;SAS_AF=0.2321;AA=G|||;VT=SNP
2	233912968	rs61571629	G	A	100	PASS	AC=828;AF=0.165335;AN=5008;NS=2504;DP=12750;EAS_AF=0.3105;AMR_AF=0.049;AFR_AF=0.1952;EUR_AF=0.0477;SAS_AF=0.1789;AA=G|||;VT=SNP
2	233913355	rs28574597	G	A	100	PASS	AC=1016;AF=0.202875;AN=5008;NS=2504;DP=14465;EAS_AF=0.0317;AMR_AF=0.2421;AFR_AF=0.1271;EUR_AF=0.4195;SAS_AF=0.2311;AA=G|||;VT=SNP
2	233913648	rs10199035	G	T	100	PASS	AC=1938;AF=0.386981;AN=5008;NS=2504;DP=16722;EAS_AF=0.3433;AMR_AF=0.2925;AFR_AF=0.3767;EUR_AF=0.4712;SAS_AF=0.4264;AA=G|||;VT=SNP
2	233913947	rs4405750	C	T	100	PASS	AC=1069;AF=0.213458;AN=5008;NS=2504;DP=18450;EAS_AF=0.0337;AMR_AF=0.2464;AFR_AF=0.1657;EUR_AF=0.4165;SAS_AF=0.2311;AA=c|||;VT=SNP
2	233914569	rs2344913	G	A	100	PASS	AC=1187;AF=0.237021;AN=5008;NS=2504;DP=22315;EAS_AF=0.0327;AMR_AF=0.2522;AFR_AF=0.2496;EUR_AF=0.4195;SAS_AF=0.2321;AA=g|||;VT=SNP
2	233915131	rs13017623	G	A	100	PASS	AC=1193;AF=0.238219;AN=5008;NS=2504;DP=18827;EAS_AF=0.0327;AMR_AF=0.2522;AFR_AF=0.2496;EUR_AF=0.4235;SAS_AF=0.2342;AA=g|||;VT=SNP
2	233915139	rs35213087	C	G	100	PASS	AC=1195;AF=0.238618;AN=5008;NS=2504;DP=19018;EAS_AF=0.0327;AMR_AF=0.2522;AFR_AF=0.2496;EUR_AF=0.4254;SAS_AF=0.2342;AA=c|||;VT=SNP
2	233915337	rs34383725	G	A	100	PASS	AC=1192;AF=0.238019;AN=5008;NS=2504;DP=20791;EAS_AF=0.0327;AMR_AF=0.2522;AFR_AF=0.2496;EUR_AF=0.4235;SAS_AF=0.2331;AA=a|||;VT=SNP
2	233915526	rs35487055	A	C	100	PASS	AC=1013;AF=0.202276;AN=5008;NS=2504;DP=19573;EAS_AF=0.0327;AMR_AF=0.2421;AFR_AF=0.1203;EUR_AF=0.4225;SAS_AF=0.2331;AA=a|||;VT=SNP
2	233915535	rs9917354	C	T	100	PASS	AC=1193;AF=0.238219;AN=5008;NS=2504;DP=19515;EAS_AF=0.0327;AMR_AF=0.2522;AFR_AF=0.2504;EUR_AF=0.4235;SAS_AF=0.2331;AA=t|||;VT=SNP
2	233915643	rs9917223	A	G	100	PASS	AC=1214;AF=0.242412;AN=5008;NS=2504;DP=18031;EAS_AF=0.0327;AMR_AF=0.2522;AFR_AF=0.2663;EUR_AF=0.4235;SAS_AF=0.2331;AA=g|||;VT=SNP
2	233915793	rs9917366	C	T	100	PASS	AC=1198;AF=0.239217;AN=5008;NS=2504;DP=18805;EAS_AF=0.0327;AMR_AF=0.2522;AFR_AF=0.2511;EUR_AF=0.4274;SAS_AF=0.2331;AA=c|||;VT=SNP
2	233915891	rs9917368	G	A	100	PASS	AC=1195;AF=0.238618;AN=5008;NS=2504;DP=18960;EAS_AF=0.0337;AMR_AF=0.2522;AFR_AF=0.2511;EUR_AF=0.4235;SAS_AF=0.2331;AA=g|||;VT=SNP
2	233915979	rs13401226	A	G	100	PASS	AC=1194;AF=0.238419;AN=5008;NS=2504;DP=15243;EAS_AF=0.0327;AMR_AF=0.2522;AFR_AF=0.2511;EUR_AF=0.4235;SAS_AF=0.2331;AA=g|||;VT=SNP
2	233916476	rs10206464	G	A	100	PASS	AC=1154;AF=0.230431;AN=5008;NS=2504;DP=12925;EAS_AF=0.38;AMR_AF=0.0663;AFR_AF=0.267;EUR_AF=0.0586;SAS_AF=0.32;AA=g|||;VT=SNP
2	233916965	rs34513284	A	C	100	PASS	AC=1196;AF=0.238818;AN=5008;NS=2504;DP=14401;EAS_AF=0.0327;AMR_AF=0.2507;AFR_AF=0.2511;EUR_AF=0.4294;SAS_AF=0.2301;AA=c|||;VT=SNP
2	233917052	rs72980095	C	T	100	PASS	AC=78;AF=0.0155751;AN=5008;NS=2504;DP=14477;EAS_AF=0.001;AMR_AF=0.0274;AFR_AF=0.0068;EUR_AF=0.0338;SAS_AF=0.0153;AA=c|||;VT=SNP
2	233917280	rs139921124	C	T	100	PASS	AC=40;AF=0.00798722;AN=5008;NS=2504;DP=19169;EAS_AF=0;AMR_AF=0.0058;AFR_AF=0.0015;EUR_AF=0.0298;SAS_AF=0.0041;AA=c|||;VT=SNP
2	233919481	rs56279626	A	T	100	PASS	AC=1242;AF=0.248003;AN=5008;NS=2504;DP=18551;EAS_AF=0.0327;AMR_AF=0.2536;AFR_AF=0.2874;EUR_AF=0.4254;SAS_AF=0.2301;AA=a|||;VT=SNP
2	233922159	rs13392069	T	C	100	PASS	AC=1110;AF=0.221645;AN=5008;NS=2504;DP=20652;EAS_AF=0.0327;AMR_AF=0.2478;AFR_AF=0.1906;EUR_AF=0.4245;SAS_AF=0.2311;AA=T|||;VT=SNP
2	233922657	rs4973598	A	G	100	PASS	AC=3743;AF=0.747404;AN=5008;NS=2504;DP=14564;EAS_AF=0.6558;AMR_AF=0.7421;AFR_AF=0.761;EUR_AF=0.8777;SAS_AF=0.6933;AA=G|||;VT=SNP
2	233922810	rs10211511	G	A	100	PASS	AC=1110;AF=0.221645;AN=5008;NS=2504;DP=11748;EAS_AF=0.0327;AMR_AF=0.2493;AFR_AF=0.1906;EUR_AF=0.4245;SAS_AF=0.2301;AA=g|||;VT=SNP
2	233923573	rs62194574	A	G	100	PASS	AC=1125;AF=0.224641;AN=5008;NS=2504;DP=16460;EAS_AF=0.0327;AMR_AF=0.2493;AFR_AF=0.1989;EUR_AF=0.4264;SAS_AF=0.2321;AA=g|||;VT=SNP
2	233924009	rs7558755	A	G	100	PASS	AC=3713;AF=0.741414;AN=5008;NS=2504;DP=17806;EAS_AF=0.6875;AMR_AF=0.7291;AFR_AF=0.7141;EUR_AF=0.8777;SAS_AF=0.7025;AA=g|||;VT=SNP
2	233924081	rs7585583	C	T	100	PASS	AC=2021;AF=0.403554;AN=5008;NS=2504;DP=18187;EAS_AF=0.6042;AMR_AF=0.4524;AFR_AF=0.1944;EUR_AF=0.4404;SAS_AF=0.407;AA=c|||;VT=SNP
2	233924581	rs12994169	A	G	100	PASS	AC=2023;AF=0.403954;AN=5008;NS=2504;DP=17729;EAS_AF=0.6042;AMR_AF=0.4524;AFR_AF=0.1952;EUR_AF=0.4404;SAS_AF=0.408;AA=a|||;VT=SNP
2	233924603	rs35140857	C	T	100	PASS	AC=2022;AF=0.403754;AN=5008;NS=2504;DP=17295;EAS_AF=0.6042;AMR_AF=0.4539;AFR_AF=0.1936;EUR_AF=0.4404;SAS_AF=0.408;AA=c|||;VT=SNP
2	233924649	rs34177313	A	G	100	PASS	AC=1156;AF=0.230831;AN=5008;NS=2504;DP=17032;EAS_AF=0.0427;AMR_AF=0.2507;AFR_AF=0.2133;EUR_AF=0.4274;SAS_AF=0.2321;AA=G|||;VT=SNP
2	233924923	rs4073603	C	T	100	PASS	AC=1081;AF=0.215855;AN=5008;NS=2504;DP=15016;EAS_AF=0.0327;AMR_AF=0.2493;AFR_AF=0.1732;EUR_AF=0.4235;SAS_AF=0.2249;AA=c|||;VT=SNP
2	233925166	rs1141328	G	A	100	PASS	AC=2049;AF=0.409145;AN=5008;NS=2504;DP=15116;EAS_AF=0.6042;AMR_AF=0.4481;AFR_AF=0.2201;EUR_AF=0.4374;SAS_AF=0.407;AA=G|||;VT=SNP;EX_TARGET
2	233925406	rs34218488	T	G	100	PASS	AC=2036;AF=0.40655;AN=5008;NS=2504;DP=20508;EAS_AF=0.6042;AMR_AF=0.4582;AFR_AF=0.2027;EUR_AF=0.4394;SAS_AF=0.408;AA=T|||;VT=SNP
2	233925491	rs4246649	A	G	100	PASS	AC=4555;AF=0.909545;AN=5008;NS=2504;DP=19714;EAS_AF=0.9891;AMR_AF=0.7867;AFR_AF=0.8714;EUR_AF=0.9324;SAS_AF=0.9427;AA=a|||;VT=SNP
2	233926182	rs77391586	G	A	100	PASS	AC=164;AF=0.0327476;AN=5008;NS=2504;DP=17822;EAS_AF=0;AMR_AF=0.062;AFR_AF=0.0038;EUR_AF=0.0974;SAS_AF=0.0184;AA=G|||;VT=SNP
2	233926201	rs4973063	G	A	100	PASS	AC=2020;AF=0.403355;AN=5008;NS=2504;DP=18031;EAS_AF=0.6042;AMR_AF=0.4553;AFR_AF=0.2035;EUR_AF=0.4384;SAS_AF=0.3937;AA=G|||;VT=SNP
2	233926274	rs6759511	T	C	100	PASS	AC=1319;AF=0.263379;AN=5008;NS=2504;DP=19583;EAS_AF=0.0337;AMR_AF=0.2579;AFR_AF=0.3389;EUR_AF=0.4294;SAS_AF=0.2311;AA=C|||;VT=SNP
2	233927628	rs80235131	T	C	100	PASS	AC=104;AF=0.0207668;AN=5008;NS=2504;DP=19338;EAS_AF=0.001;AMR_AF=0.0202;AFR_AF=0.0068;EUR_AF=0.0368;SAS_AF=0.044;AA=T|||;VT=SNP
2	233928578	rs138988185	C	T	100	PASS	AC=15;AF=0.00299521;AN=5008;NS=2504;DP=18485;EAS_AF=0;AMR_AF=0.0072;AFR_AF=0;EUR_AF=0.008;SAS_AF=0.002;AA=C|||;VT=SNP
2	233928776	rs4439944	T	C	100	PASS	AC=1336;AF=0.266773;AN=5008;NS=2504;DP=21095;EAS_AF=0.0417;AMR_AF=0.2709;AFR_AF=0.3457;EUR_AF=0.4423;SAS_AF=0.2086;AA=T|||;VT=SNP
2	233929283	rs3935584	T	C	100	PASS	AC=3049;AF=0.608826;AN=5008;NS=2504;DP=22424;EAS_AF=0.9117;AMR_AF=0.5159;AFR_AF=0.4569;EUR_AF=0.496;SAS_AF=0.684;AA=C|||;VT=SNP
2	233929478	rs112239071	A	C	100	PASS	AC=37;AF=0.00738818;AN=5008;NS=2504;DP=17819;EAS_AF=0;AMR_AF=0.0115;AFR_AF=0.0008;EUR_AF=0.0239;SAS_AF=0.0041;AA=A|||;VT=SNP
2	233929510	rs4257390	T	C	100	PASS	AC=3274;AF=0.653754;AN=5008;NS=2504;DP=18871;EAS_AF=0.9435;AMR_AF=0.5259;AFR_AF=0.5552;EUR_AF=0.497;SAS_AF=0.7403;AA=C|||;VT=SNP
2	233929545	rs4073363	G	A	100	PASS	AC=3019;AF=0.602835;AN=5008;NS=2504;DP=20684;EAS_AF=0.9038;AMR_AF=0.5115;AFR_AF=0.4478;EUR_AF=0.4851;SAS_AF=0.6881;AA=G|||;VT=SNP
2	233929720	rs4075306	C	A	100	PASS	AC=1176;AF=0.234824;AN=5008;NS=2504;DP=17882;EAS_AF=0.3433;AMR_AF=0.0605;AFR_AF=0.3064;EUR_AF=0.0567;SAS_AF=0.3333;AA=A|||;VT=SNP
2	233929906	rs3935583	G	C	100	PASS	AC=4692;AF=0.936901;AN=5008;NS=2504;DP=17571;EAS_AF=0.9891;AMR_AF=0.7939;AFR_AF=0.9607;EUR_AF=0.9364;SAS_AF=0.953;AA=C|||;VT=SNP
2	233929975	rs73998438	G	A	100	PASS	AC=439;AF=0.0876597;AN=5008;NS=2504;DP=15953;EAS_AF=0.001;AMR_AF=0.0418;AFR_AF=0.2398;EUR_AF=0.0318;SAS_AF=0.0613;AA=G|||;VT=SNP
2	233930081	rs4581888	A	G	100	PASS	AC=621;AF=0.124002;AN=5008;NS=2504;DP=12487;EAS_AF=0.121;AMR_AF=0.1225;AFR_AF=0.0598;EUR_AF=0.1889;SAS_AF=0.1483;AA=A|||;VT=SNP
2	233930577	rs11673758	A	G	100	PASS	AC=1712;AF=0.341853;AN=5008;NS=2504;DP=12355;EAS_AF=0.3036;AMR_AF=0.1873;AFR_AF=0.556;EUR_AF=0.1153;SAS_AF=0.4346;AA=G|||;VT=SNP
2	233930662	rs5021550	A	T	100	PASS	AC=4526;AF=0.903754;AN=5008;NS=2504;DP=10689;EAS_AF=0.9692;AMR_AF=0.7867;AFR_AF=0.8669;EUR_AF=0.9314;SAS_AF=0.9407;AA=A|||;VT=SNP
2	233930698	rs11677752	C	G	100	PASS	AC=1301;AF=0.259784;AN=5008;NS=2504;DP=14021;EAS_AF=0.2996;AMR_AF=0.0865;AFR_AF=0.4138;EUR_AF=0.0338;SAS_AF=0.3661;AA=G|||;VT=SNP
2	233930913	rs55749303	C	T	100	PASS	AC=650;AF=0.129792;AN=5008;NS=2504;DP=17094;EAS_AF=0.0397;AMR_AF=0.1268;AFR_AF=0.23;EUR_AF=0.0785;SAS_AF=0.1421;AA=C|||;VT=SNP
2	233931051	rs4973064	A	C	100	PASS	AC=4578;AF=0.914137;AN=5008;NS=2504;DP=19472;EAS_AF=0.9891;AMR_AF=0.7911;AFR_AF=0.8828;EUR_AF=0.9314;SAS_AF=0.9489;AA=C|||;VT=SNP
2	233931562	rs58913593	C	T	100	PASS	AC=1107;AF=0.221046;AN=5008;NS=2504;DP=18668;EAS_AF=0.2817;AMR_AF=0.0634;AFR_AF=0.3533;EUR_AF=0.0288;SAS_AF=0.2894;AA=C|||;VT=SNP
2	233931646	rs4594431	C	T	100	PASS	AC=3107;AF=0.620407;AN=5008;NS=2504;DP=18437;EAS_AF=0.6716;AMR_AF=0.6988;AFR_AF=0.3601;EUR_AF=0.8946;SAS_AF=0.5818;AA=C|||;VT=SNP
2	233931672	rs60486020	G	A	100	PASS	AC=905;AF=0.180711;AN=5008;NS=2504;DP=18361;EAS_AF=0.2639;AMR_AF=0.0562;AFR_AF=0.2224;EUR_AF=0.0249;SAS_AF=0.2873;AA=G|||;VT=SNP
2	233931706	rs4566354	C	T	100	PASS	AC=4574;AF=0.913339;AN=5008;NS=2504;DP=17617;EAS_AF=0.9891;AMR_AF=0.7911;AFR_AF=0.8797;EUR_AF=0.9314;SAS_AF=0.9489;AA=T|||;VT=SNP
2	233932621	rs6747425	C	T	100	PASS	AC=1060;AF=0.211661;AN=5008;NS=2504;DP=21087;EAS_AF=0.1151;AMR_AF=0.2032;AFR_AF=0.3351;EUR_AF=0.1491;SAS_AF=0.2147;AA=T|||;VT=SNP
2	233932803	rs6721932	A	C	100	PASS	AC=1071;AF=0.213858;AN=5008;NS=2504;DP=19183;EAS_AF=0.126;AMR_AF=0.2032;AFR_AF=0.3351;EUR_AF=0.1491;SAS_AF=0.2147;AA=C|||;VT=SNP
2	233932898	rs78579916	G	C	100	PASS	AC=723;AF=0.144369;AN=5008;NS=2504;DP=20771;EAS_AF=0.2639;AMR_AF=0.0504;AFR_AF=0.0893;EUR_AF=0.0239;SAS_AF=0.2863;AA=G|||;VT=SNP
2	233932903	rs6750656	C	G	100	PASS	AC=1067;AF=0.213059;AN=5008;NS=2504;DP=20773;EAS_AF=0.126;AMR_AF=0.2032;AFR_AF=0.3321;EUR_AF=0.1491;SAS_AF=0.2147;AA=G|||;VT=SNP
2	233933122	rs73094968	G	A	100	PASS	AC=893;AF=0.178315;AN=5008;NS=2504;DP=16793;EAS_AF=0.2639;AMR_AF=0.0548;AFR_AF=0.2163;EUR_AF=0.0249;SAS_AF=0.2843;AA=G|||;VT=SNP
2	233933148	rs73094970	C	T	100	PASS	AC=894;AF=0.178514;AN=5008;NS=2504;DP=16305;EAS_AF=0.2649;AMR_AF=0.0548;AFR_AF=0.2163;EUR_AF=0.0249;SAS_AF=0.2843;AA=C|||;VT=SNP
2	233933419	rs6722679	A	G	100	PASS	AC=3492;AF=0.697284;AN=5008;NS=2504;DP=19959;EAS_AF=0.7073;AMR_AF=0.7305;AFR_AF=0.5393;EUR_AF=0.9036;SAS_AF=0.6646;AA=G|||;VT=SNP
2	233933427	rs12694924	G	A	100	PASS	AC=2775;AF=0.554113;AN=5008;NS=2504;DP=19758;EAS_AF=0.6151;AMR_AF=0.5562;AFR_AF=0.3638;EUR_AF=0.7654;SAS_AF=0.5297;AA=G|||;VT=SNP
2	233933805	rs28649756	C	T	100	PASS	AC=418;AF=0.0834665;AN=5008;NS=2504;DP=18745;EAS_AF=0.0863;AMR_AF=0.0735;AFR_AF=0.1051;EUR_AF=0.0696;SAS_AF=0.0726;AA=C|||;VT=SNP
2	233933897	rs28605384	C	G	100	PASS	AC=740;AF=0.147764;AN=5008;NS=2504;DP=18262;EAS_AF=0.0893;AMR_AF=0.1758;AFR_AF=0.1914;EUR_AF=0.1412;SAS_AF=0.136;AA=C|||;VT=SNP
2	233934575	rs4973599	C	A	100	PASS	AC=290;AF=0.0579073;AN=5008;NS=2504;DP=19432;EAS_AF=0.004;AMR_AF=0.1009;AFR_AF=0.0643;EUR_AF=0.0686;SAS_AF=0.0634;AA=C|||;VT=SNP
2	233934598	rs4973065	G	A	100	PASS	AC=1805;AF=0.360423;AN=5008;NS=2504;DP=18892;EAS_AF=0.373;AMR_AF=0.2378;AFR_AF=0.5174;EUR_AF=0.165;SAS_AF=0.4233;AA=G|||;VT=SNP
2	233934816	rs74430669	A	G	100	PASS	AC=290;AF=0.0579073;AN=5008;NS=2504;DP=18912;EAS_AF=0.004;AMR_AF=0.1009;AFR_AF=0.0643;EUR_AF=0.0686;SAS_AF=0.0634;AA=A|||;VT=SNP
2	233934999	rs74492598	T	C	100	PASS	AC=291;AF=0.058107;AN=5008;NS=2504;DP=17691;EAS_AF=0.004;AMR_AF=0.1009;AFR_AF=0.0643;EUR_AF=0.0686;SAS_AF=0.0644;AA=T|||;VT=SNP
2	233935441	rs12617651	G	A	100	PASS	AC=353;AF=0.0704872;AN=5008;NS=2504;DP=13628;EAS_AF=0.0823;AMR_AF=0.0706;AFR_AF=0.0582;EUR_AF=0.0676;SAS_AF=0.0777;AA=g|||;VT=SNP
2	233935446	rs6759488	C	T	100	PASS	AC=1220;AF=0.24361;AN=5008;NS=2504;DP=13949;EAS_AF=0.1409;AMR_AF=0.2104;AFR_AF=0.4274;EUR_AF=0.1471;SAS_AF=0.2239;AA=T|||;VT=SNP
2	233935491	rs12617622	C	T	100	PASS	AC=353;AF=0.0704872;AN=5008;NS=2504;DP=15847;EAS_AF=0.0823;AMR_AF=0.0706;AFR_AF=0.0582;EUR_AF=0.0676;SAS_AF=0.0777;AA=C|||;VT=SNP
2	233936225	rs6734548	A	G	100	PASS	AC=353;AF=0.0704872;AN=5008;NS=2504;DP=14222;EAS_AF=0.0823;AMR_AF=0.0706;AFR_AF=0.0582;EUR_AF=0.0676;SAS_AF=0.0777;AA=A|||;VT=SNP
2	233936817	rs76251194	G	A	100	PASS	AC=290;AF=0.0579073;AN=5008;NS=2504;DP=16450;EAS_AF=0.004;AMR_AF=0.1009;AFR_AF=0.0643;EUR_AF=0.0686;SAS_AF=0.0634;AA=G|||;VT=SNP
2	233937896	rs72982255	G	A	100	PASS	AC=512;AF=0.102236;AN=5008;NS=2504;DP=17347;EAS_AF=0.1657;AMR_AF=0.1052;AFR_AF=0.0174;EUR_AF=0.1143;SAS_AF=0.137;AA=G|||;VT=SNP
2	233938676	rs56065581	C	T	100	PASS	AC=383;AF=0.0764776;AN=5008;NS=2504;DP=18612;EAS_AF=0.0804;AMR_AF=0.0764;AFR_AF=0.0582;EUR_AF=0.0696;SAS_AF=0.1043;AA=C|||;VT=SNP
2	233938779	rs78422826	A	C	100	PASS	AC=338;AF=0.067492;AN=5008;NS=2504;DP=21616;EAS_AF=0.004;AMR_AF=0.1037;AFR_AF=0.0953;EUR_AF=0.0726;SAS_AF=0.0644;AA=A|||;VT=SNP
2	233938993	rs74602155	C	T	100	PASS	AC=324;AF=0.0646965;AN=5008;NS=2504;DP=16487;EAS_AF=0.004;AMR_AF=0.111;AFR_AF=0.0681;EUR_AF=0.0875;SAS_AF=0.0665;AA=C|||;VT=SNP
2	233939343	rs79639727	G	T	100	PASS	AC=295;AF=0.0589058;AN=5008;NS=2504;DP=18509;EAS_AF=0.004;AMR_AF=0.1009;AFR_AF=0.0673;EUR_AF=0.0696;SAS_AF=0.0634;AA=G|||;VT=SNP
2	233939615	rs4586623	T	C	100	PASS	AC=1634;AF=0.326278;AN=5008;NS=2504;DP=19910;EAS_AF=0.3849;AMR_AF=0.1585;AFR_AF=0.4531;EUR_AF=0.1004;SAS_AF=0.4458;AA=T|||;VT=SNP
2	233940025	rs4597514	C	T	100	PASS	AC=1445;AF=0.288538;AN=5008;NS=2504;DP=20195;EAS_AF=0.3859;AMR_AF=0.1455;AFR_AF=0.3177;EUR_AF=0.0984;SAS_AF=0.4458;AA=C|||;VT=SNP
2	233940329	rs74269688	A	G	100	PASS	AC=1072;AF=0.214058;AN=5008;NS=2504;DP=22330;EAS_AF=0.2857;AMR_AF=0.1571;AFR_AF=0.1664;EUR_AF=0.1054;SAS_AF=0.3569;AA=A|||;VT=SNP
2	233940951	rs11674113	A	T	100	PASS	AC=50;AF=0.00998403;AN=5008;NS=2504;DP=20605;EAS_AF=0;AMR_AF=0.0173;AFR_AF=0.003;EUR_AF=0.0149;SAS_AF=0.0194;AA=A|||;VT=SNP
2	233941388	rs11674347	A	G	100	PASS	AC=833;AF=0.166334;AN=5008;NS=2504;DP=19543;EAS_AF=0.2688;AMR_AF=0.0548;AFR_AF=0.1641;EUR_AF=0.0258;SAS_AF=0.2873;AA=A|||;VT=SNP
2	233942136	rs113088907	C	T	100	PASS	AC=303;AF=0.0605032;AN=5008;NS=2504;DP=14370;EAS_AF=0.004;AMR_AF=0.1037;AFR_AF=0.0719;EUR_AF=0.0696;SAS_AF=0.0634;AA=C|||;VT=SNP
2	233942637	rs75880280	G	T	100	PASS	AC=199;AF=0.0397364;AN=5008;NS=2504;DP=18247;EAS_AF=0.0794;AMR_AF=0.0461;AFR_AF=0.0061;EUR_AF=0.0229;SAS_AF=0.0573;AA=G|||;VT=SNP
2	233942699	rs7598195	G	A	100	PASS	AC=274;AF=0.0547125;AN=5008;NS=2504;DP=17119;EAS_AF=0.001;AMR_AF=0.0375;AFR_AF=0.1157;EUR_AF=0.0467;SAS_AF=0.0481;AA=G|||;VT=SNP
2	233942733	rs4383322	T	C	100	PASS	AC=3829;AF=0.764577;AN=5008;NS=2504;DP=15572;EAS_AF=0.7282;AMR_AF=0.7911;AFR_AF=0.7368;EUR_AF=0.9115;SAS_AF=0.6697;AA=C|||;VT=SNP
2	233943030	rs80146450	G	A	100	PASS	AC=200;AF=0.0399361;AN=5008;NS=2504;DP=22319;EAS_AF=0.0794;AMR_AF=0.0476;AFR_AF=0.0061;EUR_AF=0.0229;SAS_AF=0.0573;AA=G|||;VT=SNP
2	233943293	rs6708049	T	C	100	PASS	AC=3807;AF=0.760184;AN=5008;NS=2504;DP=17973;EAS_AF=0.7063;AMR_AF=0.7867;AFR_AF=0.7375;EUR_AF=0.9085;SAS_AF=0.6748;AA=T|||;VT=SNP
2	233943347	rs74645168	G	A	100	PASS	AC=734;AF=0.146565;AN=5008;NS=2504;DP=18741;EAS_AF=0.2688;AMR_AF=0.0504;AFR_AF=0.0968;EUR_AF=0.0239;SAS_AF=0.2822;AA=G|||;VT=SNP
2	233943708	rs35350746	G	C	100	PASS	AC=861;AF=0.171925;AN=5008;NS=2504;DP=18321;EAS_AF=0.0169;AMR_AF=0.281;AFR_AF=0.0401;EUR_AF=0.4602;SAS_AF=0.136;AA=G|||;VT=SNP
2	233943999	rs13419542	C	T	100	PASS	AC=364;AF=0.0726837;AN=5008;NS=2504;DP=21189;EAS_AF=0.001;AMR_AF=0.0389;AFR_AF=0.1823;EUR_AF=0.0467;SAS_AF=0.0491;AA=C|||;VT=SNP
2	233944310	rs4315512	C	T	100	PASS	AC=277;AF=0.0553115;AN=5008;NS=2504;DP=20364;EAS_AF=0.004;AMR_AF=0.111;AFR_AF=0.0325;EUR_AF=0.0835;SAS_AF=0.0706;AA=C|||;VT=SNP
2	233944468	rs10199700	G	A	100	PASS	AC=2386;AF=0.476438;AN=5008;NS=2504;DP=18048;EAS_AF=0.5635;AMR_AF=0.5533;AFR_AF=0.1853;EUR_AF=0.7465;SAS_AF=0.4479;AA=G|||;VT=SNP
2	233944570	rs76880823	G	A	100	PASS	AC=605;AF=0.120807;AN=5008;NS=2504;DP=22095;EAS_AF=0.2669;AMR_AF=0.0418;AFR_AF=0.0053;EUR_AF=0.0189;SAS_AF=0.2873;AA=G|||;VT=SNP
2	233944676	rs79132182	G	A	100	PASS	AC=753;AF=0.150359;AN=5008;NS=2504;DP=17829;EAS_AF=0.2659;AMR_AF=0.0504;AFR_AF=0.112;EUR_AF=0.0199;SAS_AF=0.2883;AA=G|||;VT=SNP
2	233944987	rs13017117	G	A	100	PASS	AC=56;AF=0.0111821;AN=5008;NS=2504;DP=19268;EAS_AF=0;AMR_AF=0.0115;AFR_AF=0.0015;EUR_AF=0.0288;SAS_AF=0.0174;AA=G|||;VT=SNP
2	233945017	rs4246650	C	G	100	PASS	AC=4636;AF=0.925719;AN=5008;NS=2504;DP=20211;EAS_AF=0.9931;AMR_AF=0.8401;AFR_AF=0.8888;EUR_AF=0.9324;SAS_AF=0.9601;AA=G|||;VT=SNP
2	233945320	rs4603757	T	G	100	PASS	AC=4644;AF=0.927316;AN=5008;NS=2504;DP=21234;EAS_AF=0.9921;AMR_AF=0.8429;AFR_AF=0.8933;EUR_AF=0.9344;SAS_AF=0.9591;AA=G|||;VT=SNP
2	233945321	rs76269059	T	C	100	PASS	AC=229;AF=0.0457268;AN=5008;NS=2504;DP=21306;EAS_AF=0.1042;AMR_AF=0.0504;AFR_AF=0.0061;EUR_AF=0.0258;SAS_AF=0.0562;AA=T|||;VT=SNP
2	233945544	rs80176476	T	C	100	PASS	AC=76;AF=0.0151757;AN=5008;NS=2504;DP=20147;EAS_AF=0;AMR_AF=0.0231;AFR_AF=0.0174;EUR_AF=0.0318;SAS_AF=0.0051;AA=T|||;VT=SNP
2	233945565	rs7425956	C	T	100	PASS	AC=1477;AF=0.294928;AN=5008;NS=2504;DP=20456;EAS_AF=0.1845;AMR_AF=0.3847;AFR_AF=0.1377;EUR_AF=0.5835;SAS_AF=0.2607;AA=C|||;VT=SNP
2	233945615	rs7606583	C	T	100	PASS	AC=481;AF=0.0960463;AN=5008;NS=2504;DP=21150;EAS_AF=0.0397;AMR_AF=0.1182;AFR_AF=0.1218;EUR_AF=0.0865;SAS_AF=0.1135;AA=C|||;VT=SNP
2	233945802	rs9679425	G	A	100	PASS	AC=1485;AF=0.296526;AN=5008;NS=2504;DP=20361;EAS_AF=0.1845;AMR_AF=0.3847;AFR_AF=0.1384;EUR_AF=0.5835;SAS_AF=0.2679;AA=G|||;VT=SNP
2	233946500	rs7583618	A	G	100	PASS	AC=4518;AF=0.902157;AN=5008;NS=2504;DP=17747;EAS_AF=0.9752;AMR_AF=0.8386;AFR_AF=0.8116;EUR_AF=0.9324;SAS_AF=0.9632;AA=G|||;VT=SNP
2	233946936	rs4260233	T	A	100	PASS	AC=1093;AF=0.218251;AN=5008;NS=2504;DP=18926;EAS_AF=0.376;AMR_AF=0.1787;AFR_AF=0.1906;EUR_AF=0.165;SAS_AF=0.1759;AA=A|||;VT=SNP
2	233946937	rs4335936	C	T	100	PASS	AC=1091;AF=0.217851;AN=5008;NS=2504;DP=18973;EAS_AF=0.375;AMR_AF=0.1787;AFR_AF=0.1906;EUR_AF=0.164;SAS_AF=0.1759;AA=T|||;VT=SNP
2	233946995	rs75008620	C	T	100	PASS	AC=21;AF=0.00419329;AN=5008;NS=2504;DP=19541;EAS_AF=0;AMR_AF=0.0029;AFR_AF=0.0015;EUR_AF=0.0159;SAS_AF=0.001;AA=C|||;VT=SNP
2	233947361	rs73094988	A	C	100	PASS	AC=805;AF=0.160743;AN=5008;NS=2504;DP=18895;EAS_AF=0.2748;AMR_AF=0.0576;AFR_AF=0.1785;EUR_AF=0.0179;SAS_AF=0.2393;AA=A|||;VT=SNP
2	233948264	rs4075111	A	C	100	PASS	AC=798;AF=0.159345;AN=5008;NS=2504;DP=21223;EAS_AF=0.0417;AMR_AF=0.2075;AFR_AF=0.2103;EUR_AF=0.162;SAS_AF=0.1748;AA=A|||;VT=SNP
2	233948560	rs4353640	G	A	100	PASS	AC=981;AF=0.195887;AN=5008;NS=2504;DP=18942;EAS_AF=0.3542;AMR_AF=0.1599;AFR_AF=0.1233;EUR_AF=0.1561;SAS_AF=0.1973;AA=G|||;VT=SNP
2	233948817	rs6731994	T	G	100	PASS	AC=537;AF=0.107228;AN=5008;NS=2504;DP=17931;EAS_AF=0.0079;AMR_AF=0.121;AFR_AF=0.2519;EUR_AF=0.0696;SAS_AF=0.0429;AA=T|||;VT=SNP
2	233948970	rs35954034	G	A	100	PASS	AC=83;AF=0.0165735;AN=5008;NS=2504;DP=17675;EAS_AF=0;AMR_AF=0.0274;AFR_AF=0.0023;EUR_AF=0.0427;SAS_AF=0.0184;AA=G|||;VT=SNP
2	233949255	rs13387054	G	A	100	PASS	AC=1269;AF=0.253395;AN=5008;NS=2504;DP=19025;EAS_AF=0.377;AMR_AF=0.2017;AFR_AF=0.2042;EUR_AF=0.2087;SAS_AF=0.2751;AA=G|||;VT=SNP
2	233949953	rs13002150	G	A	100	PASS	AC=92;AF=0.0183706;AN=5008;NS=2504;DP=16298;EAS_AF=0;AMR_AF=0.0159;AFR_AF=0.003;EUR_AF=0.0706;SAS_AF=0.0061;AA=G|||;VT=SNP
2	233949973	rs114306516	G	A	100	PASS	AC=14;AF=0.00279553;AN=5008;NS=2504;DP=15771;EAS_AF=0;AMR_AF=0.0072;AFR_AF=0.0008;EUR_AF=0.007;SAS_AF=0.001;AA=G|||;VT=SNP
2	233950001	rs56404114	T	C	100	PASS	AC=2877;AF=0.574481;AN=5008;NS=2504;DP=17419;EAS_AF=0.7808;AMR_AF=0.3487;AFR_AF=0.7549;EUR_AF=0.2823;SAS_AF=0.5787;AA=C|||;VT=SNP
2	233950265	rs4356648	C	A	100	PASS	AC=2638;AF=0.526757;AN=5008;NS=2504;DP=18940;EAS_AF=0.7629;AMR_AF=0.3256;AFR_AF=0.6172;EUR_AF=0.2654;SAS_AF=0.5726;AA=C|||;VT=SNP
2	233950732	rs7608422	G	A	100	PASS	AC=1450;AF=0.289537;AN=5008;NS=2504;DP=19628;EAS_AF=0.4246;AMR_AF=0.2133;AFR_AF=0.2557;EUR_AF=0.2137;SAS_AF=0.3282;AA=G|||;VT=SNP
2	233952847	rs3922950	G	C	100	PASS	AC=3124;AF=0.623802;AN=5008;NS=2504;DP=18380;EAS_AF=0.7877;AMR_AF=0.4553;AFR_AF=0.8124;EUR_AF=0.337;SAS_AF=0.6145;AA=C|||;VT=SNP
2	233953145	rs116573286	T	C	100	PASS	AC=27;AF=0.00539137;AN=5008;NS=2504;DP=18446;EAS_AF=0;AMR_AF=0.0144;AFR_AF=0.0015;EUR_AF=0.0129;SAS_AF=0.002;AA=T|||;VT=SNP
2	233953421	rs6712404	G	A	100	PASS	AC=281;AF=0.0561102;AN=5008;NS=2504;DP=18808;EAS_AF=0.0079;AMR_AF=0.1052;AFR_AF=0.0772;EUR_AF=0.0596;SAS_AF=0.0389;AA=G|||;VT=SNP
2	233953456	rs78453929	C	T	100	PASS	AC=203;AF=0.0405351;AN=5008;NS=2504;DP=18464;EAS_AF=0.0079;AMR_AF=0.1052;AFR_AF=0.0182;EUR_AF=0.0596;SAS_AF=0.0389;AA=C|||;VT=SNP
2	233953666	rs7590141	A	C	100	PASS	AC=2643;AF=0.527756;AN=5008;NS=2504;DP=20056;EAS_AF=0.7639;AMR_AF=0.3285;AFR_AF=0.618;EUR_AF=0.2674;SAS_AF=0.5716;AA=C|||;VT=SNP
2	233953940	rs7566856	G	A	100	PASS	AC=3135;AF=0.625998;AN=5008;NS=2504;DP=16507;EAS_AF=0.7887;AMR_AF=0.4553;AFR_AF=0.8177;EUR_AF=0.339;SAS_AF=0.6155;AA=A|||;VT=SNP
2	233954382	rs76591378	C	T	100	PASS	AC=82;AF=0.0163738;AN=5008;NS=2504;DP=20393;EAS_AF=0.001;AMR_AF=0.0173;AFR_AF=0.0053;EUR_AF=0.0408;SAS_AF=0.0215;AA=C|||;VT=SNP
2	233954969	rs12233023	T	A	100	PASS	AC=2167;AF=0.432708;AN=5008;NS=2504;DP=19105;EAS_AF=0.7153;AMR_AF=0.2795;AFR_AF=0.4546;EUR_AF=0.2177;SAS_AF=0.4417;AA=T|||;VT=SNP
2	233955723	rs4335931	T	C	100	PASS	AC=3531;AF=0.705072;AN=5008;NS=2504;DP=18641;EAS_AF=0.7937;AMR_AF=0.6297;AFR_AF=0.8578;EUR_AF=0.4374;SAS_AF=0.7362;AA=T|||;VT=SNP
2	233955858	rs11678263	C	T	100	PASS	AC=209;AF=0.0417332;AN=5008;NS=2504;DP=18057;EAS_AF=0.0079;AMR_AF=0.1066;AFR_AF=0.0212;EUR_AF=0.0596;SAS_AF=0.0399;AA=C|||;VT=SNP
2	233956418	rs35481789	C	T	100	PASS	AC=1886;AF=0.376597;AN=5008;NS=2504;DP=20000;EAS_AF=0.4296;AMR_AF=0.3401;AFR_AF=0.4312;EUR_AF=0.2763;SAS_AF=0.3773;AA=C|||;VT=SNP
2	233956424	rs57905758	A	G	100	PASS	AC=564;AF=0.11262;AN=5008;NS=2504;DP=19804;EAS_AF=0.0476;AMR_AF=0.0648;AFR_AF=0.2133;EUR_AF=0.0567;SAS_AF=0.135;AA=A|||;VT=SNP
2	233957043	rs115228258	G	A	100	PASS	AC=45;AF=0.00898562;AN=5008;NS=2504;DP=19000;EAS_AF=0;AMR_AF=0.0101;AFR_AF=0.0015;EUR_AF=0.0318;SAS_AF=0.0041;AA=G|||;VT=SNP
2	233957253	rs6756729	A	T	100	PASS	AC=2940;AF=0.587061;AN=5008;NS=2504;DP=18110;EAS_AF=0.7817;AMR_AF=0.353;AFR_AF=0.7897;EUR_AF=0.2962;SAS_AF=0.5777;AA=C|||;VT=SNP
2	233957372	rs10933428	T	C	100	PASS	AC=2939;AF=0.586861;AN=5008;NS=2504;DP=18738;EAS_AF=0.7808;AMR_AF=0.353;AFR_AF=0.7897;EUR_AF=0.2962;SAS_AF=0.5777;AA=C|||;VT=SNP
2	233957464	rs10201551	A	G	100	PASS	AC=563;AF=0.11242;AN=5008;NS=2504;DP=17630;EAS_AF=0.0466;AMR_AF=0.062;AFR_AF=0.2057;EUR_AF=0.0716;SAS_AF=0.1319;AA=A|||;VT=SNP
2	233957827	rs6746738	T	C	100	PASS	AC=4358;AF=0.870208;AN=5008;NS=2504;DP=17928;EAS_AF=0.9772;AMR_AF=0.7089;AFR_AF=0.9304;EUR_AF=0.829;SAS_AF=0.8354;AA=C|||;VT=SNP
2	233958690	rs6437088	C	G	100	PASS	AC=1021;AF=0.203874;AN=5008;NS=2504;DP=15289;EAS_AF=0.375;AMR_AF=0.1643;AFR_AF=0.1293;EUR_AF=0.159;SAS_AF=0.2025;AA=C|||;VT=SNP
2	233959271	rs7423246	G	A	100	PASS	AC=3374;AF=0.673722;AN=5008;NS=2504;DP=13723;EAS_AF=0.6409;AMR_AF=0.6037;AFR_AF=0.7088;EUR_AF=0.7753;SAS_AF=0.6053;AA=g|||;VT=SNP
2	233959384	rs12694925	A	G	100	PASS	AC=3373;AF=0.673522;AN=5008;NS=2504;DP=15644;EAS_AF=0.6409;AMR_AF=0.6023;AFR_AF=0.7088;EUR_AF=0.7753;SAS_AF=0.6053;AA=G|||;VT=SNP
2	233959439	rs4284824	G	A	100	PASS	AC=3373;AF=0.673522;AN=5008;NS=2504;DP=15558;EAS_AF=0.6409;AMR_AF=0.6023;AFR_AF=0.7088;EUR_AF=0.7753;SAS_AF=0.6053;AA=g|||;VT=SNP
2	233959605	rs4289181	G	A	100	PASS	AC=3359;AF=0.670727;AN=5008;NS=2504;DP=20799;EAS_AF=0.628;AMR_AF=0.6023;AFR_AF=0.708;EUR_AF=0.7753;SAS_AF=0.6053;AA=G|||;VT=SNP
2	233959770	rs74775430	G	A	100	PASS	AC=98;AF=0.0195687;AN=5008;NS=2504;DP=19002;EAS_AF=0.001;AMR_AF=0.0216;AFR_AF=0.0053;EUR_AF=0.0517;SAS_AF=0.0235;AA=G|||;VT=SNP
2	233960006	rs6711326	A	G	100	PASS	AC=3372;AF=0.673323;AN=5008;NS=2504;DP=17931;EAS_AF=0.6409;AMR_AF=0.6023;AFR_AF=0.708;EUR_AF=0.7753;SAS_AF=0.6053;AA=G|||;VT=SNP
2	233960271	rs6740376	C	T	100	PASS	AC=3373;AF=0.673522;AN=5008;NS=2504;DP=10681;EAS_AF=0.6409;AMR_AF=0.6023;AFR_AF=0.708;EUR_AF=0.7753;SAS_AF=0.6063;AA=T|||;VT=SNP
2	233960288	rs6740385	C	T	100	PASS	AC=3373;AF=0.673522;AN=5008;NS=2504;DP=10659;EAS_AF=0.6409;AMR_AF=0.6023;AFR_AF=0.708;EUR_AF=0.7753;SAS_AF=0.6063;AA=c|||;VT=SNP
2	233960535	rs9288678	T	G	100	PASS	AC=3372;AF=0.673323;AN=5008;NS=2504;DP=14389;EAS_AF=0.6409;AMR_AF=0.6023;AFR_AF=0.708;EUR_AF=0.7753;SAS_AF=0.6053;AA=G|||;VT=SNP
2	233960592	rs12474242	A	T	100	PASS	AC=3373;AF=0.673522;AN=5008;NS=2504;DP=14821;EAS_AF=0.6409;AMR_AF=0.6023;AFR_AF=0.7088;EUR_AF=0.7753;SAS_AF=0.6053;AA=T|||;VT=SNP
2	233960940	rs112703627	C	T	100	PASS	AC=90;AF=0.0179712;AN=5008;NS=2504;DP=19063;EAS_AF=0;AMR_AF=0.0101;AFR_AF=0.0461;EUR_AF=0.0179;SAS_AF=0.0041;AA=C|||;VT=SNP
2	233961160	rs13005673	G	A	100	PASS	AC=1003;AF=0.20028;AN=5008;NS=2504;DP=17891;EAS_AF=0.375;AMR_AF=0.1614;AFR_AF=0.1203;EUR_AF=0.159;SAS_AF=0.1984;AA=G|||;VT=SNP
2	233961348	rs6723093	C	T	100	PASS	AC=3234;AF=0.645767;AN=5008;NS=2504;DP=16390;EAS_AF=0.627;AMR_AF=0.5994;AFR_AF=0.6188;EUR_AF=0.7714;SAS_AF=0.6053;AA=C|||;VT=SNP
2	233961430	rs75871290	C	T	100	PASS	AC=991;AF=0.197883;AN=5008;NS=2504;DP=17443;EAS_AF=0.3492;AMR_AF=0.1037;AFR_AF=0.2148;EUR_AF=0.0527;SAS_AF=0.2352;AA=C|||;VT=SNP
2	233961475	rs6723294	C	T	100	PASS	AC=3342;AF=0.667332;AN=5008;NS=2504;DP=15962;EAS_AF=0.6409;AMR_AF=0.6023;AFR_AF=0.6853;EUR_AF=0.7753;SAS_AF=0.6053;AA=T|||;VT=SNP
2	233961590	rs75417722	T	C	100	PASS	AC=21;AF=0.00419329;AN=5008;NS=2504;DP=14993;EAS_AF=0;AMR_AF=0.0029;AFR_AF=0.0015;EUR_AF=0.0159;SAS_AF=0.001;AA=T|||;VT=SNP
2	233961685	rs4973602	G	A	100	PASS	AC=3372;AF=0.673323;AN=5008;NS=2504;DP=15423;EAS_AF=0.6409;AMR_AF=0.6023;AFR_AF=0.708;EUR_AF=0.7753;SAS_AF=0.6053;AA=A|||;VT=SNP
2	233961776	rs4973069	C	A	100	PASS	AC=3372;AF=0.673323;AN=5008;NS=2504;DP=17434;EAS_AF=0.6409;AMR_AF=0.6023;AFR_AF=0.708;EUR_AF=0.7753;SAS_AF=0.6053;AA=C|||;VT=SNP
2	233961781	rs76453711	A	G	100	PASS	AC=394;AF=0.0786741;AN=5008;NS=2504;DP=17503;EAS_AF=0.004;AMR_AF=0.1772;AFR_AF=0.0393;EUR_AF=0.0994;SAS_AF=0.1176;AA=A|||;VT=SNP
2	233962046	rs4973605	T	A	100	PASS	AC=3373;AF=0.673522;AN=5008;NS=2504;DP=17923;EAS_AF=0.6409;AMR_AF=0.6037;AFR_AF=0.708;EUR_AF=0.7753;SAS_AF=0.6053;AA=A|||;VT=SNP
2	233962089	rs4973606	A	G	100	PASS	AC=3373;AF=0.673522;AN=5008;NS=2504;DP=17493;EAS_AF=0.6409;AMR_AF=0.6037;AFR_AF=0.708;EUR_AF=0.7753;SAS_AF=0.6053;AA=G|||;VT=SNP
2	233962410	rs4973607	A	C	100	PASS	AC=3374;AF=0.673722;AN=5008;NS=2504;DP=18371;EAS_AF=0.6409;AMR_AF=0.6052;AFR_AF=0.708;EUR_AF=0.7753;SAS_AF=0.6053;AA=A|||;VT=SNP
2	233962515	rs6437089	G	A	100	PASS	AC=3372;AF=0.673323;AN=5008;NS=2504;DP=19856;EAS_AF=0.6409;AMR_AF=0.6037;AFR_AF=0.708;EUR_AF=0.7753;SAS_AF=0.6043;AA=G|||;VT=SNP
2	233962551	rs6437090	G	A	100	PASS	AC=4355;AF=0.869609;AN=5008;NS=2504;DP=19469;EAS_AF=0.9901;AMR_AF=0.7061;AFR_AF=0.9221;EUR_AF=0.8241;SAS_AF=0.8374;AA=G|||;VT=SNP
2	233962659	rs6727609	C	T	100	PASS	AC=1467;AF=0.292931;AN=5008;NS=2504;DP=15708;EAS_AF=0.2054;AMR_AF=0.3646;AFR_AF=0.1558;EUR_AF=0.5358;SAS_AF=0.2679;AA=C|||;VT=SNP
2	233962874	rs6437091	A	G	100	PASS	AC=3377;AF=0.674321;AN=5008;NS=2504;DP=20706;EAS_AF=0.6429;AMR_AF=0.6052;AFR_AF=0.708;EUR_AF=0.7753;SAS_AF=0.6063;AA=A|||;VT=SNP
2	233962892	rs7594542	T	C	100	PASS	AC=3378;AF=0.674521;AN=5008;NS=2504;DP=19881;EAS_AF=0.6438;AMR_AF=0.6052;AFR_AF=0.708;EUR_AF=0.7753;SAS_AF=0.6063;AA=C|||;VT=SNP
2	233962977	rs6437092	A	G	100	PASS	AC=3383;AF=0.675519;AN=5008;NS=2504;DP=19441;EAS_AF=0.6448;AMR_AF=0.6066;AFR_AF=0.7088;EUR_AF=0.7783;SAS_AF=0.6053;AA=G|||;VT=SNP
2	233963040	rs6437093	A	G	100	PASS	AC=3379;AF=0.67472;AN=5008;NS=2504;DP=17777;EAS_AF=0.6448;AMR_AF=0.6052;AFR_AF=0.708;EUR_AF=0.7753;SAS_AF=0.6063;AA=G|||;VT=SNP
2	233963091	rs6437094	T	C	100	PASS	AC=3377;AF=0.674321;AN=5008;NS=2504;DP=16648;EAS_AF=0.6429;AMR_AF=0.6052;AFR_AF=0.7073;EUR_AF=0.7763;SAS_AF=0.6063;AA=T|||;VT=SNP
2	233963102	rs6437095	C	T	100	PASS	AC=3376;AF=0.674121;AN=5008;NS=2504;DP=17116;EAS_AF=0.6429;AMR_AF=0.6052;AFR_AF=0.7073;EUR_AF=0.7753;SAS_AF=0.6063;AA=C|||;VT=SNP
2	233963212	rs6437096	C	T	100	PASS	AC=3343;AF=0.667532;AN=5008;NS=2504;DP=19812;EAS_AF=0.6419;AMR_AF=0.6037;AFR_AF=0.6846;EUR_AF=0.7753;SAS_AF=0.6053;AA=T|||;VT=SNP
2	233963250	rs6437097	A	C	100	PASS	AC=3373;AF=0.673522;AN=5008;NS=2504;DP=18872;EAS_AF=0.6419;AMR_AF=0.6052;AFR_AF=0.7065;EUR_AF=0.7753;SAS_AF=0.6053;AA=C|||;VT=SNP
2	233963409	rs146203233	C	T	100	PASS	AC=23;AF=0.00459265;AN=5008;NS=2504;DP=12754;EAS_AF=0;AMR_AF=0.0072;AFR_AF=0;EUR_AF=0.0159;SAS_AF=0.002;AA=C|||;VT=SNP
2	233963437	rs72984219	C	G	100	PASS	AC=432;AF=0.086262;AN=5008;NS=2504;DP=11905;EAS_AF=0.0476;AMR_AF=0.0504;AFR_AF=0.1104;EUR_AF=0.0686;SAS_AF=0.137;AA=C|||;VT=SNP
2	233963792	rs10195662	T	C	100	PASS	AC=2977;AF=0.594449;AN=5008;NS=2504;DP=12809;EAS_AF=0.5992;AMR_AF=0.5519;AFR_AF=0.6142;EUR_AF=0.7038;SAS_AF=0.4806;AA=C|||;VT=SNP
2	233963801	rs10195664	T	C	100	PASS	AC=2976;AF=0.594249;AN=5008;NS=2504;DP=12829;EAS_AF=0.5992;AMR_AF=0.5519;AFR_AF=0.6142;EUR_AF=0.7028;SAS_AF=0.4806;AA=C|||;VT=SNP
2	233963969	rs4973608	G	C	100	PASS	AC=542;AF=0.108227;AN=5008;NS=2504;DP=16716;EAS_AF=0.005;AMR_AF=0.183;AFR_AF=0.1467;EUR_AF=0.1034;SAS_AF=0.1145;AA=g|||;VT=SNP
2	233964610	rs12475023	T	C	100	PASS	AC=196;AF=0.0391374;AN=5008;NS=2504;DP=19669;EAS_AF=0.0159;AMR_AF=0.0807;AFR_AF=0.0045;EUR_AF=0.0606;SAS_AF=0.0583;AA=t|||;VT=SNP
2	233964632	rs4973609	G	A	100	PASS	AC=493;AF=0.0984425;AN=5008;NS=2504;DP=18647;EAS_AF=0.005;AMR_AF=0.1715;AFR_AF=0.1467;EUR_AF=0.0964;SAS_AF=0.0798;AA=A|||;VT=SNP
2	233964985	rs57371118	A	G	100	PASS	AC=475;AF=0.0948482;AN=5008;NS=2504;DP=22125;EAS_AF=0;AMR_AF=0.0476;AFR_AF=0.289;EUR_AF=0.0437;SAS_AF=0.0164;AA=A|||;VT=SNP
2	233965459	rs56159726	C	T	100	PASS	AC=419;AF=0.0836661;AN=5008;NS=2504;DP=21422;EAS_AF=0.1081;AMR_AF=0.0432;AFR_AF=0.1399;EUR_AF=0.0318;SAS_AF=0.0644;AA=C|||;VT=SNP
2	233965933	rs143871857	C	T	100	PASS	AC=26;AF=0.00519169;AN=5008;NS=2504;DP=14793;EAS_AF=0;AMR_AF=0.0058;AFR_AF=0.0015;EUR_AF=0.0179;SAS_AF=0.002;AA=C|||;VT=SNP
2	233966198	rs74367325	C	T	100	PASS	AC=301;AF=0.0601038;AN=5008;NS=2504;DP=8571;EAS_AF=0.128;AMR_AF=0.0331;AFR_AF=0.0416;EUR_AF=0.0298;SAS_AF=0.0654;AA=C|||;VT=SNP
2	233966722	rs61591958	T	C	100	PASS	AC=388;AF=0.077476;AN=5008;NS=2504;DP=11669;EAS_AF=0.129;AMR_AF=0.036;AFR_AF=0.1036;EUR_AF=0.0298;SAS_AF=0.0675;AA=T|||;VT=SNP
2	233966850	rs74461644	C	T	100	PASS	AC=303;AF=0.0605032;AN=5008;NS=2504;DP=16923;EAS_AF=0.129;AMR_AF=0.0331;AFR_AF=0.0408;EUR_AF=0.0298;SAS_AF=0.0675;AA=C|||;VT=SNP
2	233967330	rs139770064	G	A	100	PASS	AC=307;AF=0.0613019;AN=5008;NS=2504;DP=17976;EAS_AF=0.129;AMR_AF=0.0331;AFR_AF=0.0439;EUR_AF=0.0298;SAS_AF=0.0675;AA=G|||;VT=SNP
2	233967367	rs111935646	G	C	100	PASS	AC=359;AF=0.0716853;AN=5008;NS=2504;DP=17231;EAS_AF=0;AMR_AF=0.0375;AFR_AF=0.2012;EUR_AF=0.0457;SAS_AF=0.0215;AA=G|||;VT=SNP
2	233967405	rs150993831	A	G	100	PASS	AC=185;AF=0.0369409;AN=5008;NS=2504;DP=16113;EAS_AF=0;AMR_AF=0.0202;AFR_AF=0.0877;EUR_AF=0.0219;SAS_AF=0.0337;AA=A|||;VT=SNP
2	233967428	rs181929486	C	T	100	PASS	AC=186;AF=0.0371406;AN=5008;NS=2504;DP=15082;EAS_AF=0;AMR_AF=0.0231;AFR_AF=0.087;EUR_AF=0.0219;SAS_AF=0.0337;AA=C|||;VT=SNP
2	233967933	rs75042535	T	A	100	PASS	AC=185;AF=0.0369409;AN=5008;NS=2504;DP=19563;EAS_AF=0;AMR_AF=0.0231;AFR_AF=0.087;EUR_AF=0.0219;SAS_AF=0.0327;AA=T|||;VT=SNP
2	233967953	rs185220258	A	G	100	PASS	AC=15;AF=0.00299521;AN=5008;NS=2504;DP=21352;EAS_AF=0;AMR_AF=0.0029;AFR_AF=0;EUR_AF=0.007;SAS_AF=0.0061;AA=A|||;VT=SNP
2	233968030	rs76116774	G	A	100	PASS	AC=143;AF=0.0285543;AN=5008;NS=2504;DP=23309;EAS_AF=0;AMR_AF=0.0216;AFR_AF=0.056;EUR_AF=0.0219;SAS_AF=0.0327;AA=G|||;VT=SNP
2	233968153	rs9288684	C	T	100	PASS	AC=1361;AF=0.271765;AN=5008;NS=2504;DP=20054;EAS_AF=0.1577;AMR_AF=0.1167;AFR_AF=0.6702;EUR_AF=0.1034;SAS_AF=0.1339;AA=T|||;VT=SNP
2	233968240	rs61669959	C	T	100	PASS	AC=360;AF=0.071885;AN=5008;NS=2504;DP=17447;EAS_AF=0;AMR_AF=0.0375;AFR_AF=0.202;EUR_AF=0.0457;SAS_AF=0.0215;AA=C|||;VT=SNP
2	233968363	rs116764395	C	T	100	PASS	AC=19;AF=0.00379393;AN=5008;NS=2504;DP=16969;EAS_AF=0;AMR_AF=0.0029;AFR_AF=0;EUR_AF=0.0149;SAS_AF=0.002;AA=C|||;VT=SNP
2	233969381	rs67588496	C	A	100	PASS	AC=332;AF=0.0662939;AN=5008;NS=2504;DP=20415;EAS_AF=0;AMR_AF=0.0259;AFR_AF=0.2012;EUR_AF=0.0278;SAS_AF=0.0204;AA=C|||;VT=SNP
2	233969443	rs9752615	G	A	100	PASS	AC=630;AF=0.125799;AN=5008;NS=2504;DP=20271;EAS_AF=0.1558;AMR_AF=0.0432;AFR_AF=0.2481;EUR_AF=0.0358;SAS_AF=0.0808;AA=G|||;VT=SNP
2	233969691	rs138481198	C	T	100	PASS	AC=22;AF=0.00439297;AN=5008;NS=2504;DP=18531;EAS_AF=0;AMR_AF=0.0029;AFR_AF=0;EUR_AF=0.0129;SAS_AF=0.0072;AA=C|||;VT=SNP
2	233969889	rs9750891	A	G	100	PASS	AC=906;AF=0.180911;AN=5008;NS=2504;DP=16696;EAS_AF=0.1458;AMR_AF=0.0735;AFR_AF=0.4145;EUR_AF=0.0507;SAS_AF=0.1115;AA=A|||;VT=SNP
2	233970499	rs61068452	A	G	100	PASS	AC=798;AF=0.159345;AN=5008;NS=2504;DP=16321;EAS_AF=0.0119;AMR_AF=0.0533;AFR_AF=0.4841;EUR_AF=0.0537;SAS_AF=0.0562;AA=G|||;VT=SNP
2	233970817	rs60178340	G	A	100	PASS	AC=178;AF=0.0355431;AN=5008;NS=2504;DP=20145;EAS_AF=0.0119;AMR_AF=0.0231;AFR_AF=0.0681;EUR_AF=0.0249;SAS_AF=0.0358;AA=G|||;VT=SNP
2	233971739	rs112964319	A	G	100	PASS	AC=42;AF=0.00838658;AN=5008;NS=2504;DP=23281;EAS_AF=0;AMR_AF=0.0231;AFR_AF=0.0023;EUR_AF=0.0219;SAS_AF=0.001;AA=A|||;VT=SNP
2	233971804	rs115107477	G	A	100	PASS	AC=145;AF=0.0289537;AN=5008;NS=2504;DP=21826;EAS_AF=0;AMR_AF=0.0202;AFR_AF=0.059;EUR_AF=0.0209;SAS_AF=0.0327;AA=G|||;VT=SNP
2	233972723	rs114287269	C	T	100	PASS	AC=147;AF=0.029353;AN=5008;NS=2504;DP=13998;EAS_AF=0;AMR_AF=0.0216;AFR_AF=0.0598;EUR_AF=0.0209;SAS_AF=0.0327;AA=C|||;VT=SNP
2	233972849	rs114511196	A	G	100	PASS	AC=305;AF=0.0609026;AN=5008;NS=2504;DP=16721;EAS_AF=0.0119;AMR_AF=0.0259;AFR_AF=0.1634;EUR_AF=0.0249;SAS_AF=0.0348;AA=G|||;VT=SNP
2	233973196	rs79974003	T	C	100	PASS	AC=306;AF=0.0611022;AN=5008;NS=2504;DP=21052;EAS_AF=0.0119;AMR_AF=0.0245;AFR_AF=0.1649;EUR_AF=0.0249;SAS_AF=0.0348;AA=C|||;VT=SNP
2	233973891	rs77431417	A	G	100	PASS	AC=201;AF=0.0401358;AN=5008;NS=2504;DP=21439;EAS_AF=0;AMR_AF=0.0245;AFR_AF=0.0991;EUR_AF=0.0209;SAS_AF=0.0327;AA=A|||;VT=SNP
2	233973898	rs4078396	G	C	100	PASS	AC=1891;AF=0.377596;AN=5008;NS=2504;DP=21052;EAS_AF=0.1528;AMR_AF=0.2061;AFR_AF=0.8495;EUR_AF=0.2386;SAS_AF=0.2362;AA=C|||;VT=SNP
2	233975549	rs141205949	T	C	100	PASS	AC=319;AF=0.0636981;AN=5008;NS=2504;DP=16725;EAS_AF=0.0119;AMR_AF=0.0259;AFR_AF=0.174;EUR_AF=0.0249;SAS_AF=0.0348;AA=C|||;VT=SNP
2	233976432	rs79446057	G	T	100	PASS	AC=133;AF=0.0265575;AN=5008;NS=2504;DP=20677;EAS_AF=0;AMR_AF=0.0216;AFR_AF=0.0492;EUR_AF=0.0209;SAS_AF=0.0327;AA=G|||;VT=SNP
2	233976511	rs13427129	C	T	100	PASS	AC=468;AF=0.0934505;AN=5008;NS=2504;DP=19725;EAS_AF=0.0169;AMR_AF=0.0735;AFR_AF=0.1271;EUR_AF=0.1233;SAS_AF=0.1104;AA=C|||;VT=SNP
2	233976583	rs13427156	C	A	100	PASS	AC=610;AF=0.121805;AN=5008;NS=2504;DP=19024;EAS_AF=0.0169;AMR_AF=0.0793;AFR_AF=0.2277;EUR_AF=0.1262;SAS_AF=0.1125;AA=C|||;VT=SNP
2	233976593	rs13404184	A	C	100	PASS	AC=1638;AF=0.327077;AN=5008;NS=2504;DP=18552;EAS_AF=0.1577;AMR_AF=0.1556;AFR_AF=0.7466;EUR_AF=0.1849;SAS_AF=0.2025;AA=A|||;VT=SNP
2	233976623	rs13392343	T	A	100	PASS	AC=1349;AF=0.269369;AN=5008;NS=2504;DP=18090;EAS_AF=0.1458;AMR_AF=0.1412;AFR_AF=0.5507;EUR_AF=0.1789;SAS_AF=0.2004;AA=A|||;VT=SNP
2	233976964	rs115334854	C	T	100	PASS	AC=23;AF=0.00459265;AN=5008;NS=2504;DP=19732;EAS_AF=0;AMR_AF=0.0029;AFR_AF=0.0008;EUR_AF=0.0099;SAS_AF=0.0102;AA=C|||;VT=SNP
2	233977318	rs7570061	G	A	100	PASS	AC=1175;AF=0.234625;AN=5008;NS=2504;DP=20068;EAS_AF=0.1458;AMR_AF=0.1066;AFR_AF=0.4546;EUR_AF=0.159;SAS_AF=0.1973;AA=G|||;VT=SNP
2	233977407	rs7599330	C	A	100	PASS	AC=1561;AF=0.311701;AN=5008;NS=2504;DP=18832;EAS_AF=0.1369;AMR_AF=0.1326;AFR_AF=0.7186;EUR_AF=0.1829;SAS_AF=0.2014;AA=A|||;VT=SNP
2	233977525	rs11903887	G	A	100	PASS	AC=869;AF=0.173522;AN=5008;NS=2504;DP=16925;EAS_AF=0.1111;AMR_AF=0.0533;AFR_AF=0.4334;EUR_AF=0.0586;SAS_AF=0.09;AA=G|||;VT=SNP
2	233977823	rs6705834	T	C	100	PASS	AC=1803;AF=0.360024;AN=5008;NS=2504;DP=19383;EAS_AF=0.1647;AMR_AF=0.1686;AFR_AF=0.8056;EUR_AF=0.2087;SAS_AF=0.2505;AA=C|||;VT=SNP
2	233977925	rs72984262	C	G	100	PASS	AC=109;AF=0.0217652;AN=5008;NS=2504;DP=17065;EAS_AF=0.001;AMR_AF=0.0331;AFR_AF=0.0038;EUR_AF=0.0636;SAS_AF=0.0164;AA=C|||;VT=SNP
2	233977999	rs116083506	C	G	100	PASS	AC=22;AF=0.00439297;AN=5008;NS=2504;DP=16293;EAS_AF=0;AMR_AF=0.0029;AFR_AF=0;EUR_AF=0.0129;SAS_AF=0.0072;AA=C|||;VT=SNP
2	233978008	rs6712973	A	T	100	PASS	AC=1875;AF=0.374401;AN=5008;NS=2504;DP=16592;EAS_AF=0.1895;AMR_AF=0.1902;AFR_AF=0.7761;EUR_AF=0.2614;SAS_AF=0.2689;AA=T|||;VT=SNP
2	233978212	rs6605277	A	C	100	PASS	AC=1564;AF=0.3123;AN=5008;NS=2504;DP=19128;EAS_AF=0.1438;AMR_AF=0.1455;AFR_AF=0.7027;EUR_AF=0.1899;SAS_AF=0.2025;AA=C|||;VT=SNP
2	233978225	rs7602833	C	T	100	PASS	AC=644;AF=0.128594;AN=5008;NS=2504;DP=18903;EAS_AF=0.0288;AMR_AF=0.0865;AFR_AF=0.2534;EUR_AF=0.1243;SAS_AF=0.0971;AA=C|||;VT=SNP
2	233978388	rs66493939	T	C	100	PASS	AC=622;AF=0.124201;AN=5008;NS=2504;DP=16391;EAS_AF=0.1181;AMR_AF=0.0331;AFR_AF=0.2587;EUR_AF=0.0447;SAS_AF=0.0951;AA=C|||;VT=SNP
2	233978393	rs72984266	C	T	100	PASS	AC=690;AF=0.13778;AN=5008;NS=2504;DP=16462;EAS_AF=0.0179;AMR_AF=0.0965;AFR_AF=0.2799;EUR_AF=0.1392;SAS_AF=0.0971;AA=C|||;VT=SNP
2	233978526	rs68147208	A	G	100	PASS	AC=600;AF=0.119808;AN=5008;NS=2504;DP=18527;EAS_AF=0.129;AMR_AF=0.0331;AFR_AF=0.2262;EUR_AF=0.0507;SAS_AF=0.0992;AA=A|||;VT=SNP
2	233978735	rs113896321	T	C	100	PASS	AC=1616;AF=0.322684;AN=5008;NS=2504;DP=15882;EAS_AF=0.1458;AMR_AF=0.1628;AFR_AF=0.7057;EUR_AF=0.2058;SAS_AF=0.2209;AA=C|||;VT=SNP
2	233978746	rs112395076	A	G	100	PASS	AC=1580;AF=0.315495;AN=5008;NS=2504;DP=15448;EAS_AF=0.1508;AMR_AF=0.1412;AFR_AF=0.6997;EUR_AF=0.1918;SAS_AF=0.2168;AA=G|||;VT=SNP
2	233978897	rs111502414	T	C	100	PASS	AC=937;AF=0.187101;AN=5008;NS=2504;DP=15588;EAS_AF=0.0268;AMR_AF=0.0749;AFR_AF=0.5605;EUR_AF=0.0497;SAS_AF=0.0685;AA=t|||;VT=SNP
2	233978908	rs141491562	G	A	100	PASS	AC=157;AF=0.0313498;AN=5008;NS=2504;DP=15194;EAS_AF=0;AMR_AF=0.0245;AFR_AF=0.0635;EUR_AF=0.0229;SAS_AF=0.0337;AA=G|||;VT=SNP
2	233979127	rs72984271	G	A	100	PASS	AC=416;AF=0.0830671;AN=5008;NS=2504;DP=17816;EAS_AF=0.0159;AMR_AF=0.0303;AFR_AF=0.2602;EUR_AF=0.0219;SAS_AF=0.0133;AA=G|||;VT=SNP
2	233979162	rs72984274	C	T	100	PASS	AC=413;AF=0.0824681;AN=5008;NS=2504;DP=17602;EAS_AF=0.0159;AMR_AF=0.0288;AFR_AF=0.2587;EUR_AF=0.0219;SAS_AF=0.0133;AA=C|||;VT=SNP
2	233979178	rs112715011	A	G	100	PASS	AC=191;AF=0.038139;AN=5008;NS=2504;DP=17901;EAS_AF=0;AMR_AF=0.0274;AFR_AF=0.093;EUR_AF=0.0199;SAS_AF=0.0297;AA=A|||;VT=SNP
2	233979595	rs139271555	T	C	100	PASS	AC=180;AF=0.0359425;AN=5008;NS=2504;DP=15798;EAS_AF=0;AMR_AF=0.0274;AFR_AF=0.0847;EUR_AF=0.0199;SAS_AF=0.0297;AA=T|||;VT=SNP
2	233980159	rs66905949	G	C	100	PASS	AC=420;AF=0.0838658;AN=5008;NS=2504;DP=19842;EAS_AF=0.0159;AMR_AF=0.0274;AFR_AF=0.2663;EUR_AF=0.0209;SAS_AF=0.0123;AA=C|||;VT=SNP
2	233980552	rs6708745	C	T	100	PASS	AC=893;AF=0.178315;AN=5008;NS=2504;DP=21389;EAS_AF=0.0268;AMR_AF=0.072;AFR_AF=0.5514;EUR_AF=0.0447;SAS_AF=0.0429;AA=T|||;VT=SNP
2	233981237	rs116572811	A	G	100	PASS	AC=355;AF=0.0708866;AN=5008;NS=2504;DP=17765;EAS_AF=0.001;AMR_AF=0.0764;AFR_AF=0.0734;EUR_AF=0.1213;SAS_AF=0.0838;AA=A|||;VT=SNP
2	233981239	rs35310041	C	T	100	PASS	AC=33;AF=0.00658946;AN=5008;NS=2504;DP=17721;EAS_AF=0;AMR_AF=0.0187;AFR_AF=0.0015;EUR_AF=0.0129;SAS_AF=0.0051;AA=C|||;VT=SNP
2	233981283	rs145270249	C	A	100	PASS	AC=403;AF=0.0804712;AN=5008;NS=2504;DP=15832;EAS_AF=0;AMR_AF=0.0259;AFR_AF=0.2738;EUR_AF=0.0209;SAS_AF=0.002;AA=C|||;VT=SNP
2	233981399	rs7569598	T	C	100	PASS	AC=1338;AF=0.267173;AN=5008;NS=2504;DP=15098;EAS_AF=0.123;AMR_AF=0.1441;AFR_AF=0.5446;EUR_AF=0.1909;SAS_AF=0.2065;AA=C|||;VT=SNP
2	233981418	rs111511137	C	T	100	PASS	AC=301;AF=0.0601038;AN=5008;NS=2504;DP=15767;EAS_AF=0.001;AMR_AF=0.0245;AFR_AF=0.1899;EUR_AF=0.0249;SAS_AF=0.0072;AA=T|||;VT=SNP
2	233981455	rs144771411	T	C	100	PASS	AC=253;AF=0.0505192;AN=5008;NS=2504;DP=16288;EAS_AF=0.0099;AMR_AF=0.0288;AFR_AF=0.1263;EUR_AF=0.0239;SAS_AF=0.0327;AA=T|||;VT=SNP
2	233981540	rs112878010	C	T	100	PASS	AC=514;AF=0.102636;AN=5008;NS=2504;DP=18044;EAS_AF=0.1121;AMR_AF=0.0288;AFR_AF=0.1861;EUR_AF=0.0457;SAS_AF=0.091;AA=C|||;VT=SNP
2	233981912	rs10933431	G	C	100	PASS	AC=2905;AF=0.580072;AN=5008;NS=2504;DP=16872;EAS_AF=0.6796;AMR_AF=0.611;AFR_AF=0.3207;EUR_AF=0.7714;SAS_AF=0.6094;AA=C|||;VT=SNP
2	233982007	rs10933432	C	G	100	PASS	AC=4362;AF=0.871006;AN=5008;NS=2504;DP=16928;EAS_AF=0.8194;AMR_AF=0.7565;AFR_AF=0.9425;EUR_AF=0.9543;SAS_AF=0.8231;AA=G|||;VT=SNP
2	233982205	rs7421448	T	C	100	PASS	AC=3789;AF=0.756589;AN=5008;NS=2504;DP=15444;EAS_AF=0.6974;AMR_AF=0.7205;AFR_AF=0.7194;EUR_AF=0.9095;SAS_AF=0.7362;AA=c|||;VT=SNP
2	233982841	rs13432536	C	T	100	PASS	AC=699;AF=0.139577;AN=5008;NS=2504;DP=21116;EAS_AF=0.123;AMR_AF=0.0403;AFR_AF=0.3328;EUR_AF=0.0388;SAS_AF=0.0695;AA=C|||;VT=SNP
2	233982919	rs13432627	C	T	100	PASS	AC=686;AF=0.136981;AN=5008;NS=2504;DP=20460;EAS_AF=0.122;AMR_AF=0.0331;AFR_AF=0.3336;EUR_AF=0.0318;SAS_AF=0.0685;AA=C|||;VT=SNP
2	233983536	rs74499005	C	T	100	PASS	AC=26;AF=0.00519169;AN=5008;NS=2504;DP=18570;EAS_AF=0;AMR_AF=0.0058;AFR_AF=0.0008;EUR_AF=0.0149;SAS_AF=0.0061;AA=C|||;VT=SNP
2	233983930	rs112506672	C	G	100	PASS	AC=60;AF=0.0119808;AN=5008;NS=2504;DP=21219;EAS_AF=0.001;AMR_AF=0.0159;AFR_AF=0.0038;EUR_AF=0.0368;SAS_AF=0.0061;AA=C|||;VT=SNP
2	233984336	rs11885054	G	C	100	PASS	AC=3151;AF=0.629193;AN=5008;NS=2504;DP=20125;EAS_AF=0.6637;AMR_AF=0.6801;AFR_AF=0.2935;EUR_AF=0.9165;SAS_AF=0.7157;AA=A|||;VT=SNP
2	233985059	rs138187520	T	C	100	PASS	AC=461;AF=0.0920527;AN=5008;NS=2504;DP=16461;EAS_AF=0.1835;AMR_AF=0.0346;AFR_AF=0.0847;EUR_AF=0.0497;SAS_AF=0.092;AA=T|||;VT=SNP
2	233985699	rs142478531	G	A	100	PASS	AC=16;AF=0.00319489;AN=5008;NS=2504;DP=14274;EAS_AF=0;AMR_AF=0.0043;AFR_AF=0.0008;EUR_AF=0.007;SAS_AF=0.0051;AA=G|||;VT=SNP
2	233985913	rs35368576	T	C	100	PASS	AC=1266;AF=0.252796;AN=5008;NS=2504;DP=10303;EAS_AF=0.0159;AMR_AF=0.3314;AFR_AF=0.2126;EUR_AF=0.4692;SAS_AF=0.273;AA=t|||;VT=SNP
2	233986203	rs57852168	T	G	100	PASS	AC=183;AF=0.0365415;AN=5008;NS=2504;DP=12158;EAS_AF=0;AMR_AF=0.0144;AFR_AF=0.0976;EUR_AF=0.0348;SAS_AF=0.0092;AA=t|||;VT=SNP
2	233986596	rs13013293	C	T	100	PASS	AC=1164;AF=0.232428;AN=5008;NS=2504;DP=19205;EAS_AF=0.0159;AMR_AF=0.3242;AFR_AF=0.1619;EUR_AF=0.4473;SAS_AF=0.2648;AA=c|||;VT=SNP
2	233987114	rs9288685	T	C	100	PASS	AC=2141;AF=0.427516;AN=5008;NS=2504;DP=19880;EAS_AF=0.3403;AMR_AF=0.3775;AFR_AF=0.4955;EUR_AF=0.5318;SAS_AF=0.3538;AA=N|||;VT=SNP
2	233987558	rs10201557	A	C	100	PASS	AC=2113;AF=0.421925;AN=5008;NS=2504;DP=19630;EAS_AF=0.3393;AMR_AF=0.3775;AFR_AF=0.4758;EUR_AF=0.5308;SAS_AF=0.3538;AA=C|||;VT=SNP
2	233987722	rs10193128	T	C	100	PASS	AC=1739;AF=0.347244;AN=5008;NS=2504;DP=20252;EAS_AF=0.3353;AMR_AF=0.3516;AFR_AF=0.2587;EUR_AF=0.4781;SAS_AF=0.3415;AA=T|||;VT=SNP
2	233987898	rs117988494	G	C	100	PASS	AC=474;AF=0.0946486;AN=5008;NS=2504;DP=18773;EAS_AF=0.3204;AMR_AF=0.0231;AFR_AF=0.031;EUR_AF=0.0219;SAS_AF=0.0736;AA=G|||;VT=SNP
2	233988075	rs148173423	A	G	100	PASS	AC=154;AF=0.0307508;AN=5008;NS=2504;DP=18321;EAS_AF=0;AMR_AF=0.0159;AFR_AF=0.0741;EUR_AF=0.0358;SAS_AF=0.0092;AA=A|||;VT=SNP
2	233988343	rs13021947	G	A	100	PASS	AC=1235;AF=0.246605;AN=5008;NS=2504;DP=20711;EAS_AF=0.0149;AMR_AF=0.3242;AFR_AF=0.208;EUR_AF=0.4563;SAS_AF=0.2669;AA=G|||;VT=SNP
2	233988507	rs13022011	C	T	100	PASS	AC=1360;AF=0.271565;AN=5008;NS=2504;DP=21736;EAS_AF=0.0149;AMR_AF=0.33;AFR_AF=0.2988;EUR_AF=0.4583;SAS_AF=0.2658;AA=C|||;VT=SNP
2	233989532	rs35178169	G	A	100	PASS	AC=179;AF=0.0357428;AN=5008;NS=2504;DP=19834;EAS_AF=0.001;AMR_AF=0.0389;AFR_AF=0.0068;EUR_AF=0.0855;SAS_AF=0.0573;AA=g|||;VT=SNP
2	233989568	rs72984294	C	T	100	PASS	AC=250;AF=0.0499201;AN=5008;NS=2504;DP=18410;EAS_AF=0.004;AMR_AF=0.0187;AFR_AF=0.1263;EUR_AF=0.0537;SAS_AF=0.0123;AA=c|||;VT=SNP
2	233989582	rs72984297	C	T	100	PASS	AC=174;AF=0.0347444;AN=5008;NS=2504;DP=18076;EAS_AF=0;AMR_AF=0.0159;AFR_AF=0.0893;EUR_AF=0.0358;SAS_AF=0.0092;AA=c|||;VT=SNP
2	233989818	rs72984298	T	A	100	PASS	AC=174;AF=0.0347444;AN=5008;NS=2504;DP=20425;EAS_AF=0;AMR_AF=0.0159;AFR_AF=0.0893;EUR_AF=0.0358;SAS_AF=0.0092;AA=t|||;VT=SNP
2	233990412	rs55913569	C	T	100	PASS	AC=1373;AF=0.274161;AN=5008;NS=2504;DP=18854;EAS_AF=0.0149;AMR_AF=0.3386;AFR_AF=0.2579;EUR_AF=0.501;SAS_AF=0.2843;AA=C|||;VT=SNP
2	233990594	rs61752227	A	G	100	PASS	AC=176;AF=0.0351438;AN=5008;NS=2504;DP=19682;EAS_AF=0.003;AMR_AF=0.0548;AFR_AF=0.0015;EUR_AF=0.0437;SAS_AF=0.091;AA=A|||;VT=SNP;EX_TARGET
2	233990745	rs114915681	G	A	100	PASS	AC=24;AF=0.00479233;AN=5008;NS=2504;DP=17588;EAS_AF=0;AMR_AF=0.0058;AFR_AF=0;EUR_AF=0.0169;SAS_AF=0.0031;AA=G|||;VT=SNP
2	233990882	rs112998825	G	A	100	PASS	AC=23;AF=0.00459265;AN=5008;NS=2504;DP=20669;EAS_AF=0.001;AMR_AF=0.0086;AFR_AF=0.0008;EUR_AF=0.0139;SAS_AF=0.001;AA=G|||;VT=SNP
2	233991222	rs73105541	A	G	100	PASS	AC=447;AF=0.0892572;AN=5008;NS=2504;DP=19208;EAS_AF=0.1756;AMR_AF=0.0375;AFR_AF=0.1354;EUR_AF=0.0417;SAS_AF=0.0235;AA=G|||;VT=SNP
2	233991242	rs73105542	T	A	100	PASS	AC=446;AF=0.0890575;AN=5008;NS=2504;DP=19579;EAS_AF=0.1756;AMR_AF=0.0375;AFR_AF=0.1346;EUR_AF=0.0417;SAS_AF=0.0235;AA=A|||;VT=SNP
2	233991378	rs7587242	T	C	100	PASS	AC=4449;AF=0.888379;AN=5008;NS=2504;DP=17585;EAS_AF=0.871;AMR_AF=0.7608;AFR_AF=0.9622;EUR_AF=0.9771;SAS_AF=0.8057;AA=C|||;VT=SNP
2	233991747	rs34386357	T	C	100	PASS	AC=23;AF=0.00459265;AN=5008;NS=2504;DP=15728;EAS_AF=0;AMR_AF=0.0101;AFR_AF=0.0008;EUR_AF=0.0139;SAS_AF=0.001;AA=T|||;VT=SNP
2	233991749	rs7605743	G	T	100	PASS	AC=1151;AF=0.229832;AN=5008;NS=2504;DP=15535;EAS_AF=0.0149;AMR_AF=0.3329;AFR_AF=0.1263;EUR_AF=0.4751;SAS_AF=0.2658;AA=G|||;VT=SNP
2	233992078	rs12694926	T	G	100	PASS	AC=1024;AF=0.204473;AN=5008;NS=2504;DP=18558;EAS_AF=0.0149;AMR_AF=0.3199;AFR_AF=0.0703;EUR_AF=0.4404;SAS_AF=0.2566;AA=T|||;VT=SNP
2	233992226	rs12694927	G	A	100	PASS	AC=1151;AF=0.229832;AN=5008;NS=2504;DP=20809;EAS_AF=0.0149;AMR_AF=0.3329;AFR_AF=0.1263;EUR_AF=0.4751;SAS_AF=0.2658;AA=G|||;VT=SNP
2	233992693	rs12694928	T	A	100	PASS	AC=1019;AF=0.203474;AN=5008;NS=2504;DP=20130;EAS_AF=0.0149;AMR_AF=0.3156;AFR_AF=0.0703;EUR_AF=0.4404;SAS_AF=0.2546;AA=T|||;VT=SNP
2	233992896	rs12694929	T	C	100	PASS	AC=1188;AF=0.23722;AN=5008;NS=2504;DP=16908;EAS_AF=0.0149;AMR_AF=0.3401;AFR_AF=0.1415;EUR_AF=0.4861;SAS_AF=0.2669;AA=C|||;VT=SNP
2	233993198	rs10176163	T	A	100	PASS	AC=1155;AF=0.230631;AN=5008;NS=2504;DP=19384;EAS_AF=0.0149;AMR_AF=0.3329;AFR_AF=0.1293;EUR_AF=0.4751;SAS_AF=0.2658;AA=T|||;VT=SNP
2	233993570	rs7597516	T	A	100	PASS	AC=1019;AF=0.203474;AN=5008;NS=2504;DP=18291;EAS_AF=0.0149;AMR_AF=0.3156;AFR_AF=0.0703;EUR_AF=0.4404;SAS_AF=0.2546;AA=t|||;VT=SNP
2	233993638	rs7589369	C	G	100	PASS	AC=1149;AF=0.229433;AN=5008;NS=2504;DP=14962;EAS_AF=0.0149;AMR_AF=0.3329;AFR_AF=0.1241;EUR_AF=0.4761;SAS_AF=0.2658;AA=c|||;VT=SNP
2	233994928	rs13388142	C	T	100	PASS	AC=1025;AF=0.204673;AN=5008;NS=2504;DP=16083;EAS_AF=0.0149;AMR_AF=0.3199;AFR_AF=0.0703;EUR_AF=0.4414;SAS_AF=0.2566;AA=C|||;VT=SNP
2	233995040	rs112236849	T	C	100	PASS	AC=23;AF=0.00459265;AN=5008;NS=2504;DP=17385;EAS_AF=0;AMR_AF=0.0043;AFR_AF=0.0053;EUR_AF=0.0119;SAS_AF=0.001;AA=T|||;VT=SNP
2	233996399	rs10174016	G	A	100	PASS	AC=145;AF=0.0289537;AN=5008;NS=2504;DP=17979;EAS_AF=0;AMR_AF=0.0202;AFR_AF=0.0567;EUR_AF=0.0457;SAS_AF=0.0102;AA=G|||;VT=SNP
2	233996401	rs10173878	C	T	100	PASS	AC=145;AF=0.0289537;AN=5008;NS=2504;DP=18026;EAS_AF=0;AMR_AF=0.0202;AFR_AF=0.0567;EUR_AF=0.0457;SAS_AF=0.0102;AA=C|||;VT=SNP
2	233996429	rs10174028	G	A	100	PASS	AC=145;AF=0.0289537;AN=5008;NS=2504;DP=19214;EAS_AF=0;AMR_AF=0.0202;AFR_AF=0.0567;EUR_AF=0.0457;SAS_AF=0.0102;AA=C|||;VT=SNP
2	233996452	rs11893401	T	C	100	PASS	AC=2270;AF=0.453275;AN=5008;NS=2504;DP=19433;EAS_AF=0.494;AMR_AF=0.3804;AFR_AF=0.4493;EUR_AF=0.4513;SAS_AF=0.4703;AA=T|||;VT=SNP
2	233996637	rs28376818	G	A	100	PASS	AC=146;AF=0.0291534;AN=5008;NS=2504;DP=19110;EAS_AF=0;AMR_AF=0.0202;AFR_AF=0.0575;EUR_AF=0.0457;SAS_AF=0.0102;AA=G|||;VT=SNP
2	233996709	rs10199951	A	G	100	PASS	AC=146;AF=0.0291534;AN=5008;NS=2504;DP=18703;EAS_AF=0;AMR_AF=0.0202;AFR_AF=0.0575;EUR_AF=0.0457;SAS_AF=0.0102;AA=A|||;VT=SNP
2	233996934	rs10176895	G	A	100	PASS	AC=145;AF=0.0289537;AN=5008;NS=2504;DP=22284;EAS_AF=0;AMR_AF=0.0202;AFR_AF=0.0575;EUR_AF=0.0447;SAS_AF=0.0102;AA=A|||;VT=SNP
2	233996977	rs10176909	G	A	100	PASS	AC=144;AF=0.028754;AN=5008;NS=2504;DP=21730;EAS_AF=0;AMR_AF=0.0202;AFR_AF=0.0567;EUR_AF=0.0447;SAS_AF=0.0102;AA=A|||;VT=SNP
2	233996983	rs10189300	T	A	100	PASS	AC=144;AF=0.028754;AN=5008;NS=2504;DP=21589;EAS_AF=0;AMR_AF=0.0202;AFR_AF=0.0567;EUR_AF=0.0447;SAS_AF=0.0102;AA=t|||;VT=SNP
2	233997057	rs10200271	A	C	100	PASS	AC=148;AF=0.0295527;AN=5008;NS=2504;DP=20517;EAS_AF=0;AMR_AF=0.0216;AFR_AF=0.0575;EUR_AF=0.0447;SAS_AF=0.0123;AA=C|||;VT=SNP
2	233997139	rs10189488	T	C	100	PASS	AC=145;AF=0.0289537;AN=5008;NS=2504;DP=19132;EAS_AF=0;AMR_AF=0.0202;AFR_AF=0.0575;EUR_AF=0.0447;SAS_AF=0.0102;AA=C|||;VT=SNP
2	233997498	rs151050585	A	G	100	PASS	AC=39;AF=0.00778754;AN=5008;NS=2504;DP=18294;EAS_AF=0;AMR_AF=0.0115;AFR_AF=0.0008;EUR_AF=0.0139;SAS_AF=0.0164;AA=A|||;VT=SNP
2	233997899	rs11681000	C	T	100	PASS	AC=2411;AF=0.48143;AN=5008;NS=2504;DP=21672;EAS_AF=0.497;AMR_AF=0.3862;AFR_AF=0.5469;EUR_AF=0.4573;SAS_AF=0.4693;AA=T|||;VT=SNP
2	233997982	rs10933433	C	G	100	PASS	AC=2410;AF=0.48123;AN=5008;NS=2504;DP=20968;EAS_AF=0.497;AMR_AF=0.3862;AFR_AF=0.5461;EUR_AF=0.4573;SAS_AF=0.4693;AA=G|||;VT=SNP
2	233998108	rs10933434	G	T	100	PASS	AC=2412;AF=0.481629;AN=5008;NS=2504;DP=17573;EAS_AF=0.497;AMR_AF=0.3862;AFR_AF=0.5469;EUR_AF=0.4583;SAS_AF=0.4693;AA=G|||;VT=SNP
2	233998146	rs10933435	A	G	100	PASS	AC=2413;AF=0.481829;AN=5008;NS=2504;DP=18490;EAS_AF=0.497;AMR_AF=0.3862;AFR_AF=0.5469;EUR_AF=0.4583;SAS_AF=0.4703;AA=A|||;VT=SNP
2	233998441	rs144545098	A	G	100	PASS	AC=8;AF=0.00159744;AN=5008;NS=2504;DP=18905;EAS_AF=0;AMR_AF=0.0058;AFR_AF=0;EUR_AF=0.003;SAS_AF=0.001;AA=A|||;VT=SNP
2	233998481	rs10933436	C	A	100	PASS	AC=2400;AF=0.479233;AN=5008;NS=2504;DP=17804;EAS_AF=0.497;AMR_AF=0.3847;AFR_AF=0.5386;EUR_AF=0.4573;SAS_AF=0.4703;AA=A|||;VT=SNP
2	233998646	rs6738961	C	T	100	PASS	AC=2402;AF=0.479633;AN=5008;NS=2504;DP=19981;EAS_AF=0.498;AMR_AF=0.3847;AFR_AF=0.5386;EUR_AF=0.4583;SAS_AF=0.4703;AA=C|||;VT=SNP
2	233999081	rs11693862	A	G	100	PASS	AC=2412;AF=0.481629;AN=5008;NS=2504;DP=19325;EAS_AF=0.497;AMR_AF=0.3862;AFR_AF=0.5469;EUR_AF=0.4573;SAS_AF=0.4703;AA=G|||;VT=SNP
2	233999201	rs11682791	G	A	100	PASS	AC=2414;AF=0.482029;AN=5008;NS=2504;DP=19599;EAS_AF=0.496;AMR_AF=0.3876;AFR_AF=0.5469;EUR_AF=0.4573;SAS_AF=0.4724;AA=G|||;VT=SNP
2	233999230	rs58884803	C	G	100	PASS	AC=2405;AF=0.480232;AN=5008;NS=2504;DP=19107;EAS_AF=0.4921;AMR_AF=0.3876;AFR_AF=0.5469;EUR_AF=0.4523;SAS_AF=0.4724;AA=C|||;VT=SNP
2	233999253	rs11682728	C	T	100	PASS	AC=2406;AF=0.480431;AN=5008;NS=2504;DP=18526;EAS_AF=0.4921;AMR_AF=0.3876;AFR_AF=0.5477;EUR_AF=0.4523;SAS_AF=0.4724;AA=c|||;VT=SNP
2	233999263	rs11682798	G	A	100	PASS	AC=2406;AF=0.480431;AN=5008;NS=2504;DP=18508;EAS_AF=0.4921;AMR_AF=0.3876;AFR_AF=0.5477;EUR_AF=0.4523;SAS_AF=0.4724;AA=G|||;VT=SNP
2	233999586	rs56265336	G	A	100	PASS	AC=2413;AF=0.481829;AN=5008;NS=2504;DP=18154;EAS_AF=0.497;AMR_AF=0.3862;AFR_AF=0.5477;EUR_AF=0.4573;SAS_AF=0.4703;AA=G|||;VT=SNP
2	233999666	rs56143615	T	C	100	PASS	AC=2413;AF=0.481829;AN=5008;NS=2504;DP=17019;EAS_AF=0.497;AMR_AF=0.3862;AFR_AF=0.5477;EUR_AF=0.4573;SAS_AF=0.4703;AA=C|||;VT=SNP
2	233999697	rs56307293	A	G	100	PASS	AC=2413;AF=0.481829;AN=5008;NS=2504;DP=17596;EAS_AF=0.497;AMR_AF=0.3862;AFR_AF=0.5477;EUR_AF=0.4573;SAS_AF=0.4703;AA=A|||;VT=SNP
2	234000284	rs11690230	T	G	100	PASS	AC=3749;AF=0.748602;AN=5008;NS=2504;DP=11209;EAS_AF=0.6855;AMR_AF=0.7277;AFR_AF=0.6778;EUR_AF=0.9225;SAS_AF=0.7454;AA=G|||;VT=SNP
2	234000290	rs11684313	C	T	100	PASS	AC=2413;AF=0.481829;AN=5008;NS=2504;DP=10432;EAS_AF=0.497;AMR_AF=0.3862;AFR_AF=0.5477;EUR_AF=0.4573;SAS_AF=0.4703;AA=C|||;VT=SNP
2	234000504	rs62192869	A	C	100	PASS	AC=2413;AF=0.481829;AN=5008;NS=2504;DP=10965;EAS_AF=0.497;AMR_AF=0.3862;AFR_AF=0.5477;EUR_AF=0.4573;SAS_AF=0.4703;AA=A|||;VT=SNP
2	234001047	rs7557877	A	G	100	PASS	AC=3758;AF=0.750399;AN=5008;NS=2504;DP=17160;EAS_AF=0.6855;AMR_AF=0.7305;AFR_AF=0.6831;EUR_AF=0.9225;SAS_AF=0.7454;AA=N|||;VT=SNP
2	234001105	rs11677508	C	T	100	PASS	AC=2398;AF=0.478834;AN=5008;NS=2504;DP=19160;EAS_AF=0.497;AMR_AF=0.3833;AFR_AF=0.5378;EUR_AF=0.4573;SAS_AF=0.4703;AA=C|||;VT=SNP
2	234001366	rs6756920	T	C	100	PASS	AC=2395;AF=0.478235;AN=5008;NS=2504;DP=18646;EAS_AF=0.497;AMR_AF=0.3833;AFR_AF=0.5356;EUR_AF=0.4573;SAS_AF=0.4703;AA=C|||;VT=SNP
2	234001547	rs6719575	G	A	100	PASS	AC=2396;AF=0.478435;AN=5008;NS=2504;DP=18389;EAS_AF=0.497;AMR_AF=0.3833;AFR_AF=0.5378;EUR_AF=0.4573;SAS_AF=0.4683;AA=G|||;VT=SNP
2	234001575	rs6759973	T	C	100	PASS	AC=3734;AF=0.745607;AN=5008;NS=2504;DP=19335;EAS_AF=0.6855;AMR_AF=0.7248;AFR_AF=0.6679;EUR_AF=0.9225;SAS_AF=0.7454;AA=T|||;VT=SNP
2	234002025	rs13419717	A	C	100	PASS	AC=132;AF=0.0263578;AN=5008;NS=2504;DP=14219;EAS_AF=0;AMR_AF=0.0173;AFR_AF=0.0567;EUR_AF=0.0338;SAS_AF=0.0112;AA=A|||;VT=SNP
2	234002062	rs182277546	T	A	100	PASS	AC=21;AF=0.00419329;AN=5008;NS=2504;DP=15319;EAS_AF=0.001;AMR_AF=0.0072;AFR_AF=0.0015;EUR_AF=0.0119;SAS_AF=0.001;AA=T|||;VT=SNP
2	234002367	rs12987520	T	C	100	PASS	AC=1356;AF=0.270767;AN=5008;NS=2504;DP=8930;EAS_AF=0.1885;AMR_AF=0.3444;AFR_AF=0.1437;EUR_AF=0.4652;SAS_AF=0.2751;AA=T|||;VT=SNP
2	234002412	rs13011232	C	T	100	PASS	AC=1356;AF=0.270767;AN=5008;NS=2504;DP=9095;EAS_AF=0.1885;AMR_AF=0.3444;AFR_AF=0.1437;EUR_AF=0.4652;SAS_AF=0.2751;AA=C|||;VT=SNP
2	234002784	rs62192871	G	A	100	PASS	AC=1357;AF=0.270966;AN=5008;NS=2504;DP=9838;EAS_AF=0.1885;AMR_AF=0.3444;AFR_AF=0.1445;EUR_AF=0.4652;SAS_AF=0.2751;AA=G|||;VT=SNP
2	234002804	rs62192872	C	G	100	PASS	AC=1355;AF=0.270567;AN=5008;NS=2504;DP=10154;EAS_AF=0.1885;AMR_AF=0.3444;AFR_AF=0.143;EUR_AF=0.4652;SAS_AF=0.2751;AA=G|||;VT=SNP
2	234002813	rs10179110	G	A	100	PASS	AC=214;AF=0.0427316;AN=5008;NS=2504;DP=10008;EAS_AF=0;AMR_AF=0.0187;AFR_AF=0.1089;EUR_AF=0.0427;SAS_AF=0.0143;AA=G|||;VT=SNP
2	234003117	rs10202748	A	C	100	PASS	AC=1354;AF=0.270367;AN=5008;NS=2504;DP=14102;EAS_AF=0.1885;AMR_AF=0.3429;AFR_AF=0.143;EUR_AF=0.4652;SAS_AF=0.2751;AA=A|||;VT=SNP
2	234003227	rs7421653	G	A	100	PASS	AC=4015;AF=0.801717;AN=5008;NS=2504;DP=12828;EAS_AF=0.6875;AMR_AF=0.7478;AFR_AF=0.8238;EUR_AF=0.9652;SAS_AF=0.7597;AA=A|||;VT=SNP
2	234003359	rs7419666	T	C	100	PASS	AC=1336;AF=0.266773;AN=5008;NS=2504;DP=14007;EAS_AF=0.1885;AMR_AF=0.3415;AFR_AF=0.1301;EUR_AF=0.4652;SAS_AF=0.2751;AA=T|||;VT=SNP
2	234053816	rs144181925	T	C	100	PASS	AC=1149;AF=0.229433;AN=5008;NS=2504;DP=21771;EAS_AF=0.3343;AMR_AF=0.1455;AFR_AF=0.2209;EUR_AF=0.2167;SAS_AF=0.2055;AA=t|||;VT=SNP
2	234053986	rs142474245	C	T	100	PASS	AC=66;AF=0.0131789;AN=5008;NS=2504;DP=20821;EAS_AF=0;AMR_AF=0.0159;AFR_AF=0.0023;EUR_AF=0.0358;SAS_AF=0.0164;AA=c|||;VT=SNP
2	234054237	rs140053128	T	G	100	PASS	AC=1226;AF=0.244808;AN=5008;NS=2504;DP=19464;EAS_AF=0.3641;AMR_AF=0.1427;AFR_AF=0.2625;EUR_AF=0.2107;SAS_AF=0.2055;AA=t|||;VT=SNP
2	234054407	rs145555157	C	T	100	PASS	AC=642;AF=0.128195;AN=5008;NS=2504;DP=16681;EAS_AF=0.1687;AMR_AF=0.2435;AFR_AF=0.0582;EUR_AF=0.0288;SAS_AF=0.2014;AA=c|||;VT=SNP
2	234054515	rs147786898	G	A	100	PASS	AC=2448;AF=0.488818;AN=5008;NS=2504;DP=18876;EAS_AF=0.619;AMR_AF=0.5159;AFR_AF=0.4879;EUR_AF=0.3072;SAS_AF=0.5235;AA=g|||;VT=SNP
2	234054873	rs1135173	G	A	100	PASS	AC=1003;AF=0.20028;AN=5008;NS=2504;DP=20006;EAS_AF=0.0179;AMR_AF=0.3184;AFR_AF=0.0325;EUR_AF=0.4672;SAS_AF=0.2566;AA=G|||;VT=SNP
2	234054899	rs36137020	G	A	100	PASS	AC=616;AF=0.123003;AN=5008;NS=2504;DP=19523;EAS_AF=0.1786;AMR_AF=0.2435;AFR_AF=0.0303;EUR_AF=0.0288;SAS_AF=0.2025;AA=G|||;VT=SNP
2	234054989	rs36180605	T	G	100	PASS	AC=2925;AF=0.584065;AN=5008;NS=2504;DP=17956;EAS_AF=0.7738;AMR_AF=0.4107;AFR_AF=0.6505;EUR_AF=0.4841;SAS_AF=0.5245;AA=T|||;VT=SNP
2	234055004	rs36189208	T	C	100	PASS	AC=3542;AF=0.707268;AN=5008;NS=2504;DP=18371;EAS_AF=0.9524;AMR_AF=0.6542;AFR_AF=0.6815;EUR_AF=0.5129;SAS_AF=0.727;AA=t|||;VT=SNP
2	234055276	rs36181881	A	G	100	PASS	AC=3778;AF=0.754393;AN=5008;NS=2504;DP=18750;EAS_AF=0.9831;AMR_AF=0.6614;AFR_AF=0.829;EUR_AF=0.5159;SAS_AF=0.729;AA=G|||;VT=SNP
2	234055278	rs149355571	A	G	100	PASS	AC=1173;AF=0.234225;AN=5008;NS=2504;DP=18812;EAS_AF=0.3234;AMR_AF=0.1427;AFR_AF=0.2587;EUR_AF=0.2048;SAS_AF=0.2045;AA=G|||;VT=SNP
2	234055535	rs145542860	A	G	100	PASS	AC=794;AF=0.158546;AN=5008;NS=2504;DP=16617;EAS_AF=0.3204;AMR_AF=0.0576;AFR_AF=0.2239;EUR_AF=0.0656;SAS_AF=0.0706;AA=A|||;VT=SNP
2	234055554	rs147731559	C	G	100	PASS	AC=794;AF=0.158546;AN=5008;NS=2504;DP=16464;EAS_AF=0.3214;AMR_AF=0.0562;AFR_AF=0.2239;EUR_AF=0.0656;SAS_AF=0.0706;AA=C|||;VT=SNP
2	234055623	rs142582288	G	T	100	PASS	AC=792;AF=0.158147;AN=5008;NS=2504;DP=17799;EAS_AF=0.3244;AMR_AF=0.0562;AFR_AF=0.2216;EUR_AF=0.0656;SAS_AF=0.0685;AA=T|||;VT=SNP
2	234055732	rs36171341	A	G	100	PASS	AC=2846;AF=0.568291;AN=5008;NS=2504;DP=19123;EAS_AF=0.6319;AMR_AF=0.6009;AFR_AF=0.5287;EUR_AF=0.4473;SAS_AF=0.6575;AA=A|||;VT=SNP
2	234055970	rs146744645	C	T	100	PASS	AC=228;AF=0.0455272;AN=5008;NS=2504;DP=16038;EAS_AF=0;AMR_AF=0.085;AFR_AF=0.0076;EUR_AF=0.1382;SAS_AF=0.0204;AA=C|||;VT=SNP
2	234056091	rs149513640	C	G	100	PASS	AC=797;AF=0.159145;AN=5008;NS=2504;DP=20270;EAS_AF=0.3224;AMR_AF=0.0576;AFR_AF=0.2247;EUR_AF=0.0656;SAS_AF=0.0706;AA=G|||;VT=SNP
2	234056422	rs147467692	A	G	100	PASS	AC=797;AF=0.159145;AN=5008;NS=2504;DP=22032;EAS_AF=0.3224;AMR_AF=0.0576;AFR_AF=0.2247;EUR_AF=0.0656;SAS_AF=0.0706;AA=A|||;VT=SNP
2	234056431	rs140185860	C	A	100	PASS	AC=745;AF=0.148762;AN=5008;NS=2504;DP=22332;EAS_AF=0.3224;AMR_AF=0.0548;AFR_AF=0.1868;EUR_AF=0.0656;SAS_AF=0.0706;AA=C|||;VT=SNP
2	234056711	rs36173458	T	A	100	PASS	AC=613;AF=0.122404;AN=5008;NS=2504;DP=21940;EAS_AF=0.1766;AMR_AF=0.2421;AFR_AF=0.0295;EUR_AF=0.0288;SAS_AF=0.2035;AA=T|||;VT=SNP
2	234056744	rs36157180	C	T	100	PASS	AC=2983;AF=0.595647;AN=5008;NS=2504;DP=20664;EAS_AF=0.6607;AMR_AF=0.598;AFR_AF=0.6059;EUR_AF=0.4543;SAS_AF=0.6585;AA=C|||;VT=SNP
2	234056814	rs36134067	G	A	100	PASS	AC=2840;AF=0.567093;AN=5008;NS=2504;DP=20285;EAS_AF=0.63;AMR_AF=0.5951;AFR_AF=0.5272;EUR_AF=0.4493;SAS_AF=0.6575;AA=G|||;VT=SNP
2	234057072	rs140384610	G	A	100	PASS	AC=614;AF=0.122604;AN=5008;NS=2504;DP=20079;EAS_AF=0.1766;AMR_AF=0.2435;AFR_AF=0.0295;EUR_AF=0.0288;SAS_AF=0.2035;AA=G|||;VT=SNP
2	234057178	rs146523041	C	T	100	PASS	AC=2840;AF=0.567093;AN=5008;NS=2504;DP=18425;EAS_AF=0.63;AMR_AF=0.5965;AFR_AF=0.5265;EUR_AF=0.4483;SAS_AF=0.6585;AA=c|||;VT=SNP
2	234057280	rs140803184	G	C	100	PASS	AC=2785;AF=0.55611;AN=5008;NS=2504;DP=17663;EAS_AF=0.6607;AMR_AF=0.5937;AFR_AF=0.4592;EUR_AF=0.4533;SAS_AF=0.6585;AA=G|||;VT=SNP
2	234057292	rs150142503	A	T	100	PASS	AC=747;AF=0.149161;AN=5008;NS=2504;DP=18121;EAS_AF=0.3224;AMR_AF=0.0533;AFR_AF=0.1884;EUR_AF=0.0666;SAS_AF=0.0706;AA=A|||;VT=SNP
2	234057614	rs148967109	G	A	100	PASS	AC=3743;AF=0.747404;AN=5008;NS=2504;DP=16260;EAS_AF=0.9831;AMR_AF=0.6585;AFR_AF=0.8003;EUR_AF=0.5199;SAS_AF=0.7301;AA=A|||;VT=SNP
2	234057788	rs147318408	C	T	100	PASS	AC=2841;AF=0.567292;AN=5008;NS=2504;DP=11054;EAS_AF=0.628;AMR_AF=0.5994;AFR_AF=0.5257;EUR_AF=0.4493;SAS_AF=0.6595;AA=C|||;VT=SNP
2	234057851	rs148377885	G	T	100	PASS	AC=2989;AF=0.596845;AN=5008;NS=2504;DP=16299;EAS_AF=0.6587;AMR_AF=0.6037;AFR_AF=0.6067;EUR_AF=0.4553;SAS_AF=0.6605;AA=G|||;VT=SNP
2	234057859	rs141500584	T	C	100	PASS	AC=2989;AF=0.596845;AN=5008;NS=2504;DP=16681;EAS_AF=0.6587;AMR_AF=0.6037;AFR_AF=0.6067;EUR_AF=0.4553;SAS_AF=0.6605;AA=C|||;VT=SNP
2	234057905	rs150889436	G	A	100	PASS	AC=2984;AF=0.595847;AN=5008;NS=2504;DP=15507;EAS_AF=0.6587;AMR_AF=0.6023;AFR_AF=0.6059;EUR_AF=0.4533;SAS_AF=0.6595;AA=g|||;VT=SNP
2	234058066	rs149701000	G	A	100	PASS	AC=2987;AF=0.596446;AN=5008;NS=2504;DP=18537;EAS_AF=0.6587;AMR_AF=0.6023;AFR_AF=0.6082;EUR_AF=0.4533;SAS_AF=0.6595;AA=G|||;VT=SNP
2	234058082	rs146178696	A	G	100	PASS	AC=2989;AF=0.596845;AN=5008;NS=2504;DP=18754;EAS_AF=0.6587;AMR_AF=0.6023;AFR_AF=0.6082;EUR_AF=0.4553;SAS_AF=0.6595;AA=G|||;VT=SNP
2	234059151	rs146382281	G	A	100	PASS	AC=2982;AF=0.595447;AN=5008;NS=2504;DP=19053;EAS_AF=0.6637;AMR_AF=0.6009;AFR_AF=0.6021;EUR_AF=0.4533;SAS_AF=0.6585;AA=G|||;VT=SNP
2	234059211	rs36142114	C	T	100	PASS	AC=2998;AF=0.598642;AN=5008;NS=2504;DP=18618;EAS_AF=0.6637;AMR_AF=0.6009;AFR_AF=0.6029;EUR_AF=0.4652;SAS_AF=0.6616;AA=T|||;VT=SNP
2	234059577	rs36129046	G	T	100	PASS	AC=3008;AF=0.600639;AN=5008;NS=2504;DP=20052;EAS_AF=0.6637;AMR_AF=0.6009;AFR_AF=0.6082;EUR_AF=0.4662;SAS_AF=0.6636;AA=G|||;VT=SNP
2	234059637	rs139207110	A	G	100	PASS	AC=3008;AF=0.600639;AN=5008;NS=2504;DP=18601;EAS_AF=0.6637;AMR_AF=0.6009;AFR_AF=0.6082;EUR_AF=0.4662;SAS_AF=0.6636;AA=N|||;VT=SNP
2	234059660	rs142339885	C	A	100	PASS	AC=3008;AF=0.600639;AN=5008;NS=2504;DP=18940;EAS_AF=0.6637;AMR_AF=0.6009;AFR_AF=0.6082;EUR_AF=0.4662;SAS_AF=0.6636;AA=A|||;VT=SNP
2	234059725	rs150521622	T	C	100	PASS	AC=3010;AF=0.601038;AN=5008;NS=2504;DP=18810;EAS_AF=0.6637;AMR_AF=0.6009;AFR_AF=0.6089;EUR_AF=0.4662;SAS_AF=0.6646;AA=C|||;VT=SNP
2	234059737	rs149754149	T	G	100	PASS	AC=3010;AF=0.601038;AN=5008;NS=2504;DP=18399;EAS_AF=0.6637;AMR_AF=0.6009;AFR_AF=0.6089;EUR_AF=0.4662;SAS_AF=0.6646;AA=G|||;VT=SNP
2	234059777	rs145640497	A	G	100	PASS	AC=762;AF=0.152157;AN=5008;NS=2504;DP=18200;EAS_AF=0.3194;AMR_AF=0.0548;AFR_AF=0.2012;EUR_AF=0.0666;SAS_AF=0.0706;AA=A|||;VT=SNP
2	234059821	rs36146561	G	C	100	PASS	AC=3007;AF=0.600439;AN=5008;NS=2504;DP=17322;EAS_AF=0.6637;AMR_AF=0.6009;AFR_AF=0.6074;EUR_AF=0.4662;SAS_AF=0.6636;AA=G|||;VT=SNP
2	234060070	rs36131515	A	G	100	PASS	AC=3008;AF=0.600639;AN=5008;NS=2504;DP=17809;EAS_AF=0.6647;AMR_AF=0.6009;AFR_AF=0.6074;EUR_AF=0.4662;SAS_AF=0.6636;AA=G|||;VT=SNP
2	234060183	rs150474531	G	A	100	PASS	AC=12;AF=0.00239617;AN=5008;NS=2504;DP=18251;EAS_AF=0;AMR_AF=0.0014;AFR_AF=0.0008;EUR_AF=0.0089;SAS_AF=0.001;AA=G|||;VT=SNP
2	234060365	rs36171197	C	G	100	PASS	AC=2968;AF=0.592652;AN=5008;NS=2504;DP=23104;EAS_AF=0.6637;AMR_AF=0.5908;AFR_AF=0.6067;EUR_AF=0.4503;SAS_AF=0.6483;AA=G|||;VT=SNP
2	234060447	rs142911999	G	A	100	PASS	AC=2787;AF=0.55651;AN=5008;NS=2504;DP=25575;EAS_AF=0.6339;AMR_AF=0.5879;AFR_AF=0.4992;EUR_AF=0.4453;SAS_AF=0.6462;AA=G|||;VT=SNP
2	234060486	rs145129423	C	T	100	PASS	AC=2968;AF=0.592652;AN=5008;NS=2504;DP=25525;EAS_AF=0.6637;AMR_AF=0.5908;AFR_AF=0.6067;EUR_AF=0.4503;SAS_AF=0.6483;AA=C|||;VT=SNP
2	234060845	rs141161975	C	T	100	PASS	AC=726;AF=0.144968;AN=5008;NS=2504;DP=21744;EAS_AF=0.1905;AMR_AF=0.2608;AFR_AF=0.0613;EUR_AF=0.0626;SAS_AF=0.2137;AA=C|||;VT=SNP
2	234061153	rs36138569	T	C	100	PASS	AC=2969;AF=0.592851;AN=5008;NS=2504;DP=20713;EAS_AF=0.6647;AMR_AF=0.5908;AFR_AF=0.6067;EUR_AF=0.4503;SAS_AF=0.6483;AA=T|||;VT=SNP
2	234061234	rs36172244	T	C	100	PASS	AC=2968;AF=0.592652;AN=5008;NS=2504;DP=19798;EAS_AF=0.6637;AMR_AF=0.5908;AFR_AF=0.6067;EUR_AF=0.4503;SAS_AF=0.6483;AA=T|||;VT=SNP
2	234061317	rs145770967	C	A	100	PASS	AC=1000;AF=0.199681;AN=5008;NS=2504;DP=18611;EAS_AF=0.0169;AMR_AF=0.3184;AFR_AF=0.0454;EUR_AF=0.4523;SAS_AF=0.2526;AA=C|||;VT=SNP
2	234061318	rs148922430	C	G	100	PASS	AC=399;AF=0.0796725;AN=5008;NS=2504;DP=18602;EAS_AF=0.003;AMR_AF=0.085;AFR_AF=0.0356;EUR_AF=0.1561;SAS_AF=0.136;AA=C|||;VT=SNP
2	234061523	rs36148770	T	C	100	PASS	AC=2967;AF=0.592452;AN=5008;NS=2504;DP=19045;EAS_AF=0.6637;AMR_AF=0.5908;AFR_AF=0.6059;EUR_AF=0.4503;SAS_AF=0.6483;AA=C|||;VT=SNP
2	234061630	rs36149367	T	C	100	PASS	AC=3755;AF=0.7498;AN=5008;NS=2504;DP=19355;EAS_AF=0.9831;AMR_AF=0.6484;AFR_AF=0.826;EUR_AF=0.5159;SAS_AF=0.7188;AA=C|||;VT=SNP
2	234061863	rs36149390	G	A	100	PASS	AC=2966;AF=0.592252;AN=5008;NS=2504;DP=9554;EAS_AF=0.6637;AMR_AF=0.5908;AFR_AF=0.6051;EUR_AF=0.4503;SAS_AF=0.6483;AA=A|||;VT=SNP
2	234061977	rs36180389	G	A	100	PASS	AC=2965;AF=0.592053;AN=5008;NS=2504;DP=21635;EAS_AF=0.6637;AMR_AF=0.5908;AFR_AF=0.6044;EUR_AF=0.4503;SAS_AF=0.6483;AA=G|||;VT=SNP
2	234061995	rs143761504	G	C	100	PASS	AC=696;AF=0.138978;AN=5008;NS=2504;DP=21588;EAS_AF=0.1905;AMR_AF=0.2478;AFR_AF=0.0794;EUR_AF=0.0288;SAS_AF=0.2025;AA=G|||;VT=SNP
2	234062051	rs36130536	C	T	100	PASS	AC=2954;AF=0.589856;AN=5008;NS=2504;DP=21479;EAS_AF=0.6637;AMR_AF=0.585;AFR_AF=0.6059;EUR_AF=0.4443;SAS_AF=0.6452;AA=T|||;VT=SNP
2	234062237	rs139326470	A	G	100	PASS	AC=2968;AF=0.592652;AN=5008;NS=2504;DP=20647;EAS_AF=0.6637;AMR_AF=0.5908;AFR_AF=0.6059;EUR_AF=0.4503;SAS_AF=0.6493;AA=G|||;VT=SNP
2	234062551	rs141410484	C	A	100	PASS	AC=2968;AF=0.592652;AN=5008;NS=2504;DP=19423;EAS_AF=0.6637;AMR_AF=0.5908;AFR_AF=0.6059;EUR_AF=0.4503;SAS_AF=0.6493;AA=C|||;VT=SNP
2	234062553	rs143865234	C	T	100	PASS	AC=2968;AF=0.592652;AN=5008;NS=2504;DP=19515;EAS_AF=0.6637;AMR_AF=0.5908;AFR_AF=0.6059;EUR_AF=0.4503;SAS_AF=0.6493;AA=C|||;VT=SNP
2	234062756	rs36194657	A	G	100	PASS	AC=2970;AF=0.593051;AN=5008;NS=2504;DP=20291;EAS_AF=0.6637;AMR_AF=0.5908;AFR_AF=0.6067;EUR_AF=0.4503;SAS_AF=0.6503;AA=G|||;VT=SNP
2	234062955	rs36151663	C	T	100	PASS	AC=2968;AF=0.592652;AN=5008;NS=2504;DP=18792;EAS_AF=0.6627;AMR_AF=0.5908;AFR_AF=0.6067;EUR_AF=0.4503;SAS_AF=0.6493;AA=T|||;VT=SNP
2	234063173	rs36136502	G	A	100	PASS	AC=2980;AF=0.595048;AN=5008;NS=2504;DP=19590;EAS_AF=0.6637;AMR_AF=0.5908;AFR_AF=0.6142;EUR_AF=0.4503;SAS_AF=0.6503;AA=G|||;VT=SNP
2	234063593	rs137945009	C	A	100	PASS	AC=2987;AF=0.596446;AN=5008;NS=2504;DP=14760;EAS_AF=0.6647;AMR_AF=0.5937;AFR_AF=0.6157;EUR_AF=0.4513;SAS_AF=0.6513;AA=A|||;VT=SNP
2	234063611	rs143436458	A	C	100	PASS	AC=2987;AF=0.596446;AN=5008;NS=2504;DP=13815;EAS_AF=0.6647;AMR_AF=0.5937;AFR_AF=0.6157;EUR_AF=0.4513;SAS_AF=0.6513;AA=C|||;VT=SNP
2	234063638	rs147212233	G	A	100	PASS	AC=3025;AF=0.604034;AN=5008;NS=2504;DP=16224;EAS_AF=0.6637;AMR_AF=0.6037;AFR_AF=0.6165;EUR_AF=0.4672;SAS_AF=0.6667;AA=G|||;VT=SNP
2	234063780	rs149294471	A	G	100	PASS	AC=3750;AF=0.748802;AN=5008;NS=2504;DP=17443;EAS_AF=0.9831;AMR_AF=0.6556;AFR_AF=0.7943;EUR_AF=0.5318;SAS_AF=0.7352;AA=G|||;VT=SNP
2	234063910	rs144572050	C	T	100	PASS	AC=3750;AF=0.748802;AN=5008;NS=2504;DP=17537;EAS_AF=0.9831;AMR_AF=0.6556;AFR_AF=0.7943;EUR_AF=0.5318;SAS_AF=0.7352;AA=C|||;VT=SNP
2	234064004	rs148527873	C	T	100	PASS	AC=2580;AF=0.515176;AN=5008;NS=2504;DP=12336;EAS_AF=0.6349;AMR_AF=0.5908;AFR_AF=0.3162;EUR_AF=0.4612;SAS_AF=0.6626;AA=C|||;VT=SNP
2	234064124	rs142888286	T	C	100	PASS	AC=3758;AF=0.750399;AN=5008;NS=2504;DP=11311;EAS_AF=0.9831;AMR_AF=0.6571;AFR_AF=0.795;EUR_AF=0.5348;SAS_AF=0.7382;AA=C|||;VT=SNP
2	234064125	rs146095751	G	A	100	PASS	AC=3758;AF=0.750399;AN=5008;NS=2504;DP=11329;EAS_AF=0.9831;AMR_AF=0.6571;AFR_AF=0.795;EUR_AF=0.5348;SAS_AF=0.7382;AA=G|||;VT=SNP
2	234064160	rs140009180	C	T	100	PASS	AC=3031;AF=0.605232;AN=5008;NS=2504;DP=11322;EAS_AF=0.6637;AMR_AF=0.6023;AFR_AF=0.6195;EUR_AF=0.4692;SAS_AF=0.6677;AA=C|||;VT=SNP
2	234064352	rs150035249	A	T	100	PASS	AC=3750;AF=0.748802;AN=5008;NS=2504;DP=12891;EAS_AF=0.9831;AMR_AF=0.6556;AFR_AF=0.7943;EUR_AF=0.5318;SAS_AF=0.7352;AA=A|||;VT=SNP
2	234064623	rs147595122	T	C	100	PASS	AC=1172;AF=0.234026;AN=5008;NS=2504;DP=15822;EAS_AF=0.3482;AMR_AF=0.0648;AFR_AF=0.4796;EUR_AF=0.0706;SAS_AF=0.0726;AA=C|||;VT=SNP
2	234064626	rs141917895	A	G	100	PASS	AC=1172;AF=0.234026;AN=5008;NS=2504;DP=15849;EAS_AF=0.3482;AMR_AF=0.0648;AFR_AF=0.4796;EUR_AF=0.0706;SAS_AF=0.0726;AA=G|||;VT=SNP
2	234064759	rs138923135	C	T	100	PASS	AC=1140;AF=0.227636;AN=5008;NS=2504;DP=19272;EAS_AF=0.3482;AMR_AF=0.062;AFR_AF=0.4569;EUR_AF=0.0706;SAS_AF=0.0726;AA=C|||;VT=SNP
2	234064815	rs141375487	T	C	100	PASS	AC=1140;AF=0.227636;AN=5008;NS=2504;DP=16720;EAS_AF=0.3482;AMR_AF=0.062;AFR_AF=0.4569;EUR_AF=0.0706;SAS_AF=0.0726;AA=C|||;VT=SNP
2	234064935	rs138015578	A	G	100	PASS	AC=1172;AF=0.234026;AN=5008;NS=2504;DP=18835;EAS_AF=0.3482;AMR_AF=0.0648;AFR_AF=0.4796;EUR_AF=0.0706;SAS_AF=0.0726;AA=G|||;VT=SNP
2	234064995	rs149515675	A	G	100	PASS	AC=1141;AF=0.227835;AN=5008;NS=2504;DP=19791;EAS_AF=0.3482;AMR_AF=0.062;AFR_AF=0.4569;EUR_AF=0.0706;SAS_AF=0.0736;AA=G|||;VT=SNP
2	234065233	rs36131511	G	A	100	PASS	AC=1140;AF=0.227636;AN=5008;NS=2504;DP=18968;EAS_AF=0.3482;AMR_AF=0.062;AFR_AF=0.4569;EUR_AF=0.0706;SAS_AF=0.0726;AA=G|||;VT=SNP
2	234065371	rs36162295	C	G	100	PASS	AC=1140;AF=0.227636;AN=5008;NS=2504;DP=21660;EAS_AF=0.3482;AMR_AF=0.062;AFR_AF=0.4569;EUR_AF=0.0706;SAS_AF=0.0726;AA=G|||;VT=SNP
2	234065390	rs36130256	C	T	100	PASS	AC=1140;AF=0.227636;AN=5008;NS=2504;DP=22186;EAS_AF=0.3482;AMR_AF=0.062;AFR_AF=0.4569;EUR_AF=0.0706;SAS_AF=0.0726;AA=C|||;VT=SNP
2	234065695	rs145742767	C	T	100	PASS	AC=1044;AF=0.208466;AN=5008;NS=2504;DP=20745;EAS_AF=0.0169;AMR_AF=0.3213;AFR_AF=0.0787;EUR_AF=0.4523;SAS_AF=0.2505;AA=C|||;VT=SNP
2	234065760	rs148827642	G	T	100	PASS	AC=1140;AF=0.227636;AN=5008;NS=2504;DP=19099;EAS_AF=0.3482;AMR_AF=0.062;AFR_AF=0.4569;EUR_AF=0.0706;SAS_AF=0.0726;AA=G|||;VT=SNP
2	234065784	rs143588376	C	T	100	PASS	AC=1140;AF=0.227636;AN=5008;NS=2504;DP=19328;EAS_AF=0.3482;AMR_AF=0.062;AFR_AF=0.4569;EUR_AF=0.0706;SAS_AF=0.0726;AA=c|||;VT=SNP
2	234065863	rs36136752	G	A	100	PASS	AC=1141;AF=0.227835;AN=5008;NS=2504;DP=18825;EAS_AF=0.3482;AMR_AF=0.062;AFR_AF=0.4569;EUR_AF=0.0706;SAS_AF=0.0736;AA=G|||;VT=SNP
2	234065923	rs36145835	G	T	100	PASS	AC=1143;AF=0.228235;AN=5008;NS=2504;DP=17698;EAS_AF=0.3502;AMR_AF=0.062;AFR_AF=0.4569;EUR_AF=0.0706;SAS_AF=0.0736;AA=G|||;VT=SNP
2	234065941	rs36195783	G	A	100	PASS	AC=1143;AF=0.228235;AN=5008;NS=2504;DP=18252;EAS_AF=0.3502;AMR_AF=0.062;AFR_AF=0.4569;EUR_AF=0.0706;SAS_AF=0.0736;AA=G|||;VT=SNP
2	234065948	rs36153144	G	A	100	PASS	AC=1145;AF=0.228634;AN=5008;NS=2504;DP=18130;EAS_AF=0.3502;AMR_AF=0.062;AFR_AF=0.4584;EUR_AF=0.0706;SAS_AF=0.0736;AA=A|||;VT=SNP
2	234065987	rs36183661	C	G	100	PASS	AC=1141;AF=0.227835;AN=5008;NS=2504;DP=19078;EAS_AF=0.3482;AMR_AF=0.062;AFR_AF=0.4569;EUR_AF=0.0706;SAS_AF=0.0736;AA=C|||;VT=SNP
2	234066140	rs36138480	G	A	100	PASS	AC=1142;AF=0.228035;AN=5008;NS=2504;DP=19959;EAS_AF=0.3482;AMR_AF=0.062;AFR_AF=0.4569;EUR_AF=0.0706;SAS_AF=0.0746;AA=G|||;VT=SNP
2	234066146	rs36172148	T	A	100	PASS	AC=1141;AF=0.227835;AN=5008;NS=2504;DP=19948;EAS_AF=0.3482;AMR_AF=0.062;AFR_AF=0.4569;EUR_AF=0.0706;SAS_AF=0.0736;AA=A|||;VT=SNP
2	234066173	rs36131975	T	C	100	PASS	AC=1142;AF=0.228035;AN=5008;NS=2504;DP=19653;EAS_AF=0.3482;AMR_AF=0.062;AFR_AF=0.4576;EUR_AF=0.0706;SAS_AF=0.0736;AA=C|||;VT=SNP
2	234066337	rs36129915	G	T	100	PASS	AC=1140;AF=0.227636;AN=5008;NS=2504;DP=16167;EAS_AF=0.3482;AMR_AF=0.062;AFR_AF=0.4569;EUR_AF=0.0706;SAS_AF=0.0726;AA=G|||;VT=SNP
2	234066359	rs140393955	A	G	100	PASS	AC=661;AF=0.131989;AN=5008;NS=2504;DP=15669;EAS_AF=0.1875;AMR_AF=0.2464;AFR_AF=0.056;EUR_AF=0.0288;SAS_AF=0.2025;AA=A|||;VT=SNP
2	234066460	rs140066574	G	A	100	PASS	AC=47;AF=0.00938498;AN=5008;NS=2504;DP=16336;EAS_AF=0;AMR_AF=0.0072;AFR_AF=0.0227;EUR_AF=0.0109;SAS_AF=0.001;AA=G|||;VT=SNP
2	234066464	rs36179371	G	A	100	PASS	AC=3750;AF=0.748802;AN=5008;NS=2504;DP=16642;EAS_AF=0.9831;AMR_AF=0.6556;AFR_AF=0.7943;EUR_AF=0.5318;SAS_AF=0.7352;AA=A|||;VT=SNP
2	234066741	rs36142198	A	C	100	PASS	AC=3751;AF=0.749002;AN=5008;NS=2504;DP=16124;EAS_AF=0.9831;AMR_AF=0.6556;AFR_AF=0.795;EUR_AF=0.5318;SAS_AF=0.7352;AA=C|||;VT=SNP
2	234066969	rs36127492	C	G	100	PASS	AC=3750;AF=0.748802;AN=5008;NS=2504;DP=22610;EAS_AF=0.9831;AMR_AF=0.6556;AFR_AF=0.7943;EUR_AF=0.5318;SAS_AF=0.7352;AA=C|||;VT=SNP
2	234067017	rs148118779	A	G	100	PASS	AC=401;AF=0.0800719;AN=5008;NS=2504;DP=23016;EAS_AF=0.006;AMR_AF=0.085;AFR_AF=0.034;EUR_AF=0.1561;SAS_AF=0.137;AA=A|||;VT=SNP
2	234067089	rs36165346	A	G	100	PASS	AC=2610;AF=0.521166;AN=5008;NS=2504;DP=20826;EAS_AF=0.6349;AMR_AF=0.5937;AFR_AF=0.3374;EUR_AF=0.4612;SAS_AF=0.6626;AA=A|||;VT=SNP
2	234067191	rs138944017	C	T	100	PASS	AC=81;AF=0.0161741;AN=5008;NS=2504;DP=19479;EAS_AF=0;AMR_AF=0.0202;AFR_AF=0.0045;EUR_AF=0.0427;SAS_AF=0.0184;AA=C|||;VT=SNP
2	234067223	rs36153082	T	C	100	PASS	AC=3798;AF=0.758387;AN=5008;NS=2504;DP=20536;EAS_AF=0.9821;AMR_AF=0.6599;AFR_AF=0.8275;EUR_AF=0.5318;SAS_AF=0.7372;AA=C|||;VT=SNP
2	234067226	rs36181983	T	C	100	PASS	AC=3742;AF=0.747204;AN=5008;NS=2504;DP=19876;EAS_AF=0.9831;AMR_AF=0.6542;AFR_AF=0.7897;EUR_AF=0.5318;SAS_AF=0.7342;AA=t|||;VT=SNP
2	234067662	rs150943557	A	G	100	PASS	AC=2608;AF=0.520767;AN=5008;NS=2504;DP=14739;EAS_AF=0.6349;AMR_AF=0.5663;AFR_AF=0.4092;EUR_AF=0.4135;SAS_AF=0.6319;AA=a|||;VT=SNP
2	234067785	rs36164374	G	A	100	PASS	AC=1044;AF=0.208466;AN=5008;NS=2504;DP=16461;EAS_AF=0.0169;AMR_AF=0.3213;AFR_AF=0.0772;EUR_AF=0.4533;SAS_AF=0.2515;AA=A|||;VT=SNP
2	234067819	rs36177526	G	A	100	PASS	AC=998;AF=0.199281;AN=5008;NS=2504;DP=16303;EAS_AF=0.0169;AMR_AF=0.3184;AFR_AF=0.0446;EUR_AF=0.4533;SAS_AF=0.2505;AA=G|||;VT=SNP
2	234067884	rs36133610	G	A	100	PASS	AC=3639;AF=0.726637;AN=5008;NS=2504;DP=17087;EAS_AF=0.9831;AMR_AF=0.6282;AFR_AF=0.7859;EUR_AF=0.4831;SAS_AF=0.7025;AA=G|||;VT=SNP
2	234068006	rs74222529	C	T	100	PASS	AC=3590;AF=0.716853;AN=5008;NS=2504;DP=18424;EAS_AF=0.9831;AMR_AF=0.6138;AFR_AF=0.7852;EUR_AF=0.4602;SAS_AF=0.6871;AA=C|||;VT=SNP
2	234068068	rs67498812	A	G	100	PASS	AC=1053;AF=0.210264;AN=5008;NS=2504;DP=17126;EAS_AF=0.0169;AMR_AF=0.3256;AFR_AF=0.0772;EUR_AF=0.4602;SAS_AF=0.2505;AA=G|||;VT=SNP
2	234068282	rs62192874	G	A	100	PASS	AC=1043;AF=0.208267;AN=5008;NS=2504;DP=14452;EAS_AF=0.0169;AMR_AF=0.3213;AFR_AF=0.0772;EUR_AF=0.4533;SAS_AF=0.2505;AA=G|||;VT=SNP
2	234068476	rs35349669	C	T	100	PASS	AC=1054;AF=0.210463;AN=5008;NS=2504;DP=15315;EAS_AF=0.0169;AMR_AF=0.3271;AFR_AF=0.0772;EUR_AF=0.4602;SAS_AF=0.2505;AA=C|||;VT=SNP
2	234068705	rs28669088	C	T	100	PASS	AC=1055;AF=0.210663;AN=5008;NS=2504;DP=19200;EAS_AF=0.0169;AMR_AF=0.3256;AFR_AF=0.0779;EUR_AF=0.4612;SAS_AF=0.2505;AA=C|||;VT=SNP
2	234069266	rs28534487	C	A	100	PASS	AC=1055;AF=0.210663;AN=5008;NS=2504;DP=19627;EAS_AF=0.0169;AMR_AF=0.3271;AFR_AF=0.0772;EUR_AF=0.4602;SAS_AF=0.2515;AA=c|||;VT=SNP
2	234069313	rs140005135	T	C	100	PASS	AC=421;AF=0.0840655;AN=5008;NS=2504;DP=18867;EAS_AF=0.006;AMR_AF=0.0879;AFR_AF=0.0325;EUR_AF=0.1581;SAS_AF=0.1554;AA=t|||;VT=SNP
2	234069323	rs28655385	C	A	100	PASS	AC=1054;AF=0.210463;AN=5008;NS=2504;DP=18697;EAS_AF=0.0169;AMR_AF=0.3256;AFR_AF=0.0772;EUR_AF=0.4612;SAS_AF=0.2505;AA=a|||;VT=SNP
2	234069512	rs28459768	A	C	100	PASS	AC=1054;AF=0.210463;AN=5008;NS=2504;DP=18572;EAS_AF=0.0169;AMR_AF=0.3228;AFR_AF=0.0772;EUR_AF=0.4662;SAS_AF=0.2474;AA=N|||;VT=SNP
2	234069520	rs28538620	A	G	100	PASS	AC=926;AF=0.184904;AN=5008;NS=2504;DP=18962;EAS_AF=0.3304;AMR_AF=0.1772;AFR_AF=0.0287;EUR_AF=0.2048;SAS_AF=0.2311;AA=a|||;VT=SNP
2	234069537	rs28593218	T	C	100	PASS	AC=1167;AF=0.233027;AN=5008;NS=2504;DP=19561;EAS_AF=0.3304;AMR_AF=0.1902;AFR_AF=0.1785;EUR_AF=0.2187;SAS_AF=0.2515;AA=t|||;VT=SNP
2	234069764	rs28478933	C	A	100	PASS	AC=1046;AF=0.208866;AN=5008;NS=2504;DP=16533;EAS_AF=0.0169;AMR_AF=0.3213;AFR_AF=0.0772;EUR_AF=0.4612;SAS_AF=0.2454;AA=a|||;VT=SNP
2	234069811	rs28429042	C	T	100	PASS	AC=1002;AF=0.20008;AN=5008;NS=2504;DP=18075;EAS_AF=0.0169;AMR_AF=0.3199;AFR_AF=0.0446;EUR_AF=0.4612;SAS_AF=0.2454;AA=c|||;VT=SNP
2	234069972	rs182011561	A	G	100	PASS	AC=10;AF=0.00199681;AN=5008;NS=2504;DP=19687;EAS_AF=0;AMR_AF=0.0072;AFR_AF=0;EUR_AF=0.003;SAS_AF=0.002;AA=a|||;VT=SNP
2	234069980	rs28631646	C	T	100	PASS	AC=1037;AF=0.207069;AN=5008;NS=2504;DP=19804;EAS_AF=0.0169;AMR_AF=0.3228;AFR_AF=0.0764;EUR_AF=0.4533;SAS_AF=0.2444;AA=t|||;VT=SNP
2	234070042	rs28539971	G	A	100	PASS	AC=1036;AF=0.206869;AN=5008;NS=2504;DP=19536;EAS_AF=0.0169;AMR_AF=0.3228;AFR_AF=0.0764;EUR_AF=0.4533;SAS_AF=0.2434;AA=a|||;VT=SNP
2	234070085	rs35877172	C	T	100	PASS	AC=1036;AF=0.206869;AN=5008;NS=2504;DP=20196;EAS_AF=0.0169;AMR_AF=0.3228;AFR_AF=0.0764;EUR_AF=0.4533;SAS_AF=0.2434;AA=t|||;VT=SNP
2	234070171	rs28605534	G	C	100	PASS	AC=1036;AF=0.206869;AN=5008;NS=2504;DP=19029;EAS_AF=0.0169;AMR_AF=0.3228;AFR_AF=0.0764;EUR_AF=0.4533;SAS_AF=0.2434;AA=g|||;VT=SNP
2	234070190	rs28609111	G	A	100	PASS	AC=1036;AF=0.206869;AN=5008;NS=2504;DP=18647;EAS_AF=0.0179;AMR_AF=0.3228;AFR_AF=0.0764;EUR_AF=0.4523;SAS_AF=0.2434;AA=a|||;VT=SNP
2	234070233	rs28576692	T	C	100	PASS	AC=1036;AF=0.206869;AN=5008;NS=2504;DP=19884;EAS_AF=0.0169;AMR_AF=0.3228;AFR_AF=0.0764;EUR_AF=0.4533;SAS_AF=0.2434;AA=t|||;VT=SNP
2	234070587	rs28751960	A	T	100	PASS	AC=1926;AF=0.384585;AN=5008;NS=2504;DP=15974;EAS_AF=0.5605;AMR_AF=0.4135;AFR_AF=0.3238;EUR_AF=0.2336;SAS_AF=0.4202;AA=a|||;VT=SNP
2	234070789	rs71421685	C	T	100	PASS	AC=53;AF=0.0105831;AN=5008;NS=2504;DP=13463;EAS_AF=0;AMR_AF=0.0173;AFR_AF=0.0023;EUR_AF=0.0318;SAS_AF=0.0061;AA=c|||;VT=SNP
2	234070898	rs145096292	A	G	100	PASS	AC=1068;AF=0.213259;AN=5008;NS=2504;DP=12925;EAS_AF=0.0169;AMR_AF=0.3256;AFR_AF=0.1082;EUR_AF=0.4443;SAS_AF=0.2403;AA=a|||;VT=SNP
2	234071241	rs7568027	A	G	100	PASS	AC=1031;AF=0.205871;AN=5008;NS=2504;DP=13155;EAS_AF=0.0169;AMR_AF=0.3228;AFR_AF=0.0764;EUR_AF=0.4533;SAS_AF=0.2382;AA=a|||;VT=SNP
2	234071249	rs7559212	A	C	100	PASS	AC=1031;AF=0.205871;AN=5008;NS=2504;DP=13240;EAS_AF=0.0169;AMR_AF=0.3228;AFR_AF=0.0764;EUR_AF=0.4533;SAS_AF=0.2382;AA=a|||;VT=SNP
2	234071665	rs4284829	A	C	100	PASS	AC=1362;AF=0.271965;AN=5008;NS=2504;DP=17635;EAS_AF=0.4206;AMR_AF=0.2061;AFR_AF=0.1997;EUR_AF=0.2485;SAS_AF=0.2873;AA=a|||;VT=SNP
2	234071830	rs145830771	G	A	100	PASS	AC=40;AF=0.00798722;AN=5008;NS=2504;DP=20058;EAS_AF=0;AMR_AF=0.013;AFR_AF=0;EUR_AF=0.0239;SAS_AF=0.0072;AA=g|||;VT=SNP
2	234071876	rs4430948	A	G	100	PASS	AC=1610;AF=0.321486;AN=5008;NS=2504;DP=19546;EAS_AF=0.4216;AMR_AF=0.2133;AFR_AF=0.3828;EUR_AF=0.2485;SAS_AF=0.2873;AA=N|||;VT=SNP
2	234072738	rs11673739	A	G	100	PASS	AC=1361;AF=0.271765;AN=5008;NS=2504;DP=19432;EAS_AF=0.4196;AMR_AF=0.2075;AFR_AF=0.1989;EUR_AF=0.2475;SAS_AF=0.2883;AA=a|||;VT=SNP
2	234072773	rs72970196	T	C	100	PASS	AC=107;AF=0.0213658;AN=5008;NS=2504;DP=19416;EAS_AF=0;AMR_AF=0.0173;AFR_AF=0.0378;EUR_AF=0.0328;SAS_AF=0.0123;AA=t|||;VT=SNP
2	234073243	rs6715810	C	T	100	PASS	AC=1166;AF=0.232827;AN=5008;NS=2504;DP=17120;EAS_AF=0.2579;AMR_AF=0.3501;AFR_AF=0.1074;EUR_AF=0.175;SAS_AF=0.3528;AA=c|||;VT=SNP
2	234073523	rs10929180	G	C	100	PASS	AC=1323;AF=0.264177;AN=5008;NS=2504;DP=21049;EAS_AF=0.4216;AMR_AF=0.196;AFR_AF=0.1982;EUR_AF=0.2306;SAS_AF=0.274;AA=t|||;VT=SNP
2	234073640	rs10929181	C	T	100	PASS	AC=1323;AF=0.264177;AN=5008;NS=2504;DP=21091;EAS_AF=0.4216;AMR_AF=0.196;AFR_AF=0.1989;EUR_AF=0.2296;SAS_AF=0.274;AA=c|||;VT=SNP
2	234073645	rs6725722	G	A	100	PASS	AC=107;AF=0.0213658;AN=5008;NS=2504;DP=21181;EAS_AF=0;AMR_AF=0.0288;AFR_AF=0.0227;EUR_AF=0.0437;SAS_AF=0.0133;AA=g|||;VT=SNP
2	234073781	rs10929193	C	G	100	PASS	AC=2053;AF=0.409944;AN=5008;NS=2504;DP=28548;EAS_AF=0.7262;AMR_AF=0.2594;AFR_AF=0.3654;EUR_AF=0.3101;SAS_AF=0.3538;AA=g|||;VT=SNP
2	234074301	rs7607736	C	T	100	PASS	AC=999;AF=0.199481;AN=5008;NS=2504;DP=31451;EAS_AF=0.0159;AMR_AF=0.3184;AFR_AF=0.0522;EUR_AF=0.4523;SAS_AF=0.2434;AA=c|||;VT=SNP
2	234074788	rs10175194	C	T	100	PASS	AC=1276;AF=0.254792;AN=5008;NS=2504;DP=15423;EAS_AF=0.3948;AMR_AF=0.196;AFR_AF=0.1891;EUR_AF=0.2247;SAS_AF=0.272;AA=c|||;VT=SNP
2	234074817	rs6715767	G	A	100	PASS	AC=964;AF=0.192492;AN=5008;NS=2504;DP=15250;EAS_AF=0.0159;AMR_AF=0.3084;AFR_AF=0.0499;EUR_AF=0.4324;SAS_AF=0.2382;AA=g|||;VT=SNP
2	234074878	rs10182994	G	A	100	PASS	AC=1310;AF=0.261581;AN=5008;NS=2504;DP=16809;EAS_AF=0.4226;AMR_AF=0.196;AFR_AF=0.1876;EUR_AF=0.2296;SAS_AF=0.2751;AA=g|||;VT=SNP
2	234075264	rs7558417	C	T	100	PASS	AC=965;AF=0.192692;AN=5008;NS=2504;DP=16741;EAS_AF=0.0159;AMR_AF=0.3069;AFR_AF=0.0514;EUR_AF=0.4324;SAS_AF=0.2382;AA=c|||;VT=SNP
2	234075417	rs7583176	A	G	100	PASS	AC=2543;AF=0.507788;AN=5008;NS=2504;DP=20054;EAS_AF=0.5268;AMR_AF=0.5476;AFR_AF=0.3177;EUR_AF=0.6909;SAS_AF=0.5286;AA=N|||;VT=SNP
2	234075691	rs7570320	C	A	100	PASS	AC=964;AF=0.192492;AN=5008;NS=2504;DP=17889;EAS_AF=0.0159;AMR_AF=0.3084;AFR_AF=0.0499;EUR_AF=0.4324;SAS_AF=0.2382;AA=c|||;VT=SNP
2	234076013	rs7570656	A	T	100	PASS	AC=171;AF=0.0341454;AN=5008;NS=2504;DP=16969;EAS_AF=0;AMR_AF=0.0072;AFR_AF=0.1157;EUR_AF=0.0109;SAS_AF=0.002;AA=a|||;VT=SNP
2	234076293	rs11889446	A	G	100	PASS	AC=1620;AF=0.323482;AN=5008;NS=2504;DP=16864;EAS_AF=0.5139;AMR_AF=0.245;AFR_AF=0.2859;EUR_AF=0.2624;SAS_AF=0.2965;AA=N|||;VT=SNP
2	234076310	rs148742517	T	C	100	PASS	AC=39;AF=0.00778754;AN=5008;NS=2504;DP=16724;EAS_AF=0;AMR_AF=0.0072;AFR_AF=0.0166;EUR_AF=0.0109;SAS_AF=0.001;AA=t|||;VT=SNP
2	234076434	rs12052961	A	G	100	PASS	AC=2546;AF=0.508387;AN=5008;NS=2504;DP=16701;EAS_AF=0.5268;AMR_AF=0.549;AFR_AF=0.3192;EUR_AF=0.6909;SAS_AF=0.5286;AA=N|||;VT=SNP
2	234077222	rs7577360	G	A	100	PASS	AC=969;AF=0.19349;AN=5008;NS=2504;DP=22264;EAS_AF=0.0159;AMR_AF=0.3084;AFR_AF=0.0499;EUR_AF=0.4364;SAS_AF=0.2393;AA=g|||;VT=SNP
2	234077240	rs7581787	A	C	100	PASS	AC=969;AF=0.19349;AN=5008;NS=2504;DP=22993;EAS_AF=0.0159;AMR_AF=0.3084;AFR_AF=0.0499;EUR_AF=0.4364;SAS_AF=0.2393;AA=a|||;VT=SNP
2	234077283	rs62192877	G	T	100	PASS	AC=2509;AF=0.500998;AN=5008;NS=2504;DP=23048;EAS_AF=0.5268;AMR_AF=0.5389;AFR_AF=0.3185;EUR_AF=0.675;SAS_AF=0.5153;AA=t|||;VT=SNP
2	234077352	rs6727452	A	G	100	PASS	AC=553;AF=0.110423;AN=5008;NS=2504;DP=20348;EAS_AF=0.2153;AMR_AF=0.0274;AFR_AF=0.1551;EUR_AF=0.0507;SAS_AF=0.0624;AA=a|||;VT=SNP
2	234078140	rs35982395	C	T	100	PASS	AC=58;AF=0.0115815;AN=5008;NS=2504;DP=19141;EAS_AF=0;AMR_AF=0.0187;AFR_AF=0.0023;EUR_AF=0.0338;SAS_AF=0.0082;AA=c|||;VT=SNP
2	234078215	rs68160732	A	C	100	PASS	AC=398;AF=0.0794728;AN=5008;NS=2504;DP=2047;EAS_AF=0.2123;AMR_AF=0.0216;AFR_AF=0.0454;EUR_AF=0.0487;SAS_AF=0.0613;AA=a|||;VT=SNP
2	234078333	rs10803668	G	T	100	PASS	AC=1352;AF=0.269968;AN=5008;NS=2504;DP=23662;EAS_AF=0.4236;AMR_AF=0.2075;AFR_AF=0.1921;EUR_AF=0.2455;SAS_AF=0.2863;AA=g|||;VT=SNP
2	234078406	rs7569837	T	C	100	PASS	AC=1734;AF=0.346246;AN=5008;NS=2504;DP=21005;EAS_AF=0.4712;AMR_AF=0.3963;AFR_AF=0.2443;EUR_AF=0.2445;SAS_AF=0.4243;AA=t|||;VT=SNP
2	234078582	rs10754947	G	A	100	PASS	AC=958;AF=0.191294;AN=5008;NS=2504;DP=19314;EAS_AF=0.0169;AMR_AF=0.3084;AFR_AF=0.0439;EUR_AF=0.4334;SAS_AF=0.2382;AA=g|||;VT=SNP
2	234079272	rs190647665	G	A	100	PASS	AC=11;AF=0.00219649;AN=5008;NS=2504;DP=15755;EAS_AF=0;AMR_AF=0.0043;AFR_AF=0.0008;EUR_AF=0.006;SAS_AF=0.001;AA=g|||;VT=SNP
2	234079536	rs80235307	A	G	100	PASS	AC=600;AF=0.119808;AN=5008;NS=2504;DP=11034;EAS_AF=0.1786;AMR_AF=0.2637;AFR_AF=0.0061;EUR_AF=0.0249;SAS_AF=0.2086;AA=a|||;VT=SNP
2	234080110	rs143172481	A	G	100	PASS	AC=230;AF=0.0459265;AN=5008;NS=2504;DP=18600;EAS_AF=0.0883;AMR_AF=0.0317;AFR_AF=0.0734;EUR_AF=0.0139;SAS_AF=0.0082;AA=A|||;VT=SNP
2	234080309	rs80106733	A	C	100	PASS	AC=230;AF=0.0459265;AN=5008;NS=2504;DP=21444;EAS_AF=0.0883;AMR_AF=0.0317;AFR_AF=0.0734;EUR_AF=0.0139;SAS_AF=0.0082;AA=A|||;VT=SNP
2	234080553	rs6431237	A	G	100	PASS	AC=937;AF=0.187101;AN=5008;NS=2504;DP=18645;EAS_AF=0.0159;AMR_AF=0.3084;AFR_AF=0.0287;EUR_AF=0.4334;SAS_AF=0.2382;AA=A|||;VT=SNP
2	234080747	rs6741388	C	T	100	PASS	AC=2522;AF=0.503594;AN=5008;NS=2504;DP=20386;EAS_AF=0.6835;AMR_AF=0.5447;AFR_AF=0.3275;EUR_AF=0.4046;SAS_AF=0.6288;AA=C|||;VT=SNP
2	234080852	rs59836591	G	A	100	PASS	AC=1282;AF=0.25599;AN=5008;NS=2504;DP=19914;EAS_AF=0.4236;AMR_AF=0.1787;AFR_AF=0.1959;EUR_AF=0.2107;SAS_AF=0.2658;AA=G|||;VT=SNP
2	234080939	rs6431239	G	A	100	PASS	AC=963;AF=0.192292;AN=5008;NS=2504;DP=17024;EAS_AF=0.0169;AMR_AF=0.3084;AFR_AF=0.0446;EUR_AF=0.4334;SAS_AF=0.2423;AA=G|||;VT=SNP
2	234081187	rs13408647	G	A	100	PASS	AC=1247;AF=0.249002;AN=5008;NS=2504;DP=21371;EAS_AF=0.3958;AMR_AF=0.1787;AFR_AF=0.1944;EUR_AF=0.2058;SAS_AF=0.2658;AA=G|||;VT=SNP
2	234081258	rs73105592	C	T	100	PASS	AC=4705;AF=0.939497;AN=5008;NS=2504;DP=20163;EAS_AF=0.999;AMR_AF=0.9496;AFR_AF=0.8926;EUR_AF=0.9314;SAS_AF=0.9427;AA=T|||;VT=SNP
2	234081286	rs72972231	C	T	100	PASS	AC=458;AF=0.0914537;AN=5008;NS=2504;DP=19939;EAS_AF=0.2123;AMR_AF=0.0303;AFR_AF=0.093;EUR_AF=0.0487;SAS_AF=0.0521;AA=C|||;VT=SNP
2	234081324	rs13385922	C	T	100	PASS	AC=2526;AF=0.504393;AN=5008;NS=2504;DP=19047;EAS_AF=0.6835;AMR_AF=0.5447;AFR_AF=0.329;EUR_AF=0.4056;SAS_AF=0.6299;AA=C|||;VT=SNP
2	234081742	rs113167115	C	T	100	PASS	AC=374;AF=0.0746805;AN=5008;NS=2504;DP=15754;EAS_AF=0.2123;AMR_AF=0.0231;AFR_AF=0.0477;EUR_AF=0.0338;SAS_AF=0.0481;AA=C|||;VT=SNP
2	234082142	rs141013376	T	C	100	PASS	AC=76;AF=0.0151757;AN=5008;NS=2504;DP=13988;EAS_AF=0;AMR_AF=0.0331;AFR_AF=0.0008;EUR_AF=0.0477;SAS_AF=0.0041;AA=T|||;VT=SNP
2	234082197	rs79316755	T	G	100	PASS	AC=459;AF=0.0916534;AN=5008;NS=2504;DP=14400;EAS_AF=0.2133;AMR_AF=0.0303;AFR_AF=0.0923;EUR_AF=0.0497;SAS_AF=0.0521;AA=T|||;VT=SNP
2	234082320	rs138876746	G	A	100	PASS	AC=29;AF=0.00579073;AN=5008;NS=2504;DP=15503;EAS_AF=0;AMR_AF=0.0058;AFR_AF=0;EUR_AF=0.0209;SAS_AF=0.0041;AA=G|||;VT=SNP
2	234082384	rs7568389	C	G	100	PASS	AC=972;AF=0.194089;AN=5008;NS=2504;DP=15189;EAS_AF=0.0159;AMR_AF=0.3069;AFR_AF=0.0552;EUR_AF=0.4334;SAS_AF=0.2393;AA=C|||;VT=SNP
2	234082577	rs7597763	A	C	100	PASS	AC=976;AF=0.194888;AN=5008;NS=2504;DP=19865;EAS_AF=0.0159;AMR_AF=0.3069;AFR_AF=0.0575;EUR_AF=0.4334;SAS_AF=0.2403;AA=A|||;VT=SNP
2	234082834	rs10193017	G	A	100	PASS	AC=1569;AF=0.313299;AN=5008;NS=2504;DP=22705;EAS_AF=0.4246;AMR_AF=0.1888;AFR_AF=0.407;EUR_AF=0.2107;SAS_AF=0.2658;AA=g|||;VT=SNP
2	234082911	rs10179304	T	A	100	PASS	AC=1249;AF=0.249401;AN=5008;NS=2504;DP=21755;EAS_AF=0.3968;AMR_AF=0.1801;AFR_AF=0.1952;EUR_AF=0.2058;SAS_AF=0.2648;AA=t|||;VT=SNP
2	234083515	rs72972236	T	C	100	PASS	AC=458;AF=0.0914537;AN=5008;NS=2504;DP=19705;EAS_AF=0.2123;AMR_AF=0.0303;AFR_AF=0.0923;EUR_AF=0.0497;SAS_AF=0.0521;AA=T|||;VT=SNP
2	234083671	rs113807511	C	G	100	PASS	AC=4708;AF=0.940096;AN=5008;NS=2504;DP=15182;EAS_AF=1;AMR_AF=0.9496;AFR_AF=0.8949;EUR_AF=0.9314;SAS_AF=0.9417;AA=G|||;VT=SNP
2	234083750	rs62192878	G	C	100	PASS	AC=542;AF=0.108227;AN=5008;NS=2504;DP=13339;EAS_AF=0.0784;AMR_AF=0.0994;AFR_AF=0.056;EUR_AF=0.169;SAS_AF=0.1534;AA=G|||;VT=SNP
2	234084655	rs12470626	T	C	100	PASS	AC=231;AF=0.0461262;AN=5008;NS=2504;DP=19567;EAS_AF=0.0903;AMR_AF=0.0317;AFR_AF=0.0726;EUR_AF=0.0139;SAS_AF=0.0082;AA=T|||;VT=SNP
2	234084716	rs10199551	G	A	100	PASS	AC=1416;AF=0.282748;AN=5008;NS=2504;DP=22016;EAS_AF=0.4236;AMR_AF=0.2161;AFR_AF=0.1974;EUR_AF=0.2883;SAS_AF=0.2945;AA=G|||;VT=SNP
2	234084922	rs13420200	G	T	100	PASS	AC=109;AF=0.0217652;AN=5008;NS=2504;DP=21380;EAS_AF=0;AMR_AF=0.0101;AFR_AF=0.0575;EUR_AF=0.0169;SAS_AF=0.0092;AA=G|||;VT=SNP
2	234084936	rs6709380	C	T	100	PASS	AC=2260;AF=0.451278;AN=5008;NS=2504;DP=20982;EAS_AF=0.4454;AMR_AF=0.487;AFR_AF=0.2496;EUR_AF=0.6441;SAS_AF=0.5061;AA=T|||;VT=SNP
2	234085792	rs13007032	A	C	100	PASS	AC=181;AF=0.0361422;AN=5008;NS=2504;DP=18378;EAS_AF=0;AMR_AF=0.0548;AFR_AF=0.0076;EUR_AF=0.1243;SAS_AF=0.0082;AA=A|||;VT=SNP
2	234086070	rs72972242	T	A	100	PASS	AC=176;AF=0.0351438;AN=5008;NS=2504;DP=17218;EAS_AF=0;AMR_AF=0.0231;AFR_AF=0.0908;EUR_AF=0.0298;SAS_AF=0.0102;AA=T|||;VT=SNP
2	234086516	rs34408817	C	T	100	PASS	AC=58;AF=0.0115815;AN=5008;NS=2504;DP=15371;EAS_AF=0;AMR_AF=0.0187;AFR_AF=0.0023;EUR_AF=0.0338;SAS_AF=0.0082;AA=c|||;VT=SNP
2	234086521	rs78674368	C	T	100	PASS	AC=110;AF=0.0219649;AN=5008;NS=2504;DP=15336;EAS_AF=0;AMR_AF=0.0101;AFR_AF=0.0582;EUR_AF=0.0169;SAS_AF=0.0092;AA=c|||;VT=SNP
2	234086522	rs140303446	G	A	100	PASS	AC=30;AF=0.00599042;AN=5008;NS=2504;DP=15212;EAS_AF=0;AMR_AF=0.0058;AFR_AF=0.0008;EUR_AF=0.0209;SAS_AF=0.0041;AA=G|||;VT=SNP
2	234086584	rs6720896	T	C	100	PASS	AC=1424;AF=0.284345;AN=5008;NS=2504;DP=16807;EAS_AF=0.4226;AMR_AF=0.2161;AFR_AF=0.1997;EUR_AF=0.2942;SAS_AF=0.2945;AA=T|||;VT=SNP
2	234086724	rs6737719	G	A	100	PASS	AC=4176;AF=0.833866;AN=5008;NS=2504;DP=14997;EAS_AF=0.9841;AMR_AF=0.7305;AFR_AF=0.9478;EUR_AF=0.6481;SAS_AF=0.7894;AA=A|||;VT=SNP
2	234086900	rs10929072	T	C	100	PASS	AC=3715;AF=0.741813;AN=5008;NS=2504;DP=11566;EAS_AF=0.7708;AMR_AF=0.7003;AFR_AF=0.8555;EUR_AF=0.5984;SAS_AF=0.7352;AA=T|||;VT=SNP
2	234087372	rs11685096	C	T	100	PASS	AC=70;AF=0.0139776;AN=5008;NS=2504;DP=14566;EAS_AF=0;AMR_AF=0.0173;AFR_AF=0.0053;EUR_AF=0.0388;SAS_AF=0.0123;AA=C|||;VT=SNP
2	234087906	rs76190789	C	T	100	PASS	AC=375;AF=0.0748802;AN=5008;NS=2504;DP=18976;EAS_AF=0.2133;AMR_AF=0.0202;AFR_AF=0.0484;EUR_AF=0.0328;SAS_AF=0.0501;AA=C|||;VT=SNP
2	234088376	rs148127775	T	A	100	PASS	AC=40;AF=0.00798722;AN=5008;NS=2504;DP=18609;EAS_AF=0;AMR_AF=0.0086;AFR_AF=0.0166;EUR_AF=0.0109;SAS_AF=0.001;AA=t|||;VT=SNP
2	234088487	rs72972247	T	C	100	PASS	AC=465;AF=0.0928514;AN=5008;NS=2504;DP=21360;EAS_AF=0.2143;AMR_AF=0.0303;AFR_AF=0.0946;EUR_AF=0.0497;SAS_AF=0.0542;AA=t|||;VT=SNP
2	234088831	rs34270852	G	A	100	PASS	AC=57;AF=0.0113818;AN=5008;NS=2504;DP=19151;EAS_AF=0;AMR_AF=0.0187;AFR_AF=0.0023;EUR_AF=0.0338;SAS_AF=0.0072;AA=G|||;VT=SNP
2	234089035	rs72972249	C	G	100	PASS	AC=466;AF=0.0930511;AN=5008;NS=2504;DP=17579;EAS_AF=0.2143;AMR_AF=0.0303;AFR_AF=0.0953;EUR_AF=0.0497;SAS_AF=0.0542;AA=C|||;VT=SNP
2	234089092	rs113848123	T	C	100	PASS	AC=62;AF=0.0123802;AN=5008;NS=2504;DP=17882;EAS_AF=0;AMR_AF=0.013;AFR_AF=0.0287;EUR_AF=0.0139;SAS_AF=0.001;AA=C|||;VT=SNP
2	234089149	rs72972252	C	T	100	PASS	AC=465;AF=0.0928514;AN=5008;NS=2504;DP=18905;EAS_AF=0.2133;AMR_AF=0.0303;AFR_AF=0.0946;EUR_AF=0.0507;SAS_AF=0.0542;AA=C|||;VT=SNP
2	234089184	rs182128489	T	G	100	PASS	AC=17;AF=0.00339457;AN=5008;NS=2504;DP=18641;EAS_AF=0;AMR_AF=0.0058;AFR_AF=0.0008;EUR_AF=0.0109;SAS_AF=0.001;AA=T|||;VT=SNP
2	234089212	rs4585024	A	G	100	PASS	AC=4207;AF=0.840056;AN=5008;NS=2504;DP=18453;EAS_AF=0.9841;AMR_AF=0.7277;AFR_AF=0.9743;EUR_AF=0.6471;SAS_AF=0.7883;AA=G|||;VT=SNP
2	234089330	rs112285126	G	A	100	PASS	AC=279;AF=0.0557109;AN=5008;NS=2504;DP=16820;EAS_AF=0;AMR_AF=0.0504;AFR_AF=0.0908;EUR_AF=0.0686;SAS_AF=0.0562;AA=-|||;VT=SNP
2	234089471	rs11681114	C	A	100	PASS	AC=133;AF=0.0265575;AN=5008;NS=2504;DP=16125;EAS_AF=0;AMR_AF=0.036;AFR_AF=0.0098;EUR_AF=0.0596;SAS_AF=0.0358;AA=C|||;VT=SNP
2	234089521	rs113230465	T	C	100	PASS	AC=297;AF=0.0593051;AN=5008;NS=2504;DP=17386;EAS_AF=0;AMR_AF=0.0504;AFR_AF=0.1044;EUR_AF=0.0686;SAS_AF=0.0562;AA=T|||;VT=SNP
2	234089680	rs73111445	G	T	100	PASS	AC=297;AF=0.0593051;AN=5008;NS=2504;DP=18359;EAS_AF=0;AMR_AF=0.0504;AFR_AF=0.1044;EUR_AF=0.0686;SAS_AF=0.0562;AA=G|||;VT=SNP
2	234089866	rs62192879	T	G	100	PASS	AC=592;AF=0.118211;AN=5008;NS=2504;DP=21617;EAS_AF=0.0774;AMR_AF=0.1009;AFR_AF=0.0946;EUR_AF=0.168;SAS_AF=0.1534;AA=T|||;VT=SNP
2	234089949	rs4395246	C	A	100	PASS	AC=296;AF=0.0591054;AN=5008;NS=2504;DP=21499;EAS_AF=0;AMR_AF=0.0504;AFR_AF=0.1044;EUR_AF=0.0676;SAS_AF=0.0562;AA=C|||;VT=SNP
2	234090032	rs72972255	C	T	100	PASS	AC=460;AF=0.091853;AN=5008;NS=2504;DP=17941;EAS_AF=0.2123;AMR_AF=0.0303;AFR_AF=0.0923;EUR_AF=0.0497;SAS_AF=0.0542;AA=C|||;VT=SNP
2	234090073	rs72972257	G	A	100	PASS	AC=462;AF=0.0922524;AN=5008;NS=2504;DP=18275;EAS_AF=0.2133;AMR_AF=0.0303;AFR_AF=0.093;EUR_AF=0.0497;SAS_AF=0.0542;AA=G|||;VT=SNP
2	234090107	rs74547226	T	G	100	PASS	AC=420;AF=0.0838658;AN=5008;NS=2504;DP=18518;EAS_AF=0.2133;AMR_AF=0.0331;AFR_AF=0.053;EUR_AF=0.0497;SAS_AF=0.0634;AA=T|||;VT=SNP
2	234090697	rs138336976	G	A	100	PASS	AC=233;AF=0.0465256;AN=5008;NS=2504;DP=19753;EAS_AF=0.0903;AMR_AF=0.0317;AFR_AF=0.0741;EUR_AF=0.0139;SAS_AF=0.0082;AA=G|||;VT=SNP
2	234091158	rs4571051	T	C	100	PASS	AC=4158;AF=0.830272;AN=5008;NS=2504;DP=21992;EAS_AF=0.9683;AMR_AF=0.7277;AFR_AF=0.9508;EUR_AF=0.6451;SAS_AF=0.7883;AA=C|||;VT=SNP;EX_TARGET
2	234091159	rs11693000	G	A	100	PASS	AC=136;AF=0.0271565;AN=5008;NS=2504;DP=21826;EAS_AF=0.002;AMR_AF=0.0447;AFR_AF=0.0061;EUR_AF=0.0795;SAS_AF=0.0153;AA=G|||;VT=SNP;EX_TARGET
2	234091528	rs72972259	T	C	100	PASS	AC=563;AF=0.11242;AN=5008;NS=2504;DP=19922;EAS_AF=0.0308;AMR_AF=0.1671;AFR_AF=0.0144;EUR_AF=0.1819;SAS_AF=0.2188;AA=T|||;VT=SNP
2	234091884	rs10208466	G	T	100	PASS	AC=117;AF=0.0233626;AN=5008;NS=2504;DP=17830;EAS_AF=0;AMR_AF=0.0159;AFR_AF=0.0522;EUR_AF=0.0278;SAS_AF=0.0092;AA=G|||;VT=SNP
2	234092029	rs4503982	T	C	100	PASS	AC=2089;AF=0.417133;AN=5008;NS=2504;DP=20356;EAS_AF=0.2391;AMR_AF=0.3934;AFR_AF=0.4856;EUR_AF=0.501;SAS_AF=0.4387;AA=T|||;VT=SNP
2	234092392	rs4436949	A	G	100	PASS	AC=2070;AF=0.413339;AN=5008;NS=2504;DP=21492;EAS_AF=0.5962;AMR_AF=0.4352;AFR_AF=0.3797;EUR_AF=0.2316;SAS_AF=0.4417;AA=G|||;VT=SNP
2	234092825	rs6431381	C	G	100	PASS	AC=1146;AF=0.228834;AN=5008;NS=2504;DP=19889;EAS_AF=0.2728;AMR_AF=0.1931;AFR_AF=0.2239;EUR_AF=0.1958;SAS_AF=0.2495;AA=C|||;VT=SNP
2	234093035	rs6740918	G	A	100	PASS	AC=1261;AF=0.251797;AN=5008;NS=2504;DP=20956;EAS_AF=0.3095;AMR_AF=0.196;AFR_AF=0.2799;EUR_AF=0.1958;SAS_AF=0.2515;AA=G|||;VT=SNP
2	234093397	rs11686233	C	G	100	PASS	AC=805;AF=0.160743;AN=5008;NS=2504;DP=18317;EAS_AF=0.0387;AMR_AF=0.111;AFR_AF=0.3245;EUR_AF=0.169;SAS_AF=0.092;AA=C|||;VT=SNP
2	234093805	rs7584458	A	G	100	PASS	AC=3432;AF=0.685304;AN=5008;NS=2504;DP=18015;EAS_AF=0.5486;AMR_AF=0.585;AFR_AF=0.8094;EUR_AF=0.7097;SAS_AF=0.7045;AA=G|||;VT=SNP
2	234093876	rs12612322	G	T	100	PASS	AC=1081;AF=0.215855;AN=5008;NS=2504;DP=15700;EAS_AF=0.3383;AMR_AF=0.2003;AFR_AF=0.121;EUR_AF=0.1968;SAS_AF=0.2485;AA=G|||;VT=SNP
2	234096116	rs35060000	G	A	100	PASS	AC=357;AF=0.0712859;AN=5008;NS=2504;DP=18688;EAS_AF=0.003;AMR_AF=0.0677;AFR_AF=0.034;EUR_AF=0.1163;SAS_AF=0.1483;AA=G|||;VT=SNP
2	234096560	rs76413167	C	T	100	PASS	AC=806;AF=0.160942;AN=5008;NS=2504;DP=17889;EAS_AF=0.3204;AMR_AF=0.2363;AFR_AF=0.062;EUR_AF=0.0408;SAS_AF=0.2004;AA=C|||;VT=SNP
2	234096814	rs75961839	T	C	100	PASS	AC=984;AF=0.196486;AN=5008;NS=2504;DP=16744;EAS_AF=0.3879;AMR_AF=0.2392;AFR_AF=0.1362;EUR_AF=0.0487;SAS_AF=0.2025;AA=C|||;VT=SNP
2	234096858	rs80143879	G	A	100	PASS	AC=810;AF=0.161741;AN=5008;NS=2504;DP=16051;EAS_AF=0.3185;AMR_AF=0.2378;AFR_AF=0.062;EUR_AF=0.0487;SAS_AF=0.1973;AA=G|||;VT=SNP
2	234096976	rs7605022	G	C	100	PASS	AC=1380;AF=0.275559;AN=5008;NS=2504;DP=17441;EAS_AF=0.3879;AMR_AF=0.2594;AFR_AF=0.4228;EUR_AF=0.0507;SAS_AF=0.2035;AA=C|||;VT=SNP
2	234097338	rs4663221	C	G	100	PASS	AC=4624;AF=0.923323;AN=5008;NS=2504;DP=17690;EAS_AF=1;AMR_AF=0.8746;AFR_AF=0.9539;EUR_AF=0.8042;SAS_AF=0.9601;AA=G|||;VT=SNP
2	234098802	rs3890760	T	C	100	PASS	AC=2003;AF=0.39996;AN=5008;NS=2504;DP=23962;EAS_AF=0.3879;AMR_AF=0.3718;AFR_AF=0.3464;EUR_AF=0.4334;SAS_AF=0.4703;AA=T|||;VT=SNP
2	234100164	rs56063952	A	G	100	PASS	AC=1425;AF=0.284545;AN=5008;NS=2504;DP=21241;EAS_AF=0.3591;AMR_AF=0.3588;AFR_AF=0.208;EUR_AF=0.2356;SAS_AF=0.3088;AA=A|||;VT=SNP
2	234100175	rs4663643	A	G	100	PASS	AC=4712;AF=0.940895;AN=5008;NS=2504;DP=21546;EAS_AF=1;AMR_AF=0.8919;AFR_AF=0.9871;EUR_AF=0.826;SAS_AF=0.9703;AA=A|||;VT=SNP
2	234101168	rs3924334	T	A	100	PASS	AC=1930;AF=0.385383;AN=5008;NS=2504;DP=21080;EAS_AF=0.3859;AMR_AF=0.3573;AFR_AF=0.3313;EUR_AF=0.4135;SAS_AF=0.4489;AA=T|||;VT=SNP
2	234101628	rs10176734	G	T	100	PASS	AC=1930;AF=0.385383;AN=5008;NS=2504;DP=18178;EAS_AF=0.3889;AMR_AF=0.3573;AFR_AF=0.3306;EUR_AF=0.4125;SAS_AF=0.4479;AA=G|||;VT=SNP
2	234101827	rs10168693	A	G	100	PASS	AC=1984;AF=0.396166;AN=5008;NS=2504;DP=18278;EAS_AF=0.3899;AMR_AF=0.3674;AFR_AF=0.3359;EUR_AF=0.4294;SAS_AF=0.4703;AA=G|||;VT=SNP
2	234102070	rs10203185	C	T	100	PASS	AC=1932;AF=0.385783;AN=5008;NS=2504;DP=17414;EAS_AF=0.3889;AMR_AF=0.3573;AFR_AF=0.3321;EUR_AF=0.4125;SAS_AF=0.4479;AA=C|||;VT=SNP
2	234102250	rs11675867	A	T	100	PASS	AC=1936;AF=0.386581;AN=5008;NS=2504;DP=19731;EAS_AF=0.3899;AMR_AF=0.3573;AFR_AF=0.3343;EUR_AF=0.4125;SAS_AF=0.4479;AA=A|||;VT=SNP
2	234102738	rs11681058	G	T	100	PASS	AC=1850;AF=0.369409;AN=5008;NS=2504;DP=19526;EAS_AF=0.3859;AMR_AF=0.3415;AFR_AF=0.3003;EUR_AF=0.3966;SAS_AF=0.4376;AA=G|||;VT=SNP
2	234102808	rs72972274	C	T	100	PASS	AC=139;AF=0.0277556;AN=5008;NS=2504;DP=16604;EAS_AF=0;AMR_AF=0.0418;AFR_AF=0.0038;EUR_AF=0.0875;SAS_AF=0.0174;AA=C|||;VT=SNP
2	234103370	rs34888825	C	T	100	PASS	AC=1891;AF=0.377596;AN=5008;NS=2504;DP=17374;EAS_AF=0.3899;AMR_AF=0.3429;AFR_AF=0.32;EUR_AF=0.4016;SAS_AF=0.4427;AA=C|||;VT=SNP
2	234103666	rs3924336	T	G	100	PASS	AC=1405;AF=0.280551;AN=5008;NS=2504;DP=17697;EAS_AF=0.3532;AMR_AF=0.3631;AFR_AF=0.2042;EUR_AF=0.2356;SAS_AF=0.2965;AA=T|||;VT=SNP
2	234104029	rs6706611	G	A	100	PASS	AC=1385;AF=0.276558;AN=5008;NS=2504;DP=17336;EAS_AF=0.3522;AMR_AF=0.3631;AFR_AF=0.1906;EUR_AF=0.2346;SAS_AF=0.2965;AA=G|||;VT=SNP
2	234104419	rs13027728	G	C	100	PASS	AC=2281;AF=0.455471;AN=5008;NS=2504;DP=18144;EAS_AF=0.4544;AMR_AF=0.3588;AFR_AF=0.5257;EUR_AF=0.4195;SAS_AF=0.4673;AA=C|||;VT=SNP
2	234104579	rs34587266	T	C	100	PASS	AC=435;AF=0.086861;AN=5008;NS=2504;DP=18650;EAS_AF=0.003;AMR_AF=0.0692;AFR_AF=0.1059;EUR_AF=0.0984;SAS_AF=0.1483;AA=T|||;VT=SNP
2	234105400	rs11680711	A	G	100	PASS	AC=2849;AF=0.56889;AN=5008;NS=2504;DP=19818;EAS_AF=0.4425;AMR_AF=0.6167;AFR_AF=0.5946;EUR_AF=0.5447;SAS_AF=0.6554;AA=A|||;VT=SNP
2	234105471	rs10929185	C	T	100	PASS	AC=1286;AF=0.256789;AN=5008;NS=2504;DP=18630;EAS_AF=0.3522;AMR_AF=0.2075;AFR_AF=0.2481;EUR_AF=0.2068;SAS_AF=0.2566;AA=C|||;VT=SNP
2	234106533	rs7569134	G	C	100	PASS	AC=744;AF=0.148562;AN=5008;NS=2504;DP=20135;EAS_AF=0.0337;AMR_AF=0.1455;AFR_AF=0.1452;EUR_AF=0.2117;SAS_AF=0.2086;AA=G|||;VT=SNP
2	234107070	rs7569827	G	A	100	PASS	AC=3861;AF=0.770966;AN=5008;NS=2504;DP=15627;EAS_AF=0.7976;AMR_AF=0.7622;AFR_AF=0.8457;EUR_AF=0.6541;SAS_AF=0.7689;AA=G|||;VT=SNP
2	234107368	rs6719549	G	A	100	PASS	AC=1290;AF=0.257588;AN=5008;NS=2504;DP=18343;EAS_AF=0.3542;AMR_AF=0.2161;AFR_AF=0.233;EUR_AF=0.2187;SAS_AF=0.2607;AA=G|||;VT=SNP
2	234107618	rs6722529	G	A	100	PASS	AC=1277;AF=0.254992;AN=5008;NS=2504;DP=19653;EAS_AF=0.3542;AMR_AF=0.2089;AFR_AF=0.239;EUR_AF=0.2038;SAS_AF=0.2597;AA=G|||;VT=SNP
2	234108368	rs12692197	G	A	100	PASS	AC=3866;AF=0.771965;AN=5008;NS=2504;DP=18275;EAS_AF=0.7321;AMR_AF=0.8012;AFR_AF=0.7284;EUR_AF=0.7356;SAS_AF=0.8885;AA=G|||;VT=SNP
2	234108570	rs13032126	T	A	100	PASS	AC=54;AF=0.0107827;AN=5008;NS=2504;DP=19018;EAS_AF=0;AMR_AF=0.0202;AFR_AF=0;EUR_AF=0.0308;SAS_AF=0.0092;AA=T|||;VT=SNP
2	234109422	rs150889258	C	T	100	PASS	AC=423;AF=0.0844649;AN=5008;NS=2504;DP=15417;EAS_AF=0.0208;AMR_AF=0.1427;AFR_AF=0.0189;EUR_AF=0.1849;SAS_AF=0.0941;AA=C|||;VT=SNP
2	234109999	rs76758504	A	G	100	PASS	AC=129;AF=0.0257588;AN=5008;NS=2504;DP=20818;EAS_AF=0;AMR_AF=0.1225;AFR_AF=0.003;EUR_AF=0.0249;SAS_AF=0.0153;AA=A|||;VT=SNP
2	234110032	rs35786770	C	T	100	PASS	AC=50;AF=0.00998403;AN=5008;NS=2504;DP=20045;EAS_AF=0;AMR_AF=0.0159;AFR_AF=0.0038;EUR_AF=0.0288;SAS_AF=0.0051;AA=C|||;VT=SNP
2	234110944	rs6760912	A	G	100	PASS	AC=3518;AF=0.702476;AN=5008;NS=2504;DP=16431;EAS_AF=0.9563;AMR_AF=0.6787;AFR_AF=0.6362;EUR_AF=0.5348;SAS_AF=0.7198;AA=A|||;VT=SNP
2	234110954	rs4468807	C	T	100	PASS	AC=948;AF=0.189297;AN=5008;NS=2504;DP=16666;EAS_AF=0.0427;AMR_AF=0.1744;AFR_AF=0.2489;EUR_AF=0.2396;SAS_AF=0.2188;AA=C|||;VT=SNP
2	234110974	rs6761018	A	C	100	PASS	AC=3509;AF=0.700679;AN=5008;NS=2504;DP=16977;EAS_AF=0.9504;AMR_AF=0.6326;AFR_AF=0.8336;EUR_AF=0.4085;SAS_AF=0.6125;AA=C|||;VT=SNP
2	234111314	rs62192897	A	G	100	PASS	AC=279;AF=0.0557109;AN=5008;NS=2504;DP=21014;EAS_AF=0.003;AMR_AF=0.0418;AFR_AF=0.0454;EUR_AF=0.0666;SAS_AF=0.1227;AA=A|||;VT=SNP
2	234111553	rs34865199	A	G	100	PASS	AC=534;AF=0.106629;AN=5008;NS=2504;DP=19887;EAS_AF=0.0317;AMR_AF=0.1282;AFR_AF=0.025;EUR_AF=0.1978;SAS_AF=0.1851;AA=A|||;VT=SNP
2	234112649	rs7609436	T	C	100	PASS	AC=4395;AF=0.877596;AN=5008;NS=2504;DP=22671;EAS_AF=1;AMR_AF=0.8444;AFR_AF=0.8389;EUR_AF=0.7694;SAS_AF=0.9387;AA=C|||;VT=SNP
2	234113057	rs7346	G	A	100	PASS	AC=1191;AF=0.237819;AN=5008;NS=2504;DP=13448;EAS_AF=0.3482;AMR_AF=0.2248;AFR_AF=0.1921;EUR_AF=0.1948;SAS_AF=0.2393;AA=G|||;VT=SNP;EX_TARGET
2	234113301	rs9247	C	T	100	PASS	AC=1202;AF=0.240016;AN=5008;NS=2504;DP=16349;EAS_AF=0.3482;AMR_AF=0.2277;AFR_AF=0.1936;EUR_AF=0.1968;SAS_AF=0.2444;AA=C|||;VT=SNP;EX_TARGET
2	234113545	rs1135727	A	G	100	PASS	AC=3284;AF=0.655751;AN=5008;NS=2504;DP=19062;EAS_AF=0.7867;AMR_AF=0.6614;AFR_AF=0.6498;EUR_AF=0.496;SAS_AF=0.6892;AA=A|||;VT=SNP
2	234114092	rs28505715	G	C	100	PASS	AC=745;AF=0.148762;AN=5008;NS=2504;DP=13182;EAS_AF=0.0317;AMR_AF=0.1455;AFR_AF=0.1732;EUR_AF=0.2038;SAS_AF=0.182;AA=C|||;VT=SNP
2	234114243	rs62192898	G	C	100	PASS	AC=1528;AF=0.305112;AN=5008;NS=2504;DP=11903;EAS_AF=0.379;AMR_AF=0.402;AFR_AF=0.149;EUR_AF=0.2873;SAS_AF=0.3896;AA=G|||;VT=SNP
2	234114275	rs146720730	T	C	100	PASS	AC=28;AF=0.00559105;AN=5008;NS=2504;DP=13130;EAS_AF=0;AMR_AF=0.0058;AFR_AF=0;EUR_AF=0.0199;SAS_AF=0.0041;AA=T|||;VT=SNP
2	234114535	rs56404638	A	G	100	PASS	AC=1262;AF=0.251997;AN=5008;NS=2504;DP=14177;EAS_AF=0.3661;AMR_AF=0.2277;AFR_AF=0.1929;EUR_AF=0.1938;SAS_AF=0.2914;AA=A|||;VT=SNP
2	234114837	rs4663784	C	T	100	PASS	AC=659;AF=0.131589;AN=5008;NS=2504;DP=15390;EAS_AF=0;AMR_AF=0.1657;AFR_AF=0.1634;EUR_AF=0.2525;SAS_AF=0.0757;AA=C|||;VT=SNP
2	234114942	rs13408498	T	C	100	PASS	AC=1322;AF=0.263978;AN=5008;NS=2504;DP=12223;EAS_AF=0.3661;AMR_AF=0.2378;AFR_AF=0.1974;EUR_AF=0.2217;SAS_AF=0.3108;AA=T|||;VT=SNP
2	234115337	rs3792117	G	A	100	PASS	AC=358;AF=0.0714856;AN=5008;NS=2504;DP=14036;EAS_AF=0.1736;AMR_AF=0.0331;AFR_AF=0.0424;EUR_AF=0.0537;SAS_AF=0.0511;AA=G|||;VT=SNP;EX_TARGET
2	234115629	rs1057258	C	T	100	PASS	AC=1854;AF=0.370208;AN=5008;NS=2504;DP=16961;EAS_AF=0.4058;AMR_AF=0.2608;AFR_AF=0.5726;EUR_AF=0.1948;SAS_AF=0.318;AA=T|||;VT=SNP
2	234115739	rs14243	A	G	100	PASS	AC=1404;AF=0.280351;AN=5008;NS=2504;DP=16483;EAS_AF=0.3661;AMR_AF=0.2378;AFR_AF=0.2421;EUR_AF=0.2217;SAS_AF=0.3344;AA=A|||;VT=SNP
2	234116956	rs13031194	G	A	100	PASS	AC=515;AF=0.102835;AN=5008;NS=2504;DP=17424;EAS_AF=0.0188;AMR_AF=0.1297;AFR_AF=0.0325;EUR_AF=0.2117;SAS_AF=0.1534;AA=G|||;VT=SNP
2	234116965	rs12986637	C	T	100	PASS	AC=487;AF=0.0972444;AN=5008;NS=2504;DP=17141;EAS_AF=0.0188;AMR_AF=0.1297;AFR_AF=0.0113;EUR_AF=0.2107;SAS_AF=0.1544;AA=C|||;VT=SNP
2	234117020	rs62192899	G	A	100	PASS	AC=164;AF=0.0327476;AN=5008;NS=2504;DP=15379;EAS_AF=0.003;AMR_AF=0.0331;AFR_AF=0.0144;EUR_AF=0.0616;SAS_AF=0.0583;AA=G|||;VT=SNP
2	234117252	rs1319885	T	C	100	PASS	AC=4204;AF=0.839457;AN=5008;NS=2504;DP=19395;EAS_AF=0.9534;AMR_AF=0.8559;AFR_AF=0.8298;EUR_AF=0.7545;SAS_AF=0.8108;AA=C|||;VT=SNP
2	234117915	rs34547900	C	A	100	PASS	AC=604;AF=0.120607;AN=5008;NS=2504;DP=15220;EAS_AF=0.0278;AMR_AF=0.1441;AFR_AF=0.0832;EUR_AF=0.2157;SAS_AF=0.1524;AA=C|||;VT=SNP
2	234118583	rs4663834	T	G	100	PASS	AC=4110;AF=0.820687;AN=5008;NS=2504;DP=16566;EAS_AF=0.9544;AMR_AF=0.8473;AFR_AF=0.7806;EUR_AF=0.7465;SAS_AF=0.7945;AA=G|||;VT=SNP
2	234118882	rs6431580	T	G	100	PASS	AC=4572;AF=0.912939;AN=5008;NS=2504;DP=20809;EAS_AF=0.9583;AMR_AF=0.8905;AFR_AF=0.9713;EUR_AF=0.8082;SAS_AF=0.911;AA=G|||;VT=SNP
2	234119177	rs78835907	G	A	100	PASS	AC=641;AF=0.127995;AN=5008;NS=2504;DP=20108;EAS_AF=0.3413;AMR_AF=0.0591;AFR_AF=0.0401;EUR_AF=0.0457;SAS_AF=0.1605;AA=G|||;VT=SNP
2	234119635	rs6431586	G	A	100	PASS	AC=1007;AF=0.201078;AN=5008;NS=2504;DP=18928;EAS_AF=0.3462;AMR_AF=0.1225;AFR_AF=0.2027;EUR_AF=0.1203;SAS_AF=0.1881;AA=G|||;VT=SNP
2	234119777	rs77805781	C	G	100	PASS	AC=41;AF=0.0081869;AN=5008;NS=2504;DP=20034;EAS_AF=0;AMR_AF=0.0101;AFR_AF=0.0023;EUR_AF=0.0258;SAS_AF=0.0051;AA=C|||;VT=SNP
2	234119846	rs56805998	G	A	100	PASS	AC=1372;AF=0.273962;AN=5008;NS=2504;DP=16872;EAS_AF=0.3502;AMR_AF=0.3631;AFR_AF=0.205;EUR_AF=0.1581;SAS_AF=0.3446;AA=g|||;VT=SNP
2	234119947	rs72972302	C	T	100	PASS	AC=158;AF=0.0315495;AN=5008;NS=2504;DP=15429;EAS_AF=0;AMR_AF=0.0591;AFR_AF=0.0068;EUR_AF=0.0905;SAS_AF=0.0174;AA=C|||;VT=SNP
2	234120043	rs78765795	G	A	100	PASS	AC=444;AF=0.0886581;AN=5008;NS=2504;DP=16439;EAS_AF=0.1815;AMR_AF=0.036;AFR_AF=0.0976;EUR_AF=0.0547;SAS_AF=0.0532;AA=G|||;VT=SNP
2	234120525	rs78025893	C	T	100	PASS	AC=347;AF=0.0692891;AN=5008;NS=2504;DP=12343;EAS_AF=0.001;AMR_AF=0.062;AFR_AF=0.1074;EUR_AF=0.0974;SAS_AF=0.0644;AA=C|||;VT=SNP
2	234120552	rs13021297	G	A	100	PASS	AC=1091;AF=0.217851;AN=5008;NS=2504;DP=14746;EAS_AF=0.3482;AMR_AF=0.3069;AFR_AF=0.1377;EUR_AF=0.0716;SAS_AF=0.2791;AA=G|||;VT=SNP
2	234120556	rs13021302	G	A	100	PASS	AC=979;AF=0.195487;AN=5008;NS=2504;DP=14998;EAS_AF=0.3472;AMR_AF=0.3012;AFR_AF=0.0567;EUR_AF=0.0716;SAS_AF=0.2791;AA=G|||;VT=SNP
2	234121294	rs12616785	C	T	100	PASS	AC=428;AF=0.0854633;AN=5008;NS=2504;DP=19764;EAS_AF=0.1776;AMR_AF=0.036;AFR_AF=0.0923;EUR_AF=0.0557;SAS_AF=0.047;AA=C|||;VT=SNP
2	234121611	rs115901994	C	T	100	PASS	AC=89;AF=0.0177716;AN=5008;NS=2504;DP=17577;EAS_AF=0;AMR_AF=0.0086;AFR_AF=0.0499;EUR_AF=0.0169;SAS_AF=0;AA=c|||;VT=SNP
2	234122081	rs4663308	A	G	100	PASS	AC=812;AF=0.162141;AN=5008;NS=2504;DP=18486;EAS_AF=0.0357;AMR_AF=0.1758;AFR_AF=0.0613;EUR_AF=0.2903;SAS_AF=0.2873;AA=A|||;VT=SNP
2	234123010	rs7580869	A	G	100	PASS	AC=4340;AF=0.866613;AN=5008;NS=2504;DP=20570;EAS_AF=0.9643;AMR_AF=0.8228;AFR_AF=0.8109;EUR_AF=0.8777;SAS_AF=0.8609;AA=A|||;VT=SNP
2	234123140	rs35915288	T	C	100	PASS	AC=508;AF=0.101438;AN=5008;NS=2504;DP=18761;EAS_AF=0.0327;AMR_AF=0.1009;AFR_AF=0.2148;EUR_AF=0.0815;SAS_AF=0.0399;AA=T|||;VT=SNP
2	234123337	rs10198411	T	C	100	PASS	AC=340;AF=0.0678914;AN=5008;NS=2504;DP=18372;EAS_AF=0.0982;AMR_AF=0.0447;AFR_AF=0.0325;EUR_AF=0.0785;SAS_AF=0.09;AA=T|||;VT=SNP
2	234123471	rs72974304	C	T	100	PASS	AC=426;AF=0.0850639;AN=5008;NS=2504;DP=19253;EAS_AF=0.0913;AMR_AF=0.0908;AFR_AF=0.0477;EUR_AF=0.1521;SAS_AF=0.0562;AA=C|||;VT=SNP
2	234123656	rs34032722	C	T	100	PASS	AC=725;AF=0.144768;AN=5008;NS=2504;DP=15626;EAS_AF=0.0218;AMR_AF=0.1066;AFR_AF=0.4032;EUR_AF=0.0646;SAS_AF=0.0317;AA=-|||;VT=SNP
2	234124013	rs35944010	G	A	100	PASS	AC=1716;AF=0.342652;AN=5008;NS=2504;DP=12006;EAS_AF=0.1369;AMR_AF=0.3458;AFR_AF=0.612;EUR_AF=0.3688;SAS_AF=0.1616;AA=A|||;VT=SNP
2	234124073	rs137867353	T	A	100	PASS	AC=20;AF=0.00399361;AN=5008;NS=2504;DP=13688;EAS_AF=0;AMR_AF=0.0086;AFR_AF=0.0015;EUR_AF=0.0099;SAS_AF=0.002;AA=T|||;VT=SNP
2	234124444	rs139642721	C	T	100	PASS	AC=42;AF=0.00838658;AN=5008;NS=2504;DP=18286;EAS_AF=0;AMR_AF=0.013;AFR_AF=0.0023;EUR_AF=0.0159;SAS_AF=0.0143;AA=C|||;VT=SNP
2	234124489	rs13032115	A	G	100	PASS	AC=1723;AF=0.34405;AN=5008;NS=2504;DP=18561;EAS_AF=0.1329;AMR_AF=0.3487;AFR_AF=0.618;EUR_AF=0.3688;SAS_AF=0.1626;AA=A|||;VT=SNP
2	234124552	rs13020354	T	C	100	PASS	AC=804;AF=0.160543;AN=5008;NS=2504;DP=18405;EAS_AF=0.1002;AMR_AF=0.2147;AFR_AF=0.1339;EUR_AF=0.2853;SAS_AF=0.092;AA=T|||;VT=SNP
2	234124587	rs71421692	G	C	100	PASS	AC=244;AF=0.048722;AN=5008;NS=2504;DP=19083;EAS_AF=0.003;AMR_AF=0.0821;AFR_AF=0.0567;EUR_AF=0.0577;SAS_AF=0.0521;AA=G|||;VT=SNP
2	234124616	rs112306382	C	T	100	PASS	AC=372;AF=0.0742812;AN=5008;NS=2504;DP=19694;EAS_AF=0.0992;AMR_AF=0.0865;AFR_AF=0.0061;EUR_AF=0.1531;SAS_AF=0.0511;AA=C|||;VT=SNP
2	234125263	rs114829200	C	T	100	PASS	AC=36;AF=0.0071885;AN=5008;NS=2504;DP=20268;EAS_AF=0;AMR_AF=0.0173;AFR_AF=0.0015;EUR_AF=0.0209;SAS_AF=0.001;AA=C|||;VT=SNP
2	234125392	rs34785526	A	C	100	PASS	AC=237;AF=0.0473243;AN=5008;NS=2504;DP=20051;EAS_AF=0.003;AMR_AF=0.0821;AFR_AF=0.0514;EUR_AF=0.0577;SAS_AF=0.0521;AA=A|||;VT=SNP
2	234125521	rs36058129	C	T	100	PASS	AC=236;AF=0.0471246;AN=5008;NS=2504;DP=20418;EAS_AF=0.003;AMR_AF=0.0821;AFR_AF=0.0514;EUR_AF=0.0567;SAS_AF=0.0521;AA=C|||;VT=SNP
2	234125941	rs111345303	G	T	100	PASS	AC=439;AF=0.0876597;AN=5008;NS=2504;DP=20526;EAS_AF=0.1032;AMR_AF=0.0865;AFR_AF=0.0522;EUR_AF=0.1551;SAS_AF=0.0511;AA=G|||;VT=SNP
2	234126551	rs116537496	C	T	100	PASS	AC=23;AF=0.00459265;AN=5008;NS=2504;DP=14648;EAS_AF=0;AMR_AF=0.0043;AFR_AF=0.0008;EUR_AF=0.0159;SAS_AF=0.0031;AA=C|||;VT=SNP
2	234127214	rs34194100	C	T	100	PASS	AC=508;AF=0.101438;AN=5008;NS=2504;DP=18953;EAS_AF=0.0149;AMR_AF=0.1398;AFR_AF=0.1437;EUR_AF=0.1541;SAS_AF=0.0521;AA=C|||;VT=SNP
2	234127321	rs6757418	G	C	100	PASS	AC=589;AF=0.117612;AN=5008;NS=2504;DP=18814;EAS_AF=0.1042;AMR_AF=0.0965;AFR_AF=0.1596;EUR_AF=0.1551;SAS_AF=0.0511;AA=G|||;VT=SNP
2	234128368	rs113359105	C	T	100	PASS	AC=602;AF=0.120208;AN=5008;NS=2504;DP=17681;EAS_AF=0.1042;AMR_AF=0.0965;AFR_AF=0.1679;EUR_AF=0.1561;SAS_AF=0.0521;AA=c|||;VT=SNP
2	234129508	rs4663970	C	G	100	PASS	AC=934;AF=0.186502;AN=5008;NS=2504;DP=20831;EAS_AF=0.0357;AMR_AF=0.2233;AFR_AF=0.3207;EUR_AF=0.2157;SAS_AF=0.1043;AA=G|||;VT=SNP
2	234130253	rs10196609	C	G	100	PASS	AC=826;AF=0.164936;AN=5008;NS=2504;DP=19163;EAS_AF=0.0625;AMR_AF=0.1916;AFR_AF=0.2277;EUR_AF=0.2207;SAS_AF=0.1094;AA=C|||;VT=SNP
2	234130678	rs13025632	T	C	100	PASS	AC=807;AF=0.161142;AN=5008;NS=2504;DP=20942;EAS_AF=0.0357;AMR_AF=0.2233;AFR_AF=0.2254;EUR_AF=0.2147;SAS_AF=0.1043;AA=T|||;VT=SNP
2	234131427	rs2341566	A	G	100	PASS	AC=1797;AF=0.358826;AN=5008;NS=2504;DP=16926;EAS_AF=0.1528;AMR_AF=0.3401;AFR_AF=0.6672;EUR_AF=0.3688;SAS_AF=0.1575;AA=G|||;VT=SNP
2	234131780	rs10210101	T	C	100	PASS	AC=98;AF=0.0195687;AN=5008;NS=2504;DP=16906;EAS_AF=0;AMR_AF=0.0173;AFR_AF=0.0091;EUR_AF=0.0447;SAS_AF=0.0297;AA=t|||;VT=SNP
2	234132430	rs12996460	A	G	100	PASS	AC=334;AF=0.0666933;AN=5008;NS=2504;DP=18312;EAS_AF=0.002;AMR_AF=0.1225;AFR_AF=0.0605;EUR_AF=0.1272;SAS_AF=0.0399;AA=A|||;VT=SNP
2	234133021	rs79610952	T	C	100	PASS	AC=63;AF=0.0125799;AN=5008;NS=2504;DP=16926;EAS_AF=0;AMR_AF=0.0159;AFR_AF=0.0068;EUR_AF=0.0209;SAS_AF=0.0225;AA=T|||;VT=SNP
2	234133305	rs35543039	C	T	100	PASS	AC=712;AF=0.142173;AN=5008;NS=2504;DP=17889;EAS_AF=0.0228;AMR_AF=0.2133;AFR_AF=0.1997;EUR_AF=0.1839;SAS_AF=0.0941;AA=C|||;VT=SNP
2	234133774	rs34587406	C	T	100	PASS	AC=851;AF=0.169928;AN=5008;NS=2504;DP=16381;EAS_AF=0.0198;AMR_AF=0.1556;AFR_AF=0.4175;EUR_AF=0.1302;SAS_AF=0.0409;AA=T|||;VT=SNP
2	234133885	rs56335880	C	T	100	PASS	AC=236;AF=0.0471246;AN=5008;NS=2504;DP=18011;EAS_AF=0.0159;AMR_AF=0.0216;AFR_AF=0.1067;EUR_AF=0.0258;SAS_AF=0.0389;AA=c|||;VT=SNP
2	234134795	rs11674242	C	T	100	PASS	AC=913;AF=0.182308;AN=5008;NS=2504;DP=20090;EAS_AF=0.0228;AMR_AF=0.1527;AFR_AF=0.4418;EUR_AF=0.1312;SAS_AF=0.0695;AA=C|||;VT=SNP
2	234135138	rs2341565	A	G	100	PASS	AC=1152;AF=0.230032;AN=5008;NS=2504;DP=20675;EAS_AF=0.0357;AMR_AF=0.1758;AFR_AF=0.5711;EUR_AF=0.159;SAS_AF=0.0808;AA=a|||;VT=SNP
2	234135363	rs56164004	G	A	100	PASS	AC=187;AF=0.0373403;AN=5008;NS=2504;DP=16469;EAS_AF=0.0129;AMR_AF=0.0216;AFR_AF=0.0908;EUR_AF=0.0278;SAS_AF=0.0112;AA=G|||;VT=SNP
2	234135404	rs2341564	G	C	100	PASS	AC=960;AF=0.191693;AN=5008;NS=2504;DP=16692;EAS_AF=0.0228;AMR_AF=0.1542;AFR_AF=0.4758;EUR_AF=0.1312;SAS_AF=0.0706;AA=G|||;VT=SNP
2	234135608	rs56352307	A	G	100	PASS	AC=188;AF=0.0375399;AN=5008;NS=2504;DP=18204;EAS_AF=0.0129;AMR_AF=0.0216;AFR_AF=0.0915;EUR_AF=0.0278;SAS_AF=0.0112;AA=A|||;VT=SNP
2	234135911	rs13023412	A	G	100	PASS	AC=1053;AF=0.210264;AN=5008;NS=2504;DP=17650;EAS_AF=0.0238;AMR_AF=0.2464;AFR_AF=0.438;EUR_AF=0.1869;SAS_AF=0.093;AA=G|||;VT=SNP
2	234136755	rs62192905	G	A	100	PASS	AC=86;AF=0.0171725;AN=5008;NS=2504;DP=19996;EAS_AF=0;AMR_AF=0.0245;AFR_AF=0.0038;EUR_AF=0.0596;SAS_AF=0.0041;AA=G|||;VT=SNP
2	234136796	rs4663337	A	G	100	PASS	AC=1076;AF=0.214856;AN=5008;NS=2504;DP=20705;EAS_AF=0.0238;AMR_AF=0.2464;AFR_AF=0.4561;EUR_AF=0.1869;SAS_AF=0.092;AA=A|||;VT=SNP
2	234136959	rs7569497	G	A	100	PASS	AC=1322;AF=0.263978;AN=5008;NS=2504;DP=20261;EAS_AF=0.0357;AMR_AF=0.1859;AFR_AF=0.6967;EUR_AF=0.1561;SAS_AF=0.0808;AA=A|||;VT=SNP
2	234137530	rs1866879	T	G	100	PASS	AC=1076;AF=0.214856;AN=5008;NS=2504;DP=18251;EAS_AF=0.0238;AMR_AF=0.2464;AFR_AF=0.4592;EUR_AF=0.1819;SAS_AF=0.093;AA=T|||;VT=SNP
2	234137999	rs34768789	A	G	100	PASS	AC=1491;AF=0.297724;AN=5008;NS=2504;DP=14415;EAS_AF=0.0367;AMR_AF=0.2795;AFR_AF=0.7133;EUR_AF=0.2147;SAS_AF=0.1033;AA=G|||;VT=SNP
2	234138040	rs59199559	G	A	100	PASS	AC=645;AF=0.128794;AN=5008;NS=2504;DP=15312;EAS_AF=0.0198;AMR_AF=0.1398;AFR_AF=0.2708;EUR_AF=0.1292;SAS_AF=0.0409;AA=G|||;VT=SNP
2	234138324	rs12471808	A	T	100	PASS	AC=3846;AF=0.767971;AN=5008;NS=2504;DP=16549;EAS_AF=0.872;AMR_AF=0.7421;AFR_AF=0.8427;EUR_AF=0.5626;SAS_AF=0.7894;AA=T|||;VT=SNP
2	234138522	rs12472651	A	T	100	PASS	AC=3103;AF=0.619609;AN=5008;NS=2504;DP=16965;EAS_AF=0.8313;AMR_AF=0.5965;AFR_AF=0.5212;EUR_AF=0.4294;SAS_AF=0.7464;AA=T|||;VT=SNP
2	234138714	rs10199994	G	C	100	PASS	AC=1769;AF=0.353235;AN=5008;NS=2504;DP=17828;EAS_AF=0.2024;AMR_AF=0.4597;AFR_AF=0.3956;EUR_AF=0.4503;SAS_AF=0.2761;AA=G|||;VT=SNP
2	234139073	rs13398038	C	T	100	PASS	AC=847;AF=0.169129;AN=5008;NS=2504;DP=17833;EAS_AF=0.0466;AMR_AF=0.1772;AFR_AF=0.295;EUR_AF=0.1869;SAS_AF=0.1012;AA=C|||;VT=SNP
2	234139467	rs10211468	C	T	100	PASS	AC=2796;AF=0.558307;AN=5008;NS=2504;DP=17773;EAS_AF=0.8403;AMR_AF=0.5793;AFR_AF=0.3033;EUR_AF=0.4573;SAS_AF=0.7014;AA=C|||;VT=SNP
2	234139631	rs76384978	A	G	100	PASS	AC=188;AF=0.0375399;AN=5008;NS=2504;DP=17875;EAS_AF=0.0218;AMR_AF=0.0836;AFR_AF=0.0318;EUR_AF=0.0179;SAS_AF=0.0491;AA=A|||;VT=SNP
2	234139862	rs1441091	G	A	100	PASS	AC=4255;AF=0.849641;AN=5008;NS=2504;DP=16786;EAS_AF=0.999;AMR_AF=0.804;AFR_AF=0.8994;EUR_AF=0.6998;SAS_AF=0.8149;AA=A|||;VT=SNP
2	234140068	rs76326633	G	C	100	PASS	AC=310;AF=0.061901;AN=5008;NS=2504;DP=11406;EAS_AF=0.0496;AMR_AF=0.0562;AFR_AF=0.0809;EUR_AF=0.0497;SAS_AF=0.0654;AA=g|||;VT=SNP
2	234140098	rs181095927	C	T	100	PASS	AC=63;AF=0.0125799;AN=5008;NS=2504;DP=13499;EAS_AF=0;AMR_AF=0.0288;AFR_AF=0.0015;EUR_AF=0.0378;SAS_AF=0.0031;AA=C|||;VT=SNP
2	234140099	rs185741268	A	G	100	PASS	AC=63;AF=0.0125799;AN=5008;NS=2504;DP=13576;EAS_AF=0;AMR_AF=0.0288;AFR_AF=0.0015;EUR_AF=0.0378;SAS_AF=0.0031;AA=A|||;VT=SNP
2	234140100	rs189857943	C	T	100	PASS	AC=63;AF=0.0125799;AN=5008;NS=2504;DP=13731;EAS_AF=0;AMR_AF=0.0288;AFR_AF=0.0015;EUR_AF=0.0378;SAS_AF=0.0031;AA=C|||;VT=SNP
2	234140182	rs138896586	C	T	100	PASS	AC=133;AF=0.0265575;AN=5008;NS=2504;DP=15646;EAS_AF=0;AMR_AF=0.0576;AFR_AF=0.0038;EUR_AF=0.0785;SAS_AF=0.0092;AA=C|||;VT=SNP
2	234140471	rs11675223	C	A	100	PASS	AC=520;AF=0.103834;AN=5008;NS=2504;DP=17808;EAS_AF=0.001;AMR_AF=0.1412;AFR_AF=0.1861;EUR_AF=0.1352;SAS_AF=0.0399;AA=C|||;VT=SNP
2	234140554	rs11675235	C	G	100	PASS	AC=640;AF=0.127796;AN=5008;NS=2504;DP=18973;EAS_AF=0.001;AMR_AF=0.147;AFR_AF=0.2723;EUR_AF=0.1372;SAS_AF=0.0399;AA=C|||;VT=SNP
2	234140610	rs7564252	G	A	100	PASS	AC=1723;AF=0.34405;AN=5008;NS=2504;DP=19045;EAS_AF=0.1558;AMR_AF=0.3818;AFR_AF=0.5091;EUR_AF=0.4473;SAS_AF=0.182;AA=G|||;VT=SNP
2	234140683	rs62192908	C	T	100	PASS	AC=245;AF=0.0489217;AN=5008;NS=2504;DP=18576;EAS_AF=0.0476;AMR_AF=0.036;AFR_AF=0.0545;EUR_AF=0.0447;SAS_AF=0.0562;AA=C|||;VT=SNP
2	234141184	rs11888665	T	C	100	PASS	AC=249;AF=0.0497204;AN=5008;NS=2504;DP=17262;EAS_AF=0.0923;AMR_AF=0.0187;AFR_AF=0.0477;EUR_AF=0.0219;SAS_AF=0.0593;AA=T|||;VT=SNP
2	234141542	rs62192909	C	T	100	PASS	AC=183;AF=0.0365415;AN=5008;NS=2504;DP=16844;EAS_AF=0.0188;AMR_AF=0.0187;AFR_AF=0.0809;EUR_AF=0.0338;SAS_AF=0.0102;AA=T|||;VT=SNP
2	234141549	rs111701932	A	G	100	PASS	AC=1170;AF=0.233626;AN=5008;NS=2504;DP=16835;EAS_AF=0.1141;AMR_AF=0.2666;AFR_AF=0.2126;EUR_AF=0.2505;SAS_AF=0.3446;AA=A|||;VT=SNP
2	234142022	rs4663977	A	C	100	PASS	AC=4839;AF=0.966254;AN=5008;NS=2504;DP=16117;EAS_AF=0.9871;AMR_AF=0.9669;AFR_AF=0.9599;EUR_AF=0.9443;SAS_AF=0.9755;AA=C|||;VT=SNP
2	234142619	rs72974350	G	A	100	PASS	AC=482;AF=0.096246;AN=5008;NS=2504;DP=19600;EAS_AF=0.0972;AMR_AF=0.1585;AFR_AF=0.0772;EUR_AF=0.0368;SAS_AF=0.138;AA=G|||;VT=SNP
2	234142691	rs4663340	T	C	100	PASS	AC=418;AF=0.0834665;AN=5008;NS=2504;DP=17955;EAS_AF=0.0903;AMR_AF=0.0821;AFR_AF=0.0991;EUR_AF=0.0408;SAS_AF=0.1002;AA=T|||;VT=SNP
2	234143048	rs34701569	C	G	100	PASS	AC=2003;AF=0.39996;AN=5008;NS=2504;DP=18989;EAS_AF=0.3194;AMR_AF=0.3199;AFR_AF=0.3396;EUR_AF=0.5298;SAS_AF=0.4877;AA=C|||;VT=SNP
2	234143244	rs7563345	A	G	100	PASS	AC=2887;AF=0.576478;AN=5008;NS=2504;DP=17982;EAS_AF=0.4444;AMR_AF=0.4597;AFR_AF=0.649;EUR_AF=0.6441;SAS_AF=0.6278;AA=G|||;VT=SNP
2	234143373	rs13003866	G	A	100	PASS	AC=1914;AF=0.382188;AN=5008;NS=2504;DP=18214;EAS_AF=0.3204;AMR_AF=0.3156;AFR_AF=0.2814;EUR_AF=0.5288;SAS_AF=0.4785;AA=G|||;VT=SNP
2	234143721	rs114366746	C	T	100	PASS	AC=40;AF=0.00798722;AN=5008;NS=2504;DP=18992;EAS_AF=0;AMR_AF=0.0058;AFR_AF=0.0008;EUR_AF=0.0258;SAS_AF=0.0092;AA=C|||;VT=SNP
2	234144883	rs930449	G	A	100	PASS	AC=2665;AF=0.532149;AN=5008;NS=2504;DP=17080;EAS_AF=0.4117;AMR_AF=0.4035;AFR_AF=0.5514;EUR_AF=0.6412;SAS_AF=0.6094;AA=A|||;VT=SNP
2	234144929	rs72974351	G	A	100	PASS	AC=366;AF=0.0730831;AN=5008;NS=2504;DP=17400;EAS_AF=0.0248;AMR_AF=0.0432;AFR_AF=0.1014;EUR_AF=0.0398;SAS_AF=0.1401;AA=G|||;VT=SNP
2	234144942	rs62192912	C	T	100	PASS	AC=687;AF=0.137181;AN=5008;NS=2504;DP=17732;EAS_AF=0.0754;AMR_AF=0.1902;AFR_AF=0.0121;EUR_AF=0.3161;SAS_AF=0.1483;AA=C|||;VT=SNP
2	234145080	rs2083575	T	C	100	PASS	AC=203;AF=0.0405351;AN=5008;NS=2504;DP=20048;EAS_AF=0.0129;AMR_AF=0.0375;AFR_AF=0.0537;EUR_AF=0.0616;SAS_AF=0.0317;AA=T|||;VT=SNP
2	234145219	rs151004233	G	A	100	PASS	AC=203;AF=0.0405351;AN=5008;NS=2504;DP=15702;EAS_AF=0.0129;AMR_AF=0.0375;AFR_AF=0.0545;EUR_AF=0.0606;SAS_AF=0.0317;AA=G|||;VT=SNP
2	234145618	rs28454240	C	T	100	PASS	AC=2022;AF=0.403754;AN=5008;NS=2504;DP=15058;EAS_AF=0.3224;AMR_AF=0.317;AFR_AF=0.3192;EUR_AF=0.5318;SAS_AF=0.5317;AA=C|||;VT=SNP
2	234145944	rs13418066	A	C	100	PASS	AC=1696;AF=0.338658;AN=5008;NS=2504;DP=20152;EAS_AF=0.3224;AMR_AF=0.2983;AFR_AF=0.084;EUR_AF=0.5298;SAS_AF=0.5317;AA=A|||;VT=SNP
2	234145971	rs13412102	T	C	100	PASS	AC=2459;AF=0.491014;AN=5008;NS=2504;DP=19492;EAS_AF=0.3562;AMR_AF=0.3775;AFR_AF=0.5068;EUR_AF=0.6034;SAS_AF=0.5736;AA=T|||;VT=SNP
2	234146047	rs12692250	G	T	100	PASS	AC=2449;AF=0.489018;AN=5008;NS=2504;DP=18362;EAS_AF=0.3562;AMR_AF=0.3775;AFR_AF=0.4992;EUR_AF=0.6034;SAS_AF=0.5736;AA=G|||;VT=SNP
2	234146271	rs10206299	G	T	100	PASS	AC=2183;AF=0.435903;AN=5008;NS=2504;DP=21978;EAS_AF=0.3234;AMR_AF=0.3271;AFR_AF=0.4266;EUR_AF=0.5378;SAS_AF=0.5368;AA=G|||;VT=SNP
2	234146302	rs10192579	T	G	100	PASS	AC=2586;AF=0.516374;AN=5008;NS=2504;DP=21743;EAS_AF=0.3562;AMR_AF=0.389;AFR_AF=0.5885;EUR_AF=0.6103;SAS_AF=0.5777;AA=T|||;VT=SNP
2	234146333	rs6717560	T	C	100	PASS	AC=3689;AF=0.736621;AN=5008;NS=2504;DP=20387;EAS_AF=0.5843;AMR_AF=0.6441;AFR_AF=0.882;EUR_AF=0.6978;SAS_AF=0.8027;AA=C|||;VT=SNP
2	234146550	rs10187752	C	T	100	PASS	AC=2245;AF=0.448283;AN=5008;NS=2504;DP=21094;EAS_AF=0.3442;AMR_AF=0.3401;AFR_AF=0.4365;EUR_AF=0.5477;SAS_AF=0.546;AA=C|||;VT=SNP
2	234146625	rs115727076	A	G	100	PASS	AC=14;AF=0.00279553;AN=5008;NS=2504;DP=23187;EAS_AF=0;AMR_AF=0.0043;AFR_AF=0.0008;EUR_AF=0.0089;SAS_AF=0.001;AA=A|||;VT=SNP
2	234146839	rs77621410	A	G	100	PASS	AC=194;AF=0.038738;AN=5008;NS=2504;DP=20856;EAS_AF=0.0129;AMR_AF=0.0375;AFR_AF=0.0477;EUR_AF=0.0606;SAS_AF=0.0317;AA=A|||;VT=SNP
2	234146958	rs12471449	C	G	100	PASS	AC=557;AF=0.111222;AN=5008;NS=2504;DP=21157;EAS_AF=0.0942;AMR_AF=0.1239;AFR_AF=0.152;EUR_AF=0.0994;SAS_AF=0.0767;AA=C|||;VT=SNP
2	234147175	rs11688431	T	C	100	PASS	AC=2261;AF=0.451478;AN=5008;NS=2504;DP=19294;EAS_AF=0.3433;AMR_AF=0.3487;AFR_AF=0.4788;EUR_AF=0.5497;SAS_AF=0.498;AA=T|||;VT=SNP
2	234147256	rs7587485	G	C	100	PASS	AC=304;AF=0.0607029;AN=5008;NS=2504;DP=17245;EAS_AF=0.0813;AMR_AF=0.0778;AFR_AF=0.0303;EUR_AF=0.0388;SAS_AF=0.091;AA=G|||;VT=SNP
2	234147720	rs115806420	A	T	100	PASS	AC=17;AF=0.00339457;AN=5008;NS=2504;DP=19125;EAS_AF=0;AMR_AF=0.0043;AFR_AF=0.0008;EUR_AF=0.0109;SAS_AF=0.002;AA=A|||;VT=SNP
2	234147930	rs1596017	C	T	100	PASS	AC=2154;AF=0.430112;AN=5008;NS=2504;DP=19848;EAS_AF=0.3433;AMR_AF=0.3401;AFR_AF=0.4017;EUR_AF=0.5497;SAS_AF=0.499;AA=C|||;VT=SNP
2	234148043	rs1596016	G	A	100	PASS	AC=2861;AF=0.571286;AN=5008;NS=2504;DP=18180;EAS_AF=0.4365;AMR_AF=0.4726;AFR_AF=0.6316;EUR_AF=0.6481;SAS_AF=0.6196;AA=A|||;VT=SNP
2	234148244	rs73110037	C	A	100	PASS	AC=359;AF=0.0716853;AN=5008;NS=2504;DP=16464;EAS_AF=0.0823;AMR_AF=0.0807;AFR_AF=0.0696;EUR_AF=0.0388;SAS_AF=0.091;AA=C|||;VT=SNP
2	234148383	rs11690131	T	C	100	PASS	AC=2258;AF=0.450879;AN=5008;NS=2504;DP=17968;EAS_AF=0.3433;AMR_AF=0.3501;AFR_AF=0.4758;EUR_AF=0.5497;SAS_AF=0.498;AA=C|||;VT=SNP
2	234148403	rs114814694	C	T	100	PASS	AC=55;AF=0.0109824;AN=5008;NS=2504;DP=18008;EAS_AF=0;AMR_AF=0.0086;AFR_AF=0.003;EUR_AF=0.0318;SAS_AF=0.0133;AA=C|||;VT=SNP
2	234148586	rs11694081	A	T	100	PASS	AC=2258;AF=0.450879;AN=5008;NS=2504;DP=19621;EAS_AF=0.3433;AMR_AF=0.3501;AFR_AF=0.4758;EUR_AF=0.5497;SAS_AF=0.498;AA=A|||;VT=SNP
2	234148737	rs62192926	G	A	100	PASS	AC=687;AF=0.137181;AN=5008;NS=2504;DP=17736;EAS_AF=0.0764;AMR_AF=0.1873;AFR_AF=0.0121;EUR_AF=0.3171;SAS_AF=0.1483;AA=G|||;VT=SNP
2	234148831	rs149456601	G	A	100	PASS	AC=42;AF=0.00838658;AN=5008;NS=2504;DP=13579;EAS_AF=0;AMR_AF=0.0086;AFR_AF=0;EUR_AF=0.0149;SAS_AF=0.0215;AA=G|||;VT=SNP
2	234148943	rs11897336	C	A	100	PASS	AC=354;AF=0.0706869;AN=5008;NS=2504;DP=14322;EAS_AF=0.0367;AMR_AF=0.0447;AFR_AF=0.1407;EUR_AF=0.0626;SAS_AF=0.0378;AA=C|||;VT=SNP
2	234148945	rs74660875	A	C	100	PASS	AC=304;AF=0.0607029;AN=5008;NS=2504;DP=14295;EAS_AF=0.0893;AMR_AF=0.0259;AFR_AF=0.0991;EUR_AF=0.0417;SAS_AF=0.0235;AA=A|||;VT=SNP
2	234149039	rs11687982	C	T	100	PASS	AC=2296;AF=0.458466;AN=5008;NS=2504;DP=12902;EAS_AF=0.379;AMR_AF=0.353;AFR_AF=0.475;EUR_AF=0.5497;SAS_AF=0.499;AA=C|||;VT=SNP
2	234149237	rs57215884	A	G	100	PASS	AC=280;AF=0.0559105;AN=5008;NS=2504;DP=12267;EAS_AF=0.0833;AMR_AF=0.0706;AFR_AF=0.0083;EUR_AF=0.0388;SAS_AF=0.0992;AA=A|||;VT=SNP
2	234149384	rs73110043	C	A	100	PASS	AC=326;AF=0.0650958;AN=5008;NS=2504;DP=14813;EAS_AF=0.0119;AMR_AF=0.049;AFR_AF=0.1422;EUR_AF=0.0606;SAS_AF=0.0317;AA=C|||;VT=SNP
2	234149702	rs10929322	C	T	100	PASS	AC=2198;AF=0.438898;AN=5008;NS=2504;DP=19290;EAS_AF=0.3423;AMR_AF=0.3487;AFR_AF=0.4312;EUR_AF=0.5507;SAS_AF=0.498;AA=T|||;VT=SNP
2	234151031	rs10929325	G	A	100	PASS	AC=2265;AF=0.452276;AN=5008;NS=2504;DP=13862;EAS_AF=0.3423;AMR_AF=0.3516;AFR_AF=0.4803;EUR_AF=0.5507;SAS_AF=0.498;AA=A|||;VT=SNP
2	234151045	rs10929326	T	G	100	PASS	AC=2325;AF=0.464257;AN=5008;NS=2504;DP=14214;EAS_AF=0.377;AMR_AF=0.3516;AFR_AF=0.4826;EUR_AF=0.5507;SAS_AF=0.5204;AA=G|||;VT=SNP
2	234151470	rs72974366	T	A	100	PASS	AC=15;AF=0.00299521;AN=5008;NS=2504;DP=14081;EAS_AF=0;AMR_AF=0.0043;AFR_AF=0;EUR_AF=0.007;SAS_AF=0.0051;AA=T|||;VT=SNP
2	234151615	rs10186850	C	A	100	PASS	AC=1990;AF=0.397364;AN=5008;NS=2504;DP=12715;EAS_AF=0.3214;AMR_AF=0.3213;AFR_AF=0.3207;EUR_AF=0.5378;SAS_AF=0.4888;AA=C|||;VT=SNP
2	234152473	rs75036194	G	A	100	PASS	AC=190;AF=0.0379393;AN=5008;NS=2504;DP=20081;EAS_AF=0.0089;AMR_AF=0.036;AFR_AF=0.0484;EUR_AF=0.0606;SAS_AF=0.0317;AA=G|||;VT=SNP
2	234152509	rs13432541	G	A	100	PASS	AC=413;AF=0.0824681;AN=5008;NS=2504;DP=19726;EAS_AF=0.0813;AMR_AF=0.0836;AFR_AF=0.1036;EUR_AF=0.0388;SAS_AF=0.0992;AA=G|||;VT=SNP
2	234153122	rs78583556	G	A	100	PASS	AC=182;AF=0.0363419;AN=5008;NS=2504;DP=15563;EAS_AF=0;AMR_AF=0.0648;AFR_AF=0.0061;EUR_AF=0.1113;SAS_AF=0.0174;AA=G|||;VT=SNP
2	234153173	rs80326545	G	A	100	PASS	AC=188;AF=0.0375399;AN=5008;NS=2504;DP=17206;EAS_AF=0.0089;AMR_AF=0.036;AFR_AF=0.0477;EUR_AF=0.0596;SAS_AF=0.0317;AA=G|||;VT=SNP
2	234153366	rs10203952	A	G	100	PASS	AC=2103;AF=0.419928;AN=5008;NS=2504;DP=19126;EAS_AF=0.3562;AMR_AF=0.3357;AFR_AF=0.3525;EUR_AF=0.5388;SAS_AF=0.5143;AA=A|||;VT=SNP
2	234153848	rs10167613	G	A	100	PASS	AC=2147;AF=0.428714;AN=5008;NS=2504;DP=16457;EAS_AF=0.3214;AMR_AF=0.3386;AFR_AF=0.4297;EUR_AF=0.5378;SAS_AF=0.4898;AA=G|||;VT=SNP
2	234153855	rs147907043	C	T	100	PASS	AC=11;AF=0.00219649;AN=5008;NS=2504;DP=16358;EAS_AF=0;AMR_AF=0.0043;AFR_AF=0;EUR_AF=0.006;SAS_AF=0.002;AA=C|||;VT=SNP
2	234154059	rs58553066	T	C	100	PASS	AC=608;AF=0.121406;AN=5008;NS=2504;DP=21326;EAS_AF=0.0913;AMR_AF=0.1239;AFR_AF=0.1513;EUR_AF=0.1004;SAS_AF=0.1319;AA=T|||;VT=SNP
2	234154139	rs2880080	G	T	100	PASS	AC=2230;AF=0.445288;AN=5008;NS=2504;DP=17171;EAS_AF=0.3204;AMR_AF=0.3429;AFR_AF=0.4902;EUR_AF=0.5378;SAS_AF=0.4908;AA=G|||;VT=SNP
2	234154269	rs72974369	C	T	100	PASS	AC=408;AF=0.0814696;AN=5008;NS=2504;DP=18785;EAS_AF=0.0337;AMR_AF=0.0346;AFR_AF=0.1248;EUR_AF=0.0398;SAS_AF=0.1483;AA=C|||;VT=SNP
2	234154614	rs12474375	C	T	100	PASS	AC=278;AF=0.0555112;AN=5008;NS=2504;DP=15824;EAS_AF=0.0813;AMR_AF=0.0706;AFR_AF=0.0083;EUR_AF=0.0378;SAS_AF=0.1002;AA=C|||;VT=SNP
2	234154651	rs2119505	G	A	100	PASS	AC=2253;AF=0.44988;AN=5008;NS=2504;DP=15248;EAS_AF=0.3204;AMR_AF=0.3458;AFR_AF=0.5038;EUR_AF=0.5408;SAS_AF=0.4908;AA=G|||;VT=SNP
2	234154683	rs2119504	C	A	100	PASS	AC=2923;AF=0.583666;AN=5008;NS=2504;DP=14018;EAS_AF=0.4325;AMR_AF=0.4769;AFR_AF=0.6694;EUR_AF=0.6501;SAS_AF=0.6309;AA=c|||;VT=SNP
2	234154936	rs4663346	G	C	100	PASS	AC=446;AF=0.0890575;AN=5008;NS=2504;DP=14313;EAS_AF=0.0823;AMR_AF=0.0865;AFR_AF=0.1256;EUR_AF=0.0388;SAS_AF=0.1002;AA=G|||;VT=SNP
2	234155762	rs79026438	A	C	100	PASS	AC=161;AF=0.0321486;AN=5008;NS=2504;DP=14417;EAS_AF=0.0099;AMR_AF=0.036;AFR_AF=0.0257;EUR_AF=0.0606;SAS_AF=0.0317;AA=A|||;VT=SNP
2	234156536	rs11679791	G	T	100	PASS	AC=2289;AF=0.457069;AN=5008;NS=2504;DP=19505;EAS_AF=0.3403;AMR_AF=0.3501;AFR_AF=0.5015;EUR_AF=0.5497;SAS_AF=0.498;AA=T|||;VT=SNP
2	234156826	rs76550252	C	A	100	PASS	AC=160;AF=0.0319489;AN=5008;NS=2504;DP=19616;EAS_AF=0.0089;AMR_AF=0.0346;AFR_AF=0.0257;EUR_AF=0.0616;SAS_AF=0.0317;AA=C|||;VT=SNP
2	234157137	rs11680089	G	C	100	PASS	AC=1969;AF=0.393171;AN=5008;NS=2504;DP=14565;EAS_AF=0.3204;AMR_AF=0.3329;AFR_AF=0.298;EUR_AF=0.5388;SAS_AF=0.4898;AA=G|||;VT=SNP
2	234157258	rs11680130	G	A	100	PASS	AC=1964;AF=0.392173;AN=5008;NS=2504;DP=13884;EAS_AF=0.3204;AMR_AF=0.33;AFR_AF=0.2965;EUR_AF=0.5378;SAS_AF=0.4898;AA=G|||;VT=SNP
2	234157688	rs56049444	C	T	100	PASS	AC=1831;AF=0.365615;AN=5008;NS=2504;DP=20052;EAS_AF=0.3214;AMR_AF=0.3242;AFR_AF=0.1974;EUR_AF=0.5378;SAS_AF=0.4908;AA=C|||;VT=SNP
2	234157733	rs55835501	C	T	100	PASS	AC=1971;AF=0.39357;AN=5008;NS=2504;DP=20462;EAS_AF=0.3224;AMR_AF=0.3329;AFR_AF=0.2973;EUR_AF=0.5378;SAS_AF=0.4918;AA=T|||;VT=SNP
2	234157741	rs56227616	T	C	100	PASS	AC=1857;AF=0.370807;AN=5008;NS=2504;DP=20543;EAS_AF=0.3224;AMR_AF=0.3256;AFR_AF=0.2156;EUR_AF=0.5378;SAS_AF=0.4908;AA=T|||;VT=SNP
2	234157772	rs12477844	C	T	100	PASS	AC=287;AF=0.0573083;AN=5008;NS=2504;DP=20619;EAS_AF=0.0813;AMR_AF=0.072;AFR_AF=0.0182;EUR_AF=0.0388;SAS_AF=0.0941;AA=c|||;VT=SNP
2	234158160	rs78705879	C	T	100	PASS	AC=160;AF=0.0319489;AN=5008;NS=2504;DP=18031;EAS_AF=0.0089;AMR_AF=0.0346;AFR_AF=0.0265;EUR_AF=0.0606;SAS_AF=0.0317;AA=C|||;VT=SNP
2	234158839	rs10210302	C	T	100	PASS	AC=1963;AF=0.391973;AN=5008;NS=2504;DP=21587;EAS_AF=0.3214;AMR_AF=0.3256;AFR_AF=0.2965;EUR_AF=0.5378;SAS_AF=0.4908;AA=T|||;VT=SNP
2	234159609	rs1816753	T	C	100	PASS	AC=3408;AF=0.680511;AN=5008;NS=2504;DP=20836;EAS_AF=0.497;AMR_AF=0.513;AFR_AF=0.8086;EUR_AF=0.6928;SAS_AF=0.8027;AA=C|||;VT=SNP
2	234159685	rs12476635	T	C	100	PASS	AC=614;AF=0.122604;AN=5008;NS=2504;DP=21394;EAS_AF=0.0913;AMR_AF=0.1239;AFR_AF=0.1551;EUR_AF=0.1014;SAS_AF=0.1319;AA=T|||;VT=SNP
2	234160209	rs77820970	C	T	100	PASS	AC=194;AF=0.038738;AN=5008;NS=2504;DP=11130;EAS_AF=0.001;AMR_AF=0.0519;AFR_AF=0.0083;EUR_AF=0.0885;SAS_AF=0.0583;AA=C|||;VT=SNP
2	234160345	rs2289477	T	G	100	PASS	AC=1981;AF=0.395567;AN=5008;NS=2504;DP=13933;EAS_AF=0.3224;AMR_AF=0.3343;AFR_AF=0.3048;EUR_AF=0.5378;SAS_AF=0.4908;AA=G|||;VT=SNP
2	234160669	rs10199278	C	G	100	PASS	AC=1979;AF=0.395168;AN=5008;NS=2504;DP=10459;EAS_AF=0.3224;AMR_AF=0.3329;AFR_AF=0.3048;EUR_AF=0.5378;SAS_AF=0.4898;AA=C|||;VT=SNP
2	234161202	rs187795452	T	A	100	PASS	AC=99;AF=0.0197684;AN=5008;NS=2504;DP=16592;EAS_AF=0.001;AMR_AF=0.0173;AFR_AF=0.0265;EUR_AF=0.0467;SAS_AF=0.0041;AA=T|||;VT=SNP
2	234161211	rs12692254	A	T	100	PASS	AC=1892;AF=0.377796;AN=5008;NS=2504;DP=16513;EAS_AF=0.3224;AMR_AF=0.3285;AFR_AF=0.2421;EUR_AF=0.5358;SAS_AF=0.4908;AA=T|||;VT=SNP
2	234161448	rs6752107	G	A	100	PASS	AC=1978;AF=0.394968;AN=5008;NS=2504;DP=18897;EAS_AF=0.3214;AMR_AF=0.3314;AFR_AF=0.3048;EUR_AF=0.5368;SAS_AF=0.4918;AA=G|||;VT=SNP
2	234161583	rs6738490	T	C	100	PASS	AC=1979;AF=0.395168;AN=5008;NS=2504;DP=22106;EAS_AF=0.3214;AMR_AF=0.3314;AFR_AF=0.3048;EUR_AF=0.5368;SAS_AF=0.4928;AA=T|||;VT=SNP
2	234161769	rs6431654	C	T	100	PASS	AC=1978;AF=0.394968;AN=5008;NS=2504;DP=19896;EAS_AF=0.3214;AMR_AF=0.3314;AFR_AF=0.3048;EUR_AF=0.5368;SAS_AF=0.4918;AA=C|||;VT=SNP
2	234162153	rs6745825	A	G	100	PASS	AC=1981;AF=0.395567;AN=5008;NS=2504;DP=16548;EAS_AF=0.3224;AMR_AF=0.3314;AFR_AF=0.3048;EUR_AF=0.5368;SAS_AF=0.4939;AA=G|||;VT=SNP
2	234162415	rs6431655	A	G	100	PASS	AC=3321;AF=0.663139;AN=5008;NS=2504;DP=20990;EAS_AF=0.4881;AMR_AF=0.5159;AFR_AF=0.7549;EUR_AF=0.6909;SAS_AF=0.7955;AA=G|||;VT=SNP
2	234162702	rs149779719	G	A	100	PASS	AC=16;AF=0.00319489;AN=5008;NS=2504;DP=22532;EAS_AF=0;AMR_AF=0.0043;AFR_AF=0;EUR_AF=0.0109;SAS_AF=0.002;AA=G|||;VT=SNP
2	234163195	rs72974384	T	C	100	PASS	AC=69;AF=0.013778;AN=5008;NS=2504;DP=21189;EAS_AF=0.0188;AMR_AF=0.0576;AFR_AF=0.0015;EUR_AF=0.007;SAS_AF=0.001;AA=T|||;VT=SNP
2	234163683	rs6705964	G	C	100	PASS	AC=1973;AF=0.39397;AN=5008;NS=2504;DP=18270;EAS_AF=0.3214;AMR_AF=0.33;AFR_AF=0.3018;EUR_AF=0.5368;SAS_AF=0.4918;AA=G|||;VT=SNP
2	234163831	rs150966259	C	G	100	PASS	AC=46;AF=0.0091853;AN=5008;NS=2504;DP=18081;EAS_AF=0;AMR_AF=0.0159;AFR_AF=0;EUR_AF=0.0249;SAS_AF=0.0102;AA=C|||;VT=SNP
2	234164164	rs13388025	T	A	100	PASS	AC=844;AF=0.16853;AN=5008;NS=2504;DP=18979;EAS_AF=0.1121;AMR_AF=0.1455;AFR_AF=0.289;EUR_AF=0.1113;SAS_AF=0.1391;AA=T|||;VT=SNP
2	234164492	rs10186415	G	A	100	PASS	AC=421;AF=0.0840655;AN=5008;NS=2504;DP=20997;EAS_AF=0.0823;AMR_AF=0.085;AFR_AF=0.1097;EUR_AF=0.0398;SAS_AF=0.0961;AA=G|||;VT=SNP
2	234165157	rs6758145	A	T	100	PASS	AC=847;AF=0.169129;AN=5008;NS=2504;DP=13198;EAS_AF=0.1121;AMR_AF=0.147;AFR_AF=0.2912;EUR_AF=0.1113;SAS_AF=0.138;AA=A|||;VT=SNP
2	234165365	rs115292229	C	T	100	PASS	AC=118;AF=0.0235623;AN=5008;NS=2504;DP=13225;EAS_AF=0.0099;AMR_AF=0.0346;AFR_AF=0.003;EUR_AF=0.0606;SAS_AF=0.0194;AA=C|||;VT=SNP
2	234165777	rs2119503	G	A	100	PASS	AC=843;AF=0.168331;AN=5008;NS=2504;DP=15574;EAS_AF=0.1111;AMR_AF=0.1455;AFR_AF=0.2897;EUR_AF=0.1113;SAS_AF=0.138;AA=G|||;VT=SNP
2	234166007	rs77591382	A	G	100	PASS	AC=300;AF=0.0599042;AN=5008;NS=2504;DP=17031;EAS_AF=0.0813;AMR_AF=0.0749;AFR_AF=0.0219;EUR_AF=0.0388;SAS_AF=0.1002;AA=A|||;VT=SNP
2	234166322	rs11685932	G	A	100	PASS	AC=2690;AF=0.537141;AN=5008;NS=2504;DP=16771;EAS_AF=0.4335;AMR_AF=0.4625;AFR_AF=0.5015;EUR_AF=0.6481;SAS_AF=0.6309;AA=A|||;VT=SNP
2	234167020	rs6431659	A	G	100	PASS	AC=2813;AF=0.561701;AN=5008;NS=2504;DP=16445;EAS_AF=0.4335;AMR_AF=0.4697;AFR_AF=0.59;EUR_AF=0.6491;SAS_AF=0.6309;AA=G|||;VT=SNP
2	234167234	rs6431660	A	G	100	PASS	AC=1831;AF=0.365615;AN=5008;NS=2504;DP=23043;EAS_AF=0.3224;AMR_AF=0.3156;AFR_AF=0.2005;EUR_AF=0.5368;SAS_AF=0.4928;AA=A|||;VT=SNP
2	234167421	rs6431661	C	T	100	PASS	AC=1856;AF=0.370607;AN=5008;NS=2504;DP=17974;EAS_AF=0.3224;AMR_AF=0.317;AFR_AF=0.2179;EUR_AF=0.5368;SAS_AF=0.4939;AA=C|||;VT=SNP
2	234167881	rs34123137	T	A	100	PASS	AC=1855;AF=0.370407;AN=5008;NS=2504;DP=21118;EAS_AF=0.3224;AMR_AF=0.317;AFR_AF=0.2179;EUR_AF=0.5368;SAS_AF=0.4928;AA=T|||;VT=SNP
2	234168042	rs1441090	G	A	100	PASS	AC=418;AF=0.0834665;AN=5008;NS=2504;DP=19859;EAS_AF=0.0813;AMR_AF=0.0865;AFR_AF=0.1067;EUR_AF=0.0398;SAS_AF=0.0971;AA=G|||;VT=SNP
2	234168066	rs139830948	T	A	100	PASS	AC=72;AF=0.014377;AN=5008;NS=2504;DP=20395;EAS_AF=0;AMR_AF=0.0101;AFR_AF=0.0023;EUR_AF=0.0258;SAS_AF=0.0368;AA=T|||;VT=SNP
2	234168951	rs6758317	C	T	100	PASS	AC=1210;AF=0.241613;AN=5008;NS=2504;DP=19722;EAS_AF=0.13;AMR_AF=0.196;AFR_AF=0.3752;EUR_AF=0.166;SAS_AF=0.2863;AA=T|||;VT=SNP
2	234169302	rs62192932	C	T	100	PASS	AC=639;AF=0.127596;AN=5008;NS=2504;DP=20260;EAS_AF=0.0546;AMR_AF=0.1009;AFR_AF=0.0144;EUR_AF=0.1799;SAS_AF=0.3211;AA=C|||;VT=SNP
2	234169822	rs10164737	C	T	100	PASS	AC=1674;AF=0.334265;AN=5008;NS=2504;DP=14858;EAS_AF=0.3214;AMR_AF=0.3098;AFR_AF=0.0862;EUR_AF=0.5358;SAS_AF=0.4928;AA=C|||;VT=SNP
2	234170045	rs78446401	G	A	100	PASS	AC=226;AF=0.0451278;AN=5008;NS=2504;DP=18637;EAS_AF=0.0089;AMR_AF=0.0403;AFR_AF=0.0734;EUR_AF=0.0606;SAS_AF=0.0317;AA=G|||;VT=SNP
2	234170369	rs13391356	T	C	100	PASS	AC=1984;AF=0.396166;AN=5008;NS=2504;DP=19891;EAS_AF=0.3224;AMR_AF=0.3199;AFR_AF=0.3124;EUR_AF=0.5358;SAS_AF=0.4959;AA=C|||;VT=SNP
2	234170397	rs6737398	G	A	100	PASS	AC=2817;AF=0.5625;AN=5008;NS=2504;DP=20724;EAS_AF=0.4325;AMR_AF=0.4669;AFR_AF=0.5998;EUR_AF=0.6471;SAS_AF=0.6268;AA=A|||;VT=SNP
2	234171459	rs73110098	G	A	100	PASS	AC=416;AF=0.0830671;AN=5008;NS=2504;DP=21366;EAS_AF=0.0813;AMR_AF=0.0865;AFR_AF=0.1097;EUR_AF=0.0398;SAS_AF=0.091;AA=G|||;VT=SNP
2	234171812	rs13011156	A	G	100	PASS	AC=111;AF=0.0221645;AN=5008;NS=2504;DP=21864;EAS_AF=0.001;AMR_AF=0.0432;AFR_AF=0.0023;EUR_AF=0.0636;SAS_AF=0.0133;AA=A|||;VT=SNP;EX_TARGET
2	234172188	rs12162308	C	G	100	PASS	AC=1970;AF=0.393371;AN=5008;NS=2504;DP=20635;EAS_AF=0.3224;AMR_AF=0.3184;AFR_AF=0.3026;EUR_AF=0.5368;SAS_AF=0.4949;AA=C|||;VT=SNP
2	234172846	rs6708373	A	G	100	PASS	AC=1970;AF=0.393371;AN=5008;NS=2504;DP=19130;EAS_AF=0.3224;AMR_AF=0.3213;AFR_AF=0.3003;EUR_AF=0.5368;SAS_AF=0.4959;AA=G|||;VT=SNP
2	234172915	rs10165561	G	C	100	PASS	AC=1966;AF=0.392572;AN=5008;NS=2504;DP=19273;EAS_AF=0.3224;AMR_AF=0.3199;AFR_AF=0.2988;EUR_AF=0.5368;SAS_AF=0.4949;AA=G|||;VT=SNP
2	234173270	rs35812841	C	G	100	PASS	AC=2810;AF=0.561102;AN=5008;NS=2504;DP=19768;EAS_AF=0.4335;AMR_AF=0.4683;AFR_AF=0.5938;EUR_AF=0.6471;SAS_AF=0.6258;AA=G|||;VT=SNP
2	234173503	rs12994997	G	A	100	PASS	AC=1966;AF=0.392572;AN=5008;NS=2504;DP=21117;EAS_AF=0.3224;AMR_AF=0.3184;AFR_AF=0.2995;EUR_AF=0.5368;SAS_AF=0.4949;AA=G|||;VT=SNP;EX_TARGET
2	234175706	rs13009506	G	T	100	PASS	AC=1860;AF=0.371406;AN=5008;NS=2504;DP=20086;EAS_AF=0.3224;AMR_AF=0.3127;AFR_AF=0.2224;EUR_AF=0.5368;SAS_AF=0.4949;AA=G|||;VT=SNP
2	234175989	rs78539102	T	C	100	PASS	AC=230;AF=0.0459265;AN=5008;NS=2504;DP=17808;EAS_AF=0.0099;AMR_AF=0.0403;AFR_AF=0.0764;EUR_AF=0.0596;SAS_AF=0.0317;AA=T|||;VT=SNP
2	234176609	rs3792112	C	T	100	PASS	AC=1975;AF=0.394369;AN=5008;NS=2504;DP=20052;EAS_AF=0.3224;AMR_AF=0.317;AFR_AF=0.3071;EUR_AF=0.5358;SAS_AF=0.4959;AA=T|||;VT=SNP
2	234178453	rs12994971	C	T	100	PASS	AC=1863;AF=0.372005;AN=5008;NS=2504;DP=18532;EAS_AF=0.3224;AMR_AF=0.3127;AFR_AF=0.2231;EUR_AF=0.5388;SAS_AF=0.4949;AA=C|||;VT=SNP
2	234179690	rs3792111	C	T	100	PASS	AC=1836;AF=0.366613;AN=5008;NS=2504;DP=17554;EAS_AF=0.3224;AMR_AF=0.3112;AFR_AF=0.205;EUR_AF=0.5368;SAS_AF=0.4949;AA=C|||;VT=SNP
2	234180410	rs3828309	A	G	100	PASS	AC=1863;AF=0.372005;AN=5008;NS=2504;DP=18547;EAS_AF=0.3244;AMR_AF=0.3141;AFR_AF=0.2224;EUR_AF=0.5368;SAS_AF=0.4949;AA=A|||;VT=SNP
2	234180638	rs3792110	A	T	100	PASS	AC=3241;AF=0.647165;AN=5008;NS=2504;DP=20081;EAS_AF=0.4851;AMR_AF=0.5159;AFR_AF=0.6838;EUR_AF=0.7018;SAS_AF=0.8016;AA=T|||;VT=SNP
2	234180979	rs11682898	C	T	100	PASS	AC=557;AF=0.111222;AN=5008;NS=2504;DP=21343;EAS_AF=0.0387;AMR_AF=0.0692;AFR_AF=0.1914;EUR_AF=0.0656;SAS_AF=0.1544;AA=C|||;VT=SNP
2	234181556	rs2289476	C	A	100	PASS	AC=559;AF=0.111621;AN=5008;NS=2504;DP=22230;EAS_AF=0.0387;AMR_AF=0.0706;AFR_AF=0.1914;EUR_AF=0.0656;SAS_AF=0.1554;AA=A|||;VT=SNP
2	234181593	rs2289475	G	C	100	PASS	AC=3185;AF=0.635982;AN=5008;NS=2504;DP=21076;EAS_AF=0.4504;AMR_AF=0.5173;AFR_AF=0.6838;EUR_AF=0.7018;SAS_AF=0.7791;AA=C|||;VT=SNP
2	234181848	rs2289474	C	T	100	PASS	AC=1975;AF=0.394369;AN=5008;NS=2504;DP=20414;EAS_AF=0.3224;AMR_AF=0.3199;AFR_AF=0.3056;EUR_AF=0.5368;SAS_AF=0.4949;AA=C|||;VT=SNP
2	234182240	rs2289472	C	T	100	PASS	AC=1975;AF=0.394369;AN=5008;NS=2504;DP=17653;EAS_AF=0.3224;AMR_AF=0.3199;AFR_AF=0.3056;EUR_AF=0.5368;SAS_AF=0.4949;AA=C|||;VT=SNP
2	234183368	rs2241880	A	G	100	PASS	AC=1983;AF=0.395966;AN=5008;NS=2504;DP=21225;EAS_AF=0.3224;AMR_AF=0.3213;AFR_AF=0.3101;EUR_AF=0.5368;SAS_AF=0.4959;AA=A|||;VT=SNP;EX_TARGET
2	234183468	rs2241879	G	A	100	PASS	AC=1976;AF=0.394569;AN=5008;NS=2504;DP=20171;EAS_AF=0.3224;AMR_AF=0.3199;AFR_AF=0.3064;EUR_AF=0.5368;SAS_AF=0.4949;AA=A|||;VT=SNP
2	234183718	rs2241878	T	C	100	PASS	AC=1980;AF=0.395367;AN=5008;NS=2504;DP=20734;EAS_AF=0.3224;AMR_AF=0.3199;AFR_AF=0.3094;EUR_AF=0.5368;SAS_AF=0.4949;AA=T|||;VT=SNP
2	234183738	rs73998327	A	G	100	PASS	AC=344;AF=0.0686901;AN=5008;NS=2504;DP=21310;EAS_AF=0.0099;AMR_AF=0.0476;AFR_AF=0.1581;EUR_AF=0.0596;SAS_AF=0.0327;AA=a|||;VT=SNP
2	234184417	rs3792109	G	A	100	PASS	AC=1868;AF=0.373003;AN=5008;NS=2504;DP=20702;EAS_AF=0.3224;AMR_AF=0.3127;AFR_AF=0.2239;EUR_AF=0.5437;SAS_AF=0.4939;AA=A|||;VT=SNP;EX_TARGET
2	234184952	rs3792108	T	C	100	PASS	AC=1986;AF=0.396565;AN=5008;NS=2504;DP=19152;EAS_AF=0.3224;AMR_AF=0.3228;AFR_AF=0.3079;EUR_AF=0.5427;SAS_AF=0.4949;AA=T|||;VT=SNP
2	234185267	rs36001488	C	T	100	PASS	AC=1987;AF=0.396765;AN=5008;NS=2504;DP=18899;EAS_AF=0.3224;AMR_AF=0.3228;AFR_AF=0.3079;EUR_AF=0.5427;SAS_AF=0.4959;AA=T|||;VT=SNP
2	234185358	rs6431252	T	C	100	PASS	AC=354;AF=0.0706869;AN=5008;NS=2504;DP=19272;EAS_AF=0.0188;AMR_AF=0.049;AFR_AF=0.0726;EUR_AF=0.0567;SAS_AF=0.1513;AA=T|||;VT=SNP
2	234185539	rs72976321	C	T	100	PASS	AC=355;AF=0.0708866;AN=5008;NS=2504;DP=17517;EAS_AF=0.0188;AMR_AF=0.049;AFR_AF=0.0825;EUR_AF=0.0567;SAS_AF=0.1391;AA=C|||;VT=SNP
2	234185759	rs12472475	G	A	100	PASS	AC=419;AF=0.0836661;AN=5008;NS=2504;DP=16972;EAS_AF=0.0794;AMR_AF=0.085;AFR_AF=0.1097;EUR_AF=0.0398;SAS_AF=0.0971;AA=G|||;VT=SNP
2	234185826	rs72976324	T	G	100	PASS	AC=383;AF=0.0764776;AN=5008;NS=2504;DP=15591;EAS_AF=0.0278;AMR_AF=0.0504;AFR_AF=0.09;EUR_AF=0.0577;SAS_AF=0.1462;AA=T|||;VT=SNP
2	234185999	rs3816234	G	A	100	PASS	AC=1985;AF=0.396366;AN=5008;NS=2504;DP=18879;EAS_AF=0.3224;AMR_AF=0.3228;AFR_AF=0.3071;EUR_AF=0.5427;SAS_AF=0.4949;AA=G|||;VT=SNP
2	234186489	rs2241877	A	G	100	PASS	AC=3286;AF=0.65615;AN=5008;NS=2504;DP=23534;EAS_AF=0.4861;AMR_AF=0.5187;AFR_AF=0.7133;EUR_AF=0.7117;SAS_AF=0.7945;AA=G|||;VT=SNP
2	234186734	rs2241876	T	G	100	PASS	AC=3207;AF=0.640375;AN=5008;NS=2504;DP=22047;EAS_AF=0.4603;AMR_AF=0.5187;AFR_AF=0.6861;EUR_AF=0.7097;SAS_AF=0.7791;AA=G|||;VT=SNP
2	234189359	rs7600743	A	G	100	PASS	AC=450;AF=0.0898562;AN=5008;NS=2504;DP=19723;EAS_AF=0.0625;AMR_AF=0.049;AFR_AF=0.0885;EUR_AF=0.0586;SAS_AF=0.181;AA=A|||;VT=SNP
2	234189406	rs7585217	G	A	100	PASS	AC=427;AF=0.0852636;AN=5008;NS=2504;DP=20051;EAS_AF=0.0476;AMR_AF=0.049;AFR_AF=0.0976;EUR_AF=0.0596;SAS_AF=0.1595;AA=A|||;VT=SNP
2	234189961	rs62192955	A	G	100	PASS	AC=185;AF=0.0369409;AN=5008;NS=2504;DP=18772;EAS_AF=0;AMR_AF=0.0663;AFR_AF=0.0061;EUR_AF=0.1133;SAS_AF=0.0174;AA=A|||;VT=SNP
2	234190049	rs7587633	T	C	100	PASS	AC=3270;AF=0.652955;AN=5008;NS=2504;DP=18514;EAS_AF=0.4593;AMR_AF=0.5202;AFR_AF=0.7383;EUR_AF=0.7048;SAS_AF=0.7781;AA=C|||;VT=SNP
2	234190362	rs3828308	G	C	100	PASS	AC=387;AF=0.0772764;AN=5008;NS=2504;DP=19774;EAS_AF=0.0278;AMR_AF=0.049;AFR_AF=0.0908;EUR_AF=0.0577;SAS_AF=0.1503;AA=G|||;VT=SNP
2	234190740	rs3792106	T	C	100	PASS	AC=2551;AF=0.509385;AN=5008;NS=2504;DP=21657;EAS_AF=0.37;AMR_AF=0.3905;AFR_AF=0.5;EUR_AF=0.6044;SAS_AF=0.6524;AA=C|||;VT=SNP
2	234191530	rs2278610	T	A	100	PASS	AC=440;AF=0.0878594;AN=5008;NS=2504;DP=20158;EAS_AF=0.0595;AMR_AF=0.049;AFR_AF=0.09;EUR_AF=0.0577;SAS_AF=0.1728;AA=T|||;VT=SNP
2	234192145	rs75902620	G	A	100	PASS	AC=117;AF=0.0233626;AN=5008;NS=2504;DP=15533;EAS_AF=0.0089;AMR_AF=0.0346;AFR_AF=0.003;EUR_AF=0.0606;SAS_AF=0.0194;AA=G|||;VT=SNP
2	234192251	rs4663396	C	T	100	PASS	AC=1346;AF=0.26877;AN=5008;NS=2504;DP=13984;EAS_AF=0.1677;AMR_AF=0.2003;AFR_AF=0.4304;EUR_AF=0.17;SAS_AF=0.3047;AA=C|||;VT=SNP
2	234192616	rs10196794	G	A	100	PASS	AC=1857;AF=0.370807;AN=5008;NS=2504;DP=15527;EAS_AF=0.3224;AMR_AF=0.3127;AFR_AF=0.2224;EUR_AF=0.5338;SAS_AF=0.4949;AA=g|||;VT=SNP
2	234193186	rs7595748	A	G	100	PASS	AC=3362;AF=0.671326;AN=5008;NS=2504;DP=17535;EAS_AF=0.4921;AMR_AF=0.5202;AFR_AF=0.7655;EUR_AF=0.7058;SAS_AF=0.8006;AA=G|||;VT=SNP
2	234193274	rs7595856	A	G	100	PASS	AC=1465;AF=0.292532;AN=5008;NS=2504;DP=17717;EAS_AF=0.1696;AMR_AF=0.2061;AFR_AF=0.5151;EUR_AF=0.17;SAS_AF=0.3057;AA=G|||;VT=SNP
2	234193663	rs4663402	A	T	100	PASS	AC=270;AF=0.0539137;AN=5008;NS=2504;DP=18833;EAS_AF=0.0794;AMR_AF=0.0706;AFR_AF=0.0083;EUR_AF=0.0398;SAS_AF=0.092;AA=A|||;VT=SNP
2	234194755	rs7587051	G	C	100	PASS	AC=2862;AF=0.571486;AN=5008;NS=2504;DP=18744;EAS_AF=0.5486;AMR_AF=0.4942;AFR_AF=0.3986;EUR_AF=0.6809;SAS_AF=0.771;AA=G|||;VT=SNP
2	234194957	rs13005285	T	G	100	PASS	AC=2523;AF=0.503794;AN=5008;NS=2504;DP=17435;EAS_AF=0.4494;AMR_AF=0.4467;AFR_AF=0.3374;EUR_AF=0.663;SAS_AF=0.6616;AA=T|||;VT=SNP
2	234196073	rs78778324	A	G	100	PASS	AC=231;AF=0.0461262;AN=5008;NS=2504;DP=18973;EAS_AF=0.0089;AMR_AF=0.0403;AFR_AF=0.0772;EUR_AF=0.0606;SAS_AF=0.0317;AA=A|||;VT=SNP
2	234196289	rs6753686	C	T	100	PASS	AC=549;AF=0.109625;AN=5008;NS=2504;DP=18344;EAS_AF=0.0476;AMR_AF=0.0692;AFR_AF=0.18;EUR_AF=0.0666;SAS_AF=0.1513;AA=C|||;VT=SNP
2	234196519	rs6431259	T	C	100	PASS	AC=3211;AF=0.641174;AN=5008;NS=2504;DP=19332;EAS_AF=0.4593;AMR_AF=0.4957;AFR_AF=0.7292;EUR_AF=0.6829;SAS_AF=0.7699;AA=C|||;VT=SNP
2	234196602	rs7594365	G	A	100	PASS	AC=354;AF=0.0706869;AN=5008;NS=2504;DP=20757;EAS_AF=0.0278;AMR_AF=0.049;AFR_AF=0.0726;EUR_AF=0.0557;SAS_AF=0.1431;AA=G|||;VT=SNP
2	234197717	rs4663136	C	G	100	PASS	AC=3019;AF=0.602835;AN=5008;NS=2504;DP=19385;EAS_AF=0.4583;AMR_AF=0.487;AFR_AF=0.5847;EUR_AF=0.6829;SAS_AF=0.7761;AA=G|||;VT=SNP
2	234198210	rs77271800	A	T	100	PASS	AC=227;AF=0.0453275;AN=5008;NS=2504;DP=16767;EAS_AF=0.0089;AMR_AF=0.0403;AFR_AF=0.0741;EUR_AF=0.0606;SAS_AF=0.0317;AA=A|||;VT=SNP
2	234198852	rs55754152	T	A	100	PASS	AC=361;AF=0.0720847;AN=5008;NS=2504;DP=23707;EAS_AF=0.0278;AMR_AF=0.049;AFR_AF=0.0779;EUR_AF=0.0557;SAS_AF=0.1431;AA=T|||;VT=SNP
2	234199401	rs11890449	C	T	100	PASS	AC=363;AF=0.072484;AN=5008;NS=2504;DP=20289;EAS_AF=0.0278;AMR_AF=0.049;AFR_AF=0.0794;EUR_AF=0.0557;SAS_AF=0.1431;AA=C|||;VT=SNP
2	234199461	rs6754677	G	A	100	PASS	AC=2418;AF=0.482827;AN=5008;NS=2504;DP=19848;EAS_AF=0.4097;AMR_AF=0.4035;AFR_AF=0.3812;EUR_AF=0.6143;SAS_AF=0.6166;AA=G|||;VT=SNP
2	234199537	rs6431262	G	T	100	PASS	AC=3007;AF=0.600439;AN=5008;NS=2504;DP=21086;EAS_AF=0.4583;AMR_AF=0.487;AFR_AF=0.5825;EUR_AF=0.6819;SAS_AF=0.7679;AA=T|||;VT=SNP
2	234200253	rs74427023	A	G	100	PASS	AC=159;AF=0.0317492;AN=5008;NS=2504;DP=16391;EAS_AF=0.0099;AMR_AF=0.0346;AFR_AF=0.034;EUR_AF=0.0606;SAS_AF=0.0194;AA=A|||;VT=SNP
2	234200999	rs56242862	T	A	100	PASS	AC=361;AF=0.0720847;AN=5008;NS=2504;DP=19322;EAS_AF=0.0278;AMR_AF=0.049;AFR_AF=0.0779;EUR_AF=0.0557;SAS_AF=0.1431;AA=T|||;VT=SNP;EX_TARGET
2	234201509	rs142458770	A	G	100	PASS	AC=20;AF=0.00399361;AN=5008;NS=2504;DP=21995;EAS_AF=0;AMR_AF=0.0043;AFR_AF=0.0008;EUR_AF=0.0159;SAS_AF=0;AA=A|||;VT=SNP
2	234201657	rs11679064	A	G	100	PASS	AC=363;AF=0.072484;AN=5008;NS=2504;DP=20929;EAS_AF=0.0278;AMR_AF=0.049;AFR_AF=0.0787;EUR_AF=0.0557;SAS_AF=0.1442;AA=A|||;VT=SNP
2	234201658	rs4663420	T	C	100	PASS	AC=270;AF=0.0539137;AN=5008;NS=2504;DP=21131;EAS_AF=0.0794;AMR_AF=0.0706;AFR_AF=0.0091;EUR_AF=0.0398;SAS_AF=0.091;AA=T|||;VT=SNP
2	234201700	rs4663421	G	C	100	PASS	AC=413;AF=0.0824681;AN=5008;NS=2504;DP=20764;EAS_AF=0.0804;AMR_AF=0.085;AFR_AF=0.1082;EUR_AF=0.0408;SAS_AF=0.091;AA=C|||;VT=SNP
2	234201767	rs78930461	A	G	100	PASS	AC=233;AF=0.0465256;AN=5008;NS=2504;DP=20674;EAS_AF=0.0099;AMR_AF=0.0403;AFR_AF=0.0772;EUR_AF=0.0606;SAS_AF=0.0327;AA=A|||;VT=SNP
2	234202190	rs11890330	T	C	100	PASS	AC=363;AF=0.072484;AN=5008;NS=2504;DP=18432;EAS_AF=0.0278;AMR_AF=0.049;AFR_AF=0.0794;EUR_AF=0.0557;SAS_AF=0.1431;AA=T|||;VT=SNP
2	234202321	rs3749079	C	T	100	PASS	AC=3138;AF=0.626597;AN=5008;NS=2504;DP=21994;EAS_AF=0.4554;AMR_AF=0.4942;AFR_AF=0.674;EUR_AF=0.6809;SAS_AF=0.7771;AA=T|||;VT=SNP
2	234202766	rs6748547	G	A	100	PASS	AC=351;AF=0.0700879;AN=5008;NS=2504;DP=22345;EAS_AF=0.0268;AMR_AF=0.049;AFR_AF=0.0719;EUR_AF=0.0547;SAS_AF=0.1431;AA=G|||;VT=SNP
2	234203543	rs72976353	T	C	100	PASS	AC=440;AF=0.0878594;AN=5008;NS=2504;DP=20896;EAS_AF=0.0476;AMR_AF=0.0634;AFR_AF=0.0923;EUR_AF=0.0706;SAS_AF=0.1585;AA=T|||;VT=SNP
2	234203547	rs1045095	T	C	100	PASS	AC=3386;AF=0.676118;AN=5008;NS=2504;DP=20947;EAS_AF=0.4931;AMR_AF=0.4971;AFR_AF=0.8079;EUR_AF=0.6909;SAS_AF=0.7986;AA=C|||;VT=SNP
2	234203597	rs1045100	T	C	100	PASS	AC=1824;AF=0.364217;AN=5008;NS=2504;DP=21461;EAS_AF=0.3214;AMR_AF=0.2911;AFR_AF=0.2254;EUR_AF=0.5139;SAS_AF=0.4939;AA=T|||;VT=SNP
2	234203740	rs11682236	A	G	100	PASS	AC=439;AF=0.0876597;AN=5008;NS=2504;DP=17261;EAS_AF=0.0476;AMR_AF=0.0648;AFR_AF=0.0938;EUR_AF=0.0666;SAS_AF=0.1585;AA=A|||;VT=SNP
2	234203876	rs10803619	C	T	100	PASS	AC=436;AF=0.0870607;AN=5008;NS=2504;DP=18569;EAS_AF=0.0476;AMR_AF=0.0634;AFR_AF=0.0923;EUR_AF=0.0666;SAS_AF=0.1585;AA=C|||;VT=SNP
2	234204113	rs6861	T	C	100	PASS	AC=3230;AF=0.644968;AN=5008;NS=2504;DP=16335;EAS_AF=0.4583;AMR_AF=0.4957;AFR_AF=0.7352;EUR_AF=0.6889;SAS_AF=0.7761;AA=C|||;VT=SNP
2	234204354	rs10929032	C	G	100	PASS	AC=424;AF=0.0846645;AN=5008;NS=2504;DP=20495;EAS_AF=0.0476;AMR_AF=0.0634;AFR_AF=0.0877;EUR_AF=0.0666;SAS_AF=0.1524;AA=C|||;VT=SNP
2	234204527	rs11894529	T	C	100	PASS	AC=3236;AF=0.646166;AN=5008;NS=2504;DP=20130;EAS_AF=0.4583;AMR_AF=0.4957;AFR_AF=0.7398;EUR_AF=0.6889;SAS_AF=0.7761;AA=C|||;VT=SNP
2	234204599	rs10929033	T	C	100	PASS	AC=3214;AF=0.641773;AN=5008;NS=2504;DP=19469;EAS_AF=0.4573;AMR_AF=0.4942;AFR_AF=0.7247;EUR_AF=0.6889;SAS_AF=0.7761;AA=C|||;VT=SNP
2	234204672	rs11893210	A	G	100	PASS	AC=2423;AF=0.483826;AN=5008;NS=2504;DP=19633;EAS_AF=0.3591;AMR_AF=0.379;AFR_AF=0.3744;EUR_AF=0.6372;SAS_AF=0.6769;AA=A|||;VT=SNP
2	234205037	rs75999204	T	C	100	PASS	AC=56;AF=0.0111821;AN=5008;NS=2504;DP=20842;EAS_AF=0;AMR_AF=0.0245;AFR_AF=0;EUR_AF=0.0298;SAS_AF=0.0092;AA=T|||;VT=SNP
2	234206474	rs10187822	C	T	100	PASS	AC=1629;AF=0.32528;AN=5008;NS=2504;DP=20646;EAS_AF=0.3214;AMR_AF=0.2839;AFR_AF=0.0825;EUR_AF=0.5129;SAS_AF=0.4939;AA=C|||;VT=SNP
2	234206504	rs10195395	T	C	100	PASS	AC=1629;AF=0.32528;AN=5008;NS=2504;DP=20248;EAS_AF=0.3214;AMR_AF=0.2839;AFR_AF=0.0825;EUR_AF=0.5129;SAS_AF=0.4939;AA=T|||;VT=SNP
2	234206567	rs72976366	G	A	100	PASS	AC=483;AF=0.0964457;AN=5008;NS=2504;DP=17950;EAS_AF=0.0278;AMR_AF=0.0548;AFR_AF=0.1672;EUR_AF=0.0557;SAS_AF=0.1431;AA=G|||;VT=SNP
2	234206610	rs10178603	G	A	100	PASS	AC=1629;AF=0.32528;AN=5008;NS=2504;DP=17598;EAS_AF=0.3214;AMR_AF=0.2839;AFR_AF=0.0825;EUR_AF=0.5129;SAS_AF=0.4939;AA=G|||;VT=SNP
2	234206750	rs10192702	A	C	100	PASS	AC=1802;AF=0.359824;AN=5008;NS=2504;DP=19885;EAS_AF=0.3224;AMR_AF=0.2896;AFR_AF=0.2088;EUR_AF=0.5139;SAS_AF=0.4939;AA=A|||;VT=SNP
2	234206799	rs7559194	G	A	100	PASS	AC=1802;AF=0.359824;AN=5008;NS=2504;DP=19668;EAS_AF=0.3224;AMR_AF=0.2896;AFR_AF=0.2088;EUR_AF=0.5139;SAS_AF=0.4939;AA=G|||;VT=SNP
2	234207080	rs140725980	A	G	100	PASS	AC=278;AF=0.0555112;AN=5008;NS=2504;DP=18554;EAS_AF=0.0784;AMR_AF=0.0706;AFR_AF=0.0159;EUR_AF=0.0398;SAS_AF=0.091;AA=A|||;VT=SNP
2	234207477	rs7578402	A	G	100	PASS	AC=383;AF=0.0764776;AN=5008;NS=2504;DP=22914;EAS_AF=0.0278;AMR_AF=0.0504;AFR_AF=0.0938;EUR_AF=0.0557;SAS_AF=0.1431;AA=A|||;VT=SNP
2	234207482	rs7581670	T	A	100	PASS	AC=449;AF=0.0896565;AN=5008;NS=2504;DP=23153;EAS_AF=0.0476;AMR_AF=0.0648;AFR_AF=0.1067;EUR_AF=0.0666;SAS_AF=0.1513;AA=A|||;VT=SNP
2	234207828	rs4663429	C	T	100	PASS	AC=3190;AF=0.636981;AN=5008;NS=2504;DP=18871;EAS_AF=0.4901;AMR_AF=0.4928;AFR_AF=0.6747;EUR_AF=0.6839;SAS_AF=0.7914;AA=T|||;VT=SNP
2	234208045	rs58040982	G	A	100	PASS	AC=294;AF=0.0587061;AN=5008;NS=2504;DP=16112;EAS_AF=0.0784;AMR_AF=0.0735;AFR_AF=0.025;EUR_AF=0.0408;SAS_AF=0.092;AA=G|||;VT=SNP
2	234208258	rs13411660	C	T	100	PASS	AC=1832;AF=0.365815;AN=5008;NS=2504;DP=16337;EAS_AF=0.3264;AMR_AF=0.2882;AFR_AF=0.2315;EUR_AF=0.5119;SAS_AF=0.4928;AA=C|||;VT=SNP
2	234210329	rs11886745	G	A	100	PASS	AC=440;AF=0.0878594;AN=5008;NS=2504;DP=12953;EAS_AF=0.1121;AMR_AF=0.0677;AFR_AF=0.1059;EUR_AF=0.0408;SAS_AF=0.1012;AA=G|||;VT=SNP
2	234210681	rs4663147	G	A	100	PASS	AC=505;AF=0.100839;AN=5008;NS=2504;DP=10411;EAS_AF=0.1101;AMR_AF=0.0706;AFR_AF=0.1551;EUR_AF=0.0408;SAS_AF=0.1012;AA=G|||;VT=SNP
2	234210972	rs6759896	G	A	100	PASS	AC=2174;AF=0.434105;AN=5008;NS=2504;DP=17445;EAS_AF=0.4415;AMR_AF=0.3703;AFR_AF=0.208;EUR_AF=0.5706;SAS_AF=0.637;AA=G|||;VT=SNP
2	234211048	rs6431270	G	A	100	PASS	AC=3229;AF=0.644768;AN=5008;NS=2504;DP=18833;EAS_AF=0.4722;AMR_AF=0.4726;AFR_AF=0.8094;EUR_AF=0.672;SAS_AF=0.6943;AA=A|||;VT=SNP
2	234211538	rs6717493	C	T	100	PASS	AC=2653;AF=0.529752;AN=5008;NS=2504;DP=13021;EAS_AF=0.4573;AMR_AF=0.4063;AFR_AF=0.5174;EUR_AF=0.5815;SAS_AF=0.6554;AA=T|||;VT=SNP
2	234211626	rs6705993	G	A	100	PASS	AC=2658;AF=0.530751;AN=5008;NS=2504;DP=13607;EAS_AF=0.4603;AMR_AF=0.4063;AFR_AF=0.5189;EUR_AF=0.5815;SAS_AF=0.6554;AA=A|||;VT=SNP
2	234214947	rs7588509	T	C	100	PASS	AC=849;AF=0.169529;AN=5008;NS=2504;DP=20754;EAS_AF=0.0308;AMR_AF=0.0937;AFR_AF=0.4501;EUR_AF=0.1014;SAS_AF=0.0573;AA=C|||;VT=SNP
2	234215226	rs6719241	G	T	100	PASS	AC=279;AF=0.0557109;AN=5008;NS=2504;DP=18927;EAS_AF=0.0278;AMR_AF=0.0375;AFR_AF=0.053;EUR_AF=0.0537;SAS_AF=0.1033;AA=G|||;VT=SNP
2	234216917	rs1978921	G	A	100	PASS	AC=339;AF=0.0676917;AN=5008;NS=2504;DP=18643;EAS_AF=0.0813;AMR_AF=0.0648;AFR_AF=0.0703;EUR_AF=0.0408;SAS_AF=0.0798;AA=G|||;VT=SNP
2	234217249	rs78571834	T	A	100	PASS	AC=678;AF=0.135383;AN=5008;NS=2504;DP=15004;EAS_AF=0.0149;AMR_AF=0.0677;AFR_AF=0.3502;EUR_AF=0.0944;SAS_AF=0.0593;AA=t|||;VT=SNP
2	234218181	rs150586005	C	T	100	PASS	AC=76;AF=0.0151757;AN=5008;NS=2504;DP=18491;EAS_AF=0;AMR_AF=0.0159;AFR_AF=0.0008;EUR_AF=0.0318;SAS_AF=0.0327;AA=C|||;VT=SNP
2	234218660	rs140351207	G	A	100	PASS	AC=32;AF=0.00638978;AN=5008;NS=2504;DP=16464;EAS_AF=0;AMR_AF=0.0058;AFR_AF=0.0008;EUR_AF=0.0219;SAS_AF=0.0051;AA=G|||;VT=SNP
2	234219411	rs532039315	C	T	100	PASS	AC=10;AF=0.00199681;AN=5008;NS=2504;DP=19069;EAS_AF=0;AMR_AF=0.0029;AFR_AF=0.0008;EUR_AF=0.007;SAS_AF=0;AA=C|||;VT=SNP
2	234219952	rs80271431	G	A	100	PASS	AC=127;AF=0.0253594;AN=5008;NS=2504;DP=18439;EAS_AF=0;AMR_AF=0.013;AFR_AF=0.0552;EUR_AF=0.0318;SAS_AF=0.0133;AA=G|||;VT=SNP
2	234220157	rs6431282	C	T	100	PASS	AC=598;AF=0.119409;AN=5008;NS=2504;DP=20174;EAS_AF=0.0109;AMR_AF=0.0648;AFR_AF=0.3132;EUR_AF=0.0895;SAS_AF=0.0389;AA=T|||;VT=SNP
2	234221192	rs10199833	C	T	100	PASS	AC=891;AF=0.177915;AN=5008;NS=2504;DP=22951;EAS_AF=0.0308;AMR_AF=0.0951;AFR_AF=0.4788;EUR_AF=0.1014;SAS_AF=0.0603;AA=T|||;VT=SNP
2	234221303	rs144020963	C	T	100	PASS	AC=25;AF=0.00499201;AN=5008;NS=2504;DP=19950;EAS_AF=0;AMR_AF=0.0058;AFR_AF=0;EUR_AF=0.0169;SAS_AF=0.0041;AA=C|||;VT=SNP
2	234221687	rs3792105	T	C	100	PASS	AC=888;AF=0.177316;AN=5008;NS=2504;DP=20683;EAS_AF=0.0308;AMR_AF=0.1023;AFR_AF=0.4728;EUR_AF=0.1014;SAS_AF=0.0603;AA=C|||;VT=SNP
2	234221935	rs3792104	G	T	100	PASS	AC=431;AF=0.0860623;AN=5008;NS=2504;DP=19394;EAS_AF=0.0109;AMR_AF=0.0548;AFR_AF=0.1921;EUR_AF=0.0885;SAS_AF=0.0399;AA=G|||;VT=SNP
2	234222455	rs78099406	T	C	100	PASS	AC=67;AF=0.0133786;AN=5008;NS=2504;DP=15718;EAS_AF=0;AMR_AF=0.0072;AFR_AF=0;EUR_AF=0.0239;SAS_AF=0.0389;AA=t|||;VT=SNP
2	234223886	rs7583380	G	A	100	PASS	AC=286;AF=0.0571086;AN=5008;NS=2504;DP=15912;EAS_AF=0.0278;AMR_AF=0.0375;AFR_AF=0.0522;EUR_AF=0.0537;SAS_AF=0.1115;AA=G|||;VT=SNP
2	234224127	rs12623795	C	T	100	PASS	AC=305;AF=0.0609026;AN=5008;NS=2504;DP=14098;EAS_AF=0.0843;AMR_AF=0.1369;AFR_AF=0.0038;EUR_AF=0.0417;SAS_AF=0.0798;AA=C|||;VT=SNP
2	234224390	rs11695333	C	T	100	PASS	AC=39;AF=0.00778754;AN=5008;NS=2504;DP=11996;EAS_AF=0;AMR_AF=0.0187;AFR_AF=0.0061;EUR_AF=0.0119;SAS_AF=0.0061;AA=C|||;VT=SNP
2	234224472	rs10172939	T	C	100	PASS	AC=2426;AF=0.484425;AN=5008;NS=2504;DP=14634;EAS_AF=0.4137;AMR_AF=0.3545;AFR_AF=0.3896;EUR_AF=0.5974;SAS_AF=0.6616;AA=t|||;VT=SNP
2	234224637	rs112149360	C	T	100	PASS	AC=230;AF=0.0459265;AN=5008;NS=2504;DP=13463;EAS_AF=0.006;AMR_AF=0.0331;AFR_AF=0.1104;EUR_AF=0.0398;SAS_AF=0.0153;AA=C|||;VT=SNP
2	234224643	rs181158151	G	C	100	PASS	AC=381;AF=0.0760783;AN=5008;NS=2504;DP=13264;EAS_AF=0.0863;AMR_AF=0.1398;AFR_AF=0.0711;EUR_AF=0.0417;SAS_AF=0.0624;AA=G|||;VT=SNP
2	234224681	rs55895356	C	T	100	PASS	AC=222;AF=0.0443291;AN=5008;NS=2504;DP=13248;EAS_AF=0.0268;AMR_AF=0.0303;AFR_AF=0.003;EUR_AF=0.0537;SAS_AF=0.1186;AA=C|||;VT=SNP
2	234224738	rs79063407	G	A	100	PASS	AC=10;AF=0.00199681;AN=5008;NS=2504;DP=13848;EAS_AF=0;AMR_AF=0.0014;AFR_AF=0;EUR_AF=0.0089;SAS_AF=0;AA=G|||;VT=SNP;EX_TARGET
2	234225681	rs60491550	T	C	100	PASS	AC=901;AF=0.179912;AN=5008;NS=2504;DP=4437;EAS_AF=0.1151;AMR_AF=0.1873;AFR_AF=0.2769;EUR_AF=0.1014;SAS_AF=0.1912;AA=T|||;VT=SNP
2	234225863	rs59303693	C	T	100	PASS	AC=479;AF=0.095647;AN=5008;NS=2504;DP=21165;EAS_AF=0.0298;AMR_AF=0.0432;AFR_AF=0.1861;EUR_AF=0.0537;SAS_AF=0.1217;AA=C|||;VT=SNP
2	234226360	rs76589744	T	C	100	PASS	AC=59;AF=0.0117812;AN=5008;NS=2504;DP=18832;EAS_AF=0;AMR_AF=0.0259;AFR_AF=0;EUR_AF=0.0318;SAS_AF=0.0092;AA=T|||;VT=SNP
2	234226720	rs6745476	G	A	100	PASS	AC=3536;AF=0.70607;AN=5008;NS=2504;DP=15727;EAS_AF=0.5139;AMR_AF=0.5793;AFR_AF=0.8631;EUR_AF=0.7247;SAS_AF=0.7628;AA=A|||;VT=SNP
2	234227113	rs7594781	G	C	100	PASS	AC=518;AF=0.103435;AN=5008;NS=2504;DP=12424;EAS_AF=0.0298;AMR_AF=0.0461;AFR_AF=0.2201;EUR_AF=0.0527;SAS_AF=0.1145;AA=G|||;VT=SNP
2	234227118	rs4663490	G	A	100	PASS	AC=423;AF=0.0844649;AN=5008;NS=2504;DP=12341;EAS_AF=0.0853;AMR_AF=0.1441;AFR_AF=0.0908;EUR_AF=0.0487;SAS_AF=0.0695;AA=G|||;VT=SNP
2	234227693	rs2304776	C	T	100	PASS	AC=1645;AF=0.328474;AN=5008;NS=2504;DP=19982;EAS_AF=0.3492;AMR_AF=0.2939;AFR_AF=0.0469;EUR_AF=0.5209;SAS_AF=0.5143;AA=C|||;VT=SNP
2	234227699	rs2304775	C	T	100	PASS	AC=529;AF=0.105631;AN=5008;NS=2504;DP=19829;EAS_AF=0.0298;AMR_AF=0.0447;AFR_AF=0.2292;EUR_AF=0.0527;SAS_AF=0.1145;AA=C|||;VT=SNP
2	234228418	rs13394839	C	T	100	PASS	AC=31;AF=0.0061901;AN=5008;NS=2504;DP=18932;EAS_AF=0;AMR_AF=0.0029;AFR_AF=0.0008;EUR_AF=0.0219;SAS_AF=0.0061;AA=C|||;VT=SNP
2	234228737	rs116194047	G	A	100	PASS	AC=33;AF=0.00658946;AN=5008;NS=2504;DP=18269;EAS_AF=0;AMR_AF=0.0072;AFR_AF=0;EUR_AF=0.0209;SAS_AF=0.0072;AA=g|||;VT=SNP
2	234228946	rs7564805	A	G	100	PASS	AC=373;AF=0.0744808;AN=5008;NS=2504;DP=20255;EAS_AF=0.0298;AMR_AF=0.0403;AFR_AF=0.1142;EUR_AF=0.0517;SAS_AF=0.1145;AA=A|||;VT=SNP
2	234229295	rs72976383	C	T	100	PASS	AC=58;AF=0.0115815;AN=5008;NS=2504;DP=19335;EAS_AF=0;AMR_AF=0.0216;AFR_AF=0.0015;EUR_AF=0.0348;SAS_AF=0.0061;AA=C|||;VT=SNP;EX_TARGET
2	234229320	rs7565275	A	G	100	PASS	AC=373;AF=0.0744808;AN=5008;NS=2504;DP=19037;EAS_AF=0.0298;AMR_AF=0.0403;AFR_AF=0.1142;EUR_AF=0.0517;SAS_AF=0.1145;AA=A|||;VT=SNP;EX_TARGET
2	234229480	rs74356516	C	T	100	PASS	AC=69;AF=0.013778;AN=5008;NS=2504;DP=17351;EAS_AF=0.002;AMR_AF=0.0144;AFR_AF=0.0015;EUR_AF=0.0398;SAS_AF=0.0153;AA=C|||;VT=SNP;EX_TARGET
2	234229816	rs149310013	C	T	100	PASS	AC=37;AF=0.00738818;AN=5008;NS=2504;DP=18325;EAS_AF=0;AMR_AF=0.0043;AFR_AF=0.0008;EUR_AF=0.0239;SAS_AF=0.0092;AA=C|||;VT=SNP
2	234229926	rs61062196	T	G	100	PASS	AC=517;AF=0.103235;AN=5008;NS=2504;DP=17805;EAS_AF=0.0317;AMR_AF=0.0793;AFR_AF=0.2141;EUR_AF=0.1004;SAS_AF=0.047;AA=T|||;VT=SNP
2	234230596	rs111534661	T	C	100	PASS	AC=798;AF=0.159345;AN=5008;NS=2504;DP=14563;EAS_AF=0.0992;AMR_AF=0.1859;AFR_AF=0.2201;EUR_AF=0.1014;SAS_AF=0.18;AA=C|||;VT=SNP
2	234231018	rs55863333	G	C	100	PASS	AC=1283;AF=0.25619;AN=5008;NS=2504;DP=18796;EAS_AF=0.131;AMR_AF=0.2651;AFR_AF=0.413;EUR_AF=0.2008;SAS_AF=0.2239;AA=G|||;VT=SNP
2	234231334	rs3762586	C	A	100	PASS	AC=453;AF=0.0904553;AN=5008;NS=2504;DP=18838;EAS_AF=0.0119;AMR_AF=0.0605;AFR_AF=0.2027;EUR_AF=0.0924;SAS_AF=0.0389;AA=C|||;VT=SNP
2	234231401	rs78936963	A	G	100	PASS	AC=37;AF=0.00738818;AN=5008;NS=2504;DP=19200;EAS_AF=0;AMR_AF=0.0159;AFR_AF=0;EUR_AF=0.0229;SAS_AF=0.0031;AA=A|||;VT=SNP
2	234232722	rs11891546	T	G	100	PASS	AC=2241;AF=0.447484;AN=5008;NS=2504;DP=19644;EAS_AF=0.4593;AMR_AF=0.451;AFR_AF=0.2315;EUR_AF=0.5706;SAS_AF=0.5982;AA=c|||;VT=SNP
2	234232920	rs11890336	A	C	100	PASS	AC=3545;AF=0.707867;AN=5008;NS=2504;DP=20808;EAS_AF=0.5208;AMR_AF=0.585;AFR_AF=0.8631;EUR_AF=0.7237;SAS_AF=0.7618;AA=C|||;VT=SNP
2	234233019	rs72976387	A	G	100	PASS	AC=798;AF=0.159345;AN=5008;NS=2504;DP=20969;EAS_AF=0.0992;AMR_AF=0.1859;AFR_AF=0.2194;EUR_AF=0.1014;SAS_AF=0.181;AA=G|||;VT=SNP
2	234233066	rs61663609	A	C	100	PASS	AC=403;AF=0.0804712;AN=5008;NS=2504;DP=22354;EAS_AF=0.0694;AMR_AF=0.1455;AFR_AF=0.0908;EUR_AF=0.0477;SAS_AF=0.0654;AA=A|||;VT=SNP
2	234233235	rs7608122	C	G	100	PASS	AC=3541;AF=0.707069;AN=5008;NS=2504;DP=21051;EAS_AF=0.5198;AMR_AF=0.5865;AFR_AF=0.8601;EUR_AF=0.7237;SAS_AF=0.7618;AA=C|||;VT=SNP
2	234233491	rs10168355	G	A	100	PASS	AC=2743;AF=0.547724;AN=5008;NS=2504;DP=21893;EAS_AF=0.4216;AMR_AF=0.3991;AFR_AF=0.6415;EUR_AF=0.6223;SAS_AF=0.5798;AA=G|||;VT=SNP
2	234233516	rs10168367	G	A	100	PASS	AC=906;AF=0.180911;AN=5008;NS=2504;DP=22069;EAS_AF=0.0317;AMR_AF=0.0937;AFR_AF=0.5;EUR_AF=0.0994;SAS_AF=0.0491;AA=G|||;VT=SNP
2	234233593	rs60722254	A	T	100	PASS	AC=404;AF=0.0806709;AN=5008;NS=2504;DP=19121;EAS_AF=0.0694;AMR_AF=0.1455;AFR_AF=0.0908;EUR_AF=0.0487;SAS_AF=0.0654;AA=T|||;VT=SNP
2	234233883	rs4663508	A	G	100	PASS	AC=404;AF=0.0806709;AN=5008;NS=2504;DP=14706;EAS_AF=0.0694;AMR_AF=0.1455;AFR_AF=0.0908;EUR_AF=0.0487;SAS_AF=0.0654;AA=G|||;VT=SNP
2	234234376	rs73116218	G	A	100	PASS	AC=519;AF=0.103634;AN=5008;NS=2504;DP=19057;EAS_AF=0.0317;AMR_AF=0.0793;AFR_AF=0.2156;EUR_AF=0.1004;SAS_AF=0.047;AA=G|||;VT=SNP
2	234234431	rs3792101	C	T	100	PASS	AC=393;AF=0.0784744;AN=5008;NS=2504;DP=18171;EAS_AF=0.0298;AMR_AF=0.0403;AFR_AF=0.1278;EUR_AF=0.0527;SAS_AF=0.1155;AA=C|||;VT=SNP
2	234234538	rs12615904	C	G	100	PASS	AC=428;AF=0.0854633;AN=5008;NS=2504;DP=18762;EAS_AF=0.0694;AMR_AF=0.1499;AFR_AF=0.1067;EUR_AF=0.0487;SAS_AF=0.0654;AA=G|||;VT=SNP
2	234234626	rs3792100	A	G	100	PASS	AC=3547;AF=0.708267;AN=5008;NS=2504;DP=19444;EAS_AF=0.5208;AMR_AF=0.585;AFR_AF=0.8646;EUR_AF=0.7237;SAS_AF=0.7618;AA=G|||;VT=SNP
2	234234679	rs3792099	T	C	100	PASS	AC=392;AF=0.0782748;AN=5008;NS=2504;DP=17695;EAS_AF=0.0298;AMR_AF=0.0403;AFR_AF=0.1271;EUR_AF=0.0527;SAS_AF=0.1155;AA=T|||;VT=SNP
2	234234758	rs3792098	G	A	100	PASS	AC=2783;AF=0.555711;AN=5008;NS=2504;DP=16005;EAS_AF=0.4216;AMR_AF=0.3991;AFR_AF=0.6664;EUR_AF=0.6223;SAS_AF=0.5869;AA=G|||;VT=SNP
2	234234828	rs6756706	G	A	100	PASS	AC=2753;AF=0.54972;AN=5008;NS=2504;DP=17719;EAS_AF=0.4226;AMR_AF=0.4006;AFR_AF=0.6422;EUR_AF=0.6223;SAS_AF=0.5869;AA=G|||;VT=SNP
2	234234845	rs6710735	C	G	100	PASS	AC=3555;AF=0.709864;AN=5008;NS=2504;DP=17678;EAS_AF=0.5218;AMR_AF=0.5865;AFR_AF=0.8646;EUR_AF=0.7227;SAS_AF=0.7689;AA=G|||;VT=SNP
2	234234856	rs74420336	G	A	100	PASS	AC=405;AF=0.0808706;AN=5008;NS=2504;DP=17768;EAS_AF=0.0694;AMR_AF=0.1455;AFR_AF=0.0915;EUR_AF=0.0487;SAS_AF=0.0654;AA=A|||;VT=SNP
2	234234922	rs77426202	C	T	100	PASS	AC=405;AF=0.0808706;AN=5008;NS=2504;DP=16935;EAS_AF=0.0694;AMR_AF=0.1455;AFR_AF=0.0915;EUR_AF=0.0487;SAS_AF=0.0654;AA=C|||;VT=SNP
2	234234959	rs13002340	G	A	100	PASS	AC=1644;AF=0.328275;AN=5008;NS=2504;DP=16868;EAS_AF=0.3413;AMR_AF=0.2939;AFR_AF=0.0484;EUR_AF=0.5219;SAS_AF=0.5184;AA=G|||;VT=SNP
2	234235064	rs13400538	C	T	100	PASS	AC=1837;AF=0.366813;AN=5008;NS=2504;DP=15120;EAS_AF=0.3839;AMR_AF=0.3055;AFR_AF=0.1399;EUR_AF=0.5219;SAS_AF=0.5399;AA=c|||;VT=SNP
2	234235154	rs1965811	T	C	100	PASS	AC=3554;AF=0.709665;AN=5008;NS=2504;DP=15774;EAS_AF=0.5208;AMR_AF=0.585;AFR_AF=0.8646;EUR_AF=0.7237;SAS_AF=0.7689;AA=C|||;VT=SNP
2	234235262	rs1972906	G	T	100	PASS	AC=526;AF=0.105032;AN=5008;NS=2504;DP=15004;EAS_AF=0.0377;AMR_AF=0.0793;AFR_AF=0.2163;EUR_AF=0.1004;SAS_AF=0.047;AA=G|||;VT=SNP
2	234235302	rs1000548	T	C	100	PASS	AC=390;AF=0.0778754;AN=5008;NS=2504;DP=17248;EAS_AF=0.0298;AMR_AF=0.0403;AFR_AF=0.1256;EUR_AF=0.0527;SAS_AF=0.1155;AA=T|||;VT=SNP
2	234235360	rs55991949	C	A	100	PASS	AC=1838;AF=0.367013;AN=5008;NS=2504;DP=18023;EAS_AF=0.3839;AMR_AF=0.3055;AFR_AF=0.1407;EUR_AF=0.5219;SAS_AF=0.5399;AA=C|||;VT=SNP
2	234235454	rs79951420	A	G	100	PASS	AC=405;AF=0.0808706;AN=5008;NS=2504;DP=18620;EAS_AF=0.0694;AMR_AF=0.1455;AFR_AF=0.0915;EUR_AF=0.0487;SAS_AF=0.0654;AA=A|||;VT=SNP
2	234235470	rs1000547	A	G	100	PASS	AC=3549;AF=0.708666;AN=5008;NS=2504;DP=18467;EAS_AF=0.5208;AMR_AF=0.585;AFR_AF=0.8608;EUR_AF=0.7237;SAS_AF=0.7689;AA=a|||;VT=SNP
2	234235749	rs2304774	G	C	100	PASS	AC=1837;AF=0.366813;AN=5008;NS=2504;DP=19676;EAS_AF=0.3849;AMR_AF=0.3055;AFR_AF=0.1392;EUR_AF=0.5219;SAS_AF=0.5399;AA=G|||;VT=SNP;EX_TARGET
2	234235820	rs2304773	C	T	100	PASS	AC=532;AF=0.10623;AN=5008;NS=2504;DP=19748;EAS_AF=0.0377;AMR_AF=0.0793;AFR_AF=0.2171;EUR_AF=0.1004;SAS_AF=0.0521;AA=C|||;VT=SNP;EX_TARGET
2	234236196	rs80196040	T	C	100	PASS	AC=392;AF=0.0782748;AN=5008;NS=2504;DP=16592;EAS_AF=0.0298;AMR_AF=0.0403;AFR_AF=0.1263;EUR_AF=0.0527;SAS_AF=0.1166;AA=T|||;VT=SNP
2	234236197	rs73119905	T	A	100	PASS	AC=911;AF=0.181909;AN=5008;NS=2504;DP=16558;EAS_AF=0.0377;AMR_AF=0.0937;AFR_AF=0.5;EUR_AF=0.1004;SAS_AF=0.047;AA=T|||;VT=SNP
2	234236688	rs72978306	C	T	100	PASS	AC=391;AF=0.0780751;AN=5008;NS=2504;DP=18040;EAS_AF=0.0298;AMR_AF=0.0403;AFR_AF=0.1256;EUR_AF=0.0527;SAS_AF=0.1166;AA=C|||;VT=SNP
2	234236713	rs6728032	T	C	100	PASS	AC=1713;AF=0.342053;AN=5008;NS=2504;DP=18811;EAS_AF=0.1369;AMR_AF=0.281;AFR_AF=0.7209;EUR_AF=0.2018;SAS_AF=0.229;AA=C|||;VT=SNP
2	234236722	rs72978311	T	C	100	PASS	AC=391;AF=0.0780751;AN=5008;NS=2504;DP=19006;EAS_AF=0.0298;AMR_AF=0.0403;AFR_AF=0.1263;EUR_AF=0.0527;SAS_AF=0.1155;AA=T|||;VT=SNP
2	234236861	rs6728183	T	C	100	PASS	AC=1318;AF=0.263179;AN=5008;NS=2504;DP=18411;EAS_AF=0.1071;AMR_AF=0.2392;AFR_AF=0.593;EUR_AF=0.1491;SAS_AF=0.1125;AA=T|||;VT=SNP
2	234236951	rs72978313	C	T	100	PASS	AC=390;AF=0.0778754;AN=5008;NS=2504;DP=18112;EAS_AF=0.0298;AMR_AF=0.0403;AFR_AF=0.1256;EUR_AF=0.0527;SAS_AF=0.1155;AA=C|||;VT=SNP
2	234236955	rs72978315	G	A	100	PASS	AC=390;AF=0.0778754;AN=5008;NS=2504;DP=18274;EAS_AF=0.0298;AMR_AF=0.0403;AFR_AF=0.1256;EUR_AF=0.0527;SAS_AF=0.1155;AA=G|||;VT=SNP
2	234236986	rs72978317	G	C	100	PASS	AC=390;AF=0.0778754;AN=5008;NS=2504;DP=18522;EAS_AF=0.0298;AMR_AF=0.0403;AFR_AF=0.1256;EUR_AF=0.0527;SAS_AF=0.1155;AA=C|||;VT=SNP
2	234237387	rs12997325	A	G	100	PASS	AC=1858;AF=0.371006;AN=5008;NS=2504;DP=20176;EAS_AF=0.3839;AMR_AF=0.3055;AFR_AF=0.1558;EUR_AF=0.5229;SAS_AF=0.5389;AA=A|||;VT=SNP
2	234237765	rs894100	T	G	100	PASS	AC=3555;AF=0.709864;AN=5008;NS=2504;DP=18936;EAS_AF=0.5208;AMR_AF=0.5865;AFR_AF=0.8646;EUR_AF=0.7237;SAS_AF=0.7689;AA=G|||;VT=SNP
2	234238254	rs745498	T	G	100	PASS	AC=3553;AF=0.709465;AN=5008;NS=2504;DP=19359;EAS_AF=0.5198;AMR_AF=0.585;AFR_AF=0.8646;EUR_AF=0.7237;SAS_AF=0.7689;AA=G|||;VT=SNP
2	234238784	rs3792097	A	G	100	PASS	AC=3548;AF=0.708466;AN=5008;NS=2504;DP=20919;EAS_AF=0.5198;AMR_AF=0.585;AFR_AF=0.8608;EUR_AF=0.7237;SAS_AF=0.7689;AA=G|||;VT=SNP
2	234238900	rs3792096	A	G	100	PASS	AC=3547;AF=0.708267;AN=5008;NS=2504;DP=20102;EAS_AF=0.5198;AMR_AF=0.585;AFR_AF=0.8608;EUR_AF=0.7237;SAS_AF=0.7679;AA=G|||;VT=SNP
2	234238949	rs3792095	G	A	100	PASS	AC=179;AF=0.0357428;AN=5008;NS=2504;DP=17969;EAS_AF=0.0119;AMR_AF=0.0389;AFR_AF=0.0461;EUR_AF=0.0567;SAS_AF=0.0225;AA=G|||;VT=SNP
2	234239735	rs66706635	A	G	100	PASS	AC=534;AF=0.106629;AN=5008;NS=2504;DP=19576;EAS_AF=0.0377;AMR_AF=0.0793;AFR_AF=0.2209;EUR_AF=0.1014;SAS_AF=0.0481;AA=A|||;VT=SNP
2	234240684	rs2241875	G	A	100	PASS	AC=3548;AF=0.708466;AN=5008;NS=2504;DP=20836;EAS_AF=0.5188;AMR_AF=0.5922;AFR_AF=0.8533;EUR_AF=0.7286;SAS_AF=0.7699;AA=A|||;VT=SNP
2	234241098	rs6431305	A	G	100	PASS	AC=3549;AF=0.708666;AN=5008;NS=2504;DP=18496;EAS_AF=0.5188;AMR_AF=0.5922;AFR_AF=0.854;EUR_AF=0.7286;SAS_AF=0.7699;AA=G|||;VT=SNP
2	234241509	rs28605452	A	G	100	PASS	AC=458;AF=0.0914537;AN=5008;NS=2504;DP=17290;EAS_AF=0.0119;AMR_AF=0.062;AFR_AF=0.2035;EUR_AF=0.0934;SAS_AF=0.0409;AA=A|||;VT=SNP
2	234241662	rs35502484	A	G	100	PASS	AC=406;AF=0.0810703;AN=5008;NS=2504;DP=18597;EAS_AF=0.0694;AMR_AF=0.1455;AFR_AF=0.093;EUR_AF=0.0487;SAS_AF=0.0644;AA=A|||;VT=SNP
2	234242347	rs1000141	C	T	100	PASS	AC=1811;AF=0.361621;AN=5008;NS=2504;DP=20730;EAS_AF=0.4077;AMR_AF=0.3156;AFR_AF=0.0749;EUR_AF=0.5368;SAS_AF=0.5542;AA=C|||;VT=SNP
```
