## Supplementary material for "Characterization of shared and ancestry-specific signals driving complex traits using multi-ancestry fine-mapping": mesusieoutput

```
                 eur          afr      eur_afr
   [1,] 0.0001021454 2.462205e-04 6.478058e-05
   [2,] 0.0001826358 1.633876e-04 9.836687e-05
   [3,] 0.0001033714 2.083821e-04 5.942506e-05
   [4,] 0.0001240798 6.519616e-05 2.045648e-05
   [5,] 0.0001183484 8.024853e-05 2.400457e-05
   [6,] 0.0001185631 8.131970e-05 2.433171e-05
   [7,] 0.0002383861 8.409089e-05 4.139472e-05
   [8,] 0.0001177472 8.143300e-05 2.425741e-05
   [9,] 0.0001241402 1.503578e-04 3.390035e-05
  [10,] 0.0001611197 7.487952e-05 2.460233e-05
  [11,] 0.0001432787 7.875710e-05 2.527314e-05
  [12,] 0.0002400274 8.121250e-05 2.885792e-05
  [13,] 0.0001058530 8.272864e-05 2.591356e-05
  [14,] 0.0001202035 1.662966e-04 4.196765e-05
  [15,] 0.0001065213 1.207450e-04 3.633289e-05
  [16,] 0.0001538750 9.887455e-05 2.132359e-05
  [17,] 0.0002009985 6.154376e-05 2.302341e-05
  [18,] 0.0001955870 8.694689e-05 1.921626e-05
  [19,] 0.0002018664 1.274571e-04 2.223411e-05
  [20,] 0.0001181180 1.102250e-04 3.061325e-05
  [21,] 0.0001882891 7.074358e-05 1.988971e-05
  [22,] 0.0001888154 5.867956e-05 1.899272e-05
  [23,] 0.0001202668 8.935611e-05 2.686348e-05
  [24,] 0.0001973964 6.836473e-05 2.412063e-05
  [25,] 0.0001209426 2.589362e-04 7.319168e-05
  [26,] 0.0001412438 9.133382e-05 3.100918e-05
  [27,] 0.0001170948 5.905951e-05 1.886248e-05
  [28,] 0.0003693576 6.427832e-05 3.288564e-05
  [29,] 0.0004274443 1.161934e-04 4.435575e-05
  [30,] 0.0004588933 8.364935e-05 2.092928e-05
  [31,] 0.0002130314 1.439970e-04 2.122700e-05
  [32,] 0.0002191899 1.461714e-04 2.120230e-05
  [33,] 0.0001882270 1.725076e-04 8.967514e-05
  [34,] 0.0004896099 5.286651e-04 1.322291e-03
  [35,] 0.0005732705 8.853809e-05 6.771688e-05
  [36,] 0.0001600943 1.119580e-04 3.688904e-05
  [37,] 0.0001164464 5.489851e-04 1.001345e-04
  [38,] 0.0002940160 9.310105e-05 4.591437e-05
  [39,] 0.0003733234 1.344354e-04 1.889980e-05
  [40,] 0.0003969722 6.952675e-05 2.155606e-05
  [41,] 0.0002098517 2.584817e-04 2.645833e-05
  [42,] 0.0002253330 2.008127e-04 1.470489e-04
  [43,] 0.0002146459 8.968484e-05 4.006636e-05
  [44,] 0.0004230327 7.367073e-05 2.129082e-05
  [45,] 0.0001612977 2.451741e-04 3.014785e-05
  [46,] 0.0002452988 8.525311e-05 4.631150e-05
  [47,] 0.0003288870 1.468003e-04 1.971145e-05
  [48,] 0.0001518361 9.341789e-05 1.927679e-05
  [49,] 0.0003589349 7.608021e-05 1.820670e-05
  [50,] 0.0003621151 7.181041e-05 1.908500e-05
  [51,] 0.0003319721 1.065532e-04 1.854246e-05
  [52,] 0.0001787415 1.048683e-04 2.068415e-05
  [53,] 0.0001666080 1.002827e-04 2.730229e-05
  [54,] 0.0001207877 8.328597e-05 2.003415e-05
  [55,] 0.0001863050 1.011415e-04 2.077267e-05
  [56,] 0.0001865612 8.999744e-05 2.060908e-05
  [57,] 0.0001909539 8.981884e-05 2.062799e-05
  [58,] 0.0002151160 9.832952e-05 2.072667e-05
  [59,] 0.0001538846 1.767485e-04 6.152706e-05
  [60,] 0.0001784734 5.908202e-05 2.182446e-05
  [61,] 0.0001289437 6.657939e-05 2.174655e-05
  [62,] 0.0001300602 8.750125e-05 2.072910e-05
  [63,] 0.0002005752 6.082142e-05 2.487224e-05
  [64,] 0.0001285690 8.435307e-05 2.073213e-05
  [65,] 0.0001377663 6.497563e-05 2.034713e-05
  [66,] 0.0001749501 6.295881e-05 2.652418e-05
  [67,] 0.0001361644 6.682971e-05 2.270018e-05
  [68,] 0.0001523817 7.895313e-05 2.045507e-05
  [69,] 0.0001410946 5.837800e-05 1.962085e-05
  [70,] 0.0001696364 1.390884e-04 4.159194e-05
  [71,] 0.0001228564 7.873375e-05 2.061756e-05
  [72,] 0.0001749821 9.437493e-05 4.016479e-05
  [73,] 0.0001755117 1.033575e-04 2.347340e-05
  [74,] 0.0001201780 8.095311e-05 2.028537e-05
  [75,] 0.0001514035 2.101781e-04 6.354474e-05
  [76,] 0.0001323964 7.102995e-05 2.084971e-05
  [77,] 0.0001533097 1.463778e-04 4.201969e-05
  [78,] 0.0002171988 6.324004e-05 2.874937e-05
  [79,] 0.0001545260 6.896125e-05 2.861156e-05
  [80,] 0.0001515006 1.775136e-04 5.788791e-05
  [81,] 0.0001245402 7.889898e-05 2.061450e-05
  [82,] 0.0001487259 7.163765e-05 2.098288e-05
  [83,] 0.0001461827 7.727296e-05 2.034427e-05
  [84,] 0.0001605638 2.908665e-04 9.629713e-05
  [85,] 0.0001074361 1.484047e-04 4.016781e-05
  [86,] 0.0001330937 7.325279e-05 2.024077e-05
  [87,] 0.0001123004 9.406490e-05 2.546286e-05
  [88,] 0.0001463183 7.101809e-05 2.141324e-05
  [89,] 0.0001499684 8.941650e-05 4.067575e-05
  [90,] 0.0001188142 9.661907e-05 2.584684e-05
  [91,] 0.0001451490 1.178879e-04 4.133746e-05
  [92,] 0.0001498137 1.679235e-04 6.181997e-05
  [93,] 0.0003563358 6.158646e-05 3.074730e-05
  [94,] 0.0002790489 1.485121e-04 1.314800e-04
  [95,] 0.0001771664 7.662157e-05 2.123028e-05
  [96,] 0.0001926922 1.074106e-04 5.400735e-05
  [97,] 0.0001021982 9.730962e-05 2.790943e-05
  [98,] 0.0001142758 5.980835e-05 1.830358e-05
  [99,] 0.0001136930 5.887622e-05 1.831374e-05
 [100,] 0.0001140555 6.001895e-05 1.836442e-05
 [101,] 0.0001015933 6.926284e-05 2.030660e-05
 [102,] 0.0001164006 1.037716e-04 2.678406e-05
 [103,] 0.0001217050 3.210919e-04 8.130836e-05
 [104,] 0.0001139055 6.253592e-05 1.839563e-05
 [105,] 0.0001046875 6.534648e-05 1.943536e-05
 [106,] 0.0001165003 7.804287e-05 2.475172e-05
 [107,] 0.0001650572 1.483824e-04 4.329903e-05
 [108,] 0.0001044271 7.813726e-05 2.100452e-05
 [109,] 0.0001053310 9.932441e-05 2.416738e-05
 [110,] 0.0001060624 1.025825e-04 2.446047e-05
 [111,] 0.0001062321 9.253445e-05 2.277466e-05
 [112,] 0.0001022597 5.794906e-05 1.748024e-05
 [113,] 0.0001058308 6.083038e-05 1.942070e-05
 [114,] 0.0001020534 5.969459e-05 1.834023e-05
 [115,] 0.0001015173 9.148491e-05 2.532259e-05
 [116,] 0.0001051459 7.427787e-05 2.170246e-05
 [117,] 0.0001258234 1.421562e-03 2.548916e-04
 [118,] 0.0001240847 3.083203e-04 8.472401e-05
 [119,] 0.0001192637 2.125794e-04 3.759118e-05
 [120,] 0.0001080660 1.103961e-04 2.533691e-05
 [121,] 0.0001377052 1.336647e-04 4.864351e-05
 [122,] 0.0001383208 1.532754e-04 4.318170e-05
 [123,] 0.0001039249 6.016641e-05 1.781473e-05
 [124,] 0.0001514579 1.767235e-04 4.705495e-05
 [125,] 0.0001293079 1.981759e-04 3.316638e-05
 [126,] 0.0001044486 6.938338e-05 2.030473e-05
 [127,] 0.0001520780 1.565412e-04 4.225834e-05
 [128,] 0.0001516464 1.491379e-04 4.088399e-05
 [129,] 0.0001518812 1.552424e-04 4.209431e-05
 [130,] 0.0001044380 6.939337e-05 2.030652e-05
 [131,] 0.0001523743 1.573955e-04 4.227113e-05
 [132,] 0.0001522649 1.580268e-04 4.246946e-05
 [133,] 0.0001516504 1.549111e-04 4.216359e-05
 [134,] 0.0001531334 1.450545e-04 3.922943e-05
 [135,] 0.0001518709 1.530963e-04 4.162948e-05
 [136,] 0.0001515453 1.611680e-04 4.362611e-05
 [137,] 0.0001054104 5.880826e-05 1.789162e-05
 [138,] 0.0001204450 2.081378e-04 3.645424e-05
 [139,] 0.0001306838 1.676761e-04 2.992758e-05
 [140,] 0.0001535515 1.527366e-04 4.065151e-05
 [141,] 0.0001531025 1.511332e-04 4.052937e-05
 [142,] 0.0001530058 2.386678e-04 5.930679e-05
 [143,] 0.0001550077 1.584491e-04 4.119562e-05
 [144,] 0.0001530647 1.290385e-04 3.588194e-05
 [145,] 0.0001059869 7.060759e-05 2.089787e-05
 [146,] 0.0001354744 1.831748e-04 5.211071e-05
 [147,] 0.0001062692 7.063153e-05 2.107944e-05
 [148,] 0.0001402176 1.600335e-04 4.619274e-05
 [149,] 0.0001233590 7.165128e-05 2.549985e-05
 [150,] 0.0001271428 9.339995e-05 3.313218e-05
 [151,] 0.0001355305 3.789428e-04 1.187607e-04
 [152,] 0.0001345071 2.379943e-04 7.206887e-05
 [153,] 0.0001472228 8.631196e-05 2.796078e-05
 [154,] 0.0001309398 7.387660e-05 2.129488e-05
 [155,] 0.0001121417 7.118944e-05 2.198965e-05
 [156,] 0.0001699543 1.499362e-04 5.711512e-05
 [157,] 0.0001446318 1.157969e-04 3.455387e-05
 [158,] 0.0001832668 9.054068e-05 2.401825e-05
 [159,] 0.0001524722 1.972226e-04 5.114783e-05
 [160,] 0.0001498321 1.516651e-04 4.698065e-05
 [161,] 0.0001019816 2.148011e-04 5.413075e-05
 [162,] 0.0001719870 1.155810e-04 4.119531e-05
 [163,] 0.0001092897 8.305406e-05 2.634999e-05
 [164,] 0.0001204590 6.812468e-05 1.934230e-05
 [165,] 0.0001351698 1.325989e-04 3.869674e-05
 [166,] 0.0001156102 7.435303e-05 2.195049e-05
 [167,] 0.0001924446 1.066508e-04 5.380895e-05
 [168,] 0.0001912780 1.051124e-04 5.248249e-05
 [169,] 0.0001296273 9.471494e-05 2.221602e-05
 [170,] 0.0001353268 9.980786e-05 2.655997e-05
 [171,] 0.0001761738 6.485008e-05 2.632264e-05
 [172,] 0.0001199294 1.005028e-04 2.392204e-05
 [173,] 0.0002447307 6.126251e-05 2.222348e-05
 [174,] 0.0002746244 6.120694e-05 2.306515e-05
 [175,] 0.0001195729 8.659664e-05 2.284471e-05
 [176,] 0.0001247272 8.904899e-05 2.280544e-05
 [177,] 0.0001248586 9.207958e-05 2.308242e-05
 [178,] 0.0001478167 6.262792e-05 2.018086e-05
 [179,] 0.0001351468 1.329298e-04 3.888870e-05
 [180,] 0.0001361079 8.693933e-05 3.158781e-05
 [181,] 0.0001135100 6.337376e-05 2.100844e-05
 [182,] 0.0001374419 1.404570e-04 4.173035e-05
 [183,] 0.0001752974 1.105293e-04 5.022634e-05
 [184,] 0.0001439125 7.578130e-05 2.968318e-05
 [185,] 0.0001477753 8.950249e-05 4.064484e-05
 [186,] 0.0001684687 1.312277e-04 4.832608e-05
 [187,] 0.0001021313 4.384023e-04 8.079166e-05
 [188,] 0.0001703501 7.130133e-05 2.200857e-05
 [189,] 0.0001124074 2.842159e-04 6.146208e-05
 [190,] 0.0001344258 1.753428e-04 5.046143e-05
 [191,] 0.0001124950 4.472208e-04 8.989461e-05
 [192,] 0.0001388723 6.877826e-04 2.433210e-04
 [193,] 0.0001381854 6.989398e-04 2.427461e-04
 [194,] 0.0001461596 6.138732e-05 1.819275e-05
 [195,] 0.0001211361 8.189265e-05 1.948429e-05
 [196,] 0.0001549699 1.042909e-04 3.739353e-05
 [197,] 0.0001356900 8.541238e-05 3.369886e-05
 [198,] 0.0001415498 7.230067e-05 2.773475e-05
 [199,] 0.0001136842 1.054309e-04 2.811084e-05
 [200,] 0.0001615157 7.671905e-04 4.787119e-05
 [201,] 0.0001342480 1.061079e-04 3.216714e-05
 [202,] 0.0001355053 1.400809e-04 4.054027e-05
 [203,] 0.0001678538 1.768209e-04 2.537509e-05
 [204,] 0.0001148555 3.370844e-04 5.529936e-05
 [205,] 0.0001151817 2.961833e-04 5.040931e-05
 [206,] 0.0001781387 1.550837e-04 7.158073e-05
 [207,] 0.0001137648 2.950151e-04 5.343122e-05
 [208,] 0.0001173176 1.012916e-04 2.632561e-05
 [209,] 0.0001448012 1.490015e-04 4.708746e-05
 [210,] 0.0001345766 1.041357e-04 3.008017e-05
 [211,] 0.0001584763 1.620694e-04 2.825503e-05
 [212,] 0.0001337398 1.727191e-04 4.789103e-05
 [213,] 0.0001161038 1.413270e-04 3.258901e-05
 [214,] 0.0001153199 1.245281e-04 3.078079e-05
 [215,] 0.0001539964 7.891356e-05 1.961380e-05
 [216,] 0.0001120567 2.440869e-04 4.222555e-05
 [217,] 0.0001095830 7.931723e-04 8.928614e-05
 [218,] 0.0001120358 2.239572e-04 3.994851e-05
 [219,] 0.0001542449 8.034560e-05 1.973373e-05
 [220,] 0.0001469850 1.407129e-04 4.290739e-05
 [221,] 0.0001116007 2.113914e-04 3.883906e-05
 [222,] 0.0001805029 3.307634e-04 3.394557e-05
 [223,] 0.0001112504 2.138047e-04 3.939776e-05
 [224,] 0.0001105530 2.263798e-04 4.153148e-05
 [225,] 0.0001135852 2.245931e-04 3.906261e-05
 [226,] 0.0001152055 1.225963e-04 3.071135e-05
 [227,] 0.0001237725 2.011722e-04 3.274254e-05
 [228,] 0.0001169015 2.755713e-04 3.986131e-05
 [229,] 0.0001210064 1.942941e-04 3.290644e-05
 [230,] 0.0001825253 4.656351e-04 3.867378e-05
 [231,] 0.0001302777 7.537698e-05 2.804783e-05
 [232,] 0.0001165821 1.354753e-04 3.210801e-05
 [233,] 0.0001145140 1.773871e-04 3.234564e-05
 [234,] 0.0001245526 8.609876e-04 7.001601e-05
 [235,] 0.0001655770 6.368902e-05 1.908267e-05
 [236,] 0.0001699457 6.398783e-05 1.908764e-05
 [237,] 0.0001043881 1.059322e-04 3.358221e-05
 [238,] 0.0001585964 1.296780e-04 3.935700e-05
 [239,] 0.0001771678 7.530632e-05 1.859692e-05
 [240,] 0.0001055198 1.290233e-04 2.863887e-05
 [241,] 0.0001051717 1.317548e-04 2.924080e-05
 [242,] 0.0001184405 3.009594e-04 4.095054e-05
 [243,] 0.0001659671 6.438857e-05 1.899142e-05
 [244,] 0.0001244854 7.391259e-05 2.610818e-05
 [245,] 0.0001683121 6.427796e-05 1.902995e-05
 [246,] 0.0001746276 6.500798e-05 1.901180e-05
 [247,] 0.0001087300 2.512115e-04 4.229574e-05
 [248,] 0.0001140808 7.282671e-05 2.208053e-05
 [249,] 0.0001579197 1.293085e-04 3.966446e-05
 [250,] 0.0001147973 9.517351e-05 2.877380e-05
 [251,] 0.0001260588 9.369417e-05 3.510908e-05
 [252,] 0.0001129088 7.270013e-05 2.190594e-05
 [253,] 0.0001569220 1.288840e-04 3.981042e-05
 [254,] 0.0001577872 1.017337e-04 3.305081e-05
 [255,] 0.0001574777 1.016627e-04 3.304796e-05
 [256,] 0.0001672746 6.235335e-05 1.934993e-05
 [257,] 0.0001662547 6.246592e-05 1.930339e-05
 [258,] 0.0001688644 6.461005e-05 1.903706e-05
 [259,] 0.0001194351 7.027885e-05 2.366216e-05
 [260,] 0.0001575213 1.263173e-04 3.921717e-05
 [261,] 0.0001138200 1.029246e-04 2.998259e-05
 [262,] 0.0001569498 1.246214e-04 3.953978e-05
 [263,] 0.0001142997 2.049821e-04 3.429755e-05
 [264,] 0.0001207083 1.207999e-04 4.435008e-05
 [265,] 0.0001200388 1.322598e-04 4.822322e-05
 [266,] 0.0001132396 7.317639e-05 2.207867e-05
 [267,] 0.0001209990 7.065540e-05 2.405645e-05
 [268,] 0.0001142244 1.096310e-04 2.929949e-05
 [269,] 0.0001186419 8.422588e-05 2.909744e-05
 [270,] 0.0001227048 9.499697e-05 3.463240e-05
 [271,] 0.0001709063 6.541350e-05 1.902051e-05
 [272,] 0.0001235524 9.597952e-05 3.531641e-05
 [273,] 0.0001171657 7.401063e-05 2.474304e-05
 [274,] 0.0001571919 2.033065e-04 6.105563e-05
 [275,] 0.0001133559 1.288537e-04 3.315020e-05
 [276,] 0.0001241097 6.992812e-04 6.120897e-05
 [277,] 0.0001164558 6.432917e-05 2.073572e-05
 [278,] 0.0001139717 1.304765e-04 2.621001e-05
 [279,] 0.0001137373 1.301667e-04 2.622621e-05
 [280,] 0.0001139915 1.277286e-04 2.586233e-05
 [281,] 0.0001690894 1.011225e-04 2.108773e-05
 [282,] 0.0001159137 6.343587e-05 2.024156e-05
 [283,] 0.0001147261 8.430677e-05 2.575005e-05
 [284,] 0.0001354009 1.443346e-04 3.982966e-05
 [285,] 0.0001602609 9.807543e-05 2.111410e-05
 [286,] 0.0001114132 1.275635e-04 2.641708e-05
 [287,] 0.0001074590 1.085624e-04 2.479399e-05
 [288,] 0.0001149654 1.112498e-04 3.005810e-05
 [289,] 0.0001153364 7.099702e-05 2.318443e-05
 [290,] 0.0001545570 9.939753e-05 2.147883e-05
 [291,] 0.0001380557 1.149993e-04 2.182853e-05
 [292,] 0.0001277322 1.553766e-03 9.659322e-05
 [293,] 0.0001552463 9.318593e-05 2.080686e-05
 [294,] 0.0001771421 7.398598e-04 4.834099e-05
 [295,] 0.0001524871 7.212806e-05 1.889315e-05
 [296,] 0.0001178579 7.249332e-05 2.129396e-05
 [297,] 0.0001142515 7.048745e-05 2.067079e-05
 [298,] 0.0001169491 7.645047e-05 2.131917e-05
 [299,] 0.0001240589 4.623146e-04 4.908301e-05
 [300,] 0.0001015733 6.218060e-05 1.911361e-05
 [301,] 0.0001154332 7.076121e-05 2.315644e-05
 [302,] 0.0001159898 1.212158e-04 2.955198e-05
 [303,] 0.0001007159 7.147073e-05 2.056573e-05
 [304,] 0.0001492187 2.368487e-04 3.027865e-05
 [305,] 0.0001371667 2.074185e-04 6.234009e-05
 [306,] 0.0001207568 1.251833e-04 4.044550e-05
 [307,] 0.0001025870 6.934921e-04 1.403715e-04
 [308,] 0.0001106512 6.418234e-05 2.033521e-05
 [309,] 0.0001232404 6.850926e-05 2.012946e-05
 [310,] 0.0001562041 1.497208e-04 4.149942e-05
 [311,] 0.0001041895 6.865691e-05 2.086606e-05
 [312,] 0.0001140634 6.916804e-05 2.248833e-05
 [313,] 0.0001515759 1.177888e-04 4.420242e-05
 [314,] 0.0001146764 3.032448e-04 1.102226e-04
 [315,] 0.0001505505 1.419345e-04 4.212970e-05
 [316,] 0.0001492438 1.526751e-04 4.237917e-05
 [317,] 0.0001299758 7.091388e-05 2.223084e-05
 [318,] 0.0001278061 1.481015e-04 4.014844e-05
 [319,] 0.0001178968 7.770256e-05 2.014766e-05
 [320,] 0.0002594190 4.759079e-04 5.301488e-04
 [321,] 0.0002624512 8.270698e-04 1.082110e-03
 [322,] 0.0001254133 6.587308e-05 1.959050e-05
 [323,] 0.0001276025 2.663199e-04 1.026766e-04
 [324,] 0.0001543375 1.630726e-04 7.092479e-05
 [325,] 0.0002273595 8.680670e-04 8.998613e-04
 [326,] 0.0001490007 1.507608e-04 5.773881e-05
 [327,] 0.0001475384 1.615144e-04 6.328938e-05
 [328,] 0.0001621470 6.359328e-05 2.162179e-05
 [329,] 0.0002344840 1.963184e-03 2.130256e-03
 [330,] 0.0001875985 6.436970e-04 4.434525e-04
 [331,] 0.0001478830 2.826654e-04 1.183307e-04
 [332,] 0.0001580502 2.640940e-04 1.256102e-04
 [333,] 0.0001588926 2.464015e-04 1.175714e-04
 [334,] 0.0001574519 2.505957e-04 1.177955e-04
 [335,] 0.0001086798 1.653871e-04 5.059445e-05
 [336,] 0.0001965620 2.272612e-04 1.466259e-04
 [337,] 0.0001378770 7.739481e-05 2.040326e-05
 [338,] 0.0002645178 8.456094e-04 9.420461e-04
 [339,] 0.0001056742 1.105059e-04 3.031675e-05
 [340,] 0.0001099419 9.505231e-05 3.121871e-05
 [341,] 0.0001101388 9.696749e-05 3.187328e-05
 [342,] 0.0001094742 2.532679e-04 7.691833e-05
 [343,] 0.0001095272 2.198112e-04 6.767774e-05
 [344,] 0.0001101308 2.136112e-04 6.700307e-05
 [345,] 0.0001721101 1.558550e-04 8.038870e-05
 [346,] 0.0001447302 8.450982e-05 3.734128e-05
 [347,] 0.0001106292 1.170560e-04 3.862647e-05
 [348,] 0.0001060875 1.484165e-04 4.218245e-05
 [349,] 0.0001060029 1.273069e-04 3.667983e-05
 [350,] 0.0001071380 1.197442e-04 3.636172e-05
 [351,] 0.0001059536 1.337849e-04 3.809885e-05
 [352,] 0.0001122403 1.017017e-04 3.458239e-05
 [353,] 0.0002451790 5.109795e-04 5.457779e-04
 [354,] 0.0001062527 1.458255e-04 4.187082e-05
 [355,] 0.0001066531 1.704304e-04 4.895980e-05
 [356,] 0.0001053687 1.352684e-04 3.547136e-05
 [357,] 0.0001060360 1.138245e-04 3.326317e-05
 [358,] 0.0001528558 2.112805e-04 9.219099e-05
 [359,] 0.0002592540 5.051783e-04 5.845207e-04
 [360,] 0.0001627761 3.158211e-04 1.636953e-04
 [361,] 0.0001056161 9.751947e-05 2.837005e-05
 [362,] 0.0001061877 7.427170e-05 2.278080e-05
 [363,] 0.0001075854 1.021817e-04 3.169095e-05
 [364,] 0.0002449708 3.142935e-04 2.951077e-04
 [365,] 0.0001068817 1.209522e-04 3.593657e-05
 [366,] 0.0001064652 1.009224e-04 3.035575e-05
 [367,] 0.0002085577 8.842641e-05 3.096924e-05
 [368,] 0.0001137250 1.131626e-04 3.908678e-05
 [369,] 0.0001379230 1.763086e-04 3.835678e-05
 [370,] 0.0001612319 1.002218e-04 3.365506e-05
 [371,] 0.0001618858 1.007375e-04 3.392653e-05
 [372,] 0.0001734196 6.761852e-05 2.046613e-05
 [373,] 0.0004917947 9.616531e-05 8.761804e-05
 [374,] 0.0002157850 1.508522e-04 4.922413e-05
 [375,] 0.0002037713 1.037026e-04 4.055633e-05
 [376,] 0.0002356714 1.149464e-04 6.017909e-05
 [377,] 0.0002970396 8.132655e-05 2.916454e-05
 [378,] 0.0003683285 8.727761e-05 2.149099e-05
 [379,] 0.0002065262 1.300114e-04 2.818598e-05
 [380,] 0.0001312806 9.346986e-05 2.859378e-05
 [381,] 0.0004328215 1.150359e-04 1.047170e-04
 [382,] 0.0005631533 1.165429e-04 1.053128e-04
 [383,] 0.0005830250 1.014165e-04 4.796947e-05
 [384,] 0.0004831980 1.133535e-04 9.739201e-05
 [385,] 0.0004635067 1.189734e-04 4.389038e-05
 [386,] 0.0003398499 9.565918e-05 6.484312e-05
 [387,] 0.0001164402 1.200763e-04 4.419108e-05
 [388,] 0.0001155152 6.403014e-05 2.158849e-05
 [389,] 0.0004685782 1.003764e-04 5.817768e-05
 [390,] 0.0002189635 1.070098e-04 3.981418e-05
 [391,] 0.0001100624 1.064402e-04 3.579941e-05
 [392,] 0.0001092138 6.763277e-05 2.206892e-05
 [393,] 0.0003717802 1.352071e-04 1.223108e-04
 [394,] 0.0001217402 7.138732e-05 2.581254e-05
 [395,] 0.0001225366 6.948812e-05 2.503982e-05
 [396,] 0.0001303322 7.011010e-05 2.634772e-05
 [397,] 0.0003696573 1.387157e-04 1.282639e-04
 [398,] 0.0001226090 6.972433e-05 2.516255e-05
 [399,] 0.0001239474 6.996494e-05 2.547876e-05
 [400,] 0.0001684694 1.103981e-04 3.445552e-05
 [401,] 0.0001252248 6.963026e-05 2.550533e-05
 [402,] 0.0001236239 6.832451e-05 2.469967e-05
 [403,] 0.0001333601 6.252167e-05 1.972413e-05
 [404,] 0.0001232404 6.343674e-05 2.201371e-05
 [405,] 0.0001636257 1.306501e-04 3.504567e-05
 [406,] 0.0001294345 6.941316e-05 2.602192e-05
 [407,] 0.0001278179 6.898063e-05 2.550749e-05
 [408,] 0.0004976012 1.553141e-04 4.324195e-05
 [409,] 0.0001219854 8.446389e-05 2.672199e-05
 [410,] 0.0001348481 6.222266e-05 2.037646e-05
 [411,] 0.0004313668 1.121472e-04 6.189096e-05
 [412,] 0.0005492131 1.234831e-04 1.236379e-04
 [413,] 0.0001705451 1.098556e-04 3.523423e-05
 [414,] 0.0003197507 1.063722e-04 7.671810e-05
 [415,] 0.0001183544 7.760549e-05 2.812253e-05
 [416,] 0.0001236711 7.787274e-05 2.938708e-05
 [417,] 0.0001814120 1.895957e-04 4.320941e-05
 [418,] 0.0001312588 1.543596e-04 6.181474e-05
 [419,] 0.0001090444 8.513901e-05 2.598803e-05
 [420,] 0.0001135952 6.803215e-05 1.917986e-05
 [421,] 0.0001778320 2.039170e-04 4.353311e-05
 [422,] 0.0001209533 8.160148e-05 3.054072e-05
 [423,] 0.0001830161 1.412484e-04 6.756148e-05
 [424,] 0.0001643030 1.996121e-04 4.455429e-05
 [425,] 0.0002093373 1.233143e-04 4.378011e-05
 [426,] 0.0001031680 6.625353e-05 2.033939e-05
 [427,] 0.0003303815 1.188083e-04 6.684414e-05
 [428,] 0.0001721296 3.034003e-04 1.952719e-04
 [429,] 0.0001910421 2.023810e-04 1.375639e-04
 [430,] 0.0001818972 1.976000e-04 4.317493e-05
 [431,] 0.0001234108 7.691002e-05 2.429105e-05
 [432,] 0.0001271142 1.343602e-04 5.590427e-05
 [433,] 0.0001327785 9.893625e-05 4.160517e-05
 [434,] 0.0001169734 6.552399e-05 2.142779e-05
 [435,] 0.0001249413 1.053331e-04 4.199706e-05
 [436,] 0.0001865562 8.680028e-05 3.645981e-05
 [437,] 0.0002808505 1.205808e-04 5.609642e-05
 [438,] 0.0001785902 1.976084e-04 4.328291e-05
 [439,] 0.0001427938 1.495624e-04 4.456640e-05
 [440,] 0.0002646985 1.205794e-04 5.396034e-05
 [441,] 0.0001648376 2.481108e-04 1.390109e-04
 [442,] 0.0001789473 1.075380e-04 4.800783e-05
 [443,] 0.0001804127 8.078189e-05 3.298182e-05
 [444,] 0.0001596754 3.185585e-04 1.751767e-04
 [445,] 0.0001577861 2.091527e-04 1.084677e-04
 [446,] 0.0001606785 1.130623e-04 3.355446e-05
 [447,] 0.0003167563 1.212719e-04 6.806043e-05
 [448,] 0.0001542399 1.268184e-04 3.299397e-05
 [449,] 0.0001532132 1.183682e-04 3.161613e-05
 [450,] 0.0001915707 1.358967e-04 5.679500e-05
 [451,] 0.0001545917 1.111173e-04 3.042119e-05
 [452,] 0.0001532441 1.113457e-04 3.066612e-05
 [453,] 0.0001529145 1.362485e-04 3.539040e-05
 [454,] 0.0001545232 1.075787e-04 2.976607e-05
 [455,] 0.0001629252 1.052537e-03 6.478130e-04
 [456,] 0.0001558757 1.093123e-04 2.936685e-05
 [457,] 0.0001556663 1.121391e-04 2.993349e-05
 [458,] 0.0002561040 1.373692e-04 1.012778e-04
 [459,] 0.0001591893 2.874404e-04 1.599790e-04
 [460,] 0.0002992830 1.509440e-04 2.987369e-05
 [461,] 0.0002383321 1.160833e-04 7.651537e-05
 [462,] 0.0001573280 9.427532e-05 2.928704e-05
 [463,] 0.0002500412 1.569001e-04 1.175237e-04
 [464,] 0.0001620255 2.131769e-04 1.175352e-04
 [465,] 0.0001699971 3.349281e-04 2.041038e-04
 [466,] 0.0001455325 1.099355e-04 2.809485e-05
 [467,] 0.0001516880 1.217457e-04 5.814334e-05
 [468,] 0.0001045466 7.289462e-04 1.091188e-04
 [469,] 0.0001078324 1.049266e-03 1.290787e-04
 [470,] 0.0001498715 9.194288e-05 2.705493e-05
 [471,] 0.0001687768 3.431157e-04 2.077302e-04
 [472,] 0.0001604888 9.584900e-05 3.063617e-05
 [473,] 0.0001623722 9.421544e-05 3.231221e-05
 [474,] 0.0002563602 1.034664e-04 6.813521e-05
 [475,] 0.0002560280 9.048354e-05 5.580309e-05
 [476,] 0.0001719036 1.771788e-04 1.008873e-04
 [477,] 0.0001512941 1.025266e-04 2.909337e-05
 [478,] 0.0001773357 1.805932e-04 1.062454e-04
 [479,] 0.0001765583 1.821663e-04 1.068729e-04
 [480,] 0.0001734877 1.675550e-04 9.538662e-05
 [481,] 0.0003050534 1.237648e-04 4.881592e-05
 [482,] 0.0001726271 1.843058e-04 1.060116e-04
 [483,] 0.0001716864 1.732678e-04 9.819887e-05
 [484,] 0.0002715102 1.519249e-04 1.207444e-04
 [485,] 0.0003084417 1.201096e-04 5.982390e-05
 [486,] 0.0001746421 2.061835e-04 1.219073e-04
 [487,] 0.0003500801 1.186062e-04 4.033489e-05
 [488,] 0.0001766751 1.929709e-04 1.142877e-04
 [489,] 0.0001513577 1.090305e-04 3.036853e-05
 [490,] 0.0002327409 1.807139e-04 1.337293e-04
 [491,] 0.0002712266 1.421715e-04 1.091660e-04
 [492,] 0.0002691029 1.407178e-04 1.071361e-04
 [493,] 0.0002031169 1.479924e-04 9.319906e-05
 [494,] 0.0001034067 3.943344e-04 9.947576e-05
 [495,] 0.0001070287 5.140010e-04 7.752197e-05
 [496,] 0.0002964804 9.172455e-05 2.969225e-05
 [497,] 0.0001844711 1.598504e-04 7.825408e-05
 [498,] 0.0001859978 1.548315e-04 7.598364e-05
 [499,] 0.0001766994 2.313479e-04 1.141200e-04
 [500,] 0.0001786755 2.235475e-04 1.118769e-04
 [501,] 0.0001844709 1.562741e-04 7.622222e-05
 [502,] 0.0001789363 2.154631e-04 1.074841e-04
 [503,] 0.0001774043 2.191435e-04 1.084125e-04
 [504,] 0.0001791920 2.216276e-04 1.111839e-04
 [505,] 0.0001771591 2.294742e-04 1.140132e-04
 [506,] 0.0001777053 2.385101e-04 1.195644e-04
 [507,] 0.0001829028 1.640901e-04 8.001123e-05
 [508,] 0.0001787891 2.292458e-04 1.152094e-04
 [509,] 0.0001745232 2.448989e-04 1.202459e-04
 [510,] 0.0001762712 2.265949e-04 1.116556e-04
 [511,] 0.0001796779 2.262766e-04 1.141756e-04
 [512,] 0.0001820259 2.302620e-04 1.183414e-04
 [513,] 0.0001782864 2.322691e-04 1.164686e-04
 [514,] 0.0001142124 1.000189e-04 2.685803e-05
 [515,] 0.0002825392 9.706343e-05 3.639470e-05
 [516,] 0.0002718854 9.667282e-05 3.632987e-05
 [517,] 0.0001803818 2.430042e-04 1.244897e-04
 [518,] 0.0001792358 2.671448e-04 1.374024e-04
 [519,] 0.0001432625 1.414709e-04 2.666268e-05
 [520,] 0.0001779822 2.302426e-04 1.151886e-04
 [521,] 0.0001815794 2.397346e-04 1.235950e-04
 [522,] 0.0001756524 2.293588e-04 1.126736e-04
 [523,] 0.0001754271 2.240211e-04 1.095489e-04
 [524,] 0.0001770712 3.270336e-04 1.694209e-04
 [525,] 0.0001701961 1.624595e-04 7.315391e-05
 [526,] 0.0003812317 1.639662e-04 1.965766e-05
 [527,] 0.0001137933 9.467602e-05 2.643018e-05
 [528,] 0.0001760183 2.549647e-04 1.272532e-04
 [529,] 0.0001793692 2.409071e-04 1.223594e-04
 [530,] 0.0001756590 1.885164e-04 9.011264e-05
 [531,] 0.0002812639 1.362064e-04 9.891218e-05
 [532,] 0.0001667016 1.421191e-04 6.136238e-05
 [533,] 0.0001702685 1.089033e-04 4.618424e-05
 [534,] 0.0001689041 1.466187e-04 6.447625e-05
 [535,] 0.0002153016 9.858032e-05 4.673857e-05
 [536,] 0.0001276563 9.250583e-05 2.264090e-05
 [537,] 0.0003761346 2.736925e-04 2.356629e-05
 [538,] 0.0002248521 9.041556e-05 2.521838e-05
 [539,] 0.0001580593 1.318721e-04 4.845334e-05
 [540,] 0.0111261766 1.412817e-04 2.934338e-03
 [541,] 0.0001305432 9.236205e-05 2.292845e-05
 [542,] 0.0001816584 1.690957e-04 8.371958e-05
 [543,] 0.0004102431 1.510371e-04 1.899975e-05
 [544,] 0.0001390012 2.119141e-04 3.496764e-05
 [545,] 0.0002456441 1.030736e-04 3.085611e-05
 [546,] 0.0002253466 9.954875e-05 1.982343e-05
 [547,] 0.0001745904 1.764585e-04 8.385828e-05
 [548,] 0.0001711645 3.424491e-04 4.111400e-05
 [549,] 0.0002828051 1.068393e-04 5.523825e-05
 [550,] 0.0001758476 1.358755e-04 4.664660e-05
 [551,] 0.0001616073 3.630539e-04 1.079678e-04
 [552,] 0.0001612090 3.623596e-04 1.092825e-04
 [553,] 0.0001625604 2.584941e-04 7.586798e-05
 [554,] 0.0001707071 5.338893e-04 5.488356e-05
 [555,] 0.0001623843 2.689859e-04 7.908289e-05
 [556,] 0.0001624099 2.327458e-04 6.885843e-05
 [557,] 0.0001749418 5.618552e-04 5.565498e-05
 [558,] 0.0002628016 1.310717e-04 8.743147e-05
 [559,] 0.0001606608 1.026391e-04 2.395081e-05
 [560,] 0.0001626117 1.007941e-04 2.393520e-05
 [561,] 0.0001710746 1.162052e-04 2.418106e-05
 [562,] 0.0001869116 1.010251e-04 2.405420e-05
 [563,] 0.0001844092 1.139921e-04 2.401143e-05
 [564,] 0.0001923500 5.511208e-04 5.111816e-05
 [565,] 0.0003889251 9.697901e-05 1.936700e-05
 [566,] 0.0001572311 2.799715e-04 1.180181e-04
 [567,] 0.0001700071 3.802080e-04 4.407450e-05
 [568,] 0.0001581335 1.078200e-04 2.788496e-05
 [569,] 0.0001242382 8.780072e-05 2.561434e-05
 [570,] 0.0001930359 6.195343e-05 1.884384e-05
 [571,] 0.0001544739 8.903282e-05 2.460484e-05
 [572,] 0.0013485065 6.066826e-05 2.502965e-04
 [573,] 0.0001414301 1.267199e-04 3.926977e-05
 [574,] 0.0001545141 9.303595e-05 2.525386e-05
 [575,] 0.0002732039 1.403949e-04 8.497267e-05
 [576,] 0.0006383658 7.904569e-05 1.815220e-04
 [577,] 0.0003707786 1.340228e-04 1.370151e-04
 [578,] 0.0001622287 6.321710e-05 2.099910e-05
 [579,] 0.0005520832 1.271723e-04 1.940594e-04
 [580,] 0.0001651284 6.398164e-05 2.277809e-05
 [581,] 0.0002739417 1.413051e-04 8.743254e-05
 [582,] 0.0001563297 6.311002e-05 2.070168e-05
 [583,] 0.0006866509 6.878960e-05 1.754084e-04
 [584,] 0.0001460734 1.228940e-04 4.766908e-05
 [585,] 0.0001537716 8.487561e-05 2.393616e-05
 [586,] 0.0013738129 6.085868e-05 3.065431e-04
 [587,] 0.0001535300 6.341783e-05 2.055705e-05
 [588,] 0.0013231429 6.198367e-05 1.394168e-04
 [589,] 0.0001514612 6.325717e-05 2.076371e-05
 [590,] 0.0001944420 6.215524e-05 2.499178e-05
 [591,] 0.0002819939 1.595933e-04 1.278505e-04
 [592,] 0.0002915349 1.616443e-04 1.366924e-04
 [593,] 0.0001422079 1.279623e-04 3.899266e-05
 [594,] 0.0029638163 8.269763e-05 8.984921e-04
 [595,] 0.0002860091 1.597539e-04 1.301657e-04
 [596,] 0.0001676508 3.497398e-04 1.803635e-04
 [597,] 0.0002828410 1.418211e-04 9.614284e-05
 [598,] 0.0015935815 6.064187e-05 3.366004e-04
 [599,] 0.0003135351 1.151071e-04 7.564987e-05
 [600,] 0.0002806978 1.584455e-04 1.250136e-04
 [601,] 0.0001573844 1.479914e-04 5.273582e-05
 [602,] 0.0001849607 6.052700e-05 2.005771e-05
 [603,] 0.0002846991 1.593622e-04 1.287223e-04
 [604,] 0.0001394197 1.341006e-04 4.795593e-05
 [605,] 0.0001404198 1.340071e-04 4.839924e-05
 [606,] 0.0001709235 3.290498e-04 1.773373e-04
 [607,] 0.0002845375 1.638860e-04 1.373817e-04
 [608,] 0.0011714534 6.463551e-05 3.398715e-04
 [609,] 0.0002228466 5.899511e-05 2.188722e-05
 [610,] 0.0001551214 8.955870e-05 2.464137e-05
 [611,] 0.0022096656 6.159484e-05 4.874496e-04
 [612,] 0.0001418453 7.866751e-05 2.529336e-05
 [613,] 0.0002353138 5.857996e-05 2.107933e-05
 [614,] 0.0002340533 5.857267e-05 2.105576e-05
 [615,] 0.0002310197 5.856595e-05 2.094331e-05
 [616,] 0.0001575155 9.017394e-05 2.459435e-05
 [617,] 0.0002333309 5.857333e-05 2.106350e-05
 [618,] 0.0002313833 5.856088e-05 2.091364e-05
 [619,] 0.0002711439 1.453153e-04 9.479052e-05
 [620,] 0.0002718929 1.450664e-04 9.452624e-05
 [621,] 0.0002739703 1.460376e-04 9.858083e-05
 [622,] 0.0002214284 5.864798e-05 2.117648e-05
 [623,] 0.0002646937 1.482799e-04 5.893317e-05
 [624,] 0.0002537976 5.867858e-05 2.175813e-05
 [625,] 0.0002823759 1.471366e-04 1.040725e-04
 [626,] 0.0003174189 6.108031e-05 3.940139e-05
 [627,] 0.0001178895 8.216867e-05 2.393152e-05
 [628,] 0.0002997517 6.118119e-05 3.514156e-05
 [629,] 0.0002975215 6.142080e-05 3.560527e-05
 [630,] 0.0001598304 9.650145e-05 3.615983e-05
 [631,] 0.0003022212 6.120021e-05 3.594839e-05
 [632,] 0.0001932970 7.425499e-05 2.903384e-05
 [633,] 0.0002815883 1.444190e-04 9.992226e-05
 [634,] 0.0002618376 1.572673e-04 1.143306e-04
 [635,] 0.0001859504 7.068898e-05 1.871818e-05
 [636,] 0.0001461245 1.257226e-04 4.916304e-05
 [637,] 0.0002796891 1.453330e-04 9.828162e-05
 [638,] 0.0002793081 1.454052e-04 9.788207e-05
 [639,] 0.0001814862 1.163613e-04 5.368546e-05
 [640,] 0.0001863286 7.035416e-05 1.871889e-05
 [641,] 0.0001670542 7.252845e-05 1.909529e-05
 [642,] 0.0002966786 1.632845e-04 1.435906e-04
 [643,] 0.0001351638 1.589416e-04 5.492320e-05
 [644,] 0.0001832485 7.077083e-05 1.872279e-05
 [645,] 0.0003048577 6.136613e-05 3.731204e-05
 [646,] 0.0001401428 1.260046e-04 4.668226e-05
 [647,] 0.0001604861 1.530804e-04 6.148377e-05
 [648,] 0.0001901160 6.987749e-05 1.872906e-05
 [649,] 0.0001188610 8.893085e-05 2.498741e-05
 [650,] 0.0001957429 8.032280e-05 3.249294e-05
 [651,] 0.0001618552 1.037572e-04 3.999472e-05
 [652,] 0.0003231630 6.144913e-05 4.322424e-05
 [653,] 0.0003522209 6.109265e-05 4.758649e-05
 [654,] 0.0002884066 1.407235e-04 1.033007e-04
 [655,] 0.0001175332 9.879578e-05 2.864558e-05
 [656,] 0.0001492685 1.971890e-04 6.383482e-05
 [657,] 0.0003478797 6.127985e-05 4.988078e-05
 [658,] 0.0001371038 1.595278e-04 5.658754e-05
 [659,] 0.0001174734 9.911251e-05 2.897520e-05
 [660,] 0.0003421816 6.119816e-05 4.750404e-05
 [661,] 0.0001734467 7.677857e-05 1.921165e-05
 [662,] 0.0003144318 6.128045e-05 3.958764e-05
 [663,] 0.0001912543 6.989681e-05 1.872853e-05
 [664,] 0.0001963608 8.079465e-05 3.280458e-05
 [665,] 0.0003323154 6.224202e-05 4.824077e-05
 [666,] 0.0002735228 1.445478e-04 9.378652e-05
 [667,] 0.0002995657 6.098559e-05 3.396075e-05
 [668,] 0.0003509331 6.168955e-05 5.185671e-05
 [669,] 0.0002983435 6.119925e-05 3.478759e-05
 [670,] 0.0001174528 9.201774e-05 2.760034e-05
 [671,] 0.0003024429 6.107617e-05 3.535368e-05
 [672,] 0.0001941178 7.837681e-05 3.130066e-05
 [673,] 0.0002774149 1.418889e-04 9.005888e-05
 [674,] 0.0001362618 1.279758e-04 3.770368e-05
 [675,] 0.0001636285 2.030773e-04 8.624886e-05
 [676,] 0.0001939962 8.015645e-05 3.223255e-05
 [677,] 0.0001939506 8.000245e-05 3.214683e-05
 [678,] 0.0001940226 8.159323e-05 3.299289e-05
 [679,] 0.0001471812 1.135606e-04 3.300007e-05
 [680,] 0.0001943001 7.875281e-05 3.151588e-05
 [681,] 0.0003110337 1.568686e-04 1.431422e-04
 [682,] 0.0002957037 1.386389e-04 1.055602e-04
 [683,] 0.0001971308 7.854359e-05 1.886541e-05
 [684,] 0.0001973974 7.905014e-05 1.888246e-05
 [685,] 0.0002003509 7.749428e-05 1.881344e-05
 [686,] 0.0001971553 8.140325e-05 1.898984e-05
 [687,] 0.0001987247 7.364353e-05 1.872819e-05
 [688,] 0.0001936184 7.808833e-05 3.110163e-05
 [689,] 0.0001343817 1.507536e-04 5.043816e-05
 [690,] 0.0001545182 1.951155e-04 5.084318e-05
 [691,] 0.0001188412 9.601585e-05 2.657534e-05
 [692,] 0.0003095876 1.412412e-04 1.161658e-04
 [693,] 0.0003041068 1.423454e-04 1.162896e-04
 [694,] 0.0001588334 9.711608e-05 3.614358e-05
 [695,] 0.0002085534 7.938888e-05 3.325653e-05
 [696,] 0.0003130658 1.403647e-04 1.153475e-04
 [697,] 0.0003262115 6.095526e-05 3.987965e-05
 [698,] 0.0003326071 6.094794e-05 4.115857e-05
 [699,] 0.0001906252 7.607596e-05 1.880454e-05
 [700,] 0.0002950409 1.416703e-04 1.117407e-04
 [701,] 0.0003229612 6.086686e-05 3.850391e-05
 [702,] 0.0003389313 1.434020e-04 1.319341e-04
 [703,] 0.0003118496 6.133846e-05 3.919037e-05
 [704,] 0.0003239393 6.129192e-05 4.245176e-05
 [705,] 0.0001270027 1.376273e-04 4.389812e-05
 [706,] 0.0001920258 7.943503e-05 3.173151e-05
 [707,] 0.0003211334 6.096694e-05 3.707344e-05
 [708,] 0.0001885989 7.960196e-05 1.896742e-05
 [709,] 0.0003228030 6.108478e-05 4.087857e-05
 [710,] 0.0002674248 1.493306e-04 5.760731e-05
 [711,] 0.0002234959 2.081869e-04 1.587852e-04
 [712,] 0.0001882061 7.736812e-05 1.886807e-05
 [713,] 0.0001588629 9.858681e-05 3.680169e-05
 [714,] 0.0001898707 7.457113e-05 1.873940e-05
 [715,] 0.0001428860 1.049617e-04 3.494820e-05
 [716,] 0.0001905293 7.559729e-05 1.876110e-05
 [717,] 0.0001941737 7.697870e-05 1.879451e-05
 [718,] 0.0001246907 1.329288e-04 3.861361e-05
 [719,] 0.0003436483 6.153792e-05 4.412657e-05
 [720,] 0.0001579877 9.943424e-05 3.692140e-05
 [721,] 0.0001256097 1.209286e-04 3.694633e-05
 [722,] 0.0003728387 1.840882e-04 2.037863e-04
 [723,] 0.0009126705 1.400493e-04 2.300388e-04
 [724,] 0.0001255020 1.219466e-04 3.587497e-05
 [725,] 0.0001488507 1.061657e-04 3.741410e-05
 [726,] 0.0003847315 1.889324e-04 2.149560e-04
 [727,] 0.0004041171 1.845617e-04 2.221532e-04
 [728,] 0.0004634098 1.880995e-04 2.601310e-04
 [729,] 0.0001390320 1.250541e-04 3.932685e-05
 [730,] 0.0001918771 7.265674e-05 2.800148e-05
 [731,] 0.0001424566 1.520274e-04 4.512902e-05
 [732,] 0.0001258778 1.374923e-04 4.038400e-05
 [733,] 0.0002128411 8.198072e-05 3.510784e-05
 [734,] 0.0002258317 1.922991e-04 1.428827e-04
 [735,] 0.0001253915 9.294503e-05 2.822890e-05
 [736,] 0.0002437981 8.773941e-05 2.479605e-05
 [737,] 0.0003025230 6.143319e-05 3.943991e-05
 [738,] 0.0001424237 1.034253e-04 3.380032e-05
 [739,] 0.0002628843 1.426459e-04 8.802580e-05
 [740,] 0.0001500446 9.630294e-05 3.277705e-05
 [741,] 0.0001554742 1.072276e-04 4.141881e-05
 [742,] 0.0001503879 9.419611e-05 3.220733e-05
 [743,] 0.0001508902 9.453718e-05 3.256487e-05
 [744,] 0.0001668108 7.135882e-05 2.951045e-05
 [745,] 0.0001506520 9.645080e-05 3.315748e-05
 [746,] 0.0001431883 1.078418e-04 3.623254e-05
 [747,] 0.0002651871 1.395451e-04 8.132067e-05
 [748,] 0.0001695321 8.698352e-05 3.552657e-05
 [749,] 0.0001300697 1.032644e-04 2.687789e-05
 [750,] 0.0001374151 1.277557e-04 3.809998e-05
 [751,] 0.0001431348 1.640255e-04 5.021613e-05
 [752,] 0.0003081466 6.151312e-05 3.972209e-05
 [753,] 0.0001674777 9.048354e-05 3.701584e-05
 [754,] 0.0001372922 1.214277e-04 3.686923e-05
 [755,] 0.0001396837 1.212219e-04 3.724704e-05
 [756,] 0.0001875628 1.019271e-04 4.687759e-05
 [757,] 0.0001634586 6.605782e-05 2.600253e-05
 [758,] 0.0003656780 8.076519e-05 5.484481e-05
 [759,] 0.0001714030 8.942453e-05 3.719841e-05
 [760,] 0.0001371323 9.089939e-05 2.693924e-05
 [761,] 0.0001376235 1.279800e-04 3.787511e-05
 [762,] 0.0002535031 9.227273e-05 2.193150e-05
 [763,] 0.0001436161 1.662586e-04 4.568370e-05
 [764,] 0.0002636964 1.498928e-04 5.680611e-05
 [765,] 0.0001361018 9.431491e-05 2.777895e-05
 [766,] 0.0001409337 1.137569e-04 3.750043e-05
 [767,] 0.0001600004 1.246091e-04 3.790795e-05
 [768,] 0.0001350964 1.016173e-04 2.972792e-05
 [769,] 0.0001404414 1.133123e-04 3.723534e-05
 [770,] 0.0002730839 1.442438e-04 9.472551e-05
 [771,] 0.0001632364 8.842010e-05 3.521679e-05
 [772,] 0.0003797062 9.777205e-05 1.190577e-04
 [773,] 0.0001371916 1.271595e-04 3.801930e-05
 [774,] 0.0001432610 1.670275e-04 4.644776e-05
 [775,] 0.0001050749 7.309381e-05 2.194456e-05
 [776,] 0.0002685206 1.499300e-04 6.087941e-05
 [777,] 0.0001417120 1.137821e-04 3.780695e-05
 [778,] 0.0002618996 1.412034e-04 8.466207e-05
 [779,] 0.0001263324 9.703793e-05 2.810069e-05
 [780,] 0.0001678690 1.040125e-04 4.348276e-05
 [781,] 0.0001441779 1.121354e-04 3.769880e-05
 [782,] 0.0003346952 6.145018e-05 4.740028e-05
 [783,] 0.0016761524 8.221163e-05 6.428978e-04
 [784,] 0.0003218964 6.159035e-05 4.509678e-05
 [785,] 0.0001440291 1.638803e-04 4.465055e-05
 [786,] 0.0004214704 8.388564e-05 5.877016e-05
 [787,] 0.0004095994 8.452283e-05 5.578836e-05
 [788,] 0.0001192590 1.225834e-04 3.250200e-05
 [789,] 0.0001435771 1.663465e-04 4.573397e-05
 [790,] 0.0007883184 8.608435e-05 9.340329e-05
 [791,] 0.0003381333 8.242550e-05 5.220332e-05
 [792,] 0.0005510747 8.899928e-05 6.892294e-05
 [793,] 0.0001436486 1.666737e-04 4.569425e-05
 [794,] 0.0001393109 1.154663e-04 3.321731e-05
 [795,] 0.0001254389 7.900370e-05 2.401884e-05
 [796,] 0.0003643177 8.160652e-05 5.815312e-05
 [797,] 0.0003756617 8.276751e-05 5.486313e-05
 [798,] 0.0003624343 8.291786e-05 5.255731e-05
 [799,] 0.0004113418 8.220588e-05 6.131374e-05
 [800,] 0.0001524007 7.804289e-05 2.661745e-05
 [801,] 0.0003606323 1.292522e-04 2.596475e-05
 [802,] 0.0004189674 8.183130e-05 6.532572e-05
 [803,] 0.0001258578 1.232788e-04 3.769233e-05
 [804,] 0.0003669640 8.063661e-05 8.322216e-05
 [805,] 0.0001369387 1.218456e-04 3.698136e-05
 [806,] 0.0003888029 8.185023e-05 6.148744e-05
 [807,] 0.0003895201 8.429269e-05 1.055903e-04
 [808,] 0.0001507693 7.902367e-05 2.666262e-05
 [809,] 0.0001357237 1.275444e-04 3.763441e-05
 [810,] 0.0001437641 1.709694e-04 4.649090e-05
 [811,] 0.0003253221 8.304019e-05 4.930161e-05
 [812,] 0.0004197530 8.125686e-05 7.358048e-05
 [813,] 0.0002840841 6.108135e-05 3.227085e-05
 [814,] 0.0001255394 9.461644e-05 2.932018e-05
 [815,] 0.0001510642 8.194732e-05 2.788544e-05
 [816,] 0.0020968568 1.003542e-04 1.105750e-03
 [817,] 0.0001505142 8.015529e-05 2.703989e-05
 [818,] 0.0003380737 6.238284e-05 5.434817e-05
 [819,] 0.0003848769 8.163419e-05 9.207377e-05
 [820,] 0.0002348714 8.949856e-05 1.864570e-05
 [821,] 0.0003994839 8.228607e-05 5.995823e-05
 [822,] 0.0004677871 8.068988e-05 1.020703e-04
 [823,] 0.0002953903 8.221544e-05 4.652507e-05
 [824,] 0.0002615278 1.521192e-04 5.352343e-05
 [825,] 0.0030086446 8.859438e-05 1.266100e-03
 [826,] 0.0001500975 8.333226e-05 2.809763e-05
 [827,] 0.0002671773 1.478743e-04 6.160570e-05
 [828,] 0.0003953304 8.113014e-05 6.902335e-05
 [829,] 0.0003820297 8.167551e-05 6.233111e-05
 [830,] 0.0001364636 1.279795e-04 3.777855e-05
 [831,] 0.0002772500 6.187683e-05 3.278182e-05
 [832,] 0.0001551784 7.939745e-05 2.767859e-05
 [833,] 0.0002631081 1.497851e-04 5.667467e-05
 [834,] 0.0001527041 7.894151e-05 2.704046e-05
 [835,] 0.0002804598 6.138233e-05 3.159137e-05
 [836,] 0.0002983828 6.142354e-05 3.677939e-05
 [837,] 0.0001447518 1.721394e-04 4.553593e-05
 [838,] 0.0003582507 8.199148e-05 5.571504e-05
 [839,] 0.0001406013 1.462172e-04 4.264600e-05
 [840,] 0.0004384523 8.290850e-05 6.248079e-05
 [841,] 0.0001410230 1.466642e-04 4.331258e-05
 [842,] 0.0001374104 1.217319e-04 3.715261e-05
 [843,] 0.0003914006 8.331487e-05 5.563236e-05
 [844,] 0.0019199412 6.895698e-05 4.930874e-04
 [845,] 0.0001601524 9.808502e-05 3.849232e-05
 [846,] 0.0001367009 1.277569e-04 3.793170e-05
 [847,] 0.0003950985 8.317124e-05 5.662385e-05
 [848,] 0.0001592756 9.805193e-05 3.826880e-05
 [849,] 0.0003928691 8.431112e-05 5.350786e-05
 [850,] 0.0003644431 8.395138e-05 5.100780e-05
 [851,] 0.0001527499 8.240827e-05 2.846818e-05
 [852,] 0.0001635091 1.024700e-04 4.160355e-05
 [853,] 0.0001455179 1.670469e-04 4.400774e-05
 [854,] 0.0001453162 1.668194e-04 4.410733e-05
 [855,] 0.0001368731 1.278963e-04 3.829351e-05
 [856,] 0.0002948873 6.182219e-05 3.765801e-05
 [857,] 0.0001279520 1.567368e-04 4.500319e-05
 [858,] 0.0001442290 1.638936e-04 4.447526e-05
 [859,] 0.0001444448 1.641056e-04 4.431714e-05
 [860,] 0.0004206446 1.220384e-04 1.064392e-04
 [861,] 0.0003580917 8.052342e-05 6.484184e-05
 [862,] 0.0001572642 9.585607e-05 3.673657e-05
 [863,] 0.0001360112 1.281675e-04 3.780917e-05
 [864,] 0.0002933779 6.093982e-05 3.341384e-05
 [865,] 0.0001588057 9.781015e-05 3.802595e-05
 [866,] 0.0001264131 8.127457e-05 2.574777e-05
 [867,] 0.0002753415 8.096723e-05 4.462743e-05
 [868,] 0.0010698063 7.365469e-05 3.403214e-04
 [869,] 0.0001256802 6.804877e-05 2.146290e-05
 [870,] 0.0001531154 7.948024e-05 2.733832e-05
 [871,] 0.0003127766 8.086641e-05 5.466218e-05
 [872,] 0.0001438642 1.704872e-04 4.617022e-05
 [873,] 0.0002966092 8.074514e-05 5.300585e-05
 [874,] 0.0002855117 8.105138e-05 4.915046e-05
 [875,] 0.0001359431 1.299280e-04 3.751591e-05
 [876,] 0.0002028816 8.051148e-05 2.744930e-05
 [877,] 0.0002640494 7.848356e-05 4.644919e-05
 [878,] 0.0002377368 1.517695e-04 4.932190e-05
 [879,] 0.0001257727 6.573813e-05 2.074644e-05
 [880,] 0.0001507861 6.136706e-05 2.077663e-05
 [881,] 0.0002621916 1.586470e-04 5.067387e-05
 [882,] 0.0001519429 7.883662e-05 2.685143e-05
 [883,] 0.0001551020 7.922742e-05 2.757672e-05
 [884,] 0.0001491041 5.996074e-05 2.084564e-05
 [885,] 0.0001469586 6.978811e-05 2.276088e-05
 [886,] 0.0001502596 1.955005e-04 5.754926e-05
 [887,] 0.0001469520 6.889425e-05 2.243857e-05
 [888,] 0.0001469305 7.024551e-05 2.291563e-05
 [889,] 0.0001812326 8.129170e-05 3.589589e-05
 [890,] 0.0001470067 7.065813e-05 2.315500e-05
 [891,] 0.0001469279 6.970501e-05 2.274348e-05
 [892,] 0.0001602133 5.884233e-05 1.954892e-05
 [893,] 0.0002219979 6.203700e-05 2.413658e-05
 [894,] 0.0001641087 9.990441e-05 2.463851e-05
 [895,] 0.0001515182 7.959184e-05 2.706268e-05
 [896,] 0.0001456984 8.348446e-05 2.766888e-05
 [897,] 0.0001981998 6.848323e-05 2.021984e-05
 [898,] 0.0002088178 6.314997e-05 2.523859e-05
 [899,] 0.0001361835 1.307276e-04 3.806777e-05
 [900,] 0.0002204566 6.249569e-05 2.508457e-05
 [901,] 0.0001539035 8.947176e-05 3.117656e-05
 [902,] 0.0001500698 7.923445e-05 2.659613e-05
 [903,] 0.0001430402 1.455701e-04 4.298680e-05
 [904,] 0.0001787753 7.379121e-05 1.832188e-05
 [905,] 0.0002360241 6.926947e-05 1.928231e-05
 [906,] 0.0001579644 6.590495e-05 2.157017e-05
 [907,] 0.0001812880 1.621363e-04 9.221911e-05
 [908,] 0.0001494960 8.191679e-05 2.738619e-05
 [909,] 0.0001352133 1.294809e-04 3.754605e-05
 [910,] 0.0001352148 1.311061e-04 3.792834e-05
 [911,] 0.0001882287 6.178205e-05 1.838952e-05
 [912,] 0.0001774343 1.434027e-04 6.562076e-05
 [913,] 0.0005049344 1.108204e-04 7.070454e-05
 [914,] 0.0001352021 1.212239e-04 3.565796e-05
 [915,] 0.0002740172 1.465893e-04 1.225431e-04
 [916,] 0.0001787232 6.567905e-05 2.546288e-05
 [917,] 0.0003015854 1.353464e-04 5.390433e-05
 [918,] 0.0002170035 1.372481e-04 7.111349e-05
 [919,] 0.0001353382 1.291943e-04 3.741511e-05
 [920,] 0.0001500046 2.581000e-04 9.313046e-05
 [921,] 0.0002717488 1.785886e-04 1.545638e-04
 [922,] 0.0001484040 7.991023e-05 2.632837e-05
 [923,] 0.0002937067 7.075439e-05 2.352893e-05
 [924,] 0.0002954570 6.933791e-05 2.453679e-05
 [925,] 0.0002596419 1.391650e-04 8.816558e-05
 [926,] 0.0002193403 2.572525e-04 2.004377e-04
 [927,] 0.0001571858 6.757616e-05 1.869918e-05
 [928,] 0.0001351570 1.293285e-04 3.764495e-05
 [929,] 0.0001895916 5.983401e-05 1.886737e-05
 [930,] 0.0001998281 6.019145e-05 1.888770e-05
 [931,] 0.0001405160 1.465912e-04 4.256128e-05
 [932,] 0.0001351514 1.293285e-04 3.761016e-05
 [933,] 0.0002777816 1.494031e-04 1.377143e-04
 [934,] 0.0001501690 7.823657e-05 2.641325e-05
 [935,] 0.0005101704 9.018258e-05 1.738044e-04
 [936,] 0.0005132215 9.109957e-05 1.784916e-04
 [937,] 0.0001523523 5.840823e-05 1.966016e-05
 [938,] 0.0001351879 1.265183e-04 3.713532e-05
 [939,] 0.0001791349 1.320906e-04 7.053140e-05
 [940,] 0.0001738171 1.634991e-04 3.024015e-05
 [941,] 0.0002132482 1.450155e-04 5.790960e-05
 [942,] 0.0001475433 8.093189e-05 2.635446e-05
 [943,] 0.0001475200 7.901022e-05 2.565538e-05
 [944,] 0.0002187694 6.388393e-05 6.454752e-05
 [945,] 0.0001022701 6.889642e-05 2.088201e-05
 [946,] 0.0001072444 6.629982e-05 1.919130e-05
 [947,] 0.0264759933 6.380022e-05 6.597155e-01
 [948,] 0.0001591697 1.458130e-04 4.479207e-05
 [949,] 0.0173365914 6.057779e-05 9.730373e-02
 [950,] 0.0047668356 6.097434e-05 7.359904e-02
 [951,] 0.0036661694 6.117125e-05 5.755954e-02
 [952,] 0.0035600059 6.063738e-05 4.962627e-02
 [953,] 0.0007885225 6.059065e-05 3.937619e-03
 [954,] 0.0001474959 7.779598e-05 2.524402e-05
 [955,] 0.0002343494 1.721442e-04 3.068065e-05
 [956,] 0.0001837811 9.660010e-05 2.066886e-05
 [957,] 0.0001020211 7.247401e-05 2.078535e-05
 [958,] 0.0002356497 1.425833e-04 6.163220e-05
 [959,] 0.0001474493 7.157875e-05 2.347220e-05
 [960,] 0.0001397091 1.905633e-04 4.550751e-05
 [961,] 0.0001358862 1.026481e-04 2.878431e-05
 [962,] 0.0001497413 1.162466e-04 3.966821e-05
 [963,] 0.0002987768 1.086903e-04 5.861941e-05
 [964,] 0.0001478226 1.366802e-04 3.941500e-05
 [965,] 0.0001477605 1.367698e-04 3.943147e-05
 [966,] 0.0003379555 1.271520e-04 4.283314e-05
 [967,] 0.0001484472 1.332102e-04 3.907986e-05
 [968,] 0.0001484293 1.374323e-04 3.942031e-05
 [969,] 0.0001171502 8.144087e-05 2.263687e-05
 [970,] 0.0001141900 3.717458e-04 5.411998e-05
 [971,] 0.0001478033 1.366084e-04 3.941316e-05
 [972,] 0.0001484945 1.364977e-04 3.930911e-05
 [973,] 0.0001470825 1.400171e-04 3.999692e-05
 [974,] 0.0002169485 1.603584e-04 4.754502e-05
 [975,] 0.0001513110 1.463356e-04 4.589659e-05
 [976,] 0.0001485042 1.357784e-04 3.928346e-05
 [977,] 0.0001138504 1.925588e-04 3.461809e-05
 [978,] 0.0001036389 1.230631e-04 3.698543e-05
 [979,] 0.0001050216 7.561102e-05 2.386552e-05
 [980,] 0.0002258144 1.313150e-04 7.072535e-05
 [981,] 0.0001033804 8.706325e-05 2.296171e-05
 [982,] 0.0001515514 1.434783e-04 4.528884e-05
 [983,] 0.0002232110 1.581611e-04 4.874482e-05
 [984,] 0.0001505092 1.506709e-04 4.689503e-05
 [985,] 0.0002259932 1.468238e-04 9.512946e-05
 [986,] 0.0001538732 2.355213e-04 5.098506e-05
 [987,] 0.0001160070 1.106811e-04 4.094126e-05
 [988,] 0.0002247652 1.356592e-04 7.175614e-05
 [989,] 0.0001533579 2.176930e-04 4.867750e-05
 [990,] 0.0001150640 9.325676e-05 2.209561e-05
 [991,] 0.0001171549 9.074887e-05 3.350041e-05
 [992,] 0.0001109923 8.324339e-05 2.069175e-05
 [993,] 0.0001218874 5.876704e-05 1.951086e-05
 [994,] 0.0001471498 6.386373e-05 2.367321e-05
 [995,] 0.0001491372 1.308574e-04 3.902328e-05
 [996,] 0.0001544023 2.240209e-04 4.891609e-05
 [997,] 0.0001501144 1.340743e-04 3.879690e-05
 [998,] 0.0001447619 1.419079e-04 5.508909e-05
 [999,] 0.0001543102 2.249065e-04 4.909729e-05
[1000,] 0.0001199524 1.501329e-04 2.750038e-05
[1001,] 0.0001144458 1.407109e-04 2.752656e-05
[1002,] 0.0001434652 1.411333e-04 5.329586e-05
[1003,] 0.0003108871 9.473703e-05 2.160976e-05
[1004,] 0.0001561247 2.486289e-04 5.151362e-05
[1005,] 0.0001143282 7.181773e-05 2.473518e-05
[1006,] 0.0001792834 4.397443e-04 2.834682e-04
[1007,] 0.0001542820 1.202383e-04 4.768178e-05
[1008,] 0.0001499136 1.563282e-04 4.015928e-05
[1009,] 0.0001348230 6.083096e-05 1.785493e-05
[1010,] 0.0001336796 6.187913e-05 2.036592e-05
[1011,] 0.0001510433 1.348251e-04 3.873344e-05
[1012,] 0.0001457611 1.391900e-04 5.374886e-05
[1013,] 0.0002156695 1.662204e-04 4.586609e-05
[1014,] 0.0001555316 1.293752e-04 4.341912e-05
[1015,] 0.0001504484 1.344157e-04 3.875926e-05
[1016,] 0.0001505343 1.342715e-04 3.875243e-05
[1017,] 0.0001503085 1.345532e-04 3.875971e-05
[1018,] 0.0001505297 1.344236e-04 3.875497e-05
[1019,] 0.0001324946 6.147305e-05 1.937580e-05
[1020,] 0.0001496159 1.344236e-04 3.880790e-05
[1021,] 0.0001515826 1.344236e-04 3.870781e-05
[1022,] 0.0002155962 1.674158e-04 4.585868e-05
[1023,] 0.0001501251 1.341438e-04 3.875567e-05
[1024,] 0.0001500128 1.331270e-04 3.870178e-05
[1025,] 0.0001490479 1.332601e-04 3.877328e-05
[1026,] 0.0002053280 2.552704e-04 4.365738e-05
[1027,] 0.0002480521 1.927523e-04 2.543522e-05
[1028,] 0.0002340757 6.581414e-05 2.578017e-05
[1029,] 0.0002648378 6.374776e-05 2.190118e-05
[1030,] 0.0001981079 1.434563e-04 6.209410e-05
[1031,] 0.0002183697 7.254535e-05 2.791643e-05
[1032,] 0.0001511277 1.467798e-04 4.837207e-05
[1033,] 0.0001828204 9.383358e-05 4.122954e-05
[1034,] 0.0002279000 7.108290e-05 2.549512e-05
[1035,] 0.0002171583 7.113194e-05 2.516148e-05
[1036,] 0.0002108992 7.113907e-05 2.493398e-05
[1037,] 0.0001690980 1.110319e-04 5.154767e-05
[1038,] 0.0001709634 1.112824e-04 5.223669e-05
[1039,] 0.0001781387 7.091406e-05 2.232872e-05
[1040,] 0.0001597503 6.824095e-05 2.277535e-05
[1041,] 0.0001544987 7.057628e-05 2.313468e-05
[1042,] 0.0001731774 1.434972e-04 5.038879e-05
[1043,] 0.0002033407 1.622629e-04 3.220650e-05
[1044,] 0.0001288335 1.715988e-04 5.107432e-05
[1045,] 0.0001092919 1.599532e-04 3.269047e-05
[1046,] 0.0001281466 1.222521e-04 3.607541e-05
[1047,] 0.0001061428 2.449190e-03 5.552600e-04
[1048,] 0.0001310525 1.582634e-04 5.011414e-05
[1049,] 0.0001302966 9.793496e-05 3.003067e-05
[1050,] 0.0001369468 1.292663e-04 3.763650e-05
[1051,] 0.0001429011 2.224074e-04 6.962657e-05
[1052,] 0.0001416987 2.312849e-04 6.926965e-05
[1053,] 0.0001016148 6.411616e-05 1.879021e-05
[1054,] 0.0001401486 1.290761e-04 3.916047e-05
[1055,] 0.0001391500 1.345188e-04 4.334464e-05
[1056,] 0.0001392611 1.338719e-04 4.316417e-05
[1057,] 0.0003160585 8.970765e-05 1.365059e-04
[1058,] 0.0001047831 6.202540e-05 1.867108e-05
[1059,] 0.0001602037 1.612070e-04 8.316277e-05
[1060,] 0.0001602079 9.528927e-05 3.080487e-05
[1061,] 0.0001494565 1.263459e-04 4.396605e-05
[1062,] 0.0001603602 9.438707e-05 3.050632e-05
[1063,] 0.0001616710 9.118436e-05 3.743011e-05
[1064,] 0.0001731162 1.145860e-04 5.347296e-05
[1065,] 0.0002164895 2.313884e-04 1.713312e-04
[1066,] 0.0001594992 2.038297e-04 2.793418e-05
[1067,] 0.0022771833 7.578570e-05 7.433870e-04
[1068,] 0.0023835286 7.456972e-05 5.647143e-04
[1069,] 0.0001024816 6.660027e-05 1.985302e-05
[1070,] 0.0001110857 1.040043e-04 3.586585e-05
[1071,] 0.0351011751 9.891099e-05 2.484569e-02
[1072,] 0.0428658027 9.713613e-05 2.964079e-02
[1073,] 0.0001474492 1.235316e-04 4.175567e-05
[1074,] 0.0434994729 9.690137e-05 2.998282e-02
[1075,] 0.0001463503 1.854374e-04 3.547348e-05
[1076,] 0.0098253350 7.286480e-05 3.978637e-03
[1077,] 0.0001451252 1.815311e-04 3.535272e-05
[1078,] 0.0107781739 7.507156e-05 4.766773e-03
[1079,] 0.0001969666 1.299275e-04 5.501119e-05
[1080,] 0.0120816720 7.665065e-05 5.576873e-03
[1081,] 0.0104713276 7.465565e-05 4.494047e-03
[1082,] 0.0111638609 8.066628e-05 5.626431e-03
[1083,] 0.0001734113 9.117747e-05 3.784197e-05
[1084,] 0.0083715900 7.299272e-05 3.436184e-03
[1085,] 0.0233434374 6.058267e-05 5.063218e-03
[1086,] 0.0174659416 7.406584e-05 7.236077e-03
[1087,] 0.0001514065 1.142540e-04 3.626778e-05
[1088,] 0.0087150656 7.140153e-05 3.370777e-03
[1089,] 0.0079291113 7.252817e-05 3.194569e-03
[1090,] 0.0140332666 7.419510e-05 5.835482e-03
[1091,] 0.0102089031 6.982514e-05 3.700340e-03
[1092,] 0.0001545138 1.003670e-04 2.453472e-05
[1093,] 0.0079259499 6.752270e-05 2.628272e-03
[1094,] 0.0001411473 1.262390e-04 4.150508e-05
[1095,] 0.0001633759 8.187401e-05 2.569375e-05
[1096,] 0.0049677146 9.479937e-05 3.103257e-03
[1097,] 0.0040670150 1.170031e-04 3.260557e-03
[1098,] 0.0001668506 9.964346e-05 2.993857e-05
[1099,] 0.0059825704 1.341542e-04 5.247528e-03
[1100,] 0.0032236654 8.895949e-05 1.876730e-03
[1101,] 0.0035687468 9.829614e-05 2.378745e-03
[1102,] 0.0001301039 1.881043e-04 4.229027e-05
[1103,] 0.0046021446 9.988911e-05 3.060963e-03
[1104,] 0.0037177687 8.949241e-05 2.190195e-03
[1105,] 0.0039337205 9.025856e-05 2.344109e-03
[1106,] 0.0047443222 9.276492e-05 2.934864e-03
[1107,] 0.0031515448 8.173207e-05 1.599897e-03
[1108,] 0.0001655939 1.090372e-04 3.277073e-05
[1109,] 0.0056574172 1.351833e-04 4.991946e-03
[1110,] 0.0054722414 1.410232e-04 5.159364e-03
[1111,] 0.0053685184 1.397544e-04 5.014099e-03
[1112,] 0.0001498091 1.352102e-04 4.130188e-05
[1113,] 0.0001310730 2.067306e-04 4.373108e-05
[1114,] 0.0001386849 1.381122e-04 4.453267e-05
[1115,] 0.0001306748 2.300071e-04 4.705607e-05
[1116,] 0.0061295425 1.483368e-04 6.087959e-03
[1117,] 0.0049242457 1.448123e-04 4.743958e-03
[1118,] 0.0063462782 1.400070e-04 5.942316e-03
[1119,] 0.0066309623 1.479911e-04 6.589820e-03
[1120,] 0.0001313479 2.239990e-04 4.566471e-05
[1121,] 0.0066024847 1.507478e-04 6.676564e-03
[1122,] 0.0064936782 1.527557e-04 6.645568e-03
[1123,] 0.0071546997 1.553641e-04 7.466147e-03
[1124,] 0.0001298865 2.074215e-04 4.488591e-05
[1125,] 0.0054821542 1.539834e-04 5.616315e-03
[1126,] 0.0056317565 1.575922e-04 5.899513e-03
[1127,] 0.0001536172 1.175723e-04 4.022106e-05
[1128,] 0.0083575689 9.318157e-05 5.072832e-03
[1129,] 0.0091538906 8.718775e-05 5.048840e-03
[1130,] 0.0001383068 1.980422e-04 6.626908e-05
[1131,] 0.0049748816 1.355739e-04 4.495239e-03
[1132,] 0.0048936062 1.335620e-04 4.354547e-03
[1133,] 0.0084325029 7.549893e-05 3.634287e-03
[1134,] 0.0032294568 1.405974e-04 2.972833e-03
[1135,] 0.0048834282 1.409299e-04 4.541704e-03
[1136,] 0.0001374744 1.990780e-04 6.563321e-05
[1137,] 0.0063457872 1.055813e-04 4.176193e-03
[1138,] 0.0001393680 1.983987e-04 6.758402e-05
[1139,] 0.0063469533 1.254102e-04 5.325115e-03
[1140,] 0.0001472664 1.213684e-04 2.545526e-05
[1141,] 0.0083758128 7.950717e-05 3.965177e-03
[1142,] 0.0047953850 1.344091e-04 4.284295e-03
[1143,] 0.0048418282 1.320164e-04 4.248547e-03
[1144,] 0.0001289581 1.385423e-04 3.711219e-05
[1145,] 0.0047656624 1.338381e-04 4.237173e-03
[1146,] 0.0001562772 1.171717e-04 4.056965e-05
[1147,] 0.0052929578 1.281585e-04 4.519985e-03
[1148,] 0.0067651109 7.481609e-05 2.857149e-03
[1149,] 0.0023704433 1.290245e-04 1.984110e-03
[1150,] 0.0001356869 1.911251e-04 6.098747e-05
[1151,] 0.0069237278 5.827870e-05 1.450654e-03
[1152,] 0.0036649305 1.241766e-04 3.000501e-03
[1153,] 0.0036147947 1.238487e-04 2.948113e-03
[1154,] 0.0037820946 1.254938e-04 3.130894e-03
[1155,] 0.0001295058 2.185114e-04 4.677170e-05
[1156,] 0.0074526295 8.315125e-05 3.786700e-03
[1157,] 0.0001661630 9.397772e-05 2.855522e-05
[1158,] 0.0032839660 1.148956e-04 2.430947e-03
[1159,] 0.0060874952 8.203754e-05 3.035416e-03
[1160,] 0.0001606211 1.739686e-03 4.837933e-04
[1161,] 0.0001297015 1.627317e-04 5.363635e-05
[1162,] 0.0001611731 1.858250e-04 5.736535e-05
[1163,] 0.0001318020 1.593950e-04 5.492858e-05
[1164,] 0.0001237993 1.089562e-04 3.001441e-05
[1165,] 0.0002616064 1.294106e-04 6.103504e-05
[1166,] 0.0001304886 1.646336e-04 5.515979e-05
[1167,] 0.0001304251 2.059212e-04 5.789439e-05
[1168,] 0.0001546452 1.453134e-04 4.329096e-05
[1169,] 0.0001312865 1.790478e-04 6.081722e-05
[1170,] 0.0001161124 1.477471e-04 2.913263e-05
[1171,] 0.0001310433 2.081617e-04 5.950586e-05
[1172,] 0.0001323997 1.742880e-04 6.056029e-05
[1173,] 0.0001232515 1.055334e-04 3.000483e-05
[1174,] 0.0001315144 1.783237e-04 6.097837e-05
[1175,] 0.0001510618 1.019942e-04 2.423696e-05
[1176,] 0.0001327089 1.779855e-04 6.218118e-05
[1177,] 0.0001332682 1.677740e-04 5.923540e-05
[1178,] 0.0001357885 1.634952e-04 6.005013e-05
[1179,] 0.0001272186 1.322836e-04 2.639123e-05
[1180,] 0.0001326561 1.811286e-04 6.327052e-05
[1181,] 0.0001643983 3.089267e-04 8.621685e-05
[1182,] 0.0001449409 8.035544e-05 2.129728e-05
[1183,] 0.0008597464 9.169344e-05 8.838966e-05
[1184,] 0.0001444992 1.143179e-04 2.498790e-05
[1185,] 0.0001017520 7.909638e-05 2.218641e-05
[1186,] 0.0001222489 1.084638e-04 3.007445e-05
[1187,] 0.0001320916 1.775126e-04 6.133413e-05
[1188,] 0.0001340793 1.711657e-04 5.440923e-05
[1189,] 0.0001466980 8.360515e-05 2.169343e-05
[1190,] 0.0001201114 1.303675e-04 2.700178e-05
[1191,] 0.0001619674 1.747299e-04 5.290032e-05
[1192,] 0.0001679795 1.165852e-04 3.427623e-05
[1193,] 0.0001649243 4.581611e-04 1.236839e-04
[1194,] 0.0001658867 3.368069e-04 9.137972e-05
[1195,] 0.0001658056 2.993382e-04 8.198066e-05
[1196,] 0.0001638039 1.202260e-04 3.612773e-05
[1197,] 0.0001065902 1.151569e-04 2.922001e-05
[1198,] 0.0001042317 1.021215e-04 2.694106e-05
[1199,] 0.0001039658 1.133664e-04 3.047556e-05
[1200,] 0.0001060008 8.416004e-05 2.387615e-05
[1201,] 0.0001061775 7.697838e-05 2.212444e-05
[1202,] 0.0001062720 7.897235e-05 2.337709e-05
[1203,] 0.0001632944 1.398568e-04 4.184490e-05
[1204,] 0.0001041929 6.580497e-05 1.944390e-05
[1205,] 0.0001482337 2.694467e-04 7.367567e-05
[1206,] 0.0001577984 8.989754e-05 2.574973e-05
[1207,] 0.0001440051 2.159257e-04 5.451382e-05
[1208,] 0.0001585908 9.021295e-05 2.572756e-05
[1209,] 0.0001065138 1.609005e-04 3.976271e-05
[1210,] 0.0001304668 1.570250e-04 4.132403e-05
[1211,] 0.0001627822 9.746705e-05 3.925460e-05
[1212,] 0.0001605649 2.669749e-04 8.126058e-05
[1213,] 0.0001040797 1.096497e-04 3.302195e-05
[1214,] 0.0001505392 1.411641e-04 4.285387e-05
[1215,] 0.0001286377 1.278040e-04 2.360703e-05
[1216,] 0.0001658151 1.754468e-04 5.017307e-05
[1217,] 0.0001041974 9.971608e-05 2.685488e-05
[1218,] 0.0001567495 8.997370e-05 2.568663e-05
[1219,] 0.0001063540 8.019648e-05 2.058670e-05
[1220,] 0.0001520721 8.902094e-05 2.565611e-05
[1221,] 0.0001305393 1.188715e-04 2.258345e-05
[1222,] 0.0001087711 1.249546e-04 4.091493e-05
[1223,] 0.0001040815 1.174338e-04 3.040243e-05
[1224,] 0.0001046809 1.068956e-04 2.733203e-05
[1225,] 0.0001613260 1.842518e-04 5.571219e-05
[1226,] 0.0001041594 9.929492e-05 2.671734e-05
[1227,] 0.0001619247 2.054233e-04 6.096636e-05
[1228,] 0.0001463219 8.760972e-05 2.576251e-05
[1229,] 0.0001618184 1.967494e-04 5.868562e-05
[1230,] 0.0001043088 1.128574e-04 3.400230e-05
[1231,] 0.0001482061 2.809661e-04 7.744942e-05
[1232,] 0.0001136705 1.356206e-04 2.672166e-05
[1233,] 0.0001128715 1.605005e-04 4.769877e-05
[1234,] 0.0001133792 1.694485e-04 3.243594e-05
[1235,] 0.0001066022 1.161468e-04 3.661807e-05
[1236,] 0.0001258886 1.234498e-04 3.407515e-05
[1237,] 0.0001042505 1.997845e-04 4.426932e-05
[1238,] 0.0001087268 1.206975e-04 2.604686e-05
[1239,] 0.0001615573 2.336379e-04 6.954268e-05
[1240,] 0.0001032483 7.649758e-05 2.058336e-05
[1241,] 0.0001045226 1.164306e-04 3.513930e-05
[1242,] 0.0001040592 1.096616e-04 2.890894e-05
[1243,] 0.0001733298 1.383399e-04 6.110914e-05
[1244,] 0.0001040956 1.238527e-04 3.679662e-05
[1245,] 0.0001035094 1.275877e-04 3.719883e-05
[1246,] 0.0001743732 3.818970e-04 9.180580e-05
[1247,] 0.0001040375 1.071718e-04 2.852041e-05
[1248,] 0.0001074791 8.752325e-05 2.162286e-05
[1249,] 0.0001657897 1.430545e-04 4.153712e-05
[1250,] 0.0001082795 8.573529e-05 2.126247e-05
[1251,] 0.0001483027 2.735836e-04 7.297602e-05
[1252,] 0.0001428096 9.116550e-05 2.535485e-05
[1253,] 0.0001043397 9.130260e-05 2.597601e-05
[1254,] 0.0001094143 1.405541e-04 4.191607e-05
[1255,] 0.0001199486 1.500608e-04 2.677908e-05
[1256,] 0.0001099986 1.315288e-04 3.999988e-05
[1257,] 0.0001488344 4.985800e-04 1.137385e-04
[1258,] 0.0001135968 1.048815e-04 2.891929e-05
[1259,] 0.0001072499 1.614295e-04 4.440538e-05
[1260,] 0.0001081544 1.388291e-04 4.040776e-05
[1261,] 0.0001138454 1.036913e-04 2.899737e-05
[1262,] 0.0001104801 8.681632e-05 2.598790e-05
[1263,] 0.0001089487 1.236161e-04 3.225570e-05
[1264,] 0.0001156641 6.978906e-05 2.423765e-05
[1265,] 0.0002316939 8.906863e-05 2.680530e-05
[1266,] 0.0002422054 9.925505e-05 2.569445e-05
[1267,] 0.0002197466 8.972327e-05 2.624476e-05
[1268,] 0.0001099185 1.044265e-04 3.484068e-05
[1269,] 0.0001135357 1.619553e-04 5.211603e-05
[1270,] 0.0001164556 1.636162e-04 5.550441e-05
[1271,] 0.0001259847 1.789144e-04 6.734165e-05
[1272,] 0.0001628858 1.814662e-03 4.972403e-04
[1273,] 0.0001917865 1.222036e-04 2.499924e-05
[1274,] 0.0001985870 1.281778e-04 2.509036e-05
[1275,] 0.0001291362 9.827814e-05 3.944325e-05
[1276,] 0.0002459805 7.777830e-05 1.881780e-05
[1277,] 0.0001647488 7.937770e-05 2.256796e-05
[1278,] 0.0001559588 6.220846e-05 2.462201e-05
[1279,] 0.0002229410 1.334951e-04 2.485949e-05
[1280,] 0.0002209977 1.295214e-04 2.353925e-05
[1281,] 0.0002163046 1.291037e-04 2.362682e-05
[1282,] 0.0002242638 1.927378e-04 2.715364e-05
[1283,] 0.0002217137 1.510496e-04 2.476903e-05
[1284,] 0.0002178035 1.632831e-04 2.540687e-05
[1285,] 0.0001294001 1.289329e-04 3.328272e-05
[1286,] 0.0001332238 5.519320e-04 8.541187e-05
[1287,] 0.0002106782 1.066206e-04 5.919937e-05
[1288,] 0.0001218013 1.215325e-04 4.146242e-05
[1289,] 0.0001084290 1.199070e-04 3.726978e-05
[1290,] 0.0001301145 3.373946e-04 5.784347e-05
[1291,] 0.0001678492 1.399157e-04 4.245174e-05
[1292,] 0.0001699037 1.392880e-04 4.313670e-05
[1293,] 0.0001462677 1.132357e-04 4.400981e-05
[1294,] 0.0001302268 8.567084e-05 3.174880e-05
[1295,] 0.0001322636 7.191014e-05 2.645164e-05
[1296,] 0.0001367696 1.824451e-04 6.170246e-05
[1297,] 0.0001647320 1.027669e-04 5.036172e-05
[1298,] 0.0001291436 5.964960e-05 1.786369e-05
[1299,] 0.0001271344 6.141843e-05 2.157676e-05
[1300,] 0.0001211672 6.113198e-05 2.086439e-05
[1301,] 0.0001212522 6.066146e-05 2.062304e-05
[1302,] 0.0001229754 6.888788e-05 2.553097e-05
[1303,] 0.0001404744 1.904161e-04 5.221945e-05
[1304,] 0.0001442170 9.643883e-05 3.640667e-05
[1305,] 0.0001116266 1.132154e-04 3.183857e-05
[1306,] 0.0001130388 8.974748e-05 2.516596e-05
[1307,] 0.0001435086 2.275424e-04 7.176966e-05
[1308,] 0.0001195510 9.010691e-05 2.863107e-05
[1309,] 0.0001690611 1.433507e-04 6.658684e-05
[1310,] 0.0001311481 1.316894e-04 3.798625e-05
[1311,] 0.0001352641 5.990825e-05 2.025529e-05
[1312,] 0.0001354761 5.863749e-05 1.806748e-05
[1313,] 0.0001160558 6.925371e-05 2.195655e-05
[1314,] 0.0001268774 8.199735e-05 2.527873e-05
[1315,] 0.0001086888 7.615318e-05 2.209573e-05
[1316,] 0.0001365137 3.002680e-04 9.654505e-05
[1317,] 0.0001040542 8.560994e-05 2.219722e-05
[1318,] 0.0001517006 1.525103e-04 5.921331e-05
[1319,] 0.0001153001 7.303150e-05 2.428935e-05
[1320,] 0.0001430079 5.832410e-05 1.842520e-05
[1321,] 0.0001562167 1.409158e-04 5.926192e-05
[1322,] 0.0001241144 9.694986e-05 3.366969e-05
[1323,] 0.0001265606 9.765377e-05 3.465133e-05
[1324,] 0.0001244258 9.615513e-05 3.332607e-05
[1325,] 0.0001233505 9.001976e-05 3.234367e-05
[1326,] 0.0001532531 5.905978e-05 1.858292e-05
[1327,] 0.0001396237 6.668340e-05 2.525253e-05
[1328,] 0.0001508020 6.595263e-05 2.605500e-05
[1329,] 0.0001352435 7.007474e-05 2.493535e-05
[1330,] 0.0001320744 7.966515e-05 2.339389e-05
[1331,] 0.0001204444 1.171092e-04 3.463769e-05
[1332,] 0.0001305040 8.214122e-05 2.465747e-05
[1333,] 0.0001347968 1.045441e-04 4.514253e-05
[1334,] 0.0001043920 1.308020e-04 3.743493e-05
[1335,] 0.0001537967 6.405559e-05 2.436320e-05
[1336,] 0.0001914029 1.565607e-04 1.018376e-04
[1337,] 0.0001401609 1.771297e-04 5.175532e-05
[1338,] 0.0002476512 5.962042e-05 2.323904e-05
[1339,] 0.0001535192 9.696074e-05 3.326771e-05
[1340,] 0.0002107827 8.364514e-05 1.937398e-05
[1341,] 0.0001398095 1.500857e-04 4.132416e-05
[1342,] 0.0002189830 7.517896e-05 1.913207e-05
[1343,] 0.0002118240 9.928823e-05 2.521565e-05
[1344,] 0.0001660996 8.996977e-05 3.750341e-05
[1345,] 0.0001117182 7.852498e-05 2.583160e-05
[1346,] 0.0001658104 9.909413e-05 4.629449e-05
[1347,] 0.0001534656 9.528492e-05 3.699658e-05
[1348,] 0.0001115179 2.847358e-04 4.919241e-05
[1349,] 0.0001615338 6.855700e-05 2.276520e-05
[1350,] 0.0001160233 7.157743e-05 2.178840e-05
[1351,] 0.0001445591 9.488544e-05 3.634371e-05
[1352,] 0.0001087062 1.352076e-04 4.223165e-05
[1353,] 0.0001821794 6.889942e-05 2.904067e-05
[1354,] 0.0001407367 1.455880e-04 4.231054e-05
[1355,] 0.0001072611 3.210688e-04 6.053461e-05
[1356,] 0.0001413216 1.442909e-04 4.166557e-05
[1357,] 0.0001179878 7.412308e-05 2.618776e-05
[1358,] 0.0001762361 9.197243e-05 3.498069e-05
[1359,] 0.0001341248 6.771739e-05 1.908028e-05
[1360,] 0.0003271850 6.018087e-05 2.202160e-05
[1361,] 0.0001644054 1.566530e-04 6.274772e-05
[1362,] 0.0002029616 9.871405e-05 2.784736e-05
[1363,] 0.0001781471 9.194000e-05 3.200332e-05
[1364,] 0.0002037227 2.261274e-04 4.478122e-05
[1365,] 0.0001799576 9.254534e-05 3.254311e-05
[1366,] 0.0002013339 1.716629e-04 3.707726e-05
[1367,] 0.0001655772 9.420925e-05 2.937401e-05
[1368,] 0.0002210987 2.342102e-04 4.341676e-05
[1369,] 0.0002215260 1.859601e-04 3.755381e-05
[1370,] 0.0001107857 6.634941e-05 2.216716e-05
[1371,] 0.0002240857 1.753975e-04 3.612153e-05
[1372,] 0.0002199505 1.685425e-04 3.559843e-05
[1373,] 0.0002095665 1.465087e-04 3.325906e-05
[1374,] 0.0002328084 1.463710e-04 3.233929e-05
[1375,] 0.0002152288 1.580429e-04 3.466862e-05
[1376,] 0.0001137634 6.542052e-05 1.806436e-05
[1377,] 0.0001336512 1.408384e-04 3.956812e-05
[1378,] 0.0001343909 7.863423e-05 2.444610e-05
[1379,] 0.0001374295 1.172391e-04 2.256050e-05
[1380,] 0.0002309936 5.842615e-04 8.376977e-05
[1381,] 0.0001339688 8.211789e-05 2.576143e-05
[1382,] 0.0001460609 8.641302e-05 1.994888e-05
[1383,] 0.0001989900 7.904234e-05 2.421386e-05
[1384,] 0.0001968104 8.169647e-05 2.428100e-05
[1385,] 0.0001340257 1.205911e-04 3.739507e-05
[1386,] 0.0001964078 8.193933e-05 2.430261e-05
[1387,] 0.0001042363 5.939284e-05 1.845163e-05
[1388,] 0.0001976076 8.308259e-05 2.438902e-05
[1389,] 0.0002011454 8.538417e-05 2.455320e-05
[1390,] 0.0001497497 9.290052e-05 3.300078e-05
[1391,] 0.0001513595 9.272546e-05 3.288462e-05
[1392,] 0.0001454026 9.140279e-05 2.750149e-05
[1393,] 0.0001962133 8.286766e-05 2.438215e-05
[1394,] 0.0001971937 8.405267e-05 2.448441e-05
[1395,] 0.0001953037 8.413854e-05 2.452126e-05
[1396,] 0.0001970677 8.163936e-05 2.426992e-05
[1397,] 0.0001948802 8.407318e-05 2.452219e-05
[1398,] 0.0002034974 8.189203e-05 2.422244e-05
[1399,] 0.0001043617 8.409356e-05 2.641093e-05
[1400,] 0.0002122438 2.370705e-04 4.487377e-05
[1401,] 0.0001020073 1.310672e-04 3.637219e-05
[1402,] 0.0001631760 1.295663e-04 4.117366e-05
[1403,] 0.0001776645 4.006309e-04 7.297610e-05
[1404,] 0.0001022797 1.066830e-04 3.099365e-05
[1405,] 0.0001025086 1.269779e-04 3.645342e-05
[1406,] 0.0001823110 4.519707e-04 7.602823e-05
[1407,] 0.0001850905 3.304879e-04 6.037388e-05
[1408,] 0.0001846253 4.110068e-04 6.990728e-05
[1409,] 0.0001446474 9.294433e-05 3.231414e-05
[1410,] 0.0001508547 7.222473e-05 2.020588e-05
[1411,] 0.0001425661 2.983625e-04 3.734814e-05
[1412,] 0.0001845079 4.003245e-04 6.880899e-05
[1413,] 0.0001829372 3.839599e-04 6.771776e-05
[1414,] 0.0001818147 3.832529e-04 6.823159e-05
[1415,] 0.0001415970 9.301673e-05 3.193967e-05
[1416,] 0.0001846483 3.455800e-04 6.229803e-05
[1417,] 0.0001826756 3.832806e-04 6.778133e-05
[1418,] 0.0001823942 3.834098e-04 6.794130e-05
[1419,] 0.0001809177 3.508301e-04 6.473668e-05
[1420,] 0.0001824148 3.853196e-04 6.815330e-05
[1421,] 0.0001823440 3.779549e-04 6.730955e-05
[1422,] 0.0001834442 2.334087e-04 4.927689e-05
[1423,] 0.0001822623 3.835814e-04 6.803202e-05
[1424,] 0.0001864664 4.131691e-04 6.918137e-05
[1425,] 0.0001872359 4.301971e-04 7.068855e-05
[1426,] 0.0001354437 1.030930e-04 3.193208e-05
[1427,] 0.0001862325 4.153572e-04 6.956111e-05
[1428,] 0.0001828875 3.828611e-04 6.762181e-05
[1429,] 0.0001827728 3.892688e-04 6.843203e-05
[1430,] 0.0001788851 3.591826e-04 6.680876e-05
[1431,] 0.0001821249 3.391849e-04 6.263402e-05
[1432,] 0.0001833252 3.836545e-04 6.748002e-05
[1433,] 0.0001871880 3.646597e-04 6.341821e-05
[1434,] 0.0001875863 3.785036e-04 6.482136e-05
[1435,] 0.0001831196 3.540628e-04 6.407097e-05
[1436,] 0.0001045635 5.944151e-05 1.788855e-05
[1437,] 0.0001495671 9.569194e-05 3.611120e-05
[1438,] 0.0001065019 7.823446e-05 2.420595e-05
[1439,] 0.0001381376 9.421143e-05 3.285117e-05
[1440,] 0.0001338378 7.990231e-05 2.511075e-05
[1441,] 0.0001030621 1.137744e-04 3.364340e-05
[1442,] 0.0001797412 1.463850e-04 4.609894e-05
[1443,] 0.0001039450 5.846338e-05 1.788428e-05
[1444,] 0.0001021062 1.168669e-04 3.305672e-05
[1445,] 0.0001338915 7.937906e-05 2.497522e-05
[1446,] 0.0001433760 9.345273e-05 3.282674e-05
[1447,] 0.0001177009 1.053295e-04 3.965611e-05
[1448,] 0.0001169342 1.054248e-04 3.937244e-05
[1449,] 0.0001339273 8.523216e-05 2.656859e-05
[1450,] 0.0001453977 7.275849e-05 2.898872e-05
[1451,] 0.0001785930 1.443336e-04 4.670955e-05
[1452,] 0.0001779766 1.443383e-04 4.663804e-05
[1453,] 0.0001784880 1.435443e-04 4.700703e-05
[1454,] 0.0001783536 1.435429e-04 4.699128e-05
[1455,] 0.0001786556 1.435513e-04 4.711875e-05
[1456,] 0.0001811783 1.432497e-04 4.722164e-05
[1457,] 0.0001811479 1.467378e-04 4.626853e-05
[1458,] 0.0001885741 1.036475e-04 5.133432e-05
[1459,] 0.0001486844 9.299294e-05 3.224501e-05
[1460,] 0.0001358818 1.121621e-04 3.531989e-05
[1461,] 0.0001516235 9.280821e-05 3.203652e-05
[1462,] 0.0001791288 1.443383e-04 4.676882e-05
[1463,] 0.0001501117 6.913641e-05 2.652838e-05
[1464,] 0.0001778098 1.443732e-04 4.660540e-05
[1465,] 0.0001244232 1.020684e-04 4.088643e-05
[1466,] 0.0002615566 4.947923e-04 7.306562e-05
[1467,] 0.0001095402 1.431402e-04 4.831204e-05
[1468,] 0.0001614597 6.762033e-05 2.284422e-05
[1469,] 0.0001545199 9.291823e-05 2.940904e-05
[1470,] 0.0001540865 9.226886e-05 3.142569e-05
[1471,] 0.0001049423 5.862013e-05 1.780022e-05
[1472,] 0.0001078038 1.344729e-04 4.406599e-05
[1473,] 0.0001462830 6.913584e-05 2.098688e-05
[1474,] 0.0001464023 6.835809e-05 2.143998e-05
[1475,] 0.0001851864 1.426410e-04 4.827725e-05
[1476,] 0.0001340764 8.703522e-05 2.684804e-05
[1477,] 0.0001499097 6.836421e-05 2.204295e-05
[1478,] 0.0001338639 7.977132e-05 2.508276e-05
[1479,] 0.0001060836 1.525254e-04 4.803697e-05
[1480,] 0.0001024403 1.089473e-03 2.272689e-04
[1481,] 0.0001035714 9.566437e-05 2.746768e-05
[1482,] 0.0001161894 1.069276e-04 2.377373e-05
[1483,] 0.0001285650 6.607621e-05 2.362084e-05
[1484,] 0.0001276021 7.104339e-05 1.835232e-05
[1485,] 0.0001659183 1.943084e-04 5.313217e-05
[1486,] 0.0001302584 7.174413e-05 1.834163e-05
[1487,] 0.0001304221 7.224142e-05 1.837975e-05
[1488,] 0.0001079106 6.102120e-05 1.802246e-05
[1489,] 0.0001282570 7.143751e-05 1.836342e-05
[1490,] 0.0001200339 1.001142e-04 3.359065e-05
[1491,] 0.0001378715 1.487394e-04 4.343227e-05
[1492,] 0.0001366313 6.430623e-04 1.657099e-04
[1493,] 0.0001146312 2.582178e-04 4.288861e-05
[1494,] 0.0001197311 1.427192e-04 4.053242e-05
[1495,] 0.0001057361 6.449793e-05 1.903451e-05
[1496,] 0.0001053413 6.390892e-05 1.895242e-05
[1497,] 0.0001052853 9.093122e-05 2.496403e-05
[1498,] 0.0001199501 3.283916e-04 8.028545e-05
[1499,] 0.0001095715 9.198471e-05 2.807601e-05
[1500,] 0.0001373675 1.116497e-04 3.251015e-05
[1501,] 0.0001056573 6.237164e-05 1.855039e-05
[1502,] 0.0001401203 1.411925e-04 3.641029e-05
[1503,] 0.0001229717 3.102242e-04 6.472683e-05
[1504,] 0.0001291066 1.407472e-04 3.968831e-05
[1505,] 0.0001020709 1.211705e-04 3.188548e-05
[1506,] 0.0001217564 2.554271e-04 5.954529e-05
[1507,] 0.0001771632 1.058277e-04 4.917455e-05
[1508,] 0.0001011598 9.514954e-05 2.600461e-05
[1509,] 0.0001745699 1.451547e-04 4.575535e-05
[1510,] 0.0001377039 1.127388e-04 3.258960e-05
[1511,] 0.0001224222 6.973390e-05 2.309075e-05
[1512,] 0.0001229551 5.645791e-04 1.039137e-04
[1513,] 0.0001109606 9.082458e-05 2.801237e-05
[1514,] 0.0001230687 5.415424e-04 9.842288e-05
[1515,] 0.0001229429 5.557554e-04 1.009638e-04
[1516,] 0.0001105830 9.008110e-05 2.923994e-05
[1517,] 0.0001564632 2.180690e-04 3.269783e-05
[1518,] 0.0001103887 9.216011e-05 3.006319e-05
[1519,] 0.0001376016 1.077132e-04 3.172979e-05
[1520,] 0.0001089328 9.066180e-05 2.892786e-05
[1521,] 0.0001217169 8.469683e-05 2.913623e-05
[1522,] 0.0001102677 6.115683e-05 1.865748e-05
[1523,] 0.0001122253 6.435874e-05 2.134661e-05
[1524,] 0.0001095929 8.996571e-05 2.732562e-05
[1525,] 0.0001036574 1.987912e-04 4.420521e-05
[1526,] 0.0001816723 1.388054e-04 6.931621e-05
[1527,] 0.0001026515 7.875600e-05 2.331487e-05
[1528,] 0.0001381061 1.550506e-04 4.476008e-05
[1529,] 0.0001395550 1.438768e-04 3.749011e-05
[1530,] 0.0001500725 2.140601e-04 3.285279e-05
[1531,] 0.0001034107 1.323572e-04 3.229763e-05
[1532,] 0.0001038868 2.568171e-04 5.362542e-05
[1533,] 0.0001067685 1.123585e-04 3.485377e-05
[1534,] 0.0001103167 8.691642e-05 2.733164e-05
[1535,] 0.0001127163 1.211983e-04 3.970926e-05
[1536,] 0.0001245621 1.423289e-04 5.454295e-05
[1537,] 0.0001370943 1.513458e-04 4.292072e-05
[1538,] 0.0001400631 7.680398e-05 2.034313e-05
[1539,] 0.0001246927 2.298731e-04 4.640223e-05
[1540,] 0.0001187129 1.748257e-04 6.218684e-05
[1541,] 0.0001388632 1.520772e-04 4.165205e-05
[1542,] 0.0001098765 2.121889e-04 5.132536e-05
[1543,] 0.0001067802 6.582390e-05 2.008502e-05
[1544,] 0.0001556947 6.316936e-05 2.265783e-05
[1545,] 0.0001473721 1.002590e-03 5.457959e-04
[1546,] 0.0001604656 9.707242e-03 5.693572e-03
[1547,] 0.0001334473 6.796894e-03 2.571814e-03
[1548,] 0.0002265081 3.035146e-04 2.327402e-04
[1549,] 0.0001380442 1.550905e-04 4.247048e-05
[1550,] 0.0001791499 1.067872e-03 7.314402e-04
[1551,] 0.0001685160 3.569771e-04 2.245014e-04
[1552,] 0.0001622971 1.563597e-04 3.114892e-05
[1553,] 0.0001641714 5.579290e-03 3.443642e-03
[1554,] 0.0001371716 1.746072e-04 7.587577e-05
[1555,] 0.0001519735 4.068850e-04 2.281160e-04
[1556,] 0.0001278700 2.596471e-04 4.083200e-05
[1557,] 0.0001765779 1.044342e-03 6.999927e-04
[1558,] 0.0001253191 2.684713e-04 4.287040e-05
[1559,] 0.0001246694 2.600594e-04 4.262589e-05
[1560,] 0.0001252952 2.776299e-04 4.362262e-05
[1561,] 0.0001252080 1.486557e-04 3.445706e-05
[1562,] 0.0001263675 6.374864e-04 2.691698e-04
[1563,] 0.0001266007 2.628166e-04 4.175242e-05
[1564,] 0.0001254311 2.470826e-04 4.115460e-05
[1565,] 0.0001304683 3.468417e-04 4.294522e-05
[1566,] 0.0003066861 3.237239e-04 3.265988e-04
[1567,] 0.0001514567 1.787118e-04 8.908338e-05
[1568,] 0.0002170836 1.039288e-03 8.962963e-04
[1569,] 0.0001301502 5.919828e-04 2.641104e-04
[1570,] 0.0001315050 2.002246e-04 3.394660e-05
[1571,] 0.0001333319 3.146006e-04 3.994943e-05
[1572,] 0.0001260592 1.325416e-04 2.944232e-05
[1573,] 0.0002190807 8.920289e-04 7.651354e-04
[1574,] 0.0001955709 2.928131e-03 2.379703e-03
[1575,] 0.0002176906 7.674998e-04 6.441021e-04
[1576,] 0.0001195721 3.943300e-04 1.495289e-04
[1577,] 0.0001256707 1.394177e-04 3.301973e-05
[1578,] 0.0001887125 4.807543e-03 3.758602e-03
[1579,] 0.0001444871 1.549268e-03 8.202331e-04
[1580,] 0.0001855267 4.127825e-03 3.123610e-03
[1581,] 0.0001211056 4.712072e-04 1.851538e-04
[1582,] 0.0001915067 2.636969e-03 2.065160e-03
[1583,] 0.0001295494 2.834068e-04 3.945996e-05
[1584,] 0.0001292180 3.008434e-04 4.061762e-05
[1585,] 0.0002092030 6.713643e-04 5.307451e-04
[1586,] 0.0001851902 4.460582e-03 3.372377e-03
[1587,] 0.0001310439 3.142933e-04 4.068243e-05
[1588,] 0.0001205270 7.736480e-05 2.341781e-05
[1589,] 0.0002109556 7.104793e-04 5.704779e-04
[1590,] 0.0003057846 1.239122e-04 9.308866e-05
[1591,] 0.0002107364 1.114394e-03 9.337112e-04
[1592,] 0.0001327195 3.200414e-04 4.042957e-05
[1593,] 0.0001252211 1.390854e-04 3.314728e-05
[1594,] 0.0001329688 3.124362e-04 3.993520e-05
[1595,] 0.0001262221 6.524989e-04 2.748971e-04
[1596,] 0.0001245244 1.588543e-04 3.618279e-05
[1597,] 0.0001944532 4.704845e-03 3.860931e-03
[1598,] 0.0002026653 2.935093e-03 2.517378e-03
[1599,] 0.0001196670 7.177599e-04 2.701602e-04
[1600,] 0.0001329212 2.985200e-04 3.920373e-05
[1601,] 0.0001344061 2.091318e-04 3.396088e-05
[1602,] 0.0003124618 3.114683e-04 3.162336e-04
[1603,] 0.0002992120 7.250437e-04 8.301388e-04
[1604,] 0.0001391607 5.072558e-04 2.515006e-04
[1605,] 0.0001878552 1.613922e-04 1.014640e-04
[1606,] 0.0002964572 4.014047e-04 4.134752e-04
[1607,] 0.0002502597 2.196959e-03 2.444227e-03
[1608,] 0.0001321406 1.416795e-04 2.975355e-05
[1609,] 0.0001833747 1.883286e-03 1.359010e-03
[1610,] 0.0001968238 1.949349e-03 1.567256e-03
[1611,] 0.0001247430 1.685843e-04 3.737496e-05
[1612,] 0.0001948226 1.975382e-03 1.565770e-03
[1613,] 0.0001457024 2.031173e-04 1.031657e-04
[1614,] 0.0001854828 2.898939e-04 5.569337e-05
[1615,] 0.0001313822 1.328377e-04 2.928358e-05
[1616,] 0.0001975173 3.519252e-03 2.927208e-03
[1617,] 0.0001267504 1.473157e-04 3.367669e-05
[1618,] 0.0001277063 1.375683e-04 3.218175e-05
[1619,] 0.0001331777 2.764498e-04 3.795643e-05
[1620,] 0.0002256503 8.796636e-04 7.804393e-04
[1621,] 0.0002006148 3.161641e-03 2.679886e-03
[1622,] 0.0001248670 1.730425e-04 3.790553e-05
[1623,] 0.0002364123 1.006678e-03 9.543132e-04
[1624,] 0.0001419646 1.531742e-04 4.042628e-05
[1625,] 0.0001254838 6.813702e-04 2.835868e-04
[1626,] 0.0001380576 1.656085e-04 4.553346e-05
[1627,] 0.0001180631 3.999988e-04 1.480066e-04
[1628,] 0.0002038894 4.249524e-03 3.744097e-03
[1629,] 0.0002129669 8.037028e-04 6.606172e-04
[1630,] 0.0001272598 1.627391e-04 3.541359e-05
[1631,] 0.0001879478 2.920253e-03 2.230328e-03
[1632,] 0.0001482886 4.639841e-04 2.521969e-04
[1633,] 0.0001294635 1.428220e-04 3.240421e-05
[1634,] 0.0001234206 5.408592e-04 2.193558e-04
[1635,] 0.0001279995 1.350728e-04 2.979988e-05
[1636,] 0.0001210462 5.681014e-04 2.212878e-04
[1637,] 0.0001914175 2.751674e-03 2.157632e-03
[1638,] 0.0002294906 8.798498e-04 7.977638e-04
[1639,] 0.0001962008 4.847935e-03 4.040296e-03
[1640,] 0.0002228867 7.295471e-04 6.253422e-04
[1641,] 0.0002178076 1.675921e-03 1.521540e-03
[1642,] 0.0001621391 2.096548e-04 7.640350e-05
[1643,] 0.0002523497 1.405914e-04 9.841391e-05
[1644,] 0.0001271805 1.713563e-04 3.646157e-05
[1645,] 0.0001349629 1.356668e-04 2.922003e-05
[1646,] 0.0001277245 1.401332e-04 3.248174e-05
[1647,] 0.0002116368 2.409802e-03 2.173149e-03
[1648,] 0.0002007169 4.381036e-03 3.766469e-03
[1649,] 0.0001211706 4.970845e-04 1.949917e-04
[1650,] 0.0002330541 2.751998e-04 2.127468e-04
[1651,] 0.0001993431 4.322304e-03 3.674364e-03
[1652,] 0.0001381614 1.726628e-04 4.638476e-05
[1653,] 0.0001468072 2.546800e-04 3.450983e-05
[1654,] 0.0002064231 2.298400e-03 1.999551e-03
[1655,] 0.0001296891 3.046864e-04 4.126851e-05
[1656,] 0.0001420119 1.685236e-04 7.660940e-05
[1657,] 0.0001353897 2.723134e-04 3.717761e-05
[1658,] 0.0002063141 1.242419e-03 1.030815e-03
[1659,] 0.0002462637 2.663911e-04 2.162656e-04
[1660,] 0.0001206744 5.548828e-04 2.152454e-04
[1661,] 0.0001283129 1.412649e-04 3.247264e-05
[1662,] 0.0001331929 2.986236e-04 3.911264e-05
[1663,] 0.0001382450 1.602057e-04 4.347884e-05
[1664,] 0.0001306586 1.927800e-02 7.097711e-03
[1665,] 0.0001243807 2.798966e-03 1.073467e-03
[1666,] 0.0001331057 1.938781e-02 7.502038e-03
[1667,] 0.0001051771 2.020099e-03 4.790208e-04
[1668,] 0.0001285366 6.636556e-03 2.530662e-03
[1669,] 0.0001521886 7.885263e-04 4.303216e-04
[1670,] 0.0001346581 2.858246e-04 4.391000e-05
[1671,] 0.0001313107 2.908955e-04 3.928349e-05
[1672,] 0.0001314501 2.900848e-04 3.919030e-05
[1673,] 0.0001523686 4.486542e-04 2.534233e-04
[1674,] 0.0001280637 6.446600e-03 2.444195e-03
[1675,] 0.0001272891 1.333301e-04 3.678463e-05
[1676,] 0.0001317074 5.752478e-03 2.349247e-03
[1677,] 0.0001262811 1.711632e-04 3.708372e-05
[1678,] 0.0001333833 1.996933e-04 3.362851e-05
[1679,] 0.0001477047 4.481826e-04 2.421020e-04
[1680,] 0.0001333421 8.013338e-04 3.644654e-04
[1681,] 0.0001327419 1.957894e-04 3.347757e-05
[1682,] 0.0001343332 2.016228e-04 3.355351e-05
[1683,] 0.0001676607 1.283784e-04 4.395295e-05
[1684,] 0.0001318570 1.240311e-03 5.466663e-04
[1685,] 0.0001382761 1.664232e-04 4.510743e-05
[1686,] 0.0001053324 1.137141e-03 2.688909e-04
[1687,] 0.0001324894 1.031930e-03 4.612663e-04
[1688,] 0.0001377630 1.339548e-03 6.403655e-04
[1689,] 0.0001381465 1.197911e-03 5.767406e-04
[1690,] 0.0001505957 7.562325e-04 4.054712e-04
[1691,] 0.0001517933 4.598731e-04 2.581973e-04
[1692,] 0.0001296978 1.179293e-03 5.038127e-04
[1693,] 0.0001352433 1.997100e-04 3.332858e-05
[1694,] 0.0001184888 4.891037e-04 1.825247e-04
[1695,] 0.0001302669 1.433079e-03 6.134053e-04
[1696,] 0.0001293906 1.420424e-03 5.997652e-04
[1697,] 0.0001297543 1.647968e-03 6.925517e-04
[1698,] 0.0001251825 1.198571e-03 4.747479e-04
[1699,] 0.0001144536 7.369342e-05 2.107693e-05
[1700,] 0.0001154590 7.264431e-05 2.071935e-05
[1701,] 0.0001120817 7.579301e-05 2.234518e-05
[1702,] 0.0001136170 7.556494e-05 2.215264e-05
[1703,] 0.0001298521 4.891158e-04 2.153183e-04
[1704,] 0.0001139637 7.776356e-05 2.197465e-05
[1705,] 0.0001723745 1.251698e-04 4.104173e-05
[1706,] 0.0001143015 7.854044e-05 2.203807e-05
[1707,] 0.0001494744 5.888317e-04 3.099229e-04
[1708,] 0.0001129130 7.934537e-05 2.273204e-05
[1709,] 0.0001123850 8.082243e-05 2.354806e-05
[1710,] 0.0001441033 3.426073e-04 3.860364e-05
[1711,] 0.0001373334 3.225951e-04 1.465494e-04
[1712,] 0.0001388319 2.210201e-03 3.408456e-04
[1713,] 0.0001466390 3.579582e-04 1.802419e-04
[1714,] 0.0001849571 1.481912e-04 4.536512e-05
[1715,] 0.0001336025 8.547515e-05 3.566426e-05
[1716,] 0.0001424578 3.018374e-04 3.716196e-05
[1717,] 0.0001388949 1.844187e-04 4.735414e-05
[1718,] 0.0001375860 8.590876e-05 3.626065e-05
[1719,] 0.0001622286 3.725363e-04 2.158250e-04
[1720,] 0.0001288475 2.619900e-04 3.765357e-05
[1721,] 0.0001197468 4.024115e-04 1.534687e-04
[1722,] 0.0001597717 1.230515e-04 6.142831e-05
[1723,] 0.0001510861 3.524239e-04 1.849135e-04
[1724,] 0.0001250024 1.003567e-04 4.048481e-05
[1725,] 0.0002170011 7.714232e-05 4.071042e-05
[1726,] 0.0001318268 8.667077e-05 3.588281e-05
[1727,] 0.0001297971 2.728728e-04 3.796166e-05
[1728,] 0.0001253936 1.095725e-04 4.482580e-05
[1729,] 0.0001338156 1.679201e-04 3.129128e-05
[1730,] 0.0001444808 1.783605e-04 3.095606e-05
[1731,] 0.0003399079 1.405704e-04 7.248218e-05
[1732,] 0.0001218387 2.257126e-04 3.768906e-05
[1733,] 0.0001245120 2.249223e-04 3.649556e-05
[1734,] 0.0001200777 7.639273e-04 2.837072e-04
[1735,] 0.0001221060 2.296491e-04 3.790123e-05
[1736,] 0.0001104844 5.911373e-04 1.820338e-04
[1737,] 0.0001292371 3.846743e-04 4.921887e-05
[1738,] 0.0001233866 2.254640e-04 3.699888e-05
[1739,] 0.0001322979 3.223502e-04 4.235962e-05
[1740,] 0.0001150223 1.898263e-04 6.435004e-05
[1741,] 0.0001308890 3.125016e-04 4.209257e-05
[1742,] 0.0002752810 2.461824e-04 2.113739e-04
[1743,] 0.0001393891 2.214671e-04 5.186297e-05
[1744,] 0.0001261534 1.491018e-04 3.438256e-05
[1745,] 0.0001304614 3.448114e-04 4.873246e-05
[1746,] 0.0001342504 2.612416e-04 3.615346e-05
[1747,] 0.0001241607 1.168745e-04 2.843743e-05
[1748,] 0.0003232293 1.406117e-04 7.462077e-05
[1749,] 0.0001342074 8.715935e-05 2.678262e-05
[1750,] 0.0001365108 1.084941e-04 2.785191e-05
[1751,] 0.0001081309 4.545507e-04 1.374756e-04
[1752,] 0.0001517363 1.025498e-04 2.933195e-05
[1753,] 0.0001075749 1.754887e-04 3.612679e-05
[1754,] 0.0001562440 9.419682e-05 2.748551e-05
[1755,] 0.0001056313 1.836317e-04 4.193327e-05
[1756,] 0.0001691364 2.891519e-04 7.710363e-05
[1757,] 0.0001706658 5.408088e-04 1.350666e-04
[1758,] 0.0001145486 1.150803e-04 2.707744e-05
[1759,] 0.0001707213 8.936575e-04 2.154458e-04
[1760,] 0.0001505011 1.168140e-04 3.783624e-05
[1761,] 0.0001041647 2.077162e-04 4.439915e-05
[1762,] 0.0002330106 1.473046e-04 7.774332e-05
[1763,] 0.0001464712 1.786041e-04 3.322630e-05
[1764,] 0.0001130094 1.016303e-04 2.718435e-05
[1765,] 0.0001091917 1.730823e-04 5.235049e-05
[1766,] 0.0001049739 1.417834e-04 3.247270e-05
[1767,] 0.0001047125 7.417967e-05 2.339971e-05
[1768,] 0.0001044419 1.464414e-04 3.372545e-05
[1769,] 0.0001054557 9.543287e-05 2.400257e-05
[1770,] 0.0001077144 8.294766e-05 2.122157e-05
[1771,] 0.0001427813 1.829329e-04 7.083970e-05
[1772,] 0.0001083757 9.834684e-05 2.551010e-05
[1773,] 0.0001105558 1.415345e-04 2.925852e-05
[1774,] 0.0001069098 6.605916e-05 1.857495e-05
[1775,] 0.0001059575 7.010486e-05 1.934922e-05
[1776,] 0.0001096911 1.561395e-04 3.079317e-05
[1777,] 0.0001212284 2.872928e-04 4.813230e-05
[1778,] 0.0001680671 1.700838e-04 4.798067e-05
[1779,] 0.0001149753 1.835825e-04 5.692448e-05
[1780,] 0.0001055849 1.171071e-04 2.855924e-05
[1781,] 0.0001085130 1.563816e-04 3.158279e-05
[1782,] 0.0001109534 1.537084e-04 3.001043e-05
[1783,] 0.0001200778 7.051465e-05 2.189603e-05
[1784,] 0.0001027748 7.217107e-05 2.179387e-05
[1785,] 0.0001087174 8.391658e-05 2.526583e-05
[1786,] 0.0001449677 1.748994e-04 4.679633e-05
[1787,] 0.0001116914 1.875886e-04 5.408842e-05
[1788,] 0.0001515694 1.224737e-04 3.974314e-05
[1789,] 0.0001026339 7.601021e-05 2.271419e-05
[1790,] 0.0001118138 1.402853e-04 2.879381e-05
[1791,] 0.0001081218 1.448406e-04 3.079533e-05
[1792,] 0.0001046326 5.834482e-05 1.792475e-05
[1793,] 0.0001524670 1.223629e-04 3.775602e-05
[1794,] 0.0001157687 1.527121e-04 2.898639e-05
[1795,] 0.0001220644 1.006931e-04 2.276065e-05
[1796,] 0.0001222153 8.926873e-05 3.020623e-05
[1797,] 0.0002016994 7.697504e-05 3.476753e-05
[1798,] 0.0001264375 1.970246e-04 3.150981e-05
[1799,] 0.0001214374 1.520298e-04 2.820545e-05
[1800,] 0.0001079464 2.237055e-04 5.587558e-05
[1801,] 0.0001227783 8.105748e-05 2.423878e-05
[1802,] 0.0001072138 7.125208e-05 2.176588e-05
[1803,] 0.0001014894 1.356300e-04 3.486568e-05
[1804,] 0.0001595025 2.934371e-03 4.211140e-04
[1805,] 0.0001586890 8.716904e-05 2.687868e-05
[1806,] 0.0001595072 7.769674e-05 2.477318e-05
[1807,] 0.0001598066 7.515372e-05 2.465884e-05
[1808,] 0.0001572382 1.487424e-04 4.942183e-05
[1809,] 0.0001593799 7.489458e-05 2.473849e-05
[1810,] 0.0001584463 1.230661e-04 3.771912e-05
[1811,] 0.0001571458 1.906056e-04 6.186888e-05
[1812,] 0.0001593382 9.753319e-05 2.681708e-05
[1813,] 0.0001038973 9.174419e-05 2.686608e-05
[1814,] 0.0001633423 3.127555e-03 7.447288e-04
[1815,] 0.0001623827 9.621657e-05 2.841096e-05
[1816,] 0.0001550119 1.041046e-04 2.856578e-05
[1817,] 0.0001620105 8.442766e-05 2.847846e-05
[1818,] 0.0001577434 1.002260e-04 2.756878e-05
[1819,] 0.0001608511 3.178365e-03 8.131289e-04
[1820,] 0.0002055602 1.279150e-04 2.852020e-05
[1821,] 0.0001228083 8.443489e-05 2.628070e-05
[1822,] 0.0001570569 8.952329e-05 2.750955e-05
[1823,] 0.0001373603 1.824727e-04 6.002514e-05
[1824,] 0.0001301345 1.576434e-04 4.439388e-05
[1825,] 0.0001315544 4.053255e-04 1.198794e-04
[1826,] 0.0001322123 3.910135e-04 1.191165e-04
[1827,] 0.0001704321 1.073203e-04 3.283165e-05
[1828,] 0.0001507221 6.590159e-05 2.196258e-05
[1829,] 0.0001531123 6.586790e-05 2.206997e-05
[1830,] 0.0001358854 1.688325e-04 5.579535e-05
[1831,] 0.0001216045 1.167950e-04 3.412625e-05
[1832,] 0.0001502332 6.588937e-05 2.193427e-05
```
