## Supplementary material for "Characterization of shared and ancestry-specific signals driving complex traits using multi-ancestry fine-mapping": s1_data.bim

```
3	chr3:11754550:A:G	0	11754550	G	A
3	chr3:11754611:C:T	0	11754611	T	C
3	chr3:11755013:C:T	0	11755013	T	C
3	chr3:11756162:T:C	0	11756162	C	T
3	chr3:11756407:C:T	0	11756407	T	C
3	chr3:11756439:T:C	0	11756439	C	T
3	chr3:11756565:C:T	0	11756565	T	C
3	chr3:11756823:C:G	0	11756823	G	C
3	chr3:11757622:G:A	0	11757622	A	G
3	chr3:11757665:G:C	0	11757665	C	G
3	chr3:11758043:C:T	0	11758043	T	C
3	chr3:11759585:CA:C	0	11759585	C	CA
3	chr3:11759843:A:G	0	11759843	G	A
3	chr3:11759846:C:T	0	11759846	T	C
3	chr3:11760416:T:C	0	11760416	C	T
3	chr3:11760666:G:T	0	11760666	T	G
3	chr3:11761783:C:G	0	11761783	G	C
3	chr3:11762453:G:A	0	11762453	A	G
3	chr3:11762906:A:G	0	11762906	G	A
3	chr3:11763293:C:G	0	11763293	G	C
3	chr3:11764756:T:C	0	11764756	C	T
3	chr3:11764765:C:T	0	11764765	T	C
3	chr3:11768344:C:T	0	11768344	T	C
3	chr3:11768481:T:C	0	11768481	C	T
3	chr3:11768612:G:A	0	11768612	A	G
3	chr3:11770115:T:C	0	11770115	C	T
3	chr3:11770197:G:T	0	11770197	T	G
3	chr3:11772675:T:C	0	11772675	C	T
3	chr3:11773039:C:T	0	11773039	T	C
3	chr3:11774052:T:C	0	11774052	C	T
3	chr3:11774266:C:G	0	11774266	G	C
3	chr3:11774664:C:G	0	11774664	G	C
3	chr3:11776218:C:T	0	11776218	T	C
3	chr3:11776352:T:C	0	11776352	C	T
3	chr3:11777145:T:C	0	11777145	C	T
3	chr3:11777226:G:A	0	11777226	A	G
3	chr3:11777843:C:T	0	11777843	T	C
3	chr3:11777916:G:A	0	11777916	A	G
3	chr3:11779378:T:A	0	11779378	A	T
3	chr3:11779652:C:CTT	0	11779652	CTT	C
3	chr3:11781791:A:G	0	11781791	G	A
3	chr3:11782141:G:T	0	11782141	T	G
3	chr3:11782826:G:A	0	11782826	A	G
3	chr3:11782845:A:G	0	11782845	G	A
3	chr3:11784238:T:C	0	11784238	C	T
3	chr3:11785672:T:C	0	11785672	C	T
3	chr3:11786462:A:G	0	11786462	G	A
3	chr3:11787351:A:G	0	11787351	G	A
3	chr3:11788000:A:G	0	11788000	G	A
3	chr3:11788903:T:C	0	11788903	C	T
3	chr3:11789062:T:C	0	11789062	C	T
3	chr3:11791299:G:C	0	11791299	C	G
3	chr3:11791721:C:T	0	11791721	T	C
3	chr3:11791999:C:T	0	11791999	T	C
3	chr3:11794065:C:T	0	11794065	T	C
3	chr3:11794823:T:C	0	11794823	C	T
3	chr3:11794912:T:C	0	11794912	C	T
3	chr3:11796884:C:CA	0	11796884	CA	C
3	chr3:11799203:C:A	0	11799203	A	C
3	chr3:11799429:A:G	0	11799429	G	A
3	chr3:11799970:C:G	0	11799970	G	C
3	chr3:11800729:G:A	0	11800729	A	G
3	chr3:11800880:T:C	0	11800880	C	T
3	chr3:11801386:T:C	0	11801386	C	T
3	chr3:11801409:A:G	0	11801409	G	A
3	chr3:11802434:A:G	0	11802434	G	A
3	chr3:11803577:A:G	0	11803577	G	A
3	chr3:11803811:G:C	0	11803811	C	G
3	chr3:11805825:C:G	0	11805825	G	C
3	chr3:11807400:G:C	0	11807400	C	G
3	chr3:11808333:A:C	0	11808333	C	A
3	chr3:11808433:A:AC	0	11808433	AC	A
3	chr3:11808501:G:T	0	11808501	T	G
3	chr3:11808893:G:T	0	11808893	T	G
3	chr3:11809079:G:A	0	11809079	A	G
3	chr3:11810467:A:C	0	11810467	C	A
3	chr3:11811004:G:A	0	11811004	A	G
3	chr3:11811693:T:C	0	11811693	C	T
3	chr3:11811962:C:G	0	11811962	G	C
3	chr3:11812617:C:T	0	11812617	T	C
3	chr3:11815096:A:G	0	11815096	G	A
3	chr3:11818179:G:C	0	11818179	C	G
3	chr3:11818635:A:G	0	11818635	G	A
3	chr3:11818663:G:A	0	11818663	A	G
3	chr3:11819466:C:T	0	11819466	T	C
3	chr3:11822953:G:A	0	11822953	A	G
3	chr3:11829312:G:A	0	11829312	A	G
3	chr3:11830908:T:C	0	11830908	C	T
3	chr3:11832281:AAC:A	0	11832281	A	AAC
3	chr3:11833288:G:A	0	11833288	A	G
3	chr3:11833797:T:C	0	11833797	C	T
3	chr3:11834369:C:T	0	11834369	T	C
3	chr3:11836142:C:T	0	11836142	T	C
3	chr3:11837214:C:T	0	11837214	T	C
3	chr3:11837258:T:C	0	11837258	C	T
3	chr3:11839286:T:C	0	11839286	C	T
3	chr3:11841240:A:G	0	11841240	G	A
3	chr3:11841971:G:A	0	11841971	A	G
3	chr3:11842124:T:C	0	11842124	C	T
3	chr3:11842318:T:C	0	11842318	C	T
3	chr3:11842353:C:A	0	11842353	A	C
3	chr3:11842555:G:A	0	11842555	A	G
3	chr3:11843666:C:T	0	11843666	T	C
3	chr3:11844341:T:C	0	11844341	C	T
3	chr3:11844742:C:T	0	11844742	T	C
3	chr3:11844977:G:A	0	11844977	A	G
3	chr3:11845176:G:C	0	11845176	C	G
3	chr3:11845277:G:A	0	11845277	A	G
3	chr3:11845570:A:T	0	11845570	T	A
3	chr3:11845575:G:A	0	11845575	A	G
3	chr3:11845651:G:C	0	11845651	C	G
3	chr3:11846517:C:G	0	11846517	G	C
3	chr3:11846785:C:G	0	11846785	G	C
3	chr3:11847082:G:T	0	11847082	T	G
3	chr3:11847891:G:A	0	11847891	A	G
3	chr3:11848313:C:T	0	11848313	T	C
3	chr3:11848452:C:T	0	11848452	T	C
3	chr3:11848759:A:G	0	11848759	G	A
3	chr3:11849929:A:G	0	11849929	G	A
3	chr3:11850055:C:T	0	11850055	T	C
3	chr3:11852132:A:G	0	11852132	G	A
3	chr3:11852697:T:C	0	11852697	C	T
3	chr3:11853976:A:G	0	11853976	G	A
3	chr3:11854222:T:A	0	11854222	A	T
3	chr3:11854249:C:T	0	11854249	T	C
3	chr3:11854355:A:G	0	11854355	G	A
3	chr3:11854731:G:A	0	11854731	A	G
3	chr3:11854816:C:T	0	11854816	T	C
3	chr3:11854848:A:G	0	11854848	G	A
3	chr3:11854873:A:G	0	11854873	G	A
3	chr3:11855152:A:T	0	11855152	T	A
3	chr3:11855194:G:A	0	11855194	A	G
3	chr3:11855918:C:T	0	11855918	T	C
3	chr3:11856417:T:C	0	11856417	C	T
3	chr3:11856538:A:G	0	11856538	G	A
3	chr3:11856679:TTTTG:T	0	11856679	T	TTTTG
3	chr3:11856775:C:T	0	11856775	T	C
3	chr3:11857310:T:C	0	11857310	C	T
3	chr3:11858035:T:TC	0	11858035	TC	T
3	chr3:11858346:T:C	0	11858346	C	T
3	chr3:11858517:C:T	0	11858517	T	C
3	chr3:11858552:T:C	0	11858552	C	T
3	chr3:11858984:C:T	0	11858984	T	C
3	chr3:11859030:G:A	0	11859030	A	G
3	chr3:11861147:T:A	0	11861147	A	T
3	chr3:11861196:G:A	0	11861196	A	G
3	chr3:11861771:A:G	0	11861771	G	A
3	chr3:11862917:T:G	0	11862917	G	T
3	chr3:11863484:T:C	0	11863484	C	T
3	chr3:11864477:T:C	0	11864477	C	T
3	chr3:11864778:T:C	0	11864778	C	T
3	chr3:11865028:A:G	0	11865028	G	A
3	chr3:11866435:C:T	0	11866435	T	C
3	chr3:11867753:A:G	0	11867753	G	A
3	chr3:11867934:T:C	0	11867934	C	T
3	chr3:11868285:G:A	0	11868285	A	G
3	chr3:11868450:T:C	0	11868450	C	T
3	chr3:11868543:C:T	0	11868543	T	C
3	chr3:11868549:T:C	0	11868549	C	T
3	chr3:11868624:C:T	0	11868624	T	C
3	chr3:11868640:A:G	0	11868640	G	A
3	chr3:11868673:A:G	0	11868673	G	A
3	chr3:11868713:T:C	0	11868713	C	T
3	chr3:11869129:C:G	0	11869129	G	C
3	chr3:11869301:G:A	0	11869301	A	G
3	chr3:11869377:A:G	0	11869377	G	A
3	chr3:11870640:C:G	0	11870640	G	C
3	chr3:11870642:T:C	0	11870642	C	T
3	chr3:11870699:T:A	0	11870699	A	T
3	chr3:11870734:G:A	0	11870734	A	G
3	chr3:11870767:A:G	0	11870767	G	A
3	chr3:11870781:G:A	0	11870781	A	G
3	chr3:11870796:C:T	0	11870796	T	C
3	chr3:11870797:A:G	0	11870797	G	A
3	chr3:11870829:T:C	0	11870829	C	T
3	chr3:11870832:A:G	0	11870832	G	A
3	chr3:11870834:T:C	0	11870834	C	T
3	chr3:11871500:G:A	0	11871500	A	G
3	chr3:11871590:C:T	0	11871590	T	C
3	chr3:11871714:A:G	0	11871714	G	A
3	chr3:11872767:C:T	0	11872767	T	C
3	chr3:11873627:A:G	0	11873627	G	A
3	chr3:11873680:A:G	0	11873680	G	A
3	chr3:11874007:C:T	0	11874007	T	C
3	chr3:11874226:A:G	0	11874226	G	A
3	chr3:11874575:A:G	0	11874575	G	A
3	chr3:11874709:T:C	0	11874709	C	T
3	chr3:11874867:A:G	0	11874867	G	A
3	chr3:11874981:TG:T	0	11874981	T	TG
3	chr3:11874988:C:T	0	11874988	T	C
3	chr3:11874989:A:G	0	11874989	G	A
3	chr3:11875050:C:T	0	11875050	T	C
3	chr3:11875053:C:T	0	11875053	T	C
3	chr3:11875179:T:G	0	11875179	G	T
3	chr3:11875370:T:A	0	11875370	A	T
3	chr3:11875417:T:C	0	11875417	C	T
3	chr3:11875619:C:T	0	11875619	T	C
3	chr3:11875666:G:A	0	11875666	A	G
3	chr3:11875751:T:C	0	11875751	C	T
3	chr3:11876007:T:A	0	11876007	A	T
3	chr3:11876050:A:T	0	11876050	T	A
3	chr3:11876262:T:C	0	11876262	C	T
3	chr3:11876274:A:G	0	11876274	G	A
3	chr3:11876685:T:C	0	11876685	C	T
3	chr3:11877022:T:C	0	11877022	C	T
3	chr3:11877406:G:A	0	11877406	A	G
3	chr3:11877418:T:C	0	11877418	C	T
3	chr3:11877419:G:A	0	11877419	A	G
3	chr3:11877450:C:T	0	11877450	T	C
3	chr3:11877467:T:C	0	11877467	C	T
3	chr3:11877544:G:A	0	11877544	A	G
3	chr3:11877685:C:T	0	11877685	T	C
3	chr3:11878177:T:C	0	11878177	C	T
3	chr3:11878689:G:C	0	11878689	C	G
3	chr3:11879295:G:A	0	11879295	A	G
3	chr3:11879406:T:C	0	11879406	C	T
3	chr3:11879790:A:G	0	11879790	G	A
3	chr3:11879968:C:G	0	11879968	G	C
3	chr3:11880018:G:A	0	11880018	A	G
3	chr3:11880046:G:C	0	11880046	C	G
3	chr3:11880666:G:A	0	11880666	A	G
3	chr3:11881083:T:C	0	11881083	C	T
3	chr3:11881304:T:C	0	11881304	C	T
3	chr3:11881341:T:C	0	11881341	C	T
3	chr3:11881376:A:G	0	11881376	G	A
3	chr3:11882002:A:G	0	11882002	G	A
3	chr3:11882167:C:T	0	11882167	T	C
3	chr3:11882411:C:A	0	11882411	A	C
3	chr3:11882592:C:T	0	11882592	T	C
3	chr3:11882640:A:G	0	11882640	G	A
3	chr3:11883204:C:G	0	11883204	G	C
3	chr3:11883780:T:C	0	11883780	C	T
3	chr3:11883803:C:T	0	11883803	T	C
3	chr3:11883884:T:C	0	11883884	C	T
3	chr3:11883891:T:A	0	11883891	A	T
3	chr3:11883909:A:G	0	11883909	G	A
3	chr3:11884136:C:T	0	11884136	T	C
3	chr3:11884291:G:A	0	11884291	A	G
3	chr3:11884415:C:T	0	11884415	T	C
3	chr3:11884493:A:G	0	11884493	G	A
3	chr3:11884505:AT:A	0	11884505	A	AT
3	chr3:11884553:G:C	0	11884553	C	G
3	chr3:11884588:G:C	0	11884588	C	G
3	chr3:11884613:G:A	0	11884613	A	G
3	chr3:11884795:G:A	0	11884795	A	G
3	chr3:11884860:GTGTATGTGGAGTAATATCTCCCTA:G	0	11884860	G	GTGTATGTGGAGTAATATCTCCCTA
3	chr3:11884949:A:G	0	11884949	G	A
3	chr3:11885034:A:G	0	11885034	G	A
3	chr3:11885042:A:G	0	11885042	G	A
3	chr3:11885130:A:G	0	11885130	G	A
3	chr3:11885260:T:G	0	11885260	G	T
3	chr3:11886079:G:A	0	11886079	A	G
3	chr3:11886229:G:A	0	11886229	A	G
3	chr3:11886405:C:T	0	11886405	T	C
3	chr3:11886427:G:T	0	11886427	T	G
3	chr3:11886808:G:T	0	11886808	T	G
3	chr3:11886838:G:A	0	11886838	A	G
3	chr3:11886995:G:T	0	11886995	T	G
3	chr3:11887511:T:A	0	11887511	A	T
3	chr3:11889187:G:C	0	11889187	C	G
3	chr3:11889235:C:CA	0	11889235	CA	C
3	chr3:11889454:A:T	0	11889454	T	A
3	chr3:11889528:T:G	0	11889528	G	T
3	chr3:11889847:C:T	0	11889847	T	C
3	chr3:11889896:A:G	0	11889896	G	A
3	chr3:11890129:A:G	0	11890129	G	A
3	chr3:11890357:C:T	0	11890357	T	C
3	chr3:11890653:A:G	0	11890653	G	A
3	chr3:11891551:C:T	0	11891551	T	C
3	chr3:11891627:T:A	0	11891627	A	T
3	chr3:11891749:T:C	0	11891749	C	T
3	chr3:11891964:T:C	0	11891964	C	T
3	chr3:11892613:C:G	0	11892613	G	C
3	chr3:11893034:C:T	0	11893034	T	C
3	chr3:11893420:C:A	0	11893420	A	C
3	chr3:11893538:G:T	0	11893538	T	G
3	chr3:11893796:G:C	0	11893796	C	G
3	chr3:11893867:C:T	0	11893867	T	C
3	chr3:11893881:A:G	0	11893881	G	A
3	chr3:11893883:G:A	0	11893883	A	G
3	chr3:11894370:T:C	0	11894370	C	T
3	chr3:11894877:C:T	0	11894877	T	C
3	chr3:11895078:C:G	0	11895078	G	C
3	chr3:11895131:A:C	0	11895131	C	A
3	chr3:11895637:C:T	0	11895637	T	C
3	chr3:11895928:T:G	0	11895928	G	T
3	chr3:11896122:T:C	0	11896122	C	T
3	chr3:11896341:A:C	0	11896341	C	A
3	chr3:11896906:C:T	0	11896906	T	C
3	chr3:11897099:A:G	0	11897099	G	A
3	chr3:11897547:G:A	0	11897547	A	G
3	chr3:11897585:A:T	0	11897585	T	A
3	chr3:11897686:G:C	0	11897686	C	G
3	chr3:11897972:G:A	0	11897972	A	G
3	chr3:11898414:C:G	0	11898414	G	C
3	chr3:11899022:A:G	0	11899022	G	A
3	chr3:11899134:G:A	0	11899134	A	G
3	chr3:11899373:A:G	0	11899373	G	A
3	chr3:11899561:G:A	0	11899561	A	G
3	chr3:11899670:GC:G	0	11899670	G	GC
3	chr3:11899788:A:T	0	11899788	T	A
3	chr3:11900328:G:A	0	11900328	A	G
3	chr3:11900447:G:A	0	11900447	A	G
3	chr3:11900652:C:T	0	11900652	T	C
3	chr3:11900698:G:A	0	11900698	A	G
3	chr3:11900776:C:T	0	11900776	T	C
3	chr3:11900957:T:G	0	11900957	G	T
3	chr3:11901323:T:C	0	11901323	C	T
3	chr3:11901980:G:A	0	11901980	A	G
3	chr3:11903664:C:T	0	11903664	T	C
3	chr3:11903805:A:C	0	11903805	C	A
3	chr3:11903811:A:G	0	11903811	G	A
3	chr3:11904456:T:C	0	11904456	C	T
3	chr3:11905275:T:TG	0	11905275	TG	T
3	chr3:11905277:A:G	0	11905277	G	A
3	chr3:11906003:C:T	0	11906003	T	C
3	chr3:11906747:T:C	0	11906747	C	T
3	chr3:11906960:T:C	0	11906960	C	T
3	chr3:11907683:G:A	0	11907683	A	G
3	chr3:11907792:GCCTCCCCTT:G	0	11907792	G	GCCTCCCCTT
3	chr3:11908611:C:A	0	11908611	A	C
3	chr3:11908851:T:C	0	11908851	C	T
3	chr3:11908859:T:C	0	11908859	C	T
3	chr3:11909100:C:T	0	11909100	T	C
3	chr3:11909180:C:T	0	11909180	T	C
3	chr3:11909208:C:T	0	11909208	T	C
3	chr3:11909212:T:C	0	11909212	C	T
3	chr3:11909262:C:T	0	11909262	T	C
3	chr3:11909310:G:A	0	11909310	A	G
3	chr3:11909336:A:G	0	11909336	G	A
3	chr3:11909377:G:A	0	11909377	A	G
3	chr3:11909407:G:A	0	11909407	A	G
3	chr3:11909409:T:C	0	11909409	C	T
3	chr3:11909415:T:A	0	11909415	A	T
3	chr3:11909554:C:T	0	11909554	T	C
3	chr3:11909693:C:T	0	11909693	T	C
3	chr3:11909808:A:C	0	11909808	C	A
3	chr3:11910141:G:A	0	11910141	A	G
3	chr3:11910481:A:G	0	11910481	G	A
3	chr3:11910599:C:G	0	11910599	G	C
3	chr3:11910978:T:C	0	11910978	C	T
3	chr3:11911105:G:T	0	11911105	T	G
3	chr3:11911142:G:C	0	11911142	C	G
3	chr3:11911152:A:G	0	11911152	G	A
3	chr3:11911433:T:C	0	11911433	C	T
3	chr3:11911482:C:T	0	11911482	T	C
3	chr3:11911646:C:G	0	11911646	G	C
3	chr3:11911830:G:A	0	11911830	A	G
3	chr3:11911918:C:T	0	11911918	T	C
3	chr3:11911939:C:T	0	11911939	T	C
3	chr3:11911956:A:G	0	11911956	G	A
3	chr3:11912374:G:A	0	11912374	A	G
3	chr3:11912418:G:T	0	11912418	T	G
3	chr3:11912460:C:T	0	11912460	T	C
3	chr3:11912561:G:A	0	11912561	A	G
3	chr3:11912655:G:A	0	11912655	A	G
3	chr3:11912749:T:C	0	11912749	C	T
3	chr3:11912751:A:G	0	11912751	G	A
3	chr3:11912888:C:T	0	11912888	T	C
3	chr3:11913042:A:G	0	11913042	G	A
3	chr3:11913116:A:G	0	11913116	G	A
3	chr3:11913179:C:T	0	11913179	T	C
3	chr3:11913463:C:G	0	11913463	G	C
3	chr3:11913469:T:C	0	11913469	C	T
3	chr3:11913580:T:C	0	11913580	C	T
3	chr3:11913634:A:G	0	11913634	G	A
3	chr3:11913699:C:T	0	11913699	T	C
3	chr3:11913861:C:T	0	11913861	T	C
3	chr3:11914188:G:A	0	11914188	A	G
3	chr3:11914398:T:C	0	11914398	C	T
3	chr3:11914401:A:C	0	11914401	C	A
3	chr3:11914418:C:T	0	11914418	T	C
3	chr3:11914512:A:G	0	11914512	G	A
3	chr3:11914636:G:A	0	11914636	A	G
3	chr3:11914663:T:C	0	11914663	C	T
3	chr3:11914667:C:T	0	11914667	T	C
3	chr3:11914697:CAGG:C	0	11914697	C	CAGG
3	chr3:11914771:C:T	0	11914771	T	C
3	chr3:11915105:G:A	0	11915105	A	G
3	chr3:11915124:A:G	0	11915124	G	A
3	chr3:11915531:C:T	0	11915531	T	C
3	chr3:11917041:G:A	0	11917041	A	G
3	chr3:11917416:C:A	0	11917416	A	C
3	chr3:11917520:C:G	0	11917520	G	C
3	chr3:11917703:G:A	0	11917703	A	G
3	chr3:11917755:G:A	0	11917755	A	G
3	chr3:11917792:A:G	0	11917792	G	A
3	chr3:11917900:T:C	0	11917900	C	T
3	chr3:11918027:A:G	0	11918027	G	A
3	chr3:11918875:T:C	0	11918875	C	T
3	chr3:11919376:G:C	0	11919376	C	G
3	chr3:11919431:C:T	0	11919431	T	C
3	chr3:11919468:G:A	0	11919468	A	G
3	chr3:11919918:T:C	0	11919918	C	T
3	chr3:11919921:G:A	0	11919921	A	G
3	chr3:11919977:A:G	0	11919977	G	A
3	chr3:11920347:C:T	0	11920347	T	C
3	chr3:11920384:C:T	0	11920384	T	C
3	chr3:11920694:A:T	0	11920694	T	A
3	chr3:11921033:C:T	0	11921033	T	C
3	chr3:11921173:T:C	0	11921173	C	T
3	chr3:11921373:A:G	0	11921373	G	A
3	chr3:11921392:C:T	0	11921392	T	C
3	chr3:11922131:C:T	0	11922131	T	C
3	chr3:11922841:T:C	0	11922841	C	T
3	chr3:11922880:C:T	0	11922880	T	C
3	chr3:11923572:G:C	0	11923572	C	G
3	chr3:11923666:C:G	0	11923666	G	C
3	chr3:11924030:A:G	0	11924030	G	A
3	chr3:11924917:C:T	0	11924917	T	C
3	chr3:11925061:C:T	0	11925061	T	C
3	chr3:11926388:T:C	0	11926388	C	T
3	chr3:11926552:C:T	0	11926552	T	C
3	chr3:11927077:G:A	0	11927077	A	G
3	chr3:11927223:A:G	0	11927223	G	A
3	chr3:11927674:C:G	0	11927674	G	C
3	chr3:11927908:T:C	0	11927908	C	T
3	chr3:11928303:T:C	0	11928303	C	T
3	chr3:11928765:G:A	0	11928765	A	G
3	chr3:11929971:A:G	0	11929971	G	A
3	chr3:11930279:G:A	0	11930279	A	G
3	chr3:11931579:C:T	0	11931579	T	C
3	chr3:11932444:A:G	0	11932444	G	A
3	chr3:11932572:G:T	0	11932572	T	G
3	chr3:11933492:G:C	0	11933492	C	G
3	chr3:11933604:G:A	0	11933604	A	G
3	chr3:11934218:G:A	0	11934218	A	G
3	chr3:11934798:T:C	0	11934798	C	T
3	chr3:11935005:A:G	0	11935005	G	A
3	chr3:11935575:T:C	0	11935575	C	T
3	chr3:11935854:A:C	0	11935854	C	A
3	chr3:11936077:A:C	0	11936077	C	A
3	chr3:11936466:A:T	0	11936466	T	A
3	chr3:11936476:T:A	0	11936476	A	T
3	chr3:11936686:A:G	0	11936686	G	A
3	chr3:11936703:G:A	0	11936703	A	G
3	chr3:11937688:T:G	0	11937688	G	T
3	chr3:11937807:G:A	0	11937807	A	G
3	chr3:11938254:G:A	0	11938254	A	G
3	chr3:11938344:C:T	0	11938344	T	C
3	chr3:11938514:G:A	0	11938514	A	G
3	chr3:11938572:T:C	0	11938572	C	T
3	chr3:11938770:G:A	0	11938770	A	G
3	chr3:11939009:C:T	0	11939009	T	C
3	chr3:11939442:T:C	0	11939442	C	T
3	chr3:11939558:C:T	0	11939558	T	C
3	chr3:11939998:T:G	0	11939998	G	T
3	chr3:11941649:A:T	0	11941649	T	A
3	chr3:11941875:T:C	0	11941875	C	T
3	chr3:11942099:C:T	0	11942099	T	C
3	chr3:11942117:T:C	0	11942117	C	T
3	chr3:11942208:G:T	0	11942208	T	G
3	chr3:11944020:A:G	0	11944020	G	A
3	chr3:11944167:C:G	0	11944167	G	C
3	chr3:11944492:C:T	0	11944492	T	C
3	chr3:11944612:T:A	0	11944612	A	T
3	chr3:11944629:A:G	0	11944629	G	A
3	chr3:11944757:G:A	0	11944757	A	G
3	chr3:11945636:G:A	0	11945636	A	G
3	chr3:11945638:G:A	0	11945638	A	G
3	chr3:11946046:A:G	0	11946046	G	A
3	chr3:11947104:C:A	0	11947104	A	C
3	chr3:11947560:A:G	0	11947560	G	A
3	chr3:11947708:C:T	0	11947708	T	C
3	chr3:11948008:TA:T	0	11948008	T	TA
3	chr3:11948522:T:G	0	11948522	G	T
3	chr3:11949533:C:A	0	11949533	A	C
3	chr3:11949564:A:G	0	11949564	G	A
3	chr3:11950255:A:G	0	11950255	G	A
3	chr3:11950828:A:G	0	11950828	G	A
3	chr3:11951237:G:A	0	11951237	A	G
3	chr3:11951607:C:A	0	11951607	A	C
3	chr3:11951732:C:T	0	11951732	T	C
3	chr3:11951858:A:G	0	11951858	G	A
3	chr3:11953019:C:T	0	11953019	T	C
3	chr3:11954018:A:G	0	11954018	G	A
3	chr3:11954506:G:T	0	11954506	T	G
3	chr3:11954685:T:C	0	11954685	C	T
3	chr3:11954828:A:G	0	11954828	G	A
3	chr3:11955032:T:C	0	11955032	C	T
3	chr3:11955064:G:A	0	11955064	A	G
3	chr3:11955206:T:C	0	11955206	C	T
3	chr3:11955220:A:C	0	11955220	C	A
3	chr3:11955275:G:T	0	11955275	T	G
3	chr3:11955478:T:A	0	11955478	A	T
3	chr3:11955837:C:T	0	11955837	T	C
3	chr3:11955878:C:A	0	11955878	A	C
3	chr3:11956123:C:T	0	11956123	T	C
3	chr3:11956184:G:A	0	11956184	A	G
3	chr3:11956691:G:T	0	11956691	T	G
3	chr3:11957382:G:A	0	11957382	A	G
3	chr3:11957468:C:T	0	11957468	T	C
3	chr3:11957588:C:T	0	11957588	T	C
3	chr3:11957609:C:T	0	11957609	T	C
3	chr3:11957667:A:G	0	11957667	G	A
3	chr3:11958321:G:A	0	11958321	A	G
3	chr3:11958887:A:G	0	11958887	G	A
3	chr3:11958889:A:C	0	11958889	C	A
3	chr3:11958996:G:A	0	11958996	A	G
3	chr3:11959370:C:T	0	11959370	T	C
3	chr3:11959794:C:T	0	11959794	T	C
3	chr3:11959894:T:C	0	11959894	C	T
3	chr3:11959992:G:A	0	11959992	A	G
3	chr3:11960394:A:G	0	11960394	G	A
3	chr3:11961181:T:G	0	11961181	G	T
3	chr3:11961467:C:T	0	11961467	T	C
3	chr3:11961473:G:A	0	11961473	A	G
3	chr3:11961563:C:T	0	11961563	T	C
3	chr3:11962200:C:T	0	11962200	T	C
3	chr3:11962335:C:T	0	11962335	T	C
3	chr3:11963090:A:G	0	11963090	G	A
3	chr3:11963351:C:T	0	11963351	T	C
3	chr3:11963397:A:T	0	11963397	T	A
3	chr3:11963466:A:G	0	11963466	G	A
3	chr3:11964031:T:C	0	11964031	C	T
3	chr3:11964032:A:T	0	11964032	T	A
3	chr3:11964071:A:AT	0	11964071	AT	A
3	chr3:11964112:A:G	0	11964112	G	A
3	chr3:11964143:C:G	0	11964143	G	C
3	chr3:11964359:C:T	0	11964359	T	C
3	chr3:11964827:T:C	0	11964827	C	T
3	chr3:11965381:T:C	0	11965381	C	T
3	chr3:11965418:T:C	0	11965418	C	T
3	chr3:11965808:T:C	0	11965808	C	T
3	chr3:11966127:A:G	0	11966127	G	A
3	chr3:11966259:G:A	0	11966259	A	G
3	chr3:11966436:T:C	0	11966436	C	T
3	chr3:11966585:A:G	0	11966585	G	A
3	chr3:11966668:A:G	0	11966668	G	A
3	chr3:11967340:G:A	0	11967340	A	G
3	chr3:11967602:A:T	0	11967602	T	A
3	chr3:11968190:A:C	0	11968190	C	A
3	chr3:11968207:C:T	0	11968207	T	C
3	chr3:11968208:A:G	0	11968208	G	A
3	chr3:11968288:A:G	0	11968288	G	A
3	chr3:11968351:T:C	0	11968351	C	T
3	chr3:11968355:G:A	0	11968355	A	G
3	chr3:11968553:A:G	0	11968553	G	A
3	chr3:11968858:A:G	0	11968858	G	A
3	chr3:11968986:A:G	0	11968986	G	A
3	chr3:11968988:GT:G	0	11968988	G	GT
3	chr3:11969337:C:A	0	11969337	A	C
3	chr3:11969689:A:G	0	11969689	G	A
3	chr3:11969810:G:T	0	11969810	T	G
3	chr3:11970176:A:G	0	11970176	G	A
3	chr3:11973980:G:A	0	11973980	A	G
3	chr3:11974909:G:C	0	11974909	C	G
3	chr3:11975394:T:A	0	11975394	A	T
3	chr3:11975424:A:T	0	11975424	T	A
3	chr3:11976694:A:T	0	11976694	T	A
3	chr3:11977201:C:T	0	11977201	T	C
3	chr3:11977439:C:T	0	11977439	T	C
3	chr3:11977476:AC:A	0	11977476	A	AC
3	chr3:11977558:C:T	0	11977558	T	C
3	chr3:11978229:T:A	0	11978229	A	T
3	chr3:11978585:A:G	0	11978585	G	A
3	chr3:11978641:C:A	0	11978641	A	C
3	chr3:11979038:C:T	0	11979038	T	C
3	chr3:11979139:A:G	0	11979139	G	A
3	chr3:11979217:A:G	0	11979217	G	A
3	chr3:11979477:C:A	0	11979477	A	C
3	chr3:11979929:T:C	0	11979929	C	T
3	chr3:11979984:G:A	0	11979984	A	G
3	chr3:11980428:C:T	0	11980428	T	C
3	chr3:11982433:G:A	0	11982433	A	G
3	chr3:11982693:T:C	0	11982693	C	T
3	chr3:11983069:A:G	0	11983069	G	A
3	chr3:11983856:A:C	0	11983856	C	A
3	chr3:11984159:G:A	0	11984159	A	G
3	chr3:11984305:G:A	0	11984305	A	G
3	chr3:11984898:G:A	0	11984898	A	G
3	chr3:11985005:A:T	0	11985005	T	A
3	chr3:11985235:G:T	0	11985235	T	G
3	chr3:11986761:C:T	0	11986761	T	C
3	chr3:11987565:T:C	0	11987565	C	T
3	chr3:11987705:C:T	0	11987705	T	C
3	chr3:11988560:C:T	0	11988560	T	C
3	chr3:11989795:G:A	0	11989795	A	G
3	chr3:11990245:C:T	0	11990245	T	C
3	chr3:11991338:G:A	0	11991338	A	G
3	chr3:11991941:T:C	0	11991941	C	T
3	chr3:11992486:C:T	0	11992486	T	C
3	chr3:11992858:A:G	0	11992858	G	A
3	chr3:11994702:T:C	0	11994702	C	T
3	chr3:11995021:A:C	0	11995021	C	A
3	chr3:11995141:C:T	0	11995141	T	C
3	chr3:11995298:CA:C	0	11995298	C	CA
3	chr3:11996435:T:C	0	11996435	C	T
3	chr3:11996979:A:T	0	11996979	T	A
3	chr3:11997989:C:T	0	11997989	T	C
3	chr3:11998629:C:T	0	11998629	T	C
3	chr3:11998642:G:A	0	11998642	A	G
3	chr3:11998941:T:A	0	11998941	A	T
3	chr3:11999273:C:G	0	11999273	G	C
3	chr3:12000127:G:C	0	12000127	C	G
3	chr3:12000527:C:T	0	12000527	T	C
3	chr3:12000583:G:A	0	12000583	A	G
3	chr3:12000893:G:A	0	12000893	A	G
3	chr3:12001361:A:G	0	12001361	G	A
3	chr3:12001769:G:A	0	12001769	A	G
3	chr3:12002492:T:C	0	12002492	C	T
3	chr3:12002768:T:C	0	12002768	C	T
3	chr3:12002938:G:A	0	12002938	A	G
3	chr3:12004945:G:T	0	12004945	T	G
3	chr3:12004946:C:T	0	12004946	T	C
3	chr3:12005030:A:G	0	12005030	G	A
3	chr3:12005412:A:G	0	12005412	G	A
3	chr3:12005775:A:G	0	12005775	G	A
3	chr3:12006223:G:C	0	12006223	C	G
3	chr3:12006354:G:A	0	12006354	A	G
3	chr3:12007718:G:A	0	12007718	A	G
3	chr3:12007963:T:A	0	12007963	A	T
3	chr3:12008127:T:G	0	12008127	G	T
3	chr3:12008897:A:G	0	12008897	G	A
3	chr3:12008908:A:G	0	12008908	G	A
3	chr3:12009320:ATC:A	0	12009320	A	ATC
3	chr3:12010147:G:A	0	12010147	A	G
3	chr3:12010365:T:TTTC	0	12010365	TTTC	T
3	chr3:12010417:A:G	0	12010417	G	A
3	chr3:12010869:A:G	0	12010869	G	A
3	chr3:12011139:C:G	0	12011139	G	C
3	chr3:12011223:A:C	0	12011223	C	A
3	chr3:12011292:A:T	0	12011292	T	A
3	chr3:12011422:T:G	0	12011422	G	T
3	chr3:12012432:A:G	0	12012432	G	A
3	chr3:12013207:G:T	0	12013207	T	G
3	chr3:12013511:G:T	0	12013511	T	G
3	chr3:12014056:C:T	0	12014056	T	C
3	chr3:12014747:A:G	0	12014747	G	A
3	chr3:12015255:A:G	0	12015255	G	A
3	chr3:12015369:A:T	0	12015369	T	A
3	chr3:12018153:A:G	0	12018153	G	A
3	chr3:12018493:T:A	0	12018493	A	T
3	chr3:12018984:A:G	0	12018984	G	A
3	chr3:12019316:G:C	0	12019316	C	G
3	chr3:12019417:C:T	0	12019417	T	C
3	chr3:12019536:A:G	0	12019536	G	A
3	chr3:12020078:G:A	0	12020078	A	G
3	chr3:12020503:T:C	0	12020503	C	T
3	chr3:12020900:T:C	0	12020900	C	T
3	chr3:12021399:A:G	0	12021399	G	A
3	chr3:12021599:A:T	0	12021599	T	A
3	chr3:12021844:G:C	0	12021844	C	G
3	chr3:12022000:T:G	0	12022000	G	T
3	chr3:12023100:C:T	0	12023100	T	C
3	chr3:12023291:G:A	0	12023291	A	G
3	chr3:12024352:G:A	0	12024352	A	G
3	chr3:12024663:T:C	0	12024663	C	T
3	chr3:12025626:A:T	0	12025626	T	A
3	chr3:12026564:A:G	0	12026564	G	A
3	chr3:12026664:G:A	0	12026664	A	G
3	chr3:12026956:T:C	0	12026956	C	T
3	chr3:12028544:C:T	0	12028544	T	C
3	chr3:12032932:G:A	0	12032932	A	G
3	chr3:12033505:CT:C	0	12033505	C	CT
3	chr3:12033718:C:T	0	12033718	T	C
3	chr3:12033836:G:T	0	12033836	T	G
3	chr3:12033844:G:A	0	12033844	A	G
3	chr3:12034532:G:C	0	12034532	C	G
3	chr3:12034708:A:G	0	12034708	G	A
3	chr3:12035212:T:G	0	12035212	G	T
3	chr3:12037787:G:T	0	12037787	T	G
3	chr3:12038111:C:T	0	12038111	T	C
3	chr3:12038372:T:G	0	12038372	G	T
3	chr3:12038378:A:T	0	12038378	T	A
3	chr3:12039278:T:A	0	12039278	A	T
3	chr3:12042858:G:A	0	12042858	A	G
3	chr3:12043026:T:C	0	12043026	C	T
3	chr3:12043255:T:C	0	12043255	C	T
3	chr3:12043649:T:C	0	12043649	C	T
3	chr3:12045962:T:G	0	12045962	G	T
3	chr3:12046189:G:A	0	12046189	A	G
3	chr3:12046253:G:C	0	12046253	C	G
3	chr3:12046548:A:C	0	12046548	C	A
3	chr3:12047148:GAGA:G	0	12047148	G	GAGA
3	chr3:12047613:A:G	0	12047613	G	A
3	chr3:12047819:G:A	0	12047819	A	G
3	chr3:12048170:G:A	0	12048170	A	G
3	chr3:12048963:G:A	0	12048963	A	G
3	chr3:12050137:G:A	0	12050137	A	G
3	chr3:12050880:C:T	0	12050880	T	C
3	chr3:12050890:C:T	0	12050890	T	C
3	chr3:12051407:A:G	0	12051407	G	A
3	chr3:12051411:ACTGCTGGTCTTC:A	0	12051411	A	ACTGCTGGTCTTC
3	chr3:12051424:T:A	0	12051424	A	T
3	chr3:12051426:G:A	0	12051426	A	G
3	chr3:12051487:A:G	0	12051487	G	A
3	chr3:12051682:T:G	0	12051682	G	T
3	chr3:12051905:T:C	0	12051905	C	T
3	chr3:12053245:A:AC	0	12053245	AC	A
3	chr3:12053465:G:T	0	12053465	T	G
3	chr3:12053629:GGCAT:G	0	12053629	G	GGCAT
3	chr3:12053636:T:A	0	12053636	A	T
3	chr3:12055469:AAAG:A	0	12055469	A	AAAG
3	chr3:12056503:A:C	0	12056503	C	A
3	chr3:12057255:G:A	0	12057255	A	G
3	chr3:12058224:G:A	0	12058224	A	G
3	chr3:12058244:C:A	0	12058244	A	C
3	chr3:12058276:G:A	0	12058276	A	G
3	chr3:12062098:A:G	0	12062098	G	A
3	chr3:12062177:A:T	0	12062177	T	A
3	chr3:12062400:C:G	0	12062400	G	C
3	chr3:12063798:A:G	0	12063798	G	A
3	chr3:12064005:GA:G	0	12064005	G	GA
3	chr3:12064691:T:C	0	12064691	C	T
3	chr3:12065812:A:G	0	12065812	G	A
3	chr3:12066066:G:A	0	12066066	A	G
3	chr3:12066365:T:G	0	12066365	G	T
3	chr3:12066780:T:C	0	12066780	C	T
3	chr3:12067134:A:G	0	12067134	G	A
3	chr3:12067254:T:C	0	12067254	C	T
3	chr3:12067576:A:G	0	12067576	G	A
3	chr3:12068305:A:G	0	12068305	G	A
3	chr3:12068621:T:A	0	12068621	A	T
3	chr3:12068747:C:T	0	12068747	T	C
3	chr3:12069692:A:G	0	12069692	G	A
3	chr3:12070010:G:A	0	12070010	A	G
3	chr3:12070510:G:A	0	12070510	A	G
3	chr3:12070553:G:A	0	12070553	A	G
3	chr3:12070747:C:T	0	12070747	T	C
3	chr3:12075120:G:A	0	12075120	A	G
3	chr3:12075720:A:G	0	12075720	G	A
3	chr3:12076844:A:T	0	12076844	T	A
3	chr3:12077298:C:T	0	12077298	T	C
3	chr3:12077309:A:T	0	12077309	T	A
3	chr3:12077400:C:T	0	12077400	T	C
3	chr3:12077415:A:G	0	12077415	G	A
3	chr3:12078193:CTT:C	0	12078193	C	CTT
3	chr3:12078472:G:A	0	12078472	A	G
3	chr3:12079545:A:C	0	12079545	C	A
3	chr3:12079736:T:C	0	12079736	C	T
3	chr3:12082503:A:C	0	12082503	C	A
3	chr3:12082880:T:C	0	12082880	C	T
3	chr3:12083541:T:A	0	12083541	A	T
3	chr3:12084612:G:T	0	12084612	T	G
3	chr3:12085167:G:T	0	12085167	T	G
3	chr3:12086327:A:G	0	12086327	G	A
3	chr3:12087279:G:A	0	12087279	A	G
3	chr3:12087576:C:A	0	12087576	A	C
3	chr3:12087808:G:A	0	12087808	A	G
3	chr3:12088199:TCAAA:T	0	12088199	T	TCAAA
3	chr3:12088363:ACATCT:A	0	12088363	A	ACATCT
3	chr3:12088420:G:C	0	12088420	C	G
3	chr3:12088662:TAA:T	0	12088662	T	TAA
3	chr3:12088756:A:G	0	12088756	G	A
3	chr3:12089137:C:A	0	12089137	A	C
3	chr3:12089497:A:G	0	12089497	G	A
3	chr3:12090516:C:CT	0	12090516	CT	C
3	chr3:12093240:A:G	0	12093240	G	A
3	chr3:12094206:G:A	0	12094206	A	G
3	chr3:12094585:A:G	0	12094585	G	A
3	chr3:12097389:G:A	0	12097389	A	G
3	chr3:12097592:C:T	0	12097592	T	C
3	chr3:12097643:T:G	0	12097643	G	T
3	chr3:12098701:T:C	0	12098701	C	T
3	chr3:12098765:T:C	0	12098765	C	T
3	chr3:12099453:C:G	0	12099453	G	C
3	chr3:12099889:C:T	0	12099889	T	C
3	chr3:12101855:A:C	0	12101855	C	A
3	chr3:12102821:A:G	0	12102821	G	A
3	chr3:12102941:T:G	0	12102941	G	T
3	chr3:12103739:T:C	0	12103739	C	T
3	chr3:12103849:A:G	0	12103849	G	A
3	chr3:12103857:C:T	0	12103857	T	C
3	chr3:12104004:T:A	0	12104004	A	T
3	chr3:12104104:C:A	0	12104104	A	C
3	chr3:12104987:G:A	0	12104987	A	G
3	chr3:12105296:C:G	0	12105296	G	C
3	chr3:12105976:A:G	0	12105976	G	A
3	chr3:12106130:C:G	0	12106130	G	C
3	chr3:12106763:T:C	0	12106763	C	T
3	chr3:12106893:G:A	0	12106893	A	G
3	chr3:12107251:C:T	0	12107251	T	C
3	chr3:12107348:G:A	0	12107348	A	G
3	chr3:12108514:G:T	0	12108514	T	G
3	chr3:12108694:G:A	0	12108694	A	G
3	chr3:12109352:G:A	0	12109352	A	G
3	chr3:12109706:A:G	0	12109706	G	A
3	chr3:12110597:T:C	0	12110597	C	T
3	chr3:12111320:A:G	0	12111320	G	A
3	chr3:12111714:G:C	0	12111714	C	G
3	chr3:12112265:G:C	0	12112265	C	G
3	chr3:12112767:C:CA	0	12112767	CA	C
3	chr3:12112878:G:A	0	12112878	A	G
3	chr3:12113377:A:AG	0	12113377	AG	A
3	chr3:12114050:AG:A	0	12114050	A	AG
3	chr3:12114150:G:A	0	12114150	A	G
3	chr3:12114388:T:C	0	12114388	C	T
3	chr3:12114537:CTA:C	0	12114537	C	CTA
3	chr3:12114539:A:G	0	12114539	G	A
3	chr3:12114793:C:G	0	12114793	G	C
3	chr3:12114816:G:A	0	12114816	A	G
3	chr3:12115035:C:A	0	12115035	A	C
3	chr3:12117693:T:C	0	12117693	C	T
3	chr3:12117794:G:A	0	12117794	A	G
3	chr3:12119003:C:T	0	12119003	T	C
3	chr3:12119070:C:T	0	12119070	T	C
3	chr3:12119117:C:T	0	12119117	T	C
3	chr3:12119177:A:G	0	12119177	G	A
3	chr3:12119236:A:G	0	12119236	G	A
3	chr3:12119482:G:C	0	12119482	C	G
3	chr3:12119607:G:T	0	12119607	T	G
3	chr3:12120780:A:G	0	12120780	G	A
3	chr3:12122713:A:G	0	12122713	G	A
3	chr3:12123212:T:A	0	12123212	A	T
3	chr3:12124380:G:A	0	12124380	A	G
3	chr3:12124812:T:C	0	12124812	C	T
3	chr3:12124838:G:A	0	12124838	A	G
3	chr3:12125477:C:G	0	12125477	G	C
3	chr3:12125648:G:A	0	12125648	A	G
3	chr3:12125918:C:T	0	12125918	T	C
3	chr3:12126216:G:T	0	12126216	T	G
3	chr3:12127156:G:A	0	12127156	A	G
3	chr3:12127410:G:C	0	12127410	C	G
3	chr3:12128057:C:CA	0	12128057	CA	C
3	chr3:12128751:T:C	0	12128751	C	T
3	chr3:12129044:C:T	0	12129044	T	C
3	chr3:12129939:A:T	0	12129939	T	A
3	chr3:12130121:T:C	0	12130121	C	T
3	chr3:12130310:G:A	0	12130310	A	G
3	chr3:12130510:A:G	0	12130510	G	A
3	chr3:12130869:G:A	0	12130869	A	G
3	chr3:12131244:C:T	0	12131244	T	C
3	chr3:12131261:G:A	0	12131261	A	G
3	chr3:12132155:T:C	0	12132155	C	T
3	chr3:12132158:C:T	0	12132158	T	C
3	chr3:12132512:C:T	0	12132512	T	C
3	chr3:12134814:G:A	0	12134814	A	G
3	chr3:12135475:C:T	0	12135475	T	C
3	chr3:12135583:C:T	0	12135583	T	C
3	chr3:12136141:G:T	0	12136141	T	G
3	chr3:12136161:A:G	0	12136161	G	A
3	chr3:12136519:A:T	0	12136519	T	A
3	chr3:12138149:G:T	0	12138149	T	G
3	chr3:12139250:C:T	0	12139250	T	C
3	chr3:12139320:G:A	0	12139320	A	G
3	chr3:12139633:T:C	0	12139633	C	T
3	chr3:12140098:A:G	0	12140098	G	A
3	chr3:12140344:TG:T	0	12140344	T	TG
3	chr3:12141583:C:G	0	12141583	G	C
3	chr3:12141654:A:G	0	12141654	G	A
3	chr3:12142241:C:G	0	12142241	G	C
3	chr3:12142838:A:G	0	12142838	G	A
3	chr3:12143057:A:G	0	12143057	G	A
3	chr3:12143660:A:G	0	12143660	G	A
3	chr3:12144439:A:G	0	12144439	G	A
3	chr3:12144783:G:A	0	12144783	A	G
3	chr3:12144804:T:G	0	12144804	G	T
3	chr3:12145068:G:A	0	12145068	A	G
3	chr3:12145308:G:A	0	12145308	A	G
3	chr3:12146151:T:C	0	12146151	C	T
3	chr3:12146743:T:C	0	12146743	C	T
3	chr3:12146995:A:G	0	12146995	G	A
3	chr3:12147066:C:A	0	12147066	A	C
3	chr3:12147130:A:C	0	12147130	C	A
3	chr3:12147158:G:A	0	12147158	A	G
3	chr3:12148010:T:A	0	12148010	A	T
3	chr3:12148318:G:A	0	12148318	A	G
3	chr3:12148400:A:C	0	12148400	C	A
3	chr3:12148884:C:T	0	12148884	T	C
3	chr3:12150396:T:C	0	12150396	C	T
3	chr3:12150894:A:G	0	12150894	G	A
3	chr3:12150940:T:A	0	12150940	A	T
3	chr3:12151025:G:C	0	12151025	C	G
3	chr3:12151127:G:C	0	12151127	C	G
3	chr3:12152585:T:C	0	12152585	C	T
3	chr3:12153084:T:C	0	12153084	C	T
3	chr3:12153128:C:T	0	12153128	T	C
3	chr3:12154122:A:G	0	12154122	G	A
3	chr3:12154174:A:G	0	12154174	G	A
3	chr3:12155437:G:A	0	12155437	A	G
3	chr3:12155463:C:T	0	12155463	T	C
3	chr3:12155799:G:A	0	12155799	A	G
3	chr3:12156160:A:G	0	12156160	G	A
3	chr3:12156497:C:T	0	12156497	T	C
3	chr3:12157092:TAAAAC:T	0	12157092	T	TAAAAC
3	chr3:12159406:C:T	0	12159406	T	C
3	chr3:12159611:A:G	0	12159611	G	A
3	chr3:12161366:C:G	0	12161366	G	C
3	chr3:12162388:G:A	0	12162388	A	G
3	chr3:12164551:A:AC	0	12164551	AC	A
3	chr3:12164925:G:T	0	12164925	T	G
3	chr3:12166549:G:A	0	12166549	A	G
3	chr3:12167171:G:T	0	12167171	T	G
3	chr3:12168008:C:T	0	12168008	T	C
3	chr3:12168121:G:A	0	12168121	A	G
3	chr3:12168632:C:T	0	12168632	T	C
3	chr3:12168653:A:G	0	12168653	G	A
3	chr3:12168855:AT:A	0	12168855	A	AT
3	chr3:12169284:A:T	0	12169284	T	A
3	chr3:12169548:T:C	0	12169548	C	T
3	chr3:12172806:T:C	0	12172806	C	T
3	chr3:12173407:A:G	0	12173407	G	A
3	chr3:12173875:G:C	0	12173875	C	G
3	chr3:12174630:C:T	0	12174630	T	C
3	chr3:12175017:AT:A	0	12175017	A	AT
3	chr3:12177023:C:T	0	12177023	T	C
3	chr3:12177777:C:A	0	12177777	A	C
3	chr3:12179270:AG:A	0	12179270	A	AG
3	chr3:12181222:G:A	0	12181222	A	G
3	chr3:12182146:C:T	0	12182146	T	C
3	chr3:12186091:T:C	0	12186091	C	T
3	chr3:12186319:G:A	0	12186319	A	G
3	chr3:12187515:A:G	0	12187515	G	A
3	chr3:12187737:TG:T	0	12187737	T	TG
3	chr3:12188938:A:G	0	12188938	G	A
3	chr3:12189204:T:C	0	12189204	C	T
3	chr3:12189734:G:A	0	12189734	A	G
3	chr3:12190574:A:G	0	12190574	G	A
3	chr3:12190708:T:G	0	12190708	G	T
3	chr3:12191982:A:G	0	12191982	G	A
3	chr3:12194202:C:G	0	12194202	G	C
3	chr3:12194223:G:A	0	12194223	A	G
3	chr3:12196577:G:A	0	12196577	A	G
3	chr3:12196729:G:C	0	12196729	C	G
3	chr3:12198291:G:A	0	12198291	A	G
3	chr3:12198431:G:T	0	12198431	T	G
3	chr3:12199233:C:T	0	12199233	T	C
3	chr3:12200240:A:G	0	12200240	G	A
3	chr3:12200266:A:G	0	12200266	G	A
3	chr3:12200988:G:A	0	12200988	A	G
3	chr3:12201879:T:C	0	12201879	C	T
3	chr3:12201963:C:T	0	12201963	T	C
3	chr3:12203894:TA:T	0	12203894	T	TA
3	chr3:12207534:A:G	0	12207534	G	A
3	chr3:12209346:T:A	0	12209346	A	T
3	chr3:12209924:G:A	0	12209924	A	G
3	chr3:12211998:C:CT	0	12211998	CT	C
3	chr3:12212203:A:G	0	12212203	G	A
3	chr3:12212630:T:C	0	12212630	C	T
3	chr3:12213890:T:A	0	12213890	A	T
3	chr3:12214423:A:G	0	12214423	G	A
3	chr3:12216170:A:G	0	12216170	G	A
3	chr3:12216853:A:G	0	12216853	G	A
3	chr3:12216925:A:G	0	12216925	G	A
3	chr3:12216951:C:T	0	12216951	T	C
3	chr3:12218045:T:G	0	12218045	G	T
3	chr3:12218116:C:T	0	12218116	T	C
3	chr3:12218313:A:G	0	12218313	G	A
3	chr3:12221461:G:A	0	12221461	A	G
3	chr3:12221538:C:T	0	12221538	T	C
3	chr3:12224835:C:T	0	12224835	T	C
3	chr3:12224904:A:T	0	12224904	T	A
3	chr3:12225304:A:G	0	12225304	G	A
3	chr3:12225355:G:A	0	12225355	A	G
3	chr3:12225551:AAT:A	0	12225551	A	AAT
3	chr3:12226004:G:A	0	12226004	A	G
3	chr3:12226119:A:G	0	12226119	G	A
3	chr3:12226148:A:G	0	12226148	G	A
3	chr3:12226527:T:C	0	12226527	C	T
3	chr3:12226744:A:G	0	12226744	G	A
3	chr3:12227104:G:A	0	12227104	A	G
3	chr3:12227766:C:T	0	12227766	T	C
3	chr3:12229161:A:G	0	12229161	G	A
3	chr3:12229881:C:T	0	12229881	T	C
3	chr3:12230699:G:A	0	12230699	A	G
3	chr3:12231183:G:A	0	12231183	A	G
3	chr3:12231914:T:C	0	12231914	C	T
3	chr3:12232047:A:G	0	12232047	G	A
3	chr3:12232174:T:G	0	12232174	G	T
3	chr3:12233176:T:C	0	12233176	C	T
3	chr3:12233269:G:A	0	12233269	A	G
3	chr3:12233339:G:A	0	12233339	A	G
3	chr3:12233461:T:C	0	12233461	C	T
3	chr3:12233494:G:A	0	12233494	A	G
3	chr3:12233608:G:A	0	12233608	A	G
3	chr3:12233820:C:T	0	12233820	T	C
3	chr3:12234993:G:T	0	12234993	T	G
3	chr3:12236091:T:TA	0	12236091	TA	T
3	chr3:12236112:C:T	0	12236112	T	C
3	chr3:12236156:C:A	0	12236156	A	C
3	chr3:12236157:T:C	0	12236157	C	T
3	chr3:12237028:A:G	0	12237028	G	A
3	chr3:12238157:G:A	0	12238157	A	G
3	chr3:12238417:C:T	0	12238417	T	C
3	chr3:12238506:GT:G	0	12238506	G	GT
3	chr3:12238577:G:GT	0	12238577	GT	G
3	chr3:12239563:C:T	0	12239563	T	C
3	chr3:12239603:C:T	0	12239603	T	C
3	chr3:12240044:C:T	0	12240044	T	C
3	chr3:12240164:G:T	0	12240164	T	G
3	chr3:12240780:A:G	0	12240780	G	A
3	chr3:12241134:C:T	0	12241134	T	C
3	chr3:12241242:G:A	0	12241242	A	G
3	chr3:12241584:G:C	0	12241584	C	G
3	chr3:12242071:C:G	0	12242071	G	C
3	chr3:12242378:T:C	0	12242378	C	T
3	chr3:12243038:C:T	0	12243038	T	C
3	chr3:12243905:G:A	0	12243905	A	G
3	chr3:12244234:G:T	0	12244234	T	G
3	chr3:12245220:G:A	0	12245220	A	G
3	chr3:12245421:GGT:G	0	12245421	G	GGT
3	chr3:12247642:C:T	0	12247642	T	C
3	chr3:12247950:C:T	0	12247950	T	C
3	chr3:12248301:A:G	0	12248301	G	A
3	chr3:12249014:T:A	0	12249014	A	T
3	chr3:12249399:A:T	0	12249399	T	A
3	chr3:12249918:C:T	0	12249918	T	C
3	chr3:12250003:C:A	0	12250003	A	C
3	chr3:12252240:G:A	0	12252240	A	G
3	chr3:12252467:A:G	0	12252467	G	A
3	chr3:12253228:G:T	0	12253228	T	G
3	chr3:12254288:G:A	0	12254288	A	G
3	chr3:12254847:G:A	0	12254847	A	G
3	chr3:12254970:G:A	0	12254970	A	G
3	chr3:12255041:A:G	0	12255041	G	A
3	chr3:12255252:T:G	0	12255252	G	T
3	chr3:12256287:A:G	0	12256287	G	A
3	chr3:12256444:C:T	0	12256444	T	C
3	chr3:12256814:TG:T	0	12256814	T	TG
3	chr3:12257068:G:A	0	12257068	A	G
3	chr3:12257257:G:A	0	12257257	A	G
3	chr3:12257644:A:G	0	12257644	G	A
3	chr3:12257846:G:T	0	12257846	T	G
3	chr3:12257866:A:G	0	12257866	G	A
3	chr3:12258161:G:A	0	12258161	A	G
3	chr3:12258223:G:A	0	12258223	A	G
3	chr3:12258446:G:C	0	12258446	C	G
3	chr3:12258458:G:T	0	12258458	T	G
3	chr3:12258484:G:A	0	12258484	A	G
3	chr3:12258559:G:A	0	12258559	A	G
3	chr3:12259467:A:C	0	12259467	C	A
3	chr3:12259564:C:T	0	12259564	T	C
3	chr3:12259617:A:G	0	12259617	G	A
3	chr3:12259861:G:T	0	12259861	T	G
3	chr3:12259973:C:T	0	12259973	T	C
3	chr3:12260394:A:C	0	12260394	C	A
3	chr3:12260531:T:G	0	12260531	G	T
3	chr3:12260534:T:C	0	12260534	C	T
3	chr3:12260709:C:T	0	12260709	T	C
3	chr3:12260743:G:A	0	12260743	A	G
3	chr3:12260763:C:T	0	12260763	T	C
3	chr3:12260963:C:T	0	12260963	T	C
3	chr3:12261918:A:G	0	12261918	G	A
3	chr3:12262172:G:A	0	12262172	A	G
3	chr3:12262211:C:G	0	12262211	G	C
3	chr3:12263004:G:A	0	12263004	A	G
3	chr3:12263115:A:G	0	12263115	G	A
3	chr3:12263560:G:A	0	12263560	A	G
3	chr3:12263960:A:G	0	12263960	G	A
3	chr3:12264088:T:C	0	12264088	C	T
3	chr3:12265279:G:A	0	12265279	A	G
3	chr3:12268910:G:T	0	12268910	T	G
3	chr3:12269274:G:C	0	12269274	C	G
3	chr3:12272347:T:C	0	12272347	C	T
3	chr3:12272520:C:A	0	12272520	A	C
3	chr3:12273013:C:G	0	12273013	G	C
3	chr3:12273347:G:A	0	12273347	A	G
3	chr3:12273798:G:A	0	12273798	A	G
3	chr3:12274827:G:A	0	12274827	A	G
3	chr3:12275733:G:C	0	12275733	C	G
3	chr3:12275811:C:A	0	12275811	A	C
3	chr3:12277559:A:G	0	12277559	G	A
3	chr3:12277767:G:A	0	12277767	A	G
3	chr3:12278217:A:G	0	12278217	G	A
3	chr3:12278240:A:T	0	12278240	T	A
3	chr3:12280669:G:C	0	12280669	C	G
3	chr3:12281914:G:A	0	12281914	A	G
3	chr3:12282731:C:T	0	12282731	T	C
3	chr3:12283962:A:G	0	12283962	G	A
3	chr3:12286252:T:C	0	12286252	C	T
3	chr3:12286639:A:G	0	12286639	G	A
3	chr3:12287696:G:C	0	12287696	C	G
3	chr3:12287953:C:T	0	12287953	T	C
3	chr3:12288063:G:C	0	12288063	C	G
3	chr3:12290337:C:T	0	12290337	T	C
3	chr3:12292833:T:C	0	12292833	C	T
3	chr3:12292853:T:C	0	12292853	C	T
3	chr3:12292917:T:C	0	12292917	C	T
3	chr3:12293056:C:T	0	12293056	T	C
3	chr3:12293492:G:A	0	12293492	A	G
3	chr3:12293582:G:A	0	12293582	A	G
3	chr3:12293699:T:C	0	12293699	C	T
3	chr3:12293713:A:G	0	12293713	G	A
3	chr3:12294833:C:A	0	12294833	A	C
3	chr3:12294900:A:G	0	12294900	G	A
3	chr3:12295637:C:T	0	12295637	T	C
3	chr3:12295664:C:G	0	12295664	G	C
3	chr3:12296376:T:C	0	12296376	C	T
3	chr3:12296616:A:G	0	12296616	G	A
3	chr3:12296714:T:G	0	12296714	G	T
3	chr3:12296942:C:A	0	12296942	A	C
3	chr3:12296951:C:A	0	12296951	A	C
3	chr3:12297350:A:G	0	12297350	G	A
3	chr3:12298768:C:A	0	12298768	A	C
3	chr3:12299033:G:A	0	12299033	A	G
3	chr3:12299426:T:C	0	12299426	C	T
3	chr3:12299907:C:T	0	12299907	T	C
3	chr3:12300331:A:G	0	12300331	G	A
3	chr3:12300497:G:A	0	12300497	A	G
3	chr3:12302092:G:A	0	12302092	A	G
3	chr3:12302942:A:G	0	12302942	G	A
3	chr3:12303137:A:G	0	12303137	G	A
3	chr3:12303231:C:G	0	12303231	G	C
3	chr3:12303358:G:A	0	12303358	A	G
3	chr3:12305199:A:G	0	12305199	G	A
3	chr3:12305350:G:A	0	12305350	A	G
3	chr3:12305412:C:T	0	12305412	T	C
3	chr3:12305463:G:A	0	12305463	A	G
3	chr3:12306238:T:C	0	12306238	C	T
3	chr3:12306316:G:A	0	12306316	A	G
3	chr3:12307030:A:G	0	12307030	G	A
3	chr3:12307082:T:A	0	12307082	A	T
3	chr3:12307336:G:A	0	12307336	A	G
3	chr3:12307505:TAG:T	0	12307505	T	TAG
3	chr3:12307991:G:A	0	12307991	A	G
3	chr3:12308425:T:C	0	12308425	C	T
3	chr3:12308703:A:G	0	12308703	G	A
3	chr3:12309241:C:A	0	12309241	A	C
3	chr3:12309282:A:G	0	12309282	G	A
3	chr3:12309696:T:C	0	12309696	C	T
3	chr3:12309724:A:G	0	12309724	G	A
3	chr3:12309807:A:C	0	12309807	C	A
3	chr3:12310022:T:G	0	12310022	G	T
3	chr3:12310056:C:T	0	12310056	T	C
3	chr3:12310075:A:G	0	12310075	G	A
3	chr3:12310247:A:G	0	12310247	G	A
3	chr3:12310875:T:C	0	12310875	C	T
3	chr3:12311189:G:C	0	12311189	C	G
3	chr3:12311346:C:T	0	12311346	T	C
3	chr3:12311472:C:G	0	12311472	G	C
3	chr3:12311827:T:C	0	12311827	C	T
3	chr3:12312743:TTAAG:T	0	12312743	T	TTAAG
3	chr3:12312912:T:G	0	12312912	G	T
3	chr3:12314659:G:A	0	12314659	A	G
3	chr3:12315126:A:T	0	12315126	T	A
3	chr3:12315475:T:C	0	12315475	C	T
3	chr3:12316993:G:A	0	12316993	A	G
3	chr3:12318715:T:C	0	12318715	C	T
3	chr3:12319385:TG:T	0	12319385	T	TG
3	chr3:12319796:T:C	0	12319796	C	T
3	chr3:12319886:T:C	0	12319886	C	T
3	chr3:12320430:T:C	0	12320430	C	T
3	chr3:12322914:A:G	0	12322914	G	A
3	chr3:12323204:A:G	0	12323204	G	A
3	chr3:12323809:G:T	0	12323809	T	G
3	chr3:12325564:G:A	0	12325564	A	G
3	chr3:12327902:C:T	0	12327902	T	C
3	chr3:12328584:A:G	0	12328584	G	A
3	chr3:12329238:A:G	0	12329238	G	A
3	chr3:12329583:G:C	0	12329583	C	G
3	chr3:12330129:A:G	0	12330129	G	A
3	chr3:12330575:A:G	0	12330575	G	A
3	chr3:12330706:T:A	0	12330706	A	T
3	chr3:12331383:G:A	0	12331383	A	G
3	chr3:12331825:T:G	0	12331825	G	T
3	chr3:12332279:T:A	0	12332279	A	T
3	chr3:12333892:T:C	0	12333892	C	T
3	chr3:12334245:C:T	0	12334245	T	C
3	chr3:12334457:C:T	0	12334457	T	C
3	chr3:12334915:A:G	0	12334915	G	A
3	chr3:12335246:G:C	0	12335246	C	G
3	chr3:12335795:C:G	0	12335795	G	C
3	chr3:12337424:A:G	0	12337424	G	A
3	chr3:12337656:T:C	0	12337656	C	T
3	chr3:12338409:G:T	0	12338409	T	G
3	chr3:12338839:A:G	0	12338839	G	A
3	chr3:12339666:T:C	0	12339666	C	T
3	chr3:12339911:G:A	0	12339911	A	G
3	chr3:12341540:G:T	0	12341540	T	G
3	chr3:12341766:G:A	0	12341766	A	G
3	chr3:12342165:A:G	0	12342165	G	A
3	chr3:12342215:G:A	0	12342215	A	G
3	chr3:12342767:C:T	0	12342767	T	C
3	chr3:12343970:C:T	0	12343970	T	C
3	chr3:12344329:A:G	0	12344329	G	A
3	chr3:12344838:C:T	0	12344838	T	C
3	chr3:12344982:C:T	0	12344982	T	C
3	chr3:12346910:G:A	0	12346910	A	G
3	chr3:12347064:A:C	0	12347064	C	A
3	chr3:12347409:CTTG:C	0	12347409	C	CTTG
3	chr3:12347814:A:G	0	12347814	G	A
3	chr3:12348636:A:G	0	12348636	G	A
3	chr3:12348985:T:C	0	12348985	C	T
3	chr3:12349708:C:T	0	12349708	T	C
3	chr3:12350084:G:A	0	12350084	A	G
3	chr3:12350314:G:A	0	12350314	A	G
3	chr3:12350773:C:T	0	12350773	T	C
3	chr3:12350797:A:G	0	12350797	G	A
3	chr3:12352183:A:G	0	12352183	G	A
3	chr3:12353102:G:A	0	12353102	A	G
3	chr3:12353341:C:T	0	12353341	T	C
3	chr3:12354459:G:A	0	12354459	A	G
3	chr3:12354473:CA:C	0	12354473	C	CA
3	chr3:12355089:G:A	0	12355089	A	G
3	chr3:12355280:C:T	0	12355280	T	C
3	chr3:12355346:A:G	0	12355346	G	A
3	chr3:12355414:G:A	0	12355414	A	G
3	chr3:12355456:G:A	0	12355456	A	G
3	chr3:12355893:A:G	0	12355893	G	A
3	chr3:12357137:C:T	0	12357137	T	C
3	chr3:12357908:C:T	0	12357908	T	C
3	chr3:12358043:A:G	0	12358043	G	A
3	chr3:12359464:A:G	0	12359464	G	A
3	chr3:12359862:C:T	0	12359862	T	C
3	chr3:12360508:A:G	0	12360508	G	A
3	chr3:12361102:A:G	0	12361102	G	A
3	chr3:12361620:G:T	0	12361620	T	G
3	chr3:12362332:G:A	0	12362332	A	G
3	chr3:12362991:T:C	0	12362991	C	T
3	chr3:12363497:G:GT	0	12363497	GT	G
3	chr3:12364030:TA:T	0	12364030	T	TA
3	chr3:12365867:A:G	0	12365867	G	A
3	chr3:12366779:A:G	0	12366779	G	A
3	chr3:12368473:C:T	0	12368473	T	C
3	chr3:12368850:C:T	0	12368850	T	C
3	chr3:12369449:G:A	0	12369449	A	G
3	chr3:12370393:C:T	0	12370393	T	C
3	chr3:12370616:G:A	0	12370616	A	G
3	chr3:12371840:T:G	0	12371840	G	T
3	chr3:12372921:T:C	0	12372921	C	T
3	chr3:12374554:G:A	0	12374554	A	G
3	chr3:12377113:C:T	0	12377113	T	C
3	chr3:12377867:C:T	0	12377867	T	C
3	chr3:12377976:T:C	0	12377976	C	T
3	chr3:12378798:A:G	0	12378798	G	A
3	chr3:12379076:A:G	0	12379076	G	A
3	chr3:12379590:C:T	0	12379590	T	C
3	chr3:12381740:AT:A	0	12381740	A	AT
3	chr3:12381767:T:C	0	12381767	C	T
3	chr3:12383294:T:C	0	12383294	C	T
3	chr3:12387666:T:C	0	12387666	C	T
3	chr3:12387969:G:A	0	12387969	A	G
3	chr3:12388576:T:C	0	12388576	C	T
3	chr3:12388717:A:G	0	12388717	G	A
3	chr3:12390069:G:A	0	12390069	A	G
3	chr3:12390296:T:C	0	12390296	C	T
3	chr3:12390545:TATAATACC:T	0	12390545	T	TATAATACC
3	chr3:12391278:T:C	0	12391278	C	T
3	chr3:12393109:G:A	0	12393109	A	G
3	chr3:12393402:C:T	0	12393402	T	C
3	chr3:12396161:G:A	0	12396161	A	G
3	chr3:12396176:C:A	0	12396176	A	C
3	chr3:12396479:A:G	0	12396479	G	A
3	chr3:12396523:G:A	0	12396523	A	G
3	chr3:12396953:C:CTGGAGT	0	12396953	CTGGAGT	C
3	chr3:12397888:C:T	0	12397888	T	C
3	chr3:12400008:G:A	0	12400008	A	G
3	chr3:12400054:G:T	0	12400054	T	G
3	chr3:12401334:T:G	0	12401334	G	T
3	chr3:12402158:C:T	0	12402158	T	C
3	chr3:12402964:A:G	0	12402964	G	A
3	chr3:12403203:G:A	0	12403203	A	G
3	chr3:12404505:A:G	0	12404505	G	A
3	chr3:12404993:A:G	0	12404993	G	A
3	chr3:12406999:T:C	0	12406999	C	T
3	chr3:12407441:A:G	0	12407441	G	A
3	chr3:12408029:G:T	0	12408029	T	G
3	chr3:12408152:C:A	0	12408152	A	C
3	chr3:12408184:G:C	0	12408184	C	G
3	chr3:12408294:C:A	0	12408294	A	C
3	chr3:12408736:A:G	0	12408736	G	A
3	chr3:12409618:AGTGGCTATGGCTGT:A	0	12409618	A	AGTGGCTATGGCTGT
3	chr3:12413500:C:T	0	12413500	T	C
3	chr3:12413535:A:G	0	12413535	G	A
3	chr3:12413681:G:A	0	12413681	A	G
3	chr3:12415190:C:T	0	12415190	T	C
3	chr3:12415942:A:G	0	12415942	G	A
3	chr3:12415944:A:T	0	12415944	T	A
3	chr3:12416417:G:GACTC	0	12416417	GACTC	G
3	chr3:12416423:C:T	0	12416423	T	C
3	chr3:12420116:G:A	0	12420116	A	G
3	chr3:12420525:G:A	0	12420525	A	G
3	chr3:12421965:TC:T	0	12421965	T	TC
3	chr3:12422327:A:T	0	12422327	T	A
3	chr3:12422863:C:T	0	12422863	T	C
3	chr3:12423603:C:G	0	12423603	G	C
3	chr3:12424715:G:A	0	12424715	A	G
3	chr3:12424934:A:G	0	12424934	G	A
3	chr3:12424991:A:G	0	12424991	G	A
3	chr3:12425545:C:T	0	12425545	T	C
3	chr3:12426114:A:G	0	12426114	G	A
3	chr3:12426964:C:T	0	12426964	T	C
3	chr3:12427090:C:G	0	12427090	G	C
3	chr3:12428740:A:C	0	12428740	C	A
3	chr3:12429863:A:G	0	12429863	G	A
3	chr3:12430363:G:A	0	12430363	A	G
3	chr3:12430372:C:T	0	12430372	T	C
3	chr3:12430520:C:T	0	12430520	T	C
3	chr3:12431667:T:C	0	12431667	C	T
3	chr3:12431875:G:A	0	12431875	A	G
3	chr3:12433417:C:G	0	12433417	G	C
3	chr3:12433487:G:A	0	12433487	A	G
3	chr3:12433663:A:C	0	12433663	C	A
3	chr3:12434058:C:T	0	12434058	T	C
3	chr3:12437318:G:A	0	12437318	A	G
3	chr3:12439704:C:A	0	12439704	A	C
3	chr3:12441605:A:G	0	12441605	G	A
3	chr3:12443350:A:G	0	12443350	G	A
3	chr3:12443486:A:G	0	12443486	G	A
3	chr3:12443693:A:G	0	12443693	G	A
3	chr3:12443938:T:C	0	12443938	C	T
3	chr3:12444750:A:G	0	12444750	G	A
3	chr3:12445548:C:T	0	12445548	T	C
3	chr3:12445597:C:A	0	12445597	A	C
3	chr3:12446012:T:C	0	12446012	C	T
3	chr3:12446048:G:C	0	12446048	C	G
3	chr3:12446151:G:T	0	12446151	T	G
3	chr3:12446243:G:A	0	12446243	A	G
3	chr3:12446307:T:G	0	12446307	G	T
3	chr3:12446328:T:C	0	12446328	C	T
3	chr3:12446528:T:C	0	12446528	C	T
3	chr3:12446785:G:A	0	12446785	A	G
3	chr3:12446923:A:T	0	12446923	T	A
3	chr3:12447237:AAGAG:A	0	12447237	A	AAGAG
3	chr3:12447513:C:T	0	12447513	T	C
3	chr3:12448778:GAAGGGAA:G	0	12448778	G	GAAGGGAA
3	chr3:12449452:C:T	0	12449452	T	C
3	chr3:12449487:A:G	0	12449487	G	A
3	chr3:12450563:G:A	0	12450563	A	G
3	chr3:12451450:C:T	0	12451450	T	C
3	chr3:12451578:T:C	0	12451578	C	T
3	chr3:12451580:G:A	0	12451580	A	G
3	chr3:12451848:C:T	0	12451848	T	C
3	chr3:12452364:G:C	0	12452364	C	G
3	chr3:12452779:C:T	0	12452779	T	C
3	chr3:12453295:C:A	0	12453295	A	C
3	chr3:12453395:A:G	0	12453395	G	A
3	chr3:12454962:G:A	0	12454962	A	G
3	chr3:12455388:T:C	0	12455388	C	T
3	chr3:12456095:C:T	0	12456095	T	C
3	chr3:12456851:G:T	0	12456851	T	G
3	chr3:12456902:G:A	0	12456902	A	G
3	chr3:12456917:TC:T	0	12456917	T	TC
3	chr3:12458566:T:C	0	12458566	C	T
3	chr3:12458723:T:C	0	12458723	C	T
3	chr3:12458767:T:G	0	12458767	G	T
3	chr3:12459128:T:C	0	12459128	C	T
3	chr3:12459152:T:G	0	12459152	G	T
3	chr3:12459594:A:G	0	12459594	G	A
3	chr3:12459698:A:G	0	12459698	G	A
3	chr3:12460444:G:A	0	12460444	A	G
3	chr3:12461456:G:T	0	12461456	T	G
3	chr3:12462140:G:A	0	12462140	A	G
3	chr3:12462394:C:T	0	12462394	T	C
3	chr3:12462796:C:A	0	12462796	A	C
3	chr3:12463325:C:T	0	12463325	T	C
3	chr3:12463661:G:C	0	12463661	C	G
3	chr3:12464623:C:T	0	12464623	T	C
3	chr3:12465176:G:C	0	12465176	C	G
3	chr3:12465620:A:G	0	12465620	G	A
3	chr3:12465902:T:C	0	12465902	C	T
3	chr3:12466628:G:A	0	12466628	A	G
3	chr3:12466662:G:A	0	12466662	A	G
3	chr3:12466668:C:T	0	12466668	T	C
3	chr3:12466670:A:G	0	12466670	G	A
3	chr3:12467022:A:C	0	12467022	C	A
3	chr3:12467099:A:G	0	12467099	G	A
3	chr3:12468990:T:G	0	12468990	G	T
3	chr3:12469282:C:T	0	12469282	T	C
3	chr3:12470013:A:G	0	12470013	G	A
3	chr3:12470153:G:A	0	12470153	A	G
3	chr3:12470196:C:T	0	12470196	T	C
3	chr3:12470777:C:T	0	12470777	T	C
3	chr3:12471747:A:G	0	12471747	G	A
3	chr3:12472032:G:A	0	12472032	A	G
3	chr3:12472625:A:G	0	12472625	G	A
3	chr3:12472658:A:G	0	12472658	G	A
3	chr3:12473070:G:A	0	12473070	A	G
3	chr3:12474103:T:C	0	12474103	C	T
3	chr3:12474854:G:A	0	12474854	A	G
3	chr3:12474991:G:C	0	12474991	C	G
3	chr3:12475002:T:C	0	12475002	C	T
3	chr3:12475436:G:A	0	12475436	A	G
3	chr3:12475604:G:A	0	12475604	A	G
3	chr3:12477222:A:G	0	12477222	G	A
3	chr3:12477230:T:C	0	12477230	C	T
3	chr3:12477324:G:A	0	12477324	A	G
3	chr3:12477503:T:C	0	12477503	C	T
3	chr3:12477703:C:T	0	12477703	T	C
3	chr3:12477770:A:G	0	12477770	G	A
3	chr3:12478322:T:C	0	12478322	C	T
3	chr3:12478404:A:T	0	12478404	T	A
3	chr3:12478519:C:T	0	12478519	T	C
3	chr3:12479365:T:A	0	12479365	A	T
3	chr3:12480199:C:T	0	12480199	T	C
3	chr3:12481374:A:C	0	12481374	C	A
3	chr3:12481929:A:G	0	12481929	G	A
3	chr3:12483113:A:C	0	12483113	C	A
3	chr3:12483642:T:C	0	12483642	C	T
3	chr3:12484507:G:A	0	12484507	A	G
3	chr3:12484903:G:C	0	12484903	C	G
3	chr3:12485743:C:T	0	12485743	T	C
3	chr3:12485958:T:C	0	12485958	C	T
3	chr3:12486101:G:T	0	12486101	T	G
3	chr3:12486441:T:A	0	12486441	A	T
3	chr3:12487084:A:G	0	12487084	G	A
3	chr3:12487204:G:C	0	12487204	C	G
3	chr3:12487502:AT:A	0	12487502	A	AT
3	chr3:12487715:GT:G	0	12487715	G	GT
3	chr3:12487717:A:G	0	12487717	G	A
3	chr3:12488093:C:A	0	12488093	A	C
3	chr3:12488914:T:C	0	12488914	C	T
3	chr3:12489258:C:T	0	12489258	T	C
3	chr3:12489286:A:G	0	12489286	G	A
3	chr3:12489566:G:T	0	12489566	T	G
3	chr3:12489666:T:A	0	12489666	A	T
3	chr3:12489962:G:A	0	12489962	A	G
3	chr3:12490558:A:G	0	12490558	G	A
3	chr3:12490829:G:T	0	12490829	T	G
3	chr3:12491836:A:C	0	12491836	C	A
3	chr3:12492079:C:T	0	12492079	T	C
3	chr3:12492254:TA:T	0	12492254	T	TA
3	chr3:12492828:C:T	0	12492828	T	C
3	chr3:12494240:T:C	0	12494240	C	T
3	chr3:12494523:G:A	0	12494523	A	G
3	chr3:12494875:C:G	0	12494875	G	C
3	chr3:12495489:G:C	0	12495489	C	G
3	chr3:12497096:T:C	0	12497096	C	T
3	chr3:12497220:T:C	0	12497220	C	T
3	chr3:12497739:T:C	0	12497739	C	T
3	chr3:12498298:G:A	0	12498298	A	G
3	chr3:12498338:A:G	0	12498338	G	A
3	chr3:12498473:C:T	0	12498473	T	C
3	chr3:12498956:G:C	0	12498956	C	G
3	chr3:12499359:G:A	0	12499359	A	G
3	chr3:12499592:T:C	0	12499592	C	T
3	chr3:12499766:A:G	0	12499766	G	A
3	chr3:12500444:G:GA	0	12500444	GA	G
3	chr3:12500803:G:A	0	12500803	A	G
3	chr3:12500952:G:T	0	12500952	T	G
3	chr3:12501175:A:G	0	12501175	G	A
3	chr3:12501487:A:G	0	12501487	G	A
3	chr3:12501659:T:C	0	12501659	C	T
3	chr3:12501664:A:G	0	12501664	G	A
3	chr3:12501699:G:A	0	12501699	A	G
3	chr3:12501772:C:T	0	12501772	T	C
3	chr3:12501799:A:G	0	12501799	G	A
3	chr3:12502319:T:G	0	12502319	G	T
3	chr3:12502876:A:G	0	12502876	G	A
3	chr3:12502924:T:C	0	12502924	C	T
3	chr3:12503280:G:A	0	12503280	A	G
3	chr3:12503592:T:C	0	12503592	C	T
3	chr3:12503994:A:G	0	12503994	G	A
3	chr3:12504563:G:A	0	12504563	A	G
3	chr3:12504673:T:G	0	12504673	G	T
3	chr3:12505648:A:G	0	12505648	G	A
3	chr3:12506158:G:A	0	12506158	A	G
3	chr3:12508579:A:G	0	12508579	G	A
3	chr3:12508700:A:G	0	12508700	G	A
3	chr3:12508736:A:G	0	12508736	G	A
3	chr3:12509210:T:G	0	12509210	G	T
3	chr3:12509435:A:G	0	12509435	G	A
3	chr3:12509992:C:G	0	12509992	G	C
3	chr3:12510308:T:C	0	12510308	C	T
3	chr3:12510585:A:G	0	12510585	G	A
3	chr3:12511007:A:G	0	12511007	G	A
3	chr3:12511129:A:C	0	12511129	C	A
3	chr3:12511481:A:C	0	12511481	C	A
3	chr3:12512570:A:G	0	12512570	G	A
3	chr3:12513334:A:G	0	12513334	G	A
3	chr3:12513410:G:A	0	12513410	A	G
3	chr3:12513929:C:T	0	12513929	T	C
3	chr3:12514025:T:C	0	12514025	C	T
3	chr3:12516195:C:T	0	12516195	T	C
3	chr3:12516295:G:A	0	12516295	A	G
3	chr3:12516569:A:G	0	12516569	G	A
3	chr3:12517689:G:A	0	12517689	A	G
3	chr3:12517887:T:G	0	12517887	G	T
3	chr3:12518572:T:C	0	12518572	C	T
3	chr3:12518818:A:G	0	12518818	G	A
3	chr3:12519061:G:A	0	12519061	A	G
3	chr3:12519612:A:G	0	12519612	G	A
3	chr3:12520349:T:G	0	12520349	G	T
3	chr3:12520914:C:T	0	12520914	T	C
3	chr3:12521150:T:C	0	12521150	C	T
3	chr3:12521666:G:A	0	12521666	A	G
3	chr3:12521880:A:G	0	12521880	G	A
3	chr3:12522140:T:C	0	12522140	C	T
3	chr3:12522141:T:C	0	12522141	C	T
3	chr3:12522534:A:G	0	12522534	G	A
3	chr3:12522803:A:G	0	12522803	G	A
3	chr3:12523729:A:G	0	12523729	G	A
3	chr3:12524297:T:C	0	12524297	C	T
3	chr3:12524405:C:T	0	12524405	T	C
3	chr3:12525069:A:G	0	12525069	G	A
3	chr3:12526926:T:G	0	12526926	G	T
3	chr3:12527536:C:T	0	12527536	T	C
3	chr3:12529073:C:T	0	12529073	T	C
3	chr3:12531837:A:G	0	12531837	G	A
3	chr3:12532019:A:G	0	12532019	G	A
3	chr3:12532499:T:C	0	12532499	C	T
3	chr3:12533398:A:G	0	12533398	G	A
3	chr3:12533436:G:A	0	12533436	A	G
3	chr3:12533562:A:G	0	12533562	G	A
3	chr3:12534093:G:T	0	12534093	T	G
3	chr3:12534094:C:T	0	12534094	T	C
3	chr3:12535347:A:G	0	12535347	G	A
3	chr3:12538445:G:T	0	12538445	T	G
3	chr3:12538784:T:C	0	12538784	C	T
3	chr3:12539189:A:G	0	12539189	G	A
3	chr3:12539767:C:A	0	12539767	A	C
3	chr3:12539917:T:C	0	12539917	C	T
3	chr3:12540093:C:T	0	12540093	T	C
3	chr3:12540602:G:A	0	12540602	A	G
3	chr3:12541569:A:G	0	12541569	G	A
3	chr3:12543400:A:C	0	12543400	C	A
3	chr3:12544470:A:G	0	12544470	G	A
3	chr3:12544741:T:C	0	12544741	C	T
3	chr3:12545023:TCATATATTCCA:T	0	12545023	T	TCATATATTCCA
3	chr3:12546899:G:A	0	12546899	A	G
3	chr3:12547524:CAA:C	0	12547524	C	CAA
3	chr3:12547742:G:A	0	12547742	A	G
3	chr3:12548186:C:T	0	12548186	T	C
3	chr3:12548404:C:CA	0	12548404	CA	C
3	chr3:12548995:C:T	0	12548995	T	C
3	chr3:12550090:G:A	0	12550090	A	G
3	chr3:12550817:GTTATGTTGGGTTATAT:G	0	12550817	G	GTTATGTTGGGTTATAT
3	chr3:12550869:T:C	0	12550869	C	T
3	chr3:12551122:C:G	0	12551122	G	C
3	chr3:12551920:A:T	0	12551920	T	A
3	chr3:12555008:T:C	0	12555008	C	T
3	chr3:12555345:T:C	0	12555345	C	T
3	chr3:12555500:T:C	0	12555500	C	T
3	chr3:12555749:G:A	0	12555749	A	G
3	chr3:12557340:C:G	0	12557340	G	C
3	chr3:12558697:A:G	0	12558697	G	A
3	chr3:12559030:T:C	0	12559030	C	T
3	chr3:12559109:A:G	0	12559109	G	A
3	chr3:12559338:G:A	0	12559338	A	G
3	chr3:12560442:G:A	0	12560442	A	G
3	chr3:12560995:G:A	0	12560995	A	G
3	chr3:12562661:A:C	0	12562661	C	A
3	chr3:12562753:G:A	0	12562753	A	G
3	chr3:12562949:G:T	0	12562949	T	G
3	chr3:12563949:A:G	0	12563949	G	A
3	chr3:12564201:C:T	0	12564201	T	C
3	chr3:12565272:G:A	0	12565272	A	G
3	chr3:12565709:G:A	0	12565709	A	G
3	chr3:12566430:C:T	0	12566430	T	C
3	chr3:12566546:A:C	0	12566546	C	A
3	chr3:12568438:G:A	0	12568438	A	G
3	chr3:12568575:G:A	0	12568575	A	G
3	chr3:12569233:T:C	0	12569233	C	T
3	chr3:12569770:T:C	0	12569770	C	T
3	chr3:12571221:T:C	0	12571221	C	T
3	chr3:12573117:T:G	0	12573117	G	T
3	chr3:12573515:TA:T	0	12573515	T	TA
3	chr3:12573719:C:T	0	12573719	T	C
3	chr3:12574081:A:G	0	12574081	G	A
3	chr3:12574465:G:A	0	12574465	A	G
3	chr3:12574485:T:C	0	12574485	C	T
3	chr3:12575034:G:A	0	12575034	A	G
3	chr3:12576763:C:T	0	12576763	T	C
3	chr3:12579221:G:A	0	12579221	A	G
3	chr3:12579386:T:C	0	12579386	C	T
3	chr3:12579576:C:T	0	12579576	T	C
3	chr3:12580559:T:C	0	12580559	C	T
3	chr3:12580636:T:C	0	12580636	C	T
3	chr3:12582822:A:G	0	12582822	G	A
3	chr3:12585017:G:A	0	12585017	A	G
3	chr3:12588387:A:G	0	12588387	G	A
3	chr3:12589943:A:G	0	12589943	G	A
3	chr3:12592053:T:C	0	12592053	C	T
3	chr3:12593019:T:C	0	12593019	C	T
3	chr3:12593052:C:T	0	12593052	T	C
3	chr3:12594124:A:G	0	12594124	G	A
3	chr3:12594756:T:G	0	12594756	G	T
3	chr3:12596981:C:T	0	12596981	T	C
3	chr3:12597088:C:T	0	12597088	T	C
3	chr3:12597197:C:T	0	12597197	T	C
3	chr3:12597231:C:A	0	12597231	A	C
3	chr3:12597591:G:A	0	12597591	A	G
3	chr3:12597771:C:T	0	12597771	T	C
3	chr3:12598929:G:A	0	12598929	A	G
3	chr3:12599926:T:C	0	12599926	C	T
3	chr3:12600019:A:G	0	12600019	G	A
3	chr3:12601446:G:C	0	12601446	C	G
3	chr3:12601450:T:C	0	12601450	C	T
3	chr3:12601514:A:G	0	12601514	G	A
3	chr3:12603508:C:T	0	12603508	T	C
3	chr3:12604501:T:C	0	12604501	C	T
3	chr3:12604756:A:T	0	12604756	T	A
3	chr3:12605530:G:A	0	12605530	A	G
3	chr3:12605958:A:G	0	12605958	G	A
3	chr3:12606048:T:TG	0	12606048	TG	T
3	chr3:12606739:T:C	0	12606739	C	T
3	chr3:12606756:C:A	0	12606756	A	C
3	chr3:12608077:A:G	0	12608077	G	A
3	chr3:12608233:T:C	0	12608233	C	T
3	chr3:12608438:C:T	0	12608438	T	C
3	chr3:12610483:G:C	0	12610483	C	G
3	chr3:12611276:A:G	0	12611276	G	A
3	chr3:12611417:G:A	0	12611417	A	G
3	chr3:12611734:G:T	0	12611734	T	G
3	chr3:12612301:A:G	0	12612301	G	A
3	chr3:12613154:C:T	0	12613154	T	C
3	chr3:12613324:G:A	0	12613324	A	G
3	chr3:12613650:T:G	0	12613650	G	T
3	chr3:12614190:T:G	0	12614190	G	T
3	chr3:12614445:T:C	0	12614445	C	T
3	chr3:12614459:A:G	0	12614459	G	A
3	chr3:12615091:G:C	0	12615091	C	G
3	chr3:12616219:A:G	0	12616219	G	A
3	chr3:12617021:G:A	0	12617021	A	G
3	chr3:12617184:C:A	0	12617184	A	C
3	chr3:12617275:G:A	0	12617275	A	G
3	chr3:12617920:A:G	0	12617920	G	A
3	chr3:12617995:G:A	0	12617995	A	G
3	chr3:12618792:C:T	0	12618792	T	C
3	chr3:12619169:T:C	0	12619169	C	T
3	chr3:12619452:T:C	0	12619452	C	T
3	chr3:12620521:G:A	0	12620521	A	G
3	chr3:12620618:G:A	0	12620618	A	G
3	chr3:12620871:A:G	0	12620871	G	A
3	chr3:12620926:AGTTC:A	0	12620926	A	AGTTC
3	chr3:12621734:A:G	0	12621734	G	A
3	chr3:12623571:A:G	0	12623571	G	A
3	chr3:12625699:ATATT:A	0	12625699	A	ATATT
3	chr3:12625875:C:T	0	12625875	T	C
3	chr3:12626356:G:A	0	12626356	A	G
3	chr3:12627722:TAA:T	0	12627722	T	TAA
3	chr3:12627949:G:A	0	12627949	A	G
3	chr3:12629468:A:C	0	12629468	C	A
3	chr3:12631049:C:G	0	12631049	G	C
3	chr3:12631051:A:G	0	12631051	G	A
3	chr3:12631455:C:T	0	12631455	T	C
3	chr3:12631459:C:T	0	12631459	T	C
3	chr3:12631582:C:G	0	12631582	G	C
3	chr3:12631776:A:G	0	12631776	G	A
3	chr3:12632052:G:C	0	12632052	C	G
3	chr3:12632199:C:T	0	12632199	T	C
3	chr3:12632700:T:C	0	12632700	C	T
3	chr3:12632993:C:T	0	12632993	T	C
3	chr3:12633067:A:G	0	12633067	G	A
3	chr3:12633490:A:AG	0	12633490	AG	A
3	chr3:12634210:T:C	0	12634210	C	T
3	chr3:12634311:T:C	0	12634311	C	T
3	chr3:12634614:C:T	0	12634614	T	C
3	chr3:12635756:A:G	0	12635756	G	A
3	chr3:12636100:G:A	0	12636100	A	G
3	chr3:12636115:G:A	0	12636115	A	G
3	chr3:12636514:T:G	0	12636514	G	T
3	chr3:12636704:G:A	0	12636704	A	G
3	chr3:12637763:A:G	0	12637763	G	A
3	chr3:12637967:T:C	0	12637967	C	T
3	chr3:12638904:T:C	0	12638904	C	T
3	chr3:12640590:C:T	0	12640590	T	C
3	chr3:12643513:G:A	0	12643513	A	G
3	chr3:12644854:C:G	0	12644854	G	C
3	chr3:12646114:T:C	0	12646114	C	T
3	chr3:12646521:G:A	0	12646521	A	G
3	chr3:12646785:A:G	0	12646785	G	A
3	chr3:12646806:C:A	0	12646806	A	C
3	chr3:12646845:A:G	0	12646845	G	A
3	chr3:12647235:G:A	0	12647235	A	G
3	chr3:12647465:CAT:C	0	12647465	C	CAT
3	chr3:12647952:C:T	0	12647952	T	C
3	chr3:12648844:G:A	0	12648844	A	G
3	chr3:12649028:T:C	0	12649028	C	T
3	chr3:12649356:G:T	0	12649356	T	G
3	chr3:12649913:G:A	0	12649913	A	G
3	chr3:12650063:A:G	0	12650063	G	A
3	chr3:12651931:C:T	0	12651931	T	C
3	chr3:12651940:T:C	0	12651940	C	T
3	chr3:12652496:G:A	0	12652496	A	G
3	chr3:12653753:C:G	0	12653753	G	C
3	chr3:12654190:G:A	0	12654190	A	G
3	chr3:12654934:A:G	0	12654934	G	A
3	chr3:12655999:G:A	0	12655999	A	G
3	chr3:12657646:C:T	0	12657646	T	C
3	chr3:12658256:G:A	0	12658256	A	G
3	chr3:12658712:A:C	0	12658712	C	A
3	chr3:12659212:G:A	0	12659212	A	G
3	chr3:12659648:CAT:C	0	12659648	C	CAT
3	chr3:12661348:T:G	0	12661348	G	T
3	chr3:12661564:G:A	0	12661564	A	G
3	chr3:12662215:G:C	0	12662215	C	G
3	chr3:12662939:C:A	0	12662939	A	C
3	chr3:12663549:G:A	0	12663549	A	G
3	chr3:12663660:AC:A	0	12663660	A	AC
3	chr3:12663665:A:G	0	12663665	G	A
3	chr3:12663709:G:A	0	12663709	A	G
3	chr3:12664356:A:G	0	12664356	G	A
3	chr3:12664743:G:C	0	12664743	C	G
3	chr3:12665415:G:A	0	12665415	A	G
3	chr3:12665581:T:C	0	12665581	C	T
3	chr3:12665730:A:G	0	12665730	G	A
3	chr3:12666074:C:T	0	12666074	T	C
3	chr3:12666121:A:C	0	12666121	C	A
3	chr3:12666293:T:C	0	12666293	C	T
3	chr3:12666624:G:A	0	12666624	A	G
3	chr3:12666834:A:T	0	12666834	T	A
3	chr3:12667447:T:C	0	12667447	C	T
3	chr3:12667525:AAC:A	0	12667525	A	AAC
3	chr3:12667986:C:T	0	12667986	T	C
3	chr3:12668107:C:T	0	12668107	T	C
3	chr3:12668163:A:G	0	12668163	G	A
3	chr3:12668166:G:A	0	12668166	A	G
3	chr3:12669171:C:T	0	12669171	T	C
3	chr3:12669384:G:A	0	12669384	A	G
3	chr3:12669585:A:T	0	12669585	T	A
3	chr3:12670333:A:T	0	12670333	T	A
3	chr3:12670422:C:T	0	12670422	T	C
3	chr3:12670474:A:C	0	12670474	C	A
3	chr3:12670476:A:C	0	12670476	C	A
3	chr3:12670478:A:C	0	12670478	C	A
3	chr3:12671073:CTG:C	0	12671073	C	CTG
3	chr3:12672445:A:G	0	12672445	G	A
3	chr3:12672657:G:A	0	12672657	A	G
3	chr3:12672795:A:C	0	12672795	C	A
3	chr3:12672961:A:G	0	12672961	G	A
3	chr3:12673793:G:A	0	12673793	A	G
3	chr3:12674695:C:T	0	12674695	T	C
3	chr3:12675085:C:A	0	12675085	A	C
3	chr3:12675690:G:A	0	12675690	A	G
3	chr3:12675822:G:T	0	12675822	T	G
3	chr3:12676126:G:A	0	12676126	A	G
3	chr3:12676645:T:G	0	12676645	G	T
3	chr3:12678240:T:C	0	12678240	C	T
3	chr3:12678429:C:T	0	12678429	T	C
3	chr3:12679305:C:A	0	12679305	A	C
3	chr3:12679468:A:G	0	12679468	G	A
3	chr3:12680182:C:T	0	12680182	T	C
3	chr3:12681371:A:G	0	12681371	G	A
3	chr3:12682409:T:A	0	12682409	A	T
3	chr3:12683274:C:T	0	12683274	T	C
3	chr3:12683580:C:A	0	12683580	A	C
3	chr3:12684725:A:G	0	12684725	G	A
3	chr3:12685146:G:C	0	12685146	C	G
3	chr3:12686463:C:A	0	12686463	A	C
3	chr3:12686529:C:T	0	12686529	T	C
3	chr3:12687986:T:G	0	12687986	G	T
3	chr3:12690515:G:C	0	12690515	C	G
3	chr3:12690973:G:T	0	12690973	T	G
3	chr3:12691278:A:G	0	12691278	G	A
3	chr3:12691386:T:C	0	12691386	C	T
3	chr3:12691410:C:T	0	12691410	T	C
3	chr3:12693227:A:G	0	12693227	G	A
3	chr3:12693373:T:C	0	12693373	C	T
3	chr3:12694138:G:A	0	12694138	A	G
3	chr3:12694647:G:A	0	12694647	A	G
3	chr3:12694815:T:C	0	12694815	C	T
3	chr3:12695031:C:G	0	12695031	G	C
3	chr3:12695155:A:T	0	12695155	T	A
3	chr3:12695567:GGTT:G	0	12695567	G	GGTT
3	chr3:12695586:TG:T	0	12695586	T	TG
3	chr3:12695642:T:G	0	12695642	G	T
3	chr3:12696808:A:G	0	12696808	G	A
3	chr3:12697048:C:T	0	12697048	T	C
3	chr3:12697106:C:G	0	12697106	G	C
3	chr3:12697423:C:T	0	12697423	T	C
3	chr3:12697670:A:G	0	12697670	G	A
3	chr3:12697695:C:T	0	12697695	T	C
3	chr3:12698969:A:G	0	12698969	G	A
3	chr3:12699720:T:A	0	12699720	A	T
3	chr3:12699846:T:A	0	12699846	A	T
3	chr3:12700527:G:A	0	12700527	A	G
3	chr3:12700821:A:T	0	12700821	T	A
3	chr3:12700934:A:G	0	12700934	G	A
3	chr3:12701392:A:G	0	12701392	G	A
3	chr3:12702454:G:A	0	12702454	A	G
3	chr3:12703389:C:T	0	12703389	T	C
3	chr3:12703671:G:A	0	12703671	A	G
3	chr3:12704918:G:A	0	12704918	A	G
3	chr3:12705600:A:G	0	12705600	G	A
3	chr3:12706251:G:A	0	12706251	A	G
3	chr3:12706416:A:G	0	12706416	G	A
3	chr3:12706992:T:C	0	12706992	C	T
3	chr3:12707380:G:A	0	12707380	A	G
3	chr3:12707631:C:T	0	12707631	T	C
3	chr3:12707886:G:A	0	12707886	A	G
3	chr3:12708401:C:T	0	12708401	T	C
3	chr3:12708763:A:ACAT	0	12708763	ACAT	A
3	chr3:12710882:C:T	0	12710882	T	C
3	chr3:12711015:A:G	0	12711015	G	A
3	chr3:12711234:TC:T	0	12711234	T	TC
3	chr3:12711632:C:A	0	12711632	A	C
3	chr3:12712063:G:A	0	12712063	A	G
3	chr3:12712250:G:A	0	12712250	A	G
3	chr3:12712827:C:T	0	12712827	T	C
3	chr3:12713498:A:G	0	12713498	G	A
3	chr3:12714350:C:T	0	12714350	T	C
3	chr3:12714546:T:A	0	12714546	A	T
3	chr3:12715447:C:T	0	12715447	T	C
3	chr3:12716227:T:C	0	12716227	C	T
3	chr3:12716602:A:G	0	12716602	G	A
3	chr3:12716815:A:G	0	12716815	G	A
3	chr3:12717581:C:A	0	12717581	A	C
3	chr3:12718030:AACT:A	0	12718030	A	AACT
3	chr3:12718954:C:T	0	12718954	T	C
3	chr3:12720388:T:C	0	12720388	C	T
3	chr3:12720847:A:G	0	12720847	G	A
3	chr3:12720857:A:G	0	12720857	G	A
3	chr3:12720958:T:C	0	12720958	C	T
3	chr3:12722031:G:A	0	12722031	A	G
3	chr3:12722342:A:C	0	12722342	C	A
3	chr3:12723110:G:A	0	12723110	A	G
3	chr3:12723513:G:A	0	12723513	A	G
3	chr3:12724354:A:T	0	12724354	T	A
3	chr3:12725695:T:C	0	12725695	C	T
3	chr3:12726437:G:A	0	12726437	A	G
3	chr3:12726461:C:G	0	12726461	G	C
3	chr3:12728654:C:T	0	12728654	T	C
3	chr3:12730866:C:G	0	12730866	G	C
3	chr3:12731075:TC:T	0	12731075	T	TC
3	chr3:12731546:T:C	0	12731546	C	T
3	chr3:12731898:C:T	0	12731898	T	C
3	chr3:12732369:C:T	0	12732369	T	C
3	chr3:12733929:C:G	0	12733929	G	C
3	chr3:12734304:C:T	0	12734304	T	C
3	chr3:12737295:A:G	0	12737295	G	A
3	chr3:12740661:C:A	0	12740661	A	C
3	chr3:12741249:A:C	0	12741249	C	A
3	chr3:12741577:G:A	0	12741577	A	G
3	chr3:12743373:G:A	0	12743373	A	G
3	chr3:12743736:C:T	0	12743736	T	C
3	chr3:12745205:G:A	0	12745205	A	G
3	chr3:12745277:A:G	0	12745277	G	A
3	chr3:12745897:G:T	0	12745897	T	G
3	chr3:12746263:A:AGT	0	12746263	AGT	A
3	chr3:12746609:G:A	0	12746609	A	G
3	chr3:12749673:T:C	0	12749673	C	T
3	chr3:12749686:T:G	0	12749686	G	T
3	chr3:12750042:T:C	0	12750042	C	T
3	chr3:12751104:C:T	0	12751104	T	C
3	chr3:12751525:G:A	0	12751525	A	G
3	chr3:12752338:C:T	0	12752338	T	C
3	chr3:12752362:A:G	0	12752362	G	A
3	chr3:12753494:C:T	0	12753494	T	C
3	chr3:12754112:A:G	0	12754112	G	A
3	chr3:12754139:C:T	0	12754139	T	C
3	chr3:12754185:A:G	0	12754185	G	A
3	chr3:12754243:T:C	0	12754243	C	T
3	chr3:12754299:A:G	0	12754299	G	A
3	chr3:12754303:T:C	0	12754303	C	T
3	chr3:12754379:G:T	0	12754379	T	G
3	chr3:12755371:C:T	0	12755371	T	C
3	chr3:12755508:G:A	0	12755508	A	G
3	chr3:12755791:G:A	0	12755791	A	G
3	chr3:12756064:C:T	0	12756064	T	C
3	chr3:12756359:A:C	0	12756359	C	A
```
