## Supplementary material for "Characterization of shared and ancestry-specific signals driving complex traits using multi-ancestry fine-mapping": mesusieoutput

```
                 eur          afr      eur_afr
   [1,] 4.577017e-05 6.317824e-05 1.550868e-05
   [2,] 4.545392e-05 6.389057e-05 1.561945e-05
   [3,] 1.326767e-04 5.585129e-05 2.964760e-05
   [4,] 4.361970e-05 6.504271e-05 1.508342e-05
   [5,] 6.248590e-05 8.524268e-05 1.668676e-05
   [6,] 1.306137e-04 5.587583e-05 2.974169e-05
   [7,] 8.334914e-05 8.723793e-05 3.151679e-05
   [8,] 5.958586e-05 7.280114e-05 1.759767e-05
   [9,] 5.122515e-05 6.654554e-05 1.863840e-05
  [10,] 7.865034e-05 8.470823e-05 2.533697e-05
  [11,] 7.150424e-05 8.476246e-05 2.316186e-05
  [12,] 4.143362e-05 1.929949e-04 2.668902e-05
  [13,] 7.778559e-05 7.078363e-05 1.465599e-05
  [14,] 2.200009e-04 1.128914e-04 1.673056e-04
  [15,] 8.285779e-05 8.155193e-05 2.196866e-05
  [16,] 8.725467e-05 8.173919e-05 2.242817e-05
  [17,] 8.677584e-05 8.124586e-05 2.252812e-05
  [18,] 9.044052e-05 8.159622e-05 2.286048e-05
  [19,] 8.473988e-05 8.145023e-05 2.218037e-05
  [20,] 7.133368e-05 7.644957e-05 1.347630e-05
  [21,] 3.818495e-04 1.036840e-04 2.640481e-04
  [22,] 8.657013e-05 8.735181e-05 2.297928e-05
  [23,] 8.277977e-05 8.392250e-05 2.157569e-05
  [24,] 1.967595e-04 1.048151e-04 1.339810e-04
  [25,] 4.288570e-05 2.493925e-04 3.343830e-05
  [26,] 3.584005e-04 8.908974e-05 1.927699e-04
  [27,] 8.630539e-05 8.107450e-05 2.260779e-05
  [28,] 8.584322e-05 8.117029e-05 2.251780e-05
  [29,] 6.995518e-05 6.497556e-05 1.405124e-05
  [30,] 1.711910e-04 1.116830e-04 1.254868e-04
  [31,] 7.093318e-05 6.387890e-05 1.425549e-05
  [32,] 6.921085e-05 6.118589e-05 1.454093e-05
  [33,] 5.061761e-05 1.131245e-04 2.905297e-05
  [34,] 8.430634e-05 8.036593e-05 2.263106e-05
  [35,] 1.563124e-04 1.161760e-04 1.156168e-04
  [36,] 8.545900e-05 7.984680e-05 2.305571e-05
  [37,] 7.435139e-05 9.960097e-05 4.491243e-05
  [38,] 7.524659e-05 9.733714e-05 4.463665e-05
  [39,] 3.982737e-04 1.073512e-04 2.906526e-04
  [40,] 4.994053e-05 5.956204e-05 1.282903e-05
  [41,] 8.717847e-05 7.990162e-05 2.370680e-05
  [42,] 1.643480e-04 1.148654e-04 1.205803e-04
  [43,] 8.845466e-05 7.987062e-05 2.400001e-05
  [44,] 9.155487e-05 7.969372e-05 2.488620e-05
  [45,] 4.287632e-04 1.066140e-04 3.107140e-04
  [46,] 9.475032e-05 7.937545e-05 2.598414e-05
  [47,] 1.149369e-04 6.221522e-05 2.254712e-05
  [48,] 7.736902e-05 8.851352e-05 2.558373e-05
  [49,] 7.856852e-05 8.584806e-05 2.798115e-05
  [50,] 5.570859e-05 7.116321e-05 1.621267e-05
  [51,] 2.003965e-04 6.659882e-05 7.728453e-05
  [52,] 7.717403e-05 8.493294e-05 2.667217e-05
  [53,] 7.919881e-05 8.360410e-05 2.945457e-05
  [54,] 1.695884e-04 8.561036e-05 9.416690e-05
  [55,] 7.980991e-05 8.103923e-05 2.785407e-05
  [56,] 7.543323e-05 5.777441e-05 2.277652e-05
  [57,] 8.058898e-05 5.628713e-05 2.228849e-05
  [58,] 7.533688e-05 5.652071e-05 2.114888e-05
  [59,] 8.369248e-05 5.763800e-05 2.482656e-05
  [60,] 9.149755e-05 5.796055e-05 2.710744e-05
  [61,] 4.329343e-05 7.489372e-05 1.560664e-05
  [62,] 8.169693e-05 7.976084e-05 2.743859e-05
  [63,] 8.202976e-05 7.963355e-05 2.735980e-05
  [64,] 8.357912e-05 8.031161e-05 2.854394e-05
  [65,] 8.318300e-05 7.921069e-05 2.694613e-05
  [66,] 8.501854e-05 8.111971e-05 2.945817e-05
  [67,] 5.523051e-05 7.532091e-05 1.830494e-05
  [68,] 5.416542e-05 1.212160e-04 2.095251e-05
  [69,] 6.243695e-05 1.060917e-04 3.659594e-05
  [70,] 6.235327e-05 9.436713e-05 2.252209e-05
  [71,] 6.042634e-05 6.762071e-05 1.423290e-05
  [72,] 5.529578e-05 8.386998e-05 1.846646e-05
  [73,] 4.444984e-05 9.282238e-05 1.902102e-05
  [74,] 7.259424e-05 7.239118e-05 3.039023e-05
  [75,] 4.225012e-05 6.315815e-05 1.416205e-05
  [76,] 6.877219e-05 1.308734e-04 5.073493e-05
  [77,] 4.211328e-05 9.419129e-05 1.645597e-05
  [78,] 4.842383e-05 1.095557e-04 2.610911e-05
  [79,] 5.720504e-05 7.100841e-05 2.281328e-05
  [80,] 5.366565e-05 7.116275e-05 2.122852e-05
  [81,] 4.453742e-05 8.718171e-05 1.831612e-05
  [82,] 4.308080e-05 8.516690e-05 1.753936e-05
  [83,] 8.605523e-05 8.973947e-05 1.714532e-05
  [84,] 4.679931e-05 6.978776e-05 1.417889e-05
  [85,] 9.395244e-05 8.434601e-05 1.888418e-05
  [86,] 4.169138e-05 7.067611e-05 1.525189e-05
  [87,] 8.327309e-05 8.347707e-05 4.194213e-05
  [88,] 4.133106e-05 6.814285e-05 1.466150e-05
  [89,] 4.479376e-05 6.972791e-05 1.673311e-05
  [90,] 7.507420e-05 8.145102e-05 3.624834e-05
  [91,] 6.984870e-05 7.419907e-05 3.001623e-05
  [92,] 6.296839e-05 7.299258e-05 2.624112e-05
  [93,] 6.875463e-05 7.623587e-05 3.039656e-05
  [94,] 6.288587e-05 8.882336e-05 2.101036e-05
  [95,] 5.498964e-05 6.414372e-05 1.460833e-05
  [96,] 5.759084e-05 8.873353e-05 1.952979e-05
  [97,] 6.950307e-05 9.004833e-05 2.636272e-05
  [98,] 9.927834e-05 9.167247e-05 3.907891e-05
  [99,] 4.495081e-05 6.376713e-05 1.330934e-05
 [100,] 5.111821e-05 6.663852e-05 1.609373e-05
 [101,] 5.084907e-05 6.670944e-05 1.600820e-05
 [102,] 5.071713e-05 6.489152e-05 1.537770e-05
 [103,] 5.058257e-05 6.475268e-05 1.527814e-05
 [104,] 2.281622e-04 1.223283e-04 2.022222e-04
 [105,] 4.668419e-05 8.304270e-05 2.022637e-05
 [106,] 4.642077e-05 8.017688e-05 1.954069e-05
 [107,] 9.646128e-05 1.053985e-04 6.476714e-05
 [108,] 4.262772e-05 9.851866e-05 1.840548e-05
 [109,] 1.480445e-04 9.060339e-05 5.812148e-05
 [110,] 6.432140e-05 8.898546e-05 2.204477e-05
 [111,] 8.057984e-05 8.643113e-05 2.618074e-05
 [112,] 1.205530e-04 7.757408e-05 5.598865e-05
 [113,] 4.615383e-05 8.332133e-05 1.997238e-05
 [114,] 8.736611e-05 9.149173e-05 4.945842e-05
 [115,] 7.772836e-05 1.117109e-04 5.209380e-05
 [116,] 2.974955e-04 1.361272e-04 3.179649e-04
 [117,] 2.084341e-04 1.045107e-04 1.555907e-04
 [118,] 5.074030e-05 9.364837e-05 2.483647e-05
 [119,] 7.831909e-05 9.004413e-05 2.822762e-05
 [120,] 1.186017e-04 5.948477e-05 3.143075e-05
 [121,] 3.305115e-04 1.419643e-04 3.772893e-04
 [122,] 2.996456e-04 1.446472e-04 3.453591e-04
 [123,] 7.056828e-05 9.028371e-05 2.523063e-05
 [124,] 7.036385e-05 9.028371e-05 2.514466e-05
 [125,] 2.476082e-04 7.410519e-05 9.989522e-05
 [126,] 1.351257e-04 1.476841e-04 1.411492e-04
 [127,] 2.396980e-04 7.564356e-05 1.008874e-04
 [128,] 1.137199e-04 7.471625e-05 4.766395e-05
 [129,] 9.045689e-05 6.993539e-05 3.353110e-05
 [130,] 3.583361e-04 1.624834e-04 4.839391e-04
 [131,] 5.028365e-05 1.103294e-04 2.777196e-05
 [132,] 3.655090e-04 1.613349e-04 4.909357e-04
 [133,] 5.027959e-05 1.091151e-04 2.750055e-05
 [134,] 2.942615e-04 7.962480e-05 1.371789e-04
 [135,] 6.611805e-05 7.822835e-05 2.811920e-05
 [136,] 4.349973e-05 9.597237e-05 1.985079e-05
 [137,] 1.565126e-04 1.484085e-04 1.704013e-04
 [138,] 5.280173e-05 1.165085e-04 3.076512e-05
 [139,] 5.362370e-05 1.104217e-04 3.051011e-05
 [140,] 1.148077e-04 1.449308e-04 1.127071e-04
 [141,] 5.315564e-05 1.076188e-04 2.950151e-05
 [142,] 4.454395e-05 9.369036e-05 2.028931e-05
 [143,] 8.434525e-05 6.677716e-05 2.786461e-05
 [144,] 6.437230e-05 5.837913e-05 1.725146e-05
 [145,] 6.488149e-05 5.837244e-05 1.732072e-05
 [146,] 7.286975e-05 9.362850e-05 2.822990e-05
 [147,] 6.553564e-05 5.837951e-05 1.749706e-05
 [148,] 5.593361e-05 1.228297e-04 3.558439e-05
 [149,] 1.124281e-04 7.875172e-05 4.021529e-05
 [150,] 8.351032e-05 6.875376e-05 3.156332e-05
 [151,] 8.280393e-05 6.859425e-05 3.117473e-05
 [152,] 1.152043e-04 6.942352e-05 4.444405e-05
 [153,] 1.092654e-04 6.909363e-05 4.182646e-05
 [154,] 1.074137e-04 6.925781e-05 4.129220e-05
 [155,] 1.085214e-04 6.895280e-05 4.139660e-05
 [156,] 2.797173e-04 2.380853e-04 5.157194e-04
 [157,] 1.092654e-04 6.925781e-05 4.199956e-05
 [158,] 1.009188e-04 8.727118e-05 3.555029e-05
 [159,] 1.081451e-04 6.975953e-05 4.208958e-05
 [160,] 1.081451e-04 6.812459e-05 4.038157e-05
 [161,] 2.858183e-04 2.483012e-04 5.525176e-04
 [162,] 1.104037e-04 6.833515e-05 4.131884e-05
 [163,] 1.009188e-04 8.738389e-05 3.580381e-05
 [164,] 1.092654e-04 6.818227e-05 4.073552e-05
 [165,] 1.104037e-04 7.011902e-05 4.334535e-05
 [166,] 6.446542e-04 3.573018e-04 2.255686e-03
 [167,] 9.012285e-05 8.609398e-05 1.882780e-05
 [168,] 1.104037e-04 7.049180e-05 4.362284e-05
 [169,] 1.457972e-04 9.491926e-05 6.556160e-05
 [170,] 1.165026e-04 7.031917e-05 4.583685e-05
 [171,] 1.165026e-04 7.014809e-05 4.564313e-05
 [172,] 1.063235e-04 6.979382e-05 4.130494e-05
 [173,] 9.207993e-05 1.605561e-04 8.810242e-05
 [174,] 3.418538e-04 1.867298e-04 5.166751e-04
 [175,] 1.882653e-04 1.706783e-04 2.482741e-04
 [176,] 2.908304e-03 7.850270e-05 1.327521e-03
 [177,] 4.634477e-04 7.007528e-05 1.782001e-04
 [178,] 1.022352e-04 6.797327e-05 3.790335e-05
 [179,] 4.342765e-05 8.435332e-05 1.435958e-05
 [180,] 4.343895e-05 8.354186e-05 1.426402e-05
 [181,] 3.341353e-04 1.549228e-04 4.130744e-04
 [182,] 7.219211e-05 1.156510e-04 4.904430e-05
 [183,] 7.283299e-05 1.236677e-04 5.248459e-05
 [184,] 1.100612e-04 9.686483e-05 4.975931e-05
 [185,] 3.700752e-04 1.356313e-04 3.993742e-04
 [186,] 3.538238e-04 1.342474e-04 3.747817e-04
 [187,] 1.198980e-04 7.167888e-05 4.846516e-05
 [188,] 1.383871e-04 6.042976e-05 3.263076e-05
 [189,] 7.156823e-04 6.034390e-05 1.495608e-04
 [190,] 1.276695e-04 9.241713e-05 5.345993e-05
 [191,] 5.012772e-05 1.082870e-04 2.770245e-05
 [192,] 1.441083e-04 1.281300e-04 1.270159e-04
 [193,] 1.211610e-04 9.216033e-05 5.008749e-05
 [194,] 1.928017e-04 6.054039e-05 3.629898e-05
 [195,] 4.373171e-04 1.088212e-04 3.623209e-04
 [196,] 6.393645e-05 1.436120e-04 1.281282e-05
 [197,] 1.411561e-04 1.502118e-04 1.444463e-04
 [198,] 1.840135e-04 6.042666e-05 3.577259e-05
 [199,] 1.385012e-04 1.550454e-04 1.453156e-04
 [200,] 1.220979e-04 9.162234e-05 4.975121e-05
 [201,] 1.893169e-04 6.034346e-05 3.705919e-05
 [202,] 1.893169e-04 6.030725e-05 3.732288e-05
 [203,] 1.436301e-04 1.557766e-04 1.530757e-04
 [204,] 2.503228e-04 1.450190e-04 2.761887e-04
 [205,] 1.184893e-04 9.406880e-05 5.184148e-05
 [206,] 1.184893e-04 9.405730e-05 5.182650e-05
 [207,] 5.528515e-04 1.599281e-04 7.544406e-04
 [208,] 3.935209e-04 6.047597e-05 6.344958e-05
 [209,] 1.284776e-04 9.350567e-05 5.604563e-05
 [210,] 2.563826e-04 6.023645e-05 4.691766e-05
 [211,] 1.810225e-04 1.872748e-04 2.412370e-04
 [212,] 3.108138e-04 1.379638e-04 3.345523e-04
 [213,] 2.015353e-04 1.786121e-04 2.638530e-04
 [214,] 2.194423e-04 1.425253e-04 2.328239e-04
 [215,] 9.090803e-05 8.088552e-05 1.912730e-05
 [216,] 1.252618e-02 5.924101e-05 1.430530e-03
 [217,] 3.723101e-03 5.982019e-05 5.674105e-04
 [218,] 2.778285e-03 9.587858e-05 1.886830e-03
 [219,] 3.307528e-03 5.995436e-05 5.273856e-04
 [220,] 1.925025e-03 6.814898e-05 6.225609e-04
 [221,] 1.021658e-04 1.033901e-04 5.604849e-05
 [222,] 1.386672e-03 5.983312e-05 1.917983e-04
 [223,] 1.091134e-04 1.088342e-04 6.533233e-05
 [224,] 5.017051e-05 8.289810e-05 2.126248e-05
 [225,] 1.214400e-04 1.092563e-04 7.534549e-05
 [226,] 3.983140e-04 6.042771e-05 8.196447e-05
 [227,] 3.559232e-04 6.055281e-05 7.649556e-05
 [228,] 6.578976e-04 6.003752e-05 1.199718e-04
 [229,] 1.199850e-04 1.075166e-04 7.259404e-05
 [230,] 1.141983e-04 1.086499e-04 6.912805e-05
 [231,] 2.701341e-04 5.997463e-05 5.447062e-05
 [232,] 2.490751e-04 6.037352e-05 5.508729e-05
 [233,] 2.249849e-04 9.925786e-05 1.331623e-04
 [234,] 3.658982e-04 6.465545e-05 8.282091e-05
 [235,] 4.274327e-04 6.515154e-05 1.026305e-04
 [236,] 1.480378e-04 8.534870e-05 5.120141e-05
 [237,] 4.556903e-04 6.387800e-05 9.215062e-05
 [238,] 4.274327e-04 6.408077e-05 9.114526e-05
 [239,] 1.032928e-04 9.043064e-05 4.124082e-05
 [240,] 3.830008e-04 6.546159e-05 9.398454e-05
 [241,] 9.354466e-05 9.129895e-05 3.784815e-05
 [242,] 9.983883e-05 9.083936e-05 4.163928e-05
 [243,] 8.839819e-05 9.100631e-05 3.518256e-05
 [244,] 8.747845e-05 9.390142e-05 3.701395e-05
 [245,] 9.909028e-05 8.926036e-05 3.976254e-05
 [246,] 7.974962e-05 9.020473e-05 3.072793e-05
 [247,] 8.831434e-05 8.563316e-05 3.137704e-05
 [248,] 6.219704e-05 1.308984e-04 3.960270e-05
 [249,] 4.146502e-05 8.148208e-05 1.163794e-05
 [250,] 7.409726e-05 8.569762e-05 2.504865e-05
 [251,] 4.215345e-05 6.996301e-05 1.195008e-05
 [252,] 1.134599e-04 6.972989e-05 4.581071e-05
 [253,] 1.631696e-04 7.535805e-05 4.398012e-05
 [254,] 6.677543e-05 9.339076e-05 1.375119e-05
 [255,] 5.368723e-05 1.288873e-04 1.668924e-05
 [256,] 1.163010e-04 8.029404e-05 2.374948e-05
 [257,] 5.277481e-05 2.041351e-04 1.257737e-05
 [258,] 9.263080e-05 7.507409e-05 3.415311e-05
 [259,] 5.189105e-05 2.012372e-04 1.263336e-05
 [260,] 5.492446e-05 8.377812e-05 1.703656e-05
 [261,] 5.440835e-05 8.394576e-05 1.694679e-05
 [262,] 5.272034e-05 1.669501e-04 1.585093e-05
 [263,] 5.432921e-05 8.399559e-05 1.692705e-05
 [264,] 7.147865e-05 8.419974e-05 2.147420e-05
 [265,] 5.313269e-05 1.672222e-04 1.554588e-05
 [266,] 8.455968e-05 9.335366e-05 2.417244e-05
 [267,] 5.241309e-05 1.708473e-04 1.583683e-05
 [268,] 5.172870e-05 1.770130e-04 1.621135e-05
 [269,] 5.253617e-05 1.651586e-04 1.567508e-05
 [270,] 7.024374e-05 2.548600e-04 1.305154e-05
 [271,] 7.713161e-05 8.416092e-05 2.263984e-05
 [272,] 7.216774e-05 8.310998e-05 2.183561e-05
 [273,] 5.255321e-05 8.405095e-05 1.685224e-05
 [274,] 4.538769e-05 1.482921e-04 1.194316e-05
 [275,] 7.424794e-05 9.319314e-05 2.230160e-05
 [276,] 7.040957e-05 8.353943e-05 2.112762e-05
 [277,] 7.040957e-05 8.352734e-05 2.113284e-05
 [278,] 5.245738e-05 8.446107e-05 1.696822e-05
 [279,] 4.606367e-05 1.594281e-04 2.080525e-05
 [280,] 5.574281e-05 1.670509e-04 3.896492e-05
 [281,] 5.244169e-05 8.166175e-05 1.681666e-05
 [282,] 7.170108e-05 8.371185e-05 2.096482e-05
 [283,] 5.678534e-05 1.580685e-04 3.914651e-05
 [284,] 5.495316e-05 1.459634e-04 3.437671e-05
 [285,] 5.535236e-05 7.033710e-05 1.654698e-05
 [286,] 5.678534e-05 1.624191e-04 3.991393e-05
 [287,] 5.770042e-05 1.531229e-04 3.958768e-05
 [288,] 7.184990e-05 8.341046e-05 2.105583e-05
 [289,] 5.656568e-05 1.563634e-04 3.851492e-05
 [290,] 5.656568e-05 1.634035e-04 3.981807e-05
 [291,] 5.815600e-05 1.634035e-04 4.228745e-05
 [292,] 5.114121e-05 7.092402e-05 1.582408e-05
 [293,] 9.442413e-05 1.360141e-04 7.437261e-05
 [294,] 7.216774e-05 8.351741e-05 2.106274e-05
 [295,] 6.165050e-05 1.393906e-04 4.203401e-05
 [296,] 1.050227e-04 1.229009e-04 7.777592e-05
 [297,] 5.263739e-05 7.558843e-05 1.543585e-05
 [298,] 5.995223e-05 1.570796e-04 4.372575e-05
 [299,] 5.068019e-05 8.484597e-05 1.757346e-05
 [300,] 7.517180e-05 9.119765e-05 2.284865e-05
 [301,] 5.324087e-05 9.474220e-05 2.317824e-05
 [302,] 9.176318e-05 8.290679e-05 3.795302e-05
 [303,] 5.258935e-05 8.955446e-05 2.203442e-05
 [304,] 7.563144e-05 9.132193e-05 2.291652e-05
 [305,] 5.531092e-05 9.574572e-05 2.555280e-05
 [306,] 7.083561e-05 9.154414e-05 2.190367e-05
 [307,] 7.390512e-05 8.185246e-05 2.261298e-05
 [308,] 5.166285e-05 9.755768e-05 2.259351e-05
 [309,] 5.228760e-05 9.793623e-05 2.326875e-05
 [310,] 9.068835e-05 8.377907e-05 3.788780e-05
 [311,] 8.978065e-05 8.454926e-05 3.779018e-05
 [312,] 8.935898e-05 8.325424e-05 3.673225e-05
 [313,] 7.580734e-05 8.385442e-05 1.730495e-05
 [314,] 5.146631e-05 1.011932e-04 2.296440e-05
 [315,] 8.871782e-05 8.543749e-05 3.770236e-05
 [316,] 8.819026e-05 8.588687e-05 3.761608e-05
 [317,] 5.251360e-05 1.048382e-04 2.465035e-05
 [318,] 5.010798e-05 1.027488e-04 2.163096e-05
 [319,] 5.236270e-05 8.096753e-05 1.662193e-05
 [320,] 5.159134e-05 1.181757e-04 2.434201e-05
 [321,] 6.525804e-05 7.905611e-05 2.581994e-05
 [322,] 7.011803e-05 5.872134e-05 1.730211e-05
 [323,] 5.124831e-05 5.865859e-05 1.501702e-05
 [324,] 7.143201e-05 8.274015e-05 2.186673e-05
 [325,] 5.205555e-05 8.211785e-05 1.717333e-05
 [326,] 5.192095e-05 8.041243e-05 1.678527e-05
 [327,] 4.765760e-05 8.395844e-05 1.537274e-05
 [328,] 3.654494e-05 5.608180e-05 1.085508e-05
 [329,] 5.203579e-05 7.992144e-05 1.664690e-05
 [330,] 5.263657e-05 8.008681e-05 1.696207e-05
 [331,] 3.798004e-05 6.118107e-05 1.171147e-05
 [332,] 3.644088e-05 5.608022e-05 1.078427e-05
 [333,] 3.669361e-05 5.603256e-05 1.080889e-05
 [334,] 3.649099e-05 5.627491e-05 1.079832e-05
 [335,] 3.784153e-05 5.738584e-05 1.138566e-05
 [336,] 6.913826e-05 8.573754e-05 2.066622e-05
 [337,] 5.147423e-05 9.286771e-05 1.593867e-05
 [338,] 3.855072e-05 1.348719e-04 1.387151e-05
 [339,] 5.108462e-05 7.820835e-05 1.545489e-05
 [340,] 5.048533e-05 7.855482e-05 1.531480e-05
 [341,] 3.904684e-05 1.344944e-04 1.299223e-05
 [342,] 5.527998e-05 9.265932e-05 1.908396e-05
 [343,] 3.914963e-05 1.344944e-04 1.292919e-05
 [344,] 5.488050e-05 9.050111e-05 1.838861e-05
 [345,] 3.900611e-05 1.351842e-04 1.268785e-05
 [346,] 5.251191e-05 7.734564e-05 1.581736e-05
 [347,] 3.912231e-05 1.468332e-04 1.288030e-05
 [348,] 3.773891e-05 6.589238e-05 1.082350e-05
 [349,] 5.488483e-05 8.845185e-05 1.803795e-05
 [350,] 3.826418e-05 1.365870e-04 1.322826e-05
 [351,] 5.487952e-05 8.801213e-05 1.802545e-05
 [352,] 5.487952e-05 8.754625e-05 1.798805e-05
 [353,] 5.500783e-05 8.754625e-05 1.779540e-05
 [354,] 3.805508e-05 1.390697e-04 1.351137e-05
 [355,] 3.749585e-05 6.778584e-05 1.088334e-05
 [356,] 3.759600e-05 7.369644e-05 1.100071e-05
 [357,] 3.724418e-05 6.877374e-05 1.095630e-05
 [358,] 3.742434e-05 6.835335e-05 1.090868e-05
 [359,] 3.742434e-05 6.735974e-05 1.088528e-05
 [360,] 3.806886e-05 2.403741e-04 2.271529e-05
 [361,] 3.740393e-05 2.155000e-04 2.021835e-05
 [362,] 7.182332e-05 1.595556e-04 5.621125e-05
 [363,] 7.753234e-05 9.006229e-05 2.670921e-05
 [364,] 4.993906e-05 5.865192e-05 1.262370e-05
 [365,] 3.739341e-05 4.180294e-04 1.801780e-05
 [366,] 1.742391e-04 8.471423e-05 3.974840e-05
 [367,] 3.777797e-05 1.394014e-04 1.286443e-05
 [368,] 3.759928e-05 1.368674e-04 1.294529e-05
 [369,] 3.743797e-05 1.344052e-04 1.302820e-05
 [370,] 6.581376e-05 6.908581e-05 2.341425e-05
 [371,] 7.616579e-05 1.820550e-04 7.037330e-05
 [372,] 3.736378e-05 1.344052e-04 1.310218e-05
 [373,] 3.751647e-05 1.004589e-04 1.203487e-05
 [374,] 7.742203e-05 9.182476e-05 2.696453e-05
 [375,] 3.740448e-05 1.317158e-04 1.300296e-05
 [376,] 3.716672e-05 1.199277e-04 1.292662e-05
 [377,] 7.007597e-05 1.245767e-04 2.751475e-05
 [378,] 6.263115e-05 7.109679e-05 2.275853e-05
 [379,] 4.026121e-05 7.356449e-05 1.156009e-05
 [380,] 6.516569e-05 7.093322e-05 2.386097e-05
 [381,] 5.431403e-05 7.379611e-05 1.211952e-05
 [382,] 7.742929e-05 9.002136e-05 2.694742e-05
 [383,] 7.741051e-05 9.070062e-05 2.708075e-05
 [384,] 3.684520e-05 1.210897e-04 1.278677e-05
 [385,] 3.931326e-05 1.156757e-04 1.146979e-05
 [386,] 3.864533e-05 1.156757e-04 1.164897e-05
 [387,] 3.850491e-05 1.163468e-04 1.170668e-05
 [388,] 3.850491e-05 1.163468e-04 1.170668e-05
 [389,] 3.823859e-05 1.176403e-04 1.182684e-05
 [390,] 3.909617e-05 1.190281e-04 1.158215e-05
 [391,] 3.879064e-05 1.196616e-04 1.168018e-05
 [392,] 4.256434e-05 1.026246e-04 1.100866e-05
 [393,] 8.514536e-05 2.227755e-04 1.023901e-04
 [394,] 7.336800e-05 6.861755e-05 1.473031e-05
 [395,] 4.151374e-05 1.057151e-04 1.113884e-05
 [396,] 4.209275e-05 1.046080e-04 1.107094e-05
 [397,] 4.209204e-05 1.053946e-04 1.109452e-05
 [398,] 8.082965e-05 6.809438e-05 1.549483e-05
 [399,] 7.292194e-05 8.644070e-05 3.019171e-05
 [400,] 7.398364e-05 8.644070e-05 3.071537e-05
 [401,] 7.777548e-05 8.800059e-05 2.490620e-05
 [402,] 1.010978e-04 1.927193e-04 1.198897e-04
 [403,] 7.790017e-05 9.159242e-05 2.677798e-05
 [404,] 1.962473e-04 8.428889e-05 4.371800e-05
 [405,] 7.796585e-05 9.194127e-05 2.724998e-05
 [406,] 7.629166e-05 8.479830e-05 3.106801e-05
 [407,] 4.049580e-05 5.778651e-05 1.161316e-05
 [408,] 7.860985e-05 9.248477e-05 2.878183e-05
 [409,] 7.687916e-05 8.460397e-05 3.126916e-05
 [410,] 4.128788e-05 5.760300e-05 1.168497e-05
 [411,] 4.076450e-05 5.755661e-05 1.162743e-05
 [412,] 4.079425e-05 9.071126e-05 1.288169e-05
 [413,] 4.077024e-05 5.732562e-05 1.161461e-05
 [414,] 4.067488e-05 5.732562e-05 1.160417e-05
 [415,] 7.747552e-05 8.279583e-05 3.055134e-05
 [416,] 7.717491e-05 9.405210e-05 2.720782e-05
 [417,] 1.355420e-04 8.933401e-05 4.840378e-05
 [418,] 7.747552e-05 8.217107e-05 3.017869e-05
 [419,] 4.243210e-05 1.294758e-04 1.919605e-05
 [420,] 4.056377e-05 9.561690e-05 1.322555e-05
 [421,] 7.687916e-05 8.101357e-05 2.920871e-05
 [422,] 7.629166e-05 7.886256e-05 2.756244e-05
 [423,] 7.514269e-05 8.032738e-05 2.805709e-05
 [424,] 4.248919e-05 8.159462e-05 1.400190e-05
 [425,] 5.079867e-05 6.753109e-05 1.911742e-05
 [426,] 4.186165e-05 1.255344e-04 1.775325e-05
 [427,] 1.029758e-04 1.771618e-04 1.136669e-04
 [428,] 4.246242e-05 7.904119e-05 1.370124e-05
 [429,] 7.793901e-05 1.017623e-04 2.961226e-05
 [430,] 3.999473e-05 5.842804e-05 1.157227e-05
 [431,] 3.999473e-05 5.854537e-05 1.157277e-05
 [432,] 4.262854e-05 7.938391e-05 1.347193e-05
 [433,] 7.004506e-05 7.891464e-05 2.518437e-05
 [434,] 4.259785e-05 7.911037e-05 1.348318e-05
 [435,] 3.940504e-05 6.214717e-05 1.240075e-05
 [436,] 4.545072e-05 7.310112e-05 1.340165e-05
 [437,] 4.500987e-05 7.360968e-05 1.328757e-05
 [438,] 4.638013e-05 7.566110e-05 1.347306e-05
 [439,] 4.009169e-05 6.373743e-05 1.289017e-05
 [440,] 4.009169e-05 6.410697e-05 1.292270e-05
 [441,] 3.993248e-05 6.358502e-05 1.275807e-05
 [442,] 6.936535e-05 9.626668e-05 3.920462e-05
 [443,] 3.985868e-05 6.369568e-05 1.272251e-05
 [444,] 4.237371e-05 6.581653e-05 1.393415e-05
 [445,] 4.196028e-05 6.640583e-05 1.375777e-05
 [446,] 5.317721e-05 8.082909e-05 1.256801e-05
 [447,] 5.274008e-05 8.801683e-05 1.262334e-05
 [448,] 3.967804e-05 1.503355e-04 1.937325e-05
 [449,] 5.979789e-05 1.607327e-04 1.437133e-05
 [450,] 4.278888e-05 1.543310e-04 2.583058e-05
 [451,] 4.774107e-05 1.200686e-04 2.716060e-05
 [452,] 4.643094e-05 1.144165e-04 2.510896e-05
 [453,] 3.989088e-05 7.892397e-05 1.190286e-05
 [454,] 6.181495e-05 6.467809e-05 2.183561e-05
 [455,] 8.105974e-05 6.539969e-05 1.963223e-05
 [456,] 4.100219e-05 7.019587e-05 1.300238e-05
 [457,] 6.240036e-05 6.455354e-05 2.198863e-05
 [458,] 5.780089e-05 9.315004e-05 1.625416e-05
 [459,] 6.426775e-05 6.444583e-05 2.261274e-05
 [460,] 3.652254e-05 1.673338e-04 1.462062e-05
 [461,] 6.269227e-05 1.106503e-04 1.337286e-05
 [462,] 6.269227e-05 1.089519e-04 1.336296e-05
 [463,] 6.193577e-05 9.259738e-05 2.861231e-05
 [464,] 5.781800e-05 9.323574e-05 1.625129e-05
 [465,] 5.577898e-05 1.199816e-04 3.484680e-05
 [466,] 1.656952e-04 8.857364e-05 3.644124e-05
 [467,] 5.132866e-05 1.164108e-04 2.621711e-05
 [468,] 8.509590e-05 6.673281e-05 2.018376e-05
 [469,] 5.942431e-05 1.118498e-04 1.349176e-05
 [470,] 1.641992e-04 8.789959e-05 3.691320e-05
 [471,] 5.768786e-05 7.686868e-05 1.271415e-05
 [472,] 6.428128e-05 1.070038e-04 3.398591e-05
 [473,] 8.248236e-05 6.714240e-05 2.008713e-05
 [474,] 5.830443e-05 9.015757e-05 1.654889e-05
 [475,] 1.597909e-04 8.738040e-05 3.669418e-05
 [476,] 6.916933e-05 1.078584e-04 3.878012e-05
 [477,] 5.883257e-05 8.991028e-05 1.665687e-05
 [478,] 5.856641e-05 8.987338e-05 1.661685e-05
 [479,] 3.874736e-05 6.469970e-05 1.135678e-05
 [480,] 6.098402e-05 9.123754e-05 2.764421e-05
 [481,] 5.867803e-05 9.123754e-05 2.630600e-05
 [482,] 5.856641e-05 9.119687e-05 1.651468e-05
 [483,] 5.752392e-05 1.216263e-04 1.322524e-05
 [484,] 5.950875e-05 1.233308e-04 1.315915e-05
 [485,] 8.186930e-05 5.942839e-05 2.287838e-05
 [486,] 4.087325e-05 6.783732e-05 1.268473e-05
 [487,] 5.998655e-05 9.072991e-05 2.692911e-05
 [488,] 6.055792e-05 1.211056e-04 1.311176e-05
 [489,] 6.353170e-05 1.154197e-04 3.814952e-05
 [490,] 6.110375e-05 1.202912e-04 3.687340e-05
 [491,] 5.483029e-05 9.106741e-05 2.402157e-05
 [492,] 6.055792e-05 1.159501e-04 1.309425e-05
 [493,] 4.037851e-05 7.408221e-05 1.152029e-05
 [494,] 5.898840e-05 9.321776e-05 1.644415e-05
 [495,] 5.767345e-05 8.994814e-05 2.540003e-05
 [496,] 6.002127e-05 1.197694e-04 3.542726e-05
 [497,] 3.992643e-05 1.023799e-04 1.209899e-05
 [498,] 1.586283e-04 8.750920e-05 3.647454e-05
 [499,] 3.917572e-05 1.196579e-04 1.292749e-05
 [500,] 5.827909e-05 8.825794e-05 2.530397e-05
 [501,] 3.937600e-05 1.026228e-04 1.232422e-05
 [502,] 6.002127e-05 1.267476e-04 3.710936e-05
 [503,] 7.646324e-05 8.693824e-05 2.251634e-05
 [504,] 4.003545e-05 1.021278e-04 1.205408e-05
 [505,] 4.043015e-05 1.015312e-04 1.192375e-05
 [506,] 7.197855e-05 1.020261e-04 3.355745e-05
 [507,] 5.666260e-05 1.042565e-04 2.937595e-05
 [508,] 7.141981e-05 9.093842e-05 2.197377e-05
 [509,] 6.779218e-05 9.018951e-05 3.355907e-05
 [510,] 6.598822e-05 8.861763e-05 3.170409e-05
 [511,] 6.598822e-05 8.861763e-05 3.170409e-05
 [512,] 3.949960e-05 7.362149e-05 1.183895e-05
 [513,] 6.657421e-05 8.712098e-05 3.156799e-05
 [514,] 7.090635e-05 8.093029e-05 2.980064e-05
 [515,] 6.745721e-05 9.889413e-05 3.374843e-05
 [516,] 6.598822e-05 8.748110e-05 3.129709e-05
 [517,] 7.197550e-05 9.852183e-05 3.652769e-05
 [518,] 3.959855e-05 7.198184e-05 1.174405e-05
 [519,] 4.109028e-05 6.910411e-05 1.292796e-05
 [520,] 6.353170e-05 8.712098e-05 2.946308e-05
 [521,] 6.155837e-05 8.676399e-05 2.794823e-05
 [522,] 6.273619e-05 9.677368e-05 2.093094e-05
 [523,] 6.627933e-05 8.641009e-05 3.110761e-05
 [524,] 6.717543e-05 8.594981e-05 3.158673e-05
 [525,] 6.379053e-05 8.594981e-05 2.930163e-05
 [526,] 3.919222e-05 7.176259e-05 1.166560e-05
 [527,] 6.379053e-05 8.594981e-05 2.930163e-05
 [528,] 6.725651e-05 9.295123e-05 1.908481e-05
 [529,] 3.926804e-05 7.176259e-05 1.164088e-05
 [530,] 7.387897e-05 9.830048e-05 3.766617e-05
 [531,] 4.963927e-05 6.915011e-05 1.682595e-05
 [532,] 6.779218e-05 8.594981e-05 3.199540e-05
 [533,] 6.327629e-05 8.630396e-05 2.906299e-05
 [534,] 3.912036e-05 7.222537e-05 1.170811e-05
 [535,] 6.779218e-05 8.594981e-05 3.199540e-05
 [536,] 6.405281e-05 8.705790e-05 2.985489e-05
 [537,] 7.174074e-05 8.801408e-05 2.186273e-05
 [538,] 6.873623e-05 9.889413e-05 3.457187e-05
 [539,] 6.899245e-05 9.095328e-05 3.483715e-05
 [540,] 4.962916e-05 9.570279e-05 1.784488e-05
 [541,] 3.858589e-05 7.364715e-05 1.213337e-05
 [542,] 6.977259e-05 9.221287e-05 3.582695e-05
 [543,] 6.977259e-05 9.262222e-05 3.598966e-05
 [544,] 6.486069e-05 9.303516e-05 3.245271e-05
 [545,] 7.151267e-05 9.262222e-05 3.726153e-05
 [546,] 6.943742e-05 9.262222e-05 3.574313e-05
 [547,] 6.513710e-05 9.303516e-05 3.266515e-05
 [548,] 6.977259e-05 9.262222e-05 3.598966e-05
 [549,] 6.977259e-05 9.303516e-05 3.615349e-05
 [550,] 4.888392e-05 9.484495e-05 1.693890e-05
 [551,] 3.898895e-05 7.512454e-05 1.223048e-05
 [552,] 6.745399e-05 1.010193e-04 3.442978e-05
 [553,] 6.513710e-05 9.981028e-05 3.498059e-05
 [554,] 6.298201e-05 1.007612e-04 2.341134e-05
 [555,] 6.541714e-05 9.981028e-05 3.521921e-05
 [556,] 6.679839e-05 1.010936e-04 3.405285e-05
 [557,] 6.513710e-05 1.003402e-04 3.515477e-05
 [558,] 4.883601e-05 9.453242e-05 1.683316e-05
 [559,] 6.541714e-05 1.008264e-04 3.555637e-05
 [560,] 6.541714e-05 1.013170e-04 3.571864e-05
 [561,] 3.864007e-05 8.176743e-05 1.244412e-05
 [562,] 6.541714e-05 1.018119e-04 3.588202e-05
 [563,] 7.011197e-05 1.008264e-04 3.953644e-05
 [564,] 4.883601e-05 9.507157e-05 1.687127e-05
 [565,] 7.166177e-05 1.002617e-04 3.700412e-05
 [566,] 7.011197e-05 1.049802e-04 4.113687e-05
 [567,] 6.598822e-05 1.079129e-04 3.847649e-05
 [568,] 6.395389e-05 1.021910e-04 3.245752e-05
 [569,] 6.455482e-05 1.021910e-04 3.286283e-05
 [570,] 6.395389e-05 1.017397e-04 3.233614e-05
 [571,] 3.882816e-05 8.528362e-05 1.328345e-05
 [572,] 6.541714e-05 1.073400e-04 3.774929e-05
 [573,] 6.779218e-05 1.073400e-04 3.997056e-05
 [574,] 6.598822e-05 1.090187e-04 3.884066e-05
 [575,] 6.795594e-05 8.968357e-05 2.177531e-05
 [576,] 6.627933e-05 1.084541e-04 3.893205e-05
 [577,] 6.598822e-05 1.096456e-04 3.904651e-05
 [578,] 3.852137e-05 8.738631e-05 1.295793e-05
 [579,] 6.627933e-05 1.104502e-04 3.966191e-05
 [580,] 6.570083e-05 1.122331e-04 3.967255e-05
 [581,] 6.810648e-05 1.110391e-04 4.164154e-05
 [582,] 4.874059e-05 9.507124e-05 1.660695e-05
 [583,] 6.657421e-05 1.128991e-04 4.076647e-05
 [584,] 6.513710e-05 1.135104e-04 3.950857e-05
 [585,] 7.313309e-05 8.644577e-05 2.210856e-05
 [586,] 6.513710e-05 1.141272e-04 3.970236e-05
 [587,] 6.552412e-05 1.001103e-04 3.295907e-05
 [588,] 6.458786e-05 1.160755e-04 3.973190e-05
 [589,] 4.873573e-05 9.430296e-05 1.652575e-05
 [590,] 4.084249e-05 7.104991e-05 1.281294e-05
 [591,] 6.525365e-05 1.187599e-04 4.136997e-05
 [592,] 3.872657e-05 9.557282e-05 1.292368e-05
 [593,] 7.993985e-05 7.409729e-05 2.276238e-05
 [594,] 6.554098e-05 1.181010e-04 4.147249e-05
 [595,] 3.877125e-05 9.603442e-05 1.288506e-05
 [596,] 3.872657e-05 9.515690e-05 1.290677e-05
 [597,] 6.429752e-05 9.872876e-05 3.180043e-05
 [598,] 6.370154e-05 9.872876e-05 3.141509e-05
 [599,] 6.525365e-05 1.191186e-04 4.155640e-05
 [600,] 4.085747e-05 7.107113e-05 1.281153e-05
 [601,] 6.497006e-05 1.191186e-04 4.124802e-05
 [602,] 6.431858e-05 1.197939e-04 4.063655e-05
 [603,] 4.874059e-05 9.316070e-05 1.649068e-05
 [604,] 6.441393e-05 1.191415e-04 4.064796e-05
 [605,] 7.512087e-05 1.093442e-04 4.692271e-05
 [606,] 6.441393e-05 1.191186e-04 4.064106e-05
 [607,] 6.387229e-05 1.191444e-04 4.005455e-05
 [608,] 4.020751e-05 7.917843e-05 1.188622e-05
 [609,] 6.379053e-05 1.170879e-04 3.925339e-05
 [610,] 4.020751e-05 7.836226e-05 1.186908e-05
 [611,] 6.353170e-05 1.164374e-04 3.878269e-05
 [612,] 6.393017e-05 1.163928e-04 3.919731e-05
 [613,] 4.873281e-05 9.410141e-05 1.644836e-05
 [614,] 4.031320e-05 7.679163e-05 1.182178e-05
 [615,] 6.353170e-05 1.131068e-04 3.780109e-05
 [616,] 6.687290e-05 1.150468e-04 4.185778e-05
 [617,] 6.887733e-05 1.137889e-04 4.345319e-05
 [618,] 6.717543e-05 1.150919e-04 4.218371e-05
 [619,] 6.717543e-05 1.144150e-04 4.195466e-05
 [620,] 6.717543e-05 1.137889e-04 4.174238e-05
 [621,] 6.687290e-05 1.137889e-04 4.143620e-05
 [622,] 6.717543e-05 1.144150e-04 4.195466e-05
 [623,] 5.430297e-05 8.591267e-05 1.747232e-05
 [624,] 4.839264e-05 9.130336e-05 1.575596e-05
 [625,] 6.772312e-05 1.131068e-04 4.205883e-05
 [626,] 6.458786e-05 1.131068e-04 3.888908e-05
 [627,] 7.317372e-05 8.673805e-05 2.212120e-05
 [628,] 4.877890e-05 9.511907e-05 1.631873e-05
 [629,] 4.879455e-05 9.511907e-05 1.629033e-05
 [630,] 7.624237e-05 1.112106e-04 4.857562e-05
 [631,] 4.042301e-05 7.585276e-05 1.178540e-05
 [632,] 5.441659e-05 7.184043e-05 2.165168e-05
 [633,] 6.845683e-05 1.130864e-04 4.278285e-05
 [634,] 5.545877e-05 7.184043e-05 2.214021e-05
 [635,] 6.877959e-05 1.144150e-04 4.357965e-05
 [636,] 6.845683e-05 1.137889e-04 4.303222e-05
 [637,] 6.845683e-05 1.131068e-04 4.279008e-05
 [638,] 6.877959e-05 1.124926e-04 4.288987e-05
 [639,] 4.077758e-05 7.547818e-05 1.174511e-05
 [640,] 6.880333e-05 9.098305e-05 3.206835e-05
 [641,] 6.877959e-05 1.124926e-04 4.288987e-05
 [642,] 6.977259e-05 1.131068e-04 4.409322e-05
 [643,] 5.654642e-05 7.240252e-05 2.283473e-05
 [644,] 4.899456e-05 9.340361e-05 1.603066e-05
 [645,] 7.360517e-05 1.110391e-04 4.689872e-05
 [646,] 6.943742e-05 1.122331e-04 4.336710e-05
 [647,] 6.977259e-05 1.128991e-04 4.394112e-05
 [648,] 7.260982e-05 1.122331e-04 4.644131e-05
 [649,] 7.502351e-05 8.705098e-05 2.222077e-05
 [650,] 7.101775e-05 1.154410e-04 4.613633e-05
 [651,] 7.593737e-05 1.133390e-04 4.904656e-05
 [652,] 7.512087e-05 1.163505e-04 4.946813e-05
 [653,] 7.418801e-05 8.707536e-05 2.225966e-05
 [654,] 7.512087e-05 1.189078e-04 5.040590e-05
 [655,] 3.999525e-05 7.615201e-05 1.186333e-05
 [656,] 7.101775e-05 1.154410e-04 4.613633e-05
 [657,] 6.973744e-05 1.157640e-04 4.480219e-05
 [658,] 7.007017e-05 1.151602e-04 4.491735e-05
 [659,] 7.007017e-05 1.145406e-04 4.468776e-05
 [660,] 7.593737e-05 1.199476e-04 5.153030e-05
 [661,] 5.408176e-05 7.460810e-05 1.259277e-05
 [662,] 7.299116e-05 8.738812e-05 2.218819e-05
 [663,] 5.611190e-05 1.096591e-04 2.637404e-05
 [664,] 6.132527e-05 1.200313e-04 3.814558e-05
 [665,] 6.909972e-05 8.849954e-05 2.286470e-05
 [666,] 5.003431e-05 8.706243e-05 1.709673e-05
 [667,] 4.237736e-05 7.021217e-05 1.177467e-05
 [668,] 6.247989e-05 8.887015e-05 3.132118e-05
 [669,] 6.247989e-05 8.887015e-05 3.132118e-05
 [670,] 6.538479e-05 1.219484e-04 4.225418e-05
 [671,] 9.557588e-05 1.413384e-04 8.113497e-05
 [672,] 4.307440e-05 6.719189e-05 1.197276e-05
 [673,] 4.149678e-05 7.275061e-05 1.324645e-05
 [674,] 4.371098e-05 6.699607e-05 1.204231e-05
 [675,] 6.314394e-05 9.158129e-05 3.257661e-05
 [676,] 4.957234e-05 9.170010e-05 1.705966e-05
 [677,] 6.314394e-05 8.788193e-05 3.139257e-05
 [678,] 6.267004e-05 8.984456e-05 3.172082e-05
 [679,] 6.775631e-05 1.206244e-04 4.443619e-05
 [680,] 6.334749e-05 8.919525e-05 3.194749e-05
 [681,] 6.383133e-05 9.089123e-05 3.280795e-05
 [682,] 6.383133e-05 9.089123e-05 3.280795e-05
 [683,] 4.362661e-05 6.643234e-05 1.206212e-05
 [684,] 6.453332e-05 9.192852e-05 3.360655e-05
 [685,] 6.807015e-05 1.212922e-04 4.500302e-05
 [686,] 7.101321e-05 8.684424e-05 2.224031e-05
 [687,] 7.604176e-05 1.447841e-04 6.043533e-05
 [688,] 6.453332e-05 9.299149e-05 3.395202e-05
 [689,] 4.454115e-05 6.597507e-05 1.219518e-05
 [690,] 4.942157e-05 9.040637e-05 1.676191e-05
 [691,] 6.453332e-05 9.373986e-05 3.419334e-05
 [692,] 7.007272e-05 1.215657e-04 4.719013e-05
 [693,] 6.455591e-05 1.188832e-04 4.033653e-05
 [694,] 6.807015e-05 1.202449e-04 4.456934e-05
 [695,] 6.807015e-05 1.202449e-04 4.456934e-05
 [696,] 6.525021e-05 9.446259e-05 3.491652e-05
 [697,] 6.775631e-05 1.202544e-04 4.423470e-05
 [698,] 4.432592e-05 6.563738e-05 1.219346e-05
 [699,] 4.476160e-05 6.555528e-05 1.225471e-05
 [700,] 6.673005e-05 9.523598e-05 3.619243e-05
 [701,] 4.498735e-05 6.522825e-05 1.231254e-05
 [702,] 6.673005e-05 9.558828e-05 3.631120e-05
 [703,] 4.942157e-05 8.967815e-05 1.670121e-05
 [704,] 6.453332e-05 9.678210e-05 3.515903e-05
 [705,] 8.704644e-05 1.469074e-04 7.269276e-05
 [706,] 6.598235e-05 8.862652e-05 3.335763e-05
 [707,] 4.411586e-05 6.461945e-05 1.228062e-05
 [708,] 4.932771e-05 9.133354e-05 1.666541e-05
 [709,] 6.939915e-05 1.123383e-04 4.307805e-05
 [710,] 4.498735e-05 6.475729e-05 1.238996e-05
 [711,] 6.980152e-05 9.408285e-05 3.781482e-05
 [712,] 6.749368e-05 9.370823e-05 3.611712e-05
 [713,] 6.898970e-05 9.337374e-05 3.700685e-05
 [714,] 7.063070e-05 9.196557e-05 3.742118e-05
 [715,] 7.294129e-05 1.014253e-04 4.193162e-05
 [716,] 7.063070e-05 9.096037e-05 3.703582e-05
 [717,] 7.783658e-05 1.059503e-04 4.802047e-05
 [718,] 4.498735e-05 6.441563e-05 1.246317e-05
 [719,] 7.322634e-05 8.931570e-05 3.803305e-05
 [720,] 7.505102e-05 8.405764e-05 3.676317e-05
 [721,] 3.859434e-05 1.020397e-04 1.554960e-05
 [722,] 4.964076e-05 9.570921e-05 1.656934e-05
 [723,] 4.419885e-05 6.449397e-05 1.242438e-05
 [724,] 8.359946e-05 7.958604e-05 3.891634e-05
 [725,] 4.344602e-05 7.864889e-05 1.162539e-05
 [726,] 4.358102e-05 7.622750e-05 1.457038e-05
 [727,] 1.039451e-04 5.927279e-05 2.368047e-05
 [728,] 4.278623e-05 8.177967e-05 1.168616e-05
 [729,] 9.580810e-05 5.926339e-05 2.217611e-05
 [730,] 4.272482e-05 8.345511e-05 1.183107e-05
 [731,] 5.479519e-05 5.941745e-05 1.455617e-05
 [732,] 9.582521e-05 9.113736e-05 1.448564e-05
 [733,] 7.102972e-05 8.707601e-05 2.267867e-05
 [734,] 9.516810e-05 7.672361e-05 2.125345e-05
 [735,] 4.495662e-05 9.781772e-05 1.271489e-05
 [736,] 5.673339e-05 6.867731e-05 1.833648e-05
 [737,] 4.683655e-05 7.673807e-05 1.406740e-05
 [738,] 4.894709e-05 8.635446e-05 1.615114e-05
 [739,] 5.130598e-05 8.298403e-05 1.686110e-05
 [740,] 4.942048e-05 8.650767e-05 1.668542e-05
 [741,] 4.960475e-05 8.655399e-05 1.695899e-05
 [742,] 4.733111e-05 8.591211e-05 1.554250e-05
 [743,] 4.877208e-05 8.294921e-05 1.577587e-05
 [744,] 4.907844e-05 8.587280e-05 1.641725e-05
 [745,] 4.764709e-05 5.607703e-05 1.349005e-05
 [746,] 1.125846e-04 7.397139e-05 2.162091e-05
 [747,] 6.828536e-05 5.927152e-05 2.147389e-05
 [748,] 4.732316e-05 8.592410e-05 1.550718e-05
 [749,] 7.288735e-05 6.035453e-05 2.370966e-05
 [750,] 4.911330e-05 8.681108e-05 1.689055e-05
 [751,] 7.806987e-05 6.107091e-05 2.590799e-05
 [752,] 4.743587e-05 7.094806e-05 1.571007e-05
 [753,] 4.743587e-05 6.666909e-05 1.474349e-05
 [754,] 4.771860e-05 6.647497e-05 1.480568e-05
 [755,] 4.703037e-05 8.587067e-05 1.542294e-05
 [756,] 8.563781e-05 6.652764e-05 3.232108e-05
 [757,] 4.703037e-05 8.606609e-05 1.543302e-05
 [758,] 1.015443e-04 6.063124e-05 2.721415e-05
 [759,] 4.912221e-05 8.653743e-05 1.687411e-05
 [760,] 4.886314e-05 8.748338e-05 1.659122e-05
 [761,] 1.029405e-04 6.089870e-05 2.807036e-05
 [762,] 8.549135e-05 6.434153e-05 2.972236e-05
 [763,] 4.705246e-05 8.657861e-05 1.542532e-05
 [764,] 6.398771e-05 7.346893e-05 2.704406e-05
 [765,] 8.908227e-05 6.301351e-05 2.845443e-05
 [766,] 6.733749e-05 7.346893e-05 2.867482e-05
 [767,] 4.713379e-05 7.584930e-05 1.483946e-05
 [768,] 4.532439e-05 5.956345e-05 1.480112e-05
 [769,] 5.043487e-05 6.119593e-05 1.473113e-05
 [770,] 6.624112e-05 1.442693e-04 3.280159e-05
 [771,] 7.157570e-05 7.084869e-05 2.924451e-05
 [772,] 7.947020e-05 8.992995e-05 2.313071e-05
 [773,] 4.902145e-05 9.391354e-05 1.694776e-05
 [774,] 8.123174e-05 8.876151e-05 2.413851e-05
 [775,] 5.688790e-05 6.211232e-05 1.908230e-05
 [776,] 4.472515e-05 6.100310e-05 1.306284e-05
 [777,] 4.726915e-05 9.719631e-05 1.796082e-05
 [778,] 9.973613e-05 6.869975e-05 2.160058e-05
 [779,] 1.096678e-04 9.305863e-05 2.790150e-05
 [780,] 6.618470e-05 8.037755e-05 2.122675e-05
 [781,] 1.071761e-04 6.149403e-05 3.516209e-05
 [782,] 5.516185e-05 5.748043e-05 1.546104e-05
 [783,] 2.017251e-04 9.272998e-05 1.168203e-04
 [784,] 1.301956e-04 9.352519e-05 3.167773e-05
 [785,] 6.509501e-05 8.045676e-05 2.078520e-05
 [786,] 5.490314e-05 5.714683e-05 1.524615e-05
 [787,] 1.835570e-04 9.746527e-05 1.140373e-04
 [788,] 6.489475e-05 8.085503e-05 2.076546e-05
 [789,] 5.383031e-05 5.701016e-05 1.503990e-05
 [790,] 4.129546e-05 1.053427e-04 1.596180e-05
 [791,] 5.361842e-05 5.706984e-05 1.503938e-05
 [792,] 4.442539e-05 6.650501e-05 1.348817e-05
 [793,] 6.477741e-05 7.983239e-05 2.045649e-05
 [794,] 4.204691e-05 1.233768e-04 1.824679e-05
 [795,] 7.185510e-05 7.008742e-05 2.949866e-05
 [796,] 6.458619e-05 7.947201e-05 2.024981e-05
 [797,] 5.225319e-05 6.133714e-05 1.654812e-05
 [798,] 5.203544e-05 5.985447e-05 1.596691e-05
 [799,] 6.940535e-05 1.173168e-04 4.215772e-05
 [800,] 4.970996e-05 6.842995e-05 1.367663e-05
 [801,] 6.075177e-05 1.092671e-04 3.234871e-05
 [802,] 8.621014e-05 6.702204e-05 2.970442e-05
 [803,] 5.095044e-05 5.963982e-05 1.379886e-05
 [804,] 6.731823e-05 1.284867e-04 3.204537e-05
 [805,] 6.628353e-05 1.636305e-04 4.060008e-05
 [806,] 7.764588e-05 9.856689e-05 3.612155e-05
 [807,] 5.425508e-05 7.031242e-05 1.997518e-05
 [808,] 4.409470e-05 9.870013e-05 1.683138e-05
 [809,] 5.174454e-05 5.927224e-05 1.389652e-05
 [810,] 5.164873e-05 5.915264e-05 1.385924e-05
 [811,] 4.424353e-05 8.745026e-05 1.481463e-05
 [812,] 9.660620e-05 1.044370e-04 2.588022e-05
 [813,] 6.765549e-05 1.598910e-04 3.958597e-05
 [814,] 9.366771e-05 9.178507e-05 2.499098e-05
 [815,] 7.783435e-05 1.030729e-04 3.810033e-05
 [816,] 7.792509e-05 1.027097e-04 3.805073e-05
 [817,] 5.115770e-05 8.826068e-05 1.327986e-05
 [818,] 5.934413e-05 5.891222e-05 1.509036e-05
 [819,] 4.993313e-05 5.846432e-05 1.372285e-05
 [820,] 7.770375e-05 1.021999e-04 3.773537e-05
 [821,] 4.939501e-05 9.025221e-05 1.294663e-05
 [822,] 7.645214e-05 1.014315e-04 3.605652e-05
 [823,] 5.668411e-05 7.931059e-05 1.160125e-05
 [824,] 9.220515e-05 1.778204e-04 9.672180e-05
 [825,] 5.459829e-05 9.756972e-05 1.115335e-05
 [826,] 7.530049e-05 8.456406e-05 2.871568e-05
 [827,] 7.522950e-05 8.434409e-05 2.858028e-05
 [828,] 6.671242e-05 1.633538e-04 3.787490e-05
 [829,] 4.978636e-05 5.796051e-05 1.374659e-05
 [830,] 4.475823e-05 8.453328e-05 1.491264e-05
 [831,] 9.717636e-05 9.125148e-05 2.075771e-05
 [832,] 5.661535e-05 6.247885e-05 1.886341e-05
 [833,] 4.460575e-05 8.463341e-05 1.486056e-05
 [834,] 4.734126e-05 9.221746e-05 1.275010e-05
 [835,] 1.219467e-04 8.938735e-05 3.318361e-05
 [836,] 4.641486e-05 8.461391e-05 1.570568e-05
 [837,] 4.475967e-05 6.459536e-05 1.566255e-05
 [838,] 4.970736e-05 5.799341e-05 1.381086e-05
 [839,] 4.965950e-05 5.799320e-05 1.380395e-05
 [840,] 4.314386e-05 9.128744e-05 1.431013e-05
 [841,] 6.651861e-05 1.555724e-04 3.215967e-05
 [842,] 7.436343e-05 8.084220e-05 2.256090e-05
 [843,] 6.666430e-05 1.573972e-04 3.531643e-05
 [844,] 4.771557e-05 8.470479e-05 1.625043e-05
 [845,] 1.228752e-04 8.948133e-05 3.331305e-05
 [846,] 4.633598e-05 9.203227e-05 1.331368e-05
 [847,] 7.130759e-05 2.816551e-04 8.549152e-05
 [848,] 1.094805e-04 1.319837e-04 9.095960e-05
 [849,] 7.440109e-05 8.101427e-05 2.253712e-05
 [850,] 6.751116e-05 1.705795e-04 4.109892e-05
 [851,] 7.686134e-05 1.014651e-04 3.649754e-05
 [852,] 3.892349e-05 1.016352e-04 1.449375e-05
 [853,] 4.970613e-05 5.825474e-05 1.382070e-05
 [854,] 1.131725e-04 3.458062e-04 2.722507e-04
 [855,] 3.722277e-05 1.064866e-04 1.248551e-05
 [856,] 4.973208e-05 5.822852e-05 1.382584e-05
 [857,] 6.706939e-05 1.736483e-04 3.960077e-05
 [858,] 1.099969e-04 1.295388e-04 8.951496e-05
 [859,] 1.170585e-04 3.240113e-04 2.691908e-04
 [860,] 5.552029e-05 9.188349e-05 2.087690e-05
 [861,] 7.629272e-05 9.707804e-05 3.424497e-05
 [862,] 1.141842e-04 1.283875e-04 9.332866e-05
 [863,] 5.944764e-05 9.127834e-05 2.238560e-05
 [864,] 5.025679e-05 6.103888e-05 1.495700e-05
 [865,] 5.090196e-05 1.624166e-04 3.031420e-05
 [866,] 4.951458e-05 6.101513e-05 1.476819e-05
 [867,] 1.115203e-04 1.254169e-04 8.765663e-05
 [868,] 4.850191e-05 6.223327e-05 1.475897e-05
 [869,] 4.457367e-05 1.159584e-04 2.104244e-05
 [870,] 8.808812e-05 9.159406e-05 2.398670e-05
 [871,] 1.254176e-04 8.639232e-05 5.399038e-05
 [872,] 6.713072e-05 1.076721e-04 2.320195e-05
 [873,] 1.193934e-04 8.620504e-05 5.101695e-05
 [874,] 1.112691e-04 8.875892e-05 4.944280e-05
 [875,] 1.123733e-04 9.513542e-05 2.739397e-05
 [876,] 5.013980e-05 6.962847e-05 1.467505e-05
 [877,] 7.799800e-05 8.631488e-05 2.250266e-05
 [878,] 8.294837e-05 8.877958e-05 2.484776e-05
 [879,] 4.603490e-05 2.178551e-04 3.526139e-05
 [880,] 5.757008e-05 9.419859e-05 1.764915e-05
 [881,] 6.888328e-05 3.124690e-04 9.342071e-05
 [882,] 8.223683e-05 8.855246e-05 2.483342e-05
 [883,] 3.961878e-05 3.621272e-04 3.028058e-05
 [884,] 5.524667e-05 7.694961e-05 1.737778e-05
 [885,] 5.517984e-05 7.807164e-05 1.780276e-05
 [886,] 4.345360e-05 2.264326e-04 1.476227e-05
 [887,] 4.684946e-05 2.421621e-04 2.288873e-05
 [888,] 1.291766e-04 9.010048e-05 3.323187e-05
 [889,] 4.001405e-05 3.576603e-04 3.132814e-05
 [890,] 6.051833e-05 8.806812e-05 1.761686e-05
 [891,] 4.001405e-05 3.607431e-04 3.144601e-05
 [892,] 6.079394e-05 8.774935e-05 1.764945e-05
 [893,] 5.504031e-05 7.700019e-05 1.748973e-05
 [894,] 9.076918e-05 8.741655e-05 3.570762e-05
 [895,] 4.250988e-05 2.730717e-04 1.569162e-05
 [896,] 4.169942e-05 2.705526e-04 1.632912e-05
 [897,] 5.628016e-05 4.587882e-04 1.218973e-05
 [898,] 6.619694e-05 7.747444e-05 1.747909e-05
 [899,] 9.560467e-05 8.385192e-05 3.273783e-05
 [900,] 4.605985e-05 2.981997e-04 2.564499e-05
 [901,] 5.839214e-05 5.032901e-04 1.215243e-05
 [902,] 9.258915e-05 8.909381e-05 2.680216e-05
 [903,] 4.733842e-05 3.086668e-04 2.243542e-05
 [904,] 9.447695e-05 8.939238e-05 2.701215e-05
 [905,] 3.673868e-04 2.447427e-04 8.098595e-04
 [906,] 4.736525e-05 2.424393e-04 2.104879e-05
 [907,] 4.707378e-05 2.516882e-04 2.189861e-05
 [908,] 9.378260e-05 8.455992e-05 3.479149e-05
 [909,] 4.707378e-05 2.556490e-04 2.203897e-05
 [910,] 6.407578e-05 8.636851e-05 1.932819e-05
 [911,] 6.283428e-05 8.623153e-05 1.904958e-05
 [912,] 1.386464e-04 9.202925e-05 3.172927e-05
 [913,] 1.687409e-04 4.504249e-04 5.454883e-04
 [914,] 3.750081e-05 3.792268e-04 1.703412e-05
 [915,] 6.011277e-05 4.428140e-04 1.186246e-05
 [916,] 6.097997e-05 8.630590e-05 1.855087e-05
 [917,] 6.241958e-05 8.633825e-05 1.889009e-05
 [918,] 8.903580e-05 8.917579e-05 2.593161e-05
 [919,] 8.903580e-05 8.897728e-05 2.609620e-05
 [920,] 6.325579e-05 8.638479e-05 1.908531e-05
 [921,] 6.097997e-05 8.634161e-05 1.853487e-05
 [922,] 8.861157e-05 8.901931e-05 2.593657e-05
 [923,] 8.861157e-05 8.903054e-05 2.592722e-05
 [924,] 9.316236e-05 8.339191e-05 3.345422e-05
 [925,] 4.707378e-05 2.744563e-04 2.269001e-05
 [926,] 3.750081e-05 4.095812e-04 1.740380e-05
 [927,] 8.819163e-05 8.908639e-05 2.576876e-05
 [928,] 1.133676e-04 9.167484e-05 2.850833e-05
 [929,] 4.707378e-05 2.766854e-04 2.276556e-05
 [930,] 5.861736e-05 5.074260e-04 1.196501e-05
 [931,] 5.805563e-05 4.981738e-04 1.198318e-05
 [932,] 7.725894e-05 3.875216e-04 1.343615e-05
 [933,] 5.805563e-05 5.184257e-04 1.204573e-05
 [934,] 6.082298e-05 8.578611e-05 1.876625e-05
 [935,] 9.922763e-05 8.169090e-05 3.124466e-05
 [936,] 3.735113e-05 4.561968e-04 1.832570e-05
 [937,] 3.735113e-05 4.561968e-04 1.832570e-05
 [938,] 6.106749e-05 8.581320e-05 1.882946e-05
 [939,] 3.723244e-05 5.481272e-04 1.966817e-05
 [940,] 5.781896e-05 6.548025e-04 1.241164e-05
 [941,] 1.299619e-04 9.036623e-05 3.132433e-05
 [942,] 5.877492e-05 6.678572e-04 1.235220e-05
 [943,] 1.290382e-04 9.034720e-05 3.117266e-05
 [944,] 2.456613e-04 4.892811e-04 9.902771e-04
 [945,] 5.692246e-05 5.516887e-04 1.451843e-05
 [946,] 8.619429e-05 8.751203e-05 3.122318e-05
 [947,] 3.306057e-04 8.690421e-05 1.544221e-04
 [948,] 3.290116e-04 8.826581e-05 1.401154e-04
 [949,] 8.702743e-05 8.906931e-05 2.544207e-05
 [950,] 9.479482e-05 8.196593e-05 3.265301e-05
 [951,] 6.078711e-05 8.532909e-05 1.909583e-05
 [952,] 9.435643e-05 8.201552e-05 3.255023e-05
 [953,] 8.593146e-05 8.955659e-05 2.482405e-05
 [954,] 6.118336e-05 8.554461e-05 1.904990e-05
 [955,] 1.228706e-04 8.930226e-05 3.085699e-05
 [956,] 4.042247e-04 8.905289e-05 1.779208e-04
 [957,] 2.798002e-04 4.059795e-04 9.844913e-04
 [958,] 2.844058e-04 4.023662e-04 9.971354e-04
 [959,] 6.039739e-05 8.542439e-05 1.887645e-05
 [960,] 6.078711e-05 8.535218e-05 1.905237e-05
 [961,] 9.566392e-05 8.100575e-05 3.168063e-05
 [962,] 6.118336e-05 8.529945e-05 1.921967e-05
 [963,] 4.731831e-05 2.468054e-04 2.127714e-05
 [964,] 2.613112e-04 4.348257e-04 9.605990e-04
 [965,] 8.553322e-05 8.909854e-05 2.504378e-05
 [966,] 8.415535e-05 9.360154e-05 2.247197e-05
 [967,] 6.118336e-05 8.594851e-05 1.870886e-05
 [968,] 1.314832e-04 8.898552e-05 3.257433e-05
 [969,] 9.825992e-05 8.158744e-05 3.079829e-05
 [970,] 4.925559e-05 2.598577e-04 4.408205e-05
 [971,] 1.019999e-04 8.157767e-05 3.191293e-05
 [972,] 8.245385e-05 8.977582e-05 2.387750e-05
 [973,] 1.266774e-04 8.698885e-05 4.845505e-05
 [974,] 1.011203e-04 8.045843e-05 2.927423e-05
 [975,] 5.814828e-05 9.846957e-05 2.514691e-05
 [976,] 4.860470e-05 2.592238e-04 4.253716e-05
 [977,] 1.406268e-04 8.661208e-05 5.332198e-05
 [978,] 1.222371e-04 8.656682e-05 4.600684e-05
 [979,] 4.925559e-05 2.571191e-04 4.380469e-05
 [980,] 6.081669e-05 8.557377e-05 1.890843e-05
 [981,] 6.118336e-05 8.572119e-05 1.892045e-05
 [982,] 2.571787e-04 4.762700e-04 1.025061e-03
 [983,] 2.571787e-04 4.762700e-04 1.025061e-03
 [984,] 4.880250e-05 2.490562e-04 4.198415e-05
 [985,] 4.902669e-05 2.435252e-04 4.191311e-05
 [986,] 1.145254e-04 8.794989e-05 5.025945e-05
 [987,] 8.209117e-05 8.969240e-05 2.384985e-05
 [988,] 2.769189e-04 5.684303e-04 1.285547e-03
 [989,] 1.127281e-04 8.815481e-05 4.957180e-05
 [990,] 5.656315e-05 1.013480e-04 2.485263e-05
 [991,] 6.361524e-05 8.555012e-05 1.972773e-05
 [992,] 9.212905e-05 8.871874e-05 2.722276e-05
 [993,] 6.118336e-05 8.565938e-05 1.899335e-05
 [994,] 5.075490e-05 2.298594e-04 4.385501e-05
 [995,] 6.118336e-05 8.559084e-05 1.906232e-05
 [996,] 2.822288e-04 4.706934e-04 1.146182e-03
 [997,] 6.078711e-05 8.565887e-05 1.892944e-05
 [998,] 1.002003e-04 7.957500e-05 3.096978e-05
 [999,] 1.100887e-03 2.440055e-04 2.883937e-03
[1000,] 1.030757e-04 8.794314e-05 3.023967e-05
[1001,] 1.209176e-04 9.514229e-05 2.774181e-05
[1002,] 1.118311e-04 2.154325e-04 1.580321e-04
[1003,] 1.341466e-04 2.023341e-04 1.907871e-04
[1004,] 6.201284e-05 8.801471e-05 1.896989e-05
[1005,] 6.323819e-05 1.452774e-04 4.832297e-05
[1006,] 6.475604e-05 8.986112e-05 1.860824e-05
[1007,] 8.545294e-05 8.641866e-05 2.095880e-05
[1008,] 8.680491e-05 8.647041e-05 2.120353e-05
[1009,] 1.138220e-04 9.743157e-05 2.643421e-05
[1010,] 3.831766e-05 1.025960e-04 1.195966e-05
[1011,] 1.043194e-04 8.677215e-05 3.705846e-05
[1012,] 6.353500e-05 8.531380e-05 2.016145e-05
[1013,] 9.006896e-05 1.303477e-04 7.235336e-05
[1014,] 5.890850e-05 9.871197e-05 3.214854e-05
[1015,] 1.153171e-04 9.774791e-05 2.654678e-05
[1016,] 8.619069e-05 8.771933e-05 2.652513e-05
[1017,] 1.057248e-04 8.679355e-05 3.760988e-05
[1018,] 8.659429e-05 8.772533e-05 2.662695e-05
[1019,] 8.861746e-05 1.310876e-04 7.118343e-05
[1020,] 4.972410e-05 1.060332e-04 2.104517e-05
[1021,] 1.170407e-04 9.531237e-05 2.729469e-05
[1022,] 4.978310e-05 1.066986e-04 2.126633e-05
[1023,] 4.391573e-05 1.508165e-04 2.630132e-05
[1024,] 1.071584e-04 8.668223e-05 3.791876e-05
[1025,] 1.212612e-04 8.574438e-05 4.713955e-05
[1026,] 1.456384e-04 8.718161e-05 6.264541e-05
[1027,] 1.182151e-04 9.480443e-05 2.756626e-05
[1028,] 4.368785e-05 1.489860e-04 2.582951e-05
[1029,] 1.384795e-04 8.665835e-05 5.836536e-05
[1030,] 4.368785e-05 1.480453e-04 2.573922e-05
[1031,] 1.276312e-04 1.387188e-04 1.221299e-04
[1032,] 8.539575e-05 8.777690e-05 2.620531e-05
[1033,] 4.368785e-05 1.480453e-04 2.573922e-05
[1034,] 8.769784e-05 1.315806e-04 7.060125e-05
[1035,] 5.890713e-05 9.875697e-05 3.222844e-05
[1036,] 1.346544e-04 8.628442e-05 5.597108e-05
[1037,] 4.391573e-05 1.480453e-04 2.603154e-05
[1038,] 1.377334e-04 8.636601e-05 5.751145e-05
[1039,] 4.346543e-05 1.471136e-04 2.536399e-05
[1040,] 1.202908e-04 9.634537e-05 2.739479e-05
[1041,] 5.814470e-05 9.740767e-05 3.133907e-05
[1042,] 1.369121e-04 8.619914e-05 5.684661e-05
[1043,] 1.087690e-04 8.673862e-05 3.866715e-05
[1044,] 1.424832e-04 8.600577e-05 5.905321e-05
[1045,] 3.831766e-05 1.026875e-04 1.196532e-05
[1046,] 3.875773e-05 9.882580e-05 1.170440e-05
[1047,] 4.260901e-05 1.393778e-04 2.355268e-05
[1048,] 1.105244e-04 8.774574e-05 4.660691e-05
[1049,] 9.502898e-05 1.035070e-04 6.175238e-05
[1050,] 7.484349e-05 8.615397e-05 2.198681e-05
[1051,] 6.942693e-05 1.885708e-04 6.703113e-05
[1052,] 1.074641e-04 3.720018e-04 2.384989e-04
[1053,] 3.850460e-05 1.435074e-04 1.896689e-05
[1054,] 1.126655e-04 8.749839e-05 4.737669e-05
[1055,] 1.094818e-04 8.738976e-05 4.569207e-05
[1056,] 5.972739e-05 2.153678e-04 5.775940e-05
[1057,] 5.039391e-05 1.077500e-04 2.212402e-05
[1058,] 4.063746e-05 3.343707e-04 3.228707e-05
[1059,] 1.258238e-04 9.200490e-05 3.126320e-05
[1060,] 1.092475e-04 8.828478e-05 4.659827e-05
[1061,] 7.809195e-05 1.105098e-04 4.020557e-05
[1062,] 3.248964e-04 1.101049e-04 2.540285e-04
[1063,] 8.041118e-05 9.008157e-05 3.108903e-05
[1064,] 6.616892e-05 5.596406e-04 1.216468e-04
[1065,] 5.570012e-05 2.018883e-04 4.698342e-05
[1066,] 4.216896e-05 3.614765e-04 3.647601e-05
[1067,] 4.883470e-05 1.880154e-04 2.632111e-05
[1068,] 6.800154e-05 8.866639e-05 2.698071e-05
[1069,] 6.800154e-05 8.892027e-05 2.709940e-05
[1070,] 5.570012e-05 1.843139e-04 4.397370e-05
[1071,] 6.972073e-05 8.973330e-05 2.110874e-05
[1072,] 1.264999e-04 8.728439e-05 5.120892e-05
[1073,] 1.963185e-04 8.811560e-05 8.224727e-05
[1074,] 1.817095e-04 1.014916e-04 3.315006e-05
[1075,] 1.837755e-04 1.010638e-04 3.355562e-05
[1076,] 7.396886e-05 7.543157e-05 2.178156e-05
[1077,] 5.960881e-05 8.704090e-05 1.986303e-05
[1078,] 4.666857e-05 3.865538e-04 2.078922e-05
[1079,] 1.033489e-04 4.382728e-04 2.572012e-04
[1080,] 1.212397e-04 8.958814e-05 5.353498e-05
[1081,] 4.746148e-05 3.872301e-04 2.005660e-05
[1082,] 4.731439e-05 4.075951e-04 2.053696e-05
[1083,] 7.284131e-05 4.755995e-04 1.377780e-04
[1084,] 4.735650e-05 4.602068e-04 2.128006e-05
[1085,] 4.721193e-05 4.077392e-04 2.064022e-05
[1086,] 4.721193e-05 4.188287e-04 2.082563e-05
[1087,] 6.600087e-05 8.700085e-05 2.188579e-05
[1088,] 1.019391e-04 4.722377e-04 2.671100e-04
[1089,] 8.226687e-05 8.931093e-05 3.134099e-05
[1090,] 1.019391e-04 4.759622e-04 2.688066e-04
[1091,] 4.707089e-05 4.223053e-04 2.103007e-05
[1092,] 4.721193e-05 4.223053e-04 2.088316e-05
[1093,] 4.721193e-05 4.223053e-04 2.088316e-05
[1094,] 4.707089e-05 4.223053e-04 2.103007e-05
[1095,] 2.047128e-04 8.959211e-05 8.921375e-05
[1096,] 1.206542e-04 9.101592e-05 5.506137e-05
[1097,] 8.226687e-05 8.995039e-05 3.186267e-05
[1098,] 1.029219e-04 4.759622e-04 2.731398e-04
[1099,] 4.693333e-05 4.112314e-04 2.098962e-05
[1100,] 6.378148e-05 8.700040e-05 2.118190e-05
[1101,] 4.736442e-05 4.112314e-04 2.114369e-05
[1102,] 4.736442e-05 4.078694e-04 2.108474e-05
[1103,] 4.736442e-05 4.041745e-04 2.101963e-05
[1104,] 1.029219e-04 4.604821e-04 2.659291e-04
[1105,] 8.226687e-05 9.015056e-05 3.199918e-05
[1106,] 6.878936e-05 8.780556e-05 2.695920e-05
[1107,] 1.153604e-04 8.999845e-05 5.101505e-05
[1108,] 4.876758e-05 2.085656e-04 2.714590e-05
[1109,] 1.827602e-04 1.070612e-04 3.161872e-05
[1110,] 1.019391e-04 4.490913e-04 2.564751e-04
[1111,] 4.752981e-05 4.150081e-04 2.103624e-05
[1112,] 1.827602e-04 1.070916e-04 3.160993e-05
[1113,] 4.709562e-05 3.940521e-04 2.112879e-05
[1114,] 6.378148e-05 8.696362e-05 2.099157e-05
[1115,] 1.019391e-04 4.346966e-04 2.497787e-04
[1116,] 6.334072e-05 8.695929e-05 2.081583e-05
[1117,] 2.494060e-04 9.100290e-05 1.133365e-04
[1118,] 2.545754e-04 9.107631e-05 1.160280e-04
[1119,] 1.027526e-04 4.313728e-04 2.514902e-04
[1120,] 1.057867e-04 4.244608e-04 2.602583e-04
[1121,] 2.545754e-04 9.104131e-05 1.159359e-04
[1122,] 4.899558e-05 3.557100e-04 1.799606e-05
[1123,] 1.057867e-04 4.208792e-04 2.584462e-04
[1124,] 6.759394e-05 8.709947e-05 2.177304e-05
[1125,] 4.880628e-05 3.466981e-04 1.796750e-05
[1126,] 1.068302e-04 4.044144e-04 2.540405e-04
[1127,] 1.068302e-04 4.074770e-04 2.556375e-04
[1128,] 1.068215e-04 9.204623e-05 4.414550e-05
[1129,] 1.078904e-04 4.110521e-04 2.616197e-04
[1130,] 4.899558e-05 3.498421e-04 1.790830e-05
[1131,] 1.069977e-04 4.010188e-04 2.529007e-04
[1132,] 4.880628e-05 3.440982e-04 1.792758e-05
[1133,] 4.920699e-05 3.440982e-04 1.770747e-05
[1134,] 4.880628e-05 3.411239e-04 1.788169e-05
[1135,] 4.880628e-05 3.411239e-04 1.788169e-05
[1136,] 6.252303e-05 8.696723e-05 2.030216e-05
[1137,] 1.080606e-04 3.794984e-04 2.453419e-04
[1138,] 1.091405e-04 3.736241e-04 2.459814e-04
[1139,] 8.921850e-05 7.544380e-05 2.600117e-05
[1140,] 4.893731e-05 1.834945e-04 2.666165e-05
[1141,] 1.059120e-04 9.110469e-05 4.289615e-05
[1142,] 4.862095e-05 3.326841e-04 1.785523e-05
[1143,] 1.200094e-04 8.948061e-05 5.270717e-05
[1144,] 9.009949e-05 7.551379e-05 2.602143e-05
[1145,] 1.107378e-04 3.483072e-04 2.375486e-04
[1146,] 9.660836e-05 7.502758e-05 2.852446e-05
[1147,] 4.843954e-05 3.118149e-04 1.761867e-05
[1148,] 2.261277e-04 1.036807e-04 3.745931e-05
[1149,] 1.129682e-04 3.254747e-04 2.310528e-04
[1150,] 5.631593e-05 1.695150e-04 4.254331e-05
[1151,] 4.826203e-05 3.043023e-04 1.759331e-05
[1152,] 1.141100e-04 3.254747e-04 2.346418e-04
[1153,] 1.129682e-04 3.231992e-04 2.296455e-04
[1154,] 2.712718e-04 9.860121e-05 4.587832e-05
[1155,] 1.129682e-04 3.254747e-04 2.310528e-04
[1156,] 4.826203e-05 2.928990e-04 1.736259e-05
[1157,] 1.141668e-04 9.568773e-05 5.108926e-05
[1158,] 1.567893e-04 8.749070e-05 6.737794e-05
[1159,] 6.841117e-05 3.327735e-04 9.863592e-05
[1160,] 5.979899e-05 8.681823e-05 2.016665e-05
[1161,] 2.271941e-04 1.023375e-04 3.828998e-05
[1162,] 5.029966e-05 1.400364e-04 2.838954e-05
[1163,] 1.117982e-04 9.315121e-05 5.267935e-05
[1164,] 1.172894e-04 9.154895e-05 5.390608e-05
[1165,] 5.037454e-05 7.827415e-05 1.394170e-05
[1166,] 5.492561e-05 8.824822e-05 1.712553e-05
[1167,] 1.214436e-04 9.027308e-05 5.451478e-05
[1168,] 5.351850e-05 8.788344e-05 1.684587e-05
[1169,] 7.382694e-05 9.360785e-05 1.657236e-05
[1170,] 1.184594e-04 9.078262e-05 5.359748e-05
[1171,] 1.329232e-04 1.122740e-04 2.567062e-05
[1172,] 4.819194e-05 7.247120e-05 1.455399e-05
[1173,] 6.490217e-05 8.000671e-05 2.673063e-05
[1174,] 4.819194e-05 7.248474e-05 1.454414e-05
[1175,] 6.490217e-05 7.980839e-05 2.665814e-05
[1176,] 3.682787e-05 7.765479e-05 1.175306e-05
[1177,] 6.827713e-05 9.974390e-05 1.530513e-05
[1178,] 4.747651e-05 7.262134e-05 1.427538e-05
[1179,] 4.859418e-05 1.125045e-04 1.799077e-05
[1180,] 4.855741e-05 1.125045e-04 1.811397e-05
[1181,] 4.679141e-05 7.270872e-05 1.405801e-05
[1182,] 4.642717e-05 7.258734e-05 1.402781e-05
[1183,] 4.642717e-05 7.264472e-05 1.405365e-05
[1184,] 4.642717e-05 7.264472e-05 1.405365e-05
[1185,] 4.610361e-05 7.262971e-05 1.397933e-05
[1186,] 1.315132e-04 1.049245e-04 2.664251e-05
[1187,] 1.112922e-04 9.161357e-05 5.075983e-05
[1188,] 1.801223e-04 1.116327e-04 1.304901e-04
[1189,] 1.112922e-04 9.171335e-05 5.086866e-05
[1190,] 3.888295e-05 8.249049e-05 1.321244e-05
[1191,] 4.851191e-05 1.111754e-04 1.822296e-05
[1192,] 4.849657e-05 1.106038e-04 1.826033e-05
[1193,] 4.859418e-05 1.095319e-04 1.778697e-05
[1194,] 1.128665e-04 9.181898e-05 5.184991e-05
[1195,] 4.851191e-05 1.106038e-04 1.817822e-05
[1196,] 1.112922e-04 9.186672e-05 5.103549e-05
[1197,] 1.087921e-04 9.191991e-05 4.971282e-05
[1198,] 4.713023e-05 7.256567e-05 1.436033e-05
[1199,] 1.092730e-04 9.196791e-05 5.002870e-05
[1200,] 4.851191e-05 1.163425e-04 1.864362e-05
[1201,] 6.681950e-05 9.963306e-05 1.477213e-05
[1202,] 7.735736e-05 9.017115e-05 2.262704e-05
[1203,] 7.053910e-05 9.495523e-05 1.557453e-05
[1204,] 1.077899e-04 9.196791e-05 4.920842e-05
[1205,] 3.890545e-05 8.080176e-05 1.317532e-05
[1206,] 1.077899e-04 9.206966e-05 4.931230e-05
[1207,] 4.862105e-05 8.186759e-05 1.552980e-05
[1208,] 4.854963e-05 8.343569e-05 1.581020e-05
[1209,] 6.488354e-05 7.663357e-05 2.541275e-05
[1210,] 3.907122e-05 8.015160e-05 1.342673e-05
[1211,] 3.887771e-05 8.147858e-05 1.314433e-05
[1212,] 4.859873e-05 7.184470e-05 1.586323e-05
[1213,] 3.911646e-05 8.038129e-05 1.350620e-05
[1214,] 4.862105e-05 8.871608e-05 1.610986e-05
[1215,] 4.868188e-05 8.762956e-05 1.591148e-05
[1216,] 4.868188e-05 8.762956e-05 1.591148e-05
[1217,] 3.902987e-05 8.114424e-05 1.342341e-05
[1218,] 1.039999e-04 9.197542e-05 4.714057e-05
[1219,] 3.696568e-05 6.953514e-05 1.149266e-05
[1220,] 5.668585e-05 8.794382e-05 1.768452e-05
[1221,] 4.850539e-05 8.837580e-05 1.638860e-05
[1222,] 6.080310e-05 6.727267e-05 1.318462e-05
[1223,] 5.980951e-05 8.712957e-05 1.898031e-05
[1224,] 4.903444e-05 8.550647e-05 1.771420e-05
[1225,] 9.760936e-05 9.116853e-05 4.293858e-05
[1226,] 9.717635e-05 9.137130e-05 4.287618e-05
[1227,] 4.896400e-05 8.586946e-05 1.760868e-05
[1228,] 5.874918e-05 8.709560e-05 1.867922e-05
[1229,] 5.551689e-05 6.743622e-05 1.279657e-05
[1230,] 6.621955e-05 9.385609e-05 2.486899e-05
[1231,] 4.149394e-05 7.172399e-05 1.346271e-05
[1232,] 9.924662e-05 9.059037e-05 4.328659e-05
[1233,] 5.253420e-05 7.909810e-05 1.440411e-05
[1234,] 4.875440e-05 8.254540e-05 1.657786e-05
[1235,] 4.847710e-05 8.222383e-05 1.595238e-05
[1236,] 9.523506e-05 9.092727e-05 4.145483e-05
[1237,] 9.523506e-05 9.064009e-05 4.119796e-05
[1238,] 9.598492e-05 9.068496e-05 4.163488e-05
[1239,] 5.677367e-05 6.779858e-05 1.289670e-05
[1240,] 5.643784e-05 6.698276e-05 1.291980e-05
[1241,] 4.880222e-05 8.592308e-05 1.714830e-05
[1242,] 5.781597e-05 6.712658e-05 1.301126e-05
[1243,] 1.520437e-04 1.052031e-04 2.884351e-05
[1244,] 5.378581e-05 6.518718e-05 1.283364e-05
[1245,] 1.284103e-04 8.669988e-05 5.119276e-05
[1246,] 5.876524e-05 6.533620e-05 1.322254e-05
[1247,] 5.371591e-05 8.815418e-05 2.592412e-05
[1248,] 1.206832e-04 6.573671e-05 3.520771e-05
[1249,] 1.286465e-04 6.660509e-05 3.710571e-05
[1250,] 6.236301e-05 6.701405e-05 2.366127e-05
[1251,] 5.986897e-05 8.775701e-05 1.846293e-05
[1252,] 9.679003e-05 9.087638e-05 4.224764e-05
[1253,] 1.273089e-04 6.391353e-05 3.358870e-05
[1254,] 3.919720e-05 8.265813e-05 1.323450e-05
[1255,] 7.692231e-05 8.037945e-05 3.303560e-05
[1256,] 5.031302e-05 9.750062e-05 1.618330e-05
[1257,] 1.273089e-04 6.364651e-05 3.304111e-05
[1258,] 5.129855e-05 7.976335e-05 1.413785e-05
[1259,] 9.640691e-05 9.239318e-05 4.329855e-05
[1260,] 9.640691e-05 9.239318e-05 4.329855e-05
[1261,] 9.640691e-05 9.234348e-05 4.325803e-05
[1262,] 1.258716e-04 6.339528e-05 3.221035e-05
[1263,] 9.640691e-05 8.893817e-05 4.038817e-05
[1264,] 9.598492e-05 9.222978e-05 4.290943e-05
[1265,] 1.286960e-04 6.328768e-05 3.252857e-05
[1266,] 1.286960e-04 6.328768e-05 3.252857e-05
[1267,] 1.397540e-04 6.302971e-05 3.402999e-05
[1268,] 1.279993e-04 6.315725e-05 3.208539e-05
[1269,] 1.294775e-04 6.320143e-05 3.247785e-05
[1270,] 1.279993e-04 6.338416e-05 3.261098e-05
[1271,] 1.258716e-04 6.333430e-05 3.207573e-05
[1272,] 1.265490e-04 6.307345e-05 3.160388e-05
[1273,] 1.265490e-04 6.338176e-05 3.231620e-05
[1274,] 1.309041e-04 6.324191e-05 3.285222e-05
[1275,] 1.258716e-04 6.324191e-05 3.186760e-05
[1276,] 9.560843e-05 9.207783e-05 4.257619e-05
[1277,] 1.258716e-04 6.324191e-05 3.186760e-05
[1278,] 1.265490e-04 6.328768e-05 3.210536e-05
[1279,] 1.265490e-04 6.324191e-05 3.200084e-05
[1280,] 1.251260e-04 6.320143e-05 3.162856e-05
[1281,] 9.560843e-05 9.213509e-05 4.264169e-05
[1282,] 6.526818e-05 8.617647e-05 3.274380e-05
[1283,] 1.294775e-04 6.298887e-05 3.195096e-05
[1284,] 3.896196e-05 8.478386e-05 1.389135e-05
[1285,] 1.317079e-04 6.261166e-05 3.167711e-05
[1286,] 1.118010e-04 9.654949e-05 2.637116e-05
[1287,] 8.092816e-05 9.064424e-05 2.320300e-05
[1288,] 1.332693e-04 6.238314e-05 3.129126e-05
[1289,] 1.273089e-04 6.235327e-05 3.011537e-05
[1290,] 1.294775e-04 6.195395e-05 2.884381e-05
[1291,] 1.325239e-04 6.195395e-05 2.935826e-05
[1292,] 1.301876e-04 6.873273e-05 4.161485e-05
[1293,] 1.258831e-04 6.941976e-05 4.113784e-05
[1294,] 1.294775e-04 6.893770e-05 4.171689e-05
[1295,] 9.445691e-05 8.993844e-05 4.020697e-05
[1296,] 1.211959e-04 6.963056e-05 4.001044e-05
[1297,] 1.616412e-04 6.243120e-05 6.154019e-05
[1298,] 7.389944e-05 6.592000e-05 2.357664e-05
[1299,] 1.225144e-04 6.977511e-05 4.060761e-05
[1300,] 9.482381e-05 8.980556e-05 4.028656e-05
[1301,] 1.211959e-04 6.966348e-05 4.005423e-05
[1302,] 1.309041e-04 6.928494e-05 4.265451e-05
[1303,] 1.186798e-04 8.773305e-05 4.851605e-05
[1304,] 8.157129e-05 9.063463e-05 2.337373e-05
[1305,] 9.185734e-05 8.975837e-05 3.871130e-05
[1306,] 5.367965e-05 8.754058e-05 1.673081e-05
[1307,] 5.231182e-05 7.434097e-05 1.849179e-05
[1308,] 1.186975e-04 6.999276e-05 3.971030e-05
[1309,] 1.231475e-04 6.988199e-05 4.094644e-05
[1310,] 1.205799e-04 7.020604e-05 4.057571e-05
[1311,] 7.258652e-05 1.063035e-04 2.129421e-05
[1312,] 1.294775e-04 6.955573e-05 4.251140e-05
[1313,] 1.294775e-04 6.955573e-05 4.251140e-05
[1314,] 1.309041e-04 6.955573e-05 4.293934e-05
[1315,] 1.301876e-04 6.955573e-05 4.272455e-05
[1316,] 1.309041e-04 6.935377e-05 4.263731e-05
[1317,] 1.286960e-04 6.944899e-05 4.212083e-05
[1318,] 4.086066e-05 7.103311e-05 1.368297e-05
[1319,] 4.107309e-05 7.243913e-05 1.194748e-05
[1320,] 4.074925e-05 7.350669e-05 1.199649e-05
[1321,] 3.987417e-05 7.430348e-05 1.202307e-05
[1322,] 8.251211e-05 6.723347e-05 1.997499e-05
[1323,] 8.239536e-05 6.723347e-05 1.996801e-05
[1324,] 7.964855e-05 9.018200e-05 2.317874e-05
[1325,] 7.207767e-03 6.286342e-05 2.630927e-03
[1326,] 3.966218e-05 7.397431e-05 1.207787e-05
[1327,] 6.046263e-05 8.977071e-05 1.788073e-05
[1328,] 6.625248e-05 6.634189e-05 1.634680e-05
[1329,] 5.356347e-05 6.564959e-05 1.430934e-05
[1330,] 1.056829e-04 9.413565e-05 2.618530e-05
[1331,] 5.488773e-05 8.704101e-05 1.712690e-05
[1332,] 8.209251e-05 1.184232e-04 4.439292e-05
[1333,] 6.007457e-05 6.336896e-05 1.652413e-05
[1334,] 4.770695e-05 6.357776e-05 1.389295e-05
[1335,] 6.007457e-05 6.325491e-05 1.680721e-05
[1336,] 4.716212e-05 6.352842e-05 1.387802e-05
[1337,] 6.535687e-04 6.528134e-05 2.499974e-04
[1338,] 7.021091e-05 9.242345e-05 3.473980e-05
[1339,] 4.253082e-04 6.402813e-05 1.587720e-04
[1340,] 4.781864e-04 6.510678e-05 1.821621e-04
[1341,] 5.982952e-05 6.325491e-05 1.675099e-05
[1342,] 4.580759e-05 6.363959e-05 1.342281e-05
[1343,] 1.343807e-04 8.730230e-05 5.497237e-05
[1344,] 1.059315e-04 9.121503e-05 4.740040e-05
[1345,] 5.665774e-05 6.410365e-05 1.511194e-05
[1346,] 5.665774e-05 6.410365e-05 1.511194e-05
[1347,] 1.353576e-04 8.727456e-05 5.536225e-05
[1348,] 5.665774e-05 6.417690e-05 1.507497e-05
[1349,] 4.517463e-05 6.476125e-05 1.302205e-05
[1350,] 5.291537e-05 9.067216e-05 1.585608e-05
[1351,] 5.625354e-05 6.574343e-05 1.452699e-05
[1352,] 1.144704e-03 7.416082e-05 4.879709e-04
[1353,] 5.989033e-05 9.523058e-05 2.287771e-05
[1354,] 9.422298e-04 7.299196e-05 3.967825e-04
[1355,] 4.454518e-05 6.578410e-05 1.289977e-05
[1356,] 1.078165e-04 8.803576e-05 4.533364e-05
[1357,] 1.063842e-04 8.803576e-05 4.463656e-05
[1358,] 9.469676e-04 7.414363e-05 4.022620e-04
[1359,] 5.389103e-05 9.391712e-05 1.590351e-05
[1360,] 1.045467e-04 8.680929e-05 4.253437e-05
[1361,] 5.696994e-05 8.622635e-05 2.105081e-05
[1362,] 5.850599e-05 8.709028e-05 2.205506e-05
[1363,] 1.022998e-04 8.629531e-05 4.093887e-05
[1364,] 3.920445e-05 9.940906e-05 1.322379e-05
[1365,] 1.429946e-03 1.001074e-04 6.048555e-04
[1366,] 7.361900e-05 8.887436e-05 2.257223e-05
[1367,] 6.070794e-05 9.708953e-05 1.691608e-05
[1368,] 6.211599e-05 9.743965e-05 1.715957e-05
[1369,] 1.005520e-04 8.595763e-05 3.981541e-05
[1370,] 6.229209e-05 9.630306e-05 1.733815e-05
[1371,] 1.725709e-03 7.337961e-05 7.532539e-04
[1372,] 4.064471e-03 7.674726e-05 1.837274e-03
[1373,] 6.179492e-05 9.672462e-05 1.718190e-05
[1374,] 1.428952e-03 9.480224e-05 5.890147e-04
[1375,] 6.274728e-05 9.717560e-05 1.732184e-05
[1376,] 6.480737e-05 9.746550e-05 1.770566e-05
[1377,] 3.420629e-03 9.758513e-05 1.436244e-03
[1378,] 4.402247e-05 9.476486e-05 1.407085e-05
[1379,] 4.048743e-05 9.457552e-05 1.277591e-05
[1380,] 8.326308e-05 8.725171e-05 2.630575e-05
[1381,] 1.333655e-04 8.220195e-05 4.444558e-05
[1382,] 5.050149e-05 9.530526e-05 1.518970e-05
[1383,] 5.254624e-05 9.602661e-05 1.552891e-05
[1384,] 3.805182e-02 7.213752e-05 1.685706e-02
[1385,] 5.278360e-05 7.021377e-05 1.265989e-05
[1386,] 5.278360e-05 7.021377e-05 1.265989e-05
[1387,] 6.677757e-03 7.897336e-05 3.082580e-03
[1388,] 5.656853e-05 6.432248e-05 1.518586e-05
[1389,] 5.283483e-05 9.865179e-05 1.538335e-05
[1390,] 5.164337e-05 6.920801e-05 1.257876e-05
[1391,] 5.363967e-05 6.907338e-05 1.281760e-05
[1392,] 4.733689e-05 1.012948e-04 1.434923e-05
[1393,] 1.078165e-04 8.511989e-05 4.197632e-05
[1394,] 5.697452e-05 6.353714e-05 1.526013e-05
[1395,] 4.688947e-02 7.081075e-05 2.049574e-02
[1396,] 4.761561e-05 6.424654e-05 1.238487e-05
[1397,] 8.501968e-05 8.782848e-05 2.629460e-05
[1398,] 1.083369e-04 8.408562e-05 4.087530e-05
[1399,] 4.810054e-05 6.155821e-05 1.283567e-05
[1400,] 4.662800e-05 5.975214e-05 1.318296e-05
[1401,] 4.748648e-05 5.945861e-05 1.353022e-05
[1402,] 4.750826e-05 5.944121e-05 1.367112e-05
[1403,] 7.337079e-05 8.672318e-05 2.429484e-05
[1404,] 1.092857e-04 8.429784e-05 4.151367e-05
[1405,] 5.291075e-05 1.033385e-04 1.521261e-05
[1406,] 1.504118e-01 5.884413e-05 5.207839e-02
[1407,] 1.881683e-01 5.870625e-05 6.459865e-02
[1408,] 5.018470e-05 8.170956e-05 1.534516e-05
[1409,] 1.403476e-01 5.870625e-05 4.819652e-02
[1410,] 1.403476e-01 5.870625e-05 4.819652e-02
[1411,] 1.143044e-04 8.375643e-05 4.277045e-05
[1412,] 4.007360e-05 6.055367e-05 1.226031e-05
[1413,] 1.292391e-04 8.592835e-05 3.479206e-05
[1414,] 1.154237e-04 8.373987e-05 4.314284e-05
[1415,] 7.427921e-05 8.711168e-05 2.442814e-05
[1416,] 5.986378e-05 6.421388e-05 1.626862e-05
[1417,] 1.063842e-04 8.375309e-05 3.951090e-05
[1418,] 4.221440e-05 5.994934e-05 1.354386e-05
[1419,] 1.016504e-04 8.442752e-05 3.822618e-05
[1420,] 8.181142e-05 8.986432e-05 2.773232e-05
[1421,] 4.848605e-05 8.221643e-05 1.569594e-05
[1422,] 5.213679e-05 7.253744e-05 1.485728e-05
[1423,] 5.392179e-05 8.051130e-05 1.717083e-05
[1424,] 9.254703e-05 8.161521e-05 2.979252e-05
[1425,] 9.219130e-05 8.170763e-05 2.990484e-05
[1426,] 9.254703e-05 8.164790e-05 2.987464e-05
[1427,] 1.176377e-04 8.222139e-05 3.349407e-05
[1428,] 5.395164e-05 8.127932e-05 1.738533e-05
[1429,] 7.280517e-05 9.009351e-05 2.697360e-05
[1430,] 9.145008e-05 8.164713e-05 2.960603e-05
[1431,] 9.145008e-05 8.165594e-05 2.962635e-05
[1432,] 7.244274e-05 9.155750e-05 2.709228e-05
[1433,] 1.036958e-04 8.567894e-05 3.111129e-05
[1434,] 4.344715e-05 6.718386e-05 1.297252e-05
[1435,] 7.249637e-05 9.220657e-05 2.733326e-05
[1436,] 4.679673e-05 8.543967e-05 1.519919e-05
[1437,] 7.306374e-04 6.041346e-05 8.283289e-05
[1438,] 7.229499e-05 9.204073e-05 2.709287e-05
[1439,] 7.192799e-05 9.179792e-05 2.666260e-05
[1440,] 4.283208e-05 6.779644e-05 1.273944e-05
[1441,] 4.688493e-05 8.358372e-05 1.510052e-05
[1442,] 8.895997e-05 8.160573e-05 2.888007e-05
[1443,] 8.963632e-05 8.165181e-05 2.918294e-05
[1444,] 9.038278e-05 8.161496e-05 2.935225e-05
[1445,] 4.303883e-05 6.723470e-05 1.285962e-05
[1446,] 4.681546e-05 8.358361e-05 1.512016e-05
[1447,] 4.367036e-05 6.761224e-05 1.292639e-05
[1448,] 4.131718e-05 7.380004e-05 1.338251e-05
[1449,] 9.000339e-05 8.159660e-05 2.919176e-05
[1450,] 4.741935e-05 6.649170e-05 1.445129e-05
[1451,] 4.303883e-05 6.789973e-05 1.272092e-05
[1452,] 5.419075e-05 8.756611e-05 1.847712e-05
[1453,] 5.522451e-05 7.687388e-05 1.494320e-05
[1454,] 8.932945e-05 8.161496e-05 2.901717e-05
[1455,] 4.679673e-05 8.344232e-05 1.512204e-05
[1456,] 4.325118e-05 6.828135e-05 1.265919e-05
[1457,] 4.704966e-05 8.406826e-05 1.507088e-05
[1458,] 4.704966e-05 8.449011e-05 1.507837e-05
[1459,] 4.694270e-05 8.344232e-05 1.507503e-05
[1460,] 5.395164e-05 8.855673e-05 1.810863e-05
[1461,] 8.932945e-05 8.154246e-05 2.885820e-05
[1462,] 4.864815e-05 8.265564e-05 1.596880e-05
[1463,] 4.679673e-05 8.316821e-05 1.511182e-05
[1464,] 4.266392e-05 6.829673e-05 1.254515e-05
[1465,] 4.137766e-05 7.431251e-05 1.347672e-05
[1466,] 8.932945e-05 8.160573e-05 2.899755e-05
[1467,] 5.398820e-05 8.870010e-05 1.823424e-05
[1468,] 4.685842e-05 8.299971e-05 1.508269e-05
[1469,] 4.683460e-05 8.302095e-05 1.509049e-05
[1470,] 4.694270e-05 8.293664e-05 1.506541e-05
[1471,] 8.932945e-05 8.163263e-05 2.912167e-05
[1472,] 4.685842e-05 8.299971e-05 1.508269e-05
[1473,] 4.347524e-05 6.836927e-05 1.271819e-05
[1474,] 4.304989e-05 6.647180e-05 1.319994e-05
[1475,] 8.754005e-05 8.168558e-05 2.852265e-05
[1476,] 7.165139e-05 9.230554e-05 2.660736e-05
[1477,] 4.929788e-05 7.731660e-05 1.689971e-05
[1478,] 4.905106e-05 7.727896e-05 1.679048e-05
[1479,] 4.683460e-05 8.058263e-05 1.504726e-05
[1480,] 4.238275e-05 6.821927e-05 1.253161e-05
[1481,] 4.697701e-05 8.065888e-05 1.507356e-05
[1482,] 4.708749e-05 8.058265e-05 1.509112e-05
[1483,] 8.854390e-05 8.180810e-05 2.913949e-05
[1484,] 5.401013e-05 8.317567e-05 1.769772e-05
[1485,] 4.859649e-05 7.463702e-05 1.581650e-05
[1486,] 4.651809e-05 8.045552e-05 1.495452e-05
[1487,] 4.221269e-05 6.797859e-05 1.253850e-05
[1488,] 4.685842e-05 8.062332e-05 1.504820e-05
[1489,] 8.957464e-05 8.186267e-05 2.951860e-05
[1490,] 4.998449e-05 8.112860e-05 1.621226e-05
[1491,] 5.466862e-05 9.415475e-05 1.900358e-05
[1492,] 4.676979e-05 8.103982e-05 1.511308e-05
[1493,] 5.420078e-05 8.393727e-05 1.803654e-05
[1494,] 5.414239e-05 8.416393e-05 1.799345e-05
[1495,] 1.035063e-04 8.203476e-05 3.029808e-05
[1496,] 5.396571e-05 8.427170e-05 1.771291e-05
[1497,] 4.673396e-05 8.099448e-05 1.520605e-05
[1498,] 4.328503e-05 6.800212e-05 1.278591e-05
[1499,] 4.675534e-05 8.203542e-05 1.517175e-05
[1500,] 4.675534e-05 8.205310e-05 1.517301e-05
[1501,] 4.674304e-05 8.207089e-05 1.514772e-05
[1502,] 4.675534e-05 8.207089e-05 1.517428e-05
[1503,] 5.399362e-05 8.539254e-05 1.789310e-05
[1504,] 1.441730e-04 8.666114e-05 4.707157e-05
[1505,] 4.236945e-05 6.803297e-05 1.260879e-05
[1506,] 7.140701e-05 9.231463e-05 2.631108e-05
[1507,] 4.703159e-05 8.233344e-05 1.522346e-05
[1508,] 4.570312e-05 7.680037e-05 1.526430e-05
[1509,] 4.674050e-05 8.195035e-05 1.511623e-05
[1510,] 4.674285e-05 8.195035e-05 1.510658e-05
[1511,] 4.706403e-05 8.229533e-05 1.530497e-05
[1512,] 8.432586e-05 8.186640e-05 2.758213e-05
[1513,] 7.182382e-05 1.034110e-04 2.966751e-05
[1514,] 8.403613e-05 8.186640e-05 2.748791e-05
[1515,] 8.621952e-05 8.191742e-05 2.823279e-05
[1516,] 4.335570e-05 7.010333e-05 1.255036e-05
[1517,] 1.056231e-04 8.205852e-05 3.092481e-05
[1518,] 4.559596e-05 8.369840e-05 1.417167e-05
[1519,] 1.053245e-04 8.224385e-05 3.022064e-05
[1520,] 7.171704e-05 1.036308e-04 2.946025e-05
[1521,] 5.541361e-05 7.733776e-05 1.926928e-05
[1522,] 4.564394e-05 7.086714e-05 1.287063e-05
[1523,] 6.745757e-05 8.267631e-05 2.204076e-05
[1524,] 7.179819e-05 1.037288e-04 2.959255e-05
[1525,] 5.725234e-05 8.176815e-05 1.940419e-05
[1526,] 6.796999e-05 8.266560e-05 2.222436e-05
[1527,] 7.207818e-05 1.027171e-04 2.960976e-05
[1528,] 7.197091e-05 1.050003e-04 3.015408e-05
[1529,] 7.183953e-05 1.030550e-04 2.947963e-05
[1530,] 7.333111e-05 1.003543e-04 3.045754e-05
[1531,] 5.206756e-05 7.011288e-05 1.422028e-05
[1532,] 7.310063e-05 1.002454e-04 3.017298e-05
[1533,] 6.222104e-05 8.279222e-05 1.746688e-05
[1534,] 6.104642e-05 8.287847e-05 1.753111e-05
[1535,] 6.258724e-05 8.416721e-05 1.703220e-05
[1536,] 7.273275e-05 1.003183e-04 2.986740e-05
[1537,] 8.580779e-05 8.352515e-05 2.903445e-05
[1538,] 8.942229e-05 8.291564e-05 2.977842e-05
[1539,] 6.288149e-05 8.323645e-05 1.704698e-05
[1540,] 7.267629e-05 1.002088e-04 2.977234e-05
[1541,] 5.205274e-05 6.930368e-05 1.437234e-05
[1542,] 6.189973e-05 8.201819e-05 1.703845e-05
[1543,] 4.627888e-05 6.685977e-05 1.398524e-05
[1544,] 7.272700e-05 9.942434e-05 2.952123e-05
[1545,] 7.316010e-05 9.882124e-05 2.982197e-05
[1546,] 7.356810e-05 9.888964e-05 3.080742e-05
[1547,] 5.895777e-05 8.602493e-05 1.826218e-05
[1548,] 6.281496e-05 6.803996e-05 1.931721e-05
[1549,] 7.497835e-05 9.578139e-05 3.063775e-05
[1550,] 1.298353e-04 1.059247e-04 7.954497e-05
[1551,] 7.407858e-05 9.433427e-05 2.938939e-05
[1552,] 7.416958e-05 9.437828e-05 2.947008e-05
[1553,] 7.655034e-05 9.307843e-05 3.060759e-05
[1554,] 6.263767e-05 6.817588e-05 1.945744e-05
[1555,] 5.973534e-05 8.223764e-05 2.108054e-05
[1556,] 6.651321e-05 8.778609e-05 2.273407e-05
[1557,] 7.336274e-05 9.482392e-05 2.867847e-05
[1558,] 6.079780e-05 8.216964e-05 2.143132e-05
[1559,] 6.194245e-05 8.273778e-05 2.218573e-05
[1560,] 5.973534e-05 8.200938e-05 2.094422e-05
[1561,] 6.637667e-05 8.740797e-05 2.262721e-05
[1562,] 7.595989e-05 9.299996e-05 3.019459e-05
[1563,] 5.487150e-05 6.826470e-05 1.727329e-05
[1564,] 7.416958e-05 9.425093e-05 2.942183e-05
[1565,] 7.446781e-05 9.481571e-05 2.985286e-05
[1566,] 7.690562e-05 9.343394e-05 3.099447e-05
[1567,] 7.375585e-05 9.293106e-05 2.866660e-05
[1568,] 1.210916e-04 6.970197e-05 1.826857e-05
[1569,] 1.777642e-04 6.597209e-05 2.333994e-05
[1570,] 1.547732e-04 7.532744e-05 1.960965e-05
[1571,] 6.856113e-05 8.789566e-05 2.471262e-05
[1572,] 1.682144e-04 5.871163e-05 2.747020e-05
[1573,] 1.386860e-04 6.624121e-05 1.969835e-05
[1574,] 7.085170e-05 9.074789e-05 2.578057e-05
[1575,] 1.550221e-04 7.482764e-05 1.973736e-05
[1576,] 6.777932e-05 8.685278e-05 2.379570e-05
[1577,] 7.066844e-05 9.078082e-05 2.566090e-05
[1578,] 2.269403e-04 5.924552e-05 3.316120e-05
[1579,] 6.815452e-05 8.714163e-05 2.426184e-05
[1580,] 1.727454e-04 5.805187e-05 2.889595e-05
[1581,] 1.727454e-04 5.834686e-05 2.846212e-05
[1582,] 9.476994e-05 7.610777e-05 1.780288e-05
[1583,] 1.820488e-04 5.826928e-05 3.162184e-05
[1584,] 1.845881e-04 5.898667e-05 3.552843e-05
[1585,] 6.718858e-05 8.617866e-05 2.320535e-05
[1586,] 1.114360e-04 6.495026e-05 1.841848e-05
[1587,] 1.044709e-04 6.436159e-05 1.789167e-05
[1588,] 1.840142e-04 5.673327e-05 3.317621e-05
[1589,] 1.840142e-04 5.673124e-05 3.318291e-05
[1590,] 6.740746e-05 8.707886e-05 2.363407e-05
[1591,] 1.981162e-04 6.477442e-05 2.533058e-05
[1592,] 2.522183e-04 5.973051e-05 3.542874e-05
[1593,] 9.378872e-05 7.089502e-05 2.524041e-05
[1594,] 7.111712e-05 9.191610e-05 2.633720e-05
[1595,] 2.413248e-04 6.994466e-05 2.604567e-05
[1596,] 3.206083e-04 6.046220e-05 4.085422e-05
[1597,] 1.130720e-04 6.945861e-05 1.738575e-05
[1598,] 7.160086e-05 9.389850e-05 2.730095e-05
[1599,] 7.470716e-05 8.784581e-05 2.751818e-05
[1600,] 1.070738e-04 6.849531e-05 1.706068e-05
[1601,] 1.734778e-04 5.796488e-05 2.959041e-05
[1602,] 2.443040e-04 5.624757e-05 4.838713e-05
[1603,] 2.191929e-04 6.030928e-05 3.097095e-05
[1604,] 1.917310e-04 5.608444e-05 4.131721e-05
[1605,] 1.458253e-04 5.636051e-05 3.515244e-05
[1606,] 5.861288e-05 9.552369e-05 1.455258e-05
[1607,] 9.399686e-05 5.604580e-05 2.180420e-05
[1608,] 1.406700e-04 6.655052e-05 2.057762e-05
[1609,] 7.390138e-05 6.034202e-05 1.500777e-05
[1610,] 6.051858e-05 5.827669e-05 1.415708e-05
[1611,] 1.143489e-04 6.822396e-05 1.796265e-05
[1612,] 6.080641e-05 5.916096e-05 1.392692e-05
[1613,] 5.474574e-05 5.646685e-05 1.385925e-05
[1614,] 6.348616e-05 5.678442e-05 1.510415e-05
[1615,] 5.870334e-05 5.605182e-05 1.525488e-05
[1616,] 6.625290e-05 7.266394e-05 1.728600e-05
[1617,] 6.358052e-05 1.044585e-04 1.484673e-05
[1618,] 8.275390e-05 6.028230e-05 1.676203e-05
[1619,] 6.125762e-05 9.013279e-05 1.459461e-05
[1620,] 8.918047e-05 6.013535e-05 1.752032e-05
[1621,] 4.286789e-05 5.546678e-05 1.211627e-05
[1622,] 8.562780e-05 6.024829e-05 1.701395e-05
[1623,] 6.551546e-05 1.081442e-04 1.490236e-05
[1624,] 6.230466e-05 8.776040e-05 1.486719e-05
[1625,] 7.371254e-05 5.597728e-05 1.747290e-05
[1626,] 6.188839e-05 5.776698e-05 1.434082e-05
[1627,] 1.704766e-04 5.929683e-05 2.872750e-05
[1628,] 6.261295e-05 1.107341e-04 1.453648e-05
[1629,] 5.263743e-05 7.801163e-05 1.381643e-05
[1630,] 1.521067e-04 6.030721e-05 2.464256e-05
[1631,] 1.567042e-04 6.280840e-05 2.368394e-05
[1632,] 1.693112e-04 5.998079e-05 2.778847e-05
[1633,] 1.748149e-04 6.006458e-05 2.832498e-05
[1634,] 6.691413e-05 5.647902e-05 1.562718e-05
[1635,] 1.616625e-04 6.087542e-05 2.550075e-05
[1636,] 1.512219e-04 6.087542e-05 2.437735e-05
[1637,] 8.327765e-05 5.919698e-05 1.680386e-05
[1638,] 6.558085e-05 5.644098e-05 1.546532e-05
[1639,] 7.369984e-05 7.230401e-05 1.895450e-05
[1640,] 5.955043e-05 8.748081e-05 1.467896e-05
[1641,] 6.765915e-05 9.169534e-05 2.424858e-05
[1642,] 8.190994e-05 7.188436e-05 2.088223e-05
[1643,] 6.191058e-05 5.692949e-05 1.464638e-05
[1644,] 6.649796e-05 5.703349e-05 1.520773e-05
[1645,] 9.546846e-05 7.093762e-05 2.558680e-05
[1646,] 1.537859e-04 6.254825e-05 2.354525e-05
[1647,] 8.327765e-05 6.094247e-05 1.617875e-05
[1648,] 1.645952e-04 6.007402e-05 2.714886e-05
[1649,] 1.558965e-04 6.272210e-05 2.342679e-05
[1650,] 7.705471e-05 5.572668e-05 1.808596e-05
[1651,] 6.914030e-05 5.631375e-05 1.631260e-05
[1652,] 6.985520e-05 1.110542e-04 1.522306e-05
[1653,] 5.808687e-05 9.707461e-05 2.346068e-05
[1654,] 6.566439e-05 5.612503e-05 1.580509e-05
[1655,] 6.305245e-05 5.707546e-05 1.460319e-05
[1656,] 1.841975e-04 6.203209e-05 2.689883e-05
[1657,] 1.739127e-04 6.558202e-05 2.318372e-05
[1658,] 6.901643e-05 1.109015e-04 1.514585e-05
[1659,] 6.791774e-05 1.109015e-04 1.503750e-05
[1660,] 8.228033e-05 5.586693e-05 1.986916e-05
[1661,] 1.726322e-04 5.963265e-05 2.820476e-05
[1662,] 6.839524e-05 1.110542e-04 1.507868e-05
[1663,] 6.509306e-05 5.590190e-05 1.610587e-05
[1664,] 8.241698e-05 5.569042e-05 1.915224e-05
[1665,] 5.752668e-05 7.859204e-05 1.451167e-05
[1666,] 5.720667e-05 8.035835e-05 1.426673e-05
[1667,] 6.981335e-05 1.120425e-04 1.518017e-05
[1668,] 1.751825e-04 6.069190e-05 2.740231e-05
[1669,] 6.892060e-05 5.655954e-05 1.606990e-05
[1670,] 6.186107e-05 9.272985e-05 1.450405e-05
[1671,] 7.601601e-05 5.669343e-05 2.178614e-05
[1672,] 1.774242e-04 5.962722e-05 2.875717e-05
[1673,] 7.192935e-05 5.591339e-05 1.722520e-05
[1674,] 6.198148e-05 9.146468e-05 1.458337e-05
[1675,] 1.026496e-04 8.800684e-05 3.455428e-05
[1676,] 1.721308e-04 6.090355e-05 2.688473e-05
[1677,] 1.743210e-04 6.009411e-05 2.789458e-05
[1678,] 5.355228e-05 8.026250e-05 1.372654e-05
[1679,] 1.627655e-04 6.018544e-05 2.651328e-05
[1680,] 1.709567e-04 5.987581e-05 2.774712e-05
[1681,] 7.632113e-05 1.066025e-04 3.506994e-05
[1682,] 6.140184e-05 9.824339e-05 2.554527e-05
[1683,] 6.335536e-05 5.609775e-05 1.546610e-05
[1684,] 1.663424e-04 6.048135e-05 2.663589e-05
[1685,] 1.998944e-04 9.039531e-05 2.479469e-05
[1686,] 6.576142e-05 8.761391e-05 1.527986e-05
[1687,] 1.611736e-04 6.111721e-05 2.553441e-05
[1688,] 5.576714e-05 7.774013e-05 1.433117e-05
[1689,] 5.625671e-05 7.782137e-05 1.440109e-05
[1690,] 1.211580e-04 8.828891e-05 4.180279e-05
[1691,] 6.294536e-05 5.647531e-05 1.505608e-05
[1692,] 5.533502e-05 7.790310e-05 1.424121e-05
[1693,] 1.671505e-04 6.132644e-05 2.600439e-05
[1694,] 5.543941e-05 9.096566e-05 1.388422e-05
[1695,] 7.042048e-05 1.079305e-04 1.541395e-05
[1696,] 5.370607e-05 7.631457e-05 1.416788e-05
[1697,] 1.611736e-04 6.107391e-05 2.556870e-05
[1698,] 5.205109e-05 5.529997e-05 1.383521e-05
[1699,] 6.522416e-05 8.797669e-05 1.518549e-05
[1700,] 1.690509e-04 6.129105e-05 2.623261e-05
[1701,] 7.096648e-05 1.077874e-04 1.547770e-05
[1702,] 7.620862e-05 5.533229e-05 1.956769e-05
[1703,] 1.537914e-04 6.298191e-05 2.352005e-05
[1704,] 6.320963e-05 1.117006e-04 1.463546e-05
[1705,] 6.411346e-05 1.101001e-04 1.476385e-05
[1706,] 1.288094e-04 6.189586e-05 2.150856e-05
[1707,] 6.368162e-05 1.062928e-04 1.483928e-05
[1708,] 5.577607e-05 8.934276e-05 1.409488e-05
[1709,] 1.398472e-04 6.343344e-05 2.187966e-05
[1710,] 6.521638e-05 9.188480e-05 1.491782e-05
[1711,] 7.194611e-05 5.557302e-05 1.939062e-05
[1712,] 8.532758e-05 1.163982e-04 4.815663e-05
[1713,] 1.356145e-04 6.329877e-05 2.151450e-05
[1714,] 1.332110e-04 6.239912e-05 2.171505e-05
[1715,] 6.460125e-05 1.097862e-04 1.481887e-05
[1716,] 7.896499e-05 9.087220e-05 1.772021e-05
[1717,] 5.840875e-05 5.696360e-05 1.415621e-05
[1718,] 1.122627e-04 6.299169e-05 1.918766e-05
[1719,] 1.089207e-04 6.331165e-05 1.870195e-05
[1720,] 1.545241e-04 9.138550e-05 2.123717e-05
[1721,] 5.872738e-05 5.698109e-05 1.419222e-05
[1722,] 7.931659e-05 8.066341e-05 1.312367e-05
[1723,] 6.706362e-05 1.091647e-04 1.508566e-05
[1724,] 5.420490e-05 5.692831e-05 1.360057e-05
[1725,] 1.116575e-04 6.329877e-05 1.900212e-05
[1726,] 1.116575e-04 6.316581e-05 1.905338e-05
[1727,] 5.422360e-05 5.703370e-05 1.356995e-05
[1728,] 6.865314e-05 1.074996e-04 1.530979e-05
[1729,] 1.098510e-04 6.367536e-05 1.866929e-05
[1730,] 5.374145e-05 8.678320e-05 1.804999e-05
[1731,] 1.115258e-04 6.395422e-05 1.874725e-05
[1732,] 6.014661e-05 5.760557e-05 1.415055e-05
[1733,] 6.014661e-05 5.754100e-05 1.417166e-05
[1734,] 1.115258e-04 6.358806e-05 1.887940e-05
[1735,] 6.014661e-05 5.754100e-05 1.417166e-05
[1736,] 6.320963e-05 1.063305e-04 1.481294e-05
[1737,] 6.089755e-05 5.756269e-05 1.425880e-05
[1738,] 5.017716e-05 5.599472e-05 1.308607e-05
[1739,] 5.945587e-05 5.756269e-05 1.407788e-05
[1740,] 5.337745e-05 5.593553e-05 1.366469e-05
[1741,] 5.712402e-05 5.762768e-05 1.376876e-05
[1742,] 4.863480e-05 5.616154e-05 1.275251e-05
[1743,] 1.151097e-04 6.290923e-05 1.953039e-05
[1744,] 6.320963e-05 1.026756e-04 1.497254e-05
[1745,] 6.865314e-05 1.003682e-04 1.568780e-05
[1746,] 6.031463e-05 5.756269e-05 1.418893e-05
[1747,] 1.102194e-04 6.214335e-05 1.931612e-05
[1748,] 7.146487e-05 1.035763e-04 1.582409e-05
[1749,] 1.306532e-04 6.202369e-05 2.164052e-05
[1750,] 5.995366e-05 5.731520e-05 1.422801e-05
[1751,] 1.306532e-04 6.202369e-05 2.164052e-05
[1752,] 1.346989e-04 6.235436e-05 2.189727e-05
[1753,] 1.401120e-04 6.167325e-05 2.287187e-05
[1754,] 6.031463e-05 5.729520e-05 1.428163e-05
[1755,] 7.479502e-05 8.589357e-05 2.602698e-05
[1756,] 1.285971e-04 6.213881e-05 2.135535e-05
[1757,] 1.329919e-04 6.190103e-05 2.196309e-05
[1758,] 6.065704e-05 5.782833e-05 1.414807e-05
[1759,] 1.263654e-04 6.178427e-05 2.129947e-05
[1760,] 6.809604e-05 9.790002e-05 1.579917e-05
[1761,] 1.263654e-04 6.155498e-05 2.142600e-05
[1762,] 1.279549e-04 6.140595e-05 2.168974e-05
[1763,] 7.485299e-05 9.763042e-05 1.666570e-05
[1764,] 6.865314e-05 9.253266e-05 1.630381e-05
[1765,] 7.430633e-05 8.867060e-05 2.710933e-05
[1766,] 1.218093e-04 8.819871e-05 4.180171e-05
[1767,] 1.257390e-04 6.240658e-05 2.090914e-05
[1768,] 8.375272e-05 9.425550e-05 3.557129e-05
[1769,] 6.102959e-05 5.919024e-05 1.393595e-05
[1770,] 6.207348e-05 8.292313e-05 1.977845e-05
[1771,] 1.241879e-04 6.065174e-05 2.171725e-05
[1772,] 6.865314e-05 9.566813e-05 1.605030e-05
[1773,] 1.279549e-04 6.074817e-05 2.209500e-05
[1774,] 8.316327e-05 6.018268e-05 1.652025e-05
[1775,] 1.237906e-04 6.075267e-05 2.160671e-05
[1776,] 5.922646e-05 5.889885e-05 1.380075e-05
[1777,] 1.257390e-04 6.074817e-05 2.183718e-05
[1778,] 1.316048e-04 8.225415e-05 2.108153e-05
[1779,] 1.308197e-04 6.054491e-05 2.256499e-05
[1780,] 7.440588e-05 8.652885e-05 2.615123e-05
[1781,] 1.257390e-04 6.044909e-05 2.203347e-05
[1782,] 5.888331e-05 5.936375e-05 1.367389e-05
[1783,] 1.216755e-04 5.981462e-05 2.246848e-05
[1784,] 1.198154e-04 5.965716e-05 2.235737e-05
[1785,] 5.726165e-05 5.918163e-05 1.353617e-05
[1786,] 7.520219e-05 8.950464e-05 2.796219e-05
[1787,] 6.716399e-05 8.524445e-05 1.697525e-05
[1788,] 7.529874e-05 8.945666e-05 2.798768e-05
[1789,] 5.695112e-05 5.909683e-05 1.351810e-05
[1790,] 2.136778e-04 5.624698e-05 4.922348e-05
[1791,] 7.253840e-05 8.599079e-05 2.440465e-05
[1792,] 5.920369e-05 5.832003e-05 1.401528e-05
[1793,] 2.353822e-04 5.635840e-05 5.276632e-05
[1794,] 1.135524e-04 8.785741e-05 3.808773e-05
[1795,] 2.179154e-04 5.666642e-05 4.316165e-05
[1796,] 7.445375e-05 8.600339e-05 2.582309e-05
[1797,] 5.896127e-05 5.816015e-05 1.412677e-05
[1798,] 5.735917e-05 5.793316e-05 1.408772e-05
[1799,] 1.172493e-04 8.767314e-05 3.879528e-05
[1800,] 5.705447e-05 5.903397e-05 1.375846e-05
[1801,] 1.903595e-04 5.662938e-05 4.343684e-05
[1802,] 1.135524e-04 8.800210e-05 3.879453e-05
[1803,] 5.798408e-05 5.804395e-05 1.413298e-05
[1804,] 1.135524e-04 8.799572e-05 3.876710e-05
[1805,] 5.766902e-05 5.782705e-05 1.416688e-05
[1806,] 1.127514e-04 8.799383e-05 3.848315e-05
[1807,] 5.798408e-05 5.793316e-05 1.417095e-05
[1808,] 2.354566e-04 5.856457e-05 5.986351e-05
[1809,] 1.356644e-04 8.767352e-05 4.494228e-05
[1810,] 7.553252e-05 9.259889e-05 2.941690e-05
[1811,] 7.542858e-05 8.890465e-05 2.772049e-05
[1812,] 5.382094e-05 9.232829e-05 1.869828e-05
[1813,] 2.048428e-04 8.704453e-05 6.098044e-05
[1814,] 5.381879e-05 8.853951e-05 1.825738e-05
[1815,] 1.007516e-04 9.018492e-05 1.807339e-05
[1816,] 3.720850e-04 5.888127e-05 5.313004e-05
[1817,] 4.018652e-04 5.897973e-05 5.480490e-05
[1818,] 7.295552e-05 5.776623e-05 1.644528e-05
[1819,] 9.047879e-05 8.469988e-05 3.193912e-05
[1820,] 2.721953e-04 8.479942e-05 1.179529e-04
[1821,] 7.145611e-05 5.795748e-05 1.609841e-05
[1822,] 7.197415e-05 5.790796e-05 1.620010e-05
[1823,] 6.557775e-05 5.741561e-05 1.675931e-05
[1824,] 2.703120e-04 8.757012e-05 9.449675e-05
[1825,] 4.309259e-04 5.919521e-05 5.689683e-05
[1826,] 8.999835e-05 8.546472e-05 3.222193e-05
[1827,] 4.171031e-04 5.934954e-05 5.504176e-05
[1828,] 4.377947e-04 5.884618e-05 5.888138e-05
[1829,] 8.823953e-05 8.461315e-05 3.076265e-05
[1830,] 9.200474e-05 8.445452e-05 3.242788e-05
[1831,] 8.974230e-05 8.336681e-05 3.060095e-05
[1832,] 5.354145e-05 9.559177e-05 1.860790e-05
[1833,] 1.761727e-04 8.690706e-05 5.931511e-05
[1834,] 5.368087e-05 9.631345e-05 1.892508e-05
[1835,] 2.312697e-04 8.795906e-05 8.348875e-05
[1836,] 2.593209e-04 8.748770e-05 8.829009e-05
[1837,] 5.368087e-05 9.216923e-05 1.850761e-05
[1838,] 5.376736e-05 9.585027e-05 1.900548e-05
[1839,] 4.984412e-04 6.567597e-05 4.732317e-05
[1840,] 8.436045e-05 8.016218e-05 2.636923e-05
[1841,] 8.499485e-05 8.039096e-05 2.676211e-05
[1842,] 9.980361e-05 7.854638e-05 2.111143e-05
[1843,] 1.813775e-04 7.638467e-05 5.455247e-05
[1844,] 5.353316e-05 8.983165e-05 1.810699e-05
[1845,] 1.800999e-04 8.657046e-05 5.729358e-05
[1846,] 4.103814e-04 6.635328e-05 4.086316e-05
[1847,] 1.222167e-04 8.247698e-05 2.029303e-05
[1848,] 9.898250e-05 5.677813e-05 2.066500e-05
[1849,] 6.330178e-05 9.072612e-05 2.429225e-05
[1850,] 9.692177e-05 5.670191e-05 2.051909e-05
[1851,] 4.795253e-05 5.670504e-05 1.293932e-05
[1852,] 9.000351e-05 8.532052e-05 2.793816e-05
[1853,] 4.562346e-05 5.688747e-05 1.297579e-05
[1854,] 1.647125e-04 8.661711e-05 5.182706e-05
[1855,] 4.855479e-05 5.664158e-05 1.305526e-05
[1856,] 8.491260e-05 8.033428e-05 2.633532e-05
[1857,] 8.491260e-05 8.028001e-05 2.624397e-05
[1858,] 9.462032e-05 8.573036e-05 2.806067e-05
[1859,] 9.285519e-05 5.689561e-05 2.001948e-05
[1860,] 9.163602e-05 8.543102e-05 2.812613e-05
[1861,] 8.498512e-05 8.031881e-05 2.615046e-05
[1862,] 8.490028e-05 8.001527e-05 2.574932e-05
[1863,] 4.626074e-05 5.685091e-05 1.279848e-05
[1864,] 1.922861e-04 8.688090e-05 6.246370e-05
[1865,] 8.908618e-05 7.587093e-05 3.314641e-05
[1866,] 9.336835e-05 5.726152e-05 2.103595e-05
[1867,] 9.932407e-05 5.711574e-05 2.161882e-05
[1868,] 8.318410e-05 5.728249e-05 1.933474e-05
[1869,] 5.442294e-05 8.531636e-05 1.766938e-05
[1870,] 5.484797e-05 8.492352e-05 1.779372e-05
[1871,] 5.522214e-05 8.499437e-05 1.777899e-05
[1872,] 4.665333e-05 6.540136e-05 1.362522e-05
[1873,] 6.997065e-05 6.868600e-05 1.940394e-05
[1874,] 3.234493e-04 9.803078e-05 1.741511e-04
[1875,] 8.624369e-05 7.302717e-05 2.223367e-05
[1876,] 8.689408e-05 7.011695e-05 2.276178e-05
[1877,] 8.749258e-05 6.951082e-05 2.282517e-05
[1878,] 8.661282e-05 6.987217e-05 2.281245e-05
[1879,] 8.253184e-05 1.039124e-04 3.891029e-05
[1880,] 5.318492e-05 6.907685e-05 1.524962e-05
[1881,] 7.425302e-05 6.852155e-05 1.872114e-05
[1882,] 8.070014e-05 1.478010e-04 1.627806e-05
[1883,] 8.852169e-05 1.399406e-04 1.650277e-05
[1884,] 8.384603e-05 1.555947e-04 1.631803e-05
[1885,] 6.720483e-05 8.780052e-05 2.528684e-05
[1886,] 6.605255e-05 9.002532e-05 2.281563e-05
[1887,] 1.428883e-04 1.509191e-04 1.825367e-05
[1888,] 7.219305e-05 8.596031e-05 2.760500e-05
[1889,] 1.264337e-04 1.613133e-04 1.736953e-05
[1890,] 1.234247e-04 1.662185e-04 1.711549e-05
[1891,] 1.128882e-04 1.407856e-04 1.717837e-05
[1892,] 1.888152e-04 8.453325e-05 2.487308e-05
[1893,] 7.400724e-05 8.902028e-05 2.536365e-05
[1894,] 1.412358e-04 1.629368e-04 1.774337e-05
[1895,] 1.399411e-04 1.633849e-04 1.768257e-05
[1896,] 1.412358e-04 1.621352e-04 1.776454e-05
[1897,] 6.707835e-05 8.747518e-05 2.524524e-05
[1898,] 1.412358e-04 1.655188e-04 1.767723e-05
[1899,] 1.436357e-04 1.929702e-04 1.722215e-05
[1900,] 1.473503e-04 1.784789e-04 1.754525e-05
[1901,] 1.408195e-04 1.742212e-04 1.737622e-05
[1902,] 1.436357e-04 1.863244e-04 1.731553e-05
[1903,] 1.076813e-04 1.664188e-04 1.630532e-05
[1904,] 7.426689e-05 9.028152e-05 2.682201e-05
[1905,] 7.310141e-05 8.892183e-05 2.497111e-05
[1906,] 7.310141e-05 8.895476e-05 2.501900e-05
[1907,] 8.253057e-05 8.584092e-05 2.568282e-05
[1908,] 1.417990e-04 1.753406e-04 1.749425e-05
[1909,] 1.436357e-04 1.767525e-04 1.752766e-05
[1910,] 6.985673e-05 9.012653e-05 2.817132e-05
[1911,] 1.827720e-04 8.080985e-05 2.531031e-05
[1912,] 1.436357e-04 1.629252e-04 1.778398e-05
[1913,] 1.436357e-04 1.625188e-04 1.779486e-05
[1914,] 1.424283e-04 1.612206e-04 1.778395e-05
[1915,] 1.436357e-04 1.603794e-04 1.785349e-05
[1916,] 1.436357e-04 1.595892e-04 1.787574e-05
[1917,] 1.436357e-04 1.595892e-04 1.787574e-05
[1918,] 1.436357e-04 1.591531e-04 1.788816e-05
[1919,] 1.436357e-04 1.579423e-04 1.792318e-05
[1920,] 1.845420e-04 8.245784e-05 2.503971e-05
[1921,] 7.466093e-05 8.482860e-05 2.872137e-05
[1922,] 7.134528e-05 8.882187e-05 2.430510e-05
[1923,] 7.046578e-05 8.525046e-05 2.674254e-05
[1924,] 2.822147e-04 1.447314e-04 2.415984e-05
[1925,] 2.579105e-04 1.477016e-04 2.295769e-05
[1926,] 1.989368e-04 8.468453e-05 2.536138e-05
[1927,] 6.094279e-05 8.883714e-05 2.026591e-05
[1928,] 1.319004e-04 7.082448e-05 2.217254e-05
[1929,] 1.683665e-04 7.235932e-05 3.434827e-05
[1930,] 5.647338e-05 7.821457e-05 2.139385e-05
[1931,] 2.434417e-04 6.272610e-05 2.929974e-05
[1932,] 3.773945e-04 8.094787e-05 1.591032e-04
[1933,] 3.323669e-03 7.047453e-05 1.189964e-04
[1934,] 1.872655e-04 7.202685e-05 6.422659e-05
[1935,] 5.473189e-05 6.802270e-05 1.407067e-05
[1936,] 5.185918e-05 8.589158e-05 1.901596e-05
[1937,] 3.835673e-05 1.384828e-04 1.719766e-05
[1938,] 6.109920e-05 7.994289e-05 2.503651e-05
[1939,] 6.888726e-05 1.304621e-04 4.791762e-05
[1940,] 3.773527e-05 8.657848e-05 1.270556e-05
[1941,] 3.796632e-05 7.570035e-05 1.177748e-05
[1942,] 5.611751e-05 6.560159e-05 1.541435e-05
[1943,] 5.483924e-05 6.602874e-05 1.520604e-05
[1944,] 3.747063e-05 8.344042e-05 1.253013e-05
[1945,] 3.710633e-05 6.698155e-05 1.158070e-05
[1946,] 3.693332e-05 6.888351e-05 1.138440e-05
[1947,] 3.781726e-05 6.050143e-05 1.148072e-05
[1948,] 5.095005e-05 6.731133e-05 1.485513e-05
[1949,] 3.863778e-05 6.740388e-05 1.186377e-05
[1950,] 4.046040e-05 7.935761e-05 1.139436e-05
[1951,] 3.844342e-05 7.030280e-05 1.239961e-05
[1952,] 4.944565e-05 7.543742e-05 1.889135e-05
[1953,] 6.573664e-05 1.048106e-04 3.018756e-05
[1954,] 8.388214e-05 9.279907e-05 4.451727e-05
[1955,] 4.919948e-05 6.673081e-05 1.570446e-05
[1956,] 9.279068e-05 1.934370e-04 2.481491e-05
[1957,] 5.403113e-05 5.926498e-05 1.568129e-05
[1958,] 5.388169e-05 6.138094e-05 1.708056e-05
[1959,] 5.819082e-05 6.369721e-05 1.930773e-05
[1960,] 8.279232e-05 9.993050e-05 3.660909e-05
[1961,] 4.047264e-05 6.324484e-05 1.336702e-05
[1962,] 5.516550e-05 7.275578e-05 1.486022e-05
[1963,] 5.463148e-05 7.056060e-05 1.639317e-05
[1964,] 5.253378e-05 7.054558e-05 1.589620e-05
[1965,] 5.296026e-05 7.055233e-05 1.598152e-05
[1966,] 7.563067e-05 8.995712e-05 2.366443e-05
[1967,] 5.071009e-05 7.099511e-05 1.601294e-05
[1968,] 5.044350e-05 6.342567e-05 1.305251e-05
[1969,] 4.418481e-05 6.007934e-05 1.269930e-05
[1970,] 5.424369e-05 7.066939e-05 1.668622e-05
[1971,] 4.308706e-05 7.138489e-05 1.377059e-05
[1972,] 6.399717e-05 6.053958e-05 1.583941e-05
[1973,] 5.657628e-05 7.081561e-05 1.745933e-05
[1974,] 5.752348e-05 7.124892e-05 1.784028e-05
[1975,] 1.010551e-04 6.971579e-05 2.807706e-05
[1976,] 4.573872e-05 6.574223e-05 1.573591e-05
[1977,] 4.460518e-05 6.874501e-05 1.573471e-05
[1978,] 4.879732e-05 6.895230e-05 1.793548e-05
[1979,] 4.333669e-05 7.415329e-05 1.503662e-05
[1980,] 7.773867e-05 9.008338e-05 2.392038e-05
[1981,] 7.195649e-05 7.144422e-05 1.862592e-05
[1982,] 4.986459e-05 7.211867e-05 1.304572e-05
[1983,] 5.970019e-05 7.064082e-05 1.786490e-05
[1984,] 1.008265e-04 7.022637e-05 2.548431e-05
[1985,] 5.571590e-05 1.136620e-04 1.309349e-05
[1986,] 4.211915e-05 7.990654e-05 1.649805e-05
[1987,] 4.856079e-05 7.155868e-05 1.300776e-05
[1988,] 4.831632e-05 8.191901e-05 1.389204e-05
[1989,] 4.853092e-05 7.775681e-05 1.337375e-05
[1990,] 4.829394e-05 8.598534e-05 2.141131e-05
[1991,] 5.400641e-05 7.970443e-05 1.247303e-05
[1992,] 4.367542e-05 1.158880e-04 1.250952e-05
[1993,] 1.142001e-04 9.166845e-05 3.221736e-05
[1994,] 4.611641e-05 7.934651e-05 1.848300e-05
[1995,] 6.116793e-05 7.139335e-05 1.786735e-05
[1996,] 8.654896e-05 8.223496e-05 3.153791e-05
[1997,] 4.253596e-05 6.957139e-05 1.154679e-05
[1998,] 1.785353e-04 7.350829e-05 4.054475e-05
[1999,] 6.762195e-05 6.506133e-05 2.031920e-05
[2000,] 4.627514e-05 6.474690e-05 1.400598e-05
[2001,] 1.910358e-04 8.748377e-05 4.585276e-05
[2002,] 4.544228e-05 6.598434e-05 1.494915e-05
[2003,] 4.377060e-05 6.536018e-05 1.398363e-05
[2004,] 7.493675e-05 7.950847e-05 2.237323e-05
[2005,] 7.511738e-05 7.965466e-05 2.222545e-05
[2006,] 9.120152e-05 8.173024e-05 3.260262e-05
[2007,] 5.173244e-05 1.783116e-04 1.533754e-05
[2008,] 5.106025e-05 8.723216e-05 1.254868e-05
[2009,] 1.470044e-04 8.922237e-05 3.115043e-05
[2010,] 7.686858e-05 8.943650e-05 1.645446e-05
[2011,] 1.737046e-04 8.883179e-05 3.652030e-05
[2012,] 1.657872e-04 9.004282e-05 3.428081e-05
[2013,] 1.873761e-04 8.531093e-05 5.248801e-05
[2014,] 1.840333e-04 8.511108e-05 5.254241e-05
[2015,] 1.725985e-04 8.500595e-05 4.999074e-05
[2016,] 5.316885e-05 6.566839e-05 1.705587e-05
[2017,] 1.564264e-04 8.954694e-05 3.286794e-05
[2018,] 5.420222e-05 6.527793e-05 1.689932e-05
[2019,] 1.657872e-04 8.892565e-05 3.551176e-05
[2020,] 7.964520e-05 7.466800e-05 2.165647e-05
[2021,] 1.808429e-04 8.675357e-05 4.079553e-05
[2022,] 1.205992e-04 8.747026e-05 2.708998e-05
[2023,] 1.657872e-04 8.503547e-05 4.799405e-05
[2024,] 8.092251e-05 7.584335e-05 2.117765e-05
[2025,] 6.368807e-05 8.469153e-05 1.962889e-05
[2026,] 4.679118e-05 8.620982e-05 1.216346e-05
[2027,] 6.776367e-05 8.465367e-05 2.096732e-05
[2028,] 6.287678e-05 8.699885e-05 1.424579e-05
[2029,] 6.776367e-05 8.465367e-05 2.096732e-05
[2030,] 8.109190e-05 7.610021e-05 2.116868e-05
[2031,] 6.020316e-05 8.730229e-05 1.376531e-05
[2032,] 3.804464e-05 6.604754e-05 1.235098e-05
[2033,] 6.282810e-05 8.676212e-05 1.464339e-05
[2034,] 5.351258e-05 8.665210e-05 1.255666e-05
[2035,] 6.368807e-05 8.460335e-05 1.988688e-05
[2036,] 5.032011e-05 8.667194e-05 1.218470e-05
[2037,] 8.048336e-05 6.911056e-05 2.049217e-05
[2038,] 6.020316e-05 8.507900e-05 1.798620e-05
[2039,] 5.448252e-05 8.725030e-05 1.248793e-05
[2040,] 5.794896e-05 8.534245e-05 1.679093e-05
[2041,] 8.053560e-05 6.889392e-05 2.046888e-05
[2042,] 3.791425e-05 6.412043e-05 1.166439e-05
[2043,] 5.151753e-05 8.725030e-05 1.218241e-05
[2044,] 6.855943e-05 8.654727e-05 1.582181e-05
[2045,] 7.390812e-05 8.531848e-05 2.147600e-05
[2046,] 6.979282e-05 8.734519e-05 1.595667e-05
[2047,] 6.979282e-05 8.729761e-05 1.598283e-05
[2048,] 4.262127e-05 8.679414e-05 1.212471e-05
[2049,] 7.390812e-05 8.523707e-05 2.161257e-05
[2050,] 7.879676e-05 9.555383e-05 1.322674e-05
[2051,] 6.553882e-05 8.729931e-05 1.500178e-05
[2052,] 6.979282e-05 8.524291e-05 2.035712e-05
[2053,] 6.190444e-05 8.715473e-05 1.425465e-05
[2054,] 6.558051e-05 8.715473e-05 1.508654e-05
[2055,] 6.190444e-05 8.701275e-05 1.432605e-05
[2056,] 6.979282e-05 8.520823e-05 2.043368e-05
[2057,] 8.983621e-05 8.538930e-05 2.576966e-05
[2058,] 8.342393e-05 8.659698e-05 1.905829e-05
[2059,] 7.972117e-05 8.722552e-05 1.817044e-05
[2060,] 4.918381e-05 8.625885e-05 1.209314e-05
[2061,] 8.438217e-05 8.675760e-05 1.951509e-05
[2062,] 7.337591e-05 8.649760e-05 1.691738e-05
[2063,] 3.863342e-05 6.411957e-05 1.184970e-05
[2064,] 3.863342e-05 6.412184e-05 1.186266e-05
[2065,] 8.061010e-05 6.832564e-05 2.039875e-05
[2066,] 7.972117e-05 8.524291e-05 2.318057e-05
[2067,] 7.123884e-05 8.732451e-05 1.626941e-05
[2068,] 8.378363e-05 8.523704e-05 2.442160e-05
[2069,] 6.727735e-05 8.725166e-05 1.541820e-05
[2070,] 7.077989e-05 8.524280e-05 2.064711e-05
[2071,] 7.587647e-05 8.671321e-05 1.769277e-05
[2072,] 6.727735e-05 8.713006e-05 1.548365e-05
[2073,] 6.206348e-05 1.316453e-04 1.372832e-05
[2074,] 8.026709e-05 6.858901e-05 2.042778e-05
[2075,] 8.038839e-05 6.858901e-05 2.041842e-05
[2076,] 8.036364e-05 8.629742e-05 1.902328e-05
[2077,] 7.038468e-05 8.701248e-05 1.622974e-05
[2078,] 7.077989e-05 8.682426e-05 1.635074e-05
[2079,] 3.940501e-05 6.412304e-05 1.207355e-05
[2080,] 8.223806e-05 9.317345e-05 3.400519e-05
[2081,] 7.930253e-05 6.787902e-05 2.054221e-05
[2082,] 7.970013e-05 6.842689e-05 2.040364e-05
[2083,] 8.271858e-05 8.677912e-05 1.909135e-05
[2084,] 7.771020e-05 8.673426e-05 1.798398e-05
[2085,] 8.271858e-05 8.508840e-05 2.449003e-05
[2086,] 8.271858e-05 8.513811e-05 2.433649e-05
[2087,] 7.342937e-05 8.664304e-05 1.706755e-05
[2088,] 7.342937e-05 8.661984e-05 1.708255e-05
[2089,] 7.390812e-05 8.620647e-05 1.755299e-05
[2090,] 8.032247e-05 6.845306e-05 2.035891e-05
[2091,] 1.098426e-03 7.315213e-05 1.720659e-04
[2092,] 3.827902e-05 6.413024e-05 1.171852e-05
[2093,] 6.521547e-05 8.509326e-05 1.932604e-05
[2094,] 7.985488e-05 6.860654e-05 2.040603e-05
[2095,] 3.791425e-05 6.414355e-05 1.170111e-05
[2096,] 3.915154e-05 6.416592e-05 1.206954e-05
[2097,] 3.832615e-05 6.415624e-05 1.182867e-05
[2098,] 3.827902e-05 6.415097e-05 1.181051e-05
[2099,] 8.068423e-05 6.858272e-05 2.034912e-05
[2100,] 8.271858e-05 8.499920e-05 2.480125e-05
[2101,] 7.771020e-05 8.423977e-05 2.466515e-05
[2102,] 1.124636e-04 8.458358e-05 2.830233e-05
[2103,] 8.021576e-05 6.884350e-05 2.042570e-05
[2104,] 7.342937e-05 8.508840e-05 2.175686e-05
[2105,] 6.145500e-05 8.427848e-05 1.586122e-05
[2106,] 8.073204e-05 6.919366e-05 2.042864e-05
[2107,] 6.190444e-05 8.527350e-05 1.797436e-05
[2108,] 4.077719e-05 8.535715e-05 1.234022e-05
[2109,] 8.311192e-05 9.439408e-05 3.551800e-05
[2110,] 5.190751e-05 8.519696e-05 1.524764e-05
[2111,] 3.729847e-05 6.419093e-05 1.165443e-05
[2112,] 8.202522e-05 8.640746e-05 2.532544e-05
[2113,] 3.850924e-05 8.621863e-05 1.201138e-05
[2114,] 3.721581e-05 6.430292e-05 1.162493e-05
[2115,] 3.730009e-05 6.412710e-05 1.164148e-05
[2116,] 3.769054e-05 6.432021e-05 1.179369e-05
[2117,] 4.310375e-05 8.496773e-05 1.303897e-05
[2118,] 5.273945e-05 8.584579e-05 1.252139e-05
[2119,] 3.832684e-05 7.868022e-05 1.205464e-05
[2120,] 8.029387e-05 8.776431e-05 2.599695e-05
[2121,] 3.845512e-05 7.827491e-05 1.209286e-05
[2122,] 3.783567e-05 7.827491e-05 1.196235e-05
[2123,] 9.634171e-05 8.311310e-05 2.681234e-05
[2124,] 1.375975e-04 8.312185e-05 3.812770e-05
[2125,] 6.758653e-05 1.189768e-04 1.316277e-05
[2126,] 9.727855e-05 8.474370e-05 3.112893e-05
[2127,] 9.634171e-05 8.323984e-05 2.648129e-05
[2128,] 1.404160e-04 8.341161e-05 3.798929e-05
[2129,] 1.489016e-04 8.332843e-05 4.054956e-05
[2130,] 4.145275e-05 7.663175e-05 1.305202e-05
[2131,] 7.441784e-05 8.392937e-05 1.936138e-05
[2132,] 4.908633e-05 8.473881e-05 1.594612e-05
[2133,] 4.192193e-05 8.496526e-05 1.397540e-05
[2134,] 4.908633e-05 8.460183e-05 1.259422e-05
[2135,] 6.992708e-05 8.417593e-05 1.793477e-05
[2136,] 8.281035e-05 8.457616e-05 2.076782e-05
[2137,] 6.211589e-05 8.416673e-05 1.600008e-05
[2138,] 6.992708e-05 8.417606e-05 1.800603e-05
[2139,] 4.908633e-05 8.429542e-05 1.281893e-05
[2140,] 8.026967e-05 8.380940e-05 2.500345e-05
[2141,] 7.875938e-05 8.395784e-05 2.043960e-05
[2142,] 6.992708e-05 8.394357e-05 1.819054e-05
[2143,] 8.057707e-05 8.370262e-05 2.497326e-05
[2144,] 6.347527e-05 8.429542e-05 1.652433e-05
[2145,] 3.702433e-05 7.871088e-05 1.181052e-05
[2146,] 6.992708e-05 8.405539e-05 1.806233e-05
[2147,] 5.520448e-05 8.496299e-05 1.850402e-05
[2148,] 7.441784e-05 8.422237e-05 1.901960e-05
[2149,] 9.449943e-05 8.408122e-05 2.422535e-05
[2150,] 8.383901e-05 8.408122e-05 2.152520e-05
[2151,] 9.449943e-05 8.403768e-05 2.428977e-05
[2152,] 8.030231e-05 8.381791e-05 2.499913e-05
[2153,] 4.391121e-05 8.438920e-05 1.218955e-05
[2154,] 9.449943e-05 8.482759e-05 2.316311e-05
[2155,] 5.842983e-05 8.298460e-05 1.615399e-05
[2156,] 8.849288e-05 8.331714e-05 2.666300e-05
[2157,] 9.185390e-05 8.464278e-05 2.317974e-05
[2158,] 1.352879e-04 8.456686e-05 3.418430e-05
[2159,] 2.933544e-04 8.211182e-05 9.329635e-05
[2160,] 3.834426e-05 7.781874e-05 1.213365e-05
[2161,] 9.620223e-05 8.339347e-05 2.943795e-05
[2162,] 8.791831e-05 8.347893e-05 2.687491e-05
[2163,] 1.311274e-04 8.399329e-05 3.365955e-05
[2164,] 1.397386e-04 8.395100e-05 3.593828e-05
[2165,] 9.185390e-05 8.520802e-05 3.245080e-05
[2166,] 1.311274e-04 8.397234e-05 3.362288e-05
[2167,] 9.725375e-05 8.513253e-05 3.408772e-05
[2168,] 9.832076e-05 8.317314e-05 2.968369e-05
[2169,] 1.237749e-04 8.385777e-05 3.196999e-05
[2170,] 8.767742e-05 8.348836e-05 2.675863e-05
[2171,] 1.168477e-04 8.380290e-05 3.033419e-05
[2172,] 3.735018e-05 7.812135e-05 1.187622e-05
[2173,] 8.149991e-05 8.519881e-05 2.875830e-05
[2174,] 8.149991e-05 8.386217e-05 2.166403e-05
[2175,] 1.096889e-04 8.383090e-05 2.844496e-05
[2176,] 8.773413e-05 8.346731e-05 2.674176e-05
[2177,] 9.574901e-05 8.314622e-05 2.897399e-05
[2178,] 7.656595e-05 8.405586e-05 1.961984e-05
[2179,] 8.082801e-05 8.584685e-05 2.632929e-05
[2180,] 3.702433e-05 7.829675e-05 1.179880e-05
[2181,] 9.855169e-05 8.402671e-05 2.531352e-05
[2182,] 3.744506e-05 7.855408e-05 1.186654e-05
[2183,] 1.251765e-04 8.406577e-05 3.190696e-05
[2184,] 1.047119e-04 8.503843e-05 3.649736e-05
[2185,] 3.786622e-05 7.831293e-05 1.195931e-05
[2186,] 1.334106e-04 8.408238e-05 3.394499e-05
[2187,] 9.383384e-05 8.318124e-05 2.896008e-05
[2188,] 9.185390e-05 8.405105e-05 2.343452e-05
[2189,] 1.096889e-04 8.357179e-05 2.880300e-05
[2190,] 9.185390e-05 8.519619e-05 3.277486e-05
[2191,] 6.425674e-05 8.373167e-05 1.679813e-05
[2192,] 8.371679e-05 8.355896e-05 2.571632e-05
[2193,] 7.352217e-05 8.585736e-05 2.428500e-05
[2194,] 9.051948e-05 8.300635e-05 2.757956e-05
[2195,] 9.082677e-05 8.298089e-05 2.779680e-05
[2196,] 7.656595e-05 8.516577e-05 2.715817e-05
[2197,] 5.709801e-05 8.498698e-05 1.960547e-05
[2198,] 3.688527e-05 7.786846e-05 1.180023e-05
[2199,] 3.710399e-05 7.784781e-05 1.183915e-05
[2200,] 9.098217e-05 8.298150e-05 2.761018e-05
[2201,] 9.078401e-05 8.297778e-05 2.765981e-05
[2202,] 6.798632e-05 8.372038e-05 1.820206e-05
[2203,] 9.090841e-05 8.294754e-05 2.868524e-05
[2204,] 1.815754e-04 7.417213e-05 2.389635e-05
[2205,] 9.647810e-05 8.330649e-05 2.891378e-05
[2206,] 9.629060e-05 8.330815e-05 2.885483e-05
[2207,] 3.710420e-05 7.758457e-05 1.185441e-05
[2208,] 9.145550e-05 8.295050e-05 2.777563e-05
[2209,] 6.425674e-05 8.516788e-05 2.274530e-05
[2210,] 3.710420e-05 7.740187e-05 1.186768e-05
[2211,] 6.039788e-05 8.347632e-05 1.650265e-05
[2212,] 5.368295e-05 8.342969e-05 1.478758e-05
[2213,] 9.639727e-05 8.331345e-05 2.884724e-05
[2214,] 7.656595e-05 8.334625e-05 2.110709e-05
[2215,] 9.592916e-05 8.328145e-05 2.875271e-05
[2216,] 4.571038e-05 8.522431e-05 1.625560e-05
[2217,] 4.833089e-05 8.523495e-05 1.720939e-05
[2218,] 9.010972e-05 8.295811e-05 2.731544e-05
[2219,] 9.584622e-05 8.330335e-05 2.860710e-05
[2220,] 3.688527e-05 7.728881e-05 1.182335e-05
[2221,] 8.988490e-05 8.295310e-05 2.731535e-05
[2222,] 9.592916e-05 8.328678e-05 2.871828e-05
[2223,] 8.981567e-05 8.295379e-05 2.728777e-05
[2224,] 5.709801e-05 8.499270e-05 1.964195e-05
[2225,] 8.924103e-05 8.295454e-05 2.712954e-05
[2226,] 5.368295e-05 8.497524e-05 1.845857e-05
[2227,] 8.896769e-05 8.295535e-05 2.704966e-05
[2228,] 9.601663e-05 8.328867e-05 2.872872e-05
[2229,] 8.896769e-05 8.295454e-05 2.705882e-05
[2230,] 8.924103e-05 8.295535e-05 2.712024e-05
[2231,] 8.956419e-05 8.292107e-05 2.730018e-05
[2232,] 8.941964e-05 8.292107e-05 2.726210e-05
[2233,] 3.693847e-05 7.726150e-05 1.183628e-05
[2234,] 8.956419e-05 8.292130e-05 2.729048e-05
[2235,] 8.963305e-05 8.292130e-05 2.730858e-05
[2236,] 8.963305e-05 8.292072e-05 2.735744e-05
[2237,] 8.956419e-05 8.292089e-05 2.730989e-05
[2238,] 8.467814e-05 8.306299e-05 2.603395e-05
[2239,] 4.515120e-05 8.505813e-05 1.567440e-05
[2240,] 9.658680e-05 8.324249e-05 2.900390e-05
[2241,] 8.963305e-05 8.292130e-05 2.730858e-05
[2242,] 5.368295e-05 8.317027e-05 1.508064e-05
[2243,] 8.977927e-05 8.292107e-05 2.735682e-05
[2244,] 5.368295e-05 8.314548e-05 1.512003e-05
[2245,] 5.368295e-05 8.313735e-05 1.513318e-05
[2246,] 8.999681e-05 8.289259e-05 2.739487e-05
[2247,] 9.007511e-05 8.289259e-05 2.741543e-05
[2248,] 9.137169e-05 8.289288e-05 2.774491e-05
[2249,] 4.800516e-05 8.284324e-05 1.403972e-05
[2250,] 9.014585e-05 8.289364e-05 2.740407e-05
[2251,] 9.724521e-05 8.322254e-05 2.909911e-05
[2252,] 9.744062e-05 8.322254e-05 2.914841e-05
[2253,] 9.724521e-05 8.322254e-05 2.909911e-05
[2254,] 9.029604e-05 8.289323e-05 2.745329e-05
[2255,] 8.955513e-05 8.289259e-05 2.727889e-05
[2256,] 9.037555e-05 8.289323e-05 2.747408e-05
[2257,] 9.044738e-05 8.289323e-05 2.749286e-05
[2258,] 9.044738e-05 8.289288e-05 2.750298e-05
[2259,] 9.051948e-05 8.289259e-05 2.753204e-05
[2260,] 3.653670e-05 7.702645e-05 1.177086e-05
[2261,] 9.059989e-05 8.289364e-05 2.752255e-05
[2262,] 9.129654e-05 8.289411e-05 2.769372e-05
[2263,] 4.026080e-05 7.734658e-05 1.248901e-05
[2264,] 3.758860e-05 8.566693e-05 1.333889e-05
[2265,] 8.533466e-05 8.358635e-05 2.588903e-05
[2266,] 3.750998e-05 8.545502e-05 1.249500e-05
[2267,] 9.044738e-05 8.291100e-05 2.730426e-05
[2268,] 3.750998e-05 8.292009e-05 1.219655e-05
[2269,] 3.690416e-05 7.827415e-05 1.186410e-05
[2270,] 3.654819e-05 7.879884e-05 1.196410e-05
[2271,] 4.018982e-05 7.980847e-05 1.300773e-05
[2272,] 3.659586e-05 7.673672e-05 1.182234e-05
[2273,] 9.922786e-05 8.341916e-05 2.884117e-05
[2274,] 9.862010e-05 8.350457e-05 2.851917e-05
[2275,] 4.807842e-05 8.279750e-05 1.409015e-05
[2276,] 9.201706e-05 8.337718e-05 2.671684e-05
[2277,] 9.761000e-05 8.359570e-05 2.819133e-05
[2278,] 4.807842e-05 8.573598e-05 1.804372e-05
[2279,] 9.193104e-05 8.338544e-05 2.668971e-05
[2280,] 9.098217e-05 8.414618e-05 2.586864e-05
[2281,] 9.090841e-05 8.335500e-05 2.651205e-05
[2282,] 9.822518e-05 8.354035e-05 2.836464e-05
[2283,] 9.250507e-05 8.334772e-05 2.685299e-05
[2284,] 3.726433e-05 7.681494e-05 1.207548e-05
[2285,] 9.233830e-05 8.336234e-05 2.680073e-05
[2286,] 9.459423e-05 8.668177e-05 3.782855e-05
[2287,] 9.098217e-05 8.336234e-05 2.651922e-05
[2288,] 1.193145e-04 8.602002e-05 4.573164e-05
[2289,] 4.708474e-05 8.772236e-05 1.631206e-05
[2290,] 9.098217e-05 8.336973e-05 2.651112e-05
[2291,] 3.692794e-05 7.676639e-05 1.194491e-05
[2292,] 9.225973e-05 8.336973e-05 2.677574e-05
[2293,] 8.819145e-05 8.410651e-05 2.601518e-05
[2294,] 9.098217e-05 8.337718e-05 2.650303e-05
[2295,] 4.175379e-04 8.255774e-05 1.270488e-04
[2296,] 7.533009e-05 8.255584e-05 2.317434e-05
[2297,] 3.699467e-05 7.673192e-05 1.193400e-05
[2298,] 9.233830e-05 8.369379e-05 2.637805e-05
[2299,] 3.666536e-05 7.690421e-05 1.188590e-05
[2300,] 9.233830e-05 8.338544e-05 2.677390e-05
[2301,] 9.193104e-05 8.340064e-05 2.667283e-05
[2302,] 3.706539e-05 7.673192e-05 1.195527e-05
[2303,] 1.767471e-04 6.253978e-05 3.266965e-05
[2304,] 9.344204e-05 8.338544e-05 2.700273e-05
[2305,] 9.113876e-05 8.339301e-05 2.651824e-05
[2306,] 9.067254e-05 8.338544e-05 2.643053e-05
[2307,] 9.233830e-05 8.338544e-05 2.677390e-05
[2308,] 9.113876e-05 8.338544e-05 2.652636e-05
[2309,] 3.699467e-05 7.679091e-05 1.197653e-05
[2310,] 9.819330e-05 8.356488e-05 2.831498e-05
[2311,] 3.692794e-05 7.678637e-05 1.195255e-05
[2312,] 8.639979e-05 7.215214e-05 2.424652e-05
[2313,] 9.113876e-05 8.340064e-05 2.651014e-05
[2314,] 9.143601e-05 8.621622e-05 3.130829e-05
[2315,] 9.129654e-05 8.337718e-05 2.656787e-05
[2316,] 9.732272e-05 8.355251e-05 2.814602e-05
[2317,] 9.121335e-05 8.335181e-05 2.653791e-05
[2318,] 9.121335e-05 8.335181e-05 2.653791e-05
[2319,] 9.105620e-05 8.330457e-05 2.660111e-05
[2320,] 9.113876e-05 8.329089e-05 2.663518e-05
[2321,] 1.013178e-04 8.256894e-05 3.093244e-05
[2322,] 1.009103e-04 8.355867e-05 2.892043e-05
[2323,] 9.568203e-05 8.648632e-05 3.785135e-05
[2324,] 8.789483e-05 8.409306e-05 2.594169e-05
[2325,] 8.789483e-05 8.409056e-05 2.594343e-05
[2326,] 1.456766e-04 8.270217e-05 4.275182e-05
[2327,] 1.451613e-04 6.081136e-05 3.139012e-05
[2328,] 3.764923e-05 7.668428e-05 1.216229e-05
[2329,] 8.783986e-05 8.408500e-05 2.593678e-05
[2330,] 3.747532e-05 7.673821e-05 1.206532e-05
[2331,] 8.884582e-05 8.399283e-05 2.604789e-05
[2332,] 9.744062e-05 8.344539e-05 2.830921e-05
[2333,] 9.771330e-05 8.354035e-05 2.825283e-05
[2334,] 1.002370e-04 8.344000e-05 2.894777e-05
[2335,] 5.884376e-04 6.116643e-05 8.611028e-05
[2336,] 1.003096e-04 8.353375e-05 2.883648e-05
[2337,] 3.795348e-05 7.673184e-05 1.222955e-05
[2338,] 2.239689e-04 8.228549e-05 6.779252e-05
[2339,] 3.801121e-05 7.667638e-05 1.226630e-05
[2340,] 1.761376e-04 8.516194e-05 6.360030e-05
[2341,] 1.867346e-04 8.512696e-05 6.731129e-05
[2342,] 1.000232e-04 8.344000e-05 2.889976e-05
[2343,] 1.867346e-04 8.512696e-05 6.731129e-05
[2344,] 1.867346e-04 8.521261e-05 6.778952e-05
[2345,] 9.992243e-05 8.342938e-05 2.890078e-05
[2346,] 9.052984e-05 8.397610e-05 2.638931e-05
[2347,] 1.000967e-04 8.352781e-05 2.880114e-05
[2348,] 9.328333e-05 8.324466e-05 2.710480e-05
[2349,] 9.451350e-05 8.324466e-05 2.736816e-05
[2350,] 9.434209e-05 8.324466e-05 2.733142e-05
[2351,] 9.451350e-05 8.324466e-05 2.736816e-05
[2352,] 6.015573e-04 8.186995e-05 1.784233e-04
[2353,] 9.451350e-05 8.323803e-05 2.737799e-05
[2354,] 9.176637e-05 8.172105e-05 2.851218e-05
[2355,] 1.421162e-04 8.540102e-05 5.260001e-05
[2356,] 9.978560e-05 8.346012e-05 2.887291e-05
[2357,] 2.870195e-04 8.230974e-05 8.590328e-05
[2358,] 9.303028e-05 8.330765e-05 2.696756e-05
[2359,] 3.744768e-05 7.673770e-05 1.212894e-05
[2360,] 9.434209e-05 8.330765e-05 2.724344e-05
[2361,] 1.506030e-04 8.261641e-05 4.512023e-05
[2362,] 3.764923e-05 7.673274e-05 1.219282e-05
[2363,] 9.303028e-05 8.323803e-05 2.705996e-05
[2364,] 9.328333e-05 8.323803e-05 2.711414e-05
[2365,] 1.506030e-04 8.258245e-05 4.561477e-05
[2366,] 3.443399e-04 6.167396e-05 5.909285e-05
[2367,] 9.947753e-05 8.346012e-05 2.880355e-05
[2368,] 1.506030e-04 8.260705e-05 4.524340e-05
[2369,] 1.258642e-04 8.549461e-05 4.694722e-05
[2370,] 8.753012e-05 8.170651e-05 2.726722e-05
[2371,] 8.754893e-05 8.172019e-05 2.730101e-05
[2372,] 8.754893e-05 8.165518e-05 2.717756e-05
[2373,] 3.826156e-05 7.671070e-05 1.237732e-05
[2374,] 5.386939e-05 8.721422e-05 1.864709e-05
[2375,] 3.764923e-05 7.675365e-05 1.220226e-05
[2376,] 8.708497e-05 8.176250e-05 2.722687e-05
[2377,] 3.981645e-05 7.667820e-05 1.237895e-05
[2378,] 8.690595e-05 8.167380e-05 2.701897e-05
[2379,] 8.734981e-05 8.169980e-05 2.720275e-05
[2380,] 8.741819e-05 8.167380e-05 2.717465e-05
[2381,] 8.728852e-05 8.169980e-05 2.718398e-05
[2382,] 8.728852e-05 8.168663e-05 2.715958e-05
[2383,] 2.450216e-04 8.510836e-05 8.788313e-05
[2384,] 8.722071e-05 8.166751e-05 2.710265e-05
[2385,] 9.539240e-05 8.345633e-05 2.783091e-05
[2386,] 8.728852e-05 8.172019e-05 2.722078e-05
[2387,] 8.871770e-05 8.394570e-05 2.603048e-05
[2388,] 8.722071e-05 8.168663e-05 2.713889e-05
[2389,] 8.722071e-05 8.172019e-05 2.719986e-05
[2390,] 8.722071e-05 8.172019e-05 2.719986e-05
[2391,] 8.722071e-05 8.172019e-05 2.719986e-05
[2392,] 8.944936e-05 8.317225e-05 2.633202e-05
[2393,] 9.521115e-05 8.341446e-05 2.780752e-05
[2394,] 8.787699e-05 8.169286e-05 2.740720e-05
[2395,] 8.781366e-05 8.174361e-05 2.747636e-05
[2396,] 8.703241e-05 8.169286e-05 2.714657e-05
[2397,] 5.174143e-05 7.666833e-05 1.515587e-05
[2398,] 2.450216e-04 8.515288e-05 8.850652e-05
[2399,] 8.728852e-05 8.170643e-05 2.724937e-05
[2400,] 8.647487e-05 8.170643e-05 2.699608e-05
[2401,] 2.450216e-04 8.516214e-05 8.877316e-05
[2402,] 8.665620e-05 8.175512e-05 2.708382e-05
[2403,] 5.476403e-05 7.666786e-05 1.597927e-05
[2404,] 8.659767e-05 8.175512e-05 2.706548e-05
[2405,] 8.659767e-05 8.175512e-05 2.706548e-05
[2406,] 8.659767e-05 8.176250e-05 2.707746e-05
[2407,] 8.741819e-05 8.176997e-05 2.734698e-05
[2408,] 1.736717e-04 8.557277e-05 6.532249e-05
[2409,] 8.678055e-05 8.178515e-05 2.717139e-05
[2410,] 4.861536e-05 7.666885e-05 1.427287e-05
[2411,] 1.384872e-04 5.999908e-05 3.176649e-05
[2412,] 8.678055e-05 8.179287e-05 2.718362e-05
[2413,] 2.165262e-04 8.545018e-05 8.059123e-05
[2414,] 9.442494e-05 8.344000e-05 2.764470e-05
[2415,] 9.239840e-05 8.217803e-05 2.920593e-05
[2416,] 9.217208e-05 8.211313e-05 2.900898e-05
[2417,] 2.309986e-04 8.549012e-05 8.627488e-05
[2418,] 4.342300e-05 7.667149e-05 1.282585e-05
[2419,] 9.442494e-05 8.344539e-05 2.763500e-05
[2420,] 3.802310e-05 7.675991e-05 1.232813e-05
[2421,] 8.672152e-05 8.180856e-05 2.718939e-05
[2422,] 9.433297e-05 8.345633e-05 2.759519e-05
[2423,] 3.802310e-05 7.672680e-05 1.231110e-05
[2424,] 9.157387e-05 8.345823e-05 2.698066e-05
[2425,] 8.672152e-05 8.174783e-05 2.709224e-05
[2426,] 8.672152e-05 8.174783e-05 2.709224e-05
[2427,] 9.433297e-05 8.345083e-05 2.760482e-05
[2428,] 9.433297e-05 8.345083e-05 2.760482e-05
[2429,] 7.614915e-05 7.964292e-05 2.154592e-05
[2430,] 8.672152e-05 8.175512e-05 2.710428e-05
[2431,] 2.309986e-04 8.523082e-05 8.411788e-05
[2432,] 3.919919e-05 7.670316e-05 1.266783e-05
[2433,] 4.081555e-05 7.674153e-05 1.250094e-05
[2434,] 8.719727e-05 8.175512e-05 2.725299e-05
[2435,] 8.623239e-05 8.176250e-05 2.696249e-05
[2436,] 2.309986e-04 8.524398e-05 8.422867e-05
[2437,] 8.628944e-05 8.176997e-05 2.699227e-05
[2438,] 2.309986e-04 8.524398e-05 8.422867e-05
[2439,] 8.540706e-05 8.409306e-05 2.547124e-05
[2440,] 8.659767e-05 8.180067e-05 2.713781e-05
[2441,] 8.623239e-05 8.175512e-05 2.695077e-05
[2442,] 8.623239e-05 8.176997e-05 2.697425e-05
[2443,] 4.861536e-05 7.666786e-05 1.420352e-05
[2444,] 9.416828e-05 8.341898e-05 2.762594e-05
[2445,] 8.665620e-05 8.180856e-05 2.716860e-05
[2446,] 2.681689e-04 8.523738e-05 9.772716e-05
[2447,] 2.301989e-04 8.601920e-05 8.041360e-05
[2448,] 2.309986e-04 8.527683e-05 8.438178e-05
[2449,] 4.342300e-05 7.667149e-05 1.282585e-05
[2450,] 8.747998e-05 8.181654e-05 2.744265e-05
[2451,] 8.545306e-05 8.406905e-05 2.549321e-05
[2452,] 9.321922e-05 8.203889e-05 2.918079e-05
[2453,] 8.754893e-05 8.181654e-05 2.746448e-05
[2454,] 9.423999e-05 8.344539e-05 2.759373e-05
[2455,] 9.029730e-05 7.140995e-05 1.519863e-05
[2456,] 9.450801e-05 8.344000e-05 2.766327e-05
[2457,] 4.342300e-05 7.670590e-05 1.312140e-05
[2458,] 8.839427e-05 8.180856e-05 2.771434e-05
[2459,] 8.791831e-05 8.399283e-05 2.587007e-05
[2460,] 3.778026e-05 7.677186e-05 1.224260e-05
[2461,] 3.778026e-05 7.670684e-05 1.221422e-05
[2462,] 1.507408e-04 8.563325e-05 5.694827e-05
[2463,] 3.752209e-05 7.684252e-05 1.217492e-05
[2464,] 8.791831e-05 8.406005e-05 2.580052e-05
[2465,] 8.759868e-05 8.184015e-05 2.751410e-05
[2466,] 8.759868e-05 8.184015e-05 2.751410e-05
[2467,] 8.753012e-05 8.184846e-05 2.750516e-05
[2468,] 8.839427e-05 8.184846e-05 2.778022e-05
[2469,] 9.225650e-05 8.224796e-05 2.928215e-05
[2470,] 8.753012e-05 8.185685e-05 2.751811e-05
[2471,] 9.433297e-05 8.336060e-05 2.778233e-05
[2472,] 8.727226e-05 8.298633e-05 2.879291e-05
[2473,] 8.753012e-05 8.188254e-05 2.755712e-05
[2474,] 8.740065e-05 8.194456e-05 2.760549e-05
[2475,] 8.819355e-05 8.197280e-05 2.790542e-05
[2476,] 8.740065e-05 8.197280e-05 2.764510e-05
[2477,] 9.225650e-05 8.242412e-05 2.956996e-05
[2478,] 9.225650e-05 8.243478e-05 2.958644e-05
[2479,] 8.733970e-05 8.200084e-05 2.766343e-05
[2480,] 8.819355e-05 8.194456e-05 2.786415e-05
[2481,] 8.846654e-05 8.196330e-05 2.798068e-05
[2482,] 1.628971e-04 8.593475e-05 6.280926e-05
[2483,] 8.819355e-05 8.198239e-05 2.791924e-05
[2484,] 8.826496e-05 8.197280e-05 2.792878e-05
[2485,] 8.826496e-05 8.199109e-05 2.795516e-05
[2486,] 8.689997e-05 8.200084e-05 2.751726e-05
[2487,] 3.731536e-05 7.671070e-05 1.206445e-05
[2488,] 8.826496e-05 8.200084e-05 2.796908e-05
[2489,] 8.826496e-05 8.200084e-05 2.796908e-05
[2490,] 8.819355e-05 8.198239e-05 2.791924e-05
[2491,] 8.812954e-05 8.176127e-05 2.749646e-05
[2492,] 9.425049e-05 8.334367e-05 2.773117e-05
[2493,] 1.744602e-04 8.620488e-05 6.846122e-05
[2494,] 1.385033e-04 5.903460e-05 2.702898e-05
[2495,] 8.787391e-05 8.176756e-05 2.742922e-05
[2496,] 9.399564e-05 8.314075e-05 2.907083e-05
[2497,] 1.744602e-04 8.571167e-05 6.613347e-05
[2498,] 8.799520e-05 8.178178e-05 2.749220e-05
[2499,] 8.792493e-05 8.178178e-05 2.747044e-05
[2500,] 8.792493e-05 8.178178e-05 2.747044e-05
[2501,] 8.766065e-05 8.178902e-05 2.740110e-05
[2502,] 9.399564e-05 8.326425e-05 2.795855e-05
[2503,] 8.766065e-05 8.180376e-05 2.742640e-05
[2504,] 8.792493e-05 8.179635e-05 2.749603e-05
[2505,] 8.792493e-05 8.180376e-05 2.750887e-05
[2506,] 8.792493e-05 8.180376e-05 2.750887e-05
[2507,] 8.805870e-05 8.181125e-05 2.756351e-05
[2508,] 8.708497e-05 8.187341e-05 2.735662e-05
[2509,] 8.733970e-05 8.182649e-05 2.736353e-05
[2510,] 9.186256e-05 8.276176e-05 2.991623e-05
[2511,] 8.834580e-05 8.353578e-05 2.635403e-05
[2512,] 3.755686e-05 7.673581e-05 1.215450e-05
[2513,] 8.683445e-05 8.184998e-05 2.724064e-05
[2514,] 8.779225e-05 8.184998e-05 2.754460e-05
[2515,] 3.773196e-05 7.674945e-05 1.221806e-05
[2516,] 8.695919e-05 8.185717e-05 2.729151e-05
[2517,] 8.605200e-05 8.186525e-05 2.701272e-05
[2518,] 8.689997e-05 8.186525e-05 2.728498e-05
[2519,] 8.689997e-05 8.186525e-05 2.728498e-05
[2520,] 9.186256e-05 8.279979e-05 2.996617e-05
[2521,] 8.695919e-05 8.186525e-05 2.730391e-05
[2522,] 8.721181e-05 8.186525e-05 2.738457e-05
[2523,] 8.708497e-05 8.187341e-05 2.735662e-05
[2524,] 8.695919e-05 8.188165e-05 2.732881e-05
[2525,] 8.702526e-05 8.187341e-05 2.733751e-05
[2526,] 8.702526e-05 8.188165e-05 2.735002e-05
[2527,] 8.702526e-05 8.187341e-05 2.733751e-05
[2528,] 8.727226e-05 8.187341e-05 2.741650e-05
[2529,] 1.374766e-04 8.640764e-05 5.555876e-05
[2530,] 8.714492e-05 8.188165e-05 2.738839e-05
[2531,] 9.193744e-05 8.282644e-05 3.002733e-05
[2532,] 8.391579e-05 8.188998e-05 2.634572e-05
[2533,] 8.714492e-05 8.188998e-05 2.740101e-05
[2534,] 8.653037e-05 8.189839e-05 2.721528e-05
[2535,] 8.714492e-05 8.189839e-05 2.741366e-05
[2536,] 9.425049e-05 8.319716e-05 2.831997e-05
[2537,] 9.416828e-05 8.319540e-05 2.831127e-05
[2538,] 8.714492e-05 8.191548e-05 2.743905e-05
[2539,] 8.714492e-05 8.188078e-05 2.743022e-05
[2540,] 8.714492e-05 8.189128e-05 2.744560e-05
[2541,] 8.714492e-05 8.189128e-05 2.744560e-05
[2542,] 3.744055e-05 7.668207e-05 1.204934e-05
[2543,] 8.628304e-05 8.200084e-05 2.730232e-05
[2544,] 8.746866e-05 8.186533e-05 2.751136e-05
[2545,] 8.681817e-05 8.202060e-05 2.750719e-05
[2546,] 1.726704e-04 8.597130e-05 6.707218e-05
[2547,] 8.669680e-05 8.200084e-05 2.744089e-05
[2548,] 8.570152e-05 8.356516e-05 2.595265e-05
[2549,] 9.416828e-05 8.318575e-05 2.838835e-05
[2550,] 8.805870e-05 8.188254e-05 2.772703e-05
[2551,] 9.040208e-05 8.148097e-05 3.480420e-05
[2552,] 8.628304e-05 8.201067e-05 2.731479e-05
[2553,] 6.965552e-05 9.507156e-05 1.325222e-05
[2554,] 3.801054e-05 7.672331e-05 1.229770e-05
[2555,] 8.721181e-05 8.190811e-05 2.749174e-05
[2556,] 8.683445e-05 8.183423e-05 2.721614e-05
[2557,] 9.233275e-05 8.309618e-05 3.053849e-05
[2558,] 9.233275e-05 8.309618e-05 3.053849e-05
[2559,] 8.805870e-05 8.191709e-05 2.777956e-05
[2560,] 1.726704e-04 8.625457e-05 6.831708e-05
[2561,] 8.669680e-05 8.202060e-05 2.746648e-05
[2562,] 3.744055e-05 7.667820e-05 1.208670e-05
[2563,] 8.633868e-05 8.192415e-05 2.717768e-05
[2564,] 8.633875e-05 8.192415e-05 2.718165e-05
[2565,] 8.645594e-05 8.191548e-05 2.720385e-05
[2566,] 8.688246e-05 8.184998e-05 2.724873e-05
[2567,] 9.416828e-05 8.315505e-05 2.841131e-05
[2568,] 8.570152e-05 8.354621e-05 2.598175e-05
[2569,] 8.570152e-05 8.354621e-05 2.598175e-05
[2570,] 8.570152e-05 8.354621e-05 2.598175e-05
[2571,] 8.558626e-05 8.191709e-05 2.697075e-05
[2572,] 8.702526e-05 8.191539e-05 2.744141e-05
[2573,] 9.416828e-05 8.315534e-05 2.840822e-05
[2574,] 9.416828e-05 8.315534e-05 2.840822e-05
[2575,] 8.727226e-05 8.191849e-05 2.752636e-05
[2576,] 8.904782e-05 7.154462e-05 2.482233e-05
[2577,] 1.885344e-04 8.584288e-05 7.245318e-05
[2578,] 8.681817e-05 8.203061e-05 2.752012e-05
[2579,] 8.676055e-05 8.182379e-05 2.721418e-05
[2580,] 9.382422e-05 8.315310e-05 2.834509e-05
[2581,] 8.548577e-05 8.202060e-05 2.705717e-05
[2582,] 8.663966e-05 8.202060e-05 2.744730e-05
[2583,] 8.657644e-05 8.204070e-05 2.745159e-05
[2584,] 5.803223e-05 8.753449e-05 2.044952e-05
[2585,] 8.669680e-05 8.202060e-05 2.746648e-05
[2586,] 9.315939e-05 8.315136e-05 2.819536e-05
[2587,] 8.676055e-05 8.202060e-05 2.748787e-05
[2588,] 9.450801e-05 8.315057e-05 2.855535e-05
[2589,] 8.590206e-05 8.353160e-05 2.605248e-05
[2590,] 9.233275e-05 8.292342e-05 3.032482e-05
[2591,] 8.669346e-05 8.203061e-05 2.747382e-05
[2592,] 8.669346e-05 8.203061e-05 2.747382e-05
[2593,] 8.577442e-05 8.203061e-05 2.716286e-05
[2594,] 9.460064e-05 8.315057e-05 2.857932e-05
[2595,] 8.669346e-05 8.202060e-05 2.746101e-05
[2596,] 1.002232e-03 8.606736e-05 3.987900e-04
[2597,] 8.759868e-05 8.193532e-05 2.765697e-05
[2598,] 8.766065e-05 8.192616e-05 2.766387e-05
[2599,] 8.705082e-05 8.203061e-05 2.759386e-05
[2600,] 8.692859e-05 8.208090e-05 2.761686e-05
[2601,] 8.692859e-05 8.204070e-05 2.756586e-05
[2602,] 9.468429e-05 8.317597e-05 2.864578e-05
[2603,] 9.282185e-05 8.296187e-05 3.051794e-05
[2604,] 8.692859e-05 8.204070e-05 2.756586e-05
[2605,] 9.476823e-05 8.314798e-05 2.866898e-05
[2606,] 8.699279e-05 8.201067e-05 2.754838e-05
[2607,] 8.717406e-05 8.205088e-05 2.766155e-05
[2608,] 9.290005e-05 8.293498e-05 3.051116e-05
[2609,] 9.356227e-05 8.229530e-05 3.005643e-05
[2610,] 8.600360e-05 8.351494e-05 2.610667e-05
[2611,] 9.348181e-05 8.228383e-05 3.001183e-05
[2612,] 9.348181e-05 8.228383e-05 3.001183e-05
[2613,] 9.676758e-05 8.309506e-05 2.857278e-05
[2614,] 9.323322e-05 8.289506e-05 3.061061e-05
[2615,] 9.356227e-05 8.225513e-05 2.999332e-05
[2616,] 9.356227e-05 8.224995e-05 2.998509e-05
[2617,] 9.356227e-05 8.224995e-05 2.998509e-05
[2618,] 9.356227e-05 8.243478e-05 3.022722e-05
[2619,] 9.306604e-05 8.219626e-05 2.973607e-05
[2620,] 9.120757e-05 8.223882e-05 2.918677e-05
[2621,] 3.744055e-05 7.674600e-05 1.209213e-05
[2622,] 9.306604e-05 8.219626e-05 2.973607e-05
[2623,] 8.830334e-05 8.202320e-05 2.796930e-05
[2624,] 9.364301e-05 8.221683e-05 2.995844e-05
[2625,] 1.284486e-03 8.553215e-05 4.927368e-04
[2626,] 8.923610e-05 8.352599e-05 2.627629e-05
[2627,] 9.314508e-05 8.217985e-05 2.973539e-05
[2628,] 9.373304e-05 8.221683e-05 2.998796e-05
[2629,] 8.390586e-05 8.665815e-05 2.903108e-05
[2630,] 9.314508e-05 8.217494e-05 2.972739e-05
[2631,] 1.375295e-03 8.540671e-05 5.225033e-04
[2632,] 9.255330e-05 8.212416e-05 2.945552e-05
[2633,] 9.314508e-05 8.217494e-05 2.972739e-05
[2634,] 9.314508e-05 8.217494e-05 2.972739e-05
[2635,] 7.576886e-05 6.445460e-05 1.933697e-05
[2636,] 9.314508e-05 8.217985e-05 2.973539e-05
[2637,] 9.323322e-05 8.217494e-05 2.975615e-05
[2638,] 9.233275e-05 8.217494e-05 2.946175e-05
[2639,] 8.516494e-05 8.353719e-05 2.592398e-05
[2640,] 9.468429e-05 8.311161e-05 2.802045e-05
[2641,] 9.240927e-05 8.217494e-05 2.948683e-05
[2642,] 9.240927e-05 8.217494e-05 2.948683e-05
[2643,] 9.249460e-05 8.217494e-05 2.951477e-05
[2644,] 9.297853e-05 8.218061e-05 2.968219e-05
[2645,] 9.297853e-05 8.218061e-05 2.968219e-05
[2646,] 9.356227e-05 8.220705e-05 2.991609e-05
[2647,] 9.249460e-05 8.218061e-05 2.952378e-05
[2648,] 9.249460e-05 8.216441e-05 2.949795e-05
[2649,] 9.249460e-05 8.216441e-05 2.949795e-05
[2650,] 9.639727e-05 8.312616e-05 2.828836e-05
[2651,] 2.995253e-04 7.682955e-05 8.285376e-05
[2652,] 9.249460e-05 8.216441e-05 2.949795e-05
[2653,] 9.257168e-05 8.217494e-05 2.954001e-05
[2654,] 9.290005e-05 8.206410e-05 2.941186e-05
[2655,] 9.265763e-05 8.216441e-05 2.955121e-05
[2656,] 9.257168e-05 8.216441e-05 2.952314e-05
[2657,] 2.273450e-04 7.674584e-05 6.379891e-05
[2658,] 9.265763e-05 8.216441e-05 2.955121e-05
[2659,] 9.297162e-05 8.216441e-05 2.965751e-05
[2660,] 9.265763e-05 8.216441e-05 2.955121e-05
[2661,] 9.658680e-05 8.311806e-05 2.835504e-05
[2662,] 9.305092e-05 8.216441e-05 2.968335e-05
[2663,] 9.485613e-05 8.216441e-05 3.026886e-05
[2664,] 9.265763e-05 8.216441e-05 2.955121e-05
[2665,] 9.265763e-05 8.216441e-05 2.955121e-05
[2666,] 7.597472e-05 6.274129e-05 1.889340e-05
[2667,] 9.249460e-05 8.216441e-05 2.949795e-05
[2668,] 9.240927e-05 8.214360e-05 2.943664e-05
[2669,] 9.273527e-05 8.215397e-05 2.955962e-05
[2670,] 1.225835e-04 7.650418e-05 3.780633e-05
[2671,] 9.095701e-05 7.660358e-05 2.896147e-05
[2672,] 9.282185e-05 8.214360e-05 2.957085e-05
[2673,] 9.273527e-05 8.199945e-05 2.949245e-05
[2674,] 9.265763e-05 8.217494e-05 2.956813e-05
[2675,] 8.878501e-05 8.347151e-05 2.627842e-05
[2676,] 9.265763e-05 8.216441e-05 2.955121e-05
[2677,] 9.265763e-05 8.216441e-05 2.955121e-05
[2678,] 9.290005e-05 8.217494e-05 2.964739e-05
[2679,] 9.282185e-05 8.216600e-05 2.960737e-05
[2680,] 9.290005e-05 8.216441e-05 2.963031e-05
[2681,] 9.290005e-05 8.216441e-05 2.963031e-05
[2682,] 9.306604e-05 8.216441e-05 2.968441e-05
[2683,] 9.306604e-05 8.219789e-05 2.973868e-05
[2684,] 9.282185e-05 8.216600e-05 2.960737e-05
[2685,] 9.306604e-05 8.219789e-05 2.973868e-05
[2686,] 4.860159e-04 6.248072e-05 6.631437e-05
[2687,] 9.656737e-05 8.308064e-05 2.846593e-05
[2688,] 9.656737e-05 8.308064e-05 2.846593e-05
[2689,] 4.630652e-04 7.675247e-05 1.388782e-04
[2690,] 9.306604e-05 8.217654e-05 2.970419e-05
[2691,] 9.297853e-05 8.217654e-05 2.967561e-05
[2692,] 9.290005e-05 8.206621e-05 2.946565e-05
[2693,] 9.290005e-05 8.216600e-05 2.963289e-05
[2694,] 2.118030e-04 7.675092e-05 6.232464e-05
[2695,] 8.610058e-05 8.396354e-05 2.540723e-05
[2696,] 1.755977e-04 7.676639e-05 5.221393e-05
[2697,] 8.570152e-05 8.354940e-05 2.570493e-05
[2698,] 9.355047e-05 8.162932e-05 2.917449e-05
[2699,] 8.570152e-05 8.354940e-05 2.570493e-05
[2700,] 9.441320e-05 8.202920e-05 2.988289e-05
[2701,] 9.083977e-05 8.173851e-05 2.847737e-05
[2702,] 9.477071e-05 8.207591e-05 3.008295e-05
[2703,] 9.477071e-05 8.205660e-05 3.004716e-05
[2704,] 8.564932e-05 8.353210e-05 2.571031e-05
[2705,] 8.555077e-05 8.353210e-05 2.568977e-05
[2706,] 9.485613e-05 8.205660e-05 3.007419e-05
[2707,] 8.564932e-05 8.353781e-05 2.570490e-05
[2708,] 8.560253e-05 8.350139e-05 2.569647e-05
[2709,] 9.503741e-05 8.205660e-05 3.013152e-05
[2710,] 9.495138e-05 8.205660e-05 3.010432e-05
[2711,] 8.560253e-05 8.349574e-05 2.570189e-05
[2712,] 8.605199e-05 8.349131e-05 2.580071e-05
[2713,] 9.410976e-05 8.198628e-05 2.976105e-05
[2714,] 5.970713e-03 8.486845e-05 2.164475e-03
[2715,] 3.394819e-04 7.674590e-05 9.480469e-05
[2716,] 9.716664e-05 8.299487e-05 2.869550e-05
[2717,] 8.570152e-05 8.347972e-05 2.573855e-05
[2718,] 8.917416e-05 8.182379e-05 2.797811e-05
[2719,] 8.917416e-05 8.186533e-05 2.804795e-05
[2720,] 9.557922e-05 8.194085e-05 3.013137e-05
[2721,] 8.574871e-05 8.347428e-05 2.575407e-05
[2722,] 8.570152e-05 8.347428e-05 2.574408e-05
[2723,] 8.574871e-05 8.346889e-05 2.575965e-05
[2724,] 8.574871e-05 8.346889e-05 2.575965e-05
[2725,] 4.180802e-04 7.676987e-05 1.148540e-04
[2726,] 8.570152e-05 8.358160e-05 2.564557e-05
[2727,] 8.574871e-05 8.358160e-05 2.565510e-05
[2728,] 8.574871e-05 8.358160e-05 2.565510e-05
[2729,] 9.557922e-05 8.183423e-05 2.990271e-05
[2730,] 9.557922e-05 8.184206e-05 2.992036e-05
[2731,] 8.600360e-05 8.393118e-05 2.556310e-05
[2732,] 2.929560e-03 8.465180e-05 1.018761e-03
[2733,] 2.564541e-03 8.460811e-05 8.852424e-04
[2734,] 8.545306e-05 8.356270e-05 2.561103e-05
[2735,] 8.550438e-05 8.356270e-05 2.562143e-05
[2736,] 8.545306e-05 8.355650e-05 2.561623e-05
[2737,] 8.555077e-05 8.344275e-05 2.574527e-05
[2738,] 8.545306e-05 8.355650e-05 2.561623e-05
[2739,] 2.736172e-03 8.614362e-05 9.735876e-04
[2740,] 8.550438e-05 8.354427e-05 2.563715e-05
[2741,] 3.145138e-04 7.682201e-05 8.505728e-05
[2742,] 8.560253e-05 8.369649e-05 2.551385e-05
[2743,] 8.555077e-05 8.341746e-05 2.577378e-05
[2744,] 8.555077e-05 8.341746e-05 2.577378e-05
[2745,] 8.560253e-05 8.342231e-05 2.577937e-05
[2746,] 7.694218e-05 6.131180e-05 1.900154e-05
[2747,] 9.557922e-05 8.184846e-05 3.000016e-05
[2748,] 8.560253e-05 8.349482e-05 2.566957e-05
[2749,] 8.574871e-05 8.337270e-05 2.583054e-05
[2750,] 2.262680e-03 8.591319e-05 8.804003e-04
[2751,] 9.660558e-05 8.200084e-05 3.062990e-05
[2752,] 2.751806e-04 7.705429e-05 7.102006e-05
[2753,] 1.059713e-03 6.702607e-05 9.231258e-05
[2754,] 9.670732e-05 8.200084e-05 3.066189e-05
[2755,] 8.564932e-05 8.336808e-05 2.581449e-05
[2756,] 9.521082e-05 8.188998e-05 2.990900e-05
[2757,] 8.570152e-05 8.336808e-05 2.582597e-05
[2758,] 8.564932e-05 8.336352e-05 2.582027e-05
[2759,] 8.564932e-05 8.336352e-05 2.582027e-05
[2760,] 8.570152e-05 8.336808e-05 2.582597e-05
[2761,] 8.564932e-05 8.336352e-05 2.582027e-05
[2762,] 2.705303e-04 7.705429e-05 6.983718e-05
[2763,] 8.570152e-05 8.347741e-05 2.570642e-05
[2764,] 8.564932e-05 8.336352e-05 2.582027e-05
[2765,] 8.564932e-05 8.336352e-05 2.582027e-05
[2766,] 4.180802e-04 7.681088e-05 1.130485e-04
[2767,] 9.604273e-05 8.199109e-05 3.043385e-05
[2768,] 8.570152e-05 8.347741e-05 2.570642e-05
[2769,] 8.625562e-05 8.330417e-05 2.604174e-05
[2770,] 8.564932e-05 8.348316e-05 2.569009e-05
[2771,] 8.570152e-05 8.347943e-05 2.570449e-05
[2772,] 8.580137e-05 8.347741e-05 2.572724e-05
[2773,] 3.348159e-03 8.556867e-05 1.274468e-03
[2774,] 1.129537e-03 6.607792e-05 1.053998e-04
[2775,] 8.574871e-05 8.301059e-05 2.609233e-05
[2776,] 8.574871e-05 8.337270e-05 2.583054e-05
[2777,] 8.570152e-05 8.348316e-05 2.570094e-05
[2778,] 8.540706e-05 8.336808e-05 2.576131e-05
[2779,] 9.623240e-05 8.193532e-05 3.038267e-05
[2780,] 2.797154e-03 8.560900e-05 1.066329e-03
[2781,] 8.559910e-05 7.248623e-05 1.538152e-05
[2782,] 8.564932e-05 8.337270e-05 2.580873e-05
[2783,] 3.139698e-03 8.671289e-05 1.280043e-03
[2784,] 5.992016e-05 7.907238e-05 1.661767e-05
[2785,] 4.362686e-05 7.691934e-05 1.328774e-05
[2786,] 8.580137e-05 8.355473e-05 2.562793e-05
[2787,] 8.590206e-05 8.355473e-05 2.564804e-05
[2788,] 8.630786e-05 8.345439e-05 2.585726e-05
[2789,] 8.630786e-05 8.345439e-05 2.585726e-05
[2790,] 8.580137e-05 8.345439e-05 2.575007e-05
[2791,] 8.546307e-05 8.334109e-05 2.581032e-05
[2792,] 3.484581e-04 7.706468e-05 9.095169e-05
[2793,] 9.557714e-05 8.195389e-05 3.021186e-05
[2794,] 9.566465e-05 8.195389e-05 3.023924e-05
[2795,] 2.284824e-03 8.573222e-05 8.557567e-04
[2796,] 9.632270e-05 8.196330e-05 3.046709e-05
[2797,] 8.575616e-05 8.333000e-05 2.589128e-05
[2798,] 9.530672e-05 8.183423e-05 2.981716e-05
[2799,] 2.285574e-03 8.567185e-05 8.512723e-04
[2800,] 7.746125e-05 6.719560e-05 2.008491e-05
[2801,] 8.580137e-05 8.334972e-05 2.587206e-05
[2802,] 8.883791e-05 8.334246e-05 2.656764e-05
[2803,] 8.584895e-05 8.334109e-05 2.589456e-05
[2804,] 8.584895e-05 8.334109e-05 2.589456e-05
[2805,] 9.585036e-05 8.187341e-05 3.006906e-05
[2806,] 3.175821e-03 8.596389e-05 1.071808e-03
[2807,] 8.595005e-05 8.330871e-05 2.596585e-05
[2808,] 8.600360e-05 8.327840e-05 2.597502e-05
[2809,] 3.401440e-03 8.551000e-05 1.190673e-03
[2810,] 8.651860e-05 8.329810e-05 2.606066e-05
[2811,] 8.600360e-05 8.327425e-05 2.598185e-05
[2812,] 3.635705e-04 7.695096e-05 9.699782e-05
[2813,] 9.098217e-05 8.180856e-05 2.851680e-05
[2814,] 9.757675e-05 8.194456e-05 3.081906e-05
[2815,] 8.610058e-05 8.329810e-05 2.596608e-05
[2816,] 3.425150e-04 7.693631e-05 9.176639e-05
[2817,] 3.425150e-04 7.693631e-05 9.176639e-05
[2818,] 9.887678e-05 8.203061e-05 3.140313e-05
[2819,] 9.887678e-05 8.198239e-05 3.130253e-05
[2820,] 1.755972e-03 8.508331e-05 6.341753e-04
[2821,] 1.684508e-03 8.321152e-05 4.539380e-04
[2822,] 2.981314e-03 8.529178e-05 1.054664e-03
[2823,] 8.620379e-05 8.328223e-05 2.601448e-05
[2824,] 3.425150e-04 7.712715e-05 8.850763e-05
[2825,] 3.425150e-04 7.706373e-05 8.943655e-05
[2826,] 2.798908e-03 8.534542e-05 9.999730e-04
[2827,] 1.572337e-03 8.320273e-05 4.259897e-04
[2828,] 2.741830e-04 7.699934e-05 7.266378e-05
[2829,] 8.625846e-05 8.326326e-05 2.605943e-05
[2830,] 8.625846e-05 8.327976e-05 2.603104e-05
[2831,] 1.684508e-03 8.326766e-05 4.512744e-04
[2832,] 1.684508e-03 8.326766e-05 4.512744e-04
[2833,] 1.684508e-03 8.328658e-05 4.504049e-04
[2834,] 2.002809e-03 8.518796e-05 6.971983e-04
[2835,] 8.625846e-05 8.325970e-05 2.606585e-05
[2836,] 8.625846e-05 8.328634e-05 2.607509e-05
[2837,] 2.798908e-03 8.532485e-05 9.972304e-04
[2838,] 1.615427e-04 7.760273e-05 3.984255e-05
[2839,] 1.572337e-03 8.325736e-05 4.219526e-04
[2840,] 2.146830e-03 8.530593e-05 7.611129e-04
[2841,] 7.041839e-05 6.777311e-05 1.912584e-05
[2842,] 1.684508e-03 8.330574e-05 4.495374e-04
[2843,] 1.868729e-03 8.525519e-05 6.576641e-04
[2844,] 2.828497e-04 7.708480e-05 7.378913e-05
[2845,] 8.751886e-05 8.330491e-05 2.633138e-05
[2846,] 8.751886e-05 8.328286e-05 2.637442e-05
[2847,] 8.746437e-05 8.330079e-05 2.632648e-05
[2848,] 2.798908e-03 8.529976e-05 9.937971e-04
[2849,] 2.828497e-04 7.709512e-05 7.366373e-05
[2850,] 2.798908e-03 8.525212e-05 9.869721e-04
[2851,] 1.792517e-03 8.345216e-05 4.729755e-04
[2852,] 3.021043e-04 7.714941e-05 7.793872e-05
[2853,] 3.205929e-04 7.714941e-05 8.263818e-05
[2854,] 2.981314e-03 8.524615e-05 1.047437e-03
[2855,] 2.798908e-03 8.524615e-05 9.833951e-04
[2856,] 3.198415e-03 8.529976e-05 1.135587e-03
[2857,] 3.198415e-03 8.522506e-05 1.123076e-03
[2858,] 3.425150e-04 7.713819e-05 8.835635e-05
[2859,] 2.285574e-03 8.515032e-05 7.901384e-04
[2860,] 3.407726e-03 8.522104e-05 1.195757e-03
[2861,] 7.746526e-05 6.874867e-05 2.098066e-05
[2862,] 3.425150e-04 7.706373e-05 8.943655e-05
[2863,] 3.407726e-03 8.529474e-05 1.209015e-03
[2864,] 7.672299e-05 6.166197e-05 1.899592e-05
[2865,] 2.450622e-03 8.519116e-05 8.559819e-04
[2866,] 2.896941e-03 8.528976e-05 1.027144e-03
[2867,] 8.909886e-05 8.330265e-05 2.677123e-05
[2868,] 1.626023e-03 8.336068e-05 4.332285e-04
[2869,] 3.198415e-03 8.528531e-05 1.133264e-03
[2870,] 3.204210e-03 8.585843e-05 1.210418e-03
[2871,] 2.310903e-04 7.704430e-05 6.140887e-05
[2872,] 2.858208e-03 8.539258e-05 1.020408e-03
[2873,] 8.769584e-05 8.332353e-05 2.639695e-05
[2874,] 4.101273e-03 8.592208e-05 1.332566e-03
[2875,] 9.178868e-05 8.321762e-05 2.775413e-05
[2876,] 3.198415e-03 8.514012e-05 1.106904e-03
[2877,] 1.948853e-04 7.773181e-05 4.738330e-05
[2878,] 3.198415e-03 8.517608e-05 1.110563e-03
[2879,] 8.775120e-05 8.332353e-05 2.640983e-05
[2880,] 2.981314e-03 8.520352e-05 1.043296e-03
[2881,] 3.198415e-03 8.519922e-05 1.118416e-03
[2882,] 2.798908e-03 8.520352e-05 9.795143e-04
[2883,] 2.981314e-03 8.519922e-05 1.042562e-03
[2884,] 3.885428e-04 7.714592e-05 1.010544e-04
[2885,] 2.798908e-03 8.517501e-05 9.748525e-04
[2886,] 2.798908e-03 8.513303e-05 9.675020e-04
[2887,] 8.733717e-05 8.332353e-05 2.631481e-05
[2888,] 2.828497e-04 7.715615e-05 7.376572e-05
[2889,] 2.981314e-03 8.309490e-05 8.202306e-04
[2890,] 2.609664e-03 8.513638e-05 9.027271e-04
[2891,] 1.792517e-03 8.338594e-05 4.743462e-04
[2892,] 4.747742e-03 7.821263e-05 1.474969e-03
[2893,] 2.648623e-04 7.713586e-05 6.937191e-05
[2894,] 2.648623e-04 7.713586e-05 6.937191e-05
[2895,] 2.648623e-04 7.713586e-05 6.937191e-05
[2896,] 8.706076e-05 8.332353e-05 2.625070e-05
[2897,] 2.002809e-03 8.517258e-05 6.953197e-04
[2898,] 2.205304e-04 7.706959e-05 5.860183e-05
[2899,] 8.684126e-05 8.332118e-05 2.620417e-05
[2900,] 2.066244e-04 7.711532e-05 5.449639e-05
[2901,] 1.540383e-03 8.513638e-05 5.331589e-04
[2902,] 1.043186e-03 8.509347e-05 3.568667e-04
[2903,] 1.109044e-03 8.513590e-05 3.826709e-04
[2904,] 1.826486e-04 7.708735e-05 4.849676e-05
[2905,] 1.262549e-03 8.513303e-05 4.368196e-04
[2906,] 1.109044e-03 8.513303e-05 3.837632e-04
[2907,] 8.615332e-05 8.334624e-05 2.605780e-05
[2908,] 1.262549e-03 8.514304e-05 4.361659e-04
[2909,] 8.620727e-05 8.334624e-05 2.607027e-05
[2910,] 8.620727e-05 8.334983e-05 2.606399e-05
[2911,] 1.615427e-04 7.706098e-05 4.317910e-05
[2912,] 8.625603e-05 8.334983e-05 2.607524e-05
[2913,] 1.514656e-04 7.706098e-05 4.052061e-05
[2914,] 1.187274e-03 8.514012e-05 4.113366e-04
[2915,] 1.714805e-03 8.599862e-05 5.717913e-04
[2916,] 8.066430e-04 8.515032e-05 2.791795e-04
[2917,] 8.605199e-05 8.331635e-05 2.603010e-05
[2918,] 1.187274e-03 8.514391e-05 4.116176e-04
[2919,] 1.514656e-04 7.693658e-05 4.175012e-05
[2920,] 9.747244e-04 8.525977e-05 3.433957e-04
[2921,] 7.098886e-04 8.516872e-05 2.465331e-04
[2922,] 6.638619e-04 8.522899e-05 2.321954e-04
[2923,] 1.278399e-04 7.695329e-05 3.513736e-05
[2924,] 1.132455e-04 7.691680e-05 3.153480e-05
[2925,] 9.268792e-04 8.525519e-05 3.263270e-04
[2926,] 9.747244e-04 8.525519e-05 3.431628e-04
[2927,] 8.662505e-05 8.333977e-05 2.617904e-05
[2928,] 8.662505e-05 8.334624e-05 2.616702e-05
[2929,] 1.429532e-04 7.694754e-05 3.930136e-05
[2930,] 1.043186e-03 8.516111e-05 3.616597e-04
[2931,] 1.043186e-03 8.515736e-05 3.614146e-04
[2932,] 6.818900e-04 8.310119e-05 1.883421e-04
[2933,] 8.673165e-05 8.338491e-05 2.612620e-05
[2934,] 8.673165e-05 8.338491e-05 2.612620e-05
[2935,] 8.678245e-05 8.338491e-05 2.613772e-05
[2936,] 8.678245e-05 8.338903e-05 2.613129e-05
[2937,] 8.694746e-05 8.336509e-05 2.620798e-05
[2938,] 1.080956e-03 8.516031e-05 3.734484e-04
[2939,] 1.080956e-03 8.515675e-05 3.731961e-04
[2940,] 1.386845e-04 7.706959e-05 3.708397e-05
[2941,] 8.683912e-05 8.335753e-05 2.619623e-05
[2942,] 8.683912e-05 8.335753e-05 2.619623e-05
[2943,] 8.683912e-05 8.336129e-05 2.618966e-05
[2944,] 1.080956e-03 8.515675e-05 3.731961e-04
[2945,] 7.504554e-04 8.305997e-05 2.090139e-04
[2946,] 1.080956e-03 8.547979e-05 3.947473e-04
[2947,] 7.504554e-04 8.306734e-05 2.088182e-04
[2948,] 8.596731e-04 8.305997e-05 2.391471e-04
[2949,] 1.522351e-04 7.700422e-05 4.193480e-05
[2950,] 1.080956e-03 8.549447e-05 3.946201e-04
[2951,] 1.149275e-03 8.547979e-05 4.197101e-04
[2952,] 1.149275e-03 8.550101e-05 4.198658e-04
[2953,] 8.689033e-05 8.346664e-05 2.613568e-05
[2954,] 8.026932e-04 8.307476e-05 2.230116e-04
[2955,] 1.461636e-03 8.493667e-05 5.119510e-04
[2956,] 9.501461e-04 8.558729e-05 3.495306e-04
[2957,] 1.149275e-03 8.551352e-05 4.204195e-04
[2958,] 1.149275e-03 8.551352e-05 4.204195e-04
[2959,] 1.566967e-04 7.698386e-05 4.343508e-05
[2960,] 1.566967e-04 7.698604e-05 4.342234e-05
[2961,] 1.131404e-04 6.802940e-05 1.811330e-05
[2962,] 1.149275e-03 8.557319e-05 4.229953e-04
[2963,] 1.080956e-03 8.556627e-05 3.975555e-04
[2964,] 7.352810e-04 8.549447e-05 2.683668e-04
[2965,] 1.478802e-04 7.698386e-05 4.102008e-05
[2966,] 1.478802e-04 7.697921e-05 4.108795e-05
[2967,] 1.149275e-03 8.554640e-05 4.218515e-04
[2968,] 1.386845e-04 7.710582e-05 3.731328e-05
[2969,] 1.149275e-03 8.552616e-05 4.209741e-04
[2970,] 1.478802e-04 7.695505e-05 4.149778e-05
[2971,] 1.478802e-04 7.817794e-05 4.651932e-05
[2972,] 8.879755e-04 8.546934e-05 3.232656e-04
[2973,] 1.149275e-03 8.550692e-05 4.201280e-04
[2974,] 2.223903e-04 7.854009e-05 7.247516e-05
[2975,] 9.037222e-04 8.295959e-05 2.560306e-04
[2976,] 1.098023e-04 7.691254e-05 3.301629e-05
[2977,] 1.021182e-04 8.349468e-05 2.963198e-05
[2978,] 8.728382e-05 8.350548e-05 2.621241e-05
[2979,] 1.230434e-03 8.547573e-05 4.483162e-04
[2980,] 1.107525e-03 6.275475e-05 1.435010e-04
[2981,] 1.490660e-03 8.551560e-05 5.444836e-04
[2982,] 1.490660e-03 8.559351e-05 5.489041e-04
[2983,] 8.646838e-05 8.350097e-05 2.603664e-05
[2984,] 1.964417e-04 7.692353e-05 5.624347e-05
[2985,] 8.722477e-05 8.344900e-05 2.623605e-05
[2986,] 2.131159e-04 7.699128e-05 6.060891e-05
[2987,] 8.722477e-05 8.344483e-05 2.624267e-05
[2988,] 8.630786e-05 8.351465e-05 2.598286e-05
[2989,] 8.625846e-05 8.352953e-05 2.634738e-05
[2990,] 1.207794e-03 8.283950e-05 3.486121e-04
[2991,] 2.741884e-04 7.692353e-05 7.821696e-05
[2992,] 3.919878e-05 8.468374e-05 1.284850e-05
[2993,] 2.282471e-04 7.697921e-05 6.308564e-05
[2994,] 2.741884e-04 7.692353e-05 7.821696e-05
[2995,] 2.741884e-04 7.692262e-05 7.834957e-05
[2996,] 8.711327e-05 8.352880e-05 2.614230e-05
[2997,] 6.084469e-04 6.373885e-05 7.387511e-05
[2998,] 3.093830e-04 7.707093e-05 8.455152e-05
[2999,] 2.730300e-04 7.827217e-05 8.631114e-05
[3000,] 1.363709e-03 8.550740e-05 4.957492e-04
[3001,] 2.915766e-04 7.707093e-05 7.974334e-05
[3002,] 1.363709e-03 8.549568e-05 4.951003e-04
[3003,] 1.617990e-03 8.517155e-05 5.730023e-04
[3004,] 3.031969e-04 7.714976e-05 8.255778e-05
[3005,] 9.476496e-04 8.350046e-05 2.551165e-04
[3006,] 9.476496e-04 8.351098e-05 2.548575e-04
[3007,] 1.520878e-03 8.494064e-05 5.017520e-04
[3008,] 3.648334e-04 7.714189e-05 9.936082e-05
[3009,] 1.733427e-03 8.494201e-05 5.720773e-04
[3010,] 1.733427e-03 8.464927e-05 5.645501e-04
[3011,] 1.733427e-03 8.328166e-05 4.807228e-04
[3012,] 2.638074e-04 7.710238e-05 7.275246e-05
[3013,] 1.520878e-03 8.464204e-05 4.920172e-04
[3014,] 3.082270e-04 7.710238e-05 8.484162e-05
[3015,] 1.844579e-03 8.321795e-05 5.156492e-04
[3016,] 1.617990e-03 8.467329e-05 5.286160e-04
[3017,] 5.381389e-04 7.704763e-05 1.522981e-04
[3018,] 7.288021e-03 8.404902e-05 2.716770e-03
[3019,] 5.221985e-03 8.472842e-05 2.084053e-03
[3020,] 5.592975e-03 8.390515e-05 2.062340e-03
[3021,] 1.384794e-03 7.664429e-05 4.323929e-04
[3022,] 8.266405e-05 8.886307e-05 2.790806e-05
[3023,] 5.719109e-03 8.392508e-05 2.117722e-03
[3024,] 1.507182e-03 8.066131e-05 4.840683e-04
[3025,] 5.240366e-03 8.397653e-05 1.949499e-03
[3026,] 8.209301e-04 7.640944e-05 2.483683e-04
[3027,] 8.305316e-05 8.895047e-05 2.814371e-05
[3028,] 6.740018e-04 7.558468e-05 1.748857e-04
[3029,] 8.305316e-05 8.896331e-05 2.815403e-05
[3030,] 6.531973e-05 9.621571e-05 2.129918e-05
[3031,] 8.308866e-05 8.903443e-05 2.821666e-05
[3032,] 8.308866e-05 8.907343e-05 2.824392e-05
[3033,] 4.569133e-03 8.441400e-05 1.757439e-03
[3034,] 7.668507e-04 7.645335e-05 2.309902e-04
[3035,] 4.569133e-03 8.440232e-05 1.755912e-03
[3036,] 8.312435e-05 8.916896e-05 2.838360e-05
[3037,] 8.315664e-05 8.918273e-05 2.840949e-05
[3038,] 4.569133e-03 8.441400e-05 1.757439e-03
[3039,] 7.035263e-04 7.645335e-05 2.120846e-04
[3040,] 4.875299e-03 8.440232e-05 1.873696e-03
[3041,] 4.875299e-03 8.436376e-05 1.868268e-03
[3042,] 8.792777e-05 8.242305e-05 2.798192e-05
[3043,] 8.789566e-04 7.639799e-05 2.595970e-04
[3044,] 8.579277e-05 8.243913e-05 2.704747e-05
[3045,] 1.694488e-03 8.050504e-05 5.308973e-04
[3046,] 1.845265e-03 7.703482e-05 5.939713e-04
[3047,] 9.348003e-04 8.048833e-05 2.917229e-04
[3048,] 8.559106e-05 8.954658e-05 2.995981e-05
[3049,] 8.366780e-05 8.927869e-05 2.867663e-05
[3050,] 8.366780e-05 8.928322e-05 2.868021e-05
[3051,] 8.259920e-05 8.928731e-05 2.815564e-05
[3052,] 2.972360e-03 8.411241e-05 1.120796e-03
[3053,] 7.668507e-04 8.057607e-05 2.467613e-04
[3054,] 8.259920e-05 8.930118e-05 2.816249e-05
[3055,] 8.256969e-05 8.937996e-05 2.820201e-05
[3056,] 8.374241e-05 8.937996e-05 2.878830e-05
[3057,] 8.259920e-05 8.932315e-05 2.817778e-05
[3058,] 8.259920e-05 8.938894e-05 2.822307e-05
[3059,] 8.259920e-05 8.940270e-05 2.823246e-05
[3060,] 1.140988e-03 7.681030e-05 3.629568e-04
[3061,] 4.252063e-03 8.473459e-05 1.672552e-03
[3062,] 8.319269e-05 8.935545e-05 2.848880e-05
[3063,] 8.256969e-05 8.926006e-05 2.811615e-05
[3064,] 8.369073e-05 8.936761e-05 2.874300e-05
[3065,] 8.370698e-05 8.932730e-05 2.873022e-05
[3066,] 8.256969e-05 8.933191e-05 2.816904e-05
[3067,] 3.986078e-03 8.407252e-05 1.491999e-03
[3068,] 8.256969e-05 8.935876e-05 2.818476e-05
[3069,] 8.256969e-05 8.935876e-05 2.818476e-05
[3070,] 8.256969e-05 8.936761e-05 2.819083e-05
[3071,] 8.256969e-05 8.936761e-05 2.819083e-05
[3072,] 8.256969e-05 8.937649e-05 2.819691e-05
[3073,] 8.256969e-05 8.938071e-05 2.819979e-05
[3074,] 8.256969e-05 8.938541e-05 2.820300e-05
[3075,] 8.256969e-05 8.938541e-05 2.820300e-05
[3076,] 8.786373e-05 8.226330e-05 2.764941e-05
[3077,] 8.256969e-05 8.938964e-05 2.820589e-05
[3078,] 8.256969e-05 8.939436e-05 2.820910e-05
[3079,] 8.256969e-05 8.939861e-05 2.821199e-05
[3080,] 1.206281e-04 9.057047e-05 5.678485e-05
[3081,] 8.256969e-05 8.952183e-05 2.829207e-05
[3082,] 8.241488e-05 8.942151e-05 2.814575e-05
[3083,] 8.244358e-05 8.943055e-05 2.816649e-05
[3084,] 8.756633e-05 8.241597e-05 2.781542e-05
[3085,] 8.244358e-05 8.944873e-05 2.817857e-05
[3086,] 8.244358e-05 8.944873e-05 2.817857e-05
[3087,] 8.244358e-05 8.944994e-05 2.817937e-05
[3088,] 8.272547e-05 8.957376e-05 2.840713e-05
[3089,] 8.259920e-05 8.947141e-05 2.827359e-05
[3090,] 8.263216e-05 8.959735e-05 2.837181e-05
[3091,] 8.263216e-05 8.948532e-05 2.829719e-05
[3092,] 8.259920e-05 8.949894e-05 2.828943e-05
[3093,] 8.253708e-05 8.949894e-05 2.825747e-05
[3094,] 8.263216e-05 8.950383e-05 2.830964e-05
[3095,] 8.212721e-05 8.943638e-05 2.799160e-05
[3096,] 8.263216e-05 8.963097e-05 2.839387e-05
[3097,] 8.263216e-05 8.963559e-05 2.839689e-05
[3098,] 8.259920e-05 8.952690e-05 2.830809e-05
[3099,] 8.259920e-05 8.953628e-05 2.831433e-05
[3100,] 8.263216e-05 8.965472e-05 2.840688e-05
[3101,] 8.266199e-05 8.966400e-05 2.842858e-05
[3102,] 8.792777e-05 8.249203e-05 2.800452e-05
[3103,] 8.259920e-05 8.954570e-05 2.832058e-05
[3104,] 8.266199e-05 8.967383e-05 2.843500e-05
[3105,] 8.266199e-05 8.967383e-05 2.843500e-05
[3106,] 8.302138e-05 8.971366e-05 2.865160e-05
[3107,] 8.235759e-05 8.962496e-05 2.822803e-05
[3108,] 8.235759e-05 8.952246e-05 2.816254e-05
[3109,] 8.263216e-05 8.957358e-05 2.835356e-05
[3110,] 8.266199e-05 8.957358e-05 2.836901e-05
[3111,] 8.263216e-05 8.957808e-05 2.835654e-05
[3112,] 8.266199e-05 8.972770e-05 2.846994e-05
[3113,] 8.266199e-05 8.960170e-05 2.838766e-05
[3114,] 8.266199e-05 8.974698e-05 2.847993e-05
[3115,] 8.269532e-05 8.974698e-05 2.849759e-05
[3116,] 8.266199e-05 8.963031e-05 2.840399e-05
[3117,] 8.266199e-05 8.964457e-05 2.841336e-05
[3118,] 1.214111e-03 7.646687e-05 3.655311e-04
[3119,] 8.266199e-05 8.965429e-05 2.841974e-05
[3120,] 8.269532e-05 8.965890e-05 2.844019e-05
[3121,] 8.269532e-05 8.965890e-05 2.844019e-05
[3122,] 8.269532e-05 8.966353e-05 2.844323e-05
[3123,] 8.272547e-05 8.979175e-05 2.854247e-05
[3124,] 8.272547e-05 8.977048e-05 2.852632e-05
[3125,] 8.272547e-05 8.964878e-05 2.844674e-05
[3126,] 8.272547e-05 8.931884e-05 2.822920e-05
[3127,] 8.680692e-05 8.245750e-05 2.754167e-05
[3128,] 8.558492e-05 8.246654e-05 2.714170e-05
[3129,] 8.669548e-05 8.253104e-05 2.759780e-05
[3130,] 8.664301e-05 8.254069e-05 2.759173e-05
[3131,] 8.737809e-05 8.254069e-05 2.784377e-05
[3132,] 8.669548e-05 8.254069e-05 2.760979e-05
[3133,] 8.669548e-05 8.255043e-05 2.762180e-05
[3134,] 8.669548e-05 8.253104e-05 2.759780e-05
[3135,] 8.664301e-05 8.253104e-05 2.757978e-05
[3136,] 8.658495e-05 8.260944e-05 2.765458e-05
[3137,] 1.248247e-03 7.667985e-05 3.925094e-04
[3138,] 8.595227e-05 8.256914e-05 2.739071e-05
[3139,] 8.595227e-05 8.257909e-05 2.740228e-05
[3140,] 8.595227e-05 8.257909e-05 2.740228e-05
[3141,] 8.595227e-05 8.258913e-05 2.741388e-05
[3142,] 9.167622e-05 8.254069e-05 2.930289e-05
[3143,] 8.600246e-05 8.258913e-05 2.743148e-05
[3144,] 8.600246e-05 8.259925e-05 2.744314e-05
[3145,] 8.595227e-05 8.259925e-05 2.742550e-05
[3146,] 8.272547e-05 9.029650e-05 2.884655e-05
[3147,] 8.595227e-05 8.259925e-05 2.742550e-05
[3148,] 8.595227e-05 8.268193e-05 2.751823e-05
[3149,] 8.568797e-05 8.256914e-05 2.729821e-05
[3150,] 8.600246e-05 8.252146e-05 2.735174e-05
[3151,] 8.595227e-05 8.260944e-05 2.743715e-05
[3152,] 8.605286e-05 8.268193e-05 2.755417e-05
[3153,] 8.589673e-05 8.260944e-05 2.741757e-05
[3154,] 8.600246e-05 8.265855e-05 2.748250e-05
[3155,] 8.266199e-05 9.022910e-05 2.877030e-05
[3156,] 8.236256e-05 8.214598e-05 2.558213e-05
[3157,] 8.275916e-05 9.021541e-05 2.881434e-05
[3158,] 8.264806e-05 8.216060e-05 2.569434e-05
[3159,] 8.595227e-05 8.266890e-05 2.747642e-05
[3160,] 8.595227e-05 8.266890e-05 2.747642e-05
[3161,] 8.508811e-05 8.260115e-05 2.709488e-05
[3162,] 8.589673e-05 8.259807e-05 2.737585e-05
[3163,] 7.735862e-05 6.694723e-05 2.036088e-05
[3164,] 8.600246e-05 8.260795e-05 2.742434e-05
[3165,] 8.209119e-05 9.034271e-05 2.850672e-05
[3166,] 8.221086e-05 9.009842e-05 2.842199e-05
[3167,] 8.589673e-05 8.263808e-05 2.742191e-05
[3168,] 5.753789e-03 8.527304e-05 2.351389e-03
[3169,] 8.600246e-05 8.249320e-05 2.731745e-05
[3170,] 8.489334e-05 8.245750e-05 2.689277e-05
[3171,] 8.256951e-05 9.030386e-05 2.874457e-05
[3172,] 4.665920e-03 8.532303e-05 1.911178e-03
[3173,] 1.248247e-03 7.682416e-05 4.009938e-04
[3174,] 8.605286e-05 8.256914e-05 2.742583e-05
[3175,] 8.247564e-05 9.044123e-05 2.878803e-05
[3176,] 8.272314e-05 9.009547e-05 2.871444e-05
[3177,] 1.164934e-03 7.677006e-05 3.709730e-04
[3178,] 1.221391e-03 7.671417e-05 3.861202e-04
[3179,] 8.691928e-05 8.261792e-05 2.775100e-05
[3180,] 8.675402e-05 8.261169e-05 2.768609e-05
[3181,] 8.674051e-05 8.270337e-05 2.778539e-05
[3182,] 5.934711e-05 6.112258e-05 1.498269e-05
[3183,] 8.686594e-05 8.270337e-05 2.783436e-05
[3184,] 8.669548e-05 8.264191e-05 2.770207e-05
[3185,] 8.558492e-05 8.269074e-05 2.734293e-05
[3186,] 8.781677e-05 8.380178e-05 2.937528e-05
[3187,] 1.117753e-02 8.562803e-05 4.674514e-03
[3188,] 1.061294e-02 8.555569e-05 4.420243e-03
[3189,] 1.061294e-02 8.557414e-05 4.424711e-03
[3190,] 1.203565e-02 8.557414e-05 5.019733e-03
[3191,] 1.162104e-02 8.784796e-05 5.390364e-03
[3192,] 1.117753e-02 8.566365e-05 4.683513e-03
[3193,] 3.437641e-03 7.705807e-05 1.113433e-03
[3194,] 1.286583e-02 8.536445e-05 5.304225e-03
[3195,] 4.132756e-03 8.075900e-05 1.349492e-03
[3196,] 1.203565e-02 8.556666e-05 5.024374e-03
[3197,] 1.481736e-02 8.532163e-05 6.104545e-03
[3198,] 8.259155e-05 9.094196e-05 2.907765e-05
[3199,] 1.385761e-02 8.533934e-05 5.713987e-03
[3200,] 1.203565e-02 8.554807e-05 5.019262e-03
[3201,] 1.596424e-02 8.553140e-05 6.656931e-03
[3202,] 1.707439e-02 8.542534e-05 7.078932e-03
[3203,] 1.286583e-02 8.563298e-05 5.398519e-03
[3204,] 1.596424e-02 8.528817e-05 6.565511e-03
[3205,] 1.286583e-02 8.566930e-05 5.409038e-03
[3206,] 1.596424e-02 8.538051e-05 6.609833e-03
[3207,] 8.271287e-05 9.473370e-05 3.099083e-05
[3208,] 8.265188e-05 9.430363e-05 3.074001e-05
[3209,] 1.249363e-02 8.561397e-05 5.236511e-03
[3210,] 1.286583e-02 8.560703e-05 5.398109e-03
[3211,] 8.312733e-05 9.516978e-05 3.151973e-05
[3212,] 3.150150e-03 7.654553e-05 9.265052e-04
[3213,] 3.607164e-03 7.645293e-05 1.046588e-03
[3214,] 5.383539e-05 5.927677e-05 1.479065e-05
[3215,] 1.968614e-02 8.474012e-05 7.891706e-03
[3216,] 2.106328e-02 8.472399e-05 8.435889e-03
[3217,] 2.353129e-03 7.635174e-05 6.695855e-04
[3218,] 1.968614e-02 8.481547e-05 7.924879e-03
[3219,] 2.193063e-03 7.637215e-05 5.770098e-04
[3220,] 1.681552e-02 8.472994e-05 6.756642e-03
[3221,] 3.306906e-03 7.639212e-05 9.613984e-04
[3222,] 8.399622e-05 9.637844e-05 3.279554e-05
[3223,] 3.526285e-03 6.361555e-05 7.485124e-04
[3224,] 8.435033e-05 9.693159e-05 3.333802e-05
[3225,] 8.431407e-05 9.690027e-05 3.329182e-05
[3226,] 4.340041e-03 7.601407e-05 1.212903e-03
[3227,] 6.087528e-05 6.032907e-05 1.627094e-05
[3228,] 8.938442e-03 8.314502e-05 3.210592e-03
[3229,] 1.387878e-03 7.585069e-05 3.685119e-04
[3230,] 8.483668e-05 9.585956e-05 3.307432e-05
[3231,] 8.506533e-05 9.580887e-05 3.324960e-05
[3232,] 8.475725e-04 7.621293e-05 2.354376e-04
[3233,] 1.016561e-03 7.629460e-05 2.773970e-04
[3234,] 8.272073e-05 9.700921e-05 3.200622e-05
[3235,] 8.367163e-05 9.751450e-05 3.305400e-05
[3236,] 8.256320e-05 9.520042e-05 3.101157e-05
[3237,] 8.247301e-05 9.493966e-05 3.084146e-05
[3238,] 8.250384e-05 9.507789e-05 3.090770e-05
[3239,] 8.170397e-05 9.527150e-05 3.033727e-05
[3240,] 8.135271e-05 9.166000e-05 2.993668e-05
[3241,] 1.497492e-04 9.326391e-05 6.522639e-05
[3242,] 4.646179e-05 7.793962e-05 1.506202e-05
[3243,] 8.543850e-05 9.081525e-05 2.844144e-05
[3244,] 7.086017e-05 9.001693e-05 2.650021e-05
[3245,] 6.860041e-05 9.007771e-05 2.525385e-05
[3246,] 6.266864e-05 8.052185e-05 2.111918e-05
[3247,] 4.123865e-05 9.037789e-05 1.217511e-05
[3248,] 6.584545e-05 8.967466e-05 2.348412e-05
[3249,] 6.637645e-05 8.970072e-05 2.383311e-05
[3250,] 6.576745e-05 8.065188e-05 2.264802e-05
[3251,] 6.268714e-05 7.224315e-05 2.039198e-05
[3252,] 6.537988e-05 8.098322e-05 2.264547e-05
[3253,] 5.760384e-05 8.726003e-05 2.351844e-05
[3254,] 6.362586e-05 8.668416e-05 2.211288e-05
[3255,] 4.453747e-05 6.531743e-05 1.393944e-05
[3256,] 4.380281e-05 6.570198e-05 1.386607e-05
[3257,] 6.667334e-05 8.053947e-05 2.297938e-05
[3258,] 6.641172e-05 8.057084e-05 2.288756e-05
[3259,] 4.430872e-05 6.527118e-05 1.390243e-05
[3260,] 5.271293e-05 7.108921e-05 1.757648e-05
[3261,] 7.820027e-05 8.745782e-05 3.291297e-05
[3262,] 4.445112e-05 6.527118e-05 1.394685e-05
[3263,] 6.915378e-05 8.127070e-05 2.440026e-05
[3264,] 8.554946e-05 8.623185e-05 2.700616e-05
[3265,] 6.848968e-05 8.119639e-05 2.408337e-05
[3266,] 7.396092e-05 8.866488e-05 3.144526e-05
[3267,] 7.396092e-05 8.973056e-05 3.191475e-05
[3268,] 6.848968e-05 8.104606e-05 2.402812e-05
[3269,] 6.874643e-05 8.113248e-05 2.420184e-05
[3270,] 7.337634e-05 8.930750e-05 3.147547e-05
[3271,] 7.431953e-05 8.798380e-05 3.139990e-05
[3272,] 6.943236e-05 8.096470e-05 2.442089e-05
[3273,] 7.158305e-05 8.536309e-05 1.990014e-05
[3274,] 4.317179e-05 6.621186e-05 1.394083e-05
[3275,] 8.434230e-05 8.107346e-05 2.974307e-05
[3276,] 7.337634e-05 8.928003e-05 3.151246e-05
[3277,] 7.786363e-05 8.895385e-05 3.358175e-05
[3278,] 8.541987e-05 8.645539e-05 2.692826e-05
[3279,] 6.622083e-05 8.922358e-05 2.449464e-05
[3280,] 6.560270e-05 9.109054e-05 2.474257e-05
[3281,] 4.537355e-05 7.090934e-05 1.506701e-05
[3282,] 6.507141e-05 7.659332e-05 2.003756e-05
[3283,] 4.350846e-05 6.566758e-05 1.390764e-05
[3284,] 7.115828e-05 8.850480e-05 3.011245e-05
[3285,] 4.365858e-05 6.537777e-05 1.386695e-05
[3286,] 6.609166e-05 9.018273e-05 2.475118e-05
[3287,] 6.926549e-05 9.371805e-05 2.791538e-05
[3288,] 9.280939e-05 1.098536e-04 5.358916e-05
[3289,] 9.052013e-05 1.102912e-04 5.216168e-05
[3290,] 6.518213e-05 7.657047e-05 2.018349e-05
[3291,] 6.926549e-05 9.373046e-05 2.792709e-05
[3292,] 6.926549e-05 9.377972e-05 2.794432e-05
[3293,] 6.657009e-05 9.059157e-05 2.520884e-05
[3294,] 8.329247e-05 8.255074e-05 3.056093e-05
[3295,] 6.543274e-05 7.643261e-05 2.023218e-05
[3296,] 7.889488e-05 9.210448e-05 3.555901e-05
[3297,] 4.545720e-05 6.520841e-05 1.448584e-05
[3298,] 6.530665e-05 7.640634e-05 2.022793e-05
[3299,] 8.344171e-05 9.146543e-05 3.763210e-05
[3300,] 6.530665e-05 7.642731e-05 2.024930e-05
[3301,] 7.591131e-05 9.014534e-05 2.647512e-05
[3302,] 4.545720e-05 6.520841e-05 1.448584e-05
[3303,] 4.664980e-05 6.499100e-05 1.478213e-05
[3304,] 9.080635e-05 1.174905e-04 5.550551e-05
[3305,] 4.664980e-05 6.512138e-05 1.483850e-05
[3306,] 6.926549e-05 9.515293e-05 2.842488e-05
[3307,] 6.909866e-05 9.495220e-05 2.824878e-05
[3308,] 6.909866e-05 9.500484e-05 2.826659e-05
[3309,] 6.926549e-05 9.511812e-05 2.841304e-05
[3310,] 6.909866e-05 9.515293e-05 2.831658e-05
[3311,] 6.670829e-05 9.371805e-05 2.629331e-05
[3312,] 9.214476e-05 1.212613e-04 5.809631e-05
[3313,] 6.958745e-05 9.522703e-05 2.865152e-05
[3314,] 6.909866e-05 9.528008e-05 2.835227e-05
[3315,] 8.462711e-05 8.041644e-05 2.948905e-05
[3316,] 6.909866e-05 9.553122e-05 2.843657e-05
[3317,] 8.229756e-05 9.311409e-05 3.774681e-05
[3318,] 4.664980e-05 6.574869e-05 1.504026e-05
[3319,] 8.435253e-05 8.151008e-05 3.027472e-05
[3320,] 6.352837e-05 7.629022e-05 1.949906e-05
[3321,] 6.352837e-05 7.629000e-05 1.949874e-05
[3322,] 6.352837e-05 7.629000e-05 1.949874e-05
[3323,] 4.664980e-05 6.601860e-05 1.513848e-05
[3324,] 6.352837e-05 7.629000e-05 1.949874e-05
[3325,] 6.352837e-05 7.629000e-05 1.949874e-05
[3326,] 6.352837e-05 7.629000e-05 1.949874e-05
[3327,] 6.352837e-05 7.630774e-05 1.952325e-05
[3328,] 8.229756e-05 9.430025e-05 3.833644e-05
[3329,] 6.352837e-05 7.630774e-05 1.952325e-05
[3330,] 6.352837e-05 7.627455e-05 1.947531e-05
[3331,] 6.295434e-05 7.629572e-05 1.934171e-05
[3332,] 6.277101e-05 7.632056e-05 1.931823e-05
[3333,] 6.352837e-05 7.627455e-05 1.947531e-05
[3334,] 4.637214e-05 6.604131e-05 1.505118e-05
[3335,] 8.626681e-05 8.147001e-05 3.098046e-05
[3336,] 6.295434e-05 7.628236e-05 1.919277e-05
[3337,] 6.277101e-05 7.630684e-05 1.921219e-05
[3338,] 6.286197e-05 7.632641e-05 1.927298e-05
[3339,] 6.277101e-05 7.632210e-05 1.924023e-05
[3340,] 6.277101e-05 7.638607e-05 1.932638e-05
[3341,] 6.277101e-05 7.632641e-05 1.924732e-05
[3342,] 6.286197e-05 7.628840e-05 1.930546e-05
[3343,] 6.286197e-05 7.632210e-05 1.926579e-05
[3344,] 6.277101e-05 7.632210e-05 1.924023e-05
[3345,] 6.304813e-05 7.630684e-05 1.928876e-05
[3346,] 4.693378e-05 6.673801e-05 1.548076e-05
[3347,] 6.304813e-05 7.631408e-05 1.930332e-05
[3348,] 6.277101e-05 7.631799e-05 1.923318e-05
[3349,] 6.277101e-05 7.660720e-05 1.937989e-05
[3350,] 5.941011e-05 8.591678e-05 2.373915e-05
[3351,] 6.295434e-05 7.646177e-05 1.932326e-05
[3352,] 6.268146e-05 7.645776e-05 1.931535e-05
[3353,] 6.295434e-05 7.645776e-05 1.939601e-05
[3354,] 4.747449e-05 7.216114e-05 1.626015e-05
[3355,] 6.286197e-05 7.637619e-05 1.925308e-05
[3356,] 6.304813e-05 7.637619e-05 1.930473e-05
[3357,] 4.281168e-05 6.632428e-05 1.389700e-05
[3358,] 4.301286e-05 6.650429e-05 1.401618e-05
[3359,] 7.118460e-05 9.172335e-05 3.135071e-05
[3360,] 6.286197e-05 7.647618e-05 1.931868e-05
[3361,] 6.304813e-05 7.647618e-05 1.937199e-05
[3362,] 8.643503e-05 9.264745e-05 2.785473e-05
[3363,] 6.554725e-05 9.310132e-05 2.532144e-05
[3364,] 8.543680e-05 8.036049e-05 2.978382e-05
[3365,] 8.518336e-05 8.036049e-05 2.968767e-05
[3366,] 6.554725e-05 9.284212e-05 2.524734e-05
[3367,] 6.286197e-05 7.649175e-05 1.933979e-05
[3368,] 6.268146e-05 7.647618e-05 1.926684e-05
[3369,] 8.543680e-05 8.089459e-05 3.022299e-05
[3370,] 6.530040e-05 9.254670e-05 2.500355e-05
[3371,] 7.589340e-05 9.227871e-05 1.952560e-05
[3372,] 8.902910e-05 1.269260e-04 5.771751e-05
[3373,] 6.348003e-05 9.569921e-05 2.460980e-05
[3374,] 6.727752e-05 9.343746e-05 2.652713e-05
[3375,] 6.338438e-05 7.713126e-05 1.906931e-05
[3376,] 6.397978e-05 7.704257e-05 1.922324e-05
[3377,] 8.014842e-05 8.144283e-05 2.853702e-05
[3378,] 4.497833e-05 6.914659e-05 1.526562e-05
[3379,] 6.644271e-05 9.224815e-05 2.579373e-05
[3380,] 7.603388e-05 1.009338e-04 3.737466e-05
[3381,] 5.050630e-05 7.415821e-05 1.802002e-05
[3382,] 6.293839e-05 7.720912e-05 1.886264e-05
[3383,] 6.350269e-05 7.719911e-05 1.898921e-05
[3384,] 6.490358e-05 9.152671e-05 2.468590e-05
[3385,] 7.991254e-05 8.176919e-05 2.877816e-05
[3386,] 7.000439e-05 1.014238e-04 3.392719e-05
[3387,] 7.096050e-05 1.018817e-04 3.466222e-05
[3388,] 4.858308e-05 7.574140e-05 1.782578e-05
[3389,] 8.231566e-05 8.016276e-05 2.874602e-05
[3390,] 6.553085e-05 9.188358e-05 2.512622e-05
[3391,] 6.707659e-05 9.188358e-05 2.605563e-05
[3392,] 4.387968e-05 7.058963e-05 1.526327e-05
[3393,] 4.362711e-05 7.008795e-05 1.505425e-05
[3394,] 6.571588e-05 9.294814e-05 2.562110e-05
[3395,] 7.249306e-05 9.839504e-05 3.445540e-05
[3396,] 6.252646e-05 7.773131e-05 1.860839e-05
[3397,] 4.505070e-05 7.080046e-05 1.582649e-05
[3398,] 4.505070e-05 7.038202e-05 1.573824e-05
[3399,] 4.457843e-05 7.157946e-05 1.577121e-05
[3400,] 4.301156e-05 7.309957e-05 1.529193e-05
[3401,] 8.203784e-05 8.025444e-05 2.864262e-05
[3402,] 4.357906e-05 6.740514e-05 1.439580e-05
[3403,] 8.131189e-05 8.026131e-05 2.839911e-05
[3404,] 4.455396e-05 6.818863e-05 1.496319e-05
[3405,] 6.271191e-05 7.835637e-05 1.949184e-05
[3406,] 6.152680e-05 7.838129e-05 1.910116e-05
[3407,] 6.152680e-05 7.838129e-05 1.910116e-05
[3408,] 6.456698e-05 9.202002e-05 2.423061e-05
[3409,] 7.160796e-05 8.918661e-05 3.163352e-05
[3410,] 8.133463e-05 8.002823e-05 2.836162e-05
[3411,] 8.133463e-05 7.991166e-05 2.827037e-05
[3412,] 4.400618e-05 6.841527e-05 1.479861e-05
[3413,] 4.764201e-05 7.498092e-05 1.721279e-05
[3414,] 6.446225e-05 9.148815e-05 2.401466e-05
[3415,] 8.333042e-05 7.875121e-05 2.800910e-05
[3416,] 5.700129e-05 7.533521e-05 2.015037e-05
[3417,] 6.779931e-05 9.954190e-05 3.204932e-05
[3418,] 7.593055e-05 8.825889e-05 2.711091e-05
[3419,] 6.566950e-05 9.097878e-05 2.460968e-05
[3420,] 6.498905e-05 9.148169e-05 2.433490e-05
[3421,] 4.478545e-05 6.842557e-05 1.508522e-05
[3422,] 4.437881e-05 6.842557e-05 1.492455e-05
[3423,] 6.566950e-05 9.094537e-05 2.459959e-05
[3424,] 4.437881e-05 6.842557e-05 1.492455e-05
[3425,] 6.672976e-05 9.148512e-05 2.545291e-05
[3426,] 6.609072e-05 9.126347e-05 2.489940e-05
[3427,] 9.003953e-05 8.120181e-05 3.272889e-05
[3428,] 6.598182e-05 9.122978e-05 2.482266e-05
[3429,] 8.756341e-05 8.131232e-05 3.178655e-05
[3430,] 4.645494e-05 6.753616e-05 1.544519e-05
[3431,] 6.746653e-05 9.168828e-05 2.590974e-05
[3432,] 6.633704e-05 9.101253e-05 2.495352e-05
[3433,] 6.633704e-05 9.085018e-05 2.490228e-05
[3434,] 4.918231e-05 6.716836e-05 1.629250e-05
[3435,] 7.952201e-05 9.245636e-05 3.593407e-05
[3436,] 5.249951e-05 8.870547e-05 2.371407e-05
[3437,] 6.378008e-05 8.903993e-05 2.081060e-05
[3438,] 9.177356e-05 7.978519e-05 3.182314e-05
[3439,] 4.104844e-05 6.860048e-05 1.305254e-05
[3440,] 8.605067e-05 9.255596e-05 3.938052e-05
[3441,] 1.051480e-04 9.292155e-05 4.977448e-05
[3442,] 8.571314e-05 8.260767e-05 3.269351e-05
[3443,] 6.696092e-05 6.713101e-05 2.006792e-05
[3444,] 6.610545e-05 6.704763e-05 1.960082e-05
[3445,] 6.635911e-05 9.616516e-05 2.225357e-05
[3446,] 8.279069e-05 7.937371e-05 2.919098e-05
[3447,] 6.420698e-05 6.723727e-05 1.971759e-05
[3448,] 5.951886e-05 6.714296e-05 1.825620e-05
[3449,] 7.302335e-05 6.709587e-05 2.159199e-05
[3450,] 1.898719e-04 8.128118e-05 7.432048e-05
[3451,] 5.974064e-05 7.720003e-05 1.952678e-05
[3452,] 1.887493e-04 8.094973e-05 7.321390e-05
[3453,] 5.952129e-05 7.695458e-05 1.934982e-05
[3454,] 7.393417e-05 6.749437e-05 2.287276e-05
[3455,] 1.077810e-04 9.350894e-05 4.589454e-05
[3456,] 1.370845e-04 8.307429e-05 5.572337e-05
[3457,] 7.828175e-05 6.766019e-05 2.457018e-05
[3458,] 8.195827e-05 6.834063e-05 2.668137e-05
[3459,] 1.419294e-04 8.402671e-05 5.924473e-05
[3460,] 1.674125e-04 8.258707e-05 6.797956e-05
[3461,] 1.638396e-04 8.426869e-05 6.935438e-05
[3462,] 6.997781e-05 6.752131e-05 2.225983e-05
[3463,] 7.342939e-05 7.730874e-05 2.430534e-05
[3464,] 7.679128e-05 7.745512e-05 2.564843e-05
[3465,] 6.758100e-05 7.678497e-05 2.207598e-05
[3466,] 1.306043e-04 8.866323e-05 4.164242e-05
[3467,] 7.431081e-05 7.786146e-05 2.498867e-05
[3468,] 7.431081e-05 7.786146e-05 2.498867e-05
[3469,] 2.103969e-04 8.439913e-05 9.096822e-05
[3470,] 8.049691e-05 6.762008e-05 2.561922e-05
[3471,] 7.688286e-05 6.762008e-05 2.452761e-05
[3472,] 7.859008e-05 6.773933e-05 2.518866e-05
[3473,] 7.855300e-05 6.758857e-05 2.499365e-05
[3474,] 1.375588e-04 8.220390e-05 5.515967e-05
[3475,] 7.578886e-05 6.744166e-05 2.398154e-05
[3476,] 5.837282e-05 7.587977e-05 1.859268e-05
[3477,] 7.504187e-05 7.725809e-05 2.490384e-05
[3478,] 7.397862e-05 6.739207e-05 2.324019e-05
[3479,] 7.662867e-05 6.790395e-05 2.477391e-05
[3480,] 5.828667e-05 7.516423e-05 1.834491e-05
[3481,] 7.954613e-05 6.831280e-05 2.612844e-05
[3482,] 1.762044e-04 8.152839e-05 7.010268e-05
[3483,] 1.423041e-04 8.230647e-05 5.729531e-05
[3484,] 5.828667e-05 7.523746e-05 1.837194e-05
[3485,] 1.390636e-04 8.252005e-05 5.623357e-05
[3486,] 5.837282e-05 7.580996e-05 1.861978e-05
[3487,] 7.599857e-05 7.692695e-05 2.509430e-05
[3488,] 7.662867e-05 6.733609e-05 2.409619e-05
[3489,] 1.392236e-04 8.169010e-05 5.511593e-05
[3490,] 5.837282e-05 7.568928e-05 1.858061e-05
[3491,] 1.328257e-04 8.179290e-05 5.262583e-05
[3492,] 5.828667e-05 7.571651e-05 1.855347e-05
[3493,] 7.662867e-05 6.747898e-05 2.427910e-05
[3494,] 8.505277e-05 2.875094e-04 1.255791e-04
[3495,] 1.785638e-04 8.278208e-05 7.365877e-05
[3496,] 7.485188e-05 7.643650e-05 2.432994e-05
[3497,] 7.878559e-05 6.615541e-05 2.378303e-05
[3498,] 1.678946e-04 8.093630e-05 5.753720e-05
[3499,] 6.945366e-05 8.666644e-05 2.290708e-05
[3500,] 1.994733e-04 8.341599e-05 8.397929e-05
[3501,] 6.497521e-05 5.287727e-04 5.288900e-05
[3502,] 5.842181e-05 7.524212e-05 1.847331e-05
[3503,] 5.842181e-05 7.524212e-05 1.847331e-05
[3504,] 5.842181e-05 7.526814e-05 1.848305e-05
[3505,] 5.990374e-05 7.494086e-05 2.036519e-05
[3506,] 6.867383e-05 8.656253e-05 2.254466e-05
[3507,] 7.577471e-05 7.630795e-05 2.463052e-05
[3508,] 8.103353e-05 7.663441e-05 2.901158e-05
[3509,] 8.536342e-05 2.925587e-04 1.283530e-04
[3510,] 6.052556e-05 7.562079e-05 2.091348e-05
[3511,] 6.761024e-05 7.780819e-05 2.285090e-05
[3512,] 6.560705e-05 5.686987e-04 5.388702e-05
[3513,] 5.782193e-05 7.543016e-05 1.830056e-05
[3514,] 7.066042e-05 8.644990e-05 2.318486e-05
[3515,] 7.114062e-05 8.642968e-05 2.351067e-05
[3516,] 1.375036e-04 8.188818e-05 5.468842e-05
[3517,] 6.794127e-05 8.649353e-05 2.234852e-05
[3518,] 5.782193e-05 7.581009e-05 1.840437e-05
[3519,] 5.920142e-05 7.623934e-05 1.914198e-05
[3520,] 5.699739e-05 7.526203e-05 1.940374e-05
[3521,] 5.840957e-05 7.533019e-05 1.846040e-05
[3522,] 5.962965e-05 7.536156e-05 1.895312e-05
[3523,] 6.059169e-05 7.530977e-05 1.927792e-05
[3524,] 1.506370e-04 8.087543e-05 5.863360e-05
[3525,] 6.504485e-05 8.639733e-05 2.110090e-05
[3526,] 6.569898e-05 7.880477e-05 2.366816e-05
[3527,] 6.581151e-05 8.651993e-05 2.184635e-05
[3528,] 6.451258e-05 8.639732e-05 2.093869e-05
[3529,] 7.286180e-05 7.519839e-05 2.490819e-05
[3530,] 7.365965e-05 7.557469e-05 2.546368e-05
[3531,] 5.858807e-05 7.489284e-05 1.985252e-05
[3532,] 6.430521e-05 8.642290e-05 2.086595e-05
[3533,] 6.437900e-05 1.759821e-04 2.751315e-05
[3534,] 5.986192e-05 7.544566e-05 1.902481e-05
[3535,] 6.454820e-05 8.644070e-05 2.114691e-05
[3536,] 6.084116e-05 7.550819e-05 1.943498e-05
[3537,] 5.568718e-05 7.581202e-05 1.894097e-05
[3538,] 6.002237e-05 7.826009e-05 2.008642e-05
[3539,] 5.986192e-05 7.763441e-05 1.977506e-05
[3540,] 6.033676e-05 7.787802e-05 2.006471e-05
[3541,] 7.934848e-05 2.053480e-04 8.874837e-05
[3542,] 7.732977e-05 8.469157e-05 3.004769e-05
[3543,] 8.049343e-05 2.708995e-04 1.116878e-04
[3544,] 7.728185e-05 8.700954e-05 3.125349e-05
[3545,] 7.685070e-05 8.700954e-05 3.101446e-05
[3546,] 7.685070e-05 8.709666e-05 3.105711e-05
[3547,] 5.672591e-05 8.037895e-05 2.088860e-05
[3548,] 7.904008e-05 8.813564e-05 3.280979e-05
[3549,] 5.698294e-05 7.743361e-05 1.981542e-05
[3550,] 6.223582e-05 8.461576e-05 2.297019e-05
[3551,] 6.065896e-05 8.024953e-05 2.100832e-05
[3552,] 6.448486e-05 8.628737e-05 2.097846e-05
[3553,] 5.988388e-05 8.002867e-05 1.935237e-05
[3554,] 7.181986e-05 7.872745e-05 2.467501e-05
[3555,] 6.033676e-05 7.795861e-05 2.009202e-05
[3556,] 5.919571e-05 7.817569e-05 1.975846e-05
[3557,] 6.355713e-05 8.625681e-05 2.065916e-05
[3558,] 6.227595e-05 7.741211e-05 2.073197e-05
[3559,] 6.179975e-05 7.698176e-05 2.035867e-05
[3560,] 5.896923e-05 7.804457e-05 1.961521e-05
[3561,] 6.033676e-05 7.720972e-05 1.981122e-05
[3562,] 5.852651e-05 7.710115e-05 1.910649e-05
[3563,] 5.885288e-05 7.743051e-05 1.935407e-05
[3564,] 6.573239e-05 8.123028e-05 2.241735e-05
[3565,] 6.827630e-05 7.732590e-05 2.384795e-05
[3566,] 5.542802e-05 7.639484e-05 1.910301e-05
[3567,] 1.711334e-04 8.234070e-05 6.995935e-05
[3568,] 6.391041e-05 8.627692e-05 2.095465e-05
[3569,] 5.428746e-05 7.526453e-05 1.834656e-05
[3570,] 5.450960e-05 7.560643e-05 1.855016e-05
[3571,] 5.450960e-05 7.541091e-05 1.848431e-05
[3572,] 6.555946e-05 8.656289e-05 2.190557e-05
[3573,] 6.347030e-05 8.625121e-05 2.069910e-05
[3574,] 6.911632e-05 8.855872e-05 2.430539e-05
[3575,] 5.494254e-05 7.586729e-05 1.878896e-05
[3576,] 6.683604e-05 8.115209e-05 2.258385e-05
[3577,] 6.731445e-05 8.105408e-05 2.281338e-05
[3578,] 6.740063e-05 8.100289e-05 2.284218e-05
[3579,] 5.878447e-05 8.092857e-05 1.914684e-05
[3580,] 9.033588e-05 8.770994e-05 3.119178e-05
[3581,] 6.589939e-05 8.635502e-05 2.158493e-05
[3582,] 7.228961e-05 1.291429e-04 1.756470e-05
[3583,] 7.176519e-05 7.985056e-05 2.493370e-05
[3584,] 6.782562e-05 7.914997e-05 2.317953e-05
[3585,] 6.613674e-05 7.869561e-05 2.222666e-05
[3586,] 6.316681e-05 7.611692e-05 2.089523e-05
[3587,] 1.360974e-04 8.080840e-05 5.451368e-05
[3588,] 6.316681e-05 7.625851e-05 2.098632e-05
[3589,] 8.135085e-05 6.858848e-05 2.724983e-05
[3590,] 6.230826e-05 7.587608e-05 2.044232e-05
[3591,] 8.195492e-05 7.763612e-05 2.818664e-05
[3592,] 1.189877e-04 9.148676e-05 4.862591e-05
[3593,] 8.340040e-05 6.689844e-05 2.675951e-05
[3594,] 8.711537e-05 6.668234e-05 2.759492e-05
[3595,] 8.698025e-05 6.647483e-05 2.725622e-05
[3596,] 8.781039e-05 6.893638e-05 2.973590e-05
[3597,] 6.281799e-05 7.597903e-05 2.068455e-05
[3598,] 7.755875e-05 8.766460e-05 2.632806e-05
[3599,] 7.584346e-05 7.683240e-05 2.546253e-05
[3600,] 8.184535e-05 7.656026e-05 2.714458e-05
[3601,] 8.225560e-05 8.806202e-05 2.877415e-05
[3602,] 6.673246e-05 6.701365e-05 2.159316e-05
[3603,] 9.732458e-05 7.664538e-05 3.227119e-05
[3604,] 6.653412e-05 8.609033e-05 2.214370e-05
[3605,] 1.519009e-04 8.291895e-05 6.447822e-05
[3606,] 7.718425e-05 8.761529e-05 2.609002e-05
[3607,] 6.909413e-05 6.656031e-05 2.188416e-05
[3608,] 7.285069e-05 7.529872e-05 2.333054e-05
[3609,] 7.662199e-05 8.777090e-05 2.620124e-05
[3610,] 7.089592e-05 7.537636e-05 2.278365e-05
[3611,] 1.944726e-04 8.418312e-05 8.380735e-05
[3612,] 9.732458e-05 7.694410e-05 3.262150e-05
[3613,] 6.815531e-05 6.650679e-05 2.142142e-05
[3614,] 1.005805e-04 7.636644e-05 3.289718e-05
[3615,] 6.241237e-05 6.575262e-05 1.878920e-05
[3616,] 2.821621e-04 8.331869e-05 1.207973e-04
[3617,] 6.409687e-05 6.773099e-05 2.080354e-05
[3618,] 2.821621e-04 8.338890e-05 1.211988e-04
[3619,] 7.914418e-05 8.786113e-05 2.723476e-05
[3620,] 3.626049e-04 8.753056e-05 1.739754e-04
[3621,] 1.167544e-04 7.638663e-05 3.792886e-05
[3622,] 1.173113e-04 7.672527e-05 3.865463e-05
[3623,] 7.011849e-05 6.693538e-05 2.248988e-05
[3624,] 2.556886e-04 7.812925e-05 9.891945e-05
[3625,] 2.556886e-04 8.287935e-05 1.106646e-04
[3626,] 1.136450e-04 7.625286e-05 3.668550e-05
[3627,] 1.037951e-04 7.581017e-05 3.264095e-05
[3628,] 6.237188e-05 8.132870e-05 1.962484e-05
[3629,] 1.313842e-04 7.699925e-05 4.379910e-05
[3630,] 7.911017e-05 8.951169e-05 2.785314e-05
[3631,] 7.434076e-05 7.620601e-05 2.460515e-05
[3632,] 8.551737e-05 7.725954e-05 2.937867e-05
[3633,] 3.253970e-04 8.136685e-05 1.315483e-04
[3634,] 7.210088e-05 6.553466e-05 2.052865e-05
[3635,] 1.254007e-04 7.821933e-05 4.409605e-05
[3636,] 8.829802e-05 8.690800e-05 3.038608e-05
[3637,] 1.171929e-04 7.763139e-05 4.021643e-05
[3638,] 1.208372e-04 7.799072e-05 4.209819e-05
[3639,] 7.944399e-05 9.041182e-05 2.747948e-05
[3640,] 1.083770e-04 7.557113e-05 3.359708e-05
[3641,] 7.813984e-05 7.695436e-05 2.656500e-05
[3642,] 8.196425e-05 6.660769e-05 2.467972e-05
[3643,] 7.763947e-05 7.702109e-05 2.645240e-05
[3644,] 5.326566e-04 7.851438e-05 1.931418e-04
[3645,] 1.101227e-04 8.677623e-05 3.389748e-05
[3646,] 1.114880e-04 8.668538e-05 3.468243e-05
[3647,] 1.328487e-04 7.718276e-05 4.466207e-05
[3648,] 1.545243e-04 6.743990e-05 4.568083e-05
[3649,] 1.313974e-04 7.718276e-05 4.418888e-05
[3650,] 1.313974e-04 7.726868e-05 4.425669e-05
[3651,] 1.317750e-04 7.690226e-05 4.367334e-05
[3652,] 9.199368e-05 6.664641e-05 2.779229e-05
[3653,] 7.601505e-05 8.909857e-05 2.475760e-05
[3654,] 6.602051e-05 7.823228e-05 2.046236e-05
[3655,] 7.234901e-05 8.835421e-05 2.545875e-05
[3656,] 5.964845e-04 7.654258e-05 1.922044e-04
[3657,] 1.024690e-04 7.561981e-05 3.205341e-05
[3658,] 3.537241e-04 7.827345e-05 1.247143e-04
[3659,] 1.308815e-04 7.731214e-05 4.417221e-05
[3660,] 8.989084e-05 7.713640e-05 3.091126e-05
[3661,] 1.299818e-04 7.651410e-05 4.174645e-05
[3662,] 8.252327e-05 7.608565e-05 2.695445e-05
[3663,] 9.413659e-04 7.615483e-05 2.838592e-04
[3664,] 1.025544e-04 8.764830e-05 3.033190e-05
[3665,] 1.284201e-04 7.658557e-05 4.115832e-05
[3666,] 7.434574e-05 6.685725e-05 2.256363e-05
[3667,] 2.373560e-04 7.289745e-05 7.057110e-05
[3668,] 1.189250e-04 7.561281e-05 3.379966e-05
[3669,] 1.272405e-04 7.624341e-05 3.891389e-05
[3670,] 1.777900e-04 7.649372e-05 6.279587e-05
[3671,] 7.336148e-05 7.581524e-05 2.318609e-05
[3672,] 7.938877e-05 7.566492e-05 2.468405e-05
[3673,] 7.294765e-05 8.736981e-05 2.512167e-05
[3674,] 2.547819e-04 7.641802e-05 8.922483e-05
[3675,] 3.588099e-04 8.056285e-05 1.409068e-04
[3676,] 1.086833e-04 7.618892e-05 3.336534e-05
[3677,] 7.066653e-05 6.580548e-05 2.006158e-05
[3678,] 1.473968e-04 7.581545e-05 4.229644e-05
[3679,] 1.640240e-04 7.631365e-05 4.860928e-05
[3680,] 5.355740e-05 1.022762e-04 2.839302e-05
[3681,] 1.855851e-03 8.251495e-05 7.952966e-04
[3682,] 2.265756e-04 7.755700e-05 7.699779e-05
[3683,] 1.879574e-03 7.717519e-05 6.192926e-04
[3684,] 5.421601e-05 8.682632e-05 1.738225e-05
[3685,] 1.079526e-04 7.594844e-05 3.394017e-05
[3686,] 1.926580e-04 7.611080e-05 5.693517e-05
[3687,] 1.906157e-04 7.613904e-05 5.657093e-05
[3688,] 6.923586e-05 7.570454e-05 2.100193e-05
[3689,] 6.270671e-05 7.576390e-05 1.933974e-05
[3690,] 1.016834e-04 7.562734e-05 3.137381e-05
[3691,] 1.054495e-04 7.566800e-05 3.259060e-05
[3692,] 1.253236e-04 7.565031e-05 3.846652e-05
[3693,] 6.566454e-05 6.239313e-05 1.882976e-05
[3694,] 1.921022e-04 7.607307e-05 5.715768e-05
[3695,] 6.948002e-05 7.843205e-05 2.423684e-05
[3696,] 1.938868e-04 7.613119e-05 5.780906e-05
[3697,] 7.022962e-05 7.553443e-05 2.076816e-05
[3698,] 7.048528e-05 7.558303e-05 2.064231e-05
[3699,] 1.942478e-04 7.614664e-05 5.822671e-05
[3700,] 2.004119e-04 7.629569e-05 6.063943e-05
[3701,] 1.874442e-03 7.654415e-05 5.957152e-04
[3702,] 2.004119e-04 7.626101e-05 6.042893e-05
[3703,] 1.672208e-04 8.696141e-05 5.080876e-05
[3704,] 1.957684e-04 7.626101e-05 5.913253e-05
[3705,] 1.982546e-04 7.627824e-05 5.993068e-05
[3706,] 2.004119e-04 7.627824e-05 6.053405e-05
[3707,] 1.963403e-04 7.666280e-05 6.146100e-05
[3708,] 7.048528e-05 7.759075e-05 2.418991e-05
[3709,] 5.418464e-05 7.288604e-05 1.723655e-05
[3710,] 7.490155e-05 7.834718e-05 2.640852e-05
[3711,] 3.316546e-04 7.644148e-05 9.789619e-05
[3712,] 1.790891e-04 7.628038e-05 5.455377e-05
[3713,] 1.084001e-04 7.561995e-05 3.327229e-05
[3714,] 7.590380e-04 6.714783e-05 1.797918e-04
[3715,] 2.091397e-04 7.627824e-05 6.296899e-05
[3716,] 9.534642e-05 8.818177e-05 3.416366e-05
[3717,] 1.470467e-03 8.516700e-05 4.280816e-04
[3718,] 1.005483e-04 8.742909e-05 2.957447e-05
[3719,] 1.982546e-04 7.745455e-05 5.754893e-05
[3720,] 1.248975e-03 7.547746e-05 3.729035e-04
[3721,] 1.503519e-03 7.541061e-05 4.415936e-04
[3722,] 1.183155e-03 7.533527e-05 3.486807e-04
[3723,] 7.330678e-05 7.540432e-05 2.275755e-05
[3724,] 1.357692e-03 7.570298e-05 4.130965e-04
[3725,] 7.534927e-05 7.547538e-05 2.335568e-05
[3726,] 7.253020e-05 7.535481e-05 2.237926e-05
[3727,] 1.944848e-04 7.582590e-05 5.621089e-05
[3728,] 6.010715e-03 7.572970e-05 1.748446e-03
[3729,] 1.291781e-04 6.254334e-05 2.788204e-05
[3730,] 7.317660e-05 7.897111e-05 2.603694e-05
[3731,] 6.225112e-03 7.610476e-05 1.874650e-03
[3732,] 1.316330e-04 6.239051e-05 2.818924e-05
[3733,] 7.435243e-05 7.781586e-05 2.581106e-05
[3734,] 7.523812e-05 7.754407e-05 2.595998e-05
[3735,] 6.280993e-03 8.299137e-05 2.484511e-03
[3736,] 1.281894e-04 6.162128e-05 2.991117e-05
[3737,] 7.523812e-05 7.556564e-05 2.449426e-05
[3738,] 1.768125e-04 8.708491e-05 5.291733e-05
[3739,] 2.014238e-04 7.640515e-05 6.065777e-05
[3740,] 7.842160e-03 7.724489e-05 2.575098e-03
[3741,] 7.555016e-05 7.829472e-05 2.662855e-05
[3742,] 6.880391e-03 7.651336e-05 2.156418e-03
[3743,] 1.446319e-04 6.411443e-05 4.348142e-05
[3744,] 1.278065e-03 7.527858e-05 3.781683e-04
[3745,] 1.300397e-03 8.517236e-05 5.656757e-04
[3746,] 1.520436e-04 6.365896e-05 4.419009e-05
[3747,] 1.382657e-04 6.380228e-05 4.095354e-05
[3748,] 7.680048e-05 7.586753e-05 2.183030e-05
[3749,] 6.508024e-05 6.851806e-05 1.688652e-05
[3750,] 7.618466e-05 8.078180e-05 2.862066e-05
[3751,] 1.839070e-04 7.664413e-05 5.253124e-05
[3752,] 1.391558e-04 6.217000e-05 3.046710e-05
[3753,] 5.557890e-03 7.566917e-05 1.622283e-03
[3754,] 1.802020e-04 7.659106e-05 5.081679e-05
[3755,] 1.305249e-04 6.274698e-05 3.625571e-05
[3756,] 1.802020e-04 7.658673e-05 5.074163e-05
[3757,] 7.249793e-05 7.567168e-05 2.108735e-05
[3758,] 1.158366e-03 7.578920e-05 3.635436e-04
[3759,] 7.523812e-05 7.689861e-05 2.553476e-05
[3760,] 7.523812e-05 7.564527e-05 2.182299e-05
[3761,] 1.324230e-04 6.314112e-05 3.797163e-05
[3762,] 5.632431e-03 7.672768e-05 1.809366e-03
[3763,] 1.806122e-04 7.675874e-05 5.284173e-05
[3764,] 1.821388e-04 7.838359e-05 5.193741e-05
[3765,] 7.628142e-05 7.423006e-05 2.173260e-05
[3766,] 7.139607e-05 7.410425e-05 2.116864e-05
[3767,] 1.902219e-04 7.850769e-05 5.552640e-05
[3768,] 1.225709e-04 6.312037e-05 3.538793e-05
[3769,] 4.483558e-03 7.548492e-05 1.305397e-03
[3770,] 2.514036e-04 6.769148e-05 5.602576e-05
[3771,] 9.099839e-05 8.605053e-05 2.801308e-05
[3772,] 1.211975e-03 7.518223e-05 3.557055e-04
[3773,] 7.444387e-05 7.643576e-05 2.563334e-05
[3774,] 9.416029e-05 9.160645e-05 3.963274e-05
[3775,] 1.111721e-04 6.283203e-05 2.440437e-05
[3776,] 1.179197e-04 6.253696e-05 3.245900e-05
[3777,] 4.646758e-03 7.462860e-05 1.208449e-03
[3778,] 4.491351e-03 7.486964e-05 1.215143e-03
[3779,] 1.698075e-04 7.016513e-05 5.657957e-05
[3780,] 1.702388e-03 7.636138e-05 5.550815e-04
[3781,] 1.237845e-04 7.836999e-05 3.602791e-05
[3782,] 1.226434e-04 7.837026e-05 3.568968e-05
[3783,] 6.617336e-03 7.594261e-05 1.988063e-03
[3784,] 7.567658e-05 7.400726e-05 2.194600e-05
[3785,] 5.716930e-05 7.808622e-05 1.769129e-05
[3786,] 1.250472e-04 7.837125e-05 3.624675e-05
[3787,] 1.452620e-04 6.221484e-05 3.674725e-05
[3788,] 1.250472e-04 7.837280e-05 3.617100e-05
[3789,] 1.261049e-04 7.837125e-05 3.652400e-05
[3790,] 1.272963e-04 7.837125e-05 3.683606e-05
[3791,] 4.160490e-03 8.689566e-05 1.965961e-03
[3792,] 7.759670e-05 7.933166e-05 2.877253e-05
[3793,] 5.691264e-05 7.809383e-05 1.760459e-05
[3794,] 5.718782e-05 7.809786e-05 1.767146e-05
[3795,] 7.790065e-05 7.870208e-05 2.854393e-05
[3796,] 7.790065e-05 7.385633e-05 2.271600e-05
[3797,] 6.769900e-05 6.724095e-05 1.957620e-05
[3798,] 5.664202e-05 7.806385e-05 1.760491e-05
[3799,] 5.538009e-05 7.806134e-05 1.726176e-05
[3800,] 7.726246e-05 7.817049e-05 2.794221e-05
[3801,] 7.726246e-05 7.798398e-05 2.782231e-05
[3802,] 5.772340e-05 7.810489e-05 1.797262e-05
[3803,] 7.414411e-05 7.772490e-05 2.636527e-05
[3804,] 5.772340e-05 7.816062e-05 1.780878e-05
[3805,] 6.791225e-04 9.166998e-05 4.421724e-04
[3806,] 1.248899e-04 1.007317e-04 8.431924e-05
[3807,] 6.837233e-05 6.786712e-05 1.945505e-05
[3808,] 7.111126e-05 7.377476e-05 2.100316e-05
[3809,] 5.683572e-04 9.166183e-05 3.694311e-04
[3810,] 5.464357e-05 7.914174e-05 1.728140e-05
[3811,] 7.398358e-05 6.772748e-05 2.102999e-05
[3812,] 5.801210e-05 7.920001e-05 1.836198e-05
[3813,] 6.673805e-04 1.136571e-04 5.984270e-04
[3814,] 1.101544e-04 8.456856e-05 5.941449e-05
[3815,] 5.718782e-05 7.928079e-05 1.782700e-05
[3816,] 5.743942e-05 7.914679e-05 1.801707e-05
[3817,] 5.772340e-05 7.928137e-05 1.797519e-05
[3818,] 5.772340e-05 7.926688e-05 1.801414e-05
[3819,] 5.772340e-05 7.926688e-05 1.801414e-05
[3820,] 7.660486e-05 7.384770e-05 2.207847e-05
[3821,] 6.901904e-05 6.787039e-05 2.012258e-05
[3822,] 8.836707e-05 6.786279e-05 2.424499e-05
[3823,] 8.119465e-05 8.445574e-05 2.643624e-05
[3824,] 7.790065e-05 7.392557e-05 2.251395e-05
[3825,] 7.685703e-04 1.004498e-04 5.799066e-04
[3826,] 7.567658e-05 7.395304e-05 2.168837e-05
[3827,] 7.236760e-05 6.731929e-05 2.000048e-05
[3828,] 5.542923e-04 9.368080e-05 3.739575e-04
[3829,] 7.308929e-05 6.729396e-05 2.025564e-05
[3830,] 9.070152e-05 6.741805e-05 2.427065e-05
[3831,] 7.500770e-04 8.059005e-05 3.928866e-04
[3832,] 9.476843e-05 7.376244e-05 2.640265e-05
[3833,] 6.469361e-04 9.161354e-05 4.224099e-04
[3834,] 5.718782e-05 7.817037e-05 1.764536e-05
[3835,] 1.093795e-04 9.406602e-05 6.710173e-05
[3836,] 9.010282e-05 7.387659e-05 2.451701e-05
[3837,] 5.857384e-05 7.804818e-05 1.821292e-05
[3838,] 8.864547e-05 6.721754e-05 2.351840e-05
[3839,] 1.093795e-04 8.899490e-05 6.290538e-05
[3840,] 9.163648e-05 6.719595e-05 2.426729e-05
[3841,] 9.027114e-04 1.075897e-04 7.574811e-04
[3842,] 9.676221e-05 7.382644e-05 2.767270e-05
[3843,] 5.801210e-05 7.817175e-05 1.800703e-05
[3844,] 1.491863e-03 9.000971e-05 7.823829e-04
[3845,] 1.123757e-04 8.701655e-05 6.310819e-05
[3846,] 7.809995e-05 6.737300e-05 2.222654e-05
[3847,] 8.837494e-05 7.394083e-05 2.530691e-05
[3848,] 8.772998e-04 9.126047e-05 5.694712e-04
[3849,] 6.704169e-05 6.389571e-05 1.647913e-05
[3850,] 8.837494e-05 7.393248e-05 2.479094e-05
[3851,] 5.412462e-05 7.832760e-05 1.713982e-05
[3852,] 7.617740e-05 6.735967e-05 2.157366e-05
[3853,] 9.382616e-05 7.384441e-05 2.620650e-05
[3854,] 7.117839e-05 6.748962e-05 2.013162e-05
[3855,] 5.670889e-04 8.322897e-05 2.317079e-04
[3856,] 5.346750e-05 7.840622e-05 1.701653e-05
[3857,] 5.306950e-05 7.844827e-05 1.687506e-05
[3858,] 8.677094e-05 7.406430e-05 2.375203e-05
[3859,] 7.117839e-05 6.760550e-05 2.028066e-05
[3860,] 7.380674e-05 6.776541e-05 2.059689e-05
[3861,] 6.985039e-05 7.329942e-05 2.301333e-05
[3862,] 5.390162e-05 7.857168e-05 1.717336e-05
[3863,] 5.455941e-05 7.862064e-05 1.736897e-05
[3864,] 7.186417e-05 6.773455e-05 2.067696e-05
[3865,] 1.121586e-04 9.631973e-05 7.066094e-05
[3866,] 5.421678e-05 7.875506e-05 1.721827e-05
[3867,] 1.044287e-04 9.069429e-05 4.431812e-05
[3868,] 1.093169e-04 9.630734e-05 6.858759e-05
[3869,] 5.421678e-05 7.937238e-05 1.766756e-05
[3870,] 8.718484e-05 7.416847e-05 2.487222e-05
[3871,] 5.359612e-05 7.928712e-05 1.739723e-05
[3872,] 2.753628e-04 1.762347e-04 3.879341e-04
[3873,] 6.951512e-05 9.577587e-05 2.378772e-05
[3874,] 1.993206e-04 1.091820e-04 1.557960e-04
[3875,] 1.930049e-04 1.271573e-04 1.802171e-04
[3876,] 1.897870e-04 1.263883e-04 1.755393e-04
[3877,] 9.259864e-05 1.052575e-04 6.024298e-05
[3878,] 4.294223e-04 7.988314e-05 1.708671e-04
[3879,] 9.659289e-05 1.111525e-04 6.761933e-05
[3880,] 7.850659e-05 1.364619e-04 1.185036e-05
[3881,] 9.315538e-05 1.612836e-04 1.210027e-05
[3882,] 9.803668e-05 1.293034e-04 8.139877e-05
[3883,] 7.800173e-05 1.603878e-04 1.155248e-05
[3884,] 4.548503e-04 7.698284e-05 1.605848e-04
[3885,] 3.889680e-04 7.819738e-05 1.453132e-04
[3886,] 7.595349e-05 1.594731e-04 1.148958e-05
[3887,] 4.442105e-04 7.800803e-05 1.639318e-04
[3888,] 1.166762e-04 2.084505e-04 1.688236e-04
[3889,] 1.001991e-04 1.209928e-04 7.793471e-05
[3890,] 9.803668e-05 1.243501e-04 7.803667e-05
[3891,] 4.192192e-04 7.701498e-05 1.471451e-04
[3892,] 1.032414e-04 1.272275e-04 8.565905e-05
[3893,] 7.265676e-05 1.710321e-04 1.129959e-05
[3894,] 1.016616e-04 1.346906e-04 8.929052e-05
[3895,] 2.207780e-04 6.486263e-05 5.196744e-05
[3896,] 1.024462e-04 1.363504e-04 9.141070e-05
[3897,] 4.579302e-05 1.756506e-04 1.137177e-05
[3898,] 1.139769e-04 7.713086e-05 4.074499e-05
[3899,] 4.974908e-05 9.005384e-05 1.668532e-05
[3900,] 5.011273e-05 2.007984e-04 1.123182e-05
[3901,] 4.932939e-05 2.045814e-04 1.128235e-05
[3902,] 2.095142e-04 8.653929e-05 5.598081e-05
[3903,] 5.041088e-05 1.899683e-04 1.118525e-05
[3904,] 1.039661e-04 1.509392e-04 1.038854e-04
[3905,] 1.056081e-04 1.518798e-04 1.068343e-04
[3906,] 1.036815e-04 7.705894e-05 3.694146e-05
[3907,] 4.741952e-05 2.124770e-04 1.143822e-05
[3908,] 4.917017e-05 2.058451e-04 1.129560e-05
[3909,] 4.838771e-05 2.140014e-04 1.137590e-05
[3910,] 6.321149e-05 2.147082e-04 1.099416e-05
[3911,] 4.767610e-05 2.072860e-04 1.139456e-05
[3912,] 6.283643e-05 2.168538e-04 1.097731e-05
[3913,] 5.985159e-05 2.402787e-04 1.108207e-05
[3914,] 1.385632e-04 1.617475e-04 1.636238e-04
[3915,] 3.467412e-04 7.774306e-05 1.264996e-04
[3916,] 1.806983e-04 7.738985e-05 6.489638e-05
[3917,] 6.065237e-05 2.077721e-04 1.106683e-05
[3918,] 1.141309e-04 1.586474e-04 1.243190e-04
```
