## Supplementary material for "Characterization of shared and ancestry-specific signals driving complex traits using multi-ancestry fine-mapping": s1_data_1kg.pvar

```
##FILTER=<ID=PASS,Description="All filters passed">
##reference=ftp://ftp.1000genomes.ebi.ac.uk//vol1/ftp/technical/reference/phase2_reference_assembly_sequence/hs37d5.fa.gz
##contig=<ID=3,assembly=b37,length=198022430>
##ALT=<ID=CNV,Description="Copy Number Polymorphism">
##ALT=<ID=DEL,Description="Deletion">
##ALT=<ID=DUP,Description="Duplication">
##ALT=<ID=INS:ME:ALU,Description="Insertion of ALU element">
##ALT=<ID=INS:ME:LINE1,Description="Insertion of LINE1 element">
##ALT=<ID=INS:ME:SVA,Description="Insertion of SVA element">
##ALT=<ID=INS:MT,Description="Nuclear Mitochondrial Insertion">
##ALT=<ID=INV,Description="Inversion">
##ALT=<ID=CN0,Description="Copy number allele: 0 copies">
##ALT=<ID=CN1,Description="Copy number allele: 1 copy">
##ALT=<ID=CN2,Description="Copy number allele: 2 copies">
##ALT=<ID=CN3,Description="Copy number allele: 3 copies">
##ALT=<ID=CN4,Description="Copy number allele: 4 copies">
##ALT=<ID=CN5,Description="Copy number allele: 5 copies">
##ALT=<ID=CN6,Description="Copy number allele: 6 copies">
##ALT=<ID=CN7,Description="Copy number allele: 7 copies">
##ALT=<ID=CN8,Description="Copy number allele: 8 copies">
##ALT=<ID=CN9,Description="Copy number allele: 9 copies">
##ALT=<ID=CN10,Description="Copy number allele: 10 copies">
##ALT=<ID=CN11,Description="Copy number allele: 11 copies">
##ALT=<ID=CN12,Description="Copy number allele: 12 copies">
##ALT=<ID=CN13,Description="Copy number allele: 13 copies">
##ALT=<ID=CN14,Description="Copy number allele: 14 copies">
##ALT=<ID=CN15,Description="Copy number allele: 15 copies">
##ALT=<ID=CN16,Description="Copy number allele: 16 copies">
##ALT=<ID=CN17,Description="Copy number allele: 17 copies">
##ALT=<ID=CN18,Description="Copy number allele: 18 copies">
##ALT=<ID=CN19,Description="Copy number allele: 19 copies">
##ALT=<ID=CN20,Description="Copy number allele: 20 copies">
##ALT=<ID=CN21,Description="Copy number allele: 21 copies">
##ALT=<ID=CN22,Description="Copy number allele: 22 copies">
##ALT=<ID=CN23,Description="Copy number allele: 23 copies">
##ALT=<ID=CN24,Description="Copy number allele: 24 copies">
##ALT=<ID=CN25,Description="Copy number allele: 25 copies">
##ALT=<ID=CN26,Description="Copy number allele: 26 copies">
##ALT=<ID=CN27,Description="Copy number allele: 27 copies">
##ALT=<ID=CN28,Description="Copy number allele: 28 copies">
##ALT=<ID=CN29,Description="Copy number allele: 29 copies">
##ALT=<ID=CN30,Description="Copy number allele: 30 copies">
##ALT=<ID=CN31,Description="Copy number allele: 31 copies">
##ALT=<ID=CN32,Description="Copy number allele: 32 copies">
##ALT=<ID=CN33,Description="Copy number allele: 33 copies">
##ALT=<ID=CN34,Description="Copy number allele: 34 copies">
##ALT=<ID=CN35,Description="Copy number allele: 35 copies">
##ALT=<ID=CN36,Description="Copy number allele: 36 copies">
##ALT=<ID=CN37,Description="Copy number allele: 37 copies">
##ALT=<ID=CN38,Description="Copy number allele: 38 copies">
##ALT=<ID=CN39,Description="Copy number allele: 39 copies">
##ALT=<ID=CN40,Description="Copy number allele: 40 copies">
##ALT=<ID=CN41,Description="Copy number allele: 41 copies">
##ALT=<ID=CN42,Description="Copy number allele: 42 copies">
##ALT=<ID=CN43,Description="Copy number allele: 43 copies">
##ALT=<ID=CN44,Description="Copy number allele: 44 copies">
##ALT=<ID=CN45,Description="Copy number allele: 45 copies">
##ALT=<ID=CN46,Description="Copy number allele: 46 copies">
##ALT=<ID=CN47,Description="Copy number allele: 47 copies">
##ALT=<ID=CN48,Description="Copy number allele: 48 copies">
##ALT=<ID=CN49,Description="Copy number allele: 49 copies">
##ALT=<ID=CN50,Description="Copy number allele: 50 copies">
##ALT=<ID=CN51,Description="Copy number allele: 51 copies">
##ALT=<ID=CN52,Description="Copy number allele: 52 copies">
##ALT=<ID=CN53,Description="Copy number allele: 53 copies">
##ALT=<ID=CN54,Description="Copy number allele: 54 copies">
##ALT=<ID=CN55,Description="Copy number allele: 55 copies">
##ALT=<ID=CN56,Description="Copy number allele: 56 copies">
##ALT=<ID=CN57,Description="Copy number allele: 57 copies">
##ALT=<ID=CN58,Description="Copy number allele: 58 copies">
##ALT=<ID=CN59,Description="Copy number allele: 59 copies">
##ALT=<ID=CN60,Description="Copy number allele: 60 copies">
##ALT=<ID=CN61,Description="Copy number allele: 61 copies">
##ALT=<ID=CN62,Description="Copy number allele: 62 copies">
##ALT=<ID=CN63,Description="Copy number allele: 63 copies">
##ALT=<ID=CN64,Description="Copy number allele: 64 copies">
##ALT=<ID=CN65,Description="Copy number allele: 65 copies">
##ALT=<ID=CN66,Description="Copy number allele: 66 copies">
##ALT=<ID=CN67,Description="Copy number allele: 67 copies">
##ALT=<ID=CN68,Description="Copy number allele: 68 copies">
##ALT=<ID=CN69,Description="Copy number allele: 69 copies">
##ALT=<ID=CN70,Description="Copy number allele: 70 copies">
##ALT=<ID=CN71,Description="Copy number allele: 71 copies">
##ALT=<ID=CN72,Description="Copy number allele: 72 copies">
##ALT=<ID=CN73,Description="Copy number allele: 73 copies">
##ALT=<ID=CN74,Description="Copy number allele: 74 copies">
##ALT=<ID=CN75,Description="Copy number allele: 75 copies">
##ALT=<ID=CN76,Description="Copy number allele: 76 copies">
##ALT=<ID=CN77,Description="Copy number allele: 77 copies">
##ALT=<ID=CN78,Description="Copy number allele: 78 copies">
##ALT=<ID=CN79,Description="Copy number allele: 79 copies">
##ALT=<ID=CN80,Description="Copy number allele: 80 copies">
##ALT=<ID=CN81,Description="Copy number allele: 81 copies">
##ALT=<ID=CN82,Description="Copy number allele: 82 copies">
##ALT=<ID=CN83,Description="Copy number allele: 83 copies">
##ALT=<ID=CN84,Description="Copy number allele: 84 copies">
##ALT=<ID=CN85,Description="Copy number allele: 85 copies">
##ALT=<ID=CN86,Description="Copy number allele: 86 copies">
##ALT=<ID=CN87,Description="Copy number allele: 87 copies">
##ALT=<ID=CN88,Description="Copy number allele: 88 copies">
##ALT=<ID=CN89,Description="Copy number allele: 89 copies">
##ALT=<ID=CN90,Description="Copy number allele: 90 copies">
##ALT=<ID=CN91,Description="Copy number allele: 91 copies">
##ALT=<ID=CN92,Description="Copy number allele: 92 copies">
##ALT=<ID=CN93,Description="Copy number allele: 93 copies">
##ALT=<ID=CN94,Description="Copy number allele: 94 copies">
##ALT=<ID=CN95,Description="Copy number allele: 95 copies">
##ALT=<ID=CN96,Description="Copy number allele: 96 copies">
##ALT=<ID=CN97,Description="Copy number allele: 97 copies">
##ALT=<ID=CN98,Description="Copy number allele: 98 copies">
##ALT=<ID=CN99,Description="Copy number allele: 99 copies">
##ALT=<ID=CN100,Description="Copy number allele: 100 copies">
##ALT=<ID=CN101,Description="Copy number allele: 101 copies">
##ALT=<ID=CN102,Description="Copy number allele: 102 copies">
##ALT=<ID=CN103,Description="Copy number allele: 103 copies">
##ALT=<ID=CN104,Description="Copy number allele: 104 copies">
##ALT=<ID=CN105,Description="Copy number allele: 105 copies">
##ALT=<ID=CN106,Description="Copy number allele: 106 copies">
##ALT=<ID=CN107,Description="Copy number allele: 107 copies">
##ALT=<ID=CN108,Description="Copy number allele: 108 copies">
##ALT=<ID=CN109,Description="Copy number allele: 109 copies">
##ALT=<ID=CN110,Description="Copy number allele: 110 copies">
##ALT=<ID=CN111,Description="Copy number allele: 111 copies">
##ALT=<ID=CN112,Description="Copy number allele: 112 copies">
##ALT=<ID=CN113,Description="Copy number allele: 113 copies">
##ALT=<ID=CN114,Description="Copy number allele: 114 copies">
##ALT=<ID=CN115,Description="Copy number allele: 115 copies">
##ALT=<ID=CN116,Description="Copy number allele: 116 copies">
##ALT=<ID=CN117,Description="Copy number allele: 117 copies">
##ALT=<ID=CN118,Description="Copy number allele: 118 copies">
##ALT=<ID=CN119,Description="Copy number allele: 119 copies">
##ALT=<ID=CN120,Description="Copy number allele: 120 copies">
##ALT=<ID=CN121,Description="Copy number allele: 121 copies">
##ALT=<ID=CN122,Description="Copy number allele: 122 copies">
##ALT=<ID=CN123,Description="Copy number allele: 123 copies">
##ALT=<ID=CN124,Description="Copy number allele: 124 copies">
##INFO=<ID=CIEND,Number=2,Type=Integer,Description="Confidence interval around END for imprecise variants">
##INFO=<ID=CIPOS,Number=2,Type=Integer,Description="Confidence interval around POS for imprecise variants">
##INFO=<ID=CS,Number=1,Type=String,Description="Source call set.">
##INFO=<ID=END,Number=1,Type=Integer,Description="End coordinate of this variant">
##INFO=<ID=IMPRECISE,Number=0,Type=Flag,Description="Imprecise structural variation">
##INFO=<ID=MC,Number=.,Type=String,Description="Merged calls.">
##INFO=<ID=MEINFO,Number=4,Type=String,Description="Mobile element info of the form NAME,START,END<POLARITY; If there is only 5' OR 3' support for this call, will be NULL NULL for START and END">
##INFO=<ID=MEND,Number=1,Type=Integer,Description="Mitochondrial end coordinate of inserted sequence">
##INFO=<ID=MLEN,Number=1,Type=Integer,Description="Estimated length of mitochondrial insert">
##INFO=<ID=MSTART,Number=1,Type=Integer,Description="Mitochondrial start coordinate of inserted sequence">
##INFO=<ID=SVLEN,Number=.,Type=Integer,Description="SV length. It is only calculated for structural variation MEIs. For other types of SVs; one may calculate the SV length by INFO:END-START+1, or by finding the difference between lengthes of REF and ALT alleles">
##INFO=<ID=SVTYPE,Number=1,Type=String,Description="Type of structural variant">
##INFO=<ID=TSD,Number=1,Type=String,Description="Precise Target Site Duplication for bases, if unknown, value will be NULL">
##INFO=<ID=AC,Number=A,Type=Integer,Description="Total number of alternate alleles in called genotypes">
##INFO=<ID=AF,Number=A,Type=Float,Description="Estimated allele frequency in the range (0,1)">
##INFO=<ID=NS,Number=1,Type=Integer,Description="Number of samples with data">
##INFO=<ID=AN,Number=1,Type=Integer,Description="Total number of alleles in called genotypes">
##INFO=<ID=EAS_AF,Number=A,Type=Float,Description="Allele frequency in the EAS populations calculated from AC and AN, in the range (0,1)">
##INFO=<ID=EUR_AF,Number=A,Type=Float,Description="Allele frequency in the EUR populations calculated from AC and AN, in the range (0,1)">
##INFO=<ID=AFR_AF,Number=A,Type=Float,Description="Allele frequency in the AFR populations calculated from AC and AN, in the range (0,1)">
##INFO=<ID=AMR_AF,Number=A,Type=Float,Description="Allele frequency in the AMR populations calculated from AC and AN, in the range (0,1)">
##INFO=<ID=SAS_AF,Number=A,Type=Float,Description="Allele frequency in the SAS populations calculated from AC and AN, in the range (0,1)">
##INFO=<ID=DP,Number=1,Type=Integer,Description="Total read depth; only low coverage data were counted towards the DP, exome data were not used">
##INFO=<ID=AA,Number=1,Type=String,Description="Ancestral Allele. Format: AA|REF|ALT|IndelType. AA: Ancestral allele, REF:Reference Allele, ALT:Alternate Allele, IndelType:Type of Indel (REF, ALT and IndelType are only defined for indels)">
##INFO=<ID=VT,Number=.,Type=String,Description="indicates what type of variant the line represents">
##INFO=<ID=EX_TARGET,Number=0,Type=Flag,Description="indicates whether a variant is within the exon pull down target boundaries">
##INFO=<ID=MULTI_ALLELIC,Number=0,Type=Flag,Description="indicates whether a site is multi-allelic">
#CHROM	POS	ID	REF	ALT	QUAL	FILTER	INFO
3	16376279	rs538525	C	T	100	PASS	AC=1532;AF=0.305911;AN=5008;NS=2504;DP=22343;EAS_AF=0.3006;AMR_AF=0.4568;AFR_AF=0.1422;EUR_AF=0.4205;SAS_AF=0.3078;AA=C|||;VT=SNP
3	16376440	rs690573	G	T	100	PASS	AC=1548;AF=0.309105;AN=5008;NS=2504;DP=17901;EAS_AF=0.3155;AMR_AF=0.4568;AFR_AF=0.143;EUR_AF=0.4205;SAS_AF=0.3078;AA=G|||;VT=SNP
3	16376664	rs690555	G	A	100	PASS	AC=3157;AF=0.630391;AN=5008;NS=2504;DP=23975;EAS_AF=0.5565;AMR_AF=0.6902;AFR_AF=0.7095;EUR_AF=0.6819;SAS_AF=0.5041;AA=g|||;VT=SNP
3	16376752	rs145215854	G	C	100	PASS	AC=27;AF=0.00539137;AN=5008;NS=2504;DP=20577;EAS_AF=0.001;AMR_AF=0.0058;AFR_AF=0.003;EUR_AF=0.0129;SAS_AF=0.0051;AA=G|||;VT=SNP
3	16377067	rs690522	C	T	100	PASS	AC=1464;AF=0.292332;AN=5008;NS=2504;DP=22529;EAS_AF=0.3026;AMR_AF=0.4524;AFR_AF=0.0968;EUR_AF=0.4135;SAS_AF=0.3078;AA=C|||;VT=SNP
3	16377150	rs13083266	G	A	100	PASS	AC=483;AF=0.0964457;AN=5008;NS=2504;DP=20162;EAS_AF=0.1498;AMR_AF=0.1628;AFR_AF=0.0098;EUR_AF=0.1143;SAS_AF=0.093;AA=G|||;VT=SNP
3	16377434	rs690267	A	T	100	PASS	AC=3174;AF=0.633786;AN=5008;NS=2504;DP=17170;EAS_AF=0.5565;AMR_AF=0.6902;AFR_AF=0.7216;EUR_AF=0.6819;SAS_AF=0.5051;AA=T|||;VT=SNP
3	16377525	rs71310335	G	A	100	PASS	AC=116;AF=0.0231629;AN=5008;NS=2504;DP=19037;EAS_AF=0;AMR_AF=0.0259;AFR_AF=0.0038;EUR_AF=0.0577;SAS_AF=0.0358;AA=G|||;VT=SNP
3	16378181	rs55956042	T	A	100	PASS	AC=267;AF=0.0533147;AN=5008;NS=2504;DP=16564;EAS_AF=0.0387;AMR_AF=0.049;AFR_AF=0.0749;EUR_AF=0.0696;SAS_AF=0.0256;AA=t|||;VT=SNP
3	16378182	rs11923948	T	A	100	PASS	AC=991;AF=0.197883;AN=5008;NS=2504;DP=16569;EAS_AF=0.1091;AMR_AF=0.1931;AFR_AF=0.2648;EUR_AF=0.2773;SAS_AF=0.1207;AA=t|||;VT=SNP
3	16378930	rs869120	A	G	100	PASS	AC=1607;AF=0.320887;AN=5008;NS=2504;DP=18208;EAS_AF=0.3185;AMR_AF=0.4611;AFR_AF=0.1747;EUR_AF=0.4195;SAS_AF=0.32;AA=A|||;VT=SNP
3	16379311	rs143235161	G	C	100	PASS	AC=116;AF=0.0231629;AN=5008;NS=2504;DP=19250;EAS_AF=0.0238;AMR_AF=0.0303;AFR_AF=0.0045;EUR_AF=0.0318;SAS_AF=0.0337;AA=G|||;VT=SNP
3	16379478	rs147518081	T	C	100	PASS	AC=135;AF=0.0269569;AN=5008;NS=2504;DP=18665;EAS_AF=0.0248;AMR_AF=0.036;AFR_AF=0.0053;EUR_AF=0.0378;SAS_AF=0.0409;AA=T|||;VT=SNP
3	16380890	rs690437	G	A	100	PASS	AC=2210;AF=0.441294;AN=5008;NS=2504;DP=21882;EAS_AF=0.5198;AMR_AF=0.4813;AFR_AF=0.4349;EUR_AF=0.3946;SAS_AF=0.3885;AA=G|||;VT=SNP
3	16381111	rs490059	C	A	100	PASS	AC=3409;AF=0.680711;AN=5008;NS=2504;DP=20285;EAS_AF=0.7034;AMR_AF=0.7839;AFR_AF=0.733;EUR_AF=0.6918;SAS_AF=0.502;AA=A|||;VT=SNP
3	16381334	rs938337	G	A	100	PASS	AC=79;AF=0.0157748;AN=5008;NS=2504;DP=23382;EAS_AF=0;AMR_AF=0.0259;AFR_AF=0;EUR_AF=0.0507;SAS_AF=0.0102;AA=G|||;VT=SNP
3	16381625	rs574691	A	G	100	PASS	AC=127;AF=0.0253594;AN=5008;NS=2504;DP=22891;EAS_AF=0.001;AMR_AF=0.036;AFR_AF=0.0061;EUR_AF=0.0825;SAS_AF=0.0102;AA=A|||;VT=SNP
3	16382319	rs6791860	C	T	100	PASS	AC=1362;AF=0.271965;AN=5008;NS=2504;DP=18350;EAS_AF=0.1776;AMR_AF=0.3084;AFR_AF=0.4334;EUR_AF=0.2913;SAS_AF=0.1053;AA=T|||;VT=SNP
3	16382824	rs118099956	A	G	100	PASS	AC=179;AF=0.0357428;AN=5008;NS=2504;DP=20345;EAS_AF=0.0744;AMR_AF=0.0476;AFR_AF=0.0053;EUR_AF=0.0338;SAS_AF=0.0307;AA=A|||;VT=SNP
3	16383029	rs76811909	G	T	100	PASS	AC=178;AF=0.0355431;AN=5008;NS=2504;DP=17138;EAS_AF=0.0744;AMR_AF=0.0476;AFR_AF=0.0061;EUR_AF=0.0338;SAS_AF=0.0286;AA=G|||;VT=SNP
3	16383360	rs115565674	G	A	100	PASS	AC=177;AF=0.0353435;AN=5008;NS=2504;DP=14165;EAS_AF=0.0744;AMR_AF=0.0476;AFR_AF=0.0053;EUR_AF=0.0338;SAS_AF=0.0286;AA=G|||;VT=SNP
3	16383398	rs76144803	T	C	100	PASS	AC=270;AF=0.0539137;AN=5008;NS=2504;DP=14324;EAS_AF=0.0744;AMR_AF=0.0504;AFR_AF=0.0726;EUR_AF=0.0338;SAS_AF=0.0307;AA=C|||;VT=SNP
3	16383489	rs28499153	G	C	100	PASS	AC=284;AF=0.0567093;AN=5008;NS=2504;DP=15089;EAS_AF=0.0754;AMR_AF=0.0504;AFR_AF=0.0825;EUR_AF=0.0338;SAS_AF=0.0307;AA=C|||;VT=SNP
3	16384269	rs690388	C	A	100	PASS	AC=3531;AF=0.705072;AN=5008;NS=2504;DP=17845;EAS_AF=0.7034;AMR_AF=0.804;AFR_AF=0.7572;EUR_AF=0.7296;SAS_AF=0.5409;AA=A|||;VT=SNP
3	16384462	rs7620723	A	G	100	PASS	AC=977;AF=0.195088;AN=5008;NS=2504;DP=19120;EAS_AF=0.1062;AMR_AF=0.2579;AFR_AF=0.2073;EUR_AF=0.3002;SAS_AF=0.1176;AA=A|||;VT=SNP
3	16384663	rs116123108	A	G	100	PASS	AC=148;AF=0.0295527;AN=5008;NS=2504;DP=19608;EAS_AF=0.0704;AMR_AF=0.0375;AFR_AF=0.0015;EUR_AF=0.0179;SAS_AF=0.0317;AA=A|||;VT=SNP
3	16384967	rs76263880	T	C	100	PASS	AC=182;AF=0.0363419;AN=5008;NS=2504;DP=22679;EAS_AF=0.0714;AMR_AF=0.0476;AFR_AF=0.0053;EUR_AF=0.0338;SAS_AF=0.0368;AA=T|||;VT=SNP
3	16385395	rs1060699	A	G	100	PASS	AC=509;AF=0.101637;AN=5008;NS=2504;DP=20338;EAS_AF=0.1062;AMR_AF=0.1499;AFR_AF=0.0946;EUR_AF=0.1193;SAS_AF=0.0542;AA=A|||;VT=SNP
3	16386354	rs690023	G	A	100	PASS	AC=2031;AF=0.405551;AN=5008;NS=2504;DP=18764;EAS_AF=0.5268;AMR_AF=0.4798;AFR_AF=0.295;EUR_AF=0.3966;SAS_AF=0.3865;AA=G|||;VT=SNP
3	16387081	rs13068487	C	T	100	PASS	AC=96;AF=0.0191693;AN=5008;NS=2504;DP=17972;EAS_AF=0;AMR_AF=0.0259;AFR_AF=0.003;EUR_AF=0.0388;SAS_AF=0.0358;AA=C|||;VT=SNP
3	16387557	rs80073647	G	A	100	PASS	AC=12;AF=0.00239617;AN=5008;NS=2504;DP=19439;EAS_AF=0;AMR_AF=0;AFR_AF=0;EUR_AF=0.0099;SAS_AF=0.002;AA=G|||;VT=SNP
3	16388390	rs7622858	T	C	100	PASS	AC=947;AF=0.189097;AN=5008;NS=2504;DP=20988;EAS_AF=0.1091;AMR_AF=0.2579;AFR_AF=0.18;EUR_AF=0.3002;SAS_AF=0.1207;AA=T|||;VT=SNP
3	16388772	rs115704127	C	T	100	PASS	AC=180;AF=0.0359425;AN=5008;NS=2504;DP=20687;EAS_AF=0.0704;AMR_AF=0.0476;AFR_AF=0.0053;EUR_AF=0.0338;SAS_AF=0.0358;AA=C|||;VT=SNP
3	16388797	rs148436645	A	G	100	PASS	AC=180;AF=0.0359425;AN=5008;NS=2504;DP=21041;EAS_AF=0.0704;AMR_AF=0.0476;AFR_AF=0.0053;EUR_AF=0.0338;SAS_AF=0.0358;AA=A|||;VT=SNP
3	16388875	rs73039454	G	A	100	PASS	AC=16;AF=0.00319489;AN=5008;NS=2504;DP=21664;EAS_AF=0;AMR_AF=0.0101;AFR_AF=0.0015;EUR_AF=0.006;SAS_AF=0.001;AA=G|||;VT=SNP
3	16388981	rs690248	A	G	100	PASS	AC=3423;AF=0.683506;AN=5008;NS=2504;DP=18985;EAS_AF=0.6746;AMR_AF=0.6945;AFR_AF=0.7428;EUR_AF=0.7376;SAS_AF=0.5491;AA=G|||;VT=SNP
3	16390078	rs12633789	G	A	100	PASS	AC=510;AF=0.101837;AN=5008;NS=2504;DP=18785;EAS_AF=0.1022;AMR_AF=0.1484;AFR_AF=0.1059;EUR_AF=0.1113;SAS_AF=0.0532;AA=G|||;VT=SNP
3	16390525	rs508808	T	C	100	PASS	AC=3424;AF=0.683706;AN=5008;NS=2504;DP=20035;EAS_AF=0.6766;AMR_AF=0.6945;AFR_AF=0.7436;EUR_AF=0.7366;SAS_AF=0.5481;AA=C|||;VT=SNP
3	16391908	rs542591	C	A	100	PASS	AC=3379;AF=0.67472;AN=5008;NS=2504;DP=20780;EAS_AF=0.6548;AMR_AF=0.6888;AFR_AF=0.7405;EUR_AF=0.7276;SAS_AF=0.5419;AA=A|||;VT=SNP
3	16392757	rs150780933	G	A	100	PASS	AC=33;AF=0.00658946;AN=5008;NS=2504;DP=18279;EAS_AF=0.001;AMR_AF=0.0101;AFR_AF=0.0038;EUR_AF=0.0159;SAS_AF=0.0041;AA=G|||;VT=SNP
3	16393129	rs76341535	T	C	100	PASS	AC=20;AF=0.00399361;AN=5008;NS=2504;DP=19762;EAS_AF=0.001;AMR_AF=0.0029;AFR_AF=0;EUR_AF=0.0149;SAS_AF=0.002;AA=T|||;VT=SNP
3	16393311	rs689779	C	G	100	PASS	AC=1794;AF=0.358227;AN=5008;NS=2504;DP=21093;EAS_AF=0.4821;AMR_AF=0.3631;AFR_AF=0.2042;EUR_AF=0.4016;SAS_AF=0.3906;AA=C|||;VT=SNP
3	16393371	rs2292802	G	A	100	PASS	AC=179;AF=0.0357428;AN=5008;NS=2504;DP=18784;EAS_AF=0.0694;AMR_AF=0.0476;AFR_AF=0.0053;EUR_AF=0.0338;SAS_AF=0.0358;AA=G|||;VT=SNP
3	16394396	rs55970361	C	G	100	PASS	AC=1500;AF=0.299521;AN=5008;NS=2504;DP=20136;EAS_AF=0.1786;AMR_AF=0.3228;AFR_AF=0.4667;EUR_AF=0.332;SAS_AF=0.1483;AA=C|||;VT=SNP
3	16395266	rs79915521	C	G	100	PASS	AC=182;AF=0.0363419;AN=5008;NS=2504;DP=17583;EAS_AF=0.0704;AMR_AF=0.0476;AFR_AF=0.0053;EUR_AF=0.0338;SAS_AF=0.0378;AA=C|||;VT=SNP
3	16395513	rs574083	T	C	100	PASS	AC=2046;AF=0.408546;AN=5008;NS=2504;DP=19711;EAS_AF=0.5694;AMR_AF=0.415;AFR_AF=0.2352;EUR_AF=0.4433;SAS_AF=0.4366;AA=T|||;VT=SNP
3	16395668	rs690037	C	T	100	PASS	AC=2478;AF=0.494808;AN=5008;NS=2504;DP=20994;EAS_AF=0.5486;AMR_AF=0.4366;AFR_AF=0.5741;EUR_AF=0.4354;SAS_AF=0.4346;AA=T|||;VT=SNP
3	16396272	rs34888646	C	T	100	PASS	AC=897;AF=0.179113;AN=5008;NS=2504;DP=22700;EAS_AF=0.1062;AMR_AF=0.2536;AFR_AF=0.1649;EUR_AF=0.2883;SAS_AF=0.1084;AA=C|||;VT=SNP
3	16396850	rs73039463	T	C	100	PASS	AC=16;AF=0.00319489;AN=5008;NS=2504;DP=20311;EAS_AF=0;AMR_AF=0.0101;AFR_AF=0.0015;EUR_AF=0.006;SAS_AF=0.001;AA=T|||;VT=SNP
3	16397154	rs2347001	G	A	100	PASS	AC=3360;AF=0.670927;AN=5008;NS=2504;DP=17989;EAS_AF=0.6558;AMR_AF=0.6873;AFR_AF=0.7284;EUR_AF=0.7256;SAS_AF=0.5409;AA=A|||;VT=SNP
3	16397814	rs140429135	G	A	100	PASS	AC=205;AF=0.0409345;AN=5008;NS=2504;DP=21146;EAS_AF=0.0704;AMR_AF=0.049;AFR_AF=0.0219;EUR_AF=0.0338;SAS_AF=0.0378;AA=A|||;VT=SNP
3	16397878	rs7634895	T	C	100	PASS	AC=1608;AF=0.321086;AN=5008;NS=2504;DP=21885;EAS_AF=0.1796;AMR_AF=0.33;AFR_AF=0.5431;EUR_AF=0.332;SAS_AF=0.1493;AA=T|||;VT=SNP
3	16397921	rs75696774	C	T	100	PASS	AC=115;AF=0.0229633;AN=5008;NS=2504;DP=23839;EAS_AF=0;AMR_AF=0.0461;AFR_AF=0.003;EUR_AF=0.0557;SAS_AF=0.0235;AA=C|||;VT=SNP
3	16397944	rs117459672	C	T	100	PASS	AC=205;AF=0.0409345;AN=5008;NS=2504;DP=24142;EAS_AF=0.0704;AMR_AF=0.049;AFR_AF=0.0219;EUR_AF=0.0338;SAS_AF=0.0378;AA=C|||;VT=SNP
3	16398491	rs113820911	G	A	100	PASS	AC=76;AF=0.0151757;AN=5008;NS=2504;DP=17666;EAS_AF=0;AMR_AF=0.0101;AFR_AF=0.0015;EUR_AF=0.0338;SAS_AF=0.0337;AA=G|||;VT=SNP
3	16398578	rs144182379	C	T	100	PASS	AC=207;AF=0.0413339;AN=5008;NS=2504;DP=15085;EAS_AF=0.0704;AMR_AF=0.049;AFR_AF=0.0219;EUR_AF=0.0338;SAS_AF=0.0399;AA=C|||;VT=SNP
3	16398797	rs17200269	G	C	100	PASS	AC=993;AF=0.198283;AN=5008;NS=2504;DP=18872;EAS_AF=0.1081;AMR_AF=0.2594;AFR_AF=0.2231;EUR_AF=0.2982;SAS_AF=0.1115;AA=G|||;VT=SNP
3	16398868	rs115397123	C	A	100	PASS	AC=184;AF=0.0367412;AN=5008;NS=2504;DP=19293;EAS_AF=0.0714;AMR_AF=0.0476;AFR_AF=0.0053;EUR_AF=0.0338;SAS_AF=0.0389;AA=C|||;VT=SNP
3	16399177	rs560032	G	A	100	PASS	AC=3240;AF=0.646965;AN=5008;NS=2504;DP=19816;EAS_AF=0.6925;AMR_AF=0.6484;AFR_AF=0.6831;EUR_AF=0.6958;SAS_AF=0.5;AA=A|||;VT=SNP
3	16399416	rs115463599	G	A	100	PASS	AC=83;AF=0.0165735;AN=5008;NS=2504;DP=17629;EAS_AF=0.0119;AMR_AF=0.0231;AFR_AF=0.003;EUR_AF=0.0209;SAS_AF=0.0307;AA=G|||;VT=SNP;EX_TARGET
3	16400399	rs55767924	C	T	100	PASS	AC=222;AF=0.0443291;AN=5008;NS=2504;DP=16642;EAS_AF=0.0437;AMR_AF=0.0461;AFR_AF=0.0129;EUR_AF=0.0716;SAS_AF=0.0583;AA=C|||;VT=SNP
3	16400787	rs6787251	C	T	100	PASS	AC=973;AF=0.194289;AN=5008;NS=2504;DP=20101;EAS_AF=0.1101;AMR_AF=0.2478;AFR_AF=0.1747;EUR_AF=0.1998;SAS_AF=0.2638;AA=C|||;VT=SNP
3	16401146	rs689691	T	C	100	PASS	AC=2015;AF=0.402356;AN=5008;NS=2504;DP=19849;EAS_AF=0.4851;AMR_AF=0.3256;AFR_AF=0.267;EUR_AF=0.503;SAS_AF=0.4509;AA=T|||;VT=SNP
3	16401272	rs6771877	C	T	100	PASS	AC=306;AF=0.0611022;AN=5008;NS=2504;DP=20076;EAS_AF=0.0437;AMR_AF=0.0504;AFR_AF=0.0741;EUR_AF=0.0716;SAS_AF=0.0583;AA=T|||;VT=SNP
3	16401896	rs62233959	C	T	100	PASS	AC=280;AF=0.0559105;AN=5008;NS=2504;DP=15542;EAS_AF=0.0804;AMR_AF=0.0663;AFR_AF=0.0159;EUR_AF=0.0736;SAS_AF=0.0593;AA=C|||;VT=SNP
3	16402559	rs690014	A	G	100	PASS	AC=1556;AF=0.310703;AN=5008;NS=2504;DP=18750;EAS_AF=0.3125;AMR_AF=0.2637;AFR_AF=0.1997;EUR_AF=0.4533;SAS_AF=0.3456;AA=A|||;VT=SNP
3	16402939	rs62236260	A	C	100	PASS	AC=281;AF=0.0561102;AN=5008;NS=2504;DP=22764;EAS_AF=0.0813;AMR_AF=0.0663;AFR_AF=0.0151;EUR_AF=0.0736;SAS_AF=0.0603;AA=A|||;VT=SNP
3	16403063	rs690268	C	G	100	PASS	AC=2213;AF=0.441893;AN=5008;NS=2504;DP=21671;EAS_AF=0.502;AMR_AF=0.3732;AFR_AF=0.2844;EUR_AF=0.5726;SAS_AF=0.5072;AA=C|||;VT=SNP
3	16403766	rs690343	C	T	100	PASS	AC=2491;AF=0.497404;AN=5008;NS=2504;DP=22053;EAS_AF=0.5;AMR_AF=0.3977;AFR_AF=0.4818;EUR_AF=0.5746;SAS_AF=0.5072;AA=T|||;VT=SNP
3	16404197	rs78722417	A	G	100	PASS	AC=27;AF=0.00539137;AN=5008;NS=2504;DP=21995;EAS_AF=0;AMR_AF=0.013;AFR_AF=0;EUR_AF=0.0159;SAS_AF=0.002;AA=A|||;VT=SNP
3	16404490	rs541916	C	T	100	PASS	AC=2214;AF=0.442093;AN=5008;NS=2504;DP=18034;EAS_AF=0.5;AMR_AF=0.3703;AFR_AF=0.2874;EUR_AF=0.5736;SAS_AF=0.5072;AA=c|||;VT=SNP
3	16404794	rs689867	T	C	100	PASS	AC=2475;AF=0.494209;AN=5008;NS=2504;DP=20563;EAS_AF=0.501;AMR_AF=0.3862;AFR_AF=0.475;EUR_AF=0.5736;SAS_AF=0.5082;AA=C|||;VT=SNP
3	16405420	rs571269	A	G	100	PASS	AC=2705;AF=0.540136;AN=5008;NS=2504;DP=22855;EAS_AF=0.504;AMR_AF=0.4121;AFR_AF=0.6271;EUR_AF=0.5815;SAS_AF=0.5082;AA=G|||;VT=SNP
3	16405589	rs74477348	C	T	100	PASS	AC=79;AF=0.0157748;AN=5008;NS=2504;DP=22892;EAS_AF=0;AMR_AF=0.0086;AFR_AF=0.0416;EUR_AF=0.0179;SAS_AF=0;AA=C|||;VT=SNP
3	16405740	rs574141	C	T	100	PASS	AC=794;AF=0.158546;AN=5008;NS=2504;DP=22101;EAS_AF=0.1885;AMR_AF=0.1599;AFR_AF=0.0197;EUR_AF=0.3091;SAS_AF=0.1595;AA=T|||;VT=SNP
3	16405868	rs11916806	G	A	100	PASS	AC=601;AF=0.120008;AN=5008;NS=2504;DP=21574;EAS_AF=0.0804;AMR_AF=0.0893;AFR_AF=0.2458;EUR_AF=0.0736;SAS_AF=0.0603;AA=A|||;VT=SNP
3	16405981	rs11916780	C	T	100	PASS	AC=523;AF=0.104433;AN=5008;NS=2504;DP=19739;EAS_AF=0.0804;AMR_AF=0.0908;AFR_AF=0.1853;EUR_AF=0.0736;SAS_AF=0.0613;AA=T|||;VT=SNP
3	16406174	rs56276358	A	C	100	PASS	AC=295;AF=0.0589058;AN=5008;NS=2504;DP=19746;EAS_AF=0.0804;AMR_AF=0.0692;AFR_AF=0.0242;EUR_AF=0.0746;SAS_AF=0.0603;AA=A|||;VT=SNP
3	16406432	rs55710375	C	T	100	PASS	AC=538;AF=0.107428;AN=5008;NS=2504;DP=13937;EAS_AF=0.0794;AMR_AF=0.0893;AFR_AF=0.1982;EUR_AF=0.0746;SAS_AF=0.0603;AA=T|||;VT=SNP
3	16406839	rs62236263	A	G	100	PASS	AC=297;AF=0.0593051;AN=5008;NS=2504;DP=16801;EAS_AF=0.0823;AMR_AF=0.0692;AFR_AF=0.025;EUR_AF=0.0746;SAS_AF=0.0593;AA=A|||;VT=SNP
3	16407183	rs73039494	G	A	100	PASS	AC=217;AF=0.0433307;AN=5008;NS=2504;DP=17209;EAS_AF=0;AMR_AF=0.0187;AFR_AF=0.1142;EUR_AF=0.0139;SAS_AF=0.0399;AA=G|||;VT=SNP
3	16407582	rs58074824	T	G	100	PASS	AC=1496;AF=0.298722;AN=5008;NS=2504;DP=19093;EAS_AF=0.2569;AMR_AF=0.2752;AFR_AF=0.4281;EUR_AF=0.1461;SAS_AF=0.3405;AA=G|||;VT=SNP
3	16407756	rs75591772	T	C	100	PASS	AC=155;AF=0.0309505;AN=5008;NS=2504;DP=17136;EAS_AF=0.002;AMR_AF=0.0144;AFR_AF=0.0325;EUR_AF=0.0189;SAS_AF=0.0828;AA=T|||;VT=SNP
3	16407760	rs73039496	C	A	100	PASS	AC=474;AF=0.0946486;AN=5008;NS=2504;DP=17210;EAS_AF=0.0962;AMR_AF=0.1239;AFR_AF=0.0212;EUR_AF=0.1004;SAS_AF=0.1656;AA=C|||;VT=SNP
3	16407973	rs526100	C	T	100	PASS	AC=2827;AF=0.564497;AN=5008;NS=2504;DP=17200;EAS_AF=0.6518;AMR_AF=0.5908;AFR_AF=0.379;EUR_AF=0.6163;SAS_AF=0.6534;AA=C|||;VT=SNP
3	16408296	rs62236265	C	A	100	PASS	AC=217;AF=0.0433307;AN=5008;NS=2504;DP=19714;EAS_AF=0.0476;AMR_AF=0.0476;AFR_AF=0.0038;EUR_AF=0.0666;SAS_AF=0.0654;AA=C|||;VT=SNP
3	16408457	rs9835911	C	T	100	PASS	AC=2311;AF=0.461462;AN=5008;NS=2504;DP=18169;EAS_AF=0.2351;AMR_AF=0.4755;AFR_AF=0.8056;EUR_AF=0.3052;SAS_AF=0.3804;AA=C|||;VT=SNP
3	16408489	rs12635698	T	C	100	PASS	AC=1185;AF=0.236621;AN=5008;NS=2504;DP=18809;EAS_AF=0.0337;AMR_AF=0.1628;AFR_AF=0.5772;EUR_AF=0.1312;SAS_AF=0.1462;AA=T|||;VT=SNP
3	16408534	rs552666	A	G	100	PASS	AC=3624;AF=0.723642;AN=5008;NS=2504;DP=19436;EAS_AF=0.5417;AMR_AF=0.7305;AFR_AF=0.941;EUR_AF=0.7694;SAS_AF=0.5654;AA=G|||;VT=SNP
3	16408665	rs553681	G	A	100	PASS	AC=1287;AF=0.256989;AN=5008;NS=2504;DP=20309;EAS_AF=0.3036;AMR_AF=0.255;AFR_AF=0.1346;EUR_AF=0.4533;SAS_AF=0.1738;AA=A|||;VT=SNP
3	16408778	rs689953	C	T	100	PASS	AC=2106;AF=0.420527;AN=5008;NS=2504;DP=20303;EAS_AF=0.3194;AMR_AF=0.3761;AFR_AF=0.5272;EUR_AF=0.5537;SAS_AF=0.2751;AA=T|||;VT=SNP
3	16408947	rs147678996	T	C	100	PASS	AC=10;AF=0.00199681;AN=5008;NS=2504;DP=19468;EAS_AF=0;AMR_AF=0.0029;AFR_AF=0.0008;EUR_AF=0.006;SAS_AF=0.001;AA=T|||;VT=SNP
3	16408949	rs556322	T	C	100	PASS	AC=3137;AF=0.626398;AN=5008;NS=2504;DP=19506;EAS_AF=0.505;AMR_AF=0.6398;AFR_AF=0.8275;EUR_AF=0.6521;SAS_AF=0.4438;AA=T|||;VT=SNP
3	16408990	rs557007	G	T	100	PASS	AC=3581;AF=0.715056;AN=5008;NS=2504;DP=19590;EAS_AF=0.5327;AMR_AF=0.7291;AFR_AF=0.9365;EUR_AF=0.7565;SAS_AF=0.5511;AA=T|||;VT=SNP
3	16409042	rs689981	C	T	100	PASS	AC=3184;AF=0.635783;AN=5008;NS=2504;DP=19883;EAS_AF=0.5;AMR_AF=0.6499;AFR_AF=0.8321;EUR_AF=0.664;SAS_AF=0.4714;AA=T|||;VT=SNP
3	16409661	rs73041406	C	G	100	PASS	AC=424;AF=0.0846645;AN=5008;NS=2504;DP=18901;EAS_AF=0;AMR_AF=0.049;AFR_AF=0.2413;EUR_AF=0.0288;SAS_AF=0.0429;AA=C|||;VT=SNP
3	16409897	rs475961	G	A	100	PASS	AC=1405;AF=0.280551;AN=5008;NS=2504;DP=17678;EAS_AF=0.3155;AMR_AF=0.281;AFR_AF=0.2073;EUR_AF=0.4573;SAS_AF=0.1616;AA=G|||;VT=SNP
3	16410127	rs690297	G	A	100	PASS	AC=1826;AF=0.364617;AN=5008;NS=2504;DP=13566;EAS_AF=0.3155;AMR_AF=0.3271;AFR_AF=0.4675;EUR_AF=0.4861;SAS_AF=0.1779;AA=A|||;VT=SNP
3	16410144	rs690299	T	C	100	PASS	AC=3599;AF=0.71865;AN=5008;NS=2504;DP=12857;EAS_AF=0.5337;AMR_AF=0.7334;AFR_AF=0.9501;EUR_AF=0.7575;SAS_AF=0.546;AA=C|||;VT=SNP
3	16410361	rs842417	C	T	100	PASS	AC=3205;AF=0.639976;AN=5008;NS=2504;DP=19730;EAS_AF=0.5833;AMR_AF=0.6974;AFR_AF=0.6498;EUR_AF=0.7416;SAS_AF=0.5399;AA=T|||;VT=SNP
3	16410535	rs55978704	T	C	100	PASS	AC=148;AF=0.0295527;AN=5008;NS=2504;DP=21556;EAS_AF=0.0238;AMR_AF=0.0447;AFR_AF=0.003;EUR_AF=0.0437;SAS_AF=0.046;AA=T|||;VT=SNP
3	16410786	rs73041413	G	A	100	PASS	AC=29;AF=0.00579073;AN=5008;NS=2504;DP=21498;EAS_AF=0;AMR_AF=0.0014;AFR_AF=0;EUR_AF=0.0149;SAS_AF=0.0133;AA=G|||;VT=SNP
3	16410825	rs7625000	A	G	100	PASS	AC=373;AF=0.0744808;AN=5008;NS=2504;DP=20708;EAS_AF=0.001;AMR_AF=0.0418;AFR_AF=0.2156;EUR_AF=0.0318;SAS_AF=0.0266;AA=A|||;VT=SNP
3	16410895	rs73041416	T	A	100	PASS	AC=980;AF=0.195687;AN=5008;NS=2504;DP=21467;EAS_AF=0.1835;AMR_AF=0.2882;AFR_AF=0.323;EUR_AF=0.0646;SAS_AF=0.1053;AA=T|||;VT=SNP
3	16411531	rs17042188	T	C	100	PASS	AC=372;AF=0.0742812;AN=5008;NS=2504;DP=19934;EAS_AF=0.003;AMR_AF=0.0418;AFR_AF=0.2133;EUR_AF=0.0318;SAS_AF=0.0266;AA=T|||;VT=SNP
3	16412960	rs66689243	G	C	100	PASS	AC=955;AF=0.190695;AN=5008;NS=2504;DP=22296;EAS_AF=0.1964;AMR_AF=0.2853;AFR_AF=0.1044;EUR_AF=0.1541;SAS_AF=0.272;AA=G|||;VT=SNP
3	16413272	rs144684819	G	A	100	PASS	AC=18;AF=0.00359425;AN=5008;NS=2504;DP=20961;EAS_AF=0;AMR_AF=0.0014;AFR_AF=0.0008;EUR_AF=0.0129;SAS_AF=0.0031;AA=G|||;VT=SNP
3	16413421	rs1517517	C	T	100	PASS	AC=467;AF=0.0932508;AN=5008;NS=2504;DP=21229;EAS_AF=0.1825;AMR_AF=0.2262;AFR_AF=0.0023;EUR_AF=0.0348;SAS_AF=0.09;AA=C|||;VT=SNP
3	16413520	rs505209	T	C	100	PASS	AC=2638;AF=0.526757;AN=5008;NS=2504;DP=19322;EAS_AF=0.3413;AMR_AF=0.4481;AFR_AF=0.8396;EUR_AF=0.6034;SAS_AF=0.272;AA=C|||;VT=SNP
3	16413771	rs73041420	A	T	100	PASS	AC=300;AF=0.0599042;AN=5008;NS=2504;DP=21199;EAS_AF=0;AMR_AF=0.0447;AFR_AF=0.171;EUR_AF=0.0288;SAS_AF=0.0143;AA=A|||;VT=SNP
3	16413877	rs480301	A	T	100	PASS	AC=2103;AF=0.419928;AN=5008;NS=2504;DP=19983;EAS_AF=0.3204;AMR_AF=0.3429;AFR_AF=0.6513;EUR_AF=0.492;SAS_AF=0.1902;AA=A|||;VT=SNP
3	16414198	rs689662	G	A	100	PASS	AC=2635;AF=0.526158;AN=5008;NS=2504;DP=20906;EAS_AF=0.3413;AMR_AF=0.4467;AFR_AF=0.8389;EUR_AF=0.6024;SAS_AF=0.272;AA=A|||;VT=SNP
3	16414269	rs73041424	A	G	100	PASS	AC=145;AF=0.0289537;AN=5008;NS=2504;DP=19505;EAS_AF=0.0208;AMR_AF=0.0447;AFR_AF=0.0023;EUR_AF=0.0457;SAS_AF=0.045;AA=A|||;VT=SNP
3	16414473	rs689876	T	C	100	PASS	AC=2212;AF=0.441693;AN=5008;NS=2504;DP=20842;EAS_AF=0.3413;AMR_AF=0.3977;AFR_AF=0.5764;EUR_AF=0.5746;SAS_AF=0.2577;AA=C|||;VT=SNP
3	16414556	rs35696353	C	T	100	PASS	AC=34;AF=0.00678914;AN=5008;NS=2504;DP=19662;EAS_AF=0;AMR_AF=0.0115;AFR_AF=0.0008;EUR_AF=0.0239;SAS_AF=0.001;AA=C|||;VT=SNP
3	16414611	rs113115995	C	T	100	PASS	AC=16;AF=0.00319489;AN=5008;NS=2504;DP=19642;EAS_AF=0.001;AMR_AF=0.0014;AFR_AF=0.0008;EUR_AF=0.0099;SAS_AF=0.0031;AA=C|||;VT=SNP
3	16414815	rs561318	C	T	100	PASS	AC=2406;AF=0.480431;AN=5008;NS=2504;DP=19916;EAS_AF=0.3175;AMR_AF=0.3862;AFR_AF=0.8336;EUR_AF=0.5149;SAS_AF=0.2025;AA=T|||;VT=SNP
3	16414840	rs560648	C	T	100	PASS	AC=1597;AF=0.31889;AN=5008;NS=2504;DP=19699;EAS_AF=0.3145;AMR_AF=0.2911;AFR_AF=0.3502;EUR_AF=0.4543;SAS_AF=0.1616;AA=C|||;VT=SNP
3	16414849	rs560616	C	T	100	PASS	AC=2213;AF=0.441893;AN=5008;NS=2504;DP=19341;EAS_AF=0.4256;AMR_AF=0.428;AFR_AF=0.5628;EUR_AF=0.5318;SAS_AF=0.2127;AA=T|||;VT=SNP
3	16415159	rs116190237	G	C	100	PASS	AC=79;AF=0.0157748;AN=5008;NS=2504;DP=18707;EAS_AF=0.001;AMR_AF=0.0173;AFR_AF=0.0023;EUR_AF=0.0417;SAS_AF=0.0215;AA=G|||;VT=SNP
3	16415396	rs690177	A	G	100	PASS	AC=1706;AF=0.340655;AN=5008;NS=2504;DP=19113;EAS_AF=0.3175;AMR_AF=0.2983;AFR_AF=0.4236;EUR_AF=0.4573;SAS_AF=0.1626;AA=A|||;VT=SNP
3	16415545	rs55992248	G	A	100	PASS	AC=452;AF=0.0902556;AN=5008;NS=2504;DP=19190;EAS_AF=0.0238;AMR_AF=0.0836;AFR_AF=0.1664;EUR_AF=0.0795;SAS_AF=0.0716;AA=A|||;VT=SNP
3	16415578	rs7646072	C	G	100	PASS	AC=1888;AF=0.376997;AN=5008;NS=2504;DP=19411;EAS_AF=0.2242;AMR_AF=0.4337;AFR_AF=0.5182;EUR_AF=0.3032;SAS_AF=0.3793;AA=G|||;VT=SNP
3	16415767	rs73041431	G	A	100	PASS	AC=144;AF=0.028754;AN=5008;NS=2504;DP=19331;EAS_AF=0.0208;AMR_AF=0.0432;AFR_AF=0.0023;EUR_AF=0.0457;SAS_AF=0.045;AA=G|||;VT=SNP
3	16415972	rs56036224	C	G	100	PASS	AC=760;AF=0.151757;AN=5008;NS=2504;DP=17295;EAS_AF=0.0238;AMR_AF=0.1282;AFR_AF=0.3442;EUR_AF=0.1074;SAS_AF=0.0859;AA=C|||;VT=SNP
3	16416145	rs55710170	G	A	100	PASS	AC=735;AF=0.146765;AN=5008;NS=2504;DP=20096;EAS_AF=0.0228;AMR_AF=0.1427;AFR_AF=0.1717;EUR_AF=0.171;SAS_AF=0.2188;AA=G|||;VT=SNP
3	16416154	rs56135362	G	A	100	PASS	AC=223;AF=0.0445288;AN=5008;NS=2504;DP=19947;EAS_AF=0.0218;AMR_AF=0.0605;AFR_AF=0.0068;EUR_AF=0.0875;SAS_AF=0.0634;AA=A|||;VT=SNP
3	16416159	rs62236290	T	G	100	PASS	AC=79;AF=0.0157748;AN=5008;NS=2504;DP=19841;EAS_AF=0.001;AMR_AF=0.0173;AFR_AF=0.0023;EUR_AF=0.0417;SAS_AF=0.0215;AA=T|||;VT=SNP
3	16416405	rs9850367	C	T	100	PASS	AC=1082;AF=0.216054;AN=5008;NS=2504;DP=11487;EAS_AF=0.2143;AMR_AF=0.33;AFR_AF=0.1014;EUR_AF=0.1889;SAS_AF=0.32;AA=C|||;VT=SNP
3	16416481	rs9850414	C	A	100	PASS	AC=947;AF=0.189097;AN=5008;NS=2504;DP=18482;EAS_AF=0.1954;AMR_AF=0.2853;AFR_AF=0.1006;EUR_AF=0.1431;SAS_AF=0.2812;AA=C|||;VT=SNP
3	16416742	rs9851148	G	A	100	PASS	AC=942;AF=0.188099;AN=5008;NS=2504;DP=13835;EAS_AF=0.1954;AMR_AF=0.2853;AFR_AF=0.0976;EUR_AF=0.1431;SAS_AF=0.2802;AA=G|||;VT=SNP
3	16417280	rs4684278	G	C	100	PASS	AC=943;AF=0.188299;AN=5008;NS=2504;DP=20068;EAS_AF=0.1895;AMR_AF=0.2882;AFR_AF=0.0976;EUR_AF=0.1451;SAS_AF=0.2832;AA=G|||;VT=SNP
3	16417293	rs62236292	C	T	100	PASS	AC=47;AF=0.00938498;AN=5008;NS=2504;DP=20665;EAS_AF=0.001;AMR_AF=0.0043;AFR_AF=0.0008;EUR_AF=0.0189;SAS_AF=0.0235;AA=C|||;VT=SNP
3	16417485	rs4685330	C	T	100	PASS	AC=939;AF=0.1875;AN=5008;NS=2504;DP=20506;EAS_AF=0.1885;AMR_AF=0.2867;AFR_AF=0.0976;EUR_AF=0.1451;SAS_AF=0.2812;AA=C|||;VT=SNP
3	16417555	rs493733	T	G	100	PASS	AC=1901;AF=0.379593;AN=5008;NS=2504;DP=20493;EAS_AF=0.3244;AMR_AF=0.3156;AFR_AF=0.5817;EUR_AF=0.4463;SAS_AF=0.1401;AA=T|||;VT=SNP
3	16417940	rs116599481	G	A	100	PASS	AC=32;AF=0.00638978;AN=5008;NS=2504;DP=19803;EAS_AF=0;AMR_AF=0.0029;AFR_AF=0.0015;EUR_AF=0.0119;SAS_AF=0.0164;AA=G|||;VT=SNP
3	16418212	rs689960	A	G	100	PASS	AC=2773;AF=0.553714;AN=5008;NS=2504;DP=22361;EAS_AF=0.3571;AMR_AF=0.4597;AFR_AF=0.8222;EUR_AF=0.6292;SAS_AF=0.3824;AA=G|||;VT=SNP
3	16419025	rs690049	A	T	100	PASS	AC=2774;AF=0.553914;AN=5008;NS=2504;DP=21652;EAS_AF=0.3611;AMR_AF=0.4625;AFR_AF=0.8207;EUR_AF=0.6282;SAS_AF=0.3804;AA=T|||;VT=SNP
3	16419309	rs34276015	C	T	100	PASS	AC=231;AF=0.0461262;AN=5008;NS=2504;DP=18066;EAS_AF=0.0119;AMR_AF=0.0375;AFR_AF=0.0008;EUR_AF=0.0517;SAS_AF=0.1431;AA=C|||;VT=SNP;EX_TARGET
3	16419676	rs6767569	G	A	100	PASS	AC=89;AF=0.0177716;AN=5008;NS=2504;DP=18449;EAS_AF=0.003;AMR_AF=0.0202;AFR_AF=0.0136;EUR_AF=0.0328;SAS_AF=0.0215;AA=G|||;VT=SNP
3	16419708	rs690317	G	A	100	PASS	AC=3803;AF=0.759385;AN=5008;NS=2504;DP=19605;EAS_AF=0.5506;AMR_AF=0.7695;AFR_AF=0.9327;EUR_AF=0.8072;SAS_AF=0.684;AA=A|||;VT=SNP
3	16419797	rs486681	T	G	100	PASS	AC=1098;AF=0.219249;AN=5008;NS=2504;DP=18739;EAS_AF=0.2431;AMR_AF=0.2046;AFR_AF=0.2103;EUR_AF=0.3211;SAS_AF=0.1125;AA=T|||;VT=SNP
3	16419835	rs62236293	G	C	100	PASS	AC=333;AF=0.0664936;AN=5008;NS=2504;DP=19113;EAS_AF=0.0218;AMR_AF=0.0648;AFR_AF=0.0893;EUR_AF=0.0865;SAS_AF=0.0624;AA=G|||;VT=SNP
3	16419953	rs62236294	T	C	100	PASS	AC=531;AF=0.10603;AN=5008;NS=2504;DP=18812;EAS_AF=0.0129;AMR_AF=0.0764;AFR_AF=0.1399;EUR_AF=0.0984;SAS_AF=0.1851;AA=T|||;VT=SNP
3	16419960	rs62236295	T	C	100	PASS	AC=396;AF=0.0790735;AN=5008;NS=2504;DP=19126;EAS_AF=0.0228;AMR_AF=0.072;AFR_AF=0.0923;EUR_AF=0.1193;SAS_AF=0.0828;AA=T|||;VT=SNP
3	16419972	rs690342	A	G	100	PASS	AC=4131;AF=0.82488;AN=5008;NS=2504;DP=19485;EAS_AF=0.6855;AMR_AF=0.7867;AFR_AF=0.972;EUR_AF=0.8171;SAS_AF=0.8047;AA=G|||;VT=SNP
3	16420072	rs34151744	A	G	100	PASS	AC=164;AF=0.0327476;AN=5008;NS=2504;DP=20841;EAS_AF=0;AMR_AF=0.062;AFR_AF=0.003;EUR_AF=0.1123;SAS_AF=0.0041;AA=A|||;VT=SNP
3	16420179	rs483050	T	C	100	PASS	AC=2805;AF=0.560104;AN=5008;NS=2504;DP=18309;EAS_AF=0.3621;AMR_AF=0.4654;AFR_AF=0.829;EUR_AF=0.6402;SAS_AF=0.3855;AA=C|||;VT=SNP
3	16420400	rs690589	T	C	100	PASS	AC=3721;AF=0.743011;AN=5008;NS=2504;DP=21099;EAS_AF=0.5427;AMR_AF=0.7507;AFR_AF=0.9198;EUR_AF=0.7823;SAS_AF=0.6646;AA=C|||;VT=SNP
3	16420674	rs1514894	A	G	100	PASS	AC=1266;AF=0.252796;AN=5008;NS=2504;DP=17545;EAS_AF=0.4544;AMR_AF=0.2363;AFR_AF=0.0673;EUR_AF=0.2008;SAS_AF=0.3609;AA=A|||;VT=SNP
3	16420794	rs842416	G	A	100	PASS	AC=3161;AF=0.63119;AN=5008;NS=2504;DP=20780;EAS_AF=0.5387;AMR_AF=0.6945;AFR_AF=0.7595;EUR_AF=0.7068;SAS_AF=0.4305;AA=A|||;VT=SNP
3	16420968	rs1850494	T	C	100	PASS	AC=3095;AF=0.618011;AN=5008;NS=2504;DP=20860;EAS_AF=0.5317;AMR_AF=0.6801;AFR_AF=0.7496;EUR_AF=0.6779;SAS_AF=0.4233;AA=C|||;VT=SNP
3	16420970	rs2435164	C	G	100	PASS	AC=1767;AF=0.352835;AN=5008;NS=2504;DP=20802;EAS_AF=0.3204;AMR_AF=0.2795;AFR_AF=0.5847;EUR_AF=0.3797;SAS_AF=0.0971;AA=C|||;VT=SNP
3	16421002	rs62236297	G	A	100	PASS	AC=219;AF=0.04373;AN=5008;NS=2504;DP=19859;EAS_AF=0.0208;AMR_AF=0.0605;AFR_AF=0.0038;EUR_AF=0.0944;SAS_AF=0.0573;AA=G|||;VT=SNP
3	16421174	rs17272488	G	A	100	PASS	AC=24;AF=0.00479233;AN=5008;NS=2504;DP=19445;EAS_AF=0;AMR_AF=0.0014;AFR_AF=0.0023;EUR_AF=0.0179;SAS_AF=0.002;AA=G|||;VT=SNP
3	16421230	rs35978986	A	T	100	PASS	AC=906;AF=0.180911;AN=5008;NS=2504;DP=18659;EAS_AF=0.2698;AMR_AF=0.2104;AFR_AF=0.0446;EUR_AF=0.1859;SAS_AF=0.2474;AA=A|||;VT=SNP
3	16421286	rs842415	C	T	100	PASS	AC=3146;AF=0.628195;AN=5008;NS=2504;DP=19845;EAS_AF=0.5337;AMR_AF=0.6974;AFR_AF=0.7526;EUR_AF=0.7137;SAS_AF=0.4202;AA=C|||;VT=SNP
3	16421545	rs114196628	A	G	100	PASS	AC=28;AF=0.00559105;AN=5008;NS=2504;DP=18731;EAS_AF=0;AMR_AF=0.0058;AFR_AF=0;EUR_AF=0.0199;SAS_AF=0.0041;AA=A|||;VT=SNP
3	16421673	rs2470506	C	T	100	PASS	AC=3156;AF=0.630192;AN=5008;NS=2504;DP=20685;EAS_AF=0.5337;AMR_AF=0.6974;AFR_AF=0.761;EUR_AF=0.7137;SAS_AF=0.4192;AA=T|||;VT=SNP
3	16422166	rs73041449	C	A	100	PASS	AC=237;AF=0.0473243;AN=5008;NS=2504;DP=19320;EAS_AF=0.0208;AMR_AF=0.0605;AFR_AF=0.0204;EUR_AF=0.0915;SAS_AF=0.0562;AA=C|||;VT=SNP
3	16422719	rs112991001	C	G	100	PASS	AC=15;AF=0.00299521;AN=5008;NS=2504;DP=19207;EAS_AF=0;AMR_AF=0.0014;AFR_AF=0.0008;EUR_AF=0.0099;SAS_AF=0.0031;AA=C|||;VT=SNP
3	16422954	rs62236298	G	A	100	PASS	AC=215;AF=0.0429313;AN=5008;NS=2504;DP=19174;EAS_AF=0.0208;AMR_AF=0.0605;AFR_AF=0.0038;EUR_AF=0.0915;SAS_AF=0.0562;AA=G|||;VT=SNP
3	16422989	rs9310496	A	G	100	PASS	AC=1004;AF=0.200479;AN=5008;NS=2504;DP=19855;EAS_AF=0.1895;AMR_AF=0.3343;AFR_AF=0.1036;EUR_AF=0.2028;SAS_AF=0.2454;AA=A|||;VT=SNP
3	16423759	rs4643693	T	C	100	PASS	AC=1250;AF=0.249601;AN=5008;NS=2504;DP=19725;EAS_AF=0.4544;AMR_AF=0.2248;AFR_AF=0.0703;EUR_AF=0.1918;SAS_AF=0.3579;AA=T|||;VT=SNP
3	16423871	rs1965431	T	G	100	PASS	AC=1003;AF=0.20028;AN=5008;NS=2504;DP=20899;EAS_AF=0.1875;AMR_AF=0.3357;AFR_AF=0.1036;EUR_AF=0.2028;SAS_AF=0.2454;AA=T|||;VT=SNP
3	16423880	rs1965432	C	T	100	PASS	AC=1523;AF=0.304113;AN=5008;NS=2504;DP=21030;EAS_AF=0.2103;AMR_AF=0.428;AFR_AF=0.2814;EUR_AF=0.329;SAS_AF=0.318;AA=T|||;VT=SNP
3	16424008	rs1464171	C	A	100	PASS	AC=1441;AF=0.28774;AN=5008;NS=2504;DP=20111;EAS_AF=0.2073;AMR_AF=0.4078;AFR_AF=0.2716;EUR_AF=0.2932;SAS_AF=0.3016;AA=C|||;VT=SNP
3	16424330	rs73041454	C	T	100	PASS	AC=137;AF=0.0273562;AN=5008;NS=2504;DP=23049;EAS_AF=0.0188;AMR_AF=0.0432;AFR_AF=0.0015;EUR_AF=0.0517;SAS_AF=0.0348;AA=C|||;VT=SNP
3	16424645	rs77156492	T	C	100	PASS	AC=282;AF=0.0563099;AN=5008;NS=2504;DP=21966;EAS_AF=0.003;AMR_AF=0.0317;AFR_AF=0.1551;EUR_AF=0.0358;SAS_AF=0.0164;AA=T|||;VT=SNP
3	16424727	rs78410042	C	T	100	PASS	AC=244;AF=0.048722;AN=5008;NS=2504;DP=19956;EAS_AF=0;AMR_AF=0.0476;AFR_AF=0.0023;EUR_AF=0.0964;SAS_AF=0.1135;AA=C|||;VT=SNP
3	16425121	rs548740	T	C	100	PASS	AC=1785;AF=0.35643;AN=5008;NS=2504;DP=18835;EAS_AF=0.4653;AMR_AF=0.2968;AFR_AF=0.1884;EUR_AF=0.2883;SAS_AF=0.5838;AA=T|||;VT=SNP
3	16425349	rs690219	T	G	100	PASS	AC=1988;AF=0.396965;AN=5008;NS=2504;DP=17942;EAS_AF=0.3264;AMR_AF=0.3084;AFR_AF=0.6884;EUR_AF=0.4205;SAS_AF=0.1145;AA=T|||;VT=SNP
3	16425466	rs551672	T	A	100	PASS	AC=1784;AF=0.35623;AN=5008;NS=2504;DP=22297;EAS_AF=0.4653;AMR_AF=0.2954;AFR_AF=0.1884;EUR_AF=0.2883;SAS_AF=0.5838;AA=A|||;VT=SNP
3	16425534	rs74417357	C	T	100	PASS	AC=191;AF=0.038139;AN=5008;NS=2504;DP=21751;EAS_AF=0.003;AMR_AF=0.0274;AFR_AF=0.0885;EUR_AF=0.0358;SAS_AF=0.0164;AA=C|||;VT=SNP
3	16425733	rs12495830	C	G	100	PASS	AC=138;AF=0.0275559;AN=5008;NS=2504;DP=19353;EAS_AF=0.0198;AMR_AF=0.0432;AFR_AF=0.0015;EUR_AF=0.0517;SAS_AF=0.0348;AA=C|||;VT=SNP
3	16425763	rs690258	T	A	100	PASS	AC=3017;AF=0.602436;AN=5008;NS=2504;DP=19101;EAS_AF=0.6716;AMR_AF=0.6916;AFR_AF=0.3116;EUR_AF=0.5795;SAS_AF=0.8845;AA=A|||;VT=SNP
3	16426049	rs59930398	T	C	100	PASS	AC=1011;AF=0.201877;AN=5008;NS=2504;DP=16337;EAS_AF=0.1885;AMR_AF=0.3401;AFR_AF=0.1036;EUR_AF=0.2028;SAS_AF=0.2495;AA=T|||;VT=SNP
3	16426399	rs78059779	G	A	100	PASS	AC=97;AF=0.019369;AN=5008;NS=2504;DP=15560;EAS_AF=0;AMR_AF=0.0375;AFR_AF=0.0023;EUR_AF=0.0537;SAS_AF=0.0143;AA=G|||;VT=SNP
3	16426427	rs471336	A	G	100	PASS	AC=1532;AF=0.305911;AN=5008;NS=2504;DP=16040;EAS_AF=0.1994;AMR_AF=0.4121;AFR_AF=0.2141;EUR_AF=0.2992;SAS_AF=0.4714;AA=A|||;VT=SNP
3	16426554	rs690548	C	T	100	PASS	AC=1831;AF=0.365615;AN=5008;NS=2504;DP=17043;EAS_AF=0.3175;AMR_AF=0.3329;AFR_AF=0.6074;EUR_AF=0.3817;SAS_AF=0.0951;AA=C|||;VT=SNP
3	16426891	rs17042200	G	A	100	PASS	AC=1252;AF=0.25;AN=5008;NS=2504;DP=18861;EAS_AF=0.4573;AMR_AF=0.2205;AFR_AF=0.0688;EUR_AF=0.1928;SAS_AF=0.3609;AA=G|||;VT=SNP
3	16427515	rs842486	C	T	100	PASS	AC=1992;AF=0.397764;AN=5008;NS=2504;DP=21835;EAS_AF=0.2996;AMR_AF=0.3588;AFR_AF=0.6884;EUR_AF=0.4185;SAS_AF=0.1125;AA=T|||;VT=SNP
3	16428158	rs75191188	A	G	100	PASS	AC=22;AF=0.00439297;AN=5008;NS=2504;DP=21741;EAS_AF=0;AMR_AF=0.0014;AFR_AF=0.0008;EUR_AF=0.0179;SAS_AF=0.002;AA=A|||;VT=SNP
3	16428438	rs712875	C	A	100	PASS	AC=2999;AF=0.598842;AN=5008;NS=2504;DP=22767;EAS_AF=0.6766;AMR_AF=0.6441;AFR_AF=0.3132;EUR_AF=0.5835;SAS_AF=0.8885;AA=C|||;VT=SNP
3	16428481	rs12629276	C	T	100	PASS	AC=1248;AF=0.249201;AN=5008;NS=2504;DP=23355;EAS_AF=0.4563;AMR_AF=0.2205;AFR_AF=0.0703;EUR_AF=0.1909;SAS_AF=0.3579;AA=T|||;VT=SNP
3	16428546	rs712876	G	A	100	PASS	AC=3000;AF=0.599042;AN=5008;NS=2504;DP=23798;EAS_AF=0.6786;AMR_AF=0.6427;AFR_AF=0.3132;EUR_AF=0.5835;SAS_AF=0.8885;AA=A|||;VT=SNP
3	16428593	rs712877	G	A	100	PASS	AC=582;AF=0.116214;AN=5008;NS=2504;DP=21923;EAS_AF=0.0109;AMR_AF=0.0836;AFR_AF=0.1407;EUR_AF=0.1024;SAS_AF=0.229;AA=G|||;VT=SNP
3	16428632	rs73041463	A	G	100	PASS	AC=137;AF=0.0273562;AN=5008;NS=2504;DP=22072;EAS_AF=0.0198;AMR_AF=0.0418;AFR_AF=0.0015;EUR_AF=0.0507;SAS_AF=0.0358;AA=A|||;VT=SNP
3	16429377	rs690201	T	G	100	PASS	AC=3081;AF=0.615216;AN=5008;NS=2504;DP=17494;EAS_AF=0.6696;AMR_AF=0.6671;AFR_AF=0.3298;EUR_AF=0.6183;SAS_AF=0.9049;AA=T|||;VT=SNP
3	16429535	rs17042202	G	C	100	PASS	AC=101;AF=0.0201677;AN=5008;NS=2504;DP=20524;EAS_AF=0.003;AMR_AF=0.0202;AFR_AF=0.0242;EUR_AF=0.0358;SAS_AF=0.0164;AA=G|||;VT=SNP
3	16429872	rs71310336	G	C	100	PASS	AC=74;AF=0.0147764;AN=5008;NS=2504;DP=20666;EAS_AF=0;AMR_AF=0.0202;AFR_AF=0.0023;EUR_AF=0.0517;SAS_AF=0.0051;AA=G|||;VT=SNP
3	16430090	rs9990090	A	G	100	PASS	AC=1185;AF=0.236621;AN=5008;NS=2504;DP=19423;EAS_AF=0.2093;AMR_AF=0.3487;AFR_AF=0.1104;EUR_AF=0.2903;SAS_AF=0.3006;AA=A|||;VT=SNP
3	16430627	rs76894583	T	G	100	PASS	AC=97;AF=0.019369;AN=5008;NS=2504;DP=20900;EAS_AF=0.003;AMR_AF=0.0202;AFR_AF=0.0219;EUR_AF=0.0358;SAS_AF=0.0153;AA=T|||;VT=SNP
3	16431196	rs525851	T	C	100	PASS	AC=1033;AF=0.20627;AN=5008;NS=2504;DP=21450;EAS_AF=0.2718;AMR_AF=0.2277;AFR_AF=0.084;EUR_AF=0.2316;SAS_AF=0.2628;AA=C|||;VT=SNP
3	16431205	rs689643	T	C	100	PASS	AC=1033;AF=0.20627;AN=5008;NS=2504;DP=21402;EAS_AF=0.2718;AMR_AF=0.2277;AFR_AF=0.084;EUR_AF=0.2316;SAS_AF=0.2628;AA=T|||;VT=SNP
3	16431311	rs12496341	C	T	100	PASS	AC=216;AF=0.043131;AN=5008;NS=2504;DP=20994;EAS_AF=0.0169;AMR_AF=0.062;AFR_AF=0.0091;EUR_AF=0.0875;SAS_AF=0.0573;AA=C|||;VT=SNP
3	16431421	rs523909	T	C	100	PASS	AC=1031;AF=0.205871;AN=5008;NS=2504;DP=21401;EAS_AF=0.2708;AMR_AF=0.2277;AFR_AF=0.084;EUR_AF=0.2306;SAS_AF=0.2628;AA=C|||;VT=SNP
3	16431628	rs56013899	C	T	100	PASS	AC=135;AF=0.0269569;AN=5008;NS=2504;DP=22319;EAS_AF=0.0159;AMR_AF=0.0432;AFR_AF=0.0015;EUR_AF=0.0507;SAS_AF=0.0368;AA=C|||;VT=SNP
3	16432477	rs690403	C	T	100	PASS	AC=4879;AF=0.974241;AN=5008;NS=2504;DP=19867;EAS_AF=1;AMR_AF=0.9611;AFR_AF=0.9939;EUR_AF=0.9125;SAS_AF=0.9939;AA=T|||;VT=SNP
3	16432660	rs73041473	C	T	100	PASS	AC=13;AF=0.00259585;AN=5008;NS=2504;DP=16641;EAS_AF=0;AMR_AF=0.0014;AFR_AF=0;EUR_AF=0.006;SAS_AF=0.0061;AA=C|||;VT=SNP
3	16432860	rs580455	A	T	100	PASS	AC=3113;AF=0.621605;AN=5008;NS=2504;DP=17331;EAS_AF=0.5823;AMR_AF=0.438;AFR_AF=0.8933;EUR_AF=0.4463;SAS_AF=0.6053;AA=T|||;VT=SNP
3	16433301	rs7624893	G	A	100	PASS	AC=1157;AF=0.23103;AN=5008;NS=2504;DP=17233;EAS_AF=0.0784;AMR_AF=0.1225;AFR_AF=0.6316;EUR_AF=0.1262;SAS_AF=0.0317;AA=G|||;VT=SNP
3	16433490	rs13081740	T	C	100	PASS	AC=918;AF=0.183307;AN=5008;NS=2504;DP=16312;EAS_AF=0.2808;AMR_AF=0.2032;AFR_AF=0.0703;EUR_AF=0.1779;SAS_AF=0.227;AA=T|||;VT=SNP
3	16433519	rs1864259	C	T	100	PASS	AC=918;AF=0.183307;AN=5008;NS=2504;DP=14948;EAS_AF=0.2808;AMR_AF=0.2032;AFR_AF=0.0703;EUR_AF=0.1779;SAS_AF=0.227;AA=T|||;VT=SNP
3	16434110	rs35975950	T	C	100	PASS	AC=927;AF=0.185104;AN=5008;NS=2504;DP=11484;EAS_AF=0.2808;AMR_AF=0.2046;AFR_AF=0.0711;EUR_AF=0.1839;SAS_AF=0.228;AA=T|||;VT=SNP
3	16434257	rs73041475	A	G	100	PASS	AC=126;AF=0.0251597;AN=5008;NS=2504;DP=14095;EAS_AF=0.0099;AMR_AF=0.0418;AFR_AF=0.0015;EUR_AF=0.0497;SAS_AF=0.0358;AA=A|||;VT=SNP
3	16434630	rs4684279	G	A	100	PASS	AC=919;AF=0.183506;AN=5008;NS=2504;DP=23296;EAS_AF=0.2808;AMR_AF=0.2046;AFR_AF=0.0635;EUR_AF=0.1849;SAS_AF=0.229;AA=G|||;VT=SNP
3	16434827	rs73041478	C	T	100	PASS	AC=166;AF=0.033147;AN=5008;NS=2504;DP=21062;EAS_AF=0.003;AMR_AF=0.036;AFR_AF=0.0242;EUR_AF=0.0567;SAS_AF=0.0501;AA=C|||;VT=SNP
3	16434903	rs11714754	A	C	100	PASS	AC=120;AF=0.0239617;AN=5008;NS=2504;DP=21061;EAS_AF=0.001;AMR_AF=0.0288;AFR_AF=0.0076;EUR_AF=0.0656;SAS_AF=0.0235;AA=A|||;VT=SNP
3	16434905	rs71310339	A	C	100	PASS	AC=940;AF=0.1877;AN=5008;NS=2504;DP=20998;EAS_AF=0.2808;AMR_AF=0.2061;AFR_AF=0.0772;EUR_AF=0.1869;SAS_AF=0.229;AA=C|||;VT=SNP
3	16434986	rs71310340	C	A	100	PASS	AC=926;AF=0.184904;AN=5008;NS=2504;DP=20064;EAS_AF=0.2817;AMR_AF=0.2061;AFR_AF=0.0658;EUR_AF=0.1869;SAS_AF=0.229;AA=C|||;VT=SNP
3	16435340	rs496611	G	A	100	PASS	AC=1632;AF=0.325879;AN=5008;NS=2504;DP=13387;EAS_AF=0.4018;AMR_AF=0.4885;AFR_AF=0.0817;EUR_AF=0.4414;SAS_AF=0.3436;AA=G|||;VT=SNP
3	16435358	rs147951429	G	A	100	PASS	AC=24;AF=0.00479233;AN=5008;NS=2504;DP=13279;EAS_AF=0;AMR_AF=0.0029;AFR_AF=0.0008;EUR_AF=0.0199;SAS_AF=0.001;AA=G|||;VT=SNP
3	16435368	rs141897944	G	A	100	PASS	AC=90;AF=0.0179712;AN=5008;NS=2504;DP=13509;EAS_AF=0.001;AMR_AF=0.0706;AFR_AF=0.0008;EUR_AF=0.0288;SAS_AF=0.0102;AA=G|||;VT=SNP
3	16435429	rs13070905	A	G	100	PASS	AC=930;AF=0.185703;AN=5008;NS=2504;DP=14493;EAS_AF=0.2808;AMR_AF=0.2046;AFR_AF=0.0719;EUR_AF=0.1849;SAS_AF=0.229;AA=G|||;VT=SNP
3	16435640	rs690244	A	G	100	PASS	AC=4552;AF=0.908946;AN=5008;NS=2504;DP=15455;EAS_AF=0.9722;AMR_AF=0.9452;AFR_AF=0.8903;EUR_AF=0.9274;SAS_AF=0.8241;AA=G|||;VT=SNP
3	16435821	rs2063775	T	G	100	PASS	AC=920;AF=0.183706;AN=5008;NS=2504;DP=19252;EAS_AF=0.2808;AMR_AF=0.2046;AFR_AF=0.0643;EUR_AF=0.1849;SAS_AF=0.229;AA=T|||;VT=SNP
3	16436055	rs2063776	T	C	100	PASS	AC=920;AF=0.183706;AN=5008;NS=2504;DP=18172;EAS_AF=0.2808;AMR_AF=0.2046;AFR_AF=0.0643;EUR_AF=0.1849;SAS_AF=0.229;AA=t|||;VT=SNP
3	16436072	rs579168	A	G	100	PASS	AC=1691;AF=0.33766;AN=5008;NS=2504;DP=17080;EAS_AF=0.4028;AMR_AF=0.4914;AFR_AF=0.1241;EUR_AF=0.4414;SAS_AF=0.3436;AA=A|||;VT=SNP
3	16436199	rs34993147	A	C	100	PASS	AC=933;AF=0.186302;AN=5008;NS=2504;DP=21283;EAS_AF=0.2808;AMR_AF=0.2046;AFR_AF=0.0741;EUR_AF=0.1849;SAS_AF=0.229;AA=A|||;VT=SNP
3	16436203	rs578241	G	T	100	PASS	AC=4552;AF=0.908946;AN=5008;NS=2504;DP=21318;EAS_AF=0.9722;AMR_AF=0.9452;AFR_AF=0.8903;EUR_AF=0.9274;SAS_AF=0.8241;AA=T|||;VT=SNP
3	16436220	rs4452312	T	C	100	PASS	AC=930;AF=0.185703;AN=5008;NS=2504;DP=20618;EAS_AF=0.2808;AMR_AF=0.2046;AFR_AF=0.0719;EUR_AF=0.1849;SAS_AF=0.229;AA=C|||;VT=SNP
3	16436460	rs114951998	G	C	100	PASS	AC=82;AF=0.0163738;AN=5008;NS=2504;DP=17210;EAS_AF=0;AMR_AF=0.0303;AFR_AF=0.0015;EUR_AF=0.0437;SAS_AF=0.0153;AA=G|||;VT=SNP
3	16436463	rs71310341	A	G	100	PASS	AC=930;AF=0.185703;AN=5008;NS=2504;DP=17170;EAS_AF=0.2808;AMR_AF=0.2046;AFR_AF=0.0719;EUR_AF=0.1849;SAS_AF=0.229;AA=G|||;VT=SNP
3	16436725	rs12488145	C	A	100	PASS	AC=1538;AF=0.307109;AN=5008;NS=2504;DP=16174;EAS_AF=0.4891;AMR_AF=0.2954;AFR_AF=0.1089;EUR_AF=0.3032;SAS_AF=0.3998;AA=A|||;VT=SNP
3	16436942	rs62236301	C	A	100	PASS	AC=120;AF=0.0239617;AN=5008;NS=2504;DP=15921;EAS_AF=0.001;AMR_AF=0.0288;AFR_AF=0.0076;EUR_AF=0.0656;SAS_AF=0.0235;AA=C|||;VT=SNP
3	16436963	rs74282851	T	G	100	PASS	AC=439;AF=0.0876597;AN=5008;NS=2504;DP=15210;EAS_AF=0.1667;AMR_AF=0.1902;AFR_AF=0.0038;EUR_AF=0.0497;SAS_AF=0.0859;AA=T|||;VT=SNP
3	16437007	rs13082452	C	T	100	PASS	AC=921;AF=0.183906;AN=5008;NS=2504;DP=14144;EAS_AF=0.2808;AMR_AF=0.2061;AFR_AF=0.0651;EUR_AF=0.1849;SAS_AF=0.228;AA=C|||;VT=SNP
3	16437037	rs62236302	C	T	100	PASS	AC=245;AF=0.0489217;AN=5008;NS=2504;DP=16400;EAS_AF=0.0109;AMR_AF=0.0706;AFR_AF=0.0091;EUR_AF=0.1153;SAS_AF=0.0583;AA=T|||;VT=SNP
3	16437041	rs13082467	C	T	100	PASS	AC=921;AF=0.183906;AN=5008;NS=2504;DP=16516;EAS_AF=0.2808;AMR_AF=0.2061;AFR_AF=0.0651;EUR_AF=0.1849;SAS_AF=0.228;AA=C|||;VT=SNP
3	16437067	rs13082486	C	T	100	PASS	AC=922;AF=0.184105;AN=5008;NS=2504;DP=16429;EAS_AF=0.2808;AMR_AF=0.2061;AFR_AF=0.0658;EUR_AF=0.1849;SAS_AF=0.228;AA=C|||;VT=SNP
3	16437268	rs13062819	T	G	100	PASS	AC=930;AF=0.185703;AN=5008;NS=2504;DP=15082;EAS_AF=0.2808;AMR_AF=0.2061;AFR_AF=0.0703;EUR_AF=0.1869;SAS_AF=0.228;AA=T|||;VT=SNP
3	16437374	rs842487	A	G	100	PASS	AC=1763;AF=0.352037;AN=5008;NS=2504;DP=14202;EAS_AF=0.4107;AMR_AF=0.5202;AFR_AF=0.0885;EUR_AF=0.5099;SAS_AF=0.3661;AA=A|||;VT=SNP
3	16437387	rs842488	C	T	100	PASS	AC=3365;AF=0.671925;AN=5008;NS=2504;DP=13862;EAS_AF=0.5903;AMR_AF=0.5086;AFR_AF=0.9191;EUR_AF=0.5557;SAS_AF=0.6575;AA=T|||;VT=SNP
3	16437805	rs73041489	T	A	100	PASS	AC=133;AF=0.0265575;AN=5008;NS=2504;DP=13878;EAS_AF=0.003;AMR_AF=0.0346;AFR_AF=0.0038;EUR_AF=0.0537;SAS_AF=0.0481;AA=T|||;VT=SNP
3	16438270	rs11715320	T	C	100	PASS	AC=630;AF=0.125799;AN=5008;NS=2504;DP=18319;EAS_AF=0.2163;AMR_AF=0.0922;AFR_AF=0.0424;EUR_AF=0.1233;SAS_AF=0.1718;AA=T|||;VT=SNP
3	16438462	rs690636	C	T	100	PASS	AC=1647;AF=0.328874;AN=5008;NS=2504;DP=16820;EAS_AF=0.3056;AMR_AF=0.3357;AFR_AF=0.2156;EUR_AF=0.3777;SAS_AF=0.4509;AA=T|||;VT=SNP
3	16438610	rs62236303	C	G	100	PASS	AC=122;AF=0.024361;AN=5008;NS=2504;DP=16282;EAS_AF=0.001;AMR_AF=0.0288;AFR_AF=0.0076;EUR_AF=0.0676;SAS_AF=0.0235;AA=C|||;VT=SNP
3	16438759	rs75044204	A	G	100	PASS	AC=52;AF=0.0103834;AN=5008;NS=2504;DP=18739;EAS_AF=0;AMR_AF=0.013;AFR_AF=0.0053;EUR_AF=0.0318;SAS_AF=0.0041;AA=A|||;VT=SNP
3	16438847	rs1594090	T	G	100	PASS	AC=1209;AF=0.241414;AN=5008;NS=2504;DP=18088;EAS_AF=0.2946;AMR_AF=0.2824;AFR_AF=0.1051;EUR_AF=0.3062;SAS_AF=0.2751;AA=G|||;VT=SNP
3	16438915	rs73041492	C	T	100	PASS	AC=136;AF=0.0271565;AN=5008;NS=2504;DP=17020;EAS_AF=0.003;AMR_AF=0.0346;AFR_AF=0.0045;EUR_AF=0.0547;SAS_AF=0.0491;AA=C|||;VT=SNP
3	16439081	rs2347002	T	C	100	PASS	AC=873;AF=0.174321;AN=5008;NS=2504;DP=17582;EAS_AF=0.2738;AMR_AF=0.2003;AFR_AF=0.0454;EUR_AF=0.1879;SAS_AF=0.2137;AA=T|||;VT=SNP
3	16439125	rs842489	T	C	100	PASS	AC=1836;AF=0.366613;AN=5008;NS=2504;DP=15449;EAS_AF=0.3075;AMR_AF=0.1844;AFR_AF=0.671;EUR_AF=0.1988;SAS_AF=0.318;AA=T|||;VT=SNP
3	16439172	rs111772738	T	G	100	PASS	AC=78;AF=0.0155751;AN=5008;NS=2504;DP=15875;EAS_AF=0;AMR_AF=0.0231;AFR_AF=0.0023;EUR_AF=0.0537;SAS_AF=0.0051;AA=T|||;VT=SNP
3	16439240	rs11128790	C	T	100	PASS	AC=283;AF=0.0565096;AN=5008;NS=2504;DP=15383;EAS_AF=0.0119;AMR_AF=0.0778;AFR_AF=0.028;EUR_AF=0.1183;SAS_AF=0.0624;AA=C|||;VT=SNP
3	16439430	rs73041495	C	T	100	PASS	AC=144;AF=0.028754;AN=5008;NS=2504;DP=15521;EAS_AF=0.003;AMR_AF=0.0346;AFR_AF=0.0106;EUR_AF=0.0547;SAS_AF=0.0491;AA=C|||;VT=SNP
3	16439470	rs842490	T	C	100	PASS	AC=338;AF=0.067492;AN=5008;NS=2504;DP=15062;EAS_AF=0.0099;AMR_AF=0.0461;AFR_AF=0.143;EUR_AF=0.0517;SAS_AF=0.0562;AA=T|||;VT=SNP
3	16439527	rs842491	G	A	100	PASS	AC=1836;AF=0.366613;AN=5008;NS=2504;DP=14924;EAS_AF=0.3075;AMR_AF=0.1844;AFR_AF=0.671;EUR_AF=0.1988;SAS_AF=0.318;AA=G|||;VT=SNP
3	16439694	rs113755687	C	T	100	PASS	AC=144;AF=0.028754;AN=5008;NS=2504;DP=11992;EAS_AF=0.003;AMR_AF=0.0346;AFR_AF=0.0106;EUR_AF=0.0547;SAS_AF=0.0491;AA=C|||;VT=SNP
3	16439817	rs842494	C	T	100	PASS	AC=3032;AF=0.605431;AN=5008;NS=2504;DP=17034;EAS_AF=0.5942;AMR_AF=0.4654;AFR_AF=0.7738;EUR_AF=0.504;SAS_AF=0.593;AA=T|||;VT=SNP
3	16439969	rs842495	G	C	100	PASS	AC=2299;AF=0.459065;AN=5008;NS=2504;DP=18493;EAS_AF=0.4187;AMR_AF=0.6153;AFR_AF=0.2821;EUR_AF=0.6153;SAS_AF=0.4683;AA=C|||;VT=SNP
3	16440244	rs842496	G	A	100	PASS	AC=2295;AF=0.458267;AN=5008;NS=2504;DP=21471;EAS_AF=0.4157;AMR_AF=0.6153;AFR_AF=0.2799;EUR_AF=0.6163;SAS_AF=0.4693;AA=G|||;VT=SNP
3	16440545	rs73041502	G	A	100	PASS	AC=144;AF=0.028754;AN=5008;NS=2504;DP=17718;EAS_AF=0.003;AMR_AF=0.0346;AFR_AF=0.0106;EUR_AF=0.0547;SAS_AF=0.0491;AA=G|||;VT=SNP
3	16441167	rs62236333	G	T	100	PASS	AC=334;AF=0.0666933;AN=5008;NS=2504;DP=19922;EAS_AF=0.0099;AMR_AF=0.0461;AFR_AF=0.1407;EUR_AF=0.0517;SAS_AF=0.0552;AA=G|||;VT=SNP
3	16441178	rs713352	T	C	100	PASS	AC=325;AF=0.0648962;AN=5008;NS=2504;DP=20176;EAS_AF=0.0119;AMR_AF=0.0836;AFR_AF=0.0552;EUR_AF=0.1203;SAS_AF=0.0624;AA=T|||;VT=SNP
3	16441428	rs6442600	T	C	100	PASS	AC=3199;AF=0.638778;AN=5008;NS=2504;DP=19667;EAS_AF=0.6002;AMR_AF=0.5029;AFR_AF=0.7988;EUR_AF=0.5586;SAS_AF=0.6411;AA=C|||;VT=SNP
3	16441518	rs2860052	G	C	100	PASS	AC=3201;AF=0.639177;AN=5008;NS=2504;DP=20123;EAS_AF=0.6012;AMR_AF=0.5014;AFR_AF=0.8003;EUR_AF=0.5586;SAS_AF=0.6411;AA=C|||;VT=SNP
3	16441663	rs735592	G	C	100	PASS	AC=875;AF=0.17472;AN=5008;NS=2504;DP=16766;EAS_AF=0.2708;AMR_AF=0.2032;AFR_AF=0.0484;EUR_AF=0.1859;SAS_AF=0.2147;AA=G|||;VT=SNP
3	16442017	rs938737	G	A	100	PASS	AC=783;AF=0.15635;AN=5008;NS=2504;DP=20058;EAS_AF=0.2351;AMR_AF=0.1988;AFR_AF=0.0287;EUR_AF=0.1839;SAS_AF=0.1892;AA=G|||;VT=SNP
3	16442048	rs734276	C	G	100	PASS	AC=1339;AF=0.267372;AN=5008;NS=2504;DP=20810;EAS_AF=0.256;AMR_AF=0.3242;AFR_AF=0.09;EUR_AF=0.3887;SAS_AF=0.3538;AA=C|||;VT=SNP
3	16442747	rs62236334	C	T	100	PASS	AC=300;AF=0.0599042;AN=5008;NS=2504;DP=16733;EAS_AF=0.0139;AMR_AF=0.0735;AFR_AF=0.028;EUR_AF=0.1203;SAS_AF=0.0787;AA=c|||;VT=SNP
3	16443112	rs7637120	C	T	100	PASS	AC=2459;AF=0.491014;AN=5008;NS=2504;DP=19562;EAS_AF=0.5734;AMR_AF=0.4308;AFR_AF=0.5393;EUR_AF=0.3986;SAS_AF=0.4785;AA=C|||;VT=SNP
3	16443166	rs9853719	T	C	100	PASS	AC=2761;AF=0.551318;AN=5008;NS=2504;DP=20246;EAS_AF=0.5873;AMR_AF=0.5058;AFR_AF=0.5688;EUR_AF=0.5179;SAS_AF=0.5573;AA=C|||;VT=SNP
3	16443344	rs62236335	A	C	100	PASS	AC=295;AF=0.0589058;AN=5008;NS=2504;DP=21741;EAS_AF=0.0139;AMR_AF=0.0692;AFR_AF=0.0333;EUR_AF=0.1153;SAS_AF=0.0746;AA=A|||;VT=SNP
3	16443907	rs62236336	A	C	100	PASS	AC=235;AF=0.0469249;AN=5008;NS=2504;DP=17515;EAS_AF=0.004;AMR_AF=0.0533;AFR_AF=0.0053;EUR_AF=0.0825;SAS_AF=0.1063;AA=A|||;VT=SNP
3	16444359	rs13093266	A	C	100	PASS	AC=850;AF=0.169728;AN=5008;NS=2504;DP=20271;EAS_AF=0.2431;AMR_AF=0.2637;AFR_AF=0.0318;EUR_AF=0.1978;SAS_AF=0.1851;AA=A|||;VT=SNP
3	16444576	rs73043108	G	A	100	PASS	AC=170;AF=0.0339457;AN=5008;NS=2504;DP=21879;EAS_AF=0.0119;AMR_AF=0.0447;AFR_AF=0.0204;EUR_AF=0.0517;SAS_AF=0.0491;AA=g|||;VT=SNP
3	16444581	rs6798967	G	A	100	PASS	AC=3464;AF=0.691693;AN=5008;NS=2504;DP=22144;EAS_AF=0.6022;AMR_AF=0.5749;AFR_AF=0.9191;EUR_AF=0.5686;SAS_AF=0.6861;AA=A|||;VT=SNP
3	16444813	rs6763099	T	C	100	PASS	AC=1563;AF=0.312101;AN=5008;NS=2504;DP=16633;EAS_AF=0.3294;AMR_AF=0.1657;AFR_AF=0.4758;EUR_AF=0.2008;SAS_AF=0.2914;AA=T|||;VT=SNP
3	16446030	rs13062235	C	T	100	PASS	AC=74;AF=0.0147764;AN=5008;NS=2504;DP=10880;EAS_AF=0.001;AMR_AF=0.0231;AFR_AF=0.0023;EUR_AF=0.0477;SAS_AF=0.0061;AA=C|||;VT=SNP
3	16446085	rs62236339	T	A	100	PASS	AC=240;AF=0.0479233;AN=5008;NS=2504;DP=12073;EAS_AF=0.004;AMR_AF=0.0533;AFR_AF=0.0098;EUR_AF=0.0825;SAS_AF=0.1053;AA=T|||;VT=SNP
3	16446142	rs186113097	C	T	100	PASS	AC=26;AF=0.00519169;AN=5008;NS=2504;DP=14597;EAS_AF=0.001;AMR_AF=0.0115;AFR_AF=0.0008;EUR_AF=0.0099;SAS_AF=0.0061;AA=C|||;VT=SNP
3	16447426	rs6442601	T	C	100	PASS	AC=2731;AF=0.545327;AN=5008;NS=2504;DP=18152;EAS_AF=0.5794;AMR_AF=0.4986;AFR_AF=0.5635;EUR_AF=0.5139;SAS_AF=0.5511;AA=C|||;VT=SNP
3	16447699	rs138122973	C	A	100	PASS	AC=25;AF=0.00499201;AN=5008;NS=2504;DP=19229;EAS_AF=0;AMR_AF=0.0086;AFR_AF=0.0023;EUR_AF=0.0139;SAS_AF=0.002;AA=C|||;VT=SNP
3	16447924	rs4685332	C	T	100	PASS	AC=836;AF=0.166933;AN=5008;NS=2504;DP=19279;EAS_AF=0.2292;AMR_AF=0.2637;AFR_AF=0.0318;EUR_AF=0.1968;SAS_AF=0.1861;AA=C|||;VT=SNP
3	16447980	rs4685333	A	G	100	PASS	AC=2729;AF=0.544928;AN=5008;NS=2504;DP=19177;EAS_AF=0.5794;AMR_AF=0.4971;AFR_AF=0.5628;EUR_AF=0.5139;SAS_AF=0.5511;AA=G|||;VT=SNP
3	16448187	rs12487648	A	G	100	PASS	AC=296;AF=0.0591054;AN=5008;NS=2504;DP=21676;EAS_AF=0.0119;AMR_AF=0.0692;AFR_AF=0.0348;EUR_AF=0.1163;SAS_AF=0.0746;AA=A|||;VT=SNP
3	16448325	rs35807842	C	A	100	PASS	AC=835;AF=0.166733;AN=5008;NS=2504;DP=20985;EAS_AF=0.2292;AMR_AF=0.2622;AFR_AF=0.0318;EUR_AF=0.1968;SAS_AF=0.1861;AA=C|||;VT=SNP
3	16448590	rs4685334	G	C	100	PASS	AC=835;AF=0.166733;AN=5008;NS=2504;DP=20304;EAS_AF=0.2292;AMR_AF=0.2622;AFR_AF=0.0318;EUR_AF=0.1968;SAS_AF=0.1861;AA=G|||;VT=SNP
3	16448636	rs4685335	C	T	100	PASS	AC=2716;AF=0.542332;AN=5008;NS=2504;DP=21230;EAS_AF=0.5704;AMR_AF=0.4971;AFR_AF=0.5598;EUR_AF=0.5139;SAS_AF=0.5511;AA=T|||;VT=SNP
3	16449274	rs73043115	G	A	100	PASS	AC=10;AF=0.00199681;AN=5008;NS=2504;DP=18647;EAS_AF=0;AMR_AF=0.0014;AFR_AF=0.0008;EUR_AF=0.006;SAS_AF=0.002;AA=G|||;VT=SNP
3	16449711	rs4298032	G	A	100	PASS	AC=2770;AF=0.553115;AN=5008;NS=2504;DP=18794;EAS_AF=0.5764;AMR_AF=0.5072;AFR_AF=0.5643;EUR_AF=0.5278;SAS_AF=0.5726;AA=A|||;VT=SNP
3	16450673	rs62236342	C	T	100	PASS	AC=288;AF=0.057508;AN=5008;NS=2504;DP=17088;EAS_AF=0.0119;AMR_AF=0.0692;AFR_AF=0.028;EUR_AF=0.1173;SAS_AF=0.0746;AA=C|||;VT=SNP
3	16450775	rs62236343	G	T	100	PASS	AC=288;AF=0.057508;AN=5008;NS=2504;DP=17665;EAS_AF=0.0119;AMR_AF=0.0692;AFR_AF=0.028;EUR_AF=0.1173;SAS_AF=0.0746;AA=G|||;VT=SNP
3	16450872	rs1546650	T	C	100	PASS	AC=3160;AF=0.63099;AN=5008;NS=2504;DP=18114;EAS_AF=0.5942;AMR_AF=0.5591;AFR_AF=0.7988;EUR_AF=0.5517;SAS_AF=0.5746;AA=C|||;VT=SNP
3	16451437	rs9848927	G	A	100	PASS	AC=908;AF=0.18131;AN=5008;NS=2504;DP=12603;EAS_AF=0.2312;AMR_AF=0.2767;AFR_AF=0.0582;EUR_AF=0.2078;SAS_AF=0.2014;AA=G|||;VT=SNP
3	16451626	rs2059911	T	G	100	PASS	AC=4986;AF=0.995607;AN=5008;NS=2504;DP=16198;EAS_AF=1;AMR_AF=0.9957;AFR_AF=1;EUR_AF=0.9841;SAS_AF=0.9969;AA=G|||;VT=SNP
3	16451678	rs73043121	T	C	100	PASS	AC=127;AF=0.0253594;AN=5008;NS=2504;DP=13792;EAS_AF=0.001;AMR_AF=0.0447;AFR_AF=0.0197;EUR_AF=0.0527;SAS_AF=0.0164;AA=T|||;VT=SNP
3	16452163	rs62236344	C	T	100	PASS	AC=297;AF=0.0593051;AN=5008;NS=2504;DP=15858;EAS_AF=0.0119;AMR_AF=0.072;AFR_AF=0.0333;EUR_AF=0.1173;SAS_AF=0.0746;AA=C|||;VT=SNP
3	16452228	rs71310344	A	G	100	PASS	AC=965;AF=0.192692;AN=5008;NS=2504;DP=15209;EAS_AF=0.2312;AMR_AF=0.2925;AFR_AF=0.0734;EUR_AF=0.2336;SAS_AF=0.2014;AA=A|||;VT=SNP
3	16453362	rs2077624	A	G	100	PASS	AC=2483;AF=0.495807;AN=5008;NS=2504;DP=19708;EAS_AF=0.5942;AMR_AF=0.4539;AFR_AF=0.4902;EUR_AF=0.4682;SAS_AF=0.4601;AA=A|||;VT=SNP
3	16453601	rs2076819	G	A	100	PASS	AC=2760;AF=0.551118;AN=5008;NS=2504;DP=19567;EAS_AF=0.5754;AMR_AF=0.5101;AFR_AF=0.5643;EUR_AF=0.5258;SAS_AF=0.5634;AA=A|||;VT=SNP
3	16454480	rs7635311	A	G	100	PASS	AC=2507;AF=0.500599;AN=5008;NS=2504;DP=20187;EAS_AF=0.5933;AMR_AF=0.4539;AFR_AF=0.5159;EUR_AF=0.4652;SAS_AF=0.454;AA=A|||;VT=SNP
3	16455710	rs12486361	T	C	100	PASS	AC=2482;AF=0.495607;AN=5008;NS=2504;DP=21897;EAS_AF=0.5804;AMR_AF=0.4467;AFR_AF=0.5272;EUR_AF=0.4433;SAS_AF=0.454;AA=C|||;VT=SNP
3	16455851	rs114426744	C	T	100	PASS	AC=309;AF=0.0617013;AN=5008;NS=2504;DP=16266;EAS_AF=0.12;AMR_AF=0.0562;AFR_AF=0.0076;EUR_AF=0.1143;SAS_AF=0.0245;AA=C|||;VT=SNP
3	16455949	rs9832910	A	T	100	PASS	AC=1867;AF=0.372804;AN=5008;NS=2504;DP=17353;EAS_AF=0.2629;AMR_AF=0.4265;AFR_AF=0.4017;EUR_AF=0.3787;SAS_AF=0.4029;AA=A|||;VT=SNP
3	16456096	rs9874976	G	C	100	PASS	AC=652;AF=0.130192;AN=5008;NS=2504;DP=14604;EAS_AF=0.0099;AMR_AF=0.0793;AFR_AF=0.3018;EUR_AF=0.0567;SAS_AF=0.1339;AA=G|||;VT=SNP
3	16456139	rs60156791	A	G	100	PASS	AC=1208;AF=0.241214;AN=5008;NS=2504;DP=19669;EAS_AF=0.253;AMR_AF=0.3458;AFR_AF=0.0915;EUR_AF=0.3221;SAS_AF=0.274;AA=A|||;VT=SNP
3	16456273	rs57928681	C	T	100	PASS	AC=1626;AF=0.324681;AN=5008;NS=2504;DP=17988;EAS_AF=0.4653;AMR_AF=0.3746;AFR_AF=0.1089;EUR_AF=0.328;SAS_AF=0.4325;AA=T|||;VT=SNP
3	16456557	rs73043124	G	A	100	PASS	AC=1224;AF=0.244409;AN=5008;NS=2504;DP=18271;EAS_AF=0.255;AMR_AF=0.3458;AFR_AF=0.1059;EUR_AF=0.3221;SAS_AF=0.2689;AA=G|||;VT=SNP
3	16457095	rs12490991	A	G	100	PASS	AC=1329;AF=0.265375;AN=5008;NS=2504;DP=14264;EAS_AF=0.2907;AMR_AF=0.3602;AFR_AF=0.1233;EUR_AF=0.3499;SAS_AF=0.2771;AA=G|||;VT=SNP
3	16457119	rs12487995	T	G	100	PASS	AC=396;AF=0.0790735;AN=5008;NS=2504;DP=14188;EAS_AF=0.0456;AMR_AF=0.0793;AFR_AF=0.0749;EUR_AF=0.1183;SAS_AF=0.0787;AA=T|||;VT=SNP
3	16457444	rs4685336	C	A	100	PASS	AC=1471;AF=0.29373;AN=5008;NS=2504;DP=18146;EAS_AF=0.2371;AMR_AF=0.3415;AFR_AF=0.3116;EUR_AF=0.2594;SAS_AF=0.3292;AA=C|||;VT=SNP
3	16457700	rs62236345	C	T	100	PASS	AC=334;AF=0.0666933;AN=5008;NS=2504;DP=18827;EAS_AF=0.0446;AMR_AF=0.072;AFR_AF=0.0363;EUR_AF=0.1183;SAS_AF=0.0736;AA=T|||;VT=SNP
3	16457917	rs150655938	C	T	100	PASS	AC=17;AF=0.00339457;AN=5008;NS=2504;DP=19563;EAS_AF=0;AMR_AF=0.0014;AFR_AF=0;EUR_AF=0.0129;SAS_AF=0.0031;AA=C|||;VT=SNP
3	16457973	rs6776854	C	T	100	PASS	AC=4039;AF=0.80651;AN=5008;NS=2504;DP=19557;EAS_AF=0.6121;AMR_AF=0.732;AFR_AF=0.9894;EUR_AF=0.7525;SAS_AF=0.8681;AA=T|||;VT=SNP
3	16458023	rs12488848	T	G	100	PASS	AC=26;AF=0.00519169;AN=5008;NS=2504;DP=19806;EAS_AF=0;AMR_AF=0.0101;AFR_AF=0;EUR_AF=0.0189;SAS_AF=0;AA=T|||;VT=SNP
3	16458697	rs12485690	G	T	100	PASS	AC=313;AF=0.0625;AN=5008;NS=2504;DP=14572;EAS_AF=0.0556;AMR_AF=0.0677;AFR_AF=0.0151;EUR_AF=0.1183;SAS_AF=0.0726;AA=G|||;VT=SNP
3	16458883	rs17200320	T	C	100	PASS	AC=914;AF=0.182508;AN=5008;NS=2504;DP=20905;EAS_AF=0.2312;AMR_AF=0.2795;AFR_AF=0.0499;EUR_AF=0.2276;SAS_AF=0.1963;AA=T|||;VT=SNP
3	16458905	rs73816431	A	G	100	PASS	AC=951;AF=0.189896;AN=5008;NS=2504;DP=20718;EAS_AF=0.2302;AMR_AF=0.281;AFR_AF=0.0779;EUR_AF=0.2276;SAS_AF=0.1963;AA=A|||;VT=SNP
3	16458929	rs7626299	G	A	100	PASS	AC=1502;AF=0.29992;AN=5008;NS=2504;DP=21436;EAS_AF=0.2371;AMR_AF=0.3487;AFR_AF=0.3139;EUR_AF=0.2813;SAS_AF=0.3303;AA=A|||;VT=SNP
3	16459068	rs12492816	A	C	100	PASS	AC=295;AF=0.0589058;AN=5008;NS=2504;DP=18558;EAS_AF=0.0466;AMR_AF=0.0663;AFR_AF=0.0091;EUR_AF=0.1183;SAS_AF=0.0726;AA=A|||;VT=SNP
3	16459584	rs62236346	T	C	100	PASS	AC=293;AF=0.0585064;AN=5008;NS=2504;DP=18489;EAS_AF=0.0446;AMR_AF=0.0663;AFR_AF=0.0091;EUR_AF=0.1193;SAS_AF=0.0716;AA=T|||;VT=SNP
3	16459847	rs71310345	A	G	100	PASS	AC=964;AF=0.192492;AN=5008;NS=2504;DP=18208;EAS_AF=0.2431;AMR_AF=0.2867;AFR_AF=0.0764;EUR_AF=0.2256;SAS_AF=0.1963;AA=A|||;VT=SNP
3	16460178	rs78393923	C	T	100	PASS	AC=94;AF=0.01877;AN=5008;NS=2504;DP=16856;EAS_AF=0;AMR_AF=0.0346;AFR_AF=0.0023;EUR_AF=0.0616;SAS_AF=0.0051;AA=C|||;VT=SNP
3	16460617	rs62236347	T	C	100	PASS	AC=121;AF=0.0241613;AN=5008;NS=2504;DP=21671;EAS_AF=0;AMR_AF=0.0274;AFR_AF=0.0076;EUR_AF=0.0666;SAS_AF=0.0256;AA=T|||;VT=SNP
3	16460770	rs17042252	G	A	100	PASS	AC=918;AF=0.183307;AN=5008;NS=2504;DP=19892;EAS_AF=0.2391;AMR_AF=0.2795;AFR_AF=0.0522;EUR_AF=0.2227;SAS_AF=0.1943;AA=G|||;VT=SNP
3	16461063	rs7632675	G	A	100	PASS	AC=925;AF=0.184704;AN=5008;NS=2504;DP=18590;EAS_AF=0.0546;AMR_AF=0.1369;AFR_AF=0.3056;EUR_AF=0.171;SAS_AF=0.2035;AA=A|||;VT=SNP
3	16462983	rs56764336	G	A	100	PASS	AC=821;AF=0.163938;AN=5008;NS=2504;DP=17413;EAS_AF=0.1617;AMR_AF=0.2421;AFR_AF=0.1225;EUR_AF=0.167;SAS_AF=0.1636;AA=G|||;VT=SNP
3	16463009	rs111405604	C	A	100	PASS	AC=435;AF=0.086861;AN=5008;NS=2504;DP=17045;EAS_AF=0.004;AMR_AF=0.0533;AFR_AF=0.2685;EUR_AF=0.0179;SAS_AF=0.0215;AA=C|||;VT=SNP
3	16463111	rs113824393	C	T	100	PASS	AC=435;AF=0.086861;AN=5008;NS=2504;DP=17118;EAS_AF=0.004;AMR_AF=0.0533;AFR_AF=0.2685;EUR_AF=0.0179;SAS_AF=0.0215;AA=C|||;VT=SNP
3	16463271	rs17042258	T	C	100	PASS	AC=845;AF=0.16873;AN=5008;NS=2504;DP=19033;EAS_AF=0.1627;AMR_AF=0.245;AFR_AF=0.1369;EUR_AF=0.167;SAS_AF=0.1656;AA=T|||;VT=SNP
3	16463703	rs73816433	G	A	100	PASS	AC=436;AF=0.0870607;AN=5008;NS=2504;DP=17054;EAS_AF=0.005;AMR_AF=0.0533;AFR_AF=0.2685;EUR_AF=0.0179;SAS_AF=0.0215;AA=G|||;VT=SNP
3	16463957	rs56358806	G	A	100	PASS	AC=180;AF=0.0359425;AN=5008;NS=2504;DP=15218;EAS_AF=0.002;AMR_AF=0.0447;AFR_AF=0.0023;EUR_AF=0.1282;SAS_AF=0.0153;AA=G|||;VT=SNP
3	16464072	rs12631292	A	G	100	PASS	AC=833;AF=0.166334;AN=5008;NS=2504;DP=16183;EAS_AF=0.1736;AMR_AF=0.2435;AFR_AF=0.121;EUR_AF=0.167;SAS_AF=0.1646;AA=A|||;VT=SNP
3	16464684	rs145860600	A	G	100	PASS	AC=24;AF=0.00479233;AN=5008;NS=2504;DP=18348;EAS_AF=0;AMR_AF=0.0029;AFR_AF=0.0008;EUR_AF=0.0159;SAS_AF=0.0051;AA=A|||;VT=SNP
3	16464699	rs75021622	T	C	100	PASS	AC=447;AF=0.0892572;AN=5008;NS=2504;DP=18659;EAS_AF=0.004;AMR_AF=0.0562;AFR_AF=0.2761;EUR_AF=0.0179;SAS_AF=0.0215;AA=T|||;VT=SNP
3	16464735	rs76969459	C	T	100	PASS	AC=448;AF=0.0894569;AN=5008;NS=2504;DP=19510;EAS_AF=0.004;AMR_AF=0.0562;AFR_AF=0.2753;EUR_AF=0.0189;SAS_AF=0.0225;AA=G|||;VT=SNP
3	16464951	rs73816435	C	T	100	PASS	AC=447;AF=0.0892572;AN=5008;NS=2504;DP=20521;EAS_AF=0.004;AMR_AF=0.0562;AFR_AF=0.2761;EUR_AF=0.0179;SAS_AF=0.0215;AA=T|||;VT=SNP
3	16465025	rs57460964	C	T	100	PASS	AC=448;AF=0.0894569;AN=5008;NS=2504;DP=22046;EAS_AF=0.004;AMR_AF=0.0576;AFR_AF=0.2761;EUR_AF=0.0179;SAS_AF=0.0215;AA=T|||;VT=SNP
3	16465354	rs41474845	C	G	100	PASS	AC=446;AF=0.0890575;AN=5008;NS=2504;DP=19970;EAS_AF=0.004;AMR_AF=0.0562;AFR_AF=0.2753;EUR_AF=0.0179;SAS_AF=0.0215;AA=C|||;VT=SNP
3	16465415	rs73144375	T	C	100	PASS	AC=832;AF=0.166134;AN=5008;NS=2504;DP=19797;EAS_AF=0.1736;AMR_AF=0.2421;AFR_AF=0.121;EUR_AF=0.167;SAS_AF=0.1646;AA=T|||;VT=SNP
3	16465954	rs62236349	C	T	100	PASS	AC=247;AF=0.0493211;AN=5008;NS=2504;DP=6432;EAS_AF=0.0188;AMR_AF=0.0648;AFR_AF=0.0098;EUR_AF=0.1113;SAS_AF=0.0593;AA=C|||;VT=SNP
3	16466010	rs17042259	A	G	100	PASS	AC=450;AF=0.0898562;AN=5008;NS=2504;DP=16602;EAS_AF=0.004;AMR_AF=0.0605;AFR_AF=0.2761;EUR_AF=0.0179;SAS_AF=0.0215;AA=G|||;VT=SNP
3	16467019	rs12638865	G	A	100	PASS	AC=824;AF=0.164537;AN=5008;NS=2504;DP=18023;EAS_AF=0.1637;AMR_AF=0.2421;AFR_AF=0.1225;EUR_AF=0.166;SAS_AF=0.1656;AA=G|||;VT=SNP
3	16467485	rs73043130	C	T	100	PASS	AC=200;AF=0.0399361;AN=5008;NS=2504;DP=18153;EAS_AF=0.002;AMR_AF=0.0173;AFR_AF=0.0113;EUR_AF=0.0298;SAS_AF=0.1442;AA=c|||;VT=SNP
3	16467616	rs73043132	C	A	100	PASS	AC=200;AF=0.0399361;AN=5008;NS=2504;DP=17074;EAS_AF=0.002;AMR_AF=0.0173;AFR_AF=0.0106;EUR_AF=0.0308;SAS_AF=0.1442;AA=C|||;VT=SNP
3	16468076	rs76707709	C	T	100	PASS	AC=373;AF=0.0744808;AN=5008;NS=2504;DP=17907;EAS_AF=0.004;AMR_AF=0.0548;AFR_AF=0.2209;EUR_AF=0.0179;SAS_AF=0.0215;AA=C|||;VT=SNP
3	16469322	rs17272502	A	G	100	PASS	AC=243;AF=0.0485224;AN=5008;NS=2504;DP=19603;EAS_AF=0.0188;AMR_AF=0.0634;AFR_AF=0.0091;EUR_AF=0.1103;SAS_AF=0.0583;AA=A|||;VT=SNP
3	16470125	rs17042260	T	C	100	PASS	AC=781;AF=0.15595;AN=5008;NS=2504;DP=20279;EAS_AF=0.0069;AMR_AF=0.0908;AFR_AF=0.3744;EUR_AF=0.0517;SAS_AF=0.1677;AA=T|||;VT=SNP
3	16470154	rs73043138	C	T	100	PASS	AC=210;AF=0.0419329;AN=5008;NS=2504;DP=19947;EAS_AF=0.002;AMR_AF=0.0173;AFR_AF=0.0159;EUR_AF=0.0318;SAS_AF=0.1462;AA=C|||;VT=SNP
3	16470197	rs17042262	C	T	100	PASS	AC=947;AF=0.189097;AN=5008;NS=2504;DP=20854;EAS_AF=0.0238;AMR_AF=0.1441;AFR_AF=0.3343;EUR_AF=0.159;SAS_AF=0.226;AA=C|||;VT=SNP
3	16470995	rs62236350	C	A	100	PASS	AC=242;AF=0.0483227;AN=5008;NS=2504;DP=20243;EAS_AF=0.0188;AMR_AF=0.0634;AFR_AF=0.0091;EUR_AF=0.1093;SAS_AF=0.0583;AA=C|||;VT=SNP
3	16471096	rs7614860	T	G	100	PASS	AC=431;AF=0.0860623;AN=5008;NS=2504;DP=19764;EAS_AF=0.004;AMR_AF=0.0648;AFR_AF=0.2595;EUR_AF=0.0179;SAS_AF=0.0215;AA=t|||;VT=SNP
3	16471439	rs11718891	C	A	100	PASS	AC=242;AF=0.0483227;AN=5008;NS=2504;DP=17747;EAS_AF=0.0188;AMR_AF=0.0634;AFR_AF=0.0091;EUR_AF=0.1093;SAS_AF=0.0583;AA=C|||;VT=SNP
3	16471824	rs11719094	G	T	100	PASS	AC=1065;AF=0.21266;AN=5008;NS=2504;DP=16515;EAS_AF=0.0248;AMR_AF=0.1499;AFR_AF=0.4175;EUR_AF=0.161;SAS_AF=0.227;AA=G|||;VT=SNP
3	16471889	rs114018418	G	A	100	PASS	AC=66;AF=0.0131789;AN=5008;NS=2504;DP=17287;EAS_AF=0;AMR_AF=0.0245;AFR_AF=0.0008;EUR_AF=0.0318;SAS_AF=0.0164;AA=G|||;VT=SNP
3	16472440	rs62236351	C	G	100	PASS	AC=48;AF=0.00958466;AN=5008;NS=2504;DP=20723;EAS_AF=0;AMR_AF=0.013;AFR_AF=0.003;EUR_AF=0.0318;SAS_AF=0.0031;AA=C|||;VT=SNP
3	16472764	rs11720129	C	T	100	PASS	AC=367;AF=0.0732827;AN=5008;NS=2504;DP=20299;EAS_AF=0.0188;AMR_AF=0.0692;AFR_AF=0.0983;EUR_AF=0.1113;SAS_AF=0.0593;AA=C|||;VT=SNP
3	16473103	rs62236352	T	C	100	PASS	AC=1101;AF=0.219848;AN=5008;NS=2504;DP=20215;EAS_AF=0.0268;AMR_AF=0.1585;AFR_AF=0.4349;EUR_AF=0.163;SAS_AF=0.2301;AA=C|||;VT=SNP
3	16473107	rs1464170	A	G	100	PASS	AC=3959;AF=0.790535;AN=5008;NS=2504;DP=20391;EAS_AF=0.7381;AMR_AF=0.8055;AFR_AF=0.8109;EUR_AF=0.7505;SAS_AF=0.8476;AA=a|||;VT=SNP
3	16473541	rs55798912	G	A	100	PASS	AC=560;AF=0.111821;AN=5008;NS=2504;DP=21376;EAS_AF=0.003;AMR_AF=0.062;AFR_AF=0.3578;EUR_AF=0.0199;SAS_AF=0.0215;AA=g|||;VT=SNP
3	16473623	rs55781532	C	T	100	PASS	AC=1211;AF=0.241813;AN=5008;NS=2504;DP=22819;EAS_AF=0.2619;AMR_AF=0.245;AFR_AF=0.0711;EUR_AF=0.4215;SAS_AF=0.2648;AA=C|||;VT=SNP
3	16473845	rs73043146	C	T	100	PASS	AC=165;AF=0.0329473;AN=5008;NS=2504;DP=19209;EAS_AF=0.002;AMR_AF=0.0072;AFR_AF=0.0023;EUR_AF=0.0219;SAS_AF=0.136;AA=C|||;VT=SNP
3	16473852	rs62236354	C	T	100	PASS	AC=230;AF=0.0459265;AN=5008;NS=2504;DP=19094;EAS_AF=0.0308;AMR_AF=0.0634;AFR_AF=0.0091;EUR_AF=0.1034;SAS_AF=0.0399;AA=c|||;VT=SNP
3	16473863	rs9883798	C	A	100	PASS	AC=1942;AF=0.38778;AN=5008;NS=2504;DP=18986;EAS_AF=0.4544;AMR_AF=0.3444;AFR_AF=0.3502;EUR_AF=0.331;SAS_AF=0.4591;AA=A|||;VT=SNP
3	16474169	rs77680619	C	T	100	PASS	AC=35;AF=0.00698882;AN=5008;NS=2504;DP=18228;EAS_AF=0;AMR_AF=0.013;AFR_AF=0.0008;EUR_AF=0.0219;SAS_AF=0.0031;AA=C|||;VT=SNP
3	16474332	rs4685337	C	T	100	PASS	AC=3146;AF=0.628195;AN=5008;NS=2504;DP=20340;EAS_AF=0.5179;AMR_AF=0.572;AFR_AF=0.8321;EUR_AF=0.5268;SAS_AF=0.6104;AA=-|||;VT=SNP
3	16474995	rs77065514	T	G	100	PASS	AC=304;AF=0.0607029;AN=5008;NS=2504;DP=17479;EAS_AF=0.1349;AMR_AF=0.0778;AFR_AF=0.003;EUR_AF=0.0606;SAS_AF=0.0501;AA=T|||;VT=SNP
3	16475215	rs1517516	G	T	100	PASS	AC=1284;AF=0.25639;AN=5008;NS=2504;DP=19720;EAS_AF=0.3125;AMR_AF=0.2277;AFR_AF=0.2201;EUR_AF=0.2644;SAS_AF=0.2597;AA=T|||;VT=SNP
3	16475256	rs2303851	A	G	100	PASS	AC=375;AF=0.0748802;AN=5008;NS=2504;DP=19540;EAS_AF=0.1171;AMR_AF=0.0836;AFR_AF=0.0076;EUR_AF=0.1461;SAS_AF=0.0429;AA=A|||;VT=SNP
3	16475637	rs73043154	C	T	100	PASS	AC=47;AF=0.00938498;AN=5008;NS=2504;DP=19285;EAS_AF=0;AMR_AF=0.0072;AFR_AF=0.0023;EUR_AF=0.0129;SAS_AF=0.0266;AA=C|||;VT=SNP
3	16475694	rs80047480	T	G	100	PASS	AC=278;AF=0.0555112;AN=5008;NS=2504;DP=19436;EAS_AF=0.1329;AMR_AF=0.0288;AFR_AF=0.0015;EUR_AF=0.0457;SAS_AF=0.0777;AA=T|||;VT=SNP
3	16476846	rs6442603	T	C	100	PASS	AC=1306;AF=0.260783;AN=5008;NS=2504;DP=17288;EAS_AF=0.2798;AMR_AF=0.3055;AFR_AF=0.3222;EUR_AF=0.2803;SAS_AF=0.1063;AA=C|||;VT=SNP
3	16477573	rs4685339	A	T	100	PASS	AC=4102;AF=0.819089;AN=5008;NS=2504;DP=11079;EAS_AF=0.8879;AMR_AF=0.7349;AFR_AF=0.8707;EUR_AF=0.7376;SAS_AF=0.8221;AA=T|||;VT=SNP
3	16477605	rs4685340	C	G	100	PASS	AC=1253;AF=0.2502;AN=5008;NS=2504;DP=10922;EAS_AF=0.2798;AMR_AF=0.304;AFR_AF=0.2859;EUR_AF=0.2793;SAS_AF=0.1033;AA=G|||;VT=SNP
3	16477766	rs11714115	T	C	100	PASS	AC=263;AF=0.052516;AN=5008;NS=2504;DP=12335;EAS_AF=0.0466;AMR_AF=0.0634;AFR_AF=0.0257;EUR_AF=0.1064;SAS_AF=0.0317;AA=T|||;VT=SNP
3	16477919	rs145797392	G	A	100	PASS	AC=65;AF=0.0129792;AN=5008;NS=2504;DP=13073;EAS_AF=0;AMR_AF=0.0231;AFR_AF=0.0023;EUR_AF=0.0298;SAS_AF=0.0164;AA=A|||;VT=SNP
3	16478476	rs73043160	T	C	100	PASS	AC=261;AF=0.0521166;AN=5008;NS=2504;DP=16133;EAS_AF=0.0456;AMR_AF=0.0634;AFR_AF=0.025;EUR_AF=0.1064;SAS_AF=0.0317;AA=T|||;VT=SNP
3	16478546	rs11715118	T	C	100	PASS	AC=739;AF=0.147564;AN=5008;NS=2504;DP=16611;EAS_AF=0.2341;AMR_AF=0.219;AFR_AF=0.0787;EUR_AF=0.175;SAS_AF=0.0726;AA=T|||;VT=SNP
3	16478859	rs17272509	A	C	100	PASS	AC=262;AF=0.0523163;AN=5008;NS=2504;DP=17835;EAS_AF=0.0456;AMR_AF=0.0634;AFR_AF=0.0257;EUR_AF=0.1064;SAS_AF=0.0317;AA=A|||;VT=SNP
3	16479205	rs73031468	T	C	100	PASS	AC=145;AF=0.0289537;AN=5008;NS=2504;DP=16539;EAS_AF=0.0327;AMR_AF=0.0389;AFR_AF=0.0008;EUR_AF=0.0646;SAS_AF=0.0194;AA=T|||;VT=SNP
3	16479417	rs35868572	G	A	100	PASS	AC=741;AF=0.147963;AN=5008;NS=2504;DP=15107;EAS_AF=0.2341;AMR_AF=0.219;AFR_AF=0.0825;EUR_AF=0.173;SAS_AF=0.0716;AA=G|||;VT=SNP
3	16479441	rs78150983	A	T	100	PASS	AC=91;AF=0.0181709;AN=5008;NS=2504;DP=15495;EAS_AF=0.0129;AMR_AF=0.0231;AFR_AF=0.0061;EUR_AF=0.0417;SAS_AF=0.0123;AA=A|||;VT=SNP
3	16479558	rs9839841	C	T	100	PASS	AC=993;AF=0.198283;AN=5008;NS=2504;DP=16469;EAS_AF=0.2341;AMR_AF=0.2392;AFR_AF=0.2625;EUR_AF=0.173;SAS_AF=0.0716;AA=T|||;VT=SNP
3	16479839	rs6799140	C	T	100	PASS	AC=934;AF=0.186502;AN=5008;NS=2504;DP=15801;EAS_AF=0.2341;AMR_AF=0.2349;AFR_AF=0.2201;EUR_AF=0.173;SAS_AF=0.0716;AA=C|||;VT=SNP
3	16480331	rs34331768	G	A	100	PASS	AC=59;AF=0.0117812;AN=5008;NS=2504;DP=13609;EAS_AF=0;AMR_AF=0.0072;AFR_AF=0.003;EUR_AF=0.0447;SAS_AF=0.0051;AA=G|||;VT=SNP
3	16480339	rs147342321	G	A	100	PASS	AC=59;AF=0.0117812;AN=5008;NS=2504;DP=13359;EAS_AF=0;AMR_AF=0.0231;AFR_AF=0.0015;EUR_AF=0.0258;SAS_AF=0.0153;AA=G|||;VT=SNP
3	16480632	rs66728468	T	A	100	PASS	AC=739;AF=0.147564;AN=5008;NS=2504;DP=17059;EAS_AF=0.2341;AMR_AF=0.2176;AFR_AF=0.0825;EUR_AF=0.174;SAS_AF=0.0695;AA=T|||;VT=SNP
3	16480827	rs9817739	G	A	100	PASS	AC=1095;AF=0.21865;AN=5008;NS=2504;DP=17191;EAS_AF=0.247;AMR_AF=0.2594;AFR_AF=0.2867;EUR_AF=0.2107;SAS_AF=0.0767;AA=A|||;VT=SNP
3	16481309	rs73022287	G	C	100	PASS	AC=148;AF=0.0295527;AN=5008;NS=2504;DP=17088;EAS_AF=0.0327;AMR_AF=0.0432;AFR_AF=0.0008;EUR_AF=0.0656;SAS_AF=0.0184;AA=G|||;VT=SNP
3	16483272	rs59846174	A	G	100	PASS	AC=235;AF=0.0469249;AN=5008;NS=2504;DP=19682;EAS_AF=0.0357;AMR_AF=0.0418;AFR_AF=0.0651;EUR_AF=0.0656;SAS_AF=0.0184;AA=A|||;VT=SNP
3	16484970	rs60656020	T	C	100	PASS	AC=496;AF=0.0990415;AN=5008;NS=2504;DP=18416;EAS_AF=0.0486;AMR_AF=0.0764;AFR_AF=0.1944;EUR_AF=0.1064;SAS_AF=0.0307;AA=C|||;VT=SNP
3	16485219	rs7644810	C	T	100	PASS	AC=3256;AF=0.65016;AN=5008;NS=2504;DP=15221;EAS_AF=0.5992;AMR_AF=0.6369;AFR_AF=0.5855;EUR_AF=0.674;SAS_AF=0.7751;AA=C|||;VT=SNP
3	16485342	rs34796226	A	G	100	PASS	AC=90;AF=0.0179712;AN=5008;NS=2504;DP=16513;EAS_AF=0.0129;AMR_AF=0.0231;AFR_AF=0.0061;EUR_AF=0.0408;SAS_AF=0.0123;AA=A|||;VT=SNP
3	16485448	rs73022293	A	G	100	PASS	AC=147;AF=0.029353;AN=5008;NS=2504;DP=18347;EAS_AF=0.0357;AMR_AF=0.0375;AFR_AF=0.0008;EUR_AF=0.0656;SAS_AF=0.0184;AA=A|||;VT=SNP
3	16485865	rs73022295	T	C	100	PASS	AC=147;AF=0.029353;AN=5008;NS=2504;DP=17695;EAS_AF=0.0357;AMR_AF=0.0375;AFR_AF=0.0008;EUR_AF=0.0656;SAS_AF=0.0184;AA=T|||;VT=SNP
3	16486004	rs6777165	A	G	100	PASS	AC=498;AF=0.0994409;AN=5008;NS=2504;DP=17795;EAS_AF=0.0486;AMR_AF=0.0793;AFR_AF=0.1944;EUR_AF=0.1064;SAS_AF=0.0307;AA=G|||;VT=SNP
3	16486210	rs149454523	T	C	100	PASS	AC=22;AF=0.00439297;AN=5008;NS=2504;DP=20467;EAS_AF=0;AMR_AF=0.0101;AFR_AF=0.0015;EUR_AF=0.0119;SAS_AF=0.001;AA=T|||;VT=SNP
3	16489092	rs73022298	T	C	100	PASS	AC=781;AF=0.15595;AN=5008;NS=2504;DP=20763;EAS_AF=0.1786;AMR_AF=0.2536;AFR_AF=0.0098;EUR_AF=0.1889;SAS_AF=0.227;AA=T|||;VT=SNP
3	16489365	rs4684280	G	A	100	PASS	AC=1019;AF=0.203474;AN=5008;NS=2504;DP=19515;EAS_AF=0.2679;AMR_AF=0.219;AFR_AF=0.2859;EUR_AF=0.1262;SAS_AF=0.0941;AA=A|||;VT=SNP
3	16489577	rs73022299	T	C	100	PASS	AC=240;AF=0.0479233;AN=5008;NS=2504;DP=14885;EAS_AF=0.0526;AMR_AF=0.062;AFR_AF=0.0068;EUR_AF=0.1064;SAS_AF=0.0286;AA=T|||;VT=SNP
3	16491150	rs56360436	G	A	100	PASS	AC=150;AF=0.0299521;AN=5008;NS=2504;DP=23297;EAS_AF=0.0397;AMR_AF=0.0375;AFR_AF=0.0015;EUR_AF=0.0656;SAS_AF=0.0164;AA=G|||;VT=SNP
3	16491304	rs6442605	T	C	100	PASS	AC=1013;AF=0.202276;AN=5008;NS=2504;DP=21457;EAS_AF=0.2788;AMR_AF=0.2248;AFR_AF=0.2693;EUR_AF=0.1262;SAS_AF=0.0951;AA=C|||;VT=SNP
3	16491341	rs7374660	G	A	100	PASS	AC=788;AF=0.157348;AN=5008;NS=2504;DP=20137;EAS_AF=0.2788;AMR_AF=0.2061;AFR_AF=0.1089;EUR_AF=0.1262;SAS_AF=0.0951;AA=A|||;VT=SNP
3	16491898	rs9867980	T	C	100	PASS	AC=4306;AF=0.859824;AN=5008;NS=2504;DP=19638;EAS_AF=0.88;AMR_AF=0.8473;AFR_AF=0.9145;EUR_AF=0.7763;SAS_AF=0.8599;AA=C|||;VT=SNP
3	16491955	rs11706034	A	G	100	PASS	AC=941;AF=0.187899;AN=5008;NS=2504;DP=18154;EAS_AF=0.2788;AMR_AF=0.2176;AFR_AF=0.2186;EUR_AF=0.1262;SAS_AF=0.0951;AA=a|||;VT=SNP
3	16493289	rs56082183	T	G	100	PASS	AC=952;AF=0.190096;AN=5008;NS=2504;DP=20649;EAS_AF=0.2768;AMR_AF=0.2176;AFR_AF=0.2277;EUR_AF=0.1262;SAS_AF=0.0961;AA=G|||;VT=SNP
3	16493793	rs73024204	A	G	100	PASS	AC=150;AF=0.0299521;AN=5008;NS=2504;DP=18216;EAS_AF=0.0397;AMR_AF=0.0375;AFR_AF=0.0008;EUR_AF=0.0666;SAS_AF=0.0164;AA=A|||;VT=SNP
3	16494364	rs11716932	C	T	100	PASS	AC=917;AF=0.183107;AN=5008;NS=2504;DP=21315;EAS_AF=0.2778;AMR_AF=0.2161;AFR_AF=0.2012;EUR_AF=0.1262;SAS_AF=0.0961;AA=T|||;VT=SNP
3	16494983	rs6790093	A	G	100	PASS	AC=1009;AF=0.201478;AN=5008;NS=2504;DP=17732;EAS_AF=0.2798;AMR_AF=0.2205;AFR_AF=0.267;EUR_AF=0.1262;SAS_AF=0.0961;AA=A|||;VT=SNP
3	16495468	rs4684281	A	G	100	PASS	AC=1092;AF=0.218051;AN=5008;NS=2504;DP=20955;EAS_AF=0.2798;AMR_AF=0.2248;AFR_AF=0.3275;EUR_AF=0.1262;SAS_AF=0.0961;AA=G|||;VT=SNP
3	16495542	rs4685341	A	G	100	PASS	AC=4320;AF=0.86262;AN=5008;NS=2504;DP=18411;EAS_AF=0.88;AMR_AF=0.8573;AFR_AF=0.9077;EUR_AF=0.7903;SAS_AF=0.862;AA=G|||;VT=SNP
3	16495771	rs77197813	T	A	100	PASS	AC=516;AF=0.103035;AN=5008;NS=2504;DP=22791;EAS_AF=0.2252;AMR_AF=0.1398;AFR_AF=0.0802;EUR_AF=0.0199;SAS_AF=0.0675;AA=T|||;VT=SNP
3	16496090	rs2163021	C	T	100	PASS	AC=149;AF=0.0297524;AN=5008;NS=2504;DP=23132;EAS_AF=0.0397;AMR_AF=0.0375;AFR_AF=0.0008;EUR_AF=0.0656;SAS_AF=0.0164;AA=C|||;VT=SNP
3	16497479	rs74513300	C	T	100	PASS	AC=52;AF=0.0103834;AN=5008;NS=2504;DP=10092;EAS_AF=0.002;AMR_AF=0.0173;AFR_AF=0;EUR_AF=0.0179;SAS_AF=0.0204;AA=C|||;VT=SNP
3	16497555	rs9841598	A	C	100	PASS	AC=1101;AF=0.219848;AN=5008;NS=2504;DP=13744;EAS_AF=0.2808;AMR_AF=0.2291;AFR_AF=0.3238;EUR_AF=0.1342;SAS_AF=0.0982;AA=T|||;VT=SNP
3	16497772	rs58969168	C	A	100	PASS	AC=542;AF=0.108227;AN=5008;NS=2504;DP=14736;EAS_AF=0.2331;AMR_AF=0.1441;AFR_AF=0.0862;EUR_AF=0.0249;SAS_AF=0.0695;AA=C|||;VT=SNP
3	16497808	rs13096896	G	C	100	PASS	AC=523;AF=0.104433;AN=5008;NS=2504;DP=15418;EAS_AF=0.0952;AMR_AF=0.1527;AFR_AF=0.0144;EUR_AF=0.2366;SAS_AF=0.0654;AA=G|||;VT=SNP
3	16497854	rs9824582	T	A	100	PASS	AC=1051;AF=0.209864;AN=5008;NS=2504;DP=15806;EAS_AF=0.2867;AMR_AF=0.2248;AFR_AF=0.2837;EUR_AF=0.1342;SAS_AF=0.0982;AA=A|||;VT=SNP
3	16498853	rs73024213	A	G	100	PASS	AC=116;AF=0.0231629;AN=5008;NS=2504;DP=17907;EAS_AF=0.001;AMR_AF=0.049;AFR_AF=0.0023;EUR_AF=0.0746;SAS_AF=0.0031;AA=A|||;VT=SNP
3	16499003	rs11710881	T	C	100	PASS	AC=308;AF=0.0615016;AN=5008;NS=2504;DP=18738;EAS_AF=0.0536;AMR_AF=0.085;AFR_AF=0.0113;EUR_AF=0.1501;SAS_AF=0.0297;AA=T|||;VT=SNP
3	16500050	rs17200327	T	C	100	PASS	AC=90;AF=0.0179712;AN=5008;NS=2504;DP=22534;EAS_AF=0.0159;AMR_AF=0.0216;AFR_AF=0.0061;EUR_AF=0.0388;SAS_AF=0.0123;AA=T|||;VT=SNP
3	16501002	rs67758962	A	G	100	PASS	AC=915;AF=0.182708;AN=5008;NS=2504;DP=13747;EAS_AF=0.2778;AMR_AF=0.1138;AFR_AF=0.2405;EUR_AF=0.1292;SAS_AF=0.1104;AA=G|||;VT=SNP
3	16502009	rs58458328	T	C	100	PASS	AC=586;AF=0.117013;AN=5008;NS=2504;DP=16120;EAS_AF=0.2183;AMR_AF=0.0519;AFR_AF=0.1702;EUR_AF=0.0249;SAS_AF=0.0818;AA=C|||;VT=SNP
3	16502336	rs57520832	A	T	100	PASS	AC=922;AF=0.184105;AN=5008;NS=2504;DP=17280;EAS_AF=0.2698;AMR_AF=0.1138;AFR_AF=0.2489;EUR_AF=0.1322;SAS_AF=0.1115;AA=T|||;VT=SNP
3	16502363	rs112847477	C	A	100	PASS	AC=91;AF=0.0181709;AN=5008;NS=2504;DP=17916;EAS_AF=0.0159;AMR_AF=0.0216;AFR_AF=0.0061;EUR_AF=0.0388;SAS_AF=0.0133;AA=C|||;VT=SNP
3	16502444	rs1517521	T	C	100	PASS	AC=996;AF=0.198882;AN=5008;NS=2504;DP=18682;EAS_AF=0.2698;AMR_AF=0.1225;AFR_AF=0.298;EUR_AF=0.1352;SAS_AF=0.1115;AA=C|||;VT=SNP
3	16502834	rs75510370	T	C	100	PASS	AC=76;AF=0.0151757;AN=5008;NS=2504;DP=15956;EAS_AF=0;AMR_AF=0.0317;AFR_AF=0.0008;EUR_AF=0.0457;SAS_AF=0.0072;AA=t|||;VT=SNP
3	16502867	rs116286059	C	T	100	PASS	AC=94;AF=0.01877;AN=5008;NS=2504;DP=15876;EAS_AF=0.0159;AMR_AF=0.0216;AFR_AF=0.0061;EUR_AF=0.0417;SAS_AF=0.0133;AA=C|||;VT=SNP
3	16504278	rs4684282	C	G	100	PASS	AC=209;AF=0.0417332;AN=5008;NS=2504;DP=22826;EAS_AF=0.001;AMR_AF=0.1297;AFR_AF=0.0015;EUR_AF=0.0746;SAS_AF=0.0419;AA=C|||;VT=SNP
3	16504519	rs55885717	A	C	100	PASS	AC=149;AF=0.0297524;AN=5008;NS=2504;DP=21280;EAS_AF=0.0367;AMR_AF=0.0375;AFR_AF=0.0008;EUR_AF=0.0696;SAS_AF=0.0153;AA=A|||;VT=SNP
3	16504557	rs17042294	C	T	100	PASS	AC=897;AF=0.179113;AN=5008;NS=2504;DP=21858;EAS_AF=0.2698;AMR_AF=0.1138;AFR_AF=0.23;EUR_AF=0.1342;SAS_AF=0.1094;AA=T|||;VT=SNP
3	16504757	rs74906339	C	G	100	PASS	AC=69;AF=0.013778;AN=5008;NS=2504;DP=18434;EAS_AF=0;AMR_AF=0.0303;AFR_AF=0.0008;EUR_AF=0.0398;SAS_AF=0.0072;AA=c|||;VT=SNP
3	16504830	rs56010341	T	C	100	PASS	AC=939;AF=0.1875;AN=5008;NS=2504;DP=18369;EAS_AF=0.2698;AMR_AF=0.1167;AFR_AF=0.261;EUR_AF=0.1322;SAS_AF=0.1104;AA=T|||;VT=SNP
3	16504949	rs59510526	T	C	100	PASS	AC=613;AF=0.122404;AN=5008;NS=2504;DP=16742;EAS_AF=0.2173;AMR_AF=0.0519;AFR_AF=0.1914;EUR_AF=0.0249;SAS_AF=0.0818;AA=T|||;VT=SNP
3	16505355	rs59403460	G	A	100	PASS	AC=550;AF=0.109824;AN=5008;NS=2504;DP=16772;EAS_AF=0.2153;AMR_AF=0.0504;AFR_AF=0.146;EUR_AF=0.0249;SAS_AF=0.0818;AA=G|||;VT=SNP
3	16505367	rs143153851	G	A	100	PASS	AC=13;AF=0.00259585;AN=5008;NS=2504;DP=16324;EAS_AF=0;AMR_AF=0.0029;AFR_AF=0.0008;EUR_AF=0.0089;SAS_AF=0.001;AA=G|||;VT=SNP
3	16505411	rs17042300	T	G	100	PASS	AC=428;AF=0.0854633;AN=5008;NS=2504;DP=15965;EAS_AF=0.2153;AMR_AF=0.0403;AFR_AF=0.059;EUR_AF=0.0249;SAS_AF=0.0818;AA=T|||;VT=SNP
3	16506665	rs12487874	C	A	100	PASS	AC=641;AF=0.127995;AN=5008;NS=2504;DP=16195;EAS_AF=0.0972;AMR_AF=0.1643;AFR_AF=0.0151;EUR_AF=0.2435;SAS_AF=0.1677;AA=C|||;VT=SNP
3	16506792	rs9861696	A	G	100	PASS	AC=961;AF=0.191893;AN=5008;NS=2504;DP=15669;EAS_AF=0.2718;AMR_AF=0.1196;AFR_AF=0.2746;EUR_AF=0.1322;SAS_AF=0.1104;AA=G|||;VT=SNP
3	16507325	rs1517520	C	T	100	PASS	AC=569;AF=0.113618;AN=5008;NS=2504;DP=16890;EAS_AF=0.2183;AMR_AF=0.0504;AFR_AF=0.1581;EUR_AF=0.0249;SAS_AF=0.0818;AA=C|||;VT=SNP
3	16507858	rs6792262	C	G	100	PASS	AC=443;AF=0.0884585;AN=5008;NS=2504;DP=21469;EAS_AF=0.2163;AMR_AF=0.0418;AFR_AF=0.0681;EUR_AF=0.0249;SAS_AF=0.0828;AA=C|||;VT=SNP
3	16508057	rs6767890	A	G	100	PASS	AC=946;AF=0.188898;AN=5008;NS=2504;DP=19673;EAS_AF=0.2728;AMR_AF=0.1167;AFR_AF=0.261;EUR_AF=0.1352;SAS_AF=0.1115;AA=G|||;VT=SNP
3	16508500	rs17042311	C	G	100	PASS	AC=942;AF=0.188099;AN=5008;NS=2504;DP=22192;EAS_AF=0.2708;AMR_AF=0.1167;AFR_AF=0.2617;EUR_AF=0.1322;SAS_AF=0.1115;AA=G|||;VT=SNP
3	16508747	rs62234666	T	C	100	PASS	AC=66;AF=0.0131789;AN=5008;NS=2504;DP=21745;EAS_AF=0;AMR_AF=0.0259;AFR_AF=0.003;EUR_AF=0.0408;SAS_AF=0.0031;AA=T|||;VT=SNP
3	16508972	rs11711146	C	T	100	PASS	AC=238;AF=0.047524;AN=5008;NS=2504;DP=18209;EAS_AF=0.0496;AMR_AF=0.0576;AFR_AF=0.0068;EUR_AF=0.1103;SAS_AF=0.0286;AA=C|||;VT=SNP
3	16509239	rs10510448	G	A	100	PASS	AC=910;AF=0.181709;AN=5008;NS=2504;DP=22110;EAS_AF=0.254;AMR_AF=0.1052;AFR_AF=0.2708;EUR_AF=0.1233;SAS_AF=0.1012;AA=A|||;VT=SNP
3	16509468	rs73024225	G	A	100	PASS	AC=39;AF=0.00778754;AN=5008;NS=2504;DP=18416;EAS_AF=0;AMR_AF=0.0115;AFR_AF=0.0015;EUR_AF=0.0129;SAS_AF=0.0164;AA=G|||;VT=SNP
3	16509810	rs58498138	G	A	100	PASS	AC=718;AF=0.143371;AN=5008;NS=2504;DP=19176;EAS_AF=0.2272;AMR_AF=0.0893;AFR_AF=0.171;EUR_AF=0.1024;SAS_AF=0.1002;AA=g|||;VT=SNP
3	16510092	rs17042321	C	T	100	PASS	AC=874;AF=0.174521;AN=5008;NS=2504;DP=16540;EAS_AF=0.3304;AMR_AF=0.1326;AFR_AF=0.2171;EUR_AF=0.0368;SAS_AF=0.1278;AA=C|||;VT=SNP
3	16510807	rs6766596	T	C	100	PASS	AC=1467;AF=0.292931;AN=5008;NS=2504;DP=23729;EAS_AF=0.3879;AMR_AF=0.219;AFR_AF=0.4614;EUR_AF=0.1561;SAS_AF=0.1605;AA=C|||;VT=SNP
3	16510935	rs77779185	C	G	100	PASS	AC=87;AF=0.0173722;AN=5008;NS=2504;DP=22798;EAS_AF=0.0109;AMR_AF=0.0216;AFR_AF=0.0061;EUR_AF=0.0417;SAS_AF=0.0112;AA=C|||;VT=SNP
3	16511074	rs113031786	C	T	100	PASS	AC=37;AF=0.00738818;AN=5008;NS=2504;DP=19164;EAS_AF=0;AMR_AF=0.0086;AFR_AF=0.0061;EUR_AF=0.0179;SAS_AF=0.0051;AA=C|||;VT=SNP
3	16511101	rs115592367	C	T	100	PASS	AC=49;AF=0.00978435;AN=5008;NS=2504;DP=18727;EAS_AF=0.002;AMR_AF=0.0202;AFR_AF=0.0061;EUR_AF=0.0139;SAS_AF=0.0112;AA=C|||;VT=SNP
3	16511422	rs73024228	T	C	100	PASS	AC=146;AF=0.0291534;AN=5008;NS=2504;DP=19945;EAS_AF=0.0367;AMR_AF=0.0375;AFR_AF=0.0008;EUR_AF=0.0686;SAS_AF=0.0133;AA=T|||;VT=SNP
3	16511957	rs7610834	A	G	100	PASS	AC=344;AF=0.0686901;AN=5008;NS=2504;DP=18993;EAS_AF=0.0476;AMR_AF=0.0677;AFR_AF=0.0719;EUR_AF=0.1193;SAS_AF=0.0348;AA=A|||;VT=SNP
3	16512179	rs7635342	C	T	100	PASS	AC=349;AF=0.0696885;AN=5008;NS=2504;DP=19866;EAS_AF=0.0516;AMR_AF=0.0692;AFR_AF=0.0719;EUR_AF=0.1193;SAS_AF=0.0348;AA=C|||;VT=SNP
3	16515900	rs76237315	G	A	100	PASS	AC=82;AF=0.0163738;AN=5008;NS=2504;DP=19987;EAS_AF=0;AMR_AF=0.0159;AFR_AF=0.0038;EUR_AF=0.0557;SAS_AF=0.0102;AA=G|||;VT=SNP
3	16516102	rs9848484	G	A	100	PASS	AC=859;AF=0.171526;AN=5008;NS=2504;DP=18994;EAS_AF=0.0437;AMR_AF=0.2089;AFR_AF=0.2179;EUR_AF=0.1551;SAS_AF=0.2311;AA=G|||;VT=SNP
3	16516486	rs116690299	G	A	100	PASS	AC=34;AF=0.00678914;AN=5008;NS=2504;DP=19353;EAS_AF=0;AMR_AF=0.0043;AFR_AF=0.0015;EUR_AF=0.0219;SAS_AF=0.0072;AA=G|||;VT=SNP
3	16516773	rs1429160	T	C	100	PASS	AC=2841;AF=0.567292;AN=5008;NS=2504;DP=20750;EAS_AF=0.502;AMR_AF=0.5879;AFR_AF=0.5787;EUR_AF=0.508;SAS_AF=0.6656;AA=T|||;VT=SNP
3	16518115	rs7619304	T	G	100	PASS	AC=393;AF=0.0784744;AN=5008;NS=2504;DP=19286;EAS_AF=0.0526;AMR_AF=0.072;AFR_AF=0.1051;EUR_AF=0.1163;SAS_AF=0.0348;AA=G|||;VT=SNP
3	16518270	rs7621664	T	C	100	PASS	AC=453;AF=0.0904553;AN=5008;NS=2504;DP=22221;EAS_AF=0.0526;AMR_AF=0.0807;AFR_AF=0.1452;EUR_AF=0.1173;SAS_AF=0.0348;AA=C|||;VT=SNP
3	16518461	rs114277573	G	A	100	PASS	AC=28;AF=0.00559105;AN=5008;NS=2504;DP=19590;EAS_AF=0;AMR_AF=0.013;AFR_AF=0.0008;EUR_AF=0.0169;SAS_AF=0.001;AA=G|||;VT=SNP
3	16518495	rs73024230	G	A	100	PASS	AC=22;AF=0.00439297;AN=5008;NS=2504;DP=19496;EAS_AF=0;AMR_AF=0.0014;AFR_AF=0.0008;EUR_AF=0.0099;SAS_AF=0.0102;AA=G|||;VT=SNP
3	16518703	rs1429158	G	A	100	PASS	AC=3486;AF=0.696086;AN=5008;NS=2504;DP=18994;EAS_AF=0.6726;AMR_AF=0.7262;AFR_AF=0.7458;EUR_AF=0.6233;SAS_AF=0.7065;AA=A|||;VT=SNP
3	16520435	rs11128791	T	C	100	PASS	AC=2835;AF=0.566094;AN=5008;NS=2504;DP=23234;EAS_AF=0.502;AMR_AF=0.5879;AFR_AF=0.5749;EUR_AF=0.5089;SAS_AF=0.6636;AA=T|||;VT=SNP
3	16520973	rs75124651	G	C	100	PASS	AC=86;AF=0.0171725;AN=5008;NS=2504;DP=20664;EAS_AF=0.0109;AMR_AF=0.0231;AFR_AF=0.0061;EUR_AF=0.0398;SAS_AF=0.0112;AA=G|||;VT=SNP
3	16521728	rs142411579	T	C	100	PASS	AC=19;AF=0.00379393;AN=5008;NS=2504;DP=21532;EAS_AF=0;AMR_AF=0.0014;AFR_AF=0;EUR_AF=0.0149;SAS_AF=0.0031;AA=t|||;VT=SNP
3	16522582	rs7650427	C	G	100	PASS	AC=2592;AF=0.517572;AN=5008;NS=2504;DP=17284;EAS_AF=0.504;AMR_AF=0.5692;AFR_AF=0.3979;EUR_AF=0.5089;SAS_AF=0.6656;AA=C|||;VT=SNP
3	16522835	rs1429155	T	C	100	PASS	AC=2932;AF=0.585463;AN=5008;NS=2504;DP=18818;EAS_AF=0.504;AMR_AF=0.5922;AFR_AF=0.643;EUR_AF=0.5089;SAS_AF=0.6656;AA=T|||;VT=SNP
3	16524834	rs11925623	G	T	100	PASS	AC=3260;AF=0.650958;AN=5008;NS=2504;DP=18330;EAS_AF=0.5873;AMR_AF=0.6484;AFR_AF=0.9153;EUR_AF=0.4583;SAS_AF=0.5593;AA=T|||;VT=SNP
3	16526097	rs116476526	G	A	100	PASS	AC=15;AF=0.00299521;AN=5008;NS=2504;DP=21030;EAS_AF=0;AMR_AF=0;AFR_AF=0;EUR_AF=0.0149;SAS_AF=0;AA=G|||;VT=SNP
3	16526373	rs77487154	C	A	100	PASS	AC=132;AF=0.0263578;AN=5008;NS=2504;DP=18703;EAS_AF=0.0347;AMR_AF=0.0346;AFR_AF=0.0008;EUR_AF=0.0586;SAS_AF=0.0133;AA=C|||;VT=SNP
3	16527345	rs73816496	G	A	100	PASS	AC=188;AF=0.0375399;AN=5008;NS=2504;DP=18560;EAS_AF=0;AMR_AF=0.0202;AFR_AF=0.0809;EUR_AF=0.0567;SAS_AF=0.0102;AA=G|||;VT=SNP
3	16527930	rs78622501	T	C	100	PASS	AC=611;AF=0.122005;AN=5008;NS=2504;DP=20364;EAS_AF=0.1627;AMR_AF=0.1441;AFR_AF=0.115;EUR_AF=0.1252;SAS_AF=0.0706;AA=t|||;VT=SNP
3	16528100	rs59112864	T	A	100	PASS	AC=1967;AF=0.392772;AN=5008;NS=2504;DP=20743;EAS_AF=0.372;AMR_AF=0.4481;AFR_AF=0.357;EUR_AF=0.336;SAS_AF=0.4816;AA=T|||;VT=SNP
3	16529001	rs55977257	C	T	100	PASS	AC=530;AF=0.105831;AN=5008;NS=2504;DP=23533;EAS_AF=0.0774;AMR_AF=0.1182;AFR_AF=0.0113;EUR_AF=0.168;SAS_AF=0.1902;AA=C|||;VT=SNP
3	16529002	rs55726732	T	G	100	PASS	AC=535;AF=0.106829;AN=5008;NS=2504;DP=23553;EAS_AF=0.0784;AMR_AF=0.1182;AFR_AF=0.0113;EUR_AF=0.172;SAS_AF=0.1902;AA=T|||;VT=SNP
3	16529362	rs113075095	C	G	100	PASS	AC=77;AF=0.0153754;AN=5008;NS=2504;DP=21272;EAS_AF=0.0069;AMR_AF=0.0216;AFR_AF=0.0053;EUR_AF=0.0398;SAS_AF=0.0082;AA=C|||;VT=SNP
3	16531226	rs539082056	C	T	100	PASS	AC=13;AF=0.00259585;AN=5008;NS=2504;DP=18696;EAS_AF=0;AMR_AF=0.0014;AFR_AF=0.0015;EUR_AF=0.006;SAS_AF=0.0041;AA=C|||;VT=SNP
3	16531467	rs13087702	C	T	100	PASS	AC=2001;AF=0.399561;AN=5008;NS=2504;DP=22694;EAS_AF=0.3879;AMR_AF=0.4539;AFR_AF=0.3578;EUR_AF=0.3539;SAS_AF=0.4765;AA=C|||;VT=SNP
3	16532132	rs10865744	G	A	100	PASS	AC=208;AF=0.0415335;AN=5008;NS=2504;DP=22344;EAS_AF=0.0427;AMR_AF=0.0548;AFR_AF=0.0068;EUR_AF=0.0934;SAS_AF=0.0245;AA=G|||;VT=SNP
3	16532380	rs4684283	G	A	100	PASS	AC=1999;AF=0.399161;AN=5008;NS=2504;DP=19832;EAS_AF=0.3879;AMR_AF=0.4539;AFR_AF=0.3555;EUR_AF=0.3539;SAS_AF=0.4775;AA=G|||;VT=SNP
3	16532607	rs142720188	G	A	100	PASS	AC=14;AF=0.00279553;AN=5008;NS=2504;DP=22898;EAS_AF=0;AMR_AF=0.0043;AFR_AF=0.0008;EUR_AF=0.008;SAS_AF=0.002;AA=G|||;VT=SNP
3	16533323	rs145972844	T	A	100	PASS	AC=29;AF=0.00579073;AN=5008;NS=2504;DP=20288;EAS_AF=0;AMR_AF=0.0058;AFR_AF=0;EUR_AF=0.0209;SAS_AF=0.0041;AA=T|||;VT=SNP
3	16533647	rs75326053	C	T	100	PASS	AC=210;AF=0.0419329;AN=5008;NS=2504;DP=20504;EAS_AF=0.0417;AMR_AF=0.0562;AFR_AF=0.0068;EUR_AF=0.0954;SAS_AF=0.0245;AA=T|||;VT=SNP
3	16533883	rs7624325	C	T	100	PASS	AC=28;AF=0.00559105;AN=5008;NS=2504;DP=22382;EAS_AF=0;AMR_AF=0.0086;AFR_AF=0.0061;EUR_AF=0.0139;SAS_AF=0;AA=C|||;VT=SNP
3	16534626	rs2059910	C	T	100	PASS	AC=1942;AF=0.38778;AN=5008;NS=2504;DP=20485;EAS_AF=0.3889;AMR_AF=0.4553;AFR_AF=0.3585;EUR_AF=0.3529;SAS_AF=0.4141;AA=C|||;VT=SNP
3	16535097	rs10454232	C	T	100	PASS	AC=902;AF=0.180112;AN=5008;NS=2504;DP=11746;EAS_AF=0.0367;AMR_AF=0.2205;AFR_AF=0.2231;EUR_AF=0.1849;SAS_AF=0.2362;AA=C|||;VT=SNP
3	16535229	rs3815962	C	T	100	PASS	AC=2006;AF=0.400559;AN=5008;NS=2504;DP=9762;EAS_AF=0.3879;AMR_AF=0.4568;AFR_AF=0.3608;EUR_AF=0.3529;SAS_AF=0.4765;AA=C|||;VT=SNP;EX_TARGET
3	16535715	rs142369084	G	T	100	PASS	AC=54;AF=0.0107827;AN=5008;NS=2504;DP=19290;EAS_AF=0.002;AMR_AF=0.0231;AFR_AF=0.0068;EUR_AF=0.0149;SAS_AF=0.0123;AA=G|||;VT=SNP
3	16536643	rs1429164	A	G	100	PASS	AC=2802;AF=0.559505;AN=5008;NS=2504;DP=21414;EAS_AF=0.5466;AMR_AF=0.6009;AFR_AF=0.6309;EUR_AF=0.4533;SAS_AF=0.5562;AA=G|||;VT=SNP
3	16537969	rs115067899	C	T	100	PASS	AC=48;AF=0.00958466;AN=5008;NS=2504;DP=24500;EAS_AF=0;AMR_AF=0.0086;AFR_AF=0.0008;EUR_AF=0.0308;SAS_AF=0.0102;AA=C|||;VT=SNP
3	16538064	rs79475731	C	T	100	PASS	AC=208;AF=0.0415335;AN=5008;NS=2504;DP=22807;EAS_AF=0.0397;AMR_AF=0.0562;AFR_AF=0.0068;EUR_AF=0.0954;SAS_AF=0.0245;AA=C|||;VT=SNP
3	16538328	rs13087074	C	T	100	PASS	AC=2023;AF=0.403954;AN=5008;NS=2504;DP=22363;EAS_AF=0.3929;AMR_AF=0.4582;AFR_AF=0.354;EUR_AF=0.3519;SAS_AF=0.498;AA=C|||;VT=SNP
3	16538413	rs11128792	C	A	100	PASS	AC=4852;AF=0.96885;AN=5008;NS=2504;DP=21888;EAS_AF=1;AMR_AF=0.964;AFR_AF=0.9977;EUR_AF=0.8926;SAS_AF=0.9796;AA=A|||;VT=SNP
3	16538844	rs78669684	C	T	100	PASS	AC=34;AF=0.00678914;AN=5008;NS=2504;DP=22723;EAS_AF=0;AMR_AF=0.0043;AFR_AF=0.0015;EUR_AF=0.0219;SAS_AF=0.0072;AA=C|||;VT=SNP
3	16538863	rs78534375	A	T	100	PASS	AC=208;AF=0.0415335;AN=5008;NS=2504;DP=21991;EAS_AF=0.0397;AMR_AF=0.0562;AFR_AF=0.0068;EUR_AF=0.0954;SAS_AF=0.0245;AA=A|||;VT=SNP
3	16540341	rs10780004	G	A	100	PASS	AC=208;AF=0.0415335;AN=5008;NS=2504;DP=21432;EAS_AF=0.0397;AMR_AF=0.0562;AFR_AF=0.0068;EUR_AF=0.0954;SAS_AF=0.0245;AA=G|||;VT=SNP
3	16540732	rs11715123	A	T	100	PASS	AC=301;AF=0.0601038;AN=5008;NS=2504;DP=22952;EAS_AF=0.0397;AMR_AF=0.0591;AFR_AF=0.0764;EUR_AF=0.0944;SAS_AF=0.0245;AA=A|||;VT=SNP
3	16540774	rs12635495	A	C	100	PASS	AC=2024;AF=0.404153;AN=5008;NS=2504;DP=23770;EAS_AF=0.3938;AMR_AF=0.4582;AFR_AF=0.3533;EUR_AF=0.3529;SAS_AF=0.498;AA=A|||;VT=SNP
3	16541640	rs9842188	T	C	100	PASS	AC=2800;AF=0.559105;AN=5008;NS=2504;DP=19705;EAS_AF=0.5476;AMR_AF=0.6023;AFR_AF=0.6309;EUR_AF=0.4513;SAS_AF=0.5542;AA=t|||;VT=SNP
3	16543322	rs17272530	C	T	100	PASS	AC=2744;AF=0.547923;AN=5008;NS=2504;DP=18550;EAS_AF=0.5466;AMR_AF=0.598;AFR_AF=0.5915;EUR_AF=0.4513;SAS_AF=0.5542;AA=T|||;VT=SNP
3	16543962	rs4538360	A	G	100	PASS	AC=2742;AF=0.547524;AN=5008;NS=2504;DP=20681;EAS_AF=0.5496;AMR_AF=0.5965;AFR_AF=0.5885;EUR_AF=0.4523;SAS_AF=0.5532;AA=G|||;VT=SNP
3	16543983	rs2881512	A	G	100	PASS	AC=2641;AF=0.527356;AN=5008;NS=2504;DP=21625;EAS_AF=0.5496;AMR_AF=0.5893;AFR_AF=0.5144;EUR_AF=0.4523;SAS_AF=0.5552;AA=A|||;VT=SNP
3	16544134	rs4532116	A	C	100	PASS	AC=2750;AF=0.549121;AN=5008;NS=2504;DP=19926;EAS_AF=0.5496;AMR_AF=0.598;AFR_AF=0.5923;EUR_AF=0.4523;SAS_AF=0.5552;AA=C|||;VT=SNP
3	16544609	rs58038619	T	C	100	PASS	AC=2807;AF=0.560503;AN=5008;NS=2504;DP=19168;EAS_AF=0.6498;AMR_AF=0.5922;AFR_AF=0.5703;EUR_AF=0.4433;SAS_AF=0.5532;AA=C|||;VT=SNP
3	16545128	rs11712719	C	G	100	PASS	AC=2793;AF=0.557708;AN=5008;NS=2504;DP=17641;EAS_AF=0.6081;AMR_AF=0.5951;AFR_AF=0.5991;EUR_AF=0.4394;SAS_AF=0.545;AA=G|||;VT=SNP
3	16545583	rs116635709	G	A	100	PASS	AC=52;AF=0.0103834;AN=5008;NS=2504;DP=17971;EAS_AF=0.001;AMR_AF=0.0115;AFR_AF=0.0212;EUR_AF=0.0109;SAS_AF=0.0041;AA=G|||;VT=SNP
3	16546086	rs9990208	C	T	100	PASS	AC=692;AF=0.138179;AN=5008;NS=2504;DP=24326;EAS_AF=0.1438;AMR_AF=0.0778;AFR_AF=0.2821;EUR_AF=0.0905;SAS_AF=0.0297;AA=C|||;VT=SNP
3	16546202	rs76090646	C	T	100	PASS	AC=451;AF=0.0900559;AN=5008;NS=2504;DP=22678;EAS_AF=0.1518;AMR_AF=0.0893;AFR_AF=0.1399;EUR_AF=0.0149;SAS_AF=0.0368;AA=c|||;VT=SNP
3	16546418	rs2115581	G	A	100	PASS	AC=2189;AF=0.437101;AN=5008;NS=2504;DP=21621;EAS_AF=0.4653;AMR_AF=0.5101;AFR_AF=0.4024;EUR_AF=0.331;SAS_AF=0.5123;AA=g|||;VT=SNP
3	16546570	rs2115580	C	T	100	PASS	AC=2115;AF=0.422324;AN=5008;NS=2504;DP=23047;EAS_AF=0.4563;AMR_AF=0.4798;AFR_AF=0.3169;EUR_AF=0.4066;SAS_AF=0.5051;AA=c|||;VT=SNP
3	16546950	rs191061545	G	T	100	PASS	AC=126;AF=0.0251597;AN=5008;NS=2504;DP=20245;EAS_AF=0.0377;AMR_AF=0.0375;AFR_AF=0.0008;EUR_AF=0.0487;SAS_AF=0.0123;AA=g|||;VT=SNP
3	16547210	rs4461403	C	T	100	PASS	AC=2993;AF=0.597644;AN=5008;NS=2504;DP=20182;EAS_AF=0.6091;AMR_AF=0.598;AFR_AF=0.764;EUR_AF=0.4215;SAS_AF=0.5419;AA=c|||;VT=SNP
3	16547421	rs9853822	C	T	100	PASS	AC=3009;AF=0.600839;AN=5008;NS=2504;DP=19300;EAS_AF=0.6091;AMR_AF=0.598;AFR_AF=0.7761;EUR_AF=0.4215;SAS_AF=0.5419;AA=c|||;VT=SNP
3	16547594	rs9854036	C	A	100	PASS	AC=3043;AF=0.607628;AN=5008;NS=2504;DP=20897;EAS_AF=0.6091;AMR_AF=0.5994;AFR_AF=0.8011;EUR_AF=0.4215;SAS_AF=0.5419;AA=a|||;VT=SNP
3	16547665	rs9854409	G	A	100	PASS	AC=1274;AF=0.254393;AN=5008;NS=2504;DP=18808;EAS_AF=0.2956;AMR_AF=0.1787;AFR_AF=0.5151;EUR_AF=0.1054;SAS_AF=0.0665;AA=g|||;VT=SNP
3	16547738	rs34240418	G	C	100	PASS	AC=313;AF=0.0625;AN=5008;NS=2504;DP=16707;EAS_AF=0.1438;AMR_AF=0.0562;AFR_AF=0.0068;EUR_AF=0.0905;SAS_AF=0.0297;AA=g|||;VT=SNP
3	16548027	rs9310498	C	T	100	PASS	AC=3053;AF=0.609625;AN=5008;NS=2504;DP=22134;EAS_AF=0.6091;AMR_AF=0.6023;AFR_AF=0.8086;EUR_AF=0.4215;SAS_AF=0.5399;AA=t|||;VT=SNP
3	16548222	rs9858869	C	T	100	PASS	AC=2737;AF=0.546526;AN=5008;NS=2504;DP=20129;EAS_AF=0.6062;AMR_AF=0.5807;AFR_AF=0.5825;EUR_AF=0.4215;SAS_AF=0.5409;AA=c|||;VT=SNP
3	16548350	rs74339558	C	T	100	PASS	AC=451;AF=0.0900559;AN=5008;NS=2504;DP=23257;EAS_AF=0.1518;AMR_AF=0.0893;AFR_AF=0.1399;EUR_AF=0.0149;SAS_AF=0.0368;AA=c|||;VT=SNP
3	16548760	rs9859948	G	A	100	PASS	AC=2698;AF=0.538738;AN=5008;NS=2504;DP=19591;EAS_AF=0.6091;AMR_AF=0.5793;AFR_AF=0.5499;EUR_AF=0.4225;SAS_AF=0.5419;AA=G|||;VT=SNP
3	16549346	rs142953005	A	T	100	PASS	AC=45;AF=0.00898562;AN=5008;NS=2504;DP=24416;EAS_AF=0;AMR_AF=0.0115;AFR_AF=0.0038;EUR_AF=0.0249;SAS_AF=0.0072;AA=A|||;VT=SNP
3	16549894	rs1896822	C	G	100	PASS	AC=3043;AF=0.607628;AN=5008;NS=2504;DP=19870;EAS_AF=0.6081;AMR_AF=0.5994;AFR_AF=0.8026;EUR_AF=0.4215;SAS_AF=0.5409;AA=G|||;VT=SNP
3	16550594	rs77831087	C	G	100	PASS	AC=157;AF=0.0313498;AN=5008;NS=2504;DP=16931;EAS_AF=0.0665;AMR_AF=0.0259;AFR_AF=0;EUR_AF=0.0398;SAS_AF=0.0327;AA=C|||;VT=SNP
3	16551213	rs2881513	C	G	100	PASS	AC=841;AF=0.167931;AN=5008;NS=2504;DP=18499;EAS_AF=0.2956;AMR_AF=0.1527;AFR_AF=0.2012;EUR_AF=0.1064;SAS_AF=0.0654;AA=C|||;VT=SNP
3	16551287	rs1429163	G	A	100	PASS	AC=1835;AF=0.366414;AN=5008;NS=2504;DP=18307;EAS_AF=0.3125;AMR_AF=0.4135;AFR_AF=0.3495;EUR_AF=0.3062;SAS_AF=0.4734;AA=G|||;VT=SNP
3	16551540	rs28680533	G	A	100	PASS	AC=842;AF=0.168131;AN=5008;NS=2504;DP=20785;EAS_AF=0.2937;AMR_AF=0.1542;AFR_AF=0.2035;EUR_AF=0.1054;SAS_AF=0.0654;AA=G|||;VT=SNP
3	16551795	rs11128793	C	A	100	PASS	AC=2152;AF=0.429712;AN=5008;NS=2504;DP=17019;EAS_AF=0.3125;AMR_AF=0.4467;AFR_AF=0.5605;EUR_AF=0.3191;SAS_AF=0.4755;AA=A|||;VT=SNP
3	16551894	rs78349102	T	C	100	PASS	AC=455;AF=0.0908546;AN=5008;NS=2504;DP=17506;EAS_AF=0.1488;AMR_AF=0.0922;AFR_AF=0.1437;EUR_AF=0.0149;SAS_AF=0.0368;AA=T|||;VT=SNP
3	16551983	rs74952110	G	A	100	PASS	AC=35;AF=0.00698882;AN=5008;NS=2504;DP=18879;EAS_AF=0;AMR_AF=0.0043;AFR_AF=0.003;EUR_AF=0.0199;SAS_AF=0.0082;AA=G|||;VT=SNP
3	16552787	rs11915576	A	C	100	PASS	AC=455;AF=0.0908546;AN=5008;NS=2504;DP=20908;EAS_AF=0.1488;AMR_AF=0.0922;AFR_AF=0.1437;EUR_AF=0.0149;SAS_AF=0.0368;AA=A|||;VT=SNP
3	16553146	rs1346604	G	C	100	PASS	AC=2809;AF=0.560903;AN=5008;NS=2504;DP=18341;EAS_AF=0.6042;AMR_AF=0.5965;AFR_AF=0.6233;EUR_AF=0.4304;SAS_AF=0.5409;AA=G|||;VT=SNP
3	16553680	rs2881514	A	G	100	PASS	AC=3024;AF=0.603834;AN=5008;NS=2504;DP=18058;EAS_AF=0.6042;AMR_AF=0.6023;AFR_AF=0.7874;EUR_AF=0.4254;SAS_AF=0.5399;AA=G|||;VT=SNP
3	16553824	rs2346910	G	A	100	PASS	AC=3021;AF=0.603235;AN=5008;NS=2504;DP=17476;EAS_AF=0.6042;AMR_AF=0.6009;AFR_AF=0.7867;EUR_AF=0.4245;SAS_AF=0.5399;AA=A|||;VT=SNP
3	16553883	rs2346911	G	A	100	PASS	AC=3024;AF=0.603834;AN=5008;NS=2504;DP=17926;EAS_AF=0.6042;AMR_AF=0.6023;AFR_AF=0.7874;EUR_AF=0.4245;SAS_AF=0.5409;AA=G|||;VT=SNP
3	16553899	rs2346912	A	G	100	PASS	AC=3024;AF=0.603834;AN=5008;NS=2504;DP=17256;EAS_AF=0.6042;AMR_AF=0.6023;AFR_AF=0.7874;EUR_AF=0.4245;SAS_AF=0.5409;AA=G|||;VT=SNP
3	16553969	rs4685343	G	A	100	PASS	AC=3022;AF=0.603435;AN=5008;NS=2504;DP=17283;EAS_AF=0.6042;AMR_AF=0.6009;AFR_AF=0.7874;EUR_AF=0.4245;SAS_AF=0.5399;AA=A|||;VT=SNP
3	16554246	rs3821786	T	C	100	PASS	AC=3028;AF=0.604633;AN=5008;NS=2504;DP=18105;EAS_AF=0.6042;AMR_AF=0.6023;AFR_AF=0.7905;EUR_AF=0.4245;SAS_AF=0.5409;AA=T|||;VT=SNP
3	16554254	rs3821785	G	C	100	PASS	AC=2798;AF=0.558706;AN=5008;NS=2504;DP=18051;EAS_AF=0.6042;AMR_AF=0.5893;AFR_AF=0.6233;EUR_AF=0.4245;SAS_AF=0.5409;AA=G|||;VT=SNP
3	16554352	rs3821784	G	A	100	PASS	AC=2986;AF=0.596246;AN=5008;NS=2504;DP=17506;EAS_AF=0.6042;AMR_AF=0.5965;AFR_AF=0.7837;EUR_AF=0.4046;SAS_AF=0.5317;AA=A|||;VT=SNP
3	16555223	rs2303849	C	T	100	PASS	AC=326;AF=0.0650958;AN=5008;NS=2504;DP=6720;EAS_AF=0.1448;AMR_AF=0.0591;AFR_AF=0.0068;EUR_AF=0.0974;SAS_AF=0.0327;AA=c|||;VT=SNP
3	16555572	rs1366700	T	C	100	PASS	AC=2140;AF=0.427316;AN=5008;NS=2504;DP=16000;EAS_AF=0.3125;AMR_AF=0.4366;AFR_AF=0.5787;EUR_AF=0.2992;SAS_AF=0.4663;AA=t|||;VT=SNP
3	16555675	rs1366701	C	A	100	PASS	AC=3097;AF=0.618411;AN=5008;NS=2504;DP=19488;EAS_AF=0.6052;AMR_AF=0.6009;AFR_AF=0.8601;EUR_AF=0.4105;SAS_AF=0.5317;AA=a|||;VT=SNP
3	16555906	rs6768991	G	C	100	PASS	AC=3145;AF=0.627995;AN=5008;NS=2504;DP=18577;EAS_AF=0.6071;AMR_AF=0.6052;AFR_AF=0.8896;EUR_AF=0.4145;SAS_AF=0.5317;AA=c|||;VT=SNP
3	16556039	rs1429161	C	G	100	PASS	AC=3125;AF=0.624002;AN=5008;NS=2504;DP=18116;EAS_AF=0.6319;AMR_AF=0.6052;AFR_AF=0.8896;EUR_AF=0.4105;SAS_AF=0.4898;AA=g|||;VT=SNP
3	16556199	rs1429162	C	G	100	PASS	AC=2108;AF=0.420927;AN=5008;NS=2504;DP=16980;EAS_AF=0.3393;AMR_AF=0.438;AFR_AF=0.5734;EUR_AF=0.3022;SAS_AF=0.409;AA=C|||;VT=SNP
3	16557188	rs115205119	C	A	100	PASS	AC=23;AF=0.00459265;AN=5008;NS=2504;DP=21137;EAS_AF=0;AMR_AF=0.0029;AFR_AF=0.0015;EUR_AF=0.0159;SAS_AF=0.0031;AA=C|||;VT=SNP
3	16557353	rs73026232	G	A	100	PASS	AC=657;AF=0.13119;AN=5008;NS=2504;DP=18058;EAS_AF=0.0446;AMR_AF=0.1988;AFR_AF=0.053;EUR_AF=0.169;SAS_AF=0.2393;AA=G|||;VT=SNP
3	16557369	rs34829414	G	T	100	PASS	AC=657;AF=0.13119;AN=5008;NS=2504;DP=17540;EAS_AF=0.0446;AMR_AF=0.1988;AFR_AF=0.053;EUR_AF=0.169;SAS_AF=0.2393;AA=G|||;VT=SNP
3	16557553	rs181643678	G	A	100	PASS	AC=11;AF=0.00219649;AN=5008;NS=2504;DP=19170;EAS_AF=0;AMR_AF=0.0029;AFR_AF=0;EUR_AF=0.007;SAS_AF=0.002;AA=G|||;VT=SNP
3	16557668	rs77606669	C	T	100	PASS	AC=489;AF=0.0976438;AN=5008;NS=2504;DP=18262;EAS_AF=0.1508;AMR_AF=0.0965;AFR_AF=0.1725;EUR_AF=0.0139;SAS_AF=0.0286;AA=C|||;VT=SNP
3	16557884	rs115885835	G	C	100	PASS	AC=41;AF=0.0081869;AN=5008;NS=2504;DP=19233;EAS_AF=0;AMR_AF=0.0144;AFR_AF=0.0121;EUR_AF=0.0099;SAS_AF=0.0051;AA=G|||;VT=SNP
3	16558160	rs59876076	G	T	100	PASS	AC=351;AF=0.0700879;AN=5008;NS=2504;DP=21284;EAS_AF=0.1508;AMR_AF=0.062;AFR_AF=0.0227;EUR_AF=0.0964;SAS_AF=0.0297;AA=T|||;VT=SNP
3	16558244	rs75052058	C	T	100	PASS	AC=64;AF=0.0127796;AN=5008;NS=2504;DP=21881;EAS_AF=0;AMR_AF=0.0346;AFR_AF=0.0008;EUR_AF=0.0348;SAS_AF=0.0041;AA=C|||;VT=SNP
3	16559544	rs78982576	G	A	100	PASS	AC=332;AF=0.0662939;AN=5008;NS=2504;DP=19851;EAS_AF=0.1419;AMR_AF=0.0879;AFR_AF=0.0651;EUR_AF=0.0139;SAS_AF=0.0286;AA=G|||;VT=SNP
3	16560104	rs79203570	T	C	100	PASS	AC=130;AF=0.0259585;AN=5008;NS=2504;DP=21877;EAS_AF=0.0397;AMR_AF=0.0375;AFR_AF=0.0008;EUR_AF=0.0507;SAS_AF=0.0123;AA=T|||;VT=SNP
3	16560162	rs79103612	C	A	100	PASS	AC=338;AF=0.067492;AN=5008;NS=2504;DP=22179;EAS_AF=0.1438;AMR_AF=0.0893;AFR_AF=0.0673;EUR_AF=0.0139;SAS_AF=0.0286;AA=C|||;VT=SNP
3	16560183	rs116818108	G	T	100	PASS	AC=19;AF=0.00379393;AN=5008;NS=2504;DP=21884;EAS_AF=0;AMR_AF=0.0058;AFR_AF=0.0008;EUR_AF=0.0089;SAS_AF=0.0051;AA=G|||;VT=SNP
3	16560348	rs4684284	T	A	100	PASS	AC=660;AF=0.131789;AN=5008;NS=2504;DP=21874;EAS_AF=0.0446;AMR_AF=0.1988;AFR_AF=0.053;EUR_AF=0.17;SAS_AF=0.2413;AA=T|||;VT=SNP
3	16560886	rs9841359	G	C	100	PASS	AC=1776;AF=0.354633;AN=5008;NS=2504;DP=20031;EAS_AF=0.3403;AMR_AF=0.3746;AFR_AF=0.4523;EUR_AF=0.2803;SAS_AF=0.2996;AA=C|||;VT=SNP
3	16560995	rs76524814	G	A	100	PASS	AC=334;AF=0.0666933;AN=5008;NS=2504;DP=19366;EAS_AF=0.1438;AMR_AF=0.0879;AFR_AF=0.0651;EUR_AF=0.0139;SAS_AF=0.0286;AA=G|||;VT=SNP
3	16561288	rs71310350	G	A	100	PASS	AC=659;AF=0.131589;AN=5008;NS=2504;DP=19793;EAS_AF=0.0446;AMR_AF=0.1974;AFR_AF=0.0537;EUR_AF=0.17;SAS_AF=0.2403;AA=G|||;VT=SNP
3	16561449	rs1529511	A	T	100	PASS	AC=1635;AF=0.326478;AN=5008;NS=2504;DP=19878;EAS_AF=0.3403;AMR_AF=0.3674;AFR_AF=0.348;EUR_AF=0.2833;SAS_AF=0.2986;AA=T|||;VT=SNP
3	16561457	rs1529512	C	G	100	PASS	AC=1780;AF=0.355431;AN=5008;NS=2504;DP=19706;EAS_AF=0.3403;AMR_AF=0.3746;AFR_AF=0.4539;EUR_AF=0.2833;SAS_AF=0.2986;AA=G|||;VT=SNP
3	16561563	rs140050779	C	T	100	PASS	AC=15;AF=0.00299521;AN=5008;NS=2504;DP=18783;EAS_AF=0;AMR_AF=0.0029;AFR_AF=0;EUR_AF=0.0109;SAS_AF=0.002;AA=C|||;VT=SNP
3	16562199	rs34755000	A	G	100	PASS	AC=989;AF=0.197484;AN=5008;NS=2504;DP=15835;EAS_AF=0.1964;AMR_AF=0.2579;AFR_AF=0.0598;EUR_AF=0.2664;SAS_AF=0.271;AA=A|||;VT=SNP
3	16563006	rs1529513	T	C	100	PASS	AC=4775;AF=0.953474;AN=5008;NS=2504;DP=22031;EAS_AF=1;AMR_AF=0.9467;AFR_AF=0.9955;EUR_AF=0.838;SAS_AF=0.9724;AA=C|||;VT=SNP
3	16563595	rs9818738	A	G	100	PASS	AC=1626;AF=0.324681;AN=5008;NS=2504;DP=19153;EAS_AF=0.3403;AMR_AF=0.3674;AFR_AF=0.3427;EUR_AF=0.2803;SAS_AF=0.2996;AA=G|||;VT=SNP
3	16563873	rs9310499	T	C	100	PASS	AC=1627;AF=0.32488;AN=5008;NS=2504;DP=21688;EAS_AF=0.3403;AMR_AF=0.3674;AFR_AF=0.3427;EUR_AF=0.2803;SAS_AF=0.3006;AA=C|||;VT=SNP
3	16564498	rs13076298	G	A	100	PASS	AC=660;AF=0.131789;AN=5008;NS=2504;DP=19041;EAS_AF=0.0446;AMR_AF=0.1988;AFR_AF=0.053;EUR_AF=0.17;SAS_AF=0.2413;AA=G|||;VT=SNP
3	16564640	rs7649083	A	C	100	PASS	AC=638;AF=0.127396;AN=5008;NS=2504;DP=19018;EAS_AF=0.1438;AMR_AF=0.1095;AFR_AF=0.2829;EUR_AF=0.0149;SAS_AF=0.0286;AA=C|||;VT=SNP
3	16565070	rs114286688	T	C	100	PASS	AC=206;AF=0.0411342;AN=5008;NS=2504;DP=15990;EAS_AF=0.002;AMR_AF=0.1369;AFR_AF=0.003;EUR_AF=0.0666;SAS_AF=0.0389;AA=T|||;VT=SNP
3	16565149	rs67800494	A	C	100	PASS	AC=660;AF=0.131789;AN=5008;NS=2504;DP=17871;EAS_AF=0.0446;AMR_AF=0.1988;AFR_AF=0.0522;EUR_AF=0.17;SAS_AF=0.2423;AA=A|||;VT=SNP
3	16565559	rs17042365	C	T	100	PASS	AC=1426;AF=0.284744;AN=5008;NS=2504;DP=20826;EAS_AF=0.2282;AMR_AF=0.3458;AFR_AF=0.3351;EUR_AF=0.2346;SAS_AF=0.2832;AA=T|||;VT=SNP
3	16566070	rs11718724	C	T	100	PASS	AC=989;AF=0.197484;AN=5008;NS=2504;DP=17186;EAS_AF=0.1964;AMR_AF=0.2579;AFR_AF=0.059;EUR_AF=0.2664;SAS_AF=0.272;AA=C|||;VT=SNP
3	16566397	rs115483179	A	G	100	PASS	AC=18;AF=0.00359425;AN=5008;NS=2504;DP=20456;EAS_AF=0;AMR_AF=0;AFR_AF=0.0008;EUR_AF=0.0119;SAS_AF=0.0051;AA=A|||;VT=SNP
3	16566547	rs77236956	C	T	100	PASS	AC=36;AF=0.0071885;AN=5008;NS=2504;DP=22036;EAS_AF=0;AMR_AF=0.0086;AFR_AF=0.0023;EUR_AF=0.0239;SAS_AF=0.0031;AA=C|||;VT=SNP
3	16566621	rs147346781	G	A	100	PASS	AC=21;AF=0.00419329;AN=5008;NS=2504;DP=22636;EAS_AF=0;AMR_AF=0.0014;AFR_AF=0;EUR_AF=0.0169;SAS_AF=0.0031;AA=G|||;VT=SNP
3	16567340	rs13093768	A	G	100	PASS	AC=661;AF=0.131989;AN=5008;NS=2504;DP=21715;EAS_AF=0.0446;AMR_AF=0.1988;AFR_AF=0.053;EUR_AF=0.17;SAS_AF=0.2423;AA=A|||;VT=SNP
3	16567848	rs76908195	C	T	100	PASS	AC=23;AF=0.00459265;AN=5008;NS=2504;DP=17933;EAS_AF=0;AMR_AF=0.0058;AFR_AF=0.0008;EUR_AF=0.0149;SAS_AF=0.0031;AA=C|||;VT=SNP
3	16568731	rs13100878	G	A	100	PASS	AC=688;AF=0.13738;AN=5008;NS=2504;DP=22935;EAS_AF=0.0456;AMR_AF=0.1988;AFR_AF=0.0522;EUR_AF=0.17;SAS_AF=0.2699;AA=G|||;VT=SNP
3	16569465	rs34718285	G	T	100	PASS	AC=660;AF=0.131789;AN=5008;NS=2504;DP=20367;EAS_AF=0.0446;AMR_AF=0.1988;AFR_AF=0.0522;EUR_AF=0.17;SAS_AF=0.2423;AA=G|||;VT=SNP
3	16569712	rs34600445	T	C	100	PASS	AC=788;AF=0.157348;AN=5008;NS=2504;DP=19923;EAS_AF=0.0843;AMR_AF=0.2363;AFR_AF=0.0537;EUR_AF=0.2217;SAS_AF=0.2505;AA=T|||;VT=SNP
3	16569746	rs6774181	A	G	100	PASS	AC=2927;AF=0.584465;AN=5008;NS=2504;DP=19174;EAS_AF=0.6111;AMR_AF=0.5692;AFR_AF=0.7988;EUR_AF=0.3658;SAS_AF=0.5031;AA=G|||;VT=SNP
3	16570592	rs9865882	G	A	100	PASS	AC=1425;AF=0.284545;AN=5008;NS=2504;DP=22568;EAS_AF=0.2282;AMR_AF=0.3458;AFR_AF=0.3366;EUR_AF=0.2346;SAS_AF=0.2802;AA=G|||;VT=SNP
3	16571573	rs17042372	T	C	100	PASS	AC=335;AF=0.066893;AN=5008;NS=2504;DP=21527;EAS_AF=0.1577;AMR_AF=0.0591;AFR_AF=0.0068;EUR_AF=0.0964;SAS_AF=0.0297;AA=T|||;VT=SNP
3	16571819	rs35144212	G	A	100	PASS	AC=788;AF=0.157348;AN=5008;NS=2504;DP=22683;EAS_AF=0.0843;AMR_AF=0.2363;AFR_AF=0.0537;EUR_AF=0.2207;SAS_AF=0.2515;AA=A|||;VT=SNP
3	16572256	rs17042373	C	T	100	PASS	AC=317;AF=0.0632987;AN=5008;NS=2504;DP=21463;EAS_AF=0.1379;AMR_AF=0.0893;AFR_AF=0.056;EUR_AF=0.0139;SAS_AF=0.0286;AA=C|||;VT=SNP
3	16572284	rs73026255	T	C	100	PASS	AC=1325;AF=0.264577;AN=5008;NS=2504;DP=20893;EAS_AF=0.3403;AMR_AF=0.3473;AFR_AF=0.1271;EUR_AF=0.2803;SAS_AF=0.2975;AA=T|||;VT=SNP
3	16572324	rs9838026	A	G	100	PASS	AC=1630;AF=0.325479;AN=5008;NS=2504;DP=20425;EAS_AF=0.3403;AMR_AF=0.3689;AFR_AF=0.3464;EUR_AF=0.2803;SAS_AF=0.2975;AA=G|||;VT=SNP
3	16572364	rs61741899	G	A	100	PASS	AC=99;AF=0.0197684;AN=5008;NS=2504;DP=19951;EAS_AF=0.001;AMR_AF=0.0072;AFR_AF=0.0008;EUR_AF=0.0219;SAS_AF=0.0716;AA=G|||;VT=SNP
3	16572975	rs13093250	C	T	100	PASS	AC=775;AF=0.154752;AN=5008;NS=2504;DP=20148;EAS_AF=0.0863;AMR_AF=0.2349;AFR_AF=0.0439;EUR_AF=0.2207;SAS_AF=0.2505;AA=C|||;VT=SNP
3	16573140	rs13097853	C	T	100	PASS	AC=656;AF=0.13099;AN=5008;NS=2504;DP=20464;EAS_AF=0.0446;AMR_AF=0.1988;AFR_AF=0.0522;EUR_AF=0.171;SAS_AF=0.2372;AA=C|||;VT=SNP
3	16573576	rs34266070	G	A	100	PASS	AC=781;AF=0.15595;AN=5008;NS=2504;DP=17681;EAS_AF=0.0833;AMR_AF=0.2363;AFR_AF=0.053;EUR_AF=0.2207;SAS_AF=0.2464;AA=G|||;VT=SNP
3	16573913	rs34755071	T	C	100	PASS	AC=1354;AF=0.270367;AN=5008;NS=2504;DP=19503;EAS_AF=0.3413;AMR_AF=0.3516;AFR_AF=0.1301;EUR_AF=0.2982;SAS_AF=0.3006;AA=T|||;VT=SNP
3	16574925	rs140256071	T	C	100	PASS	AC=30;AF=0.00599042;AN=5008;NS=2504;DP=19507;EAS_AF=0;AMR_AF=0.0043;AFR_AF=0.0015;EUR_AF=0.0199;SAS_AF=0.0051;AA=T|||;VT=SNP
3	16574941	rs116290838	C	T	100	PASS	AC=36;AF=0.0071885;AN=5008;NS=2504;DP=18607;EAS_AF=0;AMR_AF=0.0086;AFR_AF=0.0023;EUR_AF=0.0239;SAS_AF=0.0031;AA=C|||;VT=SNP
3	16575146	rs62234671	T	A	100	PASS	AC=55;AF=0.0109824;AN=5008;NS=2504;DP=16065;EAS_AF=0;AMR_AF=0.0231;AFR_AF=0.0023;EUR_AF=0.0328;SAS_AF=0.0031;AA=t|||;VT=SNP
3	16575181	rs13315317	G	A	100	PASS	AC=1107;AF=0.221046;AN=5008;NS=2504;DP=17244;EAS_AF=0.0833;AMR_AF=0.2622;AFR_AF=0.2602;EUR_AF=0.2416;SAS_AF=0.2597;AA=A|||;VT=SNP
3	16575568	rs13315424	G	A	100	PASS	AC=1078;AF=0.215256;AN=5008;NS=2504;DP=15690;EAS_AF=0.0833;AMR_AF=0.2594;AFR_AF=0.2421;EUR_AF=0.2386;SAS_AF=0.2597;AA=G|||;VT=SNP
3	16575799	rs35813995	C	A	100	PASS	AC=1031;AF=0.205871;AN=5008;NS=2504;DP=17839;EAS_AF=0.0833;AMR_AF=0.2435;AFR_AF=0.2194;EUR_AF=0.2346;SAS_AF=0.2577;AA=A|||;VT=SNP
3	16576371	rs13073454	C	T	100	PASS	AC=170;AF=0.0339457;AN=5008;NS=2504;DP=19787;EAS_AF=0.001;AMR_AF=0.0663;AFR_AF=0.0038;EUR_AF=0.1083;SAS_AF=0.0092;AA=C|||;VT=SNP
3	16576536	rs74626052	A	G	100	PASS	AC=82;AF=0.0163738;AN=5008;NS=2504;DP=20629;EAS_AF=0.006;AMR_AF=0.0187;AFR_AF=0.0061;EUR_AF=0.0447;SAS_AF=0.0102;AA=A|||;VT=SNP
3	16576552	rs79729615	G	A	100	PASS	AC=82;AF=0.0163738;AN=5008;NS=2504;DP=20945;EAS_AF=0.006;AMR_AF=0.0187;AFR_AF=0.0061;EUR_AF=0.0447;SAS_AF=0.0102;AA=G|||;VT=SNP
3	16576587	rs9822219	C	T	100	PASS	AC=1635;AF=0.326478;AN=5008;NS=2504;DP=20762;EAS_AF=0.3403;AMR_AF=0.3718;AFR_AF=0.3328;EUR_AF=0.2982;SAS_AF=0.3006;AA=T|||;VT=SNP
3	16577177	rs13079033	A	T	100	PASS	AC=1634;AF=0.326278;AN=5008;NS=2504;DP=13801;EAS_AF=0.3403;AMR_AF=0.3703;AFR_AF=0.3328;EUR_AF=0.2982;SAS_AF=0.3006;AA=T|||;VT=SNP
3	16577231	rs149774545	T	C	100	PASS	AC=33;AF=0.00658946;AN=5008;NS=2504;DP=13499;EAS_AF=0;AMR_AF=0.0043;AFR_AF=0.0015;EUR_AF=0.0219;SAS_AF=0.0061;AA=T|||;VT=SNP
3	16577300	rs6803356	T	G	100	PASS	AC=1588;AF=0.317093;AN=5008;NS=2504;DP=12163;EAS_AF=0.3403;AMR_AF=0.366;AFR_AF=0.3003;EUR_AF=0.2982;SAS_AF=0.3006;AA=G|||;VT=SNP
3	16577937	rs6803987	T	C	100	PASS	AC=2959;AF=0.590855;AN=5008;NS=2504;DP=19023;EAS_AF=0.6111;AMR_AF=0.5735;AFR_AF=0.8079;EUR_AF=0.3857;SAS_AF=0.5;AA=C|||;VT=SNP
3	16578457	rs3856833	C	A	100	PASS	AC=1588;AF=0.317093;AN=5008;NS=2504;DP=18810;EAS_AF=0.3393;AMR_AF=0.366;AFR_AF=0.3011;EUR_AF=0.2982;SAS_AF=0.3006;AA=A|||;VT=SNP
3	16580023	rs34538678	C	G	100	PASS	AC=1510;AF=0.301518;AN=5008;NS=2504;DP=15295;EAS_AF=0.3353;AMR_AF=0.3473;AFR_AF=0.295;EUR_AF=0.2545;SAS_AF=0.2914;AA=C|||;VT=SNP
3	16580107	rs35034173	C	G	100	PASS	AC=1269;AF=0.253395;AN=5008;NS=2504;DP=16338;EAS_AF=0.3343;AMR_AF=0.33;AFR_AF=0.121;EUR_AF=0.2555;SAS_AF=0.2924;AA=C|||;VT=SNP
3	16581383	rs112729316	T	C	100	PASS	AC=82;AF=0.0163738;AN=5008;NS=2504;DP=17742;EAS_AF=0.006;AMR_AF=0.0187;AFR_AF=0.0061;EUR_AF=0.0447;SAS_AF=0.0102;AA=T|||;VT=SNP
3	16581660	rs3856834	T	C	100	PASS	AC=1442;AF=0.287939;AN=5008;NS=2504;DP=19349;EAS_AF=0.2966;AMR_AF=0.3156;AFR_AF=0.326;EUR_AF=0.2048;SAS_AF=0.2935;AA=T|||;VT=SNP
3	16582306	rs11917783	C	A	100	PASS	AC=1367;AF=0.272963;AN=5008;NS=2504;DP=18583;EAS_AF=0.2937;AMR_AF=0.3112;AFR_AF=0.2867;EUR_AF=0.2028;SAS_AF=0.2781;AA=C|||;VT=SNP
3	16582951	rs147647054	G	A	100	PASS	AC=35;AF=0.00698882;AN=5008;NS=2504;DP=17173;EAS_AF=0;AMR_AF=0.0144;AFR_AF=0.0008;EUR_AF=0.0159;SAS_AF=0.0082;AA=G|||;VT=SNP
3	16583381	rs2303847	T	G	100	PASS	AC=2745;AF=0.548123;AN=5008;NS=2504;DP=19221;EAS_AF=0.6121;AMR_AF=0.3991;AFR_AF=0.7746;EUR_AF=0.3559;SAS_AF=0.4796;AA=G|||;VT=SNP
3	16583678	rs12489187	G	A	100	PASS	AC=1783;AF=0.35603;AN=5008;NS=2504;DP=16011;EAS_AF=0.2996;AMR_AF=0.2522;AFR_AF=0.5817;EUR_AF=0.162;SAS_AF=0.3824;AA=A|||;VT=SNP
3	16584003	rs10865745	A	G	100	PASS	AC=3061;AF=0.611222;AN=5008;NS=2504;DP=18902;EAS_AF=0.4534;AMR_AF=0.5677;AFR_AF=0.6853;EUR_AF=0.6412;SAS_AF=0.6738;AA=G|||;VT=SNP
3	16584256	rs114752146	T	A	100	PASS	AC=15;AF=0.00299521;AN=5008;NS=2504;DP=18437;EAS_AF=0;AMR_AF=0.0029;AFR_AF=0.0008;EUR_AF=0.0109;SAS_AF=0.001;AA=T|||;VT=SNP
3	16584554	rs6796808	C	G	100	PASS	AC=3567;AF=0.71226;AN=5008;NS=2504;DP=16717;EAS_AF=0.6458;AMR_AF=0.6009;AFR_AF=0.8654;EUR_AF=0.6561;SAS_AF=0.7106;AA=G|||;VT=SNP
3	16584787	rs6796994	C	T	100	PASS	AC=3591;AF=0.717053;AN=5008;NS=2504;DP=17534;EAS_AF=0.6458;AMR_AF=0.6023;AFR_AF=0.8865;EUR_AF=0.6541;SAS_AF=0.7076;AA=T|||;VT=SNP
3	16584827	rs6797171	G	A	100	PASS	AC=2161;AF=0.43151;AN=5008;NS=2504;DP=18129;EAS_AF=0.3601;AMR_AF=0.3631;AFR_AF=0.5961;EUR_AF=0.341;SAS_AF=0.4243;AA=G|||;VT=SNP
3	16584850	rs6797084	C	T	100	PASS	AC=1420;AF=0.283546;AN=5008;NS=2504;DP=18963;EAS_AF=0.2857;AMR_AF=0.2392;AFR_AF=0.2844;EUR_AF=0.3121;SAS_AF=0.2822;AA=C|||;VT=SNP
3	16585058	rs73136608	G	A	100	PASS	AC=511;AF=0.102037;AN=5008;NS=2504;DP=20826;EAS_AF=0.1925;AMR_AF=0.0331;AFR_AF=0.1815;EUR_AF=0.0149;SAS_AF=0.0399;AA=G|||;VT=SNP
3	16585132	rs2042826	T	C	100	PASS	AC=4282;AF=0.855032;AN=5008;NS=2504;DP=20130;EAS_AF=0.871;AMR_AF=0.8314;AFR_AF=0.9455;EUR_AF=0.7535;SAS_AF=0.8374;AA=C|||;VT=SNP
3	16585193	rs6799971	G	A	100	PASS	AC=1423;AF=0.284145;AN=5008;NS=2504;DP=20083;EAS_AF=0.2857;AMR_AF=0.2392;AFR_AF=0.2867;EUR_AF=0.3121;SAS_AF=0.2822;AA=G|||;VT=SNP
3	16585547	rs76983344	G	C	100	PASS	AC=343;AF=0.0684904;AN=5008;NS=2504;DP=20822;EAS_AF=0.0466;AMR_AF=0.1081;AFR_AF=0.0091;EUR_AF=0.173;SAS_AF=0.0358;AA=G|||;VT=SNP
3	16585616	rs9842123	C	G	100	PASS	AC=1427;AF=0.284944;AN=5008;NS=2504;DP=20643;EAS_AF=0.2847;AMR_AF=0.2378;AFR_AF=0.289;EUR_AF=0.3151;SAS_AF=0.2822;AA=G|||;VT=SNP
3	16585651	rs1366703	G	A	100	PASS	AC=2923;AF=0.583666;AN=5008;NS=2504;DP=20256;EAS_AF=0.5139;AMR_AF=0.451;AFR_AF=0.7746;EUR_AF=0.4264;SAS_AF=0.6534;AA=G|||;VT=SNP
3	16586116	rs57736467	G	A	100	PASS	AC=1808;AF=0.361022;AN=5008;NS=2504;DP=20119;EAS_AF=0.3135;AMR_AF=0.255;AFR_AF=0.5809;EUR_AF=0.166;SAS_AF=0.3885;AA=G|||;VT=SNP
3	16586222	rs10510450	C	T	100	PASS	AC=1798;AF=0.359026;AN=5008;NS=2504;DP=22093;EAS_AF=0.3036;AMR_AF=0.255;AFR_AF=0.5809;EUR_AF=0.166;SAS_AF=0.3885;AA=C|||;VT=SNP
3	16586587	rs12491861	C	T	100	PASS	AC=864;AF=0.172524;AN=5008;NS=2504;DP=17933;EAS_AF=0.0923;AMR_AF=0.2017;AFR_AF=0.0703;EUR_AF=0.3002;SAS_AF=0.2413;AA=C|||;VT=SNP
3	16587477	rs6771025	T	C	100	PASS	AC=427;AF=0.0852636;AN=5008;NS=2504;DP=18252;EAS_AF=0.0466;AMR_AF=0.1095;AFR_AF=0.0719;EUR_AF=0.172;SAS_AF=0.0368;AA=T|||;VT=SNP
3	16587571	rs11128794	T	C	100	PASS	AC=3460;AF=0.690895;AN=5008;NS=2504;DP=19014;EAS_AF=0.6359;AMR_AF=0.5432;AFR_AF=0.9289;EUR_AF=0.5378;SAS_AF=0.6881;AA=t|||;VT=SNP
3	16587752	rs73136617	C	T	100	PASS	AC=225;AF=0.0449281;AN=5008;NS=2504;DP=17335;EAS_AF=0.0377;AMR_AF=0.0476;AFR_AF=0.0628;EUR_AF=0.0567;SAS_AF=0.0143;AA=C|||;VT=SNP
3	16587851	rs77700802	G	A	100	PASS	AC=745;AF=0.148762;AN=5008;NS=2504;DP=13838;EAS_AF=0.2321;AMR_AF=0.2695;AFR_AF=0.0068;EUR_AF=0.1769;SAS_AF=0.1401;AA=G|||;VT=SNP
3	16587909	rs77205982	C	T	100	PASS	AC=385;AF=0.076877;AN=5008;NS=2504;DP=15457;EAS_AF=0.1915;AMR_AF=0.0245;AFR_AF=0.0923;EUR_AF=0.0139;SAS_AF=0.0399;AA=C|||;VT=SNP
3	16588113	rs6771695	T	C	100	PASS	AC=1834;AF=0.366214;AN=5008;NS=2504;DP=23027;EAS_AF=0.3105;AMR_AF=0.2637;AFR_AF=0.593;EUR_AF=0.17;SAS_AF=0.3916;AA=T|||;VT=SNP
3	16588180	rs76539851	A	T	100	PASS	AC=141;AF=0.028155;AN=5008;NS=2504;DP=21471;EAS_AF=0.0377;AMR_AF=0.0447;AFR_AF=0.0008;EUR_AF=0.0567;SAS_AF=0.0143;AA=A|||;VT=SNP
3	16588273	rs6442608	T	C	100	PASS	AC=2162;AF=0.431709;AN=5008;NS=2504;DP=22048;EAS_AF=0.504;AMR_AF=0.2867;AFR_AF=0.6687;EUR_AF=0.1839;SAS_AF=0.3947;AA=T|||;VT=SNP
3	16589029	rs78660996	G	A	100	PASS	AC=595;AF=0.11881;AN=5008;NS=2504;DP=20335;EAS_AF=0.2321;AMR_AF=0.2176;AFR_AF=0.0038;EUR_AF=0.0875;SAS_AF=0.1196;AA=G|||;VT=SNP
3	16589355	rs114962241	T	C	100	PASS	AC=390;AF=0.0778754;AN=5008;NS=2504;DP=22005;EAS_AF=0.1915;AMR_AF=0.0245;AFR_AF=0.0953;EUR_AF=0.0139;SAS_AF=0.0409;AA=T|||;VT=SNP
3	16589527	rs80000049	A	G	100	PASS	AC=399;AF=0.0796725;AN=5008;NS=2504;DP=22926;EAS_AF=0.0466;AMR_AF=0.1081;AFR_AF=0.0514;EUR_AF=0.172;SAS_AF=0.0368;AA=G|||;VT=SNP
3	16589616	rs76836090	A	G	100	PASS	AC=104;AF=0.0207668;AN=5008;NS=2504;DP=22675;EAS_AF=0;AMR_AF=0.0159;AFR_AF=0.0582;EUR_AF=0.0119;SAS_AF=0.0041;AA=A|||;VT=SNP
3	16589821	rs10446440	G	A	100	PASS	AC=141;AF=0.028155;AN=5008;NS=2504;DP=21220;EAS_AF=0.0377;AMR_AF=0.0447;AFR_AF=0.0008;EUR_AF=0.0567;SAS_AF=0.0143;AA=G|||;VT=SNP
3	16590393	rs76718558	C	T	100	PASS	AC=597;AF=0.119209;AN=5008;NS=2504;DP=20408;EAS_AF=0.2312;AMR_AF=0.2176;AFR_AF=0.0045;EUR_AF=0.0875;SAS_AF=0.1217;AA=C|||;VT=SNP
3	16590416	rs10446441	G	C	100	PASS	AC=398;AF=0.0794728;AN=5008;NS=2504;DP=19649;EAS_AF=0.0466;AMR_AF=0.1081;AFR_AF=0.0507;EUR_AF=0.172;SAS_AF=0.0368;AA=G|||;VT=SNP
3	16590512	rs10446442	A	G	100	PASS	AC=367;AF=0.0732827;AN=5008;NS=2504;DP=20071;EAS_AF=0.0466;AMR_AF=0.1066;AFR_AF=0.028;EUR_AF=0.172;SAS_AF=0.0368;AA=G|||;VT=SNP
3	16590910	rs6793330	A	C	100	PASS	AC=2838;AF=0.566693;AN=5008;NS=2504;DP=17582;EAS_AF=0.5506;AMR_AF=0.4193;AFR_AF=0.8759;EUR_AF=0.3688;SAS_AF=0.4734;AA=C|||;VT=SNP
3	16591114	rs2099002	C	T	100	PASS	AC=843;AF=0.168331;AN=5008;NS=2504;DP=15469;EAS_AF=0.0913;AMR_AF=0.1945;AFR_AF=0.062;EUR_AF=0.2962;SAS_AF=0.2413;AA=C|||;VT=SNP
3	16591175	rs2099003	C	T	100	PASS	AC=844;AF=0.16853;AN=5008;NS=2504;DP=17197;EAS_AF=0.0913;AMR_AF=0.1945;AFR_AF=0.062;EUR_AF=0.2972;SAS_AF=0.2413;AA=C|||;VT=SNP
3	16591256	rs74642013	A	C	100	PASS	AC=343;AF=0.0684904;AN=5008;NS=2504;DP=17735;EAS_AF=0.0466;AMR_AF=0.1066;AFR_AF=0.0091;EUR_AF=0.172;SAS_AF=0.0378;AA=A|||;VT=SNP
3	16591976	rs17042389	G	C	100	PASS	AC=1857;AF=0.370807;AN=5008;NS=2504;DP=19059;EAS_AF=0.3095;AMR_AF=0.2723;AFR_AF=0.5946;EUR_AF=0.1829;SAS_AF=0.3947;AA=G|||;VT=SNP
3	16592069	rs62234672	C	A	100	PASS	AC=1856;AF=0.370607;AN=5008;NS=2504;DP=19022;EAS_AF=0.3095;AMR_AF=0.2723;AFR_AF=0.5946;EUR_AF=0.1829;SAS_AF=0.3937;AA=C|||;VT=SNP
3	16592090	rs78703063	G	A	100	PASS	AC=60;AF=0.0119808;AN=5008;NS=2504;DP=19246;EAS_AF=0;AMR_AF=0.0288;AFR_AF=0.0008;EUR_AF=0.0348;SAS_AF=0.0041;AA=G|||;VT=SNP
3	16592134	rs17200369	T	G	100	PASS	AC=2953;AF=0.589657;AN=5008;NS=2504;DP=20241;EAS_AF=0.7341;AMR_AF=0.5202;AFR_AF=0.7716;EUR_AF=0.2843;SAS_AF=0.5583;AA=T|||;VT=SNP
3	16592371	rs2016225	A	C	100	PASS	AC=4279;AF=0.854433;AN=5008;NS=2504;DP=19366;EAS_AF=0.872;AMR_AF=0.83;AFR_AF=0.9425;EUR_AF=0.7535;SAS_AF=0.8384;AA=C|||;VT=SNP
3	16592838	rs12492582	C	A	100	PASS	AC=826;AF=0.164936;AN=5008;NS=2504;DP=17470;EAS_AF=0.0913;AMR_AF=0.1888;AFR_AF=0.0499;EUR_AF=0.2982;SAS_AF=0.2423;AA=C|||;VT=SNP
3	16592840	rs61346198	A	G	100	PASS	AC=1857;AF=0.370807;AN=5008;NS=2504;DP=17470;EAS_AF=0.3095;AMR_AF=0.2723;AFR_AF=0.5946;EUR_AF=0.1829;SAS_AF=0.3947;AA=A|||;VT=SNP
3	16592883	rs111370686	G	A	100	PASS	AC=47;AF=0.00938498;AN=5008;NS=2504;DP=17449;EAS_AF=0;AMR_AF=0.0187;AFR_AF=0.0008;EUR_AF=0.0139;SAS_AF=0.0194;AA=G|||;VT=SNP
3	16593129	rs75443306	A	G	100	PASS	AC=1048;AF=0.209265;AN=5008;NS=2504;DP=17885;EAS_AF=0.4246;AMR_AF=0.2435;AFR_AF=0.143;EUR_AF=0.1014;SAS_AF=0.1636;AA=A|||;VT=SNP
3	16593384	rs17042393	C	T	100	PASS	AC=1066;AF=0.212859;AN=5008;NS=2504;DP=19483;EAS_AF=0.4246;AMR_AF=0.245;AFR_AF=0.1581;EUR_AF=0.1014;SAS_AF=0.1605;AA=C|||;VT=SNP
3	16593473	rs13069943	G	C	100	PASS	AC=855;AF=0.170727;AN=5008;NS=2504;DP=19557;EAS_AF=0.0913;AMR_AF=0.1945;AFR_AF=0.0666;EUR_AF=0.2982;SAS_AF=0.2454;AA=G|||;VT=SNP
3	16594200	rs12636481	G	A	100	PASS	AC=1855;AF=0.370407;AN=5008;NS=2504;DP=21818;EAS_AF=0.3095;AMR_AF=0.2723;AFR_AF=0.5938;EUR_AF=0.1829;SAS_AF=0.3937;AA=G|||;VT=SNP
3	16594218	rs6763943	G	T	100	PASS	AC=3792;AF=0.757188;AN=5008;NS=2504;DP=22035;EAS_AF=0.8254;AMR_AF=0.7133;AFR_AF=0.8298;EUR_AF=0.5825;SAS_AF=0.7996;AA=T|||;VT=SNP
3	16594360	rs75000365	T	G	100	PASS	AC=343;AF=0.0684904;AN=5008;NS=2504;DP=22952;EAS_AF=0.0466;AMR_AF=0.1066;AFR_AF=0.0091;EUR_AF=0.171;SAS_AF=0.0389;AA=T|||;VT=SNP
3	16595118	rs13081210	C	T	100	PASS	AC=846;AF=0.16893;AN=5008;NS=2504;DP=22078;EAS_AF=0.0903;AMR_AF=0.1945;AFR_AF=0.0628;EUR_AF=0.2992;SAS_AF=0.2413;AA=C|||;VT=SNP
3	16595219	rs73030118	C	T	100	PASS	AC=67;AF=0.0133786;AN=5008;NS=2504;DP=22372;EAS_AF=0;AMR_AF=0.0187;AFR_AF=0.0015;EUR_AF=0.0437;SAS_AF=0.0082;AA=C|||;VT=SNP
3	16595572	rs61647190	C	T	100	PASS	AC=935;AF=0.186701;AN=5008;NS=2504;DP=20456;EAS_AF=0.4256;AMR_AF=0.2392;AFR_AF=0.062;EUR_AF=0.1014;SAS_AF=0.1595;AA=C|||;VT=SNP
3	16595616	rs11926328	G	C	100	PASS	AC=3102;AF=0.619409;AN=5008;NS=2504;DP=20750;EAS_AF=0.5685;AMR_AF=0.6369;AFR_AF=0.677;EUR_AF=0.673;SAS_AF=0.5266;AA=c|||;VT=SNP
3	16595787	rs74608231	G	C	100	PASS	AC=140;AF=0.0279553;AN=5008;NS=2504;DP=19775;EAS_AF=0.0377;AMR_AF=0.0461;AFR_AF=0.0008;EUR_AF=0.0557;SAS_AF=0.0133;AA=G|||;VT=SNP
3	16596080	rs56692373	C	G	100	PASS	AC=694;AF=0.138578;AN=5008;NS=2504;DP=22652;EAS_AF=0.005;AMR_AF=0.0749;AFR_AF=0.3434;EUR_AF=0.1014;SAS_AF=0.0828;AA=C|||;VT=SNP
3	16596186	rs111605320	G	T	100	PASS	AC=41;AF=0.0081869;AN=5008;NS=2504;DP=20304;EAS_AF=0;AMR_AF=0.0159;AFR_AF=0;EUR_AF=0.0139;SAS_AF=0.0164;AA=G|||;VT=SNP
3	16596267	rs2347309	C	A	100	PASS	AC=3139;AF=0.626797;AN=5008;NS=2504;DP=18151;EAS_AF=0.5734;AMR_AF=0.6383;AFR_AF=0.6921;EUR_AF=0.673;SAS_AF=0.5378;AA=A|||;VT=SNP
3	16596378	rs11927290	C	T	100	PASS	AC=851;AF=0.169928;AN=5008;NS=2504;DP=18618;EAS_AF=0.0913;AMR_AF=0.1931;AFR_AF=0.0651;EUR_AF=0.2992;SAS_AF=0.2434;AA=C|||;VT=SNP
3	16596730	rs7629572	T	C	100	PASS	AC=3135;AF=0.625998;AN=5008;NS=2504;DP=18480;EAS_AF=0.5823;AMR_AF=0.634;AFR_AF=0.6914;EUR_AF=0.673;SAS_AF=0.5286;AA=C|||;VT=SNP
3	16596857	rs74282858	C	T	100	PASS	AC=1006;AF=0.200879;AN=5008;NS=2504;DP=20224;EAS_AF=0.4385;AMR_AF=0.2421;AFR_AF=0.1036;EUR_AF=0.1014;SAS_AF=0.1605;AA=C|||;VT=SNP
3	16597140	rs79506999	T	G	100	PASS	AC=30;AF=0.00599042;AN=5008;NS=2504;DP=17398;EAS_AF=0;AMR_AF=0.0159;AFR_AF=0;EUR_AF=0.0169;SAS_AF=0.002;AA=T|||;VT=SNP
3	16597161	rs76922882	A	G	100	PASS	AC=130;AF=0.0259585;AN=5008;NS=2504;DP=17923;EAS_AF=0.0377;AMR_AF=0.0418;AFR_AF=0.0008;EUR_AF=0.0497;SAS_AF=0.0123;AA=A|||;VT=SNP
3	16597703	rs9822633	T	C	100	PASS	AC=3145;AF=0.627995;AN=5008;NS=2504;DP=17150;EAS_AF=0.5843;AMR_AF=0.6354;AFR_AF=0.6944;EUR_AF=0.674;SAS_AF=0.5307;AA=T|||;VT=SNP
3	16597814	rs9822805	T	C	100	PASS	AC=3151;AF=0.629193;AN=5008;NS=2504;DP=18819;EAS_AF=0.5843;AMR_AF=0.634;AFR_AF=0.6936;EUR_AF=0.674;SAS_AF=0.5389;AA=C|||;VT=SNP
3	16598345	rs73140613	A	G	100	PASS	AC=947;AF=0.189097;AN=5008;NS=2504;DP=17415;EAS_AF=0.1806;AMR_AF=0.1686;AFR_AF=0.3147;EUR_AF=0.0467;SAS_AF=0.1892;AA=a|||;VT=SNP
3	16598370	rs11128795	T	C	100	PASS	AC=171;AF=0.0341454;AN=5008;NS=2504;DP=16308;EAS_AF=0.003;AMR_AF=0.0562;AFR_AF=0.0023;EUR_AF=0.0915;SAS_AF=0.0348;AA=t|||;VT=SNP
3	16598440	rs7624047	G	C	100	PASS	AC=1219;AF=0.243411;AN=5008;NS=2504;DP=16966;EAS_AF=0.4524;AMR_AF=0.3847;AFR_AF=0.115;EUR_AF=0.1491;SAS_AF=0.1984;AA=c|||;VT=SNP
3	16598637	rs76103214	C	T	100	PASS	AC=34;AF=0.00678914;AN=5008;NS=2504;DP=15597;EAS_AF=0;AMR_AF=0.0072;AFR_AF=0.0008;EUR_AF=0.0219;SAS_AF=0.0061;AA=C|||;VT=SNP
3	16598893	rs75852520	T	C	100	PASS	AC=132;AF=0.0263578;AN=5008;NS=2504;DP=14227;EAS_AF=0.0397;AMR_AF=0.0447;AFR_AF=0;EUR_AF=0.0497;SAS_AF=0.0112;AA=T|||;VT=SNP
3	16598908	rs77744624	G	C	100	PASS	AC=1034;AF=0.20647;AN=5008;NS=2504;DP=14028;EAS_AF=0.4444;AMR_AF=0.245;AFR_AF=0.1014;EUR_AF=0.1014;SAS_AF=0.184;AA=G|||;VT=SNP
3	16599966	rs2099004	C	T	100	PASS	AC=1037;AF=0.207069;AN=5008;NS=2504;DP=17454;EAS_AF=0.4474;AMR_AF=0.245;AFR_AF=0.1014;EUR_AF=0.1014;SAS_AF=0.184;AA=c|||;VT=SNP
3	16600039	rs2114776	C	T	100	PASS	AC=711;AF=0.141973;AN=5008;NS=2504;DP=15882;EAS_AF=0.005;AMR_AF=0.0836;AFR_AF=0.3177;EUR_AF=0.1332;SAS_AF=0.0961;AA=C|||;VT=SNP
3	16600122	rs75697569	C	G	100	PASS	AC=1038;AF=0.207268;AN=5008;NS=2504;DP=15542;EAS_AF=0.4474;AMR_AF=0.245;AFR_AF=0.1014;EUR_AF=0.1014;SAS_AF=0.1851;AA=C|||;VT=SNP
3	16600252	rs2162614	A	T	100	PASS	AC=711;AF=0.141973;AN=5008;NS=2504;DP=16989;EAS_AF=0.005;AMR_AF=0.0836;AFR_AF=0.3177;EUR_AF=0.1332;SAS_AF=0.0961;AA=A|||;VT=SNP
3	16600265	rs2162615	C	G	100	PASS	AC=3171;AF=0.633187;AN=5008;NS=2504;DP=17207;EAS_AF=0.5903;AMR_AF=0.6383;AFR_AF=0.6823;EUR_AF=0.6899;SAS_AF=0.5491;AA=G|||;VT=SNP
3	16600391	rs73140621	A	G	100	PASS	AC=1237;AF=0.247005;AN=5008;NS=2504;DP=15060;EAS_AF=0.4474;AMR_AF=0.2565;AFR_AF=0.2466;EUR_AF=0.1014;SAS_AF=0.184;AA=G|||;VT=SNP
3	16600482	rs144845273	G	A	100	PASS	AC=633;AF=0.126398;AN=5008;NS=2504;DP=13697;EAS_AF=0.245;AMR_AF=0.219;AFR_AF=0.0045;EUR_AF=0.0875;SAS_AF=0.1431;AA=G|||;VT=SNP
3	16600753	rs11706069	T	A	100	PASS	AC=824;AF=0.164537;AN=5008;NS=2504;DP=11801;EAS_AF=0.0893;AMR_AF=0.1916;AFR_AF=0.0658;EUR_AF=0.2992;SAS_AF=0.2178;AA=T|||;VT=SNP
3	16601098	rs4685344	C	T	100	PASS	AC=1036;AF=0.206869;AN=5008;NS=2504;DP=16235;EAS_AF=0.4474;AMR_AF=0.245;AFR_AF=0.1014;EUR_AF=0.1014;SAS_AF=0.183;AA=C|||;VT=SNP
3	16601153	rs13085364	C	A	100	PASS	AC=821;AF=0.163938;AN=5008;NS=2504;DP=18191;EAS_AF=0.0883;AMR_AF=0.1916;AFR_AF=0.0658;EUR_AF=0.2982;SAS_AF=0.2168;AA=C|||;VT=SNP
3	16601275	rs2347310	C	T	100	PASS	AC=4847;AF=0.967851;AN=5008;NS=2504;DP=20943;EAS_AF=1;AMR_AF=0.9582;AFR_AF=0.9962;EUR_AF=0.8917;SAS_AF=0.9816;AA=T|||;VT=SNP
3	16601572	rs74566422	A	G	100	PASS	AC=207;AF=0.0413339;AN=5008;NS=2504;DP=21730;EAS_AF=0.0089;AMR_AF=0.0605;AFR_AF=0.0091;EUR_AF=0.1064;SAS_AF=0.0378;AA=A|||;VT=SNP
3	16602411	rs11920355	A	C	100	PASS	AC=3172;AF=0.633387;AN=5008;NS=2504;DP=15914;EAS_AF=0.5903;AMR_AF=0.6383;AFR_AF=0.6823;EUR_AF=0.6909;SAS_AF=0.5491;AA=C|||;VT=SNP
3	16602491	rs11916740	T	C	100	PASS	AC=4303;AF=0.859225;AN=5008;NS=2504;DP=17529;EAS_AF=0.872;AMR_AF=0.8314;AFR_AF=0.9508;EUR_AF=0.7555;SAS_AF=0.8487;AA=C|||;VT=SNP
3	16602998	rs78512741	A	G	100	PASS	AC=1036;AF=0.206869;AN=5008;NS=2504;DP=17771;EAS_AF=0.4474;AMR_AF=0.245;AFR_AF=0.1014;EUR_AF=0.1014;SAS_AF=0.183;AA=G|||;VT=SNP
3	16603152	rs79043923	A	G	100	PASS	AC=1107;AF=0.221046;AN=5008;NS=2504;DP=19237;EAS_AF=0.4474;AMR_AF=0.2493;AFR_AF=0.1536;EUR_AF=0.1014;SAS_AF=0.182;AA=G|||;VT=SNP
3	16603799	rs112960603	C	G	100	PASS	AC=119;AF=0.023762;AN=5008;NS=2504;DP=18271;EAS_AF=0;AMR_AF=0.0418;AFR_AF=0.003;EUR_AF=0.0696;SAS_AF=0.0164;AA=C|||;VT=SNP
3	16603877	rs12497831	G	A	100	PASS	AC=1133;AF=0.226238;AN=5008;NS=2504;DP=19368;EAS_AF=0.2827;AMR_AF=0.1945;AFR_AF=0.267;EUR_AF=0.0646;SAS_AF=0.3016;AA=G|||;VT=SNP
3	16603992	rs58981508	G	A	100	PASS	AC=1035;AF=0.206669;AN=5008;NS=2504;DP=17064;EAS_AF=0.4474;AMR_AF=0.245;AFR_AF=0.1014;EUR_AF=0.1014;SAS_AF=0.182;AA=G|||;VT=SNP
3	16604192	rs60098611	T	C	100	PASS	AC=1036;AF=0.206869;AN=5008;NS=2504;DP=15654;EAS_AF=0.4474;AMR_AF=0.245;AFR_AF=0.1014;EUR_AF=0.1014;SAS_AF=0.183;AA=C|||;VT=SNP
3	16604832	rs78070582	T	C	100	PASS	AC=1036;AF=0.206869;AN=5008;NS=2504;DP=19026;EAS_AF=0.4474;AMR_AF=0.245;AFR_AF=0.1014;EUR_AF=0.1014;SAS_AF=0.183;AA=T|||;VT=SNP
3	16605056	rs6780876	C	T	100	PASS	AC=3172;AF=0.633387;AN=5008;NS=2504;DP=18079;EAS_AF=0.5903;AMR_AF=0.6383;AFR_AF=0.6823;EUR_AF=0.6909;SAS_AF=0.5491;AA=T|||;VT=SNP
3	16605175	rs6796496	T	A	100	PASS	AC=1036;AF=0.206869;AN=5008;NS=2504;DP=19505;EAS_AF=0.4474;AMR_AF=0.245;AFR_AF=0.1014;EUR_AF=0.1014;SAS_AF=0.183;AA=A|||;VT=SNP
3	16605232	rs62234691	G	A	100	PASS	AC=533;AF=0.10643;AN=5008;NS=2504;DP=20645;EAS_AF=0.127;AMR_AF=0.049;AFR_AF=0.0658;EUR_AF=0.0586;SAS_AF=0.2301;AA=G|||;VT=SNP
3	16605292	rs140448375	T	C	100	PASS	AC=27;AF=0.00539137;AN=5008;NS=2504;DP=21882;EAS_AF=0;AMR_AF=0.013;AFR_AF=0.0008;EUR_AF=0.0129;SAS_AF=0.0041;AA=T|||;VT=SNP
3	16605348	rs73031594	T	A	100	PASS	AC=711;AF=0.141973;AN=5008;NS=2504;DP=19917;EAS_AF=0.005;AMR_AF=0.0836;AFR_AF=0.3177;EUR_AF=0.1332;SAS_AF=0.0961;AA=T|||;VT=SNP
3	16605411	rs6796680	T	C	100	PASS	AC=3172;AF=0.633387;AN=5008;NS=2504;DP=18950;EAS_AF=0.5903;AMR_AF=0.6383;AFR_AF=0.6831;EUR_AF=0.6909;SAS_AF=0.5481;AA=C|||;VT=SNP
3	16605584	rs77799411	C	T	100	PASS	AC=206;AF=0.0411342;AN=5008;NS=2504;DP=19434;EAS_AF=0.0089;AMR_AF=0.0605;AFR_AF=0.0091;EUR_AF=0.1054;SAS_AF=0.0378;AA=C|||;VT=SNP
3	16606315	rs13073074	A	T	100	PASS	AC=826;AF=0.164936;AN=5008;NS=2504;DP=16772;EAS_AF=0.0893;AMR_AF=0.1916;AFR_AF=0.0673;EUR_AF=0.3002;SAS_AF=0.2168;AA=A|||;VT=SNP
3	16606377	rs11924698	A	G	100	PASS	AC=2135;AF=0.426318;AN=5008;NS=2504;DP=16410;EAS_AF=0.1429;AMR_AF=0.3934;AFR_AF=0.5809;EUR_AF=0.5895;SAS_AF=0.365;AA=A|||;VT=SNP
3	16606619	rs12633622	T	C	100	PASS	AC=1036;AF=0.206869;AN=5008;NS=2504;DP=17642;EAS_AF=0.4474;AMR_AF=0.245;AFR_AF=0.1014;EUR_AF=0.1014;SAS_AF=0.183;AA=T|||;VT=SNP
3	16606836	rs17042414	A	C	100	PASS	AC=1035;AF=0.206669;AN=5008;NS=2504;DP=18200;EAS_AF=0.4474;AMR_AF=0.245;AFR_AF=0.1014;EUR_AF=0.1014;SAS_AF=0.182;AA=A|||;VT=SNP
3	16606879	rs10510451	A	G	100	PASS	AC=316;AF=0.063099;AN=5008;NS=2504;DP=19125;EAS_AF=0.001;AMR_AF=0.0216;AFR_AF=0.1415;EUR_AF=0.0537;SAS_AF=0.0603;AA=A|||;VT=SNP
3	16607120	rs73031600	T	C	100	PASS	AC=150;AF=0.0299521;AN=5008;NS=2504;DP=19301;EAS_AF=0.003;AMR_AF=0.0476;AFR_AF=0.0023;EUR_AF=0.0765;SAS_AF=0.0348;AA=C|||;VT=SNP
3	16607406	rs528452148	T	A	100	PASS	AC=39;AF=0.00778754;AN=5008;NS=2504;DP=19255;EAS_AF=0;AMR_AF=0.013;AFR_AF=0.0113;EUR_AF=0.0119;SAS_AF=0.0031;AA=T|||;VT=SNP
3	16607794	rs11128796	A	G	100	PASS	AC=3170;AF=0.632987;AN=5008;NS=2504;DP=19076;EAS_AF=0.5903;AMR_AF=0.6383;AFR_AF=0.6823;EUR_AF=0.6909;SAS_AF=0.547;AA=G|||;VT=SNP
3	16607798	rs76533864	A	C	100	PASS	AC=1035;AF=0.206669;AN=5008;NS=2504;DP=19071;EAS_AF=0.4474;AMR_AF=0.245;AFR_AF=0.1014;EUR_AF=0.1014;SAS_AF=0.182;AA=A|||;VT=SNP
3	16608172	rs58449584	G	A	100	PASS	AC=1034;AF=0.20647;AN=5008;NS=2504;DP=19243;EAS_AF=0.4474;AMR_AF=0.245;AFR_AF=0.1014;EUR_AF=0.1014;SAS_AF=0.181;AA=A|||;VT=SNP
3	16608227	rs141592315	G	C	100	PASS	AC=132;AF=0.0263578;AN=5008;NS=2504;DP=18900;EAS_AF=0.0397;AMR_AF=0.0447;AFR_AF=0;EUR_AF=0.0497;SAS_AF=0.0112;AA=G|||;VT=SNP
3	16608556	rs11919303	G	C	100	PASS	AC=827;AF=0.165136;AN=5008;NS=2504;DP=22288;EAS_AF=0.0893;AMR_AF=0.1916;AFR_AF=0.0666;EUR_AF=0.3002;SAS_AF=0.2188;AA=G|||;VT=SNP
3	16608670	rs140100512	C	T	100	PASS	AC=38;AF=0.00758786;AN=5008;NS=2504;DP=21883;EAS_AF=0;AMR_AF=0.0058;AFR_AF=0.0008;EUR_AF=0.0139;SAS_AF=0.0194;AA=C|||;VT=SNP
3	16609058	rs140659372	G	C	100	PASS	AC=26;AF=0.00519169;AN=5008;NS=2504;DP=17849;EAS_AF=0;AMR_AF=0.0086;AFR_AF=0.0008;EUR_AF=0.0119;SAS_AF=0.0072;AA=G|||;VT=SNP
3	16609214	rs140382505	A	C	100	PASS	AC=31;AF=0.0061901;AN=5008;NS=2504;DP=18381;EAS_AF=0;AMR_AF=0.0058;AFR_AF=0.0023;EUR_AF=0.0209;SAS_AF=0.0031;AA=A|||;VT=SNP
3	16609426	rs17042421	A	G	100	PASS	AC=1041;AF=0.207867;AN=5008;NS=2504;DP=17184;EAS_AF=0.4494;AMR_AF=0.245;AFR_AF=0.1036;EUR_AF=0.1014;SAS_AF=0.183;AA=G|||;VT=SNP
3	16609499	rs11711720	C	T	100	PASS	AC=392;AF=0.0782748;AN=5008;NS=2504;DP=15515;EAS_AF=0.0675;AMR_AF=0.1196;AFR_AF=0.0151;EUR_AF=0.161;SAS_AF=0.0603;AA=c|||;VT=SNP
3	16609541	rs9858031	T	C	100	PASS	AC=3210;AF=0.640974;AN=5008;NS=2504;DP=13824;EAS_AF=0.5913;AMR_AF=0.6427;AFR_AF=0.7065;EUR_AF=0.6909;SAS_AF=0.5511;AA=C|||;VT=SNP
3	16609690	rs78683835	T	C	100	PASS	AC=59;AF=0.0117812;AN=5008;NS=2504;DP=18502;EAS_AF=0;AMR_AF=0.0072;AFR_AF=0.0015;EUR_AF=0.0288;SAS_AF=0.0235;AA=T|||;VT=SNP
3	16610298	rs6800778	C	T	100	PASS	AC=1037;AF=0.207069;AN=5008;NS=2504;DP=18343;EAS_AF=0.4484;AMR_AF=0.245;AFR_AF=0.1014;EUR_AF=0.1014;SAS_AF=0.183;AA=C|||;VT=SNP
3	16610448	rs4685345	C	G	100	PASS	AC=1037;AF=0.207069;AN=5008;NS=2504;DP=18360;EAS_AF=0.4484;AMR_AF=0.245;AFR_AF=0.1014;EUR_AF=0.1014;SAS_AF=0.183;AA=G|||;VT=SNP
3	16610664	rs6801143	C	A	100	PASS	AC=1035;AF=0.206669;AN=5008;NS=2504;DP=16821;EAS_AF=0.4484;AMR_AF=0.245;AFR_AF=0.1014;EUR_AF=0.1014;SAS_AF=0.181;AA=C|||;VT=SNP
3	16610673	rs6801333	G	T	100	PASS	AC=1154;AF=0.230431;AN=5008;NS=2504;DP=16736;EAS_AF=0.4484;AMR_AF=0.2536;AFR_AF=0.1853;EUR_AF=0.1014;SAS_AF=0.183;AA=T|||;VT=SNP
3	16610741	rs6801355	G	A	100	PASS	AC=1037;AF=0.207069;AN=5008;NS=2504;DP=17986;EAS_AF=0.4484;AMR_AF=0.245;AFR_AF=0.1014;EUR_AF=0.1014;SAS_AF=0.183;AA=G|||;VT=SNP
3	16610963	rs12630021	G	A	100	PASS	AC=1035;AF=0.206669;AN=5008;NS=2504;DP=18580;EAS_AF=0.4484;AMR_AF=0.245;AFR_AF=0.1014;EUR_AF=0.1014;SAS_AF=0.181;AA=A|||;VT=SNP
3	16611080	rs12635883	A	G	100	PASS	AC=1037;AF=0.207069;AN=5008;NS=2504;DP=18816;EAS_AF=0.4484;AMR_AF=0.245;AFR_AF=0.1014;EUR_AF=0.1014;SAS_AF=0.183;AA=A|||;VT=SNP
3	16611257	rs12635929	A	T	100	PASS	AC=1037;AF=0.207069;AN=5008;NS=2504;DP=17000;EAS_AF=0.4484;AMR_AF=0.245;AFR_AF=0.1014;EUR_AF=0.1014;SAS_AF=0.183;AA=A|||;VT=SNP
3	16611333	rs75464773	C	T	100	PASS	AC=341;AF=0.0680911;AN=5008;NS=2504;DP=17125;EAS_AF=0.0486;AMR_AF=0.1052;AFR_AF=0.0091;EUR_AF=0.1551;SAS_AF=0.0521;AA=C|||;VT=SNP
3	16612055	rs9862636	A	G	100	PASS	AC=3210;AF=0.640974;AN=5008;NS=2504;DP=17171;EAS_AF=0.5913;AMR_AF=0.6427;AFR_AF=0.7065;EUR_AF=0.6909;SAS_AF=0.5511;AA=G|||;VT=SNP
3	16612370	rs73033010	T	C	100	PASS	AC=782;AF=0.15615;AN=5008;NS=2504;DP=18249;EAS_AF=0.005;AMR_AF=0.0879;AFR_AF=0.3707;EUR_AF=0.1352;SAS_AF=0.092;AA=T|||;VT=SNP
3	16612541	rs2195152	T	C	100	PASS	AC=825;AF=0.164736;AN=5008;NS=2504;DP=16217;EAS_AF=0.0893;AMR_AF=0.1931;AFR_AF=0.0598;EUR_AF=0.2992;SAS_AF=0.226;AA=T|||;VT=SNP
3	16612684	rs111268092	G	C	100	PASS	AC=1064;AF=0.21246;AN=5008;NS=2504;DP=18280;EAS_AF=0.4742;AMR_AF=0.245;AFR_AF=0.1014;EUR_AF=0.1014;SAS_AF=0.184;AA=G|||;VT=SNP
3	16612777	rs62234692	C	T	100	PASS	AC=1097;AF=0.21905;AN=5008;NS=2504;DP=15307;EAS_AF=0.2837;AMR_AF=0.1902;AFR_AF=0.2428;EUR_AF=0.0646;SAS_AF=0.2996;AA=C|||;VT=SNP
3	16612872	rs78751170	A	C	100	PASS	AC=1064;AF=0.21246;AN=5008;NS=2504;DP=19412;EAS_AF=0.4742;AMR_AF=0.245;AFR_AF=0.1014;EUR_AF=0.1014;SAS_AF=0.184;AA=C|||;VT=SNP
3	16612886	rs6802880	T	C	100	PASS	AC=829;AF=0.165535;AN=5008;NS=2504;DP=19762;EAS_AF=0.0893;AMR_AF=0.1931;AFR_AF=0.0628;EUR_AF=0.2992;SAS_AF=0.226;AA=T|||;VT=SNP
3	16612947	rs75557371	C	T	100	PASS	AC=1064;AF=0.21246;AN=5008;NS=2504;DP=18467;EAS_AF=0.4742;AMR_AF=0.245;AFR_AF=0.1014;EUR_AF=0.1014;SAS_AF=0.184;AA=T|||;VT=SNP
3	16613045	rs76281010	T	C	100	PASS	AC=341;AF=0.0680911;AN=5008;NS=2504;DP=18130;EAS_AF=0.0486;AMR_AF=0.1052;AFR_AF=0.0091;EUR_AF=0.1551;SAS_AF=0.0521;AA=T|||;VT=SNP
3	16613279	rs4685347	G	A	100	PASS	AC=1065;AF=0.21266;AN=5008;NS=2504;DP=19259;EAS_AF=0.4742;AMR_AF=0.245;AFR_AF=0.1021;EUR_AF=0.1014;SAS_AF=0.184;AA=G|||;VT=SNP
3	16613539	rs4685348	C	T	100	PASS	AC=1064;AF=0.21246;AN=5008;NS=2504;DP=16655;EAS_AF=0.4742;AMR_AF=0.245;AFR_AF=0.1014;EUR_AF=0.1014;SAS_AF=0.184;AA=C|||;VT=SNP
3	16613591	rs4685349	A	T	100	PASS	AC=3242;AF=0.647364;AN=5008;NS=2504;DP=18166;EAS_AF=0.6171;AMR_AF=0.6427;AFR_AF=0.7073;EUR_AF=0.6918;SAS_AF=0.5552;AA=T|||;VT=SNP
3	16613613	rs4685350	A	G	100	PASS	AC=1064;AF=0.21246;AN=5008;NS=2504;DP=18725;EAS_AF=0.4742;AMR_AF=0.245;AFR_AF=0.1014;EUR_AF=0.1014;SAS_AF=0.184;AA=A|||;VT=SNP
3	16613638	rs4685351	T	C	100	PASS	AC=1066;AF=0.212859;AN=5008;NS=2504;DP=18314;EAS_AF=0.4742;AMR_AF=0.245;AFR_AF=0.1014;EUR_AF=0.1014;SAS_AF=0.1861;AA=T|||;VT=SNP
3	16613822	rs74481167	T	C	100	PASS	AC=350;AF=0.0698882;AN=5008;NS=2504;DP=17721;EAS_AF=0.0486;AMR_AF=0.1052;AFR_AF=0.0159;EUR_AF=0.1551;SAS_AF=0.0521;AA=T|||;VT=SNP
3	16613872	rs17042436	T	C	100	PASS	AC=783;AF=0.15635;AN=5008;NS=2504;DP=18556;EAS_AF=0.005;AMR_AF=0.0879;AFR_AF=0.3714;EUR_AF=0.1352;SAS_AF=0.092;AA=T|||;VT=SNP
3	16614063	rs141359870	A	T	100	PASS	AC=90;AF=0.0179712;AN=5008;NS=2504;DP=20082;EAS_AF=0.001;AMR_AF=0.0043;AFR_AF=0;EUR_AF=0.0338;SAS_AF=0.0532;AA=A|||;VT=SNP
3	16614234	rs56120958	A	T	100	PASS	AC=783;AF=0.15635;AN=5008;NS=2504;DP=19907;EAS_AF=0.005;AMR_AF=0.0879;AFR_AF=0.3714;EUR_AF=0.1352;SAS_AF=0.092;AA=A|||;VT=SNP
3	16614400	rs78312719	G	A	100	PASS	AC=67;AF=0.0133786;AN=5008;NS=2504;DP=20343;EAS_AF=0;AMR_AF=0.0375;AFR_AF=0;EUR_AF=0.0358;SAS_AF=0.0051;AA=G|||;VT=SNP
3	16614721	rs17272579	A	G	100	PASS	AC=65;AF=0.0129792;AN=5008;NS=2504;DP=18078;EAS_AF=0;AMR_AF=0.0144;AFR_AF=0.0015;EUR_AF=0.0447;SAS_AF=0.0082;AA=A|||;VT=SNP
3	16614948	rs13091073	G	C	100	PASS	AC=826;AF=0.164936;AN=5008;NS=2504;DP=19537;EAS_AF=0.0893;AMR_AF=0.1931;AFR_AF=0.062;EUR_AF=0.2992;SAS_AF=0.2239;AA=G|||;VT=SNP
3	16615474	rs77640608	A	G	100	PASS	AC=1066;AF=0.212859;AN=5008;NS=2504;DP=18581;EAS_AF=0.4742;AMR_AF=0.245;AFR_AF=0.1014;EUR_AF=0.1014;SAS_AF=0.1861;AA=G|||;VT=SNP
3	16616159	rs60574564	A	G	100	PASS	AC=1064;AF=0.21246;AN=5008;NS=2504;DP=18357;EAS_AF=0.4742;AMR_AF=0.245;AFR_AF=0.1014;EUR_AF=0.1014;SAS_AF=0.184;AA=A|||;VT=SNP
3	16616328	rs2217203	C	T	100	PASS	AC=825;AF=0.164736;AN=5008;NS=2504;DP=17653;EAS_AF=0.0893;AMR_AF=0.1931;AFR_AF=0.0605;EUR_AF=0.2982;SAS_AF=0.226;AA=C|||;VT=SNP
3	16616432	rs13059623	G	C	100	PASS	AC=825;AF=0.164736;AN=5008;NS=2504;DP=19527;EAS_AF=0.0893;AMR_AF=0.1931;AFR_AF=0.0605;EUR_AF=0.2982;SAS_AF=0.226;AA=G|||;VT=SNP
3	16616712	rs6767784	T	G	100	PASS	AC=826;AF=0.164936;AN=5008;NS=2504;DP=13859;EAS_AF=0.0893;AMR_AF=0.1931;AFR_AF=0.0613;EUR_AF=0.2982;SAS_AF=0.226;AA=T|||;VT=SNP
3	16616724	rs6779170	A	G	100	PASS	AC=3240;AF=0.646965;AN=5008;NS=2504;DP=13558;EAS_AF=0.6181;AMR_AF=0.6427;AFR_AF=0.7065;EUR_AF=0.6918;SAS_AF=0.5532;AA=G|||;VT=SNP
3	16616861	rs74282865	G	T	100	PASS	AC=1064;AF=0.21246;AN=5008;NS=2504;DP=16824;EAS_AF=0.4752;AMR_AF=0.245;AFR_AF=0.1014;EUR_AF=0.1014;SAS_AF=0.183;AA=G|||;VT=SNP
3	16616875	rs80117042	G	T	100	PASS	AC=206;AF=0.0411342;AN=5008;NS=2504;DP=17650;EAS_AF=0.0089;AMR_AF=0.0605;AFR_AF=0.0091;EUR_AF=0.1054;SAS_AF=0.0378;AA=G|||;VT=SNP
3	16617065	rs6803924	C	G	100	PASS	AC=1183;AF=0.236222;AN=5008;NS=2504;DP=18639;EAS_AF=0.4752;AMR_AF=0.2536;AFR_AF=0.1853;EUR_AF=0.1014;SAS_AF=0.1851;AA=G|||;VT=SNP
3	16617133	rs6803949	C	T	100	PASS	AC=1052;AF=0.210064;AN=5008;NS=2504;DP=17967;EAS_AF=0.4752;AMR_AF=0.2435;AFR_AF=0.0923;EUR_AF=0.1014;SAS_AF=0.184;AA=C|||;VT=SNP
3	16617842	rs80213066	C	T	100	PASS	AC=167;AF=0.0333466;AN=5008;NS=2504;DP=20388;EAS_AF=0.0486;AMR_AF=0.049;AFR_AF=0.0008;EUR_AF=0.0547;SAS_AF=0.0286;AA=C|||;VT=SNP
3	16617862	rs12635244	C	T	100	PASS	AC=1052;AF=0.210064;AN=5008;NS=2504;DP=20345;EAS_AF=0.4752;AMR_AF=0.2435;AFR_AF=0.0923;EUR_AF=0.1014;SAS_AF=0.184;AA=C|||;VT=SNP
3	16618054	rs35399274	T	C	100	PASS	AC=300;AF=0.0599042;AN=5008;NS=2504;DP=22012;EAS_AF=0.001;AMR_AF=0.0937;AFR_AF=0.0045;EUR_AF=0.163;SAS_AF=0.0654;AA=T|||;VT=SNP
3	16618259	rs78431384	C	T	100	PASS	AC=1065;AF=0.21266;AN=5008;NS=2504;DP=23490;EAS_AF=0.4752;AMR_AF=0.245;AFR_AF=0.1014;EUR_AF=0.1014;SAS_AF=0.184;AA=C|||;VT=SNP
3	16619147	rs9882426	T	G	100	PASS	AC=3240;AF=0.646965;AN=5008;NS=2504;DP=20551;EAS_AF=0.6181;AMR_AF=0.6427;AFR_AF=0.7065;EUR_AF=0.6899;SAS_AF=0.5552;AA=G|||;VT=SNP
3	16619537	rs114128276	A	C	100	PASS	AC=14;AF=0.00279553;AN=5008;NS=2504;DP=20255;EAS_AF=0;AMR_AF=0.0043;AFR_AF=0.0008;EUR_AF=0.008;SAS_AF=0.002;AA=A|||;VT=SNP
3	16619613	rs139812820	C	T	100	PASS	AC=19;AF=0.00379393;AN=5008;NS=2504;DP=19549;EAS_AF=0;AMR_AF=0.0029;AFR_AF=0.0008;EUR_AF=0.0109;SAS_AF=0.0051;AA=C|||;VT=SNP
3	16619822	rs7624293	T	C	100	PASS	AC=1086;AF=0.216853;AN=5008;NS=2504;DP=17139;EAS_AF=0.4752;AMR_AF=0.2478;AFR_AF=0.115;EUR_AF=0.1014;SAS_AF=0.1851;AA=C|||;VT=SNP
3	16619839	rs7612830	G	A	100	PASS	AC=1066;AF=0.212859;AN=5008;NS=2504;DP=17499;EAS_AF=0.4752;AMR_AF=0.245;AFR_AF=0.1014;EUR_AF=0.1014;SAS_AF=0.1851;AA=G|||;VT=SNP
3	16619861	rs12636810	G	A	100	PASS	AC=880;AF=0.175719;AN=5008;NS=2504;DP=17408;EAS_AF=0.005;AMR_AF=0.0937;AFR_AF=0.4418;EUR_AF=0.1352;SAS_AF=0.092;AA=G|||;VT=SNP
3	16620106	rs6442615	C	A	100	PASS	AC=1183;AF=0.236222;AN=5008;NS=2504;DP=19441;EAS_AF=0.4752;AMR_AF=0.2536;AFR_AF=0.1853;EUR_AF=0.1014;SAS_AF=0.1851;AA=A|||;VT=SNP
3	16620692	rs12638729	A	G	100	PASS	AC=783;AF=0.15635;AN=5008;NS=2504;DP=17920;EAS_AF=0.005;AMR_AF=0.0879;AFR_AF=0.3714;EUR_AF=0.1352;SAS_AF=0.092;AA=A|||;VT=SNP
3	16620746	rs11716417	T	C	100	PASS	AC=341;AF=0.0680911;AN=5008;NS=2504;DP=19069;EAS_AF=0.0486;AMR_AF=0.1052;AFR_AF=0.0091;EUR_AF=0.1551;SAS_AF=0.0521;AA=T|||;VT=SNP
3	16621233	rs73140683	T	C	100	PASS	AC=1183;AF=0.236222;AN=5008;NS=2504;DP=16054;EAS_AF=0.4752;AMR_AF=0.2536;AFR_AF=0.1853;EUR_AF=0.1014;SAS_AF=0.1851;AA=C|||;VT=SNP
3	16621287	rs74713011	T	C	100	PASS	AC=1066;AF=0.212859;AN=5008;NS=2504;DP=17090;EAS_AF=0.4752;AMR_AF=0.245;AFR_AF=0.1014;EUR_AF=0.1014;SAS_AF=0.1851;AA=T|||;VT=SNP
3	16621329	rs76445534	C	T	100	PASS	AC=132;AF=0.0263578;AN=5008;NS=2504;DP=17239;EAS_AF=0.0397;AMR_AF=0.0447;AFR_AF=0;EUR_AF=0.0497;SAS_AF=0.0112;AA=C|||;VT=SNP
3	16621769	rs78107877	C	A	100	PASS	AC=1066;AF=0.212859;AN=5008;NS=2504;DP=19489;EAS_AF=0.4752;AMR_AF=0.245;AFR_AF=0.1014;EUR_AF=0.1014;SAS_AF=0.1851;AA=C|||;VT=SNP
3	16622081	rs73033029	T	C	100	PASS	AC=147;AF=0.029353;AN=5008;NS=2504;DP=20489;EAS_AF=0.003;AMR_AF=0.0432;AFR_AF=0.0023;EUR_AF=0.0765;SAS_AF=0.0348;AA=T|||;VT=SNP
3	16622165	rs111271161	A	G	100	PASS	AC=22;AF=0.00439297;AN=5008;NS=2504;DP=19313;EAS_AF=0;AMR_AF=0.0072;AFR_AF=0.0008;EUR_AF=0.0089;SAS_AF=0.0072;AA=A|||;VT=SNP
3	16622354	rs11128797	A	G	100	PASS	AC=827;AF=0.165136;AN=5008;NS=2504;DP=17818;EAS_AF=0.0893;AMR_AF=0.1945;AFR_AF=0.0605;EUR_AF=0.2992;SAS_AF=0.226;AA=A|||;VT=SNP
3	16622365	rs78725470	T	C	100	PASS	AC=30;AF=0.00599042;AN=5008;NS=2504;DP=18022;EAS_AF=0;AMR_AF=0.0058;AFR_AF=0.0023;EUR_AF=0.0199;SAS_AF=0.0031;AA=T|||;VT=SNP
3	16622393	rs146431458	T	C	100	PASS	AC=90;AF=0.0179712;AN=5008;NS=2504;DP=17561;EAS_AF=0.001;AMR_AF=0.0043;AFR_AF=0;EUR_AF=0.0338;SAS_AF=0.0532;AA=T|||;VT=SNP
3	16622418	rs73033034	T	C	100	PASS	AC=783;AF=0.15635;AN=5008;NS=2504;DP=16902;EAS_AF=0.005;AMR_AF=0.0865;AFR_AF=0.3722;EUR_AF=0.1352;SAS_AF=0.092;AA=T|||;VT=SNP
3	16622632	rs2347311	G	A	100	PASS	AC=1067;AF=0.213059;AN=5008;NS=2504;DP=15114;EAS_AF=0.4752;AMR_AF=0.2464;AFR_AF=0.1014;EUR_AF=0.1014;SAS_AF=0.1851;AA=G|||;VT=SNP
3	16622951	rs77644409	G	T	100	PASS	AC=341;AF=0.0680911;AN=5008;NS=2504;DP=20020;EAS_AF=0.0486;AMR_AF=0.1052;AFR_AF=0.0091;EUR_AF=0.1551;SAS_AF=0.0521;AA=G|||;VT=SNP
3	16622967	rs9813783	A	C	100	PASS	AC=4337;AF=0.866014;AN=5008;NS=2504;DP=20464;EAS_AF=0.9018;AMR_AF=0.8329;AFR_AF=0.9493;EUR_AF=0.7555;SAS_AF=0.8538;AA=C|||;VT=SNP
3	16623108	rs115582509	G	A	100	PASS	AC=34;AF=0.00678914;AN=5008;NS=2504;DP=21984;EAS_AF=0;AMR_AF=0.0058;AFR_AF=0.0008;EUR_AF=0.0129;SAS_AF=0.0164;AA=G|||;VT=SNP
3	16623926	rs12638568	T	C	100	PASS	AC=1181;AF=0.235823;AN=5008;NS=2504;DP=20814;EAS_AF=0.4742;AMR_AF=0.2536;AFR_AF=0.1846;EUR_AF=0.1014;SAS_AF=0.1851;AA=C|||;VT=SNP
3	16624016	rs17029179	C	G	100	PASS	AC=3240;AF=0.646965;AN=5008;NS=2504;DP=21378;EAS_AF=0.6171;AMR_AF=0.6427;AFR_AF=0.7065;EUR_AF=0.6909;SAS_AF=0.5552;AA=G|||;VT=SNP
3	16624174	rs76809995	G	A	100	PASS	AC=335;AF=0.066893;AN=5008;NS=2504;DP=19554;EAS_AF=0.2054;AMR_AF=0.0202;AFR_AF=0.0461;EUR_AF=0.0139;SAS_AF=0.0399;AA=G|||;VT=SNP
3	16624308	rs113306242	C	A	100	PASS	AC=169;AF=0.033746;AN=5008;NS=2504;DP=19572;EAS_AF=0;AMR_AF=0.0562;AFR_AF=0.0076;EUR_AF=0.0964;SAS_AF=0.0235;AA=C|||;VT=SNP
3	16624384	rs17081718	C	T	100	PASS	AC=1179;AF=0.235423;AN=5008;NS=2504;DP=19062;EAS_AF=0.4742;AMR_AF=0.2536;AFR_AF=0.1838;EUR_AF=0.1014;SAS_AF=0.184;AA=C|||;VT=SNP
3	16624445	rs144567171	A	G	100	PASS	AC=90;AF=0.0179712;AN=5008;NS=2504;DP=17298;EAS_AF=0.001;AMR_AF=0.0043;AFR_AF=0;EUR_AF=0.0338;SAS_AF=0.0532;AA=A|||;VT=SNP
3	16624727	rs4685355	C	T	100	PASS	AC=3240;AF=0.646965;AN=5008;NS=2504;DP=14650;EAS_AF=0.6171;AMR_AF=0.6427;AFR_AF=0.7065;EUR_AF=0.6909;SAS_AF=0.5552;AA=T|||;VT=SNP
3	16624767	rs73033042	A	G	100	PASS	AC=785;AF=0.156749;AN=5008;NS=2504;DP=14924;EAS_AF=0.005;AMR_AF=0.0865;AFR_AF=0.3729;EUR_AF=0.1362;SAS_AF=0.092;AA=A|||;VT=SNP
3	16624914	rs4685356	A	C	100	PASS	AC=3240;AF=0.646965;AN=5008;NS=2504;DP=19158;EAS_AF=0.6171;AMR_AF=0.6427;AFR_AF=0.7065;EUR_AF=0.6909;SAS_AF=0.5552;AA=C|||;VT=SNP
3	16624959	rs17272586	A	G	100	PASS	AC=824;AF=0.164537;AN=5008;NS=2504;DP=19759;EAS_AF=0.0893;AMR_AF=0.1945;AFR_AF=0.0582;EUR_AF=0.2992;SAS_AF=0.226;AA=A|||;VT=SNP
3	16625048	rs10510452	A	G	100	PASS	AC=826;AF=0.164936;AN=5008;NS=2504;DP=19197;EAS_AF=0.0893;AMR_AF=0.1945;AFR_AF=0.0598;EUR_AF=0.2992;SAS_AF=0.226;AA=A|||;VT=SNP
3	16625368	rs73140698	C	T	100	PASS	AC=1181;AF=0.235823;AN=5008;NS=2504;DP=20240;EAS_AF=0.4742;AMR_AF=0.2536;AFR_AF=0.1846;EUR_AF=0.1014;SAS_AF=0.1851;AA=T|||;VT=SNP
3	16625500	rs9829012	A	G	100	PASS	AC=4329;AF=0.864417;AN=5008;NS=2504;DP=19212;EAS_AF=0.8998;AMR_AF=0.8329;AFR_AF=0.9493;EUR_AF=0.7555;SAS_AF=0.8476;AA=G|||;VT=SNP
3	16625616	rs73142503	T	A	100	PASS	AC=1179;AF=0.235423;AN=5008;NS=2504;DP=18436;EAS_AF=0.4742;AMR_AF=0.2536;AFR_AF=0.1838;EUR_AF=0.1014;SAS_AF=0.184;AA=A|||;VT=SNP
3	16626057	rs11927155	C	T	100	PASS	AC=782;AF=0.15615;AN=5008;NS=2504;DP=15945;EAS_AF=0.005;AMR_AF=0.0865;AFR_AF=0.3714;EUR_AF=0.1352;SAS_AF=0.092;AA=C|||;VT=SNP
3	16626704	rs17029188	G	A	100	PASS	AC=1066;AF=0.212859;AN=5008;NS=2504;DP=21565;EAS_AF=0.4742;AMR_AF=0.245;AFR_AF=0.1021;EUR_AF=0.1014;SAS_AF=0.1851;AA=G|||;VT=SNP
3	16627187	rs17200390	G	A	100	PASS	AC=341;AF=0.0680911;AN=5008;NS=2504;DP=18656;EAS_AF=0.0486;AMR_AF=0.1052;AFR_AF=0.0091;EUR_AF=0.1551;SAS_AF=0.0521;AA=G|||;VT=SNP
3	16627589	rs890640	G	A	100	PASS	AC=1180;AF=0.235623;AN=5008;NS=2504;DP=19773;EAS_AF=0.4732;AMR_AF=0.2536;AFR_AF=0.1846;EUR_AF=0.1014;SAS_AF=0.1851;AA=A|||;VT=SNP
3	16627613	rs12233472	A	G	100	PASS	AC=1324;AF=0.264377;AN=5008;NS=2504;DP=20078;EAS_AF=0.245;AMR_AF=0.3256;AFR_AF=0.2027;EUR_AF=0.3022;SAS_AF=0.2853;AA=A|||;VT=SNP
3	16627630	rs2011879	C	T	100	PASS	AC=1181;AF=0.235823;AN=5008;NS=2504;DP=19944;EAS_AF=0.4742;AMR_AF=0.2536;AFR_AF=0.1846;EUR_AF=0.1014;SAS_AF=0.1851;AA=T|||;VT=SNP
3	16627806	rs1808518	A	C	100	PASS	AC=1181;AF=0.235823;AN=5008;NS=2504;DP=18672;EAS_AF=0.4752;AMR_AF=0.2536;AFR_AF=0.1838;EUR_AF=0.1014;SAS_AF=0.1851;AA=C|||;VT=SNP
3	16628023	rs10510453	G	A	100	PASS	AC=783;AF=0.15635;AN=5008;NS=2504;DP=19412;EAS_AF=0.005;AMR_AF=0.0865;AFR_AF=0.3722;EUR_AF=0.1352;SAS_AF=0.092;AA=G|||;VT=SNP
3	16628314	rs2347312	C	G	100	PASS	AC=3733;AF=0.745407;AN=5008;NS=2504;DP=17920;EAS_AF=0.7728;AMR_AF=0.7723;AFR_AF=0.8464;EUR_AF=0.6938;SAS_AF=0.6145;AA=G|||;VT=SNP
3	16629274	rs78972593	G	A	100	PASS	AC=1065;AF=0.21266;AN=5008;NS=2504;DP=16908;EAS_AF=0.4752;AMR_AF=0.245;AFR_AF=0.1014;EUR_AF=0.1014;SAS_AF=0.184;AA=G|||;VT=SNP
3	16629321	rs2059743	A	T	100	PASS	AC=3734;AF=0.745607;AN=5008;NS=2504;DP=17358;EAS_AF=0.7728;AMR_AF=0.7738;AFR_AF=0.8464;EUR_AF=0.6938;SAS_AF=0.6145;AA=T|||;VT=SNP
3	16629605	rs10510454	C	T	100	PASS	AC=1065;AF=0.21266;AN=5008;NS=2504;DP=17019;EAS_AF=0.4752;AMR_AF=0.245;AFR_AF=0.1014;EUR_AF=0.1014;SAS_AF=0.184;AA=C|||;VT=SNP
3	16629788	rs114431761	G	A	100	PASS	AC=13;AF=0.00259585;AN=5008;NS=2504;DP=4941;EAS_AF=0;AMR_AF=0.0043;AFR_AF=0.0008;EUR_AF=0.008;SAS_AF=0.001;AA=G|||;VT=SNP
3	16630243	rs148790587	T	C	100	PASS	AC=26;AF=0.00519169;AN=5008;NS=2504;DP=16282;EAS_AF=0;AMR_AF=0.0086;AFR_AF=0.0008;EUR_AF=0.0119;SAS_AF=0.0072;AA=T|||;VT=SNP;EX_TARGET
3	16630413	rs2195153	T	A	100	PASS	AC=1064;AF=0.21246;AN=5008;NS=2504;DP=16495;EAS_AF=0.4752;AMR_AF=0.245;AFR_AF=0.1014;EUR_AF=0.1004;SAS_AF=0.184;AA=T|||;VT=SNP
3	16630504	rs12374151	G	A	100	PASS	AC=341;AF=0.0680911;AN=5008;NS=2504;DP=16294;EAS_AF=0.0486;AMR_AF=0.1052;AFR_AF=0.0091;EUR_AF=0.1551;SAS_AF=0.0521;AA=G|||;VT=SNP
3	16630737	rs930039	A	T	100	PASS	AC=3717;AF=0.742212;AN=5008;NS=2504;DP=17737;EAS_AF=0.7619;AMR_AF=0.7723;AFR_AF=0.8464;EUR_AF=0.6938;SAS_AF=0.6094;AA=T|||;VT=SNP
3	16631546	rs77320748	A	C	100	PASS	AC=1087;AF=0.217053;AN=5008;NS=2504;DP=17535;EAS_AF=0.4752;AMR_AF=0.2493;AFR_AF=0.115;EUR_AF=0.1014;SAS_AF=0.1851;AA=c|||;VT=SNP
3	16631796	rs76419414	C	T	100	PASS	AC=1066;AF=0.212859;AN=5008;NS=2504;DP=20770;EAS_AF=0.4752;AMR_AF=0.245;AFR_AF=0.1014;EUR_AF=0.1014;SAS_AF=0.1851;AA=c|||;VT=SNP
3	16631812	rs78535035	G	A	100	PASS	AC=20;AF=0.00399361;AN=5008;NS=2504;DP=20436;EAS_AF=0;AMR_AF=0.0029;AFR_AF=0.0008;EUR_AF=0.0109;SAS_AF=0.0061;AA=g|||;VT=SNP
3	16632114	rs73142513	C	T	100	PASS	AC=1183;AF=0.236222;AN=5008;NS=2504;DP=22050;EAS_AF=0.4752;AMR_AF=0.2536;AFR_AF=0.1846;EUR_AF=0.1024;SAS_AF=0.1851;AA=T|||;VT=SNP
3	16632482	rs74282867	G	A	100	PASS	AC=1065;AF=0.21266;AN=5008;NS=2504;DP=18993;EAS_AF=0.4752;AMR_AF=0.2435;AFR_AF=0.1014;EUR_AF=0.1014;SAS_AF=0.1851;AA=G|||;VT=SNP
3	16632794	rs75201237	C	T	100	PASS	AC=206;AF=0.0411342;AN=5008;NS=2504;DP=17336;EAS_AF=0.0089;AMR_AF=0.0605;AFR_AF=0.0091;EUR_AF=0.1054;SAS_AF=0.0378;AA=C|||;VT=SNP
3	16632857	rs74949809	T	C	100	PASS	AC=1066;AF=0.212859;AN=5008;NS=2504;DP=20075;EAS_AF=0.4752;AMR_AF=0.245;AFR_AF=0.1014;EUR_AF=0.1014;SAS_AF=0.1851;AA=T|||;VT=SNP
3	16633325	rs73035062	T	C	100	PASS	AC=783;AF=0.15635;AN=5008;NS=2504;DP=20081;EAS_AF=0.005;AMR_AF=0.0865;AFR_AF=0.3714;EUR_AF=0.1362;SAS_AF=0.092;AA=T|||;VT=SNP
3	16633376	rs75019704	G	C	100	PASS	AC=87;AF=0.0173722;AN=5008;NS=2504;DP=19286;EAS_AF=0;AMR_AF=0.0447;AFR_AF=0;EUR_AF=0.0497;SAS_AF=0.0061;AA=G|||;VT=SNP
3	16633664	rs57842038	C	T	100	PASS	AC=1066;AF=0.212859;AN=5008;NS=2504;DP=18929;EAS_AF=0.4752;AMR_AF=0.245;AFR_AF=0.1014;EUR_AF=0.1014;SAS_AF=0.1851;AA=C|||;VT=SNP;EX_TARGET
3	16633802	rs60830150	G	A	100	PASS	AC=1066;AF=0.212859;AN=5008;NS=2504;DP=17499;EAS_AF=0.4752;AMR_AF=0.245;AFR_AF=0.1014;EUR_AF=0.1014;SAS_AF=0.1851;AA=G|||;VT=SNP
3	16633943	rs112051848	C	T	100	PASS	AC=1113;AF=0.222244;AN=5008;NS=2504;DP=15061;EAS_AF=0.4752;AMR_AF=0.2478;AFR_AF=0.1362;EUR_AF=0.1014;SAS_AF=0.184;AA=C|||;VT=SNP
3	16634062	rs71310353	C	A	100	PASS	AC=51;AF=0.0101837;AN=5008;NS=2504;DP=14563;EAS_AF=0;AMR_AF=0.0202;AFR_AF=0.0023;EUR_AF=0.0318;SAS_AF=0.002;AA=C|||;VT=SNP
3	16634313	rs3773826	G	A	100	PASS	AC=260;AF=0.0519169;AN=5008;NS=2504;DP=17253;EAS_AF=0.0556;AMR_AF=0.0634;AFR_AF=0.0091;EUR_AF=0.1064;SAS_AF=0.0419;AA=G|||;VT=SNP
3	16634423	rs73035063	A	G	100	PASS	AC=782;AF=0.15615;AN=5008;NS=2504;DP=16270;EAS_AF=0.005;AMR_AF=0.0865;AFR_AF=0.3714;EUR_AF=0.1352;SAS_AF=0.092;AA=A|||;VT=SNP
3	16634594	rs73035065	A	G	100	PASS	AC=830;AF=0.165735;AN=5008;NS=2504;DP=16991;EAS_AF=0.005;AMR_AF=0.1009;AFR_AF=0.3714;EUR_AF=0.171;SAS_AF=0.0941;AA=A|||;VT=SNP
3	16634766	rs59167545	G	C	100	PASS	AC=1067;AF=0.213059;AN=5008;NS=2504;DP=16948;EAS_AF=0.4752;AMR_AF=0.245;AFR_AF=0.1014;EUR_AF=0.1024;SAS_AF=0.1851;AA=G|||;VT=SNP
3	16634808	rs34795494	G	C	100	PASS	AC=1066;AF=0.212859;AN=5008;NS=2504;DP=15919;EAS_AF=0.4752;AMR_AF=0.245;AFR_AF=0.1014;EUR_AF=0.1014;SAS_AF=0.1851;AA=G|||;VT=SNP
3	16634889	rs141152995	A	T	100	PASS	AC=14;AF=0.00279553;AN=5008;NS=2504;DP=14253;EAS_AF=0;AMR_AF=0.0014;AFR_AF=0;EUR_AF=0.0099;SAS_AF=0.0031;AA=-|||;VT=SNP
3	16635558	rs41285045	C	T	100	PASS	AC=132;AF=0.0263578;AN=5008;NS=2504;DP=18136;EAS_AF=0.0397;AMR_AF=0.0447;AFR_AF=0;EUR_AF=0.0497;SAS_AF=0.0112;AA=C|||;VT=SNP
3	16635851	rs76204094	A	G	100	PASS	AC=343;AF=0.0684904;AN=5008;NS=2504;DP=17642;EAS_AF=0.0486;AMR_AF=0.1052;AFR_AF=0.0098;EUR_AF=0.1561;SAS_AF=0.0521;AA=A|||;VT=SNP
3	16635852	rs79924124	A	C	100	PASS	AC=343;AF=0.0684904;AN=5008;NS=2504;DP=17605;EAS_AF=0.0486;AMR_AF=0.1052;AFR_AF=0.0098;EUR_AF=0.1561;SAS_AF=0.0521;AA=A|||;VT=SNP
3	16635866	rs13067997	C	G	100	PASS	AC=1319;AF=0.263379;AN=5008;NS=2504;DP=17165;EAS_AF=0.245;AMR_AF=0.3256;AFR_AF=0.1997;EUR_AF=0.3012;SAS_AF=0.2853;AA=C|||;VT=SNP
3	16636203	rs57752390	T	C	100	PASS	AC=781;AF=0.15595;AN=5008;NS=2504;DP=16169;EAS_AF=0.005;AMR_AF=0.0865;AFR_AF=0.3707;EUR_AF=0.1352;SAS_AF=0.092;AA=T|||;VT=SNP
3	16636211	rs56740803	G	C	100	PASS	AC=781;AF=0.15595;AN=5008;NS=2504;DP=15997;EAS_AF=0.005;AMR_AF=0.0865;AFR_AF=0.3707;EUR_AF=0.1352;SAS_AF=0.092;AA=G|||;VT=SNP
3	16636325	rs73035070	C	G	100	PASS	AC=781;AF=0.15595;AN=5008;NS=2504;DP=16316;EAS_AF=0.005;AMR_AF=0.0865;AFR_AF=0.3707;EUR_AF=0.1352;SAS_AF=0.092;AA=C|||;VT=SNP
3	16636402	rs4685357	T	A	100	PASS	AC=3736;AF=0.746006;AN=5008;NS=2504;DP=16055;EAS_AF=0.7748;AMR_AF=0.7738;AFR_AF=0.8464;EUR_AF=0.6938;SAS_AF=0.6145;AA=A|||;VT=SNP
3	16636465	rs6787063	C	G	100	PASS	AC=2553;AF=0.509784;AN=5008;NS=2504;DP=15828;EAS_AF=0.2986;AMR_AF=0.5202;AFR_AF=0.6619;EUR_AF=0.5924;SAS_AF=0.4294;AA=C|||;VT=SNP
3	16636537	rs4234537	T	C	100	PASS	AC=1068;AF=0.213259;AN=5008;NS=2504;DP=17257;EAS_AF=0.4762;AMR_AF=0.245;AFR_AF=0.1021;EUR_AF=0.1014;SAS_AF=0.1851;AA=T|||;VT=SNP
3	16636585	rs2303589	C	T	100	PASS	AC=2553;AF=0.509784;AN=5008;NS=2504;DP=16479;EAS_AF=0.2986;AMR_AF=0.5202;AFR_AF=0.6619;EUR_AF=0.5924;SAS_AF=0.4294;AA=C|||;VT=SNP
3	16636673	rs2254783	G	A	100	PASS	AC=1065;AF=0.21266;AN=5008;NS=2504;DP=14669;EAS_AF=0.4752;AMR_AF=0.245;AFR_AF=0.1014;EUR_AF=0.1014;SAS_AF=0.184;AA=G|||;VT=SNP
3	16636785	rs2303590	T	C	100	PASS	AC=1066;AF=0.212859;AN=5008;NS=2504;DP=13234;EAS_AF=0.4752;AMR_AF=0.245;AFR_AF=0.1014;EUR_AF=0.1014;SAS_AF=0.1851;AA=T|||;VT=SNP
3	16637042	rs2195154	G	A	100	PASS	AC=1066;AF=0.212859;AN=5008;NS=2504;DP=15341;EAS_AF=0.4752;AMR_AF=0.245;AFR_AF=0.1014;EUR_AF=0.1014;SAS_AF=0.1851;AA=G|||;VT=SNP
3	16637228	rs73035073	A	C	100	PASS	AC=430;AF=0.0858626;AN=5008;NS=2504;DP=16197;EAS_AF=0.004;AMR_AF=0.062;AFR_AF=0.2027;EUR_AF=0.0795;SAS_AF=0.0358;AA=A|||;VT=SNP
3	16637561	rs35942239	C	A	100	PASS	AC=143;AF=0.0285543;AN=5008;NS=2504;DP=17856;EAS_AF=0.001;AMR_AF=0.049;AFR_AF=0.003;EUR_AF=0.0974;SAS_AF=0.0061;AA=c|||;VT=SNP
3	16637654	rs113247216	G	A	100	PASS	AC=50;AF=0.00998403;AN=5008;NS=2504;DP=20077;EAS_AF=0;AMR_AF=0.0202;AFR_AF=0.0008;EUR_AF=0.0139;SAS_AF=0.0215;AA=g|||;VT=SNP
3	16638467	rs2303591	A	G	100	PASS	AC=1066;AF=0.212859;AN=5008;NS=2504;DP=19551;EAS_AF=0.4752;AMR_AF=0.245;AFR_AF=0.1014;EUR_AF=0.1014;SAS_AF=0.1851;AA=a|||;VT=SNP;EX_TARGET
3	16638775	rs2217204	T	C	100	PASS	AC=3735;AF=0.745807;AN=5008;NS=2504;DP=18324;EAS_AF=0.7738;AMR_AF=0.7738;AFR_AF=0.8464;EUR_AF=0.6938;SAS_AF=0.6145;AA=C|||;VT=SNP
3	16638810	rs2195155	T	C	100	PASS	AC=757;AF=0.151158;AN=5008;NS=2504;DP=18669;EAS_AF=0.0893;AMR_AF=0.1873;AFR_AF=0.0113;EUR_AF=0.2992;SAS_AF=0.226;AA=T|||;VT=SNP
3	16638963	rs74208885	T	G	100	PASS	AC=1066;AF=0.212859;AN=5008;NS=2504;DP=19802;EAS_AF=0.4752;AMR_AF=0.245;AFR_AF=0.1014;EUR_AF=0.1014;SAS_AF=0.1851;AA=a|||;VT=SNP;EX_TARGET
3	16639146	rs74193997	T	C	100	PASS	AC=1052;AF=0.210064;AN=5008;NS=2504;DP=18280;EAS_AF=0.4752;AMR_AF=0.2435;AFR_AF=0.0923;EUR_AF=0.1014;SAS_AF=0.184;AA=T|||;VT=SNP
3	16639754	rs3773827	G	T	100	PASS	AC=2473;AF=0.49381;AN=5008;NS=2504;DP=17570;EAS_AF=0.2986;AMR_AF=0.5187;AFR_AF=0.6021;EUR_AF=0.5924;SAS_AF=0.4294;AA=G|||;VT=SNP
3	16640075	rs11710967	T	C	100	PASS	AC=341;AF=0.0680911;AN=5008;NS=2504;DP=14201;EAS_AF=0.0486;AMR_AF=0.1052;AFR_AF=0.0091;EUR_AF=0.1551;SAS_AF=0.0521;AA=T|||;VT=SNP;EX_TARGET
3	16640279	rs6764867	T	C	100	PASS	AC=1183;AF=0.236222;AN=5008;NS=2504;DP=14493;EAS_AF=0.4752;AMR_AF=0.2536;AFR_AF=0.1846;EUR_AF=0.1024;SAS_AF=0.1851;AA=C|||;VT=SNP
3	16640517	rs6800888	C	T	100	PASS	AC=1067;AF=0.213059;AN=5008;NS=2504;DP=13838;EAS_AF=0.4752;AMR_AF=0.245;AFR_AF=0.1029;EUR_AF=0.1014;SAS_AF=0.184;AA=C|||;VT=SNP
3	16640769	rs73035077	A	C	100	PASS	AC=38;AF=0.00758786;AN=5008;NS=2504;DP=16474;EAS_AF=0;AMR_AF=0.0072;AFR_AF=0;EUR_AF=0.0249;SAS_AF=0.0082;AA=A|||;VT=SNP
3	16641220	rs3773828	G	A	100	PASS	AC=1066;AF=0.212859;AN=5008;NS=2504;DP=18178;EAS_AF=0.4752;AMR_AF=0.245;AFR_AF=0.1014;EUR_AF=0.1014;SAS_AF=0.1851;AA=G|||;VT=SNP
3	16641384	rs3773829	C	T	100	PASS	AC=1182;AF=0.236022;AN=5008;NS=2504;DP=17692;EAS_AF=0.4752;AMR_AF=0.2536;AFR_AF=0.1846;EUR_AF=0.1014;SAS_AF=0.1851;AA=T|||;VT=SNP
3	16642084	rs74525566	C	G	100	PASS	AC=136;AF=0.0271565;AN=5008;NS=2504;DP=17414;EAS_AF=0.0397;AMR_AF=0.0461;AFR_AF=0;EUR_AF=0.0527;SAS_AF=0.0112;AA=C|||;VT=SNP
3	16642875	rs116608545	T	C	100	PASS	AC=27;AF=0.00539137;AN=5008;NS=2504;DP=18197;EAS_AF=0;AMR_AF=0.013;AFR_AF=0.0015;EUR_AF=0.0119;SAS_AF=0.0041;AA=T|||;VT=SNP
3	16643081	rs73142529	A	C	100	PASS	AC=1183;AF=0.236222;AN=5008;NS=2504;DP=17494;EAS_AF=0.4752;AMR_AF=0.2536;AFR_AF=0.1846;EUR_AF=0.1024;SAS_AF=0.1851;AA=C|||;VT=SNP
3	16643248	rs3821708	G	C	100	PASS	AC=1319;AF=0.263379;AN=5008;NS=2504;DP=18101;EAS_AF=0.2421;AMR_AF=0.3256;AFR_AF=0.2012;EUR_AF=0.3022;SAS_AF=0.2853;AA=G|||;VT=SNP
3	16643399	rs3773830	G	C	100	PASS	AC=1319;AF=0.263379;AN=5008;NS=2504;DP=19017;EAS_AF=0.2421;AMR_AF=0.3256;AFR_AF=0.2012;EUR_AF=0.3022;SAS_AF=0.2853;AA=g|||;VT=SNP
3	16643713	rs140002775	G	A	100	PASS	AC=34;AF=0.00678914;AN=5008;NS=2504;DP=18035;EAS_AF=0;AMR_AF=0.0072;AFR_AF=0.0008;EUR_AF=0.0179;SAS_AF=0.0102;AA=G|||;VT=SNP
3	16643721	rs3773831	A	G	100	PASS	AC=132;AF=0.0263578;AN=5008;NS=2504;DP=18227;EAS_AF=0.0397;AMR_AF=0.0447;AFR_AF=0;EUR_AF=0.0497;SAS_AF=0.0112;AA=A|||;VT=SNP
3	16643940	rs3773832	T	G	100	PASS	AC=1319;AF=0.263379;AN=5008;NS=2504;DP=16991;EAS_AF=0.2421;AMR_AF=0.3256;AFR_AF=0.2012;EUR_AF=0.3022;SAS_AF=0.2853;AA=T|||;VT=SNP
3	16643988	rs3773833	G	A	100	PASS	AC=3746;AF=0.748003;AN=5008;NS=2504;DP=17021;EAS_AF=0.7708;AMR_AF=0.7752;AFR_AF=0.8585;EUR_AF=0.6909;SAS_AF=0.6145;AA=A|||;VT=SNP
3	16644209	rs4685358	C	T	100	PASS	AC=1281;AF=0.255791;AN=5008;NS=2504;DP=17529;EAS_AF=0.4752;AMR_AF=0.2565;AFR_AF=0.2572;EUR_AF=0.1024;SAS_AF=0.1851;AA=T|||;VT=SNP
3	16644445	rs58869003	T	C	100	PASS	AC=1068;AF=0.213259;AN=5008;NS=2504;DP=18384;EAS_AF=0.4752;AMR_AF=0.245;AFR_AF=0.1014;EUR_AF=0.1024;SAS_AF=0.1861;AA=T|||;VT=SNP
3	16644558	rs57014221	T	C	100	PASS	AC=1067;AF=0.213059;AN=5008;NS=2504;DP=18751;EAS_AF=0.4742;AMR_AF=0.245;AFR_AF=0.1014;EUR_AF=0.1024;SAS_AF=0.1861;AA=T|||;VT=SNP
3	16644571	rs56841478	C	A	100	PASS	AC=1067;AF=0.213059;AN=5008;NS=2504;DP=18600;EAS_AF=0.4742;AMR_AF=0.245;AFR_AF=0.1014;EUR_AF=0.1024;SAS_AF=0.1861;AA=c|||;VT=SNP
3	16644689	rs11128798	A	G	100	PASS	AC=1315;AF=0.26258;AN=5008;NS=2504;DP=17995;EAS_AF=0.2421;AMR_AF=0.3256;AFR_AF=0.1982;EUR_AF=0.3022;SAS_AF=0.2853;AA=A|||;VT=SNP
3	16645001	rs73035080	G	A	100	PASS	AC=783;AF=0.15635;AN=5008;NS=2504;DP=15813;EAS_AF=0.005;AMR_AF=0.0879;AFR_AF=0.3714;EUR_AF=0.1352;SAS_AF=0.092;AA=G|||;VT=SNP
3	16645100	rs73035082	C	T	100	PASS	AC=783;AF=0.15635;AN=5008;NS=2504;DP=16804;EAS_AF=0.005;AMR_AF=0.0865;AFR_AF=0.3722;EUR_AF=0.1352;SAS_AF=0.092;AA=C|||;VT=SNP
3	16645555	rs3773834	C	T	100	PASS	AC=3726;AF=0.74401;AN=5008;NS=2504;DP=17615;EAS_AF=0.7728;AMR_AF=0.7723;AFR_AF=0.8457;EUR_AF=0.6879;SAS_AF=0.6145;AA=T|||;VT=SNP
3	16645661	rs74616227	T	C	100	PASS	AC=132;AF=0.0263578;AN=5008;NS=2504;DP=16401;EAS_AF=0.0407;AMR_AF=0.0447;AFR_AF=0;EUR_AF=0.0487;SAS_AF=0.0112;AA=T|||;VT=SNP
3	16645871	rs77110037	G	C	100	PASS	AC=1052;AF=0.210064;AN=5008;NS=2504;DP=15262;EAS_AF=0.4722;AMR_AF=0.2421;AFR_AF=0.1006;EUR_AF=0.0944;SAS_AF=0.184;AA=G|||;VT=SNP
3	16645881	rs145828505	G	A	100	PASS	AC=32;AF=0.00638978;AN=5008;NS=2504;DP=15087;EAS_AF=0;AMR_AF=0.0058;AFR_AF=0.0008;EUR_AF=0.0219;SAS_AF=0.0051;AA=G|||;VT=SNP
3	16645993	rs188966680	C	T	100	PASS	AC=38;AF=0.00758786;AN=5008;NS=2504;DP=9988;EAS_AF=0;AMR_AF=0.0072;AFR_AF=0;EUR_AF=0.0249;SAS_AF=0.0082;AA=C|||;VT=SNP
3	16646194	rs2162616	G	T	100	PASS	AC=1351;AF=0.269768;AN=5008;NS=2504;DP=3162;EAS_AF=0.248;AMR_AF=0.3256;AFR_AF=0.2224;EUR_AF=0.2982;SAS_AF=0.2873;AA=C|||;VT=SNP
3	16646473	rs141123960	C	T	100	PASS	AC=38;AF=0.00758786;AN=5008;NS=2504;DP=9017;EAS_AF=0;AMR_AF=0.0058;AFR_AF=0.0008;EUR_AF=0.0119;SAS_AF=0.0215;AA=C|||;VT=SNP
3	16646745	rs9847342	C	G	100	PASS	AC=4846;AF=0.967652;AN=5008;NS=2504;DP=12078;EAS_AF=0.998;AMR_AF=0.9582;AFR_AF=0.9962;EUR_AF=0.8926;SAS_AF=0.9816;AA=G|||;VT=SNP;EX_TARGET
3	16646800	rs116172431	G	A	100	PASS	AC=106;AF=0.0211661;AN=5008;NS=2504;DP=13792;EAS_AF=0.001;AMR_AF=0.0144;AFR_AF=0.0008;EUR_AF=0.0388;SAS_AF=0.0562;AA=G|||;VT=SNP
3	16647089	rs2241533	C	T	100	PASS	AC=342;AF=0.0682907;AN=5008;NS=2504;DP=11765;EAS_AF=0.0496;AMR_AF=0.1052;AFR_AF=0.0098;EUR_AF=0.1581;SAS_AF=0.0481;AA=C|||;VT=SNP
3	16647548	rs4234538	G	C	100	PASS	AC=3774;AF=0.753594;AN=5008;NS=2504;DP=22002;EAS_AF=0.7788;AMR_AF=0.7767;AFR_AF=0.8744;EUR_AF=0.6928;SAS_AF=0.6104;AA=C|||;VT=SNP
3	16648210	rs6773997	T	G	100	PASS	AC=2539;AF=0.506989;AN=5008;NS=2504;DP=18599;EAS_AF=0.3046;AMR_AF=0.5173;AFR_AF=0.6536;EUR_AF=0.5875;SAS_AF=0.4274;AA=T|||;VT=SNP
3	16648508	rs4685359	T	C	100	PASS	AC=2541;AF=0.507388;AN=5008;NS=2504;DP=12842;EAS_AF=0.3046;AMR_AF=0.5173;AFR_AF=0.6551;EUR_AF=0.5875;SAS_AF=0.4274;AA=T|||;VT=SNP
3	16648561	rs61423223	G	A	100	PASS	AC=1188;AF=0.23722;AN=5008;NS=2504;DP=12292;EAS_AF=0.4742;AMR_AF=0.2579;AFR_AF=0.1815;EUR_AF=0.1064;SAS_AF=0.1881;AA=G|||;VT=SNP
3	16649086	rs11925307	G	A	100	PASS	AC=1278;AF=0.255192;AN=5008;NS=2504;DP=8864;EAS_AF=0.247;AMR_AF=0.3184;AFR_AF=0.1974;EUR_AF=0.2773;SAS_AF=0.274;AA=G|||;VT=SNP
3	16649160	rs9862398	C	T	100	PASS	AC=3807;AF=0.760184;AN=5008;NS=2504;DP=11874;EAS_AF=0.7798;AMR_AF=0.7824;AFR_AF=0.8911;EUR_AF=0.6928;SAS_AF=0.6166;AA=T|||;VT=SNP
3	16649189	rs9862419	C	T	100	PASS	AC=4350;AF=0.86861;AN=5008;NS=2504;DP=12094;EAS_AF=0.9018;AMR_AF=0.8329;AFR_AF=0.9667;EUR_AF=0.7525;SAS_AF=0.8466;AA=T|||;VT=SNP
3	16649381	rs9862975	G	A	100	PASS	AC=3808;AF=0.760383;AN=5008;NS=2504;DP=15034;EAS_AF=0.7798;AMR_AF=0.7824;AFR_AF=0.8911;EUR_AF=0.6938;SAS_AF=0.6166;AA=A|||;VT=SNP
3	16649648	rs9863186	C	T	100	PASS	AC=2543;AF=0.507788;AN=5008;NS=2504;DP=16343;EAS_AF=0.3046;AMR_AF=0.5173;AFR_AF=0.6566;EUR_AF=0.5875;SAS_AF=0.4274;AA=C|||;VT=SNP
3	16649950	rs74353348	T	A	100	PASS	AC=341;AF=0.0680911;AN=5008;NS=2504;DP=16238;EAS_AF=0.0496;AMR_AF=0.1052;AFR_AF=0.0091;EUR_AF=0.1581;SAS_AF=0.0481;AA=T|||;VT=SNP
3	16650184	rs7615227	G	T	100	PASS	AC=741;AF=0.147963;AN=5008;NS=2504;DP=15658;EAS_AF=0.005;AMR_AF=0.0836;AFR_AF=0.3359;EUR_AF=0.1332;SAS_AF=0.1022;AA=G|||;VT=SNP
3	16650357	rs7615387	G	T	100	PASS	AC=2488;AF=0.496805;AN=5008;NS=2504;DP=19453;EAS_AF=0.3026;AMR_AF=0.5159;AFR_AF=0.618;EUR_AF=0.5875;SAS_AF=0.4264;AA=G|||;VT=SNP
3	16651015	rs4685361	A	T	100	PASS	AC=2538;AF=0.506789;AN=5008;NS=2504;DP=10632;EAS_AF=0.3016;AMR_AF=0.5173;AFR_AF=0.6566;EUR_AF=0.5865;SAS_AF=0.4264;AA=A|||;VT=SNP
3	16651029	rs76657396	C	A	100	PASS	AC=1265;AF=0.252596;AN=5008;NS=2504;DP=9876;EAS_AF=0.4752;AMR_AF=0.2651;AFR_AF=0.2337;EUR_AF=0.1064;SAS_AF=0.1902;AA=C|||;VT=SNP
3	16651039	rs11921703	G	A	100	PASS	AC=2538;AF=0.506789;AN=5008;NS=2504;DP=9107;EAS_AF=0.3016;AMR_AF=0.5173;AFR_AF=0.6566;EUR_AF=0.5865;SAS_AF=0.4264;AA=A|||;VT=SNP
3	16651177	rs111291739	G	A	100	PASS	AC=20;AF=0.00399361;AN=5008;NS=2504;DP=11039;EAS_AF=0;AMR_AF=0.0058;AFR_AF=0.0008;EUR_AF=0.0099;SAS_AF=0.0051;AA=G|||;VT=SNP
3	16651711	rs1987830	A	G	100	PASS	AC=2541;AF=0.507388;AN=5008;NS=2504;DP=21251;EAS_AF=0.3016;AMR_AF=0.5173;AFR_AF=0.6573;EUR_AF=0.5875;SAS_AF=0.4274;AA=G|||;VT=SNP
3	16651763	rs1987831	T	C	100	PASS	AC=2541;AF=0.507388;AN=5008;NS=2504;DP=22189;EAS_AF=0.3016;AMR_AF=0.5173;AFR_AF=0.6573;EUR_AF=0.5875;SAS_AF=0.4274;AA=T|||;VT=SNP
3	16652240	rs9870157	T	C	100	PASS	AC=3877;AF=0.774161;AN=5008;NS=2504;DP=24230;EAS_AF=0.7877;AMR_AF=0.7925;AFR_AF=0.8926;EUR_AF=0.7227;SAS_AF=0.6401;AA=C|||;VT=SNP
3	16652241	rs9850543	G	A	100	PASS	AC=2541;AF=0.507388;AN=5008;NS=2504;DP=24153;EAS_AF=0.3016;AMR_AF=0.5173;AFR_AF=0.6573;EUR_AF=0.5875;SAS_AF=0.4274;AA=G|||;VT=SNP
3	16652297	rs4684285	C	T	100	PASS	AC=1264;AF=0.252396;AN=5008;NS=2504;DP=22934;EAS_AF=0.4752;AMR_AF=0.2651;AFR_AF=0.2337;EUR_AF=0.1064;SAS_AF=0.1892;AA=C|||;VT=SNP
3	16652740	rs79793644	T	G	100	PASS	AC=134;AF=0.0267572;AN=5008;NS=2504;DP=20454;EAS_AF=0.0397;AMR_AF=0.0447;AFR_AF=0;EUR_AF=0.0517;SAS_AF=0.0112;AA=T|||;VT=SNP
3	16652897	rs13064112	A	G	100	PASS	AC=1392;AF=0.277955;AN=5008;NS=2504;DP=22035;EAS_AF=0.247;AMR_AF=0.3271;AFR_AF=0.261;EUR_AF=0.2982;SAS_AF=0.2771;AA=A|||;VT=SNP
3	16653390	rs11916181	A	G	100	PASS	AC=2554;AF=0.509984;AN=5008;NS=2504;DP=18690;EAS_AF=0.3016;AMR_AF=0.5173;AFR_AF=0.6664;EUR_AF=0.5875;SAS_AF=0.4284;AA=G|||;VT=SNP
3	16653535	rs6809047	G	C	100	PASS	AC=3749;AF=0.748602;AN=5008;NS=2504;DP=20663;EAS_AF=0.7768;AMR_AF=0.7767;AFR_AF=0.8517;EUR_AF=0.6938;SAS_AF=0.6166;AA=C|||;VT=SNP
3	16653627	rs79076127	G	C	100	PASS	AC=341;AF=0.0680911;AN=5008;NS=2504;DP=21251;EAS_AF=0.0496;AMR_AF=0.1052;AFR_AF=0.0091;EUR_AF=0.1581;SAS_AF=0.0481;AA=G|||;VT=SNP
3	16653846	rs11928169	T	A	100	PASS	AC=751;AF=0.14996;AN=5008;NS=2504;DP=19303;EAS_AF=0.005;AMR_AF=0.0836;AFR_AF=0.3427;EUR_AF=0.1332;SAS_AF=0.1033;AA=T|||;VT=SNP
3	16654170	rs2347315	T	C	100	PASS	AC=2555;AF=0.510184;AN=5008;NS=2504;DP=14125;EAS_AF=0.3016;AMR_AF=0.5173;AFR_AF=0.6672;EUR_AF=0.5875;SAS_AF=0.4284;AA=T|||;VT=SNP
3	16654196	rs57300961	A	G	100	PASS	AC=1266;AF=0.252796;AN=5008;NS=2504;DP=14129;EAS_AF=0.4752;AMR_AF=0.2666;AFR_AF=0.2352;EUR_AF=0.1064;SAS_AF=0.1881;AA=A|||;VT=SNP
3	16654297	rs2217205	C	T	100	PASS	AC=1200;AF=0.239617;AN=5008;NS=2504;DP=12400;EAS_AF=0.4752;AMR_AF=0.2622;AFR_AF=0.1853;EUR_AF=0.1083;SAS_AF=0.1892;AA=C|||;VT=SNP
3	16654566	rs2195156	G	T	100	PASS	AC=1196;AF=0.238818;AN=5008;NS=2504;DP=15051;EAS_AF=0.4752;AMR_AF=0.2594;AFR_AF=0.1861;EUR_AF=0.1064;SAS_AF=0.1881;AA=G|||;VT=SNP
3	16654685	rs2195157	C	A	100	PASS	AC=1196;AF=0.238818;AN=5008;NS=2504;DP=15571;EAS_AF=0.4752;AMR_AF=0.2594;AFR_AF=0.1861;EUR_AF=0.1064;SAS_AF=0.1881;AA=C|||;VT=SNP
3	16654785	rs2217206	T	C	100	PASS	AC=2555;AF=0.510184;AN=5008;NS=2504;DP=19775;EAS_AF=0.3016;AMR_AF=0.5173;AFR_AF=0.6672;EUR_AF=0.5875;SAS_AF=0.4284;AA=C|||;VT=SNP
3	16655168	rs6767053	C	A	100	PASS	AC=1192;AF=0.238019;AN=5008;NS=2504;DP=20239;EAS_AF=0.4762;AMR_AF=0.2594;AFR_AF=0.1823;EUR_AF=0.1064;SAS_AF=0.1881;AA=C|||;VT=SNP
3	16655203	rs6442621	C	T	100	PASS	AC=3697;AF=0.738219;AN=5008;NS=2504;DP=19071;EAS_AF=0.7768;AMR_AF=0.7752;AFR_AF=0.8132;EUR_AF=0.6938;SAS_AF=0.6166;AA=T|||;VT=SNP
3	16655450	rs4685362	T	G	100	PASS	AC=3804;AF=0.759585;AN=5008;NS=2504;DP=18372;EAS_AF=0.7768;AMR_AF=0.7824;AFR_AF=0.8903;EUR_AF=0.6938;SAS_AF=0.6166;AA=G|||;VT=SNP
3	16655538	rs4685363	G	A	100	PASS	AC=2555;AF=0.510184;AN=5008;NS=2504;DP=17525;EAS_AF=0.3016;AMR_AF=0.5173;AFR_AF=0.6672;EUR_AF=0.5875;SAS_AF=0.4284;AA=G|||;VT=SNP
3	16655565	rs1529401	C	T	100	PASS	AC=3752;AF=0.749201;AN=5008;NS=2504;DP=18424;EAS_AF=0.7768;AMR_AF=0.7767;AFR_AF=0.8533;EUR_AF=0.6938;SAS_AF=0.6176;AA=T|||;VT=SNP
3	16655661	rs4685364	C	T	100	PASS	AC=2555;AF=0.510184;AN=5008;NS=2504;DP=19308;EAS_AF=0.3016;AMR_AF=0.5173;AFR_AF=0.6672;EUR_AF=0.5875;SAS_AF=0.4284;AA=T|||;VT=SNP
3	16655867	rs76081535	T	A	100	PASS	AC=341;AF=0.0680911;AN=5008;NS=2504;DP=19956;EAS_AF=0.0496;AMR_AF=0.1052;AFR_AF=0.0091;EUR_AF=0.1581;SAS_AF=0.0481;AA=T|||;VT=SNP
3	16656284	rs4685365	T	C	100	PASS	AC=2555;AF=0.510184;AN=5008;NS=2504;DP=18213;EAS_AF=0.3016;AMR_AF=0.5173;AFR_AF=0.6672;EUR_AF=0.5875;SAS_AF=0.4284;AA=C|||;VT=SNP
3	16656331	rs4685366	A	G	100	PASS	AC=2228;AF=0.444888;AN=5008;NS=2504;DP=18773;EAS_AF=0.252;AMR_AF=0.4164;AFR_AF=0.6581;EUR_AF=0.4384;SAS_AF=0.3824;AA=A|||;VT=SNP
3	16656342	rs59875821	C	T	100	PASS	AC=740;AF=0.147764;AN=5008;NS=2504;DP=18917;EAS_AF=0.005;AMR_AF=0.0821;AFR_AF=0.3366;EUR_AF=0.1312;SAS_AF=0.1033;AA=C|||;VT=SNP
3	16656948	rs2217207	G	T	100	PASS	AC=2555;AF=0.510184;AN=5008;NS=2504;DP=20887;EAS_AF=0.3016;AMR_AF=0.5187;AFR_AF=0.6672;EUR_AF=0.5875;SAS_AF=0.4274;AA=T|||;VT=SNP
3	16657055	rs2195158	T	C	100	PASS	AC=3753;AF=0.749401;AN=5008;NS=2504;DP=21047;EAS_AF=0.7778;AMR_AF=0.7767;AFR_AF=0.8533;EUR_AF=0.6938;SAS_AF=0.6176;AA=C|||;VT=SNP
3	16657359	rs111233332	G	A	100	PASS	AC=341;AF=0.0680911;AN=5008;NS=2504;DP=19767;EAS_AF=0.0496;AMR_AF=0.1052;AFR_AF=0.0091;EUR_AF=0.1581;SAS_AF=0.0481;AA=G|||;VT=SNP
3	16657408	rs78355891	C	T	100	PASS	AC=1197;AF=0.239018;AN=5008;NS=2504;DP=19828;EAS_AF=0.4762;AMR_AF=0.2594;AFR_AF=0.1861;EUR_AF=0.1064;SAS_AF=0.1881;AA=C|||;VT=SNP
3	16657441	rs13093413	A	G	100	PASS	AC=3824;AF=0.763578;AN=5008;NS=2504;DP=20229;EAS_AF=0.7778;AMR_AF=0.7839;AFR_AF=0.9039;EUR_AF=0.6938;SAS_AF=0.6166;AA=G|||;VT=SNP
3	16657446	rs13093577	C	A	100	PASS	AC=2554;AF=0.509984;AN=5008;NS=2504;DP=20217;EAS_AF=0.3016;AMR_AF=0.5173;AFR_AF=0.6672;EUR_AF=0.5875;SAS_AF=0.4274;AA=A|||;VT=SNP
3	16657466	rs115554649	T	C	100	PASS	AC=33;AF=0.00658946;AN=5008;NS=2504;DP=19987;EAS_AF=0;AMR_AF=0.0058;AFR_AF=0.0008;EUR_AF=0.0209;SAS_AF=0.0072;AA=T|||;VT=SNP
3	16657584	rs4513439	A	G	100	PASS	AC=2550;AF=0.509185;AN=5008;NS=2504;DP=21555;EAS_AF=0.3016;AMR_AF=0.5173;AFR_AF=0.6641;EUR_AF=0.5875;SAS_AF=0.4274;AA=A|||;VT=SNP
3	16657908	rs34248201	A	G	100	PASS	AC=2556;AF=0.510383;AN=5008;NS=2504;DP=20230;EAS_AF=0.3016;AMR_AF=0.5173;AFR_AF=0.6672;EUR_AF=0.5875;SAS_AF=0.4294;AA=N|||;VT=SNP
3	16658033	rs56207034	G	A	100	PASS	AC=28;AF=0.00559105;AN=5008;NS=2504;DP=21277;EAS_AF=0;AMR_AF=0.0072;AFR_AF=0;EUR_AF=0.0229;SAS_AF=0;AA=G|||;VT=SNP
3	16658323	rs6801742	A	G	100	PASS	AC=2558;AF=0.510783;AN=5008;NS=2504;DP=21922;EAS_AF=0.3016;AMR_AF=0.5187;AFR_AF=0.6679;EUR_AF=0.5875;SAS_AF=0.4294;AA=A|||;VT=SNP
3	16658369	rs6790577	T	C	100	PASS	AC=1204;AF=0.240415;AN=5008;NS=2504;DP=21948;EAS_AF=0.4792;AMR_AF=0.2594;AFR_AF=0.1884;EUR_AF=0.1064;SAS_AF=0.1892;AA=T|||;VT=SNP
3	16658515	rs77279850	G	A	100	PASS	AC=335;AF=0.066893;AN=5008;NS=2504;DP=23791;EAS_AF=0.001;AMR_AF=0.0432;AFR_AF=0.1392;EUR_AF=0.0577;SAS_AF=0.0634;AA=G|||;VT=SNP
3	16658517	rs6790696	T	G	100	PASS	AC=2556;AF=0.510383;AN=5008;NS=2504;DP=23246;EAS_AF=0.3016;AMR_AF=0.5187;AFR_AF=0.6664;EUR_AF=0.5875;SAS_AF=0.4294;AA=T|||;VT=SNP
3	16658524	rs113613483	C	T	100	PASS	AC=1192;AF=0.238019;AN=5008;NS=2504;DP=23468;EAS_AF=0.4762;AMR_AF=0.2579;AFR_AF=0.1831;EUR_AF=0.1064;SAS_AF=0.1881;AA=C|||;VT=SNP
3	16658739	rs4358285	T	C	100	PASS	AC=3825;AF=0.763778;AN=5008;NS=2504;DP=20159;EAS_AF=0.7778;AMR_AF=0.7839;AFR_AF=0.9039;EUR_AF=0.6938;SAS_AF=0.6176;AA=C|||;VT=SNP
3	16658897	rs6778201	G	C	100	PASS	AC=2548;AF=0.508786;AN=5008;NS=2504;DP=21023;EAS_AF=0.3016;AMR_AF=0.5187;AFR_AF=0.6611;EUR_AF=0.5875;SAS_AF=0.4284;AA=G|||;VT=SNP
3	16659016	rs12485773	C	G	100	PASS	AC=2549;AF=0.508986;AN=5008;NS=2504;DP=19754;EAS_AF=0.2986;AMR_AF=0.5216;AFR_AF=0.6634;EUR_AF=0.5875;SAS_AF=0.4274;AA=G|||;VT=SNP
3	16659303	rs12485920	G	A	100	PASS	AC=2292;AF=0.457668;AN=5008;NS=2504;DP=20115;EAS_AF=0.5833;AMR_AF=0.5677;AFR_AF=0.3457;EUR_AF=0.3986;SAS_AF=0.4622;AA=g|||;VT=SNP
3	16659512	rs77274660	C	G	100	PASS	AC=341;AF=0.0680911;AN=5008;NS=2504;DP=20572;EAS_AF=0.0496;AMR_AF=0.1052;AFR_AF=0.0091;EUR_AF=0.1581;SAS_AF=0.0481;AA=C|||;VT=SNP
3	16660627	rs890642	A	C	100	PASS	AC=3828;AF=0.764377;AN=5008;NS=2504;DP=19475;EAS_AF=0.7788;AMR_AF=0.7839;AFR_AF=0.9062;EUR_AF=0.6928;SAS_AF=0.6176;AA=A|||;VT=SNP
3	16660672	rs890643	G	A	100	PASS	AC=2529;AF=0.504992;AN=5008;NS=2504;DP=19342;EAS_AF=0.2986;AMR_AF=0.513;AFR_AF=0.6467;EUR_AF=0.5865;SAS_AF=0.4366;AA=G|||;VT=SNP
3	16661218	rs4443161	T	G	100	PASS	AC=3326;AF=0.664137;AN=5008;NS=2504;DP=15207;EAS_AF=0.625;AMR_AF=0.6455;AFR_AF=0.7602;EUR_AF=0.6899;SAS_AF=0.5613;AA=G|||;VT=SNP
3	16661308	rs4263272	T	C	100	PASS	AC=4356;AF=0.869808;AN=5008;NS=2504;DP=15346;EAS_AF=0.9008;AMR_AF=0.8329;AFR_AF=0.9667;EUR_AF=0.7565;SAS_AF=0.8497;AA=C|||;VT=SNP
3	16661377	rs58883852	G	T	100	PASS	AC=1007;AF=0.201078;AN=5008;NS=2504;DP=16983;EAS_AF=0.3363;AMR_AF=0.2493;AFR_AF=0.1581;EUR_AF=0.1054;SAS_AF=0.184;AA=G|||;VT=SNP
3	16661563	rs2162617	G	A	100	PASS	AC=3274;AF=0.653754;AN=5008;NS=2504;DP=14467;EAS_AF=0.622;AMR_AF=0.6354;AFR_AF=0.73;EUR_AF=0.6889;SAS_AF=0.5603;AA=A|||;VT=SNP
3	16661587	rs2162618	C	A	100	PASS	AC=1003;AF=0.20028;AN=5008;NS=2504;DP=14147;EAS_AF=0.3363;AMR_AF=0.2478;AFR_AF=0.1566;EUR_AF=0.1044;SAS_AF=0.184;AA=C|||;VT=SNP
3	16662488	rs6797529	A	G	100	PASS	AC=3424;AF=0.683706;AN=5008;NS=2504;DP=13984;EAS_AF=0.62;AMR_AF=0.6542;AFR_AF=0.8275;EUR_AF=0.6899;SAS_AF=0.5695;AA=G|||;VT=SNP
3	16663603	rs890644	T	C	100	PASS	AC=3329;AF=0.664736;AN=5008;NS=2504;DP=18736;EAS_AF=0.5734;AMR_AF=0.6124;AFR_AF=0.8116;EUR_AF=0.6899;SAS_AF=0.5716;AA=C|||;VT=SNP
3	16663683	rs7623201	G	A	100	PASS	AC=1357;AF=0.270966;AN=5008;NS=2504;DP=20356;EAS_AF=0.4048;AMR_AF=0.2205;AFR_AF=0.1868;EUR_AF=0.1571;SAS_AF=0.3998;AA=A|||;VT=SNP
3	16663781	rs74476492	G	T	100	PASS	AC=141;AF=0.028155;AN=5008;NS=2504;DP=20328;EAS_AF=0.0407;AMR_AF=0.0504;AFR_AF=0.0008;EUR_AF=0.0507;SAS_AF=0.0133;AA=G|||;VT=SNP
3	16663923	rs6442623	A	G	100	PASS	AC=651;AF=0.129992;AN=5008;NS=2504;DP=18226;EAS_AF=0.2609;AMR_AF=0.0375;AFR_AF=0.2383;EUR_AF=0.0109;SAS_AF=0.0368;AA=A|||;VT=SNP
3	16664192	rs141684134	G	C	100	PASS	AC=39;AF=0.00778754;AN=5008;NS=2504;DP=20641;EAS_AF=0.004;AMR_AF=0.0029;AFR_AF=0.0023;EUR_AF=0.0179;SAS_AF=0.0123;AA=C|||;VT=SNP
3	16664444	rs7625875	C	A	100	PASS	AC=3977;AF=0.794129;AN=5008;NS=2504;DP=19374;EAS_AF=0.8998;AMR_AF=0.7738;AFR_AF=0.9002;EUR_AF=0.6879;SAS_AF=0.6656;AA=A|||;VT=SNP
3	16664509	rs1469372	A	G	100	PASS	AC=3332;AF=0.665335;AN=5008;NS=2504;DP=20798;EAS_AF=0.8165;AMR_AF=0.5216;AFR_AF=0.8495;EUR_AF=0.4205;SAS_AF=0.6145;AA=A|||;VT=SNP
3	16664547	rs2059742	G	T	100	PASS	AC=929;AF=0.185503;AN=5008;NS=2504;DP=20564;EAS_AF=0.0744;AMR_AF=0.2651;AFR_AF=0.1362;EUR_AF=0.3032;SAS_AF=0.1892;AA=T|||;VT=SNP
3	16665458	rs55683442	G	A	100	PASS	AC=65;AF=0.0129792;AN=5008;NS=2504;DP=14774;EAS_AF=0;AMR_AF=0.0159;AFR_AF=0.0008;EUR_AF=0.0457;SAS_AF=0.0072;AA=G|||;VT=SNP
3	16665669	rs143163447	G	C	100	PASS	AC=305;AF=0.0609026;AN=5008;NS=2504;DP=14871;EAS_AF=0.0198;AMR_AF=0.1023;AFR_AF=0.0083;EUR_AF=0.1571;SAS_AF=0.046;AA=G|||;VT=SNP
3	16665670	rs190341852	G	A	100	PASS	AC=215;AF=0.0429313;AN=5008;NS=2504;DP=14844;EAS_AF=0;AMR_AF=0.0663;AFR_AF=0.0076;EUR_AF=0.1193;SAS_AF=0.0399;AA=G|||;VT=SNP
3	16665719	rs113962697	C	A	100	PASS	AC=858;AF=0.171326;AN=5008;NS=2504;DP=14364;EAS_AF=0.0823;AMR_AF=0.1398;AFR_AF=0.3487;EUR_AF=0.1302;SAS_AF=0.0879;AA=A|||;VT=SNP
3	16666185	rs138358293	G	A	100	PASS	AC=95;AF=0.0189696;AN=5008;NS=2504;DP=19562;EAS_AF=0;AMR_AF=0.013;AFR_AF=0.0015;EUR_AF=0.0388;SAS_AF=0.046;AA=G|||;VT=SNP
3	16666312	rs2347320	C	A	100	PASS	AC=860;AF=0.171725;AN=5008;NS=2504;DP=18405;EAS_AF=0.0853;AMR_AF=0.1427;AFR_AF=0.3472;EUR_AF=0.1312;SAS_AF=0.0859;AA=A|||;VT=SNP
3	16666342	rs2347321	G	C	100	PASS	AC=861;AF=0.171925;AN=5008;NS=2504;DP=19151;EAS_AF=0.0853;AMR_AF=0.1427;AFR_AF=0.348;EUR_AF=0.1312;SAS_AF=0.0859;AA=C|||;VT=SNP
3	16666794	rs113524703	G	A	100	PASS	AC=303;AF=0.0605032;AN=5008;NS=2504;DP=20259;EAS_AF=0.0198;AMR_AF=0.1023;AFR_AF=0.0083;EUR_AF=0.1571;SAS_AF=0.044;AA=G|||;VT=SNP
3	16666888	rs74853590	C	T	100	PASS	AC=791;AF=0.157947;AN=5008;NS=2504;DP=21148;EAS_AF=0.2093;AMR_AF=0.2205;AFR_AF=0.0885;EUR_AF=0.1501;SAS_AF=0.1626;AA=C|||;VT=SNP
3	16667294	rs55934162	G	C	100	PASS	AC=717;AF=0.143171;AN=5008;NS=2504;DP=15904;EAS_AF=0.0853;AMR_AF=0.1369;AFR_AF=0.2474;EUR_AF=0.1302;SAS_AF=0.0798;AA=G|||;VT=SNP
3	16667303	rs6765784	A	G	100	PASS	AC=2213;AF=0.441893;AN=5008;NS=2504;DP=14986;EAS_AF=0.5347;AMR_AF=0.3343;AFR_AF=0.416;EUR_AF=0.3757;SAS_AF=0.5256;AA=A|||;VT=SNP
3	16667731	rs6442624	C	T	100	PASS	AC=4334;AF=0.865415;AN=5008;NS=2504;DP=17141;EAS_AF=0.8492;AMR_AF=0.8112;AFR_AF=0.9834;EUR_AF=0.8141;SAS_AF=0.8139;AA=T|||;VT=SNP
3	16667968	rs7635873	C	A	100	PASS	AC=3538;AF=0.70647;AN=5008;NS=2504;DP=16207;EAS_AF=0.6389;AMR_AF=0.5922;AFR_AF=0.8949;EUR_AF=0.664;SAS_AF=0.6462;AA=A|||;VT=SNP
3	16668113	rs7636154	G	C	100	PASS	AC=305;AF=0.0609026;AN=5008;NS=2504;DP=19780;EAS_AF=0.0198;AMR_AF=0.1023;AFR_AF=0.0083;EUR_AF=0.1581;SAS_AF=0.045;AA=G|||;VT=SNP
3	16668545	rs7650228	T	G	100	PASS	AC=3541;AF=0.707069;AN=5008;NS=2504;DP=20179;EAS_AF=0.6399;AMR_AF=0.5922;AFR_AF=0.8949;EUR_AF=0.664;SAS_AF=0.6483;AA=G|||;VT=SNP
3	16669018	rs12106701	C	G	100	PASS	AC=763;AF=0.152356;AN=5008;NS=2504;DP=22913;EAS_AF=0.0863;AMR_AF=0.1354;AFR_AF=0.2814;EUR_AF=0.1292;SAS_AF=0.0818;AA=C|||;VT=SNP
3	16669150	rs11128799	A	G	100	PASS	AC=3545;AF=0.707867;AN=5008;NS=2504;DP=19966;EAS_AF=0.6399;AMR_AF=0.5922;AFR_AF=0.8979;EUR_AF=0.664;SAS_AF=0.6483;AA=G|||;VT=SNP
3	16669435	rs17272607	G	T	100	PASS	AC=964;AF=0.192492;AN=5008;NS=2504;DP=21470;EAS_AF=0.1488;AMR_AF=0.1671;AFR_AF=0.1573;EUR_AF=0.1988;SAS_AF=0.2965;AA=G|||;VT=SNP
3	16669466	rs35436616	C	T	100	PASS	AC=982;AF=0.196086;AN=5008;NS=2504;DP=21868;EAS_AF=0.1647;AMR_AF=0.1686;AFR_AF=0.1573;EUR_AF=0.1988;SAS_AF=0.2975;AA=C|||;VT=SNP
3	16669817	rs77999889	G	A	100	PASS	AC=25;AF=0.00499201;AN=5008;NS=2504;DP=19723;EAS_AF=0;AMR_AF=0.0043;AFR_AF=0.003;EUR_AF=0.0169;SAS_AF=0.001;AA=G|||;VT=SNP
3	16670121	rs187997141	C	T	100	PASS	AC=22;AF=0.00439297;AN=5008;NS=2504;DP=19630;EAS_AF=0.001;AMR_AF=0.0029;AFR_AF=0.0008;EUR_AF=0.007;SAS_AF=0.0112;AA=C|||;VT=SNP
3	16670272	rs17272614	C	T	100	PASS	AC=987;AF=0.197085;AN=5008;NS=2504;DP=18956;EAS_AF=0.1647;AMR_AF=0.1686;AFR_AF=0.1573;EUR_AF=0.1988;SAS_AF=0.3027;AA=C|||;VT=SNP
3	16670655	rs17200411	C	T	100	PASS	AC=306;AF=0.0611022;AN=5008;NS=2504;DP=20578;EAS_AF=0.0208;AMR_AF=0.1023;AFR_AF=0.0083;EUR_AF=0.1581;SAS_AF=0.045;AA=C|||;VT=SNP
3	16670747	rs12107037	A	T	100	PASS	AC=1983;AF=0.395966;AN=5008;NS=2504;DP=19242;EAS_AF=0.3611;AMR_AF=0.3084;AFR_AF=0.6067;EUR_AF=0.3062;SAS_AF=0.3016;AA=T|||;VT=SNP
3	16671173	rs75501919	G	A	100	PASS	AC=307;AF=0.0613019;AN=5008;NS=2504;DP=17607;EAS_AF=0.0208;AMR_AF=0.1023;AFR_AF=0.0083;EUR_AF=0.1581;SAS_AF=0.046;AA=G|||;VT=SNP
3	16671330	rs1991418	G	C	100	PASS	AC=1280;AF=0.255591;AN=5008;NS=2504;DP=17435;EAS_AF=0.2778;AMR_AF=0.1859;AFR_AF=0.3548;EUR_AF=0.1829;SAS_AF=0.2229;AA=G|||;VT=SNP
3	16671425	rs1991419	T	C	100	PASS	AC=765;AF=0.152756;AN=5008;NS=2504;DP=17273;EAS_AF=0.0853;AMR_AF=0.1354;AFR_AF=0.2821;EUR_AF=0.1302;SAS_AF=0.0828;AA=T|||;VT=SNP
3	16671606	rs2162611	T	A	100	PASS	AC=704;AF=0.140575;AN=5008;NS=2504;DP=16871;EAS_AF=0.0863;AMR_AF=0.134;AFR_AF=0.2383;EUR_AF=0.1292;SAS_AF=0.0808;AA=T|||;VT=SNP
3	16671821	rs9869622	C	T	100	PASS	AC=1118;AF=0.223243;AN=5008;NS=2504;DP=16613;EAS_AF=0.2758;AMR_AF=0.1671;AFR_AF=0.2504;EUR_AF=0.1759;SAS_AF=0.2209;AA=C|||;VT=SNP
3	16672431	rs115231355	A	G	100	PASS	AC=44;AF=0.00878594;AN=5008;NS=2504;DP=20912;EAS_AF=0.001;AMR_AF=0.013;AFR_AF=0.0015;EUR_AF=0.0239;SAS_AF=0.0082;AA=A|||;VT=SNP
3	16672905	rs181983320	T	C	100	PASS	AC=12;AF=0.00239617;AN=5008;NS=2504;DP=14285;EAS_AF=0;AMR_AF=0.0014;AFR_AF=0.0008;EUR_AF=0.0099;SAS_AF=0;AA=T|||;VT=SNP
3	16673075	rs7631231	T	C	100	PASS	AC=1228;AF=0.245208;AN=5008;NS=2504;DP=16302;EAS_AF=0.381;AMR_AF=0.1671;AFR_AF=0.2504;EUR_AF=0.1769;SAS_AF=0.2239;AA=T|||;VT=SNP
3	16673445	rs12490936	A	G	100	PASS	AC=307;AF=0.0613019;AN=5008;NS=2504;DP=18414;EAS_AF=0.0208;AMR_AF=0.1023;AFR_AF=0.0083;EUR_AF=0.1581;SAS_AF=0.046;AA=A|||;VT=SNP
3	16673751	rs9880520	G	A	100	PASS	AC=3553;AF=0.709465;AN=5008;NS=2504;DP=21348;EAS_AF=0.6498;AMR_AF=0.5922;AFR_AF=0.8941;EUR_AF=0.663;SAS_AF=0.6524;AA=A|||;VT=SNP
3	16674026	rs9809465	G	A	100	PASS	AC=1129;AF=0.225439;AN=5008;NS=2504;DP=20312;EAS_AF=0.2867;AMR_AF=0.1671;AFR_AF=0.2496;EUR_AF=0.1759;SAS_AF=0.2219;AA=G|||;VT=SNP
3	16674185	rs9310500	G	A	100	PASS	AC=3553;AF=0.709465;AN=5008;NS=2504;DP=19909;EAS_AF=0.6498;AMR_AF=0.5922;AFR_AF=0.8941;EUR_AF=0.663;SAS_AF=0.6524;AA=A|||;VT=SNP
3	16674415	rs12485458	G	A	100	PASS	AC=399;AF=0.0796725;AN=5008;NS=2504;DP=18764;EAS_AF=0.0843;AMR_AF=0.1427;AFR_AF=0.0083;EUR_AF=0.1581;SAS_AF=0.046;AA=G|||;VT=SNP
3	16675127	rs7647846	A	C	100	PASS	AC=2210;AF=0.441294;AN=5008;NS=2504;DP=23082;EAS_AF=0.5456;AMR_AF=0.3357;AFR_AF=0.4054;EUR_AF=0.3748;SAS_AF=0.5256;AA=A|||;VT=SNP
3	16675334	rs150836266	C	A	100	PASS	AC=24;AF=0.00479233;AN=5008;NS=2504;DP=20508;EAS_AF=0;AMR_AF=0.0115;AFR_AF=0.0008;EUR_AF=0.0139;SAS_AF=0.001;AA=C|||;VT=SNP
3	16675387	rs78001079	C	T	100	PASS	AC=174;AF=0.0347444;AN=5008;NS=2504;DP=22551;EAS_AF=0;AMR_AF=0.0259;AFR_AF=0.0772;EUR_AF=0.0467;SAS_AF=0.0072;AA=C|||;VT=SNP
3	16675587	rs66759805	C	G	100	PASS	AC=1018;AF=0.203275;AN=5008;NS=2504;DP=20715;EAS_AF=0.256;AMR_AF=0.1628;AFR_AF=0.112;EUR_AF=0.1988;SAS_AF=0.3057;AA=C|||;VT=SNP
3	16675970	rs56661103	G	C	100	PASS	AC=346;AF=0.0690895;AN=5008;NS=2504;DP=20227;EAS_AF=0.1696;AMR_AF=0.0461;AFR_AF=0.0287;EUR_AF=0.0507;SAS_AF=0.0552;AA=G|||;VT=SNP
3	16676210	rs1011352	C	A	100	PASS	AC=3540;AF=0.706869;AN=5008;NS=2504;DP=18746;EAS_AF=0.6478;AMR_AF=0.5908;AFR_AF=0.8933;EUR_AF=0.662;SAS_AF=0.6442;AA=A|||;VT=SNP
3	16676393	rs73039169	G	A	100	PASS	AC=32;AF=0.00638978;AN=5008;NS=2504;DP=19147;EAS_AF=0;AMR_AF=0.0115;AFR_AF=0;EUR_AF=0.0239;SAS_AF=0;AA=G|||;VT=SNP
3	16676779	rs17200418	C	T	100	PASS	AC=416;AF=0.0830671;AN=5008;NS=2504;DP=22597;EAS_AF=0.002;AMR_AF=0.0576;AFR_AF=0.0386;EUR_AF=0.1233;SAS_AF=0.2035;AA=C|||;VT=SNP
3	16677071	rs7609903	A	G	100	PASS	AC=613;AF=0.122404;AN=5008;NS=2504;DP=22883;EAS_AF=0.0198;AMR_AF=0.0937;AFR_AF=0.2421;EUR_AF=0.1272;SAS_AF=0.0818;AA=A|||;VT=SNP
3	16677297	rs79345760	C	T	100	PASS	AC=413;AF=0.0824681;AN=5008;NS=2504;DP=20891;EAS_AF=0.002;AMR_AF=0.0562;AFR_AF=0.0378;EUR_AF=0.1223;SAS_AF=0.2035;AA=C|||;VT=SNP
3	16677362	rs7634664	G	A	100	PASS	AC=3417;AF=0.682308;AN=5008;NS=2504;DP=20161;EAS_AF=0.6458;AMR_AF=0.5778;AFR_AF=0.8238;EUR_AF=0.6491;SAS_AF=0.637;AA=A|||;VT=SNP
3	16677519	rs7612566	A	C	100	PASS	AC=1547;AF=0.308906;AN=5008;NS=2504;DP=19318;EAS_AF=0.252;AMR_AF=0.2493;AFR_AF=0.3245;EUR_AF=0.3181;SAS_AF=0.3793;AA=A|||;VT=SNP
3	16677625	rs73144495	G	A	100	PASS	AC=1323;AF=0.264177;AN=5008;NS=2504;DP=20453;EAS_AF=0.4048;AMR_AF=0.2565;AFR_AF=0.2421;EUR_AF=0.172;SAS_AF=0.2495;AA=A|||;VT=SNP
3	16677702	rs79704163	C	A	100	PASS	AC=458;AF=0.0914537;AN=5008;NS=2504;DP=18757;EAS_AF=0.2004;AMR_AF=0.0519;AFR_AF=0.0204;EUR_AF=0.0815;SAS_AF=0.1135;AA=C|||;VT=SNP
3	16677996	rs143401079	C	T	100	PASS	AC=40;AF=0.00798722;AN=5008;NS=2504;DP=19178;EAS_AF=0;AMR_AF=0.0029;AFR_AF=0.0008;EUR_AF=0.0189;SAS_AF=0.0184;AA=C|||;VT=SNP
3	16678152	rs76642209	A	G	100	PASS	AC=445;AF=0.0888578;AN=5008;NS=2504;DP=20426;EAS_AF=0.0069;AMR_AF=0.0836;AFR_AF=0.0552;EUR_AF=0.1262;SAS_AF=0.184;AA=A|||;VT=SNP
3	16678352	rs78690674	G	C	100	PASS	AC=183;AF=0.0365415;AN=5008;NS=2504;DP=18033;EAS_AF=0.0595;AMR_AF=0.0735;AFR_AF=0.0015;EUR_AF=0.0507;SAS_AF=0.0194;AA=G|||;VT=SNP
3	16678384	rs7637655	C	G	100	PASS	AC=2244;AF=0.448083;AN=5008;NS=2504;DP=17222;EAS_AF=0.3909;AMR_AF=0.4539;AFR_AF=0.5023;EUR_AF=0.4801;SAS_AF=0.3967;AA=G|||;VT=SNP
3	16678459	rs191687017	C	T	100	PASS	AC=6;AF=0.00119808;AN=5008;NS=2504;DP=17387;EAS_AF=0;AMR_AF=0.0014;AFR_AF=0;EUR_AF=0.003;SAS_AF=0.002;AA=T|||;VT=SNP
3	16678664	rs11918970	C	G	100	PASS	AC=4116;AF=0.821885;AN=5008;NS=2504;DP=15791;EAS_AF=0.5942;AMR_AF=0.8127;AFR_AF=0.9826;EUR_AF=0.832;SAS_AF=0.8354;AA=G|||;VT=SNP
3	16678881	rs17042507	G	T	100	PASS	AC=983;AF=0.196286;AN=5008;NS=2504;DP=18288;EAS_AF=0.128;AMR_AF=0.1729;AFR_AF=0.2708;EUR_AF=0.2097;SAS_AF=0.1687;AA=G|||;VT=SNP
3	16678974	rs17200439	C	A	100	PASS	AC=473;AF=0.0944489;AN=5008;NS=2504;DP=12868;EAS_AF=0.0079;AMR_AF=0.0836;AFR_AF=0.0719;EUR_AF=0.1262;SAS_AF=0.1892;AA=C|||;VT=SNP
3	16679114	rs12493295	T	G	100	PASS	AC=204;AF=0.0407348;AN=5008;NS=2504;DP=20568;EAS_AF=0.0605;AMR_AF=0.0749;AFR_AF=0.0159;EUR_AF=0.0517;SAS_AF=0.0184;AA=t|||;VT=SNP
3	16679249	rs66929088	G	A	100	PASS	AC=76;AF=0.0151757;AN=5008;NS=2504;DP=22556;EAS_AF=0.001;AMR_AF=0.0231;AFR_AF=0.0174;EUR_AF=0.0229;SAS_AF=0.0133;AA=G|||;VT=SNP
3	16679531	rs73039173	C	A	100	PASS	AC=27;AF=0.00539137;AN=5008;NS=2504;DP=20766;EAS_AF=0;AMR_AF=0.0115;AFR_AF=0;EUR_AF=0.0189;SAS_AF=0;AA=C|||;VT=SNP
3	16679606	rs1025254	T	C	100	PASS	AC=4116;AF=0.821885;AN=5008;NS=2504;DP=22220;EAS_AF=0.5942;AMR_AF=0.8127;AFR_AF=0.9826;EUR_AF=0.831;SAS_AF=0.8364;AA=C|||;VT=SNP
3	16680339	rs1035847	G	A	100	PASS	AC=1069;AF=0.213458;AN=5008;NS=2504;DP=21052;EAS_AF=0.1349;AMR_AF=0.1758;AFR_AF=0.3268;EUR_AF=0.2117;SAS_AF=0.1697;AA=G|||;VT=SNP
3	16680435	rs74913911	C	T	100	PASS	AC=185;AF=0.0369409;AN=5008;NS=2504;DP=18894;EAS_AF=0.0605;AMR_AF=0.0749;AFR_AF=0.0015;EUR_AF=0.0517;SAS_AF=0.0184;AA=C|||;VT=SNP
3	16680604	rs7644099	C	G	100	PASS	AC=4116;AF=0.821885;AN=5008;NS=2504;DP=17374;EAS_AF=0.5942;AMR_AF=0.8141;AFR_AF=0.9826;EUR_AF=0.831;SAS_AF=0.8354;AA=G|||;VT=SNP
3	16680667	rs11128801	A	G	100	PASS	AC=1454;AF=0.290335;AN=5008;NS=2504;DP=16905;EAS_AF=0.1954;AMR_AF=0.2997;AFR_AF=0.4175;EUR_AF=0.2406;SAS_AF=0.2607;AA=A|||;VT=SNP
3	16680725	rs7644378	G	A	100	PASS	AC=4115;AF=0.821685;AN=5008;NS=2504;DP=17873;EAS_AF=0.5942;AMR_AF=0.8141;AFR_AF=0.9826;EUR_AF=0.831;SAS_AF=0.8344;AA=A|||;VT=SNP
3	16680756	rs34286121	T	C	100	PASS	AC=49;AF=0.00978435;AN=5008;NS=2504;DP=17733;EAS_AF=0.001;AMR_AF=0.0173;AFR_AF=0;EUR_AF=0.0229;SAS_AF=0.0133;AA=T|||;VT=SNP
3	16680826	rs34134953	A	G	100	PASS	AC=96;AF=0.0191693;AN=5008;NS=2504;DP=16932;EAS_AF=0.001;AMR_AF=0.0259;AFR_AF=0.031;EUR_AF=0.0229;SAS_AF=0.0133;AA=A|||;VT=SNP
3	16680988	rs73039177	A	C	100	PASS	AC=873;AF=0.174321;AN=5008;NS=2504;DP=14982;EAS_AF=0.1964;AMR_AF=0.1715;AFR_AF=0.1286;EUR_AF=0.1938;SAS_AF=0.1953;AA=A|||;VT=SNP
3	16681121	rs12486937	G	C	100	PASS	AC=187;AF=0.0373403;AN=5008;NS=2504;DP=16500;EAS_AF=0.0615;AMR_AF=0.0764;AFR_AF=0.0015;EUR_AF=0.0517;SAS_AF=0.0184;AA=G|||;VT=SNP
3	16681259	rs11715460	A	C	100	PASS	AC=1458;AF=0.291134;AN=5008;NS=2504;DP=16242;EAS_AF=0.1964;AMR_AF=0.3012;AFR_AF=0.4175;EUR_AF=0.2416;SAS_AF=0.2618;AA=A|||;VT=SNP
3	16681553	rs1465540	T	C	100	PASS	AC=3066;AF=0.61222;AN=5008;NS=2504;DP=17918;EAS_AF=0.4603;AMR_AF=0.6527;AFR_AF=0.6589;EUR_AF=0.6203;SAS_AF=0.6687;AA=T|||;VT=SNP
3	16681563	rs12487013	C	T	100	PASS	AC=197;AF=0.0393371;AN=5008;NS=2504;DP=18757;EAS_AF=0.0615;AMR_AF=0.0908;AFR_AF=0.0015;EUR_AF=0.0517;SAS_AF=0.0184;AA=C|||;VT=SNP
3	16681598	rs34256157	G	A	100	PASS	AC=96;AF=0.0191693;AN=5008;NS=2504;DP=19849;EAS_AF=0.001;AMR_AF=0.0259;AFR_AF=0.031;EUR_AF=0.0229;SAS_AF=0.0133;AA=G|||;VT=SNP
3	16681975	rs4685367	T	A	100	PASS	AC=4089;AF=0.816494;AN=5008;NS=2504;DP=18195;EAS_AF=0.5833;AMR_AF=0.8127;AFR_AF=0.9871;EUR_AF=0.8221;SAS_AF=0.8231;AA=A|||;VT=SNP
3	16681999	rs4685368	A	G	100	PASS	AC=4106;AF=0.819888;AN=5008;NS=2504;DP=18882;EAS_AF=0.5933;AMR_AF=0.8228;AFR_AF=0.9871;EUR_AF=0.8221;SAS_AF=0.8231;AA=G|||;VT=SNP
3	16682158	rs9823982	G	A	100	PASS	AC=1070;AF=0.213658;AN=5008;NS=2504;DP=14629;EAS_AF=0.1329;AMR_AF=0.1671;AFR_AF=0.3744;EUR_AF=0.17;SAS_AF=0.1575;AA=G|||;VT=SNP
3	16682261	rs4685369	T	C	100	PASS	AC=4298;AF=0.858227;AN=5008;NS=2504;DP=17191;EAS_AF=0.7044;AMR_AF=0.9107;AFR_AF=0.9849;EUR_AF=0.837;SAS_AF=0.8303;AA=C|||;VT=SNP
3	16682377	rs9824326	G	A	100	PASS	AC=824;AF=0.164537;AN=5008;NS=2504;DP=17798;EAS_AF=0.1359;AMR_AF=0.1484;AFR_AF=0.202;EUR_AF=0.163;SAS_AF=0.1564;AA=G|||;VT=SNP
3	16682586	rs142833074	C	T	100	PASS	AC=34;AF=0.00678914;AN=5008;NS=2504;DP=20396;EAS_AF=0.003;AMR_AF=0.0014;AFR_AF=0.0015;EUR_AF=0.0209;SAS_AF=0.0072;AA=C|||;VT=SNP
3	16682588	rs6764291	A	G	100	PASS	AC=4979;AF=0.994209;AN=5008;NS=2504;DP=20290;EAS_AF=1;AMR_AF=0.9957;AFR_AF=0.9992;EUR_AF=0.9761;SAS_AF=0.999;AA=G|||;VT=SNP
3	16683071	rs73146320	G	A	100	PASS	AC=1150;AF=0.229633;AN=5008;NS=2504;DP=20979;EAS_AF=0.3105;AMR_AF=0.2219;AFR_AF=0.2194;EUR_AF=0.1551;SAS_AF=0.2423;AA=G|||;VT=SNP
3	16683904	rs9850242	T	C	100	PASS	AC=4229;AF=0.844449;AN=5008;NS=2504;DP=15586;EAS_AF=0.6488;AMR_AF=0.8329;AFR_AF=0.9871;EUR_AF=0.8708;SAS_AF=0.8344;AA=T|||;VT=SNP
3	16683969	rs9867803	A	G	100	PASS	AC=599;AF=0.119609;AN=5008;NS=2504;DP=15033;EAS_AF=0.131;AMR_AF=0.0735;AFR_AF=0.2186;EUR_AF=0.0537;SAS_AF=0.0746;AA=A|||;VT=SNP
3	16684093	rs114033832	A	G	100	PASS	AC=27;AF=0.00539137;AN=5008;NS=2504;DP=14322;EAS_AF=0;AMR_AF=0.0014;AFR_AF=0.0008;EUR_AF=0.0189;SAS_AF=0.0061;AA=A|||;VT=SNP
3	16684295	rs56890961	G	A	100	PASS	AC=728;AF=0.145367;AN=5008;NS=2504;DP=14939;EAS_AF=0.1776;AMR_AF=0.183;AFR_AF=0.2012;EUR_AF=0.0577;SAS_AF=0.1002;AA=G|||;VT=SNP
3	16684327	rs113354063	C	A	100	PASS	AC=436;AF=0.0870607;AN=5008;NS=2504;DP=15370;EAS_AF=0.2579;AMR_AF=0.0836;AFR_AF=0.0129;EUR_AF=0.0388;SAS_AF=0.0634;AA=C|||;VT=SNP
3	16684339	rs7651597	T	C	100	PASS	AC=3794;AF=0.757588;AN=5008;NS=2504;DP=15585;EAS_AF=0.3909;AMR_AF=0.7493;AFR_AF=0.9735;EUR_AF=0.832;SAS_AF=0.773;AA=t|||;VT=SNP
3	16684658	rs10510457	T	C	100	PASS	AC=817;AF=0.163139;AN=5008;NS=2504;DP=17996;EAS_AF=0.0089;AMR_AF=0.1816;AFR_AF=0.1112;EUR_AF=0.2962;SAS_AF=0.2423;AA=T|||;VT=SNP
3	16684763	rs145908286	C	A	100	PASS	AC=15;AF=0.00299521;AN=5008;NS=2504;DP=18577;EAS_AF=0;AMR_AF=0.0072;AFR_AF=0;EUR_AF=0.0099;SAS_AF=0;AA=C|||;VT=SNP
3	16684786	rs7652068	T	C	100	PASS	AC=4229;AF=0.844449;AN=5008;NS=2504;DP=19203;EAS_AF=0.6488;AMR_AF=0.8329;AFR_AF=0.9871;EUR_AF=0.8708;SAS_AF=0.8344;AA=C|||;VT=SNP
3	16685239	rs6798917	G	A	100	PASS	AC=4219;AF=0.842452;AN=5008;NS=2504;DP=18557;EAS_AF=0.6409;AMR_AF=0.8329;AFR_AF=0.9871;EUR_AF=0.8698;SAS_AF=0.8333;AA=G|||;VT=SNP
3	16685740	rs141356293	A	T	100	PASS	AC=27;AF=0.00539137;AN=5008;NS=2504;DP=17955;EAS_AF=0;AMR_AF=0.0014;AFR_AF=0.0008;EUR_AF=0.0189;SAS_AF=0.0061;AA=A|||;VT=SNP
3	16685952	rs6799703	G	C	100	PASS	AC=593;AF=0.118411;AN=5008;NS=2504;DP=17030;EAS_AF=0.0198;AMR_AF=0.121;AFR_AF=0.1135;EUR_AF=0.2087;SAS_AF=0.1319;AA=G|||;VT=SNP
3	16685986	rs113381812	C	T	100	PASS	AC=72;AF=0.014377;AN=5008;NS=2504;DP=17312;EAS_AF=0.0179;AMR_AF=0.0086;AFR_AF=0;EUR_AF=0.0139;SAS_AF=0.0348;AA=C|||;VT=SNP
3	16686195	rs6802075	C	T	100	PASS	AC=662;AF=0.132188;AN=5008;NS=2504;DP=21574;EAS_AF=0.123;AMR_AF=0.0764;AFR_AF=0.27;EUR_AF=0.0547;SAS_AF=0.0746;AA=C|||;VT=SNP
3	16686524	rs112975026	C	T	100	PASS	AC=42;AF=0.00838658;AN=5008;NS=2504;DP=20298;EAS_AF=0;AMR_AF=0.0058;AFR_AF=0.0015;EUR_AF=0.0278;SAS_AF=0.0082;AA=C|||;VT=SNP
3	16687037	rs10510458	A	G	100	PASS	AC=514;AF=0.102636;AN=5008;NS=2504;DP=18022;EAS_AF=0.0079;AMR_AF=0.0865;AFR_AF=0.0976;EUR_AF=0.1312;SAS_AF=0.1892;AA=A|||;VT=SNP
3	16687148	rs17042529	T	A	100	PASS	AC=435;AF=0.086861;AN=5008;NS=2504;DP=17692;EAS_AF=0.256;AMR_AF=0.0821;AFR_AF=0.0136;EUR_AF=0.0388;SAS_AF=0.0644;AA=T|||;VT=SNP
3	16687196	rs2881604	A	G	100	PASS	AC=435;AF=0.086861;AN=5008;NS=2504;DP=17040;EAS_AF=0.256;AMR_AF=0.0821;AFR_AF=0.0136;EUR_AF=0.0388;SAS_AF=0.0644;AA=A|||;VT=SNP
3	16687201	rs9850448	C	A	100	PASS	AC=1504;AF=0.300319;AN=5008;NS=2504;DP=17119;EAS_AF=0.0853;AMR_AF=0.2781;AFR_AF=0.4032;EUR_AF=0.3648;SAS_AF=0.3323;AA=C|||;VT=SNP
3	16687202	rs2347322	A	G	100	PASS	AC=1043;AF=0.208267;AN=5008;NS=2504;DP=16917;EAS_AF=0.3869;AMR_AF=0.1571;AFR_AF=0.2383;EUR_AF=0.0924;SAS_AF=0.1391;AA=A|||;VT=SNP
3	16687807	rs6806077	G	T	100	PASS	AC=4186;AF=0.835863;AN=5008;NS=2504;DP=21445;EAS_AF=0.6528;AMR_AF=0.8256;AFR_AF=0.9576;EUR_AF=0.8688;SAS_AF=0.8333;AA=T|||;VT=SNP
3	16687844	rs17042532	A	G	100	PASS	AC=441;AF=0.0880591;AN=5008;NS=2504;DP=21003;EAS_AF=0.2579;AMR_AF=0.085;AFR_AF=0.0045;EUR_AF=0.0388;SAS_AF=0.0787;AA=A|||;VT=SNP
3	16688605	rs146637125	A	G	100	PASS	AC=75;AF=0.014976;AN=5008;NS=2504;DP=18800;EAS_AF=0;AMR_AF=0.0014;AFR_AF=0.0363;EUR_AF=0.0189;SAS_AF=0.0072;AA=A|||;VT=SNP
3	16688902	rs151270353	T	C	100	PASS	AC=28;AF=0.00559105;AN=5008;NS=2504;DP=20113;EAS_AF=0;AMR_AF=0.0014;AFR_AF=0.0008;EUR_AF=0.0189;SAS_AF=0.0072;AA=T|||;VT=SNP
3	16688937	rs140483548	T	C	100	PASS	AC=28;AF=0.00559105;AN=5008;NS=2504;DP=19848;EAS_AF=0;AMR_AF=0.0014;AFR_AF=0.0008;EUR_AF=0.0189;SAS_AF=0.0072;AA=T|||;VT=SNP
3	16689171	rs6763851	G	C	100	PASS	AC=1565;AF=0.3125;AN=5008;NS=2504;DP=18795;EAS_AF=0.0833;AMR_AF=0.2824;AFR_AF=0.4486;EUR_AF=0.3648;SAS_AF=0.3323;AA=G|||;VT=SNP
3	16689353	rs76582101	A	G	100	PASS	AC=422;AF=0.0842652;AN=5008;NS=2504;DP=18981;EAS_AF=0.256;AMR_AF=0.0807;AFR_AF=0.0045;EUR_AF=0.0388;SAS_AF=0.0644;AA=A|||;VT=SNP
3	16689367	rs6788172	A	G	100	PASS	AC=2610;AF=0.521166;AN=5008;NS=2504;DP=19527;EAS_AF=0.4712;AMR_AF=0.4395;AFR_AF=0.6868;EUR_AF=0.4573;SAS_AF=0.4724;AA=N|||;VT=SNP
3	16689699	rs73041150	T	G	100	PASS	AC=487;AF=0.0972444;AN=5008;NS=2504;DP=20931;EAS_AF=0.1905;AMR_AF=0.183;AFR_AF=0.003;EUR_AF=0.0616;SAS_AF=0.1043;AA=T|||;VT=SNP
3	16689976	rs6788858	A	G	100	PASS	AC=2591;AF=0.517372;AN=5008;NS=2504;DP=16180;EAS_AF=0.4613;AMR_AF=0.428;AFR_AF=0.6861;EUR_AF=0.4573;SAS_AF=0.4724;AA=G|||;VT=SNP
3	16690081	rs75984264	T	G	100	PASS	AC=405;AF=0.0808706;AN=5008;NS=2504;DP=16413;EAS_AF=0.246;AMR_AF=0.0706;AFR_AF=0.0045;EUR_AF=0.0388;SAS_AF=0.0644;AA=T|||;VT=SNP
3	16690251	rs78617747	C	T	100	PASS	AC=404;AF=0.0806709;AN=5008;NS=2504;DP=14948;EAS_AF=0.246;AMR_AF=0.0692;AFR_AF=0.0045;EUR_AF=0.0388;SAS_AF=0.0644;AA=C|||;VT=SNP
3	16690419	rs6767531	G	A	100	PASS	AC=598;AF=0.119409;AN=5008;NS=2504;DP=16196;EAS_AF=0.125;AMR_AF=0.0749;AFR_AF=0.2179;EUR_AF=0.0586;SAS_AF=0.0746;AA=G|||;VT=SNP
3	16690784	rs6767748	C	T	100	PASS	AC=4216;AF=0.841853;AN=5008;NS=2504;DP=17927;EAS_AF=0.6518;AMR_AF=0.83;AFR_AF=0.9781;EUR_AF=0.8698;SAS_AF=0.8333;AA=T|||;VT=SNP
3	16690864	rs6780732	T	G	100	PASS	AC=709;AF=0.141573;AN=5008;NS=2504;DP=17863;EAS_AF=0.0308;AMR_AF=0.1239;AFR_AF=0.1914;EUR_AF=0.2097;SAS_AF=0.1309;AA=T|||;VT=SNP
3	16690873	rs13319552	G	A	100	PASS	AC=869;AF=0.173522;AN=5008;NS=2504;DP=17649;EAS_AF=0.0536;AMR_AF=0.1614;AFR_AF=0.2632;EUR_AF=0.1561;SAS_AF=0.2025;AA=A|||;VT=SNP
3	16691226	rs149292742	T	C	100	PASS	AC=28;AF=0.00559105;AN=5008;NS=2504;DP=19408;EAS_AF=0;AMR_AF=0.0014;AFR_AF=0.0008;EUR_AF=0.0189;SAS_AF=0.0072;AA=T|||;VT=SNP
3	16692378	rs61185767	A	G	100	PASS	AC=2014;AF=0.402157;AN=5008;NS=2504;DP=15748;EAS_AF=0.3413;AMR_AF=0.3674;AFR_AF=0.469;EUR_AF=0.4046;SAS_AF=0.3967;AA=G|||;VT=SNP
3	16692502	rs73041155	A	G	100	PASS	AC=694;AF=0.138578;AN=5008;NS=2504;DP=17892;EAS_AF=0.0308;AMR_AF=0.1225;AFR_AF=0.18;EUR_AF=0.2097;SAS_AF=0.1319;AA=a|||;VT=SNP
3	16692542	rs10510459	C	T	100	PASS	AC=1442;AF=0.287939;AN=5008;NS=2504;DP=17520;EAS_AF=0.0833;AMR_AF=0.281;AFR_AF=0.3752;EUR_AF=0.3459;SAS_AF=0.3262;AA=C|||;VT=SNP
3	16692777	rs74453648	C	T	100	PASS	AC=498;AF=0.0994409;AN=5008;NS=2504;DP=15494;EAS_AF=0.0069;AMR_AF=0.0778;AFR_AF=0.093;EUR_AF=0.1272;SAS_AF=0.1902;AA=C|||;VT=SNP
3	16692872	rs73041157	T	C	100	PASS	AC=712;AF=0.142173;AN=5008;NS=2504;DP=18254;EAS_AF=0.0308;AMR_AF=0.1282;AFR_AF=0.1861;EUR_AF=0.2147;SAS_AF=0.1329;AA=T|||;VT=SNP
3	16692878	rs9869735	T	C	100	PASS	AC=1798;AF=0.359026;AN=5008;NS=2504;DP=18298;EAS_AF=0.3958;AMR_AF=0.3271;AFR_AF=0.326;EUR_AF=0.3817;SAS_AF=0.365;AA=C|||;VT=SNP
3	16692931	rs1154631	T	C	100	PASS	AC=4222;AF=0.843051;AN=5008;NS=2504;DP=19705;EAS_AF=0.6577;AMR_AF=0.83;AFR_AF=0.9781;EUR_AF=0.8698;SAS_AF=0.8333;AA=C|||;VT=SNP
3	16693130	rs9873973	T	C	100	PASS	AC=4223;AF=0.843251;AN=5008;NS=2504;DP=21009;EAS_AF=0.6587;AMR_AF=0.83;AFR_AF=0.9781;EUR_AF=0.8698;SAS_AF=0.8333;AA=A|||;VT=SNP
3	16693200	rs60059651	G	A	100	PASS	AC=555;AF=0.110823;AN=5008;NS=2504;DP=21200;EAS_AF=0.0079;AMR_AF=0.147;AFR_AF=0.056;EUR_AF=0.2048;SAS_AF=0.1687;AA=G|||;VT=SNP
3	16693232	rs12107998	T	C	100	PASS	AC=614;AF=0.122604;AN=5008;NS=2504;DP=21353;EAS_AF=0.131;AMR_AF=0.0764;AFR_AF=0.2277;EUR_AF=0.0537;SAS_AF=0.0757;AA=T|||;VT=SNP
3	16693256	rs74196906	T	C	100	PASS	AC=129;AF=0.0257588;AN=5008;NS=2504;DP=22128;EAS_AF=0.0456;AMR_AF=0.0677;AFR_AF=0.0008;EUR_AF=0.0239;SAS_AF=0.0112;AA=T|||;VT=SNP
3	16693266	rs12106804	A	T	100	PASS	AC=599;AF=0.119609;AN=5008;NS=2504;DP=22568;EAS_AF=0.131;AMR_AF=0.0735;AFR_AF=0.2179;EUR_AF=0.0537;SAS_AF=0.0757;AA=A|||;VT=SNP
3	16693427	rs12486634	A	G	100	PASS	AC=720;AF=0.14377;AN=5008;NS=2504;DP=20639;EAS_AF=0.0308;AMR_AF=0.1282;AFR_AF=0.1936;EUR_AF=0.2147;SAS_AF=0.1309;AA=A|||;VT=SNP
3	16693455	rs79130599	A	G	100	PASS	AC=486;AF=0.0970447;AN=5008;NS=2504;DP=20915;EAS_AF=0.0069;AMR_AF=0.0793;AFR_AF=0.0832;EUR_AF=0.1272;SAS_AF=0.1902;AA=A|||;VT=SNP
3	16693587	rs12496518	T	G	100	PASS	AC=1200;AF=0.239617;AN=5008;NS=2504;DP=19054;EAS_AF=0.0377;AMR_AF=0.2075;AFR_AF=0.2731;EUR_AF=0.341;SAS_AF=0.3211;AA=t|||;VT=SNP
3	16693778	rs34618555	C	T	100	PASS	AC=141;AF=0.028155;AN=5008;NS=2504;DP=18943;EAS_AF=0;AMR_AF=0.0317;AFR_AF=0.028;EUR_AF=0.0596;SAS_AF=0.0225;AA=C|||;VT=SNP
3	16694093	rs146432579	G	A	100	PASS	AC=28;AF=0.00559105;AN=5008;NS=2504;DP=19801;EAS_AF=0;AMR_AF=0.0014;AFR_AF=0.0008;EUR_AF=0.0189;SAS_AF=0.0072;AA=G|||;VT=SNP
3	16694200	rs79914216	G	A	100	PASS	AC=150;AF=0.0299521;AN=5008;NS=2504;DP=21455;EAS_AF=0;AMR_AF=0.0317;AFR_AF=0.0348;EUR_AF=0.0596;SAS_AF=0.0225;AA=G|||;VT=SNP
3	16694325	rs2114773	C	T	100	PASS	AC=2331;AF=0.465455;AN=5008;NS=2504;DP=22142;EAS_AF=0.2073;AMR_AF=0.4524;AFR_AF=0.6006;EUR_AF=0.5785;SAS_AF=0.4417;AA=T|||;VT=SNP
3	16694843	rs1123951	C	A	100	PASS	AC=827;AF=0.165136;AN=5008;NS=2504;DP=18723;EAS_AF=0.1786;AMR_AF=0.1888;AFR_AF=0.2579;EUR_AF=0.0636;SAS_AF=0.1135;AA=C|||;VT=SNP
3	16694911	rs67594505	T	A	100	PASS	AC=229;AF=0.0457268;AN=5008;NS=2504;DP=18872;EAS_AF=0.001;AMR_AF=0.0346;AFR_AF=0.0726;EUR_AF=0.0785;SAS_AF=0.0297;AA=T|||;VT=SNP
3	16695064	rs76846648	A	G	100	PASS	AC=129;AF=0.0257588;AN=5008;NS=2504;DP=18512;EAS_AF=0.0456;AMR_AF=0.0677;AFR_AF=0.0008;EUR_AF=0.0239;SAS_AF=0.0112;AA=A|||;VT=SNP
3	16695231	rs9809594	T	G	100	PASS	AC=673;AF=0.134385;AN=5008;NS=2504;DP=19986;EAS_AF=0.131;AMR_AF=0.0764;AFR_AF=0.2708;EUR_AF=0.0547;SAS_AF=0.0767;AA=T|||;VT=SNP
3	16695306	rs116763069	A	G	100	PASS	AC=27;AF=0.00539137;AN=5008;NS=2504;DP=2392;EAS_AF=0;AMR_AF=0.0014;AFR_AF=0.0008;EUR_AF=0.0189;SAS_AF=0.0061;AA=A|||;VT=SNP
3	16695340	rs17042554	C	T	100	PASS	AC=433;AF=0.0864617;AN=5008;NS=2504;DP=8126;EAS_AF=0.256;AMR_AF=0.0821;AFR_AF=0.0129;EUR_AF=0.0388;SAS_AF=0.0634;AA=c|||;VT=SNP
3	16695466	rs2195151	C	G	100	PASS	AC=1999;AF=0.399161;AN=5008;NS=2504;DP=19208;EAS_AF=0.0456;AMR_AF=0.3847;AFR_AF=0.3911;EUR_AF=0.6292;SAS_AF=0.5481;AA=C|||;VT=SNP
3	16695549	rs138622458	G	C	100	PASS	AC=27;AF=0.00539137;AN=5008;NS=2504;DP=18084;EAS_AF=0;AMR_AF=0.0014;AFR_AF=0.0008;EUR_AF=0.0189;SAS_AF=0.0061;AA=G|||;VT=SNP
3	16695899	rs116032398	T	G	100	PASS	AC=23;AF=0.00459265;AN=5008;NS=2504;DP=19907;EAS_AF=0;AMR_AF=0.0029;AFR_AF=0.003;EUR_AF=0.0159;SAS_AF=0.001;AA=T|||;VT=SNP
3	16696034	rs2881605	G	A	100	PASS	AC=4212;AF=0.841054;AN=5008;NS=2504;DP=19530;EAS_AF=0.6498;AMR_AF=0.83;AFR_AF=0.9781;EUR_AF=0.8688;SAS_AF=0.8323;AA=a|||;VT=SNP
3	16696043	rs150905228	G	A	100	PASS	AC=13;AF=0.00259585;AN=5008;NS=2504;DP=18953;EAS_AF=0;AMR_AF=0.0014;AFR_AF=0.0008;EUR_AF=0.0109;SAS_AF=0;AA=g|||;VT=SNP
3	16696226	rs6782488	T	C	100	PASS	AC=1250;AF=0.249601;AN=5008;NS=2504;DP=19109;EAS_AF=0.4355;AMR_AF=0.2695;AFR_AF=0.2632;EUR_AF=0.1024;SAS_AF=0.1769;AA=T|||;VT=SNP
3	16696363	rs73816874	C	T	100	PASS	AC=1327;AF=0.264976;AN=5008;NS=2504;DP=17734;EAS_AF=0.0149;AMR_AF=0.2565;AFR_AF=0.2307;EUR_AF=0.4175;SAS_AF=0.4182;AA=C|||;VT=SNP
3	16696734	rs7638931	A	C	100	PASS	AC=4221;AF=0.842851;AN=5008;NS=2504;DP=17067;EAS_AF=0.6577;AMR_AF=0.83;AFR_AF=0.9781;EUR_AF=0.8688;SAS_AF=0.8333;AA=C|||;VT=SNP
3	16696762	rs7628691	T	C	100	PASS	AC=677;AF=0.135184;AN=5008;NS=2504;DP=17991;EAS_AF=0.131;AMR_AF=0.0764;AFR_AF=0.2723;EUR_AF=0.0547;SAS_AF=0.0787;AA=T|||;VT=SNP
3	16696849	rs67394831	G	C	100	PASS	AC=818;AF=0.163339;AN=5008;NS=2504;DP=17946;EAS_AF=0.1786;AMR_AF=0.1888;AFR_AF=0.2511;EUR_AF=0.0636;SAS_AF=0.1135;AA=G|||;VT=SNP
3	16697146	rs1123952	G	A	100	PASS	AC=1249;AF=0.249401;AN=5008;NS=2504;DP=20261;EAS_AF=0.4345;AMR_AF=0.2695;AFR_AF=0.2625;EUR_AF=0.1024;SAS_AF=0.1779;AA=G|||;VT=SNP
3	16698071	rs12233617	C	A	100	PASS	AC=760;AF=0.151757;AN=5008;NS=2504;DP=17956;EAS_AF=0.0079;AMR_AF=0.1715;AFR_AF=0.0885;EUR_AF=0.2913;SAS_AF=0.228;AA=C|||;VT=SNP
3	16698374	rs114648876	A	G	100	PASS	AC=421;AF=0.0840655;AN=5008;NS=2504;DP=20674;EAS_AF=0.256;AMR_AF=0.0807;AFR_AF=0.0045;EUR_AF=0.0388;SAS_AF=0.0634;AA=A|||;VT=SNP
3	16698407	rs68161665	A	G	100	PASS	AC=807;AF=0.161142;AN=5008;NS=2504;DP=20678;EAS_AF=0.1786;AMR_AF=0.1873;AFR_AF=0.2496;EUR_AF=0.0636;SAS_AF=0.1053;AA=A|||;VT=SNP
3	16698959	rs11713006	A	G	100	PASS	AC=843;AF=0.168331;AN=5008;NS=2504;DP=16173;EAS_AF=0.0079;AMR_AF=0.1744;AFR_AF=0.1437;EUR_AF=0.2913;SAS_AF=0.2362;AA=A|||;VT=SNP
3	16699402	rs1465539	T	C	100	PASS	AC=3645;AF=0.727835;AN=5008;NS=2504;DP=16812;EAS_AF=0.2827;AMR_AF=0.7349;AFR_AF=0.9629;EUR_AF=0.828;SAS_AF=0.7607;AA=C|||;VT=SNP
3	16699558	rs9811661	G	A	100	PASS	AC=1610;AF=0.321486;AN=5008;NS=2504;DP=18510;EAS_AF=0.0645;AMR_AF=0.3084;AFR_AF=0.4917;EUR_AF=0.3688;SAS_AF=0.317;AA=A|||;VT=SNP
3	16699599	rs1155879	A	G	100	PASS	AC=3646;AF=0.728035;AN=5008;NS=2504;DP=18587;EAS_AF=0.2827;AMR_AF=0.7363;AFR_AF=0.9629;EUR_AF=0.828;SAS_AF=0.7607;AA=G|||;VT=SNP
3	16699910	rs1155880	C	T	100	PASS	AC=703;AF=0.140375;AN=5008;NS=2504;DP=19786;EAS_AF=0.1786;AMR_AF=0.1844;AFR_AF=0.1747;EUR_AF=0.0636;SAS_AF=0.1022;AA=C|||;VT=SNP
3	16699931	rs977676	A	G	100	PASS	AC=3641;AF=0.727037;AN=5008;NS=2504;DP=19846;EAS_AF=0.2808;AMR_AF=0.7363;AFR_AF=0.9607;EUR_AF=0.828;SAS_AF=0.7607;AA=A|||;VT=SNP
3	16700334	rs12494691	G	A	100	PASS	AC=1388;AF=0.277157;AN=5008;NS=2504;DP=18200;EAS_AF=0.2063;AMR_AF=0.317;AFR_AF=0.3464;EUR_AF=0.2744;SAS_AF=0.2311;AA=G|||;VT=SNP
3	16700686	rs77927691	G	A	100	PASS	AC=463;AF=0.0924521;AN=5008;NS=2504;DP=18591;EAS_AF=0.0069;AMR_AF=0.0764;AFR_AF=0.0696;EUR_AF=0.1262;SAS_AF=0.1881;AA=G|||;VT=SNP
3	16701353	rs9868688	C	T	100	PASS	AC=1145;AF=0.228634;AN=5008;NS=2504;DP=19579;EAS_AF=0.0397;AMR_AF=0.2723;AFR_AF=0.2511;EUR_AF=0.3708;SAS_AF=0.2157;AA=C|||;VT=SNP
3	16701670	rs7615979	C	T	100	PASS	AC=601;AF=0.120008;AN=5008;NS=2504;DP=18149;EAS_AF=0.0258;AMR_AF=0.0677;AFR_AF=0.2723;EUR_AF=0.0567;SAS_AF=0.1135;AA=C|||;VT=SNP
3	16701785	rs12714927	C	T	100	PASS	AC=1124;AF=0.224441;AN=5008;NS=2504;DP=20246;EAS_AF=0.0397;AMR_AF=0.2752;AFR_AF=0.239;EUR_AF=0.3668;SAS_AF=0.2127;AA=T|||;VT=SNP
3	16701924	rs190653225	C	G	100	PASS	AC=17;AF=0.00339457;AN=5008;NS=2504;DP=18657;EAS_AF=0.001;AMR_AF=0.0029;AFR_AF=0.0008;EUR_AF=0.006;SAS_AF=0.0072;AA=C|||;VT=SNP
3	16702160	rs767375	C	T	100	PASS	AC=1132;AF=0.226038;AN=5008;NS=2504;DP=18727;EAS_AF=0.0397;AMR_AF=0.2723;AFR_AF=0.2466;EUR_AF=0.3668;SAS_AF=0.2127;AA=C|||;VT=SNP
3	16702944	rs9819619	T	C	100	PASS	AC=602;AF=0.120208;AN=5008;NS=2504;DP=19377;EAS_AF=0.0069;AMR_AF=0.0836;AFR_AF=0.1619;EUR_AF=0.1292;SAS_AF=0.1973;AA=T|||;VT=SNP
3	16703075	rs4685370	A	G	100	PASS	AC=4101;AF=0.81889;AN=5008;NS=2504;DP=20728;EAS_AF=0.6052;AMR_AF=0.817;AFR_AF=0.9327;EUR_AF=0.8668;SAS_AF=0.8374;AA=A|||;VT=SNP
3	16703396	rs116927627	A	G	100	PASS	AC=160;AF=0.0319489;AN=5008;NS=2504;DP=22354;EAS_AF=0.0397;AMR_AF=0.0677;AFR_AF=0.0008;EUR_AF=0.0288;SAS_AF=0.044;AA=A|||;VT=SNP
3	16703989	rs144474581	A	G	100	PASS	AC=22;AF=0.00439297;AN=5008;NS=2504;DP=17617;EAS_AF=0;AMR_AF=0.0072;AFR_AF=0.0015;EUR_AF=0.0129;SAS_AF=0.002;AA=A|||;VT=SNP
3	16704008	rs114711982	A	G	100	PASS	AC=27;AF=0.00539137;AN=5008;NS=2504;DP=18434;EAS_AF=0;AMR_AF=0.0187;AFR_AF=0.0008;EUR_AF=0.0119;SAS_AF=0.001;AA=A|||;VT=SNP
3	16704254	rs73023507	C	T	100	PASS	AC=118;AF=0.0235623;AN=5008;NS=2504;DP=18200;EAS_AF=0.001;AMR_AF=0.0144;AFR_AF=0.003;EUR_AF=0.0437;SAS_AF=0.0603;AA=T|||;VT=SNP
3	16704939	rs111850521	A	G	100	PASS	AC=460;AF=0.091853;AN=5008;NS=2504;DP=16132;EAS_AF=0.0079;AMR_AF=0.0648;AFR_AF=0.0961;EUR_AF=0.1034;SAS_AF=0.18;AA=A|||;VT=SNP
3	16705058	rs13064825	C	T	100	PASS	AC=2027;AF=0.404752;AN=5008;NS=2504;DP=17656;EAS_AF=0.4911;AMR_AF=0.4741;AFR_AF=0.3411;EUR_AF=0.3887;SAS_AF=0.3691;AA=c|||;VT=SNP
3	16705139	rs73023510	A	G	100	PASS	AC=397;AF=0.0792732;AN=5008;NS=2504;DP=21190;EAS_AF=0.0278;AMR_AF=0.0922;AFR_AF=0.1067;EUR_AF=0.0815;SAS_AF=0.0838;AA=N|||;VT=SNP
3	16705717	rs76239975	G	A	100	PASS	AC=591;AF=0.118011;AN=5008;NS=2504;DP=18256;EAS_AF=0.3462;AMR_AF=0.0663;AFR_AF=0.0038;EUR_AF=0.0855;SAS_AF=0.1074;AA=G|||;VT=SNP
3	16705790	rs28609266	A	T	100	PASS	AC=480;AF=0.0958466;AN=5008;NS=2504;DP=18707;EAS_AF=0.0079;AMR_AF=0.0706;AFR_AF=0.1157;EUR_AF=0.1034;SAS_AF=0.1697;AA=A|||;VT=SNP
3	16705883	rs115798138	T	A	100	PASS	AC=30;AF=0.00599042;AN=5008;NS=2504;DP=18560;EAS_AF=0;AMR_AF=0.0187;AFR_AF=0.0008;EUR_AF=0.0139;SAS_AF=0.002;AA=T|||;VT=SNP
3	16706041	rs965175	C	T	100	PASS	AC=1769;AF=0.353235;AN=5008;NS=2504;DP=20471;EAS_AF=0.4762;AMR_AF=0.4539;AFR_AF=0.1929;EUR_AF=0.3748;SAS_AF=0.3497;AA=C|||;VT=SNP
3	16706197	rs28693959	A	C	100	PASS	AC=941;AF=0.187899;AN=5008;NS=2504;DP=20597;EAS_AF=0.0516;AMR_AF=0.1225;AFR_AF=0.438;EUR_AF=0.1054;SAS_AF=0.1217;AA=C|||;VT=SNP
3	16706273	rs28461201	T	C	100	PASS	AC=843;AF=0.168331;AN=5008;NS=2504;DP=20998;EAS_AF=0.0437;AMR_AF=0.1196;AFR_AF=0.3767;EUR_AF=0.1034;SAS_AF=0.1166;AA=T|||;VT=SNP
3	16706472	rs9820172	C	T	100	PASS	AC=2979;AF=0.594848;AN=5008;NS=2504;DP=20228;EAS_AF=0.4742;AMR_AF=0.7176;AFR_AF=0.5166;EUR_AF=0.7147;SAS_AF=0.6145;AA=C|||;VT=SNP
3	16707136	rs12374141	A	G	100	PASS	AC=3928;AF=0.784345;AN=5008;NS=2504;DP=19065;EAS_AF=0.5268;AMR_AF=0.8386;AFR_AF=0.9546;EUR_AF=0.8211;SAS_AF=0.7434;AA=N|||;VT=SNP
3	16707337	rs113992559	C	A	100	PASS	AC=249;AF=0.0497204;AN=5008;NS=2504;DP=18755;EAS_AF=0.0099;AMR_AF=0.0159;AFR_AF=0.1263;EUR_AF=0.0209;SAS_AF=0.0409;AA=c|||;VT=SNP
3	16707568	rs1544917	C	T	100	PASS	AC=1752;AF=0.34984;AN=5008;NS=2504;DP=20276;EAS_AF=0.4663;AMR_AF=0.4539;AFR_AF=0.1929;EUR_AF=0.3767;SAS_AF=0.3405;AA=c|||;VT=SNP
3	16707590	rs73023516	G	A	100	PASS	AC=262;AF=0.0523163;AN=5008;NS=2504;DP=20071;EAS_AF=0.0337;AMR_AF=0.0836;AFR_AF=0.0053;EUR_AF=0.0805;SAS_AF=0.0838;AA=g|||;VT=SNP
3	16707688	rs11709325	G	A	100	PASS	AC=1752;AF=0.34984;AN=5008;NS=2504;DP=19886;EAS_AF=0.4663;AMR_AF=0.4539;AFR_AF=0.1929;EUR_AF=0.3767;SAS_AF=0.3405;AA=G|||;VT=SNP
3	16707781	rs73023518	G	A	100	PASS	AC=262;AF=0.0523163;AN=5008;NS=2504;DP=19224;EAS_AF=0.0337;AMR_AF=0.0836;AFR_AF=0.0053;EUR_AF=0.0805;SAS_AF=0.0838;AA=G|||;VT=SNP
3	16708507	rs58796338	A	G	100	PASS	AC=865;AF=0.172724;AN=5008;NS=2504;DP=19557;EAS_AF=0.0506;AMR_AF=0.1225;AFR_AF=0.3767;EUR_AF=0.1014;SAS_AF=0.1319;AA=A|||;VT=SNP
3	16708519	rs75914480	G	A	100	PASS	AC=257;AF=0.0513179;AN=5008;NS=2504;DP=19383;EAS_AF=0.0337;AMR_AF=0.0778;AFR_AF=0.0802;EUR_AF=0.0368;SAS_AF=0.0266;AA=G|||;VT=SNP
3	16708533	rs11128805	C	T	100	PASS	AC=2863;AF=0.571685;AN=5008;NS=2504;DP=19215;EAS_AF=0.4683;AMR_AF=0.7075;AFR_AF=0.4395;EUR_AF=0.7157;SAS_AF=0.6125;AA=C|||;VT=SNP
3	16708715	rs78043722	C	T	100	PASS	AC=187;AF=0.0373403;AN=5008;NS=2504;DP=19938;EAS_AF=0;AMR_AF=0.0692;AFR_AF=0.0318;EUR_AF=0.0716;SAS_AF=0.0256;AA=T|||;VT=SNP
3	16709651	rs570844439	T	C	100	PASS	AC=5;AF=0.000998403;AN=5008;NS=2504;DP=19863;EAS_AF=0;AMR_AF=0.0014;AFR_AF=0;EUR_AF=0.004;SAS_AF=0;AA=T|||;VT=SNP
3	16709868	rs733786	A	G	100	PASS	AC=2981;AF=0.595248;AN=5008;NS=2504;DP=22913;EAS_AF=0.4692;AMR_AF=0.7133;AFR_AF=0.5242;EUR_AF=0.7167;SAS_AF=0.6125;AA=N|||;VT=SNP
3	16709994	rs78671488	C	T	100	PASS	AC=115;AF=0.0229633;AN=5008;NS=2504;DP=20766;EAS_AF=0;AMR_AF=0.0144;AFR_AF=0.003;EUR_AF=0.0437;SAS_AF=0.0583;AA=c|||;VT=SNP
3	16710561	rs12492500	A	G	100	PASS	AC=2371;AF=0.473442;AN=5008;NS=2504;DP=17351;EAS_AF=0.4623;AMR_AF=0.6354;AFR_AF=0.3132;EUR_AF=0.6123;SAS_AF=0.4438;AA=A|||;VT=SNP
3	16710679	rs9813959	G	A	100	PASS	AC=1406;AF=0.280751;AN=5008;NS=2504;DP=19193;EAS_AF=0.0585;AMR_AF=0.1931;AFR_AF=0.5386;EUR_AF=0.2058;SAS_AF=0.3006;AA=G|||;VT=SNP
3	16710928	rs73023521	C	T	100	PASS	AC=114;AF=0.0227636;AN=5008;NS=2504;DP=18428;EAS_AF=0;AMR_AF=0.0144;AFR_AF=0.003;EUR_AF=0.0437;SAS_AF=0.0573;AA=C|||;VT=SNP
3	16711143	rs117132909	T	G	100	PASS	AC=94;AF=0.01877;AN=5008;NS=2504;DP=21311;EAS_AF=0.0337;AMR_AF=0.0648;AFR_AF=0.0008;EUR_AF=0.008;SAS_AF=0.0061;AA=T|||;VT=SNP
3	16711443	rs9818882	G	A	100	PASS	AC=3838;AF=0.766374;AN=5008;NS=2504;DP=21056;EAS_AF=0.5198;AMR_AF=0.8372;AFR_AF=0.8941;EUR_AF=0.8181;SAS_AF=0.7444;AA=A|||;VT=SNP
3	16711583	rs35686653	A	G	100	PASS	AC=2390;AF=0.477236;AN=5008;NS=2504;DP=20031;EAS_AF=0.4623;AMR_AF=0.6398;AFR_AF=0.3253;EUR_AF=0.6123;SAS_AF=0.4438;AA=A|||;VT=SNP
3	16712327	rs115510097	C	A	100	PASS	AC=47;AF=0.00938498;AN=5008;NS=2504;DP=22397;EAS_AF=0;AMR_AF=0.0043;AFR_AF=0.0015;EUR_AF=0.0288;SAS_AF=0.0133;AA=C|||;VT=SNP
3	16712380	rs75913453	T	A	100	PASS	AC=482;AF=0.096246;AN=5008;NS=2504;DP=22516;EAS_AF=0.0079;AMR_AF=0.0677;AFR_AF=0.1165;EUR_AF=0.1034;SAS_AF=0.1728;AA=T|||;VT=SNP
3	16712488	rs2114774	C	T	100	PASS	AC=3843;AF=0.767372;AN=5008;NS=2504;DP=23237;EAS_AF=0.5208;AMR_AF=0.8372;AFR_AF=0.8918;EUR_AF=0.8181;SAS_AF=0.7515;AA=T|||;VT=SNP
3	16712666	rs6764289	A	C	100	PASS	AC=776;AF=0.154952;AN=5008;NS=2504;DP=20626;EAS_AF=0.001;AMR_AF=0.196;AFR_AF=0.2239;EUR_AF=0.2386;SAS_AF=0.1053;AA=A|||;VT=SNP
3	16712674	rs9824394	C	T	100	PASS	AC=452;AF=0.0902556;AN=5008;NS=2504;DP=20943;EAS_AF=0.0079;AMR_AF=0.0605;AFR_AF=0.0968;EUR_AF=0.1034;SAS_AF=0.1738;AA=C|||;VT=SNP
3	16713004	rs114887321	G	A	100	PASS	AC=48;AF=0.00958466;AN=5008;NS=2504;DP=20777;EAS_AF=0;AMR_AF=0.0043;AFR_AF=0.0015;EUR_AF=0.0288;SAS_AF=0.0143;AA=G|||;VT=SNP
3	16713320	rs56397206	A	G	100	PASS	AC=1673;AF=0.334065;AN=5008;NS=2504;DP=18208;EAS_AF=0.4593;AMR_AF=0.353;AFR_AF=0.3737;EUR_AF=0.2117;SAS_AF=0.2638;AA=A|||;VT=SNP
3	16713661	rs2347323	C	T	100	PASS	AC=3944;AF=0.78754;AN=5008;NS=2504;DP=20145;EAS_AF=0.5298;AMR_AF=0.8386;AFR_AF=0.9546;EUR_AF=0.8191;SAS_AF=0.7587;AA=T|||;VT=SNP
3	16714014	rs73023527	G	C	100	PASS	AC=114;AF=0.0227636;AN=5008;NS=2504;DP=18752;EAS_AF=0;AMR_AF=0.0144;AFR_AF=0.003;EUR_AF=0.0437;SAS_AF=0.0573;AA=G|||;VT=SNP
3	16714840	rs145699268	T	C	100	PASS	AC=25;AF=0.00499201;AN=5008;NS=2504;DP=16968;EAS_AF=0;AMR_AF=0.0043;AFR_AF=0;EUR_AF=0.0089;SAS_AF=0.0133;AA=T|||;VT=SNP
3	16715289	rs7620575	A	G	100	PASS	AC=3948;AF=0.788339;AN=5008;NS=2504;DP=14652;EAS_AF=0.5298;AMR_AF=0.8401;AFR_AF=0.9554;EUR_AF=0.8201;SAS_AF=0.7597;AA=G|||;VT=SNP
3	16715832	rs115015246	A	G	100	PASS	AC=149;AF=0.0297524;AN=5008;NS=2504;DP=15516;EAS_AF=0.0337;AMR_AF=0.0692;AFR_AF=0.0023;EUR_AF=0.0368;SAS_AF=0.0276;AA=A|||;VT=SNP
3	16716432	rs6802350	G	A	100	PASS	AC=3949;AF=0.788538;AN=5008;NS=2504;DP=14633;EAS_AF=0.5327;AMR_AF=0.8401;AFR_AF=0.9546;EUR_AF=0.8201;SAS_AF=0.7587;AA=A|||;VT=SNP
3	16716482	rs116206360	C	T	100	PASS	AC=113;AF=0.0225639;AN=5008;NS=2504;DP=15825;EAS_AF=0;AMR_AF=0.0101;AFR_AF=0.0008;EUR_AF=0.0646;SAS_AF=0.0409;AA=C|||;VT=SNP
3	16716802	rs67836953	A	C	100	PASS	AC=572;AF=0.114217;AN=5008;NS=2504;DP=16186;EAS_AF=0.0188;AMR_AF=0.1311;AFR_AF=0.112;EUR_AF=0.1839;SAS_AF=0.1319;AA=A|||;VT=SNP
3	16716864	rs73023533	G	A	100	PASS	AC=114;AF=0.0227636;AN=5008;NS=2504;DP=16012;EAS_AF=0;AMR_AF=0.0144;AFR_AF=0.003;EUR_AF=0.0437;SAS_AF=0.0573;AA=G|||;VT=SNP
3	16716982	rs9883638	A	G	100	PASS	AC=607;AF=0.121206;AN=5008;NS=2504;DP=16816;EAS_AF=0.0188;AMR_AF=0.1326;AFR_AF=0.1377;EUR_AF=0.1839;SAS_AF=0.1319;AA=A|||;VT=SNP
3	16717701	rs57619428	G	A	100	PASS	AC=476;AF=0.0950479;AN=5008;NS=2504;DP=20372;EAS_AF=0.0179;AMR_AF=0.0274;AFR_AF=0.2814;EUR_AF=0.0209;SAS_AF=0.047;AA=G|||;VT=SNP
3	16717710	rs4685372	G	C	100	PASS	AC=1202;AF=0.240016;AN=5008;NS=2504;DP=20350;EAS_AF=0.4454;AMR_AF=0.3242;AFR_AF=0.093;EUR_AF=0.1918;SAS_AF=0.2168;AA=G|||;VT=SNP
3	16717786	rs4685373	A	G	100	PASS	AC=1955;AF=0.390375;AN=5008;NS=2504;DP=19228;EAS_AF=0.4534;AMR_AF=0.5115;AFR_AF=0.2935;EUR_AF=0.4314;SAS_AF=0.3282;AA=A|||;VT=SNP
3	16717892	rs4685374	T	C	100	PASS	AC=2563;AF=0.511781;AN=5008;NS=2504;DP=17778;EAS_AF=0.4722;AMR_AF=0.6441;AFR_AF=0.4319;EUR_AF=0.6153;SAS_AF=0.4601;AA=C|||;VT=SNP
3	16717920	rs11706704	A	G	100	PASS	AC=533;AF=0.10643;AN=5008;NS=2504;DP=17858;EAS_AF=0.0188;AMR_AF=0.1311;AFR_AF=0.0832;EUR_AF=0.1829;SAS_AF=0.1319;AA=A|||;VT=SNP
3	16717985	rs11706706	A	G	100	PASS	AC=608;AF=0.121406;AN=5008;NS=2504;DP=18391;EAS_AF=0.0188;AMR_AF=0.1326;AFR_AF=0.1384;EUR_AF=0.1839;SAS_AF=0.1319;AA=A|||;VT=SNP
3	16718012	rs9875162	T	C	100	PASS	AC=481;AF=0.0960463;AN=5008;NS=2504;DP=19431;EAS_AF=0.0079;AMR_AF=0.0677;AFR_AF=0.115;EUR_AF=0.1034;SAS_AF=0.1738;AA=T|||;VT=SNP
3	16718065	rs9875184	T	C	100	PASS	AC=481;AF=0.0960463;AN=5008;NS=2504;DP=19911;EAS_AF=0.0079;AMR_AF=0.0677;AFR_AF=0.115;EUR_AF=0.1034;SAS_AF=0.1738;AA=T|||;VT=SNP
3	16718184	rs182264391	C	T	100	PASS	AC=17;AF=0.00339457;AN=5008;NS=2504;DP=19838;EAS_AF=0.001;AMR_AF=0.0043;AFR_AF=0;EUR_AF=0.008;SAS_AF=0.0051;AA=c|||;VT=SNP
3	16718272	rs11715420	G	A	100	PASS	AC=609;AF=0.121605;AN=5008;NS=2504;DP=19231;EAS_AF=0.0188;AMR_AF=0.1326;AFR_AF=0.1384;EUR_AF=0.1839;SAS_AF=0.1329;AA=g|||;VT=SNP
3	16718441	rs13069260	C	T	100	PASS	AC=533;AF=0.10643;AN=5008;NS=2504;DP=20982;EAS_AF=0.0188;AMR_AF=0.1311;AFR_AF=0.0832;EUR_AF=0.1829;SAS_AF=0.1319;AA=c|||;VT=SNP
3	16718502	rs139618111	G	A	100	PASS	AC=122;AF=0.024361;AN=5008;NS=2504;DP=21816;EAS_AF=0.0069;AMR_AF=0.0086;AFR_AF=0.0666;EUR_AF=0.0149;SAS_AF=0.0061;AA=g|||;VT=SNP
3	16718806	rs10222552	C	T	100	PASS	AC=478;AF=0.0954473;AN=5008;NS=2504;DP=19734;EAS_AF=0.0079;AMR_AF=0.0677;AFR_AF=0.1127;EUR_AF=0.1034;SAS_AF=0.1738;AA=c|||;VT=SNP
3	16718964	rs9856806	C	T	100	PASS	AC=481;AF=0.0960463;AN=5008;NS=2504;DP=20385;EAS_AF=0.0079;AMR_AF=0.0677;AFR_AF=0.115;EUR_AF=0.1034;SAS_AF=0.1738;AA=c|||;VT=SNP
3	16719005	rs145441259	G	C	100	PASS	AC=142;AF=0.0283546;AN=5008;NS=2504;DP=21386;EAS_AF=0.0337;AMR_AF=0.0692;AFR_AF=0.0023;EUR_AF=0.0368;SAS_AF=0.0204;AA=g|||;VT=SNP
3	16719255	rs6442626	A	G	100	PASS	AC=3950;AF=0.788738;AN=5008;NS=2504;DP=20689;EAS_AF=0.5317;AMR_AF=0.8401;AFR_AF=0.9561;EUR_AF=0.8201;SAS_AF=0.7587;AA=N|||;VT=SNP
3	16719335	rs113888852	C	T	100	PASS	AC=1955;AF=0.390375;AN=5008;NS=2504;DP=20748;EAS_AF=0.4534;AMR_AF=0.5115;AFR_AF=0.2935;EUR_AF=0.4314;SAS_AF=0.3282;AA=c|||;VT=SNP
3	16719658	rs9861625	C	T	100	PASS	AC=478;AF=0.0954473;AN=5008;NS=2504;DP=21264;EAS_AF=0.0079;AMR_AF=0.0677;AFR_AF=0.1127;EUR_AF=0.1034;SAS_AF=0.1738;AA=c|||;VT=SNP
3	16724242	rs111826466	T	C	100	PASS	AC=265;AF=0.0529153;AN=5008;NS=2504;DP=12010;EAS_AF=0.0179;AMR_AF=0.0159;AFR_AF=0.1286;EUR_AF=0.0209;SAS_AF=0.046;AA=t|||;VT=SNP
3	16724345	rs7355792	C	T	100	PASS	AC=3947;AF=0.788139;AN=5008;NS=2504;DP=13628;EAS_AF=0.5308;AMR_AF=0.8401;AFR_AF=0.9546;EUR_AF=0.8201;SAS_AF=0.7587;AA=T|||;VT=SNP
3	16724851	rs114784680	T	C	100	PASS	AC=17;AF=0.00339457;AN=5008;NS=2504;DP=19586;EAS_AF=0;AMR_AF=0.0086;AFR_AF=0.0008;EUR_AF=0.0089;SAS_AF=0.001;AA=T|||;VT=SNP
3	16725321	rs2162613	C	T	100	PASS	AC=2579;AF=0.514976;AN=5008;NS=2504;DP=21070;EAS_AF=0.4712;AMR_AF=0.6455;AFR_AF=0.444;EUR_AF=0.6153;SAS_AF=0.4601;AA=C|||;VT=SNP
3	16725440	rs4684288	G	T	100	PASS	AC=4909;AF=0.980232;AN=5008;NS=2504;DP=19747;EAS_AF=1;AMR_AF=0.9726;AFR_AF=0.9985;EUR_AF=0.9294;SAS_AF=0.9928;AA=T|||;VT=SNP
3	16725561	rs4684289	C	T	100	PASS	AC=2579;AF=0.514976;AN=5008;NS=2504;DP=20994;EAS_AF=0.4712;AMR_AF=0.6455;AFR_AF=0.444;EUR_AF=0.6153;SAS_AF=0.4601;AA=T|||;VT=SNP
3	16725576	rs4684290	A	T	100	PASS	AC=3223;AF=0.64357;AN=5008;NS=2504;DP=21082;EAS_AF=0.4792;AMR_AF=0.732;AFR_AF=0.5643;EUR_AF=0.7913;SAS_AF=0.7055;AA=T|||;VT=SNP
3	16725582	rs11705931	T	A	100	PASS	AC=653;AF=0.130391;AN=5008;NS=2504;DP=21176;EAS_AF=0.001;AMR_AF=0.1859;AFR_AF=0.1362;EUR_AF=0.2386;SAS_AF=0.1053;AA=T|||;VT=SNP
3	16725647	rs78376054	T	G	100	PASS	AC=48;AF=0.00958466;AN=5008;NS=2504;DP=21519;EAS_AF=0;AMR_AF=0.0043;AFR_AF=0.0023;EUR_AF=0.0278;SAS_AF=0.0143;AA=T|||;VT=SNP
3	16725820	rs4627742	C	T	100	PASS	AC=2578;AF=0.514776;AN=5008;NS=2504;DP=17946;EAS_AF=0.4712;AMR_AF=0.6455;AFR_AF=0.4433;EUR_AF=0.6153;SAS_AF=0.4601;AA=C|||;VT=SNP
3	16725947	rs9866069	G	C	100	PASS	AC=624;AF=0.124601;AN=5008;NS=2504;DP=19278;EAS_AF=0.0188;AMR_AF=0.134;AFR_AF=0.1498;EUR_AF=0.1839;SAS_AF=0.1319;AA=G|||;VT=SNP
3	16726037	rs1559977	A	G	100	PASS	AC=4911;AF=0.980631;AN=5008;NS=2504;DP=19303;EAS_AF=1;AMR_AF=0.9726;AFR_AF=0.9985;EUR_AF=0.9294;SAS_AF=0.9949;AA=G|||;VT=SNP
3	16726441	rs114374328	G	A	100	PASS	AC=32;AF=0.00638978;AN=5008;NS=2504;DP=22418;EAS_AF=0;AMR_AF=0.0086;AFR_AF=0;EUR_AF=0.0189;SAS_AF=0.0072;AA=G|||;VT=SNP
3	16726530	rs138316034	C	T	100	PASS	AC=94;AF=0.01877;AN=5008;NS=2504;DP=22055;EAS_AF=0.0337;AMR_AF=0.0648;AFR_AF=0.0008;EUR_AF=0.008;SAS_AF=0.0061;AA=C|||;VT=SNP
3	16726605	rs4684291	G	A	100	PASS	AC=1921;AF=0.383586;AN=5008;NS=2504;DP=21645;EAS_AF=0.4415;AMR_AF=0.5014;AFR_AF=0.2927;EUR_AF=0.4215;SAS_AF=0.3241;AA=G|||;VT=SNP
3	16726606	rs4684292	G	T	100	PASS	AC=1921;AF=0.383586;AN=5008;NS=2504;DP=21882;EAS_AF=0.4415;AMR_AF=0.5014;AFR_AF=0.2927;EUR_AF=0.4215;SAS_AF=0.3241;AA=G|||;VT=SNP
3	16726846	rs13086664	G	A	100	PASS	AC=589;AF=0.117612;AN=5008;NS=2504;DP=23891;EAS_AF=0.0188;AMR_AF=0.1326;AFR_AF=0.1233;EUR_AF=0.1849;SAS_AF=0.1319;AA=G|||;VT=SNP
3	16726895	rs2347324	A	G	100	PASS	AC=1853;AF=0.370008;AN=5008;NS=2504;DP=22734;EAS_AF=0.4464;AMR_AF=0.5101;AFR_AF=0.2284;EUR_AF=0.4294;SAS_AF=0.3221;AA=A|||;VT=SNP
3	16726911	rs2347325	G	C	100	PASS	AC=2479;AF=0.495008;AN=5008;NS=2504;DP=22445;EAS_AF=0.4653;AMR_AF=0.6441;AFR_AF=0.3797;EUR_AF=0.6133;SAS_AF=0.454;AA=G|||;VT=SNP
3	16726971	rs59550807	C	T	100	PASS	AC=452;AF=0.0902556;AN=5008;NS=2504;DP=21518;EAS_AF=0.0179;AMR_AF=0.0245;AFR_AF=0.2648;EUR_AF=0.0209;SAS_AF=0.047;AA=C|||;VT=SNP
3	16727170	rs2114775	A	C	100	PASS	AC=2441;AF=0.48742;AN=5008;NS=2504;DP=19417;EAS_AF=0.4653;AMR_AF=0.6427;AFR_AF=0.3525;EUR_AF=0.6143;SAS_AF=0.4519;AA=A|||;VT=SNP
3	16727234	rs61453939	A	C	100	PASS	AC=453;AF=0.0904553;AN=5008;NS=2504;DP=19986;EAS_AF=0.0179;AMR_AF=0.0245;AFR_AF=0.2655;EUR_AF=0.0209;SAS_AF=0.047;AA=A|||;VT=SNP
3	16727277	rs2881606	G	A	100	PASS	AC=1237;AF=0.247005;AN=5008;NS=2504;DP=21022;EAS_AF=0.4454;AMR_AF=0.3256;AFR_AF=0.1195;EUR_AF=0.1918;SAS_AF=0.2157;AA=T|||;VT=SNP
3	16727334	rs6773135	G	C	100	PASS	AC=3361;AF=0.671126;AN=5008;NS=2504;DP=21628;EAS_AF=0.5169;AMR_AF=0.7709;AFR_AF=0.7723;EUR_AF=0.7157;SAS_AF=0.5767;AA=C|||;VT=SNP
3	16728338	rs115089043	A	G	100	PASS	AC=32;AF=0.00638978;AN=5008;NS=2504;DP=20122;EAS_AF=0;AMR_AF=0.0086;AFR_AF=0;EUR_AF=0.0189;SAS_AF=0.0072;AA=A|||;VT=SNP
3	16728374	rs62245531	G	A	100	PASS	AC=591;AF=0.118011;AN=5008;NS=2504;DP=19583;EAS_AF=0.001;AMR_AF=0.1816;AFR_AF=0.0915;EUR_AF=0.2376;SAS_AF=0.1063;AA=G|||;VT=SNP
3	16729269	rs9310502	G	A	100	PASS	AC=1132;AF=0.226038;AN=5008;NS=2504;DP=16256;EAS_AF=0.0089;AMR_AF=0.2522;AFR_AF=0.2511;EUR_AF=0.341;SAS_AF=0.2791;AA=G|||;VT=SNP
3	16729710	rs116268187	C	G	100	PASS	AC=55;AF=0.0109824;AN=5008;NS=2504;DP=15944;EAS_AF=0;AMR_AF=0.0043;AFR_AF=0.0015;EUR_AF=0.0288;SAS_AF=0.0215;AA=C|||;VT=SNP
3	16729855	rs7638096	T	C	100	PASS	AC=2433;AF=0.485823;AN=5008;NS=2504;DP=17914;EAS_AF=0.0526;AMR_AF=0.4294;AFR_AF=0.7375;EUR_AF=0.5915;SAS_AF=0.5235;AA=C|||;VT=SNP
3	16729990	rs12492209	A	G	100	PASS	AC=115;AF=0.0229633;AN=5008;NS=2504;DP=17220;EAS_AF=0;AMR_AF=0.0159;AFR_AF=0.003;EUR_AF=0.0437;SAS_AF=0.0573;AA=A|||;VT=SNP
3	16730576	rs74622255	G	T	100	PASS	AC=114;AF=0.0227636;AN=5008;NS=2504;DP=18546;EAS_AF=0;AMR_AF=0.0144;AFR_AF=0.003;EUR_AF=0.0437;SAS_AF=0.0573;AA=G|||;VT=SNP
3	16730790	rs6783882	C	G	100	PASS	AC=1291;AF=0.257788;AN=5008;NS=2504;DP=21563;EAS_AF=0.0258;AMR_AF=0.2262;AFR_AF=0.4478;EUR_AF=0.3032;SAS_AF=0.2157;AA=C|||;VT=SNP
3	16731011	rs9830325	A	G	100	PASS	AC=484;AF=0.0966454;AN=5008;NS=2504;DP=19003;EAS_AF=0.0079;AMR_AF=0.0677;AFR_AF=0.1165;EUR_AF=0.1044;SAS_AF=0.1738;AA=A|||;VT=SNP
3	16731227	rs74417272	T	C	100	PASS	AC=150;AF=0.0299521;AN=5008;NS=2504;DP=20489;EAS_AF=0.0337;AMR_AF=0.0692;AFR_AF=0.0023;EUR_AF=0.0368;SAS_AF=0.0286;AA=T|||;VT=SNP
3	16731276	rs116095587	T	C	100	PASS	AC=17;AF=0.00339457;AN=5008;NS=2504;DP=20216;EAS_AF=0;AMR_AF=0.0043;AFR_AF=0.0008;EUR_AF=0.007;SAS_AF=0.0061;AA=T|||;VT=SNP
3	16731422	rs36019749	C	T	100	PASS	AC=618;AF=0.123403;AN=5008;NS=2504;DP=19132;EAS_AF=0.0188;AMR_AF=0.1354;AFR_AF=0.1445;EUR_AF=0.1839;SAS_AF=0.1319;AA=C|||;VT=SNP
3	16731698	rs77926081	A	T	100	PASS	AC=149;AF=0.0297524;AN=5008;NS=2504;DP=18116;EAS_AF=0.0337;AMR_AF=0.0692;AFR_AF=0.0023;EUR_AF=0.0368;SAS_AF=0.0276;AA=A|||;VT=SNP
3	16731823	rs138051793	T	G	100	PASS	AC=83;AF=0.0165735;AN=5008;NS=2504;DP=16750;EAS_AF=0.001;AMR_AF=0.0086;AFR_AF=0.0015;EUR_AF=0.0219;SAS_AF=0.0532;AA=T|||;VT=SNP
3	16732752	rs78159704	C	T	100	PASS	AC=35;AF=0.00698882;AN=5008;NS=2504;DP=20048;EAS_AF=0;AMR_AF=0.013;AFR_AF=0.0015;EUR_AF=0.0139;SAS_AF=0.0102;AA=C|||;VT=SNP
3	16732999	rs140092609	G	C	100	PASS	AC=544;AF=0.108626;AN=5008;NS=2504;DP=19653;EAS_AF=0.0079;AMR_AF=0.0764;AFR_AF=0.1581;EUR_AF=0.1034;SAS_AF=0.1738;AA=G|||;VT=SNP
3	16733008	rs145397820	G	T	100	PASS	AC=114;AF=0.0227636;AN=5008;NS=2504;DP=19257;EAS_AF=0;AMR_AF=0.0159;AFR_AF=0.003;EUR_AF=0.0437;SAS_AF=0.0562;AA=G|||;VT=SNP
3	16733708	rs17042606	C	T	100	PASS	AC=574;AF=0.114617;AN=5008;NS=2504;DP=16010;EAS_AF=0.0188;AMR_AF=0.134;AFR_AF=0.112;EUR_AF=0.1839;SAS_AF=0.1319;AA=C|||;VT=SNP
3	16733950	rs73146382	A	G	100	PASS	AC=460;AF=0.091853;AN=5008;NS=2504;DP=18264;EAS_AF=0.0179;AMR_AF=0.0245;AFR_AF=0.27;EUR_AF=0.0219;SAS_AF=0.047;AA=A|||;VT=SNP
3	16734206	rs6442627	T	G	100	PASS	AC=1327;AF=0.264976;AN=5008;NS=2504;DP=20349;EAS_AF=0.0238;AMR_AF=0.2262;AFR_AF=0.475;EUR_AF=0.3042;SAS_AF=0.2168;AA=T|||;VT=SNP
3	16734309	rs116454016	C	T	100	PASS	AC=17;AF=0.00339457;AN=5008;NS=2504;DP=19900;EAS_AF=0;AMR_AF=0.0043;AFR_AF=0.0008;EUR_AF=0.007;SAS_AF=0.0061;AA=C|||;VT=SNP
3	16734347	rs2060599	C	T	100	PASS	AC=1363;AF=0.272165;AN=5008;NS=2504;DP=21279;EAS_AF=0.4355;AMR_AF=0.3415;AFR_AF=0.2156;EUR_AF=0.1909;SAS_AF=0.2147;AA=C|||;VT=SNP
3	16734396	rs2060598	G	A	100	PASS	AC=1363;AF=0.272165;AN=5008;NS=2504;DP=21185;EAS_AF=0.4355;AMR_AF=0.3415;AFR_AF=0.2156;EUR_AF=0.1909;SAS_AF=0.2147;AA=G|||;VT=SNP
3	16734436	rs10510460	G	A	100	PASS	AC=611;AF=0.122005;AN=5008;NS=2504;DP=20328;EAS_AF=0.0188;AMR_AF=0.1354;AFR_AF=0.1399;EUR_AF=0.1839;SAS_AF=0.1309;AA=g|||;VT=SNP
3	16734905	rs28446676	G	T	100	PASS	AC=617;AF=0.123203;AN=5008;NS=2504;DP=15850;EAS_AF=0.0188;AMR_AF=0.1354;AFR_AF=0.1445;EUR_AF=0.1839;SAS_AF=0.1309;AA=G|||;VT=SNP
3	16734991	rs117505612	T	C	100	PASS	AC=142;AF=0.0283546;AN=5008;NS=2504;DP=13958;EAS_AF=0.0337;AMR_AF=0.0692;AFR_AF=0.0023;EUR_AF=0.0368;SAS_AF=0.0204;AA=T|||;VT=SNP
3	16735777	rs144673525	C	T	100	PASS	AC=17;AF=0.00339457;AN=5008;NS=2504;DP=20313;EAS_AF=0;AMR_AF=0.0014;AFR_AF=0;EUR_AF=0.0149;SAS_AF=0.001;AA=C|||;VT=SNP
3	16735969	rs13066132	A	G	100	PASS	AC=619;AF=0.123602;AN=5008;NS=2504;DP=18184;EAS_AF=0.0188;AMR_AF=0.1354;AFR_AF=0.1445;EUR_AF=0.1839;SAS_AF=0.1329;AA=A|||;VT=SNP
3	16736677	rs7631464	C	T	100	PASS	AC=3820;AF=0.76278;AN=5008;NS=2504;DP=17481;EAS_AF=0.5198;AMR_AF=0.83;AFR_AF=0.8729;EUR_AF=0.8191;SAS_AF=0.7587;AA=T|||;VT=SNP
3	16736741	rs7631485	C	T	100	PASS	AC=1191;AF=0.237819;AN=5008;NS=2504;DP=18052;EAS_AF=0.4355;AMR_AF=0.3242;AFR_AF=0.093;EUR_AF=0.1918;SAS_AF=0.2157;AA=C|||;VT=SNP
3	16737105	rs9824982	C	T	100	PASS	AC=477;AF=0.0952476;AN=5008;NS=2504;DP=18711;EAS_AF=0.0079;AMR_AF=0.0663;AFR_AF=0.1127;EUR_AF=0.1034;SAS_AF=0.1738;AA=C|||;VT=SNP
3	16737497	rs4260417	T	C	100	PASS	AC=582;AF=0.116214;AN=5008;NS=2504;DP=16884;EAS_AF=0.0129;AMR_AF=0.0692;AFR_AF=0.1815;EUR_AF=0.1044;SAS_AF=0.18;AA=T|||;VT=SNP
3	16737746	rs7634863	G	A	100	PASS	AC=641;AF=0.127995;AN=5008;NS=2504;DP=17391;EAS_AF=0.0188;AMR_AF=0.1412;AFR_AF=0.1596;EUR_AF=0.1839;SAS_AF=0.1309;AA=G|||;VT=SNP
3	16738070	rs7635017	C	A	100	PASS	AC=459;AF=0.0916534;AN=5008;NS=2504;DP=19693;EAS_AF=0.0179;AMR_AF=0.0245;AFR_AF=0.2693;EUR_AF=0.0209;SAS_AF=0.0481;AA=C|||;VT=SNP
3	16738506	rs73818903	G	A	100	PASS	AC=110;AF=0.0219649;AN=5008;NS=2504;DP=18019;EAS_AF=0;AMR_AF=0.0216;AFR_AF=0.0507;EUR_AF=0.0169;SAS_AF=0.0112;AA=A|||;VT=SNP
3	16738568	rs895942	A	G	100	PASS	AC=4919;AF=0.982228;AN=5008;NS=2504;DP=17315;EAS_AF=1;AMR_AF=0.9755;AFR_AF=0.9985;EUR_AF=0.9354;SAS_AF=0.9949;AA=G|||;VT=SNP
3	16738707	rs73025414	G	A	100	PASS	AC=114;AF=0.0227636;AN=5008;NS=2504;DP=16883;EAS_AF=0;AMR_AF=0.0159;AFR_AF=0.003;EUR_AF=0.0437;SAS_AF=0.0562;AA=G|||;VT=SNP
3	16738827	rs148750825	G	A	100	PASS	AC=94;AF=0.01877;AN=5008;NS=2504;DP=18902;EAS_AF=0.0337;AMR_AF=0.0648;AFR_AF=0.0008;EUR_AF=0.008;SAS_AF=0.0061;AA=G|||;VT=SNP
3	16739637	rs1449536	A	C	100	PASS	AC=3705;AF=0.739816;AN=5008;NS=2504;DP=19698;EAS_AF=0.5228;AMR_AF=0.8127;AFR_AF=0.8669;EUR_AF=0.7753;SAS_AF=0.7035;AA=C|||;VT=SNP
3	16739877	rs117786373	C	A	100	PASS	AC=94;AF=0.01877;AN=5008;NS=2504;DP=18788;EAS_AF=0.0337;AMR_AF=0.0648;AFR_AF=0.0008;EUR_AF=0.008;SAS_AF=0.0061;AA=C|||;VT=SNP
3	16740028	rs17042613	A	G	100	PASS	AC=478;AF=0.0954473;AN=5008;NS=2504;DP=18787;EAS_AF=0.0079;AMR_AF=0.0677;AFR_AF=0.1127;EUR_AF=0.1034;SAS_AF=0.1738;AA=A|||;VT=SNP
3	16740115	rs6809551	T	C	100	PASS	AC=1109;AF=0.221446;AN=5008;NS=2504;DP=18696;EAS_AF=0.0188;AMR_AF=0.2075;AFR_AF=0.4054;EUR_AF=0.2584;SAS_AF=0.1534;AA=T|||;VT=SNP
3	16740694	rs9813822	G	A	100	PASS	AC=230;AF=0.0459265;AN=5008;NS=2504;DP=16365;EAS_AF=0.0387;AMR_AF=0.0677;AFR_AF=0.093;EUR_AF=0.0089;SAS_AF=0.0123;AA=g|||;VT=SNP
3	16740695	rs6800026	C	T	100	PASS	AC=1647;AF=0.328874;AN=5008;NS=2504;DP=16388;EAS_AF=0.0268;AMR_AF=0.2824;AFR_AF=0.5598;EUR_AF=0.3618;SAS_AF=0.3272;AA=C|||;VT=SNP
3	16740865	rs9851398	A	G	100	PASS	AC=3696;AF=0.738019;AN=5008;NS=2504;DP=17857;EAS_AF=0.5218;AMR_AF=0.8141;AFR_AF=0.8601;EUR_AF=0.7753;SAS_AF=0.7035;AA=A|||;VT=SNP
3	16741105	rs10510461	C	T	100	PASS	AC=1107;AF=0.221046;AN=5008;NS=2504;DP=16419;EAS_AF=0.0188;AMR_AF=0.2061;AFR_AF=0.4032;EUR_AF=0.2604;SAS_AF=0.1534;AA=c|||;VT=SNP
3	16741194	rs11707670	G	A	100	PASS	AC=1105;AF=0.220647;AN=5008;NS=2504;DP=16198;EAS_AF=0.0188;AMR_AF=0.2061;AFR_AF=0.4024;EUR_AF=0.2594;SAS_AF=0.1534;AA=G|||;VT=SNP
3	16741205	rs140748082	C	A	100	PASS	AC=48;AF=0.00958466;AN=5008;NS=2504;DP=16338;EAS_AF=0;AMR_AF=0.0043;AFR_AF=0.0015;EUR_AF=0.0288;SAS_AF=0.0143;AA=C|||;VT=SNP
3	16741599	rs73025420	A	G	100	PASS	AC=114;AF=0.0227636;AN=5008;NS=2504;DP=18817;EAS_AF=0;AMR_AF=0.0159;AFR_AF=0.003;EUR_AF=0.0437;SAS_AF=0.0562;AA=A|||;VT=SNP
3	16741623	rs9819032	G	T	100	PASS	AC=3692;AF=0.73722;AN=5008;NS=2504;DP=19272;EAS_AF=0.5218;AMR_AF=0.8127;AFR_AF=0.8593;EUR_AF=0.7753;SAS_AF=0.7014;AA=T|||;VT=SNP
3	16741847	rs12487048	C	G	100	PASS	AC=579;AF=0.115615;AN=5008;NS=2504;DP=19484;EAS_AF=0.0188;AMR_AF=0.134;AFR_AF=0.1142;EUR_AF=0.1849;SAS_AF=0.1329;AA=C|||;VT=SNP
3	16741942	rs12487076	C	G	100	PASS	AC=578;AF=0.115415;AN=5008;NS=2504;DP=20020;EAS_AF=0.0188;AMR_AF=0.134;AFR_AF=0.1142;EUR_AF=0.1839;SAS_AF=0.1329;AA=C|||;VT=SNP
3	16741944	rs1449535	A	G	100	PASS	AC=1192;AF=0.238019;AN=5008;NS=2504;DP=19994;EAS_AF=0.4375;AMR_AF=0.3242;AFR_AF=0.0923;EUR_AF=0.1918;SAS_AF=0.2157;AA=A|||;VT=SNP
3	16741961	rs1449534	T	C	100	PASS	AC=1192;AF=0.238019;AN=5008;NS=2504;DP=20248;EAS_AF=0.4375;AMR_AF=0.3242;AFR_AF=0.0923;EUR_AF=0.1918;SAS_AF=0.2157;AA=T|||;VT=SNP
3	16742169	rs7426680	A	G	100	PASS	AC=3631;AF=0.72504;AN=5008;NS=2504;DP=20009;EAS_AF=0.5228;AMR_AF=0.804;AFR_AF=0.8154;EUR_AF=0.7753;SAS_AF=0.7035;AA=a|||;VT=SNP
3	16742261	rs114980255	G	T	100	PASS	AC=48;AF=0.00958466;AN=5008;NS=2504;DP=19724;EAS_AF=0;AMR_AF=0.0043;AFR_AF=0.0015;EUR_AF=0.0288;SAS_AF=0.0143;AA=G|||;VT=SNP
3	16742262	rs116551072	G	T	100	PASS	AC=48;AF=0.00958466;AN=5008;NS=2504;DP=19702;EAS_AF=0;AMR_AF=0.0043;AFR_AF=0.0015;EUR_AF=0.0288;SAS_AF=0.0143;AA=G|||;VT=SNP
3	16742471	rs4685375	A	C	100	PASS	AC=3696;AF=0.738019;AN=5008;NS=2504;DP=18728;EAS_AF=0.5228;AMR_AF=0.8127;AFR_AF=0.8601;EUR_AF=0.7753;SAS_AF=0.7035;AA=a|||;VT=SNP
3	16742711	rs13316744	C	G	100	PASS	AC=2161;AF=0.43151;AN=5008;NS=2504;DP=18406;EAS_AF=0.0466;AMR_AF=0.4078;AFR_AF=0.6286;EUR_AF=0.5457;SAS_AF=0.4611;AA=C|||;VT=SNP
3	16742890	rs13323816	A	G	100	PASS	AC=478;AF=0.0954473;AN=5008;NS=2504;DP=16604;EAS_AF=0.0079;AMR_AF=0.0677;AFR_AF=0.1127;EUR_AF=0.1034;SAS_AF=0.1738;AA=A|||;VT=SNP
3	16743092	rs4685376	A	G	100	PASS	AC=1240;AF=0.247604;AN=5008;NS=2504;DP=16347;EAS_AF=0.4375;AMR_AF=0.3271;AFR_AF=0.0946;EUR_AF=0.2207;SAS_AF=0.2301;AA=A|||;VT=SNP
3	16743520	rs7636863	G	A	100	PASS	AC=2158;AF=0.430911;AN=5008;NS=2504;DP=17936;EAS_AF=0.0466;AMR_AF=0.4078;AFR_AF=0.6286;EUR_AF=0.5457;SAS_AF=0.4581;AA=g|||;VT=SNP
3	16744246	rs7617386	A	G	100	PASS	AC=1584;AF=0.316294;AN=5008;NS=2504;DP=20928;EAS_AF=0.0278;AMR_AF=0.2738;AFR_AF=0.5159;EUR_AF=0.3618;SAS_AF=0.3272;AA=A|||;VT=SNP
3	16744285	rs11711008	G	A	100	PASS	AC=572;AF=0.114217;AN=5008;NS=2504;DP=21630;EAS_AF=0.0188;AMR_AF=0.134;AFR_AF=0.1112;EUR_AF=0.1839;SAS_AF=0.1309;AA=G|||;VT=SNP
3	16744287	rs78873059	A	G	100	PASS	AC=321;AF=0.0640974;AN=5008;NS=2504;DP=21633;EAS_AF=0.0079;AMR_AF=0.0447;AFR_AF=0.0061;EUR_AF=0.1034;SAS_AF=0.1738;AA=A|||;VT=SNP
3	16744867	rs116732789	C	T	100	PASS	AC=38;AF=0.00758786;AN=5008;NS=2504;DP=20001;EAS_AF=0;AMR_AF=0.0144;AFR_AF=0.0008;EUR_AF=0.0159;SAS_AF=0.0112;AA=C|||;VT=SNP
3	16744947	rs68175832	G	A	100	PASS	AC=573;AF=0.114417;AN=5008;NS=2504;DP=20093;EAS_AF=0.0188;AMR_AF=0.134;AFR_AF=0.1112;EUR_AF=0.1839;SAS_AF=0.1319;AA=G|||;VT=SNP
3	16745246	rs9859456	T	C	100	PASS	AC=3644;AF=0.727636;AN=5008;NS=2504;DP=20570;EAS_AF=0.5228;AMR_AF=0.8112;AFR_AF=0.823;EUR_AF=0.7744;SAS_AF=0.7025;AA=C|||;VT=SNP
3	16745289	rs35851703	T	C	100	PASS	AC=575;AF=0.114816;AN=5008;NS=2504;DP=21047;EAS_AF=0.0188;AMR_AF=0.134;AFR_AF=0.112;EUR_AF=0.1839;SAS_AF=0.1329;AA=T|||;VT=SNP
3	16745405	rs114372046	G	A	100	PASS	AC=49;AF=0.00978435;AN=5008;NS=2504;DP=21512;EAS_AF=0;AMR_AF=0.0043;AFR_AF=0.0015;EUR_AF=0.0298;SAS_AF=0.0143;AA=G|||;VT=SNP
3	16745584	rs112826415	C	T	100	PASS	AC=1192;AF=0.238019;AN=5008;NS=2504;DP=15202;EAS_AF=0.4375;AMR_AF=0.3242;AFR_AF=0.093;EUR_AF=0.1909;SAS_AF=0.2157;AA=C|||;VT=SNP
3	16745749	rs13094422	C	T	100	PASS	AC=575;AF=0.114816;AN=5008;NS=2504;DP=16282;EAS_AF=0.0188;AMR_AF=0.134;AFR_AF=0.112;EUR_AF=0.1839;SAS_AF=0.1329;AA=C|||;VT=SNP
3	16746222	rs76947418	T	C	100	PASS	AC=15;AF=0.00299521;AN=5008;NS=2504;DP=24202;EAS_AF=0;AMR_AF=0.0014;AFR_AF=0.0008;EUR_AF=0.0129;SAS_AF=0;AA=T|||;VT=SNP
3	16746512	rs28670825	T	G	100	PASS	AC=283;AF=0.0565096;AN=5008;NS=2504;DP=24884;EAS_AF=0.0387;AMR_AF=0.072;AFR_AF=0.0983;EUR_AF=0.0378;SAS_AF=0.0266;AA=T|||;VT=SNP
3	16747387	rs12634883	G	T	100	PASS	AC=1464;AF=0.292332;AN=5008;NS=2504;DP=22828;EAS_AF=0.3978;AMR_AF=0.3372;AFR_AF=0.2761;EUR_AF=0.2048;SAS_AF=0.2638;AA=G|||;VT=SNP
3	16747504	rs9850607	C	A	100	PASS	AC=813;AF=0.16234;AN=5008;NS=2504;DP=20329;EAS_AF=0.0089;AMR_AF=0.0836;AFR_AF=0.3601;EUR_AF=0.1044;SAS_AF=0.1687;AA=C|||;VT=SNP
3	16747539	rs76220514	C	T	100	PASS	AC=38;AF=0.00758786;AN=5008;NS=2504;DP=20497;EAS_AF=0;AMR_AF=0.0101;AFR_AF=0.003;EUR_AF=0.0159;SAS_AF=0.0112;AA=C|||;VT=SNP
3	16747570	rs59302066	G	A	100	PASS	AC=352;AF=0.0702875;AN=5008;NS=2504;DP=20428;EAS_AF=0.0228;AMR_AF=0.0202;AFR_AF=0.1831;EUR_AF=0.0209;SAS_AF=0.0532;AA=G|||;VT=SNP
3	16747942	rs17200460	T	A	100	PASS	AC=645;AF=0.128794;AN=5008;NS=2504;DP=17666;EAS_AF=0.001;AMR_AF=0.1859;AFR_AF=0.1339;EUR_AF=0.2326;SAS_AF=0.1063;AA=T|||;VT=SNP
3	16748164	rs4685377	A	G	100	PASS	AC=4895;AF=0.977436;AN=5008;NS=2504;DP=17431;EAS_AF=1;AMR_AF=0.9683;AFR_AF=0.9985;EUR_AF=0.9235;SAS_AF=0.9877;AA=G|||;VT=SNP
3	16748278	rs17200467	T	G	100	PASS	AC=645;AF=0.128794;AN=5008;NS=2504;DP=19139;EAS_AF=0.001;AMR_AF=0.1859;AFR_AF=0.1339;EUR_AF=0.2326;SAS_AF=0.1063;AA=T|||;VT=SNP
3	16748360	rs17042619	G	C	100	PASS	AC=1116;AF=0.222843;AN=5008;NS=2504;DP=18413;EAS_AF=0.4196;AMR_AF=0.268;AFR_AF=0.093;EUR_AF=0.171;SAS_AF=0.2168;AA=G|||;VT=SNP
3	16748409	rs56057131	T	C	100	PASS	AC=1477;AF=0.294928;AN=5008;NS=2504;DP=18966;EAS_AF=0.4196;AMR_AF=0.2939;AFR_AF=0.351;EUR_AF=0.172;SAS_AF=0.2178;AA=T|||;VT=SNP
3	16748531	rs9818121	A	C	100	PASS	AC=288;AF=0.057508;AN=5008;NS=2504;DP=20741;EAS_AF=0;AMR_AF=0.0461;AFR_AF=0.1089;EUR_AF=0.0686;SAS_AF=0.044;AA=A|||;VT=SNP
3	16748611	rs9876033	T	C	100	PASS	AC=731;AF=0.145966;AN=5008;NS=2504;DP=21806;EAS_AF=0.0089;AMR_AF=0.1037;AFR_AF=0.202;EUR_AF=0.169;SAS_AF=0.2178;AA=T|||;VT=SNP
3	16748827	rs75313781	C	G	100	PASS	AC=141;AF=0.028155;AN=5008;NS=2504;DP=23179;EAS_AF=0;AMR_AF=0.036;AFR_AF=0.0038;EUR_AF=0.0676;SAS_AF=0.044;AA=C|||;VT=SNP
3	16748967	rs9856652	C	T	100	PASS	AC=3387;AF=0.676318;AN=5008;NS=2504;DP=19781;EAS_AF=0.4821;AMR_AF=0.6801;AFR_AF=0.8737;EUR_AF=0.66;SAS_AF=0.6237;AA=T|||;VT=SNP
3	16748992	rs77269597	C	T	100	PASS	AC=38;AF=0.00758786;AN=5008;NS=2504;DP=19458;EAS_AF=0;AMR_AF=0.0159;AFR_AF=0.0008;EUR_AF=0.0229;SAS_AF=0.0031;AA=C|||;VT=SNP
3	16749024	rs9860475	C	T	100	PASS	AC=594;AF=0.11861;AN=5008;NS=2504;DP=19094;EAS_AF=0.0179;AMR_AF=0.0937;AFR_AF=0.0976;EUR_AF=0.168;SAS_AF=0.2178;AA=c|||;VT=SNP
3	16749067	rs12487656	A	G	100	PASS	AC=141;AF=0.028155;AN=5008;NS=2504;DP=19179;EAS_AF=0;AMR_AF=0.036;AFR_AF=0.0038;EUR_AF=0.0676;SAS_AF=0.044;AA=A|||;VT=SNP
3	16749309	rs55997404	A	G	100	PASS	AC=937;AF=0.187101;AN=5008;NS=2504;DP=16936;EAS_AF=0.0327;AMR_AF=0.2709;AFR_AF=0.2163;EUR_AF=0.2992;SAS_AF=0.1319;AA=A|||;VT=SNP
3	16749396	rs56175076	G	C	100	PASS	AC=935;AF=0.186701;AN=5008;NS=2504;DP=13126;EAS_AF=0.0317;AMR_AF=0.2709;AFR_AF=0.2163;EUR_AF=0.2982;SAS_AF=0.1319;AA=-|||;VT=SNP
3	16749399	rs34603946	C	G	100	PASS	AC=288;AF=0.057508;AN=5008;NS=2504;DP=12959;EAS_AF=0;AMR_AF=0.0461;AFR_AF=0.1089;EUR_AF=0.0686;SAS_AF=0.044;AA=-|||;VT=SNP
3	16749941	rs74931909	C	T	100	PASS	AC=411;AF=0.0820687;AN=5008;NS=2504;DP=16131;EAS_AF=0.0248;AMR_AF=0.0231;AFR_AF=0.2209;EUR_AF=0.0219;SAS_AF=0.0573;AA=C|||;VT=SNP
3	16750269	rs9310503	G	T	100	PASS	AC=2372;AF=0.473642;AN=5008;NS=2504;DP=19056;EAS_AF=0.4395;AMR_AF=0.549;AFR_AF=0.3359;EUR_AF=0.5716;SAS_AF=0.5409;AA=T|||;VT=SNP
3	16750526	rs11715934	T	A	100	PASS	AC=1088;AF=0.217252;AN=5008;NS=2504;DP=23611;EAS_AF=0.0099;AMR_AF=0.2435;AFR_AF=0.2269;EUR_AF=0.333;SAS_AF=0.2802;AA=T|||;VT=SNP
3	16751075	rs4684293	A	G	100	PASS	AC=4559;AF=0.910343;AN=5008;NS=2504;DP=21552;EAS_AF=0.9792;AMR_AF=0.853;AFR_AF=0.9894;EUR_AF=0.8201;SAS_AF=0.8661;AA=a|||;VT=SNP
3	16751191	rs115474132	T	C	100	PASS	AC=146;AF=0.0291534;AN=5008;NS=2504;DP=19352;EAS_AF=0;AMR_AF=0.0634;AFR_AF=0.0023;EUR_AF=0.0785;SAS_AF=0.0204;AA=T|||;VT=SNP
3	16751433	rs141435342	G	A	100	PASS	AC=1271;AF=0.253794;AN=5008;NS=2504;DP=19797;EAS_AF=0.4286;AMR_AF=0.304;AFR_AF=0.0991;EUR_AF=0.2396;SAS_AF=0.2618;AA=G|||;VT=SNP
3	16751902	rs7623323	A	G	100	PASS	AC=3451;AF=0.689097;AN=5008;NS=2504;DP=20040;EAS_AF=0.494;AMR_AF=0.6816;AFR_AF=0.9123;EUR_AF=0.661;SAS_AF=0.6227;AA=G|||;VT=SNP
3	16752062	rs113666526	A	C	100	PASS	AC=411;AF=0.0820687;AN=5008;NS=2504;DP=19445;EAS_AF=0.0248;AMR_AF=0.0231;AFR_AF=0.2209;EUR_AF=0.0219;SAS_AF=0.0573;AA=A|||;VT=SNP
3	16752170	rs9868302	T	G	100	PASS	AC=444;AF=0.0886581;AN=5008;NS=2504;DP=19466;EAS_AF=0.0089;AMR_AF=0.0576;AFR_AF=0.0946;EUR_AF=0.1004;SAS_AF=0.1728;AA=T|||;VT=SNP
3	16752583	rs62245558	A	G	100	PASS	AC=1088;AF=0.217252;AN=5008;NS=2504;DP=19153;EAS_AF=0.0099;AMR_AF=0.2435;AFR_AF=0.2277;EUR_AF=0.333;SAS_AF=0.2791;AA=A|||;VT=SNP
3	16752616	rs28850580	A	T	100	PASS	AC=444;AF=0.0886581;AN=5008;NS=2504;DP=19188;EAS_AF=0.0089;AMR_AF=0.0576;AFR_AF=0.0946;EUR_AF=0.1004;SAS_AF=0.1728;AA=A|||;VT=SNP
3	16752685	rs62245559	C	T	100	PASS	AC=645;AF=0.128794;AN=5008;NS=2504;DP=19036;EAS_AF=0.002;AMR_AF=0.1859;AFR_AF=0.1331;EUR_AF=0.2326;SAS_AF=0.1063;AA=c|||;VT=SNP
3	16752874	rs1900939	C	T	100	PASS	AC=1283;AF=0.25619;AN=5008;NS=2504;DP=21184;EAS_AF=0.4296;AMR_AF=0.304;AFR_AF=0.1089;EUR_AF=0.2386;SAS_AF=0.2607;AA=C|||;VT=SNP
3	16753274	rs2122257	G	A	100	PASS	AC=3935;AF=0.785743;AN=5008;NS=2504;DP=22718;EAS_AF=0.5149;AMR_AF=0.8372;AFR_AF=0.9418;EUR_AF=0.8439;SAS_AF=0.7577;AA=A|||;VT=SNP
3	16753586	rs142529915	G	A	100	PASS	AC=411;AF=0.0820687;AN=5008;NS=2504;DP=20637;EAS_AF=0.0248;AMR_AF=0.0231;AFR_AF=0.2209;EUR_AF=0.0219;SAS_AF=0.0573;AA=G|||;VT=SNP
3	16753607	rs2197911	G	A	100	PASS	AC=3935;AF=0.785743;AN=5008;NS=2504;DP=19848;EAS_AF=0.5149;AMR_AF=0.8372;AFR_AF=0.9418;EUR_AF=0.8439;SAS_AF=0.7577;AA=A|||;VT=SNP
3	16753743	rs2197912	T	C	100	PASS	AC=2933;AF=0.585663;AN=5008;NS=2504;DP=19072;EAS_AF=0.4702;AMR_AF=0.6499;AFR_AF=0.615;EUR_AF=0.6382;SAS_AF=0.5654;AA=C|||;VT=SNP
3	16753999	rs2197913	T	C	100	PASS	AC=1088;AF=0.217252;AN=5008;NS=2504;DP=16013;EAS_AF=0.0099;AMR_AF=0.2435;AFR_AF=0.2277;EUR_AF=0.333;SAS_AF=0.2791;AA=T|||;VT=SNP
3	16754099	rs140590536	T	C	100	PASS	AC=130;AF=0.0259585;AN=5008;NS=2504;DP=17731;EAS_AF=0.0298;AMR_AF=0.0706;AFR_AF=0.0023;EUR_AF=0.0368;SAS_AF=0.0112;AA=T|||;VT=SNP
3	16754327	rs9653976	G	A	100	PASS	AC=562;AF=0.11222;AN=5008;NS=2504;DP=19386;EAS_AF=0.0298;AMR_AF=0.1023;AFR_AF=0.2784;EUR_AF=0.0676;SAS_AF=0.0256;AA=A|||;VT=SNP
3	16754595	rs112111430	C	G	100	PASS	AC=411;AF=0.0820687;AN=5008;NS=2504;DP=19658;EAS_AF=0.0248;AMR_AF=0.0231;AFR_AF=0.2209;EUR_AF=0.0219;SAS_AF=0.0573;AA=C|||;VT=SNP
3	16754861	rs7622339	T	A	100	PASS	AC=2931;AF=0.585264;AN=5008;NS=2504;DP=21922;EAS_AF=0.4683;AMR_AF=0.6499;AFR_AF=0.615;EUR_AF=0.6382;SAS_AF=0.5654;AA=A|||;VT=SNP
3	16755541	rs7613661	G	A	100	PASS	AC=644;AF=0.128594;AN=5008;NS=2504;DP=22779;EAS_AF=0.001;AMR_AF=0.1859;AFR_AF=0.1331;EUR_AF=0.2326;SAS_AF=0.1063;AA=G|||;VT=SNP
3	16755575	rs60469267	C	T	100	PASS	AC=561;AF=0.112021;AN=5008;NS=2504;DP=21842;EAS_AF=0.0298;AMR_AF=0.1023;AFR_AF=0.2784;EUR_AF=0.0666;SAS_AF=0.0256;AA=C|||;VT=SNP
3	16755934	rs114923285	A	G	100	PASS	AC=156;AF=0.0311502;AN=5008;NS=2504;DP=22604;EAS_AF=0;AMR_AF=0.036;AFR_AF=0.0151;EUR_AF=0.0676;SAS_AF=0.044;AA=A|||;VT=SNP
3	16755936	rs11709663	A	G	100	PASS	AC=2931;AF=0.585264;AN=5008;NS=2504;DP=22582;EAS_AF=0.4683;AMR_AF=0.6499;AFR_AF=0.615;EUR_AF=0.6382;SAS_AF=0.5654;AA=G|||;VT=SNP
3	16756002	rs79665717	T	C	100	PASS	AC=203;AF=0.0405351;AN=5008;NS=2504;DP=20392;EAS_AF=0;AMR_AF=0.0663;AFR_AF=0.0053;EUR_AF=0.0994;SAS_AF=0.0511;AA=T|||;VT=SNP
3	16756199	rs1375632	G	A	100	PASS	AC=1127;AF=0.22504;AN=5008;NS=2504;DP=20778;EAS_AF=0.4286;AMR_AF=0.268;AFR_AF=0.0946;EUR_AF=0.171;SAS_AF=0.2168;AA=G|||;VT=SNP
3	16756264	rs74316705	G	A	100	PASS	AC=444;AF=0.0886581;AN=5008;NS=2504;DP=19872;EAS_AF=0.0089;AMR_AF=0.0576;AFR_AF=0.0946;EUR_AF=0.1004;SAS_AF=0.1728;AA=G|||;VT=SNP
3	16756322	rs1375633	A	G	100	PASS	AC=2931;AF=0.585264;AN=5008;NS=2504;DP=19804;EAS_AF=0.4683;AMR_AF=0.6499;AFR_AF=0.615;EUR_AF=0.6382;SAS_AF=0.5654;AA=G|||;VT=SNP
3	16756442	rs1375634	G	T	100	PASS	AC=1282;AF=0.25599;AN=5008;NS=2504;DP=18280;EAS_AF=0.4286;AMR_AF=0.304;AFR_AF=0.1089;EUR_AF=0.2386;SAS_AF=0.2607;AA=G|||;VT=SNP
3	16756451	rs1375635	C	T	100	PASS	AC=3344;AF=0.667732;AN=5008;NS=2504;DP=18362;EAS_AF=0.4931;AMR_AF=0.6729;AFR_AF=0.8374;EUR_AF=0.66;SAS_AF=0.6227;AA=T|||;VT=SNP
3	16756756	rs60471465	T	C	100	PASS	AC=561;AF=0.112021;AN=5008;NS=2504;DP=20801;EAS_AF=0.0298;AMR_AF=0.1023;AFR_AF=0.2784;EUR_AF=0.0666;SAS_AF=0.0256;AA=T|||;VT=SNP
3	16756775	rs2347644	C	T	100	PASS	AC=2931;AF=0.585264;AN=5008;NS=2504;DP=20949;EAS_AF=0.4683;AMR_AF=0.6499;AFR_AF=0.615;EUR_AF=0.6382;SAS_AF=0.5654;AA=T|||;VT=SNP
3	16756896	rs75001256	G	A	100	PASS	AC=14;AF=0.00279553;AN=5008;NS=2504;DP=19752;EAS_AF=0;AMR_AF=0.0058;AFR_AF=0.0008;EUR_AF=0.0089;SAS_AF=0;AA=G|||;VT=SNP
3	16756919	rs57070589	G	A	100	PASS	AC=560;AF=0.111821;AN=5008;NS=2504;DP=19096;EAS_AF=0.0298;AMR_AF=0.1023;AFR_AF=0.2776;EUR_AF=0.0666;SAS_AF=0.0256;AA=G|||;VT=SNP
3	16757100	rs1947224	T	C	100	PASS	AC=2934;AF=0.585863;AN=5008;NS=2504;DP=21929;EAS_AF=0.4683;AMR_AF=0.6499;AFR_AF=0.6172;EUR_AF=0.6382;SAS_AF=0.5654;AA=C|||;VT=SNP
3	16757233	rs60291092	T	C	100	PASS	AC=411;AF=0.0820687;AN=5008;NS=2504;DP=19362;EAS_AF=0.0248;AMR_AF=0.0231;AFR_AF=0.2209;EUR_AF=0.0219;SAS_AF=0.0573;AA=T|||;VT=SNP
3	16757273	rs1597322	T	C	100	PASS	AC=3345;AF=0.667931;AN=5008;NS=2504;DP=19069;EAS_AF=0.4931;AMR_AF=0.6729;AFR_AF=0.8381;EUR_AF=0.66;SAS_AF=0.6227;AA=C|||;VT=SNP
3	16757901	rs11928177	G	A	100	PASS	AC=561;AF=0.112021;AN=5008;NS=2504;DP=20514;EAS_AF=0.0298;AMR_AF=0.1023;AFR_AF=0.2784;EUR_AF=0.0666;SAS_AF=0.0256;AA=G|||;VT=SNP
3	16758014	rs115018840	C	T	100	PASS	AC=50;AF=0.00998403;AN=5008;NS=2504;DP=20651;EAS_AF=0;AMR_AF=0.0058;AFR_AF=0.0015;EUR_AF=0.0298;SAS_AF=0.0143;AA=C|||;VT=SNP
3	16758061	rs2347645	C	T	100	PASS	AC=1088;AF=0.217252;AN=5008;NS=2504;DP=18662;EAS_AF=0.0099;AMR_AF=0.2435;AFR_AF=0.2277;EUR_AF=0.333;SAS_AF=0.2791;AA=C|||;VT=SNP
3	16758079	rs73135447	G	A	100	PASS	AC=561;AF=0.112021;AN=5008;NS=2504;DP=18370;EAS_AF=0.0298;AMR_AF=0.1023;AFR_AF=0.2784;EUR_AF=0.0666;SAS_AF=0.0256;AA=G|||;VT=SNP
3	16758156	rs2122258	G	A	100	PASS	AC=2370;AF=0.473243;AN=5008;NS=2504;DP=19210;EAS_AF=0.4385;AMR_AF=0.5476;AFR_AF=0.3366;EUR_AF=0.5716;SAS_AF=0.5399;AA=G|||;VT=SNP
3	16758668	rs34492706	G	A	100	PASS	AC=2374;AF=0.474042;AN=5008;NS=2504;DP=18924;EAS_AF=0.4385;AMR_AF=0.5476;AFR_AF=0.3389;EUR_AF=0.5716;SAS_AF=0.5409;AA=G|||;VT=SNP
3	16758704	rs35535855	A	G	100	PASS	AC=2933;AF=0.585663;AN=5008;NS=2504;DP=19388;EAS_AF=0.4683;AMR_AF=0.6499;AFR_AF=0.6157;EUR_AF=0.6382;SAS_AF=0.5665;AA=G|||;VT=SNP
3	16758978	rs77704929	T	A	100	PASS	AC=141;AF=0.028155;AN=5008;NS=2504;DP=19166;EAS_AF=0;AMR_AF=0.036;AFR_AF=0.0038;EUR_AF=0.0676;SAS_AF=0.044;AA=T|||;VT=SNP
3	16758984	rs895944	A	G	100	PASS	AC=205;AF=0.0409345;AN=5008;NS=2504;DP=19215;EAS_AF=0.0298;AMR_AF=0.0778;AFR_AF=0.0197;EUR_AF=0.0666;SAS_AF=0.0286;AA=A|||;VT=SNP
3	16759275	rs2347646	C	T	100	PASS	AC=1291;AF=0.257788;AN=5008;NS=2504;DP=18014;EAS_AF=0.4077;AMR_AF=0.2954;AFR_AF=0.1369;EUR_AF=0.2396;SAS_AF=0.2587;AA=C|||;VT=SNP
3	16759284	rs6779928	G	C	100	PASS	AC=947;AF=0.189097;AN=5008;NS=2504;DP=17808;EAS_AF=0.0238;AMR_AF=0.1988;AFR_AF=0.3275;EUR_AF=0.2058;SAS_AF=0.1483;AA=G|||;VT=SNP
3	16759340	rs75985856	A	C	100	PASS	AC=115;AF=0.0229633;AN=5008;NS=2504;DP=18345;EAS_AF=0;AMR_AF=0.0086;AFR_AF=0.0008;EUR_AF=0.0696;SAS_AF=0.0389;AA=A|||;VT=SNP
3	16759632	rs895945	A	G	100	PASS	AC=2814;AF=0.561901;AN=5008;NS=2504;DP=19072;EAS_AF=0.369;AMR_AF=0.611;AFR_AF=0.615;EUR_AF=0.6213;SAS_AF=0.593;AA=G|||;VT=SNP
3	16759708	rs73027311	G	A	100	PASS	AC=883;AF=0.176318;AN=5008;NS=2504;DP=17203;EAS_AF=0.3125;AMR_AF=0.2406;AFR_AF=0.0371;EUR_AF=0.1541;SAS_AF=0.2014;AA=G|||;VT=SNP
3	16760332	rs12635812	T	C	100	PASS	AC=2609;AF=0.520966;AN=5008;NS=2504;DP=18923;EAS_AF=0.3373;AMR_AF=0.5346;AFR_AF=0.5961;EUR_AF=0.5577;SAS_AF=0.5613;AA=T|||;VT=SNP
3	16760369	rs114791981	G	A	100	PASS	AC=182;AF=0.0363419;AN=5008;NS=2504;DP=19425;EAS_AF=0.0298;AMR_AF=0.072;AFR_AF=0.0038;EUR_AF=0.0666;SAS_AF=0.0307;AA=G|||;VT=SNP
3	16760401	rs34322188	C	T	100	PASS	AC=37;AF=0.00738818;AN=5008;NS=2504;DP=20254;EAS_AF=0;AMR_AF=0.0115;AFR_AF=0.0008;EUR_AF=0.0239;SAS_AF=0.0041;AA=C|||;VT=SNP
3	16760422	rs74316336	C	T	100	PASS	AC=182;AF=0.0363419;AN=5008;NS=2504;DP=20779;EAS_AF=0.0298;AMR_AF=0.072;AFR_AF=0.0038;EUR_AF=0.0666;SAS_AF=0.0307;AA=C|||;VT=SNP
3	16760629	rs1375636	G	A	100	PASS	AC=2808;AF=0.560703;AN=5008;NS=2504;DP=18783;EAS_AF=0.3681;AMR_AF=0.6081;AFR_AF=0.6112;EUR_AF=0.6243;SAS_AF=0.592;AA=A|||;VT=SNP
3	16760709	rs1375637	G	T	100	PASS	AC=1579;AF=0.315296;AN=5008;NS=2504;DP=19167;EAS_AF=0.0238;AMR_AF=0.2579;AFR_AF=0.5507;EUR_AF=0.337;SAS_AF=0.316;AA=G|||;VT=SNP
3	16760870	rs114050084	C	T	100	PASS	AC=43;AF=0.00858626;AN=5008;NS=2504;DP=7639;EAS_AF=0;AMR_AF=0.0043;AFR_AF=0.0015;EUR_AF=0.0288;SAS_AF=0.0092;AA=C|||;VT=SNP
3	16761693	rs4684295	G	A	100	PASS	AC=1710;AF=0.341454;AN=5008;NS=2504;DP=18596;EAS_AF=0.3264;AMR_AF=0.4481;AFR_AF=0.1997;EUR_AF=0.4215;SAS_AF=0.3906;AA=G|||;VT=SNP
3	16761760	rs74622649	T	G	100	PASS	AC=14;AF=0.00279553;AN=5008;NS=2504;DP=19040;EAS_AF=0;AMR_AF=0.0014;AFR_AF=0.0008;EUR_AF=0.0119;SAS_AF=0;AA=T|||;VT=SNP
3	16761762	rs9842848	C	T	100	PASS	AC=469;AF=0.0936502;AN=5008;NS=2504;DP=18952;EAS_AF=0.0139;AMR_AF=0.0288;AFR_AF=0.2761;EUR_AF=0.0219;SAS_AF=0.0491;AA=C|||;VT=SNP
3	16761856	rs78052952	C	T	100	PASS	AC=41;AF=0.0081869;AN=5008;NS=2504;DP=19347;EAS_AF=0;AMR_AF=0.0043;AFR_AF=0.0015;EUR_AF=0.0268;SAS_AF=0.0092;AA=C|||;VT=SNP
3	16761941	rs79020385	T	C	100	PASS	AC=182;AF=0.0363419;AN=5008;NS=2504;DP=20259;EAS_AF=0.0288;AMR_AF=0.072;AFR_AF=0.0038;EUR_AF=0.0676;SAS_AF=0.0307;AA=T|||;VT=SNP
3	16762185	rs7618461	C	T	100	PASS	AC=1504;AF=0.300319;AN=5008;NS=2504;DP=21663;EAS_AF=0.0238;AMR_AF=0.2522;AFR_AF=0.4138;EUR_AF=0.4066;SAS_AF=0.3569;AA=C|||;VT=SNP
3	16762686	rs77657183	C	T	100	PASS	AC=14;AF=0.00279553;AN=5008;NS=2504;DP=19987;EAS_AF=0;AMR_AF=0.0014;AFR_AF=0.0008;EUR_AF=0.0119;SAS_AF=0;AA=C|||;VT=SNP
3	16763478	rs1868548	A	G	100	PASS	AC=417;AF=0.0832668;AN=5008;NS=2504;DP=17416;EAS_AF=0.0645;AMR_AF=0.2032;AFR_AF=0.0182;EUR_AF=0.0944;SAS_AF=0.0941;AA=A|||;VT=SNP
3	16763573	rs13322151	G	T	100	PASS	AC=918;AF=0.183307;AN=5008;NS=2504;DP=18479;EAS_AF=0.0099;AMR_AF=0.2147;AFR_AF=0.1369;EUR_AF=0.3151;SAS_AF=0.2669;AA=A|||;VT=SNP
3	16764023	rs61182735	G	A	100	PASS	AC=1928;AF=0.384984;AN=5008;NS=2504;DP=15707;EAS_AF=0.3601;AMR_AF=0.5216;AFR_AF=0.2284;EUR_AF=0.4881;SAS_AF=0.4192;AA=G|||;VT=SNP
3	16764089	rs6789148	T	A	100	PASS	AC=3496;AF=0.698083;AN=5008;NS=2504;DP=15855;EAS_AF=0.38;AMR_AF=0.7853;AFR_AF=0.7685;EUR_AF=0.825;SAS_AF=0.7382;AA=T|||;VT=SNP
3	16764156	rs6778810	G	A	100	PASS	AC=1500;AF=0.299521;AN=5008;NS=2504;DP=16121;EAS_AF=0.3274;AMR_AF=0.4107;AFR_AF=0.1467;EUR_AF=0.3549;SAS_AF=0.3415;AA=G|||;VT=SNP
3	16764234	rs6778843	G	A	100	PASS	AC=3701;AF=0.739018;AN=5008;NS=2504;DP=18892;EAS_AF=0.3849;AMR_AF=0.8127;AFR_AF=0.8828;EUR_AF=0.8439;SAS_AF=0.7495;AA=A|||;VT=SNP
3	16764773	rs75716718	T	G	100	PASS	AC=367;AF=0.0732827;AN=5008;NS=2504;DP=16906;EAS_AF=0.0258;AMR_AF=0.1095;AFR_AF=0.0424;EUR_AF=0.1332;SAS_AF=0.0767;AA=T|||;VT=SNP
3	16765016	rs12494614	G	A	100	PASS	AC=144;AF=0.028754;AN=5008;NS=2504;DP=19294;EAS_AF=0;AMR_AF=0.036;AFR_AF=0.0045;EUR_AF=0.0666;SAS_AF=0.047;AA=G|||;VT=SNP
3	16765249	rs12494620	C	T	100	PASS	AC=415;AF=0.0828674;AN=5008;NS=2504;DP=15010;EAS_AF=0.0258;AMR_AF=0.111;AFR_AF=0.0772;EUR_AF=0.1332;SAS_AF=0.0777;AA=C|||;VT=SNP
3	16765283	rs7627903	C	T	100	PASS	AC=3496;AF=0.698083;AN=5008;NS=2504;DP=13506;EAS_AF=0.3849;AMR_AF=0.7853;AFR_AF=0.7648;EUR_AF=0.825;SAS_AF=0.7382;AA=T|||;VT=SNP
3	16765299	rs74341935	C	T	100	PASS	AC=292;AF=0.0583067;AN=5008;NS=2504;DP=12887;EAS_AF=0.0089;AMR_AF=0.0432;AFR_AF=0.0567;EUR_AF=0.0915;SAS_AF=0.0879;AA=C|||;VT=SNP
3	16765493	rs116677335	C	T	100	PASS	AC=130;AF=0.0259585;AN=5008;NS=2504;DP=18220;EAS_AF=0.0258;AMR_AF=0.0677;AFR_AF=0.0023;EUR_AF=0.0368;SAS_AF=0.0174;AA=C|||;VT=SNP
3	16765879	rs7628639	G	A	100	PASS	AC=1568;AF=0.313099;AN=5008;NS=2504;DP=19645;EAS_AF=0.0198;AMR_AF=0.379;AFR_AF=0.2806;EUR_AF=0.504;SAS_AF=0.4162;AA=G|||;VT=SNP
3	16766989	rs6786557	G	A	100	PASS	AC=431;AF=0.0860623;AN=5008;NS=2504;DP=16032;EAS_AF=0.0198;AMR_AF=0.0274;AFR_AF=0.2383;EUR_AF=0.0338;SAS_AF=0.044;AA=G|||;VT=SNP
3	16767090	rs6786488	C	T	100	PASS	AC=420;AF=0.0838658;AN=5008;NS=2504;DP=14856;EAS_AF=0.0198;AMR_AF=0.0274;AFR_AF=0.23;EUR_AF=0.0338;SAS_AF=0.044;AA=C|||;VT=SNP
3	16767202	rs10440095	A	G	100	PASS	AC=1751;AF=0.349641;AN=5008;NS=2504;DP=14178;EAS_AF=0.0456;AMR_AF=0.4524;AFR_AF=0.2882;EUR_AF=0.5706;SAS_AF=0.4458;AA=A|||;VT=SNP
3	16767232	rs66477917	G	T	100	PASS	AC=650;AF=0.129792;AN=5008;NS=2504;DP=15219;EAS_AF=0.0109;AMR_AF=0.1628;AFR_AF=0.1513;EUR_AF=0.1869;SAS_AF=0.1411;AA=G|||;VT=SNP
3	16767286	rs921283	T	C	100	PASS	AC=2886;AF=0.576278;AN=5008;NS=2504;DP=16145;EAS_AF=0.3661;AMR_AF=0.7363;AFR_AF=0.4017;EUR_AF=0.7913;SAS_AF=0.6943;AA=C|||;VT=SNP
3	16767507	rs921285	C	A	100	PASS	AC=4920;AF=0.982428;AN=5008;NS=2504;DP=18431;EAS_AF=1;AMR_AF=0.9741;AFR_AF=0.9992;EUR_AF=0.9364;SAS_AF=0.9949;AA=A|||;VT=SNP
3	16767528	rs12638264	C	T	100	PASS	AC=894;AF=0.178514;AN=5008;NS=2504;DP=18207;EAS_AF=0.3204;AMR_AF=0.2421;AFR_AF=0.0386;EUR_AF=0.1541;SAS_AF=0.2014;AA=C|||;VT=SNP
3	16768239	rs114457480	T	C	100	PASS	AC=178;AF=0.0355431;AN=5008;NS=2504;DP=20163;EAS_AF=0.0258;AMR_AF=0.0735;AFR_AF=0.0038;EUR_AF=0.0666;SAS_AF=0.0297;AA=T|||;VT=SNP
3	16768369	rs895946	C	T	100	PASS	AC=2881;AF=0.57528;AN=5008;NS=2504;DP=21596;EAS_AF=0.3671;AMR_AF=0.7349;AFR_AF=0.3971;EUR_AF=0.7922;SAS_AF=0.6943;AA=C|||;VT=SNP
3	16768443	rs895947	T	C	100	PASS	AC=2882;AF=0.575479;AN=5008;NS=2504;DP=21178;EAS_AF=0.3661;AMR_AF=0.7349;AFR_AF=0.3986;EUR_AF=0.7922;SAS_AF=0.6943;AA=C|||;VT=SNP
3	16768586	rs1449537	C	T	100	PASS	AC=1090;AF=0.217652;AN=5008;NS=2504;DP=16780;EAS_AF=0.3234;AMR_AF=0.2824;AFR_AF=0.0756;EUR_AF=0.2207;SAS_AF=0.2515;AA=T|||;VT=SNP
3	16769398	rs1823371	T	C	100	PASS	AC=2923;AF=0.583666;AN=5008;NS=2504;DP=15791;EAS_AF=0.3631;AMR_AF=0.7435;AFR_AF=0.4281;EUR_AF=0.7913;SAS_AF=0.6943;AA=C|||;VT=SNP
3	16769638	rs1375638	T	C	100	PASS	AC=2883;AF=0.575679;AN=5008;NS=2504;DP=18023;EAS_AF=0.3651;AMR_AF=0.7349;AFR_AF=0.4009;EUR_AF=0.7913;SAS_AF=0.6943;AA=T|||;VT=SNP
3	16770096	rs951491	C	T	100	PASS	AC=2884;AF=0.575879;AN=5008;NS=2504;DP=19341;EAS_AF=0.3661;AMR_AF=0.7349;AFR_AF=0.4009;EUR_AF=0.7913;SAS_AF=0.6943;AA=T|||;VT=SNP
3	16770289	rs4128498	C	T	100	PASS	AC=674;AF=0.134585;AN=5008;NS=2504;DP=20065;EAS_AF=0.0099;AMR_AF=0.1614;AFR_AF=0.1694;EUR_AF=0.1889;SAS_AF=0.1411;AA=C|||;VT=SNP
3	16770418	rs55965639	T	C	100	PASS	AC=892;AF=0.178115;AN=5008;NS=2504;DP=18397;EAS_AF=0.3194;AMR_AF=0.2421;AFR_AF=0.0386;EUR_AF=0.1531;SAS_AF=0.2014;AA=T|||;VT=SNP
3	16770567	rs62247663	G	T	100	PASS	AC=898;AF=0.179313;AN=5008;NS=2504;DP=19331;EAS_AF=0.0109;AMR_AF=0.2147;AFR_AF=0.1142;EUR_AF=0.3161;SAS_AF=0.2751;AA=G|||;VT=SNP
3	16770697	rs73027341	A	C	100	PASS	AC=892;AF=0.178115;AN=5008;NS=2504;DP=20245;EAS_AF=0.3194;AMR_AF=0.2421;AFR_AF=0.0386;EUR_AF=0.1531;SAS_AF=0.2014;AA=A|||;VT=SNP
3	16771047	rs114451895	A	G	100	PASS	AC=49;AF=0.00978435;AN=5008;NS=2504;DP=19981;EAS_AF=0;AMR_AF=0.0072;AFR_AF=0.0015;EUR_AF=0.0298;SAS_AF=0.0123;AA=A|||;VT=SNP
3	16771147	rs2044739	A	G	100	PASS	AC=2885;AF=0.576078;AN=5008;NS=2504;DP=18858;EAS_AF=0.3661;AMR_AF=0.7349;AFR_AF=0.4009;EUR_AF=0.7913;SAS_AF=0.6953;AA=G|||;VT=SNP
3	16771177	rs2044740	T	G	100	PASS	AC=2884;AF=0.575879;AN=5008;NS=2504;DP=18850;EAS_AF=0.3661;AMR_AF=0.7349;AFR_AF=0.4009;EUR_AF=0.7913;SAS_AF=0.6943;AA=G|||;VT=SNP
3	16771252	rs78994846	G	C	100	PASS	AC=190;AF=0.0379393;AN=5008;NS=2504;DP=19479;EAS_AF=0;AMR_AF=0.0403;AFR_AF=0.0371;EUR_AF=0.0666;SAS_AF=0.047;AA=G|||;VT=SNP
3	16771309	rs12488778	A	G	100	PASS	AC=190;AF=0.0379393;AN=5008;NS=2504;DP=18451;EAS_AF=0;AMR_AF=0.0403;AFR_AF=0.0371;EUR_AF=0.0666;SAS_AF=0.047;AA=A|||;VT=SNP
3	16771377	rs4685379	A	G	100	PASS	AC=2884;AF=0.575879;AN=5008;NS=2504;DP=19073;EAS_AF=0.3661;AMR_AF=0.7349;AFR_AF=0.4009;EUR_AF=0.7913;SAS_AF=0.6943;AA=G|||;VT=SNP
3	16771532	rs12485828	T	G	100	PASS	AC=190;AF=0.0379393;AN=5008;NS=2504;DP=18002;EAS_AF=0;AMR_AF=0.0403;AFR_AF=0.0371;EUR_AF=0.0666;SAS_AF=0.047;AA=T|||;VT=SNP
3	16771667	rs9867714	C	G	100	PASS	AC=2884;AF=0.575879;AN=5008;NS=2504;DP=16904;EAS_AF=0.3661;AMR_AF=0.7349;AFR_AF=0.4009;EUR_AF=0.7913;SAS_AF=0.6943;AA=G|||;VT=SNP
3	16771753	rs9868094	G	A	100	PASS	AC=1572;AF=0.313898;AN=5008;NS=2504;DP=17262;EAS_AF=0.0208;AMR_AF=0.3761;AFR_AF=0.2837;EUR_AF=0.505;SAS_AF=0.4162;AA=G|||;VT=SNP
3	16771786	rs73818543	T	C	100	PASS	AC=360;AF=0.071885;AN=5008;NS=2504;DP=15965;EAS_AF=0;AMR_AF=0.0346;AFR_AF=0.2307;EUR_AF=0.0199;SAS_AF=0.0112;AA=T|||;VT=SNP
3	16772327	rs144831461	G	A	100	PASS	AC=5;AF=0.000998403;AN=5008;NS=2504;DP=19894;EAS_AF=0;AMR_AF=0.0014;AFR_AF=0;EUR_AF=0.004;SAS_AF=0;AA=G|||;VT=SNP
3	16772472	rs148593185	G	A	100	PASS	AC=180;AF=0.0359425;AN=5008;NS=2504;DP=22618;EAS_AF=0.0258;AMR_AF=0.0764;AFR_AF=0.0038;EUR_AF=0.0666;SAS_AF=0.0297;AA=G|||;VT=SNP
3	16772496	rs56345807	G	T	100	PASS	AC=899;AF=0.179513;AN=5008;NS=2504;DP=21118;EAS_AF=0.0109;AMR_AF=0.2147;AFR_AF=0.1142;EUR_AF=0.3161;SAS_AF=0.2761;AA=G|||;VT=SNP
3	16772658	rs4685380	G	A	100	PASS	AC=943;AF=0.188299;AN=5008;NS=2504;DP=19467;EAS_AF=0.3194;AMR_AF=0.2435;AFR_AF=0.0764;EUR_AF=0.1531;SAS_AF=0.2014;AA=G|||;VT=SNP
3	16773360	rs79704392	T	G	100	PASS	AC=2884;AF=0.575879;AN=5008;NS=2504;DP=21410;EAS_AF=0.3661;AMR_AF=0.7349;AFR_AF=0.4009;EUR_AF=0.7913;SAS_AF=0.6943;AA=G|||;VT=SNP
3	16773537	rs12107299	A	G	100	PASS	AC=662;AF=0.132188;AN=5008;NS=2504;DP=23832;EAS_AF=0.0099;AMR_AF=0.1614;AFR_AF=0.1611;EUR_AF=0.1889;SAS_AF=0.1401;AA=A|||;VT=SNP
3	16773620	rs12108085	C	T	100	PASS	AC=2884;AF=0.575879;AN=5008;NS=2504;DP=22461;EAS_AF=0.3661;AMR_AF=0.7349;AFR_AF=0.4009;EUR_AF=0.7913;SAS_AF=0.6943;AA=T|||;VT=SNP
3	16773645	rs12107302	A	G	100	PASS	AC=2923;AF=0.583666;AN=5008;NS=2504;DP=22393;EAS_AF=0.3661;AMR_AF=0.7435;AFR_AF=0.4259;EUR_AF=0.7913;SAS_AF=0.6943;AA=A|||;VT=SNP
3	16774233	rs6777839	C	A	100	PASS	AC=2885;AF=0.576078;AN=5008;NS=2504;DP=19085;EAS_AF=0.3661;AMR_AF=0.7349;AFR_AF=0.4017;EUR_AF=0.7913;SAS_AF=0.6943;AA=A|||;VT=SNP
3	16774334	rs144393663	C	A	100	PASS	AC=190;AF=0.0379393;AN=5008;NS=2504;DP=18061;EAS_AF=0;AMR_AF=0.0403;AFR_AF=0.0371;EUR_AF=0.0666;SAS_AF=0.047;AA=C|||;VT=SNP
3	16774413	rs143247061	C	A	100	PASS	AC=943;AF=0.188299;AN=5008;NS=2504;DP=17709;EAS_AF=0.3194;AMR_AF=0.2435;AFR_AF=0.0764;EUR_AF=0.1531;SAS_AF=0.2014;AA=C|||;VT=SNP
3	16774458	rs147477293	T	C	100	PASS	AC=69;AF=0.013778;AN=5008;NS=2504;DP=15459;EAS_AF=0;AMR_AF=0.0043;AFR_AF=0.0015;EUR_AF=0.0318;SAS_AF=0.0327;AA=T|||;VT=SNP
3	16774631	rs142878556	C	A	100	PASS	AC=360;AF=0.071885;AN=5008;NS=2504;DP=19994;EAS_AF=0;AMR_AF=0.0346;AFR_AF=0.2307;EUR_AF=0.0199;SAS_AF=0.0112;AA=C|||;VT=SNP
3	16774821	rs62247665	C	A	100	PASS	AC=899;AF=0.179513;AN=5008;NS=2504;DP=21140;EAS_AF=0.0109;AMR_AF=0.2147;AFR_AF=0.1142;EUR_AF=0.3161;SAS_AF=0.2761;AA=T|||;VT=SNP
3	16775072	rs115428027	A	G	100	PASS	AC=369;AF=0.0736821;AN=5008;NS=2504;DP=19817;EAS_AF=0.0258;AMR_AF=0.1153;AFR_AF=0.0408;EUR_AF=0.1332;SAS_AF=0.0767;AA=A|||;VT=SNP
3	16775326	rs139693460	T	C	100	PASS	AC=179;AF=0.0357428;AN=5008;NS=2504;DP=18796;EAS_AF=0.0258;AMR_AF=0.0749;AFR_AF=0.0038;EUR_AF=0.0666;SAS_AF=0.0297;AA=T|||;VT=SNP
3	16775363	rs4260418	T	C	100	PASS	AC=3702;AF=0.739217;AN=5008;NS=2504;DP=18443;EAS_AF=0.3869;AMR_AF=0.8127;AFR_AF=0.882;EUR_AF=0.8439;SAS_AF=0.7495;AA=C|||;VT=SNP
3	16775394	rs140333058	A	G	100	PASS	AC=274;AF=0.0547125;AN=5008;NS=2504;DP=17839;EAS_AF=0.0208;AMR_AF=0.0202;AFR_AF=0.1233;EUR_AF=0.0328;SAS_AF=0.044;AA=A|||;VT=SNP
3	16775698	rs75772859	A	G	100	PASS	AC=892;AF=0.178115;AN=5008;NS=2504;DP=19744;EAS_AF=0.3194;AMR_AF=0.2421;AFR_AF=0.0386;EUR_AF=0.1531;SAS_AF=0.2014;AA=A|||;VT=SNP
3	16775724	rs80170468	T	C	100	PASS	AC=2885;AF=0.576078;AN=5008;NS=2504;DP=20186;EAS_AF=0.3661;AMR_AF=0.7349;AFR_AF=0.4009;EUR_AF=0.7922;SAS_AF=0.6943;AA=A|||;VT=SNP
3	16775824	rs148182044	G	A	100	PASS	AC=273;AF=0.0545128;AN=5008;NS=2504;DP=19310;EAS_AF=0.0198;AMR_AF=0.0202;AFR_AF=0.1233;EUR_AF=0.0328;SAS_AF=0.044;AA=G|||;VT=SNP
3	16775935	rs111648995	G	T	100	PASS	AC=2884;AF=0.575879;AN=5008;NS=2504;DP=20354;EAS_AF=0.3661;AMR_AF=0.7349;AFR_AF=0.4009;EUR_AF=0.7913;SAS_AF=0.6943;AA=G|||;VT=SNP
3	16776517	rs6785303	G	A	100	PASS	AC=660;AF=0.131789;AN=5008;NS=2504;DP=21117;EAS_AF=0.0099;AMR_AF=0.1614;AFR_AF=0.1596;EUR_AF=0.1889;SAS_AF=0.1401;AA=G|||;VT=SNP
3	16777872	rs139382221	A	G	100	PASS	AC=892;AF=0.178115;AN=5008;NS=2504;DP=19492;EAS_AF=0.3194;AMR_AF=0.2421;AFR_AF=0.0386;EUR_AF=0.1531;SAS_AF=0.2014;AA=A|||;VT=SNP
3	16778485	rs78762780	G	A	100	PASS	AC=190;AF=0.0379393;AN=5008;NS=2504;DP=15664;EAS_AF=0;AMR_AF=0.0403;AFR_AF=0.0371;EUR_AF=0.0666;SAS_AF=0.047;AA=G|||;VT=SNP
3	16778701	rs9829793	C	T	100	PASS	AC=672;AF=0.134185;AN=5008;NS=2504;DP=19429;EAS_AF=0.0099;AMR_AF=0.1614;AFR_AF=0.1687;EUR_AF=0.1889;SAS_AF=0.1401;AA=C|||;VT=SNP
3	16778771	rs9849824	T	C	100	PASS	AC=1470;AF=0.29353;AN=5008;NS=2504;DP=19651;EAS_AF=0.0208;AMR_AF=0.3703;AFR_AF=0.2837;EUR_AF=0.498;SAS_AF=0.3231;AA=T|||;VT=SNP
3	16778867	rs1375631	A	G	100	PASS	AC=1470;AF=0.29353;AN=5008;NS=2504;DP=19093;EAS_AF=0.0208;AMR_AF=0.3703;AFR_AF=0.2837;EUR_AF=0.498;SAS_AF=0.3231;AA=A|||;VT=SNP
3	16778910	rs17200488	C	T	100	PASS	AC=942;AF=0.188099;AN=5008;NS=2504;DP=17626;EAS_AF=0.3194;AMR_AF=0.2435;AFR_AF=0.0764;EUR_AF=0.1521;SAS_AF=0.2014;AA=C|||;VT=SNP
3	16778959	rs73027355	C	A	100	PASS	AC=891;AF=0.177915;AN=5008;NS=2504;DP=16788;EAS_AF=0.3194;AMR_AF=0.2421;AFR_AF=0.0386;EUR_AF=0.1521;SAS_AF=0.2014;AA=C|||;VT=SNP
3	16779040	rs1375630	G	A	100	PASS	AC=1470;AF=0.29353;AN=5008;NS=2504;DP=19568;EAS_AF=0.0208;AMR_AF=0.3703;AFR_AF=0.2837;EUR_AF=0.498;SAS_AF=0.3231;AA=g|||;VT=SNP
3	16779060	rs12495993	A	T	100	PASS	AC=144;AF=0.028754;AN=5008;NS=2504;DP=20114;EAS_AF=0;AMR_AF=0.036;AFR_AF=0.0038;EUR_AF=0.0666;SAS_AF=0.0481;AA=A|||;VT=SNP
3	16779275	rs1449533	T	G	100	PASS	AC=2781;AF=0.555312;AN=5008;NS=2504;DP=16437;EAS_AF=0.3661;AMR_AF=0.7291;AFR_AF=0.4009;EUR_AF=0.7833;SAS_AF=0.6012;AA=t|||;VT=SNP
3	16779409	rs983986	A	T	100	PASS	AC=891;AF=0.177915;AN=5008;NS=2504;DP=18984;EAS_AF=0.3194;AMR_AF=0.2421;AFR_AF=0.0386;EUR_AF=0.1521;SAS_AF=0.2014;AA=A|||;VT=SNP
3	16779536	rs73027356	G	A	100	PASS	AC=469;AF=0.0936502;AN=5008;NS=2504;DP=19226;EAS_AF=0.0099;AMR_AF=0.1556;AFR_AF=0.0189;EUR_AF=0.1879;SAS_AF=0.1401;AA=g|||;VT=SNP
3	16779663	rs190712758	C	T	100	PASS	AC=24;AF=0.00479233;AN=5008;NS=2504;DP=18569;EAS_AF=0;AMR_AF=0.0159;AFR_AF=0.0008;EUR_AF=0.0109;SAS_AF=0.001;AA=C|||;VT=SNP
3	16779788	rs1868547	G	T	100	PASS	AC=2780;AF=0.555112;AN=5008;NS=2504;DP=18430;EAS_AF=0.3651;AMR_AF=0.7291;AFR_AF=0.4009;EUR_AF=0.7833;SAS_AF=0.6012;AA=T|||;VT=SNP
3	16779791	rs4481140	G	A	100	PASS	AC=889;AF=0.177516;AN=5008;NS=2504;DP=18393;EAS_AF=0.3185;AMR_AF=0.2406;AFR_AF=0.0386;EUR_AF=0.1521;SAS_AF=0.2014;AA=G|||;VT=SNP
3	16779799	rs4296576	T	A	100	PASS	AC=940;AF=0.1877;AN=5008;NS=2504;DP=18391;EAS_AF=0.3185;AMR_AF=0.2421;AFR_AF=0.0764;EUR_AF=0.1521;SAS_AF=0.2014;AA=T|||;VT=SNP
3	16780106	rs62247681	C	A	100	PASS	AC=798;AF=0.159345;AN=5008;NS=2504;DP=20470;EAS_AF=0.0109;AMR_AF=0.2089;AFR_AF=0.115;EUR_AF=0.3091;SAS_AF=0.183;AA=C|||;VT=SNP
3	16780480	rs4684297	T	A	100	PASS	AC=942;AF=0.188099;AN=5008;NS=2504;DP=17274;EAS_AF=0.3194;AMR_AF=0.2435;AFR_AF=0.0764;EUR_AF=0.1521;SAS_AF=0.2014;AA=T|||;VT=SNP
3	16780658	rs7610762	T	C	100	PASS	AC=2819;AF=0.562899;AN=5008;NS=2504;DP=11351;EAS_AF=0.3661;AMR_AF=0.7363;AFR_AF=0.4259;EUR_AF=0.7833;SAS_AF=0.6012;AA=C|||;VT=SNP
3	16780735	rs58940679	A	T	100	PASS	AC=944;AF=0.188498;AN=5008;NS=2504;DP=11811;EAS_AF=0.3204;AMR_AF=0.2435;AFR_AF=0.0764;EUR_AF=0.1531;SAS_AF=0.2014;AA=A|||;VT=SNP
3	16781440	rs4685382	A	C	100	PASS	AC=2780;AF=0.555112;AN=5008;NS=2504;DP=20485;EAS_AF=0.3661;AMR_AF=0.7291;AFR_AF=0.4009;EUR_AF=0.7833;SAS_AF=0.6002;AA=C|||;VT=SNP
3	16781612	rs9817635	G	C	100	PASS	AC=2781;AF=0.555312;AN=5008;NS=2504;DP=21551;EAS_AF=0.3661;AMR_AF=0.7305;AFR_AF=0.4009;EUR_AF=0.7823;SAS_AF=0.6012;AA=C|||;VT=SNP
3	16781709	rs78737932	A	C	100	PASS	AC=189;AF=0.0377396;AN=5008;NS=2504;DP=20195;EAS_AF=0;AMR_AF=0.0403;AFR_AF=0.0363;EUR_AF=0.0666;SAS_AF=0.047;AA=A|||;VT=SNP
3	16781766	rs9817554	C	T	100	PASS	AC=2781;AF=0.555312;AN=5008;NS=2504;DP=19020;EAS_AF=0.3661;AMR_AF=0.7291;AFR_AF=0.4009;EUR_AF=0.7833;SAS_AF=0.6012;AA=T|||;VT=SNP
3	16781925	rs9817879	C	T	100	PASS	AC=2781;AF=0.555312;AN=5008;NS=2504;DP=18809;EAS_AF=0.3661;AMR_AF=0.7291;AFR_AF=0.4009;EUR_AF=0.7833;SAS_AF=0.6012;AA=T|||;VT=SNP
3	16782172	rs13073517	C	T	100	PASS	AC=661;AF=0.131989;AN=5008;NS=2504;DP=21324;EAS_AF=0.0099;AMR_AF=0.1614;AFR_AF=0.1604;EUR_AF=0.1889;SAS_AF=0.1401;AA=c|||;VT=SNP
3	16782227	rs62247682	C	A	100	PASS	AC=45;AF=0.00898562;AN=5008;NS=2504;DP=21043;EAS_AF=0;AMR_AF=0.0144;AFR_AF=0.0008;EUR_AF=0.0328;SAS_AF=0.001;AA=C|||;VT=SNP
3	16782271	rs17042646	T	C	100	PASS	AC=892;AF=0.178115;AN=5008;NS=2504;DP=19296;EAS_AF=0.3194;AMR_AF=0.2421;AFR_AF=0.0386;EUR_AF=0.1531;SAS_AF=0.2014;AA=T|||;VT=SNP
3	16782878	rs55835137	A	C	100	PASS	AC=892;AF=0.178115;AN=5008;NS=2504;DP=20975;EAS_AF=0.3194;AMR_AF=0.2421;AFR_AF=0.0386;EUR_AF=0.1531;SAS_AF=0.2014;AA=A|||;VT=SNP
3	16783061	rs978664	A	G	100	PASS	AC=1648;AF=0.329073;AN=5008;NS=2504;DP=21187;EAS_AF=0.0466;AMR_AF=0.4452;AFR_AF=0.2852;EUR_AF=0.5646;SAS_AF=0.3548;AA=A|||;VT=SNP
3	16783299	rs9847592	T	C	100	PASS	AC=3706;AF=0.740016;AN=5008;NS=2504;DP=21671;EAS_AF=0.3859;AMR_AF=0.8127;AFR_AF=0.8858;EUR_AF=0.8439;SAS_AF=0.7495;AA=C|||;VT=SNP
3	16783341	rs17272677	A	C	100	PASS	AC=795;AF=0.158746;AN=5008;NS=2504;DP=22879;EAS_AF=0.0109;AMR_AF=0.2089;AFR_AF=0.1127;EUR_AF=0.3091;SAS_AF=0.183;AA=A|||;VT=SNP
3	16783433	rs9827713	C	T	100	PASS	AC=2782;AF=0.555511;AN=5008;NS=2504;DP=20877;EAS_AF=0.3661;AMR_AF=0.7291;AFR_AF=0.4017;EUR_AF=0.7833;SAS_AF=0.6012;AA=T|||;VT=SNP
3	16783524	rs78135659	C	A	100	PASS	AC=179;AF=0.0357428;AN=5008;NS=2504;DP=18270;EAS_AF=0.0258;AMR_AF=0.0749;AFR_AF=0.0038;EUR_AF=0.0666;SAS_AF=0.0297;AA=C|||;VT=SNP
3	16783847	rs75540228	A	G	100	PASS	AC=190;AF=0.0379393;AN=5008;NS=2504;DP=16934;EAS_AF=0;AMR_AF=0.0403;AFR_AF=0.0371;EUR_AF=0.0666;SAS_AF=0.047;AA=A|||;VT=SNP
3	16783895	rs9828399	C	G	100	PASS	AC=1647;AF=0.328874;AN=5008;NS=2504;DP=16145;EAS_AF=0.0466;AMR_AF=0.4452;AFR_AF=0.2867;EUR_AF=0.5636;SAS_AF=0.3528;AA=c|||;VT=SNP
3	16784074	rs2347652	G	A	100	PASS	AC=943;AF=0.188299;AN=5008;NS=2504;DP=14385;EAS_AF=0.3194;AMR_AF=0.2435;AFR_AF=0.0764;EUR_AF=0.1531;SAS_AF=0.2014;AA=G|||;VT=SNP
3	16784232	rs188766004	C	A	100	PASS	AC=10;AF=0.00199681;AN=5008;NS=2504;DP=15232;EAS_AF=0;AMR_AF=0.0043;AFR_AF=0;EUR_AF=0.007;SAS_AF=0;AA=C|||;VT=SNP
3	16784389	rs9833158	G	A	100	PASS	AC=1838;AF=0.367013;AN=5008;NS=2504;DP=16968;EAS_AF=0.0466;AMR_AF=0.4856;AFR_AF=0.3245;EUR_AF=0.6302;SAS_AF=0.3998;AA=G|||;VT=SNP
3	16784614	rs4685383	A	G	100	PASS	AC=2781;AF=0.555312;AN=5008;NS=2504;DP=19396;EAS_AF=0.3661;AMR_AF=0.7291;AFR_AF=0.4009;EUR_AF=0.7833;SAS_AF=0.6012;AA=G|||;VT=SNP
3	16785316	rs79214661	T	C	100	PASS	AC=375;AF=0.0748802;AN=5008;NS=2504;DP=17318;EAS_AF=0.0198;AMR_AF=0.0259;AFR_AF=0.1225;EUR_AF=0.0408;SAS_AF=0.137;AA=T|||;VT=SNP
3	16785648	rs2167063	G	A	100	PASS	AC=943;AF=0.188299;AN=5008;NS=2504;DP=19855;EAS_AF=0.3194;AMR_AF=0.2435;AFR_AF=0.0764;EUR_AF=0.1531;SAS_AF=0.2014;AA=G|||;VT=SNP
3	16785673	rs2167062	C	A	100	PASS	AC=3340;AF=0.666933;AN=5008;NS=2504;DP=19655;EAS_AF=0.3859;AMR_AF=0.7781;AFR_AF=0.6505;EUR_AF=0.8241;SAS_AF=0.7382;AA=A|||;VT=SNP
3	16785704	rs142810174	T	G	100	PASS	AC=19;AF=0.00379393;AN=5008;NS=2504;DP=19893;EAS_AF=0;AMR_AF=0.0029;AFR_AF=0;EUR_AF=0.0129;SAS_AF=0.0041;AA=T|||;VT=SNP
3	16785744	rs2122255	A	G	100	PASS	AC=2786;AF=0.55631;AN=5008;NS=2504;DP=20853;EAS_AF=0.3661;AMR_AF=0.7291;AFR_AF=0.4047;EUR_AF=0.7833;SAS_AF=0.6012;AA=G|||;VT=SNP
3	16786064	rs2122254	C	T	100	PASS	AC=943;AF=0.188299;AN=5008;NS=2504;DP=18975;EAS_AF=0.3194;AMR_AF=0.2435;AFR_AF=0.0764;EUR_AF=0.1531;SAS_AF=0.2014;AA=T|||;VT=SNP
3	16786168	rs147599265	C	G	100	PASS	AC=115;AF=0.0229633;AN=5008;NS=2504;DP=18631;EAS_AF=0;AMR_AF=0.0086;AFR_AF=0.0008;EUR_AF=0.0686;SAS_AF=0.0399;AA=C|||;VT=SNP
3	16786199	rs111772354	G	A	100	PASS	AC=894;AF=0.178514;AN=5008;NS=2504;DP=17964;EAS_AF=0.3194;AMR_AF=0.2421;AFR_AF=0.0393;EUR_AF=0.1531;SAS_AF=0.2025;AA=G|||;VT=SNP
3	16786456	rs111420182	T	G	100	PASS	AC=273;AF=0.0545128;AN=5008;NS=2504;DP=19461;EAS_AF=0.0198;AMR_AF=0.0187;AFR_AF=0.0492;EUR_AF=0.0408;SAS_AF=0.137;AA=T|||;VT=SNP
3	16786675	rs112541964	C	T	100	PASS	AC=944;AF=0.188498;AN=5008;NS=2504;DP=16412;EAS_AF=0.3194;AMR_AF=0.2435;AFR_AF=0.0772;EUR_AF=0.1531;SAS_AF=0.2014;AA=C|||;VT=SNP
3	16786761	rs13078697	T	C	100	PASS	AC=2823;AF=0.563698;AN=5008;NS=2504;DP=17964;EAS_AF=0.3661;AMR_AF=0.7378;AFR_AF=0.4289;EUR_AF=0.7833;SAS_AF=0.6002;AA=t|||;VT=SNP
3	16786771	rs138823185	C	T	100	PASS	AC=792;AF=0.158147;AN=5008;NS=2504;DP=18262;EAS_AF=0.0109;AMR_AF=0.2089;AFR_AF=0.1142;EUR_AF=0.3072;SAS_AF=0.18;AA=C|||;VT=SNP
3	16786876	rs115128303	C	T	100	PASS	AC=332;AF=0.0662939;AN=5008;NS=2504;DP=17672;EAS_AF=0.0258;AMR_AF=0.1009;AFR_AF=0.0416;EUR_AF=0.1103;SAS_AF=0.0716;AA=C|||;VT=SNP
3	16786877	rs115759489	G	A	100	PASS	AC=986;AF=0.196885;AN=5008;NS=2504;DP=17539;EAS_AF=0.3185;AMR_AF=0.2594;AFR_AF=0.0772;EUR_AF=0.1769;SAS_AF=0.2096;AA=g|||;VT=SNP
3	16786919	rs13099230	C	T	100	PASS	AC=665;AF=0.132788;AN=5008;NS=2504;DP=17639;EAS_AF=0.0099;AMR_AF=0.1614;AFR_AF=0.1626;EUR_AF=0.1889;SAS_AF=0.1411;AA=-|||;VT=SNP
3	16787314	rs141296608	C	T	100	PASS	AC=29;AF=0.00579073;AN=5008;NS=2504;DP=20866;EAS_AF=0;AMR_AF=0.0086;AFR_AF=0;EUR_AF=0.0189;SAS_AF=0.0041;AA=C|||;VT=SNP
3	16787728	rs61342490	C	T	100	PASS	AC=374;AF=0.0746805;AN=5008;NS=2504;DP=19795;EAS_AF=0.0198;AMR_AF=0.0259;AFR_AF=0.1218;EUR_AF=0.0408;SAS_AF=0.137;AA=C|||;VT=SNP
3	16788317	rs13090015	T	C	100	PASS	AC=3424;AF=0.683706;AN=5008;NS=2504;DP=18162;EAS_AF=0.3859;AMR_AF=0.7867;AFR_AF=0.702;EUR_AF=0.825;SAS_AF=0.7474;AA=C|||;VT=SNP
3	16788965	rs138718189	T	C	100	PASS	AC=186;AF=0.0371406;AN=5008;NS=2504;DP=23097;EAS_AF=0.0258;AMR_AF=0.0764;AFR_AF=0.0038;EUR_AF=0.0646;SAS_AF=0.0378;AA=t|||;VT=SNP
3	16790066	rs148412666	C	T	100	PASS	AC=213;AF=0.0425319;AN=5008;NS=2504;DP=18948;EAS_AF=0.001;AMR_AF=0.072;AFR_AF=0.0061;EUR_AF=0.1044;SAS_AF=0.0501;AA=N|||;VT=SNP
3	16790184	rs140153440	T	C	100	PASS	AC=186;AF=0.0371406;AN=5008;NS=2504;DP=16883;EAS_AF=0.0258;AMR_AF=0.0749;AFR_AF=0.0061;EUR_AF=0.0626;SAS_AF=0.0378;AA=T|||;VT=SNP
3	16790756	rs4374510	T	A	100	PASS	AC=1220;AF=0.24361;AN=5008;NS=2504;DP=20149;EAS_AF=0.0744;AMR_AF=0.4107;AFR_AF=0.1203;EUR_AF=0.4145;SAS_AF=0.2904;AA=T|||;VT=SNP
3	16791003	rs71310363	G	A	100	PASS	AC=468;AF=0.0934505;AN=5008;NS=2504;DP=15218;EAS_AF=0.0069;AMR_AF=0.1513;AFR_AF=0.0174;EUR_AF=0.1859;SAS_AF=0.1493;AA=G|||;VT=SNP
3	16791024	rs145925768	G	A	100	PASS	AC=259;AF=0.0517173;AN=5008;NS=2504;DP=15236;EAS_AF=0.0258;AMR_AF=0.085;AFR_AF=0.056;EUR_AF=0.0626;SAS_AF=0.0378;AA=G|||;VT=SNP
3	16791279	rs142235467	T	C	100	PASS	AC=548;AF=0.109425;AN=5008;NS=2504;DP=17135;EAS_AF=0.0069;AMR_AF=0.1542;AFR_AF=0.0756;EUR_AF=0.1869;SAS_AF=0.1493;AA=T|||;VT=SNP
3	16791642	rs9842776	G	A	100	PASS	AC=1011;AF=0.201877;AN=5008;NS=2504;DP=19043;EAS_AF=0.0655;AMR_AF=0.3775;AFR_AF=0.115;EUR_AF=0.325;SAS_AF=0.2086;AA=G|||;VT=SNP
3	16791684	rs114460858	A	G	100	PASS	AC=183;AF=0.0365415;AN=5008;NS=2504;DP=18941;EAS_AF=0.0258;AMR_AF=0.0749;AFR_AF=0.0038;EUR_AF=0.0626;SAS_AF=0.0378;AA=A|||;VT=SNP
3	16791735	rs79350799	G	A	100	PASS	AC=339;AF=0.0676917;AN=5008;NS=2504;DP=17414;EAS_AF=0.0179;AMR_AF=0.0245;AFR_AF=0.0946;EUR_AF=0.0398;SAS_AF=0.1421;AA=g|||;VT=SNP
3	16792233	rs11705832	A	T	100	PASS	AC=1898;AF=0.378994;AN=5008;NS=2504;DP=15329;EAS_AF=0.0833;AMR_AF=0.4712;AFR_AF=0.4818;EUR_AF=0.4503;SAS_AF=0.4059;AA=A|||;VT=SNP
3	16792746	rs76718064	G	A	100	PASS	AC=758;AF=0.151358;AN=5008;NS=2504;DP=17540;EAS_AF=0.2589;AMR_AF=0.0836;AFR_AF=0.1014;EUR_AF=0.1421;SAS_AF=0.1656;AA=G|||;VT=SNP
3	16792870	rs4685384	G	A	100	PASS	AC=1892;AF=0.377796;AN=5008;NS=2504;DP=14411;EAS_AF=0.0833;AMR_AF=0.4712;AFR_AF=0.4773;EUR_AF=0.4503;SAS_AF=0.4059;AA=G|||;VT=SNP
3	16792925	rs79556490	T	G	100	PASS	AC=757;AF=0.151158;AN=5008;NS=2504;DP=13236;EAS_AF=0.2589;AMR_AF=0.0836;AFR_AF=0.1006;EUR_AF=0.1421;SAS_AF=0.1656;AA=T|||;VT=SNP
3	16793773	rs6442631	T	C	100	PASS	AC=2153;AF=0.429912;AN=5008;NS=2504;DP=16144;EAS_AF=0.1091;AMR_AF=0.5519;AFR_AF=0.5371;EUR_AF=0.5129;SAS_AF=0.4438;AA=C|||;VT=SNP
3	16793856	rs55869202	T	C	100	PASS	AC=928;AF=0.185304;AN=5008;NS=2504;DP=17233;EAS_AF=0.0655;AMR_AF=0.366;AFR_AF=0.0582;EUR_AF=0.325;SAS_AF=0.2086;AA=T|||;VT=SNP
3	16794206	rs6442632	C	T	100	PASS	AC=1861;AF=0.371605;AN=5008;NS=2504;DP=14993;EAS_AF=0.0833;AMR_AF=0.4712;AFR_AF=0.4539;EUR_AF=0.4503;SAS_AF=0.4059;AA=C|||;VT=SNP
3	16794261	rs6442633	T	C	100	PASS	AC=3628;AF=0.724441;AN=5008;NS=2504;DP=14883;EAS_AF=0.375;AMR_AF=0.804;AFR_AF=0.8336;EUR_AF=0.8419;SAS_AF=0.7597;AA=C|||;VT=SNP
3	16794787	rs1900940	G	T	100	PASS	AC=3627;AF=0.724241;AN=5008;NS=2504;DP=18297;EAS_AF=0.375;AMR_AF=0.804;AFR_AF=0.8328;EUR_AF=0.8429;SAS_AF=0.7587;AA=T|||;VT=SNP
3	16795149	rs4685385	C	T	100	PASS	AC=1861;AF=0.371605;AN=5008;NS=2504;DP=19521;EAS_AF=0.0833;AMR_AF=0.4712;AFR_AF=0.4531;EUR_AF=0.4503;SAS_AF=0.407;AA=C|||;VT=SNP
3	16796213	rs9868377	C	T	100	PASS	AC=1867;AF=0.372804;AN=5008;NS=2504;DP=19772;EAS_AF=0.0823;AMR_AF=0.4712;AFR_AF=0.4592;EUR_AF=0.4503;SAS_AF=0.4059;AA=C|||;VT=SNP
3	16796423	rs1960401	G	T	100	PASS	AC=1861;AF=0.371605;AN=5008;NS=2504;DP=18326;EAS_AF=0.0823;AMR_AF=0.4712;AFR_AF=0.4546;EUR_AF=0.4503;SAS_AF=0.4059;AA=G|||;VT=SNP
3	16797020	rs9818076	T	A	100	PASS	AC=1861;AF=0.371605;AN=5008;NS=2504;DP=19397;EAS_AF=0.0823;AMR_AF=0.4712;AFR_AF=0.4546;EUR_AF=0.4503;SAS_AF=0.4059;AA=t|||;VT=SNP
3	16797298	rs9874190	G	A	100	PASS	AC=1863;AF=0.372005;AN=5008;NS=2504;DP=22038;EAS_AF=0.0823;AMR_AF=0.4712;AFR_AF=0.4561;EUR_AF=0.4503;SAS_AF=0.4059;AA=G|||;VT=SNP
3	16797646	rs113080155	T	A	100	PASS	AC=338;AF=0.067492;AN=5008;NS=2504;DP=19824;EAS_AF=0.0179;AMR_AF=0.0245;AFR_AF=0.0946;EUR_AF=0.0398;SAS_AF=0.1411;AA=T|||;VT=SNP
3	16797660	rs145446299	C	A	100	PASS	AC=186;AF=0.0371406;AN=5008;NS=2504;DP=19343;EAS_AF=0.0278;AMR_AF=0.0749;AFR_AF=0.0045;EUR_AF=0.0626;SAS_AF=0.0378;AA=C|||;VT=SNP
3	16797931	rs73029346	T	C	100	PASS	AC=383;AF=0.0764776;AN=5008;NS=2504;DP=18156;EAS_AF=0.0635;AMR_AF=0.1931;AFR_AF=0.0053;EUR_AF=0.0875;SAS_AF=0.092;AA=T|||;VT=SNP
3	16797972	rs111273561	C	T	100	PASS	AC=140;AF=0.0279553;AN=5008;NS=2504;DP=15978;EAS_AF=0;AMR_AF=0.0331;AFR_AF=0.0045;EUR_AF=0.0666;SAS_AF=0.045;AA=T|||;VT=SNP
3	16798035	rs144648527	C	T	100	PASS	AC=185;AF=0.0369409;AN=5008;NS=2504;DP=13305;EAS_AF=0.0278;AMR_AF=0.0749;AFR_AF=0.0038;EUR_AF=0.0626;SAS_AF=0.0378;AA=c|||;VT=SNP
3	16798050	rs7619389	C	T	100	PASS	AC=1472;AF=0.29393;AN=5008;NS=2504;DP=12316;EAS_AF=0.2659;AMR_AF=0.2522;AFR_AF=0.2943;EUR_AF=0.329;SAS_AF=0.316;AA=C|||;VT=SNP
3	16798203	rs148894814	C	T	100	PASS	AC=21;AF=0.00419329;AN=5008;NS=2504;DP=15962;EAS_AF=0;AMR_AF=0;AFR_AF=0.0008;EUR_AF=0.0149;SAS_AF=0.0051;AA=c|||;VT=SNP
3	16798408	rs11720462	G	A	100	PASS	AC=128;AF=0.0255591;AN=5008;NS=2504;DP=16956;EAS_AF=0;AMR_AF=0.0231;AFR_AF=0.0635;EUR_AF=0.0169;SAS_AF=0.0112;AA=G|||;VT=SNP
3	16798474	rs116309367	G	A	100	PASS	AC=21;AF=0.00419329;AN=5008;NS=2504;DP=17311;EAS_AF=0.001;AMR_AF=0.0115;AFR_AF=0;EUR_AF=0.0099;SAS_AF=0.002;AA=G|||;VT=SNP
3	16798504	rs4447742	T	A	100	PASS	AC=3676;AF=0.734026;AN=5008;NS=2504;DP=17037;EAS_AF=0.376;AMR_AF=0.804;AFR_AF=0.8691;EUR_AF=0.8419;SAS_AF=0.7597;AA=A|||;VT=SNP
3	16798585	rs4386483	T	G	100	PASS	AC=3596;AF=0.718051;AN=5008;NS=2504;DP=18628;EAS_AF=0.376;AMR_AF=0.8026;AFR_AF=0.8094;EUR_AF=0.8419;SAS_AF=0.7597;AA=G|||;VT=SNP
3	16798656	rs4254640	A	T	100	PASS	AC=3711;AF=0.741014;AN=5008;NS=2504;DP=19501;EAS_AF=0.376;AMR_AF=0.8112;AFR_AF=0.8918;EUR_AF=0.8419;SAS_AF=0.7597;AA=T|||;VT=SNP
3	16798800	rs77452230	C	G	100	PASS	AC=186;AF=0.0371406;AN=5008;NS=2504;DP=19886;EAS_AF=0.0278;AMR_AF=0.0749;AFR_AF=0.0045;EUR_AF=0.0626;SAS_AF=0.0378;AA=C|||;VT=SNP
3	16798909	rs4632527	A	G	100	PASS	AC=3676;AF=0.734026;AN=5008;NS=2504;DP=19459;EAS_AF=0.376;AMR_AF=0.804;AFR_AF=0.8691;EUR_AF=0.8419;SAS_AF=0.7597;AA=G|||;VT=SNP
3	16798928	rs115151243	G	A	100	PASS	AC=187;AF=0.0373403;AN=5008;NS=2504;DP=19570;EAS_AF=0.0278;AMR_AF=0.0749;AFR_AF=0.0053;EUR_AF=0.0626;SAS_AF=0.0378;AA=g|||;VT=SNP
3	16799247	rs114461645	T	C	100	PASS	AC=185;AF=0.0369409;AN=5008;NS=2504;DP=18666;EAS_AF=0.0278;AMR_AF=0.0749;AFR_AF=0.0038;EUR_AF=0.0626;SAS_AF=0.0378;AA=T|||;VT=SNP
3	16799285	rs7624887	C	T	100	PASS	AC=1868;AF=0.373003;AN=5008;NS=2504;DP=18204;EAS_AF=0.0823;AMR_AF=0.4712;AFR_AF=0.4607;EUR_AF=0.4503;SAS_AF=0.4049;AA=T|||;VT=SNP
3	16799800	rs12485522	G	A	100	PASS	AC=138;AF=0.0275559;AN=5008;NS=2504;DP=17831;EAS_AF=0;AMR_AF=0.0331;AFR_AF=0.003;EUR_AF=0.0666;SAS_AF=0.045;AA=G|||;VT=SNP
3	16799871	rs116273528	T	C	100	PASS	AC=185;AF=0.0369409;AN=5008;NS=2504;DP=17340;EAS_AF=0.0278;AMR_AF=0.0749;AFR_AF=0.0038;EUR_AF=0.0626;SAS_AF=0.0378;AA=t|||;VT=SNP
3	16799933	rs6442637	T	A	100	PASS	AC=3660;AF=0.730831;AN=5008;NS=2504;DP=17911;EAS_AF=0.4008;AMR_AF=0.817;AFR_AF=0.8321;EUR_AF=0.8419;SAS_AF=0.7587;AA=N|||;VT=SNP
3	16800150	rs73029349	C	T	100	PASS	AC=966;AF=0.192891;AN=5008;NS=2504;DP=17089;EAS_AF=0.0893;AMR_AF=0.3804;AFR_AF=0.0598;EUR_AF=0.325;SAS_AF=0.2106;AA=c|||;VT=SNP
3	16800678	rs76440436	G	T	100	PASS	AC=63;AF=0.0125799;AN=5008;NS=2504;DP=21105;EAS_AF=0.003;AMR_AF=0.0202;AFR_AF=0.0008;EUR_AF=0.0427;SAS_AF=0.002;AA=g|||;VT=SNP
3	16800852	rs77198901	G	A	100	PASS	AC=210;AF=0.0419329;AN=5008;NS=2504;DP=21024;EAS_AF=0.0089;AMR_AF=0.0331;AFR_AF=0.0068;EUR_AF=0.0905;SAS_AF=0.0798;AA=g|||;VT=SNP
3	16800875	rs9862635	C	G	100	PASS	AC=1040;AF=0.207668;AN=5008;NS=2504;DP=20657;EAS_AF=0.0893;AMR_AF=0.3919;AFR_AF=0.1112;EUR_AF=0.325;SAS_AF=0.2086;AA=c|||;VT=SNP
3	16800902	rs76230299	T	G	100	PASS	AC=185;AF=0.0369409;AN=5008;NS=2504;DP=20100;EAS_AF=0.0278;AMR_AF=0.0749;AFR_AF=0.0038;EUR_AF=0.0626;SAS_AF=0.0378;AA=t|||;VT=SNP
3	16800927	rs9825004	A	G	100	PASS	AC=1426;AF=0.284744;AN=5008;NS=2504;DP=20122;EAS_AF=0.2659;AMR_AF=0.245;AFR_AF=0.2632;EUR_AF=0.329;SAS_AF=0.316;AA=a|||;VT=SNP
3	16801152	rs116583336	G	A	100	PASS	AC=186;AF=0.0371406;AN=5008;NS=2504;DP=21675;EAS_AF=0.0278;AMR_AF=0.0749;AFR_AF=0.0045;EUR_AF=0.0626;SAS_AF=0.0378;AA=g|||;VT=SNP
3	16801747	rs9829920	A	C	100	PASS	AC=3675;AF=0.733826;AN=5008;NS=2504;DP=21252;EAS_AF=0.3899;AMR_AF=0.8098;AFR_AF=0.8548;EUR_AF=0.8419;SAS_AF=0.7597;AA=N|||;VT=SNP
3	16802472	rs9310507	T	C	100	PASS	AC=3639;AF=0.726637;AN=5008;NS=2504;DP=17163;EAS_AF=0.3899;AMR_AF=0.8026;AFR_AF=0.8313;EUR_AF=0.8419;SAS_AF=0.7597;AA=N|||;VT=SNP
3	16802585	rs77023402	G	A	100	PASS	AC=625;AF=0.1248;AN=5008;NS=2504;DP=15805;EAS_AF=0.2589;AMR_AF=0.0677;AFR_AF=0.0106;EUR_AF=0.1402;SAS_AF=0.1656;AA=g|||;VT=SNP
3	16803004	rs2013962	G	T	100	PASS	AC=1550;AF=0.309505;AN=5008;NS=2504;DP=15238;EAS_AF=0.2669;AMR_AF=0.2565;AFR_AF=0.3487;EUR_AF=0.329;SAS_AF=0.318;AA=g|||;VT=SNP
3	16803306	rs77856403	G	C	100	PASS	AC=43;AF=0.00858626;AN=5008;NS=2504;DP=16355;EAS_AF=0;AMR_AF=0.0058;AFR_AF=0.0008;EUR_AF=0.0099;SAS_AF=0.0286;AA=g|||;VT=SNP
3	16803374	rs895949	G	A	100	PASS	AC=1296;AF=0.258786;AN=5008;NS=2504;DP=16809;EAS_AF=0.2659;AMR_AF=0.2305;AFR_AF=0.1725;EUR_AF=0.327;SAS_AF=0.318;AA=g|||;VT=SNP
3	16804015	rs147980784	G	A	100	PASS	AC=18;AF=0.00359425;AN=5008;NS=2504;DP=20005;EAS_AF=0;AMR_AF=0.013;AFR_AF=0.0008;EUR_AF=0.007;SAS_AF=0.001;AA=-|||;VT=SNP
3	16804066	rs2197914	C	T	100	PASS	AC=1882;AF=0.375799;AN=5008;NS=2504;DP=19499;EAS_AF=0.1022;AMR_AF=0.4712;AFR_AF=0.4569;EUR_AF=0.4503;SAS_AF=0.4039;AA=-|||;VT=SNP
3	16804100	rs7633264	T	C	100	PASS	AC=1543;AF=0.308107;AN=5008;NS=2504;DP=20619;EAS_AF=0.2659;AMR_AF=0.2565;AFR_AF=0.3442;EUR_AF=0.329;SAS_AF=0.318;AA=-|||;VT=SNP
3	16804551	rs1075216	T	C	100	PASS	AC=3646;AF=0.728035;AN=5008;NS=2504;DP=19736;EAS_AF=0.3958;AMR_AF=0.8026;AFR_AF=0.8321;EUR_AF=0.8419;SAS_AF=0.7597;AA=N|||;VT=SNP
3	16804683	rs1839328	G	C	100	PASS	AC=3731;AF=0.745008;AN=5008;NS=2504;DP=21115;EAS_AF=0.3958;AMR_AF=0.8112;AFR_AF=0.8918;EUR_AF=0.8419;SAS_AF=0.7597;AA=N|||;VT=SNP
3	16804716	rs1597323	A	T	100	PASS	AC=3731;AF=0.745008;AN=5008;NS=2504;DP=21999;EAS_AF=0.3958;AMR_AF=0.8112;AFR_AF=0.8918;EUR_AF=0.8419;SAS_AF=0.7597;AA=N|||;VT=SNP
3	16804922	rs9809097	G	A	100	PASS	AC=1474;AF=0.294329;AN=5008;NS=2504;DP=19600;EAS_AF=0.2659;AMR_AF=0.2522;AFR_AF=0.2943;EUR_AF=0.329;SAS_AF=0.318;AA=g|||;VT=SNP
3	16805109	rs75811930	C	T	100	PASS	AC=185;AF=0.0369409;AN=5008;NS=2504;DP=21578;EAS_AF=0.0278;AMR_AF=0.0749;AFR_AF=0.0038;EUR_AF=0.0626;SAS_AF=0.0378;AA=c|||;VT=SNP
3	16805262	rs9832793	T	C	100	PASS	AC=2254;AF=0.45008;AN=5008;NS=2504;DP=18350;EAS_AF=0.131;AMR_AF=0.5648;AFR_AF=0.5915;EUR_AF=0.5129;SAS_AF=0.4417;AA=t|||;VT=SNP
3	16805275	rs75251224	T	C	100	PASS	AC=55;AF=0.0109824;AN=5008;NS=2504;DP=18407;EAS_AF=0;AMR_AF=0.0058;AFR_AF=0.0008;EUR_AF=0.0139;SAS_AF=0.0368;AA=t|||;VT=SNP
3	16805331	rs111387539	T	C	100	PASS	AC=53;AF=0.0105831;AN=5008;NS=2504;DP=18410;EAS_AF=0;AMR_AF=0.0144;AFR_AF=0.0023;EUR_AF=0.0338;SAS_AF=0.0061;AA=t|||;VT=SNP
3	16805686	rs34287391	T	C	100	PASS	AC=473;AF=0.0944489;AN=5008;NS=2504;DP=19285;EAS_AF=0.006;AMR_AF=0.1527;AFR_AF=0.0174;EUR_AF=0.1859;SAS_AF=0.1544;AA=t|||;VT=SNP
3	16806168	rs4685386	C	G	100	PASS	AC=3511;AF=0.701078;AN=5008;NS=2504;DP=19499;EAS_AF=0.3958;AMR_AF=0.7867;AFR_AF=0.7405;EUR_AF=0.839;SAS_AF=0.7597;AA=N|||;VT=SNP
3	16806429	rs4685387	G	A	100	PASS	AC=3179;AF=0.634784;AN=5008;NS=2504;DP=23098;EAS_AF=0.369;AMR_AF=0.6988;AFR_AF=0.6293;EUR_AF=0.7753;SAS_AF=0.726;AA=g|||;VT=SNP
3	16806732	rs12487067	G	A	100	PASS	AC=126;AF=0.0251597;AN=5008;NS=2504;DP=20665;EAS_AF=0;AMR_AF=0.0331;AFR_AF=0.003;EUR_AF=0.0616;SAS_AF=0.0378;AA=g|||;VT=SNP
3	16807149	rs7633187	C	G	100	PASS	AC=556;AF=0.111022;AN=5008;NS=2504;DP=19846;EAS_AF=0.0069;AMR_AF=0.1571;AFR_AF=0.0749;EUR_AF=0.1859;SAS_AF=0.1575;AA=c|||;VT=SNP
3	16807291	rs1079108	T	C	100	PASS	AC=61;AF=0.0121805;AN=5008;NS=2504;DP=22354;EAS_AF=0;AMR_AF=0.0101;AFR_AF=0.0008;EUR_AF=0.0169;SAS_AF=0.0368;AA=t|||;VT=SNP
3	16807498	rs76435092	A	G	100	PASS	AC=128;AF=0.0255591;AN=5008;NS=2504;DP=18462;EAS_AF=0;AMR_AF=0.0288;AFR_AF=0.003;EUR_AF=0.0616;SAS_AF=0.0429;AA=a|||;VT=SNP
3	16807737	rs182630041	C	T	100	PASS	AC=16;AF=0.00319489;AN=5008;NS=2504;DP=18830;EAS_AF=0;AMR_AF=0.0086;AFR_AF=0;EUR_AF=0.0099;SAS_AF=0;AA=c|||;VT=SNP
3	16807742	rs2005035	A	G	100	PASS	AC=3737;AF=0.746206;AN=5008;NS=2504;DP=18558;EAS_AF=0.3958;AMR_AF=0.8098;AFR_AF=0.8926;EUR_AF=0.8429;SAS_AF=0.7648;AA=a|||;VT=SNP
3	16807919	rs73137304	T	C	100	PASS	AC=301;AF=0.0601038;AN=5008;NS=2504;DP=19573;EAS_AF=0.0278;AMR_AF=0.0807;AFR_AF=0.0908;EUR_AF=0.0596;SAS_AF=0.0378;AA=t|||;VT=SNP
3	16807960	rs73137306	A	G	100	PASS	AC=301;AF=0.0601038;AN=5008;NS=2504;DP=18540;EAS_AF=0.0278;AMR_AF=0.0807;AFR_AF=0.0908;EUR_AF=0.0596;SAS_AF=0.0378;AA=a|||;VT=SNP
3	16808303	rs978302	G	C	100	PASS	AC=3739;AF=0.746605;AN=5008;NS=2504;DP=18532;EAS_AF=0.3968;AMR_AF=0.8112;AFR_AF=0.8926;EUR_AF=0.8429;SAS_AF=0.7648;AA=N|||;VT=SNP
3	16808899	rs73816214	G	T	100	PASS	AC=342;AF=0.0682907;AN=5008;NS=2504;DP=19770;EAS_AF=0;AMR_AF=0.0346;AFR_AF=0.2186;EUR_AF=0.0179;SAS_AF=0.0112;AA=g|||;VT=SNP
3	16809027	rs116550411	C	T	100	PASS	AC=41;AF=0.0081869;AN=5008;NS=2504;DP=20457;EAS_AF=0;AMR_AF=0.0216;AFR_AF=0.0015;EUR_AF=0.0229;SAS_AF=0.001;AA=c|||;VT=SNP
3	16809197	rs13087303	C	G	100	PASS	AC=557;AF=0.111222;AN=5008;NS=2504;DP=19950;EAS_AF=0.0069;AMR_AF=0.1571;AFR_AF=0.0749;EUR_AF=0.1869;SAS_AF=0.1575;AA=c|||;VT=SNP
3	16809624	rs114374573	G	A	100	PASS	AC=44;AF=0.00878594;AN=5008;NS=2504;DP=19183;EAS_AF=0;AMR_AF=0.0072;AFR_AF=0;EUR_AF=0.0328;SAS_AF=0.0061;AA=g|||;VT=SNP
3	16809683	rs6808150	T	C	100	PASS	AC=3370;AF=0.672923;AN=5008;NS=2504;DP=19989;EAS_AF=0.3681;AMR_AF=0.7219;AFR_AF=0.7564;EUR_AF=0.7833;SAS_AF=0.726;AA=t|||;VT=SNP
3	16810119	rs77178478	A	G	100	PASS	AC=414;AF=0.0826677;AN=5008;NS=2504;DP=20532;EAS_AF=0.251;AMR_AF=0.0331;AFR_AF=0.0023;EUR_AF=0.0507;SAS_AF=0.0859;AA=A|||;VT=SNP
3	16810266	rs4684299	C	T	100	PASS	AC=1879;AF=0.3752;AN=5008;NS=2504;DP=23421;EAS_AF=0.1012;AMR_AF=0.4669;AFR_AF=0.4561;EUR_AF=0.4543;SAS_AF=0.4018;AA=C|||;VT=SNP
3	16811605	rs13068469	G	A	100	PASS	AC=47;AF=0.00938498;AN=5008;NS=2504;DP=19957;EAS_AF=0;AMR_AF=0.0216;AFR_AF=0.0008;EUR_AF=0.0249;SAS_AF=0.0061;AA=G|||;VT=SNP
3	16811642	rs74451800	C	A	100	PASS	AC=182;AF=0.0363419;AN=5008;NS=2504;DP=19911;EAS_AF=0.0278;AMR_AF=0.0749;AFR_AF=0.0038;EUR_AF=0.0596;SAS_AF=0.0378;AA=C|||;VT=SNP
3	16811826	rs2242003	C	T	100	PASS	AC=1030;AF=0.205671;AN=5008;NS=2504;DP=18781;EAS_AF=0.0843;AMR_AF=0.379;AFR_AF=0.1112;EUR_AF=0.336;SAS_AF=0.2014;AA=T|||;VT=SNP
3	16811902	rs71539629	T	G	100	PASS	AC=67;AF=0.0133786;AN=5008;NS=2504;DP=20161;EAS_AF=0;AMR_AF=0.013;AFR_AF=0.0015;EUR_AF=0.0308;SAS_AF=0.0256;AA=T|||;VT=SNP
3	16812479	rs12491006	T	A	100	PASS	AC=126;AF=0.0251597;AN=5008;NS=2504;DP=21578;EAS_AF=0;AMR_AF=0.0288;AFR_AF=0.003;EUR_AF=0.0616;SAS_AF=0.0409;AA=T|||;VT=SNP
3	16812671	rs1375629	T	C	100	PASS	AC=3736;AF=0.746006;AN=5008;NS=2504;DP=21393;EAS_AF=0.3958;AMR_AF=0.8098;AFR_AF=0.8926;EUR_AF=0.8429;SAS_AF=0.7638;AA=C|||;VT=SNP
3	16812771	rs2218736	T	C	100	PASS	AC=3502;AF=0.699281;AN=5008;NS=2504;DP=21300;EAS_AF=0.3958;AMR_AF=0.7853;AFR_AF=0.73;EUR_AF=0.841;SAS_AF=0.7638;AA=T|||;VT=SNP
3	16812908	rs67357105	A	G	100	PASS	AC=233;AF=0.0465256;AN=5008;NS=2504;DP=21051;EAS_AF=0.0278;AMR_AF=0.0778;AFR_AF=0.0408;EUR_AF=0.0596;SAS_AF=0.0378;AA=A|||;VT=SNP
3	16812935	rs66532075	G	A	100	PASS	AC=26;AF=0.00519169;AN=5008;NS=2504;DP=21175;EAS_AF=0;AMR_AF=0.0072;AFR_AF=0;EUR_AF=0.0209;SAS_AF=0;AA=G|||;VT=SNP
3	16813120	rs71539631	G	A	100	PASS	AC=182;AF=0.0363419;AN=5008;NS=2504;DP=20739;EAS_AF=0.0278;AMR_AF=0.0749;AFR_AF=0.0038;EUR_AF=0.0596;SAS_AF=0.0378;AA=G|||;VT=SNP
3	16814022	rs79099706	C	T	100	PASS	AC=140;AF=0.0279553;AN=5008;NS=2504;DP=19903;EAS_AF=0;AMR_AF=0.0216;AFR_AF=0.0741;EUR_AF=0.0159;SAS_AF=0.0112;AA=C|||;VT=SNP
3	16814175	rs78392433	T	C	100	PASS	AC=183;AF=0.0365415;AN=5008;NS=2504;DP=21812;EAS_AF=0.0278;AMR_AF=0.0764;AFR_AF=0.0038;EUR_AF=0.0596;SAS_AF=0.0378;AA=T|||;VT=SNP
3	16814233	rs141982925	C	A	100	PASS	AC=16;AF=0.00319489;AN=5008;NS=2504;DP=20312;EAS_AF=0;AMR_AF=0.0058;AFR_AF=0;EUR_AF=0.008;SAS_AF=0.0041;AA=C|||;VT=SNP
3	16815187	rs7641599	C	T	100	PASS	AC=3213;AF=0.641573;AN=5008;NS=2504;DP=15464;EAS_AF=0.3681;AMR_AF=0.6974;AFR_AF=0.6536;EUR_AF=0.7793;SAS_AF=0.726;AA=c|||;VT=SNP
3	16815253	rs7641839	G	A	100	PASS	AC=3212;AF=0.641374;AN=5008;NS=2504;DP=14519;EAS_AF=0.369;AMR_AF=0.7032;AFR_AF=0.649;EUR_AF=0.7793;SAS_AF=0.726;AA=a|||;VT=SNP
3	16815486	rs7653882	T	C	100	PASS	AC=3734;AF=0.745607;AN=5008;NS=2504;DP=16468;EAS_AF=0.3958;AMR_AF=0.8098;AFR_AF=0.8918;EUR_AF=0.8419;SAS_AF=0.7638;AA=N|||;VT=SNP
3	16815524	rs4685388	G	A	100	PASS	AC=3177;AF=0.634385;AN=5008;NS=2504;DP=16535;EAS_AF=0.3621;AMR_AF=0.6974;AFR_AF=0.6309;EUR_AF=0.7793;SAS_AF=0.726;AA=g|||;VT=SNP
3	16815553	rs7642149	G	A	100	PASS	AC=335;AF=0.066893;AN=5008;NS=2504;DP=15880;EAS_AF=0.0188;AMR_AF=0.0245;AFR_AF=0.0938;EUR_AF=0.0378;SAS_AF=0.1401;AA=g|||;VT=SNP
3	16815611	rs4685389	G	A	100	PASS	AC=3367;AF=0.672324;AN=5008;NS=2504;DP=16424;EAS_AF=0.3671;AMR_AF=0.7205;AFR_AF=0.7572;EUR_AF=0.7813;SAS_AF=0.726;AA=g|||;VT=SNP
3	16815626	rs147568471	G	A	100	PASS	AC=129;AF=0.0257588;AN=5008;NS=2504;DP=16778;EAS_AF=0.0278;AMR_AF=0.0677;AFR_AF=0.0023;EUR_AF=0.0348;SAS_AF=0.0164;AA=g|||;VT=SNP
3	16816000	rs138896549	G	T	100	PASS	AC=44;AF=0.00878594;AN=5008;NS=2504;DP=18202;EAS_AF=0;AMR_AF=0.0043;AFR_AF=0.0015;EUR_AF=0.0288;SAS_AF=0.0102;AA=g|||;VT=SNP
3	16816193	rs2084532	C	T	100	PASS	AC=3216;AF=0.642173;AN=5008;NS=2504;DP=19840;EAS_AF=0.3681;AMR_AF=0.6988;AFR_AF=0.6543;EUR_AF=0.7803;SAS_AF=0.726;AA=c|||;VT=SNP
3	16816503	rs115929194	G	T	100	PASS	AC=37;AF=0.00738818;AN=5008;NS=2504;DP=20042;EAS_AF=0;AMR_AF=0.0072;AFR_AF=0;EUR_AF=0.0268;SAS_AF=0.0051;AA=g|||;VT=SNP
3	16816504	rs114468079	C	T	100	PASS	AC=37;AF=0.00738818;AN=5008;NS=2504;DP=20119;EAS_AF=0;AMR_AF=0.0072;AFR_AF=0;EUR_AF=0.0268;SAS_AF=0.0051;AA=c|||;VT=SNP
3	16816702	rs17042733	G	A	100	PASS	AC=375;AF=0.0748802;AN=5008;NS=2504;DP=19914;EAS_AF=0;AMR_AF=0.036;AFR_AF=0.2428;EUR_AF=0.0179;SAS_AF=0.0112;AA=G|||;VT=SNP
3	16817585	rs12634691	G	A	100	PASS	AC=2220;AF=0.443291;AN=5008;NS=2504;DP=20347;EAS_AF=0.5139;AMR_AF=0.3631;AFR_AF=0.5159;EUR_AF=0.3917;SAS_AF=0.3824;AA=A|||;VT=SNP
3	16817857	rs7616121	T	C	100	PASS	AC=725;AF=0.144768;AN=5008;NS=2504;DP=15665;EAS_AF=0.251;AMR_AF=0.1124;AFR_AF=0.2088;EUR_AF=0.0646;SAS_AF=0.0542;AA=T|||;VT=SNP
3	16818119	rs12492955	C	G	100	PASS	AC=129;AF=0.0257588;AN=5008;NS=2504;DP=15423;EAS_AF=0;AMR_AF=0.0288;AFR_AF=0.003;EUR_AF=0.0626;SAS_AF=0.0429;AA=C|||;VT=SNP
3	16818147	rs12486503	A	G	100	PASS	AC=130;AF=0.0259585;AN=5008;NS=2504;DP=15854;EAS_AF=0;AMR_AF=0.0288;AFR_AF=0.0038;EUR_AF=0.0626;SAS_AF=0.0429;AA=A|||;VT=SNP
3	16819091	rs6784278	A	G	100	PASS	AC=615;AF=0.122804;AN=5008;NS=2504;DP=18646;EAS_AF=0.2341;AMR_AF=0.1023;AFR_AF=0.146;EUR_AF=0.0626;SAS_AF=0.0532;AA=a|||;VT=SNP
3	16819132	rs6442639	T	C	100	PASS	AC=3002;AF=0.599441;AN=5008;NS=2504;DP=18335;EAS_AF=0.5208;AMR_AF=0.4496;AFR_AF=0.8207;EUR_AF=0.5119;SAS_AF=0.5777;AA=c|||;VT=SNP
3	16819565	rs145184066	C	T	100	PASS	AC=52;AF=0.0103834;AN=5008;NS=2504;DP=19595;EAS_AF=0;AMR_AF=0.0072;AFR_AF=0.0015;EUR_AF=0.0249;SAS_AF=0.0204;AA=c|||;VT=SNP
3	16819939	rs4410430	C	T	100	PASS	AC=564;AF=0.11262;AN=5008;NS=2504;DP=17458;EAS_AF=0.0089;AMR_AF=0.1571;AFR_AF=0.0794;EUR_AF=0.1869;SAS_AF=0.1564;AA=c|||;VT=SNP
3	16820066	rs138125180	G	T	100	PASS	AC=17;AF=0.00339457;AN=5008;NS=2504;DP=14321;EAS_AF=0;AMR_AF=0.0043;AFR_AF=0.0008;EUR_AF=0.0129;SAS_AF=0;AA=g|||;VT=SNP
3	16820813	rs149253833	A	G	100	PASS	AC=183;AF=0.0365415;AN=5008;NS=2504;DP=18205;EAS_AF=0.0278;AMR_AF=0.0764;AFR_AF=0.0038;EUR_AF=0.0596;SAS_AF=0.0378;AA=a|||;VT=SNP
3	16820967	rs59959289	A	G	100	PASS	AC=720;AF=0.14377;AN=5008;NS=2504;DP=19582;EAS_AF=0.251;AMR_AF=0.1153;AFR_AF=0.2027;EUR_AF=0.0656;SAS_AF=0.0542;AA=G|||;VT=SNP
3	16821378	rs71310366	G	A	100	PASS	AC=1303;AF=0.260184;AN=5008;NS=2504;DP=21021;EAS_AF=0.2649;AMR_AF=0.2334;AFR_AF=0.1657;EUR_AF=0.329;SAS_AF=0.3313;AA=G|||;VT=SNP
3	16821813	rs150186272	A	T	100	PASS	AC=6;AF=0.00119808;AN=5008;NS=2504;DP=21267;EAS_AF=0;AMR_AF=0.0014;AFR_AF=0;EUR_AF=0.005;SAS_AF=0;AA=A|||;VT=SNP
3	16822078	rs145711891	T	C	100	PASS	AC=642;AF=0.128195;AN=5008;NS=2504;DP=21083;EAS_AF=0.2649;AMR_AF=0.0677;AFR_AF=0.0113;EUR_AF=0.1421;SAS_AF=0.1738;AA=T|||;VT=SNP
3	16822245	rs56237838	G	A	100	PASS	AC=835;AF=0.166733;AN=5008;NS=2504;DP=19497;EAS_AF=0.0179;AMR_AF=0.0879;AFR_AF=0.3419;EUR_AF=0.1163;SAS_AF=0.1912;AA=G|||;VT=SNP
3	16822369	rs143070811	A	G	100	PASS	AC=720;AF=0.14377;AN=5008;NS=2504;DP=19908;EAS_AF=0.251;AMR_AF=0.1153;AFR_AF=0.2027;EUR_AF=0.0656;SAS_AF=0.0542;AA=G|||;VT=SNP
3	16822990	rs143087891	A	G	100	PASS	AC=1037;AF=0.207069;AN=5008;NS=2504;DP=23104;EAS_AF=0.0823;AMR_AF=0.3718;AFR_AF=0.1195;EUR_AF=0.337;SAS_AF=0.2035;AA=A|||;VT=SNP
3	16823003	rs139102823	A	C	100	PASS	AC=183;AF=0.0365415;AN=5008;NS=2504;DP=24098;EAS_AF=0.0278;AMR_AF=0.0764;AFR_AF=0.0038;EUR_AF=0.0596;SAS_AF=0.0378;AA=A|||;VT=SNP
3	16823222	rs144368976	G	A	100	PASS	AC=183;AF=0.0365415;AN=5008;NS=2504;DP=23820;EAS_AF=0.0278;AMR_AF=0.0764;AFR_AF=0.0038;EUR_AF=0.0596;SAS_AF=0.0378;AA=G|||;VT=SNP
3	16823247	rs145365659	C	A	100	PASS	AC=184;AF=0.0367412;AN=5008;NS=2504;DP=23158;EAS_AF=0.0278;AMR_AF=0.0778;AFR_AF=0.0038;EUR_AF=0.0596;SAS_AF=0.0378;AA=C|||;VT=SNP
3	16823332	rs78065838	C	G	100	PASS	AC=371;AF=0.0740815;AN=5008;NS=2504;DP=21355;EAS_AF=0;AMR_AF=0.0331;AFR_AF=0.2413;EUR_AF=0.0179;SAS_AF=0.0112;AA=C|||;VT=SNP
3	16823367	rs6806739	C	T	100	PASS	AC=667;AF=0.133187;AN=5008;NS=2504;DP=17881;EAS_AF=0.251;AMR_AF=0.1138;AFR_AF=0.1634;EUR_AF=0.0656;SAS_AF=0.0542;AA=T|||;VT=SNP
3	16823955	rs115580151	C	T	100	PASS	AC=183;AF=0.0365415;AN=5008;NS=2504;DP=16741;EAS_AF=0.0278;AMR_AF=0.0764;AFR_AF=0.0038;EUR_AF=0.0596;SAS_AF=0.0378;AA=C|||;VT=SNP
3	16824390	rs79153611	G	T	100	PASS	AC=183;AF=0.0365415;AN=5008;NS=2504;DP=18153;EAS_AF=0.0278;AMR_AF=0.0764;AFR_AF=0.0038;EUR_AF=0.0596;SAS_AF=0.0378;AA=G|||;VT=SNP
3	16824422	rs190038061	T	A	100	PASS	AC=28;AF=0.00559105;AN=5008;NS=2504;DP=19158;EAS_AF=0;AMR_AF=0.0086;AFR_AF=0.0008;EUR_AF=0.0179;SAS_AF=0.0031;AA=T|||;VT=SNP
3	16824532	rs114039358	C	T	100	PASS	AC=41;AF=0.0081869;AN=5008;NS=2504;DP=21609;EAS_AF=0;AMR_AF=0.0043;AFR_AF=0.0015;EUR_AF=0.0268;SAS_AF=0.0092;AA=C|||;VT=SNP
3	16825132	rs73137338	G	A	100	PASS	AC=719;AF=0.14357;AN=5008;NS=2504;DP=23057;EAS_AF=0.25;AMR_AF=0.1153;AFR_AF=0.2027;EUR_AF=0.0656;SAS_AF=0.0542;AA=G|||;VT=SNP
3	16825271	rs73137341	A	G	100	PASS	AC=720;AF=0.14377;AN=5008;NS=2504;DP=22857;EAS_AF=0.25;AMR_AF=0.1153;AFR_AF=0.2035;EUR_AF=0.0656;SAS_AF=0.0542;AA=G|||;VT=SNP
3	16825358	rs73137343	A	C	100	PASS	AC=871;AF=0.173922;AN=5008;NS=2504;DP=23024;EAS_AF=0.25;AMR_AF=0.1282;AFR_AF=0.3109;EUR_AF=0.0656;SAS_AF=0.0542;AA=C|||;VT=SNP
3	16825628	rs79124923	G	A	100	PASS	AC=669;AF=0.133586;AN=5008;NS=2504;DP=21273;EAS_AF=0.25;AMR_AF=0.1138;AFR_AF=0.1657;EUR_AF=0.0656;SAS_AF=0.0542;AA=A|||;VT=SNP
3	16825831	rs17042742	A	G	100	PASS	AC=718;AF=0.143371;AN=5008;NS=2504;DP=19738;EAS_AF=0.25;AMR_AF=0.1153;AFR_AF=0.202;EUR_AF=0.0656;SAS_AF=0.0542;AA=A|||;VT=SNP
3	16826591	rs6793152	A	G	100	PASS	AC=720;AF=0.14377;AN=5008;NS=2504;DP=20043;EAS_AF=0.251;AMR_AF=0.1153;AFR_AF=0.2027;EUR_AF=0.0656;SAS_AF=0.0542;AA=A|||;VT=SNP
3	16827191	rs1449527	A	G	100	PASS	AC=669;AF=0.133586;AN=5008;NS=2504;DP=21374;EAS_AF=0.25;AMR_AF=0.1138;AFR_AF=0.1657;EUR_AF=0.0656;SAS_AF=0.0542;AA=A|||;VT=SNP
3	16827373	rs1449528	T	G	100	PASS	AC=720;AF=0.14377;AN=5008;NS=2504;DP=20862;EAS_AF=0.251;AMR_AF=0.1153;AFR_AF=0.2027;EUR_AF=0.0656;SAS_AF=0.0542;AA=T|||;VT=SNP
3	16827383	rs1449529	C	G	100	PASS	AC=719;AF=0.14357;AN=5008;NS=2504;DP=20739;EAS_AF=0.25;AMR_AF=0.1153;AFR_AF=0.2027;EUR_AF=0.0656;SAS_AF=0.0542;AA=G|||;VT=SNP
3	16827458	rs1449530	T	C	100	PASS	AC=768;AF=0.153355;AN=5008;NS=2504;DP=20340;EAS_AF=0.25;AMR_AF=0.1182;AFR_AF=0.2383;EUR_AF=0.0656;SAS_AF=0.0542;AA=C|||;VT=SNP
3	16827630	rs79098015	T	C	100	PASS	AC=669;AF=0.133586;AN=5008;NS=2504;DP=21498;EAS_AF=0.25;AMR_AF=0.1138;AFR_AF=0.1657;EUR_AF=0.0656;SAS_AF=0.0542;AA=C|||;VT=SNP
3	16827659	rs77238161	A	G	100	PASS	AC=183;AF=0.0365415;AN=5008;NS=2504;DP=20901;EAS_AF=0.0278;AMR_AF=0.0764;AFR_AF=0.0038;EUR_AF=0.0596;SAS_AF=0.0378;AA=A|||;VT=SNP
3	16827735	rs75915041	T	C	100	PASS	AC=669;AF=0.133586;AN=5008;NS=2504;DP=17494;EAS_AF=0.25;AMR_AF=0.1138;AFR_AF=0.1657;EUR_AF=0.0656;SAS_AF=0.0542;AA=C|||;VT=SNP
3	16827838	rs73137354	A	G	100	PASS	AC=719;AF=0.14357;AN=5008;NS=2504;DP=21099;EAS_AF=0.25;AMR_AF=0.1153;AFR_AF=0.2027;EUR_AF=0.0656;SAS_AF=0.0542;AA=G|||;VT=SNP
3	16827925	rs73137356	T	C	100	PASS	AC=719;AF=0.14357;AN=5008;NS=2504;DP=22921;EAS_AF=0.25;AMR_AF=0.1153;AFR_AF=0.2027;EUR_AF=0.0656;SAS_AF=0.0542;AA=C|||;VT=SNP
3	16827968	rs17042743	G	T	100	PASS	AC=669;AF=0.133586;AN=5008;NS=2504;DP=21975;EAS_AF=0.25;AMR_AF=0.1138;AFR_AF=0.1657;EUR_AF=0.0656;SAS_AF=0.0542;AA=G|||;VT=SNP
3	16828143	rs116051834	G	T	100	PASS	AC=183;AF=0.0365415;AN=5008;NS=2504;DP=20790;EAS_AF=0.0278;AMR_AF=0.0764;AFR_AF=0.0038;EUR_AF=0.0596;SAS_AF=0.0378;AA=G|||;VT=SNP
3	16828590	rs6788628	T	C	100	PASS	AC=2212;AF=0.441693;AN=5008;NS=2504;DP=17460;EAS_AF=0.5228;AMR_AF=0.3631;AFR_AF=0.4811;EUR_AF=0.4175;SAS_AF=0.3855;AA=C|||;VT=SNP
3	16828917	rs76433310	T	C	100	PASS	AC=718;AF=0.143371;AN=5008;NS=2504;DP=20117;EAS_AF=0.25;AMR_AF=0.1167;AFR_AF=0.2012;EUR_AF=0.0656;SAS_AF=0.0542;AA=T|||;VT=SNP
3	16829453	rs7647043	A	G	100	PASS	AC=1332;AF=0.265974;AN=5008;NS=2504;DP=16362;EAS_AF=0.2669;AMR_AF=0.2392;AFR_AF=0.1649;EUR_AF=0.3519;SAS_AF=0.3323;AA=A|||;VT=SNP
3	16829550	rs137919855	G	A	100	PASS	AC=31;AF=0.0061901;AN=5008;NS=2504;DP=14998;EAS_AF=0;AMR_AF=0.0058;AFR_AF=0;EUR_AF=0.0169;SAS_AF=0.0102;AA=G|||;VT=SNP
3	16830330	rs76062350	C	T	100	PASS	AC=743;AF=0.148363;AN=5008;NS=2504;DP=20551;EAS_AF=0.25;AMR_AF=0.1182;AFR_AF=0.2194;EUR_AF=0.0656;SAS_AF=0.0542;AA=C|||;VT=SNP
3	16830544	rs78263074	T	A	100	PASS	AC=312;AF=0.0623003;AN=5008;NS=2504;DP=19924;EAS_AF=0.0198;AMR_AF=0.0274;AFR_AF=0.0915;EUR_AF=0.0358;SAS_AF=0.1186;AA=T|||;VT=SNP
3	16830612	rs114061458	C	T	100	PASS	AC=16;AF=0.00319489;AN=5008;NS=2504;DP=19840;EAS_AF=0;AMR_AF=0.0086;AFR_AF=0;EUR_AF=0.0099;SAS_AF=0;AA=C|||;VT=SNP
3	16830722	rs79268784	A	G	100	PASS	AC=214;AF=0.0427316;AN=5008;NS=2504;DP=20281;EAS_AF=0.0099;AMR_AF=0.0346;AFR_AF=0.0068;EUR_AF=0.0885;SAS_AF=0.0838;AA=A|||;VT=SNP
3	16830958	rs112715118	A	G	100	PASS	AC=129;AF=0.0257588;AN=5008;NS=2504;DP=19401;EAS_AF=0;AMR_AF=0.0288;AFR_AF=0.003;EUR_AF=0.0636;SAS_AF=0.0419;AA=A|||;VT=SNP
3	16832710	rs6442640	A	T	100	PASS	AC=851;AF=0.169928;AN=5008;NS=2504;DP=20423;EAS_AF=0.25;AMR_AF=0.1225;AFR_AF=0.2988;EUR_AF=0.0656;SAS_AF=0.0542;AA=T|||;VT=SNP
3	16832828	rs6442641	C	T	100	PASS	AC=801;AF=0.159944;AN=5008;NS=2504;DP=21089;EAS_AF=0.25;AMR_AF=0.121;AFR_AF=0.2617;EUR_AF=0.0656;SAS_AF=0.0542;AA=C|||;VT=SNP
3	16833455	rs71310367	G	C	100	PASS	AC=43;AF=0.00858626;AN=5008;NS=2504;DP=22318;EAS_AF=0;AMR_AF=0.0115;AFR_AF=0.0008;EUR_AF=0.0278;SAS_AF=0.0061;AA=G|||;VT=SNP
3	16833627	rs114735724	G	A	100	PASS	AC=10;AF=0.00199681;AN=5008;NS=2504;DP=20340;EAS_AF=0;AMR_AF=0;AFR_AF=0;EUR_AF=0.007;SAS_AF=0.0031;AA=G|||;VT=SNP
3	16834160	rs7645840	A	C	100	PASS	AC=775;AF=0.154752;AN=5008;NS=2504;DP=21501;EAS_AF=0.25;AMR_AF=0.121;AFR_AF=0.2428;EUR_AF=0.0656;SAS_AF=0.0532;AA=A|||;VT=SNP
3	16834443	rs6442642	G	T	100	PASS	AC=867;AF=0.173123;AN=5008;NS=2504;DP=21779;EAS_AF=0.25;AMR_AF=0.1239;AFR_AF=0.3101;EUR_AF=0.0656;SAS_AF=0.0542;AA=T|||;VT=SNP
3	16835538	rs7627384	G	A	100	PASS	AC=849;AF=0.169529;AN=5008;NS=2504;DP=18891;EAS_AF=0.2341;AMR_AF=0.1239;AFR_AF=0.3101;EUR_AF=0.0656;SAS_AF=0.0521;AA=A|||;VT=SNP
3	16835968	rs76653237	T	C	100	PASS	AC=470;AF=0.0938498;AN=5008;NS=2504;DP=19844;EAS_AF=0.2351;AMR_AF=0.0908;AFR_AF=0.0424;EUR_AF=0.0626;SAS_AF=0.0521;AA=T|||;VT=SNP
3	16836233	rs59791726	A	G	100	PASS	AC=849;AF=0.169529;AN=5008;NS=2504;DP=17443;EAS_AF=0.2341;AMR_AF=0.1239;AFR_AF=0.3101;EUR_AF=0.0656;SAS_AF=0.0521;AA=G|||;VT=SNP
3	16836385	rs75442136	A	G	100	PASS	AC=183;AF=0.0365415;AN=5008;NS=2504;DP=16745;EAS_AF=0.0278;AMR_AF=0.0764;AFR_AF=0.0038;EUR_AF=0.0596;SAS_AF=0.0378;AA=A|||;VT=SNP
3	16836784	rs138483263	G	A	100	PASS	AC=12;AF=0.00239617;AN=5008;NS=2504;DP=16244;EAS_AF=0;AMR_AF=0;AFR_AF=0.0008;EUR_AF=0.008;SAS_AF=0.0031;AA=G|||;VT=SNP
3	16838079	rs78550484	C	T	100	PASS	AC=490;AF=0.0978435;AN=5008;NS=2504;DP=18546;EAS_AF=0.2341;AMR_AF=0.0922;AFR_AF=0.0575;EUR_AF=0.0626;SAS_AF=0.0521;AA=C|||;VT=SNP
3	16838450	rs9866541	A	C	100	PASS	AC=3129;AF=0.6248;AN=5008;NS=2504;DP=18726;EAS_AF=0.5377;AMR_AF=0.4683;AFR_AF=0.8767;EUR_AF=0.5348;SAS_AF=0.5777;AA=C|||;VT=SNP
3	16838519	rs59977751	A	G	100	PASS	AC=656;AF=0.13099;AN=5008;NS=2504;DP=19881;EAS_AF=0.2758;AMR_AF=0.0677;AFR_AF=0.0113;EUR_AF=0.1421;SAS_AF=0.1769;AA=A|||;VT=SNP
3	16838608	rs17042747	A	G	100	PASS	AC=570;AF=0.113818;AN=5008;NS=2504;DP=19802;EAS_AF=0.2361;AMR_AF=0.0937;AFR_AF=0.1157;EUR_AF=0.0626;SAS_AF=0.0521;AA=A|||;VT=SNP
3	16838617	rs117298252	C	T	100	PASS	AC=183;AF=0.0365415;AN=5008;NS=2504;DP=20133;EAS_AF=0.0278;AMR_AF=0.0764;AFR_AF=0.0038;EUR_AF=0.0596;SAS_AF=0.0378;AA=C|||;VT=SNP
3	16838732	rs74509714	C	A	100	PASS	AC=491;AF=0.0980431;AN=5008;NS=2504;DP=18976;EAS_AF=0.2351;AMR_AF=0.0922;AFR_AF=0.0575;EUR_AF=0.0626;SAS_AF=0.0521;AA=C|||;VT=SNP
3	16838929	rs79720989	G	T	100	PASS	AC=856;AF=0.170927;AN=5008;NS=2504;DP=21632;EAS_AF=0.2351;AMR_AF=0.1239;AFR_AF=0.3147;EUR_AF=0.0656;SAS_AF=0.0521;AA=T|||;VT=SNP
3	16838959	rs117603060	A	G	100	PASS	AC=130;AF=0.0259585;AN=5008;NS=2504;DP=21712;EAS_AF=0.0278;AMR_AF=0.0692;AFR_AF=0.0023;EUR_AF=0.0348;SAS_AF=0.0164;AA=A|||;VT=SNP
3	16839300	rs79129768	G	T	100	PASS	AC=214;AF=0.0427316;AN=5008;NS=2504;DP=22497;EAS_AF=0.0099;AMR_AF=0.0346;AFR_AF=0.0068;EUR_AF=0.0885;SAS_AF=0.0838;AA=G|||;VT=SNP
3	16839803	rs116210598	G	A	100	PASS	AC=204;AF=0.0407348;AN=5008;NS=2504;DP=23138;EAS_AF=0.0278;AMR_AF=0.0778;AFR_AF=0.0189;EUR_AF=0.0596;SAS_AF=0.0378;AA=G|||;VT=SNP
3	16840002	rs13317987	T	G	100	PASS	AC=601;AF=0.120008;AN=5008;NS=2504;DP=20528;EAS_AF=0.0069;AMR_AF=0.1643;AFR_AF=0.0877;EUR_AF=0.2078;SAS_AF=0.1585;AA=-|||;VT=SNP
3	16840433	rs9849026	A	G	100	PASS	AC=4142;AF=0.827077;AN=5008;NS=2504;DP=21149;EAS_AF=0.626;AMR_AF=0.8329;AFR_AF=0.9955;EUR_AF=0.8479;SAS_AF=0.7812;AA=G|||;VT=SNP
3	16840580	rs74926168	A	C	100	PASS	AC=546;AF=0.109026;AN=5008;NS=2504;DP=19515;EAS_AF=0.2351;AMR_AF=0.098;AFR_AF=0.0961;EUR_AF=0.0626;SAS_AF=0.0521;AA=A|||;VT=SNP
3	16840626	rs1449532	G	T	100	PASS	AC=525;AF=0.104832;AN=5008;NS=2504;DP=18888;EAS_AF=0.2351;AMR_AF=0.0965;AFR_AF=0.0809;EUR_AF=0.0626;SAS_AF=0.0521;AA=G|||;VT=SNP
3	16840813	rs1449531	C	T	100	PASS	AC=519;AF=0.103634;AN=5008;NS=2504;DP=22669;EAS_AF=0.2351;AMR_AF=0.0922;AFR_AF=0.0787;EUR_AF=0.0626;SAS_AF=0.0521;AA=C|||;VT=SNP
3	16841071	rs1349228	T	C	100	PASS	AC=338;AF=0.067492;AN=5008;NS=2504;DP=19098;EAS_AF=0.0198;AMR_AF=0.0274;AFR_AF=0.0953;EUR_AF=0.0417;SAS_AF=0.1339;AA=T|||;VT=SNP
3	16841130	rs74727107	C	A	100	PASS	AC=806;AF=0.160942;AN=5008;NS=2504;DP=19747;EAS_AF=0.2351;AMR_AF=0.1225;AFR_AF=0.2776;EUR_AF=0.0656;SAS_AF=0.0521;AA=A|||;VT=SNP
3	16841131	rs79092177	C	G	100	PASS	AC=806;AF=0.160942;AN=5008;NS=2504;DP=19768;EAS_AF=0.2351;AMR_AF=0.1225;AFR_AF=0.2776;EUR_AF=0.0656;SAS_AF=0.0521;AA=G|||;VT=SNP
3	16841786	rs11920169	T	G	100	PASS	AC=856;AF=0.170927;AN=5008;NS=2504;DP=21334;EAS_AF=0.2351;AMR_AF=0.1239;AFR_AF=0.3147;EUR_AF=0.0656;SAS_AF=0.0521;AA=G|||;VT=SNP
3	16841847	rs11916127	G	A	100	PASS	AC=856;AF=0.170927;AN=5008;NS=2504;DP=22189;EAS_AF=0.2351;AMR_AF=0.1239;AFR_AF=0.3147;EUR_AF=0.0656;SAS_AF=0.0521;AA=A|||;VT=SNP
3	16842228	rs80301259	A	T	100	PASS	AC=76;AF=0.0151757;AN=5008;NS=2504;DP=20517;EAS_AF=0;AMR_AF=0.0173;AFR_AF=0.0023;EUR_AF=0.0547;SAS_AF=0.0061;AA=A|||;VT=SNP
3	16842629	rs146507932	A	G	100	PASS	AC=12;AF=0.00239617;AN=5008;NS=2504;DP=16561;EAS_AF=0;AMR_AF=0;AFR_AF=0.0008;EUR_AF=0.008;SAS_AF=0.0031;AA=A|||;VT=SNP
3	16842697	rs6800488	T	C	100	PASS	AC=857;AF=0.171126;AN=5008;NS=2504;DP=16469;EAS_AF=0.2351;AMR_AF=0.1239;AFR_AF=0.3154;EUR_AF=0.0656;SAS_AF=0.0521;AA=C|||;VT=SNP
3	16843044	rs10510465	A	G	100	PASS	AC=853;AF=0.170327;AN=5008;NS=2504;DP=17692;EAS_AF=0.2351;AMR_AF=0.1225;AFR_AF=0.3132;EUR_AF=0.0656;SAS_AF=0.0521;AA=G|||;VT=SNP
3	16843737	rs4684303	C	T	100	PASS	AC=1358;AF=0.271166;AN=5008;NS=2504;DP=20724;EAS_AF=0.2421;AMR_AF=0.2723;AFR_AF=0.3215;EUR_AF=0.2694;SAS_AF=0.2342;AA=T|||;VT=SNP
3	16844801	rs76595911	C	T	100	PASS	AC=41;AF=0.0081869;AN=5008;NS=2504;DP=20829;EAS_AF=0;AMR_AF=0.0173;AFR_AF=0;EUR_AF=0.0258;SAS_AF=0.0031;AA=C|||;VT=SNP
3	16844802	rs116524776	G	A	100	PASS	AC=17;AF=0.00339457;AN=5008;NS=2504;DP=20798;EAS_AF=0;AMR_AF=0.0014;AFR_AF=0;EUR_AF=0.0139;SAS_AF=0.002;AA=G|||;VT=SNP
3	16845144	rs9857592	T	A	100	PASS	AC=1764;AF=0.352236;AN=5008;NS=2504;DP=19393;EAS_AF=0.244;AMR_AF=0.317;AFR_AF=0.5688;EUR_AF=0.2863;SAS_AF=0.2638;AA=T|||;VT=SNP
3	16845406	rs9858071	T	C	100	PASS	AC=1736;AF=0.346645;AN=5008;NS=2504;DP=20369;EAS_AF=0.244;AMR_AF=0.3156;AFR_AF=0.5688;EUR_AF=0.2873;SAS_AF=0.2352;AA=T|||;VT=SNP
3	16845444	rs78011814	C	T	100	PASS	AC=28;AF=0.00559105;AN=5008;NS=2504;DP=20290;EAS_AF=0.001;AMR_AF=0.0086;AFR_AF=0.0015;EUR_AF=0.0179;SAS_AF=0.001;AA=C|||;VT=SNP
3	16846216	rs895941	A	C	100	PASS	AC=1864;AF=0.372204;AN=5008;NS=2504;DP=18982;EAS_AF=0.244;AMR_AF=0.3285;AFR_AF=0.6573;EUR_AF=0.2893;SAS_AF=0.2352;AA=C|||;VT=SNP
3	16846290	rs73816227	T	C	100	PASS	AC=657;AF=0.13119;AN=5008;NS=2504;DP=21347;EAS_AF=0.2093;AMR_AF=0.0461;AFR_AF=0.2648;EUR_AF=0.0209;SAS_AF=0.044;AA=T|||;VT=SNP
3	16846379	rs57998911	T	C	100	PASS	AC=657;AF=0.13119;AN=5008;NS=2504;DP=20326;EAS_AF=0.2093;AMR_AF=0.0461;AFR_AF=0.2648;EUR_AF=0.0209;SAS_AF=0.044;AA=T|||;VT=SNP
3	16846742	rs74626709	T	C	100	PASS	AC=228;AF=0.0455272;AN=5008;NS=2504;DP=22133;EAS_AF=0.0099;AMR_AF=0.0331;AFR_AF=0.0061;EUR_AF=0.0885;SAS_AF=0.1002;AA=T|||;VT=SNP
3	16846967	rs9881798	A	C	100	PASS	AC=2375;AF=0.474241;AN=5008;NS=2504;DP=18969;EAS_AF=0.2639;AMR_AF=0.3919;AFR_AF=0.798;EUR_AF=0.3917;SAS_AF=0.3967;AA=C|||;VT=SNP
3	16847424	rs9868600	T	C	100	PASS	AC=1862;AF=0.371805;AN=5008;NS=2504;DP=22110;EAS_AF=0.244;AMR_AF=0.3285;AFR_AF=0.6558;EUR_AF=0.2893;SAS_AF=0.2352;AA=t|||;VT=SNP
3	16847771	rs55824843	T	G	100	PASS	AC=490;AF=0.0978435;AN=5008;NS=2504;DP=21431;EAS_AF=0.0069;AMR_AF=0.1614;AFR_AF=0.0106;EUR_AF=0.2058;SAS_AF=0.1534;AA=T|||;VT=SNP
3	16848081	rs6442643	C	T	100	PASS	AC=1677;AF=0.334864;AN=5008;NS=2504;DP=16497;EAS_AF=0.2163;AMR_AF=0.2522;AFR_AF=0.6513;EUR_AF=0.2286;SAS_AF=0.1973;AA=T|||;VT=SNP
3	16848816	rs12493114	C	T	100	PASS	AC=138;AF=0.0275559;AN=5008;NS=2504;DP=19056;EAS_AF=0;AMR_AF=0.0331;AFR_AF=0.0053;EUR_AF=0.0656;SAS_AF=0.0429;AA=C|||;VT=SNP
3	16848835	rs7629352	A	G	100	PASS	AC=1727;AF=0.344848;AN=5008;NS=2504;DP=18879;EAS_AF=0.2163;AMR_AF=0.2738;AFR_AF=0.5953;EUR_AF=0.2952;SAS_AF=0.2403;AA=G|||;VT=SNP
3	16848893	rs78315189	G	T	100	PASS	AC=341;AF=0.0680911;AN=5008;NS=2504;DP=19207;EAS_AF=0.0198;AMR_AF=0.0303;AFR_AF=0.112;EUR_AF=0.0378;SAS_AF=0.1166;AA=G|||;VT=SNP
3	16848919	rs9854865	C	T	100	PASS	AC=733;AF=0.146366;AN=5008;NS=2504;DP=18622;EAS_AF=0.0069;AMR_AF=0.1787;AFR_AF=0.1853;EUR_AF=0.2058;SAS_AF=0.1534;AA=C|||;VT=SNP
3	16849037	rs57892172	G	A	100	PASS	AC=392;AF=0.0782748;AN=5008;NS=2504;DP=18095;EAS_AF=0.2589;AMR_AF=0.0259;AFR_AF=0.003;EUR_AF=0.0199;SAS_AF=0.091;AA=G|||;VT=SNP
3	16849374	rs7610118	C	T	100	PASS	AC=1658;AF=0.33107;AN=5008;NS=2504;DP=15549;EAS_AF=0.2262;AMR_AF=0.2695;AFR_AF=0.5393;EUR_AF=0.2942;SAS_AF=0.2393;AA=T|||;VT=SNP
3	16849828	rs4685393	G	A	100	PASS	AC=1096;AF=0.21885;AN=5008;NS=2504;DP=21279;EAS_AF=0.2262;AMR_AF=0.2003;AFR_AF=0.2685;EUR_AF=0.2107;SAS_AF=0.1656;AA=G|||;VT=SNP
3	16850459	rs116495988	C	T	100	PASS	AC=41;AF=0.0081869;AN=5008;NS=2504;DP=20430;EAS_AF=0;AMR_AF=0.0216;AFR_AF=0.0015;EUR_AF=0.0229;SAS_AF=0.001;AA=C|||;VT=SNP
3	16850527	rs75827730	T	C	100	PASS	AC=139;AF=0.0277556;AN=5008;NS=2504;DP=20952;EAS_AF=0;AMR_AF=0.0331;AFR_AF=0.0061;EUR_AF=0.0656;SAS_AF=0.0429;AA=T|||;VT=SNP
3	16850764	rs55855024	C	A	100	PASS	AC=1657;AF=0.330871;AN=5008;NS=2504;DP=16065;EAS_AF=0.2262;AMR_AF=0.2695;AFR_AF=0.5393;EUR_AF=0.2942;SAS_AF=0.2382;AA=C|||;VT=SNP
3	16850944	rs7625399	T	C	100	PASS	AC=562;AF=0.11222;AN=5008;NS=2504;DP=17929;EAS_AF=0;AMR_AF=0.0692;AFR_AF=0.2716;EUR_AF=0.0835;SAS_AF=0.0726;AA=T|||;VT=SNP
3	16851033	rs17042757	G	A	100	PASS	AC=1095;AF=0.21865;AN=5008;NS=2504;DP=17334;EAS_AF=0.2262;AMR_AF=0.2003;AFR_AF=0.2678;EUR_AF=0.2107;SAS_AF=0.1656;AA=G|||;VT=SNP
3	16851202	rs748832	A	G	100	PASS	AC=1840;AF=0.367412;AN=5008;NS=2504;DP=19797;EAS_AF=0.254;AMR_AF=0.3444;AFR_AF=0.5431;EUR_AF=0.3539;SAS_AF=0.2771;AA=G|||;VT=SNP
3	16851237	rs150810451	C	T	100	PASS	AC=13;AF=0.00259585;AN=5008;NS=2504;DP=19182;EAS_AF=0;AMR_AF=0.0058;AFR_AF=0.0008;EUR_AF=0.006;SAS_AF=0.002;AA=C|||;VT=SNP
3	16851292	rs80114663	T	G	100	PASS	AC=139;AF=0.0277556;AN=5008;NS=2504;DP=18700;EAS_AF=0;AMR_AF=0.0331;AFR_AF=0.0061;EUR_AF=0.0656;SAS_AF=0.0429;AA=T|||;VT=SNP
3	16851434	rs12107332	C	G	100	PASS	AC=451;AF=0.0900559;AN=5008;NS=2504;DP=18341;EAS_AF=0.001;AMR_AF=0.1556;AFR_AF=0.0174;EUR_AF=0.2107;SAS_AF=0.1094;AA=C|||;VT=SNP
3	16851665	rs35992988	C	T	100	PASS	AC=816;AF=0.162939;AN=5008;NS=2504;DP=16705;EAS_AF=0.3006;AMR_AF=0.1974;AFR_AF=0.0129;EUR_AF=0.1392;SAS_AF=0.2239;AA=C|||;VT=SNP
3	16851755	rs6800583	G	A	100	PASS	AC=1881;AF=0.375599;AN=5008;NS=2504;DP=17181;EAS_AF=0.254;AMR_AF=0.3516;AFR_AF=0.5711;EUR_AF=0.3529;SAS_AF=0.2771;AA=G|||;VT=SNP
3	16852360	rs12491858	G	C	100	PASS	AC=139;AF=0.0277556;AN=5008;NS=2504;DP=20107;EAS_AF=0;AMR_AF=0.0331;AFR_AF=0.0061;EUR_AF=0.0656;SAS_AF=0.0429;AA=G|||;VT=SNP
3	16852736	rs7625233	A	G	100	PASS	AC=1872;AF=0.373802;AN=5008;NS=2504;DP=20026;EAS_AF=0.256;AMR_AF=0.353;AFR_AF=0.5605;EUR_AF=0.3529;SAS_AF=0.2791;AA=G|||;VT=SNP
3	16852853	rs6442644	T	G	100	PASS	AC=1582;AF=0.315895;AN=5008;NS=2504;DP=20779;EAS_AF=0.2262;AMR_AF=0.2666;AFR_AF=0.4826;EUR_AF=0.2932;SAS_AF=0.2413;AA=G|||;VT=SNP
3	16853153	rs2122256	T	G	100	PASS	AC=991;AF=0.197883;AN=5008;NS=2504;DP=21517;EAS_AF=0.2262;AMR_AF=0.1916;AFR_AF=0.1944;EUR_AF=0.2078;SAS_AF=0.1677;AA=T|||;VT=SNP
3	16853198	rs60804314	G	T	100	PASS	AC=442;AF=0.0882588;AN=5008;NS=2504;DP=17275;EAS_AF=0;AMR_AF=0.0389;AFR_AF=0.2784;EUR_AF=0.0179;SAS_AF=0.0297;AA=G|||;VT=SNP
3	16853395	rs7650452	G	T	100	PASS	AC=369;AF=0.0736821;AN=5008;NS=2504;DP=22675;EAS_AF=0;AMR_AF=0.0331;AFR_AF=0.2262;EUR_AF=0.0179;SAS_AF=0.0297;AA=G|||;VT=SNP
3	16853709	rs75835552	T	A	100	PASS	AC=129;AF=0.0257588;AN=5008;NS=2504;DP=21916;EAS_AF=0.0288;AMR_AF=0.0677;AFR_AF=0.0023;EUR_AF=0.0348;SAS_AF=0.0153;AA=T|||;VT=SNP
3	16853843	rs78316666	T	C	100	PASS	AC=181;AF=0.0361422;AN=5008;NS=2504;DP=22420;EAS_AF=0.0288;AMR_AF=0.0749;AFR_AF=0.003;EUR_AF=0.0596;SAS_AF=0.0368;AA=T|||;VT=SNP
3	16854284	rs1823369	C	T	100	PASS	AC=1528;AF=0.305112;AN=5008;NS=2504;DP=19478;EAS_AF=0.2312;AMR_AF=0.2349;AFR_AF=0.4728;EUR_AF=0.2326;SAS_AF=0.2791;AA=T|||;VT=SNP
3	16854379	rs1823368	T	C	100	PASS	AC=1528;AF=0.305112;AN=5008;NS=2504;DP=16475;EAS_AF=0.2312;AMR_AF=0.2349;AFR_AF=0.4728;EUR_AF=0.2326;SAS_AF=0.2791;AA=C|||;VT=SNP
3	16854419	rs2053453	G	A	100	PASS	AC=442;AF=0.0882588;AN=5008;NS=2504;DP=16189;EAS_AF=0;AMR_AF=0.0389;AFR_AF=0.2784;EUR_AF=0.0179;SAS_AF=0.0297;AA=A|||;VT=SNP
3	16854479	rs75960790	T	C	100	PASS	AC=129;AF=0.0257588;AN=5008;NS=2504;DP=16601;EAS_AF=0.0288;AMR_AF=0.0677;AFR_AF=0.0023;EUR_AF=0.0348;SAS_AF=0.0153;AA=T|||;VT=SNP
3	16854664	rs2053452	A	T	100	PASS	AC=1528;AF=0.305112;AN=5008;NS=2504;DP=16582;EAS_AF=0.2312;AMR_AF=0.2349;AFR_AF=0.4728;EUR_AF=0.2326;SAS_AF=0.2791;AA=T|||;VT=SNP
3	16854770	rs80246140	T	G	100	PASS	AC=140;AF=0.0279553;AN=5008;NS=2504;DP=17472;EAS_AF=0;AMR_AF=0.0331;AFR_AF=0.0068;EUR_AF=0.0656;SAS_AF=0.0429;AA=T|||;VT=SNP
3	16855122	rs12494521	C	T	100	PASS	AC=140;AF=0.0279553;AN=5008;NS=2504;DP=23441;EAS_AF=0;AMR_AF=0.0331;AFR_AF=0.0068;EUR_AF=0.0656;SAS_AF=0.0429;AA=C|||;VT=SNP
3	16855325	rs6764961	C	T	100	PASS	AC=4891;AF=0.976637;AN=5008;NS=2504;DP=22860;EAS_AF=1;AMR_AF=0.9697;AFR_AF=0.9977;EUR_AF=0.9215;SAS_AF=0.9857;AA=T|||;VT=SNP
3	16855334	rs73816228	T	C	100	PASS	AC=442;AF=0.0882588;AN=5008;NS=2504;DP=22432;EAS_AF=0;AMR_AF=0.0389;AFR_AF=0.2784;EUR_AF=0.0179;SAS_AF=0.0297;AA=T|||;VT=SNP
3	16855439	rs6765066	C	G	100	PASS	AC=1085;AF=0.216653;AN=5008;NS=2504;DP=21466;EAS_AF=0.2302;AMR_AF=0.196;AFR_AF=0.1944;EUR_AF=0.2147;SAS_AF=0.2495;AA=C|||;VT=SNP
3	16855520	rs79721122	A	G	100	PASS	AC=133;AF=0.0265575;AN=5008;NS=2504;DP=18828;EAS_AF=0;AMR_AF=0.0288;AFR_AF=0.0038;EUR_AF=0.0656;SAS_AF=0.0429;AA=A|||;VT=SNP
3	16855757	rs55808540	T	C	100	PASS	AC=670;AF=0.133786;AN=5008;NS=2504;DP=20919;EAS_AF=0.0109;AMR_AF=0.1715;AFR_AF=0.0779;EUR_AF=0.2087;SAS_AF=0.2321;AA=T|||;VT=SNP
3	16855859	rs6765532	C	T	100	PASS	AC=442;AF=0.0882588;AN=5008;NS=2504;DP=21757;EAS_AF=0;AMR_AF=0.0389;AFR_AF=0.2784;EUR_AF=0.0179;SAS_AF=0.0297;AA=C|||;VT=SNP
3	16855953	rs6778524	T	C	100	PASS	AC=442;AF=0.0882588;AN=5008;NS=2504;DP=21364;EAS_AF=0;AMR_AF=0.0389;AFR_AF=0.2784;EUR_AF=0.0179;SAS_AF=0.0297;AA=T|||;VT=SNP
3	16856032	rs6765673	C	T	100	PASS	AC=1527;AF=0.304912;AN=5008;NS=2504;DP=20861;EAS_AF=0.2302;AMR_AF=0.2349;AFR_AF=0.4728;EUR_AF=0.2326;SAS_AF=0.2791;AA=C|||;VT=SNP
3	16856043	rs77313272	A	G	100	PASS	AC=140;AF=0.0279553;AN=5008;NS=2504;DP=20828;EAS_AF=0;AMR_AF=0.0331;AFR_AF=0.0068;EUR_AF=0.0656;SAS_AF=0.0429;AA=A|||;VT=SNP
3	16856216	rs11918777	A	C	100	PASS	AC=1848;AF=0.36901;AN=5008;NS=2504;DP=21105;EAS_AF=0.2589;AMR_AF=0.3429;AFR_AF=0.4826;EUR_AF=0.3579;SAS_AF=0.3589;AA=A|||;VT=SNP
3	16856295	rs75389833	T	A	100	PASS	AC=418;AF=0.0834665;AN=5008;NS=2504;DP=19568;EAS_AF=0;AMR_AF=0.0346;AFR_AF=0.2625;EUR_AF=0.0179;SAS_AF=0.0297;AA=T|||;VT=SNP
3	16856310	rs79900632	A	C	100	PASS	AC=376;AF=0.0750799;AN=5008;NS=2504;DP=19536;EAS_AF=0;AMR_AF=0.0346;AFR_AF=0.2307;EUR_AF=0.0179;SAS_AF=0.0297;AA=A|||;VT=SNP
3	16856433	rs76190750	C	T	100	PASS	AC=131;AF=0.0261581;AN=5008;NS=2504;DP=18910;EAS_AF=0;AMR_AF=0.0331;AFR_AF=0.0061;EUR_AF=0.0885;SAS_AF=0.0112;AA=C|||;VT=SNP
3	16856568	rs73816229	A	C	100	PASS	AC=559;AF=0.111621;AN=5008;NS=2504;DP=17871;EAS_AF=0.0288;AMR_AF=0.1095;AFR_AF=0.2352;EUR_AF=0.0775;SAS_AF=0.0665;AA=A|||;VT=SNP
3	16856682	rs9813513	T	C	100	PASS	AC=1959;AF=0.391174;AN=5008;NS=2504;DP=20128;EAS_AF=0.2589;AMR_AF=0.3559;AFR_AF=0.5598;EUR_AF=0.3579;SAS_AF=0.3589;AA=C|||;VT=SNP
3	16856778	rs9813661	T	G	100	PASS	AC=1086;AF=0.216853;AN=5008;NS=2504;DP=19718;EAS_AF=0.2302;AMR_AF=0.1974;AFR_AF=0.1944;EUR_AF=0.2147;SAS_AF=0.2495;AA=T|||;VT=SNP
3	16856969	rs73816230	C	A	100	PASS	AC=369;AF=0.0736821;AN=5008;NS=2504;DP=20164;EAS_AF=0;AMR_AF=0.0331;AFR_AF=0.2262;EUR_AF=0.0179;SAS_AF=0.0297;AA=C|||;VT=SNP
3	16857027	rs74558031	A	G	100	PASS	AC=132;AF=0.0263578;AN=5008;NS=2504;DP=21981;EAS_AF=0;AMR_AF=0.0288;AFR_AF=0.003;EUR_AF=0.0656;SAS_AF=0.0429;AA=A|||;VT=SNP
3	16857055	rs75633766	A	G	100	PASS	AC=183;AF=0.0365415;AN=5008;NS=2504;DP=21059;EAS_AF=0.0308;AMR_AF=0.0749;AFR_AF=0.003;EUR_AF=0.0596;SAS_AF=0.0368;AA=A|||;VT=SNP
3	16857123	rs77594818	A	G	100	PASS	AC=184;AF=0.0367412;AN=5008;NS=2504;DP=20161;EAS_AF=0.0308;AMR_AF=0.0749;AFR_AF=0.0038;EUR_AF=0.0596;SAS_AF=0.0368;AA=A|||;VT=SNP
3	16857534	rs748439	A	T	100	PASS	AC=1953;AF=0.389976;AN=5008;NS=2504;DP=18859;EAS_AF=0.2589;AMR_AF=0.3602;AFR_AF=0.5446;EUR_AF=0.3598;SAS_AF=0.3681;AA=A|||;VT=SNP
3	16857569	rs748440	C	T	100	PASS	AC=595;AF=0.11881;AN=5008;NS=2504;DP=18728;EAS_AF=0.0119;AMR_AF=0.17;AFR_AF=0.0809;EUR_AF=0.2028;SAS_AF=0.1575;AA=C|||;VT=SNP
3	16857966	rs73031366	T	C	100	PASS	AC=22;AF=0.00439297;AN=5008;NS=2504;DP=19862;EAS_AF=0;AMR_AF=0.0014;AFR_AF=0;EUR_AF=0.0189;SAS_AF=0.002;AA=T|||;VT=SNP
3	16858137	rs75301430	T	C	100	PASS	AC=191;AF=0.038139;AN=5008;NS=2504;DP=22017;EAS_AF=0.0308;AMR_AF=0.0764;AFR_AF=0.003;EUR_AF=0.0596;SAS_AF=0.044;AA=T|||;VT=SNP
3	16858468	rs73139272	G	T	100	PASS	AC=560;AF=0.111821;AN=5008;NS=2504;DP=16563;EAS_AF=0.0308;AMR_AF=0.1297;AFR_AF=0.1664;EUR_AF=0.1312;SAS_AF=0.089;AA=G|||;VT=SNP
3	16858505	rs114668760	A	G	100	PASS	AC=76;AF=0.0151757;AN=5008;NS=2504;DP=17146;EAS_AF=0.001;AMR_AF=0.0086;AFR_AF=0.0008;EUR_AF=0.0408;SAS_AF=0.0276;AA=A|||;VT=SNP
3	16858522	rs73139274	C	G	100	PASS	AC=638;AF=0.127396;AN=5008;NS=2504;DP=17356;EAS_AF=0.0308;AMR_AF=0.1369;AFR_AF=0.2201;EUR_AF=0.1322;SAS_AF=0.09;AA=G|||;VT=SNP
3	16858772	rs79062043	A	G	100	PASS	AC=191;AF=0.038139;AN=5008;NS=2504;DP=14619;EAS_AF=0.0308;AMR_AF=0.0764;AFR_AF=0.0038;EUR_AF=0.0596;SAS_AF=0.0429;AA=A|||;VT=SNP
3	16858980	rs9842181	A	G	100	PASS	AC=1270;AF=0.253594;AN=5008;NS=2504;DP=13735;EAS_AF=0.0387;AMR_AF=0.281;AFR_AF=0.3026;EUR_AF=0.2863;SAS_AF=0.3558;AA=G|||;VT=SNP
3	16859074	rs9883851	C	T	100	PASS	AC=1055;AF=0.210663;AN=5008;NS=2504;DP=14693;EAS_AF=0.0079;AMR_AF=0.2046;AFR_AF=0.2995;EUR_AF=0.2266;SAS_AF=0.2873;AA=C|||;VT=SNP
3	16859114	rs9884007	C	T	100	PASS	AC=1055;AF=0.210663;AN=5008;NS=2504;DP=13965;EAS_AF=0.0079;AMR_AF=0.2046;AFR_AF=0.2995;EUR_AF=0.2266;SAS_AF=0.2873;AA=C|||;VT=SNP
3	16859162	rs9884040	C	T	100	PASS	AC=1054;AF=0.210463;AN=5008;NS=2504;DP=4554;EAS_AF=0.0079;AMR_AF=0.2046;AFR_AF=0.2988;EUR_AF=0.2266;SAS_AF=0.2873;AA=C|||;VT=SNP
3	16859262	rs34902402	C	G	100	PASS	AC=142;AF=0.0283546;AN=5008;NS=2504;DP=15240;EAS_AF=0;AMR_AF=0.0303;AFR_AF=0.003;EUR_AF=0.0706;SAS_AF=0.047;AA=C|||;VT=SNP
3	16859489	rs146268226	T	C	100	PASS	AC=31;AF=0.0061901;AN=5008;NS=2504;DP=18615;EAS_AF=0;AMR_AF=0.0086;AFR_AF=0;EUR_AF=0.0159;SAS_AF=0.0092;AA=T|||;VT=SNP
3	16859552	rs9310508	C	T	100	PASS	AC=1054;AF=0.210463;AN=5008;NS=2504;DP=20855;EAS_AF=0.0079;AMR_AF=0.2046;AFR_AF=0.2988;EUR_AF=0.2266;SAS_AF=0.2873;AA=C|||;VT=SNP
3	16859710	rs6779302	G	T	100	PASS	AC=1682;AF=0.335863;AN=5008;NS=2504;DP=20599;EAS_AF=0.0387;AMR_AF=0.3415;AFR_AF=0.5098;EUR_AF=0.3598;SAS_AF=0.3783;AA=T|||;VT=SNP
3	16860006	rs12489683	C	G	100	PASS	AC=150;AF=0.0299521;AN=5008;NS=2504;DP=20438;EAS_AF=0;AMR_AF=0.0303;AFR_AF=0.0083;EUR_AF=0.0706;SAS_AF=0.0481;AA=C|||;VT=SNP
3	16860151	rs6782026	C	T	100	PASS	AC=689;AF=0.13758;AN=5008;NS=2504;DP=19478;EAS_AF=0.0079;AMR_AF=0.1787;AFR_AF=0.0688;EUR_AF=0.2107;SAS_AF=0.2597;AA=C|||;VT=SNP
3	16860265	rs150499082	A	G	100	PASS	AC=33;AF=0.00658946;AN=5008;NS=2504;DP=20083;EAS_AF=0;AMR_AF=0.0058;AFR_AF=0;EUR_AF=0.0179;SAS_AF=0.0112;AA=A|||;VT=SNP
3	16860431	rs112451139	G	A	100	PASS	AC=227;AF=0.0453275;AN=5008;NS=2504;DP=19601;EAS_AF=0.0079;AMR_AF=0.0331;AFR_AF=0.0061;EUR_AF=0.0895;SAS_AF=0.1002;AA=G|||;VT=SNP
3	16860824	rs9836131	G	A	100	PASS	AC=1053;AF=0.210264;AN=5008;NS=2504;DP=19577;EAS_AF=0.0079;AMR_AF=0.2046;AFR_AF=0.298;EUR_AF=0.2266;SAS_AF=0.2873;AA=G|||;VT=SNP
3	16861189	rs9840099	C	T	100	PASS	AC=688;AF=0.13738;AN=5008;NS=2504;DP=19137;EAS_AF=0.0079;AMR_AF=0.1772;AFR_AF=0.0688;EUR_AF=0.2107;SAS_AF=0.2597;AA=C|||;VT=SNP
3	16861414	rs115864771	A	G	100	PASS	AC=39;AF=0.00778754;AN=5008;NS=2504;DP=20204;EAS_AF=0;AMR_AF=0.0259;AFR_AF=0.0008;EUR_AF=0.0159;SAS_AF=0.0041;AA=A|||;VT=SNP
3	16861506	rs2347653	T	A	100	PASS	AC=1056;AF=0.210863;AN=5008;NS=2504;DP=18437;EAS_AF=0.0079;AMR_AF=0.2046;AFR_AF=0.3003;EUR_AF=0.2266;SAS_AF=0.2873;AA=A|||;VT=SNP
3	16861564	rs115030136	T	C	100	PASS	AC=22;AF=0.00439297;AN=5008;NS=2504;DP=19226;EAS_AF=0;AMR_AF=0.0144;AFR_AF=0;EUR_AF=0.0109;SAS_AF=0.001;AA=T|||;VT=SNP
3	16862020	rs73031373	A	G	100	PASS	AC=27;AF=0.00539137;AN=5008;NS=2504;DP=19676;EAS_AF=0;AMR_AF=0.0029;AFR_AF=0.0008;EUR_AF=0.0199;SAS_AF=0.0041;AA=A|||;VT=SNP
3	16862223	rs76401188	C	T	100	PASS	AC=201;AF=0.0401358;AN=5008;NS=2504;DP=21597;EAS_AF=0.0308;AMR_AF=0.0764;AFR_AF=0.0083;EUR_AF=0.0596;SAS_AF=0.047;AA=C|||;VT=SNP
3	16862396	rs6442645	A	G	100	PASS	AC=1050;AF=0.209665;AN=5008;NS=2504;DP=21529;EAS_AF=0.0089;AMR_AF=0.2046;AFR_AF=0.295;EUR_AF=0.2256;SAS_AF=0.2883;AA=A|||;VT=SNP
3	16862555	rs7617959	G	C	100	PASS	AC=2018;AF=0.402955;AN=5008;NS=2504;DP=21347;EAS_AF=0.3036;AMR_AF=0.3487;AFR_AF=0.5408;EUR_AF=0.3628;SAS_AF=0.3988;AA=C|||;VT=SNP
3	16862873	rs9846711	C	T	100	PASS	AC=2052;AF=0.409744;AN=5008;NS=2504;DP=20545;EAS_AF=0.3036;AMR_AF=0.3545;AFR_AF=0.5643;EUR_AF=0.3618;SAS_AF=0.3988;AA=T|||;VT=SNP
3	16862897	rs9809105	A	G	100	PASS	AC=684;AF=0.136581;AN=5008;NS=2504;DP=21825;EAS_AF=0.0089;AMR_AF=0.1787;AFR_AF=0.0651;EUR_AF=0.2097;SAS_AF=0.2597;AA=A|||;VT=SNP
3	16862955	rs9847099	G	C	100	PASS	AC=1049;AF=0.209465;AN=5008;NS=2504;DP=22795;EAS_AF=0.0089;AMR_AF=0.2046;AFR_AF=0.295;EUR_AF=0.2256;SAS_AF=0.2873;AA=G|||;VT=SNP
3	16863031	rs116338533	A	T	100	PASS	AC=57;AF=0.0113818;AN=5008;NS=2504;DP=21134;EAS_AF=0;AMR_AF=0.0101;AFR_AF=0.0015;EUR_AF=0.0427;SAS_AF=0.0051;AA=A|||;VT=SNP
3	16863211	rs13063785	C	A	100	PASS	AC=522;AF=0.104233;AN=5008;NS=2504;DP=21315;EAS_AF=0.0069;AMR_AF=0.1671;AFR_AF=0.0136;EUR_AF=0.2038;SAS_AF=0.18;AA=C|||;VT=SNP
3	16863267	rs9870893	T	G	100	PASS	AC=1691;AF=0.33766;AN=5008;NS=2504;DP=22890;EAS_AF=0.0397;AMR_AF=0.3401;AFR_AF=0.5166;EUR_AF=0.3588;SAS_AF=0.3793;AA=G|||;VT=SNP
3	16863350	rs9871051	T	C	100	PASS	AC=1050;AF=0.209665;AN=5008;NS=2504;DP=22108;EAS_AF=0.0089;AMR_AF=0.2046;AFR_AF=0.295;EUR_AF=0.2256;SAS_AF=0.2883;AA=T|||;VT=SNP
3	16863569	rs9851732	G	A	100	PASS	AC=1036;AF=0.206869;AN=5008;NS=2504;DP=22575;EAS_AF=0.0089;AMR_AF=0.2017;AFR_AF=0.2859;EUR_AF=0.2256;SAS_AF=0.2883;AA=G|||;VT=SNP
3	16863638	rs75616616	G	A	100	PASS	AC=12;AF=0.00239617;AN=5008;NS=2504;DP=22709;EAS_AF=0;AMR_AF=0.0014;AFR_AF=0.0008;EUR_AF=0.0099;SAS_AF=0;AA=G|||;VT=SNP
3	16864223	rs59577711	G	A	100	PASS	AC=192;AF=0.0383387;AN=5008;NS=2504;DP=21106;EAS_AF=0;AMR_AF=0.0173;AFR_AF=0.1044;EUR_AF=0.0149;SAS_AF=0.0276;AA=G|||;VT=SNP
3	16864362	rs148187614	G	A	100	PASS	AC=35;AF=0.00698882;AN=5008;NS=2504;DP=19949;EAS_AF=0;AMR_AF=0.0058;AFR_AF=0;EUR_AF=0.0179;SAS_AF=0.0133;AA=G|||;VT=SNP
3	16864743	rs12496932	T	C	100	PASS	AC=148;AF=0.0295527;AN=5008;NS=2504;DP=18697;EAS_AF=0;AMR_AF=0.0288;AFR_AF=0.0068;EUR_AF=0.0706;SAS_AF=0.0491;AA=T|||;VT=SNP
3	16865013	rs73816234	G	T	100	PASS	AC=353;AF=0.0704872;AN=5008;NS=2504;DP=20482;EAS_AF=0;AMR_AF=0.0245;AFR_AF=0.2209;EUR_AF=0.0159;SAS_AF=0.0286;AA=G|||;VT=SNP
3	16865845	rs9882532	T	C	100	PASS	AC=1655;AF=0.330471;AN=5008;NS=2504;DP=20402;EAS_AF=0.0417;AMR_AF=0.3386;AFR_AF=0.5492;EUR_AF=0.3509;SAS_AF=0.3057;AA=C|||;VT=SNP
3	16865943	rs11716860	C	G	100	PASS	AC=691;AF=0.137979;AN=5008;NS=2504;DP=21672;EAS_AF=0.0109;AMR_AF=0.1859;AFR_AF=0.1082;EUR_AF=0.2237;SAS_AF=0.1871;AA=C|||;VT=SNP
3	16866253	rs9867227	G	A	100	PASS	AC=1410;AF=0.28155;AN=5008;NS=2504;DP=20609;EAS_AF=0.0417;AMR_AF=0.2997;AFR_AF=0.4781;EUR_AF=0.2783;SAS_AF=0.2536;AA=A|||;VT=SNP
3	16866544	rs9867422	C	T	100	PASS	AC=256;AF=0.0511182;AN=5008;NS=2504;DP=19971;EAS_AF=0.0129;AMR_AF=0.0231;AFR_AF=0.1354;EUR_AF=0.0139;SAS_AF=0.0348;AA=C|||;VT=SNP
3	16867021	rs113272693	C	T	100	PASS	AC=27;AF=0.00539137;AN=5008;NS=2504;DP=17943;EAS_AF=0;AMR_AF=0.0072;AFR_AF=0;EUR_AF=0.0129;SAS_AF=0.0092;AA=C|||;VT=SNP
3	16867898	rs115452195	T	C	100	PASS	AC=133;AF=0.0265575;AN=5008;NS=2504;DP=18231;EAS_AF=0.0308;AMR_AF=0.0692;AFR_AF=0.0023;EUR_AF=0.0348;SAS_AF=0.0164;AA=T|||;VT=SNP
3	16868147	rs11712047	A	G	100	PASS	AC=590;AF=0.117812;AN=5008;NS=2504;DP=18610;EAS_AF=0.0089;AMR_AF=0.1729;AFR_AF=0.059;EUR_AF=0.2028;SAS_AF=0.183;AA=A|||;VT=SNP
3	16868367	rs11720017	C	T	100	PASS	AC=587;AF=0.117212;AN=5008;NS=2504;DP=16309;EAS_AF=0.0089;AMR_AF=0.1729;AFR_AF=0.0567;EUR_AF=0.2028;SAS_AF=0.183;AA=C|||;VT=SNP
3	16868616	rs1866862	A	T	100	PASS	AC=2332;AF=0.465655;AN=5008;NS=2504;DP=14960;EAS_AF=0.3234;AMR_AF=0.3761;AFR_AF=0.7753;EUR_AF=0.3658;SAS_AF=0.3599;AA=T|||;VT=SNP
3	16868913	rs1866861	C	G	100	PASS	AC=1650;AF=0.329473;AN=5008;NS=2504;DP=16709;EAS_AF=0.2798;AMR_AF=0.2522;AFR_AF=0.4705;EUR_AF=0.2922;SAS_AF=0.2832;AA=G|||;VT=SNP
3	16868976	rs2053451	A	T	100	PASS	AC=1654;AF=0.330272;AN=5008;NS=2504;DP=17051;EAS_AF=0.2798;AMR_AF=0.2522;AFR_AF=0.4743;EUR_AF=0.2922;SAS_AF=0.2822;AA=T|||;VT=SNP
3	16869989	rs57274282	G	A	100	PASS	AC=358;AF=0.0714856;AN=5008;NS=2504;DP=18941;EAS_AF=0;AMR_AF=0.0245;AFR_AF=0.2247;EUR_AF=0.0159;SAS_AF=0.0286;AA=G|||;VT=SNP
3	16870340	rs6773869	A	G	100	PASS	AC=1841;AF=0.367612;AN=5008;NS=2504;DP=16812;EAS_AF=0.3105;AMR_AF=0.3285;AFR_AF=0.4743;EUR_AF=0.3519;SAS_AF=0.3262;AA=G|||;VT=SNP
3	16870347	rs6762623	T	C	100	PASS	AC=979;AF=0.195487;AN=5008;NS=2504;DP=16285;EAS_AF=0.2708;AMR_AF=0.0749;AFR_AF=0.3533;EUR_AF=0.0895;SAS_AF=0.0992;AA=T|||;VT=SNP
3	16870596	rs73816238	G	A	100	PASS	AC=371;AF=0.0740815;AN=5008;NS=2504;DP=21173;EAS_AF=0;AMR_AF=0.0259;AFR_AF=0.2337;EUR_AF=0.0159;SAS_AF=0.0286;AA=G|||;VT=SNP
3	16870911	rs141928745	T	C	100	PASS	AC=57;AF=0.0113818;AN=5008;NS=2504;DP=19288;EAS_AF=0;AMR_AF=0.0072;AFR_AF=0.0008;EUR_AF=0.0249;SAS_AF=0.0266;AA=T|||;VT=SNP
3	16871039	rs77507419	T	C	100	PASS	AC=144;AF=0.028754;AN=5008;NS=2504;DP=18096;EAS_AF=0;AMR_AF=0.0288;AFR_AF=0.003;EUR_AF=0.0696;SAS_AF=0.0511;AA=T|||;VT=SNP
3	16871045	rs11717396	G	A	100	PASS	AC=597;AF=0.119209;AN=5008;NS=2504;DP=17947;EAS_AF=0.0089;AMR_AF=0.1744;AFR_AF=0.0628;EUR_AF=0.2028;SAS_AF=0.184;AA=A|||;VT=SNP
3	16871359	rs76168134	A	G	100	PASS	AC=360;AF=0.071885;AN=5008;NS=2504;DP=16262;EAS_AF=0;AMR_AF=0.0245;AFR_AF=0.2262;EUR_AF=0.0159;SAS_AF=0.0286;AA=A|||;VT=SNP
3	16871364	rs75195353	C	A	100	PASS	AC=144;AF=0.028754;AN=5008;NS=2504;DP=16336;EAS_AF=0;AMR_AF=0.0288;AFR_AF=0.003;EUR_AF=0.0696;SAS_AF=0.0511;AA=C|||;VT=SNP
3	16871474	rs56868502	A	G	100	PASS	AC=623;AF=0.124401;AN=5008;NS=2504;DP=16751;EAS_AF=0;AMR_AF=0.062;AFR_AF=0.3124;EUR_AF=0.0885;SAS_AF=0.0798;AA=A|||;VT=SNP
3	16871532	rs77693536	T	C	100	PASS	AC=359;AF=0.0716853;AN=5008;NS=2504;DP=18157;EAS_AF=0;AMR_AF=0.0245;AFR_AF=0.2254;EUR_AF=0.0159;SAS_AF=0.0286;AA=T|||;VT=SNP
3	16871896	rs59619528	A	T	100	PASS	AC=359;AF=0.0716853;AN=5008;NS=2504;DP=19703;EAS_AF=0;AMR_AF=0.0245;AFR_AF=0.2254;EUR_AF=0.0159;SAS_AF=0.0286;AA=A|||;VT=SNP
3	16872534	rs34793230	A	C	100	PASS	AC=1578;AF=0.315096;AN=5008;NS=2504;DP=18711;EAS_AF=0.2808;AMR_AF=0.2478;AFR_AF=0.4168;EUR_AF=0.2922;SAS_AF=0.2843;AA=C|||;VT=SNP
3	16872541	rs6442647	G	A	100	PASS	AC=1576;AF=0.314696;AN=5008;NS=2504;DP=18449;EAS_AF=0.2808;AMR_AF=0.2464;AFR_AF=0.416;EUR_AF=0.2922;SAS_AF=0.2843;AA=A|||;VT=SNP
3	16872597	rs56274864	A	G	100	PASS	AC=608;AF=0.121406;AN=5008;NS=2504;DP=18469;EAS_AF=0.0089;AMR_AF=0.1729;AFR_AF=0.0643;EUR_AF=0.2107;SAS_AF=0.1861;AA=A|||;VT=SNP
3	16872683	rs78155913	A	T	100	PASS	AC=190;AF=0.0379393;AN=5008;NS=2504;DP=18815;EAS_AF=0.0308;AMR_AF=0.0764;AFR_AF=0.003;EUR_AF=0.0596;SAS_AF=0.0429;AA=A|||;VT=SNP
3	16872785	rs6442648	T	C	100	PASS	AC=907;AF=0.18111;AN=5008;NS=2504;DP=18905;EAS_AF=0.2708;AMR_AF=0.0706;AFR_AF=0.3011;EUR_AF=0.0895;SAS_AF=0.0992;AA=T|||;VT=SNP
3	16872854	rs6442649	C	G	100	PASS	AC=2329;AF=0.465056;AN=5008;NS=2504;DP=17615;EAS_AF=0.3244;AMR_AF=0.3761;AFR_AF=0.7738;EUR_AF=0.3658;SAS_AF=0.3579;AA=G|||;VT=SNP
3	16872929	rs2084533	C	T	100	PASS	AC=1873;AF=0.374002;AN=5008;NS=2504;DP=14716;EAS_AF=0.2937;AMR_AF=0.2752;AFR_AF=0.5802;EUR_AF=0.3062;SAS_AF=0.318;AA=T|||;VT=SNP
3	16873111	rs9820394	T	C	100	PASS	AC=272;AF=0.0543131;AN=5008;NS=2504;DP=14204;EAS_AF=0.0139;AMR_AF=0.0231;AFR_AF=0.1467;EUR_AF=0.0139;SAS_AF=0.0348;AA=T|||;VT=SNP
3	16873130	rs6442650	A	T	100	PASS	AC=333;AF=0.0664936;AN=5008;NS=2504;DP=12740;EAS_AF=0;AMR_AF=0.0216;AFR_AF=0.2073;EUR_AF=0.0159;SAS_AF=0.0286;AA=A|||;VT=SNP
3	16873468	rs73139297	T	C	100	PASS	AC=268;AF=0.0535144;AN=5008;NS=2504;DP=17132;EAS_AF=0.0327;AMR_AF=0.0836;AFR_AF=0.056;EUR_AF=0.0596;SAS_AF=0.044;AA=T|||;VT=SNP
3	16873603	rs9876888	G	A	100	PASS	AC=1753;AF=0.35004;AN=5008;NS=2504;DP=18166;EAS_AF=0.2976;AMR_AF=0.2651;AFR_AF=0.4939;EUR_AF=0.3032;SAS_AF=0.318;AA=G|||;VT=SNP
3	16873857	rs11719922	G	C	100	PASS	AC=1779;AF=0.355232;AN=5008;NS=2504;DP=20024;EAS_AF=0.3006;AMR_AF=0.2666;AFR_AF=0.5106;EUR_AF=0.3032;SAS_AF=0.318;AA=C|||;VT=SNP
3	16873914	rs77936981	G	C	100	PASS	AC=140;AF=0.0279553;AN=5008;NS=2504;DP=21823;EAS_AF=0;AMR_AF=0.0346;AFR_AF=0.0083;EUR_AF=0.0905;SAS_AF=0.0143;AA=G|||;VT=SNP
3	16874003	rs149951383	G	A	100	PASS	AC=32;AF=0.00638978;AN=5008;NS=2504;DP=22285;EAS_AF=0;AMR_AF=0.0058;AFR_AF=0;EUR_AF=0.0179;SAS_AF=0.0102;AA=G|||;VT=SNP
3	16874051	rs34570849	A	T	100	PASS	AC=1778;AF=0.355032;AN=5008;NS=2504;DP=23578;EAS_AF=0.3006;AMR_AF=0.2666;AFR_AF=0.5106;EUR_AF=0.3032;SAS_AF=0.317;AA=A|||;VT=SNP
3	16874088	rs13327361	G	A	100	PASS	AC=1777;AF=0.354832;AN=5008;NS=2504;DP=23118;EAS_AF=0.3006;AMR_AF=0.2666;AFR_AF=0.5113;EUR_AF=0.3012;SAS_AF=0.317;AA=G|||;VT=SNP
3	16874114	rs77588747	A	G	100	PASS	AC=302;AF=0.0603035;AN=5008;NS=2504;DP=20909;EAS_AF=0.0169;AMR_AF=0.0331;AFR_AF=0.1309;EUR_AF=0.0278;SAS_AF=0.0624;AA=A|||;VT=SNP
3	16874648	rs12497840	G	C	100	PASS	AC=147;AF=0.029353;AN=5008;NS=2504;DP=20391;EAS_AF=0;AMR_AF=0.0303;AFR_AF=0.0053;EUR_AF=0.0696;SAS_AF=0.0501;AA=G|||;VT=SNP
3	16874701	rs115372816	T	C	100	PASS	AC=199;AF=0.0397364;AN=5008;NS=2504;DP=20301;EAS_AF=0.0317;AMR_AF=0.0821;AFR_AF=0.003;EUR_AF=0.0596;SAS_AF=0.047;AA=T|||;VT=SNP
3	16875158	rs34988338	G	T	100	PASS	AC=512;AF=0.102236;AN=5008;NS=2504;DP=19540;EAS_AF=0.0069;AMR_AF=0.1671;AFR_AF=0.0136;EUR_AF=0.2008;SAS_AF=0.1728;AA=G|||;VT=SNP
3	16875451	rs6804663	A	G	100	PASS	AC=2045;AF=0.408347;AN=5008;NS=2504;DP=18105;EAS_AF=0.3333;AMR_AF=0.3573;AFR_AF=0.5635;EUR_AF=0.3648;SAS_AF=0.3569;AA=G|||;VT=SNP
3	16875823	rs12489270	T	C	100	PASS	AC=2234;AF=0.446086;AN=5008;NS=2504;DP=20107;EAS_AF=0.3333;AMR_AF=0.3761;AFR_AF=0.6974;EUR_AF=0.3648;SAS_AF=0.3558;AA=C|||;VT=SNP
3	16876121	rs12486599	C	T	100	PASS	AC=1283;AF=0.25619;AN=5008;NS=2504;DP=21044;EAS_AF=0.0258;AMR_AF=0.2478;AFR_AF=0.3873;EUR_AF=0.3002;SAS_AF=0.2771;AA=T|||;VT=SNP
3	16876255	rs12493035	A	G	100	PASS	AC=2044;AF=0.408147;AN=5008;NS=2504;DP=20202;EAS_AF=0.3333;AMR_AF=0.3573;AFR_AF=0.5635;EUR_AF=0.3648;SAS_AF=0.3558;AA=G|||;VT=SNP
3	16876476	rs1449538	T	C	100	PASS	AC=2044;AF=0.408147;AN=5008;NS=2504;DP=20237;EAS_AF=0.3333;AMR_AF=0.3573;AFR_AF=0.5635;EUR_AF=0.3648;SAS_AF=0.3558;AA=C|||;VT=SNP
3	16876919	rs74965611	C	T	100	PASS	AC=307;AF=0.0613019;AN=5008;NS=2504;DP=18557;EAS_AF=0.0317;AMR_AF=0.0908;AFR_AF=0.0779;EUR_AF=0.0626;SAS_AF=0.047;AA=C|||;VT=SNP
3	16877106	rs56058831	C	A	100	PASS	AC=152;AF=0.0303514;AN=5008;NS=2504;DP=21655;EAS_AF=0;AMR_AF=0.0288;AFR_AF=0.003;EUR_AF=0.1143;SAS_AF=0.0133;AA=C|||;VT=SNP
3	16877206	rs9310510	A	G	100	PASS	AC=1782;AF=0.355831;AN=5008;NS=2504;DP=18086;EAS_AF=0.3016;AMR_AF=0.2723;AFR_AF=0.4924;EUR_AF=0.329;SAS_AF=0.3139;AA=A|||;VT=SNP
3	16877476	rs17042797	A	G	100	PASS	AC=486;AF=0.0970447;AN=5008;NS=2504;DP=20486;EAS_AF=0.0288;AMR_AF=0.0893;AFR_AF=0.1263;EUR_AF=0.1292;SAS_AF=0.1002;AA=A|||;VT=SNP
3	16877530	rs10446413	G	A	100	PASS	AC=307;AF=0.0613019;AN=5008;NS=2504;DP=19334;EAS_AF=0.0317;AMR_AF=0.0908;AFR_AF=0.0779;EUR_AF=0.0626;SAS_AF=0.047;AA=G|||;VT=SNP
3	16878299	rs9827669	G	A	100	PASS	AC=331;AF=0.0660942;AN=5008;NS=2504;DP=19218;EAS_AF=0.0149;AMR_AF=0.0317;AFR_AF=0.1581;EUR_AF=0.0278;SAS_AF=0.0583;AA=G|||;VT=SNP
3	16878403	rs1866860	A	G	100	PASS	AC=771;AF=0.153954;AN=5008;NS=2504;DP=19096;EAS_AF=0.2748;AMR_AF=0.0576;AFR_AF=0.2436;EUR_AF=0.0616;SAS_AF=0.0716;AA=G|||;VT=SNP
3	16879092	rs76916468	G	C	100	PASS	AC=203;AF=0.0405351;AN=5008;NS=2504;DP=20443;EAS_AF=0.0317;AMR_AF=0.0821;AFR_AF=0.0053;EUR_AF=0.0596;SAS_AF=0.0481;AA=G|||;VT=SNP
3	16879208	rs1031300	A	G	100	PASS	AC=2586;AF=0.516374;AN=5008;NS=2504;DP=19021;EAS_AF=0.3929;AMR_AF=0.4885;AFR_AF=0.77;EUR_AF=0.4334;SAS_AF=0.4059;AA=G|||;VT=SNP
3	16880054	rs80032322	T	G	100	PASS	AC=200;AF=0.0399361;AN=5008;NS=2504;DP=21229;EAS_AF=0.0317;AMR_AF=0.0821;AFR_AF=0.003;EUR_AF=0.0596;SAS_AF=0.0481;AA=T|||;VT=SNP
3	16880861	rs13314213	C	T	100	PASS	AC=210;AF=0.0419329;AN=5008;NS=2504;DP=20341;EAS_AF=0.0069;AMR_AF=0.0231;AFR_AF=0.1021;EUR_AF=0.0159;SAS_AF=0.0368;AA=C|||;VT=SNP
3	16883976	rs55814030	C	T	100	PASS	AC=471;AF=0.0940495;AN=5008;NS=2504;DP=17511;EAS_AF=0.0506;AMR_AF=0.0562;AFR_AF=0.0756;EUR_AF=0.1501;SAS_AF=0.1329;AA=C|||;VT=SNP
3	16884808	rs2347654	T	C	100	PASS	AC=1042;AF=0.208067;AN=5008;NS=2504;DP=20417;EAS_AF=0.0962;AMR_AF=0.3012;AFR_AF=0.2806;EUR_AF=0.163;SAS_AF=0.2055;AA=C|||;VT=SNP
3	16885235	rs6796746	G	A	100	PASS	AC=561;AF=0.112021;AN=5008;NS=2504;DP=21187;EAS_AF=0.0665;AMR_AF=0.1686;AFR_AF=0.1324;EUR_AF=0.0845;SAS_AF=0.1196;AA=G|||;VT=SNP
3	16885602	rs6796955	C	T	100	PASS	AC=264;AF=0.0527157;AN=5008;NS=2504;DP=20322;EAS_AF=0;AMR_AF=0.036;AFR_AF=0.0991;EUR_AF=0.0577;SAS_AF=0.0511;AA=C|||;VT=SNP
3	16885685	rs6797038	C	A	100	PASS	AC=266;AF=0.053115;AN=5008;NS=2504;DP=20315;EAS_AF=0;AMR_AF=0.036;AFR_AF=0.0991;EUR_AF=0.0577;SAS_AF=0.0532;AA=C|||;VT=SNP
3	16886204	rs115500941	G	A	100	PASS	AC=229;AF=0.0457268;AN=5008;NS=2504;DP=16767;EAS_AF=0.0258;AMR_AF=0.0965;AFR_AF=0.0083;EUR_AF=0.0616;SAS_AF=0.0644;AA=G|||;VT=SNP
3	16886493	rs113487060	A	C	100	PASS	AC=277;AF=0.0553115;AN=5008;NS=2504;DP=20079;EAS_AF=0.0258;AMR_AF=0.0994;AFR_AF=0.0431;EUR_AF=0.0616;SAS_AF=0.0644;AA=A|||;VT=SNP
3	16886526	rs114687718	C	T	100	PASS	AC=229;AF=0.0457268;AN=5008;NS=2504;DP=19765;EAS_AF=0.0258;AMR_AF=0.0965;AFR_AF=0.0083;EUR_AF=0.0616;SAS_AF=0.0644;AA=C|||;VT=SNP
3	16886765	rs116497253	G	A	100	PASS	AC=153;AF=0.0305511;AN=5008;NS=2504;DP=21354;EAS_AF=0.0258;AMR_AF=0.085;AFR_AF=0.0023;EUR_AF=0.0348;SAS_AF=0.0307;AA=G|||;VT=SNP
3	16887675	rs73816243	C	T	100	PASS	AC=612;AF=0.122204;AN=5008;NS=2504;DP=18597;EAS_AF=0.0704;AMR_AF=0.1758;AFR_AF=0.1641;EUR_AF=0.0845;SAS_AF=0.1196;AA=C|||;VT=SNP
3	16888997	rs2060597	T	C	100	PASS	AC=258;AF=0.0515176;AN=5008;NS=2504;DP=18953;EAS_AF=0.0665;AMR_AF=0.1311;AFR_AF=0.0045;EUR_AF=0.0268;SAS_AF=0.0685;AA=T|||;VT=SNP
3	16889281	rs75620538	A	G	100	PASS	AC=231;AF=0.0461262;AN=5008;NS=2504;DP=19951;EAS_AF=0.0258;AMR_AF=0.1023;AFR_AF=0.0068;EUR_AF=0.0616;SAS_AF=0.0644;AA=A|||;VT=SNP
3	16889345	rs75643795	A	G	100	PASS	AC=231;AF=0.0461262;AN=5008;NS=2504;DP=21051;EAS_AF=0.0258;AMR_AF=0.1023;AFR_AF=0.0068;EUR_AF=0.0616;SAS_AF=0.0644;AA=G|||;VT=SNP
3	16889793	rs74460047	G	A	100	PASS	AC=43;AF=0.00858626;AN=5008;NS=2504;DP=23876;EAS_AF=0;AMR_AF=0.0202;AFR_AF=0.0023;EUR_AF=0.0249;SAS_AF=0.001;AA=G|||;VT=SNP
3	16890297	rs78620399	C	T	100	PASS	AC=108;AF=0.0215655;AN=5008;NS=2504;DP=17953;EAS_AF=0;AMR_AF=0.0202;AFR_AF=0.0408;EUR_AF=0.0169;SAS_AF=0.0235;AA=C|||;VT=SNP
3	16890535	rs116184520	A	G	100	PASS	AC=256;AF=0.0511182;AN=5008;NS=2504;DP=15637;EAS_AF=0.0655;AMR_AF=0.1326;AFR_AF=0.003;EUR_AF=0.0268;SAS_AF=0.0685;AA=A|||;VT=SNP
3	16891069	rs17200502	A	G	100	PASS	AC=262;AF=0.0523163;AN=5008;NS=2504;DP=18768;EAS_AF=0.0347;AMR_AF=0.0908;AFR_AF=0.0098;EUR_AF=0.0934;SAS_AF=0.0583;AA=A|||;VT=SNP
3	16891389	rs9877897	A	C	100	PASS	AC=1620;AF=0.323482;AN=5008;NS=2504;DP=20402;EAS_AF=0.1448;AMR_AF=0.366;AFR_AF=0.4349;EUR_AF=0.3111;SAS_AF=0.3395;AA=C|||;VT=SNP
3	16891568	rs4392402	T	C	100	PASS	AC=258;AF=0.0515176;AN=5008;NS=2504;DP=22113;EAS_AF=0.0655;AMR_AF=0.1326;AFR_AF=0.0045;EUR_AF=0.0268;SAS_AF=0.0685;AA=T|||;VT=SNP
3	16891607	rs9878301	A	G	100	PASS	AC=685;AF=0.136781;AN=5008;NS=2504;DP=20601;EAS_AF=0.0536;AMR_AF=0.0749;AFR_AF=0.1982;EUR_AF=0.164;SAS_AF=0.1554;AA=A|||;VT=SNP
3	16892058	rs17042807	T	C	100	PASS	AC=624;AF=0.124601;AN=5008;NS=2504;DP=21579;EAS_AF=0.377;AMR_AF=0.1196;AFR_AF=0.0023;EUR_AF=0.0547;SAS_AF=0.1053;AA=T|||;VT=SNP
3	16892064	rs3933701	C	T	100	PASS	AC=256;AF=0.0511182;AN=5008;NS=2504;DP=21581;EAS_AF=0.0655;AMR_AF=0.1326;AFR_AF=0.003;EUR_AF=0.0268;SAS_AF=0.0685;AA=C|||;VT=SNP
3	16892111	rs17042809	G	A	100	PASS	AC=297;AF=0.0593051;AN=5008;NS=2504;DP=22006;EAS_AF=0.0655;AMR_AF=0.134;AFR_AF=0.0333;EUR_AF=0.0268;SAS_AF=0.0685;AA=G|||;VT=SNP
3	16892585	rs34059555	A	G	100	PASS	AC=1541;AF=0.307708;AN=5008;NS=2504;DP=19612;EAS_AF=0.1409;AMR_AF=0.3573;AFR_AF=0.3828;EUR_AF=0.3111;SAS_AF=0.3395;AA=G|||;VT=SNP
3	16892666	rs61497961	G	T	100	PASS	AC=596;AF=0.11901;AN=5008;NS=2504;DP=18350;EAS_AF=0.0486;AMR_AF=0.0735;AFR_AF=0.1354;EUR_AF=0.164;SAS_AF=0.1554;AA=G|||;VT=SNP
3	16892678	rs74594121	C	T	100	PASS	AC=48;AF=0.00958466;AN=5008;NS=2504;DP=18396;EAS_AF=0;AMR_AF=0.0101;AFR_AF=0.0008;EUR_AF=0.0169;SAS_AF=0.0235;AA=C|||;VT=SNP
3	16893711	rs79501899	G	A	100	PASS	AC=232;AF=0.0463259;AN=5008;NS=2504;DP=16983;EAS_AF=0.0258;AMR_AF=0.1023;AFR_AF=0.0068;EUR_AF=0.0626;SAS_AF=0.0644;AA=A|||;VT=SNP
3	16893750	rs77959725	T	C	100	PASS	AC=232;AF=0.0463259;AN=5008;NS=2504;DP=16573;EAS_AF=0.0258;AMR_AF=0.1023;AFR_AF=0.0068;EUR_AF=0.0626;SAS_AF=0.0644;AA=T|||;VT=SNP
3	16894141	rs77672661	T	G	100	PASS	AC=232;AF=0.0463259;AN=5008;NS=2504;DP=16869;EAS_AF=0.0258;AMR_AF=0.1023;AFR_AF=0.0068;EUR_AF=0.0626;SAS_AF=0.0644;AA=T|||;VT=SNP
3	16894193	rs2347655	T	C	100	PASS	AC=1612;AF=0.321885;AN=5008;NS=2504;DP=16381;EAS_AF=0.1468;AMR_AF=0.366;AFR_AF=0.4274;EUR_AF=0.3111;SAS_AF=0.3395;AA=C|||;VT=SNP
3	16895788	rs112849535	T	C	100	PASS	AC=55;AF=0.0109824;AN=5008;NS=2504;DP=19383;EAS_AF=0;AMR_AF=0.0144;AFR_AF=0.0015;EUR_AF=0.0348;SAS_AF=0.0082;AA=T|||;VT=SNP
3	16895870	rs3886560	A	G	100	PASS	AC=698;AF=0.139377;AN=5008;NS=2504;DP=17974;EAS_AF=0.0496;AMR_AF=0.0778;AFR_AF=0.2095;EUR_AF=0.164;SAS_AF=0.1554;AA=A|||;VT=SNP
3	16895876	rs3886559	A	G	100	PASS	AC=1566;AF=0.3127;AN=5008;NS=2504;DP=17900;EAS_AF=0.1419;AMR_AF=0.3573;AFR_AF=0.3918;EUR_AF=0.3111;SAS_AF=0.3517;AA=G|||;VT=SNP
3	16896357	rs116116465	G	A	100	PASS	AC=22;AF=0.00439297;AN=5008;NS=2504;DP=19604;EAS_AF=0;AMR_AF=0.0029;AFR_AF=0.0008;EUR_AF=0.0159;SAS_AF=0.0031;AA=G|||;VT=SNP
3	16896560	rs6780646	T	G	100	PASS	AC=1348;AF=0.269169;AN=5008;NS=2504;DP=18424;EAS_AF=0.1161;AMR_AF=0.255;AFR_AF=0.3956;EUR_AF=0.2485;SAS_AF=0.2873;AA=T|||;VT=SNP
3	16897780	rs79391276	T	C	100	PASS	AC=232;AF=0.0463259;AN=5008;NS=2504;DP=12129;EAS_AF=0.0258;AMR_AF=0.1023;AFR_AF=0.0068;EUR_AF=0.0626;SAS_AF=0.0644;AA=T|||;VT=SNP
3	16897910	rs573788671	T	G	100	PASS	AC=91;AF=0.0181709;AN=5008;NS=2504;DP=10138;EAS_AF=0;AMR_AF=0.0072;AFR_AF=0.0008;EUR_AF=0.0089;SAS_AF=0.0777;AA=T|||;VT=SNP
3	16897913	rs6442652	C	T	100	PASS	AC=2410;AF=0.48123;AN=5008;NS=2504;DP=10125;EAS_AF=0.1458;AMR_AF=0.4424;AFR_AF=0.7958;EUR_AF=0.4165;SAS_AF=0.4959;AA=T|||;VT=SNP
3	16898006	rs9877076	C	G	100	PASS	AC=1616;AF=0.322684;AN=5008;NS=2504;DP=11946;EAS_AF=0.1419;AMR_AF=0.3646;AFR_AF=0.4259;EUR_AF=0.3111;SAS_AF=0.3517;AA=G|||;VT=SNP
3	16898384	rs111865820	T	C	100	PASS	AC=36;AF=0.0071885;AN=5008;NS=2504;DP=17372;EAS_AF=0;AMR_AF=0.0043;AFR_AF=0.0008;EUR_AF=0.0249;SAS_AF=0.0072;AA=T|||;VT=SNP
3	16898862	rs58310839	T	C	100	PASS	AC=574;AF=0.114617;AN=5008;NS=2504;DP=18883;EAS_AF=0.0665;AMR_AF=0.17;AFR_AF=0.1324;EUR_AF=0.0845;SAS_AF=0.1319;AA=T|||;VT=SNP
3	16899031	rs11929434	G	T	100	PASS	AC=848;AF=0.169329;AN=5008;NS=2504;DP=20032;EAS_AF=0.0903;AMR_AF=0.2767;AFR_AF=0.1702;EUR_AF=0.1471;SAS_AF=0.1963;AA=T|||;VT=SNP
3	16899137	rs115047591	C	T	100	PASS	AC=225;AF=0.0449281;AN=5008;NS=2504;DP=20192;EAS_AF=0.0258;AMR_AF=0.0994;AFR_AF=0.003;EUR_AF=0.0626;SAS_AF=0.0644;AA=C|||;VT=SNP
3	16899627	rs9827977	T	C	100	PASS	AC=739;AF=0.147564;AN=5008;NS=2504;DP=16608;EAS_AF=0.0496;AMR_AF=0.0793;AFR_AF=0.2398;EUR_AF=0.164;SAS_AF=0.1554;AA=T|||;VT=SNP
3	16899947	rs13081010	T	C	100	PASS	AC=1657;AF=0.330871;AN=5008;NS=2504;DP=18478;EAS_AF=0.1419;AMR_AF=0.3674;AFR_AF=0.4554;EUR_AF=0.3111;SAS_AF=0.3517;AA=C|||;VT=SNP
3	16900181	rs9879743	T	G	100	PASS	AC=710;AF=0.141773;AN=5008;NS=2504;DP=17428;EAS_AF=0.0496;AMR_AF=0.0807;AFR_AF=0.2171;EUR_AF=0.164;SAS_AF=0.1554;AA=G|||;VT=SNP
3	16900200	rs9859895	C	G	100	PASS	AC=700;AF=0.139776;AN=5008;NS=2504;DP=17730;EAS_AF=0.0496;AMR_AF=0.0778;AFR_AF=0.211;EUR_AF=0.164;SAS_AF=0.1554;AA=C|||;VT=SNP
3	16900224	rs9822053	A	C	100	PASS	AC=738;AF=0.147364;AN=5008;NS=2504;DP=18181;EAS_AF=0.0496;AMR_AF=0.0793;AFR_AF=0.2398;EUR_AF=0.164;SAS_AF=0.1544;AA=A|||;VT=SNP
3	16900275	rs12497413	T	C	100	PASS	AC=627;AF=0.1252;AN=5008;NS=2504;DP=18640;EAS_AF=0.0665;AMR_AF=0.1801;AFR_AF=0.1672;EUR_AF=0.0845;SAS_AF=0.1319;AA=T|||;VT=SNP
3	16900839	rs77037185	C	G	100	PASS	AC=224;AF=0.0447284;AN=5008;NS=2504;DP=13504;EAS_AF=0.0248;AMR_AF=0.0994;AFR_AF=0.003;EUR_AF=0.0626;SAS_AF=0.0644;AA=C|||;VT=SNP
3	16901279	rs9827401	A	G	100	PASS	AC=597;AF=0.119209;AN=5008;NS=2504;DP=12132;EAS_AF=0.0486;AMR_AF=0.0562;AFR_AF=0.1755;EUR_AF=0.1471;SAS_AF=0.1319;AA=A|||;VT=SNP
3	16902343	rs12486393	T	C	100	PASS	AC=263;AF=0.052516;AN=5008;NS=2504;DP=17636;EAS_AF=0;AMR_AF=0.036;AFR_AF=0.0983;EUR_AF=0.0577;SAS_AF=0.0511;AA=T|||;VT=SNP
3	16902679	rs9815849	T	G	100	PASS	AC=765;AF=0.152756;AN=5008;NS=2504;DP=16882;EAS_AF=0.0486;AMR_AF=0.0807;AFR_AF=0.2595;EUR_AF=0.164;SAS_AF=0.1554;AA=G|||;VT=SNP
3	16902783	rs35732247	A	G	100	PASS	AC=1665;AF=0.332468;AN=5008;NS=2504;DP=17456;EAS_AF=0.1399;AMR_AF=0.3674;AFR_AF=0.4637;EUR_AF=0.3101;SAS_AF=0.3517;AA=G|||;VT=SNP
3	16902837	rs10510466	A	G	100	PASS	AC=1387;AF=0.276957;AN=5008;NS=2504;DP=17453;EAS_AF=0.1141;AMR_AF=0.2594;AFR_AF=0.4244;EUR_AF=0.2485;SAS_AF=0.2873;AA=a|||;VT=SNP
3	16902907	rs73816246	G	C	100	PASS	AC=262;AF=0.0523163;AN=5008;NS=2504;DP=16648;EAS_AF=0;AMR_AF=0.036;AFR_AF=0.0976;EUR_AF=0.0577;SAS_AF=0.0511;AA=G|||;VT=SNP
3	16903131	rs10510467	A	G	100	PASS	AC=225;AF=0.0449281;AN=5008;NS=2504;DP=17590;EAS_AF=0.0258;AMR_AF=0.0994;AFR_AF=0.003;EUR_AF=0.0626;SAS_AF=0.0644;AA=A|||;VT=SNP
3	16903223	rs35862653	G	A	100	PASS	AC=625;AF=0.1248;AN=5008;NS=2504;DP=19876;EAS_AF=0.0655;AMR_AF=0.1801;AFR_AF=0.1664;EUR_AF=0.0845;SAS_AF=0.1319;AA=G|||;VT=SNP
3	16903628	rs6797997	A	G	100	PASS	AC=731;AF=0.145966;AN=5008;NS=2504;DP=17451;EAS_AF=0.0486;AMR_AF=0.0764;AFR_AF=0.236;EUR_AF=0.164;SAS_AF=0.1554;AA=A|||;VT=SNP
3	16904242	rs28669346	C	A	100	PASS	AC=741;AF=0.147963;AN=5008;NS=2504;DP=11084;EAS_AF=0.0486;AMR_AF=0.0793;AFR_AF=0.2421;EUR_AF=0.164;SAS_AF=0.1554;AA=C|||;VT=SNP
3	16904699	rs6777157	C	G	100	PASS	AC=753;AF=0.150359;AN=5008;NS=2504;DP=15258;EAS_AF=0.0486;AMR_AF=0.0793;AFR_AF=0.2511;EUR_AF=0.164;SAS_AF=0.1554;AA=G|||;VT=SNP
3	16904903	rs117542977	C	T	100	PASS	AC=226;AF=0.0451278;AN=5008;NS=2504;DP=17486;EAS_AF=0.0268;AMR_AF=0.0994;AFR_AF=0.003;EUR_AF=0.0626;SAS_AF=0.0644;AA=C|||;VT=SNP
3	16904961	rs6801793	A	T	100	PASS	AC=753;AF=0.150359;AN=5008;NS=2504;DP=17715;EAS_AF=0.0486;AMR_AF=0.0793;AFR_AF=0.2511;EUR_AF=0.164;SAS_AF=0.1554;AA=T|||;VT=SNP
3	16905460	rs995072	C	G	100	PASS	AC=1659;AF=0.33127;AN=5008;NS=2504;DP=19568;EAS_AF=0.1399;AMR_AF=0.3689;AFR_AF=0.4569;EUR_AF=0.3121;SAS_AF=0.3517;AA=G|||;VT=SNP
3	16906472	rs56160840	G	C	100	PASS	AC=113;AF=0.0225639;AN=5008;NS=2504;DP=18227;EAS_AF=0;AMR_AF=0.0634;AFR_AF=0.0015;EUR_AF=0.0547;SAS_AF=0.0123;AA=G|||;VT=SNP
3	16907433	rs6787413	G	T	100	PASS	AC=2401;AF=0.479433;AN=5008;NS=2504;DP=20240;EAS_AF=0.1448;AMR_AF=0.4438;AFR_AF=0.7912;EUR_AF=0.4145;SAS_AF=0.4949;AA=T|||;VT=SNP
3	16907843	rs150716596	C	T	100	PASS	AC=235;AF=0.0469249;AN=5008;NS=2504;DP=20695;EAS_AF=0.0258;AMR_AF=0.1009;AFR_AF=0.0091;EUR_AF=0.0636;SAS_AF=0.0644;AA=T|||;VT=SNP
3	16908127	rs116877771	A	C	100	PASS	AC=270;AF=0.0539137;AN=5008;NS=2504;DP=19329;EAS_AF=0.0655;AMR_AF=0.1326;AFR_AF=0.0045;EUR_AF=0.0268;SAS_AF=0.0808;AA=A|||;VT=SNP
3	16908186	rs6766037	A	G	100	PASS	AC=878;AF=0.175319;AN=5008;NS=2504;DP=19165;EAS_AF=0.0744;AMR_AF=0.1787;AFR_AF=0.1846;EUR_AF=0.2276;SAS_AF=0.2106;AA=A|||;VT=SNP
3	16908342	rs116249776	T	G	100	PASS	AC=22;AF=0.00439297;AN=5008;NS=2504;DP=21388;EAS_AF=0;AMR_AF=0.0014;AFR_AF=0;EUR_AF=0.0109;SAS_AF=0.0102;AA=T|||;VT=SNP
3	16908518	rs7613595	A	C	100	PASS	AC=890;AF=0.177716;AN=5008;NS=2504;DP=19922;EAS_AF=0.0744;AMR_AF=0.1787;AFR_AF=0.1936;EUR_AF=0.2276;SAS_AF=0.2106;AA=C|||;VT=SNP
3	16908767	rs6791278	C	T	100	PASS	AC=270;AF=0.0539137;AN=5008;NS=2504;DP=21684;EAS_AF=0;AMR_AF=0.036;AFR_AF=0.0998;EUR_AF=0.0606;SAS_AF=0.0532;AA=C|||;VT=SNP
3	16908921	rs139768296	T	C	100	PASS	AC=24;AF=0.00479233;AN=5008;NS=2504;DP=19417;EAS_AF=0.002;AMR_AF=0.0115;AFR_AF=0;EUR_AF=0.008;SAS_AF=0.0061;AA=T|||;VT=SNP
3	16908982	rs62247713	A	G	100	PASS	AC=54;AF=0.0107827;AN=5008;NS=2504;DP=18393;EAS_AF=0;AMR_AF=0.013;AFR_AF=0.0008;EUR_AF=0.0358;SAS_AF=0.0082;AA=A|||;VT=SNP
3	16909299	rs116001459	A	G	100	PASS	AC=71;AF=0.0141773;AN=5008;NS=2504;DP=19863;EAS_AF=0;AMR_AF=0.013;AFR_AF=0.0008;EUR_AF=0.0278;SAS_AF=0.0337;AA=A|||;VT=SNP
3	16909336	rs6769504	A	G	100	PASS	AC=682;AF=0.136182;AN=5008;NS=2504;DP=19714;EAS_AF=0.0506;AMR_AF=0.0836;AFR_AF=0.1989;EUR_AF=0.164;SAS_AF=0.1483;AA=A|||;VT=SNP
3	16909785	rs7616882	A	G	100	PASS	AC=1605;AF=0.320487;AN=5008;NS=2504;DP=16895;EAS_AF=0.1409;AMR_AF=0.366;AFR_AF=0.4198;EUR_AF=0.3151;SAS_AF=0.3446;AA=G|||;VT=SNP
3	16909791	rs73033192	G	A	100	PASS	AC=46;AF=0.0091853;AN=5008;NS=2504;DP=16872;EAS_AF=0;AMR_AF=0.0043;AFR_AF=0.0008;EUR_AF=0.0149;SAS_AF=0.0276;AA=G|||;VT=SNP
3	16909932	rs9833536	C	A	100	PASS	AC=606;AF=0.121006;AN=5008;NS=2504;DP=13934;EAS_AF=0.0506;AMR_AF=0.0749;AFR_AF=0.1467;EUR_AF=0.164;SAS_AF=0.1472;AA=C|||;VT=SNP
3	16909954	rs9833848	G	A	100	PASS	AC=791;AF=0.157947;AN=5008;NS=2504;DP=12996;EAS_AF=0.0506;AMR_AF=0.0879;AFR_AF=0.2799;EUR_AF=0.164;SAS_AF=0.1472;AA=A|||;VT=SNP
3	16910309	rs7641772	G	A	100	PASS	AC=226;AF=0.0451278;AN=5008;NS=2504;DP=12384;EAS_AF=0;AMR_AF=0.0331;AFR_AF=0.0688;EUR_AF=0.0616;SAS_AF=0.0511;AA=G|||;VT=SNP
3	16910536	rs79656296	C	G	100	PASS	AC=229;AF=0.0457268;AN=5008;NS=2504;DP=12034;EAS_AF=0.0278;AMR_AF=0.1009;AFR_AF=0.003;EUR_AF=0.0636;SAS_AF=0.0644;AA=C|||;VT=SNP
3	16910667	rs12485511	C	T	100	PASS	AC=542;AF=0.108227;AN=5008;NS=2504;DP=14003;EAS_AF=0.0655;AMR_AF=0.17;AFR_AF=0.1059;EUR_AF=0.0875;SAS_AF=0.1329;AA=C|||;VT=SNP
3	16911330	rs9852648	A	G	100	PASS	AC=1086;AF=0.216853;AN=5008;NS=2504;DP=19820;EAS_AF=0.0784;AMR_AF=0.196;AFR_AF=0.329;EUR_AF=0.2276;SAS_AF=0.2117;AA=G|||;VT=SNP
3	16911472	rs6795956	T	C	100	PASS	AC=858;AF=0.171326;AN=5008;NS=2504;DP=18113;EAS_AF=0.0506;AMR_AF=0.0951;AFR_AF=0.3268;EUR_AF=0.164;SAS_AF=0.1472;AA=T|||;VT=SNP
3	16911688	rs116469424	A	C	100	PASS	AC=185;AF=0.0369409;AN=5008;NS=2504;DP=17306;EAS_AF=0;AMR_AF=0.0375;AFR_AF=0.0038;EUR_AF=0.0944;SAS_AF=0.0603;AA=A|||;VT=SNP
3	16911706	rs6783264	G	T	100	PASS	AC=1616;AF=0.322684;AN=5008;NS=2504;DP=17536;EAS_AF=0.1409;AMR_AF=0.3646;AFR_AF=0.4289;EUR_AF=0.3151;SAS_AF=0.3446;AA=T|||;VT=SNP
3	16912331	rs9840308	T	A	100	PASS	AC=680;AF=0.135783;AN=5008;NS=2504;DP=14905;EAS_AF=0.0506;AMR_AF=0.0821;AFR_AF=0.1989;EUR_AF=0.164;SAS_AF=0.1472;AA=T|||;VT=SNP
3	16912911	rs115508828	T	C	100	PASS	AC=229;AF=0.0457268;AN=5008;NS=2504;DP=16327;EAS_AF=0.0278;AMR_AF=0.1009;AFR_AF=0.003;EUR_AF=0.0636;SAS_AF=0.0644;AA=T|||;VT=SNP
3	16913103	rs13100166	T	A	100	PASS	AC=509;AF=0.101637;AN=5008;NS=2504;DP=14590;EAS_AF=0.0506;AMR_AF=0.0548;AFR_AF=0.1142;EUR_AF=0.1471;SAS_AF=0.1237;AA=T|||;VT=SNP
3	16914082	rs11718003	A	C	100	PASS	AC=120;AF=0.0239617;AN=5008;NS=2504;DP=19489;EAS_AF=0;AMR_AF=0.049;AFR_AF=0.0023;EUR_AF=0.0616;SAS_AF=0.0215;AA=A|||;VT=SNP
3	16914269	rs73139146	A	G	100	PASS	AC=578;AF=0.115415;AN=5008;NS=2504;DP=20642;EAS_AF=0.004;AMR_AF=0.072;AFR_AF=0.2073;EUR_AF=0.1024;SAS_AF=0.1503;AA=A|||;VT=SNP
3	16914461	rs192678992	G	C	100	PASS	AC=13;AF=0.00259585;AN=5008;NS=2504;DP=18722;EAS_AF=0;AMR_AF=0.0043;AFR_AF=0.0008;EUR_AF=0.0089;SAS_AF=0;AA=G|||;VT=SNP
3	16914575	rs12489179	G	A	100	PASS	AC=223;AF=0.0445288;AN=5008;NS=2504;DP=21826;EAS_AF=0;AMR_AF=0.0331;AFR_AF=0.0673;EUR_AF=0.0606;SAS_AF=0.0511;AA=G|||;VT=SNP
3	16914975	rs9852010	T	C	100	PASS	AC=677;AF=0.135184;AN=5008;NS=2504;DP=21881;EAS_AF=0.0506;AMR_AF=0.0807;AFR_AF=0.1989;EUR_AF=0.163;SAS_AF=0.1462;AA=T|||;VT=SNP
3	16915294	rs17200516	G	A	100	PASS	AC=40;AF=0.00798722;AN=5008;NS=2504;DP=21728;EAS_AF=0;AMR_AF=0.0202;AFR_AF=0.0015;EUR_AF=0.0229;SAS_AF=0.001;AA=G|||;VT=SNP
3	16916565	rs78620449	G	T	100	PASS	AC=87;AF=0.0173722;AN=5008;NS=2504;DP=20833;EAS_AF=0;AMR_AF=0.0159;AFR_AF=0.0272;EUR_AF=0.0169;SAS_AF=0.0235;AA=G|||;VT=SNP
3	16917333	rs12491859	G	A	100	PASS	AC=435;AF=0.086861;AN=5008;NS=2504;DP=18998;EAS_AF=0.0635;AMR_AF=0.1527;AFR_AF=0.031;EUR_AF=0.0875;SAS_AF=0.1391;AA=G|||;VT=SNP
3	16917553	rs12485389	A	G	100	PASS	AC=441;AF=0.0880591;AN=5008;NS=2504;DP=19996;EAS_AF=0.0635;AMR_AF=0.1556;AFR_AF=0.034;EUR_AF=0.0875;SAS_AF=0.1391;AA=A|||;VT=SNP
3	16918153	rs77666825	G	C	100	PASS	AC=156;AF=0.0311502;AN=5008;NS=2504;DP=19326;EAS_AF=0.0258;AMR_AF=0.0879;AFR_AF=0.0023;EUR_AF=0.0358;SAS_AF=0.0307;AA=G|||;VT=SNP
3	16918343	rs12496141	T	C	100	PASS	AC=435;AF=0.086861;AN=5008;NS=2504;DP=18654;EAS_AF=0.0635;AMR_AF=0.1527;AFR_AF=0.031;EUR_AF=0.0875;SAS_AF=0.1391;AA=T|||;VT=SNP
3	16918405	rs9872485	T	G	100	PASS	AC=794;AF=0.158546;AN=5008;NS=2504;DP=18218;EAS_AF=0.0506;AMR_AF=0.098;AFR_AF=0.2738;EUR_AF=0.173;SAS_AF=0.1421;AA=G|||;VT=SNP
3	16918828	rs9815384	A	C	100	PASS	AC=1480;AF=0.295527;AN=5008;NS=2504;DP=18378;EAS_AF=0.1399;AMR_AF=0.3501;AFR_AF=0.3359;EUR_AF=0.3131;SAS_AF=0.3446;AA=G|||;VT=SNP
3	16919402	rs6810228	G	A	100	PASS	AC=626;AF=0.125;AN=5008;NS=2504;DP=20968;EAS_AF=0.0506;AMR_AF=0.0764;AFR_AF=0.1672;EUR_AF=0.162;SAS_AF=0.1411;AA=G|||;VT=SNP
3	16919573	rs9878006	T	C	100	PASS	AC=629;AF=0.125599;AN=5008;NS=2504;DP=21470;EAS_AF=0.0506;AMR_AF=0.0764;AFR_AF=0.1694;EUR_AF=0.162;SAS_AF=0.1411;AA=C|||;VT=SNP
3	16919619	rs9858203	C	T	100	PASS	AC=619;AF=0.123602;AN=5008;NS=2504;DP=21908;EAS_AF=0.0506;AMR_AF=0.0764;AFR_AF=0.1619;EUR_AF=0.162;SAS_AF=0.1411;AA=C|||;VT=SNP
3	16919782	rs9820504	A	T	100	PASS	AC=627;AF=0.1252;AN=5008;NS=2504;DP=19952;EAS_AF=0.0506;AMR_AF=0.0764;AFR_AF=0.1679;EUR_AF=0.162;SAS_AF=0.1411;AA=A|||;VT=SNP
3	16919833	rs1036733	C	T	100	PASS	AC=440;AF=0.0878594;AN=5008;NS=2504;DP=18042;EAS_AF=0.0625;AMR_AF=0.1556;AFR_AF=0.034;EUR_AF=0.0875;SAS_AF=0.1391;AA=C|||;VT=SNP
3	16919927	rs55808221	A	G	100	PASS	AC=255;AF=0.0509185;AN=5008;NS=2504;DP=18461;EAS_AF=0.0317;AMR_AF=0.0893;AFR_AF=0.0098;EUR_AF=0.0944;SAS_AF=0.0542;AA=A|||;VT=SNP
3	16920094	rs111436926	A	T	100	PASS	AC=70;AF=0.0139776;AN=5008;NS=2504;DP=18776;EAS_AF=0;AMR_AF=0.0043;AFR_AF=0.0015;EUR_AF=0.0348;SAS_AF=0.0307;AA=A|||;VT=SNP
3	16920117	rs9872060	A	G	100	PASS	AC=1440;AF=0.28754;AN=5008;NS=2504;DP=17554;EAS_AF=0.1399;AMR_AF=0.3415;AFR_AF=0.3094;EUR_AF=0.3131;SAS_AF=0.3456;AA=G|||;VT=SNP
3	16920805	rs77533969	C	T	100	PASS	AC=273;AF=0.0545128;AN=5008;NS=2504;DP=22194;EAS_AF=0.0625;AMR_AF=0.1311;AFR_AF=0.0045;EUR_AF=0.0268;SAS_AF=0.0879;AA=C|||;VT=SNP
3	16920839	rs9310511	A	C	100	PASS	AC=717;AF=0.143171;AN=5008;NS=2504;DP=22496;EAS_AF=0.0506;AMR_AF=0.0778;AFR_AF=0.2345;EUR_AF=0.162;SAS_AF=0.1421;AA=C|||;VT=SNP
3	16920852	rs9835857	G	A	100	PASS	AC=908;AF=0.18131;AN=5008;NS=2504;DP=22077;EAS_AF=0.1131;AMR_AF=0.2061;AFR_AF=0.1785;EUR_AF=0.1889;SAS_AF=0.2301;AA=G|||;VT=SNP
3	16921105	rs9859803	T	C	100	PASS	AC=719;AF=0.14357;AN=5008;NS=2504;DP=20325;EAS_AF=0.0506;AMR_AF=0.0778;AFR_AF=0.2345;EUR_AF=0.162;SAS_AF=0.1442;AA=T|||;VT=SNP
3	16921169	rs13326662	A	G	100	PASS	AC=719;AF=0.14357;AN=5008;NS=2504;DP=20078;EAS_AF=0.0506;AMR_AF=0.0778;AFR_AF=0.2352;EUR_AF=0.162;SAS_AF=0.1431;AA=G|||;VT=SNP
3	16921202	rs114886334	A	C	100	PASS	AC=86;AF=0.0171725;AN=5008;NS=2504;DP=21593;EAS_AF=0;AMR_AF=0.0159;AFR_AF=0.0265;EUR_AF=0.0169;SAS_AF=0.0235;AA=A|||;VT=SNP
3	16922163	rs6766417	T	G	100	PASS	AC=610;AF=0.121805;AN=5008;NS=2504;DP=21541;EAS_AF=0.0536;AMR_AF=0.0735;AFR_AF=0.1528;EUR_AF=0.162;SAS_AF=0.1431;AA=T|||;VT=SNP
3	16922378	rs73139152	C	A	100	PASS	AC=322;AF=0.0642971;AN=5008;NS=2504;DP=20447;EAS_AF=0.0258;AMR_AF=0.1023;AFR_AF=0.0734;EUR_AF=0.0636;SAS_AF=0.0654;AA=C|||;VT=SNP
3	16922446	rs17042821	T	C	100	PASS	AC=349;AF=0.0696885;AN=5008;NS=2504;DP=20889;EAS_AF=0.0615;AMR_AF=0.1441;AFR_AF=0.0567;EUR_AF=0.0268;SAS_AF=0.0869;AA=T|||;VT=SNP
3	16922481	rs17042826	T	C	100	PASS	AC=315;AF=0.0628994;AN=5008;NS=2504;DP=20903;EAS_AF=0.0258;AMR_AF=0.1023;AFR_AF=0.0681;EUR_AF=0.0636;SAS_AF=0.0654;AA=T|||;VT=SNP
3	16922830	rs79325373	T	C	100	PASS	AC=229;AF=0.0457268;AN=5008;NS=2504;DP=21729;EAS_AF=0.0258;AMR_AF=0.1023;AFR_AF=0.003;EUR_AF=0.0636;SAS_AF=0.0654;AA=T|||;VT=SNP
3	16922923	rs9846524	C	G	100	PASS	AC=1482;AF=0.295927;AN=5008;NS=2504;DP=19209;EAS_AF=0.1399;AMR_AF=0.3501;AFR_AF=0.3351;EUR_AF=0.3141;SAS_AF=0.3466;AA=G|||;VT=SNP
3	16923109	rs79767451	A	C	100	PASS	AC=125;AF=0.0249601;AN=5008;NS=2504;DP=19707;EAS_AF=0;AMR_AF=0.0173;AFR_AF=0.003;EUR_AF=0.0586;SAS_AF=0.0511;AA=A|||;VT=SNP
3	16923593	rs1992379	A	G	100	PASS	AC=157;AF=0.0313498;AN=5008;NS=2504;DP=22450;EAS_AF=0.0258;AMR_AF=0.0879;AFR_AF=0.0023;EUR_AF=0.0358;SAS_AF=0.0317;AA=A|||;VT=SNP
3	16923765	rs1992380	G	T	100	PASS	AC=1231;AF=0.245807;AN=5008;NS=2504;DP=20553;EAS_AF=0.0863;AMR_AF=0.3026;AFR_AF=0.4092;EUR_AF=0.17;SAS_AF=0.227;AA=T|||;VT=SNP
3	16923824	rs2347939	G	A	100	PASS	AC=157;AF=0.0313498;AN=5008;NS=2504;DP=18680;EAS_AF=0.0258;AMR_AF=0.0879;AFR_AF=0.0023;EUR_AF=0.0358;SAS_AF=0.0317;AA=G|||;VT=SNP
3	16923842	rs116529782	G	A	100	PASS	AC=270;AF=0.0539137;AN=5008;NS=2504;DP=17877;EAS_AF=0.0605;AMR_AF=0.1311;AFR_AF=0.0045;EUR_AF=0.0268;SAS_AF=0.0869;AA=G|||;VT=SNP
3	16924440	rs2278609	T	C	100	PASS	AC=949;AF=0.189497;AN=5008;NS=2504;DP=17309;EAS_AF=0.0774;AMR_AF=0.1859;AFR_AF=0.2307;EUR_AF=0.2316;SAS_AF=0.2086;AA=T|||;VT=SNP
3	16924645	rs2252086	T	C	100	PASS	AC=1485;AF=0.296526;AN=5008;NS=2504;DP=17277;EAS_AF=0.1379;AMR_AF=0.3487;AFR_AF=0.3381;EUR_AF=0.3161;SAS_AF=0.3466;AA=C|||;VT=SNP
3	16924928	rs6442653	C	T	100	PASS	AC=400;AF=0.0798722;AN=5008;NS=2504;DP=16624;EAS_AF=0.0228;AMR_AF=0.1225;AFR_AF=0.1225;EUR_AF=0.0527;SAS_AF=0.0787;AA=C|||;VT=SNP
3	16925047	rs894098	G	A	100	PASS	AC=274;AF=0.0547125;AN=5008;NS=2504;DP=17174;EAS_AF=0.0605;AMR_AF=0.1311;AFR_AF=0.0076;EUR_AF=0.0268;SAS_AF=0.0869;AA=G|||;VT=SNP
3	16925326	rs73035173	G	A	100	PASS	AC=568;AF=0.113419;AN=5008;NS=2504;DP=18104;EAS_AF=0.0546;AMR_AF=0.0663;AFR_AF=0.1218;EUR_AF=0.1789;SAS_AF=0.1288;AA=G|||;VT=SNP
3	16925357	rs11720817	T	C	100	PASS	AC=455;AF=0.0908546;AN=5008;NS=2504;DP=17477;EAS_AF=0.0228;AMR_AF=0.1268;AFR_AF=0.1619;EUR_AF=0.0527;SAS_AF=0.0787;AA=C|||;VT=SNP
3	16925758	rs188064614	G	A	100	PASS	AC=274;AF=0.0547125;AN=5008;NS=2504;DP=10071;EAS_AF=0.0605;AMR_AF=0.1311;AFR_AF=0.0076;EUR_AF=0.0268;SAS_AF=0.0869;AA=G|||;VT=SNP
3	16925900	rs138928772	G	C	100	PASS	AC=273;AF=0.0545128;AN=5008;NS=2504;DP=11294;EAS_AF=0.0605;AMR_AF=0.1311;AFR_AF=0.0068;EUR_AF=0.0268;SAS_AF=0.0869;AA=G|||;VT=SNP
3	16925974	rs113582944	C	T	100	PASS	AC=138;AF=0.0275559;AN=5008;NS=2504;DP=9321;EAS_AF=0;AMR_AF=0.0187;AFR_AF=0.003;EUR_AF=0.0656;SAS_AF=0.0562;AA=C|||;VT=SNP
3	16926060	rs143759545	C	G	100	PASS	AC=271;AF=0.0541134;AN=5008;NS=2504;DP=8645;EAS_AF=0.0605;AMR_AF=0.1311;AFR_AF=0.0053;EUR_AF=0.0268;SAS_AF=0.0869;AA=C|||;VT=SNP
3	16926766	rs148153072	C	T	100	PASS	AC=288;AF=0.057508;AN=5008;NS=2504;DP=9190;EAS_AF=0.0645;AMR_AF=0.1311;AFR_AF=0.0045;EUR_AF=0.0278;SAS_AF=0.1002;AA=C|||;VT=SNP
3	16927162	rs6795134	A	C	100	PASS	AC=1468;AF=0.293131;AN=5008;NS=2504;DP=18858;EAS_AF=0.1419;AMR_AF=0.3444;AFR_AF=0.3283;EUR_AF=0.3062;SAS_AF=0.3517;AA=C|||;VT=SNP
3	16928027	rs114766804	T	C	100	PASS	AC=304;AF=0.0607029;AN=5008;NS=2504;DP=23062;EAS_AF=0.0645;AMR_AF=0.134;AFR_AF=0.0136;EUR_AF=0.0278;SAS_AF=0.1022;AA=T|||;VT=SNP
3	16928066	rs1992381	T	A	100	PASS	AC=566;AF=0.113019;AN=5008;NS=2504;DP=23020;EAS_AF=0.0873;AMR_AF=0.2349;AFR_AF=0.0741;EUR_AF=0.0626;SAS_AF=0.1575;AA=T|||;VT=SNP
3	16928092	rs1992382	G	A	100	PASS	AC=493;AF=0.0984425;AN=5008;NS=2504;DP=23339;EAS_AF=0.0873;AMR_AF=0.2349;AFR_AF=0.0189;EUR_AF=0.0626;SAS_AF=0.1575;AA=A|||;VT=SNP
3	16928137	rs1992383	G	C	100	PASS	AC=698;AF=0.139377;AN=5008;NS=2504;DP=22448;EAS_AF=0.0873;AMR_AF=0.255;AFR_AF=0.1452;EUR_AF=0.0716;SAS_AF=0.1728;AA=C|||;VT=SNP
3	16928621	rs116480867	C	T	100	PASS	AC=303;AF=0.0605032;AN=5008;NS=2504;DP=19056;EAS_AF=0.0645;AMR_AF=0.134;AFR_AF=0.0136;EUR_AF=0.0278;SAS_AF=0.1012;AA=C|||;VT=SNP
3	16928914	rs115351859	C	T	100	PASS	AC=183;AF=0.0365415;AN=5008;NS=2504;DP=19630;EAS_AF=0.0228;AMR_AF=0.0994;AFR_AF=0.0015;EUR_AF=0.0348;SAS_AF=0.0552;AA=C|||;VT=SNP
3	16929088	rs6788003	T	C	100	PASS	AC=395;AF=0.0788738;AN=5008;NS=2504;DP=17672;EAS_AF=0.0228;AMR_AF=0.1196;AFR_AF=0.1324;EUR_AF=0.0437;SAS_AF=0.0716;AA=T|||;VT=SNP
3	16929109	rs6788010	T	C	100	PASS	AC=703;AF=0.140375;AN=5008;NS=2504;DP=18019;EAS_AF=0.0873;AMR_AF=0.255;AFR_AF=0.149;EUR_AF=0.0716;SAS_AF=0.1728;AA=C|||;VT=SNP
3	16929333	rs80288959	A	G	100	PASS	AC=303;AF=0.0605032;AN=5008;NS=2504;DP=18727;EAS_AF=0.0645;AMR_AF=0.134;AFR_AF=0.0136;EUR_AF=0.0278;SAS_AF=0.1012;AA=A|||;VT=SNP
3	16929488	rs6778028	G	A	100	PASS	AC=1634;AF=0.326278;AN=5008;NS=2504;DP=16376;EAS_AF=0.1419;AMR_AF=0.3559;AFR_AF=0.447;EUR_AF=0.3072;SAS_AF=0.3517;AA=A|||;VT=SNP
3	16929593	rs6777965	C	T	100	PASS	AC=671;AF=0.133986;AN=5008;NS=2504;DP=18621;EAS_AF=0.0873;AMR_AF=0.255;AFR_AF=0.1248;EUR_AF=0.0716;SAS_AF=0.1728;AA=C|||;VT=SNP
3	16930047	rs1441037	A	G	100	PASS	AC=2335;AF=0.466254;AN=5008;NS=2504;DP=17863;EAS_AF=0.1458;AMR_AF=0.4337;AFR_AF=0.7519;EUR_AF=0.4026;SAS_AF=0.499;AA=G|||;VT=SNP
3	16930976	rs79768293	C	T	100	PASS	AC=203;AF=0.0405351;AN=5008;NS=2504;DP=20622;EAS_AF=0;AMR_AF=0.0231;AFR_AF=0.062;EUR_AF=0.0567;SAS_AF=0.0491;AA=T|||;VT=SNP
3	16931560	rs79638618	C	T	100	PASS	AC=303;AF=0.0605032;AN=5008;NS=2504;DP=18795;EAS_AF=0.0645;AMR_AF=0.134;AFR_AF=0.0136;EUR_AF=0.0278;SAS_AF=0.1012;AA=C|||;VT=SNP
3	16932366	rs79843017	A	G	100	PASS	AC=307;AF=0.0613019;AN=5008;NS=2504;DP=21063;EAS_AF=0.0645;AMR_AF=0.1354;AFR_AF=0.0159;EUR_AF=0.0278;SAS_AF=0.1012;AA=A|||;VT=SNP
3	16932710	rs114893614	C	T	100	PASS	AC=312;AF=0.0623003;AN=5008;NS=2504;DP=19982;EAS_AF=0.0655;AMR_AF=0.1383;AFR_AF=0.0166;EUR_AF=0.0288;SAS_AF=0.1012;AA=C|||;VT=SNP
3	16932989	rs73146904	G	A	100	PASS	AC=550;AF=0.109824;AN=5008;NS=2504;DP=20989;EAS_AF=0.0466;AMR_AF=0.2305;AFR_AF=0.1104;EUR_AF=0.0616;SAS_AF=0.138;AA=A|||;VT=SNP
3	16934749	rs76878762	T	C	100	PASS	AC=119;AF=0.023762;AN=5008;NS=2504;DP=17237;EAS_AF=0;AMR_AF=0.0173;AFR_AF=0.003;EUR_AF=0.0557;SAS_AF=0.0481;AA=T|||;VT=SNP
3	16935438	rs7626114	C	T	100	PASS	AC=1682;AF=0.335863;AN=5008;NS=2504;DP=17094;EAS_AF=0.1339;AMR_AF=0.3631;AFR_AF=0.472;EUR_AF=0.3211;SAS_AF=0.3558;AA=T|||;VT=SNP
3	16935447	rs77835800	T	C	100	PASS	AC=189;AF=0.0377396;AN=5008;NS=2504;DP=17011;EAS_AF=0.0208;AMR_AF=0.0994;AFR_AF=0.0015;EUR_AF=0.0338;SAS_AF=0.0644;AA=T|||;VT=SNP
3	16936604	rs150436256	C	A	100	PASS	AC=199;AF=0.0397364;AN=5008;NS=2504;DP=15739;EAS_AF=0.005;AMR_AF=0.0591;AFR_AF=0.0719;EUR_AF=0.0149;SAS_AF=0.044;AA=N|||;VT=SNP
3	16936832	rs113997445	A	C	100	PASS	AC=187;AF=0.0373403;AN=5008;NS=2504;DP=17142;EAS_AF=0.0188;AMR_AF=0.0994;AFR_AF=0.0015;EUR_AF=0.0338;SAS_AF=0.0644;AA=A|||;VT=SNP
3	16937239	rs112751691	A	G	100	PASS	AC=66;AF=0.0131789;AN=5008;NS=2504;DP=18578;EAS_AF=0;AMR_AF=0.0043;AFR_AF=0.0015;EUR_AF=0.0358;SAS_AF=0.0256;AA=A|||;VT=SNP
3	16937913	rs76106175	A	C	100	PASS	AC=188;AF=0.0375399;AN=5008;NS=2504;DP=19547;EAS_AF=0.0188;AMR_AF=0.1009;AFR_AF=0.0015;EUR_AF=0.0338;SAS_AF=0.0644;AA=A|||;VT=SNP
3	16938623	rs10510468	G	T	100	PASS	AC=395;AF=0.0788738;AN=5008;NS=2504;DP=15077;EAS_AF=0.0188;AMR_AF=0.111;AFR_AF=0.1528;EUR_AF=0.0338;SAS_AF=0.0644;AA=T|||;VT=SNP
3	16939445	rs2119478	A	C	100	PASS	AC=1689;AF=0.33726;AN=5008;NS=2504;DP=21351;EAS_AF=0.1339;AMR_AF=0.366;AFR_AF=0.4697;EUR_AF=0.3221;SAS_AF=0.363;AA=C|||;VT=SNP
3	16939753	rs12714937	C	T	100	PASS	AC=674;AF=0.134585;AN=5008;NS=2504;DP=17960;EAS_AF=0.0526;AMR_AF=0.0821;AFR_AF=0.1135;EUR_AF=0.2326;SAS_AF=0.184;AA=C|||;VT=SNP
3	16940157	rs115792481	G	T	100	PASS	AC=278;AF=0.0555112;AN=5008;NS=2504;DP=15455;EAS_AF=0.0575;AMR_AF=0.1383;AFR_AF=0.0166;EUR_AF=0.0427;SAS_AF=0.0603;AA=G|||;VT=SNP
3	16940253	rs116245468	G	A	100	PASS	AC=127;AF=0.0253594;AN=5008;NS=2504;DP=14739;EAS_AF=0.0169;AMR_AF=0.0159;AFR_AF=0.0015;EUR_AF=0.0338;SAS_AF=0.0644;AA=G|||;VT=SNP
3	16940743	rs78184402	C	T	100	PASS	AC=126;AF=0.0251597;AN=5008;NS=2504;DP=18144;EAS_AF=0;AMR_AF=0.0216;AFR_AF=0.0643;EUR_AF=0.0099;SAS_AF=0.0164;AA=C|||;VT=SNP
3	16941485	rs13065811	C	G	100	PASS	AC=676;AF=0.134984;AN=5008;NS=2504;DP=17172;EAS_AF=0.0526;AMR_AF=0.0807;AFR_AF=0.115;EUR_AF=0.2336;SAS_AF=0.184;AA=C|||;VT=SNP
3	16942337	rs9820209	C	T	100	PASS	AC=673;AF=0.134385;AN=5008;NS=2504;DP=19671;EAS_AF=0.0526;AMR_AF=0.0807;AFR_AF=0.1142;EUR_AF=0.2316;SAS_AF=0.184;AA=C|||;VT=SNP
3	16942415	rs62247715	A	G	100	PASS	AC=674;AF=0.134585;AN=5008;NS=2504;DP=20298;EAS_AF=0.0526;AMR_AF=0.0807;AFR_AF=0.1142;EUR_AF=0.2326;SAS_AF=0.184;AA=A|||;VT=SNP
3	16942514	rs75885714	A	C	100	PASS	AC=276;AF=0.0551118;AN=5008;NS=2504;DP=19530;EAS_AF=0.0575;AMR_AF=0.1383;AFR_AF=0.0166;EUR_AF=0.0427;SAS_AF=0.0583;AA=A|||;VT=SNP
3	16942658	rs73146924	T	C	100	PASS	AC=393;AF=0.0784744;AN=5008;NS=2504;DP=20598;EAS_AF=0.0188;AMR_AF=0.1066;AFR_AF=0.1528;EUR_AF=0.0338;SAS_AF=0.0654;AA=T|||;VT=SNP
3	16942785	rs34172161	C	G	100	PASS	AC=1634;AF=0.326278;AN=5008;NS=2504;DP=18996;EAS_AF=0.1339;AMR_AF=0.3545;AFR_AF=0.441;EUR_AF=0.3211;SAS_AF=0.3548;AA=G|||;VT=SNP
3	16943065	rs79763738	A	G	100	PASS	AC=187;AF=0.0373403;AN=5008;NS=2504;DP=21581;EAS_AF=0.0188;AMR_AF=0.098;AFR_AF=0.0015;EUR_AF=0.0338;SAS_AF=0.0654;AA=A|||;VT=SNP
3	16943644	rs73146928	C	T	100	PASS	AC=600;AF=0.119808;AN=5008;NS=2504;DP=21044;EAS_AF=0.004;AMR_AF=0.0735;AFR_AF=0.2337;EUR_AF=0.0994;SAS_AF=0.1391;AA=C|||;VT=SNP
3	16943797	rs115195465	T	C	100	PASS	AC=187;AF=0.0373403;AN=5008;NS=2504;DP=20285;EAS_AF=0.0188;AMR_AF=0.098;AFR_AF=0.0015;EUR_AF=0.0338;SAS_AF=0.0654;AA=T|||;VT=SNP
3	16943878	rs11917952	C	T	100	PASS	AC=396;AF=0.0790735;AN=5008;NS=2504;DP=19848;EAS_AF=0.0188;AMR_AF=0.1066;AFR_AF=0.1551;EUR_AF=0.0338;SAS_AF=0.0654;AA=c|||;VT=SNP
3	16944238	rs140475104	G	A	100	PASS	AC=129;AF=0.0257588;AN=5008;NS=2504;DP=18763;EAS_AF=0;AMR_AF=0.0202;AFR_AF=0.0658;EUR_AF=0.0109;SAS_AF=0.0174;AA=G|||;VT=SNP
3	16944857	rs7638320	G	A	100	PASS	AC=126;AF=0.0251597;AN=5008;NS=2504;DP=18847;EAS_AF=0;AMR_AF=0.0202;AFR_AF=0.0651;EUR_AF=0.0099;SAS_AF=0.0164;AA=G|||;VT=SNP
3	16944911	rs7638341	G	A	100	PASS	AC=126;AF=0.0251597;AN=5008;NS=2504;DP=17426;EAS_AF=0;AMR_AF=0.0202;AFR_AF=0.0651;EUR_AF=0.0099;SAS_AF=0.0164;AA=g|||;VT=SNP
3	16945248	rs149266192	G	A	100	PASS	AC=10;AF=0.00199681;AN=5008;NS=2504;DP=19782;EAS_AF=0;AMR_AF=0;AFR_AF=0;EUR_AF=0.007;SAS_AF=0.0031;AA=G|||;VT=SNP
3	16945732	rs77540432	C	A	100	PASS	AC=66;AF=0.0131789;AN=5008;NS=2504;DP=17819;EAS_AF=0;AMR_AF=0.013;AFR_AF=0.0234;EUR_AF=0.0099;SAS_AF=0.0164;AA=C|||;VT=SNP
3	16946833	rs6800378	C	A	100	PASS	AC=359;AF=0.0716853;AN=5008;NS=2504;DP=17094;EAS_AF=0.0188;AMR_AF=0.1023;AFR_AF=0.1293;EUR_AF=0.0338;SAS_AF=0.0654;AA=A|||;VT=SNP
3	16947451	rs4685400	G	A	100	PASS	AC=2159;AF=0.43111;AN=5008;NS=2504;DP=15011;EAS_AF=0.5913;AMR_AF=0.4712;AFR_AF=0.2791;EUR_AF=0.3966;SAS_AF=0.4785;AA=A|||;VT=SNP
3	16948451	rs2197017	C	G	100	PASS	AC=1665;AF=0.332468;AN=5008;NS=2504;DP=15280;EAS_AF=0.5327;AMR_AF=0.2464;AFR_AF=0.2088;EUR_AF=0.3588;SAS_AF=0.3272;AA=C|||;VT=SNP
3	16948513	rs114509760	C	A	100	PASS	AC=12;AF=0.00239617;AN=5008;NS=2504;DP=16935;EAS_AF=0;AMR_AF=0.0043;AFR_AF=0.0008;EUR_AF=0.008;SAS_AF=0;AA=C|||;VT=SNP
3	16949260	rs11715735	C	T	100	PASS	AC=113;AF=0.0225639;AN=5008;NS=2504;DP=17089;EAS_AF=0.001;AMR_AF=0.0202;AFR_AF=0.0545;EUR_AF=0.0099;SAS_AF=0.0164;AA=C|||;VT=SNP
3	16949514	rs1348109	A	G	100	PASS	AC=2399;AF=0.479034;AN=5008;NS=2504;DP=17216;EAS_AF=0.6002;AMR_AF=0.5231;AFR_AF=0.357;EUR_AF=0.4612;SAS_AF=0.5061;AA=G|||;VT=SNP
3	16950359	rs115952894	A	G	100	PASS	AC=319;AF=0.0636981;AN=5008;NS=2504;DP=20280;EAS_AF=0.0625;AMR_AF=0.1398;AFR_AF=0.0166;EUR_AF=0.0427;SAS_AF=0.0961;AA=A|||;VT=SNP
3	16951612	rs77171944	A	G	100	PASS	AC=26;AF=0.00519169;AN=5008;NS=2504;DP=21638;EAS_AF=0;AMR_AF=0.0144;AFR_AF=0.0015;EUR_AF=0.0139;SAS_AF=0;AA=A|||;VT=SNP
3	16951650	rs2881771	A	T	100	PASS	AC=1854;AF=0.370208;AN=5008;NS=2504;DP=21882;EAS_AF=0.5238;AMR_AF=0.3314;AFR_AF=0.2723;EUR_AF=0.3529;SAS_AF=0.3896;AA=A|||;VT=SNP
3	16951768	rs6799397	C	T	100	PASS	AC=1546;AF=0.308706;AN=5008;NS=2504;DP=20602;EAS_AF=0.506;AMR_AF=0.2277;AFR_AF=0.1831;EUR_AF=0.3191;SAS_AF=0.3221;AA=C|||;VT=SNP
3	16952215	rs139612630	A	G	100	PASS	AC=11;AF=0.00219649;AN=5008;NS=2504;DP=17981;EAS_AF=0;AMR_AF=0;AFR_AF=0;EUR_AF=0.007;SAS_AF=0.0041;AA=A|||;VT=SNP
3	16952464	rs140956719	G	A	100	PASS	AC=187;AF=0.0373403;AN=5008;NS=2504;DP=17713;EAS_AF=0.0179;AMR_AF=0.0965;AFR_AF=0.0015;EUR_AF=0.0338;SAS_AF=0.0675;AA=G|||;VT=SNP
3	16952675	rs576122901	G	A	100	PASS	AC=22;AF=0.00439297;AN=5008;NS=2504;DP=12763;EAS_AF=0;AMR_AF=0.0014;AFR_AF=0;EUR_AF=0.0189;SAS_AF=0.002;AA=G|||;VT=SNP
3	16953337	rs34149515	A	G	100	PASS	AC=2502;AF=0.499601;AN=5008;NS=2504;DP=18889;EAS_AF=0.6012;AMR_AF=0.5303;AFR_AF=0.4334;EUR_AF=0.4632;SAS_AF=0.5;AA=G|||;VT=SNP
3	16953810	rs142060642	A	G	100	PASS	AC=64;AF=0.0127796;AN=5008;NS=2504;DP=18125;EAS_AF=0;AMR_AF=0.013;AFR_AF=0.0219;EUR_AF=0.0099;SAS_AF=0.0164;AA=A|||;VT=SNP
3	16954645	rs115910097	C	A	100	PASS	AC=272;AF=0.0543131;AN=5008;NS=2504;DP=20899;EAS_AF=0.0575;AMR_AF=0.1383;AFR_AF=0.0159;EUR_AF=0.0417;SAS_AF=0.0562;AA=C|||;VT=SNP
3	16954941	rs142289859	T	C	100	PASS	AC=67;AF=0.0133786;AN=5008;NS=2504;DP=15369;EAS_AF=0;AMR_AF=0.0043;AFR_AF=0.0015;EUR_AF=0.0368;SAS_AF=0.0256;AA=T|||;VT=SNP
3	16955001	rs114361450	A	G	100	PASS	AC=64;AF=0.0127796;AN=5008;NS=2504;DP=15151;EAS_AF=0;AMR_AF=0.013;AFR_AF=0.0219;EUR_AF=0.0099;SAS_AF=0.0164;AA=A|||;VT=SNP
3	16955220	rs1372073	C	T	100	PASS	AC=187;AF=0.0373403;AN=5008;NS=2504;DP=13229;EAS_AF=0.0179;AMR_AF=0.0965;AFR_AF=0.0015;EUR_AF=0.0338;SAS_AF=0.0675;AA=C|||;VT=SNP
3	16955259	rs1372072	G	A	100	PASS	AC=1860;AF=0.371406;AN=5008;NS=2504;DP=13889;EAS_AF=0.5278;AMR_AF=0.3444;AFR_AF=0.2549;EUR_AF=0.3668;SAS_AF=0.3916;AA=-|||;VT=SNP
3	16955314	rs115849700	G	T	100	PASS	AC=329;AF=0.0656949;AN=5008;NS=2504;DP=13741;EAS_AF=0.0625;AMR_AF=0.1441;AFR_AF=0.0265;EUR_AF=0.0427;SAS_AF=0.09;AA=G|||;VT=SNP
3	16956278	rs7614547	G	T	100	PASS	AC=641;AF=0.127995;AN=5008;NS=2504;DP=15748;EAS_AF=0.004;AMR_AF=0.072;AFR_AF=0.2678;EUR_AF=0.0994;SAS_AF=0.136;AA=G|||;VT=SNP
3	16956737	rs12495284	C	A	100	PASS	AC=37;AF=0.00738818;AN=5008;NS=2504;DP=18169;EAS_AF=0;AMR_AF=0.0187;AFR_AF=0.0015;EUR_AF=0.0209;SAS_AF=0.001;AA=C|||;VT=SNP
3	16957332	rs9872237	G	T	100	PASS	AC=1844;AF=0.368211;AN=5008;NS=2504;DP=18010;EAS_AF=0.5228;AMR_AF=0.3314;AFR_AF=0.2685;EUR_AF=0.3529;SAS_AF=0.3855;AA=G|||;VT=SNP
3	16957634	rs75698130	C	T	100	PASS	AC=43;AF=0.00858626;AN=5008;NS=2504;DP=16595;EAS_AF=0;AMR_AF=0.0072;AFR_AF=0.0091;EUR_AF=0.0099;SAS_AF=0.0164;AA=C|||;VT=SNP
3	16957711	rs4685403	C	T	100	PASS	AC=1846;AF=0.36861;AN=5008;NS=2504;DP=19191;EAS_AF=0.5228;AMR_AF=0.3314;AFR_AF=0.2685;EUR_AF=0.3529;SAS_AF=0.3875;AA=T|||;VT=SNP
3	16958091	rs114373192	A	G	100	PASS	AC=64;AF=0.0127796;AN=5008;NS=2504;DP=17261;EAS_AF=0;AMR_AF=0.013;AFR_AF=0.0219;EUR_AF=0.0099;SAS_AF=0.0164;AA=A|||;VT=SNP
3	16958154	rs1441040	G	C	100	PASS	AC=4133;AF=0.82528;AN=5008;NS=2504;DP=18796;EAS_AF=0.751;AMR_AF=0.7839;AFR_AF=0.9622;EUR_AF=0.7704;SAS_AF=0.8027;AA=C|||;VT=SNP
3	16958321	rs76472873	G	T	100	PASS	AC=67;AF=0.0133786;AN=5008;NS=2504;DP=19717;EAS_AF=0;AMR_AF=0.0043;AFR_AF=0.0015;EUR_AF=0.0368;SAS_AF=0.0256;AA=G|||;VT=SNP
3	16958367	rs11928330	C	T	100	PASS	AC=1809;AF=0.361222;AN=5008;NS=2504;DP=19976;EAS_AF=0.5218;AMR_AF=0.3271;AFR_AF=0.2436;EUR_AF=0.3529;SAS_AF=0.3875;AA=C|||;VT=SNP
3	16958463	rs11928414	G	A	100	PASS	AC=1849;AF=0.369209;AN=5008;NS=2504;DP=18655;EAS_AF=0.5258;AMR_AF=0.33;AFR_AF=0.27;EUR_AF=0.3519;SAS_AF=0.3875;AA=G|||;VT=SNP
3	16958498	rs1992384	A	G	100	PASS	AC=275;AF=0.0549121;AN=5008;NS=2504;DP=20045;EAS_AF=0.0575;AMR_AF=0.1383;AFR_AF=0.0182;EUR_AF=0.0417;SAS_AF=0.0562;AA=A|||;VT=SNP
3	16959075	rs1837698	C	A	100	PASS	AC=2296;AF=0.458466;AN=5008;NS=2504;DP=21498;EAS_AF=0.5923;AMR_AF=0.4769;AFR_AF=0.3767;EUR_AF=0.4006;SAS_AF=0.4775;AA=A|||;VT=SNP
3	16959319	rs1441039	G	A	100	PASS	AC=2163;AF=0.431909;AN=5008;NS=2504;DP=21257;EAS_AF=0.5933;AMR_AF=0.4726;AFR_AF=0.2784;EUR_AF=0.3996;SAS_AF=0.4775;AA=g|||;VT=SNP
3	16959532	rs9882937	C	T	100	PASS	AC=1827;AF=0.364816;AN=5008;NS=2504;DP=20153;EAS_AF=0.5308;AMR_AF=0.3285;AFR_AF=0.2466;EUR_AF=0.3569;SAS_AF=0.3875;AA=T|||;VT=SNP
3	16959652	rs983545	G	A	100	PASS	AC=1828;AF=0.365016;AN=5008;NS=2504;DP=18217;EAS_AF=0.5317;AMR_AF=0.3285;AFR_AF=0.2466;EUR_AF=0.3569;SAS_AF=0.3875;AA=A|||;VT=SNP
3	16959964	rs74509702	G	A	100	PASS	AC=313;AF=0.0625;AN=5008;NS=2504;DP=19015;EAS_AF=0.0625;AMR_AF=0.1398;AFR_AF=0.0166;EUR_AF=0.0427;SAS_AF=0.09;AA=G|||;VT=SNP
3	16960181	rs11128810	G	A	100	PASS	AC=1498;AF=0.299121;AN=5008;NS=2504;DP=18697;EAS_AF=0.5149;AMR_AF=0.2421;AFR_AF=0.118;EUR_AF=0.336;SAS_AF=0.3241;AA=G|||;VT=SNP
3	16960725	rs73035198	G	C	100	PASS	AC=9;AF=0.00179712;AN=5008;NS=2504;DP=15358;EAS_AF=0;AMR_AF=0.0029;AFR_AF=0;EUR_AF=0.005;SAS_AF=0.002;AA=G|||;VT=SNP
3	16961265	rs9876137	A	G	100	PASS	AC=1908;AF=0.38099;AN=5008;NS=2504;DP=17456;EAS_AF=0.5377;AMR_AF=0.3458;AFR_AF=0.2784;EUR_AF=0.3708;SAS_AF=0.3937;AA=G|||;VT=SNP
3	16961527	rs116272954	G	A	100	PASS	AC=75;AF=0.014976;AN=5008;NS=2504;DP=17911;EAS_AF=0.001;AMR_AF=0.0058;AFR_AF=0.0008;EUR_AF=0.0417;SAS_AF=0.0276;AA=G|||;VT=SNP
3	16961930	rs74282896	A	G	100	PASS	AC=309;AF=0.0617013;AN=5008;NS=2504;DP=13643;EAS_AF=0.1915;AMR_AF=0.0216;AFR_AF=0.034;EUR_AF=0.0209;SAS_AF=0.0358;AA=A|||;VT=SNP
3	16962359	rs116756085	T	A	100	PASS	AC=188;AF=0.0375399;AN=5008;NS=2504;DP=18872;EAS_AF=0.0179;AMR_AF=0.0965;AFR_AF=0.0015;EUR_AF=0.0348;SAS_AF=0.0675;AA=T|||;VT=SNP
3	16965021	rs1025818	T	C	100	PASS	AC=1656;AF=0.330671;AN=5008;NS=2504;DP=18331;EAS_AF=0.5298;AMR_AF=0.2565;AFR_AF=0.1868;EUR_AF=0.3748;SAS_AF=0.3272;AA=T|||;VT=SNP
3	16965216	rs7637568	T	C	100	PASS	AC=1965;AF=0.392372;AN=5008;NS=2504;DP=21041;EAS_AF=0.5476;AMR_AF=0.3617;AFR_AF=0.2753;EUR_AF=0.4095;SAS_AF=0.3947;AA=C|||;VT=SNP
3	16966387	rs6783752	G	A	100	PASS	AC=2308;AF=0.460863;AN=5008;NS=2504;DP=20264;EAS_AF=0.5853;AMR_AF=0.4813;AFR_AF=0.3926;EUR_AF=0.3956;SAS_AF=0.4775;AA=A|||;VT=SNP
3	16966555	rs146418900	A	G	100	PASS	AC=187;AF=0.0373403;AN=5008;NS=2504;DP=15228;EAS_AF=0.0179;AMR_AF=0.0965;AFR_AF=0.0015;EUR_AF=0.0338;SAS_AF=0.0675;AA=A|||;VT=SNP
3	16966681	rs144614991	C	T	100	PASS	AC=296;AF=0.0591054;AN=5008;NS=2504;DP=14878;EAS_AF=0.0625;AMR_AF=0.1354;AFR_AF=0.0166;EUR_AF=0.0308;SAS_AF=0.0879;AA=C|||;VT=SNP
3	16966998	rs7629676	C	T	100	PASS	AC=2306;AF=0.460463;AN=5008;NS=2504;DP=17815;EAS_AF=0.5853;AMR_AF=0.4813;AFR_AF=0.3918;EUR_AF=0.3946;SAS_AF=0.4775;AA=T|||;VT=SNP
3	16967221	rs1156336	A	T	100	PASS	AC=1846;AF=0.36861;AN=5008;NS=2504;DP=19804;EAS_AF=0.5228;AMR_AF=0.3314;AFR_AF=0.2685;EUR_AF=0.3509;SAS_AF=0.3896;AA=T|||;VT=SNP
3	16968996	rs148362665	G	A	100	PASS	AC=10;AF=0.00199681;AN=5008;NS=2504;DP=18575;EAS_AF=0;AMR_AF=0;AFR_AF=0;EUR_AF=0.006;SAS_AF=0.0041;AA=G|||;VT=SNP
3	16969605	rs139617453	G	A	100	PASS	AC=19;AF=0.00379393;AN=5008;NS=2504;DP=22987;EAS_AF=0;AMR_AF=0.0029;AFR_AF=0.0008;EUR_AF=0.0149;SAS_AF=0.001;AA=G|||;VT=SNP
3	16970731	rs114463785	C	T	100	PASS	AC=38;AF=0.00758786;AN=5008;NS=2504;DP=16392;EAS_AF=0;AMR_AF=0.0043;AFR_AF=0.0015;EUR_AF=0.0268;SAS_AF=0.0061;AA=c|||;VT=SNP
3	16970781	rs9879150	T	C	100	PASS	AC=1936;AF=0.386581;AN=5008;NS=2504;DP=18892;EAS_AF=0.5764;AMR_AF=0.3314;AFR_AF=0.2542;EUR_AF=0.3837;SAS_AF=0.4121;AA=t|||;VT=SNP
3	16970806	rs115904320	A	G	100	PASS	AC=84;AF=0.0167732;AN=5008;NS=2504;DP=19442;EAS_AF=0;AMR_AF=0.013;AFR_AF=0.0008;EUR_AF=0.0268;SAS_AF=0.0481;AA=A|||;VT=SNP
3	16970938	rs9821630	A	G	100	PASS	AC=1400;AF=0.279553;AN=5008;NS=2504;DP=20164;EAS_AF=0.5575;AMR_AF=0.2277;AFR_AF=0.0537;EUR_AF=0.3161;SAS_AF=0.2975;AA=A|||;VT=SNP
3	16971248	rs9883633	T	G	100	PASS	AC=1991;AF=0.397564;AN=5008;NS=2504;DP=21623;EAS_AF=0.5635;AMR_AF=0.3473;AFR_AF=0.2814;EUR_AF=0.4026;SAS_AF=0.4141;AA=G|||;VT=SNP
3	16971876	rs17042882	C	A	100	PASS	AC=27;AF=0.00539137;AN=5008;NS=2504;DP=17878;EAS_AF=0;AMR_AF=0.0072;AFR_AF=0.0015;EUR_AF=0.0169;SAS_AF=0.0031;AA=C|||;VT=SNP
3	16972092	rs78526438	G	A	100	PASS	AC=85;AF=0.0169728;AN=5008;NS=2504;DP=20911;EAS_AF=0;AMR_AF=0.013;AFR_AF=0.0008;EUR_AF=0.0268;SAS_AF=0.0491;AA=G|||;VT=SNP
3	16972211	rs2014490	G	A	100	PASS	AC=1866;AF=0.372604;AN=5008;NS=2504;DP=20500;EAS_AF=0.5476;AMR_AF=0.3314;AFR_AF=0.2436;EUR_AF=0.3569;SAS_AF=0.4121;AA=G|||;VT=SNP
3	16973091	rs114765352	T	C	100	PASS	AC=83;AF=0.0165735;AN=5008;NS=2504;DP=17301;EAS_AF=0;AMR_AF=0.0101;AFR_AF=0.0008;EUR_AF=0.0268;SAS_AF=0.0491;AA=T|||;VT=SNP
3	16973543	rs79218622	C	T	100	PASS	AC=165;AF=0.0329473;AN=5008;NS=2504;DP=19026;EAS_AF=0;AMR_AF=0.0807;AFR_AF=0.0015;EUR_AF=0.0775;SAS_AF=0.0297;AA=C|||;VT=SNP
3	16973762	rs17200543	G	A	100	PASS	AC=578;AF=0.115415;AN=5008;NS=2504;DP=20593;EAS_AF=0.0675;AMR_AF=0.2003;AFR_AF=0.0287;EUR_AF=0.2197;SAS_AF=0.1145;AA=G|||;VT=SNP
3	16974123	rs9824172	T	G	100	PASS	AC=1741;AF=0.347644;AN=5008;NS=2504;DP=19055;EAS_AF=0.5397;AMR_AF=0.2867;AFR_AF=0.3071;EUR_AF=0.2256;SAS_AF=0.3732;AA=G|||;VT=SNP
3	16974610	rs9880307	C	A	100	PASS	AC=2423;AF=0.483826;AN=5008;NS=2504;DP=19352;EAS_AF=0.6042;AMR_AF=0.4986;AFR_AF=0.4047;EUR_AF=0.4423;SAS_AF=0.499;AA=A|||;VT=SNP
3	16974628	rs9825009	T	C	100	PASS	AC=1381;AF=0.275759;AN=5008;NS=2504;DP=19077;EAS_AF=0.5308;AMR_AF=0.1787;AFR_AF=0.177;EUR_AF=0.1909;SAS_AF=0.3027;AA=T|||;VT=SNP
3	16976686	rs114472373	T	A	100	PASS	AC=26;AF=0.00519169;AN=5008;NS=2504;DP=17562;EAS_AF=0;AMR_AF=0.0101;AFR_AF=0;EUR_AF=0.0149;SAS_AF=0.0041;AA=T|||;VT=SNP
3	16976863	rs9853476	A	G	100	PASS	AC=1375;AF=0.274561;AN=5008;NS=2504;DP=14999;EAS_AF=0.5437;AMR_AF=0.1729;AFR_AF=0.202;EUR_AF=0.1491;SAS_AF=0.2965;AA=A|||;VT=SNP
3	16976888	rs62245974	A	G	100	PASS	AC=361;AF=0.0720847;AN=5008;NS=2504;DP=15204;EAS_AF=0.004;AMR_AF=0.0519;AFR_AF=0.0144;EUR_AF=0.1392;SAS_AF=0.1656;AA=A|||;VT=SNP
3	16977882	rs17200557	G	T	100	PASS	AC=68;AF=0.0135783;AN=5008;NS=2504;DP=15814;EAS_AF=0;AMR_AF=0.0072;AFR_AF=0.0015;EUR_AF=0.0368;SAS_AF=0.0245;AA=G|||;VT=SNP
3	16978642	rs4685404	T	C	100	PASS	AC=2481;AF=0.495407;AN=5008;NS=2504;DP=17721;EAS_AF=0.6319;AMR_AF=0.5072;AFR_AF=0.4266;EUR_AF=0.4433;SAS_AF=0.4928;AA=C|||;VT=SNP
3	16979494	rs79112990	T	C	100	PASS	AC=84;AF=0.0167732;AN=5008;NS=2504;DP=18689;EAS_AF=0;AMR_AF=0.0101;AFR_AF=0.0008;EUR_AF=0.0278;SAS_AF=0.0491;AA=T|||;VT=SNP
3	16979755	rs17042909	A	G	100	PASS	AC=1338;AF=0.267173;AN=5008;NS=2504;DP=17898;EAS_AF=0.5437;AMR_AF=0.1801;AFR_AF=0.1384;EUR_AF=0.1879;SAS_AF=0.2996;AA=A|||;VT=SNP
3	16979768	rs73037013	G	A	100	PASS	AC=22;AF=0.00439297;AN=5008;NS=2504;DP=18047;EAS_AF=0;AMR_AF=0.0014;AFR_AF=0;EUR_AF=0.0189;SAS_AF=0.002;AA=G|||;VT=SNP
3	16979887	rs77211835	A	T	100	PASS	AC=84;AF=0.0167732;AN=5008;NS=2504;DP=18209;EAS_AF=0;AMR_AF=0.0101;AFR_AF=0.0008;EUR_AF=0.0278;SAS_AF=0.0491;AA=A|||;VT=SNP
3	16980427	rs76233581	C	T	100	PASS	AC=83;AF=0.0165735;AN=5008;NS=2504;DP=18247;EAS_AF=0;AMR_AF=0.0101;AFR_AF=0.0008;EUR_AF=0.0268;SAS_AF=0.0491;AA=C|||;VT=SNP
3	16980586	rs1372071	C	A	100	PASS	AC=1427;AF=0.284944;AN=5008;NS=2504;DP=17528;EAS_AF=0.5169;AMR_AF=0.1801;AFR_AF=0.2073;EUR_AF=0.171;SAS_AF=0.3425;AA=A|||;VT=SNP
3	16981022	rs17042920	G	A	100	PASS	AC=1440;AF=0.28754;AN=5008;NS=2504;DP=17979;EAS_AF=0.5198;AMR_AF=0.1801;AFR_AF=0.2156;EUR_AF=0.17;SAS_AF=0.3425;AA=G|||;VT=SNP
3	16981385	rs73037014	G	A	100	PASS	AC=19;AF=0.00379393;AN=5008;NS=2504;DP=18956;EAS_AF=0;AMR_AF=0.0029;AFR_AF=0;EUR_AF=0.0169;SAS_AF=0;AA=G|||;VT=SNP
3	16981683	rs4685405	G	T	100	PASS	AC=1547;AF=0.308906;AN=5008;NS=2504;DP=17363;EAS_AF=0.5367;AMR_AF=0.268;AFR_AF=0.2179;EUR_AF=0.1759;SAS_AF=0.363;AA=g|||;VT=SNP
3	16982151	rs116614223	T	C	100	PASS	AC=83;AF=0.0165735;AN=5008;NS=2504;DP=16636;EAS_AF=0;AMR_AF=0.0101;AFR_AF=0.0008;EUR_AF=0.0268;SAS_AF=0.0491;AA=T|||;VT=SNP
3	16982773	rs78222630	A	T	100	PASS	AC=83;AF=0.0165735;AN=5008;NS=2504;DP=21265;EAS_AF=0;AMR_AF=0.0101;AFR_AF=0.0008;EUR_AF=0.0268;SAS_AF=0.0491;AA=A|||;VT=SNP
3	16983436	rs73816262	A	G	100	PASS	AC=928;AF=0.185304;AN=5008;NS=2504;DP=19180;EAS_AF=0.0079;AMR_AF=0.1095;AFR_AF=0.3956;EUR_AF=0.1431;SAS_AF=0.181;AA=A|||;VT=SNP
3	16983452	rs17042926	G	A	100	PASS	AC=1808;AF=0.361022;AN=5008;NS=2504;DP=19555;EAS_AF=0.0893;AMR_AF=0.4078;AFR_AF=0.5151;EUR_AF=0.3917;SAS_AF=0.3681;AA=A|||;VT=SNP
3	16983616	rs73037016	G	T	100	PASS	AC=15;AF=0.00299521;AN=5008;NS=2504;DP=17862;EAS_AF=0;AMR_AF=0.0029;AFR_AF=0;EUR_AF=0.0129;SAS_AF=0;AA=G|||;VT=SNP
3	16983676	rs17272740	A	G	100	PASS	AC=569;AF=0.113618;AN=5008;NS=2504;DP=19237;EAS_AF=0.0625;AMR_AF=0.1931;AFR_AF=0.0242;EUR_AF=0.2207;SAS_AF=0.1207;AA=A|||;VT=SNP
3	16983834	rs9862613	A	T	100	PASS	AC=3052;AF=0.609425;AN=5008;NS=2504;DP=21585;EAS_AF=0.6141;AMR_AF=0.5677;AFR_AF=0.643;EUR_AF=0.5398;SAS_AF=0.6605;AA=T|||;VT=SNP
3	16984414	rs17272754	T	A	100	PASS	AC=879;AF=0.175519;AN=5008;NS=2504;DP=18112;EAS_AF=0.0823;AMR_AF=0.3026;AFR_AF=0.1679;EUR_AF=0.2276;SAS_AF=0.138;AA=A|||;VT=SNP
3	16984793	rs9830460	G	A	100	PASS	AC=3194;AF=0.63778;AN=5008;NS=2504;DP=16668;EAS_AF=0.6131;AMR_AF=0.5793;AFR_AF=0.7466;EUR_AF=0.5388;SAS_AF=0.6595;AA=A|||;VT=SNP
3	16985272	rs7639882	C	T	100	PASS	AC=2212;AF=0.441693;AN=5008;NS=2504;DP=18302;EAS_AF=0.5308;AMR_AF=0.268;AFR_AF=0.559;EUR_AF=0.2883;SAS_AF=0.4724;AA=T|||;VT=SNP
3	16985867	rs115543373	T	C	100	PASS	AC=83;AF=0.0165735;AN=5008;NS=2504;DP=20345;EAS_AF=0;AMR_AF=0.0101;AFR_AF=0.0008;EUR_AF=0.0268;SAS_AF=0.0491;AA=T|||;VT=SNP
3	16986290	rs6798989	C	T	100	PASS	AC=625;AF=0.1248;AN=5008;NS=2504;DP=13336;EAS_AF=0.0069;AMR_AF=0.0648;AFR_AF=0.236;EUR_AF=0.0984;SAS_AF=0.1656;AA=C|||;VT=SNP
3	16986805	rs9841259	G	A	100	PASS	AC=3010;AF=0.601038;AN=5008;NS=2504;DP=18563;EAS_AF=0.6171;AMR_AF=0.5605;AFR_AF=0.6127;EUR_AF=0.5378;SAS_AF=0.6626;AA=A|||;VT=SNP
3	16986833	rs115731454	C	T	100	PASS	AC=83;AF=0.0165735;AN=5008;NS=2504;DP=18829;EAS_AF=0;AMR_AF=0.0101;AFR_AF=0.0008;EUR_AF=0.0268;SAS_AF=0.0491;AA=C|||;VT=SNP
3	16986989	rs1550518	A	T	100	PASS	AC=615;AF=0.122804;AN=5008;NS=2504;DP=19858;EAS_AF=0.0635;AMR_AF=0.1931;AFR_AF=0.0582;EUR_AF=0.2207;SAS_AF=0.1207;AA=A|||;VT=SNP
3	16987902	rs115665710	T	C	100	PASS	AC=83;AF=0.0165735;AN=5008;NS=2504;DP=16295;EAS_AF=0;AMR_AF=0.0101;AFR_AF=0.0008;EUR_AF=0.0268;SAS_AF=0.0491;AA=T|||;VT=SNP
3	16988624	rs34126040	T	A	100	PASS	AC=680;AF=0.135783;AN=5008;NS=2504;DP=12078;EAS_AF=0.0823;AMR_AF=0.2824;AFR_AF=0.0272;EUR_AF=0.2276;SAS_AF=0.1391;AA=A|||;VT=SNP
3	16989924	rs73037023	A	G	100	PASS	AC=40;AF=0.00798722;AN=5008;NS=2504;DP=13453;EAS_AF=0;AMR_AF=0.0043;AFR_AF=0.0015;EUR_AF=0.0328;SAS_AF=0.002;AA=A|||;VT=SNP
3	16989946	rs116472909	A	T	100	PASS	AC=83;AF=0.0165735;AN=5008;NS=2504;DP=14954;EAS_AF=0;AMR_AF=0.0101;AFR_AF=0.0008;EUR_AF=0.0268;SAS_AF=0.0491;AA=A|||;VT=SNP
3	16990003	rs58765457	T	A	100	PASS	AC=1612;AF=0.321885;AN=5008;NS=2504;DP=16052;EAS_AF=0.5308;AMR_AF=0.2075;AFR_AF=0.2821;EUR_AF=0.2177;SAS_AF=0.3487;AA=A|||;VT=SNP
3	16990023	rs73039041	A	G	100	PASS	AC=96;AF=0.0191693;AN=5008;NS=2504;DP=15735;EAS_AF=0.001;AMR_AF=0.0231;AFR_AF=0.0008;EUR_AF=0.0477;SAS_AF=0.0307;AA=A|||;VT=SNP
3	16990750	rs12492983	T	A	100	PASS	AC=1418;AF=0.283147;AN=5008;NS=2504;DP=18359;EAS_AF=0.5298;AMR_AF=0.1859;AFR_AF=0.236;EUR_AF=0.1511;SAS_AF=0.2975;AA=T|||;VT=SNP
3	16990773	rs115347062	C	T	100	PASS	AC=82;AF=0.0163738;AN=5008;NS=2504;DP=19147;EAS_AF=0;AMR_AF=0.0101;AFR_AF=0.0008;EUR_AF=0.0258;SAS_AF=0.0491;AA=C|||;VT=SNP
3	16991193	rs77425173	G	A	100	PASS	AC=58;AF=0.0115815;AN=5008;NS=2504;DP=18906;EAS_AF=0;AMR_AF=0.0086;AFR_AF=0.0015;EUR_AF=0.0378;SAS_AF=0.0123;AA=G|||;VT=SNP
3	16991558	rs77145180	G	A	100	PASS	AC=311;AF=0.0621006;AN=5008;NS=2504;DP=17452;EAS_AF=0;AMR_AF=0.0821;AFR_AF=0.0136;EUR_AF=0.1491;SAS_AF=0.0879;AA=G|||;VT=SNP
3	16993167	rs146115067	C	T	100	PASS	AC=89;AF=0.0177716;AN=5008;NS=2504;DP=14883;EAS_AF=0;AMR_AF=0.0072;AFR_AF=0.0008;EUR_AF=0.008;SAS_AF=0.0767;AA=C|||;VT=SNP
3	16994096	rs142158783	T	C	100	PASS	AC=20;AF=0.00399361;AN=5008;NS=2504;DP=12477;EAS_AF=0;AMR_AF=0.0029;AFR_AF=0.0008;EUR_AF=0.0149;SAS_AF=0.002;AA=T|||;VT=SNP
3	16994492	rs9854760	C	G	100	PASS	AC=3240;AF=0.646965;AN=5008;NS=2504;DP=14301;EAS_AF=0.628;AMR_AF=0.5937;AFR_AF=0.7489;EUR_AF=0.5487;SAS_AF=0.6677;AA=G|||;VT=SNP
3	16995165	rs13073804	G	A	100	PASS	AC=562;AF=0.11222;AN=5008;NS=2504;DP=16411;EAS_AF=0.0625;AMR_AF=0.1916;AFR_AF=0.0242;EUR_AF=0.2207;SAS_AF=0.1145;AA=G|||;VT=SNP
3	16995326	rs35941157	C	A	100	PASS	AC=1603;AF=0.320088;AN=5008;NS=2504;DP=15263;EAS_AF=0.0893;AMR_AF=0.3775;AFR_AF=0.4644;EUR_AF=0.328;SAS_AF=0.3139;AA=A|||;VT=SNP
3	16995438	rs114353008	C	G	100	PASS	AC=28;AF=0.00559105;AN=5008;NS=2504;DP=16419;EAS_AF=0;AMR_AF=0.0072;AFR_AF=0.0015;EUR_AF=0.0169;SAS_AF=0.0041;AA=C|||;VT=SNP
3	16995451	rs149062091	G	C	100	PASS	AC=82;AF=0.0163738;AN=5008;NS=2504;DP=16734;EAS_AF=0;AMR_AF=0.0101;AFR_AF=0.0008;EUR_AF=0.0258;SAS_AF=0.0491;AA=G|||;VT=SNP
3	16995639	rs148206281	G	A	100	PASS	AC=82;AF=0.0163738;AN=5008;NS=2504;DP=17702;EAS_AF=0;AMR_AF=0.0101;AFR_AF=0.0008;EUR_AF=0.0258;SAS_AF=0.0491;AA=G|||;VT=SNP
3	16996623	rs13080782	G	A	100	PASS	AC=2900;AF=0.579073;AN=5008;NS=2504;DP=22811;EAS_AF=0.6042;AMR_AF=0.4755;AFR_AF=0.5961;EUR_AF=0.5408;SAS_AF=0.6431;AA=G|||;VT=SNP
3	16998507	rs144636523	T	G	100	PASS	AC=753;AF=0.150359;AN=5008;NS=2504;DP=19208;EAS_AF=0.0069;AMR_AF=0.0879;AFR_AF=0.2776;EUR_AF=0.1402;SAS_AF=0.181;AA=T|||;VT=SNP
3	16999663	rs7645335	A	T	100	PASS	AC=3030;AF=0.605032;AN=5008;NS=2504;DP=19970;EAS_AF=0.628;AMR_AF=0.5735;AFR_AF=0.6014;EUR_AF=0.5447;SAS_AF=0.6708;AA=T|||;VT=SNP
3	17000228	rs6780191	G	A	100	PASS	AC=3102;AF=0.619409;AN=5008;NS=2504;DP=18777;EAS_AF=0.6369;AMR_AF=0.5821;AFR_AF=0.6437;EUR_AF=0.5487;SAS_AF=0.6677;AA=G|||;VT=SNP
3	17000910	rs4685409	G	C	100	PASS	AC=3292;AF=0.657348;AN=5008;NS=2504;DP=24175;EAS_AF=0.6389;AMR_AF=0.5937;AFR_AF=0.7814;EUR_AF=0.5497;SAS_AF=0.6646;AA=C|||;VT=SNP
3	17001165	rs4684305	T	G	100	PASS	AC=1276;AF=0.254792;AN=5008;NS=2504;DP=22669;EAS_AF=0.5268;AMR_AF=0.1888;AFR_AF=0.0938;EUR_AF=0.1928;SAS_AF=0.3027;AA=T|||;VT=SNP
3	17001236	rs1441035	T	C	100	PASS	AC=3230;AF=0.644968;AN=5008;NS=2504;DP=23354;EAS_AF=0.6161;AMR_AF=0.5937;AFR_AF=0.7549;EUR_AF=0.5457;SAS_AF=0.6646;AA=C|||;VT=SNP
3	17001564	rs1837697	T	C	100	PASS	AC=3074;AF=0.613818;AN=5008;NS=2504;DP=18034;EAS_AF=0.6161;AMR_AF=0.5807;AFR_AF=0.6445;EUR_AF=0.5447;SAS_AF=0.6646;AA=T|||;VT=SNP
3	17001727	rs59737477	C	T	100	PASS	AC=886;AF=0.176917;AN=5008;NS=2504;DP=19833;EAS_AF=0.4752;AMR_AF=0.1686;AFR_AF=0.0053;EUR_AF=0.1392;SAS_AF=0.1462;AA=C|||;VT=SNP
3	17002105	rs964576	C	T	100	PASS	AC=1276;AF=0.254792;AN=5008;NS=2504;DP=20910;EAS_AF=0.5268;AMR_AF=0.1888;AFR_AF=0.0938;EUR_AF=0.1928;SAS_AF=0.3027;AA=C|||;VT=SNP
3	17002549	rs115085066	A	T	100	PASS	AC=51;AF=0.0101837;AN=5008;NS=2504;DP=19479;EAS_AF=0;AMR_AF=0.0043;AFR_AF=0.0008;EUR_AF=0.0378;SAS_AF=0.0092;AA=A|||;VT=SNP
3	17002619	rs6769249	G	A	100	PASS	AC=1996;AF=0.398562;AN=5008;NS=2504;DP=19113;EAS_AF=0.0893;AMR_AF=0.4107;AFR_AF=0.6589;EUR_AF=0.3926;SAS_AF=0.363;AA=A|||;VT=SNP
3	17003289	rs115788742	C	A	100	PASS	AC=82;AF=0.0163738;AN=5008;NS=2504;DP=21488;EAS_AF=0;AMR_AF=0.0101;AFR_AF=0.0008;EUR_AF=0.0258;SAS_AF=0.0491;AA=C|||;VT=SNP
3	17003529	rs6796868	A	G	100	PASS	AC=1313;AF=0.262181;AN=5008;NS=2504;DP=19061;EAS_AF=0.0694;AMR_AF=0.2767;AFR_AF=0.3018;EUR_AF=0.3608;SAS_AF=0.2955;AA=A|||;VT=SNP
3	17003928	rs1550519	C	T	100	PASS	AC=1592;AF=0.317891;AN=5008;NS=2504;DP=14512;EAS_AF=0.0893;AMR_AF=0.3775;AFR_AF=0.4259;EUR_AF=0.3678;SAS_AF=0.3139;AA=-|||;VT=SNP
3	17004284	rs6775782	G	A	100	PASS	AC=1982;AF=0.395767;AN=5008;NS=2504;DP=14671;EAS_AF=0.0893;AMR_AF=0.4107;AFR_AF=0.6475;EUR_AF=0.3936;SAS_AF=0.363;AA=A|||;VT=SNP
3	17007413	rs149286776	G	A	100	PASS	AC=82;AF=0.0163738;AN=5008;NS=2504;DP=22289;EAS_AF=0;AMR_AF=0.0101;AFR_AF=0.0008;EUR_AF=0.0258;SAS_AF=0.0491;AA=G|||;VT=SNP
3	17008018	rs12488103	G	A	100	PASS	AC=1284;AF=0.25639;AN=5008;NS=2504;DP=18954;EAS_AF=0.5377;AMR_AF=0.1888;AFR_AF=0.0938;EUR_AF=0.1909;SAS_AF=0.3016;AA=-|||;VT=SNP
3	17008230	rs12494582	A	G	100	PASS	AC=1306;AF=0.260783;AN=5008;NS=2504;DP=20745;EAS_AF=0.5377;AMR_AF=0.1888;AFR_AF=0.1089;EUR_AF=0.1928;SAS_AF=0.3016;AA=-|||;VT=SNP
3	17009423	rs116328726	A	G	100	PASS	AC=82;AF=0.0163738;AN=5008;NS=2504;DP=20448;EAS_AF=0;AMR_AF=0.0101;AFR_AF=0.0008;EUR_AF=0.0258;SAS_AF=0.0491;AA=a|||;VT=SNP
3	17009654	rs74920719	G	A	100	PASS	AC=253;AF=0.0505192;AN=5008;NS=2504;DP=21087;EAS_AF=0.1776;AMR_AF=0.0173;AFR_AF=0.0015;EUR_AF=0.0189;SAS_AF=0.0419;AA=g|||;VT=SNP
3	17010002	rs116811217	A	T	100	PASS	AC=82;AF=0.0163738;AN=5008;NS=2504;DP=19705;EAS_AF=0;AMR_AF=0.0101;AFR_AF=0.0008;EUR_AF=0.0258;SAS_AF=0.0491;AA=a|||;VT=SNP
3	17010093	rs13317381	T	G	100	PASS	AC=3147;AF=0.628395;AN=5008;NS=2504;DP=20700;EAS_AF=0.63;AMR_AF=0.5821;AFR_AF=0.6884;EUR_AF=0.5447;SAS_AF=0.6646;AA=g|||;VT=SNP
3	17010208	rs78689751	C	G	100	PASS	AC=82;AF=0.0163738;AN=5008;NS=2504;DP=20564;EAS_AF=0;AMR_AF=0.0101;AFR_AF=0.0008;EUR_AF=0.0258;SAS_AF=0.0491;AA=c|||;VT=SNP
3	17010401	rs4685410	T	C	100	PASS	AC=904;AF=0.180511;AN=5008;NS=2504;DP=20742;EAS_AF=0.4881;AMR_AF=0.1686;AFR_AF=0.0083;EUR_AF=0.1392;SAS_AF=0.1472;AA=t|||;VT=SNP
3	17011218	rs6781611	G	A	100	PASS	AC=3254;AF=0.64976;AN=5008;NS=2504;DP=15179;EAS_AF=0.6379;AMR_AF=0.5937;AFR_AF=0.7549;EUR_AF=0.5487;SAS_AF=0.6636;AA=A|||;VT=SNP
3	17011474	rs3906814	C	G	100	PASS	AC=2974;AF=0.59385;AN=5008;NS=2504;DP=11434;EAS_AF=0.6062;AMR_AF=0.4841;AFR_AF=0.6437;EUR_AF=0.5417;SAS_AF=0.6452;AA=C|||;VT=SNP
3	17011681	rs11915356	C	T	100	PASS	AC=1683;AF=0.336062;AN=5008;NS=2504;DP=12124;EAS_AF=0.5258;AMR_AF=0.219;AFR_AF=0.3328;EUR_AF=0.2167;SAS_AF=0.3507;AA=C|||;VT=SNP
3	17013123	rs138148560	A	T	100	PASS	AC=82;AF=0.0163738;AN=5008;NS=2504;DP=21481;EAS_AF=0;AMR_AF=0.0101;AFR_AF=0.0008;EUR_AF=0.0258;SAS_AF=0.0491;AA=A|||;VT=SNP
3	17013379	rs148218335	G	A	100	PASS	AC=264;AF=0.0527157;AN=5008;NS=2504;DP=21028;EAS_AF=0;AMR_AF=0.0216;AFR_AF=0.1324;EUR_AF=0.0258;SAS_AF=0.0491;AA=G|||;VT=SNP
3	17013407	rs141229961	C	G	100	PASS	AC=82;AF=0.0163738;AN=5008;NS=2504;DP=20693;EAS_AF=0;AMR_AF=0.0101;AFR_AF=0.0008;EUR_AF=0.0258;SAS_AF=0.0491;AA=C|||;VT=SNP
3	17013862	rs114357275	T	A	100	PASS	AC=24;AF=0.00479233;AN=5008;NS=2504;DP=21308;EAS_AF=0;AMR_AF=0.0043;AFR_AF=0;EUR_AF=0.0189;SAS_AF=0.002;AA=T|||;VT=SNP
3	17014785	rs73039055	A	G	100	PASS	AC=21;AF=0.00419329;AN=5008;NS=2504;DP=18634;EAS_AF=0;AMR_AF=0.0014;AFR_AF=0;EUR_AF=0.0179;SAS_AF=0.002;AA=A|||;VT=SNP
3	17014806	rs12495362	A	G	100	PASS	AC=1260;AF=0.251597;AN=5008;NS=2504;DP=16872;EAS_AF=0.5387;AMR_AF=0.1772;AFR_AF=0.1074;EUR_AF=0.1561;SAS_AF=0.3016;AA=A|||;VT=SNP
3	17014906	rs34437014	T	C	100	PASS	AC=559;AF=0.111621;AN=5008;NS=2504;DP=16099;EAS_AF=0.0625;AMR_AF=0.1888;AFR_AF=0.0242;EUR_AF=0.2207;SAS_AF=0.1135;AA=T|||;VT=SNP
3	17015249	rs12489706	G	T	100	PASS	AC=510;AF=0.101837;AN=5008;NS=2504;DP=18390;EAS_AF=0.003;AMR_AF=0.1729;AFR_AF=0.0234;EUR_AF=0.2286;SAS_AF=0.1288;AA=G|||;VT=SNP
3	17015471	rs115780831	G	A	100	PASS	AC=21;AF=0.00419329;AN=5008;NS=2504;DP=21378;EAS_AF=0;AMR_AF=0.0029;AFR_AF=0.0008;EUR_AF=0.0149;SAS_AF=0.0031;AA=G|||;VT=SNP
3	17015935	rs34322012	T	C	100	PASS	AC=1302;AF=0.259984;AN=5008;NS=2504;DP=21591;EAS_AF=0.5486;AMR_AF=0.1888;AFR_AF=0.0938;EUR_AF=0.1968;SAS_AF=0.3027;AA=T|||;VT=SNP
3	17016127	rs4684306	T	C	100	PASS	AC=1288;AF=0.257188;AN=5008;NS=2504;DP=21412;EAS_AF=0.5387;AMR_AF=0.1888;AFR_AF=0.0938;EUR_AF=0.1928;SAS_AF=0.3027;AA=T|||;VT=SNP
3	17016719	rs1806556	C	T	100	PASS	AC=3230;AF=0.644968;AN=5008;NS=2504;DP=20008;EAS_AF=0.6161;AMR_AF=0.5937;AFR_AF=0.7549;EUR_AF=0.5457;SAS_AF=0.6646;AA=T|||;VT=SNP
3	17016794	rs1806555	A	C	100	PASS	AC=3030;AF=0.605032;AN=5008;NS=2504;DP=18875;EAS_AF=0.6101;AMR_AF=0.4914;AFR_AF=0.6808;EUR_AF=0.5388;SAS_AF=0.6462;AA=A|||;VT=SNP
3	17016860	rs80087828	C	T	100	PASS	AC=82;AF=0.0163738;AN=5008;NS=2504;DP=20503;EAS_AF=0;AMR_AF=0.0101;AFR_AF=0.0008;EUR_AF=0.0258;SAS_AF=0.0491;AA=C|||;VT=SNP
3	17017001	rs55942882	G	A	100	PASS	AC=558;AF=0.111422;AN=5008;NS=2504;DP=19386;EAS_AF=0.0625;AMR_AF=0.1888;AFR_AF=0.0242;EUR_AF=0.2197;SAS_AF=0.1135;AA=G|||;VT=SNP
3	17017618	rs73145323	C	T	100	PASS	AC=709;AF=0.141573;AN=5008;NS=2504;DP=21789;EAS_AF=0.0079;AMR_AF=0.0821;AFR_AF=0.2753;EUR_AF=0.1004;SAS_AF=0.183;AA=C|||;VT=SNP
3	17017691	rs62246031	C	T	100	PASS	AC=560;AF=0.111821;AN=5008;NS=2504;DP=21237;EAS_AF=0.0625;AMR_AF=0.1888;AFR_AF=0.0242;EUR_AF=0.2197;SAS_AF=0.1155;AA=C|||;VT=SNP
3	17018256	rs4685411	G	T	100	PASS	AC=1521;AF=0.303714;AN=5008;NS=2504;DP=20055;EAS_AF=0.5367;AMR_AF=0.1988;AFR_AF=0.2398;EUR_AF=0.1819;SAS_AF=0.3497;AA=G|||;VT=SNP
3	17019857	rs7653027	C	T	100	PASS	AC=3088;AF=0.616613;AN=5008;NS=2504;DP=21329;EAS_AF=0.626;AMR_AF=0.5778;AFR_AF=0.6437;EUR_AF=0.5487;SAS_AF=0.6677;AA=T|||;VT=SNP
3	17019910	rs35307172	T	C	100	PASS	AC=564;AF=0.11262;AN=5008;NS=2504;DP=20318;EAS_AF=0.0625;AMR_AF=0.1916;AFR_AF=0.025;EUR_AF=0.2207;SAS_AF=0.1155;AA=T|||;VT=SNP
3	17020023	rs62246033	A	T	100	PASS	AC=1288;AF=0.257188;AN=5008;NS=2504;DP=19967;EAS_AF=0.5367;AMR_AF=0.1888;AFR_AF=0.0938;EUR_AF=0.1958;SAS_AF=0.3016;AA=A|||;VT=SNP
3	17020424	rs58750701	C	T	100	PASS	AC=1557;AF=0.310903;AN=5008;NS=2504;DP=20530;EAS_AF=0.5268;AMR_AF=0.2104;AFR_AF=0.2413;EUR_AF=0.2167;SAS_AF=0.3507;AA=c|||;VT=SNP
3	17020573	rs9870977	A	G	100	PASS	AC=1442;AF=0.287939;AN=5008;NS=2504;DP=18364;EAS_AF=0.0893;AMR_AF=0.366;AFR_AF=0.3464;EUR_AF=0.328;SAS_AF=0.317;AA=G|||;VT=SNP
3	17020726	rs115082743	A	G	100	PASS	AC=83;AF=0.0165735;AN=5008;NS=2504;DP=18731;EAS_AF=0;AMR_AF=0.0101;AFR_AF=0.0008;EUR_AF=0.0268;SAS_AF=0.0491;AA=A|||;VT=SNP
3	17022791	rs9881997	A	C	100	PASS	AC=1567;AF=0.312899;AN=5008;NS=2504;DP=17147;EAS_AF=0.0893;AMR_AF=0.3746;AFR_AF=0.4372;EUR_AF=0.328;SAS_AF=0.316;AA=A|||;VT=SNP
3	17022845	rs12054464	A	G	100	PASS	AC=563;AF=0.11242;AN=5008;NS=2504;DP=16629;EAS_AF=0.0625;AMR_AF=0.1902;AFR_AF=0.025;EUR_AF=0.2217;SAS_AF=0.1145;AA=A|||;VT=SNP
3	17023791	rs75380212	G	A	100	PASS	AC=83;AF=0.0165735;AN=5008;NS=2504;DP=18808;EAS_AF=0;AMR_AF=0.0101;AFR_AF=0.0008;EUR_AF=0.0268;SAS_AF=0.0491;AA=G|||;VT=SNP
3	17024248	rs7629171	A	G	100	PASS	AC=3161;AF=0.63119;AN=5008;NS=2504;DP=16584;EAS_AF=0.6389;AMR_AF=0.5893;AFR_AF=0.6838;EUR_AF=0.5477;SAS_AF=0.6677;AA=G|||;VT=SNP
3	17024594	rs78657844	G	A	100	PASS	AC=71;AF=0.0141773;AN=5008;NS=2504;DP=15660;EAS_AF=0;AMR_AF=0.0216;AFR_AF=0.0053;EUR_AF=0.0467;SAS_AF=0.002;AA=G|||;VT=SNP
3	17024977	rs58679681	A	G	100	PASS	AC=1286;AF=0.256789;AN=5008;NS=2504;DP=14736;EAS_AF=0.5377;AMR_AF=0.1888;AFR_AF=0.0938;EUR_AF=0.1938;SAS_AF=0.3006;AA=A|||;VT=SNP
3	17025583	rs59256854	T	C	100	PASS	AC=858;AF=0.171326;AN=5008;NS=2504;DP=17772;EAS_AF=0.0823;AMR_AF=0.2911;AFR_AF=0.1619;EUR_AF=0.2276;SAS_AF=0.1329;AA=T|||;VT=SNP
3	17025606	rs4416363	A	G	100	PASS	AC=2300;AF=0.459265;AN=5008;NS=2504;DP=17002;EAS_AF=0.5565;AMR_AF=0.2968;AFR_AF=0.5204;EUR_AF=0.3201;SAS_AF=0.5348;AA=A|||;VT=SNP
3	17026123	rs11717329	G	A	100	PASS	AC=3248;AF=0.648562;AN=5008;NS=2504;DP=18389;EAS_AF=0.626;AMR_AF=0.5965;AFR_AF=0.7549;EUR_AF=0.5487;SAS_AF=0.6677;AA=A|||;VT=SNP
3	17026413	rs11717433	G	T	100	PASS	AC=1308;AF=0.261182;AN=5008;NS=2504;DP=18547;EAS_AF=0.5367;AMR_AF=0.1888;AFR_AF=0.1097;EUR_AF=0.1938;SAS_AF=0.3027;AA=G|||;VT=SNP
3	17026764	rs34053933	T	A	100	PASS	AC=862;AF=0.172125;AN=5008;NS=2504;DP=17349;EAS_AF=0.0823;AMR_AF=0.2925;AFR_AF=0.1619;EUR_AF=0.2286;SAS_AF=0.135;AA=A|||;VT=SNP
3	17027205	rs13085309	A	G	100	PASS	AC=302;AF=0.0603035;AN=5008;NS=2504;DP=20195;EAS_AF=0.0119;AMR_AF=0.0605;AFR_AF=0.0045;EUR_AF=0.1849;SAS_AF=0.0573;AA=A|||;VT=SNP
3	17028378	rs13071645	T	C	100	PASS	AC=3157;AF=0.630391;AN=5008;NS=2504;DP=18708;EAS_AF=0.6379;AMR_AF=0.5893;AFR_AF=0.6823;EUR_AF=0.5477;SAS_AF=0.6667;AA=C|||;VT=SNP
3	17029273	rs77889456	T	C	100	PASS	AC=112;AF=0.0223642;AN=5008;NS=2504;DP=16214;EAS_AF=0;AMR_AF=0.013;AFR_AF=0.003;EUR_AF=0.0507;SAS_AF=0.0491;AA=T|||;VT=SNP
3	17029327	rs79714874	A	T	100	PASS	AC=49;AF=0.00978435;AN=5008;NS=2504;DP=17267;EAS_AF=0;AMR_AF=0.0043;AFR_AF=0.0008;EUR_AF=0.0378;SAS_AF=0.0072;AA=A|||;VT=SNP
3	17029455	rs9881521	G	A	100	PASS	AC=3245;AF=0.647963;AN=5008;NS=2504;DP=17549;EAS_AF=0.625;AMR_AF=0.5965;AFR_AF=0.7534;EUR_AF=0.5487;SAS_AF=0.6677;AA=A|||;VT=SNP
3	17031397	rs6778233	T	C	100	PASS	AC=1567;AF=0.312899;AN=5008;NS=2504;DP=20786;EAS_AF=0.0893;AMR_AF=0.3746;AFR_AF=0.438;EUR_AF=0.327;SAS_AF=0.316;AA=C|||;VT=SNP
3	17031607	rs6765761	G	A	100	PASS	AC=688;AF=0.13738;AN=5008;NS=2504;DP=22165;EAS_AF=0.0069;AMR_AF=0.0793;AFR_AF=0.2617;EUR_AF=0.1004;SAS_AF=0.183;AA=g|||;VT=SNP
3	17033924	rs115262455	C	A	100	PASS	AC=83;AF=0.0165735;AN=5008;NS=2504;DP=23429;EAS_AF=0;AMR_AF=0.0101;AFR_AF=0.0008;EUR_AF=0.0268;SAS_AF=0.0491;AA=C|||;VT=SNP
3	17034848	rs116440969	T	C	100	PASS	AC=83;AF=0.0165735;AN=5008;NS=2504;DP=19901;EAS_AF=0;AMR_AF=0.0101;AFR_AF=0.0008;EUR_AF=0.0268;SAS_AF=0.0491;AA=T|||;VT=SNP
3	17035078	rs4685418	T	A	100	PASS	AC=3138;AF=0.626597;AN=5008;NS=2504;DP=18665;EAS_AF=0.624;AMR_AF=0.585;AFR_AF=0.6793;EUR_AF=0.5477;SAS_AF=0.6687;AA=A|||;VT=SNP
3	17035399	rs9810017	G	C	100	PASS	AC=3247;AF=0.648363;AN=5008;NS=2504;DP=17369;EAS_AF=0.625;AMR_AF=0.5965;AFR_AF=0.7542;EUR_AF=0.5487;SAS_AF=0.6687;AA=C|||;VT=SNP
3	17035824	rs17042974	G	A	100	PASS	AC=185;AF=0.0369409;AN=5008;NS=2504;DP=16445;EAS_AF=0;AMR_AF=0.0173;AFR_AF=0.0726;EUR_AF=0.0288;SAS_AF=0.0491;AA=G|||;VT=SNP
3	17036327	rs17042972	G	A	100	PASS	AC=238;AF=0.047524;AN=5008;NS=2504;DP=18631;EAS_AF=0.0506;AMR_AF=0.1282;AFR_AF=0.0053;EUR_AF=0.0348;SAS_AF=0.0573;AA=G|||;VT=SNP
3	17036387	rs73039077	G	C	100	PASS	AC=510;AF=0.101837;AN=5008;NS=2504;DP=20835;EAS_AF=0.005;AMR_AF=0.1715;AFR_AF=0.0234;EUR_AF=0.2276;SAS_AF=0.1288;AA=G|||;VT=SNP
3	17036639	rs6806862	A	T	100	PASS	AC=1286;AF=0.256789;AN=5008;NS=2504;DP=20135;EAS_AF=0.5347;AMR_AF=0.1888;AFR_AF=0.0938;EUR_AF=0.1948;SAS_AF=0.3027;AA=A|||;VT=SNP
3	17036875	rs6807144	A	T	100	PASS	AC=3247;AF=0.648363;AN=5008;NS=2504;DP=18842;EAS_AF=0.625;AMR_AF=0.5965;AFR_AF=0.7542;EUR_AF=0.5497;SAS_AF=0.6677;AA=T|||;VT=SNP
3	17036967	rs145096626	G	A	100	PASS	AC=16;AF=0.00319489;AN=5008;NS=2504;DP=16140;EAS_AF=0;AMR_AF=0.0029;AFR_AF=0.0008;EUR_AF=0.0129;SAS_AF=0;AA=G|||;VT=SNP
3	17037000	rs148359754	C	A	100	PASS	AC=21;AF=0.00419329;AN=5008;NS=2504;DP=15783;EAS_AF=0;AMR_AF=0.013;AFR_AF=0.0008;EUR_AF=0.0109;SAS_AF=0;AA=C|||;VT=SNP
3	17037836	rs76538807	C	T	100	PASS	AC=113;AF=0.0225639;AN=5008;NS=2504;DP=20065;EAS_AF=0;AMR_AF=0.0447;AFR_AF=0.0023;EUR_AF=0.0586;SAS_AF=0.0204;AA=C|||;VT=SNP
3	17037869	rs6442658	C	T	100	PASS	AC=4132;AF=0.82508;AN=5008;NS=2504;DP=20337;EAS_AF=0.8165;AMR_AF=0.7853;AFR_AF=0.8654;EUR_AF=0.7962;SAS_AF=0.8374;AA=T|||;VT=SNP
3	17038914	rs191250697	T	C	100	PASS	AC=113;AF=0.0225639;AN=5008;NS=2504;DP=17741;EAS_AF=0;AMR_AF=0.0447;AFR_AF=0.0023;EUR_AF=0.0586;SAS_AF=0.0204;AA=T|||;VT=SNP
3	17038984	rs58855245	A	G	100	PASS	AC=738;AF=0.147364;AN=5008;NS=2504;DP=17708;EAS_AF=0.0823;AMR_AF=0.2839;AFR_AF=0.0741;EUR_AF=0.2276;SAS_AF=0.1339;AA=G|||;VT=SNP
3	17039276	rs6805534	T	C	100	PASS	AC=3137;AF=0.626398;AN=5008;NS=2504;DP=15194;EAS_AF=0.626;AMR_AF=0.585;AFR_AF=0.677;EUR_AF=0.5487;SAS_AF=0.6677;AA=C|||;VT=SNP
3	17039321	rs6805550	T	C	100	PASS	AC=1445;AF=0.288538;AN=5008;NS=2504;DP=15917;EAS_AF=0.0893;AMR_AF=0.366;AFR_AF=0.3495;EUR_AF=0.327;SAS_AF=0.317;AA=C|||;VT=SNP
3	17040360	rs9845551	A	G	100	PASS	AC=1442;AF=0.287939;AN=5008;NS=2504;DP=18957;EAS_AF=0.0893;AMR_AF=0.366;AFR_AF=0.3472;EUR_AF=0.327;SAS_AF=0.317;AA=A|||;VT=SNP
3	17040699	rs7652874	T	A	100	PASS	AC=304;AF=0.0607029;AN=5008;NS=2504;DP=18882;EAS_AF=0.0119;AMR_AF=0.0605;AFR_AF=0.0053;EUR_AF=0.1849;SAS_AF=0.0583;AA=T|||;VT=SNP
3	17041144	rs77798320	C	G	100	PASS	AC=83;AF=0.0165735;AN=5008;NS=2504;DP=17993;EAS_AF=0;AMR_AF=0.0101;AFR_AF=0.0008;EUR_AF=0.0268;SAS_AF=0.0491;AA=C|||;VT=SNP
3	17041315	rs75704519	A	G	100	PASS	AC=83;AF=0.0165735;AN=5008;NS=2504;DP=17353;EAS_AF=0;AMR_AF=0.0101;AFR_AF=0.0008;EUR_AF=0.0268;SAS_AF=0.0491;AA=A|||;VT=SNP
3	17041935	rs114757696	G	T	100	PASS	AC=83;AF=0.0165735;AN=5008;NS=2504;DP=17616;EAS_AF=0;AMR_AF=0.0101;AFR_AF=0.0008;EUR_AF=0.0268;SAS_AF=0.0491;AA=G|||;VT=SNP
3	17042214	rs4685419	G	A	100	PASS	AC=1286;AF=0.256789;AN=5008;NS=2504;DP=20721;EAS_AF=0.5357;AMR_AF=0.1888;AFR_AF=0.093;EUR_AF=0.1948;SAS_AF=0.3027;AA=G|||;VT=SNP
3	17042303	rs6442659	C	T	100	PASS	AC=1442;AF=0.287939;AN=5008;NS=2504;DP=19746;EAS_AF=0.0893;AMR_AF=0.366;AFR_AF=0.3472;EUR_AF=0.327;SAS_AF=0.317;AA=T|||;VT=SNP
3	17043413	rs12233492	T	C	100	PASS	AC=3146;AF=0.628195;AN=5008;NS=2504;DP=18882;EAS_AF=0.626;AMR_AF=0.5893;AFR_AF=0.6815;EUR_AF=0.5487;SAS_AF=0.6677;AA=C|||;VT=SNP
3	17043420	rs12233493	T	G	100	PASS	AC=1285;AF=0.256589;AN=5008;NS=2504;DP=18768;EAS_AF=0.0694;AMR_AF=0.2738;AFR_AF=0.3094;EUR_AF=0.3221;SAS_AF=0.2986;AA=T|||;VT=SNP
3	17043577	rs12233541	A	G	100	PASS	AC=563;AF=0.11242;AN=5008;NS=2504;DP=17129;EAS_AF=0.0625;AMR_AF=0.1916;AFR_AF=0.0234;EUR_AF=0.2217;SAS_AF=0.1155;AA=A|||;VT=SNP
3	17044412	rs4130495	T	G	100	PASS	AC=1394;AF=0.278355;AN=5008;NS=2504;DP=16772;EAS_AF=0.0883;AMR_AF=0.3501;AFR_AF=0.329;EUR_AF=0.3231;SAS_AF=0.3088;AA=G|||;VT=SNP
3	17044632	rs146492225	T	C	100	PASS	AC=23;AF=0.00459265;AN=5008;NS=2504;DP=20996;EAS_AF=0;AMR_AF=0.0043;AFR_AF=0.0008;EUR_AF=0.0159;SAS_AF=0.0031;AA=T|||;VT=SNP
3	17045363	rs4461404	T	C	100	PASS	AC=3139;AF=0.626797;AN=5008;NS=2504;DP=18059;EAS_AF=0.627;AMR_AF=0.585;AFR_AF=0.6778;EUR_AF=0.5487;SAS_AF=0.6677;AA=C|||;VT=SNP
3	17045586	rs7617779	A	G	100	PASS	AC=2198;AF=0.438898;AN=5008;NS=2504;DP=18740;EAS_AF=0.5446;AMR_AF=0.2824;AFR_AF=0.5144;EUR_AF=0.2962;SAS_AF=0.4857;AA=A|||;VT=SNP
3	17045728	rs9835432	G	A	100	PASS	AC=736;AF=0.146965;AN=5008;NS=2504;DP=17633;EAS_AF=0.0823;AMR_AF=0.2839;AFR_AF=0.0734;EUR_AF=0.2276;SAS_AF=0.1329;AA=A|||;VT=SNP
3	17046152	rs6442660	G	A	100	PASS	AC=3249;AF=0.648762;AN=5008;NS=2504;DP=15363;EAS_AF=0.627;AMR_AF=0.5965;AFR_AF=0.7534;EUR_AF=0.5507;SAS_AF=0.6677;AA=A|||;VT=SNP
3	17046288	rs12233538	T	C	100	PASS	AC=578;AF=0.115415;AN=5008;NS=2504;DP=15360;EAS_AF=0.0625;AMR_AF=0.1916;AFR_AF=0.0348;EUR_AF=0.2227;SAS_AF=0.1145;AA=T|||;VT=SNP
3	17047032	rs4452313	A	T	100	PASS	AC=2432;AF=0.485623;AN=5008;NS=2504;DP=19587;EAS_AF=0.5446;AMR_AF=0.2997;AFR_AF=0.6369;EUR_AF=0.3082;SAS_AF=0.5348;AA=A|||;VT=SNP
3	17047123	rs4472039	T	C	100	PASS	AC=3102;AF=0.619409;AN=5008;NS=2504;DP=19907;EAS_AF=0.627;AMR_AF=0.5793;AFR_AF=0.674;EUR_AF=0.5209;SAS_AF=0.6677;AA=C|||;VT=SNP
3	17047286	rs9845137	C	A	100	PASS	AC=559;AF=0.111621;AN=5008;NS=2504;DP=17621;EAS_AF=0.0625;AMR_AF=0.1902;AFR_AF=0.0325;EUR_AF=0.2068;SAS_AF=0.1155;AA=C|||;VT=SNP
3	17048265	rs7616589	T	C	100	PASS	AC=542;AF=0.108227;AN=5008;NS=2504;DP=19954;EAS_AF=0.0625;AMR_AF=0.1888;AFR_AF=0.0212;EUR_AF=0.2068;SAS_AF=0.1145;AA=T|||;VT=SNP
3	17048487	rs3924971	G	A	100	PASS	AC=3117;AF=0.622404;AN=5008;NS=2504;DP=19720;EAS_AF=0.626;AMR_AF=0.5821;AFR_AF=0.6755;EUR_AF=0.5338;SAS_AF=0.6667;AA=A|||;VT=SNP
3	17048715	rs4290789	G	A	100	PASS	AC=546;AF=0.109026;AN=5008;NS=2504;DP=18264;EAS_AF=0.0625;AMR_AF=0.1888;AFR_AF=0.0212;EUR_AF=0.2068;SAS_AF=0.1186;AA=G|||;VT=SNP
3	17049965	rs9876768	T	C	100	PASS	AC=722;AF=0.144169;AN=5008;NS=2504;DP=20175;EAS_AF=0.0823;AMR_AF=0.2824;AFR_AF=0.0749;EUR_AF=0.2127;SAS_AF=0.1329;AA=T|||;VT=SNP
3	17050993	rs7612044	G	C	100	PASS	AC=3261;AF=0.651158;AN=5008;NS=2504;DP=18577;EAS_AF=0.626;AMR_AF=0.5937;AFR_AF=0.7769;EUR_AF=0.5348;SAS_AF=0.6677;AA=C|||;VT=SNP
3	17051081	rs28498854	T	A	100	PASS	AC=852;AF=0.170128;AN=5008;NS=2504;DP=16892;EAS_AF=0.0823;AMR_AF=0.2911;AFR_AF=0.1687;EUR_AF=0.2127;SAS_AF=0.1329;AA=A|||;VT=SNP
3	17051328	rs7653834	T	C	100	PASS	AC=2268;AF=0.452875;AN=5008;NS=2504;DP=19008;EAS_AF=0.5466;AMR_AF=0.2911;AFR_AF=0.5061;EUR_AF=0.3211;SAS_AF=0.5348;AA=T|||;VT=SNP;EX_TARGET
3	17051450	rs28932173	C	A	100	PASS	AC=219;AF=0.04373;AN=5008;NS=2504;DP=20785;EAS_AF=0.0506;AMR_AF=0.1254;AFR_AF=0.003;EUR_AF=0.0209;SAS_AF=0.0573;AA=C|||;VT=SNP;EX_TARGET
3	17053001	rs61751587	C	T	100	PASS	AC=85;AF=0.0169728;AN=5008;NS=2504;DP=19339;EAS_AF=0;AMR_AF=0.0101;AFR_AF=0.0008;EUR_AF=0.0258;SAS_AF=0.0521;AA=C|||;VT=SNP;EX_TARGET
3	17053499	rs4602367	A	G	100	PASS	AC=3116;AF=0.622204;AN=5008;NS=2504;DP=17772;EAS_AF=0.626;AMR_AF=0.5821;AFR_AF=0.674;EUR_AF=0.5338;SAS_AF=0.6677;AA=G|||;VT=SNP;EX_TARGET
3	17053613	rs61751588	C	T	100	PASS	AC=34;AF=0.00678914;AN=5008;NS=2504;DP=17519;EAS_AF=0;AMR_AF=0.0043;AFR_AF=0.0008;EUR_AF=0.0258;SAS_AF=0.0041;AA=C|||;VT=SNP;EX_TARGET
3	17053985	rs73153248	C	T	100	PASS	AC=628;AF=0.125399;AN=5008;NS=2504;DP=15712;EAS_AF=0.0069;AMR_AF=0.0706;AFR_AF=0.2345;EUR_AF=0.0984;SAS_AF=0.1667;AA=C|||;VT=SNP
3	17054484	rs114433593	T	C	100	PASS	AC=34;AF=0.00678914;AN=5008;NS=2504;DP=19315;EAS_AF=0;AMR_AF=0.013;AFR_AF=0.0015;EUR_AF=0.0179;SAS_AF=0.0051;AA=T|||;VT=SNP
3	17056031	rs7611127	G	A	100	PASS	AC=3218;AF=0.642572;AN=5008;NS=2504;DP=19275;EAS_AF=0.626;AMR_AF=0.5922;AFR_AF=0.7489;EUR_AF=0.5258;SAS_AF=0.6718;AA=A|||;VT=SNP
3	17057303	rs140452535	C	A	100	PASS	AC=85;AF=0.0169728;AN=5008;NS=2504;DP=21058;EAS_AF=0;AMR_AF=0.0101;AFR_AF=0.0008;EUR_AF=0.0258;SAS_AF=0.0521;AA=C|||;VT=SNP
3	17059368	rs114076711	G	A	100	PASS	AC=44;AF=0.00878594;AN=5008;NS=2504;DP=22167;EAS_AF=0;AMR_AF=0.0043;AFR_AF=0.0015;EUR_AF=0.0328;SAS_AF=0.0061;AA=G|||;VT=SNP
3	17059848	rs34824028	G	A	100	PASS	AC=541;AF=0.108027;AN=5008;NS=2504;DP=21325;EAS_AF=0.0625;AMR_AF=0.1888;AFR_AF=0.0212;EUR_AF=0.2068;SAS_AF=0.1135;AA=G|||;VT=SNP
3	17060203	rs13083189	G	A	100	PASS	AC=625;AF=0.1248;AN=5008;NS=2504;DP=19308;EAS_AF=0.0615;AMR_AF=0.1988;AFR_AF=0.0219;EUR_AF=0.2316;SAS_AF=0.1667;AA=G|||;VT=SNP
3	17060325	rs115104508	C	T	100	PASS	AC=132;AF=0.0263578;AN=5008;NS=2504;DP=16830;EAS_AF=0;AMR_AF=0.0115;AFR_AF=0.0356;EUR_AF=0.0258;SAS_AF=0.0521;AA=C|||;VT=SNP
3	17060422	rs79941504	G	T	100	PASS	AC=97;AF=0.019369;AN=5008;NS=2504;DP=16500;EAS_AF=0;AMR_AF=0.0115;AFR_AF=0.0023;EUR_AF=0.0437;SAS_AF=0.0429;AA=G|||;VT=SNP
3	17061896	rs114556321	G	A	100	PASS	AC=85;AF=0.0169728;AN=5008;NS=2504;DP=16065;EAS_AF=0;AMR_AF=0.0101;AFR_AF=0.0008;EUR_AF=0.0258;SAS_AF=0.0521;AA=G|||;VT=SNP
3	17063618	rs76151848	T	C	100	PASS	AC=38;AF=0.00758786;AN=5008;NS=2504;DP=17907;EAS_AF=0;AMR_AF=0.013;AFR_AF=0.0008;EUR_AF=0.0139;SAS_AF=0.0143;AA=T|||;VT=SNP
3	17063744	rs4684307	A	G	100	PASS	AC=1262;AF=0.251997;AN=5008;NS=2504;DP=16974;EAS_AF=0.5397;AMR_AF=0.1873;AFR_AF=0.0703;EUR_AF=0.1978;SAS_AF=0.3027;AA=A|||;VT=SNP
3	17064125	rs4234539	T	C	100	PASS	AC=3131;AF=0.6252;AN=5008;NS=2504;DP=18744;EAS_AF=0.629;AMR_AF=0.5821;AFR_AF=0.6732;EUR_AF=0.5358;SAS_AF=0.6789;AA=C|||;VT=SNP
3	17064893	rs6776032	C	A	100	PASS	AC=3129;AF=0.6248;AN=5008;NS=2504;DP=19299;EAS_AF=0.628;AMR_AF=0.5821;AFR_AF=0.6732;EUR_AF=0.5348;SAS_AF=0.6789;AA=A|||;VT=SNP
3	17065116	rs6789316	T	A	100	PASS	AC=4146;AF=0.827875;AN=5008;NS=2504;DP=21115;EAS_AF=0.8214;AMR_AF=0.7882;AFR_AF=0.8654;EUR_AF=0.7992;SAS_AF=0.8415;AA=A|||;VT=SNP
3	17065240	rs73153264	A	G	100	PASS	AC=694;AF=0.138578;AN=5008;NS=2504;DP=21038;EAS_AF=0.0069;AMR_AF=0.0807;AFR_AF=0.2602;EUR_AF=0.0994;SAS_AF=0.1912;AA=A|||;VT=SNP
3	17065293	rs6803135	A	G	100	PASS	AC=1290;AF=0.257588;AN=5008;NS=2504;DP=20334;EAS_AF=0.5377;AMR_AF=0.1888;AFR_AF=0.0938;EUR_AF=0.1968;SAS_AF=0.3016;AA=A|||;VT=SNP
3	17066421	rs9844888	T	A	100	PASS	AC=1867;AF=0.372804;AN=5008;NS=2504;DP=19180;EAS_AF=0.6002;AMR_AF=0.3775;AFR_AF=0.1407;EUR_AF=0.4036;SAS_AF=0.4172;AA=T|||;VT=SNP
3	17067085	rs6442662	T	C	100	PASS	AC=797;AF=0.159145;AN=5008;NS=2504;DP=19568;EAS_AF=0.0069;AMR_AF=0.0922;AFR_AF=0.2746;EUR_AF=0.1243;SAS_AF=0.2434;AA=T|||;VT=SNP
3	17067971	rs3935970	T	C	100	PASS	AC=542;AF=0.108227;AN=5008;NS=2504;DP=19300;EAS_AF=0.0625;AMR_AF=0.1888;AFR_AF=0.0204;EUR_AF=0.2068;SAS_AF=0.1155;AA=T|||;VT=SNP
3	17068213	rs7634374	G	A	100	PASS	AC=1289;AF=0.257388;AN=5008;NS=2504;DP=16035;EAS_AF=0.5367;AMR_AF=0.1888;AFR_AF=0.0938;EUR_AF=0.1968;SAS_AF=0.3016;AA=G|||;VT=SNP
3	17068563	rs4295151	T	G	100	PASS	AC=3229;AF=0.644768;AN=5008;NS=2504;DP=15522;EAS_AF=0.626;AMR_AF=0.5937;AFR_AF=0.7504;EUR_AF=0.5348;SAS_AF=0.6708;AA=G|||;VT=SNP
3	17068576	rs4596131	G	A	100	PASS	AC=3229;AF=0.644768;AN=5008;NS=2504;DP=15649;EAS_AF=0.626;AMR_AF=0.5937;AFR_AF=0.7504;EUR_AF=0.5348;SAS_AF=0.6708;AA=A|||;VT=SNP
3	17070317	rs6796352	C	G	100	PASS	AC=1292;AF=0.257987;AN=5008;NS=2504;DP=20063;EAS_AF=0.5377;AMR_AF=0.1902;AFR_AF=0.093;EUR_AF=0.1978;SAS_AF=0.3027;AA=C|||;VT=SNP
3	17070519	rs62247182	G	A	100	PASS	AC=542;AF=0.108227;AN=5008;NS=2504;DP=18928;EAS_AF=0.0625;AMR_AF=0.1902;AFR_AF=0.0204;EUR_AF=0.2068;SAS_AF=0.1145;AA=G|||;VT=SNP
3	17070582	rs6809087	T	C	100	PASS	AC=3239;AF=0.646765;AN=5008;NS=2504;DP=16734;EAS_AF=0.629;AMR_AF=0.5937;AFR_AF=0.7481;EUR_AF=0.5368;SAS_AF=0.6789;AA=C|||;VT=SNP
3	17070859	rs61413357	A	G	100	PASS	AC=798;AF=0.159345;AN=5008;NS=2504;DP=18614;EAS_AF=0.0258;AMR_AF=0.1556;AFR_AF=0.2746;EUR_AF=0.1034;SAS_AF=0.2014;AA=N|||;VT=SNP
3	17070872	rs6797029	G	A	100	PASS	AC=3276;AF=0.654153;AN=5008;NS=2504;DP=18319;EAS_AF=0.629;AMR_AF=0.5937;AFR_AF=0.7776;EUR_AF=0.5358;SAS_AF=0.6779;AA=A|||;VT=SNP
3	17071977	rs11128813	A	G	100	PASS	AC=1478;AF=0.295128;AN=5008;NS=2504;DP=21213;EAS_AF=0.5397;AMR_AF=0.2003;AFR_AF=0.2277;EUR_AF=0.1978;SAS_AF=0.3016;AA=G|||;VT=SNP
3	17072651	rs11717649	A	G	100	PASS	AC=1478;AF=0.295128;AN=5008;NS=2504;DP=19804;EAS_AF=0.5397;AMR_AF=0.2003;AFR_AF=0.2277;EUR_AF=0.1978;SAS_AF=0.3016;AA=A|||;VT=SNP
3	17072997	rs4535211	A	G	100	PASS	AC=3237;AF=0.646366;AN=5008;NS=2504;DP=22367;EAS_AF=0.627;AMR_AF=0.5937;AFR_AF=0.7496;EUR_AF=0.5358;SAS_AF=0.6779;AA=G|||;VT=SNP
3	17073032	rs4383507	T	C	100	PASS	AC=1478;AF=0.295128;AN=5008;NS=2504;DP=21967;EAS_AF=0.5397;AMR_AF=0.2003;AFR_AF=0.2277;EUR_AF=0.1978;SAS_AF=0.3016;AA=C|||;VT=SNP
3	17073167	rs75806708	A	G	100	PASS	AC=27;AF=0.00539137;AN=5008;NS=2504;DP=20414;EAS_AF=0;AMR_AF=0.0101;AFR_AF=0;EUR_AF=0.0149;SAS_AF=0.0051;AA=A|||;VT=SNP
3	17073965	rs9834723	C	T	100	PASS	AC=581;AF=0.116014;AN=5008;NS=2504;DP=19406;EAS_AF=0.0625;AMR_AF=0.1888;AFR_AF=0.0507;EUR_AF=0.2068;SAS_AF=0.1145;AA=c|||;VT=SNP
3	17074263	rs11128814	T	A	100	PASS	AC=1484;AF=0.296326;AN=5008;NS=2504;DP=21081;EAS_AF=0.5377;AMR_AF=0.2046;AFR_AF=0.2315;EUR_AF=0.1978;SAS_AF=0.3016;AA=A|||;VT=SNP
3	17074281	rs17272789	G	C	100	PASS	AC=383;AF=0.0764776;AN=5008;NS=2504;DP=21350;EAS_AF=0.0069;AMR_AF=0.0504;AFR_AF=0.0575;EUR_AF=0.0964;SAS_AF=0.1718;AA=G|||;VT=SNP
3	17074577	rs114752817	G	A	100	PASS	AC=13;AF=0.00259585;AN=5008;NS=2504;DP=19590;EAS_AF=0;AMR_AF=0.0043;AFR_AF=0.0015;EUR_AF=0.007;SAS_AF=0.001;AA=G|||;VT=SNP
3	17074871	rs12108065	A	G	100	PASS	AC=2198;AF=0.438898;AN=5008;NS=2504;DP=18600;EAS_AF=0.5466;AMR_AF=0.2867;AFR_AF=0.5053;EUR_AF=0.2962;SAS_AF=0.4928;AA=G|||;VT=SNP
3	17075059	rs62247183	G	A	100	PASS	AC=1476;AF=0.294728;AN=5008;NS=2504;DP=19766;EAS_AF=0.5377;AMR_AF=0.2003;AFR_AF=0.2277;EUR_AF=0.1978;SAS_AF=0.3016;AA=g|||;VT=SNP
3	17075768	rs12491516	C	A	100	PASS	AC=2022;AF=0.403754;AN=5008;NS=2504;DP=18514;EAS_AF=0.5446;AMR_AF=0.2709;AFR_AF=0.3835;EUR_AF=0.2942;SAS_AF=0.4928;AA=C|||;VT=SNP
3	17076418	rs4402923	T	C	100	PASS	AC=1479;AF=0.295327;AN=5008;NS=2504;DP=20895;EAS_AF=0.5377;AMR_AF=0.2003;AFR_AF=0.2292;EUR_AF=0.1978;SAS_AF=0.3027;AA=T|||;VT=SNP
3	17076560	rs7648912	C	G	100	PASS	AC=2192;AF=0.4377;AN=5008;NS=2504;DP=20665;EAS_AF=0.5446;AMR_AF=0.281;AFR_AF=0.5023;EUR_AF=0.2962;SAS_AF=0.4969;AA=C|||;VT=SNP
3	17076726	rs140746311	C	G	100	PASS	AC=23;AF=0.00459265;AN=5008;NS=2504;DP=21490;EAS_AF=0;AMR_AF=0.0115;AFR_AF=0.0015;EUR_AF=0.0129;SAS_AF=0;AA=C|||;VT=SNP
3	17076971	rs7649318	C	A	100	PASS	AC=693;AF=0.138379;AN=5008;NS=2504;DP=19617;EAS_AF=0.0069;AMR_AF=0.0807;AFR_AF=0.2587;EUR_AF=0.0984;SAS_AF=0.1933;AA=C|||;VT=SNP
3	17077268	rs17272796	C	T	100	PASS	AC=3173;AF=0.633586;AN=5008;NS=2504;DP=18233;EAS_AF=0.627;AMR_AF=0.5922;AFR_AF=0.6997;EUR_AF=0.5358;SAS_AF=0.681;AA=c|||;VT=SNP;EX_TARGET
3	17077731	rs7652293	C	T	100	PASS	AC=538;AF=0.107428;AN=5008;NS=2504;DP=17156;EAS_AF=0.0625;AMR_AF=0.1873;AFR_AF=0.0197;EUR_AF=0.2068;SAS_AF=0.1135;AA=C|||;VT=SNP
3	17078102	rs62247184	G	A	100	PASS	AC=50;AF=0.00998403;AN=5008;NS=2504;DP=18289;EAS_AF=0;AMR_AF=0.0115;AFR_AF=0.0015;EUR_AF=0.0388;SAS_AF=0.001;AA=G|||;VT=SNP
3	17078324	rs56060350	G	A	100	PASS	AC=539;AF=0.107628;AN=5008;NS=2504;DP=19700;EAS_AF=0.0615;AMR_AF=0.1888;AFR_AF=0.0197;EUR_AF=0.2068;SAS_AF=0.1145;AA=G|||;VT=SNP
3	17078430	rs4289331	C	T	100	PASS	AC=1287;AF=0.256989;AN=5008;NS=2504;DP=19602;EAS_AF=0.5377;AMR_AF=0.1888;AFR_AF=0.0946;EUR_AF=0.1958;SAS_AF=0.2986;AA=C|||;VT=SNP
3	17078640	rs4353792	A	G	100	PASS	AC=3147;AF=0.628395;AN=5008;NS=2504;DP=20575;EAS_AF=0.626;AMR_AF=0.5865;AFR_AF=0.6846;EUR_AF=0.5348;SAS_AF=0.681;AA=G|||;VT=SNP
3	17078840	rs17272810	T	A	100	PASS	AC=755;AF=0.150759;AN=5008;NS=2504;DP=19610;EAS_AF=0.0615;AMR_AF=0.2003;AFR_AF=0.1762;EUR_AF=0.2068;SAS_AF=0.1155;AA=T|||;VT=SNP
3	17079201	rs4685420	A	T	100	PASS	AC=3142;AF=0.627396;AN=5008;NS=2504;DP=14308;EAS_AF=0.626;AMR_AF=0.5865;AFR_AF=0.6846;EUR_AF=0.5328;SAS_AF=0.6779;AA=T|||;VT=SNP
3	17079262	rs4684308	G	C	100	PASS	AC=1252;AF=0.25;AN=5008;NS=2504;DP=14347;EAS_AF=0.5377;AMR_AF=0.1844;AFR_AF=0.0703;EUR_AF=0.1958;SAS_AF=0.2986;AA=G|||;VT=SNP
3	17079769	rs4423750	T	G	100	PASS	AC=3142;AF=0.627396;AN=5008;NS=2504;DP=13287;EAS_AF=0.626;AMR_AF=0.5865;AFR_AF=0.6846;EUR_AF=0.5328;SAS_AF=0.6779;AA=G|||;VT=SNP
3	17080974	rs12497667	A	G	100	PASS	AC=3217;AF=0.642372;AN=5008;NS=2504;DP=21173;EAS_AF=0.628;AMR_AF=0.5937;AFR_AF=0.7352;EUR_AF=0.5338;SAS_AF=0.6779;AA=A|||;VT=SNP
3	17081116	rs7617672	C	T	100	PASS	AC=3094;AF=0.617812;AN=5008;NS=2504;DP=20241;EAS_AF=0.626;AMR_AF=0.585;AFR_AF=0.649;EUR_AF=0.5328;SAS_AF=0.6779;AA=C|||;VT=SNP
3	17081577	rs10510469	T	C	100	PASS	AC=530;AF=0.105831;AN=5008;NS=2504;DP=19273;EAS_AF=0.003;AMR_AF=0.1744;AFR_AF=0.028;EUR_AF=0.2435;SAS_AF=0.1268;AA=T|||;VT=SNP
3	17081619	rs79980806	T	C	100	PASS	AC=1258;AF=0.251198;AN=5008;NS=2504;DP=17419;EAS_AF=0.5397;AMR_AF=0.1873;AFR_AF=0.0711;EUR_AF=0.1958;SAS_AF=0.2996;AA=T|||;VT=SNP
3	17082839	rs118018913	G	A	100	PASS	AC=193;AF=0.0385383;AN=5008;NS=2504;DP=17740;EAS_AF=0.0198;AMR_AF=0.1009;AFR_AF=0.0015;EUR_AF=0.0318;SAS_AF=0.0706;AA=G|||;VT=SNP
3	17083048	rs12487288	A	G	100	PASS	AC=3139;AF=0.626797;AN=5008;NS=2504;DP=20355;EAS_AF=0.625;AMR_AF=0.5865;AFR_AF=0.6831;EUR_AF=0.5328;SAS_AF=0.6779;AA=A|||;VT=SNP
3	17083709	rs6762816	G	A	100	PASS	AC=3089;AF=0.616813;AN=5008;NS=2504;DP=14775;EAS_AF=0.625;AMR_AF=0.585;AFR_AF=0.6467;EUR_AF=0.5328;SAS_AF=0.6769;AA=G|||;VT=SNP
3	17083824	rs4577450	C	A	100	PASS	AC=1422;AF=0.283946;AN=5008;NS=2504;DP=18434;EAS_AF=0.5367;AMR_AF=0.1974;AFR_AF=0.1936;EUR_AF=0.1948;SAS_AF=0.2986;AA=c|||;VT=SNP
3	17084057	rs56386177	G	A	100	PASS	AC=695;AF=0.138778;AN=5008;NS=2504;DP=19901;EAS_AF=0.0069;AMR_AF=0.0807;AFR_AF=0.2602;EUR_AF=0.0984;SAS_AF=0.1933;AA=G|||;VT=SNP
3	17084900	rs13080108	G	A	100	PASS	AC=3137;AF=0.626398;AN=5008;NS=2504;DP=16523;EAS_AF=0.625;AMR_AF=0.5865;AFR_AF=0.6823;EUR_AF=0.5328;SAS_AF=0.6769;AA=A|||;VT=SNP
3	17085670	rs17272817	C	T	100	PASS	AC=539;AF=0.107628;AN=5008;NS=2504;DP=19919;EAS_AF=0.0615;AMR_AF=0.1888;AFR_AF=0.0197;EUR_AF=0.2068;SAS_AF=0.1145;AA=C|||;VT=SNP
3	17085754	rs11926952	G	A	100	PASS	AC=3137;AF=0.626398;AN=5008;NS=2504;DP=19447;EAS_AF=0.625;AMR_AF=0.5865;AFR_AF=0.6823;EUR_AF=0.5328;SAS_AF=0.6769;AA=G|||;VT=SNP
3	17086678	rs35319117	T	C	100	PASS	AC=3217;AF=0.642372;AN=5008;NS=2504;DP=19472;EAS_AF=0.628;AMR_AF=0.5937;AFR_AF=0.7352;EUR_AF=0.5338;SAS_AF=0.6779;AA=T|||;VT=SNP
3	17087383	rs6789069	T	C	100	PASS	AC=590;AF=0.117812;AN=5008;NS=2504;DP=20708;EAS_AF=0.0605;AMR_AF=0.196;AFR_AF=0.0431;EUR_AF=0.2078;SAS_AF=0.1299;AA=T|||;VT=SNP
3	17087834	rs4452307	C	T	100	PASS	AC=698;AF=0.139377;AN=5008;NS=2504;DP=18038;EAS_AF=0.0069;AMR_AF=0.0807;AFR_AF=0.2617;EUR_AF=0.0984;SAS_AF=0.1943;AA=C|||;VT=SNP
3	17089009	rs17272831	C	T	100	PASS	AC=538;AF=0.107428;AN=5008;NS=2504;DP=20860;EAS_AF=0.0605;AMR_AF=0.1888;AFR_AF=0.0197;EUR_AF=0.2068;SAS_AF=0.1145;AA=C|||;VT=SNP
3	17089124	rs78403145	G	C	100	PASS	AC=114;AF=0.0227636;AN=5008;NS=2504;DP=19865;EAS_AF=0;AMR_AF=0.013;AFR_AF=0.003;EUR_AF=0.0527;SAS_AF=0.0491;AA=G|||;VT=SNP
3	17089195	rs77217210	G	A	100	PASS	AC=194;AF=0.038738;AN=5008;NS=2504;DP=17745;EAS_AF=0.0198;AMR_AF=0.1009;AFR_AF=0.0015;EUR_AF=0.0328;SAS_AF=0.0706;AA=G|||;VT=SNP
3	17089474	rs13066204	A	T	100	PASS	AC=303;AF=0.0605032;AN=5008;NS=2504;DP=18694;EAS_AF=0.0119;AMR_AF=0.0605;AFR_AF=0.0045;EUR_AF=0.1859;SAS_AF=0.0573;AA=A|||;VT=SNP
3	17090334	rs4685421	A	G	100	PASS	AC=3236;AF=0.646166;AN=5008;NS=2504;DP=21644;EAS_AF=0.627;AMR_AF=0.5937;AFR_AF=0.7504;EUR_AF=0.5338;SAS_AF=0.6779;AA=G|||;VT=SNP
3	17090792	rs114331026	A	G	100	PASS	AC=235;AF=0.0469249;AN=5008;NS=2504;DP=17496;EAS_AF=0.0486;AMR_AF=0.1282;AFR_AF=0.0151;EUR_AF=0.0209;SAS_AF=0.0573;AA=A|||;VT=SNP
3	17091454	rs62247186	A	G	100	PASS	AC=1286;AF=0.256789;AN=5008;NS=2504;DP=18643;EAS_AF=0.5387;AMR_AF=0.1888;AFR_AF=0.0938;EUR_AF=0.1948;SAS_AF=0.2986;AA=A|||;VT=SNP
3	17091521	rs112011238	C	A	100	PASS	AC=382;AF=0.076278;AN=5008;NS=2504;DP=19379;EAS_AF=0.0496;AMR_AF=0.0202;AFR_AF=0.084;EUR_AF=0.0537;SAS_AF=0.1564;AA=C|||;VT=SNP
3	17091601	rs55748719	A	G	100	PASS	AC=3143;AF=0.627596;AN=5008;NS=2504;DP=19318;EAS_AF=0.628;AMR_AF=0.5865;AFR_AF=0.6838;EUR_AF=0.5328;SAS_AF=0.6779;AA=A|||;VT=SNP
3	17092898	rs13096536	G	A	100	PASS	AC=932;AF=0.186102;AN=5008;NS=2504;DP=13519;EAS_AF=0.0605;AMR_AF=0.2104;AFR_AF=0.3056;EUR_AF=0.2068;SAS_AF=0.1155;AA=G|||;VT=SNP
3	17093538	rs13058764	A	G	100	PASS	AC=3214;AF=0.641773;AN=5008;NS=2504;DP=17983;EAS_AF=0.627;AMR_AF=0.5937;AFR_AF=0.7345;EUR_AF=0.5338;SAS_AF=0.6769;AA=G|||;VT=SNP
3	17093622	rs62247188	C	T	100	PASS	AC=902;AF=0.180112;AN=5008;NS=2504;DP=17660;EAS_AF=0.4881;AMR_AF=0.1686;AFR_AF=0.0091;EUR_AF=0.1412;SAS_AF=0.1421;AA=C|||;VT=SNP
3	17093626	rs13059347	G	A	100	PASS	AC=3233;AF=0.645567;AN=5008;NS=2504;DP=17948;EAS_AF=0.626;AMR_AF=0.5937;AFR_AF=0.7496;EUR_AF=0.5338;SAS_AF=0.6769;AA=A|||;VT=SNP
3	17094306	rs78539079	G	A	100	PASS	AC=1319;AF=0.263379;AN=5008;NS=2504;DP=18141;EAS_AF=0.5397;AMR_AF=0.1945;AFR_AF=0.1142;EUR_AF=0.1948;SAS_AF=0.2996;AA=a|||;VT=SNP
3	17094361	rs11128815	C	T	100	PASS	AC=3235;AF=0.645966;AN=5008;NS=2504;DP=17345;EAS_AF=0.627;AMR_AF=0.5937;AFR_AF=0.7496;EUR_AF=0.5338;SAS_AF=0.6779;AA=t|||;VT=SNP
3	17094373	rs11128816	C	A	100	PASS	AC=4132;AF=0.82508;AN=5008;NS=2504;DP=17247;EAS_AF=0.8204;AMR_AF=0.7867;AFR_AF=0.8616;EUR_AF=0.7952;SAS_AF=0.8384;AA=a|||;VT=SNP
3	17094561	rs10865746	T	C	100	PASS	AC=3213;AF=0.641573;AN=5008;NS=2504;DP=16756;EAS_AF=0.627;AMR_AF=0.5937;AFR_AF=0.7345;EUR_AF=0.5318;SAS_AF=0.6779;AA=c|||;VT=SNP
3	17094906	rs11128817	C	T	100	PASS	AC=194;AF=0.038738;AN=5008;NS=2504;DP=18275;EAS_AF=0.0198;AMR_AF=0.1009;AFR_AF=0.0015;EUR_AF=0.0328;SAS_AF=0.0706;AA=c|||;VT=SNP
3	17095175	rs12487053	G	A	100	PASS	AC=495;AF=0.0988419;AN=5008;NS=2504;DP=21090;EAS_AF=0;AMR_AF=0.1657;AFR_AF=0.0197;EUR_AF=0.2406;SAS_AF=0.1145;AA=g|||;VT=SNP
3	17095401	rs9985404	A	G	100	PASS	AC=3236;AF=0.646166;AN=5008;NS=2504;DP=19888;EAS_AF=0.628;AMR_AF=0.5937;AFR_AF=0.7496;EUR_AF=0.5338;SAS_AF=0.6779;AA=g|||;VT=SNP
3	17097254	rs4131153	G	A	100	PASS	AC=1312;AF=0.261981;AN=5008;NS=2504;DP=19975;EAS_AF=0.5377;AMR_AF=0.1931;AFR_AF=0.1112;EUR_AF=0.1948;SAS_AF=0.2996;AA=G|||;VT=SNP
3	17097320	rs79351714	A	T	100	PASS	AC=321;AF=0.0640974;AN=5008;NS=2504;DP=21389;EAS_AF=0.0069;AMR_AF=0.0432;AFR_AF=0.0136;EUR_AF=0.0954;SAS_AF=0.1738;AA=A|||;VT=SNP
3	17097754	rs73151352	A	G	100	PASS	AC=687;AF=0.137181;AN=5008;NS=2504;DP=17233;EAS_AF=0.0069;AMR_AF=0.0764;AFR_AF=0.2564;EUR_AF=0.0984;SAS_AF=0.1933;AA=A|||;VT=SNP
3	17098431	rs76717897	A	G	100	PASS	AC=27;AF=0.00539137;AN=5008;NS=2504;DP=18817;EAS_AF=0;AMR_AF=0.0072;AFR_AF=0.0008;EUR_AF=0.0169;SAS_AF=0.0041;AA=A|||;VT=SNP
3	17098500	rs4561816	G	C	100	PASS	AC=3249;AF=0.648762;AN=5008;NS=2504;DP=19451;EAS_AF=0.6409;AMR_AF=0.5937;AFR_AF=0.7496;EUR_AF=0.5338;SAS_AF=0.6779;AA=g|||;VT=SNP
3	17098761	rs57955299	C	G	100	PASS	AC=683;AF=0.136382;AN=5008;NS=2504;DP=19677;EAS_AF=0.0069;AMR_AF=0.0764;AFR_AF=0.2549;EUR_AF=0.0984;SAS_AF=0.1912;AA=C|||;VT=SNP
3	17099309	rs7610811	T	C	100	PASS	AC=3248;AF=0.648562;AN=5008;NS=2504;DP=20856;EAS_AF=0.6429;AMR_AF=0.5937;AFR_AF=0.7496;EUR_AF=0.5338;SAS_AF=0.6748;AA=C|||;VT=SNP
3	17100068	rs73151357	C	T	100	PASS	AC=388;AF=0.077476;AN=5008;NS=2504;DP=19621;EAS_AF=0.0069;AMR_AF=0.0504;AFR_AF=0.0605;EUR_AF=0.0964;SAS_AF=0.1728;AA=C|||;VT=SNP
3	17100488	rs62247190	G	A	100	PASS	AC=1449;AF=0.289337;AN=5008;NS=2504;DP=16504;EAS_AF=0.5367;AMR_AF=0.2032;AFR_AF=0.2103;EUR_AF=0.1938;SAS_AF=0.3006;AA=G|||;VT=SNP
3	17101323	rs116751518	A	G	100	PASS	AC=86;AF=0.0171725;AN=5008;NS=2504;DP=19125;EAS_AF=0;AMR_AF=0.0101;AFR_AF=0.0008;EUR_AF=0.0268;SAS_AF=0.0521;AA=A|||;VT=SNP
3	17101804	rs114439435	C	A	100	PASS	AC=179;AF=0.0357428;AN=5008;NS=2504;DP=18406;EAS_AF=0.0198;AMR_AF=0.0965;AFR_AF=0.0015;EUR_AF=0.0328;SAS_AF=0.0583;AA=C|||;VT=SNP
3	17102168	rs35100600	G	A	100	PASS	AC=538;AF=0.107428;AN=5008;NS=2504;DP=13682;EAS_AF=0.0605;AMR_AF=0.1888;AFR_AF=0.0204;EUR_AF=0.2078;SAS_AF=0.1125;AA=G|||;VT=SNP
3	17102769	rs151044895	C	A	100	PASS	AC=181;AF=0.0361422;AN=5008;NS=2504;DP=13270;EAS_AF=0.0198;AMR_AF=0.0965;AFR_AF=0.003;EUR_AF=0.0328;SAS_AF=0.0583;AA=C|||;VT=SNP
3	17104892	rs75339351	T	G	100	PASS	AC=86;AF=0.0171725;AN=5008;NS=2504;DP=12764;EAS_AF=0;AMR_AF=0.0101;AFR_AF=0.0008;EUR_AF=0.0268;SAS_AF=0.0521;AA=T|||;VT=SNP
3	17105635	rs6777357	A	G	100	PASS	AC=1489;AF=0.297324;AN=5008;NS=2504;DP=20077;EAS_AF=0.5377;AMR_AF=0.2061;AFR_AF=0.2375;EUR_AF=0.1938;SAS_AF=0.3016;AA=A|||;VT=SNP
3	17106027	rs4334629	C	T	100	PASS	AC=2859;AF=0.570887;AN=5008;NS=2504;DP=20173;EAS_AF=0.5764;AMR_AF=0.4568;AFR_AF=0.6626;EUR_AF=0.5109;SAS_AF=0.5838;AA=T|||;VT=SNP
3	17107946	rs115058085	G	A	100	PASS	AC=19;AF=0.00379393;AN=5008;NS=2504;DP=22882;EAS_AF=0;AMR_AF=0.0144;AFR_AF=0;EUR_AF=0.0089;SAS_AF=0;AA=G|||;VT=SNP
3	17108579	rs116609425	G	A	100	PASS	AC=180;AF=0.0359425;AN=5008;NS=2504;DP=18085;EAS_AF=0.0198;AMR_AF=0.0965;AFR_AF=0.0023;EUR_AF=0.0328;SAS_AF=0.0583;AA=G|||;VT=SNP
3	17109339	rs3796299	C	T	100	PASS	AC=1313;AF=0.262181;AN=5008;NS=2504;DP=21779;EAS_AF=0.5377;AMR_AF=0.196;AFR_AF=0.1112;EUR_AF=0.1938;SAS_AF=0.2996;AA=C|||;VT=SNP
3	17109642	rs144847533	T	C	100	PASS	AC=17;AF=0.00339457;AN=5008;NS=2504;DP=19726;EAS_AF=0;AMR_AF=0.0029;AFR_AF=0.0008;EUR_AF=0.0139;SAS_AF=0;AA=T|||;VT=SNP
3	17110525	rs114750980	C	T	100	PASS	AC=86;AF=0.0171725;AN=5008;NS=2504;DP=18082;EAS_AF=0;AMR_AF=0.0101;AFR_AF=0.0008;EUR_AF=0.0268;SAS_AF=0.0521;AA=C|||;VT=SNP
3	17110740	rs76069262	G	T	100	PASS	AC=113;AF=0.0225639;AN=5008;NS=2504;DP=18645;EAS_AF=0;AMR_AF=0.013;AFR_AF=0.0023;EUR_AF=0.0527;SAS_AF=0.0491;AA=G|||;VT=SNP
3	17110874	rs4685422	G	A	100	PASS	AC=2960;AF=0.591054;AN=5008;NS=2504;DP=19005;EAS_AF=0.5764;AMR_AF=0.464;AFR_AF=0.7345;EUR_AF=0.5119;SAS_AF=0.5838;AA=A|||;VT=SNP
3	17113315	rs34704046	T	C	100	PASS	AC=342;AF=0.0682907;AN=5008;NS=2504;DP=17245;EAS_AF=0.0119;AMR_AF=0.0605;AFR_AF=0.0333;EUR_AF=0.1869;SAS_AF=0.0573;AA=T|||;VT=SNP
3	17114036	rs6775709	T	C	100	PASS	AC=2368;AF=0.472843;AN=5008;NS=2504;DP=14097;EAS_AF=0.5685;AMR_AF=0.389;AFR_AF=0.5212;EUR_AF=0.4155;SAS_AF=0.4274;AA=C|||;VT=SNP
3	17114040	rs150469756	A	C	100	PASS	AC=216;AF=0.043131;AN=5008;NS=2504;DP=14246;EAS_AF=0.0198;AMR_AF=0.1052;AFR_AF=0.0159;EUR_AF=0.0328;SAS_AF=0.0706;AA=A|||;VT=SNP
3	17114053	rs11721224	T	A	100	PASS	AC=1314;AF=0.26238;AN=5008;NS=2504;DP=15179;EAS_AF=0.5367;AMR_AF=0.1916;AFR_AF=0.1142;EUR_AF=0.1948;SAS_AF=0.2996;AA=T|||;VT=SNP
3	17114920	rs4685423	C	A	100	PASS	AC=1285;AF=0.256589;AN=5008;NS=2504;DP=19518;EAS_AF=0.5377;AMR_AF=0.1945;AFR_AF=0.0893;EUR_AF=0.1948;SAS_AF=0.3006;AA=C|||;VT=SNP
3	17115122	rs36118680	C	G	100	PASS	AC=534;AF=0.106629;AN=5008;NS=2504;DP=18866;EAS_AF=0.0119;AMR_AF=0.0735;AFR_AF=0.1702;EUR_AF=0.1879;SAS_AF=0.0583;AA=C|||;VT=SNP
3	17116059	rs62247256	T	C	100	PASS	AC=1464;AF=0.292332;AN=5008;NS=2504;DP=23332;EAS_AF=0.5377;AMR_AF=0.2061;AFR_AF=0.2186;EUR_AF=0.1948;SAS_AF=0.3006;AA=T|||;VT=SNP
3	17116215	rs73025690	G	A	100	PASS	AC=16;AF=0.00319489;AN=5008;NS=2504;DP=23201;EAS_AF=0;AMR_AF=0.0014;AFR_AF=0;EUR_AF=0.0149;SAS_AF=0;AA=G|||;VT=SNP
3	17116384	rs9637429	A	G	100	PASS	AC=3012;AF=0.601438;AN=5008;NS=2504;DP=20891;EAS_AF=0.5764;AMR_AF=0.464;AFR_AF=0.761;EUR_AF=0.5149;SAS_AF=0.5982;AA=G|||;VT=SNP
3	17117707	rs13097797	G	C	100	PASS	AC=304;AF=0.0607029;AN=5008;NS=2504;DP=18889;EAS_AF=0.0119;AMR_AF=0.0605;AFR_AF=0.0045;EUR_AF=0.1869;SAS_AF=0.0573;AA=G|||;VT=SNP
3	17117747	rs4685424	A	T	100	PASS	AC=1335;AF=0.266573;AN=5008;NS=2504;DP=18417;EAS_AF=0.5377;AMR_AF=0.196;AFR_AF=0.1263;EUR_AF=0.1948;SAS_AF=0.3006;AA=A|||;VT=SNP
3	17118168	rs13059760	C	T	100	PASS	AC=304;AF=0.0607029;AN=5008;NS=2504;DP=16052;EAS_AF=0.0119;AMR_AF=0.0605;AFR_AF=0.0045;EUR_AF=0.1869;SAS_AF=0.0573;AA=C|||;VT=SNP
3	17118414	rs76916915	A	C	100	PASS	AC=1315;AF=0.26258;AN=5008;NS=2504;DP=21275;EAS_AF=0.5377;AMR_AF=0.196;AFR_AF=0.1112;EUR_AF=0.1948;SAS_AF=0.3006;AA=A|||;VT=SNP
3	17118547	rs62247257	C	T	100	PASS	AC=305;AF=0.0609026;AN=5008;NS=2504;DP=18488;EAS_AF=0.0119;AMR_AF=0.0605;AFR_AF=0.0045;EUR_AF=0.1879;SAS_AF=0.0573;AA=C|||;VT=SNP
3	17118910	rs4685425	T	C	100	PASS	AC=1336;AF=0.266773;AN=5008;NS=2504;DP=20723;EAS_AF=0.5377;AMR_AF=0.196;AFR_AF=0.1271;EUR_AF=0.1948;SAS_AF=0.3006;AA=T|||;VT=SNP
3	17119238	rs4685426	C	G	100	PASS	AC=2428;AF=0.484824;AN=5008;NS=2504;DP=19203;EAS_AF=0.5774;AMR_AF=0.4597;AFR_AF=0.5242;EUR_AF=0.4125;SAS_AF=0.4284;AA=G|||;VT=SNP
3	17120206	rs13062572	T	C	100	PASS	AC=545;AF=0.108826;AN=5008;NS=2504;DP=18427;EAS_AF=0.0119;AMR_AF=0.0821;AFR_AF=0.174;EUR_AF=0.1879;SAS_AF=0.0583;AA=T|||;VT=SNP
3	17120383	rs142167142	A	G	100	PASS	AC=194;AF=0.038738;AN=5008;NS=2504;DP=18051;EAS_AF=0.0198;AMR_AF=0.1009;AFR_AF=0.0015;EUR_AF=0.0328;SAS_AF=0.0706;AA=A|||;VT=SNP
3	17120556	rs115056110	G	A	100	PASS	AC=193;AF=0.0385383;AN=5008;NS=2504;DP=21077;EAS_AF=0.0198;AMR_AF=0.0994;AFR_AF=0.0015;EUR_AF=0.0328;SAS_AF=0.0706;AA=G|||;VT=SNP
3	17121122	rs189535840	C	T	100	PASS	AC=25;AF=0.00499201;AN=5008;NS=2504;DP=16406;EAS_AF=0;AMR_AF=0.0029;AFR_AF=0.0008;EUR_AF=0.0099;SAS_AF=0.0123;AA=C|||;VT=SNP
3	17121692	rs6772001	G	A	100	PASS	AC=927;AF=0.185104;AN=5008;NS=2504;DP=21892;EAS_AF=0.0327;AMR_AF=0.1081;AFR_AF=0.4312;EUR_AF=0.0994;SAS_AF=0.1524;AA=G|||;VT=SNP
3	17121886	rs13089569	A	G	100	PASS	AC=349;AF=0.0696885;AN=5008;NS=2504;DP=19554;EAS_AF=0.0119;AMR_AF=0.0778;AFR_AF=0.0068;EUR_AF=0.2097;SAS_AF=0.0644;AA=A|||;VT=SNP
3	17121931	rs6772050	C	T	100	PASS	AC=626;AF=0.125;AN=5008;NS=2504;DP=19007;EAS_AF=0.0327;AMR_AF=0.0865;AFR_AF=0.2186;EUR_AF=0.0984;SAS_AF=0.1483;AA=C|||;VT=SNP
3	17123679	rs6778725	C	A	100	PASS	AC=4187;AF=0.836062;AN=5008;NS=2504;DP=10702;EAS_AF=0.8234;AMR_AF=0.8545;AFR_AF=0.9554;EUR_AF=0.7565;SAS_AF=0.7566;AA=A|||;VT=SNP
3	17124088	rs80236304	C	T	100	PASS	AC=44;AF=0.00878594;AN=5008;NS=2504;DP=16310;EAS_AF=0;AMR_AF=0.0072;AFR_AF=0.0015;EUR_AF=0.0179;SAS_AF=0.0194;AA=C|||;VT=SNP
3	17124103	rs73029118	G	A	100	PASS	AC=8;AF=0.00159744;AN=5008;NS=2504;DP=16442;EAS_AF=0;AMR_AF=0;AFR_AF=0;EUR_AF=0.006;SAS_AF=0.002;AA=G|||;VT=SNP
3	17124246	rs139046275	T	C	100	PASS	AC=18;AF=0.00359425;AN=5008;NS=2504;DP=17803;EAS_AF=0;AMR_AF=0.0101;AFR_AF=0.0015;EUR_AF=0.0089;SAS_AF=0;AA=T|||;VT=SNP
3	17124384	rs4618210	A	G	100	PASS	AC=3008;AF=0.600639;AN=5008;NS=2504;DP=17872;EAS_AF=0.6121;AMR_AF=0.487;AFR_AF=0.7481;EUR_AF=0.508;SAS_AF=0.5654;AA=A|||;VT=SNP
3	17124462	rs4685427	A	T	100	PASS	AC=2927;AF=0.584465;AN=5008;NS=2504;DP=18512;EAS_AF=0.6121;AMR_AF=0.4784;AFR_AF=0.6929;EUR_AF=0.507;SAS_AF=0.5644;AA=T|||;VT=SNP
3	17124737	rs62247258	A	G	100	PASS	AC=1320;AF=0.263578;AN=5008;NS=2504;DP=20811;EAS_AF=0.5288;AMR_AF=0.1988;AFR_AF=0.1233;EUR_AF=0.1869;SAS_AF=0.3047;AA=A|||;VT=SNP
3	17124789	rs146876303	G	A	100	PASS	AC=26;AF=0.00519169;AN=5008;NS=2504;DP=22255;EAS_AF=0;AMR_AF=0.0029;AFR_AF=0.0008;EUR_AF=0.0169;SAS_AF=0.0061;AA=G|||;VT=SNP
3	17125525	rs79149889	A	C	100	PASS	AC=166;AF=0.033147;AN=5008;NS=2504;DP=17437;EAS_AF=0.0387;AMR_AF=0.0922;AFR_AF=0.0008;EUR_AF=0.0159;SAS_AF=0.047;AA=A|||;VT=SNP
3	17126246	rs34937985	C	G	100	PASS	AC=525;AF=0.104832;AN=5008;NS=2504;DP=18401;EAS_AF=0.0506;AMR_AF=0.17;AFR_AF=0.0204;EUR_AF=0.2197;SAS_AF=0.1104;AA=C|||;VT=SNP
3	17126551	rs62248160	G	A	100	PASS	AC=1333;AF=0.266174;AN=5008;NS=2504;DP=18641;EAS_AF=0.5288;AMR_AF=0.2003;AFR_AF=0.1346;EUR_AF=0.1869;SAS_AF=0.3016;AA=G|||;VT=SNP
3	17126696	rs62248161	G	A	100	PASS	AC=1313;AF=0.262181;AN=5008;NS=2504;DP=15177;EAS_AF=0.5288;AMR_AF=0.1988;AFR_AF=0.1203;EUR_AF=0.1869;SAS_AF=0.3016;AA=G|||;VT=SNP
3	17126705	rs62248162	C	T	100	PASS	AC=983;AF=0.196286;AN=5008;NS=2504;DP=15394;EAS_AF=0.4792;AMR_AF=0.1844;AFR_AF=0.0098;EUR_AF=0.1849;SAS_AF=0.1769;AA=C|||;VT=SNP
3	17126825	rs13077235	C	T	100	PASS	AC=337;AF=0.0672923;AN=5008;NS=2504;DP=15066;EAS_AF=0.0119;AMR_AF=0.072;AFR_AF=0.0061;EUR_AF=0.2038;SAS_AF=0.0634;AA=C|||;VT=SNP
3	17126846	rs4685428	A	C	100	PASS	AC=2930;AF=0.585064;AN=5008;NS=2504;DP=16109;EAS_AF=0.6121;AMR_AF=0.4784;AFR_AF=0.6982;EUR_AF=0.507;SAS_AF=0.5603;AA=C|||;VT=SNP
3	17127192	rs185246780	C	T	100	PASS	AC=154;AF=0.0307508;AN=5008;NS=2504;DP=15011;EAS_AF=0.0387;AMR_AF=0.0922;AFR_AF=0.0008;EUR_AF=0.0159;SAS_AF=0.0348;AA=C|||;VT=SNP
3	17127569	rs6442667	A	T	100	PASS	AC=3002;AF=0.599441;AN=5008;NS=2504;DP=16869;EAS_AF=0.6111;AMR_AF=0.487;AFR_AF=0.7481;EUR_AF=0.508;SAS_AF=0.5603;AA=T|||;VT=SNP
3	17127786	rs4563393	C	A	100	PASS	AC=2989;AF=0.596845;AN=5008;NS=2504;DP=18877;EAS_AF=0.6111;AMR_AF=0.487;AFR_AF=0.7481;EUR_AF=0.508;SAS_AF=0.547;AA=A|||;VT=SNP
3	17128929	rs74283406	C	T	100	PASS	AC=151;AF=0.0301518;AN=5008;NS=2504;DP=21268;EAS_AF=0.0387;AMR_AF=0.0879;AFR_AF=0.0015;EUR_AF=0.0159;SAS_AF=0.0337;AA=T|||;VT=SNP
3	17129230	rs76403447	G	T	100	PASS	AC=150;AF=0.0299521;AN=5008;NS=2504;DP=17018;EAS_AF=0.0387;AMR_AF=0.0879;AFR_AF=0.0008;EUR_AF=0.0159;SAS_AF=0.0337;AA=G|||;VT=SNP
3	17129652	rs17043079	T	G	100	PASS	AC=166;AF=0.033147;AN=5008;NS=2504;DP=18536;EAS_AF=0.0387;AMR_AF=0.0922;AFR_AF=0.0008;EUR_AF=0.0159;SAS_AF=0.047;AA=T|||;VT=SNP
3	17129836	rs9841482	G	A	100	PASS	AC=857;AF=0.171126;AN=5008;NS=2504;DP=18719;EAS_AF=0.0327;AMR_AF=0.1023;AFR_AF=0.382;EUR_AF=0.1014;SAS_AF=0.1493;AA=G|||;VT=SNP
3	17130254	rs74345114	A	G	100	PASS	AC=46;AF=0.0091853;AN=5008;NS=2504;DP=18581;EAS_AF=0;AMR_AF=0.0043;AFR_AF=0.0015;EUR_AF=0.0328;SAS_AF=0.0082;AA=A|||;VT=SNP
3	17130764	rs13069447	G	A	100	PASS	AC=30;AF=0.00599042;AN=5008;NS=2504;DP=20002;EAS_AF=0;AMR_AF=0.0144;AFR_AF=0.0008;EUR_AF=0.0179;SAS_AF=0.001;AA=G|||;VT=SNP
3	17131082	rs13073832	A	G	100	PASS	AC=383;AF=0.0764776;AN=5008;NS=2504;DP=18962;EAS_AF=0.0119;AMR_AF=0.0793;AFR_AF=0.0257;EUR_AF=0.2068;SAS_AF=0.0757;AA=A|||;VT=SNP
3	17131210	rs9822682	C	A	100	PASS	AC=857;AF=0.171126;AN=5008;NS=2504;DP=21640;EAS_AF=0.0327;AMR_AF=0.1037;AFR_AF=0.382;EUR_AF=0.1004;SAS_AF=0.1493;AA=C|||;VT=SNP;EX_TARGET
3	17131421	rs35185988	C	T	100	PASS	AC=345;AF=0.0688898;AN=5008;NS=2504;DP=19467;EAS_AF=0.0119;AMR_AF=0.072;AFR_AF=0.0121;EUR_AF=0.2038;SAS_AF=0.0634;AA=T|||;VT=SNP;EX_TARGET
3	17131501	rs11549706	C	T	100	PASS	AC=337;AF=0.0672923;AN=5008;NS=2504;DP=20038;EAS_AF=0.0119;AMR_AF=0.072;AFR_AF=0.0061;EUR_AF=0.2038;SAS_AF=0.0634;AA=C|||;VT=SNP
3	17132005	rs11549705	A	G	100	PASS	AC=629;AF=0.125599;AN=5008;NS=2504;DP=19906;EAS_AF=0.0327;AMR_AF=0.0865;AFR_AF=0.2186;EUR_AF=0.1004;SAS_AF=0.1493;AA=A|||;VT=SNP
3	17132170	rs6791174	C	T	100	PASS	AC=855;AF=0.170727;AN=5008;NS=2504;DP=20168;EAS_AF=0.0327;AMR_AF=0.1023;AFR_AF=0.382;EUR_AF=0.0994;SAS_AF=0.1493;AA=C|||;VT=SNP
3	17132211	rs145506736	G	A	100	PASS	AC=27;AF=0.00539137;AN=5008;NS=2504;DP=19272;EAS_AF=0;AMR_AF=0.0029;AFR_AF=0.0015;EUR_AF=0.0169;SAS_AF=0.0061;AA=G|||;VT=SNP
3	17132561	rs137926116	C	T	100	PASS	AC=58;AF=0.0115815;AN=5008;NS=2504;DP=19172;EAS_AF=0;AMR_AF=0.0043;AFR_AF=0.0015;EUR_AF=0.0169;SAS_AF=0.0368;AA=C|||;VT=SNP
3	17134357	rs11716021	T	C	100	PASS	AC=2919;AF=0.582867;AN=5008;NS=2504;DP=23465;EAS_AF=0.6141;AMR_AF=0.487;AFR_AF=0.6876;EUR_AF=0.507;SAS_AF=0.5552;AA=C|||;VT=SNP
3	17134599	rs17043092	A	G	100	PASS	AC=176;AF=0.0351438;AN=5008;NS=2504;DP=22096;EAS_AF=0.0437;AMR_AF=0.0937;AFR_AF=0.0015;EUR_AF=0.0169;SAS_AF=0.0491;AA=A|||;VT=SNP
3	17134991	rs79483464	G	A	100	PASS	AC=164;AF=0.0327476;AN=5008;NS=2504;DP=16986;EAS_AF=0.0437;AMR_AF=0.0937;AFR_AF=0.0015;EUR_AF=0.0169;SAS_AF=0.0368;AA=G|||;VT=SNP
3	17135184	rs9881375	A	G	100	PASS	AC=1504;AF=0.300319;AN=5008;NS=2504;DP=15011;EAS_AF=0.1022;AMR_AF=0.2867;AFR_AF=0.469;EUR_AF=0.3241;SAS_AF=0.2618;AA=G|||;VT=SNP
3	17135295	rs35216408	C	T	100	PASS	AC=576;AF=0.115016;AN=5008;NS=2504;DP=14858;EAS_AF=0.0565;AMR_AF=0.1844;AFR_AF=0.0514;EUR_AF=0.2217;SAS_AF=0.1022;AA=C|||;VT=SNP
3	17135484	rs79037197	C	A	100	PASS	AC=602;AF=0.120208;AN=5008;NS=2504;DP=18439;EAS_AF=0.0466;AMR_AF=0.0893;AFR_AF=0.1861;EUR_AF=0.1024;SAS_AF=0.1472;AA=C|||;VT=SNP
3	17135509	rs35545382	C	T	100	PASS	AC=365;AF=0.0728834;AN=5008;NS=2504;DP=20251;EAS_AF=0.0119;AMR_AF=0.0778;AFR_AF=0.0129;EUR_AF=0.2048;SAS_AF=0.0777;AA=C|||;VT=SNP
3	17135597	rs6765957	T	G	100	PASS	AC=2978;AF=0.594649;AN=5008;NS=2504;DP=19170;EAS_AF=0.6141;AMR_AF=0.4928;AFR_AF=0.7247;EUR_AF=0.5129;SAS_AF=0.5552;AA=G|||;VT=SNP
3	17136151	rs6804793	G	T	100	PASS	AC=3813;AF=0.761382;AN=5008;NS=2504;DP=18806;EAS_AF=0.8026;AMR_AF=0.7291;AFR_AF=0.7905;EUR_AF=0.7475;SAS_AF=0.7168;AA=T|||;VT=SNP
3	17137053	rs115661747	C	T	100	PASS	AC=39;AF=0.00778754;AN=5008;NS=2504;DP=19260;EAS_AF=0;AMR_AF=0.0072;AFR_AF=0.0015;EUR_AF=0.0278;SAS_AF=0.0041;AA=C|||;VT=SNP
3	17137090	rs58238441	T	C	100	PASS	AC=1428;AF=0.285144;AN=5008;NS=2504;DP=19256;EAS_AF=0.5188;AMR_AF=0.2046;AFR_AF=0.2179;EUR_AF=0.1869;SAS_AF=0.2935;AA=T|||;VT=SNP
3	17137452	rs55852242	T	G	100	PASS	AC=507;AF=0.101238;AN=5008;NS=2504;DP=15589;EAS_AF=0.003;AMR_AF=0.1599;AFR_AF=0.0287;EUR_AF=0.2376;SAS_AF=0.1186;AA=T|||;VT=SNP
3	17137754	rs185957994	T	C	100	PASS	AC=60;AF=0.0119808;AN=5008;NS=2504;DP=11791;EAS_AF=0;AMR_AF=0.0043;AFR_AF=0.0015;EUR_AF=0.0179;SAS_AF=0.0378;AA=T|||;VT=SNP
3	17138026	rs6808782	C	A	100	PASS	AC=1388;AF=0.277157;AN=5008;NS=2504;DP=13968;EAS_AF=0.5179;AMR_AF=0.196;AFR_AF=0.1989;EUR_AF=0.1819;SAS_AF=0.2904;AA=C|||;VT=SNP
3	17141588	rs4685431	C	G	100	PASS	AC=1454;AF=0.290335;AN=5008;NS=2504;DP=17717;EAS_AF=0.5149;AMR_AF=0.2089;AFR_AF=0.205;EUR_AF=0.2197;SAS_AF=0.3047;AA=c|||;VT=SNP
3	17141708	rs78392644	C	G	100	PASS	AC=536;AF=0.107029;AN=5008;NS=2504;DP=18442;EAS_AF=0.0238;AMR_AF=0.0764;AFR_AF=0.1884;EUR_AF=0.0676;SAS_AF=0.1452;AA=C|||;VT=SNP
3	17142499	rs148858948	C	T	100	PASS	AC=18;AF=0.00359425;AN=5008;NS=2504;DP=18476;EAS_AF=0;AMR_AF=0.0115;AFR_AF=0.0015;EUR_AF=0.008;SAS_AF=0;AA=C|||;VT=SNP
3	17142900	rs62248169	T	C	100	PASS	AC=1037;AF=0.207069;AN=5008;NS=2504;DP=19326;EAS_AF=0.4673;AMR_AF=0.1902;AFR_AF=0.0303;EUR_AF=0.2177;SAS_AF=0.1789;AA=T|||;VT=SNP
3	17143621	rs11128818	T	C	100	PASS	AC=364;AF=0.0726837;AN=5008;NS=2504;DP=17734;EAS_AF=0.0129;AMR_AF=0.0778;AFR_AF=0.0129;EUR_AF=0.2028;SAS_AF=0.0777;AA=T|||;VT=SNP
3	17143664	rs62248170	A	G	100	PASS	AC=1448;AF=0.289137;AN=5008;NS=2504;DP=17826;EAS_AF=0.5188;AMR_AF=0.2104;AFR_AF=0.202;EUR_AF=0.2187;SAS_AF=0.2986;AA=A|||;VT=SNP
3	17143678	rs117376650	T	C	100	PASS	AC=150;AF=0.0299521;AN=5008;NS=2504;DP=18001;EAS_AF=0.0427;AMR_AF=0.0937;AFR_AF=0.0015;EUR_AF=0.0169;SAS_AF=0.0235;AA=T|||;VT=SNP
3	17144062	rs75323244	G	A	100	PASS	AC=147;AF=0.029353;AN=5008;NS=2504;DP=15966;EAS_AF=0.0427;AMR_AF=0.0893;AFR_AF=0.0015;EUR_AF=0.0169;SAS_AF=0.0235;AA=G|||;VT=SNP
3	17145628	rs9869851	G	A	100	PASS	AC=588;AF=0.117412;AN=5008;NS=2504;DP=20267;EAS_AF=0.0228;AMR_AF=0.0764;AFR_AF=0.2315;EUR_AF=0.0676;SAS_AF=0.1411;AA=G|||;VT=SNP
3	17145899	rs114302444	A	G	100	PASS	AC=23;AF=0.00459265;AN=5008;NS=2504;DP=18192;EAS_AF=0;AMR_AF=0.0058;AFR_AF=0.0008;EUR_AF=0.0169;SAS_AF=0.001;AA=A|||;VT=SNP
3	17146092	rs57138286	C	A	100	PASS	AC=1411;AF=0.281749;AN=5008;NS=2504;DP=20534;EAS_AF=0.5169;AMR_AF=0.1988;AFR_AF=0.2179;EUR_AF=0.1849;SAS_AF=0.2843;AA=C|||;VT=SNP
3	17147111	rs75651819	C	T	100	PASS	AC=543;AF=0.108427;AN=5008;NS=2504;DP=15783;EAS_AF=0.0228;AMR_AF=0.0764;AFR_AF=0.1974;EUR_AF=0.0676;SAS_AF=0.1411;AA=C|||;VT=SNP
3	17147487	rs78895781	T	C	100	PASS	AC=147;AF=0.029353;AN=5008;NS=2504;DP=15337;EAS_AF=0.0427;AMR_AF=0.0893;AFR_AF=0.0015;EUR_AF=0.0169;SAS_AF=0.0235;AA=T|||;VT=SNP
3	17147789	rs117236402	C	T	100	PASS	AC=147;AF=0.029353;AN=5008;NS=2504;DP=15257;EAS_AF=0.0427;AMR_AF=0.0893;AFR_AF=0.0015;EUR_AF=0.0169;SAS_AF=0.0235;AA=C|||;VT=SNP
3	17147963	rs4684309	A	G	100	PASS	AC=1500;AF=0.299521;AN=5008;NS=2504;DP=14861;EAS_AF=0.5218;AMR_AF=0.2205;AFR_AF=0.2216;EUR_AF=0.2217;SAS_AF=0.3119;AA=A|||;VT=SNP
3	17148401	rs34162361	G	C	100	PASS	AC=336;AF=0.0670927;AN=5008;NS=2504;DP=18824;EAS_AF=0.0129;AMR_AF=0.072;AFR_AF=0.0061;EUR_AF=0.2008;SAS_AF=0.0644;AA=G|||;VT=SNP
3	17149384	rs28520022	G	T	100	PASS	AC=713;AF=0.142372;AN=5008;NS=2504;DP=16387;EAS_AF=0.2113;AMR_AF=0.196;AFR_AF=0.0499;EUR_AF=0.172;SAS_AF=0.1278;AA=G|||;VT=SNP
3	17149601	rs4484178	G	A	100	PASS	AC=1195;AF=0.238618;AN=5008;NS=2504;DP=17017;EAS_AF=0.5149;AMR_AF=0.1816;AFR_AF=0.0651;EUR_AF=0.1839;SAS_AF=0.2853;AA=G|||;VT=SNP
3	17149889	rs60617852	C	T	100	PASS	AC=1416;AF=0.282748;AN=5008;NS=2504;DP=19149;EAS_AF=0.5188;AMR_AF=0.2032;AFR_AF=0.2171;EUR_AF=0.1849;SAS_AF=0.2853;AA=C|||;VT=SNP
3	17150697	rs55641789	A	G	100	PASS	AC=1431;AF=0.285743;AN=5008;NS=2504;DP=20112;EAS_AF=0.5218;AMR_AF=0.2061;AFR_AF=0.2163;EUR_AF=0.1879;SAS_AF=0.2935;AA=A|||;VT=SNP
3	17150738	rs9868443	G	A	100	PASS	AC=654;AF=0.130591;AN=5008;NS=2504;DP=20816;EAS_AF=0.0218;AMR_AF=0.0908;AFR_AF=0.2436;EUR_AF=0.1014;SAS_AF=0.1483;AA=G|||;VT=SNP
3	17150979	rs74340087	G	T	100	PASS	AC=333;AF=0.0664936;AN=5008;NS=2504;DP=22262;EAS_AF=0.0218;AMR_AF=0.0778;AFR_AF=0.0121;EUR_AF=0.1004;SAS_AF=0.1431;AA=G|||;VT=SNP
3	17151018	rs60043409	T	C	100	PASS	AC=630;AF=0.125799;AN=5008;NS=2504;DP=21827;EAS_AF=0.0228;AMR_AF=0.0922;AFR_AF=0.2239;EUR_AF=0.1014;SAS_AF=0.1483;AA=T|||;VT=SNP
3	17151432	rs116638220	A	G	100	PASS	AC=48;AF=0.00958466;AN=5008;NS=2504;DP=13994;EAS_AF=0;AMR_AF=0.0072;AFR_AF=0.0008;EUR_AF=0.0348;SAS_AF=0.0072;AA=A|||;VT=SNP
3	17151806	rs6796342	A	G	100	PASS	AC=1505;AF=0.300519;AN=5008;NS=2504;DP=15875;EAS_AF=0.5258;AMR_AF=0.1542;AFR_AF=0.2769;EUR_AF=0.2038;SAS_AF=0.3037;AA=A|||;VT=SNP
3	17152071	rs78991648	G	A	100	PASS	AC=560;AF=0.111821;AN=5008;NS=2504;DP=21700;EAS_AF=0.2302;AMR_AF=0.1585;AFR_AF=0.0628;EUR_AF=0.0517;SAS_AF=0.0849;AA=G|||;VT=SNP
3	17152151	rs77781071	C	T	100	PASS	AC=34;AF=0.00678914;AN=5008;NS=2504;DP=20206;EAS_AF=0;AMR_AF=0.0086;AFR_AF=0.0015;EUR_AF=0.0169;SAS_AF=0.0092;AA=C|||;VT=SNP
3	17152515	rs4685432	G	A	100	PASS	AC=4419;AF=0.882388;AN=5008;NS=2504;DP=20254;EAS_AF=0.9841;AMR_AF=0.8818;AFR_AF=0.9191;EUR_AF=0.7058;SAS_AF=0.91;AA=A|||;VT=SNP
3	17153361	rs67163263	G	A	100	PASS	AC=520;AF=0.103834;AN=5008;NS=2504;DP=19800;EAS_AF=0.122;AMR_AF=0.2104;AFR_AF=0.1165;EUR_AF=0.0378;SAS_AF=0.0603;AA=G|||;VT=SNP
3	17153457	rs116722347	C	T	100	PASS	AC=33;AF=0.00658946;AN=5008;NS=2504;DP=15951;EAS_AF=0;AMR_AF=0.0029;AFR_AF=0.0023;EUR_AF=0.0249;SAS_AF=0.0031;AA=C|||;VT=SNP
3	17155644	rs28427391	T	C	100	PASS	AC=962;AF=0.192093;AN=5008;NS=2504;DP=18178;EAS_AF=0.1448;AMR_AF=0.2291;AFR_AF=0.4425;EUR_AF=0.0179;SAS_AF=0.0552;AA=T|||;VT=SNP
3	17156483	rs73029130	G	C	100	PASS	AC=118;AF=0.0235623;AN=5008;NS=2504;DP=21204;EAS_AF=0;AMR_AF=0.0231;AFR_AF=0.003;EUR_AF=0.0636;SAS_AF=0.0348;AA=G|||;VT=SNP
3	17156527	rs9844573	T	A	100	PASS	AC=1177;AF=0.235024;AN=5008;NS=2504;DP=20229;EAS_AF=0.1458;AMR_AF=0.2406;AFR_AF=0.593;EUR_AF=0.0179;SAS_AF=0.0624;AA=A|||;VT=SNP
3	17156625	rs9862301	A	G	100	PASS	AC=972;AF=0.194089;AN=5008;NS=2504;DP=18627;EAS_AF=0.1468;AMR_AF=0.2262;AFR_AF=0.4501;EUR_AF=0.0179;SAS_AF=0.0552;AA=G|||;VT=SNP
3	17156677	rs73153390	G	A	100	PASS	AC=415;AF=0.0828674;AN=5008;NS=2504;DP=18608;EAS_AF=0.0665;AMR_AF=0.2277;AFR_AF=0.0832;EUR_AF=0.0457;SAS_AF=0.0348;AA=G|||;VT=SNP
3	17156679	rs115832099	C	A	100	PASS	AC=76;AF=0.0151757;AN=5008;NS=2504;DP=18870;EAS_AF=0;AMR_AF=0.0303;AFR_AF=0.003;EUR_AF=0.0417;SAS_AF=0.0092;AA=C|||;VT=SNP
3	17157151	rs113723919	T	C	100	PASS	AC=107;AF=0.0213658;AN=5008;NS=2504;DP=12342;EAS_AF=0;AMR_AF=0.0303;AFR_AF=0.0023;EUR_AF=0.0765;SAS_AF=0.0061;AA=T|||;VT=SNP
3	17157985	rs115488029	C	A	100	PASS	AC=79;AF=0.0157748;AN=5008;NS=2504;DP=18311;EAS_AF=0;AMR_AF=0.0331;AFR_AF=0.003;EUR_AF=0.0427;SAS_AF=0.0092;AA=C|||;VT=SNP
3	17158243	rs73029135	C	A	100	PASS	AC=55;AF=0.0109824;AN=5008;NS=2504;DP=21333;EAS_AF=0;AMR_AF=0.0029;AFR_AF=0.0015;EUR_AF=0.0447;SAS_AF=0.0061;AA=C|||;VT=SNP
3	17158597	rs6796115	G	C	100	PASS	AC=1153;AF=0.230232;AN=5008;NS=2504;DP=24448;EAS_AF=0.1448;AMR_AF=0.3026;AFR_AF=0.3933;EUR_AF=0.1412;SAS_AF=0.138;AA=C|||;VT=SNP
3	17160078	rs13324570	G	A	100	PASS	AC=1612;AF=0.321885;AN=5008;NS=2504;DP=19899;EAS_AF=0.1577;AMR_AF=0.2911;AFR_AF=0.6157;EUR_AF=0.2227;SAS_AF=0.2178;AA=A|||;VT=SNP
3	17160685	rs111966121	C	T	100	PASS	AC=234;AF=0.0467252;AN=5008;NS=2504;DP=14381;EAS_AF=0;AMR_AF=0.0418;AFR_AF=0.056;EUR_AF=0.0815;SAS_AF=0.0501;AA=C|||;VT=SNP
3	17160907	rs73029136	C	T	100	PASS	AC=235;AF=0.0469249;AN=5008;NS=2504;DP=13720;EAS_AF=0;AMR_AF=0.0432;AFR_AF=0.056;EUR_AF=0.0825;SAS_AF=0.0491;AA=C|||;VT=SNP
3	17161442	rs60494904	G	A	100	PASS	AC=843;AF=0.168331;AN=5008;NS=2504;DP=18654;EAS_AF=0.0893;AMR_AF=0.2003;AFR_AF=0.3396;EUR_AF=0.0885;SAS_AF=0.0777;AA=g|||;VT=SNP
3	17161568	rs6442668	A	G	100	PASS	AC=931;AF=0.185903;AN=5008;NS=2504;DP=18916;EAS_AF=0.0893;AMR_AF=0.2075;AFR_AF=0.3964;EUR_AF=0.0905;SAS_AF=0.0838;AA=g|||;VT=SNP
3	17162038	rs7633382	C	T	100	PASS	AC=631;AF=0.125998;AN=5008;NS=2504;DP=20473;EAS_AF=0.0893;AMR_AF=0.183;AFR_AF=0.1884;EUR_AF=0.0885;SAS_AF=0.0777;AA=c|||;VT=SNP
3	17162355	rs73155321	C	T	100	PASS	AC=511;AF=0.102037;AN=5008;NS=2504;DP=22781;EAS_AF=0.0704;AMR_AF=0.049;AFR_AF=0.1362;EUR_AF=0.0895;SAS_AF=0.1391;AA=c|||;VT=SNP
3	17162953	rs115243305	A	T	100	PASS	AC=39;AF=0.00778754;AN=5008;NS=2504;DP=19287;EAS_AF=0;AMR_AF=0.0058;AFR_AF=0.0023;EUR_AF=0.0268;SAS_AF=0.0051;AA=A|||;VT=SNP
3	17163961	rs57549561	G	A	100	PASS	AC=415;AF=0.0828674;AN=5008;NS=2504;DP=19333;EAS_AF=0.006;AMR_AF=0.049;AFR_AF=0.149;EUR_AF=0.0835;SAS_AF=0.0961;AA=A|||;VT=SNP
3	17164510	rs73155328	A	C	100	PASS	AC=793;AF=0.158347;AN=5008;NS=2504;DP=20505;EAS_AF=0.0903;AMR_AF=0.2003;AFR_AF=0.295;EUR_AF=0.0964;SAS_AF=0.0777;AA=A|||;VT=SNP
3	17164793	rs59272997	A	T	100	PASS	AC=438;AF=0.0874601;AN=5008;NS=2504;DP=21230;EAS_AF=0.0704;AMR_AF=0.0447;AFR_AF=0.0855;EUR_AF=0.0964;SAS_AF=0.1288;AA=A|||;VT=SNP
3	17164861	rs67006761	G	A	100	PASS	AC=642;AF=0.128195;AN=5008;NS=2504;DP=19376;EAS_AF=0.0903;AMR_AF=0.1873;AFR_AF=0.1884;EUR_AF=0.0944;SAS_AF=0.0787;AA=G|||;VT=SNP
3	17165175	rs73029141	C	T	100	PASS	AC=790;AF=0.157748;AN=5008;NS=2504;DP=20473;EAS_AF=0.0893;AMR_AF=0.1988;AFR_AF=0.2958;EUR_AF=0.0944;SAS_AF=0.0777;AA=-|||;VT=SNP
3	17165356	rs111754211	C	T	100	PASS	AC=46;AF=0.0091853;AN=5008;NS=2504;DP=18212;EAS_AF=0;AMR_AF=0.0115;AFR_AF=0.0008;EUR_AF=0.0288;SAS_AF=0.0082;AA=C|||;VT=SNP
3	17165493	rs6442670	G	C	100	PASS	AC=944;AF=0.188498;AN=5008;NS=2504;DP=18865;EAS_AF=0.0913;AMR_AF=0.2032;AFR_AF=0.4054;EUR_AF=0.0994;SAS_AF=0.0767;AA=G|||;VT=SNP
3	17165890	rs7623647	A	T	100	PASS	AC=1489;AF=0.297324;AN=5008;NS=2504;DP=19238;EAS_AF=0.1617;AMR_AF=0.2565;AFR_AF=0.5613;EUR_AF=0.1968;SAS_AF=0.2127;AA=T|||;VT=SNP
3	17166183	rs76590249	T	A	100	PASS	AC=267;AF=0.0533147;AN=5008;NS=2504;DP=18662;EAS_AF=0.006;AMR_AF=0.0403;AFR_AF=0.0454;EUR_AF=0.0835;SAS_AF=0.091;AA=T|||;VT=SNP
3	17166504	rs17043111	G	A	100	PASS	AC=823;AF=0.164337;AN=5008;NS=2504;DP=19191;EAS_AF=0.0903;AMR_AF=0.1988;AFR_AF=0.3162;EUR_AF=0.0984;SAS_AF=0.0787;AA=A|||;VT=SNP
3	17166693	rs67728932	A	T	100	PASS	AC=826;AF=0.164936;AN=5008;NS=2504;DP=19510;EAS_AF=0.0903;AMR_AF=0.1988;AFR_AF=0.3192;EUR_AF=0.0984;SAS_AF=0.0777;AA=A|||;VT=SNP
3	17166819	rs67011618	A	T	100	PASS	AC=838;AF=0.167332;AN=5008;NS=2504;DP=21104;EAS_AF=0.0903;AMR_AF=0.2003;AFR_AF=0.3275;EUR_AF=0.0984;SAS_AF=0.0777;AA=T|||;VT=SNP
3	17167007	rs59863430	G	A	100	PASS	AC=513;AF=0.102436;AN=5008;NS=2504;DP=19713;EAS_AF=0.0704;AMR_AF=0.049;AFR_AF=0.1399;EUR_AF=0.0895;SAS_AF=0.136;AA=G|||;VT=SNP
3	17167046	rs61030910	G	A	100	PASS	AC=828;AF=0.165335;AN=5008;NS=2504;DP=19523;EAS_AF=0.0903;AMR_AF=0.2003;AFR_AF=0.32;EUR_AF=0.0984;SAS_AF=0.0777;AA=A|||;VT=SNP
3	17167392	rs56836323	C	T	100	PASS	AC=678;AF=0.135383;AN=5008;NS=2504;DP=21101;EAS_AF=0.0913;AMR_AF=0.1873;AFR_AF=0.2126;EUR_AF=0.0984;SAS_AF=0.0777;AA=C|||;VT=SNP
3	17167904	rs11714055	T	C	100	PASS	AC=746;AF=0.148962;AN=5008;NS=2504;DP=16418;EAS_AF=0.0923;AMR_AF=0.1931;AFR_AF=0.2602;EUR_AF=0.0984;SAS_AF=0.0777;AA=T|||;VT=SNP
3	17168021	rs11710739	C	T	100	PASS	AC=845;AF=0.16873;AN=5008;NS=2504;DP=14529;EAS_AF=0.0923;AMR_AF=0.2046;AFR_AF=0.329;EUR_AF=0.0984;SAS_AF=0.0777;AA=T|||;VT=SNP
3	17168337	rs11710851	C	T	100	PASS	AC=678;AF=0.135383;AN=5008;NS=2504;DP=10920;EAS_AF=0.0923;AMR_AF=0.1873;AFR_AF=0.2118;EUR_AF=0.0984;SAS_AF=0.0777;AA=A|||;VT=SNP
3	17168539	rs11718679	A	T	100	PASS	AC=858;AF=0.171326;AN=5008;NS=2504;DP=13445;EAS_AF=0.0952;AMR_AF=0.2046;AFR_AF=0.329;EUR_AF=0.1054;SAS_AF=0.0808;AA=T|||;VT=SNP
3	17168722	rs116663774	T	G	100	PASS	AC=40;AF=0.00798722;AN=5008;NS=2504;DP=14407;EAS_AF=0;AMR_AF=0.0058;AFR_AF=0.0023;EUR_AF=0.0268;SAS_AF=0.0061;AA=T|||;VT=SNP
3	17169162	rs113340756	G	A	100	PASS	AC=538;AF=0.107428;AN=5008;NS=2504;DP=19287;EAS_AF=0.006;AMR_AF=0.0519;AFR_AF=0.239;EUR_AF=0.0845;SAS_AF=0.0971;AA=G|||;VT=SNP
3	17169249	rs144162388	T	C	100	PASS	AC=154;AF=0.0307508;AN=5008;NS=2504;DP=19871;EAS_AF=0;AMR_AF=0.0317;AFR_AF=0.0038;EUR_AF=0.0885;SAS_AF=0.0389;AA=T|||;VT=SNP
3	17169364	rs112096400	G	A	100	PASS	AC=267;AF=0.0533147;AN=5008;NS=2504;DP=21733;EAS_AF=0.006;AMR_AF=0.0403;AFR_AF=0.0454;EUR_AF=0.0835;SAS_AF=0.091;AA=G|||;VT=SNP
3	17170045	rs115268470	G	A	100	PASS	AC=270;AF=0.0539137;AN=5008;NS=2504;DP=17617;EAS_AF=0.006;AMR_AF=0.0447;AFR_AF=0.0454;EUR_AF=0.0835;SAS_AF=0.091;AA=G|||;VT=SNP
3	17170165	rs116918940	G	A	100	PASS	AC=199;AF=0.0397364;AN=5008;NS=2504;DP=19766;EAS_AF=0.0903;AMR_AF=0.0548;AFR_AF=0.0038;EUR_AF=0.0149;SAS_AF=0.0511;AA=G|||;VT=SNP
3	17170231	rs6782651	T	C	100	PASS	AC=681;AF=0.135982;AN=5008;NS=2504;DP=21816;EAS_AF=0.0923;AMR_AF=0.1873;AFR_AF=0.2133;EUR_AF=0.0994;SAS_AF=0.0777;AA=T|||;VT=SNP
3	17170249	rs6769755	C	G	100	PASS	AC=680;AF=0.135783;AN=5008;NS=2504;DP=21997;EAS_AF=0.0923;AMR_AF=0.1873;AFR_AF=0.2133;EUR_AF=0.0984;SAS_AF=0.0777;AA=C|||;VT=SNP
3	17170532	rs142366302	C	G	100	PASS	AC=33;AF=0.00658946;AN=5008;NS=2504;DP=20120;EAS_AF=0;AMR_AF=0.0144;AFR_AF=0;EUR_AF=0.0179;SAS_AF=0.0051;AA=C|||;VT=SNP
3	17170585	rs111956599	G	A	100	PASS	AC=657;AF=0.13119;AN=5008;NS=2504;DP=21285;EAS_AF=0.0694;AMR_AF=0.0533;AFR_AF=0.2413;EUR_AF=0.0974;SAS_AF=0.136;AA=A|||;VT=SNP
3	17170702	rs61123938	A	G	100	PASS	AC=1505;AF=0.300519;AN=5008;NS=2504;DP=23069;EAS_AF=0.1617;AMR_AF=0.2608;AFR_AF=0.5711;EUR_AF=0.1958;SAS_AF=0.2137;AA=G|||;VT=SNP
3	17170737	rs59185164	C	A	100	PASS	AC=845;AF=0.16873;AN=5008;NS=2504;DP=22931;EAS_AF=0.0923;AMR_AF=0.2046;AFR_AF=0.329;EUR_AF=0.0984;SAS_AF=0.0777;AA=C|||;VT=SNP
3	17170783	rs11707414	G	T	100	PASS	AC=845;AF=0.16873;AN=5008;NS=2504;DP=22915;EAS_AF=0.0923;AMR_AF=0.2046;AFR_AF=0.329;EUR_AF=0.0984;SAS_AF=0.0777;AA=T|||;VT=SNP
3	17170864	rs116354014	A	C	100	PASS	AC=56;AF=0.0111821;AN=5008;NS=2504;DP=20827;EAS_AF=0;AMR_AF=0.0144;AFR_AF=0.0008;EUR_AF=0.0189;SAS_AF=0.0266;AA=A|||;VT=SNP
3	17170888	rs11715102	A	G	100	PASS	AC=846;AF=0.16893;AN=5008;NS=2504;DP=19955;EAS_AF=0.0923;AMR_AF=0.2046;AFR_AF=0.3298;EUR_AF=0.0984;SAS_AF=0.0777;AA=G|||;VT=SNP
3	17171125	rs11708254	C	G	100	PASS	AC=846;AF=0.16893;AN=5008;NS=2504;DP=19600;EAS_AF=0.0923;AMR_AF=0.2046;AFR_AF=0.3298;EUR_AF=0.0984;SAS_AF=0.0777;AA=G|||;VT=SNP
3	17171187	rs11708262	C	T	100	PASS	AC=846;AF=0.16893;AN=5008;NS=2504;DP=17357;EAS_AF=0.0923;AMR_AF=0.2046;AFR_AF=0.3298;EUR_AF=0.0984;SAS_AF=0.0777;AA=C|||;VT=SNP
3	17171281	rs11716032	A	T	100	PASS	AC=846;AF=0.16893;AN=5008;NS=2504;DP=18486;EAS_AF=0.0923;AMR_AF=0.2046;AFR_AF=0.3298;EUR_AF=0.0984;SAS_AF=0.0777;AA=T|||;VT=SNP
3	17171387	rs11708326	C	A	100	PASS	AC=846;AF=0.16893;AN=5008;NS=2504;DP=18315;EAS_AF=0.0923;AMR_AF=0.2046;AFR_AF=0.3298;EUR_AF=0.0984;SAS_AF=0.0777;AA=C|||;VT=SNP
3	17171666	rs66792553	G	A	100	PASS	AC=846;AF=0.16893;AN=5008;NS=2504;DP=17231;EAS_AF=0.0923;AMR_AF=0.2046;AFR_AF=0.3298;EUR_AF=0.0984;SAS_AF=0.0777;AA=G|||;VT=SNP
3	17171773	rs115590552	A	C	100	PASS	AC=80;AF=0.0159744;AN=5008;NS=2504;DP=17380;EAS_AF=0;AMR_AF=0.0173;AFR_AF=0.0295;EUR_AF=0.0209;SAS_AF=0.0082;AA=A|||;VT=SNP
3	17171837	rs67190947	G	A	100	PASS	AC=1255;AF=0.250599;AN=5008;NS=2504;DP=15747;EAS_AF=0.1617;AMR_AF=0.2392;AFR_AF=0.3971;EUR_AF=0.1948;SAS_AF=0.2096;AA=A|||;VT=SNP
3	17173263	rs60449263	G	C	100	PASS	AC=615;AF=0.122804;AN=5008;NS=2504;DP=20035;EAS_AF=0.0704;AMR_AF=0.0576;AFR_AF=0.2103;EUR_AF=0.0974;SAS_AF=0.1309;AA=G|||;VT=SNP
3	17173289	rs80174620	G	A	100	PASS	AC=264;AF=0.0527157;AN=5008;NS=2504;DP=20285;EAS_AF=0.006;AMR_AF=0.0403;AFR_AF=0.0439;EUR_AF=0.0835;SAS_AF=0.09;AA=G|||;VT=SNP
3	17173415	rs4077616	A	G	100	PASS	AC=663;AF=0.132388;AN=5008;NS=2504;DP=21518;EAS_AF=0.0704;AMR_AF=0.0591;AFR_AF=0.2466;EUR_AF=0.0974;SAS_AF=0.1299;AA=G|||;VT=SNP
3	17175530	rs11712800	C	T	100	PASS	AC=697;AF=0.139177;AN=5008;NS=2504;DP=20393;EAS_AF=0.0923;AMR_AF=0.1931;AFR_AF=0.2269;EUR_AF=0.0954;SAS_AF=0.0757;AA=C|||;VT=SNP
3	17175592	rs11716921	T	G	100	PASS	AC=699;AF=0.139577;AN=5008;NS=2504;DP=19688;EAS_AF=0.0933;AMR_AF=0.1873;AFR_AF=0.23;EUR_AF=0.0954;SAS_AF=0.0767;AA=T|||;VT=SNP
3	17175713	rs11716987	T	C	100	PASS	AC=1417;AF=0.282947;AN=5008;NS=2504;DP=18683;EAS_AF=0.1706;AMR_AF=0.2536;AFR_AF=0.5061;EUR_AF=0.1968;SAS_AF=0.2065;AA=C|||;VT=SNP
3	17176772	rs116751008	A	G	100	PASS	AC=187;AF=0.0373403;AN=5008;NS=2504;DP=22431;EAS_AF=0;AMR_AF=0.0259;AFR_AF=0.0038;EUR_AF=0.0368;SAS_AF=0.1299;AA=A|||;VT=SNP
3	17177666	rs75014467	G	A	100	PASS	AC=268;AF=0.0535144;AN=5008;NS=2504;DP=20834;EAS_AF=0.003;AMR_AF=0.0447;AFR_AF=0.0446;EUR_AF=0.0875;SAS_AF=0.089;AA=G|||;VT=SNP
3	17178779	rs4072191	T	C	100	PASS	AC=1896;AF=0.378594;AN=5008;NS=2504;DP=23072;EAS_AF=0.2421;AMR_AF=0.379;AFR_AF=0.5431;EUR_AF=0.4294;SAS_AF=0.2444;AA=C|||;VT=SNP
3	17179778	rs6790526	A	G	100	PASS	AC=1398;AF=0.279153;AN=5008;NS=2504;DP=18650;EAS_AF=0.1022;AMR_AF=0.255;AFR_AF=0.5303;EUR_AF=0.2018;SAS_AF=0.2188;AA=G|||;VT=SNP
3	17180122	rs79222300	C	T	100	PASS	AC=171;AF=0.0341454;AN=5008;NS=2504;DP=20763;EAS_AF=0.001;AMR_AF=0.036;AFR_AF=0.003;EUR_AF=0.0775;SAS_AF=0.0644;AA=C|||;VT=SNP
3	17180589	rs73029158	A	G	100	PASS	AC=760;AF=0.151757;AN=5008;NS=2504;DP=20152;EAS_AF=0.2599;AMR_AF=0.1527;AFR_AF=0.028;EUR_AF=0.1819;SAS_AF=0.1759;AA=A|||;VT=SNP
3	17180725	rs4342095	A	G	100	PASS	AC=1379;AF=0.275359;AN=5008;NS=2504;DP=18938;EAS_AF=0.4643;AMR_AF=0.232;AFR_AF=0.3495;EUR_AF=0.0755;SAS_AF=0.2168;AA=A|||;VT=SNP
3	17180777	rs4629316	G	A	100	PASS	AC=689;AF=0.13758;AN=5008;NS=2504;DP=19593;EAS_AF=0.3512;AMR_AF=0.0807;AFR_AF=0.0537;EUR_AF=0.0676;SAS_AF=0.1431;AA=G|||;VT=SNP
3	17180931	rs4629317	G	A	100	PASS	AC=1386;AF=0.276757;AN=5008;NS=2504;DP=22260;EAS_AF=0.38;AMR_AF=0.2651;AFR_AF=0.3366;EUR_AF=0.161;SAS_AF=0.2168;AA=A|||;VT=SNP
3	17181317	rs4685433	A	G	100	PASS	AC=3434;AF=0.685703;AN=5008;NS=2504;DP=17563;EAS_AF=0.8452;AMR_AF=0.5807;AFR_AF=0.6944;EUR_AF=0.6392;SAS_AF=0.6319;AA=A|||;VT=SNP
3	17181947	rs12634367	C	T	100	PASS	AC=3951;AF=0.788938;AN=5008;NS=2504;DP=17144;EAS_AF=0.6448;AMR_AF=0.7939;AFR_AF=0.823;EUR_AF=0.8569;SAS_AF=0.818;AA=T|||;VT=SNP
3	17182098	rs74951266	G	T	100	PASS	AC=84;AF=0.0167732;AN=5008;NS=2504;DP=19547;EAS_AF=0;AMR_AF=0.0274;AFR_AF=0.0015;EUR_AF=0.0437;SAS_AF=0.0194;AA=G|||;VT=SNP
3	17182233	rs13064821	G	A	100	PASS	AC=386;AF=0.0770767;AN=5008;NS=2504;DP=20662;EAS_AF=0.0476;AMR_AF=0.1066;AFR_AF=0.0076;EUR_AF=0.2137;SAS_AF=0.0399;AA=g|||;VT=SNP
3	17182697	rs4234541	T	C	100	PASS	AC=2320;AF=0.463259;AN=5008;NS=2504;DP=22296;EAS_AF=0.5714;AMR_AF=0.3977;AFR_AF=0.4244;EUR_AF=0.4423;SAS_AF=0.4724;AA=T|||;VT=SNP
3	17183194	rs116295615	T	C	100	PASS	AC=86;AF=0.0171725;AN=5008;NS=2504;DP=21915;EAS_AF=0;AMR_AF=0.0274;AFR_AF=0.0008;EUR_AF=0.0457;SAS_AF=0.0204;AA=T|||;VT=SNP
3	17184935	rs77272631	G	C	100	PASS	AC=67;AF=0.0133786;AN=5008;NS=2504;DP=20054;EAS_AF=0;AMR_AF=0.0259;AFR_AF=0.0015;EUR_AF=0.0408;SAS_AF=0.0061;AA=G|||;VT=SNP
3	17185043	rs112632308	T	C	100	PASS	AC=1151;AF=0.229832;AN=5008;NS=2504;DP=21142;EAS_AF=0.3889;AMR_AF=0.2622;AFR_AF=0.1649;EUR_AF=0.1153;SAS_AF=0.2485;AA=C|||;VT=SNP
3	17186013	rs6793132	A	G	100	PASS	AC=1880;AF=0.375399;AN=5008;NS=2504;DP=18222;EAS_AF=0.4534;AMR_AF=0.4078;AFR_AF=0.5552;EUR_AF=0.1163;SAS_AF=0.2955;AA=G|||;VT=SNP
3	17186500	rs6784625	T	C	100	PASS	AC=3721;AF=0.743011;AN=5008;NS=2504;DP=21054;EAS_AF=0.9821;AMR_AF=0.7522;AFR_AF=0.7148;EUR_AF=0.5467;SAS_AF=0.7301;AA=C|||;VT=SNP
3	17187502	rs9823439	T	C	100	PASS	AC=3530;AF=0.704872;AN=5008;NS=2504;DP=20757;EAS_AF=0.871;AMR_AF=0.5994;AFR_AF=0.7458;EUR_AF=0.5586;SAS_AF=0.7035;AA=T|||;VT=SNP
3	17187647	rs17043133	C	T	100	PASS	AC=1037;AF=0.207069;AN=5008;NS=2504;DP=19362;EAS_AF=0.1974;AMR_AF=0.1902;AFR_AF=0.3374;EUR_AF=0.1034;SAS_AF=0.1595;AA=T|||;VT=SNP
3	17187755	rs112194370	A	T	100	PASS	AC=664;AF=0.132588;AN=5008;NS=2504;DP=20730;EAS_AF=0.2054;AMR_AF=0.1614;AFR_AF=0.0666;EUR_AF=0.1024;SAS_AF=0.1575;AA=A|||;VT=SNP
3	17187915	rs11928843	G	A	100	PASS	AC=3694;AF=0.73762;AN=5008;NS=2504;DP=20357;EAS_AF=0.9821;AMR_AF=0.7435;AFR_AF=0.7179;EUR_AF=0.5408;SAS_AF=0.7106;AA=A|||;VT=SNP
3	17187934	rs9841630	A	G	100	PASS	AC=3048;AF=0.608626;AN=5008;NS=2504;DP=20152;EAS_AF=0.8482;AMR_AF=0.562;AFR_AF=0.4622;EUR_AF=0.5378;SAS_AF=0.6656;AA=C|||;VT=SNP
3	17188074	rs76924874	C	T	100	PASS	AC=12;AF=0.00239617;AN=5008;NS=2504;DP=21532;EAS_AF=0;AMR_AF=0.0058;AFR_AF=0;EUR_AF=0.007;SAS_AF=0.001;AA=T|||;VT=SNP
3	17188392	rs6778609	G	A	100	PASS	AC=2701;AF=0.539337;AN=5008;NS=2504;DP=20823;EAS_AF=0.7599;AMR_AF=0.4697;AFR_AF=0.3555;EUR_AF=0.5308;SAS_AF=0.6186;AA=G|||;VT=SNP
3	17188708	rs6802979	A	C	100	PASS	AC=1867;AF=0.372804;AN=5008;NS=2504;DP=20923;EAS_AF=0.5615;AMR_AF=0.2925;AFR_AF=0.1611;EUR_AF=0.4304;SAS_AF=0.4622;AA=A|||;VT=SNP
3	17188886	rs6779168	G	A	100	PASS	AC=673;AF=0.134385;AN=5008;NS=2504;DP=17294;EAS_AF=0.1954;AMR_AF=0.1657;AFR_AF=0.0756;EUR_AF=0.1014;SAS_AF=0.1626;AA=G|||;VT=SNP
3	17189164	rs6442672	T	C	100	PASS	AC=3093;AF=0.617612;AN=5008;NS=2504;DP=19713;EAS_AF=0.8482;AMR_AF=0.5634;AFR_AF=0.4796;EUR_AF=0.5567;SAS_AF=0.6677;AA=C|||;VT=SNP
3	17189179	rs6794720	T	C	100	PASS	AC=2736;AF=0.546326;AN=5008;NS=2504;DP=20110;EAS_AF=0.7659;AMR_AF=0.4712;AFR_AF=0.3608;EUR_AF=0.5408;SAS_AF=0.6299;AA=T|||;VT=SNP
3	17189620	rs7627810	C	G	100	PASS	AC=3087;AF=0.616414;AN=5008;NS=2504;DP=19387;EAS_AF=0.8502;AMR_AF=0.5677;AFR_AF=0.4516;EUR_AF=0.5736;SAS_AF=0.6769;AA=G|||;VT=SNP
3	17190491	rs4685435	A	T	100	PASS	AC=1705;AF=0.340455;AN=5008;NS=2504;DP=18508;EAS_AF=0.376;AMR_AF=0.5;AFR_AF=0.298;EUR_AF=0.3539;SAS_AF=0.2342;AA=A|||;VT=SNP
3	17190492	rs4685436	C	T	100	PASS	AC=4636;AF=0.925719;AN=5008;NS=2504;DP=18520;EAS_AF=0.9474;AMR_AF=0.8602;AFR_AF=0.9932;EUR_AF=0.8648;SAS_AF=0.9213;AA=T|||;VT=SNP
3	17190589	rs17043135	G	A	100	PASS	AC=989;AF=0.197484;AN=5008;NS=2504;DP=18699;EAS_AF=0.3046;AMR_AF=0.1628;AFR_AF=0.1952;EUR_AF=0.1173;SAS_AF=0.1973;AA=A|||;VT=SNP
3	17190733	rs4685437	G	C	100	PASS	AC=1362;AF=0.271965;AN=5008;NS=2504;DP=21914;EAS_AF=0.4871;AMR_AF=0.2882;AFR_AF=0.1331;EUR_AF=0.1392;SAS_AF=0.363;AA=G|||;VT=SNP
3	17191243	rs17272852	T	C	100	PASS	AC=260;AF=0.0519169;AN=5008;NS=2504;DP=18731;EAS_AF=0.0466;AMR_AF=0.1311;AFR_AF=0.003;EUR_AF=0.0467;SAS_AF=0.0726;AA=T|||;VT=SNP
3	17191433	rs4536809	C	A	100	PASS	AC=1551;AF=0.309704;AN=5008;NS=2504;DP=15552;EAS_AF=0.4861;AMR_AF=0.3401;AFR_AF=0.2436;EUR_AF=0.175;SAS_AF=0.3344;AA=A|||;VT=SNP
3	17191518	rs62248245	T	A	100	PASS	AC=66;AF=0.0131789;AN=5008;NS=2504;DP=16630;EAS_AF=0;AMR_AF=0.0274;AFR_AF=0.0053;EUR_AF=0.0338;SAS_AF=0.0061;AA=T|||;VT=SNP
3	17191688	rs12632495	A	G	100	PASS	AC=2248;AF=0.448882;AN=5008;NS=2504;DP=13642;EAS_AF=0.5218;AMR_AF=0.4035;AFR_AF=0.5756;EUR_AF=0.2237;SAS_AF=0.4663;AA=G|||;VT=SNP
3	17191771	rs12632526	A	G	100	PASS	AC=1866;AF=0.372604;AN=5008;NS=2504;DP=17093;EAS_AF=0.5258;AMR_AF=0.3444;AFR_AF=0.3684;EUR_AF=0.175;SAS_AF=0.4438;AA=A|||;VT=SNP
3	17191874	rs11927361	C	T	100	PASS	AC=599;AF=0.119609;AN=5008;NS=2504;DP=17287;EAS_AF=0.0228;AMR_AF=0.0562;AFR_AF=0.2927;EUR_AF=0.0338;SAS_AF=0.1186;AA=T|||;VT=SNP
3	17193035	rs112175518	T	G	100	PASS	AC=141;AF=0.028155;AN=5008;NS=2504;DP=16108;EAS_AF=0;AMR_AF=0.0418;AFR_AF=0.0522;EUR_AF=0.0388;SAS_AF=0.0041;AA=G|||;VT=SNP
3	17193108	rs115716544	T	C	100	PASS	AC=100;AF=0.0199681;AN=5008;NS=2504;DP=18123;EAS_AF=0;AMR_AF=0.0115;AFR_AF=0.0023;EUR_AF=0.0338;SAS_AF=0.0562;AA=T|||;VT=SNP
3	17193348	rs11720982	C	A	100	PASS	AC=2391;AF=0.477436;AN=5008;NS=2504;DP=20927;EAS_AF=0.38;AMR_AF=0.4481;AFR_AF=0.5356;EUR_AF=0.5109;SAS_AF=0.4857;AA=C|||;VT=SNP
3	17193539	rs62248246	T	G	100	PASS	AC=70;AF=0.0139776;AN=5008;NS=2504;DP=19559;EAS_AF=0;AMR_AF=0.0288;AFR_AF=0.0053;EUR_AF=0.0388;SAS_AF=0.0041;AA=T|||;VT=SNP
3	17193694	rs11721079	C	G	100	PASS	AC=3595;AF=0.717851;AN=5008;NS=2504;DP=19365;EAS_AF=0.9097;AMR_AF=0.7882;AFR_AF=0.5378;EUR_AF=0.6511;SAS_AF=0.7822;AA=C|||;VT=SNP
3	17194071	rs13062346	G	A	100	PASS	AC=4214;AF=0.841454;AN=5008;NS=2504;DP=19746;EAS_AF=0.9315;AMR_AF=0.8271;AFR_AF=0.8812;EUR_AF=0.6799;SAS_AF=0.8712;AA=G|||;VT=SNP
3	17195453	rs6784467	C	T	100	PASS	AC=4213;AF=0.841254;AN=5008;NS=2504;DP=20499;EAS_AF=0.9315;AMR_AF=0.8271;AFR_AF=0.8797;EUR_AF=0.6799;SAS_AF=0.8722;AA=C|||;VT=SNP
3	17195625	rs4267629	C	T	100	PASS	AC=4213;AF=0.841254;AN=5008;NS=2504;DP=22714;EAS_AF=0.9315;AMR_AF=0.8271;AFR_AF=0.8797;EUR_AF=0.6799;SAS_AF=0.8722;AA=T|||;VT=SNP
3	17195699	rs73819641	C	T	100	PASS	AC=414;AF=0.0826677;AN=5008;NS=2504;DP=23689;EAS_AF=0.0208;AMR_AF=0.0259;AFR_AF=0.1982;EUR_AF=0.0249;SAS_AF=0.09;AA=C|||;VT=SNP
3	17195721	rs4367042	A	G	100	PASS	AC=4225;AF=0.84365;AN=5008;NS=2504;DP=23295;EAS_AF=0.9335;AMR_AF=0.8314;AFR_AF=0.8805;EUR_AF=0.6849;SAS_AF=0.8732;AA=G|||;VT=SNP
3	17196675	rs73819643	C	G	100	PASS	AC=357;AF=0.0712859;AN=5008;NS=2504;DP=18020;EAS_AF=0;AMR_AF=0.0274;AFR_AF=0.2035;EUR_AF=0.0249;SAS_AF=0.045;AA=C|||;VT=SNP
3	17196846	rs17043152	C	T	100	PASS	AC=1461;AF=0.291733;AN=5008;NS=2504;DP=19403;EAS_AF=0.5516;AMR_AF=0.3473;AFR_AF=0.1467;EUR_AF=0.1421;SAS_AF=0.3344;AA=C|||;VT=SNP
3	17196957	rs73819645	G	A	100	PASS	AC=356;AF=0.0710863;AN=5008;NS=2504;DP=19384;EAS_AF=0;AMR_AF=0.0259;AFR_AF=0.2035;EUR_AF=0.0249;SAS_AF=0.045;AA=G|||;VT=SNP
3	17197055	rs34247712	T	C	100	PASS	AC=1936;AF=0.386581;AN=5008;NS=2504;DP=20337;EAS_AF=0.5784;AMR_AF=0.3804;AFR_AF=0.3737;EUR_AF=0.171;SAS_AF=0.4325;AA=T|||;VT=SNP
3	17198077	rs61255999	C	T	100	PASS	AC=352;AF=0.0702875;AN=5008;NS=2504;DP=17337;EAS_AF=0;AMR_AF=0.0259;AFR_AF=0.202;EUR_AF=0.0229;SAS_AF=0.045;AA=T|||;VT=SNP
3	17198302	rs56279437	C	A	100	PASS	AC=352;AF=0.0702875;AN=5008;NS=2504;DP=21709;EAS_AF=0;AMR_AF=0.0259;AFR_AF=0.202;EUR_AF=0.0229;SAS_AF=0.045;AA=A|||;VT=SNP
3	17198623	rs4685439	A	C	100	PASS	AC=4269;AF=0.852436;AN=5008;NS=2504;DP=18683;EAS_AF=0.9345;AMR_AF=0.8343;AFR_AF=0.9138;EUR_AF=0.6799;SAS_AF=0.8753;AA=C|||;VT=SNP
3	17199906	rs73819648	G	A	100	PASS	AC=351;AF=0.0700879;AN=5008;NS=2504;DP=20134;EAS_AF=0;AMR_AF=0.0259;AFR_AF=0.2005;EUR_AF=0.0239;SAS_AF=0.045;AA=A|||;VT=SNP
3	17200091	rs7610560	T	C	100	PASS	AC=4382;AF=0.875;AN=5008;NS=2504;DP=17027;EAS_AF=0.9355;AMR_AF=0.8516;AFR_AF=0.9773;EUR_AF=0.6918;SAS_AF=0.8793;AA=C|||;VT=SNP
3	17200435	rs73031251	G	A	100	PASS	AC=846;AF=0.16893;AN=5008;NS=2504;DP=20685;EAS_AF=0.3829;AMR_AF=0.1844;AFR_AF=0.0061;EUR_AF=0.1093;SAS_AF=0.2188;AA=G|||;VT=SNP
3	17202334	rs13078644	A	C	100	PASS	AC=4284;AF=0.855431;AN=5008;NS=2504;DP=20624;EAS_AF=0.9355;AMR_AF=0.8372;AFR_AF=0.9168;EUR_AF=0.6869;SAS_AF=0.8763;AA=C|||;VT=SNP
3	17202774	rs73819650	G	A	100	PASS	AC=287;AF=0.0573083;AN=5008;NS=2504;DP=20574;EAS_AF=0;AMR_AF=0.0245;AFR_AF=0.1528;EUR_AF=0.0239;SAS_AF=0.045;AA=G|||;VT=SNP;EX_TARGET
3	17203010	rs151228879	A	G	100	PASS	AC=108;AF=0.0215655;AN=5008;NS=2504;DP=19187;EAS_AF=0;AMR_AF=0.0389;AFR_AF=0.0015;EUR_AF=0.0666;SAS_AF=0.0123;AA=A|||;VT=SNP
3	17203329	rs74796791	A	G	100	PASS	AC=61;AF=0.0121805;AN=5008;NS=2504;DP=15967;EAS_AF=0;AMR_AF=0.0086;AFR_AF=0.0008;EUR_AF=0.0139;SAS_AF=0.0409;AA=A|||;VT=SNP
3	17203751	rs17043157	G	C	100	PASS	AC=490;AF=0.0978435;AN=5008;NS=2504;DP=18688;EAS_AF=0;AMR_AF=0.0677;AFR_AF=0.2284;EUR_AF=0.0895;SAS_AF=0.0521;AA=c|||;VT=SNP
3	17204101	rs73819651	A	C	100	PASS	AC=396;AF=0.0790735;AN=5008;NS=2504;DP=22202;EAS_AF=0;AMR_AF=0.0605;AFR_AF=0.1611;EUR_AF=0.0895;SAS_AF=0.0521;AA=A|||;VT=SNP
3	17204119	rs4684310	A	G	100	PASS	AC=4296;AF=0.857827;AN=5008;NS=2504;DP=22421;EAS_AF=0.9405;AMR_AF=0.8372;AFR_AF=0.9244;EUR_AF=0.6859;SAS_AF=0.8742;AA=G|||;VT=SNP
3	17204430	rs4684311	A	G	100	PASS	AC=3511;AF=0.701078;AN=5008;NS=2504;DP=20907;EAS_AF=0.9187;AMR_AF=0.7536;AFR_AF=0.534;EUR_AF=0.5924;SAS_AF=0.7771;AA=A|||;VT=SNP
3	17204569	rs115997803	G	A	100	PASS	AC=32;AF=0.00638978;AN=5008;NS=2504;DP=20909;EAS_AF=0;AMR_AF=0.0086;AFR_AF=0.0023;EUR_AF=0.0209;SAS_AF=0.002;AA=G|||;VT=SNP
3	17205218	rs73819652	G	A	100	PASS	AC=295;AF=0.0589058;AN=5008;NS=2504;DP=19185;EAS_AF=0.001;AMR_AF=0.0245;AFR_AF=0.1566;EUR_AF=0.0249;SAS_AF=0.046;AA=g|||;VT=SNP
3	17205347	rs6775993	A	G	100	PASS	AC=2117;AF=0.422724;AN=5008;NS=2504;DP=21356;EAS_AF=0.5903;AMR_AF=0.4265;AFR_AF=0.4191;EUR_AF=0.2386;SAS_AF=0.4417;AA=A|||;VT=SNP
3	17205390	rs73819653	C	A	100	PASS	AC=228;AF=0.0455272;AN=5008;NS=2504;DP=21116;EAS_AF=0;AMR_AF=0.0216;AFR_AF=0.1074;EUR_AF=0.0239;SAS_AF=0.0481;AA=C|||;VT=SNP
3	17205764	rs6765154	T	C	100	PASS	AC=2019;AF=0.403155;AN=5008;NS=2504;DP=21174;EAS_AF=0.5694;AMR_AF=0.4207;AFR_AF=0.3964;EUR_AF=0.2396;SAS_AF=0.3967;AA=T|||;VT=SNP
3	17205847	rs4337625	C	T	100	PASS	AC=1805;AF=0.360423;AN=5008;NS=2504;DP=21705;EAS_AF=0.3452;AMR_AF=0.3516;AFR_AF=0.3026;EUR_AF=0.3956;SAS_AF=0.4243;AA=C|||;VT=SNP
3	17205887	rs6801070	C	G	100	PASS	AC=1718;AF=0.343051;AN=5008;NS=2504;DP=22669;EAS_AF=0.5685;AMR_AF=0.3963;AFR_AF=0.2375;EUR_AF=0.2137;SAS_AF=0.3487;AA=C|||;VT=SNP
3	17205928	rs57736694	G	T	100	PASS	AC=398;AF=0.0794728;AN=5008;NS=2504;DP=22275;EAS_AF=0.0208;AMR_AF=0.0303;AFR_AF=0.1815;EUR_AF=0.0249;SAS_AF=0.093;AA=G|||;VT=SNP
3	17206028	rs12491878	C	T	100	PASS	AC=75;AF=0.014976;AN=5008;NS=2504;DP=21337;EAS_AF=0;AMR_AF=0.0259;AFR_AF=0.0008;EUR_AF=0.0258;SAS_AF=0.0307;AA=C|||;VT=SNP
3	17206407	rs2596654	T	C	100	PASS	AC=3912;AF=0.78115;AN=5008;NS=2504;DP=22005;EAS_AF=0.9137;AMR_AF=0.804;AFR_AF=0.764;EUR_AF=0.6561;SAS_AF=0.7802;AA=C|||;VT=SNP
3	17206459	rs150313854	C	T	100	PASS	AC=17;AF=0.00339457;AN=5008;NS=2504;DP=20154;EAS_AF=0;AMR_AF=0.0086;AFR_AF=0.0008;EUR_AF=0.0089;SAS_AF=0.001;AA=C|||;VT=SNP
3	17207548	rs4685441	A	G	100	PASS	AC=1516;AF=0.302716;AN=5008;NS=2504;DP=16570;EAS_AF=0.5665;AMR_AF=0.3559;AFR_AF=0.1551;EUR_AF=0.1541;SAS_AF=0.3456;AA=A|||;VT=SNP
3	17207811	rs2733484	C	T	100	PASS	AC=4266;AF=0.851837;AN=5008;NS=2504;DP=20481;EAS_AF=0.9345;AMR_AF=0.8343;AFR_AF=0.9183;EUR_AF=0.6779;SAS_AF=0.8681;AA=T|||;VT=SNP
3	17207907	rs2733483	G	C	100	PASS	AC=3802;AF=0.759185;AN=5008;NS=2504;DP=21364;EAS_AF=0.9117;AMR_AF=0.768;AFR_AF=0.7595;EUR_AF=0.5905;SAS_AF=0.7689;AA=G|||;VT=SNP
3	17208267	rs1138454	T	C	100	PASS	AC=1341;AF=0.267772;AN=5008;NS=2504;DP=17861;EAS_AF=0.0794;AMR_AF=0.3112;AFR_AF=0.2103;EUR_AF=0.3936;SAS_AF=0.3793;AA=T|||;VT=SNP;EX_TARGET
3	17208484	rs41285047	A	G	100	PASS	AC=361;AF=0.0720847;AN=5008;NS=2504;DP=17658;EAS_AF=0;AMR_AF=0.0706;AFR_AF=0.1172;EUR_AF=0.1004;SAS_AF=0.0573;AA=A|||;VT=SNP
3	17208698	rs1463220	G	A	100	PASS	AC=1807;AF=0.360823;AN=5008;NS=2504;DP=16218;EAS_AF=0.3442;AMR_AF=0.3545;AFR_AF=0.3011;EUR_AF=0.4016;SAS_AF=0.4213;AA=G|||;VT=SNP
3	17208899	rs41285049	T	G	100	PASS	AC=295;AF=0.0589058;AN=5008;NS=2504;DP=21510;EAS_AF=0;AMR_AF=0.062;AFR_AF=0.0794;EUR_AF=0.0944;SAS_AF=0.0532;AA=T|||;VT=SNP
3	17209153	rs56166267	G	C	100	PASS	AC=1741;AF=0.347644;AN=5008;NS=2504;DP=17191;EAS_AF=0.5873;AMR_AF=0.3732;AFR_AF=0.3056;EUR_AF=0.161;SAS_AF=0.3313;AA=G|||;VT=SNP
3	17209195	rs2305291	G	A	100	PASS	AC=1383;AF=0.276158;AN=5008;NS=2504;DP=17733;EAS_AF=0.5407;AMR_AF=0.353;AFR_AF=0.0998;EUR_AF=0.1461;SAS_AF=0.3211;AA=g|||;VT=SNP
3	17209887	rs74463989	T	G	100	PASS	AC=74;AF=0.0147764;AN=5008;NS=2504;DP=19638;EAS_AF=0;AMR_AF=0.0159;AFR_AF=0;EUR_AF=0.0288;SAS_AF=0.0348;AA=T|||;VT=SNP
3	17210005	rs62248247	C	G	100	PASS	AC=63;AF=0.0125799;AN=5008;NS=2504;DP=20422;EAS_AF=0;AMR_AF=0.0259;AFR_AF=0.0045;EUR_AF=0.0348;SAS_AF=0.0041;AA=C|||;VT=SNP
3	17210757	rs12636508	T	C	100	PASS	AC=1642;AF=0.327875;AN=5008;NS=2504;DP=19447;EAS_AF=0.5754;AMR_AF=0.3602;AFR_AF=0.2383;EUR_AF=0.1551;SAS_AF=0.3487;AA=T|||;VT=SNP
3	17210786	rs143453726	T	C	100	PASS	AC=19;AF=0.00379393;AN=5008;NS=2504;DP=19474;EAS_AF=0;AMR_AF=0.0014;AFR_AF=0.0008;EUR_AF=0.008;SAS_AF=0.0092;AA=T|||;VT=SNP
3	17211846	rs2470346	C	T	100	PASS	AC=1863;AF=0.372005;AN=5008;NS=2504;DP=18259;EAS_AF=0.3413;AMR_AF=0.3602;AFR_AF=0.3381;EUR_AF=0.3986;SAS_AF=0.4305;AA=C|||;VT=SNP
3	17212374	rs79113921	A	G	100	PASS	AC=68;AF=0.0135783;AN=5008;NS=2504;DP=22794;EAS_AF=0.001;AMR_AF=0.0115;AFR_AF=0.0008;EUR_AF=0.0507;SAS_AF=0.0072;AA=a|||;VT=SNP
3	17213349	rs55954744	G	C	100	PASS	AC=308;AF=0.0615016;AN=5008;NS=2504;DP=22939;EAS_AF=0;AMR_AF=0.0576;AFR_AF=0.0938;EUR_AF=0.0915;SAS_AF=0.0532;AA=G|||;VT=SNP
3	17213357	rs4685442	A	G	100	PASS	AC=1703;AF=0.340056;AN=5008;NS=2504;DP=22722;EAS_AF=0.5813;AMR_AF=0.3718;AFR_AF=0.2065;EUR_AF=0.1958;SAS_AF=0.3978;AA=A|||;VT=SNP
3	17213892	rs62248248	G	A	100	PASS	AC=66;AF=0.0131789;AN=5008;NS=2504;DP=21372;EAS_AF=0;AMR_AF=0.0259;AFR_AF=0.0061;EUR_AF=0.0358;SAS_AF=0.0041;AA=A|||;VT=SNP
3	17214070	rs2470584	A	G	100	PASS	AC=1118;AF=0.223243;AN=5008;NS=2504;DP=18031;EAS_AF=0.0655;AMR_AF=0.2867;AFR_AF=0.1732;EUR_AF=0.3201;SAS_AF=0.3088;AA=A|||;VT=SNP
3	17214801	rs57200512	A	G	100	PASS	AC=553;AF=0.110423;AN=5008;NS=2504;DP=22646;EAS_AF=0.002;AMR_AF=0.072;AFR_AF=0.2496;EUR_AF=0.1113;SAS_AF=0.0603;AA=A|||;VT=SNP
3	17215440	rs2733482	T	C	100	PASS	AC=1567;AF=0.312899;AN=5008;NS=2504;DP=21801;EAS_AF=0.3482;AMR_AF=0.3357;AFR_AF=0.2163;EUR_AF=0.341;SAS_AF=0.362;AA=T|||;VT=SNP
3	17216896	rs77423884	A	C	100	PASS	AC=67;AF=0.0133786;AN=5008;NS=2504;DP=19538;EAS_AF=0;AMR_AF=0.0274;AFR_AF=0.0045;EUR_AF=0.0378;SAS_AF=0.0041;AA=A|||;VT=SNP
3	17218139	rs148088286	T	C	100	PASS	AC=16;AF=0.00319489;AN=5008;NS=2504;DP=17915;EAS_AF=0;AMR_AF=0.0014;AFR_AF=0.0008;EUR_AF=0.008;SAS_AF=0.0061;AA=T|||;VT=SNP
3	17218143	rs2247855	A	G	100	PASS	AC=4281;AF=0.854832;AN=5008;NS=2504;DP=17907;EAS_AF=0.9335;AMR_AF=0.8329;AFR_AF=0.9244;EUR_AF=0.6769;SAS_AF=0.8783;AA=G|||;VT=SNP
3	17218961	rs73817203	C	T	100	PASS	AC=621;AF=0.124002;AN=5008;NS=2504;DP=18987;EAS_AF=0.1696;AMR_AF=0.1268;AFR_AF=0.1346;EUR_AF=0.0676;SAS_AF=0.1186;AA=T|||;VT=SNP
3	17219137	rs2596668	C	G	100	PASS	AC=2431;AF=0.485423;AN=5008;NS=2504;DP=19527;EAS_AF=0.3373;AMR_AF=0.4813;AFR_AF=0.6225;EUR_AF=0.5089;SAS_AF=0.4315;AA=G|||;VT=SNP
3	17219416	rs9833666	T	C	100	PASS	AC=4430;AF=0.884585;AN=5008;NS=2504;DP=16465;EAS_AF=0.9335;AMR_AF=0.8573;AFR_AF=0.9841;EUR_AF=0.6958;SAS_AF=0.9131;AA=C|||;VT=SNP
3	17220098	rs2733480	C	T	100	PASS	AC=2250;AF=0.449281;AN=5008;NS=2504;DP=16812;EAS_AF=0.248;AMR_AF=0.3833;AFR_AF=0.7284;EUR_AF=0.4324;SAS_AF=0.3436;AA=T|||;VT=SNP
3	17220717	rs2596676	G	A	100	PASS	AC=2236;AF=0.446486;AN=5008;NS=2504;DP=18358;EAS_AF=0.248;AMR_AF=0.389;AFR_AF=0.6853;EUR_AF=0.4612;SAS_AF=0.3538;AA=G|||;VT=SNP
3	17221017	rs1463221	T	C	100	PASS	AC=1454;AF=0.290335;AN=5008;NS=2504;DP=18355;EAS_AF=0.0208;AMR_AF=0.3156;AFR_AF=0.3722;EUR_AF=0.4404;SAS_AF=0.2853;AA=T|||;VT=SNP
3	17221252	rs1463222	C	A	100	PASS	AC=2236;AF=0.446486;AN=5008;NS=2504;DP=23078;EAS_AF=0.247;AMR_AF=0.3905;AFR_AF=0.6868;EUR_AF=0.4622;SAS_AF=0.3507;AA=a|||;VT=SNP
3	17221849	rs2596682	C	A	100	PASS	AC=2299;AF=0.459065;AN=5008;NS=2504;DP=17420;EAS_AF=0.252;AMR_AF=0.3948;AFR_AF=0.73;EUR_AF=0.4612;SAS_AF=0.3497;AA=A|||;VT=SNP
3	17221906	rs13067876	T	C	100	PASS	AC=423;AF=0.0844649;AN=5008;NS=2504;DP=18857;EAS_AF=0.2123;AMR_AF=0.0519;AFR_AF=0.0635;EUR_AF=0.0268;SAS_AF=0.0634;AA=T|||;VT=SNP
3	17221980	rs182489784	C	T	100	PASS	AC=16;AF=0.00319489;AN=5008;NS=2504;DP=21366;EAS_AF=0;AMR_AF=0.0086;AFR_AF=0;EUR_AF=0.006;SAS_AF=0.0041;AA=c|||;VT=SNP
3	17226326	rs114451156	C	T	100	PASS	AC=61;AF=0.0121805;AN=5008;NS=2504;DP=16880;EAS_AF=0;AMR_AF=0.0058;AFR_AF=0.0015;EUR_AF=0.0219;SAS_AF=0.0337;AA=C|||;VT=SNP
3	17227085	rs111250846	C	T	100	PASS	AC=22;AF=0.00439297;AN=5008;NS=2504;DP=15638;EAS_AF=0;AMR_AF=0.0101;AFR_AF=0;EUR_AF=0.0119;SAS_AF=0.0031;AA=C|||;VT=SNP
3	17227522	rs35185755	C	T	100	PASS	AC=413;AF=0.0824681;AN=5008;NS=2504;DP=12435;EAS_AF=0.2073;AMR_AF=0.0519;AFR_AF=0.0628;EUR_AF=0.0278;SAS_AF=0.0583;AA=G|||;VT=SNP
3	17227590	rs113187582	G	A	100	PASS	AC=279;AF=0.0557109;AN=5008;NS=2504;DP=14172;EAS_AF=0.004;AMR_AF=0.0648;AFR_AF=0.0628;EUR_AF=0.0676;SAS_AF=0.0808;AA=G|||;VT=SNP
3	17230861	rs80134103	T	A	100	PASS	AC=322;AF=0.0642971;AN=5008;NS=2504;DP=17729;EAS_AF=0.1121;AMR_AF=0.1484;AFR_AF=0.0008;EUR_AF=0.0219;SAS_AF=0.0849;AA=T|||;VT=SNP
3	17230884	rs4685443	T	C	100	PASS	AC=1101;AF=0.219848;AN=5008;NS=2504;DP=17911;EAS_AF=0.4583;AMR_AF=0.2752;AFR_AF=0.0136;EUR_AF=0.167;SAS_AF=0.2679;AA=T|||;VT=SNP
3	17231524	rs114362220	T	C	100	PASS	AC=103;AF=0.0205671;AN=5008;NS=2504;DP=17954;EAS_AF=0;AMR_AF=0.0216;AFR_AF=0.0038;EUR_AF=0.0537;SAS_AF=0.0297;AA=T|||;VT=SNP
3	17232635	rs2596655	G	A	100	PASS	AC=1729;AF=0.345248;AN=5008;NS=2504;DP=20883;EAS_AF=0.0357;AMR_AF=0.33;AFR_AF=0.562;EUR_AF=0.4344;SAS_AF=0.2904;AA=A|||;VT=SNP
3	17233114	rs2733530	A	G	100	PASS	AC=1546;AF=0.308706;AN=5008;NS=2504;DP=17170;EAS_AF=0.0367;AMR_AF=0.3256;AFR_AF=0.4175;EUR_AF=0.4414;SAS_AF=0.2935;AA=A|||;VT=SNP
3	17235490	rs2596656	G	A	100	PASS	AC=1522;AF=0.303914;AN=5008;NS=2504;DP=17311;EAS_AF=0.0367;AMR_AF=0.3184;AFR_AF=0.4123;EUR_AF=0.4324;SAS_AF=0.2904;AA=A|||;VT=SNP
3	17235874	rs2733529	C	T	100	PASS	AC=1881;AF=0.375599;AN=5008;NS=2504;DP=17256;EAS_AF=0.0397;AMR_AF=0.3501;AFR_AF=0.6581;EUR_AF=0.4404;SAS_AF=0.2914;AA=T|||;VT=SNP
3	17236255	rs2733528	A	G	100	PASS	AC=1541;AF=0.307708;AN=5008;NS=2504;DP=15492;EAS_AF=0.0367;AMR_AF=0.3242;AFR_AF=0.4175;EUR_AF=0.4394;SAS_AF=0.2914;AA=A|||;VT=SNP
3	17236444	rs73031275	T	C	100	PASS	AC=230;AF=0.0459265;AN=5008;NS=2504;DP=17245;EAS_AF=0.0169;AMR_AF=0.0548;AFR_AF=0.0061;EUR_AF=0.1113;SAS_AF=0.0562;AA=T|||;VT=SNP
3	17237153	rs114154307	A	C	100	PASS	AC=44;AF=0.00878594;AN=5008;NS=2504;DP=19806;EAS_AF=0;AMR_AF=0.0274;AFR_AF=0.0023;EUR_AF=0.0219;SAS_AF=0;AA=A|||;VT=SNP
3	17237409	rs2733527	A	T	100	PASS	AC=1453;AF=0.290136;AN=5008;NS=2504;DP=19027;EAS_AF=0.0208;AMR_AF=0.3156;AFR_AF=0.3737;EUR_AF=0.4394;SAS_AF=0.2832;AA=A|||;VT=SNP
3	17238673	rs2596657	G	A	100	PASS	AC=1454;AF=0.290335;AN=5008;NS=2504;DP=21581;EAS_AF=0.0208;AMR_AF=0.317;AFR_AF=0.3722;EUR_AF=0.4404;SAS_AF=0.2843;AA=C|||;VT=SNP
3	17238792	rs2733526	T	C	100	PASS	AC=1455;AF=0.290535;AN=5008;NS=2504;DP=21353;EAS_AF=0.0208;AMR_AF=0.317;AFR_AF=0.3729;EUR_AF=0.4404;SAS_AF=0.2843;AA=T|||;VT=SNP
3	17238881	rs2733525	C	T	100	PASS	AC=2283;AF=0.455871;AN=5008;NS=2504;DP=16456;EAS_AF=0.251;AMR_AF=0.3963;AFR_AF=0.7186;EUR_AF=0.4612;SAS_AF=0.3487;AA=T|||;VT=SNP
3	17240040	rs143200243	A	G	100	PASS	AC=61;AF=0.0121805;AN=5008;NS=2504;DP=17837;EAS_AF=0;AMR_AF=0.0058;AFR_AF=0.0015;EUR_AF=0.0219;SAS_AF=0.0337;AA=A|||;VT=SNP
3	17240402	rs723813	C	G	100	PASS	AC=1542;AF=0.307907;AN=5008;NS=2504;DP=20109;EAS_AF=0.0377;AMR_AF=0.3242;AFR_AF=0.4175;EUR_AF=0.4394;SAS_AF=0.2914;AA=G|||;VT=SNP
3	17240554	rs140085135	G	A	100	PASS	AC=58;AF=0.0115815;AN=5008;NS=2504;DP=20489;EAS_AF=0.003;AMR_AF=0.0086;AFR_AF=0.0015;EUR_AF=0.0239;SAS_AF=0.0235;AA=G|||;VT=SNP
3	17241214	rs75592492	T	A	100	PASS	AC=98;AF=0.0195687;AN=5008;NS=2504;DP=20134;EAS_AF=0;AMR_AF=0.0375;AFR_AF=0.0023;EUR_AF=0.0636;SAS_AF=0.0051;AA=T|||;VT=SNP
3	17241573	rs77071111	A	T	100	PASS	AC=22;AF=0.00439297;AN=5008;NS=2504;DP=17739;EAS_AF=0;AMR_AF=0.0115;AFR_AF=0.0008;EUR_AF=0.0119;SAS_AF=0.001;AA=A|||;VT=SNP
3	17242806	rs144655666	A	G	100	PASS	AC=11;AF=0.00219649;AN=5008;NS=2504;DP=17833;EAS_AF=0;AMR_AF=0.0058;AFR_AF=0;EUR_AF=0.005;SAS_AF=0.002;AA=A|||;VT=SNP
3	17243002	rs2733522	T	C	100	PASS	AC=2266;AF=0.452476;AN=5008;NS=2504;DP=18838;EAS_AF=0.255;AMR_AF=0.3919;AFR_AF=0.7027;EUR_AF=0.4602;SAS_AF=0.3528;AA=C|||;VT=SNP
3	17243164	rs2733521	G	A	100	PASS	AC=1541;AF=0.307708;AN=5008;NS=2504;DP=19274;EAS_AF=0.0367;AMR_AF=0.3242;AFR_AF=0.4175;EUR_AF=0.4394;SAS_AF=0.2914;AA=A|||;VT=SNP
3	17243536	rs117761730	A	C	100	PASS	AC=326;AF=0.0650958;AN=5008;NS=2504;DP=20963;EAS_AF=0.2143;AMR_AF=0.0432;AFR_AF=0;EUR_AF=0.0199;SAS_AF=0.0613;AA=A|||;VT=SNP
3	17244455	rs139819976	A	G	100	PASS	AC=28;AF=0.00559105;AN=5008;NS=2504;DP=20336;EAS_AF=0;AMR_AF=0.0043;AFR_AF=0.0008;EUR_AF=0.0179;SAS_AF=0.0061;AA=A|||;VT=SNP
3	17244668	rs2470581	C	G	100	PASS	AC=1885;AF=0.376398;AN=5008;NS=2504;DP=20609;EAS_AF=0.0397;AMR_AF=0.3516;AFR_AF=0.6589;EUR_AF=0.4414;SAS_AF=0.2924;AA=G|||;VT=SNP
3	17244847	rs144654860	T	A	100	PASS	AC=98;AF=0.0195687;AN=5008;NS=2504;DP=20752;EAS_AF=0;AMR_AF=0.0058;AFR_AF=0.0023;EUR_AF=0.0298;SAS_AF=0.0624;AA=T|||;VT=SNP
3	17245175	rs112890064	G	C	100	PASS	AC=19;AF=0.00379393;AN=5008;NS=2504;DP=18113;EAS_AF=0;AMR_AF=0.0086;AFR_AF=0;EUR_AF=0.0119;SAS_AF=0.001;AA=G|||;VT=SNP
3	17245725	rs2596658	C	T	100	PASS	AC=1764;AF=0.352236;AN=5008;NS=2504;DP=18071;EAS_AF=0.0367;AMR_AF=0.3372;AFR_AF=0.5787;EUR_AF=0.4404;SAS_AF=0.2914;AA=T|||;VT=SNP
3	17246392	rs2733520	G	A	100	PASS	AC=1449;AF=0.289337;AN=5008;NS=2504;DP=17046;EAS_AF=0.0208;AMR_AF=0.3156;AFR_AF=0.3737;EUR_AF=0.4394;SAS_AF=0.2791;AA=G|||;VT=SNP
3	17248162	rs62248253	C	G	100	PASS	AC=32;AF=0.00638978;AN=5008;NS=2504;DP=16388;EAS_AF=0;AMR_AF=0.013;AFR_AF=0;EUR_AF=0.0219;SAS_AF=0.001;AA=C|||;VT=SNP
3	17248559	rs11709781	T	C	100	PASS	AC=36;AF=0.0071885;AN=5008;NS=2504;DP=14872;EAS_AF=0;AMR_AF=0.0101;AFR_AF=0;EUR_AF=0.0268;SAS_AF=0.002;AA=T|||;VT=SNP
3	17248613	rs76915544	G	A	100	PASS	AC=399;AF=0.0796725;AN=5008;NS=2504;DP=15798;EAS_AF=0.2103;AMR_AF=0.0447;AFR_AF=0.0575;EUR_AF=0.0199;SAS_AF=0.0613;AA=G|||;VT=SNP
3	17249128	rs2733519	A	G	100	PASS	AC=1469;AF=0.293331;AN=5008;NS=2504;DP=18750;EAS_AF=0.0208;AMR_AF=0.3271;AFR_AF=0.3744;EUR_AF=0.4483;SAS_AF=0.2812;AA=A|||;VT=SNP
3	17249210	rs78266758	A	C	100	PASS	AC=112;AF=0.0223642;AN=5008;NS=2504;DP=19492;EAS_AF=0;AMR_AF=0.0144;AFR_AF=0.0015;EUR_AF=0.0596;SAS_AF=0.0409;AA=A|||;VT=SNP
3	17249603	rs2733518	T	C	100	PASS	AC=1775;AF=0.354433;AN=5008;NS=2504;DP=20175;EAS_AF=0.0367;AMR_AF=0.3487;AFR_AF=0.5734;EUR_AF=0.4493;SAS_AF=0.2924;AA=C|||;VT=SNP
3	17250814	rs76697713	A	C	100	PASS	AC=335;AF=0.066893;AN=5008;NS=2504;DP=19430;EAS_AF=0;AMR_AF=0.0706;AFR_AF=0.1165;EUR_AF=0.1074;SAS_AF=0.0245;AA=A|||;VT=SNP
3	17250922	rs116466550	C	T	100	PASS	AC=36;AF=0.0071885;AN=5008;NS=2504;DP=18502;EAS_AF=0;AMR_AF=0.0101;AFR_AF=0;EUR_AF=0.0268;SAS_AF=0.002;AA=C|||;VT=SNP
3	17251577	rs2348001	T	G	100	PASS	AC=1472;AF=0.29393;AN=5008;NS=2504;DP=17976;EAS_AF=0.0208;AMR_AF=0.3271;AFR_AF=0.3744;EUR_AF=0.4483;SAS_AF=0.2843;AA=T|||;VT=SNP
3	17252067	rs7617933	G	T	100	PASS	AC=1901;AF=0.379593;AN=5008;NS=2504;DP=17688;EAS_AF=0.0397;AMR_AF=0.3602;AFR_AF=0.6619;EUR_AF=0.4473;SAS_AF=0.2924;AA=T|||;VT=SNP
3	17252724	rs2733516	T	G	100	PASS	AC=1472;AF=0.29393;AN=5008;NS=2504;DP=17111;EAS_AF=0.0208;AMR_AF=0.3271;AFR_AF=0.3744;EUR_AF=0.4483;SAS_AF=0.2843;AA=T|||;VT=SNP
3	17253077	rs74692093	C	T	100	PASS	AC=397;AF=0.0792732;AN=5008;NS=2504;DP=19412;EAS_AF=0.2113;AMR_AF=0.0447;AFR_AF=0.0582;EUR_AF=0.0199;SAS_AF=0.0573;AA=C|||;VT=SNP
3	17253429	rs1449883	T	A	100	PASS	AC=1556;AF=0.310703;AN=5008;NS=2504;DP=19282;EAS_AF=0.0367;AMR_AF=0.3357;AFR_AF=0.4153;EUR_AF=0.4483;SAS_AF=0.2924;AA=T|||;VT=SNP
3	17253663	rs2596662	A	T	100	PASS	AC=2303;AF=0.459864;AN=5008;NS=2504;DP=18060;EAS_AF=0.253;AMR_AF=0.4063;AFR_AF=0.7201;EUR_AF=0.4692;SAS_AF=0.3497;AA=T|||;VT=SNP
3	17254001	rs2596663	A	T	100	PASS	AC=1544;AF=0.308307;AN=5008;NS=2504;DP=11719;EAS_AF=0.0357;AMR_AF=0.3343;AFR_AF=0.407;EUR_AF=0.4473;SAS_AF=0.2945;AA=A|||;VT=SNP
3	17254290	rs2596664	T	G	100	PASS	AC=1555;AF=0.310503;AN=5008;NS=2504;DP=13373;EAS_AF=0.0357;AMR_AF=0.3357;AFR_AF=0.4153;EUR_AF=0.4483;SAS_AF=0.2924;AA=G|||;VT=SNP
3	17254474	rs116059277	C	T	100	PASS	AC=14;AF=0.00279553;AN=5008;NS=2504;DP=15485;EAS_AF=0;AMR_AF=0.0029;AFR_AF=0.0015;EUR_AF=0.008;SAS_AF=0.002;AA=C|||;VT=SNP
3	17255768	rs116772060	T	C	100	PASS	AC=55;AF=0.0109824;AN=5008;NS=2504;DP=16030;EAS_AF=0;AMR_AF=0.0115;AFR_AF=0.0008;EUR_AF=0.0398;SAS_AF=0.0061;AA=T|||;VT=SNP;EX_TARGET
3	17256687	rs1449884	G	C	100	PASS	AC=1472;AF=0.29393;AN=5008;NS=2504;DP=21315;EAS_AF=0.0208;AMR_AF=0.3271;AFR_AF=0.3744;EUR_AF=0.4483;SAS_AF=0.2843;AA=G|||;VT=SNP
3	17259109	rs2596665	A	G	100	PASS	AC=1563;AF=0.312101;AN=5008;NS=2504;DP=20904;EAS_AF=0.0357;AMR_AF=0.3357;AFR_AF=0.4206;EUR_AF=0.4483;SAS_AF=0.2935;AA=A|||;VT=SNP
3	17259520	rs9858820	T	C	100	PASS	AC=371;AF=0.0740815;AN=5008;NS=2504;DP=18852;EAS_AF=0.1825;AMR_AF=0.0447;AFR_AF=0.0613;EUR_AF=0.0199;SAS_AF=0.0562;AA=T|||;VT=SNP
3	17259757	rs1597393	T	C	100	PASS	AC=1471;AF=0.29373;AN=5008;NS=2504;DP=16692;EAS_AF=0.0208;AMR_AF=0.3271;AFR_AF=0.3744;EUR_AF=0.4483;SAS_AF=0.2832;AA=T|||;VT=SNP
3	17260188	rs1597394	C	T	100	PASS	AC=1554;AF=0.310304;AN=5008;NS=2504;DP=14620;EAS_AF=0.0357;AMR_AF=0.3343;AFR_AF=0.4175;EUR_AF=0.4473;SAS_AF=0.2904;AA=T|||;VT=SNP
3	17260841	rs141357592	T	C	100	PASS	AC=18;AF=0.00359425;AN=5008;NS=2504;DP=17030;EAS_AF=0;AMR_AF=0;AFR_AF=0;EUR_AF=0.008;SAS_AF=0.0102;AA=T|||;VT=SNP
3	17261455	rs2122368	G	A	100	PASS	AC=1461;AF=0.291733;AN=5008;NS=2504;DP=18163;EAS_AF=0.0208;AMR_AF=0.3256;AFR_AF=0.3714;EUR_AF=0.4473;SAS_AF=0.2791;AA=G|||;VT=SNP
3	17261527	rs74822831	A	C	100	PASS	AC=42;AF=0.00838658;AN=5008;NS=2504;DP=18068;EAS_AF=0.001;AMR_AF=0.013;AFR_AF=0.0015;EUR_AF=0.0249;SAS_AF=0.0051;AA=A|||;VT=SNP
3	17261669	rs9631485	T	A	100	PASS	AC=370;AF=0.0738818;AN=5008;NS=2504;DP=19092;EAS_AF=0.1815;AMR_AF=0.0432;AFR_AF=0.0613;EUR_AF=0.0199;SAS_AF=0.0573;AA=T|||;VT=SNP
3	17261756	rs1449885	A	G	100	PASS	AC=2350;AF=0.469249;AN=5008;NS=2504;DP=17708;EAS_AF=0.2232;AMR_AF=0.4121;AFR_AF=0.7761;EUR_AF=0.4682;SAS_AF=0.3497;AA=G|||;VT=SNP
3	17261930	rs1449886	G	A	100	PASS	AC=1554;AF=0.310304;AN=5008;NS=2504;DP=16222;EAS_AF=0.0357;AMR_AF=0.3343;AFR_AF=0.4175;EUR_AF=0.4473;SAS_AF=0.2904;AA=A|||;VT=SNP
3	17262139	rs2167119	A	G	100	PASS	AC=1884;AF=0.376198;AN=5008;NS=2504;DP=15890;EAS_AF=0.0387;AMR_AF=0.3602;AFR_AF=0.6505;EUR_AF=0.4483;SAS_AF=0.2904;AA=A|||;VT=SNP
3	17262455	rs2167120	C	T	100	PASS	AC=660;AF=0.131789;AN=5008;NS=2504;DP=15899;EAS_AF=0.0169;AMR_AF=0.1354;AFR_AF=0.1271;EUR_AF=0.2197;SAS_AF=0.1636;AA=C|||;VT=SNP
3	17262740	rs62249395	T	C	100	PASS	AC=54;AF=0.0107827;AN=5008;NS=2504;DP=14042;EAS_AF=0;AMR_AF=0.0245;AFR_AF=0.0008;EUR_AF=0.0318;SAS_AF=0.0041;AA=T|||;VT=SNP
3	17263042	rs2596666	G	A	100	PASS	AC=1464;AF=0.292332;AN=5008;NS=2504;DP=16641;EAS_AF=0.0208;AMR_AF=0.3256;AFR_AF=0.3737;EUR_AF=0.4473;SAS_AF=0.2791;AA=G|||;VT=SNP
3	17263274	rs2596667	C	T	100	PASS	AC=1554;AF=0.310304;AN=5008;NS=2504;DP=20480;EAS_AF=0.0357;AMR_AF=0.3343;AFR_AF=0.4175;EUR_AF=0.4473;SAS_AF=0.2904;AA=T|||;VT=SNP
3	17263417	rs2252237	C	T	100	PASS	AC=1554;AF=0.310304;AN=5008;NS=2504;DP=18860;EAS_AF=0.0357;AMR_AF=0.3343;AFR_AF=0.4175;EUR_AF=0.4473;SAS_AF=0.2904;AA=T|||;VT=SNP
3	17263805	rs2733510	C	T	100	PASS	AC=1782;AF=0.355831;AN=5008;NS=2504;DP=17634;EAS_AF=0.0367;AMR_AF=0.3473;AFR_AF=0.5825;EUR_AF=0.4483;SAS_AF=0.2894;AA=T|||;VT=SNP
3	17264355	rs2733509	A	G	100	PASS	AC=1471;AF=0.29373;AN=5008;NS=2504;DP=15000;EAS_AF=0.0208;AMR_AF=0.3271;AFR_AF=0.3759;EUR_AF=0.4473;SAS_AF=0.2822;AA=A|||;VT=SNP
3	17264835	rs11914903	G	A	100	PASS	AC=1267;AF=0.252995;AN=5008;NS=2504;DP=16573;EAS_AF=0.4841;AMR_AF=0.2622;AFR_AF=0.0734;EUR_AF=0.168;SAS_AF=0.3384;AA=G|||;VT=SNP
3	17265041	rs2596669	C	T	100	PASS	AC=1554;AF=0.310304;AN=5008;NS=2504;DP=17284;EAS_AF=0.0357;AMR_AF=0.3357;AFR_AF=0.4168;EUR_AF=0.4473;SAS_AF=0.2904;AA=C|||;VT=SNP
3	17265224	rs2596670	G	A	100	PASS	AC=1460;AF=0.291534;AN=5008;NS=2504;DP=15499;EAS_AF=0.0208;AMR_AF=0.3256;AFR_AF=0.3707;EUR_AF=0.4473;SAS_AF=0.2791;AA=G|||;VT=SNP
3	17265508	rs76660204	T	C	100	PASS	AC=19;AF=0.00379393;AN=5008;NS=2504;DP=17368;EAS_AF=0;AMR_AF=0;AFR_AF=0;EUR_AF=0.0149;SAS_AF=0.0041;AA=T|||;VT=SNP
3	17266007	rs1545424	T	A	100	PASS	AC=1553;AF=0.310104;AN=5008;NS=2504;DP=16966;EAS_AF=0.0357;AMR_AF=0.3343;AFR_AF=0.4168;EUR_AF=0.4473;SAS_AF=0.2904;AA=A|||;VT=SNP
3	17266023	rs1375817	T	C	100	PASS	AC=1550;AF=0.309505;AN=5008;NS=2504;DP=16822;EAS_AF=0.0357;AMR_AF=0.3343;AFR_AF=0.416;EUR_AF=0.4453;SAS_AF=0.2904;AA=T|||;VT=SNP
3	17266560	rs2596671	T	C	100	PASS	AC=1553;AF=0.310104;AN=5008;NS=2504;DP=19516;EAS_AF=0.0357;AMR_AF=0.3343;AFR_AF=0.4168;EUR_AF=0.4473;SAS_AF=0.2904;AA=T|||;VT=SNP
3	17266656	rs113730151	C	T	100	PASS	AC=47;AF=0.00938498;AN=5008;NS=2504;DP=16442;EAS_AF=0;AMR_AF=0.0187;AFR_AF=0.003;EUR_AF=0.0268;SAS_AF=0.0031;AA=C|||;VT=SNP
3	17267023	rs2596672	G	A	100	PASS	AC=1463;AF=0.292133;AN=5008;NS=2504;DP=21346;EAS_AF=0.0208;AMR_AF=0.3256;AFR_AF=0.3729;EUR_AF=0.4473;SAS_AF=0.2791;AA=G|||;VT=SNP
3	17268714	rs73032761	G	A	100	PASS	AC=21;AF=0.00419329;AN=5008;NS=2504;DP=18914;EAS_AF=0;AMR_AF=0;AFR_AF=0;EUR_AF=0.0169;SAS_AF=0.0041;AA=G|||;VT=SNP
3	17268932	rs149476052	T	C	100	PASS	AC=12;AF=0.00239617;AN=5008;NS=2504;DP=19925;EAS_AF=0;AMR_AF=0.0058;AFR_AF=0.0008;EUR_AF=0.006;SAS_AF=0.001;AA=T|||;VT=SNP
3	17270788	rs2733508	T	C	100	PASS	AC=1468;AF=0.293131;AN=5008;NS=2504;DP=19249;EAS_AF=0.0208;AMR_AF=0.3271;AFR_AF=0.3744;EUR_AF=0.4463;SAS_AF=0.2822;AA=T|||;VT=SNP
3	17270795	rs2733507	T	C	100	PASS	AC=1892;AF=0.377796;AN=5008;NS=2504;DP=19311;EAS_AF=0.0387;AMR_AF=0.3602;AFR_AF=0.6573;EUR_AF=0.4473;SAS_AF=0.2904;AA=C|||;VT=SNP
3	17270823	rs2596673	A	G	100	PASS	AC=1552;AF=0.309904;AN=5008;NS=2504;DP=19108;EAS_AF=0.0357;AMR_AF=0.3343;AFR_AF=0.4168;EUR_AF=0.4463;SAS_AF=0.2904;AA=A|||;VT=SNP
3	17270900	rs1375818	T	C	100	PASS	AC=1781;AF=0.355631;AN=5008;NS=2504;DP=21409;EAS_AF=0.0357;AMR_AF=0.3473;AFR_AF=0.5825;EUR_AF=0.4473;SAS_AF=0.2904;AA=C|||;VT=SNP
3	17271118	rs62249396	G	A	100	PASS	AC=117;AF=0.0233626;AN=5008;NS=2504;DP=20839;EAS_AF=0;AMR_AF=0.0375;AFR_AF=0.0348;EUR_AF=0.0398;SAS_AF=0.0051;AA=G|||;VT=SNP
3	17271758	rs2733505	C	T	100	PASS	AC=1511;AF=0.301717;AN=5008;NS=2504;DP=18576;EAS_AF=0.0357;AMR_AF=0.33;AFR_AF=0.388;EUR_AF=0.4463;SAS_AF=0.2904;AA=C|||;VT=SNP
3	17271759	rs2733504	A	G	100	PASS	AC=1893;AF=0.377995;AN=5008;NS=2504;DP=18618;EAS_AF=0.0387;AMR_AF=0.3602;AFR_AF=0.6573;EUR_AF=0.4483;SAS_AF=0.2904;AA=G|||;VT=SNP
3	17272228	rs1449887	A	T	100	PASS	AC=2276;AF=0.454473;AN=5008;NS=2504;DP=14189;EAS_AF=0.2212;AMR_AF=0.4049;AFR_AF=0.7277;EUR_AF=0.4672;SAS_AF=0.3476;AA=T|||;VT=SNP
3	17272276	rs1449888	T	C	100	PASS	AC=2265;AF=0.452276;AN=5008;NS=2504;DP=15841;EAS_AF=0.2212;AMR_AF=0.4049;AFR_AF=0.7194;EUR_AF=0.4672;SAS_AF=0.3476;AA=C|||;VT=SNP
3	17272551	rs77274338	G	C	100	PASS	AC=368;AF=0.0734824;AN=5008;NS=2504;DP=16238;EAS_AF=0.1835;AMR_AF=0.0447;AFR_AF=0.0575;EUR_AF=0.0199;SAS_AF=0.0573;AA=G|||;VT=SNP
3	17274422	rs2733502	C	T	100	PASS	AC=1459;AF=0.291334;AN=5008;NS=2504;DP=14606;EAS_AF=0.0208;AMR_AF=0.3256;AFR_AF=0.3707;EUR_AF=0.4463;SAS_AF=0.2791;AA=C|||;VT=SNP
3	17274801	rs2733501	T	C	100	PASS	AC=1552;AF=0.309904;AN=5008;NS=2504;DP=19108;EAS_AF=0.0357;AMR_AF=0.3343;AFR_AF=0.4168;EUR_AF=0.4463;SAS_AF=0.2904;AA=T|||;VT=SNP
3	17275173	rs2060628	G	C	100	PASS	AC=1463;AF=0.292133;AN=5008;NS=2504;DP=18382;EAS_AF=0.0208;AMR_AF=0.3256;AFR_AF=0.3707;EUR_AF=0.4473;SAS_AF=0.2822;AA=G|||;VT=SNP
3	17276149	rs2733500	G	A	100	PASS	AC=1552;AF=0.309904;AN=5008;NS=2504;DP=17824;EAS_AF=0.0357;AMR_AF=0.3343;AFR_AF=0.4168;EUR_AF=0.4463;SAS_AF=0.2904;AA=A|||;VT=SNP
3	17276334	rs2733499	C	T	100	PASS	AC=1465;AF=0.292532;AN=5008;NS=2504;DP=18167;EAS_AF=0.0208;AMR_AF=0.3271;AFR_AF=0.3744;EUR_AF=0.4463;SAS_AF=0.2791;AA=T|||;VT=SNP
3	17276455	rs2733498	T	C	100	PASS	AC=1510;AF=0.301518;AN=5008;NS=2504;DP=18372;EAS_AF=0.0357;AMR_AF=0.3285;AFR_AF=0.388;EUR_AF=0.4463;SAS_AF=0.2904;AA=T|||;VT=SNP
3	17277391	rs1449879	A	G	100	PASS	AC=1552;AF=0.309904;AN=5008;NS=2504;DP=20759;EAS_AF=0.0357;AMR_AF=0.3343;AFR_AF=0.4168;EUR_AF=0.4463;SAS_AF=0.2904;AA=G|||;VT=SNP
3	17277928	rs56110448	A	G	100	PASS	AC=1103;AF=0.220248;AN=5008;NS=2504;DP=19063;EAS_AF=0.4881;AMR_AF=0.2579;AFR_AF=0.0219;EUR_AF=0.1372;SAS_AF=0.271;AA=A|||;VT=SNP
3	17278136	rs112689784	C	A	100	PASS	AC=64;AF=0.0127796;AN=5008;NS=2504;DP=14590;EAS_AF=0.001;AMR_AF=0.0115;AFR_AF=0.0008;EUR_AF=0.0437;SAS_AF=0.0102;AA=C|||;VT=SNP
3	17278167	rs74644557	G	A	100	PASS	AC=365;AF=0.0728834;AN=5008;NS=2504;DP=15125;EAS_AF=0.1796;AMR_AF=0.0447;AFR_AF=0.0582;EUR_AF=0.0199;SAS_AF=0.0573;AA=G|||;VT=SNP
3	17278563	rs76645458	T	C	100	PASS	AC=365;AF=0.0728834;AN=5008;NS=2504;DP=18507;EAS_AF=0.1796;AMR_AF=0.0447;AFR_AF=0.0582;EUR_AF=0.0199;SAS_AF=0.0573;AA=T|||;VT=SNP
3	17279284	rs62249397	G	T	100	PASS	AC=71;AF=0.0141773;AN=5008;NS=2504;DP=18640;EAS_AF=0;AMR_AF=0.036;AFR_AF=0.0008;EUR_AF=0.0398;SAS_AF=0.0051;AA=G|||;VT=SNP
3	17279526	rs2060629	T	C	100	PASS	AC=1495;AF=0.298522;AN=5008;NS=2504;DP=18812;EAS_AF=0.0357;AMR_AF=0.3271;AFR_AF=0.3775;EUR_AF=0.4463;SAS_AF=0.2904;AA=T|||;VT=SNP
3	17280282	rs2733497	C	T	100	PASS	AC=1552;AF=0.309904;AN=5008;NS=2504;DP=16347;EAS_AF=0.0357;AMR_AF=0.3343;AFR_AF=0.416;EUR_AF=0.4473;SAS_AF=0.2904;AA=T|||;VT=SNP
3	17280812	rs2470583	G	A	100	PASS	AC=1551;AF=0.309704;AN=5008;NS=2504;DP=20510;EAS_AF=0.0357;AMR_AF=0.3343;AFR_AF=0.416;EUR_AF=0.4463;SAS_AF=0.2904;AA=g|||;VT=SNP
3	17281330	rs2733496	C	T	100	PASS	AC=2126;AF=0.424521;AN=5008;NS=2504;DP=19448;EAS_AF=0.2173;AMR_AF=0.3963;AFR_AF=0.6218;EUR_AF=0.4672;SAS_AF=0.3476;AA=T|||;VT=SNP
3	17281761	rs1449880	T	C	100	PASS	AC=603;AF=0.120407;AN=5008;NS=2504;DP=16909;EAS_AF=0.2024;AMR_AF=0.17;AFR_AF=0.0862;EUR_AF=0.0258;SAS_AF=0.1442;AA=T|||;VT=SNP
3	17281764	rs75366789	A	C	100	PASS	AC=41;AF=0.0081869;AN=5008;NS=2504;DP=16881;EAS_AF=0.001;AMR_AF=0.013;AFR_AF=0.0015;EUR_AF=0.0249;SAS_AF=0.0041;AA=A|||;VT=SNP
3	17282043	rs76876789	T	G	100	PASS	AC=291;AF=0.058107;AN=5008;NS=2504;DP=17294;EAS_AF=0.1835;AMR_AF=0.0432;AFR_AF=0;EUR_AF=0.0199;SAS_AF=0.0573;AA=T|||;VT=SNP
3	17282737	rs17043253	T	G	100	PASS	AC=507;AF=0.101238;AN=5008;NS=2504;DP=19217;EAS_AF=0.1835;AMR_AF=0.0562;AFR_AF=0.1558;EUR_AF=0.0209;SAS_AF=0.0573;AA=T|||;VT=SNP
3	17283278	rs2167118	G	A	100	PASS	AC=1552;AF=0.309904;AN=5008;NS=2504;DP=18172;EAS_AF=0.0357;AMR_AF=0.3343;AFR_AF=0.416;EUR_AF=0.4473;SAS_AF=0.2904;AA=G|||;VT=SNP
3	17283308	rs149591024	A	T	100	PASS	AC=14;AF=0.00279553;AN=5008;NS=2504;DP=18341;EAS_AF=0;AMR_AF=0.0029;AFR_AF=0.0015;EUR_AF=0.008;SAS_AF=0.002;AA=A|||;VT=SNP
3	17283809	rs2596636	T	A	100	PASS	AC=1552;AF=0.309904;AN=5008;NS=2504;DP=13692;EAS_AF=0.0357;AMR_AF=0.3343;AFR_AF=0.416;EUR_AF=0.4473;SAS_AF=0.2904;AA=T|||;VT=SNP
3	17285288	rs2596637	T	G	100	PASS	AC=1473;AF=0.294129;AN=5008;NS=2504;DP=18783;EAS_AF=0.0208;AMR_AF=0.3256;AFR_AF=0.3707;EUR_AF=0.4473;SAS_AF=0.2924;AA=T|||;VT=SNP
3	17286817	rs1449881	T	G	100	PASS	AC=1465;AF=0.292532;AN=5008;NS=2504;DP=18642;EAS_AF=0.0208;AMR_AF=0.3256;AFR_AF=0.3714;EUR_AF=0.4473;SAS_AF=0.2832;AA=T|||;VT=SNP
3	17287018	rs2596638	C	T	100	PASS	AC=1552;AF=0.309904;AN=5008;NS=2504;DP=16360;EAS_AF=0.0357;AMR_AF=0.3343;AFR_AF=0.4153;EUR_AF=0.4473;SAS_AF=0.2914;AA=T|||;VT=SNP
3	17287135	rs2596639	G	A	100	PASS	AC=1553;AF=0.310104;AN=5008;NS=2504;DP=17214;EAS_AF=0.0357;AMR_AF=0.3343;AFR_AF=0.416;EUR_AF=0.4473;SAS_AF=0.2914;AA=A|||;VT=SNP
3	17288440	rs2596640	A	G	100	PASS	AC=1554;AF=0.310304;AN=5008;NS=2504;DP=20125;EAS_AF=0.0357;AMR_AF=0.3357;AFR_AF=0.416;EUR_AF=0.4473;SAS_AF=0.2914;AA=G|||;VT=SNP
3	17288601	rs74387662	T	A	100	PASS	AC=516;AF=0.103035;AN=5008;NS=2504;DP=18232;EAS_AF=0.1786;AMR_AF=0.0562;AFR_AF=0.1664;EUR_AF=0.0209;SAS_AF=0.0573;AA=T|||;VT=SNP
3	17290465	rs2470585	C	T	100	PASS	AC=4319;AF=0.86242;AN=5008;NS=2504;DP=20638;EAS_AF=0.9038;AMR_AF=0.8573;AFR_AF=0.9871;EUR_AF=0.6759;SAS_AF=0.8466;AA=c|||;VT=SNP
3	17291294	rs2596641	A	G	100	PASS	AC=2182;AF=0.435703;AN=5008;NS=2504;DP=21132;EAS_AF=0.2183;AMR_AF=0.4035;AFR_AF=0.6581;EUR_AF=0.4682;SAS_AF=0.3487;AA=G|||;VT=SNP
3	17292100	rs2348003	T	C	100	PASS	AC=1467;AF=0.292931;AN=5008;NS=2504;DP=19997;EAS_AF=0.0208;AMR_AF=0.3256;AFR_AF=0.3729;EUR_AF=0.4473;SAS_AF=0.2832;AA=T|||;VT=SNP
3	17292270	rs79659255	T	C	100	PASS	AC=502;AF=0.10024;AN=5008;NS=2504;DP=18384;EAS_AF=0.1796;AMR_AF=0.0562;AFR_AF=0.1551;EUR_AF=0.0209;SAS_AF=0.0573;AA=T|||;VT=SNP
3	17294054	rs182637565	C	T	100	PASS	AC=14;AF=0.00279553;AN=5008;NS=2504;DP=19424;EAS_AF=0;AMR_AF=0.0029;AFR_AF=0.0015;EUR_AF=0.008;SAS_AF=0.002;AA=C|||;VT=SNP
3	17294388	rs2596643	A	G	100	PASS	AC=2075;AF=0.414337;AN=5008;NS=2504;DP=18912;EAS_AF=0.2192;AMR_AF=0.3905;AFR_AF=0.5832;EUR_AF=0.4682;SAS_AF=0.3487;AA=G|||;VT=SNP
3	17295308	rs2348004	G	A	100	PASS	AC=2130;AF=0.425319;AN=5008;NS=2504;DP=20762;EAS_AF=0.2183;AMR_AF=0.3963;AFR_AF=0.6225;EUR_AF=0.4682;SAS_AF=0.3487;AA=A|||;VT=SNP
3	17295756	rs2348005	T	C	100	PASS	AC=2895;AF=0.578075;AN=5008;NS=2504;DP=17901;EAS_AF=0.7847;AMR_AF=0.6037;AFR_AF=0.3873;EUR_AF=0.5328;SAS_AF=0.6513;AA=T|||;VT=SNP
3	17296298	rs2733495	A	T	100	PASS	AC=2271;AF=0.453474;AN=5008;NS=2504;DP=10833;EAS_AF=0.2222;AMR_AF=0.4049;AFR_AF=0.7216;EUR_AF=0.4682;SAS_AF=0.3487;AA=T|||;VT=SNP
3	17296306	rs75154913	A	C	100	PASS	AC=521;AF=0.104034;AN=5008;NS=2504;DP=11596;EAS_AF=0.1835;AMR_AF=0.0562;AFR_AF=0.1664;EUR_AF=0.0209;SAS_AF=0.0573;AA=A|||;VT=SNP
3	17296356	rs2596645	T	C	100	PASS	AC=1467;AF=0.292931;AN=5008;NS=2504;DP=15712;EAS_AF=0.0208;AMR_AF=0.3256;AFR_AF=0.3729;EUR_AF=0.4473;SAS_AF=0.2832;AA=T|||;VT=SNP
3	17296401	rs2596646	T	C	100	PASS	AC=1469;AF=0.293331;AN=5008;NS=2504;DP=17083;EAS_AF=0.0228;AMR_AF=0.3256;AFR_AF=0.3729;EUR_AF=0.4473;SAS_AF=0.2832;AA=T|||;VT=SNP
3	17297337	rs6802891	T	C	100	PASS	AC=3465;AF=0.691893;AN=5008;NS=2504;DP=12666;EAS_AF=0.9643;AMR_AF=0.6715;AFR_AF=0.5877;EUR_AF=0.5537;SAS_AF=0.7086;AA=T|||;VT=SNP
3	17297514	rs6790367	C	T	100	PASS	AC=505;AF=0.100839;AN=5008;NS=2504;DP=13612;EAS_AF=0.1815;AMR_AF=0.0562;AFR_AF=0.1551;EUR_AF=0.0209;SAS_AF=0.0583;AA=C|||;VT=SNP
3	17297521	rs2733494	C	T	100	PASS	AC=1465;AF=0.292532;AN=5008;NS=2504;DP=13841;EAS_AF=0.0208;AMR_AF=0.3256;AFR_AF=0.3714;EUR_AF=0.4473;SAS_AF=0.2832;AA=C|||;VT=SNP
3	17297663	rs2470586	C	T	100	PASS	AC=3515;AF=0.701877;AN=5008;NS=2504;DP=12084;EAS_AF=0.9643;AMR_AF=0.6744;AFR_AF=0.6248;EUR_AF=0.5527;SAS_AF=0.7086;AA=T|||;VT=SNP
3	17298682	rs78238424	G	T	100	PASS	AC=505;AF=0.100839;AN=5008;NS=2504;DP=16032;EAS_AF=0.1825;AMR_AF=0.0562;AFR_AF=0.1551;EUR_AF=0.0209;SAS_AF=0.0573;AA=G|||;VT=SNP
3	17300133	rs2596647	A	C	100	PASS	AC=1508;AF=0.301118;AN=5008;NS=2504;DP=14370;EAS_AF=0.0208;AMR_AF=0.3314;AFR_AF=0.4017;EUR_AF=0.4473;SAS_AF=0.2822;AA=A|||;VT=SNP
3	17301087	rs1463218	G	C	100	PASS	AC=1468;AF=0.293131;AN=5008;NS=2504;DP=16002;EAS_AF=0.0218;AMR_AF=0.3256;AFR_AF=0.3729;EUR_AF=0.4473;SAS_AF=0.2832;AA=G|||;VT=SNP
3	17301192	rs1463219	T	C	100	PASS	AC=710;AF=0.141773;AN=5008;NS=2504;DP=13837;EAS_AF=0.2183;AMR_AF=0.17;AFR_AF=0.1309;EUR_AF=0.0268;SAS_AF=0.1759;AA=T|||;VT=SNP
3	17302355	rs2733493	T	C	100	PASS	AC=1469;AF=0.293331;AN=5008;NS=2504;DP=17441;EAS_AF=0.0208;AMR_AF=0.3256;AFR_AF=0.3744;EUR_AF=0.4473;SAS_AF=0.2832;AA=T|||;VT=SNP
3	17302558	rs2596648	A	G	100	PASS	AC=2206;AF=0.440495;AN=5008;NS=2504;DP=14997;EAS_AF=0.2292;AMR_AF=0.4078;AFR_AF=0.6672;EUR_AF=0.4682;SAS_AF=0.3466;AA=G|||;VT=SNP
3	17304176	rs187067895	T	C	100	PASS	AC=20;AF=0.00399361;AN=5008;NS=2504;DP=15179;EAS_AF=0;AMR_AF=0.0115;AFR_AF=0;EUR_AF=0.0119;SAS_AF=0;AA=T|||;VT=SNP
3	17304712	rs2470349	G	A	100	PASS	AC=1124;AF=0.224441;AN=5008;NS=2504;DP=16997;EAS_AF=0.0208;AMR_AF=0.255;AFR_AF=0.2579;EUR_AF=0.336;SAS_AF=0.2526;AA=G|||;VT=SNP
3	17305303	rs728022	G	C	100	PASS	AC=1557;AF=0.310903;AN=5008;NS=2504;DP=21875;EAS_AF=0.0367;AMR_AF=0.3314;AFR_AF=0.4198;EUR_AF=0.4473;SAS_AF=0.2914;AA=C|||;VT=SNP
3	17307395	rs2596649	G	A	100	PASS	AC=2140;AF=0.427316;AN=5008;NS=2504;DP=15845;EAS_AF=0.2272;AMR_AF=0.3991;AFR_AF=0.6233;EUR_AF=0.4682;SAS_AF=0.3466;AA=A|||;VT=SNP
3	17307841	rs2596650	C	T	100	PASS	AC=2270;AF=0.453275;AN=5008;NS=2504;DP=17150;EAS_AF=0.2242;AMR_AF=0.4092;AFR_AF=0.7201;EUR_AF=0.4662;SAS_AF=0.3466;AA=T|||;VT=SNP
3	17308296	rs2733492	C	A	100	PASS	AC=2201;AF=0.439497;AN=5008;NS=2504;DP=15554;EAS_AF=0.2242;AMR_AF=0.4078;AFR_AF=0.6672;EUR_AF=0.4682;SAS_AF=0.3466;AA=A|||;VT=SNP
3	17308770	rs2247106	A	G	100	PASS	AC=1499;AF=0.299321;AN=5008;NS=2504;DP=15379;EAS_AF=0.0208;AMR_AF=0.3285;AFR_AF=0.3933;EUR_AF=0.4473;SAS_AF=0.2863;AA=A|||;VT=SNP
3	17308965	rs2733491	G	A	100	PASS	AC=1668;AF=0.333067;AN=5008;NS=2504;DP=15952;EAS_AF=0.0397;AMR_AF=0.3501;AFR_AF=0.4909;EUR_AF=0.4463;SAS_AF=0.2935;AA=A|||;VT=SNP
3	17309934	rs1470667	C	A	100	PASS	AC=2083;AF=0.415935;AN=5008;NS=2504;DP=14742;EAS_AF=0.0694;AMR_AF=0.3718;AFR_AF=0.7247;EUR_AF=0.4662;SAS_AF=0.3354;AA=A|||;VT=SNP
3	17310521	rs60471933	C	A	100	PASS	AC=300;AF=0.0599042;AN=5008;NS=2504;DP=18962;EAS_AF=0.0079;AMR_AF=0.0231;AFR_AF=0.1664;EUR_AF=0.0169;SAS_AF=0.0399;AA=C|||;VT=SNP
3	17310577	rs61173556	C	T	100	PASS	AC=417;AF=0.0832668;AN=5008;NS=2504;DP=20222;EAS_AF=0.0278;AMR_AF=0.036;AFR_AF=0.2269;EUR_AF=0.0169;SAS_AF=0.0481;AA=T|||;VT=SNP
3	17311336	rs1449882	T	C	100	PASS	AC=2102;AF=0.419728;AN=5008;NS=2504;DP=18689;EAS_AF=0.0724;AMR_AF=0.3732;AFR_AF=0.7352;EUR_AF=0.4662;SAS_AF=0.3364;AA=C|||;VT=SNP
3	17312588	rs2733489	A	G	100	PASS	AC=2088;AF=0.416933;AN=5008;NS=2504;DP=19177;EAS_AF=0.0724;AMR_AF=0.3718;AFR_AF=0.7254;EUR_AF=0.4662;SAS_AF=0.3364;AA=G|||;VT=SNP
3	17313311	rs2470577	A	G	100	PASS	AC=1628;AF=0.32508;AN=5008;NS=2504;DP=21649;EAS_AF=0.0387;AMR_AF=0.3357;AFR_AF=0.469;EUR_AF=0.4443;SAS_AF=0.2955;AA=G|||;VT=SNP
3	17313703	rs2470347	T	A	100	PASS	AC=1628;AF=0.32508;AN=5008;NS=2504;DP=19368;EAS_AF=0.0387;AMR_AF=0.3357;AFR_AF=0.469;EUR_AF=0.4443;SAS_AF=0.2955;AA=A|||;VT=SNP
3	17314100	rs62245883	G	T	100	PASS	AC=32;AF=0.00638978;AN=5008;NS=2504;DP=17073;EAS_AF=0;AMR_AF=0.0144;AFR_AF=0;EUR_AF=0.0209;SAS_AF=0.001;AA=G|||;VT=SNP
3	17314301	rs17043267	C	T	100	PASS	AC=1107;AF=0.221046;AN=5008;NS=2504;DP=19757;EAS_AF=0.4772;AMR_AF=0.2622;AFR_AF=0.0144;EUR_AF=0.1581;SAS_AF=0.272;AA=C|||;VT=SNP
3	17315758	rs2084572	A	G	100	PASS	AC=1527;AF=0.304912;AN=5008;NS=2504;DP=16932;EAS_AF=0.0198;AMR_AF=0.3285;AFR_AF=0.4168;EUR_AF=0.4443;SAS_AF=0.2873;AA=A|||;VT=SNP
3	17315773	rs78584180	A	G	100	PASS	AC=44;AF=0.00878594;AN=5008;NS=2504;DP=16560;EAS_AF=0;AMR_AF=0.0115;AFR_AF=0;EUR_AF=0.0258;SAS_AF=0.0102;AA=A|||;VT=SNP
3	17315969	rs2733487	A	C	100	PASS	AC=1628;AF=0.32508;AN=5008;NS=2504;DP=18132;EAS_AF=0.0387;AMR_AF=0.3357;AFR_AF=0.469;EUR_AF=0.4443;SAS_AF=0.2955;AA=C|||;VT=SNP
3	17315986	rs2596674	C	T	100	PASS	AC=1656;AF=0.330671;AN=5008;NS=2504;DP=18340;EAS_AF=0.0387;AMR_AF=0.3372;AFR_AF=0.4894;EUR_AF=0.4443;SAS_AF=0.2955;AA=T|||;VT=SNP
3	17316259	rs2596675	C	G	100	PASS	AC=1628;AF=0.32508;AN=5008;NS=2504;DP=19432;EAS_AF=0.0387;AMR_AF=0.3357;AFR_AF=0.469;EUR_AF=0.4443;SAS_AF=0.2955;AA=G|||;VT=SNP
3	17316391	rs144567430	G	A	100	PASS	AC=15;AF=0.00299521;AN=5008;NS=2504;DP=18720;EAS_AF=0;AMR_AF=0;AFR_AF=0;EUR_AF=0.006;SAS_AF=0.0092;AA=G|||;VT=SNP
3	17317244	rs2733486	A	G	100	PASS	AC=2085;AF=0.416334;AN=5008;NS=2504;DP=19841;EAS_AF=0.0694;AMR_AF=0.3934;AFR_AF=0.6641;EUR_AF=0.499;SAS_AF=0.3701;AA=G|||;VT=SNP
3	17318438	rs2733485	A	C	100	PASS	AC=1628;AF=0.32508;AN=5008;NS=2504;DP=20412;EAS_AF=0.0387;AMR_AF=0.3343;AFR_AF=0.469;EUR_AF=0.4433;SAS_AF=0.2975;AA=C|||;VT=SNP
3	17318844	rs2596677	T	C	100	PASS	AC=1521;AF=0.303714;AN=5008;NS=2504;DP=16374;EAS_AF=0.0198;AMR_AF=0.3271;AFR_AF=0.4138;EUR_AF=0.4433;SAS_AF=0.2873;AA=T|||;VT=SNP
3	17320397	rs2733481	G	A	100	PASS	AC=1445;AF=0.288538;AN=5008;NS=2504;DP=16996;EAS_AF=0.0198;AMR_AF=0.3242;AFR_AF=0.3601;EUR_AF=0.4404;SAS_AF=0.2873;AA=G|||;VT=SNP
3	17320454	rs74923056	A	T	100	PASS	AC=79;AF=0.0157748;AN=5008;NS=2504;DP=17049;EAS_AF=0;AMR_AF=0.0274;AFR_AF=0.0015;EUR_AF=0.0298;SAS_AF=0.0286;AA=A|||;VT=SNP
3	17320600	rs2596678	T	C	100	PASS	AC=1566;AF=0.3127;AN=5008;NS=2504;DP=19458;EAS_AF=0.0357;AMR_AF=0.3285;AFR_AF=0.4274;EUR_AF=0.4433;SAS_AF=0.2975;AA=T|||;VT=SNP
3	17320788	rs2596679	T	C	100	PASS	AC=1628;AF=0.32508;AN=5008;NS=2504;DP=18852;EAS_AF=0.0387;AMR_AF=0.3343;AFR_AF=0.4697;EUR_AF=0.4433;SAS_AF=0.2965;AA=T|||;VT=SNP
3	17320823	rs2596680	C	G	100	PASS	AC=1655;AF=0.330471;AN=5008;NS=2504;DP=17794;EAS_AF=0.0387;AMR_AF=0.3357;AFR_AF=0.4902;EUR_AF=0.4423;SAS_AF=0.2965;AA=G|||;VT=SNP
3	17320850	rs2596681	T	A	100	PASS	AC=1597;AF=0.31889;AN=5008;NS=2504;DP=17936;EAS_AF=0.0387;AMR_AF=0.3343;AFR_AF=0.4463;EUR_AF=0.4433;SAS_AF=0.2965;AA=T|||;VT=SNP
3	17320931	rs2733479	G	T	100	PASS	AC=1542;AF=0.307907;AN=5008;NS=2504;DP=19705;EAS_AF=0.0397;AMR_AF=0.3314;AFR_AF=0.4062;EUR_AF=0.4433;SAS_AF=0.2955;AA=T|||;VT=SNP
3	17321551	rs2733478	A	G	100	PASS	AC=1566;AF=0.3127;AN=5008;NS=2504;DP=20701;EAS_AF=0.0357;AMR_AF=0.33;AFR_AF=0.4274;EUR_AF=0.4433;SAS_AF=0.2965;AA=A|||;VT=SNP
3	17321811	rs143904683	G	A	100	PASS	AC=100;AF=0.0199681;AN=5008;NS=2504;DP=16651;EAS_AF=0.0298;AMR_AF=0.0144;AFR_AF=0;EUR_AF=0.0199;SAS_AF=0.0409;AA=G|||;VT=SNP
3	17322397	rs2733524	G	T	100	PASS	AC=1627;AF=0.32488;AN=5008;NS=2504;DP=18248;EAS_AF=0.0387;AMR_AF=0.3343;AFR_AF=0.469;EUR_AF=0.4433;SAS_AF=0.2965;AA=G|||;VT=SNP
3	17322432	rs2733523	G	A	100	PASS	AC=1627;AF=0.32488;AN=5008;NS=2504;DP=17689;EAS_AF=0.0387;AMR_AF=0.3343;AFR_AF=0.469;EUR_AF=0.4433;SAS_AF=0.2965;AA=G|||;VT=SNP
3	17322693	rs17043279	G	A	100	PASS	AC=249;AF=0.0497204;AN=5008;NS=2504;DP=21182;EAS_AF=0.0298;AMR_AF=0.0274;AFR_AF=0.1059;EUR_AF=0.0199;SAS_AF=0.0409;AA=G|||;VT=SNP
3	17323763	rs2733517	G	A	100	PASS	AC=1565;AF=0.3125;AN=5008;NS=2504;DP=17304;EAS_AF=0.0357;AMR_AF=0.3285;AFR_AF=0.4281;EUR_AF=0.4423;SAS_AF=0.2965;AA=G|||;VT=SNP
3	17323831	rs2733515	T	C	100	PASS	AC=2057;AF=0.410743;AN=5008;NS=2504;DP=18373;EAS_AF=0.0685;AMR_AF=0.366;AFR_AF=0.708;EUR_AF=0.4652;SAS_AF=0.3374;AA=C|||;VT=SNP
3	17323931	rs2733514	T	C	100	PASS	AC=1654;AF=0.330272;AN=5008;NS=2504;DP=19236;EAS_AF=0.0397;AMR_AF=0.3372;AFR_AF=0.4856;EUR_AF=0.4433;SAS_AF=0.2986;AA=T|||;VT=SNP
3	17324733	rs767685	A	G	100	PASS	AC=1455;AF=0.290535;AN=5008;NS=2504;DP=20809;EAS_AF=0.0198;AMR_AF=0.3256;AFR_AF=0.3646;EUR_AF=0.4433;SAS_AF=0.2873;AA=A|||;VT=SNP
3	17324933	rs17200767	T	C	100	PASS	AC=124;AF=0.0247604;AN=5008;NS=2504;DP=20215;EAS_AF=0;AMR_AF=0.0303;AFR_AF=0.0045;EUR_AF=0.0915;SAS_AF=0.0051;AA=T|||;VT=SNP
3	17325403	rs283925	C	G	100	PASS	AC=1656;AF=0.330671;AN=5008;NS=2504;DP=17186;EAS_AF=0.0387;AMR_AF=0.3357;AFR_AF=0.4902;EUR_AF=0.4433;SAS_AF=0.2965;AA=G|||;VT=SNP
3	17325703	rs283923	A	G	100	PASS	AC=1628;AF=0.32508;AN=5008;NS=2504;DP=17262;EAS_AF=0.0387;AMR_AF=0.3343;AFR_AF=0.4697;EUR_AF=0.4433;SAS_AF=0.2965;AA=A|||;VT=SNP
3	17325841	rs283922	T	C	100	PASS	AC=1627;AF=0.32488;AN=5008;NS=2504;DP=12324;EAS_AF=0.0387;AMR_AF=0.3343;AFR_AF=0.469;EUR_AF=0.4433;SAS_AF=0.2965;AA=C|||;VT=SNP
3	17325889	rs283921	G	A	100	PASS	AC=1633;AF=0.326078;AN=5008;NS=2504;DP=15938;EAS_AF=0.0387;AMR_AF=0.3343;AFR_AF=0.4728;EUR_AF=0.4433;SAS_AF=0.2975;AA=G|||;VT=SNP
3	17327650	rs117077700	C	T	100	PASS	AC=100;AF=0.0199681;AN=5008;NS=2504;DP=17913;EAS_AF=0.0298;AMR_AF=0.0144;AFR_AF=0;EUR_AF=0.0199;SAS_AF=0.0409;AA=C|||;VT=SNP
3	17328070	rs283919	G	C	100	PASS	AC=1566;AF=0.3127;AN=5008;NS=2504;DP=19069;EAS_AF=0.0357;AMR_AF=0.3285;AFR_AF=0.4274;EUR_AF=0.4433;SAS_AF=0.2975;AA=G|||;VT=SNP
3	17328219	rs283918	C	G	100	PASS	AC=1666;AF=0.332668;AN=5008;NS=2504;DP=17848;EAS_AF=0.0387;AMR_AF=0.3343;AFR_AF=0.4879;EUR_AF=0.4433;SAS_AF=0.3108;AA=G|||;VT=SNP
3	17328509	rs283917	A	G	100	PASS	AC=1654;AF=0.330272;AN=5008;NS=2504;DP=19561;EAS_AF=0.0387;AMR_AF=0.3343;AFR_AF=0.4682;EUR_AF=0.4533;SAS_AF=0.3149;AA=G|||;VT=SNP
3	17328837	rs6794164	G	A	100	PASS	AC=354;AF=0.0706869;AN=5008;NS=2504;DP=21606;EAS_AF=0.0357;AMR_AF=0.0331;AFR_AF=0.1747;EUR_AF=0.0239;SAS_AF=0.0409;AA=G|||;VT=SNP
3	17328946	rs17043301	C	T	100	PASS	AC=26;AF=0.00519169;AN=5008;NS=2504;DP=20762;EAS_AF=0;AMR_AF=0.0159;AFR_AF=0;EUR_AF=0.0129;SAS_AF=0.002;AA=C|||;VT=SNP
3	17329413	rs283916	A	G	100	PASS	AC=1664;AF=0.332268;AN=5008;NS=2504;DP=18816;EAS_AF=0.0357;AMR_AF=0.3357;AFR_AF=0.4879;EUR_AF=0.4423;SAS_AF=0.3119;AA=G|||;VT=SNP
3	17329768	rs283915	T	C	100	PASS	AC=1632;AF=0.325879;AN=5008;NS=2504;DP=19639;EAS_AF=0.0357;AMR_AF=0.3343;AFR_AF=0.4637;EUR_AF=0.4433;SAS_AF=0.3119;AA=T|||;VT=SNP
3	17330092	rs2470578	G	A	100	PASS	AC=1767;AF=0.352835;AN=5008;NS=2504;DP=21019;EAS_AF=0.0357;AMR_AF=0.3372;AFR_AF=0.4917;EUR_AF=0.4801;SAS_AF=0.3722;AA=A|||;VT=SNP
3	17330649	rs283914	T	C	100	PASS	AC=1931;AF=0.385583;AN=5008;NS=2504;DP=18926;EAS_AF=0.0704;AMR_AF=0.3617;AFR_AF=0.5825;EUR_AF=0.4682;SAS_AF=0.3763;AA=C|||;VT=SNP
3	17330693	rs11128821	C	T	100	PASS	AC=377;AF=0.0752796;AN=5008;NS=2504;DP=19502;EAS_AF=0.0317;AMR_AF=0.0331;AFR_AF=0.18;EUR_AF=0.0229;SAS_AF=0.0624;AA=C|||;VT=SNP
3	17330701	rs11128822	C	T	100	PASS	AC=272;AF=0.0543131;AN=5008;NS=2504;DP=19482;EAS_AF=0.0317;AMR_AF=0.0274;AFR_AF=0.1051;EUR_AF=0.0209;SAS_AF=0.0624;AA=C|||;VT=SNP
3	17330957	rs283913	A	C	100	PASS	AC=1665;AF=0.332468;AN=5008;NS=2504;DP=19674;EAS_AF=0.0387;AMR_AF=0.3357;AFR_AF=0.4849;EUR_AF=0.4423;SAS_AF=0.3139;AA=C|||;VT=SNP
3	17331582	rs283912	A	T	100	PASS	AC=1664;AF=0.332268;AN=5008;NS=2504;DP=19242;EAS_AF=0.0387;AMR_AF=0.3357;AFR_AF=0.4841;EUR_AF=0.4423;SAS_AF=0.3139;AA=T|||;VT=SNP
3	17331704	rs283911	C	T	100	PASS	AC=1554;AF=0.310304;AN=5008;NS=2504;DP=16632;EAS_AF=0.0198;AMR_AF=0.3271;AFR_AF=0.4266;EUR_AF=0.4423;SAS_AF=0.3047;AA=C|||;VT=SNP
3	17333068	rs283909	A	G	100	PASS	AC=1654;AF=0.330272;AN=5008;NS=2504;DP=17991;EAS_AF=0.0387;AMR_AF=0.3343;AFR_AF=0.4773;EUR_AF=0.4423;SAS_AF=0.3139;AA=A|||;VT=SNP
3	17334015	rs76331518	A	T	100	PASS	AC=76;AF=0.0151757;AN=5008;NS=2504;DP=18091;EAS_AF=0;AMR_AF=0.0187;AFR_AF=0.0008;EUR_AF=0.0308;SAS_AF=0.0317;AA=A|||;VT=SNP
3	17334741	rs283908	T	C	100	PASS	AC=1554;AF=0.310304;AN=5008;NS=2504;DP=16980;EAS_AF=0.0198;AMR_AF=0.3271;AFR_AF=0.4259;EUR_AF=0.4423;SAS_AF=0.3057;AA=T|||;VT=SNP
3	17334883	rs62245885	G	T	100	PASS	AC=69;AF=0.013778;AN=5008;NS=2504;DP=16417;EAS_AF=0;AMR_AF=0.0346;AFR_AF=0.0008;EUR_AF=0.0388;SAS_AF=0.0051;AA=G|||;VT=SNP
3	17335063	rs17029242	A	G	100	PASS	AC=381;AF=0.0760783;AN=5008;NS=2504;DP=17136;EAS_AF=0.0357;AMR_AF=0.0331;AFR_AF=0.18;EUR_AF=0.0229;SAS_AF=0.0624;AA=A|||;VT=SNP
3	17335422	rs143708273	C	T	100	PASS	AC=25;AF=0.00499201;AN=5008;NS=2504;DP=15904;EAS_AF=0;AMR_AF=0.0086;AFR_AF=0;EUR_AF=0.008;SAS_AF=0.0112;AA=C|||;VT=SNP
3	17336419	rs283907	T	C	100	PASS	AC=1654;AF=0.330272;AN=5008;NS=2504;DP=18682;EAS_AF=0.0397;AMR_AF=0.3343;AFR_AF=0.4766;EUR_AF=0.4423;SAS_AF=0.3139;AA=T|||;VT=SNP
3	17336746	rs1375819	T	C	100	PASS	AC=324;AF=0.0646965;AN=5008;NS=2504;DP=19866;EAS_AF=0;AMR_AF=0.0692;AFR_AF=0.1059;EUR_AF=0.1083;SAS_AF=0.0276;AA=T|||;VT=SNP
3	17336987	rs6803351	C	G	100	PASS	AC=272;AF=0.0543131;AN=5008;NS=2504;DP=20338;EAS_AF=0.0317;AMR_AF=0.0274;AFR_AF=0.1051;EUR_AF=0.0209;SAS_AF=0.0624;AA=C|||;VT=SNP
3	17337410	rs283906	C	A	100	PASS	AC=1661;AF=0.331669;AN=5008;NS=2504;DP=17774;EAS_AF=0.0387;AMR_AF=0.3357;AFR_AF=0.4818;EUR_AF=0.4423;SAS_AF=0.3139;AA=A|||;VT=SNP
3	17337568	rs75814116	G	T	100	PASS	AC=36;AF=0.0071885;AN=5008;NS=2504;DP=18912;EAS_AF=0;AMR_AF=0.0101;AFR_AF=0.0015;EUR_AF=0.0229;SAS_AF=0.0041;AA=G|||;VT=SNP
3	17338680	rs2060623	T	C	100	PASS	AC=2885;AF=0.576078;AN=5008;NS=2504;DP=18699;EAS_AF=0.9296;AMR_AF=0.6297;AFR_AF=0.2746;EUR_AF=0.5348;SAS_AF=0.6237;AA=T|||;VT=SNP
3	17338719	rs2060624	C	T	100	PASS	AC=1552;AF=0.309904;AN=5008;NS=2504;DP=19261;EAS_AF=0.0198;AMR_AF=0.3271;AFR_AF=0.4251;EUR_AF=0.4423;SAS_AF=0.3047;AA=C|||;VT=SNP
3	17339152	rs2060625	G	T	100	PASS	AC=1595;AF=0.31849;AN=5008;NS=2504;DP=17884;EAS_AF=0.0357;AMR_AF=0.3285;AFR_AF=0.4387;EUR_AF=0.4423;SAS_AF=0.3129;AA=G|||;VT=SNP
3	17339381	rs2060627	C	G	100	PASS	AC=1662;AF=0.331869;AN=5008;NS=2504;DP=16293;EAS_AF=0.0387;AMR_AF=0.3357;AFR_AF=0.4826;EUR_AF=0.4423;SAS_AF=0.3139;AA=G|||;VT=SNP
3	17340391	rs75484124	G	A	100	PASS	AC=272;AF=0.0543131;AN=5008;NS=2504;DP=17906;EAS_AF=0.0317;AMR_AF=0.0274;AFR_AF=0.1051;EUR_AF=0.0209;SAS_AF=0.0624;AA=G|||;VT=SNP
3	17341151	rs190937170	C	T	100	PASS	AC=13;AF=0.00259585;AN=5008;NS=2504;DP=15213;EAS_AF=0;AMR_AF=0.0029;AFR_AF=0.0008;EUR_AF=0.008;SAS_AF=0.002;AA=C|||;VT=SNP
3	17341535	rs112242438	T	G	100	PASS	AC=381;AF=0.0760783;AN=5008;NS=2504;DP=15341;EAS_AF=0.0357;AMR_AF=0.0331;AFR_AF=0.18;EUR_AF=0.0229;SAS_AF=0.0624;AA=T|||;VT=SNP
3	17343457	rs283938	T	C	100	PASS	AC=1661;AF=0.331669;AN=5008;NS=2504;DP=19998;EAS_AF=0.0387;AMR_AF=0.3357;AFR_AF=0.4818;EUR_AF=0.4423;SAS_AF=0.3139;AA=T|||;VT=SNP
3	17343765	rs113770606	C	T	100	PASS	AC=21;AF=0.00419329;AN=5008;NS=2504;DP=19568;EAS_AF=0;AMR_AF=0.0101;AFR_AF=0;EUR_AF=0.0129;SAS_AF=0.001;AA=C|||;VT=SNP
3	17343995	rs283939	T	C	100	PASS	AC=3870;AF=0.772764;AN=5008;NS=2504;DP=20265;EAS_AF=0.9802;AMR_AF=0.745;AFR_AF=0.7481;EUR_AF=0.665;SAS_AF=0.7229;AA=C|||;VT=SNP
3	17344285	rs283940	A	T	100	PASS	AC=2042;AF=0.407748;AN=5008;NS=2504;DP=20333;EAS_AF=0.0744;AMR_AF=0.3689;AFR_AF=0.6619;EUR_AF=0.4652;SAS_AF=0.3763;AA=T|||;VT=SNP
3	17344389	rs141058591	T	A	100	PASS	AC=13;AF=0.00259585;AN=5008;NS=2504;DP=20458;EAS_AF=0;AMR_AF=0.0029;AFR_AF=0.0008;EUR_AF=0.008;SAS_AF=0.002;AA=T|||;VT=SNP
3	17344551	rs283941	C	A	100	PASS	AC=1676;AF=0.334665;AN=5008;NS=2504;DP=19474;EAS_AF=0.0387;AMR_AF=0.3386;AFR_AF=0.4932;EUR_AF=0.4423;SAS_AF=0.3119;AA=A|||;VT=SNP
3	17345125	rs76644154	A	G	100	PASS	AC=51;AF=0.0101837;AN=5008;NS=2504;DP=19996;EAS_AF=0;AMR_AF=0.0115;AFR_AF=0.0008;EUR_AF=0.0288;SAS_AF=0.0133;AA=A|||;VT=SNP
3	17346033	rs283942	A	G	100	PASS	AC=2183;AF=0.435903;AN=5008;NS=2504;DP=12867;EAS_AF=0.0704;AMR_AF=0.3818;AFR_AF=0.7648;EUR_AF=0.4652;SAS_AF=0.3763;AA=G|||;VT=SNP
3	17346355	rs283943	C	T	100	PASS	AC=3326;AF=0.664137;AN=5008;NS=2504;DP=20545;EAS_AF=0.9613;AMR_AF=0.6614;AFR_AF=0.5038;EUR_AF=0.5577;SAS_AF=0.6861;AA=c|||;VT=SNP
3	17346655	rs283944	C	A	100	PASS	AC=3435;AF=0.685903;AN=5008;NS=2504;DP=19173;EAS_AF=0.9802;AMR_AF=0.67;AFR_AF=0.5605;EUR_AF=0.5577;SAS_AF=0.6953;AA=A|||;VT=SNP
3	17346756	rs283945	C	T	100	PASS	AC=2107;AF=0.420727;AN=5008;NS=2504;DP=20330;EAS_AF=0.0704;AMR_AF=0.3703;AFR_AF=0.7133;EUR_AF=0.4652;SAS_AF=0.3763;AA=T|||;VT=SNP
3	17347636	rs283946	T	C	100	PASS	AC=1684;AF=0.336262;AN=5008;NS=2504;DP=20540;EAS_AF=0.0387;AMR_AF=0.3386;AFR_AF=0.4977;EUR_AF=0.4423;SAS_AF=0.3139;AA=C|||;VT=SNP
3	17348052	rs189650387	T	A	100	PASS	AC=10;AF=0.00199681;AN=5008;NS=2504;DP=14364;EAS_AF=0;AMR_AF=0;AFR_AF=0.0008;EUR_AF=0.006;SAS_AF=0.0031;AA=T|||;VT=SNP
3	17348331	rs73143799	G	C	100	PASS	AC=358;AF=0.0714856;AN=5008;NS=2504;DP=12858;EAS_AF=0.0347;AMR_AF=0.0303;AFR_AF=0.1649;EUR_AF=0.0229;SAS_AF=0.0624;AA=G|||;VT=SNP
3	17349498	rs79960281	T	C	100	PASS	AC=25;AF=0.00499201;AN=5008;NS=2504;DP=16169;EAS_AF=0;AMR_AF=0.0115;AFR_AF=0.0008;EUR_AF=0.0149;SAS_AF=0.001;AA=T|||;VT=SNP;EX_TARGET
3	17353824	rs17043356	T	C	100	PASS	AC=25;AF=0.00499201;AN=5008;NS=2504;DP=17749;EAS_AF=0;AMR_AF=0.0115;AFR_AF=0.0008;EUR_AF=0.0149;SAS_AF=0.001;AA=T|||;VT=SNP
3	17354812	rs283947	G	A	100	PASS	AC=1681;AF=0.335663;AN=5008;NS=2504;DP=19038;EAS_AF=0.0387;AMR_AF=0.3386;AFR_AF=0.4955;EUR_AF=0.4423;SAS_AF=0.3139;AA=A|||;VT=SNP
3	17355617	rs283948	C	G	100	PASS	AC=1684;AF=0.336262;AN=5008;NS=2504;DP=19198;EAS_AF=0.0387;AMR_AF=0.3386;AFR_AF=0.4977;EUR_AF=0.4423;SAS_AF=0.3139;AA=G|||;VT=SNP
3	17355801	rs283949	G	C	100	PASS	AC=1575;AF=0.314497;AN=5008;NS=2504;DP=19658;EAS_AF=0.0198;AMR_AF=0.33;AFR_AF=0.441;EUR_AF=0.4423;SAS_AF=0.3047;AA=G|||;VT=SNP
3	17357075	rs187303	G	A	100	PASS	AC=1748;AF=0.349042;AN=5008;NS=2504;DP=17783;EAS_AF=0.0387;AMR_AF=0.3401;AFR_AF=0.5454;EUR_AF=0.4423;SAS_AF=0.3139;AA=A|||;VT=SNP
3	17357728	rs17200781	T	C	100	PASS	AC=124;AF=0.0247604;AN=5008;NS=2504;DP=20893;EAS_AF=0.0317;AMR_AF=0.0144;AFR_AF=0;EUR_AF=0.0209;SAS_AF=0.0624;AA=T|||;VT=SNP
3	17357820	rs283926	G	A	100	PASS	AC=1142;AF=0.228035;AN=5008;NS=2504;DP=20051;EAS_AF=0.0198;AMR_AF=0.2565;AFR_AF=0.2534;EUR_AF=0.335;SAS_AF=0.2781;AA=G|||;VT=SNP
3	17357874	rs17043383	C	A	100	PASS	AC=485;AF=0.096845;AN=5008;NS=2504;DP=19405;EAS_AF=0.0347;AMR_AF=0.0389;AFR_AF=0.2564;EUR_AF=0.0229;SAS_AF=0.0624;AA=C|||;VT=SNP
3	17358279	rs61186520	G	A	100	PASS	AC=503;AF=0.100439;AN=5008;NS=2504;DP=20139;EAS_AF=0.0347;AMR_AF=0.0403;AFR_AF=0.2693;EUR_AF=0.0229;SAS_AF=0.0624;AA=G|||;VT=SNP
3	17358421	rs283927	G	A	100	PASS	AC=1574;AF=0.314297;AN=5008;NS=2504;DP=20549;EAS_AF=0.0198;AMR_AF=0.33;AFR_AF=0.4395;EUR_AF=0.4423;SAS_AF=0.3057;AA=G|||;VT=SNP
3	17359316	rs283928	C	T	100	PASS	AC=1487;AF=0.296925;AN=5008;NS=2504;DP=18260;EAS_AF=0.0198;AMR_AF=0.3285;AFR_AF=0.3752;EUR_AF=0.4423;SAS_AF=0.3047;AA=C|||;VT=SNP
3	17359916	rs283929	C	T	100	PASS	AC=2102;AF=0.419728;AN=5008;NS=2504;DP=15427;EAS_AF=0.0704;AMR_AF=0.3703;AFR_AF=0.7095;EUR_AF=0.4652;SAS_AF=0.3763;AA=T|||;VT=SNP
3	17360374	rs111492194	C	T	100	PASS	AC=284;AF=0.0567093;AN=5008;NS=2504;DP=16832;EAS_AF=0.004;AMR_AF=0.0735;AFR_AF=0.0605;EUR_AF=0.0696;SAS_AF=0.0808;AA=C|||;VT=SNP
3	17360961	rs283930	A	T	100	PASS	AC=2906;AF=0.580272;AN=5008;NS=2504;DP=15329;EAS_AF=0.9296;AMR_AF=0.6297;AFR_AF=0.2905;EUR_AF=0.5348;SAS_AF=0.6237;AA=A|||;VT=SNP
3	17361278	rs111784573	T	C	100	PASS	AC=504;AF=0.100639;AN=5008;NS=2504;DP=14746;EAS_AF=0.0347;AMR_AF=0.0403;AFR_AF=0.2693;EUR_AF=0.0229;SAS_AF=0.0634;AA=C|||;VT=SNP
3	17361375	rs75466963	G	A	100	PASS	AC=504;AF=0.100639;AN=5008;NS=2504;DP=17869;EAS_AF=0.0347;AMR_AF=0.0403;AFR_AF=0.2693;EUR_AF=0.0229;SAS_AF=0.0634;AA=A|||;VT=SNP
3	17361581	rs283931	T	C	100	PASS	AC=1603;AF=0.320088;AN=5008;NS=2504;DP=17490;EAS_AF=0.0357;AMR_AF=0.33;AFR_AF=0.444;EUR_AF=0.4423;SAS_AF=0.3129;AA=T|||;VT=SNP
3	17363545	rs17043392	A	G	100	PASS	AC=508;AF=0.101438;AN=5008;NS=2504;DP=18187;EAS_AF=0.0367;AMR_AF=0.0403;AFR_AF=0.2693;EUR_AF=0.0229;SAS_AF=0.0654;AA=a|||;VT=SNP
3	17364413	rs283932	T	C	100	PASS	AC=3767;AF=0.752196;AN=5008;NS=2504;DP=17737;EAS_AF=0.7202;AMR_AF=0.7925;AFR_AF=0.82;EUR_AF=0.6571;SAS_AF=0.7628;AA=C|||;VT=SNP
3	17365603	rs73145808	C	T	100	PASS	AC=356;AF=0.0710863;AN=5008;NS=2504;DP=15717;EAS_AF=0.0317;AMR_AF=0.0303;AFR_AF=0.1649;EUR_AF=0.0229;SAS_AF=0.0634;AA=C|||;VT=SNP
3	17365701	rs283933	C	T	100	PASS	AC=297;AF=0.0593051;AN=5008;NS=2504;DP=16614;EAS_AF=0.001;AMR_AF=0.0706;AFR_AF=0.0106;EUR_AF=0.1133;SAS_AF=0.1217;AA=C|||;VT=SNP
3	17365716	rs73145809	T	C	100	PASS	AC=356;AF=0.0710863;AN=5008;NS=2504;DP=16488;EAS_AF=0.0317;AMR_AF=0.0303;AFR_AF=0.1649;EUR_AF=0.0229;SAS_AF=0.0634;AA=T|||;VT=SNP
3	17366853	rs146020325	C	T	100	PASS	AC=59;AF=0.0117812;AN=5008;NS=2504;DP=12477;EAS_AF=0.0159;AMR_AF=0.0072;AFR_AF=0.0015;EUR_AF=0.0229;SAS_AF=0.0133;AA=C|||;VT=SNP
3	17367065	rs283934	T	C	100	PASS	AC=2104;AF=0.420128;AN=5008;NS=2504;DP=4730;EAS_AF=0.0704;AMR_AF=0.3703;AFR_AF=0.711;EUR_AF=0.4652;SAS_AF=0.3763;AA=C|||;VT=SNP
3	17367331	rs57213690	G	A	100	PASS	AC=504;AF=0.100639;AN=5008;NS=2504;DP=16111;EAS_AF=0.0347;AMR_AF=0.0403;AFR_AF=0.2693;EUR_AF=0.0229;SAS_AF=0.0634;AA=G|||;VT=SNP
3	17367357	rs283935	A	T	100	PASS	AC=1576;AF=0.314696;AN=5008;NS=2504;DP=16721;EAS_AF=0.0198;AMR_AF=0.3314;AFR_AF=0.4418;EUR_AF=0.4423;SAS_AF=0.3037;AA=A|||;VT=SNP
3	17367376	rs283936	A	T	100	PASS	AC=2110;AF=0.421326;AN=5008;NS=2504;DP=16763;EAS_AF=0.0704;AMR_AF=0.3718;AFR_AF=0.7148;EUR_AF=0.4652;SAS_AF=0.3763;AA=T|||;VT=SNP
3	17367746	rs2470580	T	C	100	PASS	AC=1604;AF=0.320288;AN=5008;NS=2504;DP=15861;EAS_AF=0.0357;AMR_AF=0.3314;AFR_AF=0.444;EUR_AF=0.4423;SAS_AF=0.3129;AA=T|||;VT=SNP
3	17368197	rs2596652	C	A	100	PASS	AC=1598;AF=0.319089;AN=5008;NS=2504;DP=17202;EAS_AF=0.0357;AMR_AF=0.33;AFR_AF=0.4402;EUR_AF=0.4423;SAS_AF=0.3129;AA=C|||;VT=SNP
3	17368425	rs73145814	C	A	100	PASS	AC=353;AF=0.0704872;AN=5008;NS=2504;DP=18476;EAS_AF=0.0317;AMR_AF=0.0288;AFR_AF=0.1634;EUR_AF=0.0229;SAS_AF=0.0634;AA=C|||;VT=SNP
3	17368650	rs191813763	T	C	100	PASS	AC=13;AF=0.00259585;AN=5008;NS=2504;DP=18894;EAS_AF=0;AMR_AF=0.0029;AFR_AF=0.0008;EUR_AF=0.008;SAS_AF=0.002;AA=T|||;VT=SNP
3	17369313	rs2592099	G	T	100	PASS	AC=1651;AF=0.329673;AN=5008;NS=2504;DP=20530;EAS_AF=0.0357;AMR_AF=0.3357;AFR_AF=0.4773;EUR_AF=0.4423;SAS_AF=0.3129;AA=G|||;VT=SNP
3	17370997	rs56660137	A	C	100	PASS	AC=359;AF=0.0716853;AN=5008;NS=2504;DP=17363;EAS_AF=0.0317;AMR_AF=0.0303;AFR_AF=0.1672;EUR_AF=0.0229;SAS_AF=0.0634;AA=A|||;VT=SNP
3	17371566	rs7630286	C	T	100	PASS	AC=1575;AF=0.314497;AN=5008;NS=2504;DP=18229;EAS_AF=0.0198;AMR_AF=0.33;AFR_AF=0.4402;EUR_AF=0.4443;SAS_AF=0.3037;AA=C|||;VT=SNP
3	17371582	rs7630433	G	C	100	PASS	AC=1575;AF=0.314497;AN=5008;NS=2504;DP=17935;EAS_AF=0.0198;AMR_AF=0.33;AFR_AF=0.4402;EUR_AF=0.4443;SAS_AF=0.3037;AA=G|||;VT=SNP
3	17373320	rs73145818	A	G	100	PASS	AC=506;AF=0.101038;AN=5008;NS=2504;DP=18484;EAS_AF=0.0347;AMR_AF=0.0403;AFR_AF=0.2708;EUR_AF=0.0229;SAS_AF=0.0634;AA=A|||;VT=SNP
3	17373497	rs73145819	G	A	100	PASS	AC=359;AF=0.0716853;AN=5008;NS=2504;DP=19563;EAS_AF=0.0317;AMR_AF=0.0303;AFR_AF=0.1672;EUR_AF=0.0229;SAS_AF=0.0634;AA=G|||;VT=SNP
3	17375214	rs895429	C	G	100	PASS	AC=4960;AF=0.990415;AN=5008;NS=2504;DP=18973;EAS_AF=1;AMR_AF=0.9885;AFR_AF=1;EUR_AF=0.9622;SAS_AF=0.998;AA=G|||;VT=SNP
3	17375264	rs6762516	T	A	100	PASS	AC=2106;AF=0.420527;AN=5008;NS=2504;DP=19843;EAS_AF=0.0704;AMR_AF=0.3703;AFR_AF=0.7126;EUR_AF=0.4652;SAS_AF=0.3763;AA=A|||;VT=SNP
3	17376000	rs73145823	G	C	100	PASS	AC=506;AF=0.101038;AN=5008;NS=2504;DP=18455;EAS_AF=0.0347;AMR_AF=0.0403;AFR_AF=0.2716;EUR_AF=0.0229;SAS_AF=0.0624;AA=G|||;VT=SNP
3	17376207	rs73145825	A	G	100	PASS	AC=358;AF=0.0714856;AN=5008;NS=2504;DP=18648;EAS_AF=0.0317;AMR_AF=0.0303;AFR_AF=0.1672;EUR_AF=0.0229;SAS_AF=0.0624;AA=A|||;VT=SNP
3	17376799	rs73145827	A	G	100	PASS	AC=505;AF=0.100839;AN=5008;NS=2504;DP=17370;EAS_AF=0.0347;AMR_AF=0.0403;AFR_AF=0.2708;EUR_AF=0.0229;SAS_AF=0.0624;AA=A|||;VT=SNP
3	17377815	rs34502358	T	C	100	PASS	AC=1490;AF=0.297524;AN=5008;NS=2504;DP=17984;EAS_AF=0.0208;AMR_AF=0.3285;AFR_AF=0.3767;EUR_AF=0.4423;SAS_AF=0.3047;AA=T|||;VT=SNP
3	17378245	rs73145829	A	C	100	PASS	AC=506;AF=0.101038;AN=5008;NS=2504;DP=18072;EAS_AF=0.0347;AMR_AF=0.0403;AFR_AF=0.2716;EUR_AF=0.0229;SAS_AF=0.0624;AA=C|||;VT=SNP
3	17378509	rs13322641	G	A	100	PASS	AC=1481;AF=0.295727;AN=5008;NS=2504;DP=16431;EAS_AF=0.0198;AMR_AF=0.3271;AFR_AF=0.3714;EUR_AF=0.4423;SAS_AF=0.3047;AA=G|||;VT=SNP
3	17378723	rs6784697	A	G	100	PASS	AC=507;AF=0.101238;AN=5008;NS=2504;DP=16394;EAS_AF=0.0347;AMR_AF=0.0403;AFR_AF=0.2723;EUR_AF=0.0229;SAS_AF=0.0624;AA=G|||;VT=SNP
3	17378780	rs6773326	T	C	100	PASS	AC=358;AF=0.0714856;AN=5008;NS=2504;DP=17126;EAS_AF=0.0317;AMR_AF=0.0303;AFR_AF=0.1672;EUR_AF=0.0229;SAS_AF=0.0624;AA=T|||;VT=SNP
3	17378852	rs6808999	C	G	100	PASS	AC=507;AF=0.101238;AN=5008;NS=2504;DP=17995;EAS_AF=0.0347;AMR_AF=0.0403;AFR_AF=0.2723;EUR_AF=0.0229;SAS_AF=0.0624;AA=C|||;VT=SNP
3	17378906	rs6773442	T	G	100	PASS	AC=507;AF=0.101238;AN=5008;NS=2504;DP=18388;EAS_AF=0.0347;AMR_AF=0.0403;AFR_AF=0.2723;EUR_AF=0.0229;SAS_AF=0.0624;AA=T|||;VT=SNP
3	17379235	rs10446443	G	T	100	PASS	AC=504;AF=0.100639;AN=5008;NS=2504;DP=18118;EAS_AF=0.0347;AMR_AF=0.0403;AFR_AF=0.27;EUR_AF=0.0229;SAS_AF=0.0624;AA=T|||;VT=SNP
3	17379265	rs10446444	G	A	100	PASS	AC=504;AF=0.100639;AN=5008;NS=2504;DP=17564;EAS_AF=0.0347;AMR_AF=0.0403;AFR_AF=0.27;EUR_AF=0.0229;SAS_AF=0.0624;AA=A|||;VT=SNP
3	17379330	rs6763593	G	A	100	PASS	AC=2124;AF=0.424121;AN=5008;NS=2504;DP=16690;EAS_AF=0.0694;AMR_AF=0.3703;AFR_AF=0.7262;EUR_AF=0.4662;SAS_AF=0.3763;AA=A|||;VT=SNP
3	17379575	rs7622831	T	G	100	PASS	AC=505;AF=0.100839;AN=5008;NS=2504;DP=15435;EAS_AF=0.0347;AMR_AF=0.0403;AFR_AF=0.2708;EUR_AF=0.0229;SAS_AF=0.0624;AA=T|||;VT=SNP
3	17379910	rs959774	C	T	100	PASS	AC=504;AF=0.100639;AN=5008;NS=2504;DP=17071;EAS_AF=0.0347;AMR_AF=0.0403;AFR_AF=0.27;EUR_AF=0.0229;SAS_AF=0.0624;AA=C|||;VT=SNP
3	17380210	rs56981635	C	T	100	PASS	AC=341;AF=0.0680911;AN=5008;NS=2504;DP=20771;EAS_AF=0;AMR_AF=0.072;AFR_AF=0.1195;EUR_AF=0.1064;SAS_AF=0.0266;AA=C|||;VT=SNP
3	17381024	rs10446414	G	C	100	PASS	AC=509;AF=0.101637;AN=5008;NS=2504;DP=20043;EAS_AF=0.0347;AMR_AF=0.0403;AFR_AF=0.2738;EUR_AF=0.0229;SAS_AF=0.0624;AA=G|||;VT=SNP
3	17381107	rs10446445	T	C	100	PASS	AC=509;AF=0.101637;AN=5008;NS=2504;DP=18761;EAS_AF=0.0347;AMR_AF=0.0403;AFR_AF=0.2738;EUR_AF=0.0229;SAS_AF=0.0624;AA=C|||;VT=SNP
3	17381380	rs11921357	C	A	100	PASS	AC=393;AF=0.0784744;AN=5008;NS=2504;DP=17301;EAS_AF=0.0347;AMR_AF=0.0317;AFR_AF=0.1906;EUR_AF=0.0229;SAS_AF=0.0624;AA=A|||;VT=SNP
3	17382262	rs11713917	G	A	100	PASS	AC=1477;AF=0.294928;AN=5008;NS=2504;DP=19068;EAS_AF=0.0188;AMR_AF=0.3271;AFR_AF=0.3691;EUR_AF=0.4423;SAS_AF=0.3047;AA=G|||;VT=SNP
3	17382593	rs6768716	T	C	100	PASS	AC=360;AF=0.071885;AN=5008;NS=2504;DP=17097;EAS_AF=0.0317;AMR_AF=0.0303;AFR_AF=0.1687;EUR_AF=0.0229;SAS_AF=0.0624;AA=T|||;VT=SNP
3	17382835	rs6804787	G	C	100	PASS	AC=509;AF=0.101637;AN=5008;NS=2504;DP=12745;EAS_AF=0.0347;AMR_AF=0.0403;AFR_AF=0.2738;EUR_AF=0.0229;SAS_AF=0.0624;AA=g|||;VT=SNP
3	17383881	rs17043422	C	T	100	PASS	AC=1600;AF=0.319489;AN=5008;NS=2504;DP=19988;EAS_AF=0.0347;AMR_AF=0.33;AFR_AF=0.4418;EUR_AF=0.4423;SAS_AF=0.3139;AA=C|||;VT=SNP
3	17383945	rs73145846	C	T	100	PASS	AC=506;AF=0.101038;AN=5008;NS=2504;DP=19441;EAS_AF=0.0347;AMR_AF=0.0403;AFR_AF=0.2716;EUR_AF=0.0229;SAS_AF=0.0624;AA=C|||;VT=SNP
3	17383964	rs28454413	C	T	100	PASS	AC=1598;AF=0.319089;AN=5008;NS=2504;DP=18951;EAS_AF=0.0347;AMR_AF=0.33;AFR_AF=0.4402;EUR_AF=0.4423;SAS_AF=0.3139;AA=C|||;VT=SNP
3	17384023	rs28408438	T	C	100	PASS	AC=1600;AF=0.319489;AN=5008;NS=2504;DP=17268;EAS_AF=0.0347;AMR_AF=0.33;AFR_AF=0.4418;EUR_AF=0.4423;SAS_AF=0.3139;AA=T|||;VT=SNP
3	17387331	rs115908789	A	C	100	PASS	AC=509;AF=0.101637;AN=5008;NS=2504;DP=16656;EAS_AF=0.0347;AMR_AF=0.0403;AFR_AF=0.2738;EUR_AF=0.0229;SAS_AF=0.0624;AA=A|||;VT=SNP
3	17387638	rs17043425	T	C	100	PASS	AC=509;AF=0.101637;AN=5008;NS=2504;DP=14088;EAS_AF=0.0347;AMR_AF=0.0403;AFR_AF=0.2738;EUR_AF=0.0229;SAS_AF=0.0624;AA=T|||;VT=SNP
3	17388445	rs17043427	A	C	100	PASS	AC=510;AF=0.101837;AN=5008;NS=2504;DP=17291;EAS_AF=0.0347;AMR_AF=0.0403;AFR_AF=0.2746;EUR_AF=0.0229;SAS_AF=0.0624;AA=C|||;VT=SNP
3	17388506	rs12488093	T	C	100	PASS	AC=1652;AF=0.329872;AN=5008;NS=2504;DP=16651;EAS_AF=0.0367;AMR_AF=0.3314;AFR_AF=0.4788;EUR_AF=0.4423;SAS_AF=0.3139;AA=T|||;VT=SNP
3	17388744	rs17043439	A	G	100	PASS	AC=509;AF=0.101637;AN=5008;NS=2504;DP=16299;EAS_AF=0.0347;AMR_AF=0.0403;AFR_AF=0.2738;EUR_AF=0.0229;SAS_AF=0.0624;AA=A|||;VT=SNP
3	17388811	rs73145856	A	G	100	PASS	AC=359;AF=0.0716853;AN=5008;NS=2504;DP=15259;EAS_AF=0.0317;AMR_AF=0.0303;AFR_AF=0.1687;EUR_AF=0.0229;SAS_AF=0.0613;AA=A|||;VT=SNP
3	17389073	rs17043444	C	G	100	PASS	AC=360;AF=0.071885;AN=5008;NS=2504;DP=15678;EAS_AF=0.0317;AMR_AF=0.0303;AFR_AF=0.1687;EUR_AF=0.0229;SAS_AF=0.0624;AA=C|||;VT=SNP
3	17389106	rs17043453	T	C	100	PASS	AC=360;AF=0.071885;AN=5008;NS=2504;DP=15386;EAS_AF=0.0317;AMR_AF=0.0303;AFR_AF=0.1687;EUR_AF=0.0229;SAS_AF=0.0624;AA=T|||;VT=SNP
3	17389962	rs73145860	C	T	100	PASS	AC=510;AF=0.101837;AN=5008;NS=2504;DP=19026;EAS_AF=0.0347;AMR_AF=0.0403;AFR_AF=0.2746;EUR_AF=0.0229;SAS_AF=0.0624;AA=T|||;VT=SNP
3	17390474	rs17043460	C	T	100	PASS	AC=510;AF=0.101837;AN=5008;NS=2504;DP=18678;EAS_AF=0.0347;AMR_AF=0.0403;AFR_AF=0.2738;EUR_AF=0.0239;SAS_AF=0.0624;AA=c|||;VT=SNP
3	17390589	rs73145862	A	C	100	PASS	AC=509;AF=0.101637;AN=5008;NS=2504;DP=19123;EAS_AF=0.0347;AMR_AF=0.0403;AFR_AF=0.2738;EUR_AF=0.0229;SAS_AF=0.0624;AA=A|||;VT=SNP
3	17390650	rs17043463	T	G	100	PASS	AC=509;AF=0.101637;AN=5008;NS=2504;DP=18796;EAS_AF=0.0347;AMR_AF=0.0403;AFR_AF=0.2738;EUR_AF=0.0229;SAS_AF=0.0624;AA=T|||;VT=SNP
3	17390991	rs62245916	T	C	100	PASS	AC=74;AF=0.0147764;AN=5008;NS=2504;DP=19336;EAS_AF=0;AMR_AF=0.036;AFR_AF=0.0015;EUR_AF=0.0417;SAS_AF=0.0051;AA=T|||;VT=SNP
3	17391160	rs73145864	T	C	100	PASS	AC=509;AF=0.101637;AN=5008;NS=2504;DP=17051;EAS_AF=0.0347;AMR_AF=0.0403;AFR_AF=0.2738;EUR_AF=0.0229;SAS_AF=0.0624;AA=T|||;VT=SNP
3	17391327	rs73145867	C	T	100	PASS	AC=509;AF=0.101637;AN=5008;NS=2504;DP=18854;EAS_AF=0.0347;AMR_AF=0.0403;AFR_AF=0.2738;EUR_AF=0.0229;SAS_AF=0.0624;AA=T|||;VT=SNP
3	17391339	rs1867772	T	A	100	PASS	AC=2161;AF=0.43151;AN=5008;NS=2504;DP=19243;EAS_AF=0.0714;AMR_AF=0.3718;AFR_AF=0.7526;EUR_AF=0.4652;SAS_AF=0.3763;AA=A|||;VT=SNP
3	17392084	rs114540553	A	G	100	PASS	AC=78;AF=0.0155751;AN=5008;NS=2504;DP=17830;EAS_AF=0;AMR_AF=0.0187;AFR_AF=0.0008;EUR_AF=0.0318;SAS_AF=0.0327;AA=A|||;VT=SNP
3	17392364	rs11916205	T	C	100	PASS	AC=509;AF=0.101637;AN=5008;NS=2504;DP=17489;EAS_AF=0.0347;AMR_AF=0.0403;AFR_AF=0.2738;EUR_AF=0.0229;SAS_AF=0.0624;AA=C|||;VT=SNP
3	17393455	rs17043467	C	T	100	PASS	AC=509;AF=0.101637;AN=5008;NS=2504;DP=14182;EAS_AF=0.0347;AMR_AF=0.0403;AFR_AF=0.2738;EUR_AF=0.0229;SAS_AF=0.0624;AA=C|||;VT=SNP
3	17393934	rs148032794	A	G	100	PASS	AC=78;AF=0.0155751;AN=5008;NS=2504;DP=12714;EAS_AF=0;AMR_AF=0.0187;AFR_AF=0.0008;EUR_AF=0.0318;SAS_AF=0.0327;AA=A|||;VT=SNP
3	17394615	rs1374197	A	G	100	PASS	AC=2169;AF=0.433107;AN=5008;NS=2504;DP=18271;EAS_AF=0.0794;AMR_AF=0.3703;AFR_AF=0.7458;EUR_AF=0.4722;SAS_AF=0.3793;AA=G|||;VT=SNP
3	17394699	rs76784056	C	T	100	PASS	AC=73;AF=0.0145767;AN=5008;NS=2504;DP=17716;EAS_AF=0;AMR_AF=0.036;AFR_AF=0.0008;EUR_AF=0.0417;SAS_AF=0.0051;AA=C|||;VT=SNP
3	17395320	rs13318609	T	C	100	PASS	AC=1628;AF=0.32508;AN=5008;NS=2504;DP=16901;EAS_AF=0.0208;AMR_AF=0.3314;AFR_AF=0.4796;EUR_AF=0.4423;SAS_AF=0.3047;AA=T|||;VT=SNP
3	17395446	rs17272978	T	C	100	PASS	AC=124;AF=0.0247604;AN=5008;NS=2504;DP=20421;EAS_AF=0.0317;AMR_AF=0.0144;AFR_AF=0;EUR_AF=0.0209;SAS_AF=0.0624;AA=T|||;VT=SNP
3	17396537	rs17272985	T	G	100	PASS	AC=58;AF=0.0115815;AN=5008;NS=2504;DP=19165;EAS_AF=0;AMR_AF=0.0115;AFR_AF=0.0008;EUR_AF=0.0408;SAS_AF=0.0082;AA=T|||;VT=SNP
3	17397336	rs7645756	T	C	100	PASS	AC=1573;AF=0.314097;AN=5008;NS=2504;DP=15235;EAS_AF=0.0198;AMR_AF=0.33;AFR_AF=0.4395;EUR_AF=0.4423;SAS_AF=0.3047;AA=T|||;VT=SNP
3	17397426	rs73145877	G	T	100	PASS	AC=507;AF=0.101238;AN=5008;NS=2504;DP=15875;EAS_AF=0.0347;AMR_AF=0.0403;AFR_AF=0.2723;EUR_AF=0.0229;SAS_AF=0.0624;AA=T|||;VT=SNP
3	17397851	rs6442679	C	T	100	PASS	AC=1596;AF=0.31869;AN=5008;NS=2504;DP=14865;EAS_AF=0.0357;AMR_AF=0.33;AFR_AF=0.438;EUR_AF=0.4423;SAS_AF=0.3139;AA=C|||;VT=SNP
3	17398284	rs9830240	G	T	100	PASS	AC=2055;AF=0.410343;AN=5008;NS=2504;DP=14981;EAS_AF=0.0546;AMR_AF=0.3674;AFR_AF=0.6891;EUR_AF=0.4662;SAS_AF=0.3732;AA=T|||;VT=SNP
3	17398386	rs9850127	T	C	100	PASS	AC=2093;AF=0.417931;AN=5008;NS=2504;DP=17493;EAS_AF=0.0595;AMR_AF=0.3703;AFR_AF=0.7171;EUR_AF=0.4662;SAS_AF=0.3671;AA=T|||;VT=SNP
3	17398585	rs2348363	G	C	100	PASS	AC=1625;AF=0.324481;AN=5008;NS=2504;DP=19229;EAS_AF=0.0526;AMR_AF=0.2925;AFR_AF=0.587;EUR_AF=0.329;SAS_AF=0.2679;AA=C|||;VT=SNP
3	17399281	rs13318886	G	T	100	PASS	AC=2192;AF=0.4377;AN=5008;NS=2504;DP=17852;EAS_AF=0.0714;AMR_AF=0.3732;AFR_AF=0.7753;EUR_AF=0.4652;SAS_AF=0.3763;AA=T|||;VT=SNP
3	17399778	rs112169580	G	A	100	PASS	AC=361;AF=0.0720847;AN=5008;NS=2504;DP=18881;EAS_AF=0.0317;AMR_AF=0.0303;AFR_AF=0.1694;EUR_AF=0.0229;SAS_AF=0.0624;AA=G|||;VT=SNP
3	17401030	rs115872965	A	C	100	PASS	AC=94;AF=0.01877;AN=5008;NS=2504;DP=18544;EAS_AF=0;AMR_AF=0.036;AFR_AF=0;EUR_AF=0.0646;SAS_AF=0.0041;AA=A|||;VT=SNP
3	17402194	rs11924920	A	G	100	PASS	AC=361;AF=0.0720847;AN=5008;NS=2504;DP=14054;EAS_AF=0.0317;AMR_AF=0.0303;AFR_AF=0.1694;EUR_AF=0.0229;SAS_AF=0.0624;AA=A|||;VT=SNP
3	17402565	rs17043492	T	C	100	PASS	AC=1595;AF=0.31849;AN=5008;NS=2504;DP=16785;EAS_AF=0.0367;AMR_AF=0.33;AFR_AF=0.4372;EUR_AF=0.4414;SAS_AF=0.3139;AA=T|||;VT=SNP
3	17402575	rs17043493	T	C	100	PASS	AC=510;AF=0.101837;AN=5008;NS=2504;DP=16868;EAS_AF=0.0347;AMR_AF=0.0403;AFR_AF=0.2746;EUR_AF=0.0229;SAS_AF=0.0624;AA=C|||;VT=SNP
3	17402592	rs17200795	A	G	100	PASS	AC=252;AF=0.0503195;AN=5008;NS=2504;DP=16986;EAS_AF=0;AMR_AF=0.0793;AFR_AF=0.0091;EUR_AF=0.1103;SAS_AF=0.0757;AA=A|||;VT=SNP
3	17402604	rs73145883	T	C	100	PASS	AC=361;AF=0.0720847;AN=5008;NS=2504;DP=17111;EAS_AF=0.0317;AMR_AF=0.0303;AFR_AF=0.1694;EUR_AF=0.0229;SAS_AF=0.0624;AA=T|||;VT=SNP
3	17402806	rs17043494	T	C	100	PASS	AC=1530;AF=0.305511;AN=5008;NS=2504;DP=15770;EAS_AF=0.0198;AMR_AF=0.3285;AFR_AF=0.4085;EUR_AF=0.4414;SAS_AF=0.3047;AA=T|||;VT=SNP
3	17403352	rs114725945	G	A	100	PASS	AC=45;AF=0.00898562;AN=5008;NS=2504;DP=15842;EAS_AF=0;AMR_AF=0.0274;AFR_AF=0.0023;EUR_AF=0.0229;SAS_AF=0;AA=G|||;VT=SNP
3	17403545	rs75330476	C	A	100	PASS	AC=393;AF=0.0784744;AN=5008;NS=2504;DP=16418;EAS_AF=0;AMR_AF=0.072;AFR_AF=0.1589;EUR_AF=0.1044;SAS_AF=0.0286;AA=C|||;VT=SNP
3	17403598	rs77634327	A	G	100	PASS	AC=510;AF=0.101837;AN=5008;NS=2504;DP=15734;EAS_AF=0.0347;AMR_AF=0.0403;AFR_AF=0.2746;EUR_AF=0.0229;SAS_AF=0.0624;AA=A|||;VT=SNP
3	17404029	rs113238232	T	C	100	PASS	AC=511;AF=0.102037;AN=5008;NS=2504;DP=17084;EAS_AF=0.0357;AMR_AF=0.0403;AFR_AF=0.2746;EUR_AF=0.0229;SAS_AF=0.0624;AA=T|||;VT=SNP
3	17404604	rs74788306	C	T	100	PASS	AC=59;AF=0.0117812;AN=5008;NS=2504;DP=17035;EAS_AF=0;AMR_AF=0.0058;AFR_AF=0.0015;EUR_AF=0.0199;SAS_AF=0.0337;AA=C|||;VT=SNP
3	17405633	rs10510473	A	G	100	PASS	AC=510;AF=0.101837;AN=5008;NS=2504;DP=15318;EAS_AF=0.0347;AMR_AF=0.0403;AFR_AF=0.2746;EUR_AF=0.0229;SAS_AF=0.0624;AA=A|||;VT=SNP
3	17405803	rs73145887	C	T	100	PASS	AC=361;AF=0.0720847;AN=5008;NS=2504;DP=18916;EAS_AF=0.0317;AMR_AF=0.0303;AFR_AF=0.1694;EUR_AF=0.0229;SAS_AF=0.0624;AA=C|||;VT=SNP
3	17405961	rs17043499	A	G	100	PASS	AC=510;AF=0.101837;AN=5008;NS=2504;DP=19413;EAS_AF=0.0347;AMR_AF=0.0403;AFR_AF=0.2746;EUR_AF=0.0229;SAS_AF=0.0624;AA=G|||;VT=SNP
3	17406273	rs6801690	C	T	100	PASS	AC=2088;AF=0.416933;AN=5008;NS=2504;DP=18399;EAS_AF=0.0704;AMR_AF=0.3588;AFR_AF=0.711;EUR_AF=0.4573;SAS_AF=0.3763;AA=T|||;VT=SNP
3	17406811	rs73145894	G	A	100	PASS	AC=511;AF=0.102037;AN=5008;NS=2504;DP=19865;EAS_AF=0.0347;AMR_AF=0.0403;AFR_AF=0.2753;EUR_AF=0.0229;SAS_AF=0.0624;AA=A|||;VT=SNP
3	17406857	rs7623979	A	G	100	PASS	AC=1611;AF=0.321685;AN=5008;NS=2504;DP=19991;EAS_AF=0.0208;AMR_AF=0.3199;AFR_AF=0.4773;EUR_AF=0.4364;SAS_AF=0.3047;AA=A|||;VT=SNP
3	17407313	rs73145896	C	T	100	PASS	AC=510;AF=0.101837;AN=5008;NS=2504;DP=18718;EAS_AF=0.0347;AMR_AF=0.0403;AFR_AF=0.2746;EUR_AF=0.0229;SAS_AF=0.0624;AA=C|||;VT=SNP
3	17407522	rs7648883	C	T	100	PASS	AC=1517;AF=0.302915;AN=5008;NS=2504;DP=18965;EAS_AF=0.0208;AMR_AF=0.317;AFR_AF=0.4085;EUR_AF=0.4354;SAS_AF=0.3047;AA=C|||;VT=SNP
3	17407930	rs9870741	T	G	100	PASS	AC=982;AF=0.196086;AN=5008;NS=2504;DP=15158;EAS_AF=0.0208;AMR_AF=0.2118;AFR_AF=0.1914;EUR_AF=0.2932;SAS_AF=0.272;AA=T|||;VT=SNP
3	17408018	rs114521505	A	G	100	PASS	AC=112;AF=0.0223642;AN=5008;NS=2504;DP=14557;EAS_AF=0;AMR_AF=0.0476;AFR_AF=0.0045;EUR_AF=0.0507;SAS_AF=0.0225;AA=A|||;VT=SNP
3	17408138	rs73145900	A	C	100	PASS	AC=510;AF=0.101837;AN=5008;NS=2504;DP=14693;EAS_AF=0.0347;AMR_AF=0.0403;AFR_AF=0.2746;EUR_AF=0.0229;SAS_AF=0.0624;AA=A|||;VT=SNP
3	17408297	rs9817290	A	C	100	PASS	AC=2184;AF=0.436102;AN=5008;NS=2504;DP=15934;EAS_AF=0.0714;AMR_AF=0.3718;AFR_AF=0.7708;EUR_AF=0.4642;SAS_AF=0.3763;AA=C|||;VT=SNP
3	17408332	rs80185953	T	A	100	PASS	AC=510;AF=0.101837;AN=5008;NS=2504;DP=15618;EAS_AF=0.0347;AMR_AF=0.0403;AFR_AF=0.2746;EUR_AF=0.0229;SAS_AF=0.0624;AA=A|||;VT=SNP
3	17408600	rs117107708	T	C	100	PASS	AC=124;AF=0.0247604;AN=5008;NS=2504;DP=17182;EAS_AF=0.0317;AMR_AF=0.0144;AFR_AF=0;EUR_AF=0.0209;SAS_AF=0.0624;AA=T|||;VT=SNP
3	17408648	rs17043506	A	G	100	PASS	AC=510;AF=0.101837;AN=5008;NS=2504;DP=17312;EAS_AF=0.0347;AMR_AF=0.0403;AFR_AF=0.2746;EUR_AF=0.0229;SAS_AF=0.0624;AA=G|||;VT=SNP
3	17409517	rs6763681	G	A	100	PASS	AC=1661;AF=0.331669;AN=5008;NS=2504;DP=13509;EAS_AF=0.0367;AMR_AF=0.3271;AFR_AF=0.4803;EUR_AF=0.4414;SAS_AF=0.3252;AA=G|||;VT=SNP
3	17409581	rs189977138	T	A	100	PASS	AC=45;AF=0.00898562;AN=5008;NS=2504;DP=12861;EAS_AF=0;AMR_AF=0.0173;AFR_AF=0.003;EUR_AF=0.0258;SAS_AF=0.0031;AA=t|||;VT=SNP
3	17409919	rs9861749	G	A	100	PASS	AC=1634;AF=0.326278;AN=5008;NS=2504;DP=12398;EAS_AF=0.0377;AMR_AF=0.3199;AFR_AF=0.4766;EUR_AF=0.4344;SAS_AF=0.3139;AA=G|||;VT=SNP
3	17410059	rs62245917	T	C	100	PASS	AC=59;AF=0.0117812;AN=5008;NS=2504;DP=11929;EAS_AF=0.001;AMR_AF=0.0245;AFR_AF=0.0008;EUR_AF=0.0348;SAS_AF=0.0051;AA=T|||;VT=SNP
3	17410188	rs9874826	A	T	100	PASS	AC=2127;AF=0.42472;AN=5008;NS=2504;DP=10035;EAS_AF=0.0704;AMR_AF=0.3718;AFR_AF=0.7284;EUR_AF=0.4642;SAS_AF=0.3763;AA=T|||;VT=SNP
3	17410238	rs73147810	T	C	100	PASS	AC=512;AF=0.102236;AN=5008;NS=2504;DP=10898;EAS_AF=0.0357;AMR_AF=0.0403;AFR_AF=0.2753;EUR_AF=0.0229;SAS_AF=0.0624;AA=T|||;VT=SNP
3	17410411	rs17200818	T	A	100	PASS	AC=2144;AF=0.428115;AN=5008;NS=2504;DP=12528;EAS_AF=0.0714;AMR_AF=0.3602;AFR_AF=0.7519;EUR_AF=0.4573;SAS_AF=0.3763;AA=A|||;VT=SNP
3	17410776	rs17043514	C	A	100	PASS	AC=511;AF=0.102037;AN=5008;NS=2504;DP=17392;EAS_AF=0.0347;AMR_AF=0.0403;AFR_AF=0.2753;EUR_AF=0.0229;SAS_AF=0.0624;AA=C|||;VT=SNP
3	17411346	rs73154801	A	C	100	PASS	AC=510;AF=0.101837;AN=5008;NS=2504;DP=16678;EAS_AF=0.0347;AMR_AF=0.0403;AFR_AF=0.2746;EUR_AF=0.0229;SAS_AF=0.0624;AA=A|||;VT=SNP
3	17412485	rs9848766	G	C	100	PASS	AC=2118;AF=0.422923;AN=5008;NS=2504;DP=18354;EAS_AF=0.0704;AMR_AF=0.3703;AFR_AF=0.7224;EUR_AF=0.4642;SAS_AF=0.3763;AA=C|||;VT=SNP
3	17412690	rs9868647	T	C	100	PASS	AC=4147;AF=0.828075;AN=5008;NS=2504;DP=19700;EAS_AF=0.7738;AMR_AF=0.8199;AFR_AF=0.9864;EUR_AF=0.6829;SAS_AF=0.8252;AA=C|||;VT=SNP
3	17412725	rs73156310	G	C	100	PASS	AC=511;AF=0.102037;AN=5008;NS=2504;DP=20059;EAS_AF=0.0347;AMR_AF=0.0403;AFR_AF=0.2746;EUR_AF=0.0239;SAS_AF=0.0624;AA=C|||;VT=SNP
3	17412773	rs73156313	T	C	100	PASS	AC=510;AF=0.101837;AN=5008;NS=2504;DP=19834;EAS_AF=0.0347;AMR_AF=0.0403;AFR_AF=0.2746;EUR_AF=0.0229;SAS_AF=0.0624;AA=C|||;VT=SNP
3	17412923	rs77688720	A	C	100	PASS	AC=510;AF=0.101837;AN=5008;NS=2504;DP=17921;EAS_AF=0.0347;AMR_AF=0.0403;AFR_AF=0.2746;EUR_AF=0.0229;SAS_AF=0.0624;AA=A|||;VT=SNP
3	17412927	rs79519650	A	G	100	PASS	AC=510;AF=0.101837;AN=5008;NS=2504;DP=17840;EAS_AF=0.0347;AMR_AF=0.0403;AFR_AF=0.2746;EUR_AF=0.0229;SAS_AF=0.0624;AA=G|||;VT=SNP
3	17413462	rs73156314	G	A	100	PASS	AC=510;AF=0.101837;AN=5008;NS=2504;DP=18530;EAS_AF=0.0347;AMR_AF=0.0403;AFR_AF=0.2746;EUR_AF=0.0229;SAS_AF=0.0624;AA=G|||;VT=SNP
3	17414107	rs9820703	A	G	100	PASS	AC=2159;AF=0.43111;AN=5008;NS=2504;DP=16978;EAS_AF=0.0714;AMR_AF=0.3718;AFR_AF=0.7519;EUR_AF=0.4642;SAS_AF=0.3763;AA=G|||;VT=SNP
3	17414232	rs144768790	A	G	100	PASS	AC=50;AF=0.00998403;AN=5008;NS=2504;DP=20034;EAS_AF=0;AMR_AF=0.0043;AFR_AF=0;EUR_AF=0.0308;SAS_AF=0.0164;AA=A|||;VT=SNP
3	17414490	rs73156319	T	C	100	PASS	AC=361;AF=0.0720847;AN=5008;NS=2504;DP=17917;EAS_AF=0.0317;AMR_AF=0.0303;AFR_AF=0.1694;EUR_AF=0.0229;SAS_AF=0.0624;AA=T|||;VT=SNP
3	17414753	rs11708391	A	C	100	PASS	AC=2161;AF=0.43151;AN=5008;NS=2504;DP=18695;EAS_AF=0.0714;AMR_AF=0.3718;AFR_AF=0.7534;EUR_AF=0.4642;SAS_AF=0.3763;AA=C|||;VT=SNP
3	17414870	rs77177327	A	G	100	PASS	AC=341;AF=0.0680911;AN=5008;NS=2504;DP=17617;EAS_AF=0.1369;AMR_AF=0.147;AFR_AF=0.0008;EUR_AF=0.0258;SAS_AF=0.0757;AA=A|||;VT=SNP
3	17414887	rs17273013	A	T	100	PASS	AC=41;AF=0.0081869;AN=5008;NS=2504;DP=17998;EAS_AF=0;AMR_AF=0.0202;AFR_AF=0.0008;EUR_AF=0.0219;SAS_AF=0.0041;AA=A|||;VT=SNP
3	17414889	rs17043518	T	A	100	PASS	AC=510;AF=0.101837;AN=5008;NS=2504;DP=18020;EAS_AF=0.0347;AMR_AF=0.0403;AFR_AF=0.2746;EUR_AF=0.0229;SAS_AF=0.0624;AA=T|||;VT=SNP
3	17415705	rs17273020	C	T	100	PASS	AC=1117;AF=0.223043;AN=5008;NS=2504;DP=15303;EAS_AF=0.0198;AMR_AF=0.2493;AFR_AF=0.2466;EUR_AF=0.332;SAS_AF=0.2699;AA=C|||;VT=SNP
3	17416342	rs55649567	A	T	100	PASS	AC=78;AF=0.0155751;AN=5008;NS=2504;DP=18262;EAS_AF=0;AMR_AF=0.0187;AFR_AF=0.0008;EUR_AF=0.0318;SAS_AF=0.0327;AA=A|||;VT=SNP
3	17416385	rs17029249	G	C	100	PASS	AC=510;AF=0.101837;AN=5008;NS=2504;DP=17101;EAS_AF=0.0347;AMR_AF=0.0403;AFR_AF=0.2746;EUR_AF=0.0229;SAS_AF=0.0624;AA=C|||;VT=SNP
3	17416952	rs112886116	G	A	100	PASS	AC=364;AF=0.0726837;AN=5008;NS=2504;DP=15708;EAS_AF=0.0317;AMR_AF=0.0303;AFR_AF=0.1717;EUR_AF=0.0229;SAS_AF=0.0624;AA=G|||;VT=SNP
3	17417172	rs78575078	A	C	100	PASS	AC=510;AF=0.101837;AN=5008;NS=2504;DP=16355;EAS_AF=0.0347;AMR_AF=0.0403;AFR_AF=0.2746;EUR_AF=0.0229;SAS_AF=0.0624;AA=A|||;VT=SNP
3	17417209	rs73156329	G	C	100	PASS	AC=510;AF=0.101837;AN=5008;NS=2504;DP=15677;EAS_AF=0.0347;AMR_AF=0.0403;AFR_AF=0.2746;EUR_AF=0.0229;SAS_AF=0.0624;AA=G|||;VT=SNP
3	17417496	rs10510474	T	G	100	PASS	AC=510;AF=0.101837;AN=5008;NS=2504;DP=17269;EAS_AF=0.0347;AMR_AF=0.0403;AFR_AF=0.2746;EUR_AF=0.0229;SAS_AF=0.0624;AA=T|||;VT=SNP
3	17417855	rs59714365	A	T	100	PASS	AC=510;AF=0.101837;AN=5008;NS=2504;DP=18405;EAS_AF=0.0347;AMR_AF=0.0403;AFR_AF=0.2746;EUR_AF=0.0229;SAS_AF=0.0624;AA=T|||;VT=SNP
3	17418533	rs6442680	T	C	100	PASS	AC=1634;AF=0.326278;AN=5008;NS=2504;DP=18812;EAS_AF=0.0367;AMR_AF=0.3199;AFR_AF=0.4773;EUR_AF=0.4344;SAS_AF=0.3139;AA=T|||;VT=SNP
3	17418614	rs73156333	C	T	100	PASS	AC=362;AF=0.0722843;AN=5008;NS=2504;DP=18793;EAS_AF=0.0317;AMR_AF=0.0303;AFR_AF=0.1694;EUR_AF=0.0239;SAS_AF=0.0624;AA=C|||;VT=SNP
3	17419843	rs9848610	A	G	100	PASS	AC=1613;AF=0.322085;AN=5008;NS=2504;DP=14705;EAS_AF=0.0208;AMR_AF=0.3199;AFR_AF=0.4803;EUR_AF=0.4344;SAS_AF=0.3047;AA=A|||;VT=SNP
3	17420816	rs138272198	T	C	100	PASS	AC=29;AF=0.00579073;AN=5008;NS=2504;DP=17034;EAS_AF=0;AMR_AF=0.0058;AFR_AF=0.0023;EUR_AF=0.0189;SAS_AF=0.0031;AA=T|||;VT=SNP
3	17421310	rs114845881	T	C	100	PASS	AC=94;AF=0.01877;AN=5008;NS=2504;DP=17972;EAS_AF=0;AMR_AF=0.036;AFR_AF=0.0008;EUR_AF=0.0636;SAS_AF=0.0041;AA=T|||;VT=SNP
3	17421410	rs79512177	A	G	100	PASS	AC=124;AF=0.0247604;AN=5008;NS=2504;DP=17060;EAS_AF=0.0317;AMR_AF=0.0144;AFR_AF=0;EUR_AF=0.0209;SAS_AF=0.0624;AA=A|||;VT=SNP
3	17421720	rs117631229	T	C	100	PASS	AC=125;AF=0.0249601;AN=5008;NS=2504;DP=17047;EAS_AF=0.0327;AMR_AF=0.0144;AFR_AF=0;EUR_AF=0.0209;SAS_AF=0.0624;AA=T|||;VT=SNP
3	17421879	rs4582042	C	T	100	PASS	AC=1580;AF=0.315495;AN=5008;NS=2504;DP=15017;EAS_AF=0.0357;AMR_AF=0.3184;AFR_AF=0.438;EUR_AF=0.4344;SAS_AF=0.3139;AA=C|||;VT=SNP
3	17421937	rs1992736	G	A	100	PASS	AC=4107;AF=0.820088;AN=5008;NS=2504;DP=15989;EAS_AF=0.7708;AMR_AF=0.8055;AFR_AF=0.9856;EUR_AF=0.6541;SAS_AF=0.8282;AA=A|||;VT=SNP
3	17422005	rs1992737	A	G	100	PASS	AC=2090;AF=0.417332;AN=5008;NS=2504;DP=17494;EAS_AF=0.0704;AMR_AF=0.3588;AFR_AF=0.7126;EUR_AF=0.4573;SAS_AF=0.3763;AA=G|||;VT=SNP
3	17422007	rs62245918	G	A	100	PASS	AC=123;AF=0.0245607;AN=5008;NS=2504;DP=17605;EAS_AF=0;AMR_AF=0.0317;AFR_AF=0.0045;EUR_AF=0.0905;SAS_AF=0.0041;AA=g|||;VT=SNP
3	17422636	rs118137812	T	C	100	PASS	AC=124;AF=0.0247604;AN=5008;NS=2504;DP=15915;EAS_AF=0.0317;AMR_AF=0.0144;AFR_AF=0;EUR_AF=0.0209;SAS_AF=0.0624;AA=T|||;VT=SNP
3	17422679	rs10510475	A	T	100	PASS	AC=2090;AF=0.417332;AN=5008;NS=2504;DP=15839;EAS_AF=0.0714;AMR_AF=0.3602;AFR_AF=0.7118;EUR_AF=0.4563;SAS_AF=0.3763;AA=T|||;VT=SNP
3	17423384	rs80260898	G	A	100	PASS	AC=254;AF=0.0507188;AN=5008;NS=2504;DP=14857;EAS_AF=0.0317;AMR_AF=0.0245;AFR_AF=0.093;EUR_AF=0.0209;SAS_AF=0.0624;AA=G|||;VT=SNP
3	17423701	rs80143366	T	C	100	PASS	AC=58;AF=0.0115815;AN=5008;NS=2504;DP=16249;EAS_AF=0;AMR_AF=0.0058;AFR_AF=0.0015;EUR_AF=0.0199;SAS_AF=0.0327;AA=T|||;VT=SNP
3	17423808	rs2028873	T	C	100	PASS	AC=389;AF=0.0776757;AN=5008;NS=2504;DP=16157;EAS_AF=0.0317;AMR_AF=0.0331;AFR_AF=0.1891;EUR_AF=0.0229;SAS_AF=0.0624;AA=C|||;VT=SNP
3	17424242	rs73156342	T	G	100	PASS	AC=360;AF=0.071885;AN=5008;NS=2504;DP=14935;EAS_AF=0.0317;AMR_AF=0.0303;AFR_AF=0.1687;EUR_AF=0.0229;SAS_AF=0.0624;AA=C|||;VT=SNP
3	17424893	rs73156346	C	T	100	PASS	AC=387;AF=0.0772764;AN=5008;NS=2504;DP=12534;EAS_AF=0.0317;AMR_AF=0.0331;AFR_AF=0.1884;EUR_AF=0.0219;SAS_AF=0.0624;AA=C|||;VT=SNP
3	17425738	rs921052	A	G	100	PASS	AC=4144;AF=0.827476;AN=5008;NS=2504;DP=18789;EAS_AF=0.7728;AMR_AF=0.817;AFR_AF=0.9871;EUR_AF=0.664;SAS_AF=0.8436;AA=G|||;VT=SNP
3	17425810	rs11915588	G	T	100	PASS	AC=360;AF=0.071885;AN=5008;NS=2504;DP=19900;EAS_AF=0.0317;AMR_AF=0.0303;AFR_AF=0.1694;EUR_AF=0.0219;SAS_AF=0.0624;AA=G|||;VT=SNP
3	17425832	rs17200839	C	T	100	PASS	AC=2090;AF=0.417332;AN=5008;NS=2504;DP=19621;EAS_AF=0.0714;AMR_AF=0.3588;AFR_AF=0.7126;EUR_AF=0.4563;SAS_AF=0.3763;AA=T|||;VT=SNP
3	17426616	rs12493567	A	G	100	PASS	AC=1759;AF=0.351238;AN=5008;NS=2504;DP=19815;EAS_AF=0.0397;AMR_AF=0.3271;AFR_AF=0.5658;EUR_AF=0.4344;SAS_AF=0.3139;AA=A|||;VT=SNP
3	17426715	rs2028874	C	G	100	PASS	AC=2097;AF=0.41873;AN=5008;NS=2504;DP=20319;EAS_AF=0.0714;AMR_AF=0.3588;AFR_AF=0.7179;EUR_AF=0.4563;SAS_AF=0.3763;AA=G|||;VT=SNP
3	17426748	rs17043539	C	G	100	PASS	AC=1517;AF=0.302915;AN=5008;NS=2504;DP=20399;EAS_AF=0.0208;AMR_AF=0.3184;AFR_AF=0.4138;EUR_AF=0.4344;SAS_AF=0.2975;AA=C|||;VT=SNP
3	17426846	rs17043541	T	C	100	PASS	AC=1525;AF=0.304513;AN=5008;NS=2504;DP=20411;EAS_AF=0.0208;AMR_AF=0.3184;AFR_AF=0.4145;EUR_AF=0.4344;SAS_AF=0.3047;AA=t|||;VT=SNP
3	17426883	rs143083787	G	C	100	PASS	AC=18;AF=0.00359425;AN=5008;NS=2504;DP=19126;EAS_AF=0;AMR_AF=0.0086;AFR_AF=0;EUR_AF=0.008;SAS_AF=0.0041;AA=G|||;VT=SNP
3	17427107	rs73156350	C	T	100	PASS	AC=388;AF=0.077476;AN=5008;NS=2504;DP=19145;EAS_AF=0.0317;AMR_AF=0.0331;AFR_AF=0.1891;EUR_AF=0.0219;SAS_AF=0.0624;AA=C|||;VT=SNP
3	17427142	rs6799259	T	C	100	PASS	AC=1555;AF=0.310503;AN=5008;NS=2504;DP=18971;EAS_AF=0.0208;AMR_AF=0.3184;AFR_AF=0.4372;EUR_AF=0.4344;SAS_AF=0.3047;AA=T|||;VT=SNP
3	17427622	rs12494513	A	G	100	PASS	AC=1549;AF=0.309305;AN=5008;NS=2504;DP=15540;EAS_AF=0.0208;AMR_AF=0.3184;AFR_AF=0.438;EUR_AF=0.4344;SAS_AF=0.2975;AA=A|||;VT=SNP
3	17427740	rs73156352	C	T	100	PASS	AC=388;AF=0.077476;AN=5008;NS=2504;DP=15918;EAS_AF=0.0317;AMR_AF=0.0331;AFR_AF=0.1891;EUR_AF=0.0219;SAS_AF=0.0624;AA=T|||;VT=SNP
3	17427813	rs74400248	A	C	100	PASS	AC=253;AF=0.0505192;AN=5008;NS=2504;DP=16980;EAS_AF=0.0317;AMR_AF=0.0245;AFR_AF=0.093;EUR_AF=0.0199;SAS_AF=0.0624;AA=A|||;VT=SNP
3	17428056	rs73156353	T	G	100	PASS	AC=360;AF=0.071885;AN=5008;NS=2504;DP=18189;EAS_AF=0.0317;AMR_AF=0.0303;AFR_AF=0.1694;EUR_AF=0.0219;SAS_AF=0.0624;AA=T|||;VT=SNP
3	17428202	rs11922699	T	C	100	PASS	AC=509;AF=0.101637;AN=5008;NS=2504;DP=19254;EAS_AF=0.0347;AMR_AF=0.0403;AFR_AF=0.2746;EUR_AF=0.0219;SAS_AF=0.0624;AA=C|||;VT=SNP
3	17428220	rs11922701	T	C	100	PASS	AC=509;AF=0.101637;AN=5008;NS=2504;DP=19556;EAS_AF=0.0347;AMR_AF=0.0403;AFR_AF=0.2746;EUR_AF=0.0219;SAS_AF=0.0624;AA=T|||;VT=SNP
3	17428987	rs73156355	A	G	100	PASS	AC=509;AF=0.101637;AN=5008;NS=2504;DP=20195;EAS_AF=0.0347;AMR_AF=0.0403;AFR_AF=0.2746;EUR_AF=0.0219;SAS_AF=0.0624;AA=A|||;VT=SNP
3	17429214	rs78163749	C	A	100	PASS	AC=277;AF=0.0553115;AN=5008;NS=2504;DP=18490;EAS_AF=0.004;AMR_AF=0.0735;AFR_AF=0.0605;EUR_AF=0.0686;SAS_AF=0.0746;AA=c|||;VT=SNP
3	17429437	rs73156356	T	C	100	PASS	AC=509;AF=0.101637;AN=5008;NS=2504;DP=17361;EAS_AF=0.0347;AMR_AF=0.0403;AFR_AF=0.2746;EUR_AF=0.0219;SAS_AF=0.0624;AA=C|||;VT=SNP
3	17429929	rs2044448	A	C	100	PASS	AC=4536;AF=0.905751;AN=5008;NS=2504;DP=16800;EAS_AF=0.998;AMR_AF=0.8545;AFR_AF=0.9871;EUR_AF=0.6928;SAS_AF=0.956;AA=C|||;VT=SNP
3	17429963	rs60303234	T	C	100	PASS	AC=509;AF=0.101637;AN=5008;NS=2504;DP=16977;EAS_AF=0.0347;AMR_AF=0.0403;AFR_AF=0.2746;EUR_AF=0.0219;SAS_AF=0.0624;AA=t|||;VT=SNP
3	17430344	rs11915044	C	G	100	PASS	AC=541;AF=0.108027;AN=5008;NS=2504;DP=15223;EAS_AF=0.0506;AMR_AF=0.0403;AFR_AF=0.2746;EUR_AF=0.0219;SAS_AF=0.0787;AA=G|||;VT=SNP
3	17430346	rs114476880	C	T	100	PASS	AC=82;AF=0.0163738;AN=5008;NS=2504;DP=15385;EAS_AF=0.001;AMR_AF=0.0259;AFR_AF=0.0038;EUR_AF=0.0427;SAS_AF=0.0153;AA=C|||;VT=SNP
3	17430574	rs13353435	T	C	100	PASS	AC=1567;AF=0.312899;AN=5008;NS=2504;DP=16591;EAS_AF=0.0208;AMR_AF=0.3184;AFR_AF=0.4508;EUR_AF=0.4354;SAS_AF=0.2975;AA=T|||;VT=SNP
3	17431545	rs73156363	C	T	100	PASS	AC=346;AF=0.0690895;AN=5008;NS=2504;DP=18240;EAS_AF=0.0317;AMR_AF=0.0288;AFR_AF=0.1596;EUR_AF=0.0219;SAS_AF=0.0624;AA=C|||;VT=SNP
3	17432134	rs62245936	G	A	100	PASS	AC=58;AF=0.0115815;AN=5008;NS=2504;DP=18028;EAS_AF=0.001;AMR_AF=0.0245;AFR_AF=0.0008;EUR_AF=0.0338;SAS_AF=0.0051;AA=G|||;VT=SNP
3	17432517	rs35234876	G	C	100	PASS	AC=1741;AF=0.347644;AN=5008;NS=2504;DP=17368;EAS_AF=0.0397;AMR_AF=0.33;AFR_AF=0.553;EUR_AF=0.4344;SAS_AF=0.3108;AA=C|||;VT=SNP
3	17433082	rs73156367	G	C	100	PASS	AC=509;AF=0.101637;AN=5008;NS=2504;DP=18762;EAS_AF=0.0347;AMR_AF=0.0403;AFR_AF=0.2746;EUR_AF=0.0219;SAS_AF=0.0624;AA=G|||;VT=SNP
3	17433383	rs7647905	T	C	100	PASS	AC=2149;AF=0.429113;AN=5008;NS=2504;DP=18817;EAS_AF=0.0714;AMR_AF=0.3602;AFR_AF=0.7557;EUR_AF=0.4573;SAS_AF=0.3763;AA=C|||;VT=SNP
3	17433502	rs73156369	T	G	100	PASS	AC=510;AF=0.101837;AN=5008;NS=2504;DP=17235;EAS_AF=0.0347;AMR_AF=0.0403;AFR_AF=0.2753;EUR_AF=0.0219;SAS_AF=0.0624;AA=T|||;VT=SNP
3	17433760	rs7636787	G	C	100	PASS	AC=1633;AF=0.326078;AN=5008;NS=2504;DP=15914;EAS_AF=0.0367;AMR_AF=0.3199;AFR_AF=0.4781;EUR_AF=0.4354;SAS_AF=0.3108;AA=G|||;VT=SNP
3	17434006	rs4312642	A	G	100	PASS	AC=2149;AF=0.429113;AN=5008;NS=2504;DP=15481;EAS_AF=0.0714;AMR_AF=0.3602;AFR_AF=0.7557;EUR_AF=0.4573;SAS_AF=0.3763;AA=G|||;VT=SNP
3	17434013	rs2348364	G	A	100	PASS	AC=509;AF=0.101637;AN=5008;NS=2504;DP=15680;EAS_AF=0.0347;AMR_AF=0.0403;AFR_AF=0.2746;EUR_AF=0.0219;SAS_AF=0.0624;AA=A|||;VT=SNP
3	17434484	rs58286882	G	A	100	PASS	AC=510;AF=0.101837;AN=5008;NS=2504;DP=20719;EAS_AF=0.0347;AMR_AF=0.0403;AFR_AF=0.2753;EUR_AF=0.0219;SAS_AF=0.0624;AA=G|||;VT=SNP
3	17434502	rs4615062	C	A	100	PASS	AC=1636;AF=0.326677;AN=5008;NS=2504;DP=20994;EAS_AF=0.0367;AMR_AF=0.3199;AFR_AF=0.4781;EUR_AF=0.4354;SAS_AF=0.3139;AA=C|||;VT=SNP
3	17434685	rs141829172	T	C	100	PASS	AC=71;AF=0.0141773;AN=5008;NS=2504;DP=20563;EAS_AF=0;AMR_AF=0.0259;AFR_AF=0.0015;EUR_AF=0.0318;SAS_AF=0.0194;AA=T|||;VT=SNP
3	17434947	rs7640003	G	C	100	PASS	AC=4169;AF=0.832468;AN=5008;NS=2504;DP=20858;EAS_AF=0.7718;AMR_AF=0.8228;AFR_AF=0.9871;EUR_AF=0.6859;SAS_AF=0.8436;AA=C|||;VT=SNP
3	17435127	rs111565211	G	A	100	PASS	AC=348;AF=0.0694888;AN=5008;NS=2504;DP=19373;EAS_AF=0.0317;AMR_AF=0.0288;AFR_AF=0.1611;EUR_AF=0.0219;SAS_AF=0.0624;AA=G|||;VT=SNP
3	17435581	rs7642719	G	A	100	PASS	AC=1639;AF=0.327276;AN=5008;NS=2504;DP=19241;EAS_AF=0.0367;AMR_AF=0.3199;AFR_AF=0.4811;EUR_AF=0.4354;SAS_AF=0.3129;AA=g|||;VT=SNP
3	17435598	rs13093375	A	G	100	PASS	AC=1607;AF=0.320887;AN=5008;NS=2504;DP=19233;EAS_AF=0.0208;AMR_AF=0.3199;AFR_AF=0.4811;EUR_AF=0.4354;SAS_AF=0.2965;AA=a|||;VT=SNP
3	17436609	rs73040823	T	C	100	PASS	AC=235;AF=0.0469249;AN=5008;NS=2504;DP=15134;EAS_AF=0.0159;AMR_AF=0.0548;AFR_AF=0.0045;EUR_AF=0.1103;SAS_AF=0.0654;AA=t|||;VT=SNP
3	17438404	rs73156372	G	A	100	PASS	AC=541;AF=0.108027;AN=5008;NS=2504;DP=13369;EAS_AF=0.0506;AMR_AF=0.0403;AFR_AF=0.2738;EUR_AF=0.0229;SAS_AF=0.0787;AA=A|||;VT=SNP
3	17438407	rs73156373	C	T	100	PASS	AC=541;AF=0.108027;AN=5008;NS=2504;DP=13323;EAS_AF=0.0506;AMR_AF=0.0403;AFR_AF=0.2738;EUR_AF=0.0229;SAS_AF=0.0787;AA=C|||;VT=SNP
3	17438601	rs114483162	A	G	100	PASS	AC=36;AF=0.0071885;AN=5008;NS=2504;DP=13048;EAS_AF=0;AMR_AF=0.0086;AFR_AF=0.0015;EUR_AF=0.0239;SAS_AF=0.0041;AA=A|||;VT=SNP
3	17438611	rs73156374	A	G	100	PASS	AC=542;AF=0.108227;AN=5008;NS=2504;DP=13035;EAS_AF=0.0506;AMR_AF=0.0403;AFR_AF=0.2746;EUR_AF=0.0229;SAS_AF=0.0787;AA=A|||;VT=SNP
3	17439143	rs7652792	G	A	100	PASS	AC=2141;AF=0.427516;AN=5008;NS=2504;DP=18790;EAS_AF=0.0714;AMR_AF=0.3588;AFR_AF=0.7519;EUR_AF=0.4563;SAS_AF=0.3753;AA=A|||;VT=SNP
3	17439510	rs11720653	T	C	100	PASS	AC=975;AF=0.194688;AN=5008;NS=2504;DP=17556;EAS_AF=0.0208;AMR_AF=0.2118;AFR_AF=0.1906;EUR_AF=0.2942;SAS_AF=0.2648;AA=T|||;VT=SNP
3	17439846	rs62245938	G	A	100	PASS	AC=58;AF=0.0115815;AN=5008;NS=2504;DP=18392;EAS_AF=0;AMR_AF=0.0245;AFR_AF=0.0015;EUR_AF=0.0338;SAS_AF=0.0051;AA=G|||;VT=SNP
3	17440446	rs78221136	T	C	100	PASS	AC=46;AF=0.0091853;AN=5008;NS=2504;DP=17933;EAS_AF=0;AMR_AF=0.0115;AFR_AF=0.0008;EUR_AF=0.0278;SAS_AF=0.0092;AA=T|||;VT=SNP
3	17440747	rs7614318	C	G	100	PASS	AC=2162;AF=0.431709;AN=5008;NS=2504;DP=20052;EAS_AF=0.0714;AMR_AF=0.3602;AFR_AF=0.7663;EUR_AF=0.4573;SAS_AF=0.3753;AA=G|||;VT=SNP
3	17440886	rs150553798	C	T	100	PASS	AC=19;AF=0.00379393;AN=5008;NS=2504;DP=21429;EAS_AF=0;AMR_AF=0.0086;AFR_AF=0;EUR_AF=0.0129;SAS_AF=0;AA=T|||;VT=SNP
3	17441588	rs73156378	C	T	100	PASS	AC=536;AF=0.107029;AN=5008;NS=2504;DP=17754;EAS_AF=0.0506;AMR_AF=0.0418;AFR_AF=0.2693;EUR_AF=0.0229;SAS_AF=0.0787;AA=C|||;VT=SNP
3	17441862	rs9843640	C	G	100	PASS	AC=2105;AF=0.420327;AN=5008;NS=2504;DP=17805;EAS_AF=0.0724;AMR_AF=0.3588;AFR_AF=0.7254;EUR_AF=0.4573;SAS_AF=0.3722;AA=G|||;VT=SNP
3	17442481	rs112159013	T	C	100	PASS	AC=591;AF=0.118011;AN=5008;NS=2504;DP=16745;EAS_AF=0.0506;AMR_AF=0.0418;AFR_AF=0.3094;EUR_AF=0.0229;SAS_AF=0.0808;AA=C|||;VT=SNP
3	17443002	rs112266051	C	A	100	PASS	AC=542;AF=0.108227;AN=5008;NS=2504;DP=15566;EAS_AF=0.0506;AMR_AF=0.0403;AFR_AF=0.2746;EUR_AF=0.0229;SAS_AF=0.0787;AA=A|||;VT=SNP
3	17443220	rs17043556	G	C	100	PASS	AC=541;AF=0.108027;AN=5008;NS=2504;DP=17144;EAS_AF=0.0506;AMR_AF=0.0403;AFR_AF=0.2738;EUR_AF=0.0229;SAS_AF=0.0787;AA=G|||;VT=SNP
3	17443363	rs73156383	C	T	100	PASS	AC=542;AF=0.108227;AN=5008;NS=2504;DP=17938;EAS_AF=0.0506;AMR_AF=0.0403;AFR_AF=0.2746;EUR_AF=0.0229;SAS_AF=0.0787;AA=T|||;VT=SNP
3	17443393	rs17043558	T	C	100	PASS	AC=542;AF=0.108227;AN=5008;NS=2504;DP=17155;EAS_AF=0.0506;AMR_AF=0.0403;AFR_AF=0.2746;EUR_AF=0.0229;SAS_AF=0.0787;AA=C|||;VT=SNP
3	17443745	rs7651278	C	T	100	PASS	AC=1502;AF=0.29992;AN=5008;NS=2504;DP=17653;EAS_AF=0.0198;AMR_AF=0.317;AFR_AF=0.4077;EUR_AF=0.4334;SAS_AF=0.2935;AA=C|||;VT=SNP
3	17444192	rs73156385	T	C	100	PASS	AC=582;AF=0.116214;AN=5008;NS=2504;DP=16790;EAS_AF=0.0506;AMR_AF=0.0418;AFR_AF=0.3041;EUR_AF=0.0229;SAS_AF=0.0787;AA=C|||;VT=SNP
3	17444212	rs78908732	T	A	100	PASS	AC=361;AF=0.0720847;AN=5008;NS=2504;DP=17030;EAS_AF=0.0317;AMR_AF=0.0303;AFR_AF=0.1694;EUR_AF=0.0229;SAS_AF=0.0624;AA=T|||;VT=SNP
3	17444540	rs17043565	A	G	100	PASS	AC=542;AF=0.108227;AN=5008;NS=2504;DP=16454;EAS_AF=0.0506;AMR_AF=0.0403;AFR_AF=0.2746;EUR_AF=0.0229;SAS_AF=0.0787;AA=A|||;VT=SNP
3	17444766	rs116602969	T	C	100	PASS	AC=253;AF=0.0505192;AN=5008;NS=2504;DP=15197;EAS_AF=0.0317;AMR_AF=0.0245;AFR_AF=0.0923;EUR_AF=0.0209;SAS_AF=0.0624;AA=T|||;VT=SNP;EX_TARGET
3	17445286	rs73156387	A	G	100	PASS	AC=543;AF=0.108427;AN=5008;NS=2504;DP=14856;EAS_AF=0.0506;AMR_AF=0.0403;AFR_AF=0.2753;EUR_AF=0.0229;SAS_AF=0.0787;AA=G|||;VT=SNP
3	17445611	rs73156390	G	A	100	PASS	AC=542;AF=0.108227;AN=5008;NS=2504;DP=17465;EAS_AF=0.0506;AMR_AF=0.0403;AFR_AF=0.2746;EUR_AF=0.0229;SAS_AF=0.0787;AA=A|||;VT=SNP
3	17445627	rs73156391	G	T	100	PASS	AC=542;AF=0.108227;AN=5008;NS=2504;DP=17527;EAS_AF=0.0506;AMR_AF=0.0403;AFR_AF=0.2746;EUR_AF=0.0229;SAS_AF=0.0787;AA=T|||;VT=SNP
3	17445848	rs17043568	C	T	100	PASS	AC=542;AF=0.108227;AN=5008;NS=2504;DP=16269;EAS_AF=0.0506;AMR_AF=0.0403;AFR_AF=0.2746;EUR_AF=0.0229;SAS_AF=0.0787;AA=C|||;VT=SNP
3	17446551	rs73156395	G	T	100	PASS	AC=510;AF=0.101837;AN=5008;NS=2504;DP=16657;EAS_AF=0.0347;AMR_AF=0.0403;AFR_AF=0.2746;EUR_AF=0.0229;SAS_AF=0.0624;AA=T|||;VT=SNP
3	17446916	rs73156397	A	G	100	PASS	AC=361;AF=0.0720847;AN=5008;NS=2504;DP=16173;EAS_AF=0.0317;AMR_AF=0.0303;AFR_AF=0.1694;EUR_AF=0.0229;SAS_AF=0.0624;AA=A|||;VT=SNP
3	17447336	rs58066441	G	A	100	PASS	AC=542;AF=0.108227;AN=5008;NS=2504;DP=15156;EAS_AF=0.0506;AMR_AF=0.0403;AFR_AF=0.2746;EUR_AF=0.0229;SAS_AF=0.0787;AA=G|||;VT=SNP
3	17447410	rs17043571	T	G	100	PASS	AC=542;AF=0.108227;AN=5008;NS=2504;DP=15568;EAS_AF=0.0506;AMR_AF=0.0403;AFR_AF=0.2746;EUR_AF=0.0229;SAS_AF=0.0787;AA=T|||;VT=SNP
3	17447550	rs17043574	T	C	100	PASS	AC=542;AF=0.108227;AN=5008;NS=2504;DP=16075;EAS_AF=0.0506;AMR_AF=0.0403;AFR_AF=0.2746;EUR_AF=0.0229;SAS_AF=0.0787;AA=C|||;VT=SNP
3	17447851	rs41285053	A	G	100	PASS	AC=78;AF=0.0155751;AN=5008;NS=2504;DP=17403;EAS_AF=0;AMR_AF=0.0187;AFR_AF=0.0008;EUR_AF=0.0318;SAS_AF=0.0327;AA=A|||;VT=SNP
3	17448437	rs9824952	T	A	100	PASS	AC=2044;AF=0.408147;AN=5008;NS=2504;DP=17215;EAS_AF=0.0704;AMR_AF=0.3573;AFR_AF=0.6823;EUR_AF=0.4563;SAS_AF=0.3722;AA=A|||;VT=SNP
3	17448866	rs34892692	G	A	100	PASS	AC=1501;AF=0.29972;AN=5008;NS=2504;DP=18460;EAS_AF=0.0198;AMR_AF=0.317;AFR_AF=0.4077;EUR_AF=0.4334;SAS_AF=0.2924;AA=G|||;VT=SNP
3	17449028	rs17043578	G	A	100	PASS	AC=542;AF=0.108227;AN=5008;NS=2504;DP=20182;EAS_AF=0.0506;AMR_AF=0.0403;AFR_AF=0.2746;EUR_AF=0.0229;SAS_AF=0.0787;AA=G|||;VT=SNP
3	17449230	rs73040829	C	T	100	PASS	AC=19;AF=0.00379393;AN=5008;NS=2504;DP=18986;EAS_AF=0;AMR_AF=0.013;AFR_AF=0;EUR_AF=0.0099;SAS_AF=0;AA=C|||;VT=SNP
3	17449251	rs17043579	T	C	100	PASS	AC=545;AF=0.108826;AN=5008;NS=2504;DP=19098;EAS_AF=0.0506;AMR_AF=0.0418;AFR_AF=0.2753;EUR_AF=0.0229;SAS_AF=0.0798;AA=T|||;VT=SNP
3	17449619	rs9810675	C	T	100	PASS	AC=1502;AF=0.29992;AN=5008;NS=2504;DP=17714;EAS_AF=0.0198;AMR_AF=0.317;AFR_AF=0.4077;EUR_AF=0.4334;SAS_AF=0.2935;AA=C|||;VT=SNP
3	17450088	rs11917482	A	C	100	PASS	AC=539;AF=0.107628;AN=5008;NS=2504;DP=17124;EAS_AF=0.0506;AMR_AF=0.0403;AFR_AF=0.2723;EUR_AF=0.0229;SAS_AF=0.0787;AA=C|||;VT=SNP
3	17450271	rs10865749	A	T	100	PASS	AC=2055;AF=0.410343;AN=5008;NS=2504;DP=15412;EAS_AF=0.0704;AMR_AF=0.3588;AFR_AF=0.6876;EUR_AF=0.4563;SAS_AF=0.3753;AA=A|||;VT=SNP
3	17450320	rs11929394	T	C	100	PASS	AC=542;AF=0.108227;AN=5008;NS=2504;DP=15508;EAS_AF=0.0506;AMR_AF=0.0403;AFR_AF=0.2746;EUR_AF=0.0229;SAS_AF=0.0787;AA=C|||;VT=SNP
3	17450623	rs11925427	C	T	100	PASS	AC=542;AF=0.108227;AN=5008;NS=2504;DP=20546;EAS_AF=0.0506;AMR_AF=0.0403;AFR_AF=0.2746;EUR_AF=0.0229;SAS_AF=0.0787;AA=T|||;VT=SNP
3	17450681	rs73158011	A	T	100	PASS	AC=542;AF=0.108227;AN=5008;NS=2504;DP=21298;EAS_AF=0.0506;AMR_AF=0.0403;AFR_AF=0.2746;EUR_AF=0.0229;SAS_AF=0.0787;AA=T|||;VT=SNP
3	17451048	rs1596863	T	C	100	PASS	AC=542;AF=0.108227;AN=5008;NS=2504;DP=21303;EAS_AF=0.0506;AMR_AF=0.0403;AFR_AF=0.2746;EUR_AF=0.0229;SAS_AF=0.0787;AA=T|||;VT=SNP
3	17451108	rs10212255	A	G	100	PASS	AC=1572;AF=0.313898;AN=5008;NS=2504;DP=20524;EAS_AF=0.0208;AMR_AF=0.3199;AFR_AF=0.4561;EUR_AF=0.4334;SAS_AF=0.2965;AA=A|||;VT=SNP
3	17451311	rs62245941	G	A	100	PASS	AC=50;AF=0.00998403;AN=5008;NS=2504;DP=22018;EAS_AF=0;AMR_AF=0.0231;AFR_AF=0.0008;EUR_AF=0.0278;SAS_AF=0.0051;AA=G|||;VT=SNP
3	17451397	rs61626295	T	C	100	PASS	AC=542;AF=0.108227;AN=5008;NS=2504;DP=24113;EAS_AF=0.0506;AMR_AF=0.0403;AFR_AF=0.2746;EUR_AF=0.0229;SAS_AF=0.0787;AA=T|||;VT=SNP
3	17452025	rs1120412	G	A	100	PASS	AC=2093;AF=0.417931;AN=5008;NS=2504;DP=18974;EAS_AF=0.0704;AMR_AF=0.3588;AFR_AF=0.7179;EUR_AF=0.4563;SAS_AF=0.3732;AA=A|||;VT=SNP
3	17452925	rs1446300	C	A	100	PASS	AC=4095;AF=0.817692;AN=5008;NS=2504;DP=17898;EAS_AF=0.7659;AMR_AF=0.804;AFR_AF=0.9834;EUR_AF=0.6541;SAS_AF=0.8252;AA=A|||;VT=SNP
3	17453047	rs1446301	A	C	100	PASS	AC=542;AF=0.108227;AN=5008;NS=2504;DP=18409;EAS_AF=0.0506;AMR_AF=0.0403;AFR_AF=0.2746;EUR_AF=0.0229;SAS_AF=0.0787;AA=A|||;VT=SNP
3	17453134	rs112092662	T	C	100	PASS	AC=58;AF=0.0115815;AN=5008;NS=2504;DP=20090;EAS_AF=0;AMR_AF=0.0231;AFR_AF=0.0023;EUR_AF=0.0328;SAS_AF=0.0061;AA=T|||;VT=SNP
3	17453223	rs6787756	T	C	100	PASS	AC=1556;AF=0.310703;AN=5008;NS=2504;DP=20181;EAS_AF=0.0198;AMR_AF=0.3184;AFR_AF=0.4478;EUR_AF=0.4334;SAS_AF=0.2935;AA=T|||;VT=SNP
3	17453982	rs9824191	T	C	100	PASS	AC=695;AF=0.138778;AN=5008;NS=2504;DP=17087;EAS_AF=0.0159;AMR_AF=0.1383;AFR_AF=0.1324;EUR_AF=0.2247;SAS_AF=0.1861;AA=T|||;VT=SNP
3	17454142	rs17043585	C	A	100	PASS	AC=361;AF=0.0720847;AN=5008;NS=2504;DP=18699;EAS_AF=0.0317;AMR_AF=0.0303;AFR_AF=0.1694;EUR_AF=0.0229;SAS_AF=0.0624;AA=C|||;VT=SNP
3	17454331	rs11918387	T	C	100	PASS	AC=422;AF=0.0842652;AN=5008;NS=2504;DP=18016;EAS_AF=0.0476;AMR_AF=0.0331;AFR_AF=0.1899;EUR_AF=0.0229;SAS_AF=0.0787;AA=T|||;VT=SNP
3	17454353	rs34073532	T	C	100	PASS	AC=403;AF=0.0804712;AN=5008;NS=2504;DP=18449;EAS_AF=0.0476;AMR_AF=0.0317;AFR_AF=0.1762;EUR_AF=0.0229;SAS_AF=0.0787;AA=T|||;VT=SNP
3	17454766	rs6442681	A	T	100	PASS	AC=1569;AF=0.313299;AN=5008;NS=2504;DP=18526;EAS_AF=0.0198;AMR_AF=0.3199;AFR_AF=0.4546;EUR_AF=0.4334;SAS_AF=0.2965;AA=A|||;VT=SNP
3	17455081	rs7625175	C	T	100	PASS	AC=2164;AF=0.432109;AN=5008;NS=2504;DP=16804;EAS_AF=0.0704;AMR_AF=0.3617;AFR_AF=0.7685;EUR_AF=0.4563;SAS_AF=0.3753;AA=T|||;VT=SNP
3	17455185	rs17043589	A	G	100	PASS	AC=361;AF=0.0720847;AN=5008;NS=2504;DP=17924;EAS_AF=0.0317;AMR_AF=0.0303;AFR_AF=0.1694;EUR_AF=0.0229;SAS_AF=0.0624;AA=A|||;VT=SNP
3	17455397	rs9851518	A	G	100	PASS	AC=2164;AF=0.432109;AN=5008;NS=2504;DP=20027;EAS_AF=0.0714;AMR_AF=0.3602;AFR_AF=0.767;EUR_AF=0.4583;SAS_AF=0.3753;AA=G|||;VT=SNP
3	17455998	rs80292262	T	C	100	PASS	AC=21;AF=0.00419329;AN=5008;NS=2504;DP=18606;EAS_AF=0;AMR_AF=0.0029;AFR_AF=0;EUR_AF=0.0149;SAS_AF=0.0041;AA=T|||;VT=SNP
3	17456658	rs112524083	A	G	100	PASS	AC=542;AF=0.108227;AN=5008;NS=2504;DP=13542;EAS_AF=0.0506;AMR_AF=0.0403;AFR_AF=0.2746;EUR_AF=0.0229;SAS_AF=0.0787;AA=A|||;VT=SNP
3	17457783	rs58856794	C	A	100	PASS	AC=361;AF=0.0720847;AN=5008;NS=2504;DP=17843;EAS_AF=0.0317;AMR_AF=0.0303;AFR_AF=0.1694;EUR_AF=0.0229;SAS_AF=0.0624;AA=C|||;VT=SNP
3	17458313	rs6792443	G	T	100	PASS	AC=2102;AF=0.419728;AN=5008;NS=2504;DP=17245;EAS_AF=0.0704;AMR_AF=0.3588;AFR_AF=0.7216;EUR_AF=0.4583;SAS_AF=0.3753;AA=T|||;VT=SNP
3	17458378	rs6767839	A	G	100	PASS	AC=366;AF=0.0730831;AN=5008;NS=2504;DP=16552;EAS_AF=0.0327;AMR_AF=0.0346;AFR_AF=0.1694;EUR_AF=0.0229;SAS_AF=0.0634;AA=A|||;VT=SNP
3	17458581	rs6792747	G	C	100	PASS	AC=542;AF=0.108227;AN=5008;NS=2504;DP=15714;EAS_AF=0.0506;AMR_AF=0.0403;AFR_AF=0.2746;EUR_AF=0.0229;SAS_AF=0.0787;AA=G|||;VT=SNP
3	17458621	rs6792589	C	T	100	PASS	AC=542;AF=0.108227;AN=5008;NS=2504;DP=15378;EAS_AF=0.0506;AMR_AF=0.0403;AFR_AF=0.2746;EUR_AF=0.0229;SAS_AF=0.0787;AA=T|||;VT=SNP
3	17458688	rs4035124	T	A	100	PASS	AC=453;AF=0.0904553;AN=5008;NS=2504;DP=12292;EAS_AF=0;AMR_AF=0.0749;AFR_AF=0.2035;EUR_AF=0.1054;SAS_AF=0.0266;AA=T|||;VT=SNP
3	17459511	rs1446302	C	T	100	PASS	AC=361;AF=0.0720847;AN=5008;NS=2504;DP=17661;EAS_AF=0.0317;AMR_AF=0.0303;AFR_AF=0.1694;EUR_AF=0.0229;SAS_AF=0.0624;AA=C|||;VT=SNP
3	17460352	rs73161403	G	A	100	PASS	AC=361;AF=0.0720847;AN=5008;NS=2504;DP=19374;EAS_AF=0.0317;AMR_AF=0.0303;AFR_AF=0.1694;EUR_AF=0.0229;SAS_AF=0.0624;AA=G|||;VT=SNP
3	17460864	rs59217371	A	G	100	PASS	AC=693;AF=0.138379;AN=5008;NS=2504;DP=19221;EAS_AF=0.3095;AMR_AF=0.1643;AFR_AF=0.0847;EUR_AF=0.0278;SAS_AF=0.1299;AA=A|||;VT=SNP
3	17460870	rs80128216	T	C	100	PASS	AC=543;AF=0.108427;AN=5008;NS=2504;DP=19539;EAS_AF=0.0506;AMR_AF=0.0403;AFR_AF=0.2753;EUR_AF=0.0229;SAS_AF=0.0787;AA=T|||;VT=SNP
3	17461255	rs11717644	C	T	100	PASS	AC=1502;AF=0.29992;AN=5008;NS=2504;DP=17572;EAS_AF=0.0198;AMR_AF=0.317;AFR_AF=0.4077;EUR_AF=0.4334;SAS_AF=0.2935;AA=C|||;VT=SNP
3	17461342	rs12488687	A	T	100	PASS	AC=2044;AF=0.408147;AN=5008;NS=2504;DP=15754;EAS_AF=0.0714;AMR_AF=0.3516;AFR_AF=0.6884;EUR_AF=0.4513;SAS_AF=0.3722;AA=A|||;VT=SNP
3	17461731	rs6442682	T	C	100	PASS	AC=2152;AF=0.429712;AN=5008;NS=2504;DP=16152;EAS_AF=0.0704;AMR_AF=0.3602;AFR_AF=0.7625;EUR_AF=0.4563;SAS_AF=0.3722;AA=C|||;VT=SNP
3	17462036	rs6809000	A	T	100	PASS	AC=538;AF=0.107428;AN=5008;NS=2504;DP=15897;EAS_AF=0.0506;AMR_AF=0.0403;AFR_AF=0.2723;EUR_AF=0.0219;SAS_AF=0.0787;AA=A|||;VT=SNP
3	17462134	rs73161408	G	C	100	PASS	AC=542;AF=0.108227;AN=5008;NS=2504;DP=18248;EAS_AF=0.0506;AMR_AF=0.0403;AFR_AF=0.2746;EUR_AF=0.0229;SAS_AF=0.0787;AA=C|||;VT=SNP
3	17462249	rs73040844	G	C	100	PASS	AC=64;AF=0.0127796;AN=5008;NS=2504;DP=17921;EAS_AF=0.001;AMR_AF=0.0115;AFR_AF=0.0008;EUR_AF=0.0447;SAS_AF=0.0092;AA=G|||;VT=SNP
3	17462283	rs7632989	G	T	100	PASS	AC=1502;AF=0.29992;AN=5008;NS=2504;DP=17721;EAS_AF=0.0198;AMR_AF=0.317;AFR_AF=0.4077;EUR_AF=0.4334;SAS_AF=0.2935;AA=G|||;VT=SNP
3	17462450	rs138461776	G	T	100	PASS	AC=22;AF=0.00439297;AN=5008;NS=2504;DP=17958;EAS_AF=0;AMR_AF=0.0101;AFR_AF=0.0008;EUR_AF=0.0129;SAS_AF=0.001;AA=G|||;VT=SNP
3	17462585	rs73161409	C	T	100	PASS	AC=542;AF=0.108227;AN=5008;NS=2504;DP=17730;EAS_AF=0.0506;AMR_AF=0.0403;AFR_AF=0.2746;EUR_AF=0.0229;SAS_AF=0.0787;AA=C|||;VT=SNP
3	17462683	rs114084005	A	C	100	PASS	AC=114;AF=0.0227636;AN=5008;NS=2504;DP=16979;EAS_AF=0;AMR_AF=0.049;AFR_AF=0.0045;EUR_AF=0.0517;SAS_AF=0.0225;AA=A|||;VT=SNP
3	17462945	rs6442683	G	A	100	PASS	AC=1502;AF=0.29992;AN=5008;NS=2504;DP=16015;EAS_AF=0.0198;AMR_AF=0.317;AFR_AF=0.4077;EUR_AF=0.4334;SAS_AF=0.2935;AA=G|||;VT=SNP
3	17463161	rs118108518	C	T	100	PASS	AC=124;AF=0.0247604;AN=5008;NS=2504;DP=18360;EAS_AF=0.0317;AMR_AF=0.0144;AFR_AF=0;EUR_AF=0.0209;SAS_AF=0.0624;AA=C|||;VT=SNP
3	17463328	rs6803999	T	C	100	PASS	AC=542;AF=0.108227;AN=5008;NS=2504;DP=18834;EAS_AF=0.0506;AMR_AF=0.0403;AFR_AF=0.2746;EUR_AF=0.0229;SAS_AF=0.0787;AA=t|||;VT=SNP
3	17463373	rs191537148	T	C	100	PASS	AC=13;AF=0.00259585;AN=5008;NS=2504;DP=18620;EAS_AF=0;AMR_AF=0.0014;AFR_AF=0.0008;EUR_AF=0.006;SAS_AF=0.0051;AA=T|||;VT=SNP
3	17463467	rs73161412	C	T	100	PASS	AC=542;AF=0.108227;AN=5008;NS=2504;DP=18744;EAS_AF=0.0506;AMR_AF=0.0403;AFR_AF=0.2746;EUR_AF=0.0229;SAS_AF=0.0787;AA=T|||;VT=SNP
3	17463554	rs73161414	A	G	100	PASS	AC=542;AF=0.108227;AN=5008;NS=2504;DP=19121;EAS_AF=0.0506;AMR_AF=0.0403;AFR_AF=0.2746;EUR_AF=0.0229;SAS_AF=0.0787;AA=G|||;VT=SNP
3	17464102	rs9882273	C	T	100	PASS	AC=2044;AF=0.408147;AN=5008;NS=2504;DP=16010;EAS_AF=0.0704;AMR_AF=0.3573;AFR_AF=0.6823;EUR_AF=0.4563;SAS_AF=0.3722;AA=T|||;VT=SNP
3	17464298	rs76166206	T	A	100	PASS	AC=361;AF=0.0720847;AN=5008;NS=2504;DP=15783;EAS_AF=0.0317;AMR_AF=0.0303;AFR_AF=0.1694;EUR_AF=0.0229;SAS_AF=0.0624;AA=T|||;VT=SNP
3	17464370	rs73161417	T	C	100	PASS	AC=542;AF=0.108227;AN=5008;NS=2504;DP=15519;EAS_AF=0.0506;AMR_AF=0.0403;AFR_AF=0.2746;EUR_AF=0.0229;SAS_AF=0.0787;AA=T|||;VT=SNP
3	17464812	rs13320693	A	T	100	PASS	AC=1503;AF=0.30012;AN=5008;NS=2504;DP=14334;EAS_AF=0.0198;AMR_AF=0.317;AFR_AF=0.4077;EUR_AF=0.4344;SAS_AF=0.2935;AA=A|||;VT=SNP
3	17464862	rs13317478	T	C	100	PASS	AC=1103;AF=0.220248;AN=5008;NS=2504;DP=14747;EAS_AF=0.0208;AMR_AF=0.2421;AFR_AF=0.2443;EUR_AF=0.328;SAS_AF=0.2669;AA=T|||;VT=SNP
3	17464911	rs13327810	C	A	100	PASS	AC=1503;AF=0.30012;AN=5008;NS=2504;DP=14882;EAS_AF=0.0208;AMR_AF=0.317;AFR_AF=0.4077;EUR_AF=0.4334;SAS_AF=0.2935;AA=C|||;VT=SNP
3	17465704	rs9813532	G	A	100	PASS	AC=2099;AF=0.419129;AN=5008;NS=2504;DP=18953;EAS_AF=0.0704;AMR_AF=0.3588;AFR_AF=0.7231;EUR_AF=0.4563;SAS_AF=0.3722;AA=A|||;VT=SNP
3	17466330	rs56824662	G	C	100	PASS	AC=542;AF=0.108227;AN=5008;NS=2504;DP=17659;EAS_AF=0.0506;AMR_AF=0.0403;AFR_AF=0.2746;EUR_AF=0.0229;SAS_AF=0.0787;AA=C|||;VT=SNP
3	17466590	rs75614576	G	T	100	PASS	AC=19;AF=0.00379393;AN=5008;NS=2504;DP=19203;EAS_AF=0;AMR_AF=0.0043;AFR_AF=0;EUR_AF=0.0159;SAS_AF=0;AA=G|||;VT=SNP
3	17467541	rs17273048	C	A	100	PASS	AC=124;AF=0.0247604;AN=5008;NS=2504;DP=17914;EAS_AF=0.0317;AMR_AF=0.0144;AFR_AF=0;EUR_AF=0.0209;SAS_AF=0.0624;AA=C|||;VT=SNP
3	17467548	rs186995215	G	A	100	PASS	AC=23;AF=0.00459265;AN=5008;NS=2504;DP=17977;EAS_AF=0;AMR_AF=0.0014;AFR_AF=0.0008;EUR_AF=0.0089;SAS_AF=0.0123;AA=G|||;VT=SNP
3	17467578	rs4627740	C	T	100	PASS	AC=393;AF=0.0784744;AN=5008;NS=2504;DP=18018;EAS_AF=0.0476;AMR_AF=0.0303;AFR_AF=0.1694;EUR_AF=0.0229;SAS_AF=0.0787;AA=C|||;VT=SNP
3	17468222	rs73161422	A	T	100	PASS	AC=542;AF=0.108227;AN=5008;NS=2504;DP=14163;EAS_AF=0.0506;AMR_AF=0.0403;AFR_AF=0.2746;EUR_AF=0.0229;SAS_AF=0.0787;AA=A|||;VT=SNP
3	17468614	rs148468556	A	G	100	PASS	AC=15;AF=0.00299521;AN=5008;NS=2504;DP=16762;EAS_AF=0;AMR_AF=0;AFR_AF=0;EUR_AF=0.006;SAS_AF=0.0092;AA=A|||;VT=SNP
3	17468753	rs17043618	T	C	100	PASS	AC=362;AF=0.0722843;AN=5008;NS=2504;DP=16092;EAS_AF=0.0317;AMR_AF=0.0303;AFR_AF=0.1694;EUR_AF=0.0239;SAS_AF=0.0624;AA=T|||;VT=SNP
3	17468841	rs75066783	A	G	100	PASS	AC=1271;AF=0.253794;AN=5008;NS=2504;DP=15787;EAS_AF=0.4881;AMR_AF=0.268;AFR_AF=0.0779;EUR_AF=0.172;SAS_AF=0.3241;AA=A|||;VT=SNP
3	17469167	rs73161425	A	G	100	PASS	AC=361;AF=0.0720847;AN=5008;NS=2504;DP=14145;EAS_AF=0.0317;AMR_AF=0.0303;AFR_AF=0.1694;EUR_AF=0.0229;SAS_AF=0.0624;AA=A|||;VT=SNP
3	17470114	rs2121262	C	T	100	PASS	AC=2108;AF=0.420927;AN=5008;NS=2504;DP=13694;EAS_AF=0.0704;AMR_AF=0.3588;AFR_AF=0.7277;EUR_AF=0.4563;SAS_AF=0.3753;AA=T|||;VT=SNP
3	17470217	rs56757867	C	T	100	PASS	AC=542;AF=0.108227;AN=5008;NS=2504;DP=14721;EAS_AF=0.0506;AMR_AF=0.0403;AFR_AF=0.2746;EUR_AF=0.0229;SAS_AF=0.0787;AA=T|||;VT=SNP
3	17470282	rs115605326	A	C	100	PASS	AC=253;AF=0.0505192;AN=5008;NS=2504;DP=14817;EAS_AF=0.0317;AMR_AF=0.0245;AFR_AF=0.0923;EUR_AF=0.0209;SAS_AF=0.0624;AA=A|||;VT=SNP
3	17470453	rs73040848	A	T	100	PASS	AC=34;AF=0.00678914;AN=5008;NS=2504;DP=14816;EAS_AF=0;AMR_AF=0.0072;AFR_AF=0;EUR_AF=0.0288;SAS_AF=0;AA=A|||;VT=SNP
3	17470782	rs7625855	T	A	100	PASS	AC=2165;AF=0.432308;AN=5008;NS=2504;DP=12644;EAS_AF=0.0714;AMR_AF=0.3617;AFR_AF=0.7678;EUR_AF=0.4573;SAS_AF=0.3753;AA=A|||;VT=SNP
3	17470827	rs9310516	T	A	100	PASS	AC=2104;AF=0.420128;AN=5008;NS=2504;DP=12194;EAS_AF=0.0714;AMR_AF=0.3602;AFR_AF=0.7224;EUR_AF=0.4573;SAS_AF=0.3753;AA=A|||;VT=SNP
3	17471528	rs9854201	A	G	100	PASS	AC=1568;AF=0.313099;AN=5008;NS=2504;DP=13076;EAS_AF=0.0208;AMR_AF=0.3199;AFR_AF=0.4531;EUR_AF=0.4334;SAS_AF=0.2965;AA=A|||;VT=SNP
3	17471729	rs79201646	T	C	100	PASS	AC=27;AF=0.00539137;AN=5008;NS=2504;DP=11486;EAS_AF=0;AMR_AF=0.0043;AFR_AF=0;EUR_AF=0.0209;SAS_AF=0.0031;AA=T|||;VT=SNP
3	17472784	rs149393182	C	G	100	PASS	AC=30;AF=0.00599042;AN=5008;NS=2504;DP=15936;EAS_AF=0;AMR_AF=0.0058;AFR_AF=0.003;EUR_AF=0.0189;SAS_AF=0.0031;AA=C|||;VT=SNP
3	17473346	rs9864494	A	G	100	PASS	AC=2111;AF=0.421526;AN=5008;NS=2504;DP=17105;EAS_AF=0.0714;AMR_AF=0.3602;AFR_AF=0.7277;EUR_AF=0.4573;SAS_AF=0.3753;AA=G|||;VT=SNP
3	17473585	rs116170679	T	C	100	PASS	AC=253;AF=0.0505192;AN=5008;NS=2504;DP=17440;EAS_AF=0.0317;AMR_AF=0.0245;AFR_AF=0.0923;EUR_AF=0.0209;SAS_AF=0.0624;AA=T|||;VT=SNP
3	17474732	rs61057228	G	C	100	PASS	AC=542;AF=0.108227;AN=5008;NS=2504;DP=17986;EAS_AF=0.0506;AMR_AF=0.0403;AFR_AF=0.2746;EUR_AF=0.0229;SAS_AF=0.0787;AA=C|||;VT=SNP
3	17474742	rs60019424	T	C	100	PASS	AC=542;AF=0.108227;AN=5008;NS=2504;DP=17963;EAS_AF=0.0506;AMR_AF=0.0403;AFR_AF=0.2746;EUR_AF=0.0229;SAS_AF=0.0787;AA=C|||;VT=SNP
3	17474978	rs60964146	C	T	100	PASS	AC=542;AF=0.108227;AN=5008;NS=2504;DP=18882;EAS_AF=0.0506;AMR_AF=0.0403;AFR_AF=0.2746;EUR_AF=0.0229;SAS_AF=0.0787;AA=C|||;VT=SNP
3	17474990	rs59394144	A	G	100	PASS	AC=542;AF=0.108227;AN=5008;NS=2504;DP=19172;EAS_AF=0.0506;AMR_AF=0.0403;AFR_AF=0.2746;EUR_AF=0.0229;SAS_AF=0.0787;AA=G|||;VT=SNP
3	17475143	rs113904762	C	T	100	PASS	AC=403;AF=0.0804712;AN=5008;NS=2504;DP=19110;EAS_AF=0.0476;AMR_AF=0.0317;AFR_AF=0.1762;EUR_AF=0.0229;SAS_AF=0.0787;AA=C|||;VT=SNP
3	17475202	rs111630438	T	C	100	PASS	AC=542;AF=0.108227;AN=5008;NS=2504;DP=20615;EAS_AF=0.0506;AMR_AF=0.0403;AFR_AF=0.2746;EUR_AF=0.0229;SAS_AF=0.0787;AA=C|||;VT=SNP
3	17475861	rs1823099	T	C	100	PASS	AC=361;AF=0.0720847;AN=5008;NS=2504;DP=20324;EAS_AF=0.0317;AMR_AF=0.0303;AFR_AF=0.1694;EUR_AF=0.0229;SAS_AF=0.0624;AA=T|||;VT=SNP
3	17475873	rs1374199	C	T	100	PASS	AC=543;AF=0.108427;AN=5008;NS=2504;DP=20128;EAS_AF=0.0516;AMR_AF=0.0403;AFR_AF=0.2746;EUR_AF=0.0229;SAS_AF=0.0787;AA=C|||;VT=SNP
3	17476500	rs111574067	T	C	100	PASS	AC=542;AF=0.108227;AN=5008;NS=2504;DP=19733;EAS_AF=0.0506;AMR_AF=0.0403;AFR_AF=0.2746;EUR_AF=0.0229;SAS_AF=0.0787;AA=T|||;VT=SNP
3	17477707	rs74703603	C	T	100	PASS	AC=21;AF=0.00419329;AN=5008;NS=2504;DP=18475;EAS_AF=0;AMR_AF=0.0029;AFR_AF=0;EUR_AF=0.0149;SAS_AF=0.0041;AA=C|||;VT=SNP
3	17477901	rs73161441	T	A	100	PASS	AC=542;AF=0.108227;AN=5008;NS=2504;DP=15580;EAS_AF=0.0506;AMR_AF=0.0403;AFR_AF=0.2746;EUR_AF=0.0229;SAS_AF=0.0787;AA=A|||;VT=SNP
3	17478817	rs58653570	C	G	100	PASS	AC=542;AF=0.108227;AN=5008;NS=2504;DP=18099;EAS_AF=0.0506;AMR_AF=0.0403;AFR_AF=0.2746;EUR_AF=0.0229;SAS_AF=0.0787;AA=C|||;VT=SNP
3	17478891	rs17043623	G	T	100	PASS	AC=541;AF=0.108027;AN=5008;NS=2504;DP=16903;EAS_AF=0.0506;AMR_AF=0.0403;AFR_AF=0.2738;EUR_AF=0.0229;SAS_AF=0.0787;AA=T|||;VT=SNP
3	17479294	rs59460836	G	A	100	PASS	AC=393;AF=0.0784744;AN=5008;NS=2504;DP=18758;EAS_AF=0.0476;AMR_AF=0.0303;AFR_AF=0.1694;EUR_AF=0.0229;SAS_AF=0.0787;AA=G|||;VT=SNP
3	17479434	rs60580179	C	T	100	PASS	AC=393;AF=0.0784744;AN=5008;NS=2504;DP=20038;EAS_AF=0.0476;AMR_AF=0.0303;AFR_AF=0.1694;EUR_AF=0.0229;SAS_AF=0.0787;AA=C|||;VT=SNP
3	17480100	rs73161446	A	G	100	PASS	AC=542;AF=0.108227;AN=5008;NS=2504;DP=18856;EAS_AF=0.0506;AMR_AF=0.0403;AFR_AF=0.2746;EUR_AF=0.0229;SAS_AF=0.0787;AA=A|||;VT=SNP
3	17480343	rs79963120	A	G	100	PASS	AC=542;AF=0.108227;AN=5008;NS=2504;DP=13390;EAS_AF=0.0506;AMR_AF=0.0403;AFR_AF=0.2746;EUR_AF=0.0229;SAS_AF=0.0787;AA=A|||;VT=SNP
3	17480998	rs6766514	C	T	100	PASS	AC=542;AF=0.108227;AN=5008;NS=2504;DP=14414;EAS_AF=0.0506;AMR_AF=0.0403;AFR_AF=0.2746;EUR_AF=0.0229;SAS_AF=0.0787;AA=C|||;VT=SNP
3	17481548	rs7644020	C	T	100	PASS	AC=1503;AF=0.30012;AN=5008;NS=2504;DP=18923;EAS_AF=0.0208;AMR_AF=0.317;AFR_AF=0.4107;EUR_AF=0.4324;SAS_AF=0.2904;AA=C|||;VT=SNP
3	17481556	rs11128829	C	T	100	PASS	AC=542;AF=0.108227;AN=5008;NS=2504;DP=18938;EAS_AF=0.0506;AMR_AF=0.0403;AFR_AF=0.2746;EUR_AF=0.0229;SAS_AF=0.0787;AA=T|||;VT=SNP
3	17481728	rs11128830	A	T	100	PASS	AC=542;AF=0.108227;AN=5008;NS=2504;DP=21984;EAS_AF=0.0506;AMR_AF=0.0403;AFR_AF=0.2746;EUR_AF=0.0229;SAS_AF=0.0787;AA=T|||;VT=SNP
3	17481856	rs11128831	A	G	100	PASS	AC=542;AF=0.108227;AN=5008;NS=2504;DP=19209;EAS_AF=0.0506;AMR_AF=0.0403;AFR_AF=0.2746;EUR_AF=0.0229;SAS_AF=0.0787;AA=G|||;VT=SNP
3	17482120	rs111505253	T	C	100	PASS	AC=208;AF=0.0415335;AN=5008;NS=2504;DP=20460;EAS_AF=0.004;AMR_AF=0.0706;AFR_AF=0.0068;EUR_AF=0.0696;SAS_AF=0.0777;AA=t|||;VT=SNP
3	17482538	rs17043631	G	T	100	PASS	AC=542;AF=0.108227;AN=5008;NS=2504;DP=20980;EAS_AF=0.0506;AMR_AF=0.0403;AFR_AF=0.2746;EUR_AF=0.0229;SAS_AF=0.0787;AA=T|||;VT=SNP
3	17482564	rs1446303	T	C	100	PASS	AC=2167;AF=0.432708;AN=5008;NS=2504;DP=20806;EAS_AF=0.0714;AMR_AF=0.3617;AFR_AF=0.7731;EUR_AF=0.4553;SAS_AF=0.3722;AA=C|||;VT=SNP
3	17483322	rs12106762	A	G	100	PASS	AC=542;AF=0.108227;AN=5008;NS=2504;DP=17238;EAS_AF=0.0506;AMR_AF=0.0403;AFR_AF=0.2746;EUR_AF=0.0229;SAS_AF=0.0787;AA=G|||;VT=SNP
3	17483547	rs12106770	A	G	100	PASS	AC=542;AF=0.108227;AN=5008;NS=2504;DP=18122;EAS_AF=0.0506;AMR_AF=0.0403;AFR_AF=0.2746;EUR_AF=0.0229;SAS_AF=0.0787;AA=G|||;VT=SNP
3	17484379	rs78162091	G	A	100	PASS	AC=28;AF=0.00559105;AN=5008;NS=2504;DP=17297;EAS_AF=0;AMR_AF=0.0043;AFR_AF=0.0008;EUR_AF=0.0179;SAS_AF=0.0061;AA=G|||;VT=SNP
3	17484771	rs73161453	G	C	100	PASS	AC=542;AF=0.108227;AN=5008;NS=2504;DP=18236;EAS_AF=0.0506;AMR_AF=0.0403;AFR_AF=0.2746;EUR_AF=0.0229;SAS_AF=0.0787;AA=C|||;VT=SNP
3	17485164	rs6788957	A	C	100	PASS	AC=542;AF=0.108227;AN=5008;NS=2504;DP=17751;EAS_AF=0.0506;AMR_AF=0.0403;AFR_AF=0.2746;EUR_AF=0.0229;SAS_AF=0.0787;AA=C|||;VT=SNP
3	17485803	rs6778109	T	A	100	PASS	AC=362;AF=0.0722843;AN=5008;NS=2504;DP=13598;EAS_AF=0.0317;AMR_AF=0.0317;AFR_AF=0.1694;EUR_AF=0.0229;SAS_AF=0.0624;AA=T|||;VT=SNP
3	17485883	rs9883518	T	C	100	PASS	AC=1513;AF=0.302117;AN=5008;NS=2504;DP=12285;EAS_AF=0.0208;AMR_AF=0.3184;AFR_AF=0.413;EUR_AF=0.4344;SAS_AF=0.2945;AA=T|||;VT=SNP
3	17486643	rs17043638	C	T	100	PASS	AC=1945;AF=0.388379;AN=5008;NS=2504;DP=16734;EAS_AF=0.6984;AMR_AF=0.438;AFR_AF=0.2065;EUR_AF=0.2187;SAS_AF=0.454;AA=C|||;VT=SNP
3	17486671	rs17043643	T	G	100	PASS	AC=544;AF=0.108626;AN=5008;NS=2504;DP=16384;EAS_AF=0.0506;AMR_AF=0.0403;AFR_AF=0.2746;EUR_AF=0.0239;SAS_AF=0.0798;AA=T|||;VT=SNP
3	17487000	rs73161465	A	C	100	PASS	AC=363;AF=0.072484;AN=5008;NS=2504;DP=14537;EAS_AF=0.0337;AMR_AF=0.0303;AFR_AF=0.1694;EUR_AF=0.0229;SAS_AF=0.0624;AA=A|||;VT=SNP
3	17488124	rs6772394	C	T	100	PASS	AC=1505;AF=0.300519;AN=5008;NS=2504;DP=17567;EAS_AF=0.0208;AMR_AF=0.317;AFR_AF=0.4077;EUR_AF=0.4344;SAS_AF=0.2945;AA=C|||;VT=SNP
3	17488420	rs111867317	A	G	100	PASS	AC=541;AF=0.108027;AN=5008;NS=2504;DP=13056;EAS_AF=0.0506;AMR_AF=0.0403;AFR_AF=0.2738;EUR_AF=0.0229;SAS_AF=0.0787;AA=G|||;VT=SNP
3	17488642	rs73161470	A	G	100	PASS	AC=542;AF=0.108227;AN=5008;NS=2504;DP=18416;EAS_AF=0.0506;AMR_AF=0.0403;AFR_AF=0.2746;EUR_AF=0.0229;SAS_AF=0.0787;AA=G|||;VT=SNP
3	17488763	rs73161472	T	C	100	PASS	AC=542;AF=0.108227;AN=5008;NS=2504;DP=18575;EAS_AF=0.0506;AMR_AF=0.0403;AFR_AF=0.2746;EUR_AF=0.0229;SAS_AF=0.0787;AA=C|||;VT=SNP
3	17488786	rs17043652	C	T	100	PASS	AC=542;AF=0.108227;AN=5008;NS=2504;DP=18249;EAS_AF=0.0506;AMR_AF=0.0403;AFR_AF=0.2746;EUR_AF=0.0229;SAS_AF=0.0787;AA=C|||;VT=SNP
3	17489714	rs139488500	C	T	100	PASS	AC=12;AF=0.00239617;AN=5008;NS=2504;DP=20286;EAS_AF=0;AMR_AF=0.0029;AFR_AF=0.0008;EUR_AF=0.007;SAS_AF=0.002;AA=C|||;VT=SNP
3	17489901	rs11922177	A	C	100	PASS	AC=361;AF=0.0720847;AN=5008;NS=2504;DP=20060;EAS_AF=0.0317;AMR_AF=0.0303;AFR_AF=0.1694;EUR_AF=0.0229;SAS_AF=0.0624;AA=A|||;VT=SNP
3	17490725	rs6795454	T	C	100	PASS	AC=542;AF=0.108227;AN=5008;NS=2504;DP=19801;EAS_AF=0.0506;AMR_AF=0.0403;AFR_AF=0.2746;EUR_AF=0.0229;SAS_AF=0.0787;AA=C|||;VT=SNP
3	17490855	rs6782575	C	T	100	PASS	AC=542;AF=0.108227;AN=5008;NS=2504;DP=18274;EAS_AF=0.0506;AMR_AF=0.0403;AFR_AF=0.2746;EUR_AF=0.0229;SAS_AF=0.0787;AA=C|||;VT=SNP
3	17491313	rs111999980	C	T	100	PASS	AC=543;AF=0.108427;AN=5008;NS=2504;DP=18249;EAS_AF=0.0506;AMR_AF=0.0418;AFR_AF=0.2746;EUR_AF=0.0229;SAS_AF=0.0787;AA=C|||;VT=SNP
3	17491764	rs116186944	A	G	100	PASS	AC=542;AF=0.108227;AN=5008;NS=2504;DP=22200;EAS_AF=0.0506;AMR_AF=0.0403;AFR_AF=0.2746;EUR_AF=0.0229;SAS_AF=0.0787;AA=G|||;VT=SNP
3	17492297	rs148641189	T	C	100	PASS	AC=542;AF=0.108227;AN=5008;NS=2504;DP=20634;EAS_AF=0.0506;AMR_AF=0.0403;AFR_AF=0.2746;EUR_AF=0.0229;SAS_AF=0.0787;AA=C|||;VT=SNP
3	17492937	rs112080844	C	T	100	PASS	AC=543;AF=0.108427;AN=5008;NS=2504;DP=22270;EAS_AF=0.0506;AMR_AF=0.0403;AFR_AF=0.2746;EUR_AF=0.0229;SAS_AF=0.0798;AA=T|||;VT=SNP
3	17493245	rs11920557	A	C	100	PASS	AC=543;AF=0.108427;AN=5008;NS=2504;DP=19542;EAS_AF=0.0506;AMR_AF=0.0403;AFR_AF=0.2746;EUR_AF=0.0229;SAS_AF=0.0798;AA=C|||;VT=SNP
3	17494334	rs115019871	T	C	100	PASS	AC=118;AF=0.0235623;AN=5008;NS=2504;DP=17759;EAS_AF=0;AMR_AF=0.0317;AFR_AF=0.0053;EUR_AF=0.0577;SAS_AF=0.0317;AA=T|||;VT=SNP
3	17494415	rs73161481	A	C	100	PASS	AC=403;AF=0.0804712;AN=5008;NS=2504;DP=17557;EAS_AF=0.0476;AMR_AF=0.0317;AFR_AF=0.1762;EUR_AF=0.0229;SAS_AF=0.0787;AA=A|||;VT=SNP
3	17495069	rs74775833	C	T	100	PASS	AC=253;AF=0.0505192;AN=5008;NS=2504;DP=17864;EAS_AF=0.0317;AMR_AF=0.0245;AFR_AF=0.0923;EUR_AF=0.0209;SAS_AF=0.0624;AA=C|||;VT=SNP
3	17496173	rs35521582	T	C	100	PASS	AC=2174;AF=0.434105;AN=5008;NS=2504;DP=14583;EAS_AF=0.0794;AMR_AF=0.3602;AFR_AF=0.7708;EUR_AF=0.4573;SAS_AF=0.3732;AA=t|||;VT=SNP
3	17496218	rs60909298	T	C	100	PASS	AC=543;AF=0.108427;AN=5008;NS=2504;DP=16693;EAS_AF=0.0506;AMR_AF=0.0403;AFR_AF=0.2746;EUR_AF=0.0229;SAS_AF=0.0798;AA=C|||;VT=SNP
3	17496389	rs60066286	A	C	100	PASS	AC=542;AF=0.108227;AN=5008;NS=2504;DP=15454;EAS_AF=0.0506;AMR_AF=0.0403;AFR_AF=0.2746;EUR_AF=0.0229;SAS_AF=0.0787;AA=A|||;VT=SNP
3	17497051	rs62245947	T	G	100	PASS	AC=2187;AF=0.436701;AN=5008;NS=2504;DP=11016;EAS_AF=0.0734;AMR_AF=0.3617;AFR_AF=0.7844;EUR_AF=0.4573;SAS_AF=0.3732;AA=G|||;VT=SNP
3	17497895	rs73161483	A	G	100	PASS	AC=541;AF=0.108027;AN=5008;NS=2504;DP=18730;EAS_AF=0.0506;AMR_AF=0.0403;AFR_AF=0.2746;EUR_AF=0.0229;SAS_AF=0.0777;AA=G|||;VT=SNP
3	17498534	rs2881803	A	T	100	PASS	AC=543;AF=0.108427;AN=5008;NS=2504;DP=14960;EAS_AF=0.0506;AMR_AF=0.0403;AFR_AF=0.2753;EUR_AF=0.0229;SAS_AF=0.0787;AA=T|||;VT=SNP
3	17498832	rs76974856	T	C	100	PASS	AC=45;AF=0.00898562;AN=5008;NS=2504;DP=17457;EAS_AF=0;AMR_AF=0.013;AFR_AF=0;EUR_AF=0.0288;SAS_AF=0.0072;AA=T|||;VT=SNP
3	17499076	rs73161486	C	T	100	PASS	AC=542;AF=0.108227;AN=5008;NS=2504;DP=19643;EAS_AF=0.0506;AMR_AF=0.0403;AFR_AF=0.2746;EUR_AF=0.0229;SAS_AF=0.0787;AA=T|||;VT=SNP
3	17499186	rs78577741	T	C	100	PASS	AC=542;AF=0.108227;AN=5008;NS=2504;DP=20687;EAS_AF=0.0506;AMR_AF=0.0403;AFR_AF=0.2746;EUR_AF=0.0229;SAS_AF=0.0787;AA=T|||;VT=SNP
3	17499209	rs76926212	G	A	100	PASS	AC=394;AF=0.0786741;AN=5008;NS=2504;DP=20247;EAS_AF=0.0476;AMR_AF=0.0317;AFR_AF=0.1694;EUR_AF=0.0229;SAS_AF=0.0787;AA=G|||;VT=SNP
3	17500197	rs73161488	G	A	100	PASS	AC=542;AF=0.108227;AN=5008;NS=2504;DP=21580;EAS_AF=0.0506;AMR_AF=0.0403;AFR_AF=0.2746;EUR_AF=0.0229;SAS_AF=0.0787;AA=A|||;VT=SNP
3	17500614	rs11922534	A	G	100	PASS	AC=542;AF=0.108227;AN=5008;NS=2504;DP=20461;EAS_AF=0.0506;AMR_AF=0.0403;AFR_AF=0.2746;EUR_AF=0.0229;SAS_AF=0.0787;AA=G|||;VT=SNP
3	17500619	rs11922536	A	G	100	PASS	AC=542;AF=0.108227;AN=5008;NS=2504;DP=20577;EAS_AF=0.0506;AMR_AF=0.0403;AFR_AF=0.2746;EUR_AF=0.0229;SAS_AF=0.0787;AA=a|||;VT=SNP
3	17501299	rs6783550	G	A	100	PASS	AC=4960;AF=0.990415;AN=5008;NS=2504;DP=19825;EAS_AF=1;AMR_AF=0.9885;AFR_AF=1;EUR_AF=0.9622;SAS_AF=0.998;AA=A|||;VT=SNP
3	17501741	rs78051614	C	T	100	PASS	AC=540;AF=0.107827;AN=5008;NS=2504;DP=18907;EAS_AF=0.0506;AMR_AF=0.0403;AFR_AF=0.2731;EUR_AF=0.0229;SAS_AF=0.0787;AA=T|||;VT=SNP
3	17501856	rs73161491	A	T	100	PASS	AC=540;AF=0.107827;AN=5008;NS=2504;DP=19843;EAS_AF=0.0506;AMR_AF=0.0403;AFR_AF=0.2731;EUR_AF=0.0229;SAS_AF=0.0787;AA=A|||;VT=SNP
3	17501954	rs73161492	A	C	100	PASS	AC=540;AF=0.107827;AN=5008;NS=2504;DP=19033;EAS_AF=0.0506;AMR_AF=0.0403;AFR_AF=0.2731;EUR_AF=0.0229;SAS_AF=0.0787;AA=C|||;VT=SNP
3	17502062	rs73161493	A	G	100	PASS	AC=540;AF=0.107827;AN=5008;NS=2504;DP=17786;EAS_AF=0.0506;AMR_AF=0.0403;AFR_AF=0.2731;EUR_AF=0.0229;SAS_AF=0.0787;AA=A|||;VT=SNP
3	17502474	rs149649576	C	T	100	PASS	AC=13;AF=0.00259585;AN=5008;NS=2504;DP=18717;EAS_AF=0;AMR_AF=0.0058;AFR_AF=0;EUR_AF=0.007;SAS_AF=0.002;AA=C|||;VT=SNP
3	17502631	rs11128833	T	G	100	PASS	AC=540;AF=0.107827;AN=5008;NS=2504;DP=21781;EAS_AF=0.0506;AMR_AF=0.0403;AFR_AF=0.2731;EUR_AF=0.0229;SAS_AF=0.0787;AA=C|||;VT=SNP
3	17502918	rs7644389	T	C	100	PASS	AC=1539;AF=0.307308;AN=5008;NS=2504;DP=20256;EAS_AF=0.0228;AMR_AF=0.3199;AFR_AF=0.4327;EUR_AF=0.4344;SAS_AF=0.2914;AA=T|||;VT=SNP
3	17503123	rs57153645	T	C	100	PASS	AC=540;AF=0.107827;AN=5008;NS=2504;DP=19954;EAS_AF=0.0506;AMR_AF=0.0403;AFR_AF=0.2731;EUR_AF=0.0229;SAS_AF=0.0787;AA=T|||;VT=SNP
3	17503473	rs56950773	T	C	100	PASS	AC=403;AF=0.0804712;AN=5008;NS=2504;DP=15474;EAS_AF=0.0476;AMR_AF=0.0317;AFR_AF=0.1762;EUR_AF=0.0229;SAS_AF=0.0787;AA=T|||;VT=SNP
3	17503786	rs187723397	G	A	100	PASS	AC=13;AF=0.00259585;AN=5008;NS=2504;DP=12886;EAS_AF=0;AMR_AF=0.0058;AFR_AF=0;EUR_AF=0.007;SAS_AF=0.002;AA=G|||;VT=SNP
3	17503941	rs58473554	G	A	100	PASS	AC=541;AF=0.108027;AN=5008;NS=2504;DP=14927;EAS_AF=0.0506;AMR_AF=0.0403;AFR_AF=0.2731;EUR_AF=0.0239;SAS_AF=0.0787;AA=G|||;VT=SNP
3	17504550	rs73161500	C	G	100	PASS	AC=540;AF=0.107827;AN=5008;NS=2504;DP=20042;EAS_AF=0.0506;AMR_AF=0.0403;AFR_AF=0.2731;EUR_AF=0.0229;SAS_AF=0.0787;AA=G|||;VT=SNP
3	17506024	rs7432241	G	A	100	PASS	AC=540;AF=0.107827;AN=5008;NS=2504;DP=18223;EAS_AF=0.0506;AMR_AF=0.0403;AFR_AF=0.2731;EUR_AF=0.0229;SAS_AF=0.0787;AA=A|||;VT=SNP
3	17506064	rs73161502	T	C	100	PASS	AC=540;AF=0.107827;AN=5008;NS=2504;DP=17537;EAS_AF=0.0506;AMR_AF=0.0403;AFR_AF=0.2731;EUR_AF=0.0229;SAS_AF=0.0787;AA=T|||;VT=SNP
3	17507130	rs7612938	T	C	100	PASS	AC=361;AF=0.0720847;AN=5008;NS=2504;DP=19313;EAS_AF=0.0317;AMR_AF=0.0303;AFR_AF=0.1694;EUR_AF=0.0229;SAS_AF=0.0624;AA=T|||;VT=SNP
3	17507484	rs73153017	A	T	100	PASS	AC=361;AF=0.0720847;AN=5008;NS=2504;DP=19440;EAS_AF=0.0317;AMR_AF=0.0303;AFR_AF=0.1694;EUR_AF=0.0229;SAS_AF=0.0624;AA=A|||;VT=SNP
3	17507517	rs6804323	G	A	100	PASS	AC=541;AF=0.108027;AN=5008;NS=2504;DP=19668;EAS_AF=0.0506;AMR_AF=0.0418;AFR_AF=0.2731;EUR_AF=0.0229;SAS_AF=0.0787;AA=A|||;VT=SNP
3	17508305	rs73153018	A	G	100	PASS	AC=541;AF=0.108027;AN=5008;NS=2504;DP=14174;EAS_AF=0.0516;AMR_AF=0.0403;AFR_AF=0.2731;EUR_AF=0.0229;SAS_AF=0.0787;AA=A|||;VT=SNP
3	17508439	rs73042824	A	G	100	PASS	AC=237;AF=0.0473243;AN=5008;NS=2504;DP=12164;EAS_AF=0.0159;AMR_AF=0.0576;AFR_AF=0.0045;EUR_AF=0.1093;SAS_AF=0.0665;AA=A|||;VT=SNP
3	17508941	rs73153020	T	C	100	PASS	AC=540;AF=0.107827;AN=5008;NS=2504;DP=13647;EAS_AF=0.0506;AMR_AF=0.0403;AFR_AF=0.2731;EUR_AF=0.0229;SAS_AF=0.0787;AA=C|||;VT=SNP
3	17509257	rs77408619	C	T	100	PASS	AC=540;AF=0.107827;AN=5008;NS=2504;DP=14221;EAS_AF=0.0506;AMR_AF=0.0403;AFR_AF=0.2731;EUR_AF=0.0229;SAS_AF=0.0787;AA=T|||;VT=SNP
3	17509263	rs56249239	T	C	100	PASS	AC=399;AF=0.0796725;AN=5008;NS=2504;DP=14548;EAS_AF=0;AMR_AF=0.0735;AFR_AF=0.1626;EUR_AF=0.1074;SAS_AF=0.0256;AA=T|||;VT=SNP
3	17509481	rs9878954	T	A	100	PASS	AC=2183;AF=0.435903;AN=5008;NS=2504;DP=16812;EAS_AF=0.0724;AMR_AF=0.3718;AFR_AF=0.7799;EUR_AF=0.4563;SAS_AF=0.3701;AA=A|||;VT=SNP
3	17510218	rs73153024	C	T	100	PASS	AC=474;AF=0.0946486;AN=5008;NS=2504;DP=16209;EAS_AF=0.0506;AMR_AF=0.0389;AFR_AF=0.2239;EUR_AF=0.0229;SAS_AF=0.0787;AA=T|||;VT=SNP
3	17511045	rs11924970	T	G	100	PASS	AC=540;AF=0.107827;AN=5008;NS=2504;DP=19968;EAS_AF=0.0506;AMR_AF=0.0403;AFR_AF=0.2731;EUR_AF=0.0229;SAS_AF=0.0787;AA=T|||;VT=SNP
3	17512282	rs13058774	C	T	100	PASS	AC=266;AF=0.053115;AN=5008;NS=2504;DP=15598;EAS_AF=0.001;AMR_AF=0.0677;AFR_AF=0.0076;EUR_AF=0.1899;SAS_AF=0.0174;AA=C|||;VT=SNP
3	17513331	rs73153026	C	T	100	PASS	AC=475;AF=0.0948482;AN=5008;NS=2504;DP=16058;EAS_AF=0.0506;AMR_AF=0.0389;AFR_AF=0.2247;EUR_AF=0.0229;SAS_AF=0.0787;AA=C|||;VT=SNP
3	17513896	rs9852861	C	T	100	PASS	AC=1497;AF=0.298922;AN=5008;NS=2504;DP=16699;EAS_AF=0.0218;AMR_AF=0.317;AFR_AF=0.4077;EUR_AF=0.4324;SAS_AF=0.2873;AA=C|||;VT=SNP
3	17514003	rs62248266	G	A	100	PASS	AC=32;AF=0.00638978;AN=5008;NS=2504;DP=18044;EAS_AF=0;AMR_AF=0.0159;AFR_AF=0;EUR_AF=0.0199;SAS_AF=0.001;AA=G|||;VT=SNP
3	17514258	rs73153027	A	C	100	PASS	AC=474;AF=0.0946486;AN=5008;NS=2504;DP=17556;EAS_AF=0.0506;AMR_AF=0.0389;AFR_AF=0.2239;EUR_AF=0.0229;SAS_AF=0.0787;AA=C|||;VT=SNP
3	17514581	rs114849030	C	T	100	PASS	AC=28;AF=0.00559105;AN=5008;NS=2504;DP=17098;EAS_AF=0;AMR_AF=0.0159;AFR_AF=0;EUR_AF=0.0169;SAS_AF=0;AA=C|||;VT=SNP
3	17514794	rs9877883	T	A	100	PASS	AC=4960;AF=0.990415;AN=5008;NS=2504;DP=17905;EAS_AF=1;AMR_AF=0.9885;AFR_AF=1;EUR_AF=0.9622;SAS_AF=0.998;AA=A|||;VT=SNP
3	17515352	rs117172415	T	C	100	PASS	AC=124;AF=0.0247604;AN=5008;NS=2504;DP=16552;EAS_AF=0.0317;AMR_AF=0.0144;AFR_AF=0;EUR_AF=0.0209;SAS_AF=0.0624;AA=T|||;VT=SNP
3	17515788	rs78108845	A	G	100	PASS	AC=53;AF=0.0105831;AN=5008;NS=2504;DP=15626;EAS_AF=0;AMR_AF=0.0043;AFR_AF=0;EUR_AF=0.0318;SAS_AF=0.0184;AA=A|||;VT=SNP
3	17516031	rs7634642	A	C	100	PASS	AC=361;AF=0.0720847;AN=5008;NS=2504;DP=17632;EAS_AF=0.0317;AMR_AF=0.0303;AFR_AF=0.1694;EUR_AF=0.0229;SAS_AF=0.0624;AA=A|||;VT=SNP
3	17516411	rs73153028	G	C	100	PASS	AC=546;AF=0.109026;AN=5008;NS=2504;DP=19912;EAS_AF=0.0506;AMR_AF=0.0403;AFR_AF=0.2776;EUR_AF=0.0229;SAS_AF=0.0787;AA=C|||;VT=SNP
3	17516422	rs112045938	G	A	100	PASS	AC=46;AF=0.0091853;AN=5008;NS=2504;DP=19923;EAS_AF=0;AMR_AF=0.0187;AFR_AF=0.003;EUR_AF=0.0258;SAS_AF=0.0031;AA=G|||;VT=SNP
3	17516646	rs73042828	G	A	100	PASS	AC=65;AF=0.0129792;AN=5008;NS=2504;DP=16611;EAS_AF=0.001;AMR_AF=0.0115;AFR_AF=0.0008;EUR_AF=0.0447;SAS_AF=0.0102;AA=G|||;VT=SNP
3	17516671	rs7615612	G	C	100	PASS	AC=1958;AF=0.390974;AN=5008;NS=2504;DP=16737;EAS_AF=0.0714;AMR_AF=0.3487;AFR_AF=0.6399;EUR_AF=0.4473;SAS_AF=0.3558;AA=-|||;VT=SNP
3	17516817	rs76803019	C	T	100	PASS	AC=474;AF=0.0946486;AN=5008;NS=2504;DP=18499;EAS_AF=0.0506;AMR_AF=0.0389;AFR_AF=0.2239;EUR_AF=0.0229;SAS_AF=0.0787;AA=T|||;VT=SNP
3	17516957	rs73042831	T	C	100	PASS	AC=1113;AF=0.222244;AN=5008;NS=2504;DP=18858;EAS_AF=0.4851;AMR_AF=0.2709;AFR_AF=0.0136;EUR_AF=0.16;SAS_AF=0.2628;AA=T|||;VT=SNP
3	17517721	rs9835988	A	G	100	PASS	AC=2151;AF=0.429513;AN=5008;NS=2504;DP=12476;EAS_AF=0.0724;AMR_AF=0.3602;AFR_AF=0.764;EUR_AF=0.4553;SAS_AF=0.3681;AA=G|||;VT=SNP
3	17517910	rs73153029	A	G	100	PASS	AC=540;AF=0.107827;AN=5008;NS=2504;DP=14811;EAS_AF=0.0506;AMR_AF=0.0403;AFR_AF=0.2731;EUR_AF=0.0229;SAS_AF=0.0787;AA=G|||;VT=SNP
3	17518283	rs73153034	G	A	100	PASS	AC=522;AF=0.104233;AN=5008;NS=2504;DP=15535;EAS_AF=0.0506;AMR_AF=0.0389;AFR_AF=0.2602;EUR_AF=0.0229;SAS_AF=0.0787;AA=a|||;VT=SNP
3	17518536	rs57161733	T	C	100	PASS	AC=421;AF=0.0840655;AN=5008;NS=2504;DP=14829;EAS_AF=0.0476;AMR_AF=0.0331;AFR_AF=0.1891;EUR_AF=0.0229;SAS_AF=0.0787;AA=T|||;VT=SNP
3	17518906	rs58617436	T	C	100	PASS	AC=421;AF=0.0840655;AN=5008;NS=2504;DP=15777;EAS_AF=0.0476;AMR_AF=0.0331;AFR_AF=0.1891;EUR_AF=0.0229;SAS_AF=0.0787;AA=T|||;VT=SNP
3	17518992	rs57201363	A	G	100	PASS	AC=540;AF=0.107827;AN=5008;NS=2504;DP=16051;EAS_AF=0.0506;AMR_AF=0.0403;AFR_AF=0.2731;EUR_AF=0.0229;SAS_AF=0.0787;AA=A|||;VT=SNP
3	17519053	rs6788763	T	C	100	PASS	AC=1632;AF=0.325879;AN=5008;NS=2504;DP=16567;EAS_AF=0.0218;AMR_AF=0.3213;AFR_AF=0.5053;EUR_AF=0.4324;SAS_AF=0.2904;AA=T|||;VT=SNP
3	17519254	rs75222012	T	C	100	PASS	AC=474;AF=0.0946486;AN=5008;NS=2504;DP=16814;EAS_AF=0.0506;AMR_AF=0.0389;AFR_AF=0.2239;EUR_AF=0.0229;SAS_AF=0.0787;AA=C|||;VT=SNP
3	17519458	rs188137042	G	C	100	PASS	AC=19;AF=0.00379393;AN=5008;NS=2504;DP=16652;EAS_AF=0;AMR_AF=0.0101;AFR_AF=0;EUR_AF=0.0119;SAS_AF=0;AA=G|||;VT=SNP
3	17520222	rs9823064	A	G	100	PASS	AC=2154;AF=0.430112;AN=5008;NS=2504;DP=19787;EAS_AF=0.0724;AMR_AF=0.3602;AFR_AF=0.764;EUR_AF=0.4563;SAS_AF=0.3701;AA=G|||;VT=SNP
3	17520411	rs115252408	C	T	100	PASS	AC=25;AF=0.00499201;AN=5008;NS=2504;DP=21971;EAS_AF=0;AMR_AF=0.0115;AFR_AF=0.0008;EUR_AF=0.0149;SAS_AF=0.001;AA=C|||;VT=SNP
3	17520968	rs7650295	A	G	100	PASS	AC=457;AF=0.091254;AN=5008;NS=2504;DP=21506;EAS_AF=0.0506;AMR_AF=0.0389;AFR_AF=0.211;EUR_AF=0.0229;SAS_AF=0.0787;AA=A|||;VT=SNP
3	17521152	rs115447659	G	A	100	PASS	AC=37;AF=0.00738818;AN=5008;NS=2504;DP=18166;EAS_AF=0;AMR_AF=0.0115;AFR_AF=0.0015;EUR_AF=0.0209;SAS_AF=0.0061;AA=G|||;VT=SNP
3	17521194	rs57825001	C	T	100	PASS	AC=456;AF=0.0910543;AN=5008;NS=2504;DP=18892;EAS_AF=0.0506;AMR_AF=0.0375;AFR_AF=0.211;EUR_AF=0.0229;SAS_AF=0.0787;AA=T|||;VT=SNP
3	17521248	rs57904270	C	T	100	PASS	AC=456;AF=0.0910543;AN=5008;NS=2504;DP=20273;EAS_AF=0.0506;AMR_AF=0.0375;AFR_AF=0.211;EUR_AF=0.0229;SAS_AF=0.0787;AA=T|||;VT=SNP
3	17521404	rs60993983	C	T	100	PASS	AC=457;AF=0.091254;AN=5008;NS=2504;DP=18530;EAS_AF=0.0506;AMR_AF=0.0375;AFR_AF=0.211;EUR_AF=0.0229;SAS_AF=0.0798;AA=C|||;VT=SNP
3	17522383	rs7427885	G	T	100	PASS	AC=361;AF=0.0720847;AN=5008;NS=2504;DP=23021;EAS_AF=0.0317;AMR_AF=0.0303;AFR_AF=0.1694;EUR_AF=0.0229;SAS_AF=0.0624;AA=G|||;VT=SNP
3	17522713	rs7427937	G	A	100	PASS	AC=124;AF=0.0247604;AN=5008;NS=2504;DP=21477;EAS_AF=0.0317;AMR_AF=0.0144;AFR_AF=0;EUR_AF=0.0209;SAS_AF=0.0624;AA=G|||;VT=SNP
3	17522714	rs7427909	C	A	100	PASS	AC=124;AF=0.0247604;AN=5008;NS=2504;DP=21479;EAS_AF=0.0317;AMR_AF=0.0144;AFR_AF=0;EUR_AF=0.0209;SAS_AF=0.0624;AA=C|||;VT=SNP
3	17523295	rs143179245	C	T	100	PASS	AC=124;AF=0.0247604;AN=5008;NS=2504;DP=15297;EAS_AF=0.0317;AMR_AF=0.0144;AFR_AF=0;EUR_AF=0.0209;SAS_AF=0.0624;AA=c|||;VT=SNP
3	17523513	rs3935701	A	G	100	PASS	AC=541;AF=0.108027;AN=5008;NS=2504;DP=15738;EAS_AF=0.0506;AMR_AF=0.0403;AFR_AF=0.2738;EUR_AF=0.0239;SAS_AF=0.0777;AA=G|||;VT=SNP
3	17524103	rs73153038	A	C	100	PASS	AC=540;AF=0.107827;AN=5008;NS=2504;DP=14863;EAS_AF=0.0516;AMR_AF=0.0403;AFR_AF=0.2731;EUR_AF=0.0229;SAS_AF=0.0777;AA=A|||;VT=SNP
3	17524127	rs114497218	G	C	100	PASS	AC=362;AF=0.0722843;AN=5008;NS=2504;DP=15862;EAS_AF=0.0327;AMR_AF=0.0303;AFR_AF=0.1702;EUR_AF=0.0229;SAS_AF=0.0613;AA=G|||;VT=SNP
3	17524128	rs115973107	G	T	100	PASS	AC=361;AF=0.0720847;AN=5008;NS=2504;DP=15884;EAS_AF=0.0327;AMR_AF=0.0303;AFR_AF=0.1694;EUR_AF=0.0229;SAS_AF=0.0613;AA=G|||;VT=SNP
3	17524576	rs62248267	C	A	100	PASS	AC=27;AF=0.00539137;AN=5008;NS=2504;DP=18401;EAS_AF=0;AMR_AF=0.0159;AFR_AF=0;EUR_AF=0.0159;SAS_AF=0;AA=C|||;VT=SNP
3	17524645	rs73153039	A	C	100	PASS	AC=539;AF=0.107628;AN=5008;NS=2504;DP=17218;EAS_AF=0.0496;AMR_AF=0.0403;AFR_AF=0.2731;EUR_AF=0.0229;SAS_AF=0.0787;AA=A|||;VT=SNP
3	17525294	rs80174604	G	A	100	PASS	AC=318;AF=0.0634984;AN=5008;NS=2504;DP=17488;EAS_AF=0.1339;AMR_AF=0.1383;AFR_AF=0.0008;EUR_AF=0.0209;SAS_AF=0.0665;AA=G|||;VT=SNP
3	17525505	rs9812906	G	A	100	PASS	AC=1505;AF=0.300519;AN=5008;NS=2504;DP=16304;EAS_AF=0.0238;AMR_AF=0.317;AFR_AF=0.4092;EUR_AF=0.4334;SAS_AF=0.2904;AA=G|||;VT=SNP
3	17526106	rs57427954	G	C	100	PASS	AC=484;AF=0.0966454;AN=5008;NS=2504;DP=19597;EAS_AF=0.0506;AMR_AF=0.0403;AFR_AF=0.2307;EUR_AF=0.0229;SAS_AF=0.0787;AA=C|||;VT=SNP
3	17526301	rs73153042	T	C	100	PASS	AC=484;AF=0.0966454;AN=5008;NS=2504;DP=16768;EAS_AF=0.0506;AMR_AF=0.0403;AFR_AF=0.2307;EUR_AF=0.0229;SAS_AF=0.0787;AA=T|||;VT=SNP
3	17526756	rs114576119	T	G	100	PASS	AC=361;AF=0.0720847;AN=5008;NS=2504;DP=8790;EAS_AF=0.0317;AMR_AF=0.0303;AFR_AF=0.1694;EUR_AF=0.0229;SAS_AF=0.0624;AA=T|||;VT=SNP
3	17527123	rs11921244	T	G	100	PASS	AC=474;AF=0.0946486;AN=5008;NS=2504;DP=14298;EAS_AF=0.0506;AMR_AF=0.0389;AFR_AF=0.2239;EUR_AF=0.0229;SAS_AF=0.0787;AA=N|||;VT=SNP
3	17528018	rs11918295	G	A	100	PASS	AC=474;AF=0.0946486;AN=5008;NS=2504;DP=19547;EAS_AF=0.0506;AMR_AF=0.0389;AFR_AF=0.2239;EUR_AF=0.0229;SAS_AF=0.0787;AA=G|||;VT=SNP
3	17528556	rs7427235	A	C	100	PASS	AC=475;AF=0.0948482;AN=5008;NS=2504;DP=19126;EAS_AF=0.0506;AMR_AF=0.0389;AFR_AF=0.2247;EUR_AF=0.0229;SAS_AF=0.0787;AA=C|||;VT=SNP
3	17528764	rs13321297	T	A	100	PASS	AC=969;AF=0.19349;AN=5008;NS=2504;DP=17966;EAS_AF=0.0228;AMR_AF=0.2118;AFR_AF=0.1891;EUR_AF=0.2932;SAS_AF=0.2597;AA=T|||;VT=SNP
3	17529437	rs73153047	A	G	100	PASS	AC=474;AF=0.0946486;AN=5008;NS=2504;DP=18114;EAS_AF=0.0506;AMR_AF=0.0389;AFR_AF=0.2239;EUR_AF=0.0229;SAS_AF=0.0787;AA=G|||;VT=SNP
3	17529529	rs78470539	T	C	100	PASS	AC=361;AF=0.0720847;AN=5008;NS=2504;DP=18761;EAS_AF=0.0317;AMR_AF=0.0303;AFR_AF=0.1694;EUR_AF=0.0229;SAS_AF=0.0624;AA=T|||;VT=SNP
3	17529624	rs111848873	C	A	100	PASS	AC=48;AF=0.00958466;AN=5008;NS=2504;DP=18992;EAS_AF=0;AMR_AF=0.0187;AFR_AF=0.003;EUR_AF=0.0268;SAS_AF=0.0041;AA=C|||;VT=SNP
3	17529707	rs115931986	T	C	100	PASS	AC=47;AF=0.00938498;AN=5008;NS=2504;DP=20372;EAS_AF=0.001;AMR_AF=0.0173;AFR_AF=0.0015;EUR_AF=0.0258;SAS_AF=0.0061;AA=T|||;VT=SNP
3	17529942	rs73153048	A	T	100	PASS	AC=474;AF=0.0946486;AN=5008;NS=2504;DP=19462;EAS_AF=0.0506;AMR_AF=0.0389;AFR_AF=0.2239;EUR_AF=0.0229;SAS_AF=0.0787;AA=T|||;VT=SNP
3	17530321	rs77874994	G	A	100	PASS	AC=117;AF=0.0233626;AN=5008;NS=2504;DP=20147;EAS_AF=0.004;AMR_AF=0.0058;AFR_AF=0.0038;EUR_AF=0.0348;SAS_AF=0.0706;AA=G|||;VT=SNP
3	17530530	rs34043199	T	C	100	PASS	AC=124;AF=0.0247604;AN=5008;NS=2504;DP=20732;EAS_AF=0;AMR_AF=0.0389;AFR_AF=0.0053;EUR_AF=0.0646;SAS_AF=0.0256;AA=T|||;VT=SNP
3	17530903	rs73153050	C	T	100	PASS	AC=361;AF=0.0720847;AN=5008;NS=2504;DP=4769;EAS_AF=0.0317;AMR_AF=0.0303;AFR_AF=0.1694;EUR_AF=0.0229;SAS_AF=0.0624;AA=C|||;VT=SNP
3	17530968	rs116572026	G	A	100	PASS	AC=124;AF=0.0247604;AN=5008;NS=2504;DP=18534;EAS_AF=0.0317;AMR_AF=0.0144;AFR_AF=0;EUR_AF=0.0209;SAS_AF=0.0624;AA=G|||;VT=SNP
3	17531329	rs74999637	T	C	100	PASS	AC=403;AF=0.0804712;AN=5008;NS=2504;DP=24891;EAS_AF=0.0476;AMR_AF=0.0317;AFR_AF=0.1762;EUR_AF=0.0229;SAS_AF=0.0787;AA=T|||;VT=SNP
3	17531336	rs78369091	T	A	100	PASS	AC=474;AF=0.0946486;AN=5008;NS=2504;DP=24595;EAS_AF=0.0506;AMR_AF=0.0389;AFR_AF=0.2239;EUR_AF=0.0229;SAS_AF=0.0787;AA=A|||;VT=SNP
3	17531358	rs73153051	C	T	100	PASS	AC=474;AF=0.0946486;AN=5008;NS=2504;DP=24173;EAS_AF=0.0506;AMR_AF=0.0389;AFR_AF=0.2239;EUR_AF=0.0229;SAS_AF=0.0787;AA=T|||;VT=SNP
3	17531461	rs73153052	G	T	100	PASS	AC=476;AF=0.0950479;AN=5008;NS=2504;DP=22209;EAS_AF=0.0506;AMR_AF=0.0389;AFR_AF=0.2247;EUR_AF=0.0239;SAS_AF=0.0787;AA=T|||;VT=SNP
3	17531726	rs112731490	T	C	100	PASS	AC=361;AF=0.0720847;AN=5008;NS=2504;DP=19225;EAS_AF=0.0317;AMR_AF=0.0303;AFR_AF=0.1694;EUR_AF=0.0229;SAS_AF=0.0624;AA=T|||;VT=SNP
3	17531952	rs73153055	C	T	100	PASS	AC=474;AF=0.0946486;AN=5008;NS=2504;DP=18621;EAS_AF=0.0506;AMR_AF=0.0389;AFR_AF=0.2239;EUR_AF=0.0229;SAS_AF=0.0787;AA=c|||;VT=SNP
3	17532320	rs13095571	T	C	100	PASS	AC=1529;AF=0.305312;AN=5008;NS=2504;DP=19301;EAS_AF=0.0228;AMR_AF=0.3256;AFR_AF=0.4107;EUR_AF=0.4404;SAS_AF=0.3006;AA=T|||;VT=SNP
3	17532347	rs114927939	G	A	100	PASS	AC=64;AF=0.0127796;AN=5008;NS=2504;DP=19740;EAS_AF=0.001;AMR_AF=0.0115;AFR_AF=0.0008;EUR_AF=0.0437;SAS_AF=0.0102;AA=G|||;VT=SNP
3	17532610	rs11924717	A	G	100	PASS	AC=540;AF=0.107827;AN=5008;NS=2504;DP=19677;EAS_AF=0.0506;AMR_AF=0.0403;AFR_AF=0.2731;EUR_AF=0.0229;SAS_AF=0.0787;AA=G|||;VT=SNP
3	17533186	rs35302807	T	C	100	PASS	AC=540;AF=0.107827;AN=5008;NS=2504;DP=20388;EAS_AF=0.0506;AMR_AF=0.0403;AFR_AF=0.2731;EUR_AF=0.0229;SAS_AF=0.0787;AA=t|||;VT=SNP
3	17534174	rs73153057	A	C	100	PASS	AC=474;AF=0.0946486;AN=5008;NS=2504;DP=19654;EAS_AF=0.0506;AMR_AF=0.0389;AFR_AF=0.2239;EUR_AF=0.0229;SAS_AF=0.0787;AA=C|||;VT=SNP
3	17534259	rs111615434	C	T	100	PASS	AC=474;AF=0.0946486;AN=5008;NS=2504;DP=22099;EAS_AF=0.0506;AMR_AF=0.0389;AFR_AF=0.2239;EUR_AF=0.0229;SAS_AF=0.0787;AA=C|||;VT=SNP
3	17534737	rs73153058	T	A	100	PASS	AC=474;AF=0.0946486;AN=5008;NS=2504;DP=19759;EAS_AF=0.0506;AMR_AF=0.0389;AFR_AF=0.2239;EUR_AF=0.0229;SAS_AF=0.0787;AA=T|||;VT=SNP
3	17534938	rs73153059	A	G	100	PASS	AC=361;AF=0.0720847;AN=5008;NS=2504;DP=20080;EAS_AF=0.0317;AMR_AF=0.0303;AFR_AF=0.1694;EUR_AF=0.0229;SAS_AF=0.0624;AA=A|||;VT=SNP
3	17535097	rs115410162	C	T	100	PASS	AC=393;AF=0.0784744;AN=5008;NS=2504;DP=21498;EAS_AF=0.0476;AMR_AF=0.0303;AFR_AF=0.1694;EUR_AF=0.0229;SAS_AF=0.0787;AA=C|||;VT=SNP
3	17535098	rs114251619	A	G	100	PASS	AC=474;AF=0.0946486;AN=5008;NS=2504;DP=21486;EAS_AF=0.0506;AMR_AF=0.0389;AFR_AF=0.2239;EUR_AF=0.0229;SAS_AF=0.0787;AA=G|||;VT=SNP
3	17535146	rs73153061	C	T	100	PASS	AC=361;AF=0.0720847;AN=5008;NS=2504;DP=22044;EAS_AF=0.0317;AMR_AF=0.0303;AFR_AF=0.1694;EUR_AF=0.0229;SAS_AF=0.0624;AA=C|||;VT=SNP
3	17535666	rs60158152	T	C	100	PASS	AC=474;AF=0.0946486;AN=5008;NS=2504;DP=17034;EAS_AF=0.0506;AMR_AF=0.0389;AFR_AF=0.2239;EUR_AF=0.0229;SAS_AF=0.0787;AA=C|||;VT=SNP
3	17537501	rs147716258	T	C	100	PASS	AC=18;AF=0.00359425;AN=5008;NS=2504;DP=18993;EAS_AF=0;AMR_AF=0;AFR_AF=0;EUR_AF=0.008;SAS_AF=0.0102;AA=T|||;VT=SNP
3	17537860	rs6780076	A	C	100	PASS	AC=478;AF=0.0954473;AN=5008;NS=2504;DP=20569;EAS_AF=0.0506;AMR_AF=0.0389;AFR_AF=0.2254;EUR_AF=0.0229;SAS_AF=0.0808;AA=C|||;VT=SNP
3	17538185	rs58233162	G	A	100	PASS	AC=395;AF=0.0788738;AN=5008;NS=2504;DP=19660;EAS_AF=0.0476;AMR_AF=0.0303;AFR_AF=0.1694;EUR_AF=0.0229;SAS_AF=0.0808;AA=G|||;VT=SNP
3	17538921	rs7618836	T	C	100	PASS	AC=426;AF=0.0850639;AN=5008;NS=2504;DP=16537;EAS_AF=0.0506;AMR_AF=0.0331;AFR_AF=0.1891;EUR_AF=0.0229;SAS_AF=0.0808;AA=t|||;VT=SNP
3	17539040	rs117347138	C	T	100	PASS	AC=126;AF=0.0251597;AN=5008;NS=2504;DP=17451;EAS_AF=0.0317;AMR_AF=0.0144;AFR_AF=0;EUR_AF=0.0209;SAS_AF=0.0644;AA=C|||;VT=SNP
3	17539387	rs73153063	G	T	100	PASS	AC=426;AF=0.0850639;AN=5008;NS=2504;DP=14832;EAS_AF=0.0506;AMR_AF=0.0331;AFR_AF=0.1891;EUR_AF=0.0229;SAS_AF=0.0808;AA=T|||;VT=SNP
3	17540183	rs73153064	T	C	100	PASS	AC=426;AF=0.0850639;AN=5008;NS=2504;DP=17488;EAS_AF=0.0506;AMR_AF=0.0331;AFR_AF=0.1891;EUR_AF=0.0229;SAS_AF=0.0808;AA=C|||;VT=SNP
3	17540992	rs137967159	C	G	100	PASS	AC=36;AF=0.0071885;AN=5008;NS=2504;DP=15025;EAS_AF=0;AMR_AF=0.0014;AFR_AF=0.0008;EUR_AF=0.0209;SAS_AF=0.0133;AA=C|||;VT=SNP
3	17542189	rs111919250	C	T	100	PASS	AC=46;AF=0.0091853;AN=5008;NS=2504;DP=16563;EAS_AF=0;AMR_AF=0.0187;AFR_AF=0.003;EUR_AF=0.0258;SAS_AF=0.0031;AA=C|||;VT=SNP
3	17544195	rs150886068	C	T	100	PASS	AC=19;AF=0.00379393;AN=5008;NS=2504;DP=18675;EAS_AF=0;AMR_AF=0.0101;AFR_AF=0;EUR_AF=0.0119;SAS_AF=0;AA=C|||;VT=SNP
3	17546245	rs73153068	C	T	100	PASS	AC=363;AF=0.072484;AN=5008;NS=2504;DP=16855;EAS_AF=0.0317;AMR_AF=0.0303;AFR_AF=0.1694;EUR_AF=0.0229;SAS_AF=0.0644;AA=C|||;VT=SNP
3	17548685	rs73153069	C	T	100	PASS	AC=423;AF=0.0844649;AN=5008;NS=2504;DP=16139;EAS_AF=0.0476;AMR_AF=0.0331;AFR_AF=0.1891;EUR_AF=0.0229;SAS_AF=0.0808;AA=T|||;VT=SNP
3	17548744	rs73153070	C	T	100	PASS	AC=423;AF=0.0844649;AN=5008;NS=2504;DP=15661;EAS_AF=0.0476;AMR_AF=0.0331;AFR_AF=0.1891;EUR_AF=0.0229;SAS_AF=0.0808;AA=T|||;VT=SNP
3	17548911	rs112910260	A	C	100	PASS	AC=426;AF=0.0850639;AN=5008;NS=2504;DP=14009;EAS_AF=0.0506;AMR_AF=0.0331;AFR_AF=0.1891;EUR_AF=0.0229;SAS_AF=0.0808;AA=A|||;VT=SNP
3	17548961	rs73153071	A	C	100	PASS	AC=426;AF=0.0850639;AN=5008;NS=2504;DP=14137;EAS_AF=0.0506;AMR_AF=0.0331;AFR_AF=0.1891;EUR_AF=0.0229;SAS_AF=0.0808;AA=C|||;VT=SNP
3	17549897	rs73153072	C	T	100	PASS	AC=423;AF=0.0844649;AN=5008;NS=2504;DP=17679;EAS_AF=0.0476;AMR_AF=0.0331;AFR_AF=0.1891;EUR_AF=0.0229;SAS_AF=0.0808;AA=C|||;VT=SNP
3	17549954	rs73153073	T	C	100	PASS	AC=426;AF=0.0850639;AN=5008;NS=2504;DP=17358;EAS_AF=0.0506;AMR_AF=0.0331;AFR_AF=0.1891;EUR_AF=0.0229;SAS_AF=0.0808;AA=T|||;VT=SNP;EX_TARGET
3	17550512	rs73153074	G	C	100	PASS	AC=426;AF=0.0850639;AN=5008;NS=2504;DP=15541;EAS_AF=0.0506;AMR_AF=0.0346;AFR_AF=0.1891;EUR_AF=0.0219;SAS_AF=0.0808;AA=G|||;VT=SNP
3	17550666	rs9310517	G	A	100	PASS	AC=2094;AF=0.418131;AN=5008;NS=2504;DP=14104;EAS_AF=0.0714;AMR_AF=0.3588;AFR_AF=0.7209;EUR_AF=0.4563;SAS_AF=0.3691;AA=A|||;VT=SNP
3	17551181	rs73153075	C	T	100	PASS	AC=426;AF=0.0850639;AN=5008;NS=2504;DP=16220;EAS_AF=0.0506;AMR_AF=0.0331;AFR_AF=0.1891;EUR_AF=0.0229;SAS_AF=0.0808;AA=T|||;VT=SNP
3	17553096	rs9876715	G	A	100	PASS	AC=524;AF=0.104633;AN=5008;NS=2504;DP=15817;EAS_AF=0.0506;AMR_AF=0.0403;AFR_AF=0.2595;EUR_AF=0.0229;SAS_AF=0.0808;AA=A|||;VT=SNP
3	17553891	rs11928397	C	A	100	PASS	AC=426;AF=0.0850639;AN=5008;NS=2504;DP=14347;EAS_AF=0.0506;AMR_AF=0.0331;AFR_AF=0.1891;EUR_AF=0.0229;SAS_AF=0.0808;AA=A|||;VT=SNP
3	17554181	rs9881850	C	T	100	PASS	AC=1585;AF=0.316494;AN=5008;NS=2504;DP=17747;EAS_AF=0.0208;AMR_AF=0.3256;AFR_AF=0.4584;EUR_AF=0.4384;SAS_AF=0.2975;AA=C|||;VT=SNP
3	17554269	rs77846871	G	A	100	PASS	AC=256;AF=0.0511182;AN=5008;NS=2504;DP=16587;EAS_AF=0.0317;AMR_AF=0.0245;AFR_AF=0.093;EUR_AF=0.0209;SAS_AF=0.0644;AA=G|||;VT=SNP
3	17554463	rs73153079	C	T	100	PASS	AC=423;AF=0.0844649;AN=5008;NS=2504;DP=18195;EAS_AF=0.0476;AMR_AF=0.0331;AFR_AF=0.1891;EUR_AF=0.0229;SAS_AF=0.0808;AA=C|||;VT=SNP
3	17554561	rs112560931	T	C	100	PASS	AC=426;AF=0.0850639;AN=5008;NS=2504;DP=16780;EAS_AF=0.0506;AMR_AF=0.0331;AFR_AF=0.1891;EUR_AF=0.0229;SAS_AF=0.0808;AA=C|||;VT=SNP
3	17554860	rs67851870	A	G	100	PASS	AC=990;AF=0.197684;AN=5008;NS=2504;DP=16417;EAS_AF=0.0208;AMR_AF=0.219;AFR_AF=0.1914;EUR_AF=0.2992;SAS_AF=0.2689;AA=A|||;VT=SNP
3	17555112	rs9713431	T	C	100	PASS	AC=426;AF=0.0850639;AN=5008;NS=2504;DP=17126;EAS_AF=0.0506;AMR_AF=0.0331;AFR_AF=0.1891;EUR_AF=0.0229;SAS_AF=0.0808;AA=T|||;VT=SNP
3	17555377	rs9812199	C	T	100	PASS	AC=1520;AF=0.303514;AN=5008;NS=2504;DP=18106;EAS_AF=0.0208;AMR_AF=0.3242;AFR_AF=0.4092;EUR_AF=0.4384;SAS_AF=0.2986;AA=C|||;VT=SNP
3	17555399	rs11915019	C	G	100	PASS	AC=426;AF=0.0850639;AN=5008;NS=2504;DP=17386;EAS_AF=0.0506;AMR_AF=0.0331;AFR_AF=0.1891;EUR_AF=0.0229;SAS_AF=0.0808;AA=G|||;VT=SNP
3	17555718	rs115515680	A	G	100	PASS	AC=94;AF=0.01877;AN=5008;NS=2504;DP=14450;EAS_AF=0;AMR_AF=0.036;AFR_AF=0;EUR_AF=0.0656;SAS_AF=0.0031;AA=A|||;VT=SNP
3	17555749	rs73153086	T	G	100	PASS	AC=426;AF=0.0850639;AN=5008;NS=2504;DP=15447;EAS_AF=0.0506;AMR_AF=0.0331;AFR_AF=0.1891;EUR_AF=0.0229;SAS_AF=0.0808;AA=T|||;VT=SNP
3	17556469	rs73153089	A	T	100	PASS	AC=426;AF=0.0850639;AN=5008;NS=2504;DP=10416;EAS_AF=0.0506;AMR_AF=0.0331;AFR_AF=0.1891;EUR_AF=0.0229;SAS_AF=0.0808;AA=A|||;VT=SNP
3	17556950	rs73153090	A	C	100	PASS	AC=677;AF=0.135184;AN=5008;NS=2504;DP=19633;EAS_AF=0.3006;AMR_AF=0.1599;AFR_AF=0.084;EUR_AF=0.0288;SAS_AF=0.1258;AA=A|||;VT=SNP
3	17557106	rs78235338	A	T	100	PASS	AC=423;AF=0.0844649;AN=5008;NS=2504;DP=18824;EAS_AF=0.0476;AMR_AF=0.0331;AFR_AF=0.1891;EUR_AF=0.0229;SAS_AF=0.0808;AA=A|||;VT=SNP
3	17557476	rs112745918	T	C	100	PASS	AC=114;AF=0.0227636;AN=5008;NS=2504;DP=19304;EAS_AF=0;AMR_AF=0.0317;AFR_AF=0.0053;EUR_AF=0.0567;SAS_AF=0.0286;AA=T|||;VT=SNP
3	17557533	rs73153093	T	C	100	PASS	AC=426;AF=0.0850639;AN=5008;NS=2504;DP=19070;EAS_AF=0.0506;AMR_AF=0.0331;AFR_AF=0.1891;EUR_AF=0.0229;SAS_AF=0.0808;AA=T|||;VT=SNP
3	17558167	rs78633307	C	A	100	PASS	AC=426;AF=0.0850639;AN=5008;NS=2504;DP=18159;EAS_AF=0.0506;AMR_AF=0.0331;AFR_AF=0.1891;EUR_AF=0.0229;SAS_AF=0.0808;AA=C|||;VT=SNP
3	17559486	rs117571854	G	T	100	PASS	AC=126;AF=0.0251597;AN=5008;NS=2504;DP=17104;EAS_AF=0.0317;AMR_AF=0.0144;AFR_AF=0;EUR_AF=0.0209;SAS_AF=0.0644;AA=G|||;VT=SNP
3	17559640	rs9681747	G	A	100	PASS	AC=363;AF=0.072484;AN=5008;NS=2504;DP=15839;EAS_AF=0.0317;AMR_AF=0.0303;AFR_AF=0.1694;EUR_AF=0.0229;SAS_AF=0.0644;AA=G|||;VT=SNP
3	17560332	rs73153096	G	T	100	PASS	AC=426;AF=0.0850639;AN=5008;NS=2504;DP=19360;EAS_AF=0.0506;AMR_AF=0.0331;AFR_AF=0.1891;EUR_AF=0.0229;SAS_AF=0.0808;AA=G|||;VT=SNP
3	17560414	rs78444569	G	A	100	PASS	AC=21;AF=0.00419329;AN=5008;NS=2504;DP=20550;EAS_AF=0;AMR_AF=0.0029;AFR_AF=0;EUR_AF=0.0149;SAS_AF=0.0041;AA=G|||;VT=SNP
3	17560915	rs12108135	T	A	100	PASS	AC=426;AF=0.0850639;AN=5008;NS=2504;DP=19552;EAS_AF=0.0506;AMR_AF=0.0331;AFR_AF=0.1891;EUR_AF=0.0229;SAS_AF=0.0808;AA=A|||;VT=SNP
3	17562830	rs58790051	C	G	100	PASS	AC=426;AF=0.0850639;AN=5008;NS=2504;DP=18811;EAS_AF=0.0506;AMR_AF=0.0331;AFR_AF=0.1891;EUR_AF=0.0229;SAS_AF=0.0808;AA=G|||;VT=SNP
3	17564002	rs60140283	G	C	100	PASS	AC=425;AF=0.0848642;AN=5008;NS=2504;DP=17175;EAS_AF=0.0496;AMR_AF=0.0331;AFR_AF=0.1891;EUR_AF=0.0229;SAS_AF=0.0808;AA=C|||;VT=SNP
3	17564105	rs73153102	C	T	100	PASS	AC=425;AF=0.0848642;AN=5008;NS=2504;DP=17832;EAS_AF=0.0496;AMR_AF=0.0331;AFR_AF=0.1891;EUR_AF=0.0229;SAS_AF=0.0808;AA=T|||;VT=SNP
3	17564291	rs73155203	T	A	100	PASS	AC=426;AF=0.0850639;AN=5008;NS=2504;DP=19346;EAS_AF=0.0506;AMR_AF=0.0331;AFR_AF=0.1891;EUR_AF=0.0229;SAS_AF=0.0808;AA=A|||;VT=SNP
3	17564777	rs73155205	A	G	100	PASS	AC=425;AF=0.0848642;AN=5008;NS=2504;DP=22182;EAS_AF=0.0496;AMR_AF=0.0331;AFR_AF=0.1891;EUR_AF=0.0229;SAS_AF=0.0808;AA=A|||;VT=SNP
3	17566444	rs73155206	A	C	100	PASS	AC=427;AF=0.0852636;AN=5008;NS=2504;DP=16874;EAS_AF=0.0506;AMR_AF=0.0331;AFR_AF=0.1899;EUR_AF=0.0229;SAS_AF=0.0808;AA=a|||;VT=SNP
3	17566709	rs113219782	A	C	100	PASS	AC=431;AF=0.0860623;AN=5008;NS=2504;DP=12577;EAS_AF=0.0506;AMR_AF=0.0331;AFR_AF=0.1929;EUR_AF=0.0229;SAS_AF=0.0808;AA=C|||;VT=SNP
3	17567154	rs73155208	C	T	100	PASS	AC=364;AF=0.0726837;AN=5008;NS=2504;DP=15363;EAS_AF=0.0317;AMR_AF=0.0303;AFR_AF=0.1702;EUR_AF=0.0229;SAS_AF=0.0644;AA=C|||;VT=SNP
3	17567220	rs9821318	C	T	100	PASS	AC=2113;AF=0.421925;AN=5008;NS=2504;DP=15022;EAS_AF=0.0714;AMR_AF=0.366;AFR_AF=0.7216;EUR_AF=0.4612;SAS_AF=0.3773;AA=T|||;VT=SNP
3	17567677	rs73155209	T	C	100	PASS	AC=426;AF=0.0850639;AN=5008;NS=2504;DP=15665;EAS_AF=0.0506;AMR_AF=0.0331;AFR_AF=0.1899;EUR_AF=0.0229;SAS_AF=0.0798;AA=T|||;VT=SNP
3	17567743	rs73155211	C	T	100	PASS	AC=427;AF=0.0852636;AN=5008;NS=2504;DP=17006;EAS_AF=0.0506;AMR_AF=0.0331;AFR_AF=0.1899;EUR_AF=0.0229;SAS_AF=0.0808;AA=T|||;VT=SNP
3	17568574	rs73155212	G	A	100	PASS	AC=396;AF=0.0790735;AN=5008;NS=2504;DP=21636;EAS_AF=0.0476;AMR_AF=0.0303;AFR_AF=0.1702;EUR_AF=0.0229;SAS_AF=0.0808;AA=G|||;VT=SNP
3	17568637	rs73155213	A	T	100	PASS	AC=427;AF=0.0852636;AN=5008;NS=2504;DP=20880;EAS_AF=0.0506;AMR_AF=0.0331;AFR_AF=0.1899;EUR_AF=0.0229;SAS_AF=0.0808;AA=T|||;VT=SNP
3	17568876	rs73155214	G	A	100	PASS	AC=427;AF=0.0852636;AN=5008;NS=2504;DP=20022;EAS_AF=0.0506;AMR_AF=0.0331;AFR_AF=0.1899;EUR_AF=0.0229;SAS_AF=0.0808;AA=A|||;VT=SNP
3	17569829	rs9757339	T	C	100	PASS	AC=2119;AF=0.423123;AN=5008;NS=2504;DP=20041;EAS_AF=0.0714;AMR_AF=0.366;AFR_AF=0.7262;EUR_AF=0.4602;SAS_AF=0.3783;AA=C|||;VT=SNP
3	17570571	rs111773804	T	C	100	PASS	AC=32;AF=0.00638978;AN=5008;NS=2504;DP=18636;EAS_AF=0;AMR_AF=0.0173;AFR_AF=0.0023;EUR_AF=0.0109;SAS_AF=0.0061;AA=T|||;VT=SNP
3	17570821	rs73155215	T	C	100	PASS	AC=427;AF=0.0852636;AN=5008;NS=2504;DP=17072;EAS_AF=0.0506;AMR_AF=0.0331;AFR_AF=0.1899;EUR_AF=0.0229;SAS_AF=0.0808;AA=C|||;VT=SNP
3	17570904	rs182588909	C	A	100	PASS	AC=23;AF=0.00459265;AN=5008;NS=2504;DP=15779;EAS_AF=0;AMR_AF=0.0014;AFR_AF=0.0008;EUR_AF=0.0089;SAS_AF=0.0123;AA=C|||;VT=SNP
3	17571283	rs73155225	C	T	100	PASS	AC=425;AF=0.0848642;AN=5008;NS=2504;DP=13278;EAS_AF=0.0506;AMR_AF=0.0331;AFR_AF=0.1884;EUR_AF=0.0229;SAS_AF=0.0808;AA=C|||;VT=SNP
3	17571304	rs73155226	T	C	100	PASS	AC=427;AF=0.0852636;AN=5008;NS=2504;DP=14778;EAS_AF=0.0506;AMR_AF=0.0331;AFR_AF=0.1899;EUR_AF=0.0229;SAS_AF=0.0808;AA=T|||;VT=SNP
3	17571565	rs111411051	A	G	100	PASS	AC=364;AF=0.0726837;AN=5008;NS=2504;DP=15462;EAS_AF=0.0317;AMR_AF=0.0303;AFR_AF=0.1702;EUR_AF=0.0229;SAS_AF=0.0644;AA=A|||;VT=SNP
3	17572129	rs114784870	G	C	100	PASS	AC=427;AF=0.0852636;AN=5008;NS=2504;DP=20291;EAS_AF=0.0506;AMR_AF=0.0331;AFR_AF=0.1899;EUR_AF=0.0229;SAS_AF=0.0808;AA=G|||;VT=SNP
3	17572229	rs139592795	C	T	100	PASS	AC=426;AF=0.0850639;AN=5008;NS=2504;DP=20150;EAS_AF=0.0506;AMR_AF=0.0331;AFR_AF=0.1891;EUR_AF=0.0229;SAS_AF=0.0808;AA=c|||;VT=SNP
3	17572663	rs139213030	G	T	100	PASS	AC=426;AF=0.0850639;AN=5008;NS=2504;DP=21759;EAS_AF=0.0506;AMR_AF=0.0331;AFR_AF=0.1891;EUR_AF=0.0229;SAS_AF=0.0808;AA=G|||;VT=SNP
3	17573523	rs151117566	C	T	100	PASS	AC=421;AF=0.0840655;AN=5008;NS=2504;DP=18945;EAS_AF=0.0506;AMR_AF=0.0317;AFR_AF=0.1861;EUR_AF=0.0229;SAS_AF=0.0808;AA=c|||;VT=SNP
3	17573564	rs146799605	T	C	100	PASS	AC=677;AF=0.135184;AN=5008;NS=2504;DP=19657;EAS_AF=0.2986;AMR_AF=0.1628;AFR_AF=0.0862;EUR_AF=0.0278;SAS_AF=0.1237;AA=T|||;VT=SNP
3	17574371	rs9681628	G	A	100	PASS	AC=426;AF=0.0850639;AN=5008;NS=2504;DP=16736;EAS_AF=0.0506;AMR_AF=0.0331;AFR_AF=0.1891;EUR_AF=0.0229;SAS_AF=0.0808;AA=T|||;VT=SNP
3	17574433	rs138336425	C	T	100	PASS	AC=58;AF=0.0115815;AN=5008;NS=2504;DP=17835;EAS_AF=0;AMR_AF=0.0058;AFR_AF=0.0015;EUR_AF=0.0199;SAS_AF=0.0327;AA=C|||;VT=SNP
3	17574743	rs76060279	C	T	100	PASS	AC=426;AF=0.0850639;AN=5008;NS=2504;DP=16292;EAS_AF=0.0506;AMR_AF=0.0331;AFR_AF=0.1891;EUR_AF=0.0229;SAS_AF=0.0808;AA=T|||;VT=SNP
3	17575292	rs73160923	G	A	100	PASS	AC=426;AF=0.0850639;AN=5008;NS=2504;DP=18483;EAS_AF=0.0506;AMR_AF=0.0331;AFR_AF=0.1891;EUR_AF=0.0229;SAS_AF=0.0808;AA=A|||;VT=SNP
3	17575466	rs74555047	A	T	100	PASS	AC=59;AF=0.0117812;AN=5008;NS=2504;DP=19792;EAS_AF=0;AMR_AF=0.0029;AFR_AF=0.0008;EUR_AF=0.0219;SAS_AF=0.0348;AA=A|||;VT=SNP
3	17575799	rs112045856	G	C	100	PASS	AC=205;AF=0.0409345;AN=5008;NS=2504;DP=19940;EAS_AF=0.004;AMR_AF=0.0706;AFR_AF=0.0068;EUR_AF=0.0686;SAS_AF=0.0757;AA=G|||;VT=SNP
3	17576505	rs9310519	G	A	100	PASS	AC=2219;AF=0.443091;AN=5008;NS=2504;DP=18860;EAS_AF=0.0714;AMR_AF=0.3862;AFR_AF=0.7352;EUR_AF=0.498;SAS_AF=0.4151;AA=A|||;VT=SNP
3	17577376	rs9310520	A	G	100	PASS	AC=2265;AF=0.452276;AN=5008;NS=2504;DP=15054;EAS_AF=0.0714;AMR_AF=0.3862;AFR_AF=0.7685;EUR_AF=0.498;SAS_AF=0.4172;AA=G|||;VT=SNP
3	17577830	rs58003185	A	G	100	PASS	AC=426;AF=0.0850639;AN=5008;NS=2504;DP=17333;EAS_AF=0.0506;AMR_AF=0.0331;AFR_AF=0.1891;EUR_AF=0.0229;SAS_AF=0.0808;AA=G|||;VT=SNP
3	17579354	rs58595628	G	A	100	PASS	AC=428;AF=0.0854633;AN=5008;NS=2504;DP=19960;EAS_AF=0.0516;AMR_AF=0.0331;AFR_AF=0.1891;EUR_AF=0.0229;SAS_AF=0.0818;AA=A|||;VT=SNP
3	17579919	rs56746012	A	C	100	PASS	AC=426;AF=0.0850639;AN=5008;NS=2504;DP=20970;EAS_AF=0.0506;AMR_AF=0.0331;AFR_AF=0.1891;EUR_AF=0.0229;SAS_AF=0.0808;AA=C|||;VT=SNP
3	17580213	rs116494155	A	G	100	PASS	AC=256;AF=0.0511182;AN=5008;NS=2504;DP=21735;EAS_AF=0.0317;AMR_AF=0.0245;AFR_AF=0.093;EUR_AF=0.0209;SAS_AF=0.0644;AA=A|||;VT=SNP
3	17580458	rs61284353	G	A	100	PASS	AC=426;AF=0.0850639;AN=5008;NS=2504;DP=20185;EAS_AF=0.0506;AMR_AF=0.0331;AFR_AF=0.1891;EUR_AF=0.0229;SAS_AF=0.0808;AA=G|||;VT=SNP
3	17580577	rs57344515	A	T	100	PASS	AC=426;AF=0.0850639;AN=5008;NS=2504;DP=19935;EAS_AF=0.0506;AMR_AF=0.0331;AFR_AF=0.1891;EUR_AF=0.0229;SAS_AF=0.0808;AA=-|||;VT=SNP
3	17580627	rs57087795	A	G	100	PASS	AC=426;AF=0.0850639;AN=5008;NS=2504;DP=19718;EAS_AF=0.0506;AMR_AF=0.0331;AFR_AF=0.1891;EUR_AF=0.0229;SAS_AF=0.0808;AA=G|||;VT=SNP
3	17581058	rs113362669	C	T	100	PASS	AC=420;AF=0.0838658;AN=5008;NS=2504;DP=18592;EAS_AF=0.0496;AMR_AF=0.0317;AFR_AF=0.1861;EUR_AF=0.0229;SAS_AF=0.0808;AA=T|||;VT=SNP
3	17581252	rs73160929	A	C	100	PASS	AC=426;AF=0.0850639;AN=5008;NS=2504;DP=20501;EAS_AF=0.0506;AMR_AF=0.0331;AFR_AF=0.1891;EUR_AF=0.0229;SAS_AF=0.0808;AA=C|||;VT=SNP
3	17581617	rs11920751	C	T	100	PASS	AC=426;AF=0.0850639;AN=5008;NS=2504;DP=19498;EAS_AF=0.0506;AMR_AF=0.0331;AFR_AF=0.1891;EUR_AF=0.0229;SAS_AF=0.0808;AA=C|||;VT=SNP
3	17582004	rs57487616	G	A	100	PASS	AC=426;AF=0.0850639;AN=5008;NS=2504;DP=17867;EAS_AF=0.0506;AMR_AF=0.0331;AFR_AF=0.1891;EUR_AF=0.0229;SAS_AF=0.0808;AA=G|||;VT=SNP
3	17582031	rs59582994	C	A	100	PASS	AC=420;AF=0.0838658;AN=5008;NS=2504;DP=16853;EAS_AF=0.0496;AMR_AF=0.0317;AFR_AF=0.1861;EUR_AF=0.0229;SAS_AF=0.0808;AA=A|||;VT=SNP
3	17582219	rs112303378	T	G	100	PASS	AC=425;AF=0.0848642;AN=5008;NS=2504;DP=13568;EAS_AF=0.0496;AMR_AF=0.0331;AFR_AF=0.1891;EUR_AF=0.0229;SAS_AF=0.0808;AA=T|||;VT=SNP
3	17583213	rs11922854	G	A	100	PASS	AC=426;AF=0.0850639;AN=5008;NS=2504;DP=18507;EAS_AF=0.0496;AMR_AF=0.0331;AFR_AF=0.1899;EUR_AF=0.0229;SAS_AF=0.0808;AA=A|||;VT=SNP
3	17583586	rs9758476	T	C	100	PASS	AC=4172;AF=0.833067;AN=5008;NS=2504;DP=16832;EAS_AF=0.7738;AMR_AF=0.8271;AFR_AF=0.9871;EUR_AF=0.6859;SAS_AF=0.8415;AA=C|||;VT=SNP
3	17583629	rs114717504	T	A	100	PASS	AC=363;AF=0.072484;AN=5008;NS=2504;DP=15181;EAS_AF=0.0317;AMR_AF=0.0303;AFR_AF=0.1694;EUR_AF=0.0229;SAS_AF=0.0644;AA=T|||;VT=SNP
3	17583670	rs73160937	T	C	100	PASS	AC=363;AF=0.072484;AN=5008;NS=2504;DP=15290;EAS_AF=0.0317;AMR_AF=0.0303;AFR_AF=0.1694;EUR_AF=0.0229;SAS_AF=0.0644;AA=T|||;VT=SNP
3	17584573	rs9875973	T	C	100	PASS	AC=2193;AF=0.437899;AN=5008;NS=2504;DP=17552;EAS_AF=0.0704;AMR_AF=0.3689;AFR_AF=0.7738;EUR_AF=0.4652;SAS_AF=0.3834;AA=C|||;VT=SNP
3	17584922	rs144436765	C	T	100	PASS	AC=22;AF=0.00439297;AN=5008;NS=2504;DP=16174;EAS_AF=0.001;AMR_AF=0.0014;AFR_AF=0.0008;EUR_AF=0.008;SAS_AF=0.0112;AA=C|||;VT=SNP
3	17584925	rs112069060	A	G	100	PASS	AC=424;AF=0.0846645;AN=5008;NS=2504;DP=16172;EAS_AF=0.0496;AMR_AF=0.0331;AFR_AF=0.1884;EUR_AF=0.0229;SAS_AF=0.0808;AA=G|||;VT=SNP
3	17585468	rs111651075	G	T	100	PASS	AC=425;AF=0.0848642;AN=5008;NS=2504;DP=14917;EAS_AF=0.0496;AMR_AF=0.0331;AFR_AF=0.1891;EUR_AF=0.0229;SAS_AF=0.0808;AA=T|||;VT=SNP
3	17586506	rs73160940	T	C	100	PASS	AC=420;AF=0.0838658;AN=5008;NS=2504;DP=14381;EAS_AF=0.0496;AMR_AF=0.0317;AFR_AF=0.1861;EUR_AF=0.0229;SAS_AF=0.0808;AA=T|||;VT=SNP
3	17586770	rs79107609	T	C	100	PASS	AC=73;AF=0.0145767;AN=5008;NS=2504;DP=16806;EAS_AF=0;AMR_AF=0.0274;AFR_AF=0.0015;EUR_AF=0.0328;SAS_AF=0.0194;AA=T|||;VT=SNP
3	17587734	rs73160942	A	C	100	PASS	AC=421;AF=0.0840655;AN=5008;NS=2504;DP=14116;EAS_AF=0.0496;AMR_AF=0.0317;AFR_AF=0.1868;EUR_AF=0.0229;SAS_AF=0.0808;AA=C|||;VT=SNP
3	17587983	rs145764731	C	T	100	PASS	AC=13;AF=0.00259585;AN=5008;NS=2504;DP=15887;EAS_AF=0;AMR_AF=0.0014;AFR_AF=0.0008;EUR_AF=0.006;SAS_AF=0.0051;AA=C|||;VT=SNP
3	17588575	rs9756494	A	G	100	PASS	AC=2185;AF=0.436302;AN=5008;NS=2504;DP=16978;EAS_AF=0.0714;AMR_AF=0.3674;AFR_AF=0.7655;EUR_AF=0.4682;SAS_AF=0.3834;AA=G|||;VT=SNP
3	17588917	rs117446454	T	C	100	PASS	AC=141;AF=0.028155;AN=5008;NS=2504;DP=16647;EAS_AF=0.0357;AMR_AF=0.0144;AFR_AF=0;EUR_AF=0.0209;SAS_AF=0.0757;AA=T|||;VT=SNP
3	17589880	rs13320647	A	C	100	PASS	AC=2188;AF=0.436901;AN=5008;NS=2504;DP=18948;EAS_AF=0.0714;AMR_AF=0.3674;AFR_AF=0.77;EUR_AF=0.4682;SAS_AF=0.3804;AA=C|||;VT=SNP
3	17589967	rs117113616	G	T	100	PASS	AC=128;AF=0.0255591;AN=5008;NS=2504;DP=15326;EAS_AF=0.0337;AMR_AF=0.0144;AFR_AF=0;EUR_AF=0.0209;SAS_AF=0.0644;AA=G|||;VT=SNP
3	17590375	rs73160943	C	T	100	PASS	AC=433;AF=0.0864617;AN=5008;NS=2504;DP=15903;EAS_AF=0.0516;AMR_AF=0.0303;AFR_AF=0.1952;EUR_AF=0.0229;SAS_AF=0.0808;AA=T|||;VT=SNP
3	17590640	rs117876378	A	G	100	PASS	AC=128;AF=0.0255591;AN=5008;NS=2504;DP=13894;EAS_AF=0.0337;AMR_AF=0.0144;AFR_AF=0;EUR_AF=0.0209;SAS_AF=0.0644;AA=A|||;VT=SNP
3	17591221	rs147145280	A	G	100	PASS	AC=449;AF=0.0896565;AN=5008;NS=2504;DP=12474;EAS_AF=0.0496;AMR_AF=0.0317;AFR_AF=0.208;EUR_AF=0.0229;SAS_AF=0.0808;AA=G|||;VT=SNP
3	17591587	rs62248272	A	G	100	PASS	AC=53;AF=0.0105831;AN=5008;NS=2504;DP=12883;EAS_AF=0;AMR_AF=0.0231;AFR_AF=0.0008;EUR_AF=0.0308;SAS_AF=0.0051;AA=A|||;VT=SNP
3	17592043	rs74626500	A	C	100	PASS	AC=340;AF=0.0678914;AN=5008;NS=2504;DP=16678;EAS_AF=0.0556;AMR_AF=0.0245;AFR_AF=0.1089;EUR_AF=0.0258;SAS_AF=0.0992;AA=a|||;VT=SNP
3	17593566	rs73160950	A	C	100	PASS	AC=451;AF=0.0900559;AN=5008;NS=2504;DP=16693;EAS_AF=0.0496;AMR_AF=0.0317;AFR_AF=0.2095;EUR_AF=0.0229;SAS_AF=0.0808;AA=C|||;VT=SNP
3	17593828	rs73160951	G	C	100	PASS	AC=450;AF=0.0898562;AN=5008;NS=2504;DP=17799;EAS_AF=0.0496;AMR_AF=0.0317;AFR_AF=0.2088;EUR_AF=0.0229;SAS_AF=0.0808;AA=C|||;VT=SNP
3	17593922	rs62248273	T	C	100	PASS	AC=64;AF=0.0127796;AN=5008;NS=2504;DP=19188;EAS_AF=0;AMR_AF=0.0245;AFR_AF=0.003;EUR_AF=0.0378;SAS_AF=0.0051;AA=T|||;VT=SNP
3	17594901	rs113498052	A	G	100	PASS	AC=128;AF=0.0255591;AN=5008;NS=2504;DP=20183;EAS_AF=0.0337;AMR_AF=0.0144;AFR_AF=0;EUR_AF=0.0209;SAS_AF=0.0644;AA=G|||;VT=SNP
3	17595025	rs117700980	T	C	100	PASS	AC=128;AF=0.0255591;AN=5008;NS=2504;DP=20036;EAS_AF=0.0337;AMR_AF=0.0144;AFR_AF=0;EUR_AF=0.0209;SAS_AF=0.0644;AA=T|||;VT=SNP
3	17595617	rs11914797	C	G	100	PASS	AC=450;AF=0.0898562;AN=5008;NS=2504;DP=21561;EAS_AF=0.0496;AMR_AF=0.0317;AFR_AF=0.2088;EUR_AF=0.0229;SAS_AF=0.0808;AA=G|||;VT=SNP
3	17595722	rs118001271	C	T	100	PASS	AC=134;AF=0.0267572;AN=5008;NS=2504;DP=22323;EAS_AF=0.0337;AMR_AF=0.0144;AFR_AF=0.0045;EUR_AF=0.0209;SAS_AF=0.0644;AA=C|||;VT=SNP
3	17597486	rs112436581	C	G	100	PASS	AC=128;AF=0.0255591;AN=5008;NS=2504;DP=18968;EAS_AF=0.0337;AMR_AF=0.0144;AFR_AF=0;EUR_AF=0.0209;SAS_AF=0.0644;AA=G|||;VT=SNP
3	17598122	rs73160957	A	T	100	PASS	AC=448;AF=0.0894569;AN=5008;NS=2504;DP=16973;EAS_AF=0.0496;AMR_AF=0.0317;AFR_AF=0.2073;EUR_AF=0.0229;SAS_AF=0.0808;AA=T|||;VT=SNP
3	17598789	rs12185952	G	T	100	PASS	AC=449;AF=0.0896565;AN=5008;NS=2504;DP=17105;EAS_AF=0.0496;AMR_AF=0.0317;AFR_AF=0.208;EUR_AF=0.0229;SAS_AF=0.0808;AA=T|||;VT=SNP
3	17599758	rs117412096	T	C	100	PASS	AC=128;AF=0.0255591;AN=5008;NS=2504;DP=14435;EAS_AF=0.0337;AMR_AF=0.0144;AFR_AF=0;EUR_AF=0.0209;SAS_AF=0.0644;AA=T|||;VT=SNP
3	17603942	rs140224494	C	T	100	PASS	AC=31;AF=0.0061901;AN=5008;NS=2504;DP=12719;EAS_AF=0;AMR_AF=0.0173;AFR_AF=0.0015;EUR_AF=0.0109;SAS_AF=0.0061;AA=A|||;VT=SNP
3	17604736	rs78172794	T	C	100	PASS	AC=129;AF=0.0257588;AN=5008;NS=2504;DP=18243;EAS_AF=0.0347;AMR_AF=0.0144;AFR_AF=0;EUR_AF=0.0209;SAS_AF=0.0644;AA=T|||;VT=SNP
3	17605524	rs191369067	T	C	100	PASS	AC=64;AF=0.0127796;AN=5008;NS=2504;DP=15446;EAS_AF=0;AMR_AF=0.0274;AFR_AF=0.003;EUR_AF=0.0358;SAS_AF=0.0051;AA=T|||;VT=SNP
3	17605554	rs113834739	A	G	100	PASS	AC=350;AF=0.0698882;AN=5008;NS=2504;DP=15444;EAS_AF=0.001;AMR_AF=0.0303;AFR_AF=0.2337;EUR_AF=0.0149;SAS_AF=0.0041;AA=G|||;VT=SNP
3	17605564	rs537522318	G	A	100	PASS	AC=14;AF=0.00279553;AN=5008;NS=2504;DP=15236;EAS_AF=0;AMR_AF=0.0072;AFR_AF=0;EUR_AF=0.008;SAS_AF=0.001;AA=G|||;VT=SNP
3	17605565	rs114824717	T	C	100	PASS	AC=52;AF=0.0103834;AN=5008;NS=2504;DP=15220;EAS_AF=0;AMR_AF=0.0072;AFR_AF=0.0272;EUR_AF=0.0099;SAS_AF=0.001;AA=T|||;VT=SNP
3	17605841	rs185221596	T	G	100	PASS	AC=16;AF=0.00319489;AN=5008;NS=2504;DP=14537;EAS_AF=0;AMR_AF=0.0029;AFR_AF=0.0015;EUR_AF=0.0099;SAS_AF=0.002;AA=T|||;VT=SNP
3	17605859	rs74450778	T	C	100	PASS	AC=449;AF=0.0896565;AN=5008;NS=2504;DP=14661;EAS_AF=0.0506;AMR_AF=0.0331;AFR_AF=0.2073;EUR_AF=0.0219;SAS_AF=0.0808;AA=C|||;VT=SNP
3	17606465	rs116043448	A	G	100	PASS	AC=77;AF=0.0153754;AN=5008;NS=2504;DP=17885;EAS_AF=0;AMR_AF=0.0187;AFR_AF=0.0008;EUR_AF=0.0308;SAS_AF=0.0327;AA=A|||;VT=SNP
3	17606532	rs138177689	G	A	100	PASS	AC=29;AF=0.00579073;AN=5008;NS=2504;DP=16349;EAS_AF=0;AMR_AF=0.0173;AFR_AF=0.0008;EUR_AF=0.0139;SAS_AF=0.002;AA=G|||;VT=SNP
3	17607655	rs77160913	A	T	100	PASS	AC=96;AF=0.0191693;AN=5008;NS=2504;DP=18706;EAS_AF=0;AMR_AF=0.0058;AFR_AF=0.0023;EUR_AF=0.0308;SAS_AF=0.0593;AA=A|||;VT=SNP
3	17607956	rs9847461	C	G	100	PASS	AC=1527;AF=0.304912;AN=5008;NS=2504;DP=16510;EAS_AF=0.0218;AMR_AF=0.3242;AFR_AF=0.413;EUR_AF=0.4423;SAS_AF=0.2955;AA=C|||;VT=SNP
3	17607991	rs9847477	C	G	100	PASS	AC=2131;AF=0.425519;AN=5008;NS=2504;DP=15761;EAS_AF=0.0724;AMR_AF=0.366;AFR_AF=0.736;EUR_AF=0.4622;SAS_AF=0.3742;AA=G|||;VT=SNP
3	17608012	rs116198321	A	G	100	PASS	AC=53;AF=0.0105831;AN=5008;NS=2504;DP=15816;EAS_AF=0;AMR_AF=0.0043;AFR_AF=0;EUR_AF=0.0328;SAS_AF=0.0174;AA=A|||;VT=SNP
3	17608123	rs79513975	G	A	100	PASS	AC=24;AF=0.00479233;AN=5008;NS=2504;DP=15203;EAS_AF=0;AMR_AF=0.0115;AFR_AF=0.0008;EUR_AF=0.0139;SAS_AF=0.001;AA=A|||;VT=SNP
3	17609545	rs78606789	T	C	100	PASS	AC=47;AF=0.00938498;AN=5008;NS=2504;DP=14764;EAS_AF=0;AMR_AF=0.0115;AFR_AF=0.0008;EUR_AF=0.0288;SAS_AF=0.0092;AA=T|||;VT=SNP
3	17610321	rs62248275	G	A	100	PASS	AC=62;AF=0.0123802;AN=5008;NS=2504;DP=15881;EAS_AF=0;AMR_AF=0.0245;AFR_AF=0.003;EUR_AF=0.0358;SAS_AF=0.0051;AA=G|||;VT=SNP
3	17611318	rs73160967	C	A	100	PASS	AC=418;AF=0.0834665;AN=5008;NS=2504;DP=12983;EAS_AF=0.0347;AMR_AF=0.0317;AFR_AF=0.208;EUR_AF=0.0229;SAS_AF=0.0644;AA=A|||;VT=SNP
3	17611792	rs148117988	A	G	100	PASS	AC=129;AF=0.0257588;AN=5008;NS=2504;DP=19513;EAS_AF=0.0347;AMR_AF=0.0144;AFR_AF=0;EUR_AF=0.0209;SAS_AF=0.0644;AA=A|||;VT=SNP
3	17612322	rs187651831	T	C	100	PASS	AC=25;AF=0.00499201;AN=5008;NS=2504;DP=16465;EAS_AF=0;AMR_AF=0.0086;AFR_AF=0;EUR_AF=0.008;SAS_AF=0.0112;AA=T|||;VT=SNP
3	17612800	rs13080367	T	C	100	PASS	AC=40;AF=0.00798722;AN=5008;NS=2504;DP=18508;EAS_AF=0;AMR_AF=0.0144;AFR_AF=0.0053;EUR_AF=0.0119;SAS_AF=0.0112;AA=T|||;VT=SNP
3	17613323	rs73165725	C	T	100	PASS	AC=508;AF=0.101438;AN=5008;NS=2504;DP=23504;EAS_AF=0.0506;AMR_AF=0.0375;AFR_AF=0.2489;EUR_AF=0.0229;SAS_AF=0.0808;AA=T|||;VT=SNP
3	17613845	rs9851302	G	T	100	PASS	AC=510;AF=0.101837;AN=5008;NS=2504;DP=19141;EAS_AF=0.0506;AMR_AF=0.0389;AFR_AF=0.2489;EUR_AF=0.0229;SAS_AF=0.0818;AA=T|||;VT=SNP
3	17613896	rs73165729	C	T	100	PASS	AC=449;AF=0.0896565;AN=5008;NS=2504;DP=19735;EAS_AF=0.0506;AMR_AF=0.0317;AFR_AF=0.2073;EUR_AF=0.0229;SAS_AF=0.0808;AA=T|||;VT=SNP
3	17614095	rs78047358	T	A	100	PASS	AC=53;AF=0.0105831;AN=5008;NS=2504;DP=20954;EAS_AF=0;AMR_AF=0.0043;AFR_AF=0;EUR_AF=0.0328;SAS_AF=0.0174;AA=T|||;VT=SNP
3	17614343	rs116956590	T	C	100	PASS	AC=129;AF=0.0257588;AN=5008;NS=2504;DP=20783;EAS_AF=0.0347;AMR_AF=0.0144;AFR_AF=0;EUR_AF=0.0209;SAS_AF=0.0644;AA=T|||;VT=SNP
3	17614669	rs117187080	G	A	100	PASS	AC=129;AF=0.0257588;AN=5008;NS=2504;DP=19883;EAS_AF=0.0347;AMR_AF=0.0144;AFR_AF=0;EUR_AF=0.0209;SAS_AF=0.0644;AA=G|||;VT=SNP
3	17614684	rs116770430	C	T	100	PASS	AC=50;AF=0.00998403;AN=5008;NS=2504;DP=19929;EAS_AF=0;AMR_AF=0.0259;AFR_AF=0.0008;EUR_AF=0.0239;SAS_AF=0.0072;AA=C|||;VT=SNP
3	17614771	rs139875796	C	T	100	PASS	AC=25;AF=0.00499201;AN=5008;NS=2504;DP=19383;EAS_AF=0;AMR_AF=0.0086;AFR_AF=0;EUR_AF=0.008;SAS_AF=0.0112;AA=C|||;VT=SNP
3	17615180	rs116932183	C	T	100	PASS	AC=129;AF=0.0257588;AN=5008;NS=2504;DP=18001;EAS_AF=0.0347;AMR_AF=0.0144;AFR_AF=0;EUR_AF=0.0209;SAS_AF=0.0644;AA=C|||;VT=SNP
3	17615550	rs114503795	T	C	100	PASS	AC=129;AF=0.0257588;AN=5008;NS=2504;DP=19453;EAS_AF=0.0347;AMR_AF=0.0144;AFR_AF=0;EUR_AF=0.0209;SAS_AF=0.0644;AA=T|||;VT=SNP
3	17615737	rs9823767	A	G	100	PASS	AC=2150;AF=0.429313;AN=5008;NS=2504;DP=20249;EAS_AF=0.0714;AMR_AF=0.3674;AFR_AF=0.7421;EUR_AF=0.4682;SAS_AF=0.3793;AA=G|||;VT=SNP
3	17615777	rs140176242	G	A	100	PASS	AC=29;AF=0.00579073;AN=5008;NS=2504;DP=19898;EAS_AF=0;AMR_AF=0.0086;AFR_AF=0;EUR_AF=0.0229;SAS_AF=0;AA=G|||;VT=SNP
3	17617711	rs77762232	A	C	100	PASS	AC=20;AF=0.00399361;AN=5008;NS=2504;DP=15900;EAS_AF=0;AMR_AF=0.0029;AFR_AF=0;EUR_AF=0.0139;SAS_AF=0.0041;AA=A|||;VT=SNP
3	17617752	rs111582657	A	T	100	PASS	AC=15;AF=0.00299521;AN=5008;NS=2504;DP=15770;EAS_AF=0;AMR_AF=0.0072;AFR_AF=0;EUR_AF=0.0089;SAS_AF=0.001;AA=A|||;VT=SNP
3	17618784	rs75073700	A	T	100	PASS	AC=93;AF=0.0185703;AN=5008;NS=2504;DP=16913;EAS_AF=0;AMR_AF=0.036;AFR_AF=0;EUR_AF=0.0646;SAS_AF=0.0031;AA=A|||;VT=SNP
3	17619527	rs118020549	A	T	100	PASS	AC=129;AF=0.0257588;AN=5008;NS=2504;DP=19615;EAS_AF=0.0347;AMR_AF=0.0144;AFR_AF=0;EUR_AF=0.0209;SAS_AF=0.0644;AA=T|||;VT=SNP
3	17620598	rs117574802	C	A	100	PASS	AC=129;AF=0.0257588;AN=5008;NS=2504;DP=17000;EAS_AF=0.0347;AMR_AF=0.0144;AFR_AF=0;EUR_AF=0.0209;SAS_AF=0.0644;AA=C|||;VT=SNP
3	17620735	rs116031773	T	A	100	PASS	AC=129;AF=0.0257588;AN=5008;NS=2504;DP=17272;EAS_AF=0.0347;AMR_AF=0.0144;AFR_AF=0;EUR_AF=0.0209;SAS_AF=0.0644;AA=A|||;VT=SNP
3	17620915	rs73165734	G	A	100	PASS	AC=452;AF=0.0902556;AN=5008;NS=2504;DP=17688;EAS_AF=0.0506;AMR_AF=0.0331;AFR_AF=0.2088;EUR_AF=0.0229;SAS_AF=0.0808;AA=A|||;VT=SNP
3	17621514	rs116207575	G	A	100	PASS	AC=62;AF=0.0123802;AN=5008;NS=2504;DP=19533;EAS_AF=0;AMR_AF=0.0072;AFR_AF=0.0242;EUR_AF=0.0169;SAS_AF=0.0082;AA=G|||;VT=SNP
3	17621586	rs73165735	T	G	100	PASS	AC=452;AF=0.0902556;AN=5008;NS=2504;DP=18459;EAS_AF=0.0506;AMR_AF=0.0331;AFR_AF=0.2088;EUR_AF=0.0229;SAS_AF=0.0808;AA=G|||;VT=SNP
3	17622535	rs117923952	G	C	100	PASS	AC=117;AF=0.0233626;AN=5008;NS=2504;DP=20386;EAS_AF=0.0327;AMR_AF=0.0144;AFR_AF=0;EUR_AF=0.0209;SAS_AF=0.0542;AA=G|||;VT=SNP
3	17623862	rs73028303	T	C	100	PASS	AC=39;AF=0.00778754;AN=5008;NS=2504;DP=16746;EAS_AF=0;AMR_AF=0.0202;AFR_AF=0.0008;EUR_AF=0.0209;SAS_AF=0.0031;AA=T|||;VT=SNP
3	17624579	rs9880971	C	A	100	PASS	AC=1528;AF=0.305112;AN=5008;NS=2504;DP=14060;EAS_AF=0.0208;AMR_AF=0.3242;AFR_AF=0.4107;EUR_AF=0.4443;SAS_AF=0.2986;AA=C|||;VT=SNP
3	17624602	rs9881089	C	A	100	PASS	AC=1600;AF=0.319489;AN=5008;NS=2504;DP=13466;EAS_AF=0.0208;AMR_AF=0.3271;AFR_AF=0.4637;EUR_AF=0.4443;SAS_AF=0.2986;AA=C|||;VT=SNP
3	17624708	rs138074221	T	C	100	PASS	AC=128;AF=0.0255591;AN=5008;NS=2504;DP=15048;EAS_AF=0.0347;AMR_AF=0.0144;AFR_AF=0;EUR_AF=0.0209;SAS_AF=0.0634;AA=C|||;VT=SNP
3	17624728	rs149544724	G	C	100	PASS	AC=128;AF=0.0255591;AN=5008;NS=2504;DP=15335;EAS_AF=0.0347;AMR_AF=0.0144;AFR_AF=0;EUR_AF=0.0209;SAS_AF=0.0634;AA=G|||;VT=SNP
3	17625935	rs80314744	T	C	100	PASS	AC=128;AF=0.0255591;AN=5008;NS=2504;DP=17742;EAS_AF=0.0347;AMR_AF=0.0144;AFR_AF=0;EUR_AF=0.0209;SAS_AF=0.0634;AA=T|||;VT=SNP
3	17625955	rs118183823	C	T	100	PASS	AC=128;AF=0.0255591;AN=5008;NS=2504;DP=17359;EAS_AF=0.0347;AMR_AF=0.0144;AFR_AF=0;EUR_AF=0.0209;SAS_AF=0.0634;AA=T|||;VT=SNP
3	17626341	rs137948604	G	C	100	PASS	AC=128;AF=0.0255591;AN=5008;NS=2504;DP=14803;EAS_AF=0.0347;AMR_AF=0.0144;AFR_AF=0;EUR_AF=0.0209;SAS_AF=0.0634;AA=G|||;VT=SNP
3	17626394	rs9310523	C	T	100	PASS	AC=1130;AF=0.225639;AN=5008;NS=2504;DP=16317;EAS_AF=0.0208;AMR_AF=0.2507;AFR_AF=0.2496;EUR_AF=0.335;SAS_AF=0.274;AA=C|||;VT=SNP
3	17627265	rs74398122	C	T	100	PASS	AC=115;AF=0.0229633;AN=5008;NS=2504;DP=16023;EAS_AF=0.004;AMR_AF=0.0058;AFR_AF=0.003;EUR_AF=0.0328;SAS_AF=0.0716;AA=C|||;VT=SNP
3	17627877	rs9681332	G	A	100	PASS	AC=397;AF=0.0792732;AN=5008;NS=2504;DP=18226;EAS_AF=0;AMR_AF=0.0735;AFR_AF=0.1611;EUR_AF=0.1083;SAS_AF=0.0245;AA=G|||;VT=SNP
3	17631243	rs117138682	T	C	100	PASS	AC=129;AF=0.0257588;AN=5008;NS=2504;DP=19180;EAS_AF=0.0347;AMR_AF=0.0144;AFR_AF=0;EUR_AF=0.0209;SAS_AF=0.0644;AA=T|||;VT=SNP
3	17631322	rs76089785	A	G	100	PASS	AC=101;AF=0.0201677;AN=5008;NS=2504;DP=16842;EAS_AF=0;AMR_AF=0.0375;AFR_AF=0.0015;EUR_AF=0.0666;SAS_AF=0.0061;AA=A|||;VT=SNP
3	17631880	rs9815204	C	T	100	PASS	AC=2122;AF=0.423722;AN=5008;NS=2504;DP=21527;EAS_AF=0.0714;AMR_AF=0.366;AFR_AF=0.7231;EUR_AF=0.4662;SAS_AF=0.3793;AA=T|||;VT=SNP
3	17632096	rs116223019	G	A	100	PASS	AC=36;AF=0.0071885;AN=5008;NS=2504;DP=20936;EAS_AF=0;AMR_AF=0.0014;AFR_AF=0.0008;EUR_AF=0.0209;SAS_AF=0.0133;AA=G|||;VT=SNP
3	17633044	rs117797023	T	C	100	PASS	AC=130;AF=0.0259585;AN=5008;NS=2504;DP=16934;EAS_AF=0.0357;AMR_AF=0.0144;AFR_AF=0;EUR_AF=0.0209;SAS_AF=0.0644;AA=T|||;VT=SNP
3	17633137	rs117970196	C	T	100	PASS	AC=129;AF=0.0257588;AN=5008;NS=2504;DP=18803;EAS_AF=0.0347;AMR_AF=0.0144;AFR_AF=0;EUR_AF=0.0209;SAS_AF=0.0644;AA=C|||;VT=SNP
3	17633189	rs117568285	G	A	100	PASS	AC=129;AF=0.0257588;AN=5008;NS=2504;DP=19025;EAS_AF=0.0347;AMR_AF=0.0144;AFR_AF=0;EUR_AF=0.0209;SAS_AF=0.0644;AA=G|||;VT=SNP
3	17633319	rs114842964	T	C	100	PASS	AC=129;AF=0.0257588;AN=5008;NS=2504;DP=20122;EAS_AF=0.0347;AMR_AF=0.0144;AFR_AF=0;EUR_AF=0.0209;SAS_AF=0.0644;AA=t|||;VT=SNP
3	17633526	rs111494648	C	T	100	PASS	AC=723;AF=0.144369;AN=5008;NS=2504;DP=20755;EAS_AF=0.2927;AMR_AF=0.1628;AFR_AF=0.1271;EUR_AF=0.0258;SAS_AF=0.1237;AA=C|||;VT=SNP
3	17634502	rs112343013	T	C	100	PASS	AC=18;AF=0.00359425;AN=5008;NS=2504;DP=22674;EAS_AF=0;AMR_AF=0.0101;AFR_AF=0;EUR_AF=0.0099;SAS_AF=0.001;AA=T|||;VT=SNP
3	17634543	rs112842382	G	A	100	PASS	AC=46;AF=0.0091853;AN=5008;NS=2504;DP=22493;EAS_AF=0;AMR_AF=0.0187;AFR_AF=0.003;EUR_AF=0.0258;SAS_AF=0.0031;AA=G|||;VT=SNP
3	17634592	rs140442444	T	C	100	PASS	AC=25;AF=0.00499201;AN=5008;NS=2504;DP=22208;EAS_AF=0;AMR_AF=0.0086;AFR_AF=0;EUR_AF=0.008;SAS_AF=0.0112;AA=T|||;VT=SNP
3	17635383	rs73028308	C	T	100	PASS	AC=40;AF=0.00798722;AN=5008;NS=2504;DP=22590;EAS_AF=0;AMR_AF=0.0202;AFR_AF=0.0008;EUR_AF=0.0209;SAS_AF=0.0041;AA=C|||;VT=SNP
3	17635738	rs12152509	A	G	100	PASS	AC=450;AF=0.0898562;AN=5008;NS=2504;DP=23816;EAS_AF=0.0506;AMR_AF=0.0317;AFR_AF=0.208;EUR_AF=0.0229;SAS_AF=0.0808;AA=G|||;VT=SNP
3	17637361	rs76190492	A	T	100	PASS	AC=130;AF=0.0259585;AN=5008;NS=2504;DP=22277;EAS_AF=0.0347;AMR_AF=0.0144;AFR_AF=0;EUR_AF=0.0209;SAS_AF=0.0654;AA=T|||;VT=SNP
3	17639547	rs78965046	C	A	100	PASS	AC=129;AF=0.0257588;AN=5008;NS=2504;DP=12945;EAS_AF=0.0347;AMR_AF=0.0144;AFR_AF=0;EUR_AF=0.0209;SAS_AF=0.0644;AA=C|||;VT=SNP
3	17639796	rs75114096	A	G	100	PASS	AC=50;AF=0.00998403;AN=5008;NS=2504;DP=14749;EAS_AF=0;AMR_AF=0.0115;AFR_AF=0.0008;EUR_AF=0.0288;SAS_AF=0.0123;AA=A|||;VT=SNP
3	17640071	rs9853571	T	C	100	PASS	AC=1608;AF=0.321086;AN=5008;NS=2504;DP=17005;EAS_AF=0.0198;AMR_AF=0.3271;AFR_AF=0.4705;EUR_AF=0.4443;SAS_AF=0.2986;AA=T|||;VT=SNP
3	17640669	rs78514070	A	G	100	PASS	AC=443;AF=0.0884585;AN=5008;NS=2504;DP=17652;EAS_AF=0.0506;AMR_AF=0.0317;AFR_AF=0.2027;EUR_AF=0.0229;SAS_AF=0.0808;AA=a|||;VT=SNP
3	17640706	rs9310524	C	T	100	PASS	AC=2214;AF=0.442093;AN=5008;NS=2504;DP=17191;EAS_AF=0.0714;AMR_AF=0.3847;AFR_AF=0.7806;EUR_AF=0.4672;SAS_AF=0.3814;AA=T|||;VT=SNP
3	17641194	rs9310525	A	C	100	PASS	AC=4168;AF=0.832268;AN=5008;NS=2504;DP=18460;EAS_AF=0.7698;AMR_AF=0.8256;AFR_AF=0.9871;EUR_AF=0.6859;SAS_AF=0.8425;AA=C|||;VT=SNP
3	17641217	rs73165764	T	C	100	PASS	AC=443;AF=0.0884585;AN=5008;NS=2504;DP=17479;EAS_AF=0.0506;AMR_AF=0.0317;AFR_AF=0.2027;EUR_AF=0.0229;SAS_AF=0.0808;AA=C|||;VT=SNP
3	17641938	rs142089294	A	G	100	PASS	AC=129;AF=0.0257588;AN=5008;NS=2504;DP=17133;EAS_AF=0.0347;AMR_AF=0.0144;AFR_AF=0;EUR_AF=0.0209;SAS_AF=0.0644;AA=A|||;VT=SNP
3	17642248	rs11921699	G	A	100	PASS	AC=424;AF=0.0846645;AN=5008;NS=2504;DP=14576;EAS_AF=0.0506;AMR_AF=0.0303;AFR_AF=0.1891;EUR_AF=0.0229;SAS_AF=0.0808;AA=A|||;VT=SNP
3	17642325	rs181096916	A	G	100	PASS	AC=149;AF=0.0297524;AN=5008;NS=2504;DP=14730;EAS_AF=0.0347;AMR_AF=0.0159;AFR_AF=0.0144;EUR_AF=0.0209;SAS_AF=0.0644;AA=a|||;VT=SNP
3	17642376	rs117408000	C	T	100	PASS	AC=129;AF=0.0257588;AN=5008;NS=2504;DP=16350;EAS_AF=0.0347;AMR_AF=0.0144;AFR_AF=0;EUR_AF=0.0209;SAS_AF=0.0644;AA=T|||;VT=SNP
3	17642503	rs118190515	T	G	100	PASS	AC=129;AF=0.0257588;AN=5008;NS=2504;DP=16209;EAS_AF=0.0347;AMR_AF=0.0144;AFR_AF=0;EUR_AF=0.0209;SAS_AF=0.0644;AA=G|||;VT=SNP
3	17642510	rs117163706	C	T	100	PASS	AC=129;AF=0.0257588;AN=5008;NS=2504;DP=16169;EAS_AF=0.0347;AMR_AF=0.0144;AFR_AF=0;EUR_AF=0.0209;SAS_AF=0.0644;AA=C|||;VT=SNP
3	17642605	rs115763416	C	T	100	PASS	AC=129;AF=0.0257588;AN=5008;NS=2504;DP=18377;EAS_AF=0.0347;AMR_AF=0.0144;AFR_AF=0;EUR_AF=0.0209;SAS_AF=0.0644;AA=T|||;VT=SNP
3	17642774	rs151003103	G	A	100	PASS	AC=76;AF=0.0151757;AN=5008;NS=2504;DP=17402;EAS_AF=0;AMR_AF=0.0187;AFR_AF=0.0008;EUR_AF=0.0308;SAS_AF=0.0317;AA=g|||;VT=SNP
3	17643034	rs9310526	T	G	100	PASS	AC=2215;AF=0.442292;AN=5008;NS=2504;DP=17384;EAS_AF=0.0714;AMR_AF=0.3847;AFR_AF=0.7806;EUR_AF=0.4682;SAS_AF=0.3814;AA=G|||;VT=SNP
3	17643208	rs117091685	A	G	100	PASS	AC=129;AF=0.0257588;AN=5008;NS=2504;DP=16730;EAS_AF=0.0347;AMR_AF=0.0144;AFR_AF=0;EUR_AF=0.0209;SAS_AF=0.0644;AA=G|||;VT=SNP
3	17643593	rs147591010	T	G	100	PASS	AC=129;AF=0.0257588;AN=5008;NS=2504;DP=18586;EAS_AF=0.0347;AMR_AF=0.0144;AFR_AF=0;EUR_AF=0.0209;SAS_AF=0.0644;AA=G|||;VT=SNP
3	17643890	rs115112282	C	T	100	PASS	AC=129;AF=0.0257588;AN=5008;NS=2504;DP=16826;EAS_AF=0.0347;AMR_AF=0.0144;AFR_AF=0;EUR_AF=0.0209;SAS_AF=0.0644;AA=C|||;VT=SNP
3	17644775	rs12496758	T	C	100	PASS	AC=74;AF=0.0147764;AN=5008;NS=2504;DP=16352;EAS_AF=0;AMR_AF=0.0274;AFR_AF=0.0015;EUR_AF=0.0338;SAS_AF=0.0194;AA=T|||;VT=SNP
3	17645229	rs9860854	G	C	100	PASS	AC=2134;AF=0.426118;AN=5008;NS=2504;DP=16413;EAS_AF=0.0714;AMR_AF=0.366;AFR_AF=0.73;EUR_AF=0.4682;SAS_AF=0.3804;AA=C|||;VT=SNP
3	17645585	rs74429934	A	G	100	PASS	AC=397;AF=0.0792732;AN=5008;NS=2504;DP=3111;EAS_AF=0;AMR_AF=0.0735;AFR_AF=0.1604;EUR_AF=0.1093;SAS_AF=0.0245;AA=A|||;VT=SNP
3	17646395	rs112087742	G	T	100	PASS	AC=443;AF=0.0884585;AN=5008;NS=2504;DP=19979;EAS_AF=0.0506;AMR_AF=0.0317;AFR_AF=0.2027;EUR_AF=0.0229;SAS_AF=0.0808;AA=T|||;VT=SNP
3	17647316	rs117572665	G	C	100	PASS	AC=129;AF=0.0257588;AN=5008;NS=2504;DP=17117;EAS_AF=0.0347;AMR_AF=0.0144;AFR_AF=0;EUR_AF=0.0209;SAS_AF=0.0644;AA=G|||;VT=SNP
3	17647656	rs117893100	G	A	100	PASS	AC=145;AF=0.0289537;AN=5008;NS=2504;DP=16982;EAS_AF=0.0357;AMR_AF=0.0159;AFR_AF=0.0106;EUR_AF=0.0209;SAS_AF=0.0644;AA=A|||;VT=SNP
3	17648133	rs182213940	T	C	100	PASS	AC=13;AF=0.00259585;AN=5008;NS=2504;DP=13310;EAS_AF=0;AMR_AF=0.0029;AFR_AF=0.0008;EUR_AF=0.008;SAS_AF=0.002;AA=T|||;VT=SNP
3	17648227	rs77168928	T	C	100	PASS	AC=129;AF=0.0257588;AN=5008;NS=2504;DP=14007;EAS_AF=0.0347;AMR_AF=0.0144;AFR_AF=0;EUR_AF=0.0209;SAS_AF=0.0644;AA=T|||;VT=SNP
3	17648404	rs116544552	A	G	100	PASS	AC=53;AF=0.0105831;AN=5008;NS=2504;DP=16416;EAS_AF=0;AMR_AF=0.0043;AFR_AF=0;EUR_AF=0.0328;SAS_AF=0.0174;AA=A|||;VT=SNP
3	17648877	rs115920333	C	T	100	PASS	AC=126;AF=0.0251597;AN=5008;NS=2504;DP=16388;EAS_AF=0.0317;AMR_AF=0.0144;AFR_AF=0;EUR_AF=0.0209;SAS_AF=0.0644;AA=C|||;VT=SNP
3	17649161	rs74330449	C	G	100	PASS	AC=129;AF=0.0257588;AN=5008;NS=2504;DP=15981;EAS_AF=0.0347;AMR_AF=0.0144;AFR_AF=0;EUR_AF=0.0209;SAS_AF=0.0644;AA=C|||;VT=SNP
3	17649575	rs138304930	C	A	100	PASS	AC=77;AF=0.0153754;AN=5008;NS=2504;DP=17696;EAS_AF=0;AMR_AF=0.0216;AFR_AF=0.0023;EUR_AF=0.0547;SAS_AF=0.0041;AA=C|||;VT=SNP
3	17649980	rs115381827	C	T	100	PASS	AC=19;AF=0.00379393;AN=5008;NS=2504;DP=18163;EAS_AF=0;AMR_AF=0.0029;AFR_AF=0;EUR_AF=0.0129;SAS_AF=0.0041;AA=c|||;VT=SNP
3	17650526	rs78674922	A	G	100	PASS	AC=193;AF=0.0385383;AN=5008;NS=2504;DP=19891;EAS_AF=0.004;AMR_AF=0.0086;AFR_AF=0.0598;EUR_AF=0.0338;SAS_AF=0.0716;AA=A|||;VT=SNP
3	17650745	rs9821955	A	G	100	PASS	AC=1538;AF=0.307109;AN=5008;NS=2504;DP=20102;EAS_AF=0.0208;AMR_AF=0.3242;AFR_AF=0.4183;EUR_AF=0.4443;SAS_AF=0.2986;AA=A|||;VT=SNP
3	17651757	rs9284837	A	G	100	PASS	AC=4166;AF=0.831869;AN=5008;NS=2504;DP=21149;EAS_AF=0.7688;AMR_AF=0.8256;AFR_AF=0.9871;EUR_AF=0.6849;SAS_AF=0.8425;AA=G|||;VT=SNP
3	17651955	rs145784626	G	A	100	PASS	AC=130;AF=0.0259585;AN=5008;NS=2504;DP=19381;EAS_AF=0.0357;AMR_AF=0.0144;AFR_AF=0;EUR_AF=0.0209;SAS_AF=0.0644;AA=A|||;VT=SNP
3	17652048	rs117816677	G	A	100	PASS	AC=129;AF=0.0257588;AN=5008;NS=2504;DP=21384;EAS_AF=0.0347;AMR_AF=0.0144;AFR_AF=0;EUR_AF=0.0209;SAS_AF=0.0644;AA=G|||;VT=SNP
3	17652960	rs75295664	G	C	100	PASS	AC=93;AF=0.0185703;AN=5008;NS=2504;DP=21042;EAS_AF=0;AMR_AF=0.036;AFR_AF=0;EUR_AF=0.0646;SAS_AF=0.0031;AA=G|||;VT=SNP
3	17653178	rs78779922	T	C	100	PASS	AC=129;AF=0.0257588;AN=5008;NS=2504;DP=19667;EAS_AF=0.0347;AMR_AF=0.0144;AFR_AF=0;EUR_AF=0.0209;SAS_AF=0.0644;AA=T|||;VT=SNP
3	17653702	rs56057697	G	T	100	PASS	AC=397;AF=0.0792732;AN=5008;NS=2504;DP=17301;EAS_AF=0;AMR_AF=0.0735;AFR_AF=0.1611;EUR_AF=0.1083;SAS_AF=0.0245;AA=G|||;VT=SNP
3	17654720	rs148437375	T	C	100	PASS	AC=129;AF=0.0257588;AN=5008;NS=2504;DP=21817;EAS_AF=0.0347;AMR_AF=0.0144;AFR_AF=0;EUR_AF=0.0209;SAS_AF=0.0644;AA=T|||;VT=SNP
3	17654807	rs143981635	C	T	100	PASS	AC=440;AF=0.0878594;AN=5008;NS=2504;DP=23327;EAS_AF=0.0506;AMR_AF=0.0317;AFR_AF=0.2005;EUR_AF=0.0229;SAS_AF=0.0808;AA=c|||;VT=SNP
3	17655388	rs9681617	T	C	100	PASS	AC=1609;AF=0.321286;AN=5008;NS=2504;DP=19456;EAS_AF=0.0208;AMR_AF=0.3271;AFR_AF=0.4713;EUR_AF=0.4433;SAS_AF=0.2986;AA=T|||;VT=SNP
3	17655995	rs114500003	T	C	100	PASS	AC=400;AF=0.0798722;AN=5008;NS=2504;DP=20897;EAS_AF=0;AMR_AF=0.0735;AFR_AF=0.1634;EUR_AF=0.1083;SAS_AF=0.0245;AA=T|||;VT=SNP
3	17656856	rs12632826	T	C	100	PASS	AC=1009;AF=0.201478;AN=5008;NS=2504;DP=20220;EAS_AF=0.3978;AMR_AF=0.2666;AFR_AF=0.0091;EUR_AF=0.1541;SAS_AF=0.2618;AA=T|||;VT=SNP
3	17658002	rs139089476	T	A	100	PASS	AC=129;AF=0.0257588;AN=5008;NS=2504;DP=21107;EAS_AF=0.0347;AMR_AF=0.0144;AFR_AF=0;EUR_AF=0.0209;SAS_AF=0.0644;AA=T|||;VT=SNP
3	17658091	rs139790777	T	G	100	PASS	AC=42;AF=0.00838658;AN=5008;NS=2504;DP=21034;EAS_AF=0;AMR_AF=0.0259;AFR_AF=0.0023;EUR_AF=0.0209;SAS_AF=0;AA=T|||;VT=SNP
3	17659105	rs9681644	C	T	100	PASS	AC=1584;AF=0.316294;AN=5008;NS=2504;DP=21496;EAS_AF=0.0208;AMR_AF=0.3213;AFR_AF=0.4713;EUR_AF=0.4235;SAS_AF=0.2975;AA=C|||;VT=SNP
3	17660709	rs79273976	G	C	100	PASS	AC=27;AF=0.00539137;AN=5008;NS=2504;DP=16402;EAS_AF=0;AMR_AF=0.0159;AFR_AF=0;EUR_AF=0.0139;SAS_AF=0.002;AA=G|||;VT=SNP
3	17661762	rs9310527	A	G	100	PASS	AC=2385;AF=0.476238;AN=5008;NS=2504;DP=18229;EAS_AF=0.0764;AMR_AF=0.4467;AFR_AF=0.8487;EUR_AF=0.494;SAS_AF=0.3875;AA=G|||;VT=SNP
3	17661932	rs9310528	C	T	100	PASS	AC=2200;AF=0.439297;AN=5008;NS=2504;DP=19455;EAS_AF=0.0744;AMR_AF=0.3703;AFR_AF=0.795;EUR_AF=0.4612;SAS_AF=0.3609;AA=T|||;VT=SNP
3	17662633	rs142472609	T	C	100	PASS	AC=130;AF=0.0259585;AN=5008;NS=2504;DP=17520;EAS_AF=0.0357;AMR_AF=0.0144;AFR_AF=0;EUR_AF=0.0209;SAS_AF=0.0644;AA=C|||;VT=SNP
3	17662987	rs117117986	T	G	100	PASS	AC=129;AF=0.0257588;AN=5008;NS=2504;DP=19024;EAS_AF=0.0357;AMR_AF=0.0144;AFR_AF=0;EUR_AF=0.0209;SAS_AF=0.0634;AA=T|||;VT=SNP
3	17664190	rs114625643	T	C	100	PASS	AC=128;AF=0.0255591;AN=5008;NS=2504;DP=15801;EAS_AF=0.0347;AMR_AF=0.0144;AFR_AF=0;EUR_AF=0.0209;SAS_AF=0.0634;AA=T|||;VT=SNP
3	17664243	rs77758216	C	T	100	PASS	AC=129;AF=0.0257588;AN=5008;NS=2504;DP=16135;EAS_AF=0.0347;AMR_AF=0.0144;AFR_AF=0;EUR_AF=0.0209;SAS_AF=0.0644;AA=C|||;VT=SNP
3	17664279	rs13095510	A	C	100	PASS	AC=271;AF=0.0541134;AN=5008;NS=2504;DP=16687;EAS_AF=0;AMR_AF=0.0692;AFR_AF=0.0076;EUR_AF=0.1928;SAS_AF=0.0194;AA=A|||;VT=SNP
3	17664678	rs117613133	A	G	100	PASS	AC=129;AF=0.0257588;AN=5008;NS=2504;DP=18976;EAS_AF=0.0347;AMR_AF=0.0144;AFR_AF=0;EUR_AF=0.0209;SAS_AF=0.0644;AA=A|||;VT=SNP
3	17664736	rs78085276	G	A	100	PASS	AC=17;AF=0.00339457;AN=5008;NS=2504;DP=19479;EAS_AF=0;AMR_AF=0.0029;AFR_AF=0.0053;EUR_AF=0.006;SAS_AF=0.002;AA=G|||;VT=SNP
3	17666499	rs62248278	C	T	100	PASS	AC=63;AF=0.0125799;AN=5008;NS=2504;DP=18129;EAS_AF=0;AMR_AF=0.0245;AFR_AF=0.003;EUR_AF=0.0368;SAS_AF=0.0051;AA=C|||;VT=SNP
3	17667076	rs12374023	C	T	100	PASS	AC=129;AF=0.0257588;AN=5008;NS=2504;DP=18555;EAS_AF=0.0347;AMR_AF=0.0144;AFR_AF=0;EUR_AF=0.0209;SAS_AF=0.0644;AA=C|||;VT=SNP
3	17667278	rs9839588	T	C	100	PASS	AC=2196;AF=0.438498;AN=5008;NS=2504;DP=14770;EAS_AF=0.0714;AMR_AF=0.3732;AFR_AF=0.7746;EUR_AF=0.4652;SAS_AF=0.3814;AA=C|||;VT=SNP
3	17667678	rs12106899	G	A	100	PASS	AC=441;AF=0.0880591;AN=5008;NS=2504;DP=15579;EAS_AF=0.0506;AMR_AF=0.0317;AFR_AF=0.2012;EUR_AF=0.0229;SAS_AF=0.0808;AA=A|||;VT=SNP
3	17667882	rs12106900	C	T	100	PASS	AC=442;AF=0.0882588;AN=5008;NS=2504;DP=17921;EAS_AF=0.0506;AMR_AF=0.0317;AFR_AF=0.2012;EUR_AF=0.0229;SAS_AF=0.0818;AA=T|||;VT=SNP
3	17667963	rs73028330	T	C	100	PASS	AC=36;AF=0.0071885;AN=5008;NS=2504;DP=19583;EAS_AF=0;AMR_AF=0.0101;AFR_AF=0;EUR_AF=0.0288;SAS_AF=0;AA=T|||;VT=SNP
3	17668766	rs6779834	G	A	100	PASS	AC=1535;AF=0.30651;AN=5008;NS=2504;DP=17926;EAS_AF=0.0208;AMR_AF=0.3228;AFR_AF=0.4175;EUR_AF=0.4433;SAS_AF=0.2986;AA=G|||;VT=SNP
3	17670005	rs73165792	A	T	100	PASS	AC=441;AF=0.0880591;AN=5008;NS=2504;DP=16745;EAS_AF=0.0506;AMR_AF=0.0317;AFR_AF=0.2012;EUR_AF=0.0229;SAS_AF=0.0808;AA=T|||;VT=SNP
3	17670773	rs114622619	A	C	100	PASS	AC=126;AF=0.0251597;AN=5008;NS=2504;DP=14683;EAS_AF=0.0317;AMR_AF=0.0144;AFR_AF=0;EUR_AF=0.0209;SAS_AF=0.0644;AA=A|||;VT=SNP
3	17671030	rs60940413	A	G	100	PASS	AC=423;AF=0.0844649;AN=5008;NS=2504;DP=17208;EAS_AF=0.0506;AMR_AF=0.0303;AFR_AF=0.1884;EUR_AF=0.0229;SAS_AF=0.0808;AA=G|||;VT=SNP
3	17671037	rs4470554	T	C	100	PASS	AC=3400;AF=0.678914;AN=5008;NS=2504;DP=17226;EAS_AF=0.9792;AMR_AF=0.6715;AFR_AF=0.5303;EUR_AF=0.5567;SAS_AF=0.7014;AA=C|||;VT=SNP
3	17671992	rs13064378	A	G	100	PASS	AC=151;AF=0.0301518;AN=5008;NS=2504;DP=17425;EAS_AF=0;AMR_AF=0.0447;AFR_AF=0.0053;EUR_AF=0.1024;SAS_AF=0.0102;AA=A|||;VT=SNP
3	17672884	rs112485808	G	A	100	PASS	AC=46;AF=0.0091853;AN=5008;NS=2504;DP=19679;EAS_AF=0;AMR_AF=0.0187;AFR_AF=0.003;EUR_AF=0.0258;SAS_AF=0.0031;AA=G|||;VT=SNP
3	17673017	rs73028338	A	G	100	PASS	AC=236;AF=0.0471246;AN=5008;NS=2504;DP=21584;EAS_AF=0.0169;AMR_AF=0.0562;AFR_AF=0.0045;EUR_AF=0.1093;SAS_AF=0.0654;AA=A|||;VT=SNP
3	17673311	rs74697238	A	G	100	PASS	AC=422;AF=0.0842652;AN=5008;NS=2504;DP=20334;EAS_AF=0.2212;AMR_AF=0.1513;AFR_AF=0.0008;EUR_AF=0.0239;SAS_AF=0.0706;AA=A|||;VT=SNP
3	17673550	rs62248279	A	C	100	PASS	AC=63;AF=0.0125799;AN=5008;NS=2504;DP=20478;EAS_AF=0;AMR_AF=0.0245;AFR_AF=0.003;EUR_AF=0.0368;SAS_AF=0.0051;AA=A|||;VT=SNP
3	17673668	rs114457472	C	T	100	PASS	AC=47;AF=0.00938498;AN=5008;NS=2504;DP=19230;EAS_AF=0;AMR_AF=0.0115;AFR_AF=0;EUR_AF=0.0368;SAS_AF=0.002;AA=C|||;VT=SNP
3	17674075	rs117756860	T	C	100	PASS	AC=129;AF=0.0257588;AN=5008;NS=2504;DP=17529;EAS_AF=0.0347;AMR_AF=0.0144;AFR_AF=0;EUR_AF=0.0209;SAS_AF=0.0644;AA=T|||;VT=SNP
3	17675960	rs115121260	C	T	100	PASS	AC=29;AF=0.00579073;AN=5008;NS=2504;DP=19648;EAS_AF=0;AMR_AF=0.0086;AFR_AF=0.0008;EUR_AF=0.0219;SAS_AF=0;AA=C|||;VT=SNP
3	17676098	rs117692078	C	G	100	PASS	AC=151;AF=0.0301518;AN=5008;NS=2504;DP=13551;EAS_AF=0.0357;AMR_AF=0.0173;AFR_AF=0.0106;EUR_AF=0.0249;SAS_AF=0.0654;AA=G|||;VT=SNP
3	17676318	rs117086754	T	C	100	PASS	AC=129;AF=0.0257588;AN=5008;NS=2504;DP=16014;EAS_AF=0.0347;AMR_AF=0.0144;AFR_AF=0;EUR_AF=0.0209;SAS_AF=0.0644;AA=T|||;VT=SNP
3	17676462	rs117476640	G	C	100	PASS	AC=129;AF=0.0257588;AN=5008;NS=2504;DP=17440;EAS_AF=0.0347;AMR_AF=0.0144;AFR_AF=0;EUR_AF=0.0209;SAS_AF=0.0644;AA=G|||;VT=SNP
3	17677348	rs7619879	C	G	100	PASS	AC=424;AF=0.0846645;AN=5008;NS=2504;DP=19448;EAS_AF=0.0506;AMR_AF=0.0303;AFR_AF=0.1891;EUR_AF=0.0229;SAS_AF=0.0808;AA=G|||;VT=SNP
3	17679106	rs9855515	G	A	100	PASS	AC=3868;AF=0.772364;AN=5008;NS=2504;DP=13991;EAS_AF=0.9782;AMR_AF=0.7493;AFR_AF=0.7436;EUR_AF=0.665;SAS_AF=0.726;AA=A|||;VT=SNP
3	17679328	rs75863123	T	G	100	PASS	AC=129;AF=0.0257588;AN=5008;NS=2504;DP=16763;EAS_AF=0.0347;AMR_AF=0.0144;AFR_AF=0;EUR_AF=0.0209;SAS_AF=0.0644;AA=T|||;VT=SNP
3	17680348	rs115189110	C	T	100	PASS	AC=85;AF=0.0169728;AN=5008;NS=2504;DP=13481;EAS_AF=0.001;AMR_AF=0.0259;AFR_AF=0.003;EUR_AF=0.0577;SAS_AF=0.0041;AA=C|||;VT=SNP
3	17680688	rs117526747	G	A	100	PASS	AC=129;AF=0.0257588;AN=5008;NS=2504;DP=17131;EAS_AF=0.0347;AMR_AF=0.0144;AFR_AF=0;EUR_AF=0.0209;SAS_AF=0.0644;AA=G|||;VT=SNP
3	17681459	rs9985472	A	G	100	PASS	AC=3867;AF=0.772165;AN=5008;NS=2504;DP=19578;EAS_AF=0.9782;AMR_AF=0.7493;AFR_AF=0.7421;EUR_AF=0.666;SAS_AF=0.726;AA=G|||;VT=SNP
3	17682570	rs117867265	C	T	100	PASS	AC=129;AF=0.0257588;AN=5008;NS=2504;DP=18582;EAS_AF=0.0347;AMR_AF=0.0144;AFR_AF=0;EUR_AF=0.0209;SAS_AF=0.0644;AA=T|||;VT=SNP
3	17682689	rs150592098	C	G	100	PASS	AC=27;AF=0.00539137;AN=5008;NS=2504;DP=18769;EAS_AF=0;AMR_AF=0.0043;AFR_AF=0.0008;EUR_AF=0.0149;SAS_AF=0.0082;AA=C|||;VT=SNP
3	17683154	rs117356138	C	T	100	PASS	AC=129;AF=0.0257588;AN=5008;NS=2504;DP=16898;EAS_AF=0.0347;AMR_AF=0.0144;AFR_AF=0;EUR_AF=0.0209;SAS_AF=0.0644;AA=C|||;VT=SNP
3	17683892	rs11128836	T	C	100	PASS	AC=2868;AF=0.572684;AN=5008;NS=2504;DP=18859;EAS_AF=0.9286;AMR_AF=0.634;AFR_AF=0.2632;EUR_AF=0.5338;SAS_AF=0.6207;AA=T|||;VT=SNP
3	17684300	rs11923589	C	T	100	PASS	AC=500;AF=0.0998403;AN=5008;NS=2504;DP=18218;EAS_AF=0.0506;AMR_AF=0.0375;AFR_AF=0.2428;EUR_AF=0.0229;SAS_AF=0.0808;AA=T|||;VT=SNP
3	17684431	rs11923635	C	T	100	PASS	AC=442;AF=0.0882588;AN=5008;NS=2504;DP=18456;EAS_AF=0.0506;AMR_AF=0.0317;AFR_AF=0.202;EUR_AF=0.0229;SAS_AF=0.0808;AA=T|||;VT=SNP
3	17685213	rs17200881	G	A	100	PASS	AC=130;AF=0.0259585;AN=5008;NS=2504;DP=18546;EAS_AF=0.0347;AMR_AF=0.0144;AFR_AF=0.0008;EUR_AF=0.0209;SAS_AF=0.0644;AA=G|||;VT=SNP
3	17686288	rs4377510	G	A	100	PASS	AC=2868;AF=0.572684;AN=5008;NS=2504;DP=16430;EAS_AF=0.9286;AMR_AF=0.634;AFR_AF=0.2632;EUR_AF=0.5338;SAS_AF=0.6207;AA=G|||;VT=SNP
3	17686445	rs4637311	C	T	100	PASS	AC=2868;AF=0.572684;AN=5008;NS=2504;DP=14907;EAS_AF=0.9286;AMR_AF=0.634;AFR_AF=0.2632;EUR_AF=0.5338;SAS_AF=0.6207;AA=C|||;VT=SNP
3	17686463	rs79246795	T	C	100	PASS	AC=35;AF=0.00698882;AN=5008;NS=2504;DP=14979;EAS_AF=0.001;AMR_AF=0.0029;AFR_AF=0.0008;EUR_AF=0.0159;SAS_AF=0.0153;AA=T|||;VT=SNP
3	17686841	rs11914537	T	C	100	PASS	AC=442;AF=0.0882588;AN=5008;NS=2504;DP=16847;EAS_AF=0.0506;AMR_AF=0.0317;AFR_AF=0.202;EUR_AF=0.0229;SAS_AF=0.0808;AA=C|||;VT=SNP
3	17687500	rs11915560	T	C	100	PASS	AC=442;AF=0.0882588;AN=5008;NS=2504;DP=21045;EAS_AF=0.0506;AMR_AF=0.0317;AFR_AF=0.202;EUR_AF=0.0229;SAS_AF=0.0808;AA=C|||;VT=SNP
3	17688490	rs4908987	T	C	100	PASS	AC=3387;AF=0.676318;AN=5008;NS=2504;DP=19946;EAS_AF=0.9792;AMR_AF=0.6715;AFR_AF=0.5204;EUR_AF=0.5567;SAS_AF=0.7014;AA=T|||;VT=SNP
3	17689837	rs7648159	T	A	100	PASS	AC=115;AF=0.0229633;AN=5008;NS=2504;DP=19003;EAS_AF=0;AMR_AF=0.0504;AFR_AF=0.0045;EUR_AF=0.0517;SAS_AF=0.0225;AA=T|||;VT=SNP
3	17690427	rs55701200	C	T	100	PASS	AC=3002;AF=0.599441;AN=5008;NS=2504;DP=22250;EAS_AF=0.9633;AMR_AF=0.6484;AFR_AF=0.267;EUR_AF=0.5547;SAS_AF=0.6851;AA=T|||;VT=SNP
3	17690673	rs13071728	A	C	100	PASS	AC=3323;AF=0.663538;AN=5008;NS=2504;DP=21891;EAS_AF=0.9792;AMR_AF=0.6657;AFR_AF=0.475;EUR_AF=0.5567;SAS_AF=0.7014;AA=C|||;VT=SNP
3	17691359	rs149673987	A	G	100	PASS	AC=129;AF=0.0257588;AN=5008;NS=2504;DP=22681;EAS_AF=0.0347;AMR_AF=0.0144;AFR_AF=0;EUR_AF=0.0209;SAS_AF=0.0644;AA=A|||;VT=SNP
3	17691510	rs61236237	T	C	100	PASS	AC=2881;AF=0.57528;AN=5008;NS=2504;DP=19252;EAS_AF=0.9286;AMR_AF=0.634;AFR_AF=0.2731;EUR_AF=0.5338;SAS_AF=0.6207;AA=T|||;VT=SNP
3	17692815	rs6807020	C	G	100	PASS	AC=2874;AF=0.573882;AN=5008;NS=2504;DP=17495;EAS_AF=0.9286;AMR_AF=0.634;AFR_AF=0.267;EUR_AF=0.5338;SAS_AF=0.6217;AA=C|||;VT=SNP
3	17692849	rs6768637	T	C	100	PASS	AC=3316;AF=0.662141;AN=5008;NS=2504;DP=17823;EAS_AF=0.9792;AMR_AF=0.6657;AFR_AF=0.469;EUR_AF=0.5567;SAS_AF=0.7025;AA=C|||;VT=SNP
3	17692937	rs6768666	T	C	100	PASS	AC=3002;AF=0.599441;AN=5008;NS=2504;DP=17140;EAS_AF=0.9633;AMR_AF=0.6484;AFR_AF=0.267;EUR_AF=0.5547;SAS_AF=0.6851;AA=C|||;VT=SNP
3	17692938	rs6782889	G	T	100	PASS	AC=2870;AF=0.573083;AN=5008;NS=2504;DP=17462;EAS_AF=0.9276;AMR_AF=0.6326;AFR_AF=0.267;EUR_AF=0.5328;SAS_AF=0.6207;AA=G|||;VT=SNP
3	17693057	rs148120151	G	A	100	PASS	AC=129;AF=0.0257588;AN=5008;NS=2504;DP=16306;EAS_AF=0.0347;AMR_AF=0.0144;AFR_AF=0;EUR_AF=0.0209;SAS_AF=0.0644;AA=G|||;VT=SNP
3	17693820	rs78836201	T	C	100	PASS	AC=126;AF=0.0251597;AN=5008;NS=2504;DP=13867;EAS_AF=0.0317;AMR_AF=0.0144;AFR_AF=0;EUR_AF=0.0209;SAS_AF=0.0644;AA=T|||;VT=SNP
3	17693974	rs4908992	A	G	100	PASS	AC=3003;AF=0.599641;AN=5008;NS=2504;DP=15045;EAS_AF=0.9633;AMR_AF=0.6484;AFR_AF=0.267;EUR_AF=0.5547;SAS_AF=0.6861;AA=G|||;VT=SNP
3	17694291	rs34485427	C	A	100	PASS	AC=3002;AF=0.599441;AN=5008;NS=2504;DP=19376;EAS_AF=0.9633;AMR_AF=0.6484;AFR_AF=0.267;EUR_AF=0.5547;SAS_AF=0.6851;AA=A|||;VT=SNP
3	17694541	rs73028353	A	T	100	PASS	AC=37;AF=0.00738818;AN=5008;NS=2504;DP=20442;EAS_AF=0;AMR_AF=0.0014;AFR_AF=0;EUR_AF=0.0278;SAS_AF=0.0082;AA=A|||;VT=SNP
3	17694643	rs13096559	G	T	100	PASS	AC=3002;AF=0.599441;AN=5008;NS=2504;DP=19873;EAS_AF=0.9633;AMR_AF=0.6484;AFR_AF=0.267;EUR_AF=0.5547;SAS_AF=0.6851;AA=G|||;VT=SNP
3	17695082	rs5014632	A	G	100	PASS	AC=3400;AF=0.678914;AN=5008;NS=2504;DP=18548;EAS_AF=0.9792;AMR_AF=0.6729;AFR_AF=0.5295;EUR_AF=0.5567;SAS_AF=0.7014;AA=a|||;VT=SNP
3	17695999	rs142056295	A	G	100	PASS	AC=129;AF=0.0257588;AN=5008;NS=2504;DP=18649;EAS_AF=0.0347;AMR_AF=0.0144;AFR_AF=0;EUR_AF=0.0209;SAS_AF=0.0644;AA=A|||;VT=SNP
3	17696023	rs146679988	G	A	100	PASS	AC=129;AF=0.0257588;AN=5008;NS=2504;DP=18994;EAS_AF=0.0347;AMR_AF=0.0144;AFR_AF=0;EUR_AF=0.0209;SAS_AF=0.0644;AA=G|||;VT=SNP
3	17697175	rs11128837	T	C	100	PASS	AC=3315;AF=0.661941;AN=5008;NS=2504;DP=14191;EAS_AF=0.9792;AMR_AF=0.6657;AFR_AF=0.469;EUR_AF=0.5567;SAS_AF=0.7014;AA=C|||;VT=SNP
3	17697368	rs11128838	G	A	100	PASS	AC=2787;AF=0.55651;AN=5008;NS=2504;DP=18797;EAS_AF=0.9276;AMR_AF=0.6153;AFR_AF=0.2133;EUR_AF=0.5338;SAS_AF=0.6196;AA=G|||;VT=SNP
3	17697696	rs12487248	C	T	100	PASS	AC=3003;AF=0.599641;AN=5008;NS=2504;DP=17238;EAS_AF=0.9633;AMR_AF=0.6484;AFR_AF=0.267;EUR_AF=0.5547;SAS_AF=0.6861;AA=T|||;VT=SNP
3	17697786	rs9857910	A	T	100	PASS	AC=3464;AF=0.691693;AN=5008;NS=2504;DP=16943;EAS_AF=0.9792;AMR_AF=0.6758;AFR_AF=0.5764;EUR_AF=0.5567;SAS_AF=0.7014;AA=T|||;VT=SNP
3	17698270	rs143235325	G	A	100	PASS	AC=14;AF=0.00279553;AN=5008;NS=2504;DP=17263;EAS_AF=0;AMR_AF=0.0058;AFR_AF=0;EUR_AF=0.008;SAS_AF=0.002;AA=A|||;VT=SNP
3	17699065	rs78398054	G	C	100	PASS	AC=596;AF=0.11901;AN=5008;NS=2504;DP=17256;EAS_AF=0.2698;AMR_AF=0.1844;AFR_AF=0.003;EUR_AF=0.0676;SAS_AF=0.1268;AA=G|||;VT=SNP
3	17700708	rs6789697	G	A	100	PASS	AC=3005;AF=0.60004;AN=5008;NS=2504;DP=19504;EAS_AF=0.9633;AMR_AF=0.6484;AFR_AF=0.2678;EUR_AF=0.5547;SAS_AF=0.6871;AA=G|||;VT=SNP
3	17700913	rs73030322	T	C	100	PASS	AC=63;AF=0.0125799;AN=5008;NS=2504;DP=18536;EAS_AF=0.001;AMR_AF=0.0115;AFR_AF=0.0008;EUR_AF=0.0427;SAS_AF=0.0102;AA=T|||;VT=SNP
3	17701005	rs6792422	G	T	100	PASS	AC=3384;AF=0.675719;AN=5008;NS=2504;DP=18698;EAS_AF=0.9792;AMR_AF=0.6729;AFR_AF=0.5174;EUR_AF=0.5567;SAS_AF=0.7014;AA=T|||;VT=SNP
3	17701025	rs73030324	A	C	100	PASS	AC=19;AF=0.00379393;AN=5008;NS=2504;DP=18623;EAS_AF=0;AMR_AF=0.013;AFR_AF=0;EUR_AF=0.0099;SAS_AF=0;AA=A|||;VT=SNP
3	17701058	rs6784025	A	T	100	PASS	AC=2873;AF=0.573682;AN=5008;NS=2504;DP=18812;EAS_AF=0.9286;AMR_AF=0.634;AFR_AF=0.267;EUR_AF=0.5338;SAS_AF=0.6207;AA=A|||;VT=SNP
3	17701326	rs116982999	C	A	100	PASS	AC=129;AF=0.0257588;AN=5008;NS=2504;DP=17163;EAS_AF=0.0347;AMR_AF=0.0144;AFR_AF=0;EUR_AF=0.0209;SAS_AF=0.0644;AA=C|||;VT=SNP
3	17702332	rs147043661	A	G	100	PASS	AC=129;AF=0.0257588;AN=5008;NS=2504;DP=16395;EAS_AF=0.0347;AMR_AF=0.0144;AFR_AF=0;EUR_AF=0.0209;SAS_AF=0.0644;AA=A|||;VT=SNP
3	17702566	rs118050065	T	C	100	PASS	AC=130;AF=0.0259585;AN=5008;NS=2504;DP=16107;EAS_AF=0.0347;AMR_AF=0.0159;AFR_AF=0;EUR_AF=0.0209;SAS_AF=0.0644;AA=T|||;VT=SNP
3	17702593	rs4484221	C	G	100	PASS	AC=3315;AF=0.661941;AN=5008;NS=2504;DP=16938;EAS_AF=0.9792;AMR_AF=0.6657;AFR_AF=0.469;EUR_AF=0.5567;SAS_AF=0.7014;AA=G|||;VT=SNP
3	17702616	rs57905414	A	T	100	PASS	AC=395;AF=0.0788738;AN=5008;NS=2504;DP=17066;EAS_AF=0;AMR_AF=0.0735;AFR_AF=0.1611;EUR_AF=0.1064;SAS_AF=0.0245;AA=A|||;VT=SNP
3	17703055	rs115248221	C	T	100	PASS	AC=21;AF=0.00419329;AN=5008;NS=2504;DP=14515;EAS_AF=0;AMR_AF=0.0029;AFR_AF=0;EUR_AF=0.0149;SAS_AF=0.0041;AA=C|||;VT=SNP
3	17703137	rs11708672	C	T	100	PASS	AC=2873;AF=0.573682;AN=5008;NS=2504;DP=16405;EAS_AF=0.9286;AMR_AF=0.634;AFR_AF=0.267;EUR_AF=0.5338;SAS_AF=0.6207;AA=C|||;VT=SNP
3	17703391	rs11128839	C	T	100	PASS	AC=3315;AF=0.661941;AN=5008;NS=2504;DP=20255;EAS_AF=0.9792;AMR_AF=0.6657;AFR_AF=0.469;EUR_AF=0.5567;SAS_AF=0.7014;AA=T|||;VT=SNP
3	17704088	rs13081082	G	A	100	PASS	AC=127;AF=0.0253594;AN=5008;NS=2504;DP=19322;EAS_AF=0;AMR_AF=0.0317;AFR_AF=0.0045;EUR_AF=0.0934;SAS_AF=0.0051;AA=G|||;VT=SNP
3	17704237	rs141688338	G	C	100	PASS	AC=13;AF=0.00259585;AN=5008;NS=2504;DP=20102;EAS_AF=0;AMR_AF=0.0029;AFR_AF=0.0008;EUR_AF=0.008;SAS_AF=0.002;AA=G|||;VT=SNP
3	17704277	rs77922631	A	T	100	PASS	AC=179;AF=0.0357428;AN=5008;NS=2504;DP=19742;EAS_AF=0;AMR_AF=0.0605;AFR_AF=0.0068;EUR_AF=0.1034;SAS_AF=0.0245;AA=A|||;VT=SNP
3	17704486	rs116045343	C	G	100	PASS	AC=29;AF=0.00579073;AN=5008;NS=2504;DP=16574;EAS_AF=0;AMR_AF=0.0072;AFR_AF=0;EUR_AF=0.0229;SAS_AF=0.001;AA=C|||;VT=SNP
3	17704685	rs12634674	T	G	100	PASS	AC=3011;AF=0.601238;AN=5008;NS=2504;DP=14000;EAS_AF=0.9633;AMR_AF=0.6484;AFR_AF=0.2738;EUR_AF=0.5547;SAS_AF=0.6851;AA=T|||;VT=SNP
3	17704787	rs11128840	C	G	100	PASS	AC=2881;AF=0.57528;AN=5008;NS=2504;DP=12289;EAS_AF=0.9286;AMR_AF=0.634;AFR_AF=0.2731;EUR_AF=0.5338;SAS_AF=0.6207;AA=C|||;VT=SNP
3	17705696	rs6806610	G	A	100	PASS	AC=2881;AF=0.57528;AN=5008;NS=2504;DP=15745;EAS_AF=0.9286;AMR_AF=0.634;AFR_AF=0.2731;EUR_AF=0.5338;SAS_AF=0.6207;AA=G|||;VT=SNP
3	17706179	rs4243835	A	G	100	PASS	AC=3323;AF=0.663538;AN=5008;NS=2504;DP=18832;EAS_AF=0.9792;AMR_AF=0.6657;AFR_AF=0.475;EUR_AF=0.5567;SAS_AF=0.7014;AA=G|||;VT=SNP
3	17706261	rs4243836	C	T	100	PASS	AC=3323;AF=0.663538;AN=5008;NS=2504;DP=18691;EAS_AF=0.9792;AMR_AF=0.6657;AFR_AF=0.475;EUR_AF=0.5567;SAS_AF=0.7014;AA=T|||;VT=SNP
3	17708419	rs73030339	C	G	100	PASS	AC=62;AF=0.0123802;AN=5008;NS=2504;DP=17840;EAS_AF=0.001;AMR_AF=0.0115;AFR_AF=0.0008;EUR_AF=0.0417;SAS_AF=0.0102;AA=C|||;VT=SNP
3	17708780	rs4513482	C	T	100	PASS	AC=3315;AF=0.661941;AN=5008;NS=2504;DP=16137;EAS_AF=0.9792;AMR_AF=0.6657;AFR_AF=0.469;EUR_AF=0.5567;SAS_AF=0.7014;AA=T|||;VT=SNP
3	17709275	rs61081795	T	C	100	PASS	AC=3323;AF=0.663538;AN=5008;NS=2504;DP=14179;EAS_AF=0.9792;AMR_AF=0.6657;AFR_AF=0.475;EUR_AF=0.5567;SAS_AF=0.7014;AA=T|||;VT=SNP
3	17709304	rs114009332	C	G	100	PASS	AC=22;AF=0.00439297;AN=5008;NS=2504;DP=13825;EAS_AF=0;AMR_AF=0.0072;AFR_AF=0.0015;EUR_AF=0.0109;SAS_AF=0.0041;AA=C|||;VT=SNP
3	17709796	rs6780587	C	T	100	PASS	AC=2881;AF=0.57528;AN=5008;NS=2504;DP=9209;EAS_AF=0.9286;AMR_AF=0.634;AFR_AF=0.2731;EUR_AF=0.5338;SAS_AF=0.6207;AA=C|||;VT=SNP
3	17709985	rs4589965	C	T	100	PASS	AC=3400;AF=0.678914;AN=5008;NS=2504;DP=12200;EAS_AF=0.9792;AMR_AF=0.6729;AFR_AF=0.5295;EUR_AF=0.5567;SAS_AF=0.7014;AA=T|||;VT=SNP
3	17710158	rs116287152	A	G	100	PASS	AC=18;AF=0.00359425;AN=5008;NS=2504;DP=16039;EAS_AF=0;AMR_AF=0.0086;AFR_AF=0;EUR_AF=0.008;SAS_AF=0.0041;AA=A|||;VT=SNP
3	17710414	rs13065637	T	C	100	PASS	AC=3323;AF=0.663538;AN=5008;NS=2504;DP=18505;EAS_AF=0.9792;AMR_AF=0.6657;AFR_AF=0.475;EUR_AF=0.5567;SAS_AF=0.7014;AA=C|||;VT=SNP
3	17710497	rs116676289	G	C	100	PASS	AC=20;AF=0.00399361;AN=5008;NS=2504;DP=19440;EAS_AF=0;AMR_AF=0.0072;AFR_AF=0.0008;EUR_AF=0.0139;SAS_AF=0;AA=G|||;VT=SNP
3	17710620	rs114409354	G	A	100	PASS	AC=416;AF=0.0830671;AN=5008;NS=2504;DP=18381;EAS_AF=0.2183;AMR_AF=0.1484;AFR_AF=0.0008;EUR_AF=0.0239;SAS_AF=0.0695;AA=G|||;VT=SNP
3	17711127	rs7651998	G	A	100	PASS	AC=2873;AF=0.573682;AN=5008;NS=2504;DP=15383;EAS_AF=0.9286;AMR_AF=0.634;AFR_AF=0.267;EUR_AF=0.5338;SAS_AF=0.6207;AA=G|||;VT=SNP
3	17711352	rs7632240	C	A	100	PASS	AC=3315;AF=0.661941;AN=5008;NS=2504;DP=18144;EAS_AF=0.9792;AMR_AF=0.6657;AFR_AF=0.469;EUR_AF=0.5567;SAS_AF=0.7014;AA=A|||;VT=SNP
3	17711672	rs55974984	G	A	100	PASS	AC=662;AF=0.132188;AN=5008;NS=2504;DP=16941;EAS_AF=0.2946;AMR_AF=0.1599;AFR_AF=0.0817;EUR_AF=0.0258;SAS_AF=0.1227;AA=G|||;VT=SNP
3	17711724	rs6795189	T	A	100	PASS	AC=3392;AF=0.677316;AN=5008;NS=2504;DP=18696;EAS_AF=0.9792;AMR_AF=0.6729;AFR_AF=0.5234;EUR_AF=0.5567;SAS_AF=0.7014;AA=A|||;VT=SNP
3	17711772	rs6809062	G	A	100	PASS	AC=3313;AF=0.661542;AN=5008;NS=2504;DP=20073;EAS_AF=0.9792;AMR_AF=0.6657;AFR_AF=0.4682;EUR_AF=0.5557;SAS_AF=0.7014;AA=G|||;VT=SNP
3	17713225	rs117035053	T	C	100	PASS	AC=130;AF=0.0259585;AN=5008;NS=2504;DP=17373;EAS_AF=0.0347;AMR_AF=0.0144;AFR_AF=0;EUR_AF=0.0219;SAS_AF=0.0644;AA=T|||;VT=SNP
3	17713490	rs140046978	G	C	100	PASS	AC=62;AF=0.0123802;AN=5008;NS=2504;DP=16456;EAS_AF=0;AMR_AF=0.0058;AFR_AF=0.0015;EUR_AF=0.0229;SAS_AF=0.0337;AA=G|||;VT=SNP
3	17713516	rs13083917	T	A	100	PASS	AC=3008;AF=0.600639;AN=5008;NS=2504;DP=16133;EAS_AF=0.9633;AMR_AF=0.647;AFR_AF=0.2731;EUR_AF=0.5537;SAS_AF=0.6851;AA=T|||;VT=SNP
3	17714667	rs77443246	G	T	100	PASS	AC=187;AF=0.0373403;AN=5008;NS=2504;DP=18142;EAS_AF=0.004;AMR_AF=0.0086;AFR_AF=0.0537;EUR_AF=0.0358;SAS_AF=0.0716;AA=G|||;VT=SNP
3	17715524	rs6577616	C	T	100	PASS	AC=3314;AF=0.661741;AN=5008;NS=2504;DP=17383;EAS_AF=0.9792;AMR_AF=0.6643;AFR_AF=0.469;EUR_AF=0.5567;SAS_AF=0.7014;AA=C|||;VT=SNP
3	17715644	rs6577617	G	T	100	PASS	AC=3315;AF=0.661941;AN=5008;NS=2504;DP=17277;EAS_AF=0.9792;AMR_AF=0.6643;AFR_AF=0.4697;EUR_AF=0.5567;SAS_AF=0.7014;AA=T|||;VT=SNP
3	17715648	rs6577618	A	T	100	PASS	AC=2873;AF=0.573682;AN=5008;NS=2504;DP=17223;EAS_AF=0.9286;AMR_AF=0.6326;AFR_AF=0.2678;EUR_AF=0.5338;SAS_AF=0.6207;AA=A|||;VT=SNP
3	17715678	rs6577619	C	T	100	PASS	AC=3314;AF=0.661741;AN=5008;NS=2504;DP=17175;EAS_AF=0.9792;AMR_AF=0.6643;AFR_AF=0.4697;EUR_AF=0.5557;SAS_AF=0.7014;AA=T|||;VT=SNP
3	17716065	rs17273069	T	C	100	PASS	AC=115;AF=0.0229633;AN=5008;NS=2504;DP=18166;EAS_AF=0;AMR_AF=0.0504;AFR_AF=0.0045;EUR_AF=0.0517;SAS_AF=0.0225;AA=T|||;VT=SNP
3	17716335	rs146521975	G	A	100	PASS	AC=129;AF=0.0257588;AN=5008;NS=2504;DP=17555;EAS_AF=0.0347;AMR_AF=0.0144;AFR_AF=0;EUR_AF=0.0209;SAS_AF=0.0644;AA=G|||;VT=SNP
3	17717340	rs9869999	G	T	100	PASS	AC=3869;AF=0.772564;AN=5008;NS=2504;DP=17518;EAS_AF=0.9792;AMR_AF=0.7478;AFR_AF=0.7458;EUR_AF=0.663;SAS_AF=0.726;AA=T|||;VT=SNP
3	17717352	rs151165488	T	C	100	PASS	AC=129;AF=0.0257588;AN=5008;NS=2504;DP=17462;EAS_AF=0.0347;AMR_AF=0.0144;AFR_AF=0;EUR_AF=0.0209;SAS_AF=0.0644;AA=T|||;VT=SNP
3	17717405	rs13085167	C	T	100	PASS	AC=3323;AF=0.663538;AN=5008;NS=2504;DP=17359;EAS_AF=0.9792;AMR_AF=0.6643;AFR_AF=0.4758;EUR_AF=0.5567;SAS_AF=0.7014;AA=T|||;VT=SNP
3	17719478	rs36172181	G	A	100	PASS	AC=2795;AF=0.558107;AN=5008;NS=2504;DP=19135;EAS_AF=0.9286;AMR_AF=0.6138;AFR_AF=0.2201;EUR_AF=0.5338;SAS_AF=0.6186;AA=g|||;VT=SNP
3	17719764	rs13097908	A	G	100	PASS	AC=3323;AF=0.663538;AN=5008;NS=2504;DP=17833;EAS_AF=0.9792;AMR_AF=0.6643;AFR_AF=0.475;EUR_AF=0.5567;SAS_AF=0.7025;AA=G|||;VT=SNP
3	17719949	rs117354245	A	T	100	PASS	AC=129;AF=0.0257588;AN=5008;NS=2504;DP=17470;EAS_AF=0.0347;AMR_AF=0.0144;AFR_AF=0;EUR_AF=0.0209;SAS_AF=0.0644;AA=A|||;VT=SNP
3	17720104	rs4909009	C	A	100	PASS	AC=3269;AF=0.652756;AN=5008;NS=2504;DP=14816;EAS_AF=0.9792;AMR_AF=0.6614;AFR_AF=0.4365;EUR_AF=0.5567;SAS_AF=0.7014;AA=A|||;VT=SNP
3	17721297	rs10510477	T	C	100	PASS	AC=3270;AF=0.652955;AN=5008;NS=2504;DP=16120;EAS_AF=0.9792;AMR_AF=0.6614;AFR_AF=0.4372;EUR_AF=0.5567;SAS_AF=0.7014;AA=T|||;VT=SNP
3	17721451	rs11128841	C	T	100	PASS	AC=3270;AF=0.652955;AN=5008;NS=2504;DP=15298;EAS_AF=0.9792;AMR_AF=0.6614;AFR_AF=0.4372;EUR_AF=0.5567;SAS_AF=0.7014;AA=T|||;VT=SNP
3	17722619	rs4602424	A	T	100	PASS	AC=3270;AF=0.652955;AN=5008;NS=2504;DP=17531;EAS_AF=0.9792;AMR_AF=0.6614;AFR_AF=0.4372;EUR_AF=0.5567;SAS_AF=0.7014;AA=A|||;VT=SNP
3	17723430	rs11927654	G	A	100	PASS	AC=2919;AF=0.582867;AN=5008;NS=2504;DP=20319;EAS_AF=0.9286;AMR_AF=0.6369;AFR_AF=0.3003;EUR_AF=0.5338;SAS_AF=0.6207;AA=G|||;VT=SNP
3	17724339	rs6577622	T	C	100	PASS	AC=3270;AF=0.652955;AN=5008;NS=2504;DP=17530;EAS_AF=0.9792;AMR_AF=0.6614;AFR_AF=0.4372;EUR_AF=0.5567;SAS_AF=0.7014;AA=C|||;VT=SNP
3	17726483	rs7630695	A	G	100	PASS	AC=3322;AF=0.663339;AN=5008;NS=2504;DP=16396;EAS_AF=0.9792;AMR_AF=0.6643;AFR_AF=0.475;EUR_AF=0.5567;SAS_AF=0.7014;AA=G|||;VT=SNP
3	17726670	rs115052992	T	C	100	PASS	AC=128;AF=0.0255591;AN=5008;NS=2504;DP=14718;EAS_AF=0.0347;AMR_AF=0.0144;AFR_AF=0;EUR_AF=0.0209;SAS_AF=0.0634;AA=T|||;VT=SNP
3	17727378	rs8179891	T	G	100	PASS	AC=2880;AF=0.57508;AN=5008;NS=2504;DP=18052;EAS_AF=0.9286;AMR_AF=0.6326;AFR_AF=0.2731;EUR_AF=0.5338;SAS_AF=0.6207;AA=T|||;VT=SNP
3	17728043	rs4908958	G	A	100	PASS	AC=3290;AF=0.656949;AN=5008;NS=2504;DP=17508;EAS_AF=0.9633;AMR_AF=0.6643;AFR_AF=0.475;EUR_AF=0.5567;SAS_AF=0.6851;AA=G|||;VT=SNP
3	17728287	rs34297417	T	C	100	PASS	AC=3322;AF=0.663339;AN=5008;NS=2504;DP=17419;EAS_AF=0.9792;AMR_AF=0.6643;AFR_AF=0.475;EUR_AF=0.5567;SAS_AF=0.7014;AA=C|||;VT=SNP
3	17728919	rs7617683	T	C	100	PASS	AC=3003;AF=0.599641;AN=5008;NS=2504;DP=16991;EAS_AF=0.9633;AMR_AF=0.647;AFR_AF=0.2731;EUR_AF=0.5547;SAS_AF=0.6789;AA=T|||;VT=SNP
3	17729450	rs56221450	C	A	100	PASS	AC=601;AF=0.120008;AN=5008;NS=2504;DP=16637;EAS_AF=0.0347;AMR_AF=0.1599;AFR_AF=0.0129;EUR_AF=0.33;SAS_AF=0.1084;AA=C|||;VT=SNP
3	17729692	rs12634893	T	C	100	PASS	AC=2880;AF=0.57508;AN=5008;NS=2504;DP=14130;EAS_AF=0.9286;AMR_AF=0.6326;AFR_AF=0.2731;EUR_AF=0.5338;SAS_AF=0.6207;AA=T|||;VT=SNP
3	17730282	rs10510478	A	G	100	PASS	AC=2880;AF=0.57508;AN=5008;NS=2504;DP=19042;EAS_AF=0.9286;AMR_AF=0.6326;AFR_AF=0.2731;EUR_AF=0.5338;SAS_AF=0.6207;AA=A|||;VT=SNP
3	17730418	rs4408889	T	C	100	PASS	AC=2880;AF=0.57508;AN=5008;NS=2504;DP=16607;EAS_AF=0.9286;AMR_AF=0.6326;AFR_AF=0.2731;EUR_AF=0.5338;SAS_AF=0.6207;AA=T|||;VT=SNP
3	17730770	rs118146108	G	A	100	PASS	AC=129;AF=0.0257588;AN=5008;NS=2504;DP=18019;EAS_AF=0.0347;AMR_AF=0.0144;AFR_AF=0;EUR_AF=0.0209;SAS_AF=0.0644;AA=G|||;VT=SNP
3	17731099	rs4128509	T	C	100	PASS	AC=3323;AF=0.663538;AN=5008;NS=2504;DP=18141;EAS_AF=0.9792;AMR_AF=0.6643;AFR_AF=0.475;EUR_AF=0.5567;SAS_AF=0.7025;AA=C|||;VT=SNP
3	17732173	rs56059241	C	A	100	PASS	AC=2881;AF=0.57528;AN=5008;NS=2504;DP=17840;EAS_AF=0.9286;AMR_AF=0.634;AFR_AF=0.2731;EUR_AF=0.5338;SAS_AF=0.6207;AA=C|||;VT=SNP
3	17732761	rs115511861	C	G	100	PASS	AC=48;AF=0.00958466;AN=5008;NS=2504;DP=18104;EAS_AF=0;AMR_AF=0.0115;AFR_AF=0;EUR_AF=0.0378;SAS_AF=0.002;AA=C|||;VT=SNP
3	17732915	rs17273076	T	C	100	PASS	AC=126;AF=0.0251597;AN=5008;NS=2504;DP=20212;EAS_AF=0.0317;AMR_AF=0.0144;AFR_AF=0;EUR_AF=0.0209;SAS_AF=0.0644;AA=T|||;VT=SNP
3	17733234	rs4243837	G	A	100	PASS	AC=2881;AF=0.57528;AN=5008;NS=2504;DP=13368;EAS_AF=0.9286;AMR_AF=0.634;AFR_AF=0.2731;EUR_AF=0.5338;SAS_AF=0.6207;AA=g|||;VT=SNP
3	17733795	rs12487916	G	C	100	PASS	AC=3323;AF=0.663538;AN=5008;NS=2504;DP=13998;EAS_AF=0.9792;AMR_AF=0.6657;AFR_AF=0.475;EUR_AF=0.5567;SAS_AF=0.7014;AA=G|||;VT=SNP
3	17734100	rs115440219	T	C	100	PASS	AC=37;AF=0.00738818;AN=5008;NS=2504;DP=15456;EAS_AF=0;AMR_AF=0.0014;AFR_AF=0.0008;EUR_AF=0.0209;SAS_AF=0.0143;AA=T|||;VT=SNP
3	17734215	rs7633601	T	C	100	PASS	AC=3400;AF=0.678914;AN=5008;NS=2504;DP=18128;EAS_AF=0.9792;AMR_AF=0.6729;AFR_AF=0.5295;EUR_AF=0.5567;SAS_AF=0.7014;AA=t|||;VT=SNP
3	17734996	rs190647334	C	T	100	PASS	AC=31;AF=0.0061901;AN=5008;NS=2504;DP=18530;EAS_AF=0;AMR_AF=0.0086;AFR_AF=0.003;EUR_AF=0.0179;SAS_AF=0.0031;AA=C|||;VT=SNP
3	17735318	rs6797952	A	G	100	PASS	AC=3472;AF=0.693291;AN=5008;NS=2504;DP=19919;EAS_AF=0.9792;AMR_AF=0.6758;AFR_AF=0.5825;EUR_AF=0.5567;SAS_AF=0.7014;AA=G|||;VT=SNP
3	17735345	rs11128842	G	C	100	PASS	AC=2881;AF=0.57528;AN=5008;NS=2504;DP=20124;EAS_AF=0.9286;AMR_AF=0.634;AFR_AF=0.2731;EUR_AF=0.5338;SAS_AF=0.6207;AA=G|||;VT=SNP
3	17736023	rs4909010	G	A	100	PASS	AC=3323;AF=0.663538;AN=5008;NS=2504;DP=21526;EAS_AF=0.9792;AMR_AF=0.6657;AFR_AF=0.475;EUR_AF=0.5567;SAS_AF=0.7014;AA=G|||;VT=SNP
3	17736035	rs4908959	G	A	100	PASS	AC=3324;AF=0.663738;AN=5008;NS=2504;DP=21038;EAS_AF=0.9792;AMR_AF=0.6657;AFR_AF=0.4758;EUR_AF=0.5567;SAS_AF=0.7014;AA=G|||;VT=SNP
3	17736337	rs146642105	G	C	100	PASS	AC=129;AF=0.0257588;AN=5008;NS=2504;DP=19002;EAS_AF=0.0347;AMR_AF=0.0144;AFR_AF=0;EUR_AF=0.0209;SAS_AF=0.0644;AA=G|||;VT=SNP
3	17736387	rs11128844	C	T	100	PASS	AC=3327;AF=0.664337;AN=5008;NS=2504;DP=18566;EAS_AF=0.9792;AMR_AF=0.6657;AFR_AF=0.4781;EUR_AF=0.5567;SAS_AF=0.7014;AA=T|||;VT=SNP
3	17736809	rs148075446	T	A	100	PASS	AC=129;AF=0.0257588;AN=5008;NS=2504;DP=19019;EAS_AF=0.0347;AMR_AF=0.0144;AFR_AF=0;EUR_AF=0.0209;SAS_AF=0.0644;AA=T|||;VT=SNP
3	17736861	rs142351623	G	A	100	PASS	AC=131;AF=0.0261581;AN=5008;NS=2504;DP=19383;EAS_AF=0.0347;AMR_AF=0.0144;AFR_AF=0;EUR_AF=0.0209;SAS_AF=0.0665;AA=G|||;VT=SNP
3	17737277	rs35460334	C	T	100	PASS	AC=2882;AF=0.575479;AN=5008;NS=2504;DP=21752;EAS_AF=0.9286;AMR_AF=0.634;AFR_AF=0.2738;EUR_AF=0.5338;SAS_AF=0.6207;AA=C|||;VT=SNP
3	17737460	rs117523878	T	C	100	PASS	AC=129;AF=0.0257588;AN=5008;NS=2504;DP=21888;EAS_AF=0.0347;AMR_AF=0.0144;AFR_AF=0;EUR_AF=0.0209;SAS_AF=0.0644;AA=T|||;VT=SNP
3	17737834	rs7627064	T	C	100	PASS	AC=2881;AF=0.57528;AN=5008;NS=2504;DP=18051;EAS_AF=0.9286;AMR_AF=0.634;AFR_AF=0.2731;EUR_AF=0.5338;SAS_AF=0.6207;AA=T|||;VT=SNP
3	17738416	rs7622878	C	T	100	PASS	AC=3323;AF=0.663538;AN=5008;NS=2504;DP=21080;EAS_AF=0.9792;AMR_AF=0.6657;AFR_AF=0.475;EUR_AF=0.5567;SAS_AF=0.7014;AA=T|||;VT=SNP
3	17738547	rs13085441	T	C	100	PASS	AC=3874;AF=0.773562;AN=5008;NS=2504;DP=21074;EAS_AF=0.9792;AMR_AF=0.7493;AFR_AF=0.7474;EUR_AF=0.665;SAS_AF=0.726;AA=C|||;VT=SNP
3	17738660	rs62245768	G	A	100	PASS	AC=33;AF=0.00658946;AN=5008;NS=2504;DP=20216;EAS_AF=0;AMR_AF=0.0159;AFR_AF=0;EUR_AF=0.0209;SAS_AF=0.001;AA=G|||;VT=SNP
3	17739024	rs9816920	A	C	100	PASS	AC=3384;AF=0.675719;AN=5008;NS=2504;DP=21936;EAS_AF=0.9792;AMR_AF=0.6715;AFR_AF=0.5166;EUR_AF=0.5567;SAS_AF=0.7035;AA=C|||;VT=SNP
3	17741396	rs143605470	A	G	100	PASS	AC=136;AF=0.0271565;AN=5008;NS=2504;DP=15361;EAS_AF=0.0347;AMR_AF=0.0144;AFR_AF=0;EUR_AF=0.0209;SAS_AF=0.0716;AA=a|||;VT=SNP
3	17741409	rs35642812	C	G	100	PASS	AC=3323;AF=0.663538;AN=5008;NS=2504;DP=15749;EAS_AF=0.9792;AMR_AF=0.6657;AFR_AF=0.475;EUR_AF=0.5567;SAS_AF=0.7014;AA=g|||;VT=SNP
3	17741698	rs34002492	C	G	100	PASS	AC=2881;AF=0.57528;AN=5008;NS=2504;DP=17000;EAS_AF=0.9286;AMR_AF=0.634;AFR_AF=0.2731;EUR_AF=0.5338;SAS_AF=0.6207;AA=C|||;VT=SNP
3	17742738	rs4444738	A	G	100	PASS	AC=3323;AF=0.663538;AN=5008;NS=2504;DP=18556;EAS_AF=0.9792;AMR_AF=0.6657;AFR_AF=0.475;EUR_AF=0.5567;SAS_AF=0.7014;AA=a|||;VT=SNP
3	17742786	rs7647914	A	G	100	PASS	AC=3400;AF=0.678914;AN=5008;NS=2504;DP=17579;EAS_AF=0.9792;AMR_AF=0.6729;AFR_AF=0.5295;EUR_AF=0.5567;SAS_AF=0.7014;AA=G|||;VT=SNP
3	17742839	rs7647928	A	G	100	PASS	AC=3400;AF=0.678914;AN=5008;NS=2504;DP=16694;EAS_AF=0.9792;AMR_AF=0.6729;AFR_AF=0.5295;EUR_AF=0.5567;SAS_AF=0.7014;AA=G|||;VT=SNP
3	17743150	rs7613953	G	T	100	PASS	AC=2882;AF=0.575479;AN=5008;NS=2504;DP=15475;EAS_AF=0.9286;AMR_AF=0.634;AFR_AF=0.2731;EUR_AF=0.5348;SAS_AF=0.6207;AA=G|||;VT=SNP
3	17743260	rs7650617	A	G	100	PASS	AC=2876;AF=0.574281;AN=5008;NS=2504;DP=16247;EAS_AF=0.9286;AMR_AF=0.634;AFR_AF=0.2685;EUR_AF=0.5348;SAS_AF=0.6207;AA=A|||;VT=SNP
3	17743799	rs13061771	C	T	100	PASS	AC=3324;AF=0.663738;AN=5008;NS=2504;DP=18671;EAS_AF=0.9792;AMR_AF=0.6657;AFR_AF=0.475;EUR_AF=0.5577;SAS_AF=0.7014;AA=C|||;VT=SNP
3	17744210	rs11128848	A	G	100	PASS	AC=3323;AF=0.663538;AN=5008;NS=2504;DP=18912;EAS_AF=0.9792;AMR_AF=0.6657;AFR_AF=0.475;EUR_AF=0.5567;SAS_AF=0.7014;AA=G|||;VT=SNP
3	17747935	rs199916602	G	A	100	PASS	AC=182;AF=0.0363419;AN=5008;NS=2504;DP=14089;EAS_AF=0.0407;AMR_AF=0.0173;AFR_AF=0.0333;EUR_AF=0.0209;SAS_AF=0.0654;AA=g|||;VT=SNP
3	17747964	rs117262128	A	G	100	PASS	AC=130;AF=0.0259585;AN=5008;NS=2504;DP=13865;EAS_AF=0.0347;AMR_AF=0.0144;AFR_AF=0;EUR_AF=0.0209;SAS_AF=0.0654;AA=A|||;VT=SNP
3	17749125	rs4435673	A	G	100	PASS	AC=2899;AF=0.578874;AN=5008;NS=2504;DP=14783;EAS_AF=0.9286;AMR_AF=0.6354;AFR_AF=0.2859;EUR_AF=0.5338;SAS_AF=0.6207;AA=A|||;VT=SNP
3	17749177	rs4566567	C	T	100	PASS	AC=3320;AF=0.662939;AN=5008;NS=2504;DP=15755;EAS_AF=0.9792;AMR_AF=0.6657;AFR_AF=0.475;EUR_AF=0.5567;SAS_AF=0.6984;AA=T|||;VT=SNP
3	17749661	rs4568172	A	G	100	PASS	AC=3323;AF=0.663538;AN=5008;NS=2504;DP=19543;EAS_AF=0.9792;AMR_AF=0.6657;AFR_AF=0.475;EUR_AF=0.5567;SAS_AF=0.7014;AA=A|||;VT=SNP
3	17749777	rs4431138	G	C	100	PASS	AC=3008;AF=0.600639;AN=5008;NS=2504;DP=21379;EAS_AF=0.9633;AMR_AF=0.6484;AFR_AF=0.2738;EUR_AF=0.5547;SAS_AF=0.682;AA=G|||;VT=SNP
3	17749994	rs80141337	G	A	100	PASS	AC=18;AF=0.00359425;AN=5008;NS=2504;DP=17608;EAS_AF=0;AMR_AF=0.0029;AFR_AF=0;EUR_AF=0.0159;SAS_AF=0;AA=G|||;VT=SNP
3	17750706	rs117034289	T	A	100	PASS	AC=129;AF=0.0257588;AN=5008;NS=2504;DP=15379;EAS_AF=0.0347;AMR_AF=0.0144;AFR_AF=0;EUR_AF=0.0209;SAS_AF=0.0644;AA=T|||;VT=SNP
3	17750829	rs55936740	T	C	100	PASS	AC=229;AF=0.0457268;AN=5008;NS=2504;DP=16432;EAS_AF=0.0169;AMR_AF=0.0533;AFR_AF=0.0045;EUR_AF=0.1074;SAS_AF=0.0624;AA=T|||;VT=SNP
3	17751343	rs75490574	C	A	100	PASS	AC=127;AF=0.0253594;AN=5008;NS=2504;DP=15560;EAS_AF=0.0347;AMR_AF=0.0144;AFR_AF=0.0008;EUR_AF=0.0209;SAS_AF=0.0613;AA=C|||;VT=SNP
3	17751913	rs117129488	G	A	100	PASS	AC=129;AF=0.0257588;AN=5008;NS=2504;DP=11214;EAS_AF=0.0347;AMR_AF=0.0144;AFR_AF=0;EUR_AF=0.0209;SAS_AF=0.0644;AA=G|||;VT=SNP
3	17752057	rs144678625	A	G	100	PASS	AC=129;AF=0.0257588;AN=5008;NS=2504;DP=9592;EAS_AF=0.0347;AMR_AF=0.0144;AFR_AF=0;EUR_AF=0.0209;SAS_AF=0.0644;AA=A|||;VT=SNP
3	17752815	rs117608338	A	G	100	PASS	AC=129;AF=0.0257588;AN=5008;NS=2504;DP=15430;EAS_AF=0.0347;AMR_AF=0.0144;AFR_AF=0;EUR_AF=0.0209;SAS_AF=0.0644;AA=A|||;VT=SNP
3	17753801	rs6810235	C	A	100	PASS	AC=3312;AF=0.661342;AN=5008;NS=2504;DP=19332;EAS_AF=0.9792;AMR_AF=0.6657;AFR_AF=0.4675;EUR_AF=0.5557;SAS_AF=0.7014;AA=A|||;VT=SNP
3	17754558	rs12497320	G	A	100	PASS	AC=3322;AF=0.663339;AN=5008;NS=2504;DP=16052;EAS_AF=0.9792;AMR_AF=0.6657;AFR_AF=0.475;EUR_AF=0.5557;SAS_AF=0.7014;AA=A|||;VT=SNP
3	17754890	rs111406711	C	T	100	PASS	AC=62;AF=0.0123802;AN=5008;NS=2504;DP=13755;EAS_AF=0.001;AMR_AF=0.0115;AFR_AF=0.0008;EUR_AF=0.0437;SAS_AF=0.0082;AA=C|||;VT=SNP
3	17754925	rs12490933	A	G	100	PASS	AC=2866;AF=0.572284;AN=5008;NS=2504;DP=14030;EAS_AF=0.9286;AMR_AF=0.634;AFR_AF=0.2731;EUR_AF=0.5328;SAS_AF=0.6063;AA=G|||;VT=SNP
3	17755843	rs115638551	T	G	100	PASS	AC=142;AF=0.0283546;AN=5008;NS=2504;DP=20842;EAS_AF=0.0347;AMR_AF=0.0144;AFR_AF=0;EUR_AF=0.0209;SAS_AF=0.0777;AA=T|||;VT=SNP
3	17755950	rs117321181	A	G	100	PASS	AC=142;AF=0.0283546;AN=5008;NS=2504;DP=19558;EAS_AF=0.0347;AMR_AF=0.0144;AFR_AF=0;EUR_AF=0.0209;SAS_AF=0.0777;AA=A|||;VT=SNP
3	17756243	rs118071774	A	G	100	PASS	AC=142;AF=0.0283546;AN=5008;NS=2504;DP=21406;EAS_AF=0.0347;AMR_AF=0.0144;AFR_AF=0;EUR_AF=0.0209;SAS_AF=0.0777;AA=A|||;VT=SNP
3	17756467	rs4909012	C	A	100	PASS	AC=3321;AF=0.663139;AN=5008;NS=2504;DP=21597;EAS_AF=0.9792;AMR_AF=0.6657;AFR_AF=0.475;EUR_AF=0.5557;SAS_AF=0.7004;AA=A|||;VT=SNP
3	17757024	rs9681893	T	A	100	PASS	AC=3026;AF=0.604233;AN=5008;NS=2504;DP=19298;EAS_AF=0.9633;AMR_AF=0.6499;AFR_AF=0.2859;EUR_AF=0.5537;SAS_AF=0.684;AA=T|||;VT=SNP
3	17757928	rs13071934	G	C	100	PASS	AC=3318;AF=0.66254;AN=5008;NS=2504;DP=16760;EAS_AF=0.9792;AMR_AF=0.6657;AFR_AF=0.475;EUR_AF=0.5557;SAS_AF=0.6973;AA=C|||;VT=SNP
3	17758206	rs114017996	A	G	100	PASS	AC=20;AF=0.00399361;AN=5008;NS=2504;DP=15575;EAS_AF=0;AMR_AF=0.0029;AFR_AF=0;EUR_AF=0.0149;SAS_AF=0.0031;AA=A|||;VT=SNP
3	17758260	rs4908963	T	C	100	PASS	AC=3023;AF=0.603634;AN=5008;NS=2504;DP=16177;EAS_AF=0.9633;AMR_AF=0.6499;AFR_AF=0.2859;EUR_AF=0.5537;SAS_AF=0.681;AA=T|||;VT=SNP
3	17758297	rs12631291	G	A	100	PASS	AC=3019;AF=0.602835;AN=5008;NS=2504;DP=16024;EAS_AF=0.9633;AMR_AF=0.6499;AFR_AF=0.2859;EUR_AF=0.5497;SAS_AF=0.681;AA=G|||;VT=SNP
3	17758473	rs13076724	A	G	100	PASS	AC=2880;AF=0.57508;AN=5008;NS=2504;DP=16701;EAS_AF=0.9286;AMR_AF=0.634;AFR_AF=0.2731;EUR_AF=0.5338;SAS_AF=0.6196;AA=A|||;VT=SNP
3	17758859	rs4908964	C	T	100	PASS	AC=3317;AF=0.66234;AN=5008;NS=2504;DP=17407;EAS_AF=0.9792;AMR_AF=0.6657;AFR_AF=0.475;EUR_AF=0.5557;SAS_AF=0.6963;AA=T|||;VT=SNP
3	17759733	rs4243838	T	C	100	PASS	AC=3321;AF=0.663139;AN=5008;NS=2504;DP=21670;EAS_AF=0.9792;AMR_AF=0.6657;AFR_AF=0.475;EUR_AF=0.5557;SAS_AF=0.7004;AA=T|||;VT=SNP
3	17760038	rs144116481	G	A	100	PASS	AC=57;AF=0.0113818;AN=5008;NS=2504;DP=15225;EAS_AF=0;AMR_AF=0.0058;AFR_AF=0.0015;EUR_AF=0.0209;SAS_AF=0.0307;AA=G|||;VT=SNP
3	17760095	rs79964206	A	G	100	PASS	AC=100;AF=0.0199681;AN=5008;NS=2504;DP=15607;EAS_AF=0;AMR_AF=0.0375;AFR_AF=0.0015;EUR_AF=0.0646;SAS_AF=0.0072;AA=A|||;VT=SNP
3	17760883	rs9681232	A	G	100	PASS	AC=3321;AF=0.663139;AN=5008;NS=2504;DP=16258;EAS_AF=0.9792;AMR_AF=0.6657;AFR_AF=0.475;EUR_AF=0.5557;SAS_AF=0.7004;AA=G|||;VT=SNP
3	17761680	rs117826382	C	A	100	PASS	AC=126;AF=0.0251597;AN=5008;NS=2504;DP=14980;EAS_AF=0.0347;AMR_AF=0.0144;AFR_AF=0;EUR_AF=0.0209;SAS_AF=0.0613;AA=C|||;VT=SNP
3	17761826	rs79044211	C	T	100	PASS	AC=94;AF=0.01877;AN=5008;NS=2504;DP=14968;EAS_AF=0;AMR_AF=0.036;AFR_AF=0.0008;EUR_AF=0.0636;SAS_AF=0.0041;AA=C|||;VT=SNP
3	17762335	rs7431897	G	T	100	PASS	AC=3009;AF=0.600839;AN=5008;NS=2504;DP=18764;EAS_AF=0.9633;AMR_AF=0.6499;AFR_AF=0.2731;EUR_AF=0.5537;SAS_AF=0.684;AA=g|||;VT=SNP
3	17763501	rs12632570	A	C	100	PASS	AC=3336;AF=0.666134;AN=5008;NS=2504;DP=15837;EAS_AF=0.9782;AMR_AF=0.6715;AFR_AF=0.4849;EUR_AF=0.5577;SAS_AF=0.6973;AA=C|||;VT=SNP
3	17763899	rs34487714	T	C	100	PASS	AC=3466;AF=0.692093;AN=5008;NS=2504;DP=18275;EAS_AF=0.9792;AMR_AF=0.6758;AFR_AF=0.5802;EUR_AF=0.5557;SAS_AF=0.6994;AA=C|||;VT=SNP
3	17763957	rs35697509	G	T	100	PASS	AC=3318;AF=0.66254;AN=5008;NS=2504;DP=18712;EAS_AF=0.9792;AMR_AF=0.6657;AFR_AF=0.475;EUR_AF=0.5557;SAS_AF=0.6973;AA=T|||;VT=SNP
3	17764309	rs8179983	C	T	100	PASS	AC=3318;AF=0.66254;AN=5008;NS=2504;DP=18094;EAS_AF=0.9792;AMR_AF=0.6657;AFR_AF=0.475;EUR_AF=0.5557;SAS_AF=0.6973;AA=C|||;VT=SNP
3	17764543	rs115643831	C	T	100	PASS	AC=14;AF=0.00279553;AN=5008;NS=2504;DP=16916;EAS_AF=0;AMR_AF=0;AFR_AF=0;EUR_AF=0.004;SAS_AF=0.0102;AA=C|||;VT=SNP
3	17764613	rs116163769	T	C	100	PASS	AC=27;AF=0.00539137;AN=5008;NS=2504;DP=15700;EAS_AF=0;AMR_AF=0.0058;AFR_AF=0.0015;EUR_AF=0.0179;SAS_AF=0.0031;AA=T|||;VT=SNP
3	17764670	rs11128849	T	C	100	PASS	AC=2879;AF=0.57488;AN=5008;NS=2504;DP=14754;EAS_AF=0.9286;AMR_AF=0.634;AFR_AF=0.2731;EUR_AF=0.5328;SAS_AF=0.6196;AA=T|||;VT=SNP
3	17764748	rs11128850	A	G	100	PASS	AC=2880;AF=0.57508;AN=5008;NS=2504;DP=15219;EAS_AF=0.9306;AMR_AF=0.6326;AFR_AF=0.2731;EUR_AF=0.5328;SAS_AF=0.6196;AA=A|||;VT=SNP
3	17765105	rs62245776	C	T	100	PASS	AC=51;AF=0.0101837;AN=5008;NS=2504;DP=14860;EAS_AF=0;AMR_AF=0.0231;AFR_AF=0.0008;EUR_AF=0.0298;SAS_AF=0.0041;AA=C|||;VT=SNP
3	17765959	rs10433559	T	C	100	PASS	AC=1010;AF=0.201677;AN=5008;NS=2504;DP=19199;EAS_AF=0.3968;AMR_AF=0.2637;AFR_AF=0.0144;EUR_AF=0.1531;SAS_AF=0.2597;AA=T|||;VT=SNP
3	17766697	rs6577643	C	G	100	PASS	AC=3321;AF=0.663139;AN=5008;NS=2504;DP=17071;EAS_AF=0.9792;AMR_AF=0.6657;AFR_AF=0.475;EUR_AF=0.5557;SAS_AF=0.7004;AA=G|||;VT=SNP
3	17766733	rs6577644	A	G	100	PASS	AC=3319;AF=0.66274;AN=5008;NS=2504;DP=16600;EAS_AF=0.9792;AMR_AF=0.6657;AFR_AF=0.4735;EUR_AF=0.5557;SAS_AF=0.7004;AA=G|||;VT=SNP
3	17766851	rs56358031	G	C	100	PASS	AC=19;AF=0.00379393;AN=5008;NS=2504;DP=16174;EAS_AF=0;AMR_AF=0.013;AFR_AF=0;EUR_AF=0.0099;SAS_AF=0;AA=G|||;VT=SNP
3	17767046	rs4482690	T	A	100	PASS	AC=3398;AF=0.678514;AN=5008;NS=2504;DP=16409;EAS_AF=0.9792;AMR_AF=0.6729;AFR_AF=0.5295;EUR_AF=0.5557;SAS_AF=0.7004;AA=A|||;VT=SNP
3	17767422	rs13069155	A	G	100	PASS	AC=2879;AF=0.57488;AN=5008;NS=2504;DP=20730;EAS_AF=0.9286;AMR_AF=0.634;AFR_AF=0.2731;EUR_AF=0.5328;SAS_AF=0.6196;AA=A|||;VT=SNP
3	17768038	rs4908965	T	C	100	PASS	AC=2879;AF=0.57488;AN=5008;NS=2504;DP=20197;EAS_AF=0.9286;AMR_AF=0.634;AFR_AF=0.2731;EUR_AF=0.5328;SAS_AF=0.6196;AA=T|||;VT=SNP
3	17768983	rs141949991	G	C	100	PASS	AC=13;AF=0.00259585;AN=5008;NS=2504;DP=19967;EAS_AF=0;AMR_AF=0.0058;AFR_AF=0;EUR_AF=0.007;SAS_AF=0.002;AA=G|||;VT=SNP
3	17769148	rs80022771	A	T	100	PASS	AC=46;AF=0.0091853;AN=5008;NS=2504;DP=18822;EAS_AF=0;AMR_AF=0.0115;AFR_AF=0.0008;EUR_AF=0.0278;SAS_AF=0.0092;AA=A|||;VT=SNP
3	17770560	rs78770028	C	T	100	PASS	AC=53;AF=0.0105831;AN=5008;NS=2504;DP=12411;EAS_AF=0;AMR_AF=0.0043;AFR_AF=0;EUR_AF=0.0328;SAS_AF=0.0174;AA=C|||;VT=SNP
3	17771005	rs6803312	T	C	100	PASS	AC=3321;AF=0.663139;AN=5008;NS=2504;DP=18123;EAS_AF=0.9792;AMR_AF=0.6657;AFR_AF=0.475;EUR_AF=0.5557;SAS_AF=0.7004;AA=C|||;VT=SNP
3	17771311	rs151123491	T	C	100	PASS	AC=20;AF=0.00399361;AN=5008;NS=2504;DP=19892;EAS_AF=0;AMR_AF=0.0115;AFR_AF=0;EUR_AF=0.0119;SAS_AF=0;AA=T|||;VT=SNP
3	17771429	rs4488868	T	C	100	PASS	AC=2845;AF=0.568091;AN=5008;NS=2504;DP=15480;EAS_AF=0.9286;AMR_AF=0.6268;AFR_AF=0.2526;EUR_AF=0.5328;SAS_AF=0.6176;AA=T|||;VT=SNP
3	17772105	rs114402588	G	A	100	PASS	AC=136;AF=0.0271565;AN=5008;NS=2504;DP=19503;EAS_AF=0;AMR_AF=0.0634;AFR_AF=0.0045;EUR_AF=0.0636;SAS_AF=0.0225;AA=G|||;VT=SNP
3	17773127	rs114517731	A	C	100	PASS	AC=46;AF=0.0091853;AN=5008;NS=2504;DP=15597;EAS_AF=0;AMR_AF=0.0274;AFR_AF=0.0023;EUR_AF=0.0239;SAS_AF=0;AA=A|||;VT=SNP
3	17773879	rs77018879	C	T	100	PASS	AC=48;AF=0.00958466;AN=5008;NS=2504;DP=17918;EAS_AF=0;AMR_AF=0.0115;AFR_AF=0;EUR_AF=0.0378;SAS_AF=0.002;AA=C|||;VT=SNP
3	17773919	rs4908966	A	G	100	PASS	AC=3321;AF=0.663139;AN=5008;NS=2504;DP=15447;EAS_AF=0.9792;AMR_AF=0.6657;AFR_AF=0.475;EUR_AF=0.5557;SAS_AF=0.7004;AA=A|||;VT=SNP
3	17774944	rs4908967	C	A	100	PASS	AC=2879;AF=0.57488;AN=5008;NS=2504;DP=17420;EAS_AF=0.9286;AMR_AF=0.634;AFR_AF=0.2738;EUR_AF=0.5328;SAS_AF=0.6186;AA=C|||;VT=SNP
3	17775365	rs74886368	C	T	100	PASS	AC=46;AF=0.0091853;AN=5008;NS=2504;DP=16165;EAS_AF=0;AMR_AF=0.0115;AFR_AF=0.0008;EUR_AF=0.0278;SAS_AF=0.0092;AA=C|||;VT=SNP
3	17775445	rs77534638	G	A	100	PASS	AC=176;AF=0.0351438;AN=5008;NS=2504;DP=15229;EAS_AF=0;AMR_AF=0.0605;AFR_AF=0.0061;EUR_AF=0.1024;SAS_AF=0.0235;AA=G|||;VT=SNP
3	17776334	rs11128852	T	C	100	PASS	AC=2913;AF=0.581669;AN=5008;NS=2504;DP=16564;EAS_AF=0.9444;AMR_AF=0.634;AFR_AF=0.2746;EUR_AF=0.5328;SAS_AF=0.636;AA=T|||;VT=SNP
3	17777123	rs9880456	A	G	100	PASS	AC=3379;AF=0.67472;AN=5008;NS=2504;DP=20406;EAS_AF=0.9792;AMR_AF=0.6715;AFR_AF=0.5159;EUR_AF=0.5557;SAS_AF=0.7004;AA=G|||;VT=SNP
3	17777546	rs11929111	A	G	100	PASS	AC=3321;AF=0.663139;AN=5008;NS=2504;DP=17899;EAS_AF=0.9792;AMR_AF=0.6657;AFR_AF=0.475;EUR_AF=0.5557;SAS_AF=0.7004;AA=G|||;VT=SNP
3	17777617	rs139046015	T	A	100	PASS	AC=9;AF=0.00179712;AN=5008;NS=2504;DP=16592;EAS_AF=0;AMR_AF=0;AFR_AF=0;EUR_AF=0.005;SAS_AF=0.0041;AA=T|||;VT=SNP
3	17777619	rs190838344	T	A	100	PASS	AC=9;AF=0.00179712;AN=5008;NS=2504;DP=16501;EAS_AF=0;AMR_AF=0;AFR_AF=0;EUR_AF=0.005;SAS_AF=0.0041;AA=T|||;VT=SNP
3	17778320	rs4908968	T	C	100	PASS	AC=3192;AF=0.63738;AN=5008;NS=2504;DP=17249;EAS_AF=0.9444;AMR_AF=0.6513;AFR_AF=0.475;EUR_AF=0.5348;SAS_AF=0.636;AA=T|||;VT=SNP
3	17778610	rs11714069	G	A	100	PASS	AC=37;AF=0.00738818;AN=5008;NS=2504;DP=19139;EAS_AF=0;AMR_AF=0.0101;AFR_AF=0;EUR_AF=0.0278;SAS_AF=0.002;AA=G|||;VT=SNP
3	17779407	rs4908969	T	C	100	PASS	AC=3011;AF=0.601238;AN=5008;NS=2504;DP=18511;EAS_AF=0.9633;AMR_AF=0.6499;AFR_AF=0.2731;EUR_AF=0.5557;SAS_AF=0.684;AA=T|||;VT=SNP
3	17779893	rs11915971	A	T	100	PASS	AC=3163;AF=0.631589;AN=5008;NS=2504;DP=17496;EAS_AF=0.9246;AMR_AF=0.6513;AFR_AF=0.4743;EUR_AF=0.5338;SAS_AF=0.6288;AA=T|||;VT=SNP
3	17779895	rs201731775	T	A	100	PASS	AC=183;AF=0.0365415;AN=5008;NS=2504;DP=17535;EAS_AF=0.0466;AMR_AF=0.0259;AFR_AF=0.0045;EUR_AF=0.0408;SAS_AF=0.0726;AA=T|||;VT=SNP
3	17780317	rs117125756	C	G	100	PASS	AC=129;AF=0.0257588;AN=5008;NS=2504;DP=17411;EAS_AF=0.0347;AMR_AF=0.0144;AFR_AF=0;EUR_AF=0.0209;SAS_AF=0.0644;AA=C|||;VT=SNP
3	17780490	rs7652156	C	G	100	PASS	AC=3321;AF=0.663139;AN=5008;NS=2504;DP=19362;EAS_AF=0.9792;AMR_AF=0.6657;AFR_AF=0.475;EUR_AF=0.5557;SAS_AF=0.7004;AA=C|||;VT=SNP
3	17780853	rs62238360	C	T	100	PASS	AC=841;AF=0.167931;AN=5008;NS=2504;DP=19736;EAS_AF=0.2292;AMR_AF=0.1744;AFR_AF=0.0129;EUR_AF=0.3141;SAS_AF=0.1595;AA=C|||;VT=SNP
3	17781315	rs11927637	A	G	100	PASS	AC=3323;AF=0.663538;AN=5008;NS=2504;DP=14195;EAS_AF=0.9792;AMR_AF=0.6657;AFR_AF=0.4758;EUR_AF=0.5557;SAS_AF=0.7014;AA=G|||;VT=SNP
3	17781576	rs11719266	A	G	100	PASS	AC=3323;AF=0.663538;AN=5008;NS=2504;DP=16507;EAS_AF=0.9792;AMR_AF=0.6657;AFR_AF=0.4758;EUR_AF=0.5557;SAS_AF=0.7014;AA=G|||;VT=SNP
3	17781766	rs117945992	G	A	100	PASS	AC=129;AF=0.0257588;AN=5008;NS=2504;DP=11332;EAS_AF=0.0347;AMR_AF=0.0144;AFR_AF=0;EUR_AF=0.0209;SAS_AF=0.0644;AA=G|||;VT=SNP
3	17781780	rs11719326	A	C	100	PASS	AC=2885;AF=0.576078;AN=5008;NS=2504;DP=11756;EAS_AF=0.9286;AMR_AF=0.634;AFR_AF=0.2761;EUR_AF=0.5338;SAS_AF=0.6207;AA=A|||;VT=SNP
3	17784642	rs116398779	G	A	100	PASS	AC=144;AF=0.028754;AN=5008;NS=2504;DP=20560;EAS_AF=0.0347;AMR_AF=0.0159;AFR_AF=0.0129;EUR_AF=0.0209;SAS_AF=0.0613;AA=A|||;VT=SNP
3	17784818	rs7627732	T	C	100	PASS	AC=2858;AF=0.570687;AN=5008;NS=2504;DP=20760;EAS_AF=0.9286;AMR_AF=0.6268;AFR_AF=0.2602;EUR_AF=0.5318;SAS_AF=0.6217;AA=T|||;VT=SNP
3	17784896	rs116192810	G	T	100	PASS	AC=144;AF=0.028754;AN=5008;NS=2504;DP=19994;EAS_AF=0.0347;AMR_AF=0.0159;AFR_AF=0.0129;EUR_AF=0.0209;SAS_AF=0.0613;AA=T|||;VT=SNP
3	17785032	rs116856738	G	A	100	PASS	AC=126;AF=0.0251597;AN=5008;NS=2504;DP=20122;EAS_AF=0.0347;AMR_AF=0.0144;AFR_AF=0;EUR_AF=0.0209;SAS_AF=0.0613;AA=G|||;VT=SNP
3	17785553	rs117329592	C	T	100	PASS	AC=123;AF=0.0245607;AN=5008;NS=2504;DP=18914;EAS_AF=0.0317;AMR_AF=0.0144;AFR_AF=0;EUR_AF=0.0209;SAS_AF=0.0613;AA=C|||;VT=SNP
3	17785869	rs11715952	C	T	100	PASS	AC=48;AF=0.00958466;AN=5008;NS=2504;DP=17093;EAS_AF=0;AMR_AF=0.0115;AFR_AF=0;EUR_AF=0.0378;SAS_AF=0.002;AA=C|||;VT=SNP
3	17786383	rs62238361	G	A	100	PASS	AC=146;AF=0.0291534;AN=5008;NS=2504;DP=18189;EAS_AF=0;AMR_AF=0.0403;AFR_AF=0.0053;EUR_AF=0.1004;SAS_AF=0.0102;AA=G|||;VT=SNP
3	17787399	rs6804837	G	A	100	PASS	AC=3012;AF=0.601438;AN=5008;NS=2504;DP=17997;EAS_AF=0.9633;AMR_AF=0.6484;AFR_AF=0.2784;EUR_AF=0.5527;SAS_AF=0.682;AA=G|||;VT=SNP
3	17787557	rs4908938	G	A	100	PASS	AC=2863;AF=0.571685;AN=5008;NS=2504;DP=21623;EAS_AF=0.9286;AMR_AF=0.6326;AFR_AF=0.261;EUR_AF=0.5328;SAS_AF=0.6207;AA=G|||;VT=SNP
3	17788324	rs5023579	A	T	100	PASS	AC=3767;AF=0.752196;AN=5008;NS=2504;DP=12104;EAS_AF=0.9702;AMR_AF=0.7507;AFR_AF=0.6702;EUR_AF=0.6501;SAS_AF=0.7444;AA=a|||;VT=SNP
3	17788430	rs4312680	G	A	100	PASS	AC=2835;AF=0.566094;AN=5008;NS=2504;DP=16059;EAS_AF=0.9286;AMR_AF=0.6268;AFR_AF=0.2443;EUR_AF=0.5328;SAS_AF=0.6186;AA=G|||;VT=SNP
3	17788866	rs4908970	A	G	100	PASS	AC=2868;AF=0.572684;AN=5008;NS=2504;DP=20229;EAS_AF=0.9286;AMR_AF=0.6326;AFR_AF=0.2648;EUR_AF=0.5328;SAS_AF=0.6207;AA=A|||;VT=SNP
3	17789074	rs4908971	T	C	100	PASS	AC=2869;AF=0.572883;AN=5008;NS=2504;DP=21615;EAS_AF=0.9286;AMR_AF=0.6326;AFR_AF=0.2655;EUR_AF=0.5328;SAS_AF=0.6207;AA=T|||;VT=SNP
3	17789504	rs147657424	C	G	100	PASS	AC=126;AF=0.0251597;AN=5008;NS=2504;DP=17367;EAS_AF=0.0347;AMR_AF=0.0144;AFR_AF=0;EUR_AF=0.0209;SAS_AF=0.0613;AA=C|||;VT=SNP
3	17789970	rs146104319	G	A	100	PASS	AC=38;AF=0.00758786;AN=5008;NS=2504;DP=13412;EAS_AF=0;AMR_AF=0.0144;AFR_AF=0.0015;EUR_AF=0.0209;SAS_AF=0.0051;AA=G|||;VT=SNP
3	17791027	rs11708664	A	G	100	PASS	AC=774;AF=0.154553;AN=5008;NS=2504;DP=20595;EAS_AF=0.2192;AMR_AF=0.1412;AFR_AF=0.0091;EUR_AF=0.3052;SAS_AF=0.1391;AA=A|||;VT=SNP
3	17792118	rs4349529	A	G	100	PASS	AC=2865;AF=0.572085;AN=5008;NS=2504;DP=13495;EAS_AF=0.9306;AMR_AF=0.6254;AFR_AF=0.267;EUR_AF=0.5268;SAS_AF=0.6237;AA=A|||;VT=SNP
3	17792256	rs4643736	G	T	100	PASS	AC=2896;AF=0.578275;AN=5008;NS=2504;DP=16168;EAS_AF=0.9444;AMR_AF=0.6254;AFR_AF=0.267;EUR_AF=0.5268;SAS_AF=0.6411;AA=G|||;VT=SNP
3	17792574	rs9867064	C	T	100	PASS	AC=3380;AF=0.67492;AN=5008;NS=2504;DP=15642;EAS_AF=0.9792;AMR_AF=0.6657;AFR_AF=0.5234;EUR_AF=0.5487;SAS_AF=0.7025;AA=T|||;VT=SNP
3	17793235	rs35811992	G	A	100	PASS	AC=2865;AF=0.572085;AN=5008;NS=2504;DP=16379;EAS_AF=0.9306;AMR_AF=0.6254;AFR_AF=0.267;EUR_AF=0.5268;SAS_AF=0.6237;AA=G|||;VT=SNP
3	17793504	rs75754569	G	C	100	PASS	AC=399;AF=0.0796725;AN=5008;NS=2504;DP=19506;EAS_AF=0;AMR_AF=0.0764;AFR_AF=0.1596;EUR_AF=0.1103;SAS_AF=0.0245;AA=G|||;VT=SNP
3	17793667	rs147278520	A	C	100	PASS	AC=8;AF=0.00159744;AN=5008;NS=2504;DP=16678;EAS_AF=0;AMR_AF=0;AFR_AF=0;EUR_AF=0.008;SAS_AF=0;AA=A|||;VT=SNP
3	17793850	rs4908939	G	A	100	PASS	AC=3380;AF=0.67492;AN=5008;NS=2504;DP=20049;EAS_AF=0.9792;AMR_AF=0.6657;AFR_AF=0.5234;EUR_AF=0.5487;SAS_AF=0.7025;AA=A|||;VT=SNP
3	17794200	rs4435674	C	T	100	PASS	AC=3352;AF=0.669329;AN=5008;NS=2504;DP=21564;EAS_AF=0.9792;AMR_AF=0.6643;AFR_AF=0.5038;EUR_AF=0.5477;SAS_AF=0.7025;AA=T|||;VT=SNP
3	17794234	rs77202360	G	A	100	PASS	AC=19;AF=0.00379393;AN=5008;NS=2504;DP=23285;EAS_AF=0;AMR_AF=0.0029;AFR_AF=0.0008;EUR_AF=0.0159;SAS_AF=0;AA=G|||;VT=SNP
3	17795076	rs13079096	T	A	100	PASS	AC=2865;AF=0.572085;AN=5008;NS=2504;DP=21116;EAS_AF=0.9306;AMR_AF=0.6254;AFR_AF=0.2678;EUR_AF=0.5258;SAS_AF=0.6237;AA=T|||;VT=SNP
3	17795931	rs12488591	T	C	100	PASS	AC=3040;AF=0.607029;AN=5008;NS=2504;DP=17345;EAS_AF=0.9653;AMR_AF=0.6441;AFR_AF=0.3033;EUR_AF=0.5467;SAS_AF=0.684;AA=T|||;VT=SNP
3	17796192	rs4908972	T	C	100	PASS	AC=3046;AF=0.608227;AN=5008;NS=2504;DP=15865;EAS_AF=0.9653;AMR_AF=0.6455;AFR_AF=0.3064;EUR_AF=0.5467;SAS_AF=0.6851;AA=C|||;VT=SNP
3	17797271	rs4908940	A	C	100	PASS	AC=3352;AF=0.669329;AN=5008;NS=2504;DP=20257;EAS_AF=0.9792;AMR_AF=0.6643;AFR_AF=0.5038;EUR_AF=0.5477;SAS_AF=0.7025;AA=C|||;VT=SNP
3	17798114	rs114153456	C	A	100	PASS	AC=24;AF=0.00479233;AN=5008;NS=2504;DP=21810;EAS_AF=0;AMR_AF=0.0115;AFR_AF=0.0008;EUR_AF=0.0139;SAS_AF=0.001;AA=C|||;VT=SNP
3	17798649	rs4611850	T	G	100	PASS	AC=2868;AF=0.572684;AN=5008;NS=2504;DP=20179;EAS_AF=0.9335;AMR_AF=0.6254;AFR_AF=0.2678;EUR_AF=0.5258;SAS_AF=0.6237;AA=T|||;VT=SNP
3	17798924	rs4566568	A	G	100	PASS	AC=3369;AF=0.672724;AN=5008;NS=2504;DP=20638;EAS_AF=0.9792;AMR_AF=0.6643;AFR_AF=0.5166;EUR_AF=0.5477;SAS_AF=0.7025;AA=G|||;VT=SNP
3	17800040	rs181812165	T	G	100	PASS	AC=8;AF=0.00159744;AN=5008;NS=2504;DP=18508;EAS_AF=0;AMR_AF=0;AFR_AF=0;EUR_AF=0.008;SAS_AF=0;AA=T|||;VT=SNP
3	17800423	rs4908973	T	C	100	PASS	AC=3357;AF=0.670327;AN=5008;NS=2504;DP=16971;EAS_AF=0.9792;AMR_AF=0.6657;AFR_AF=0.5068;EUR_AF=0.5477;SAS_AF=0.7025;AA=C|||;VT=SNP
3	17801811	rs6796448	C	T	100	PASS	AC=3322;AF=0.663339;AN=5008;NS=2504;DP=17328;EAS_AF=0.9653;AMR_AF=0.6643;AFR_AF=0.5045;EUR_AF=0.5477;SAS_AF=0.6851;AA=T|||;VT=SNP
3	17802134	rs6789467	G	C	100	PASS	AC=2864;AF=0.571885;AN=5008;NS=2504;DP=12761;EAS_AF=0.9306;AMR_AF=0.6254;AFR_AF=0.267;EUR_AF=0.5258;SAS_AF=0.6237;AA=G|||;VT=SNP
3	17802881	rs6809775	T	C	100	PASS	AC=3380;AF=0.67492;AN=5008;NS=2504;DP=15781;EAS_AF=0.9792;AMR_AF=0.6657;AFR_AF=0.5242;EUR_AF=0.5477;SAS_AF=0.7025;AA=C|||;VT=SNP
3	17803996	rs10433561	T	G	100	PASS	AC=2865;AF=0.572085;AN=5008;NS=2504;DP=12063;EAS_AF=0.9306;AMR_AF=0.6254;AFR_AF=0.2655;EUR_AF=0.5278;SAS_AF=0.6247;AA=T|||;VT=SNP
3	17804464	rs7609916	A	G	100	PASS	AC=3321;AF=0.663139;AN=5008;NS=2504;DP=21628;EAS_AF=0.9653;AMR_AF=0.6643;AFR_AF=0.5038;EUR_AF=0.5477;SAS_AF=0.6851;AA=G|||;VT=SNP
3	17806424	rs7427588	A	G	100	PASS	AC=3354;AF=0.669728;AN=5008;NS=2504;DP=21017;EAS_AF=0.9792;AMR_AF=0.6643;AFR_AF=0.5053;EUR_AF=0.5477;SAS_AF=0.7025;AA=G|||;VT=SNP
3	17807104	rs373817814	G	A	100	PASS	AC=14;AF=0.00279553;AN=5008;NS=2504;DP=11542;EAS_AF=0;AMR_AF=0;AFR_AF=0;EUR_AF=0.006;SAS_AF=0.0082;AA=G|||;VT=SNP
3	17807907	rs115102682	T	C	100	PASS	AC=55;AF=0.0109824;AN=5008;NS=2504;DP=20158;EAS_AF=0;AMR_AF=0.0144;AFR_AF=0.0008;EUR_AF=0.0308;SAS_AF=0.0133;AA=T|||;VT=SNP
3	17808236	rs7645459	C	G	100	PASS	AC=2926;AF=0.584265;AN=5008;NS=2504;DP=17155;EAS_AF=0.9306;AMR_AF=0.6282;AFR_AF=0.3154;EUR_AF=0.5229;SAS_AF=0.6227;AA=C|||;VT=SNP
3	17808438	rs56001926	C	G	100	PASS	AC=60;AF=0.0119808;AN=5008;NS=2504;DP=13021;EAS_AF=0;AMR_AF=0.0245;AFR_AF=0.0008;EUR_AF=0.0368;SAS_AF=0.0051;AA=C|||;VT=SNP
3	17809203	rs11128855	T	G	100	PASS	AC=3176;AF=0.634185;AN=5008;NS=2504;DP=13279;EAS_AF=0.9752;AMR_AF=0.6239;AFR_AF=0.5053;EUR_AF=0.4831;SAS_AF=0.6196;AA=G|||;VT=SNP
3	17809434	rs34782919	C	G	100	PASS	AC=121;AF=0.0241613;AN=5008;NS=2504;DP=3754;EAS_AF=0;AMR_AF=0.0288;AFR_AF=0.0045;EUR_AF=0.0895;SAS_AF=0.0051;AA=C|||;VT=SNP
3	17809468	rs34146452	T	C	100	PASS	AC=3152;AF=0.629393;AN=5008;NS=2504;DP=7457;EAS_AF=0.9752;AMR_AF=0.6167;AFR_AF=0.5053;EUR_AF=0.4761;SAS_AF=0.6074;AA=C|||;VT=SNP
3	17810143	rs7642860	G	A	100	PASS	AC=3175;AF=0.633986;AN=5008;NS=2504;DP=20232;EAS_AF=0.9752;AMR_AF=0.6239;AFR_AF=0.5053;EUR_AF=0.4821;SAS_AF=0.6196;AA=A|||;VT=SNP
3	17810406	rs4260468	C	T	100	PASS	AC=2670;AF=0.533147;AN=5008;NS=2504;DP=19850;EAS_AF=0.9266;AMR_AF=0.5836;AFR_AF=0.2557;EUR_AF=0.4612;SAS_AF=0.5409;AA=C|||;VT=SNP
3	17811963	rs115917870	A	C	100	PASS	AC=103;AF=0.0205671;AN=5008;NS=2504;DP=23101;EAS_AF=0.0169;AMR_AF=0.0086;AFR_AF=0.0008;EUR_AF=0.0199;SAS_AF=0.0603;AA=A|||;VT=SNP
3	17812625	rs116226194	T	C	100	PASS	AC=13;AF=0.00259585;AN=5008;NS=2504;DP=19859;EAS_AF=0;AMR_AF=0.0029;AFR_AF=0.0008;EUR_AF=0.008;SAS_AF=0.002;AA=T|||;VT=SNP
3	17812688	rs11921152	C	A	100	PASS	AC=3177;AF=0.634385;AN=5008;NS=2504;DP=19698;EAS_AF=0.9752;AMR_AF=0.6239;AFR_AF=0.5045;EUR_AF=0.4841;SAS_AF=0.6207;AA=A|||;VT=SNP
3	17813109	rs10428260	A	G	100	PASS	AC=3072;AF=0.613419;AN=5008;NS=2504;DP=21364;EAS_AF=0.9583;AMR_AF=0.6153;AFR_AF=0.5038;EUR_AF=0.4622;SAS_AF=0.5603;AA=G|||;VT=SNP
3	17813195	rs10428172	C	T	100	PASS	AC=3175;AF=0.633986;AN=5008;NS=2504;DP=18291;EAS_AF=0.9752;AMR_AF=0.6239;AFR_AF=0.5045;EUR_AF=0.4821;SAS_AF=0.6207;AA=T|||;VT=SNP
3	17813215	rs115541339	C	T	100	PASS	AC=60;AF=0.0119808;AN=5008;NS=2504;DP=18676;EAS_AF=0;AMR_AF=0.013;AFR_AF=0.0015;EUR_AF=0.0268;SAS_AF=0.0225;AA=C|||;VT=SNP
3	17813236	rs62238365	A	G	100	PASS	AC=49;AF=0.00978435;AN=5008;NS=2504;DP=17945;EAS_AF=0;AMR_AF=0.0259;AFR_AF=0.0008;EUR_AF=0.0268;SAS_AF=0.0031;AA=A|||;VT=SNP
3	17813923	rs114473257	G	A	100	PASS	AC=25;AF=0.00499201;AN=5008;NS=2504;DP=17370;EAS_AF=0;AMR_AF=0.013;AFR_AF=0;EUR_AF=0.0159;SAS_AF=0;AA=G|||;VT=SNP
3	17814553	rs11128857	C	T	100	PASS	AC=2733;AF=0.545727;AN=5008;NS=2504;DP=18982;EAS_AF=0.9266;AMR_AF=0.5908;AFR_AF=0.2988;EUR_AF=0.4612;SAS_AF=0.5419;AA=C|||;VT=SNP
3	17815487	rs139136610	C	T	100	PASS	AC=392;AF=0.0782748;AN=5008;NS=2504;DP=15067;EAS_AF=0;AMR_AF=0.0764;AFR_AF=0.1543;EUR_AF=0.1103;SAS_AF=0.0245;AA=C|||;VT=SNP
3	17815617	rs148994232	A	G	100	PASS	AC=102;AF=0.0203674;AN=5008;NS=2504;DP=17521;EAS_AF=0.0169;AMR_AF=0.0086;AFR_AF=0;EUR_AF=0.0199;SAS_AF=0.0603;AA=A|||;VT=SNP
3	17816066	rs13076950	G	A	100	PASS	AC=2717;AF=0.542532;AN=5008;NS=2504;DP=20608;EAS_AF=0.9127;AMR_AF=0.5908;AFR_AF=0.298;EUR_AF=0.4612;SAS_AF=0.5409;AA=G|||;VT=SNP
3	17816084	rs141360575	C	T	100	PASS	AC=99;AF=0.0197684;AN=5008;NS=2504;DP=20943;EAS_AF=0.0139;AMR_AF=0.0086;AFR_AF=0;EUR_AF=0.0199;SAS_AF=0.0603;AA=C|||;VT=SNP
3	17817424	rs142823250	G	A	100	PASS	AC=224;AF=0.0447284;AN=5008;NS=2504;DP=23167;EAS_AF=0.0169;AMR_AF=0.072;AFR_AF=0.0083;EUR_AF=0.0706;SAS_AF=0.0767;AA=G|||;VT=SNP
3	17818426	rs7651708	G	A	100	PASS	AC=237;AF=0.0473243;AN=5008;NS=2504;DP=20162;EAS_AF=0.0179;AMR_AF=0.0562;AFR_AF=0.0045;EUR_AF=0.1133;SAS_AF=0.0613;AA=G|||;VT=SNP
3	17819117	rs138122729	G	A	100	PASS	AC=102;AF=0.0203674;AN=5008;NS=2504;DP=18905;EAS_AF=0.0169;AMR_AF=0.0086;AFR_AF=0;EUR_AF=0.0199;SAS_AF=0.0603;AA=G|||;VT=SNP
3	17820252	rs150002735	A	C	100	PASS	AC=99;AF=0.0197684;AN=5008;NS=2504;DP=20233;EAS_AF=0.0139;AMR_AF=0.0086;AFR_AF=0;EUR_AF=0.0199;SAS_AF=0.0603;AA=A|||;VT=SNP
3	17821236	rs114400226	T	C	100	PASS	AC=56;AF=0.0111821;AN=5008;NS=2504;DP=20424;EAS_AF=0;AMR_AF=0.0144;AFR_AF=0.0008;EUR_AF=0.0308;SAS_AF=0.0143;AA=T|||;VT=SNP
3	17821483	rs4908941	G	A	100	PASS	AC=3175;AF=0.633986;AN=5008;NS=2504;DP=20304;EAS_AF=0.9752;AMR_AF=0.6239;AFR_AF=0.5045;EUR_AF=0.4821;SAS_AF=0.6207;AA=A|||;VT=SNP
3	17822193	rs11709790	A	C	100	PASS	AC=2733;AF=0.545727;AN=5008;NS=2504;DP=21959;EAS_AF=0.9266;AMR_AF=0.5908;AFR_AF=0.2988;EUR_AF=0.4612;SAS_AF=0.5419;AA=A|||;VT=SNP
3	17822644	rs11709941	A	G	100	PASS	AC=3185;AF=0.635982;AN=5008;NS=2504;DP=21991;EAS_AF=0.9752;AMR_AF=0.6239;AFR_AF=0.5121;EUR_AF=0.4821;SAS_AF=0.6207;AA=G|||;VT=SNP
3	17823323	rs139104917	A	G	100	PASS	AC=103;AF=0.0205671;AN=5008;NS=2504;DP=22254;EAS_AF=0.0179;AMR_AF=0.0086;AFR_AF=0;EUR_AF=0.0199;SAS_AF=0.0603;AA=A|||;VT=SNP
3	17823657	rs142214988	T	G	100	PASS	AC=103;AF=0.0205671;AN=5008;NS=2504;DP=21565;EAS_AF=0.0179;AMR_AF=0.0086;AFR_AF=0;EUR_AF=0.0199;SAS_AF=0.0603;AA=T|||;VT=SNP
3	17823666	rs4616675	A	G	100	PASS	AC=3185;AF=0.635982;AN=5008;NS=2504;DP=20870;EAS_AF=0.9752;AMR_AF=0.6239;AFR_AF=0.5121;EUR_AF=0.4821;SAS_AF=0.6207;AA=a|||;VT=SNP
3	17823821	rs4243833	C	T	100	PASS	AC=2735;AF=0.546126;AN=5008;NS=2504;DP=20734;EAS_AF=0.9266;AMR_AF=0.5908;AFR_AF=0.2988;EUR_AF=0.4622;SAS_AF=0.5429;AA=C|||;VT=SNP
3	17824072	rs4487265	G	A	100	PASS	AC=3185;AF=0.635982;AN=5008;NS=2504;DP=21263;EAS_AF=0.9752;AMR_AF=0.6239;AFR_AF=0.5121;EUR_AF=0.4821;SAS_AF=0.6207;AA=A|||;VT=SNP
3	17824730	rs4404476	T	C	100	PASS	AC=3175;AF=0.633986;AN=5008;NS=2504;DP=18242;EAS_AF=0.9752;AMR_AF=0.6239;AFR_AF=0.5045;EUR_AF=0.4821;SAS_AF=0.6207;AA=C|||;VT=SNP
3	17825284	rs75615523	G	A	100	PASS	AC=31;AF=0.0061901;AN=5008;NS=2504;DP=17426;EAS_AF=0;AMR_AF=0.0043;AFR_AF=0;EUR_AF=0.0249;SAS_AF=0.0031;AA=G|||;VT=SNP
3	17825594	rs57816103	G	A	100	PASS	AC=442;AF=0.0882588;AN=5008;NS=2504;DP=18488;EAS_AF=0.0486;AMR_AF=0.0331;AFR_AF=0.2057;EUR_AF=0.0209;SAS_AF=0.0787;AA=A|||;VT=SNP
3	17826095	rs4908976	G	A	100	PASS	AC=2732;AF=0.545527;AN=5008;NS=2504;DP=15717;EAS_AF=0.9266;AMR_AF=0.5908;AFR_AF=0.298;EUR_AF=0.4612;SAS_AF=0.5419;AA=G|||;VT=SNP
3	17826198	rs113238090	A	G	100	PASS	AC=42;AF=0.00838658;AN=5008;NS=2504;DP=12381;EAS_AF=0;AMR_AF=0.0159;AFR_AF=0.003;EUR_AF=0.0239;SAS_AF=0.0031;AA=A|||;VT=SNP
3	17826263	rs9849948	A	G	100	PASS	AC=169;AF=0.033746;AN=5008;NS=2504;DP=14816;EAS_AF=0.0486;AMR_AF=0.0144;AFR_AF=0.0098;EUR_AF=0.0199;SAS_AF=0.0787;AA=A|||;VT=SNP
3	17826557	rs74367394	A	T	100	PASS	AC=59;AF=0.0117812;AN=5008;NS=2504;DP=18141;EAS_AF=0;AMR_AF=0.0115;AFR_AF=0.0015;EUR_AF=0.0268;SAS_AF=0.0225;AA=A|||;VT=SNP
3	17826737	rs4632574	A	G	100	PASS	AC=2741;AF=0.547324;AN=5008;NS=2504;DP=16821;EAS_AF=0.9583;AMR_AF=0.5908;AFR_AF=0.267;EUR_AF=0.4612;SAS_AF=0.5603;AA=A|||;VT=SNP
3	17826760	rs4422341	G	C	100	PASS	AC=2956;AF=0.590256;AN=5008;NS=2504;DP=16588;EAS_AF=0.9266;AMR_AF=0.6023;AFR_AF=0.4607;EUR_AF=0.4622;SAS_AF=0.5419;AA=C|||;VT=SNP
3	17826984	rs73036068	T	C	100	PASS	AC=46;AF=0.0091853;AN=5008;NS=2504;DP=16841;EAS_AF=0;AMR_AF=0.0216;AFR_AF=0.0008;EUR_AF=0.0249;SAS_AF=0.0051;AA=T|||;VT=SNP
3	17826991	rs12492504	A	T	100	PASS	AC=2799;AF=0.558906;AN=5008;NS=2504;DP=16617;EAS_AF=0.9583;AMR_AF=0.5965;AFR_AF=0.3079;EUR_AF=0.4612;SAS_AF=0.5603;AA=A|||;VT=SNP
3	17827123	rs6786472	A	T	100	PASS	AC=377;AF=0.0752796;AN=5008;NS=2504;DP=14695;EAS_AF=0.0169;AMR_AF=0.0274;AFR_AF=0.1974;EUR_AF=0.0209;SAS_AF=0.0603;AA=A|||;VT=SNP
3	17827178	rs151009524	C	T	100	PASS	AC=13;AF=0.00259585;AN=5008;NS=2504;DP=15043;EAS_AF=0;AMR_AF=0.0029;AFR_AF=0.0008;EUR_AF=0.008;SAS_AF=0.002;AA=C|||;VT=SNP
3	17827427	rs115923175	C	G	100	PASS	AC=120;AF=0.0239617;AN=5008;NS=2504;DP=16517;EAS_AF=0.0169;AMR_AF=0.0101;AFR_AF=0.0129;EUR_AF=0.0199;SAS_AF=0.0603;AA=G|||;VT=SNP
3	17827459	rs140858869	A	T	100	PASS	AC=120;AF=0.0239617;AN=5008;NS=2504;DP=15266;EAS_AF=0.0169;AMR_AF=0.0101;AFR_AF=0.0129;EUR_AF=0.0199;SAS_AF=0.0603;AA=T|||;VT=SNP
3	17827624	rs149747938	C	A	100	PASS	AC=120;AF=0.0239617;AN=5008;NS=2504;DP=15193;EAS_AF=0.0169;AMR_AF=0.0101;AFR_AF=0.0129;EUR_AF=0.0199;SAS_AF=0.0603;AA=C|||;VT=SNP
3	17827985	rs11128858	A	G	100	PASS	AC=2908;AF=0.580671;AN=5008;NS=2504;DP=19752;EAS_AF=0.9752;AMR_AF=0.6081;AFR_AF=0.3116;EUR_AF=0.4811;SAS_AF=0.6207;AA=G|||;VT=SNP
3	17828106	rs7428585	G	A	100	PASS	AC=2804;AF=0.559904;AN=5008;NS=2504;DP=18586;EAS_AF=0.9583;AMR_AF=0.598;AFR_AF=0.3109;EUR_AF=0.4612;SAS_AF=0.5603;AA=A|||;VT=SNP
3	17828318	rs12152443	A	G	100	PASS	AC=120;AF=0.0239617;AN=5008;NS=2504;DP=19493;EAS_AF=0.0169;AMR_AF=0.0101;AFR_AF=0.0129;EUR_AF=0.0199;SAS_AF=0.0603;AA=G|||;VT=SNP
3	17828641	rs12152369	T	C	100	PASS	AC=120;AF=0.0239617;AN=5008;NS=2504;DP=19191;EAS_AF=0.0169;AMR_AF=0.0101;AFR_AF=0.0129;EUR_AF=0.0199;SAS_AF=0.0603;AA=T|||;VT=SNP
3	17828689	rs114335585	T	G	100	PASS	AC=120;AF=0.0239617;AN=5008;NS=2504;DP=20131;EAS_AF=0.0169;AMR_AF=0.0101;AFR_AF=0.0129;EUR_AF=0.0199;SAS_AF=0.0603;AA=G|||;VT=SNP
3	17828879	rs144561666	A	G	100	PASS	AC=120;AF=0.0239617;AN=5008;NS=2504;DP=20168;EAS_AF=0.0169;AMR_AF=0.0101;AFR_AF=0.0129;EUR_AF=0.0199;SAS_AF=0.0603;AA=A|||;VT=SNP
3	17828927	rs148195341	T	C	100	PASS	AC=120;AF=0.0239617;AN=5008;NS=2504;DP=21155;EAS_AF=0.0169;AMR_AF=0.0101;AFR_AF=0.0129;EUR_AF=0.0199;SAS_AF=0.0603;AA=T|||;VT=SNP
3	17829317	rs12152386	T	G	100	PASS	AC=120;AF=0.0239617;AN=5008;NS=2504;DP=19106;EAS_AF=0.0169;AMR_AF=0.0101;AFR_AF=0.0129;EUR_AF=0.0199;SAS_AF=0.0603;AA=G|||;VT=SNP
3	17829318	rs7625105	G	A	100	PASS	AC=2670;AF=0.533147;AN=5008;NS=2504;DP=19043;EAS_AF=0.9266;AMR_AF=0.5836;AFR_AF=0.2549;EUR_AF=0.4612;SAS_AF=0.5419;AA=G|||;VT=SNP
3	17829430	rs6577593	G	A	100	PASS	AC=3175;AF=0.633986;AN=5008;NS=2504;DP=19691;EAS_AF=0.9752;AMR_AF=0.6239;AFR_AF=0.5045;EUR_AF=0.4821;SAS_AF=0.6207;AA=A|||;VT=SNP
3	17829934	rs150697973	G	A	100	PASS	AC=102;AF=0.0203674;AN=5008;NS=2504;DP=17123;EAS_AF=0.0169;AMR_AF=0.0086;AFR_AF=0;EUR_AF=0.0199;SAS_AF=0.0603;AA=G|||;VT=SNP
3	17829939	rs138879508	T	C	100	PASS	AC=120;AF=0.0239617;AN=5008;NS=2504;DP=16941;EAS_AF=0.0169;AMR_AF=0.0101;AFR_AF=0.0129;EUR_AF=0.0199;SAS_AF=0.0603;AA=C|||;VT=SNP
3	17830033	rs117887651	T	C	100	PASS	AC=120;AF=0.0239617;AN=5008;NS=2504;DP=16153;EAS_AF=0.0169;AMR_AF=0.0101;AFR_AF=0.0129;EUR_AF=0.0199;SAS_AF=0.0603;AA=C|||;VT=SNP
3	17830069	rs117287162	C	T	100	PASS	AC=120;AF=0.0239617;AN=5008;NS=2504;DP=16983;EAS_AF=0.0169;AMR_AF=0.0101;AFR_AF=0.0129;EUR_AF=0.0199;SAS_AF=0.0603;AA=T|||;VT=SNP
3	17830366	rs147480925	G	A	100	PASS	AC=120;AF=0.0239617;AN=5008;NS=2504;DP=17641;EAS_AF=0.0169;AMR_AF=0.0101;AFR_AF=0.0129;EUR_AF=0.0199;SAS_AF=0.0603;AA=G|||;VT=SNP
3	17830652	rs35071233	T	G	100	PASS	AC=38;AF=0.00758786;AN=5008;NS=2504;DP=17609;EAS_AF=0;AMR_AF=0.0072;AFR_AF=0.0023;EUR_AF=0.0288;SAS_AF=0.001;AA=T|||;VT=SNP
3	17830887	rs4438689	A	G	100	PASS	AC=3185;AF=0.635982;AN=5008;NS=2504;DP=15307;EAS_AF=0.9752;AMR_AF=0.6239;AFR_AF=0.5121;EUR_AF=0.4821;SAS_AF=0.6207;AA=G|||;VT=SNP
3	17830975	rs140334825	C	T	100	PASS	AC=122;AF=0.024361;AN=5008;NS=2504;DP=16506;EAS_AF=0.0169;AMR_AF=0.0101;AFR_AF=0.0144;EUR_AF=0.0199;SAS_AF=0.0603;AA=T|||;VT=SNP
3	17830980	rs144119741	A	G	100	PASS	AC=121;AF=0.0241613;AN=5008;NS=2504;DP=16290;EAS_AF=0.0169;AMR_AF=0.0101;AFR_AF=0.0136;EUR_AF=0.0199;SAS_AF=0.0603;AA=A|||;VT=SNP
3	17831251	rs146486065	C	G	100	PASS	AC=120;AF=0.0239617;AN=5008;NS=2504;DP=18790;EAS_AF=0.0169;AMR_AF=0.0101;AFR_AF=0.0129;EUR_AF=0.0199;SAS_AF=0.0603;AA=G|||;VT=SNP
3	17831272	rs140858517	G	A	100	PASS	AC=121;AF=0.0241613;AN=5008;NS=2504;DP=19283;EAS_AF=0.0169;AMR_AF=0.0115;AFR_AF=0.0129;EUR_AF=0.0199;SAS_AF=0.0603;AA=G|||;VT=SNP
3	17831521	rs117760094	A	C	100	PASS	AC=120;AF=0.0239617;AN=5008;NS=2504;DP=17311;EAS_AF=0.0169;AMR_AF=0.0101;AFR_AF=0.0129;EUR_AF=0.0199;SAS_AF=0.0603;AA=C|||;VT=SNP
3	17831575	rs115105481	G	T	100	PASS	AC=120;AF=0.0239617;AN=5008;NS=2504;DP=17846;EAS_AF=0.0169;AMR_AF=0.0101;AFR_AF=0.0129;EUR_AF=0.0199;SAS_AF=0.0603;AA=G|||;VT=SNP
3	17831687	rs116622802	T	C	100	PASS	AC=120;AF=0.0239617;AN=5008;NS=2504;DP=20847;EAS_AF=0.0169;AMR_AF=0.0101;AFR_AF=0.0129;EUR_AF=0.0199;SAS_AF=0.0603;AA=T|||;VT=SNP
3	17831715	rs114106129	A	G	100	PASS	AC=120;AF=0.0239617;AN=5008;NS=2504;DP=20976;EAS_AF=0.0169;AMR_AF=0.0101;AFR_AF=0.0129;EUR_AF=0.0199;SAS_AF=0.0603;AA=G|||;VT=SNP
3	17831744	rs28456004	C	T	100	PASS	AC=442;AF=0.0882588;AN=5008;NS=2504;DP=20444;EAS_AF=0.0486;AMR_AF=0.0331;AFR_AF=0.2057;EUR_AF=0.0209;SAS_AF=0.0787;AA=T|||;VT=SNP
3	17831861	rs144688611	T	C	100	PASS	AC=120;AF=0.0239617;AN=5008;NS=2504;DP=18560;EAS_AF=0.0169;AMR_AF=0.0101;AFR_AF=0.0129;EUR_AF=0.0199;SAS_AF=0.0603;AA=T|||;VT=SNP
3	17832226	rs114980764	C	T	100	PASS	AC=120;AF=0.0239617;AN=5008;NS=2504;DP=18096;EAS_AF=0.0169;AMR_AF=0.0101;AFR_AF=0.0129;EUR_AF=0.0199;SAS_AF=0.0603;AA=C|||;VT=SNP
3	17832338	rs145444641	C	T	100	PASS	AC=120;AF=0.0239617;AN=5008;NS=2504;DP=18780;EAS_AF=0.0169;AMR_AF=0.0101;AFR_AF=0.0129;EUR_AF=0.0199;SAS_AF=0.0603;AA=T|||;VT=SNP
3	17832829	rs6577596	C	T	100	PASS	AC=3758;AF=0.750399;AN=5008;NS=2504;DP=14338;EAS_AF=0.9752;AMR_AF=0.732;AFR_AF=0.7602;EUR_AF=0.6243;SAS_AF=0.6483;AA=T|||;VT=SNP
3	17832866	rs115743068	A	G	100	PASS	AC=120;AF=0.0239617;AN=5008;NS=2504;DP=14389;EAS_AF=0.0169;AMR_AF=0.0101;AFR_AF=0.0129;EUR_AF=0.0199;SAS_AF=0.0603;AA=G|||;VT=SNP
3	17833505	rs143206509	T	G	100	PASS	AC=120;AF=0.0239617;AN=5008;NS=2504;DP=17300;EAS_AF=0.0169;AMR_AF=0.0101;AFR_AF=0.0129;EUR_AF=0.0199;SAS_AF=0.0603;AA=T|||;VT=SNP
3	17833879	rs117972287	C	A	100	PASS	AC=120;AF=0.0239617;AN=5008;NS=2504;DP=17574;EAS_AF=0.0169;AMR_AF=0.0101;AFR_AF=0.0129;EUR_AF=0.0199;SAS_AF=0.0603;AA=C|||;VT=SNP
3	17834126	rs6764934	T	G	100	PASS	AC=443;AF=0.0884585;AN=5008;NS=2504;DP=17504;EAS_AF=0.0486;AMR_AF=0.0331;AFR_AF=0.2065;EUR_AF=0.0209;SAS_AF=0.0787;AA=G|||;VT=SNP
3	17834355	rs143896592	T	C	100	PASS	AC=119;AF=0.023762;AN=5008;NS=2504;DP=19438;EAS_AF=0.0169;AMR_AF=0.0101;AFR_AF=0.0129;EUR_AF=0.0199;SAS_AF=0.0593;AA=C|||;VT=SNP
3	17834383	rs150647035	A	C	100	PASS	AC=120;AF=0.0239617;AN=5008;NS=2504;DP=18998;EAS_AF=0.0169;AMR_AF=0.0101;AFR_AF=0.0129;EUR_AF=0.0199;SAS_AF=0.0603;AA=A|||;VT=SNP
3	17834522	rs139682330	A	G	100	PASS	AC=121;AF=0.0241613;AN=5008;NS=2504;DP=18744;EAS_AF=0.0179;AMR_AF=0.0101;AFR_AF=0.0129;EUR_AF=0.0199;SAS_AF=0.0603;AA=G|||;VT=SNP
3	17834840	rs1121175	G	A	100	PASS	AC=120;AF=0.0239617;AN=5008;NS=2504;DP=22424;EAS_AF=0.0169;AMR_AF=0.0101;AFR_AF=0.0129;EUR_AF=0.0199;SAS_AF=0.0603;AA=A|||;VT=SNP
3	17835108	rs1121174	C	G	100	PASS	AC=120;AF=0.0239617;AN=5008;NS=2504;DP=22450;EAS_AF=0.0169;AMR_AF=0.0101;AFR_AF=0.0129;EUR_AF=0.0199;SAS_AF=0.0603;AA=G|||;VT=SNP
3	17835326	rs117420384	A	G	100	PASS	AC=120;AF=0.0239617;AN=5008;NS=2504;DP=18841;EAS_AF=0.0169;AMR_AF=0.0101;AFR_AF=0.0129;EUR_AF=0.0199;SAS_AF=0.0603;AA=G|||;VT=SNP
3	17835358	rs117744841	A	T	100	PASS	AC=120;AF=0.0239617;AN=5008;NS=2504;DP=18417;EAS_AF=0.0169;AMR_AF=0.0101;AFR_AF=0.0129;EUR_AF=0.0199;SAS_AF=0.0603;AA=A|||;VT=SNP
3	17835594	rs114272651	A	C	100	PASS	AC=120;AF=0.0239617;AN=5008;NS=2504;DP=21644;EAS_AF=0.0169;AMR_AF=0.0101;AFR_AF=0.0129;EUR_AF=0.0199;SAS_AF=0.0603;AA=C|||;VT=SNP
3	17835620	rs117125536	G	A	100	PASS	AC=120;AF=0.0239617;AN=5008;NS=2504;DP=21051;EAS_AF=0.0169;AMR_AF=0.0101;AFR_AF=0.0129;EUR_AF=0.0199;SAS_AF=0.0603;AA=G|||;VT=SNP
3	17835655	rs115489441	T	C	100	PASS	AC=120;AF=0.0239617;AN=5008;NS=2504;DP=20120;EAS_AF=0.0169;AMR_AF=0.0101;AFR_AF=0.0129;EUR_AF=0.0199;SAS_AF=0.0603;AA=C|||;VT=SNP
3	17835833	rs142101926	T	C	100	PASS	AC=102;AF=0.0203674;AN=5008;NS=2504;DP=17771;EAS_AF=0.0169;AMR_AF=0.0086;AFR_AF=0;EUR_AF=0.0199;SAS_AF=0.0603;AA=T|||;VT=SNP
3	17835963	rs115797191	T	C	100	PASS	AC=120;AF=0.0239617;AN=5008;NS=2504;DP=18625;EAS_AF=0.0169;AMR_AF=0.0101;AFR_AF=0.0129;EUR_AF=0.0199;SAS_AF=0.0603;AA=T|||;VT=SNP
3	17835975	rs151178167	T	C	100	PASS	AC=120;AF=0.0239617;AN=5008;NS=2504;DP=18588;EAS_AF=0.0169;AMR_AF=0.0101;AFR_AF=0.0129;EUR_AF=0.0199;SAS_AF=0.0603;AA=T|||;VT=SNP
3	17836039	rs140082146	T	C	100	PASS	AC=120;AF=0.0239617;AN=5008;NS=2504;DP=17369;EAS_AF=0.0169;AMR_AF=0.0101;AFR_AF=0.0129;EUR_AF=0.0199;SAS_AF=0.0603;AA=C|||;VT=SNP
3	17836636	rs17273083	T	C	100	PASS	AC=120;AF=0.0239617;AN=5008;NS=2504;DP=14229;EAS_AF=0.0169;AMR_AF=0.0101;AFR_AF=0.0129;EUR_AF=0.0199;SAS_AF=0.0603;AA=T|||;VT=SNP
3	17836687	rs192643425	G	A	100	PASS	AC=121;AF=0.0241613;AN=5008;NS=2504;DP=13968;EAS_AF=0.0169;AMR_AF=0.0101;AFR_AF=0.0129;EUR_AF=0.0199;SAS_AF=0.0613;AA=G|||;VT=SNP
3	17836688	rs184623867	C	A	100	PASS	AC=119;AF=0.023762;AN=5008;NS=2504;DP=13908;EAS_AF=0.0169;AMR_AF=0.0101;AFR_AF=0.0121;EUR_AF=0.0199;SAS_AF=0.0603;AA=A|||;VT=SNP
3	17836846	rs12107652	T	G	100	PASS	AC=443;AF=0.0884585;AN=5008;NS=2504;DP=14942;EAS_AF=0.0486;AMR_AF=0.0331;AFR_AF=0.2065;EUR_AF=0.0209;SAS_AF=0.0787;AA=G|||;VT=SNP
3	17836883	rs147118242	C	A	100	PASS	AC=120;AF=0.0239617;AN=5008;NS=2504;DP=15139;EAS_AF=0.0169;AMR_AF=0.0101;AFR_AF=0.0129;EUR_AF=0.0199;SAS_AF=0.0603;AA=C|||;VT=SNP
3	17836956	rs138455687	A	G	100	PASS	AC=120;AF=0.0239617;AN=5008;NS=2504;DP=16133;EAS_AF=0.0169;AMR_AF=0.0101;AFR_AF=0.0129;EUR_AF=0.0199;SAS_AF=0.0603;AA=G|||;VT=SNP
3	17836962	rs116937481	G	A	100	PASS	AC=120;AF=0.0239617;AN=5008;NS=2504;DP=15984;EAS_AF=0.0169;AMR_AF=0.0101;AFR_AF=0.0129;EUR_AF=0.0199;SAS_AF=0.0603;AA=A|||;VT=SNP
3	17836979	rs144023131	G	T	100	PASS	AC=129;AF=0.0257588;AN=5008;NS=2504;DP=15582;EAS_AF=0.0169;AMR_AF=0.0101;AFR_AF=0.0197;EUR_AF=0.0199;SAS_AF=0.0603;AA=G|||;VT=SNP
3	17837017	rs143282601	T	C	100	PASS	AC=120;AF=0.0239617;AN=5008;NS=2504;DP=15066;EAS_AF=0.0169;AMR_AF=0.0101;AFR_AF=0.0129;EUR_AF=0.0199;SAS_AF=0.0603;AA=T|||;VT=SNP
3	17837189	rs17273090	G	A	100	PASS	AC=120;AF=0.0239617;AN=5008;NS=2504;DP=17182;EAS_AF=0.0169;AMR_AF=0.0101;AFR_AF=0.0129;EUR_AF=0.0199;SAS_AF=0.0603;AA=G|||;VT=SNP
3	17837300	rs141414407	A	G	100	PASS	AC=120;AF=0.0239617;AN=5008;NS=2504;DP=18467;EAS_AF=0.0169;AMR_AF=0.0101;AFR_AF=0.0129;EUR_AF=0.0199;SAS_AF=0.0603;AA=A|||;VT=SNP
3	17837563	rs115689463	G	T	100	PASS	AC=120;AF=0.0239617;AN=5008;NS=2504;DP=20140;EAS_AF=0.0169;AMR_AF=0.0101;AFR_AF=0.0129;EUR_AF=0.0199;SAS_AF=0.0603;AA=G|||;VT=SNP
3	17837644	rs116190932	A	G	100	PASS	AC=120;AF=0.0239617;AN=5008;NS=2504;DP=20589;EAS_AF=0.0169;AMR_AF=0.0101;AFR_AF=0.0129;EUR_AF=0.0199;SAS_AF=0.0603;AA=G|||;VT=SNP
3	17838058	rs116892138	A	C	100	PASS	AC=120;AF=0.0239617;AN=5008;NS=2504;DP=21512;EAS_AF=0.0169;AMR_AF=0.0101;AFR_AF=0.0129;EUR_AF=0.0199;SAS_AF=0.0603;AA=C|||;VT=SNP
3	17838071	rs150813139	T	C	100	PASS	AC=120;AF=0.0239617;AN=5008;NS=2504;DP=20880;EAS_AF=0.0169;AMR_AF=0.0101;AFR_AF=0.0129;EUR_AF=0.0199;SAS_AF=0.0603;AA=T|||;VT=SNP
3	17838630	rs118021263	T	C	100	PASS	AC=120;AF=0.0239617;AN=5008;NS=2504;DP=19442;EAS_AF=0.0169;AMR_AF=0.0101;AFR_AF=0.0129;EUR_AF=0.0199;SAS_AF=0.0603;AA=C|||;VT=SNP
3	17838658	rs17273097	G	A	100	PASS	AC=121;AF=0.0241613;AN=5008;NS=2504;DP=20101;EAS_AF=0.0169;AMR_AF=0.0115;AFR_AF=0.0129;EUR_AF=0.0199;SAS_AF=0.0603;AA=G|||;VT=SNP
3	17838718	rs992522	T	G	100	PASS	AC=120;AF=0.0239617;AN=5008;NS=2504;DP=19714;EAS_AF=0.0169;AMR_AF=0.0101;AFR_AF=0.0129;EUR_AF=0.0199;SAS_AF=0.0603;AA=G|||;VT=SNP
3	17838771	rs992521	A	G	100	PASS	AC=120;AF=0.0239617;AN=5008;NS=2504;DP=21773;EAS_AF=0.0169;AMR_AF=0.0101;AFR_AF=0.0129;EUR_AF=0.0199;SAS_AF=0.0603;AA=G|||;VT=SNP
3	17838871	rs1469558	T	G	100	PASS	AC=2673;AF=0.533746;AN=5008;NS=2504;DP=20025;EAS_AF=0.9266;AMR_AF=0.5836;AFR_AF=0.2557;EUR_AF=0.4612;SAS_AF=0.544;AA=T|||;VT=SNP
3	17839270	rs146038346	C	T	100	PASS	AC=59;AF=0.0117812;AN=5008;NS=2504;DP=15554;EAS_AF=0;AMR_AF=0.0058;AFR_AF=0.0015;EUR_AF=0.0209;SAS_AF=0.0327;AA=C|||;VT=SNP
3	17839418	rs149729450	T	C	100	PASS	AC=120;AF=0.0239617;AN=5008;NS=2504;DP=19678;EAS_AF=0.0169;AMR_AF=0.0101;AFR_AF=0.0129;EUR_AF=0.0199;SAS_AF=0.0603;AA=t|||;VT=SNP
3	17839511	rs145510656	T	C	100	PASS	AC=120;AF=0.0239617;AN=5008;NS=2504;DP=20185;EAS_AF=0.0169;AMR_AF=0.0101;AFR_AF=0.0129;EUR_AF=0.0199;SAS_AF=0.0603;AA=T|||;VT=SNP
3	17839527	rs148416653	G	A	100	PASS	AC=120;AF=0.0239617;AN=5008;NS=2504;DP=20487;EAS_AF=0.0169;AMR_AF=0.0101;AFR_AF=0.0129;EUR_AF=0.0199;SAS_AF=0.0603;AA=A|||;VT=SNP
3	17839568	rs115853645	A	G	100	PASS	AC=120;AF=0.0239617;AN=5008;NS=2504;DP=21506;EAS_AF=0.0169;AMR_AF=0.0101;AFR_AF=0.0129;EUR_AF=0.0199;SAS_AF=0.0603;AA=G|||;VT=SNP
3	17839591	rs114320802	A	T	100	PASS	AC=120;AF=0.0239617;AN=5008;NS=2504;DP=21364;EAS_AF=0.0169;AMR_AF=0.0101;AFR_AF=0.0129;EUR_AF=0.0199;SAS_AF=0.0603;AA=T|||;VT=SNP
3	17840037	rs115573790	C	T	100	PASS	AC=119;AF=0.023762;AN=5008;NS=2504;DP=22766;EAS_AF=0.0169;AMR_AF=0.0101;AFR_AF=0.0121;EUR_AF=0.0199;SAS_AF=0.0603;AA=T|||;VT=SNP
3	17840095	rs115386475	T	C	100	PASS	AC=119;AF=0.023762;AN=5008;NS=2504;DP=23132;EAS_AF=0.0169;AMR_AF=0.0101;AFR_AF=0.0121;EUR_AF=0.0199;SAS_AF=0.0603;AA=T|||;VT=SNP
3	17840686	rs116795149	T	C	100	PASS	AC=13;AF=0.00259585;AN=5008;NS=2504;DP=25004;EAS_AF=0;AMR_AF=0.0029;AFR_AF=0.0008;EUR_AF=0.008;SAS_AF=0.002;AA=T|||;VT=SNP
3	17841232	rs114890682	C	T	100	PASS	AC=29;AF=0.00579073;AN=5008;NS=2504;DP=22133;EAS_AF=0;AMR_AF=0.0058;AFR_AF=0.003;EUR_AF=0.0179;SAS_AF=0.0031;AA=C|||;VT=SNP
3	17841454	rs147754788	C	T	100	PASS	AC=36;AF=0.0071885;AN=5008;NS=2504;DP=17113;EAS_AF=0.001;AMR_AF=0.0101;AFR_AF=0.0008;EUR_AF=0.0219;SAS_AF=0.0051;AA=c|||;VT=SNP
3	17841560	rs115383402	G	A	100	PASS	AC=119;AF=0.023762;AN=5008;NS=2504;DP=18189;EAS_AF=0.0179;AMR_AF=0.0101;AFR_AF=0.0129;EUR_AF=0.0199;SAS_AF=0.0583;AA=G|||;VT=SNP
3	17841919	rs73036074	G	A	100	PASS	AC=248;AF=0.0495208;AN=5008;NS=2504;DP=19278;EAS_AF=0.0169;AMR_AF=0.0576;AFR_AF=0.0098;EUR_AF=0.1143;SAS_AF=0.0644;AA=G|||;VT=SNP
3	17842638	rs73168749	C	T	100	PASS	AC=428;AF=0.0854633;AN=5008;NS=2504;DP=18273;EAS_AF=0.0486;AMR_AF=0.0331;AFR_AF=0.1967;EUR_AF=0.0209;SAS_AF=0.0767;AA=T|||;VT=SNP
3	17842699	rs73168750	C	T	100	PASS	AC=428;AF=0.0854633;AN=5008;NS=2504;DP=18514;EAS_AF=0.0486;AMR_AF=0.0331;AFR_AF=0.1967;EUR_AF=0.0209;SAS_AF=0.0767;AA=C|||;VT=SNP
3	17843224	rs79591188	G	A	100	PASS	AC=428;AF=0.0854633;AN=5008;NS=2504;DP=18344;EAS_AF=0.0486;AMR_AF=0.0331;AFR_AF=0.1967;EUR_AF=0.0209;SAS_AF=0.0767;AA=A|||;VT=SNP
3	17843231	rs75373290	T	C	100	PASS	AC=427;AF=0.0852636;AN=5008;NS=2504;DP=18449;EAS_AF=0.0486;AMR_AF=0.0331;AFR_AF=0.1959;EUR_AF=0.0209;SAS_AF=0.0767;AA=C|||;VT=SNP
3	17843275	rs114711504	A	C	100	PASS	AC=21;AF=0.00419329;AN=5008;NS=2504;DP=19267;EAS_AF=0;AMR_AF=0.0029;AFR_AF=0;EUR_AF=0.0149;SAS_AF=0.0041;AA=A|||;VT=SNP
3	17843503	rs76419585	C	A	100	PASS	AC=427;AF=0.0852636;AN=5008;NS=2504;DP=17020;EAS_AF=0.0486;AMR_AF=0.0331;AFR_AF=0.1952;EUR_AF=0.0219;SAS_AF=0.0767;AA=C|||;VT=SNP
3	17843965	rs11128860	A	G	100	PASS	AC=426;AF=0.0850639;AN=5008;NS=2504;DP=18560;EAS_AF=0.0486;AMR_AF=0.0331;AFR_AF=0.1952;EUR_AF=0.0209;SAS_AF=0.0767;AA=G|||;VT=SNP
3	17843999	rs11128861	T	C	100	PASS	AC=426;AF=0.0850639;AN=5008;NS=2504;DP=19142;EAS_AF=0.0486;AMR_AF=0.0331;AFR_AF=0.1952;EUR_AF=0.0209;SAS_AF=0.0767;AA=T|||;VT=SNP
3	17844093	rs11128862	A	G	100	PASS	AC=426;AF=0.0850639;AN=5008;NS=2504;DP=19694;EAS_AF=0.0486;AMR_AF=0.0331;AFR_AF=0.1952;EUR_AF=0.0209;SAS_AF=0.0767;AA=G|||;VT=SNP
3	17844155	rs11128863	G	A	100	PASS	AC=426;AF=0.0850639;AN=5008;NS=2504;DP=20024;EAS_AF=0.0486;AMR_AF=0.0331;AFR_AF=0.1952;EUR_AF=0.0209;SAS_AF=0.0767;AA=A|||;VT=SNP
3	17844531	rs17044038	G	C	100	PASS	AC=426;AF=0.0850639;AN=5008;NS=2504;DP=19801;EAS_AF=0.0486;AMR_AF=0.0331;AFR_AF=0.1952;EUR_AF=0.0209;SAS_AF=0.0767;AA=C|||;VT=SNP
3	17844752	rs17200916	C	T	100	PASS	AC=2669;AF=0.532947;AN=5008;NS=2504;DP=20279;EAS_AF=0.9266;AMR_AF=0.585;AFR_AF=0.2534;EUR_AF=0.4622;SAS_AF=0.5409;AA=C|||;VT=SNP
3	17844831	rs73168756	A	G	100	PASS	AC=428;AF=0.0854633;AN=5008;NS=2504;DP=19118;EAS_AF=0.0486;AMR_AF=0.0331;AFR_AF=0.1952;EUR_AF=0.0209;SAS_AF=0.0787;AA=G|||;VT=SNP
3	17844955	rs17044041	A	G	100	PASS	AC=428;AF=0.0854633;AN=5008;NS=2504;DP=20497;EAS_AF=0.0486;AMR_AF=0.0331;AFR_AF=0.1952;EUR_AF=0.0209;SAS_AF=0.0787;AA=A|||;VT=SNP
3	17845102	rs56726310	T	C	100	PASS	AC=428;AF=0.0854633;AN=5008;NS=2504;DP=18673;EAS_AF=0.0486;AMR_AF=0.0331;AFR_AF=0.1952;EUR_AF=0.0209;SAS_AF=0.0787;AA=T|||;VT=SNP
3	17845213	rs11128864	A	G	100	PASS	AC=428;AF=0.0854633;AN=5008;NS=2504;DP=16333;EAS_AF=0.0486;AMR_AF=0.0331;AFR_AF=0.1952;EUR_AF=0.0209;SAS_AF=0.0787;AA=G|||;VT=SNP
3	17845257	rs11128865	T	C	100	PASS	AC=430;AF=0.0858626;AN=5008;NS=2504;DP=17402;EAS_AF=0.0486;AMR_AF=0.0331;AFR_AF=0.1952;EUR_AF=0.0229;SAS_AF=0.0787;AA=T|||;VT=SNP
3	17845343	rs11128866	C	T	100	PASS	AC=429;AF=0.0856629;AN=5008;NS=2504;DP=15718;EAS_AF=0.0486;AMR_AF=0.0331;AFR_AF=0.1959;EUR_AF=0.0209;SAS_AF=0.0787;AA=T|||;VT=SNP
3	17845501	rs11128867	A	G	100	PASS	AC=428;AF=0.0854633;AN=5008;NS=2504;DP=16011;EAS_AF=0.0486;AMR_AF=0.0331;AFR_AF=0.1952;EUR_AF=0.0209;SAS_AF=0.0787;AA=A|||;VT=SNP
3	17845743	rs11128868	T	C	100	PASS	AC=428;AF=0.0854633;AN=5008;NS=2504;DP=16508;EAS_AF=0.0486;AMR_AF=0.0331;AFR_AF=0.1952;EUR_AF=0.0209;SAS_AF=0.0787;AA=C|||;VT=SNP
3	17845809	rs11128869	A	G	100	PASS	AC=120;AF=0.0239617;AN=5008;NS=2504;DP=16377;EAS_AF=0.0169;AMR_AF=0.0101;AFR_AF=0.0129;EUR_AF=0.0199;SAS_AF=0.0603;AA=a|||;VT=SNP
3	17845916	rs11128870	T	C	100	PASS	AC=428;AF=0.0854633;AN=5008;NS=2504;DP=16389;EAS_AF=0.0486;AMR_AF=0.0331;AFR_AF=0.1952;EUR_AF=0.0209;SAS_AF=0.0787;AA=T|||;VT=SNP
3	17845982	rs61601581	C	T	100	PASS	AC=428;AF=0.0854633;AN=5008;NS=2504;DP=16408;EAS_AF=0.0486;AMR_AF=0.0331;AFR_AF=0.1952;EUR_AF=0.0209;SAS_AF=0.0787;AA=C|||;VT=SNP
3	17846134	rs58280814	C	T	100	PASS	AC=435;AF=0.086861;AN=5008;NS=2504;DP=19948;EAS_AF=0.0486;AMR_AF=0.0331;AFR_AF=0.2005;EUR_AF=0.0209;SAS_AF=0.0787;AA=C|||;VT=SNP
3	17846184	rs56777792	G	A	100	PASS	AC=428;AF=0.0854633;AN=5008;NS=2504;DP=19305;EAS_AF=0.0486;AMR_AF=0.0331;AFR_AF=0.1952;EUR_AF=0.0209;SAS_AF=0.0787;AA=G|||;VT=SNP
3	17846371	rs60744506	G	A	100	PASS	AC=428;AF=0.0854633;AN=5008;NS=2504;DP=16930;EAS_AF=0.0486;AMR_AF=0.0331;AFR_AF=0.1952;EUR_AF=0.0209;SAS_AF=0.0787;AA=A|||;VT=SNP
3	17846774	rs112798970	C	T	100	PASS	AC=428;AF=0.0854633;AN=5008;NS=2504;DP=14218;EAS_AF=0.0486;AMR_AF=0.0331;AFR_AF=0.1952;EUR_AF=0.0209;SAS_AF=0.0787;AA=C|||;VT=SNP
3	17847086	rs141214246	A	G	100	PASS	AC=55;AF=0.0109824;AN=5008;NS=2504;DP=18090;EAS_AF=0;AMR_AF=0.0043;AFR_AF=0.0008;EUR_AF=0.0338;SAS_AF=0.0174;AA=A|||;VT=SNP
3	17847216	rs17044050	G	T	100	PASS	AC=428;AF=0.0854633;AN=5008;NS=2504;DP=19683;EAS_AF=0.0486;AMR_AF=0.0331;AFR_AF=0.1952;EUR_AF=0.0209;SAS_AF=0.0787;AA=T|||;VT=SNP
3	17847275	rs73168763	A	G	100	PASS	AC=428;AF=0.0854633;AN=5008;NS=2504;DP=20539;EAS_AF=0.0486;AMR_AF=0.0331;AFR_AF=0.1952;EUR_AF=0.0209;SAS_AF=0.0787;AA=A|||;VT=SNP
3	17847427	rs17200923	T	C	100	PASS	AC=120;AF=0.0239617;AN=5008;NS=2504;DP=21950;EAS_AF=0.0169;AMR_AF=0.0101;AFR_AF=0.0129;EUR_AF=0.0199;SAS_AF=0.0603;AA=T|||;VT=SNP
3	17847741	rs111389064	C	T	100	PASS	AC=406;AF=0.0810703;AN=5008;NS=2504;DP=17553;EAS_AF=0.0486;AMR_AF=0.0331;AFR_AF=0.1952;EUR_AF=0.0209;SAS_AF=0.0562;AA=C|||;VT=SNP
3	17847771	rs9813309	T	C	100	PASS	AC=4958;AF=0.990016;AN=5008;NS=2504;DP=15490;EAS_AF=1;AMR_AF=0.987;AFR_AF=0.9962;EUR_AF=0.9761;SAS_AF=0.9877;AA=t|||;VT=SNP
3	17847824	rs115291830	G	T	100	PASS	AC=119;AF=0.023762;AN=5008;NS=2504;DP=20442;EAS_AF=0.0169;AMR_AF=0.0101;AFR_AF=0.0121;EUR_AF=0.0199;SAS_AF=0.0603;AA=G|||;VT=SNP
3	17847882	rs17044053	G	A	100	PASS	AC=408;AF=0.0814696;AN=5008;NS=2504;DP=22313;EAS_AF=0.0486;AMR_AF=0.0346;AFR_AF=0.1959;EUR_AF=0.0209;SAS_AF=0.0562;AA=A|||;VT=SNP
3	17848003	rs17044054	T	C	100	PASS	AC=428;AF=0.0854633;AN=5008;NS=2504;DP=20163;EAS_AF=0.0486;AMR_AF=0.0331;AFR_AF=0.1952;EUR_AF=0.0209;SAS_AF=0.0787;AA=C|||;VT=SNP
3	17848010	rs111910352	A	T	100	PASS	AC=428;AF=0.0854633;AN=5008;NS=2504;DP=20135;EAS_AF=0.0486;AMR_AF=0.0331;AFR_AF=0.1952;EUR_AF=0.0209;SAS_AF=0.0787;AA=T|||;VT=SNP
3	17848067	rs11927436	C	T	100	PASS	AC=426;AF=0.0850639;AN=5008;NS=2504;DP=20452;EAS_AF=0.0466;AMR_AF=0.0331;AFR_AF=0.1952;EUR_AF=0.0209;SAS_AF=0.0787;AA=C|||;VT=SNP
3	17848281	rs11916141	T	C	100	PASS	AC=428;AF=0.0854633;AN=5008;NS=2504;DP=20437;EAS_AF=0.0486;AMR_AF=0.0331;AFR_AF=0.1952;EUR_AF=0.0209;SAS_AF=0.0787;AA=T|||;VT=SNP
3	17848369	rs76163281	C	G	100	PASS	AC=422;AF=0.0842652;AN=5008;NS=2504;DP=19519;EAS_AF=0.2272;AMR_AF=0.1441;AFR_AF=0.0008;EUR_AF=0.0219;SAS_AF=0.0716;AA=C|||;VT=SNP
3	17848435	rs11927611	G	A	100	PASS	AC=428;AF=0.0854633;AN=5008;NS=2504;DP=18835;EAS_AF=0.0486;AMR_AF=0.0331;AFR_AF=0.1952;EUR_AF=0.0209;SAS_AF=0.0787;AA=A|||;VT=SNP
3	17848460	rs148028622	G	A	100	PASS	AC=13;AF=0.00259585;AN=5008;NS=2504;DP=18568;EAS_AF=0;AMR_AF=0.0029;AFR_AF=0.0008;EUR_AF=0.008;SAS_AF=0.002;AA=G|||;VT=SNP
3	17848474	rs7620425	A	G	100	PASS	AC=4702;AF=0.938898;AN=5008;NS=2504;DP=18680;EAS_AF=1;AMR_AF=0.9236;AFR_AF=0.9902;EUR_AF=0.8767;SAS_AF=0.8814;AA=G|||;VT=SNP
3	17848632	rs112311536	C	T	100	PASS	AC=206;AF=0.0411342;AN=5008;NS=2504;DP=19433;EAS_AF=0.004;AMR_AF=0.072;AFR_AF=0.0076;EUR_AF=0.0706;SAS_AF=0.0726;AA=C|||;VT=SNP
3	17848865	rs17200930	T	C	100	PASS	AC=139;AF=0.0277556;AN=5008;NS=2504;DP=17734;EAS_AF=0.0169;AMR_AF=0.0101;AFR_AF=0.0272;EUR_AF=0.0199;SAS_AF=0.0603;AA=T|||;VT=SNP
3	17848923	rs17200937	C	T	100	PASS	AC=102;AF=0.0203674;AN=5008;NS=2504;DP=17789;EAS_AF=0.0169;AMR_AF=0.0086;AFR_AF=0;EUR_AF=0.0199;SAS_AF=0.0603;AA=C|||;VT=SNP
3	17849539	rs6772619	C	A	100	PASS	AC=428;AF=0.0854633;AN=5008;NS=2504;DP=17667;EAS_AF=0.0486;AMR_AF=0.0331;AFR_AF=0.1952;EUR_AF=0.0209;SAS_AF=0.0787;AA=A|||;VT=SNP
3	17849789	rs919562	G	A	100	PASS	AC=3197;AF=0.638379;AN=5008;NS=2504;DP=16180;EAS_AF=0.9772;AMR_AF=0.6239;AFR_AF=0.5091;EUR_AF=0.4831;SAS_AF=0.6339;AA=A|||;VT=SNP
3	17849947	rs6780341	A	G	100	PASS	AC=428;AF=0.0854633;AN=5008;NS=2504;DP=18515;EAS_AF=0.0486;AMR_AF=0.0331;AFR_AF=0.1952;EUR_AF=0.0209;SAS_AF=0.0787;AA=A|||;VT=SNP
3	17850432	rs79923071	G	C	100	PASS	AC=428;AF=0.0854633;AN=5008;NS=2504;DP=22048;EAS_AF=0.0486;AMR_AF=0.0331;AFR_AF=0.1944;EUR_AF=0.0209;SAS_AF=0.0798;AA=C|||;VT=SNP
3	17851183	rs114290949	T	A	100	PASS	AC=102;AF=0.0203674;AN=5008;NS=2504;DP=19846;EAS_AF=0.0169;AMR_AF=0.0086;AFR_AF=0;EUR_AF=0.0199;SAS_AF=0.0603;AA=T|||;VT=SNP
3	17851238	rs2033379	A	G	100	PASS	AC=3188;AF=0.636581;AN=5008;NS=2504;DP=19530;EAS_AF=0.9772;AMR_AF=0.6239;AFR_AF=0.5023;EUR_AF=0.4831;SAS_AF=0.6339;AA=G|||;VT=SNP
3	17851402	rs2033378	G	A	100	PASS	AC=2688;AF=0.536741;AN=5008;NS=2504;DP=20724;EAS_AF=0.9286;AMR_AF=0.5836;AFR_AF=0.2564;EUR_AF=0.4622;SAS_AF=0.5552;AA=G|||;VT=SNP
3	17851456	rs11925066	C	T	100	PASS	AC=426;AF=0.0850639;AN=5008;NS=2504;DP=20633;EAS_AF=0.0486;AMR_AF=0.0331;AFR_AF=0.1952;EUR_AF=0.0209;SAS_AF=0.0767;AA=T|||;VT=SNP
3	17851505	rs11925145	G	A	100	PASS	AC=138;AF=0.0275559;AN=5008;NS=2504;DP=20461;EAS_AF=0.0169;AMR_AF=0.0101;AFR_AF=0.0265;EUR_AF=0.0199;SAS_AF=0.0603;AA=G|||;VT=SNP
3	17852126	rs17200944	C	T	100	PASS	AC=101;AF=0.0201677;AN=5008;NS=2504;DP=19790;EAS_AF=0.0179;AMR_AF=0.0086;AFR_AF=0;EUR_AF=0.0199;SAS_AF=0.0583;AA=C|||;VT=SNP
3	17852536	rs11128871	G	T	100	PASS	AC=2684;AF=0.535942;AN=5008;NS=2504;DP=18124;EAS_AF=0.9296;AMR_AF=0.5821;AFR_AF=0.2542;EUR_AF=0.4622;SAS_AF=0.5542;AA=G|||;VT=SNP
3	17852886	rs56105508	G	C	100	PASS	AC=317;AF=0.0632987;AN=5008;NS=2504;DP=18227;EAS_AF=0.0159;AMR_AF=0.0591;AFR_AF=0.0605;EUR_AF=0.1113;SAS_AF=0.0695;AA=g|||;VT=SNP
3	17852921	rs12495352	G	A	100	PASS	AC=2689;AF=0.536941;AN=5008;NS=2504;DP=18240;EAS_AF=0.9276;AMR_AF=0.5836;AFR_AF=0.2564;EUR_AF=0.4642;SAS_AF=0.5552;AA=C|||;VT=SNP
3	17853034	rs6785982	C	G	100	PASS	AC=424;AF=0.0846645;AN=5008;NS=2504;DP=18707;EAS_AF=0.0486;AMR_AF=0.0331;AFR_AF=0.1936;EUR_AF=0.0209;SAS_AF=0.0767;AA=G|||;VT=SNP
3	17853056	rs6793958	T	C	100	PASS	AC=423;AF=0.0844649;AN=5008;NS=2504;DP=18976;EAS_AF=0.0496;AMR_AF=0.0331;AFR_AF=0.1921;EUR_AF=0.0209;SAS_AF=0.0767;AA=C|||;VT=SNP
3	17853269	rs6794148	T	C	100	PASS	AC=423;AF=0.0844649;AN=5008;NS=2504;DP=19057;EAS_AF=0.0496;AMR_AF=0.0331;AFR_AF=0.1921;EUR_AF=0.0209;SAS_AF=0.0767;AA=T|||;VT=SNP
3	17853367	rs58494604	G	A	100	PASS	AC=991;AF=0.197883;AN=5008;NS=2504;DP=18991;EAS_AF=0.4048;AMR_AF=0.2608;AFR_AF=0.0083;EUR_AF=0.1312;SAS_AF=0.2648;AA=G|||;VT=SNP
3	17853614	rs58042633	A	C	100	PASS	AC=437;AF=0.0872604;AN=5008;NS=2504;DP=19171;EAS_AF=0.0496;AMR_AF=0.0331;AFR_AF=0.2027;EUR_AF=0.0209;SAS_AF=0.0767;AA=A|||;VT=SNP
3	17853705	rs112019387	G	A	100	PASS	AC=437;AF=0.0872604;AN=5008;NS=2504;DP=18397;EAS_AF=0.0496;AMR_AF=0.0331;AFR_AF=0.2027;EUR_AF=0.0209;SAS_AF=0.0767;AA=G|||;VT=SNP
3	17854218	rs73168777	G	A	100	PASS	AC=440;AF=0.0878594;AN=5008;NS=2504;DP=20303;EAS_AF=0.0496;AMR_AF=0.0331;AFR_AF=0.205;EUR_AF=0.0209;SAS_AF=0.0767;AA=G|||;VT=SNP
3	17854497	rs17044072	T	C	100	PASS	AC=480;AF=0.0958466;AN=5008;NS=2504;DP=20539;EAS_AF=0.0496;AMR_AF=0.0403;AFR_AF=0.2269;EUR_AF=0.0219;SAS_AF=0.0818;AA=C|||;VT=SNP
3	17854598	rs114147886	A	G	100	PASS	AC=35;AF=0.00698882;AN=5008;NS=2504;DP=20944;EAS_AF=0;AMR_AF=0.0072;AFR_AF=0.0015;EUR_AF=0.0239;SAS_AF=0.0041;AA=A|||;VT=SNP
3	17855181	rs17273111	G	A	100	PASS	AC=3182;AF=0.635383;AN=5008;NS=2504;DP=19708;EAS_AF=0.9772;AMR_AF=0.6196;AFR_AF=0.5053;EUR_AF=0.4811;SAS_AF=0.6288;AA=G|||;VT=SNP
3	17855717	rs4908942	T	C	100	PASS	AC=3184;AF=0.635783;AN=5008;NS=2504;DP=19242;EAS_AF=0.9772;AMR_AF=0.621;AFR_AF=0.5045;EUR_AF=0.4821;SAS_AF=0.6299;AA=T|||;VT=SNP
3	17855732	rs4908978	G	C	100	PASS	AC=3184;AF=0.635783;AN=5008;NS=2504;DP=18897;EAS_AF=0.9772;AMR_AF=0.621;AFR_AF=0.5045;EUR_AF=0.4821;SAS_AF=0.6299;AA=G|||;VT=SNP
3	17855861	rs80188462	C	A	100	PASS	AC=44;AF=0.00878594;AN=5008;NS=2504;DP=17827;EAS_AF=0;AMR_AF=0.0043;AFR_AF=0.0008;EUR_AF=0.0258;SAS_AF=0.0143;AA=C|||;VT=SNP
3	17856113	rs13062642	G	A	100	PASS	AC=3182;AF=0.635383;AN=5008;NS=2504;DP=20677;EAS_AF=0.9772;AMR_AF=0.621;AFR_AF=0.5045;EUR_AF=0.4811;SAS_AF=0.6288;AA=A|||;VT=SNP
3	17856509	rs12485989	G	A	100	PASS	AC=944;AF=0.188498;AN=5008;NS=2504;DP=22074;EAS_AF=0.006;AMR_AF=0.2262;AFR_AF=0.2474;EUR_AF=0.2753;SAS_AF=0.181;AA=G|||;VT=SNP
3	17856532	rs12492361	A	G	100	PASS	AC=1105;AF=0.220647;AN=5008;NS=2504;DP=21339;EAS_AF=0.006;AMR_AF=0.232;AFR_AF=0.3654;EUR_AF=0.2763;SAS_AF=0.181;AA=A|||;VT=SNP
3	17856693	rs6804677	T	C	100	PASS	AC=3247;AF=0.648363;AN=5008;NS=2504;DP=16349;EAS_AF=0.9772;AMR_AF=0.6239;AFR_AF=0.5567;EUR_AF=0.4761;SAS_AF=0.6278;AA=C|||;VT=SNP
3	17856737	rs6787380	G	A	100	PASS	AC=3183;AF=0.635583;AN=5008;NS=2504;DP=18802;EAS_AF=0.9772;AMR_AF=0.621;AFR_AF=0.5053;EUR_AF=0.4811;SAS_AF=0.6288;AA=G|||;VT=SNP
3	17856860	rs6771673	G	A	100	PASS	AC=2936;AF=0.586262;AN=5008;NS=2504;DP=20067;EAS_AF=0.9266;AMR_AF=0.6009;AFR_AF=0.441;EUR_AF=0.4592;SAS_AF=0.5521;AA=G|||;VT=SNP
3	17857132	rs4908979	T	A	100	PASS	AC=3255;AF=0.64996;AN=5008;NS=2504;DP=17054;EAS_AF=0.9772;AMR_AF=0.6239;AFR_AF=0.559;EUR_AF=0.4811;SAS_AF=0.6278;AA=A|||;VT=SNP
3	17857192	rs4908980	G	A	100	PASS	AC=4719;AF=0.942292;AN=5008;NS=2504;DP=16116;EAS_AF=1;AMR_AF=0.9207;AFR_AF=0.9909;EUR_AF=0.8787;SAS_AF=0.8978;AA=A|||;VT=SNP
3	17857246	rs4908981	C	T	100	PASS	AC=2986;AF=0.596246;AN=5008;NS=2504;DP=16524;EAS_AF=0.9583;AMR_AF=0.6066;AFR_AF=0.4395;EUR_AF=0.4602;SAS_AF=0.5675;AA=C|||;VT=SNP
3	17857853	rs2033377	T	C	100	PASS	AC=3182;AF=0.635383;AN=5008;NS=2504;DP=19899;EAS_AF=0.9772;AMR_AF=0.621;AFR_AF=0.5053;EUR_AF=0.4811;SAS_AF=0.6278;AA=T|||;VT=SNP
3	17858301	rs2033374	A	G	100	PASS	AC=3255;AF=0.64996;AN=5008;NS=2504;DP=21292;EAS_AF=0.9772;AMR_AF=0.6239;AFR_AF=0.559;EUR_AF=0.4811;SAS_AF=0.6278;AA=G|||;VT=SNP
3	17858425	rs146161644	G	A	100	PASS	AC=102;AF=0.0203674;AN=5008;NS=2504;DP=20841;EAS_AF=0.0188;AMR_AF=0.0072;AFR_AF=0;EUR_AF=0.0209;SAS_AF=0.0583;AA=G|||;VT=SNP
3	17858444	rs2033373	T	C	100	PASS	AC=3255;AF=0.64996;AN=5008;NS=2504;DP=20991;EAS_AF=0.9772;AMR_AF=0.6239;AFR_AF=0.559;EUR_AF=0.4811;SAS_AF=0.6278;AA=T|||;VT=SNP
3	17858873	rs28796017	C	T	100	PASS	AC=3183;AF=0.635583;AN=5008;NS=2504;DP=22083;EAS_AF=0.9772;AMR_AF=0.621;AFR_AF=0.5061;EUR_AF=0.4811;SAS_AF=0.6278;AA=T|||;VT=SNP
3	17859321	rs4450852	T	C	100	PASS	AC=3269;AF=0.652756;AN=5008;NS=2504;DP=14315;EAS_AF=0.9772;AMR_AF=0.6239;AFR_AF=0.5696;EUR_AF=0.4811;SAS_AF=0.6278;AA=C|||;VT=SNP
3	17859366	rs4330281	T	C	100	PASS	AC=3269;AF=0.652756;AN=5008;NS=2504;DP=12887;EAS_AF=0.9772;AMR_AF=0.6239;AFR_AF=0.5696;EUR_AF=0.4811;SAS_AF=0.6278;AA=t|||;VT=SNP
3	17859447	rs7633898	C	T	100	PASS	AC=3183;AF=0.635583;AN=5008;NS=2504;DP=12467;EAS_AF=0.9772;AMR_AF=0.621;AFR_AF=0.5061;EUR_AF=0.4811;SAS_AF=0.6278;AA=C|||;VT=SNP
3	17859690	rs4908982	T	C	100	PASS	AC=3255;AF=0.64996;AN=5008;NS=2504;DP=15028;EAS_AF=0.9772;AMR_AF=0.6239;AFR_AF=0.559;EUR_AF=0.4811;SAS_AF=0.6278;AA=t|||;VT=SNP
3	17859774	rs4908984	T	C	100	PASS	AC=3183;AF=0.635583;AN=5008;NS=2504;DP=13173;EAS_AF=0.9772;AMR_AF=0.621;AFR_AF=0.5061;EUR_AF=0.4811;SAS_AF=0.6278;AA=C|||;VT=SNP
3	17859855	rs4908985	T	C	100	PASS	AC=3268;AF=0.652556;AN=5008;NS=2504;DP=16377;EAS_AF=0.9772;AMR_AF=0.6239;AFR_AF=0.5688;EUR_AF=0.4811;SAS_AF=0.6278;AA=C|||;VT=SNP
3	17859934	rs147860486	A	G	100	PASS	AC=58;AF=0.0115815;AN=5008;NS=2504;DP=16732;EAS_AF=0;AMR_AF=0.0029;AFR_AF=0.0008;EUR_AF=0.0199;SAS_AF=0.0358;AA=A|||;VT=SNP
3	17860211	rs1430898	C	T	100	PASS	AC=139;AF=0.0277556;AN=5008;NS=2504;DP=21396;EAS_AF=0.0188;AMR_AF=0.0086;AFR_AF=0.0272;EUR_AF=0.0209;SAS_AF=0.0583;AA=C|||;VT=SNP
3	17860368	rs1430897	C	T	100	PASS	AC=113;AF=0.0225639;AN=5008;NS=2504;DP=22375;EAS_AF=0.0188;AMR_AF=0.0072;AFR_AF=0.0083;EUR_AF=0.0209;SAS_AF=0.0583;AA=C|||;VT=SNP
3	17860501	rs1430896	G	A	100	PASS	AC=3185;AF=0.635982;AN=5008;NS=2504;DP=20888;EAS_AF=0.9772;AMR_AF=0.621;AFR_AF=0.5061;EUR_AF=0.4821;SAS_AF=0.6288;AA=G|||;VT=SNP
3	17860659	rs4908986	C	G	100	PASS	AC=3182;AF=0.635383;AN=5008;NS=2504;DP=18351;EAS_AF=0.9772;AMR_AF=0.621;AFR_AF=0.5061;EUR_AF=0.4811;SAS_AF=0.6268;AA=C|||;VT=SNP
3	17862960	rs34740778	G	T	100	PASS	AC=135;AF=0.0269569;AN=5008;NS=2504;DP=16389;EAS_AF=0;AMR_AF=0.0375;AFR_AF=0.0038;EUR_AF=0.0964;SAS_AF=0.0072;AA=G|||;VT=SNP
3	17865429	rs17273139	T	G	100	PASS	AC=110;AF=0.0219649;AN=5008;NS=2504;DP=17488;EAS_AF=0.0188;AMR_AF=0.0086;AFR_AF=0.0023;EUR_AF=0.0209;SAS_AF=0.0624;AA=T|||;VT=SNP
3	17866353	rs114463826	G	T	100	PASS	AC=18;AF=0.00359425;AN=5008;NS=2504;DP=18409;EAS_AF=0;AMR_AF=0.0043;AFR_AF=0;EUR_AF=0.0149;SAS_AF=0;AA=G|||;VT=SNP
3	17866399	rs7611590	C	G	100	PASS	AC=2922;AF=0.583466;AN=5008;NS=2504;DP=19402;EAS_AF=0.9266;AMR_AF=0.5994;AFR_AF=0.4319;EUR_AF=0.4602;SAS_AF=0.5501;AA=C|||;VT=SNP
3	17867197	rs12486574	C	T	100	PASS	AC=90;AF=0.0179712;AN=5008;NS=2504;DP=22269;EAS_AF=0;AMR_AF=0.0058;AFR_AF=0.0023;EUR_AF=0.0318;SAS_AF=0.0521;AA=c|||;VT=SNP
3	17867258	rs6780932	C	T	100	PASS	AC=2921;AF=0.583267;AN=5008;NS=2504;DP=23382;EAS_AF=0.9266;AMR_AF=0.5994;AFR_AF=0.4319;EUR_AF=0.4602;SAS_AF=0.5491;AA=C|||;VT=SNP
3	17868000	rs10510480	T	C	100	PASS	AC=825;AF=0.164736;AN=5008;NS=2504;DP=20266;EAS_AF=0.3641;AMR_AF=0.2406;AFR_AF=0.0038;EUR_AF=0.0895;SAS_AF=0.2004;AA=T|||;VT=SNP
3	17868679	rs1430895	C	T	100	PASS	AC=3210;AF=0.640974;AN=5008;NS=2504;DP=18521;EAS_AF=0.9772;AMR_AF=0.6182;AFR_AF=0.528;EUR_AF=0.4811;SAS_AF=0.6278;AA=T|||;VT=SNP
3	17868759	rs1430894	C	T	100	PASS	AC=3210;AF=0.640974;AN=5008;NS=2504;DP=19078;EAS_AF=0.9772;AMR_AF=0.6182;AFR_AF=0.528;EUR_AF=0.4811;SAS_AF=0.6278;AA=T|||;VT=SNP
3	17871158	rs56272717	C	G	100	PASS	AC=341;AF=0.0680911;AN=5008;NS=2504;DP=16410;EAS_AF=0;AMR_AF=0.0706;AFR_AF=0.1233;EUR_AF=0.1054;SAS_AF=0.0235;AA=C|||;VT=SNP
3	17871247	rs6794859	C	T	100	PASS	AC=2672;AF=0.533546;AN=5008;NS=2504;DP=14141;EAS_AF=0.9266;AMR_AF=0.5807;AFR_AF=0.2542;EUR_AF=0.4592;SAS_AF=0.5491;AA=C|||;VT=SNP
3	17871326	rs6577597	A	G	100	PASS	AC=3209;AF=0.640775;AN=5008;NS=2504;DP=11932;EAS_AF=0.9752;AMR_AF=0.6167;AFR_AF=0.528;EUR_AF=0.4811;SAS_AF=0.6299;AA=G|||;VT=SNP
3	17871669	rs6802932	T	A	100	PASS	AC=2602;AF=0.519569;AN=5008;NS=2504;DP=15728;EAS_AF=0.9266;AMR_AF=0.5677;AFR_AF=0.208;EUR_AF=0.4592;SAS_AF=0.5491;AA=T|||;VT=SNP
3	17872069	rs114918401	G	T	100	PASS	AC=34;AF=0.00678914;AN=5008;NS=2504;DP=18355;EAS_AF=0;AMR_AF=0.0072;AFR_AF=0.0015;EUR_AF=0.0229;SAS_AF=0.0041;AA=G|||;VT=SNP
3	17872497	rs115354040	T	C	100	PASS	AC=27;AF=0.00539137;AN=5008;NS=2504;DP=20885;EAS_AF=0;AMR_AF=0.0072;AFR_AF=0;EUR_AF=0.0089;SAS_AF=0.0133;AA=T|||;VT=SNP
3	17873650	rs2337387	G	A	100	PASS	AC=3161;AF=0.63119;AN=5008;NS=2504;DP=20084;EAS_AF=0.9772;AMR_AF=0.6153;AFR_AF=0.4932;EUR_AF=0.4801;SAS_AF=0.6278;AA=A|||;VT=SNP
3	17875194	rs1004307	G	C	100	PASS	AC=2875;AF=0.574081;AN=5008;NS=2504;DP=21704;EAS_AF=0.9266;AMR_AF=0.598;AFR_AF=0.3979;EUR_AF=0.4592;SAS_AF=0.5501;AA=G|||;VT=SNP
3	17875756	rs77186826	C	T	100	PASS	AC=29;AF=0.00579073;AN=5008;NS=2504;DP=20232;EAS_AF=0;AMR_AF=0.0173;AFR_AF=0.0008;EUR_AF=0.0139;SAS_AF=0.002;AA=C|||;VT=SNP
3	17876401	rs139267848	C	T	100	PASS	AC=106;AF=0.0211661;AN=5008;NS=2504;DP=15267;EAS_AF=0.0188;AMR_AF=0.0086;AFR_AF=0.003;EUR_AF=0.0209;SAS_AF=0.0573;AA=C|||;VT=SNP
3	17876436	rs111593175	G	A	100	PASS	AC=44;AF=0.00878594;AN=5008;NS=2504;DP=14364;EAS_AF=0.001;AMR_AF=0.0029;AFR_AF=0.0008;EUR_AF=0.0308;SAS_AF=0.0092;AA=G|||;VT=SNP
3	17877828	rs17200979	G	T	100	PASS	AC=2989;AF=0.596845;AN=5008;NS=2504;DP=17550;EAS_AF=0.7788;AMR_AF=0.598;AFR_AF=0.5635;EUR_AF=0.4791;SAS_AF=0.5746;AA=T|||;VT=SNP
3	17880714	rs144074312	T	C	100	PASS	AC=109;AF=0.0217652;AN=5008;NS=2504;DP=20038;EAS_AF=0.0188;AMR_AF=0.0086;AFR_AF=0.003;EUR_AF=0.0209;SAS_AF=0.0603;AA=T|||;VT=SNP
3	17881295	rs111622596	G	A	100	PASS	AC=33;AF=0.00658946;AN=5008;NS=2504;DP=20062;EAS_AF=0;AMR_AF=0.0202;AFR_AF=0.0015;EUR_AF=0.0109;SAS_AF=0.0061;AA=G|||;VT=SNP
3	17882022	rs113316208	G	T	100	PASS	AC=33;AF=0.00658946;AN=5008;NS=2504;DP=22308;EAS_AF=0;AMR_AF=0.0202;AFR_AF=0.0015;EUR_AF=0.0109;SAS_AF=0.0061;AA=G|||;VT=SNP
3	17882489	rs930147	G	A	100	PASS	AC=107;AF=0.0213658;AN=5008;NS=2504;DP=18481;EAS_AF=0.0188;AMR_AF=0.0086;AFR_AF=0.003;EUR_AF=0.0209;SAS_AF=0.0583;AA=G|||;VT=SNP
3	17882668	rs4243834	G	T	100	PASS	AC=2869;AF=0.572883;AN=5008;NS=2504;DP=21624;EAS_AF=0.9177;AMR_AF=0.5951;AFR_AF=0.4017;EUR_AF=0.4592;SAS_AF=0.5501;AA=G|||;VT=SNP
3	17884043	rs73038214	C	A	100	PASS	AC=997;AF=0.199081;AN=5008;NS=2504;DP=19301;EAS_AF=0.3909;AMR_AF=0.2651;AFR_AF=0.0053;EUR_AF=0.1471;SAS_AF=0.2699;AA=C|||;VT=SNP
3	17884524	rs114338792	C	T	100	PASS	AC=30;AF=0.00599042;AN=5008;NS=2504;DP=15210;EAS_AF=0;AMR_AF=0.0058;AFR_AF=0;EUR_AF=0.0189;SAS_AF=0.0072;AA=C|||;VT=SNP
3	17885076	rs17200993	C	G	100	PASS	AC=29;AF=0.00579073;AN=5008;NS=2504;DP=22264;EAS_AF=0;AMR_AF=0.0173;AFR_AF=0.0008;EUR_AF=0.0139;SAS_AF=0.002;AA=C|||;VT=SNP
3	17885409	rs184728274	A	G	100	PASS	AC=6;AF=0.00119808;AN=5008;NS=2504;DP=18934;EAS_AF=0;AMR_AF=0.0014;AFR_AF=0.0008;EUR_AF=0.003;SAS_AF=0.001;AA=A|||;VT=SNP
3	17886678	rs7632834	T	C	100	PASS	AC=3204;AF=0.639776;AN=5008;NS=2504;DP=22178;EAS_AF=0.9782;AMR_AF=0.6225;AFR_AF=0.5182;EUR_AF=0.4841;SAS_AF=0.6278;AA=C|||;VT=SNP
3	17886959	rs9862290	C	T	100	PASS	AC=2925;AF=0.584065;AN=5008;NS=2504;DP=20143;EAS_AF=0.9137;AMR_AF=0.6052;AFR_AF=0.438;EUR_AF=0.4632;SAS_AF=0.5511;AA=C|||;VT=SNP
3	17887164	rs114911412	G	A	100	PASS	AC=126;AF=0.0251597;AN=5008;NS=2504;DP=19232;EAS_AF=0.0188;AMR_AF=0.0101;AFR_AF=0.0159;EUR_AF=0.0209;SAS_AF=0.0593;AA=G|||;VT=SNP
3	17887247	rs186906089	G	C	100	PASS	AC=21;AF=0.00419329;AN=5008;NS=2504;DP=20351;EAS_AF=0;AMR_AF=0.0014;AFR_AF=0.0008;EUR_AF=0.007;SAS_AF=0.0123;AA=G|||;VT=SNP
3	17887537	rs116363181	G	A	100	PASS	AC=108;AF=0.0215655;AN=5008;NS=2504;DP=20837;EAS_AF=0.0188;AMR_AF=0.0086;AFR_AF=0.003;EUR_AF=0.0209;SAS_AF=0.0593;AA=G|||;VT=SNP
3	17887988	rs4908988	A	G	100	PASS	AC=2959;AF=0.590855;AN=5008;NS=2504;DP=21080;EAS_AF=0.9266;AMR_AF=0.6066;AFR_AF=0.4516;EUR_AF=0.4632;SAS_AF=0.5532;AA=A|||;VT=SNP
3	17888256	rs1430904	C	G	100	PASS	AC=2887;AF=0.576478;AN=5008;NS=2504;DP=17918;EAS_AF=0.9286;AMR_AF=0.6009;AFR_AF=0.3986;EUR_AF=0.4632;SAS_AF=0.5532;AA=C|||;VT=SNP
3	17889589	rs76095814	A	G	100	PASS	AC=16;AF=0.00319489;AN=5008;NS=2504;DP=21878;EAS_AF=0;AMR_AF=0;AFR_AF=0;EUR_AF=0.007;SAS_AF=0.0092;AA=A|||;VT=SNP
3	17889751	rs17044097	C	T	100	PASS	AC=250;AF=0.0499201;AN=5008;NS=2504;DP=22040;EAS_AF=0.0179;AMR_AF=0.0231;AFR_AF=0.1059;EUR_AF=0.0209;SAS_AF=0.0562;AA=C|||;VT=SNP
3	17889839	rs17044102	G	A	100	PASS	AC=249;AF=0.0497204;AN=5008;NS=2504;DP=20512;EAS_AF=0.0179;AMR_AF=0.0231;AFR_AF=0.1051;EUR_AF=0.0209;SAS_AF=0.0562;AA=A|||;VT=SNP
3	17890087	rs75187222	G	A	100	PASS	AC=191;AF=0.038139;AN=5008;NS=2504;DP=20253;EAS_AF=0.0179;AMR_AF=0.0173;AFR_AF=0.0643;EUR_AF=0.0209;SAS_AF=0.0562;AA=A|||;VT=SNP
3	17890165	rs10510481	A	T	100	PASS	AC=193;AF=0.0385383;AN=5008;NS=2504;DP=21526;EAS_AF=0.0179;AMR_AF=0.0173;AFR_AF=0.0643;EUR_AF=0.0209;SAS_AF=0.0583;AA=T|||;VT=SNP
3	17890224	rs78996412	A	G	100	PASS	AC=190;AF=0.0379393;AN=5008;NS=2504;DP=20688;EAS_AF=0.0179;AMR_AF=0.0173;AFR_AF=0.0635;EUR_AF=0.0209;SAS_AF=0.0562;AA=A|||;VT=SNP
3	17890524	rs113110385	T	C	100	PASS	AC=181;AF=0.0361422;AN=5008;NS=2504;DP=20018;EAS_AF=0.0179;AMR_AF=0.0173;AFR_AF=0.0567;EUR_AF=0.0209;SAS_AF=0.0562;AA=T|||;VT=SNP
3	17890615	rs76157256	C	G	100	PASS	AC=293;AF=0.0585064;AN=5008;NS=2504;DP=20686;EAS_AF=0.0744;AMR_AF=0.0951;AFR_AF=0.0567;EUR_AF=0.0209;SAS_AF=0.0573;AA=C|||;VT=SNP
3	17890813	rs62238421	G	C	100	PASS	AC=57;AF=0.0113818;AN=5008;NS=2504;DP=17935;EAS_AF=0;AMR_AF=0.0259;AFR_AF=0.0038;EUR_AF=0.0298;SAS_AF=0.0041;AA=G|||;VT=SNP
3	17890945	rs148251009	G	A	100	PASS	AC=81;AF=0.0161741;AN=5008;NS=2504;DP=17921;EAS_AF=0.0149;AMR_AF=0.0115;AFR_AF=0.0015;EUR_AF=0.0298;SAS_AF=0.0266;AA=G|||;VT=SNP
3	17891041	rs9859223	C	T	100	PASS	AC=1547;AF=0.308906;AN=5008;NS=2504;DP=18676;EAS_AF=0.13;AMR_AF=0.2176;AFR_AF=0.5333;EUR_AF=0.2684;SAS_AF=0.2965;AA=C|||;VT=SNP
3	17892058	rs114077145	T	C	100	PASS	AC=85;AF=0.0169728;AN=5008;NS=2504;DP=20641;EAS_AF=0.0387;AMR_AF=0.0144;AFR_AF=0.0023;EUR_AF=0.0169;SAS_AF=0.0164;AA=T|||;VT=SNP
3	17892165	rs62238423	C	T	100	PASS	AC=330;AF=0.0658946;AN=5008;NS=2504;DP=21568;EAS_AF=0.0486;AMR_AF=0.2003;AFR_AF=0.0227;EUR_AF=0.0646;SAS_AF=0.0481;AA=C|||;VT=SNP
3	17892242	rs62238424	C	A	100	PASS	AC=332;AF=0.0662939;AN=5008;NS=2504;DP=20445;EAS_AF=0.0486;AMR_AF=0.1988;AFR_AF=0.0227;EUR_AF=0.0666;SAS_AF=0.0491;AA=C|||;VT=SNP
3	17892417	rs34580836	G	T	100	PASS	AC=231;AF=0.0461262;AN=5008;NS=2504;DP=17486;EAS_AF=0.0704;AMR_AF=0.0389;AFR_AF=0.0053;EUR_AF=0.0775;SAS_AF=0.0491;AA=G|||;VT=SNP
3	17892481	rs6577599	A	G	100	PASS	AC=3040;AF=0.607029;AN=5008;NS=2504;DP=18694;EAS_AF=0.2589;AMR_AF=0.5908;AFR_AF=0.8797;EUR_AF=0.6779;SAS_AF=0.5358;AA=G|||;VT=SNP
3	17893696	rs115849189	C	T	100	PASS	AC=33;AF=0.00658946;AN=5008;NS=2504;DP=19039;EAS_AF=0.001;AMR_AF=0.0101;AFR_AF=0.0023;EUR_AF=0.0169;SAS_AF=0.0051;AA=C|||;VT=SNP
3	17893753	rs62238425	A	C	100	PASS	AC=336;AF=0.0670927;AN=5008;NS=2504;DP=20612;EAS_AF=0.0486;AMR_AF=0.1988;AFR_AF=0.0242;EUR_AF=0.0686;SAS_AF=0.0491;AA=A|||;VT=SNP
3	17894029	rs62238426	G	C	100	PASS	AC=335;AF=0.066893;AN=5008;NS=2504;DP=19430;EAS_AF=0.0486;AMR_AF=0.1988;AFR_AF=0.0234;EUR_AF=0.0686;SAS_AF=0.0491;AA=G|||;VT=SNP
3	17895857	rs114484199	G	A	100	PASS	AC=75;AF=0.014976;AN=5008;NS=2504;DP=20037;EAS_AF=0;AMR_AF=0.0187;AFR_AF=0.0015;EUR_AF=0.0547;SAS_AF=0.0051;AA=G|||;VT=SNP
3	17896837	rs13061984	A	T	100	PASS	AC=250;AF=0.0499201;AN=5008;NS=2504;DP=19209;EAS_AF=0.0714;AMR_AF=0.0432;AFR_AF=0.0053;EUR_AF=0.0915;SAS_AF=0.0501;AA=A|||;VT=SNP
3	17897181	rs147003987	G	A	100	PASS	AC=26;AF=0.00519169;AN=5008;NS=2504;DP=19940;EAS_AF=0;AMR_AF=0.0086;AFR_AF=0;EUR_AF=0.0179;SAS_AF=0.002;AA=G|||;VT=SNP
3	17897555	rs6577600	A	G	100	PASS	AC=2184;AF=0.436102;AN=5008;NS=2504;DP=21326;EAS_AF=0.1429;AMR_AF=0.5187;AFR_AF=0.4864;EUR_AF=0.5696;SAS_AF=0.4744;AA=A|||;VT=SNP
3	17897736	rs35703783	G	A	100	PASS	AC=247;AF=0.0493211;AN=5008;NS=2504;DP=19900;EAS_AF=0.0694;AMR_AF=0.0432;AFR_AF=0.0045;EUR_AF=0.0915;SAS_AF=0.0501;AA=G|||;VT=SNP
3	17903123	rs115486733	A	G	100	PASS	AC=23;AF=0.00459265;AN=5008;NS=2504;DP=14648;EAS_AF=0;AMR_AF=0.0115;AFR_AF=0;EUR_AF=0.0149;SAS_AF=0;AA=A|||;VT=SNP
3	17904012	rs1594432	T	C	100	PASS	AC=1824;AF=0.364217;AN=5008;NS=2504;DP=18447;EAS_AF=0.0982;AMR_AF=0.3386;AFR_AF=0.3888;EUR_AF=0.5298;SAS_AF=0.453;AA=T|||;VT=SNP
3	17904535	rs62238430	A	G	100	PASS	AC=370;AF=0.0738818;AN=5008;NS=2504;DP=20669;EAS_AF=0.0466;AMR_AF=0.2032;AFR_AF=0.0408;EUR_AF=0.0795;SAS_AF=0.0491;AA=A|||;VT=SNP
3	17905183	rs56326543	T	C	100	PASS	AC=2098;AF=0.41893;AN=5008;NS=2504;DP=22440;EAS_AF=0.7738;AMR_AF=0.3862;AFR_AF=0.2231;EUR_AF=0.3121;SAS_AF=0.4509;AA=T|||;VT=SNP
3	17905407	rs2217481	T	C	100	PASS	AC=1967;AF=0.392772;AN=5008;NS=2504;DP=21002;EAS_AF=0.7738;AMR_AF=0.3775;AFR_AF=0.1301;EUR_AF=0.3111;SAS_AF=0.4499;AA=T|||;VT=SNP
3	17906006	rs13089217	G	A	100	PASS	AC=233;AF=0.0465256;AN=5008;NS=2504;DP=20628;EAS_AF=0.0685;AMR_AF=0.0389;AFR_AF=0.0045;EUR_AF=0.0765;SAS_AF=0.0552;AA=G|||;VT=SNP
3	17906133	rs13089390	G	C	100	PASS	AC=234;AF=0.0467252;AN=5008;NS=2504;DP=19120;EAS_AF=0.0685;AMR_AF=0.0389;AFR_AF=0.0045;EUR_AF=0.0775;SAS_AF=0.0552;AA=G|||;VT=SNP
3	17906419	rs9310534	A	G	100	PASS	AC=2108;AF=0.420927;AN=5008;NS=2504;DP=15020;EAS_AF=0.7738;AMR_AF=0.3862;AFR_AF=0.2315;EUR_AF=0.3121;SAS_AF=0.4499;AA=A|||;VT=SNP
3	17906526	rs1019848	A	G	100	PASS	AC=2656;AF=0.530351;AN=5008;NS=2504;DP=13311;EAS_AF=0.8681;AMR_AF=0.5908;AFR_AF=0.4047;EUR_AF=0.3509;SAS_AF=0.4939;AA=G|||;VT=SNP
3	17907120	rs4908989	T	C	100	PASS	AC=2999;AF=0.598842;AN=5008;NS=2504;DP=18263;EAS_AF=0.9365;AMR_AF=0.6427;AFR_AF=0.4856;EUR_AF=0.4274;SAS_AF=0.5491;AA=C|||;VT=SNP
3	17908548	rs4908990	A	G	100	PASS	AC=2106;AF=0.420527;AN=5008;NS=2504;DP=22296;EAS_AF=0.7738;AMR_AF=0.3862;AFR_AF=0.2315;EUR_AF=0.3101;SAS_AF=0.4499;AA=A|||;VT=SNP
3	17909190	rs13087154	T	A	100	PASS	AC=95;AF=0.0189696;AN=5008;NS=2504;DP=19037;EAS_AF=0;AMR_AF=0.0259;AFR_AF=0.0015;EUR_AF=0.0567;SAS_AF=0.0184;AA=T|||;VT=SNP
3	17911539	rs12489702	C	T	100	PASS	AC=233;AF=0.0465256;AN=5008;NS=2504;DP=19952;EAS_AF=0.0685;AMR_AF=0.0389;AFR_AF=0.0045;EUR_AF=0.0755;SAS_AF=0.0562;AA=C|||;VT=SNP
3	17911602	rs117886126	G	A	100	PASS	AC=174;AF=0.0347444;AN=5008;NS=2504;DP=18516;EAS_AF=0.0585;AMR_AF=0.0173;AFR_AF=0.0023;EUR_AF=0.0159;SAS_AF=0.0859;AA=G|||;VT=SNP
3	17911614	rs12489764	G	C	100	PASS	AC=232;AF=0.0463259;AN=5008;NS=2504;DP=18060;EAS_AF=0.0685;AMR_AF=0.0389;AFR_AF=0.0045;EUR_AF=0.0755;SAS_AF=0.0552;AA=G|||;VT=SNP
3	17911823	rs1864591	C	G	100	PASS	AC=3182;AF=0.635383;AN=5008;NS=2504;DP=16006;EAS_AF=0.9365;AMR_AF=0.6527;AFR_AF=0.6233;EUR_AF=0.4245;SAS_AF=0.546;AA=G|||;VT=SNP
3	17912087	rs2116097	A	G	100	PASS	AC=2978;AF=0.594649;AN=5008;NS=2504;DP=16577;EAS_AF=0.9365;AMR_AF=0.6412;AFR_AF=0.4728;EUR_AF=0.4245;SAS_AF=0.5491;AA=G|||;VT=SNP
3	17912181	rs67712814	T	G	100	PASS	AC=235;AF=0.0469249;AN=5008;NS=2504;DP=18678;EAS_AF=0.0704;AMR_AF=0.0389;AFR_AF=0.0053;EUR_AF=0.0755;SAS_AF=0.0552;AA=t|||;VT=SNP
3	17915113	rs12493277	G	A	100	PASS	AC=233;AF=0.0465256;AN=5008;NS=2504;DP=18601;EAS_AF=0.0685;AMR_AF=0.0389;AFR_AF=0.0053;EUR_AF=0.0755;SAS_AF=0.0552;AA=G|||;VT=SNP
3	17916665	rs6784611	A	G	100	PASS	AC=2997;AF=0.598442;AN=5008;NS=2504;DP=19354;EAS_AF=0.9355;AMR_AF=0.6412;AFR_AF=0.4871;EUR_AF=0.4254;SAS_AF=0.5491;AA=G|||;VT=SNP
3	17918043	rs2337386	C	G	100	PASS	AC=2995;AF=0.598043;AN=5008;NS=2504;DP=15287;EAS_AF=0.9355;AMR_AF=0.6412;AFR_AF=0.4856;EUR_AF=0.4254;SAS_AF=0.5491;AA=G|||;VT=SNP
3	17918176	rs35513271	A	G	100	PASS	AC=235;AF=0.0469249;AN=5008;NS=2504;DP=12393;EAS_AF=0.0704;AMR_AF=0.0389;AFR_AF=0.0053;EUR_AF=0.0755;SAS_AF=0.0552;AA=A|||;VT=SNP
3	17919204	rs80151580	G	C	100	PASS	AC=313;AF=0.0625;AN=5008;NS=2504;DP=21240;EAS_AF=0.2252;AMR_AF=0.0375;AFR_AF=0;EUR_AF=0.0467;SAS_AF=0.0133;AA=G|||;VT=SNP
3	17919422	rs12638630	C	T	100	PASS	AC=2095;AF=0.418331;AN=5008;NS=2504;DP=20636;EAS_AF=0.7669;AMR_AF=0.3847;AFR_AF=0.2315;EUR_AF=0.3091;SAS_AF=0.4479;AA=C|||;VT=SNP
3	17919511	rs35995641	C	T	100	PASS	AC=168;AF=0.0335463;AN=5008;NS=2504;DP=20258;EAS_AF=0.0694;AMR_AF=0.0274;AFR_AF=0.003;EUR_AF=0.0477;SAS_AF=0.0276;AA=C|||;VT=SNP
3	17920396	rs75170411	A	C	100	PASS	AC=65;AF=0.0129792;AN=5008;NS=2504;DP=15581;EAS_AF=0;AMR_AF=0.0115;AFR_AF=0.0015;EUR_AF=0.0278;SAS_AF=0.0276;AA=A|||;VT=SNP
3	17921776	rs9880185	T	G	100	PASS	AC=2983;AF=0.595647;AN=5008;NS=2504;DP=20765;EAS_AF=0.9355;AMR_AF=0.6412;AFR_AF=0.4773;EUR_AF=0.4254;SAS_AF=0.5481;AA=G|||;VT=SNP
3	17923131	rs17201014	T	G	100	PASS	AC=62;AF=0.0123802;AN=5008;NS=2504;DP=19127;EAS_AF=0;AMR_AF=0.0259;AFR_AF=0;EUR_AF=0.0417;SAS_AF=0.002;AA=T|||;VT=SNP
3	17923381	rs6793262	T	G	100	PASS	AC=2998;AF=0.598642;AN=5008;NS=2504;DP=21504;EAS_AF=0.9345;AMR_AF=0.6412;AFR_AF=0.4879;EUR_AF=0.4274;SAS_AF=0.5481;AA=G|||;VT=SNP
3	17923429	rs114575417	A	G	100	PASS	AC=176;AF=0.0351438;AN=5008;NS=2504;DP=21329;EAS_AF=0.0595;AMR_AF=0.0173;AFR_AF=0.0023;EUR_AF=0.0169;SAS_AF=0.0859;AA=A|||;VT=SNP
3	17924129	rs62238431	G	A	100	PASS	AC=357;AF=0.0712859;AN=5008;NS=2504;DP=6671;EAS_AF=0.0496;AMR_AF=0.2003;AFR_AF=0.025;EUR_AF=0.0656;SAS_AF=0.0706;AA=G|||;VT=SNP
3	17925185	rs56190017	G	C	100	PASS	AC=39;AF=0.00778754;AN=5008;NS=2504;DP=16636;EAS_AF=0;AMR_AF=0.0086;AFR_AF=0.0015;EUR_AF=0.0298;SAS_AF=0.001;AA=G|||;VT=SNP
3	17928619	rs35366194	G	A	100	PASS	AC=68;AF=0.0135783;AN=5008;NS=2504;DP=17743;EAS_AF=0;AMR_AF=0.0245;AFR_AF=0.0015;EUR_AF=0.0437;SAS_AF=0.0051;AA=G|||;VT=SNP
3	17928994	rs17044114	A	G	100	PASS	AC=426;AF=0.0850639;AN=5008;NS=2504;DP=16953;EAS_AF=0.0496;AMR_AF=0.2046;AFR_AF=0.0749;EUR_AF=0.0656;SAS_AF=0.0706;AA=A|||;VT=SNP
3	17930444	rs1346885	A	G	100	PASS	AC=2624;AF=0.523962;AN=5008;NS=2504;DP=16935;EAS_AF=0.8671;AMR_AF=0.6009;AFR_AF=0.3359;EUR_AF=0.3777;SAS_AF=0.5204;AA=A|||;VT=SNP
3	17930897	rs115630522	T	C	100	PASS	AC=64;AF=0.0127796;AN=5008;NS=2504;DP=16313;EAS_AF=0;AMR_AF=0.0274;AFR_AF=0;EUR_AF=0.0427;SAS_AF=0.002;AA=T|||;VT=SNP
3	17931853	rs7648933	T	G	100	PASS	AC=615;AF=0.122804;AN=5008;NS=2504;DP=18069;EAS_AF=0.0982;AMR_AF=0.2161;AFR_AF=0.1732;EUR_AF=0.0666;SAS_AF=0.0716;AA=G|||;VT=SNP
3	17933064	rs9819634	G	A	100	PASS	AC=2089;AF=0.417133;AN=5008;NS=2504;DP=20676;EAS_AF=0.7659;AMR_AF=0.3847;AFR_AF=0.2315;EUR_AF=0.3111;SAS_AF=0.4407;AA=G|||;VT=SNP
3	17934215	rs1430884	C	A	100	PASS	AC=3185;AF=0.635982;AN=5008;NS=2504;DP=17133;EAS_AF=0.9355;AMR_AF=0.6542;AFR_AF=0.6241;EUR_AF=0.4245;SAS_AF=0.5481;AA=A|||;VT=SNP
3	17934292	rs4908991	A	G	100	PASS	AC=2104;AF=0.420128;AN=5008;NS=2504;DP=15579;EAS_AF=0.7688;AMR_AF=0.3847;AFR_AF=0.233;EUR_AF=0.3121;SAS_AF=0.4499;AA=A|||;VT=SNP
3	17935301	rs12492404	T	A	100	PASS	AC=388;AF=0.077476;AN=5008;NS=2504;DP=18689;EAS_AF=0.0496;AMR_AF=0.2017;AFR_AF=0.0477;EUR_AF=0.0656;SAS_AF=0.0706;AA=T|||;VT=SNP
3	17936945	rs56809691	T	C	100	PASS	AC=517;AF=0.103235;AN=5008;NS=2504;DP=21199;EAS_AF=0.0496;AMR_AF=0.2061;AFR_AF=0.143;EUR_AF=0.0656;SAS_AF=0.0706;AA=C|||;VT=SNP
3	17937233	rs6577601	T	C	100	PASS	AC=2899;AF=0.578874;AN=5008;NS=2504;DP=19838;EAS_AF=0.8879;AMR_AF=0.6311;AFR_AF=0.4576;EUR_AF=0.4235;SAS_AF=0.547;AA=C|||;VT=SNP
3	17937495	rs4908944	G	C	100	PASS	AC=2899;AF=0.578874;AN=5008;NS=2504;DP=19970;EAS_AF=0.8879;AMR_AF=0.6311;AFR_AF=0.4576;EUR_AF=0.4225;SAS_AF=0.5481;AA=C|||;VT=SNP
3	17937685	rs919560	A	C	100	PASS	AC=613;AF=0.122404;AN=5008;NS=2504;DP=19376;EAS_AF=0.0982;AMR_AF=0.2161;AFR_AF=0.1717;EUR_AF=0.0666;SAS_AF=0.0716;AA=C|||;VT=SNP
3	17937875	rs919561	G	A	100	PASS	AC=516;AF=0.103035;AN=5008;NS=2504;DP=17598;EAS_AF=0.0496;AMR_AF=0.2061;AFR_AF=0.1422;EUR_AF=0.0656;SAS_AF=0.0706;AA=G|||;VT=SNP
3	17938411	rs151086687	G	A	100	PASS	AC=49;AF=0.00978435;AN=5008;NS=2504;DP=17147;EAS_AF=0;AMR_AF=0.0058;AFR_AF=0.0204;EUR_AF=0.0149;SAS_AF=0.0031;AA=G|||;VT=SNP
3	17938498	rs73160161	A	C	100	PASS	AC=516;AF=0.103035;AN=5008;NS=2504;DP=19428;EAS_AF=0.0496;AMR_AF=0.2061;AFR_AF=0.1422;EUR_AF=0.0656;SAS_AF=0.0706;AA=A|||;VT=SNP
3	17938729	rs10510482	A	C	100	PASS	AC=363;AF=0.072484;AN=5008;NS=2504;DP=19458;EAS_AF=0.0496;AMR_AF=0.2017;AFR_AF=0.0287;EUR_AF=0.0656;SAS_AF=0.0706;AA=A|||;VT=SNP
3	17938757	rs13059889	G	A	100	PASS	AC=162;AF=0.0323482;AN=5008;NS=2504;DP=18837;EAS_AF=0.0675;AMR_AF=0.0274;AFR_AF=0.003;EUR_AF=0.0487;SAS_AF=0.0225;AA=G|||;VT=SNP
3	17939644	rs137915682	A	G	100	PASS	AC=613;AF=0.122404;AN=5008;NS=2504;DP=21218;EAS_AF=0.0982;AMR_AF=0.2147;AFR_AF=0.1725;EUR_AF=0.0666;SAS_AF=0.0716;AA=A|||;VT=SNP
3	17939681	rs6804191	C	T	100	PASS	AC=2991;AF=0.597244;AN=5008;NS=2504;DP=20479;EAS_AF=0.9355;AMR_AF=0.6412;AFR_AF=0.4871;EUR_AF=0.4235;SAS_AF=0.545;AA=T|||;VT=SNP
3	17940600	rs12053996	C	T	100	PASS	AC=2102;AF=0.419728;AN=5008;NS=2504;DP=17741;EAS_AF=0.7679;AMR_AF=0.3862;AFR_AF=0.233;EUR_AF=0.3082;SAS_AF=0.4519;AA=C|||;VT=SNP
3	17940628	rs62238439	T	A	100	PASS	AC=612;AF=0.122204;AN=5008;NS=2504;DP=17146;EAS_AF=0.0982;AMR_AF=0.2147;AFR_AF=0.1717;EUR_AF=0.0666;SAS_AF=0.0716;AA=A|||;VT=SNP
3	17940927	rs7616329	T	C	100	PASS	AC=2992;AF=0.597444;AN=5008;NS=2504;DP=19824;EAS_AF=0.9355;AMR_AF=0.6412;AFR_AF=0.4871;EUR_AF=0.4245;SAS_AF=0.545;AA=C|||;VT=SNP
3	17941042	rs11128872	T	C	100	PASS	AC=612;AF=0.122204;AN=5008;NS=2504;DP=20692;EAS_AF=0.0982;AMR_AF=0.2147;AFR_AF=0.1717;EUR_AF=0.0666;SAS_AF=0.0716;AA=T|||;VT=SNP
3	17941365	rs73040214	A	C	100	PASS	AC=69;AF=0.013778;AN=5008;NS=2504;DP=20488;EAS_AF=0.004;AMR_AF=0.0101;AFR_AF=0;EUR_AF=0.0477;SAS_AF=0.0102;AA=A|||;VT=SNP
3	17941618	rs1430885	C	A	100	PASS	AC=2100;AF=0.419329;AN=5008;NS=2504;DP=18463;EAS_AF=0.7679;AMR_AF=0.3862;AFR_AF=0.2322;EUR_AF=0.3082;SAS_AF=0.4509;AA=C|||;VT=SNP
3	17941741	rs78677607	G	A	100	PASS	AC=31;AF=0.0061901;AN=5008;NS=2504;DP=18375;EAS_AF=0;AMR_AF=0.0014;AFR_AF=0.0015;EUR_AF=0.008;SAS_AF=0.0204;AA=G|||;VT=SNP
3	17941783	rs1430886	A	C	100	PASS	AC=2107;AF=0.420727;AN=5008;NS=2504;DP=17396;EAS_AF=0.7698;AMR_AF=0.3862;AFR_AF=0.233;EUR_AF=0.3091;SAS_AF=0.454;AA=A|||;VT=SNP
3	17941914	rs1430887	C	T	100	PASS	AC=2895;AF=0.578075;AN=5008;NS=2504;DP=16105;EAS_AF=0.8869;AMR_AF=0.6311;AFR_AF=0.4576;EUR_AF=0.4235;SAS_AF=0.544;AA=T|||;VT=SNP
3	17942100	rs17273209	C	T	100	PASS	AC=2102;AF=0.419728;AN=5008;NS=2504;DP=18225;EAS_AF=0.7679;AMR_AF=0.3862;AFR_AF=0.233;EUR_AF=0.3091;SAS_AF=0.4509;AA=C|||;VT=SNP
3	17942571	rs1430888	G	A	100	PASS	AC=515;AF=0.102835;AN=5008;NS=2504;DP=11359;EAS_AF=0.0496;AMR_AF=0.2046;AFR_AF=0.1422;EUR_AF=0.0656;SAS_AF=0.0706;AA=A|||;VT=SNP
3	17942775	rs7648659	G	A	100	PASS	AC=515;AF=0.102835;AN=5008;NS=2504;DP=16168;EAS_AF=0.0496;AMR_AF=0.2046;AFR_AF=0.1422;EUR_AF=0.0656;SAS_AF=0.0706;AA=G|||;VT=SNP
3	17942841	rs7648673	G	A	100	PASS	AC=515;AF=0.102835;AN=5008;NS=2504;DP=16427;EAS_AF=0.0496;AMR_AF=0.2046;AFR_AF=0.1422;EUR_AF=0.0656;SAS_AF=0.0706;AA=A|||;VT=SNP
3	17943133	rs6807591	G	A	100	PASS	AC=516;AF=0.103035;AN=5008;NS=2504;DP=20215;EAS_AF=0.0506;AMR_AF=0.2046;AFR_AF=0.1422;EUR_AF=0.0656;SAS_AF=0.0706;AA=G|||;VT=SNP
3	17943200	rs6807682	G	C	100	PASS	AC=515;AF=0.102835;AN=5008;NS=2504;DP=20045;EAS_AF=0.0496;AMR_AF=0.2046;AFR_AF=0.1422;EUR_AF=0.0656;SAS_AF=0.0706;AA=C|||;VT=SNP
3	17943548	rs76789761	A	T	100	PASS	AC=425;AF=0.0848642;AN=5008;NS=2504;DP=18726;EAS_AF=0.0496;AMR_AF=0.2032;AFR_AF=0.0749;EUR_AF=0.0656;SAS_AF=0.0706;AA=A|||;VT=SNP
3	17943600	rs2337385	T	A	100	PASS	AC=2898;AF=0.578674;AN=5008;NS=2504;DP=19405;EAS_AF=0.8869;AMR_AF=0.6311;AFR_AF=0.4576;EUR_AF=0.4235;SAS_AF=0.547;AA=A|||;VT=SNP
3	17943687	rs59512949	C	T	100	PASS	AC=515;AF=0.102835;AN=5008;NS=2504;DP=19638;EAS_AF=0.0496;AMR_AF=0.2046;AFR_AF=0.1422;EUR_AF=0.0656;SAS_AF=0.0706;AA=T|||;VT=SNP
3	17943862	rs60127976	A	G	100	PASS	AC=515;AF=0.102835;AN=5008;NS=2504;DP=19989;EAS_AF=0.0496;AMR_AF=0.2046;AFR_AF=0.1422;EUR_AF=0.0656;SAS_AF=0.0706;AA=A|||;VT=SNP
3	17943929	rs73040220	A	G	100	PASS	AC=49;AF=0.00978435;AN=5008;NS=2504;DP=19317;EAS_AF=0;AMR_AF=0.0159;AFR_AF=0.0008;EUR_AF=0.0348;SAS_AF=0.002;AA=A|||;VT=SNP
3	17944006	rs34841152	T	C	100	PASS	AC=168;AF=0.0335463;AN=5008;NS=2504;DP=18788;EAS_AF=0.0724;AMR_AF=0.0274;AFR_AF=0.0038;EUR_AF=0.0487;SAS_AF=0.0225;AA=T|||;VT=SNP
3	17944057	rs61347883	T	A	100	PASS	AC=515;AF=0.102835;AN=5008;NS=2504;DP=19346;EAS_AF=0.0496;AMR_AF=0.2046;AFR_AF=0.1422;EUR_AF=0.0656;SAS_AF=0.0706;AA=A|||;VT=SNP
3	17944724	rs116330254	A	G	100	PASS	AC=65;AF=0.0129792;AN=5008;NS=2504;DP=20495;EAS_AF=0;AMR_AF=0.0115;AFR_AF=0.0015;EUR_AF=0.0278;SAS_AF=0.0276;AA=A|||;VT=SNP
3	17944798	rs79815710	C	T	100	PASS	AC=31;AF=0.0061901;AN=5008;NS=2504;DP=20858;EAS_AF=0;AMR_AF=0.0014;AFR_AF=0.0015;EUR_AF=0.008;SAS_AF=0.0204;AA=C|||;VT=SNP
3	17944858	rs1025392	T	C	100	PASS	AC=3200;AF=0.638978;AN=5008;NS=2504;DP=18811;EAS_AF=0.9365;AMR_AF=0.6527;AFR_AF=0.6354;EUR_AF=0.4245;SAS_AF=0.5481;AA=C|||;VT=SNP
3	17944903	rs1025393	T	C	100	PASS	AC=2106;AF=0.420527;AN=5008;NS=2504;DP=18058;EAS_AF=0.7688;AMR_AF=0.3862;AFR_AF=0.233;EUR_AF=0.3091;SAS_AF=0.454;AA=T|||;VT=SNP
3	17944920	rs66910329	A	G	100	PASS	AC=165;AF=0.0329473;AN=5008;NS=2504;DP=18018;EAS_AF=0.0694;AMR_AF=0.0274;AFR_AF=0.0038;EUR_AF=0.0487;SAS_AF=0.0225;AA=A|||;VT=SNP
3	17945791	rs7626959	A	G	100	PASS	AC=528;AF=0.105431;AN=5008;NS=2504;DP=17194;EAS_AF=0.0972;AMR_AF=0.2133;AFR_AF=0.1097;EUR_AF=0.0666;SAS_AF=0.0716;AA=G|||;VT=SNP
3	17945870	rs7631890	T	C	100	PASS	AC=529;AF=0.105631;AN=5008;NS=2504;DP=21393;EAS_AF=0.0982;AMR_AF=0.2133;AFR_AF=0.1097;EUR_AF=0.0666;SAS_AF=0.0716;AA=T|||;VT=SNP
3	17945938	rs7629195	A	C	100	PASS	AC=529;AF=0.105631;AN=5008;NS=2504;DP=19534;EAS_AF=0.0982;AMR_AF=0.2133;AFR_AF=0.1097;EUR_AF=0.0666;SAS_AF=0.0716;AA=C|||;VT=SNP
3	17945950	rs4908993	G	C	100	PASS	AC=2104;AF=0.420128;AN=5008;NS=2504;DP=19263;EAS_AF=0.7679;AMR_AF=0.3862;AFR_AF=0.2322;EUR_AF=0.3091;SAS_AF=0.454;AA=G|||;VT=SNP
3	17946167	rs7632154	T	C	100	PASS	AC=529;AF=0.105631;AN=5008;NS=2504;DP=17796;EAS_AF=0.0982;AMR_AF=0.2133;AFR_AF=0.1097;EUR_AF=0.0666;SAS_AF=0.0716;AA=C|||;VT=SNP
3	17946197	rs7629458	A	G	100	PASS	AC=529;AF=0.105631;AN=5008;NS=2504;DP=18550;EAS_AF=0.0982;AMR_AF=0.2133;AFR_AF=0.1097;EUR_AF=0.0666;SAS_AF=0.0716;AA=G|||;VT=SNP
3	17946450	rs74413011	C	T	100	PASS	AC=529;AF=0.105631;AN=5008;NS=2504;DP=17002;EAS_AF=0.0982;AMR_AF=0.2133;AFR_AF=0.1097;EUR_AF=0.0666;SAS_AF=0.0716;AA=C|||;VT=SNP
3	17946895	rs62238453	A	G	100	PASS	AC=529;AF=0.105631;AN=5008;NS=2504;DP=21717;EAS_AF=0.0982;AMR_AF=0.2133;AFR_AF=0.1097;EUR_AF=0.0666;SAS_AF=0.0716;AA=A|||;VT=SNP
3	17947362	rs736262	G	A	100	PASS	AC=2996;AF=0.598243;AN=5008;NS=2504;DP=23149;EAS_AF=0.9355;AMR_AF=0.6412;AFR_AF=0.4879;EUR_AF=0.4245;SAS_AF=0.5481;AA=A|||;VT=SNP
3	17947498	rs62238454	C	T	100	PASS	AC=529;AF=0.105631;AN=5008;NS=2504;DP=20969;EAS_AF=0.0982;AMR_AF=0.2133;AFR_AF=0.1097;EUR_AF=0.0666;SAS_AF=0.0716;AA=C|||;VT=SNP
3	17947876	rs1430889	C	T	100	PASS	AC=529;AF=0.105631;AN=5008;NS=2504;DP=20450;EAS_AF=0.0982;AMR_AF=0.2133;AFR_AF=0.1097;EUR_AF=0.0666;SAS_AF=0.0716;AA=C|||;VT=SNP
3	17948451	rs12496025	C	T	100	PASS	AC=529;AF=0.105631;AN=5008;NS=2504;DP=18525;EAS_AF=0.0982;AMR_AF=0.2133;AFR_AF=0.1097;EUR_AF=0.0666;SAS_AF=0.0716;AA=C|||;VT=SNP
3	17948491	rs12486591	T	C	100	PASS	AC=522;AF=0.104233;AN=5008;NS=2504;DP=17007;EAS_AF=0.0982;AMR_AF=0.2133;AFR_AF=0.1044;EUR_AF=0.0666;SAS_AF=0.0716;AA=T|||;VT=SNP
3	17949022	rs62238455	T	A	100	PASS	AC=533;AF=0.10643;AN=5008;NS=2504;DP=17507;EAS_AF=0.0982;AMR_AF=0.2133;AFR_AF=0.1127;EUR_AF=0.0666;SAS_AF=0.0716;AA=A|||;VT=SNP
3	17949061	rs28404619	G	C	100	PASS	AC=2105;AF=0.420327;AN=5008;NS=2504;DP=18617;EAS_AF=0.7688;AMR_AF=0.3862;AFR_AF=0.2322;EUR_AF=0.3091;SAS_AF=0.454;AA=G|||;VT=SNP
3	17949197	rs36078449	C	T	100	PASS	AC=162;AF=0.0323482;AN=5008;NS=2504;DP=19795;EAS_AF=0.0675;AMR_AF=0.0274;AFR_AF=0.003;EUR_AF=0.0487;SAS_AF=0.0225;AA=C|||;VT=SNP
3	17949229	rs9821325	T	C	100	PASS	AC=4539;AF=0.90635;AN=5008;NS=2504;DP=20415;EAS_AF=1;AMR_AF=0.8919;AFR_AF=0.9644;EUR_AF=0.7992;SAS_AF=0.8517;AA=T|||;VT=SNP
3	17949293	rs62238456	C	T	100	PASS	AC=529;AF=0.105631;AN=5008;NS=2504;DP=20194;EAS_AF=0.0982;AMR_AF=0.2133;AFR_AF=0.1097;EUR_AF=0.0666;SAS_AF=0.0716;AA=T|||;VT=SNP
3	17949800	rs12497091	G	T	100	PASS	AC=537;AF=0.107228;AN=5008;NS=2504;DP=22037;EAS_AF=0.0982;AMR_AF=0.2147;AFR_AF=0.115;EUR_AF=0.0666;SAS_AF=0.0716;AA=T|||;VT=SNP
3	17949876	rs12497051	C	G	100	PASS	AC=529;AF=0.105631;AN=5008;NS=2504;DP=21575;EAS_AF=0.0982;AMR_AF=0.2133;AFR_AF=0.1097;EUR_AF=0.0666;SAS_AF=0.0716;AA=G|||;VT=SNP
3	17950027	rs12492931	C	T	100	PASS	AC=529;AF=0.105631;AN=5008;NS=2504;DP=20343;EAS_AF=0.0982;AMR_AF=0.2133;AFR_AF=0.1097;EUR_AF=0.0666;SAS_AF=0.0716;AA=T|||;VT=SNP
3	17950107	rs12496339	T	C	100	PASS	AC=534;AF=0.106629;AN=5008;NS=2504;DP=20466;EAS_AF=0.0982;AMR_AF=0.2133;AFR_AF=0.1135;EUR_AF=0.0666;SAS_AF=0.0716;AA=T|||;VT=SNP
3	17950128	rs12493003	G	A	100	PASS	AC=529;AF=0.105631;AN=5008;NS=2504;DP=20624;EAS_AF=0.0982;AMR_AF=0.2133;AFR_AF=0.1097;EUR_AF=0.0666;SAS_AF=0.0716;AA=A|||;VT=SNP
3	17950327	rs62238457	C	T	100	PASS	AC=530;AF=0.105831;AN=5008;NS=2504;DP=21139;EAS_AF=0.0992;AMR_AF=0.2133;AFR_AF=0.1097;EUR_AF=0.0666;SAS_AF=0.0716;AA=T|||;VT=SNP
3	17950889	rs76317536	C	T	100	PASS	AC=53;AF=0.0105831;AN=5008;NS=2504;DP=19778;EAS_AF=0;AMR_AF=0.0231;AFR_AF=0.0015;EUR_AF=0.0268;SAS_AF=0.0082;AA=C|||;VT=SNP
3	17950938	rs62238459	T	A	100	PASS	AC=529;AF=0.105631;AN=5008;NS=2504;DP=19618;EAS_AF=0.0982;AMR_AF=0.2133;AFR_AF=0.1097;EUR_AF=0.0666;SAS_AF=0.0716;AA=A|||;VT=SNP
3	17951049	rs62240160	C	T	100	PASS	AC=529;AF=0.105631;AN=5008;NS=2504;DP=21625;EAS_AF=0.0982;AMR_AF=0.2133;AFR_AF=0.1097;EUR_AF=0.0666;SAS_AF=0.0716;AA=C|||;VT=SNP
3	17951468	rs74695601	T	A	100	PASS	AC=529;AF=0.105631;AN=5008;NS=2504;DP=20680;EAS_AF=0.0982;AMR_AF=0.2133;AFR_AF=0.1097;EUR_AF=0.0666;SAS_AF=0.0716;AA=T|||;VT=SNP
3	17952274	rs56225566	T	A	100	PASS	AC=2120;AF=0.423323;AN=5008;NS=2504;DP=21345;EAS_AF=0.7679;AMR_AF=0.3876;AFR_AF=0.2458;EUR_AF=0.3091;SAS_AF=0.4509;AA=T|||;VT=SNP
3	17952553	rs62240161	C	T	100	PASS	AC=530;AF=0.105831;AN=5008;NS=2504;DP=18848;EAS_AF=0.0982;AMR_AF=0.2147;AFR_AF=0.1097;EUR_AF=0.0666;SAS_AF=0.0716;AA=C|||;VT=SNP
3	17952979	rs62240162	C	T	100	PASS	AC=529;AF=0.105631;AN=5008;NS=2504;DP=17504;EAS_AF=0.0982;AMR_AF=0.2133;AFR_AF=0.1097;EUR_AF=0.0666;SAS_AF=0.0716;AA=T|||;VT=SNP
3	17953000	rs62240163	T	C	100	PASS	AC=520;AF=0.103834;AN=5008;NS=2504;DP=17748;EAS_AF=0.0982;AMR_AF=0.2133;AFR_AF=0.1029;EUR_AF=0.0666;SAS_AF=0.0716;AA=C|||;VT=SNP
3	17953353	rs9814726	T	A	100	PASS	AC=2995;AF=0.598043;AN=5008;NS=2504;DP=16174;EAS_AF=0.9355;AMR_AF=0.6412;AFR_AF=0.4856;EUR_AF=0.4245;SAS_AF=0.5501;AA=A|||;VT=SNP
3	17953929	rs62240164	A	T	100	PASS	AC=529;AF=0.105631;AN=5008;NS=2504;DP=19573;EAS_AF=0.0982;AMR_AF=0.2133;AFR_AF=0.1097;EUR_AF=0.0666;SAS_AF=0.0716;AA=T|||;VT=SNP
3	17953955	rs62240165	C	T	100	PASS	AC=529;AF=0.105631;AN=5008;NS=2504;DP=18839;EAS_AF=0.0982;AMR_AF=0.2133;AFR_AF=0.1097;EUR_AF=0.0666;SAS_AF=0.0716;AA=T|||;VT=SNP
3	17953978	rs62240166	T	A	100	PASS	AC=529;AF=0.105631;AN=5008;NS=2504;DP=18040;EAS_AF=0.0982;AMR_AF=0.2133;AFR_AF=0.1097;EUR_AF=0.0666;SAS_AF=0.0716;AA=A|||;VT=SNP
3	17954083	rs78435155	A	G	100	PASS	AC=65;AF=0.0129792;AN=5008;NS=2504;DP=18968;EAS_AF=0;AMR_AF=0.0115;AFR_AF=0.0015;EUR_AF=0.0278;SAS_AF=0.0276;AA=A|||;VT=SNP
3	17954907	rs1346886	A	G	100	PASS	AC=2830;AF=0.565096;AN=5008;NS=2504;DP=17897;EAS_AF=0.8651;AMR_AF=0.6124;AFR_AF=0.4826;EUR_AF=0.3767;SAS_AF=0.5276;AA=G|||;VT=SNP
3	17955432	rs62240167	A	G	100	PASS	AC=530;AF=0.105831;AN=5008;NS=2504;DP=16522;EAS_AF=0.0982;AMR_AF=0.2133;AFR_AF=0.1104;EUR_AF=0.0666;SAS_AF=0.0716;AA=A|||;VT=SNP
3	17955472	rs62240168	G	T	100	PASS	AC=529;AF=0.105631;AN=5008;NS=2504;DP=18779;EAS_AF=0.0982;AMR_AF=0.2133;AFR_AF=0.1097;EUR_AF=0.0666;SAS_AF=0.0716;AA=G|||;VT=SNP
3	17955677	rs1430890	C	T	100	PASS	AC=2107;AF=0.420727;AN=5008;NS=2504;DP=20239;EAS_AF=0.7669;AMR_AF=0.3862;AFR_AF=0.233;EUR_AF=0.3101;SAS_AF=0.456;AA=C|||;VT=SNP
3	17955863	rs13320315	A	G	100	PASS	AC=2112;AF=0.421725;AN=5008;NS=2504;DP=20397;EAS_AF=0.7679;AMR_AF=0.3862;AFR_AF=0.236;EUR_AF=0.3101;SAS_AF=0.456;AA=A|||;VT=SNP
3	17956410	rs1430891	T	C	100	PASS	AC=2998;AF=0.598642;AN=5008;NS=2504;DP=10563;EAS_AF=0.9355;AMR_AF=0.6412;AFR_AF=0.4864;EUR_AF=0.4264;SAS_AF=0.5501;AA=C|||;VT=SNP
3	17956514	rs62240169	C	A	100	PASS	AC=517;AF=0.103235;AN=5008;NS=2504;DP=6126;EAS_AF=0.0982;AMR_AF=0.2089;AFR_AF=0.1029;EUR_AF=0.0666;SAS_AF=0.0716;AA=A|||;VT=SNP
3	17956521	rs62240170	G	A	100	PASS	AC=517;AF=0.103235;AN=5008;NS=2504;DP=6139;EAS_AF=0.0982;AMR_AF=0.2089;AFR_AF=0.1029;EUR_AF=0.0666;SAS_AF=0.0716;AA=A|||;VT=SNP
3	17956524	rs139837536	A	G	100	PASS	AC=67;AF=0.0133786;AN=5008;NS=2504;DP=6118;EAS_AF=0.0218;AMR_AF=0.0159;AFR_AF=0.0023;EUR_AF=0.0159;SAS_AF=0.0153;AA=A|||;VT=SNP
3	17956842	rs75074131	A	G	100	PASS	AC=384;AF=0.0766773;AN=5008;NS=2504;DP=12876;EAS_AF=0.0496;AMR_AF=0.2003;AFR_AF=0.0454;EUR_AF=0.0656;SAS_AF=0.0706;AA=A|||;VT=SNP
3	17956879	rs34620069	T	A	100	PASS	AC=165;AF=0.0329473;AN=5008;NS=2504;DP=13790;EAS_AF=0.0704;AMR_AF=0.0274;AFR_AF=0.003;EUR_AF=0.0487;SAS_AF=0.0225;AA=T|||;VT=SNP
3	17957112	rs35596310	T	G	100	PASS	AC=165;AF=0.0329473;AN=5008;NS=2504;DP=17450;EAS_AF=0.0704;AMR_AF=0.0274;AFR_AF=0.003;EUR_AF=0.0487;SAS_AF=0.0225;AA=T|||;VT=SNP
3	17957249	rs62240171	A	G	100	PASS	AC=387;AF=0.0772764;AN=5008;NS=2504;DP=18385;EAS_AF=0.0496;AMR_AF=0.2003;AFR_AF=0.0477;EUR_AF=0.0656;SAS_AF=0.0706;AA=A|||;VT=SNP
3	17957265	rs62240172	A	T	100	PASS	AC=529;AF=0.105631;AN=5008;NS=2504;DP=18358;EAS_AF=0.0982;AMR_AF=0.2133;AFR_AF=0.1097;EUR_AF=0.0666;SAS_AF=0.0716;AA=A|||;VT=SNP
3	17957490	rs1430892	C	T	100	PASS	AC=551;AF=0.110024;AN=5008;NS=2504;DP=21329;EAS_AF=0.0982;AMR_AF=0.2161;AFR_AF=0.1248;EUR_AF=0.0666;SAS_AF=0.0716;AA=C|||;VT=SNP
3	17957589	rs144028713	A	G	100	PASS	AC=17;AF=0.00339457;AN=5008;NS=2504;DP=21837;EAS_AF=0;AMR_AF=0.0072;AFR_AF=0;EUR_AF=0.0089;SAS_AF=0.0031;AA=A|||;VT=SNP
3	17957647	rs13067311	C	T	100	PASS	AC=163;AF=0.0325479;AN=5008;NS=2504;DP=20522;EAS_AF=0.0675;AMR_AF=0.0288;AFR_AF=0.003;EUR_AF=0.0487;SAS_AF=0.0225;AA=C|||;VT=SNP
3	17957737	rs1430893	C	T	100	PASS	AC=352;AF=0.0702875;AN=5008;NS=2504;DP=20597;EAS_AF=0.0496;AMR_AF=0.1988;AFR_AF=0.0219;EUR_AF=0.0656;SAS_AF=0.0706;AA=T|||;VT=SNP
3	17957765	rs76971285	C	G	100	PASS	AC=338;AF=0.067492;AN=5008;NS=2504;DP=20993;EAS_AF=0.2302;AMR_AF=0.0591;AFR_AF=0.0008;EUR_AF=0.0457;SAS_AF=0.0184;AA=C|||;VT=SNP
3	17958092	rs114056205	A	C	100	PASS	AC=20;AF=0.00399361;AN=5008;NS=2504;DP=20941;EAS_AF=0;AMR_AF=0.0144;AFR_AF=0;EUR_AF=0.0089;SAS_AF=0.001;AA=A|||;VT=SNP
3	17958829	rs1529599	G	A	100	PASS	AC=2894;AF=0.577875;AN=5008;NS=2504;DP=17247;EAS_AF=0.8869;AMR_AF=0.6311;AFR_AF=0.4569;EUR_AF=0.4235;SAS_AF=0.544;AA=A|||;VT=SNP
3	17959490	rs74848493	C	T	100	PASS	AC=41;AF=0.0081869;AN=5008;NS=2504;DP=21954;EAS_AF=0;AMR_AF=0.0159;AFR_AF=0;EUR_AF=0.0268;SAS_AF=0.0031;AA=c|||;VT=SNP
3	17959626	rs12488388	C	T	100	PASS	AC=429;AF=0.0856629;AN=5008;NS=2504;DP=18785;EAS_AF=0.0496;AMR_AF=0.2032;AFR_AF=0.0749;EUR_AF=0.0696;SAS_AF=0.0706;AA=C|||;VT=SNP
3	17960497	rs1430903	G	A	100	PASS	AC=447;AF=0.0892572;AN=5008;NS=2504;DP=18475;EAS_AF=0.0496;AMR_AF=0.2017;AFR_AF=0.0923;EUR_AF=0.0656;SAS_AF=0.0706;AA=G|||;VT=SNP
3	17961257	rs115783094	C	T	100	PASS	AC=33;AF=0.00658946;AN=5008;NS=2504;DP=17928;EAS_AF=0;AMR_AF=0.0072;AFR_AF=0;EUR_AF=0.0159;SAS_AF=0.0123;AA=C|||;VT=SNP
3	17961703	rs62240173	A	G	100	PASS	AC=582;AF=0.116214;AN=5008;NS=2504;DP=18916;EAS_AF=0.0942;AMR_AF=0.2262;AFR_AF=0.1498;EUR_AF=0.0716;SAS_AF=0.0613;AA=A|||;VT=SNP
3	17961721	rs62240174	A	T	100	PASS	AC=633;AF=0.126398;AN=5008;NS=2504;DP=19000;EAS_AF=0.0942;AMR_AF=0.2291;AFR_AF=0.1868;EUR_AF=0.0716;SAS_AF=0.0613;AA=A|||;VT=SNP
3	17961764	rs79849835	G	C	100	PASS	AC=163;AF=0.0325479;AN=5008;NS=2504;DP=17286;EAS_AF=0.0685;AMR_AF=0.0274;AFR_AF=0.003;EUR_AF=0.0487;SAS_AF=0.0225;AA=G|||;VT=SNP
3	17962013	rs34094171	A	G	100	PASS	AC=170;AF=0.0339457;AN=5008;NS=2504;DP=15705;EAS_AF=0;AMR_AF=0.0605;AFR_AF=0.0045;EUR_AF=0.0915;SAS_AF=0.0307;AA=A|||;VT=SNP
3	17962314	rs2116099	G	A	100	PASS	AC=1925;AF=0.384385;AN=5008;NS=2504;DP=14686;EAS_AF=0.7649;AMR_AF=0.3674;AFR_AF=0.1415;EUR_AF=0.2942;SAS_AF=0.4254;AA=G|||;VT=SNP
3	17962935	rs79722519	C	T	100	PASS	AC=384;AF=0.0766773;AN=5008;NS=2504;DP=19073;EAS_AF=0.0496;AMR_AF=0.2075;AFR_AF=0.0469;EUR_AF=0.0686;SAS_AF=0.0603;AA=c|||;VT=SNP
3	17963069	rs4465971	T	C	100	PASS	AC=2946;AF=0.588259;AN=5008;NS=2504;DP=20758;EAS_AF=0.9306;AMR_AF=0.6383;AFR_AF=0.4584;EUR_AF=0.4294;SAS_AF=0.5389;AA=C|||;VT=SNP
3	17963560	rs1346888	G	C	100	PASS	AC=2738;AF=0.546725;AN=5008;NS=2504;DP=19820;EAS_AF=0.8631;AMR_AF=0.6095;AFR_AF=0.4516;EUR_AF=0.3658;SAS_AF=0.4908;AA=C|||;VT=SNP
3	17963984	rs1346887	A	G	100	PASS	AC=590;AF=0.117812;AN=5008;NS=2504;DP=16497;EAS_AF=0.0942;AMR_AF=0.2262;AFR_AF=0.1558;EUR_AF=0.0716;SAS_AF=0.0613;AA=G|||;VT=SNP
3	17964067	rs5011839	T	C	100	PASS	AC=589;AF=0.117612;AN=5008;NS=2504;DP=15347;EAS_AF=0.0942;AMR_AF=0.2262;AFR_AF=0.1551;EUR_AF=0.0716;SAS_AF=0.0613;AA=T|||;VT=SNP
3	17964749	rs1430902	G	A	100	PASS	AC=386;AF=0.0770767;AN=5008;NS=2504;DP=19415;EAS_AF=0.0496;AMR_AF=0.2075;AFR_AF=0.0469;EUR_AF=0.0706;SAS_AF=0.0603;AA=G|||;VT=SNP
3	17966073	rs13059003	C	T	100	PASS	AC=165;AF=0.0329473;AN=5008;NS=2504;DP=18300;EAS_AF=0.0694;AMR_AF=0.0274;AFR_AF=0.003;EUR_AF=0.0487;SAS_AF=0.0235;AA=C|||;VT=SNP
3	17966157	rs1430901	A	G	100	PASS	AC=3066;AF=0.61222;AN=5008;NS=2504;DP=18469;EAS_AF=0.9306;AMR_AF=0.6484;AFR_AF=0.5431;EUR_AF=0.4304;SAS_AF=0.5389;AA=G|||;VT=SNP
3	17966172	rs138693957	C	T	100	PASS	AC=15;AF=0.00299521;AN=5008;NS=2504;DP=18301;EAS_AF=0;AMR_AF=0.0058;AFR_AF=0;EUR_AF=0.007;SAS_AF=0.0041;AA=C|||;VT=SNP
3	17966197	rs1430900	C	T	100	PASS	AC=3058;AF=0.610623;AN=5008;NS=2504;DP=17884;EAS_AF=0.9306;AMR_AF=0.6484;AFR_AF=0.5401;EUR_AF=0.4294;SAS_AF=0.5358;AA=T|||;VT=SNP
3	17967203	rs9814647	C	A	100	PASS	AC=2753;AF=0.54972;AN=5008;NS=2504;DP=21672;EAS_AF=0.8581;AMR_AF=0.5922;AFR_AF=0.4493;EUR_AF=0.3807;SAS_AF=0.5112;AA=A|||;VT=SNP
3	17967435	rs13088161	T	G	100	PASS	AC=183;AF=0.0365415;AN=5008;NS=2504;DP=14919;EAS_AF=0.0724;AMR_AF=0.0461;AFR_AF=0.0045;EUR_AF=0.0487;SAS_AF=0.0235;AA=T|||;VT=SNP
3	17968408	rs1367522	C	T	100	PASS	AC=366;AF=0.0730831;AN=5008;NS=2504;DP=21993;EAS_AF=0.0496;AMR_AF=0.2046;AFR_AF=0.0325;EUR_AF=0.0716;SAS_AF=0.0603;AA=C|||;VT=SNP
3	17968673	rs62240176	T	C	100	PASS	AC=364;AF=0.0726837;AN=5008;NS=2504;DP=19777;EAS_AF=0.0496;AMR_AF=0.2046;AFR_AF=0.0325;EUR_AF=0.0696;SAS_AF=0.0603;AA=T|||;VT=SNP
3	17970072	rs150402527	T	C	100	PASS	AC=20;AF=0.00399361;AN=5008;NS=2504;DP=20200;EAS_AF=0;AMR_AF=0.0144;AFR_AF=0;EUR_AF=0.0089;SAS_AF=0.001;AA=T|||;VT=SNP
3	17970897	rs66483628	C	T	100	PASS	AC=1960;AF=0.391374;AN=5008;NS=2504;DP=17511;EAS_AF=0.7669;AMR_AF=0.3501;AFR_AF=0.1452;EUR_AF=0.3082;SAS_AF=0.4519;AA=C|||;VT=SNP
3	17971568	rs34980200	A	C	100	PASS	AC=1963;AF=0.391973;AN=5008;NS=2504;DP=20345;EAS_AF=0.7688;AMR_AF=0.3501;AFR_AF=0.1422;EUR_AF=0.3091;SAS_AF=0.456;AA=A|||;VT=SNP
3	17972255	rs62240177	T	G	100	PASS	AC=456;AF=0.0910543;AN=5008;NS=2504;DP=16964;EAS_AF=0.0496;AMR_AF=0.2104;AFR_AF=0.0976;EUR_AF=0.0716;SAS_AF=0.0603;AA=T|||;VT=SNP
3	17973092	rs1367521	G	A	100	PASS	AC=2936;AF=0.586262;AN=5008;NS=2504;DP=22949;EAS_AF=0.9306;AMR_AF=0.6383;AFR_AF=0.4539;EUR_AF=0.4284;SAS_AF=0.5358;AA=A|||;VT=SNP
3	17973602	rs114995322	C	T	100	PASS	AC=73;AF=0.0145767;AN=5008;NS=2504;DP=18902;EAS_AF=0;AMR_AF=0.0259;AFR_AF=0.0008;EUR_AF=0.0477;SAS_AF=0.0061;AA=T|||;VT=SNP
3	17974895	rs62240179	T	G	100	PASS	AC=554;AF=0.110623;AN=5008;NS=2504;DP=17897;EAS_AF=0.0942;AMR_AF=0.2219;AFR_AF=0.1301;EUR_AF=0.0726;SAS_AF=0.0613;AA=T|||;VT=SNP
3	17975896	rs145787231	A	G	100	PASS	AC=18;AF=0.00359425;AN=5008;NS=2504;DP=16530;EAS_AF=0;AMR_AF=0.0043;AFR_AF=0.0008;EUR_AF=0.0119;SAS_AF=0.002;AA=A|||;VT=SNP
3	17976357	rs4908995	A	C	100	PASS	AC=2121;AF=0.423522;AN=5008;NS=2504;DP=17873;EAS_AF=0.7688;AMR_AF=0.3602;AFR_AF=0.2572;EUR_AF=0.3082;SAS_AF=0.456;AA=C|||;VT=SNP
3	17977400	rs74828851	C	G	100	PASS	AC=95;AF=0.0189696;AN=5008;NS=2504;DP=18089;EAS_AF=0;AMR_AF=0.0346;AFR_AF=0.0015;EUR_AF=0.0626;SAS_AF=0.0061;AA=C|||;VT=SNP
3	17977785	rs11928474	A	G	100	PASS	AC=2103;AF=0.419928;AN=5008;NS=2504;DP=18553;EAS_AF=0.7688;AMR_AF=0.3573;AFR_AF=0.2451;EUR_AF=0.3082;SAS_AF=0.456;AA=A|||;VT=SNP
3	17978621	rs7648261	A	G	100	PASS	AC=2104;AF=0.420128;AN=5008;NS=2504;DP=19652;EAS_AF=0.7679;AMR_AF=0.3573;AFR_AF=0.2466;EUR_AF=0.3082;SAS_AF=0.456;AA=G|||;VT=SNP
3	17978968	rs17273229	C	A	100	PASS	AC=1882;AF=0.375799;AN=5008;NS=2504;DP=19378;EAS_AF=0.7639;AMR_AF=0.3487;AFR_AF=0.0885;EUR_AF=0.3062;SAS_AF=0.455;AA=C|||;VT=SNP
3	17980337	rs4908945	C	G	100	PASS	AC=178;AF=0.0355431;AN=5008;NS=2504;DP=16161;EAS_AF=0.0694;AMR_AF=0.0461;AFR_AF=0.003;EUR_AF=0.0497;SAS_AF=0.0225;AA=C|||;VT=SNP
3	17980418	rs62240180	A	G	100	PASS	AC=49;AF=0.00978435;AN=5008;NS=2504;DP=15691;EAS_AF=0.001;AMR_AF=0.0043;AFR_AF=0;EUR_AF=0.0388;SAS_AF=0.0061;AA=A|||;VT=SNP
3	17980541	rs9847926	T	G	100	PASS	AC=204;AF=0.0407348;AN=5008;NS=2504;DP=12384;EAS_AF=0;AMR_AF=0.0447;AFR_AF=0.0764;EUR_AF=0.0467;SAS_AF=0.0256;AA=T|||;VT=SNP
3	17982318	rs1159226	A	T	100	PASS	AC=1990;AF=0.397364;AN=5008;NS=2504;DP=21416;EAS_AF=0.7728;AMR_AF=0.3545;AFR_AF=0.1384;EUR_AF=0.3082;SAS_AF=0.4826;AA=A|||;VT=SNP
3	17982499	rs13092745	G	A	100	PASS	AC=177;AF=0.0353435;AN=5008;NS=2504;DP=16404;EAS_AF=0.0694;AMR_AF=0.0461;AFR_AF=0.003;EUR_AF=0.0497;SAS_AF=0.0215;AA=g|||;VT=SNP
3	17982933	rs116078625	C	T	100	PASS	AC=19;AF=0.00379393;AN=5008;NS=2504;DP=15985;EAS_AF=0;AMR_AF=0.0043;AFR_AF=0;EUR_AF=0.0129;SAS_AF=0.0031;AA=C|||;VT=SNP
3	17983098	rs11925467	T	A	100	PASS	AC=2131;AF=0.425519;AN=5008;NS=2504;DP=20534;EAS_AF=0.7738;AMR_AF=0.3617;AFR_AF=0.2383;EUR_AF=0.3091;SAS_AF=0.4847;AA=A|||;VT=SNP
3	17983118	rs4908996	A	T	100	PASS	AC=628;AF=0.125399;AN=5008;NS=2504;DP=20601;EAS_AF=0.0883;AMR_AF=0.2349;AFR_AF=0.1944;EUR_AF=0.0726;SAS_AF=0.047;AA=A|||;VT=SNP
3	17983391	rs4908946	T	A	100	PASS	AC=521;AF=0.104034;AN=5008;NS=2504;DP=18508;EAS_AF=0.0883;AMR_AF=0.2233;AFR_AF=0.1195;EUR_AF=0.0726;SAS_AF=0.047;AA=T|||;VT=SNP
3	17983392	rs4908947	C	A	100	PASS	AC=523;AF=0.104433;AN=5008;NS=2504;DP=18293;EAS_AF=0.0883;AMR_AF=0.2262;AFR_AF=0.1195;EUR_AF=0.0726;SAS_AF=0.047;AA=C|||;VT=SNP
3	17984114	rs73042009	G	A	100	PASS	AC=16;AF=0.00319489;AN=5008;NS=2504;DP=20055;EAS_AF=0;AMR_AF=0;AFR_AF=0;EUR_AF=0.0159;SAS_AF=0;AA=G|||;VT=SNP
3	17984245	rs62240181	G	A	100	PASS	AC=349;AF=0.0696885;AN=5008;NS=2504;DP=21678;EAS_AF=0.0496;AMR_AF=0.2061;AFR_AF=0.031;EUR_AF=0.0696;SAS_AF=0.046;AA=G|||;VT=SNP
3	17984441	rs17044152	A	G	100	PASS	AC=635;AF=0.126797;AN=5008;NS=2504;DP=20911;EAS_AF=0.122;AMR_AF=0.2622;AFR_AF=0.1082;EUR_AF=0.1193;SAS_AF=0.0685;AA=G|||;VT=SNP
3	17984897	rs34432738	T	G	100	PASS	AC=181;AF=0.0361422;AN=5008;NS=2504;DP=20418;EAS_AF=0.0724;AMR_AF=0.0461;AFR_AF=0.0038;EUR_AF=0.0487;SAS_AF=0.0225;AA=T|||;VT=SNP
3	17984921	rs35071338	T	A	100	PASS	AC=180;AF=0.0359425;AN=5008;NS=2504;DP=20184;EAS_AF=0.0724;AMR_AF=0.0461;AFR_AF=0.003;EUR_AF=0.0487;SAS_AF=0.0225;AA=T|||;VT=SNP
3	17985260	rs1991652	T	C	100	PASS	AC=2051;AF=0.409545;AN=5008;NS=2504;DP=14670;EAS_AF=0.7708;AMR_AF=0.3602;AFR_AF=0.18;EUR_AF=0.3101;SAS_AF=0.4847;AA=T|||;VT=SNP
3	17987400	rs6577604	T	G	100	PASS	AC=2600;AF=0.519169;AN=5008;NS=2504;DP=19525;EAS_AF=0.8631;AMR_AF=0.5793;AFR_AF=0.3207;EUR_AF=0.3807;SAS_AF=0.5327;AA=G|||;VT=SNP
3	17987505	rs62240182	C	T	100	PASS	AC=349;AF=0.0696885;AN=5008;NS=2504;DP=20204;EAS_AF=0.0496;AMR_AF=0.2061;AFR_AF=0.031;EUR_AF=0.0696;SAS_AF=0.046;AA=C|||;VT=SNP
3	17987582	rs34990473	A	G	100	PASS	AC=181;AF=0.0361422;AN=5008;NS=2504;DP=20948;EAS_AF=0.0724;AMR_AF=0.0461;AFR_AF=0.0038;EUR_AF=0.0487;SAS_AF=0.0225;AA=A|||;VT=SNP
3	17988943	rs141583030	T	A	100	PASS	AC=43;AF=0.00858626;AN=5008;NS=2504;DP=18330;EAS_AF=0;AMR_AF=0.0014;AFR_AF=0.0008;EUR_AF=0.0139;SAS_AF=0.0276;AA=T|||;VT=SNP
3	17988979	rs7427760	C	G	100	PASS	AC=2478;AF=0.494808;AN=5008;NS=2504;DP=19481;EAS_AF=0.881;AMR_AF=0.428;AFR_AF=0.3321;EUR_AF=0.3588;SAS_AF=0.5041;AA=C|||;VT=SNP
3	17989553	rs4128378	T	C	100	PASS	AC=2842;AF=0.567492;AN=5008;NS=2504;DP=20722;EAS_AF=0.9306;AMR_AF=0.634;AFR_AF=0.3744;EUR_AF=0.4294;SAS_AF=0.5491;AA=t|||;VT=SNP
3	17990520	rs34763677	G	T	100	PASS	AC=100;AF=0.0199681;AN=5008;NS=2504;DP=21025;EAS_AF=0.0139;AMR_AF=0.0187;AFR_AF=0.0023;EUR_AF=0.0497;SAS_AF=0.0204;AA=G|||;VT=SNP
3	17990961	rs62240193	T	A	100	PASS	AC=344;AF=0.0686901;AN=5008;NS=2504;DP=21016;EAS_AF=0.0496;AMR_AF=0.2061;AFR_AF=0.0272;EUR_AF=0.0696;SAS_AF=0.046;AA=t|||;VT=SNP
3	17991384	rs62240194	G	A	100	PASS	AC=350;AF=0.0698882;AN=5008;NS=2504;DP=19093;EAS_AF=0.0496;AMR_AF=0.2061;AFR_AF=0.0318;EUR_AF=0.0696;SAS_AF=0.046;AA=G|||;VT=SNP
3	17991717	rs6777707	C	T	100	PASS	AC=1984;AF=0.396166;AN=5008;NS=2504;DP=16817;EAS_AF=0.7688;AMR_AF=0.3559;AFR_AF=0.1384;EUR_AF=0.3082;SAS_AF=0.4796;AA=C|||;VT=SNP
3	17991910	rs9859229	G	A	100	PASS	AC=1984;AF=0.396166;AN=5008;NS=2504;DP=15632;EAS_AF=0.7688;AMR_AF=0.3559;AFR_AF=0.1384;EUR_AF=0.3082;SAS_AF=0.4796;AA=G|||;VT=SNP
3	17991944	rs62240195	C	G	100	PASS	AC=349;AF=0.0696885;AN=5008;NS=2504;DP=16043;EAS_AF=0.0496;AMR_AF=0.2061;AFR_AF=0.031;EUR_AF=0.0696;SAS_AF=0.046;AA=C|||;VT=SNP
3	17992843	rs7428375	G	A	100	PASS	AC=1983;AF=0.395966;AN=5008;NS=2504;DP=18165;EAS_AF=0.7688;AMR_AF=0.3545;AFR_AF=0.1384;EUR_AF=0.3082;SAS_AF=0.4796;AA=G|||;VT=SNP
3	17993087	rs6788911	A	G	100	PASS	AC=790;AF=0.157748;AN=5008;NS=2504;DP=21863;EAS_AF=0.0496;AMR_AF=0.2406;AFR_AF=0.3457;EUR_AF=0.0696;SAS_AF=0.047;AA=A|||;VT=SNP
3	17994749	rs62240196	A	G	100	PASS	AC=351;AF=0.0700879;AN=5008;NS=2504;DP=19935;EAS_AF=0.0496;AMR_AF=0.2075;AFR_AF=0.0318;EUR_AF=0.0696;SAS_AF=0.046;AA=A|||;VT=SNP
3	17994851	rs35458273	T	C	100	PASS	AC=174;AF=0.0347444;AN=5008;NS=2504;DP=18712;EAS_AF=0.0704;AMR_AF=0.0461;AFR_AF=0.0038;EUR_AF=0.0487;SAS_AF=0.0174;AA=T|||;VT=SNP
3	17995248	rs12487844	T	G	100	PASS	AC=350;AF=0.0698882;AN=5008;NS=2504;DP=13159;EAS_AF=0.0496;AMR_AF=0.2075;AFR_AF=0.031;EUR_AF=0.0696;SAS_AF=0.046;AA=T|||;VT=SNP
3	17995537	rs34891393	G	A	100	PASS	AC=177;AF=0.0353435;AN=5008;NS=2504;DP=12994;EAS_AF=0.0704;AMR_AF=0.0461;AFR_AF=0.0045;EUR_AF=0.0497;SAS_AF=0.0184;AA=G|||;VT=SNP
3	17995622	rs13316768	T	G	100	PASS	AC=1930;AF=0.385383;AN=5008;NS=2504;DP=11424;EAS_AF=0.7718;AMR_AF=0.353;AFR_AF=0.093;EUR_AF=0.3111;SAS_AF=0.4816;AA=C|||;VT=SNP
3	17995710	rs4908948	G	T	100	PASS	AC=771;AF=0.153954;AN=5008;NS=2504;DP=15327;EAS_AF=0.0486;AMR_AF=0.2378;AFR_AF=0.3343;EUR_AF=0.0696;SAS_AF=0.046;AA=T|||;VT=SNP
3	17996736	rs116497662	C	A	100	PASS	AC=24;AF=0.00479233;AN=5008;NS=2504;DP=18472;EAS_AF=0;AMR_AF=0.0086;AFR_AF=0;EUR_AF=0.0169;SAS_AF=0.001;AA=C|||;VT=SNP
3	17998099	rs62240197	A	G	100	PASS	AC=351;AF=0.0700879;AN=5008;NS=2504;DP=9870;EAS_AF=0.0506;AMR_AF=0.2075;AFR_AF=0.031;EUR_AF=0.0696;SAS_AF=0.046;AA=a|||;VT=SNP
3	17998224	rs62240198	G	A	100	PASS	AC=340;AF=0.0678914;AN=5008;NS=2504;DP=13005;EAS_AF=0.0496;AMR_AF=0.2075;AFR_AF=0.0234;EUR_AF=0.0696;SAS_AF=0.046;AA=G|||;VT=SNP
3	17998895	rs7428814	G	A	100	PASS	AC=1989;AF=0.397165;AN=5008;NS=2504;DP=15021;EAS_AF=0.7718;AMR_AF=0.3545;AFR_AF=0.1384;EUR_AF=0.3091;SAS_AF=0.4816;AA=G|||;VT=SNP
3	17999328	rs7374020	T	C	100	PASS	AC=3139;AF=0.626797;AN=5008;NS=2504;DP=11799;EAS_AF=0.9296;AMR_AF=0.6599;AFR_AF=0.5915;EUR_AF=0.4294;SAS_AF=0.5419;AA=C|||;VT=SNP
3	18000087	rs149941141	C	T	100	PASS	AC=18;AF=0.00359425;AN=5008;NS=2504;DP=15537;EAS_AF=0;AMR_AF=0.0043;AFR_AF=0.0008;EUR_AF=0.0119;SAS_AF=0.002;AA=C|||;VT=SNP
3	18001134	rs79470125	A	G	100	PASS	AC=28;AF=0.00559105;AN=5008;NS=2504;DP=13108;EAS_AF=0;AMR_AF=0;AFR_AF=0.0008;EUR_AF=0.0159;SAS_AF=0.0112;AA=A|||;VT=SNP
3	18002018	rs62240199	G	A	100	PASS	AC=1184;AF=0.236422;AN=5008;NS=2504;DP=15878;EAS_AF=0.369;AMR_AF=0.196;AFR_AF=0.0045;EUR_AF=0.2495;SAS_AF=0.4284;AA=G|||;VT=SNP
3	18002131	rs115268738	C	T	100	PASS	AC=67;AF=0.0133786;AN=5008;NS=2504;DP=15575;EAS_AF=0;AMR_AF=0.0216;AFR_AF=0.0015;EUR_AF=0.0378;SAS_AF=0.0123;AA=C|||;VT=SNP
3	18002497	rs6577605	T	C	100	PASS	AC=4647;AF=0.927915;AN=5008;NS=2504;DP=19374;EAS_AF=0.996;AMR_AF=0.8588;AFR_AF=0.9818;EUR_AF=0.8231;SAS_AF=0.9417;AA=C|||;VT=SNP
3	18002951	rs4909008	C	T	100	PASS	AC=176;AF=0.0351438;AN=5008;NS=2504;DP=17912;EAS_AF=0.0685;AMR_AF=0.0476;AFR_AF=0.003;EUR_AF=0.0527;SAS_AF=0.0174;AA=C|||;VT=SNP
3	18005007	rs10049091	G	A	100	PASS	AC=2082;AF=0.415735;AN=5008;NS=2504;DP=20427;EAS_AF=0.8462;AMR_AF=0.4813;AFR_AF=0.1127;EUR_AF=0.2972;SAS_AF=0.4571;AA=G|||;VT=SNP
3	18005387	rs6807199	C	T	100	PASS	AC=3003;AF=0.599641;AN=5008;NS=2504;DP=18393;EAS_AF=0.9355;AMR_AF=0.6527;AFR_AF=0.5;EUR_AF=0.4304;SAS_AF=0.5245;AA=T|||;VT=SNP
3	18006274	rs116417067	A	G	100	PASS	AC=41;AF=0.0081869;AN=5008;NS=2504;DP=12799;EAS_AF=0.001;AMR_AF=0.0144;AFR_AF=0.0045;EUR_AF=0.0209;SAS_AF=0.0031;AA=a|||;VT=SNP
3	18006299	rs148490646	G	A	100	PASS	AC=53;AF=0.0105831;AN=5008;NS=2504;DP=13711;EAS_AF=0;AMR_AF=0.0115;AFR_AF=0.0023;EUR_AF=0.0378;SAS_AF=0.0041;AA=G|||;VT=SNP
3	18007014	rs139550699	G	A	100	PASS	AC=23;AF=0.00459265;AN=5008;NS=2504;DP=18218;EAS_AF=0;AMR_AF=0.0086;AFR_AF=0.0008;EUR_AF=0.0149;SAS_AF=0.001;AA=G|||;VT=SNP
3	18007268	rs7640342	C	T	100	PASS	AC=2831;AF=0.565296;AN=5008;NS=2504;DP=16713;EAS_AF=0.9335;AMR_AF=0.6398;AFR_AF=0.3578;EUR_AF=0.4394;SAS_AF=0.5429;AA=C|||;VT=SNP
3	18007367	rs62240202	C	G	100	PASS	AC=199;AF=0.0397364;AN=5008;NS=2504;DP=19382;EAS_AF=0.0159;AMR_AF=0.0706;AFR_AF=0.0227;EUR_AF=0.0736;SAS_AF=0.0307;AA=C|||;VT=SNP
3	18007675	rs146417304	C	A	100	PASS	AC=17;AF=0.00339457;AN=5008;NS=2504;DP=17370;EAS_AF=0;AMR_AF=0.013;AFR_AF=0;EUR_AF=0.008;SAS_AF=0;AA=C|||;VT=SNP
3	18009276	rs68000706	C	T	100	PASS	AC=188;AF=0.0375399;AN=5008;NS=2504;DP=16426;EAS_AF=0.0853;AMR_AF=0.0418;AFR_AF=0.0023;EUR_AF=0.0527;SAS_AF=0.0174;AA=C|||;VT=SNP
3	18009399	rs7433027	C	T	100	PASS	AC=2153;AF=0.429912;AN=5008;NS=2504;DP=17317;EAS_AF=0.8343;AMR_AF=0.5418;AFR_AF=0.1293;EUR_AF=0.3221;SAS_AF=0.4509;AA=C|||;VT=SNP
3	18010703	rs6577606	G	A	100	PASS	AC=2153;AF=0.429912;AN=5008;NS=2504;DP=18575;EAS_AF=0.8363;AMR_AF=0.5403;AFR_AF=0.1278;EUR_AF=0.3231;SAS_AF=0.4509;AA=G|||;VT=SNP
3	18010771	rs181084962	G	A	100	PASS	AC=10;AF=0.00199681;AN=5008;NS=2504;DP=18335;EAS_AF=0;AMR_AF=0;AFR_AF=0.0008;EUR_AF=0.002;SAS_AF=0.0072;AA=G|||;VT=SNP
3	18011972	rs77657629	T	G	100	PASS	AC=356;AF=0.0710863;AN=5008;NS=2504;DP=17635;EAS_AF=0.249;AMR_AF=0.0476;AFR_AF=0;EUR_AF=0.0517;SAS_AF=0.0204;AA=T|||;VT=SNP
3	18013915	rs73042045	C	T	100	PASS	AC=190;AF=0.0379393;AN=5008;NS=2504;DP=21488;EAS_AF=0.0873;AMR_AF=0.0418;AFR_AF=0.0023;EUR_AF=0.0527;SAS_AF=0.0174;AA=C|||;VT=SNP
3	18013960	rs62240203	A	G	100	PASS	AC=210;AF=0.0419329;AN=5008;NS=2504;DP=20654;EAS_AF=0.0169;AMR_AF=0.0375;AFR_AF=0.0401;EUR_AF=0.0726;SAS_AF=0.0419;AA=A|||;VT=SNP
3	18014015	rs9810586	A	G	100	PASS	AC=2158;AF=0.430911;AN=5008;NS=2504;DP=20679;EAS_AF=0.8353;AMR_AF=0.5418;AFR_AF=0.1278;EUR_AF=0.3241;SAS_AF=0.455;AA=A|||;VT=SNP
3	18014304	rs13061596	G	A	100	PASS	AC=68;AF=0.0135783;AN=5008;NS=2504;DP=17965;EAS_AF=0;AMR_AF=0.0259;AFR_AF=0.0015;EUR_AF=0.0437;SAS_AF=0.0041;AA=G|||;VT=SNP
3	18014814	rs62240204	C	A	100	PASS	AC=207;AF=0.0413339;AN=5008;NS=2504;DP=19382;EAS_AF=0.0169;AMR_AF=0.0346;AFR_AF=0.0401;EUR_AF=0.0726;SAS_AF=0.0409;AA=C|||;VT=SNP
3	18015066	rs9873565	T	C	100	PASS	AC=2162;AF=0.431709;AN=5008;NS=2504;DP=18784;EAS_AF=0.8363;AMR_AF=0.5432;AFR_AF=0.1188;EUR_AF=0.326;SAS_AF=0.4673;AA=T|||;VT=SNP
3	18015351	rs115674917	G	A	100	PASS	AC=33;AF=0.00658946;AN=5008;NS=2504;DP=18413;EAS_AF=0;AMR_AF=0.0101;AFR_AF=0.003;EUR_AF=0.0169;SAS_AF=0.0051;AA=G|||;VT=SNP
3	18015460	rs76532377	C	T	100	PASS	AC=36;AF=0.0071885;AN=5008;NS=2504;DP=19002;EAS_AF=0;AMR_AF=0.0014;AFR_AF=0.0008;EUR_AF=0.0139;SAS_AF=0.0204;AA=C|||;VT=SNP
3	18016795	rs56340351	A	C	100	PASS	AC=236;AF=0.0471246;AN=5008;NS=2504;DP=17549;EAS_AF=0.0169;AMR_AF=0.0389;AFR_AF=0.0605;EUR_AF=0.0706;SAS_AF=0.0419;AA=A|||;VT=SNP
3	18016914	rs7610587	C	A	100	PASS	AC=236;AF=0.0471246;AN=5008;NS=2504;DP=17590;EAS_AF=0.0169;AMR_AF=0.0389;AFR_AF=0.0605;EUR_AF=0.0706;SAS_AF=0.0419;AA=C|||;VT=SNP
3	18016920	rs4908957	C	T	100	PASS	AC=2284;AF=0.45607;AN=5008;NS=2504;DP=17607;EAS_AF=0.8353;AMR_AF=0.5562;AFR_AF=0.2065;EUR_AF=0.328;SAS_AF=0.4632;AA=C|||;VT=SNP
3	18017416	rs6577608	T	A	100	PASS	AC=2860;AF=0.571086;AN=5008;NS=2504;DP=15301;EAS_AF=0.9385;AMR_AF=0.6484;AFR_AF=0.3623;EUR_AF=0.4712;SAS_AF=0.5225;AA=A|||;VT=SNP
3	18017967	rs4909006	A	C	100	PASS	AC=243;AF=0.0485224;AN=5008;NS=2504;DP=16928;EAS_AF=0.0863;AMR_AF=0.0548;AFR_AF=0.0053;EUR_AF=0.0885;SAS_AF=0.0225;AA=A|||;VT=SNP
3	18017998	rs4909005	G	A	100	PASS	AC=2980;AF=0.595048;AN=5008;NS=2504;DP=18175;EAS_AF=0.9385;AMR_AF=0.6599;AFR_AF=0.4713;EUR_AF=0.4523;SAS_AF=0.5092;AA=A|||;VT=SNP
3	18019512	rs35048968	T	C	100	PASS	AC=244;AF=0.048722;AN=5008;NS=2504;DP=19850;EAS_AF=0.0863;AMR_AF=0.0548;AFR_AF=0.0061;EUR_AF=0.0885;SAS_AF=0.0225;AA=T|||;VT=SNP
3	18019538	rs62240205	C	T	100	PASS	AC=28;AF=0.00559105;AN=5008;NS=2504;DP=18977;EAS_AF=0;AMR_AF=0.0144;AFR_AF=0.0015;EUR_AF=0.0149;SAS_AF=0.001;AA=C|||;VT=SNP
3	18019959	rs7428285	C	G	100	PASS	AC=2194;AF=0.438099;AN=5008;NS=2504;DP=19609;EAS_AF=0.8373;AMR_AF=0.5519;AFR_AF=0.1452;EUR_AF=0.329;SAS_AF=0.454;AA=C|||;VT=SNP
3	18022324	rs62240206	A	G	100	PASS	AC=103;AF=0.0205671;AN=5008;NS=2504;DP=22138;EAS_AF=0.005;AMR_AF=0.0144;AFR_AF=0.0008;EUR_AF=0.0676;SAS_AF=0.0194;AA=A|||;VT=SNP
3	18022860	rs11128873	C	T	100	PASS	AC=17;AF=0.00339457;AN=5008;NS=2504;DP=20723;EAS_AF=0.003;AMR_AF=0;AFR_AF=0;EUR_AF=0.0109;SAS_AF=0.0031;AA=C|||;VT=SNP
3	18023422	rs7430739	A	G	100	PASS	AC=2934;AF=0.585863;AN=5008;NS=2504;DP=19096;EAS_AF=0.9395;AMR_AF=0.6599;AFR_AF=0.385;EUR_AF=0.4891;SAS_AF=0.5399;AA=G|||;VT=SNP
3	18023650	rs79887258	A	G	100	PASS	AC=38;AF=0.00758786;AN=5008;NS=2504;DP=19380;EAS_AF=0;AMR_AF=0.0058;AFR_AF=0.0015;EUR_AF=0.0278;SAS_AF=0.0041;AA=A|||;VT=SNP
3	18024565	rs79198470	C	T	100	PASS	AC=169;AF=0.033746;AN=5008;NS=2504;DP=20280;EAS_AF=0.0169;AMR_AF=0.0346;AFR_AF=0.0121;EUR_AF=0.0706;SAS_AF=0.0419;AA=C|||;VT=SNP
3	18025443	rs9841532	A	G	100	PASS	AC=2252;AF=0.449681;AN=5008;NS=2504;DP=23171;EAS_AF=0.8413;AMR_AF=0.5562;AFR_AF=0.1672;EUR_AF=0.331;SAS_AF=0.4744;AA=A|||;VT=SNP
3	18025920	rs76711423	A	G	100	PASS	AC=34;AF=0.00678914;AN=5008;NS=2504;DP=19990;EAS_AF=0;AMR_AF=0.0058;AFR_AF=0.0015;EUR_AF=0.0179;SAS_AF=0.0102;AA=A|||;VT=SNP
3	18027010	rs74764541	C	G	100	PASS	AC=217;AF=0.0433307;AN=5008;NS=2504;DP=22327;EAS_AF=0.0179;AMR_AF=0.0389;AFR_AF=0.0454;EUR_AF=0.0706;SAS_AF=0.0419;AA=-|||;VT=SNP
3	18028272	rs113717160	G	C	100	PASS	AC=42;AF=0.00838658;AN=5008;NS=2504;DP=18811;EAS_AF=0;AMR_AF=0.0231;AFR_AF=0.0008;EUR_AF=0.0199;SAS_AF=0.0051;AA=G|||;VT=SNP
3	18028457	rs6577609	A	T	100	PASS	AC=2324;AF=0.464058;AN=5008;NS=2504;DP=19983;EAS_AF=0.8383;AMR_AF=0.5533;AFR_AF=0.2239;EUR_AF=0.335;SAS_AF=0.4724;AA=A|||;VT=SNP
3	18028571	rs7431124	T	C	100	PASS	AC=2949;AF=0.588858;AN=5008;NS=2504;DP=21496;EAS_AF=0.9395;AMR_AF=0.6628;AFR_AF=0.3926;EUR_AF=0.495;SAS_AF=0.5368;AA=C|||;VT=SNP
3	18029003	rs73817415	C	T	100	PASS	AC=310;AF=0.061901;AN=5008;NS=2504;DP=20508;EAS_AF=0.0169;AMR_AF=0.0432;AFR_AF=0.1142;EUR_AF=0.0706;SAS_AF=0.0419;AA=T|||;VT=SNP
3	18029822	rs115898171	A	G	100	PASS	AC=61;AF=0.0121805;AN=5008;NS=2504;DP=20282;EAS_AF=0;AMR_AF=0.0331;AFR_AF=0.003;EUR_AF=0.0308;SAS_AF=0.0031;AA=A|||;VT=SNP
3	18030713	rs113505585	T	C	100	PASS	AC=22;AF=0.00439297;AN=5008;NS=2504;DP=19671;EAS_AF=0;AMR_AF=0.0144;AFR_AF=0;EUR_AF=0.0119;SAS_AF=0;AA=T|||;VT=SNP
3	18030937	rs9878816	G	C	100	PASS	AC=3225;AF=0.64397;AN=5008;NS=2504;DP=17540;EAS_AF=0.9385;AMR_AF=0.6902;AFR_AF=0.5809;EUR_AF=0.4891;SAS_AF=0.5521;AA=C|||;VT=SNP
3	18031212	rs7432256	A	G	100	PASS	AC=2999;AF=0.598842;AN=5008;NS=2504;DP=20261;EAS_AF=0.9385;AMR_AF=0.6744;AFR_AF=0.4191;EUR_AF=0.4881;SAS_AF=0.5521;AA=G|||;VT=SNP
3	18031227	rs7429951	G	A	100	PASS	AC=2437;AF=0.486621;AN=5008;NS=2504;DP=20604;EAS_AF=0.8343;AMR_AF=0.5764;AFR_AF=0.2632;EUR_AF=0.3648;SAS_AF=0.4918;AA=G|||;VT=SNP
3	18031487	rs13100478	G	A	100	PASS	AC=188;AF=0.0375399;AN=5008;NS=2504;DP=19952;EAS_AF=0.0853;AMR_AF=0.0447;AFR_AF=0.003;EUR_AF=0.0507;SAS_AF=0.0164;AA=G|||;VT=SNP
3	18031773	rs115522135	A	G	100	PASS	AC=33;AF=0.00658946;AN=5008;NS=2504;DP=20453;EAS_AF=0;AMR_AF=0.0101;AFR_AF=0.003;EUR_AF=0.0169;SAS_AF=0.0051;AA=A|||;VT=SNP
3	18032094	rs145792071	C	G	100	PASS	AC=25;AF=0.00499201;AN=5008;NS=2504;DP=17754;EAS_AF=0;AMR_AF=0.013;AFR_AF=0;EUR_AF=0.0139;SAS_AF=0.002;AA=C|||;VT=SNP
3	18032999	rs66837099	G	A	100	PASS	AC=187;AF=0.0373403;AN=5008;NS=2504;DP=19394;EAS_AF=0.0843;AMR_AF=0.0447;AFR_AF=0.0023;EUR_AF=0.0507;SAS_AF=0.0174;AA=G|||;VT=SNP
3	18033536	rs4909004	A	T	100	PASS	AC=208;AF=0.0415335;AN=5008;NS=2504;DP=15037;EAS_AF=0.0843;AMR_AF=0.0461;AFR_AF=0.0023;EUR_AF=0.0716;SAS_AF=0.0164;AA=A|||;VT=SNP
3	18033740	rs112977551	C	T	100	PASS	AC=116;AF=0.0231629;AN=5008;NS=2504;DP=17379;EAS_AF=0.0139;AMR_AF=0.0461;AFR_AF=0;EUR_AF=0.0149;SAS_AF=0.0562;AA=C|||;VT=SNP
3	18035548	rs35047986	C	T	100	PASS	AC=188;AF=0.0375399;AN=5008;NS=2504;DP=21051;EAS_AF=0.0853;AMR_AF=0.0461;AFR_AF=0.0023;EUR_AF=0.0507;SAS_AF=0.0164;AA=C|||;VT=SNP
3	18035850	rs13082583	G	A	100	PASS	AC=188;AF=0.0375399;AN=5008;NS=2504;DP=20034;EAS_AF=0.0853;AMR_AF=0.0461;AFR_AF=0.0023;EUR_AF=0.0507;SAS_AF=0.0164;AA=G|||;VT=SNP
3	18035857	rs7644630	G	A	100	PASS	AC=2933;AF=0.585663;AN=5008;NS=2504;DP=19924;EAS_AF=0.9385;AMR_AF=0.6542;AFR_AF=0.4175;EUR_AF=0.4563;SAS_AF=0.5337;AA=A|||;VT=SNP
3	18035877	rs12631902	G	A	100	PASS	AC=2367;AF=0.472644;AN=5008;NS=2504;DP=20404;EAS_AF=0.8363;AMR_AF=0.5548;AFR_AF=0.2549;EUR_AF=0.335;SAS_AF=0.4755;AA=G|||;VT=SNP
3	18036246	rs7645014	G	A	100	PASS	AC=214;AF=0.0427316;AN=5008;NS=2504;DP=18671;EAS_AF=0.0179;AMR_AF=0.0375;AFR_AF=0.0439;EUR_AF=0.0706;SAS_AF=0.0419;AA=G|||;VT=SNP
3	18036838	rs4908956	T	G	100	PASS	AC=2369;AF=0.473043;AN=5008;NS=2504;DP=22456;EAS_AF=0.8363;AMR_AF=0.5548;AFR_AF=0.2549;EUR_AF=0.336;SAS_AF=0.4765;AA=T|||;VT=SNP
3	18036874	rs57300813	T	A	100	PASS	AC=213;AF=0.0425319;AN=5008;NS=2504;DP=21979;EAS_AF=0.0169;AMR_AF=0.0375;AFR_AF=0.0439;EUR_AF=0.0706;SAS_AF=0.0419;AA=T|||;VT=SNP
3	18036948	rs4909003	C	T	100	PASS	AC=2364;AF=0.472045;AN=5008;NS=2504;DP=22347;EAS_AF=0.8353;AMR_AF=0.5548;AFR_AF=0.2549;EUR_AF=0.335;SAS_AF=0.4734;AA=c|||;VT=SNP
3	18037447	rs76904273	C	G	100	PASS	AC=166;AF=0.033147;AN=5008;NS=2504;DP=17992;EAS_AF=0.0169;AMR_AF=0.0331;AFR_AF=0.0106;EUR_AF=0.0706;SAS_AF=0.0419;AA=C|||;VT=SNP
3	18038130	rs57961786	G	C	100	PASS	AC=2366;AF=0.472444;AN=5008;NS=2504;DP=17896;EAS_AF=0.8353;AMR_AF=0.5548;AFR_AF=0.2549;EUR_AF=0.337;SAS_AF=0.4734;AA=G|||;VT=SNP
3	18039725	rs189629366	G	C	100	PASS	AC=10;AF=0.00199681;AN=5008;NS=2504;DP=15999;EAS_AF=0;AMR_AF=0.0029;AFR_AF=0.0015;EUR_AF=0.005;SAS_AF=0.001;AA=G|||;VT=SNP
3	18040351	rs147617817	G	A	100	PASS	AC=23;AF=0.00459265;AN=5008;NS=2504;DP=19144;EAS_AF=0;AMR_AF=0.0072;AFR_AF=0.0015;EUR_AF=0.0149;SAS_AF=0.001;AA=G|||;VT=SNP
3	18040913	rs9757046	T	C	100	PASS	AC=3111;AF=0.621206;AN=5008;NS=2504;DP=18054;EAS_AF=0.9395;AMR_AF=0.6758;AFR_AF=0.5061;EUR_AF=0.496;SAS_AF=0.5389;AA=C|||;VT=SNP
3	18044513	rs113425921	A	G	100	PASS	AC=2295;AF=0.458267;AN=5008;NS=2504;DP=22856;EAS_AF=0.8373;AMR_AF=0.5548;AFR_AF=0.1982;EUR_AF=0.337;SAS_AF=0.4755;AA=A|||;VT=SNP
3	18044542	rs7426391	G	C	100	PASS	AC=244;AF=0.048722;AN=5008;NS=2504;DP=22384;EAS_AF=0.0853;AMR_AF=0.0576;AFR_AF=0.0061;EUR_AF=0.0885;SAS_AF=0.0215;AA=G|||;VT=SNP
3	18044859	rs13062364	G	T	100	PASS	AC=189;AF=0.0377396;AN=5008;NS=2504;DP=21727;EAS_AF=0.0853;AMR_AF=0.0461;AFR_AF=0.003;EUR_AF=0.0507;SAS_AF=0.0164;AA=G|||;VT=SNP
3	18045341	rs150933304	T	G	100	PASS	AC=2295;AF=0.458267;AN=5008;NS=2504;DP=18208;EAS_AF=0.8383;AMR_AF=0.5562;AFR_AF=0.1974;EUR_AF=0.337;SAS_AF=0.4744;AA=T|||;VT=SNP
3	18045587	rs7429331	A	C	100	PASS	AC=2366;AF=0.472444;AN=5008;NS=2504;DP=18694;EAS_AF=0.8343;AMR_AF=0.5562;AFR_AF=0.2549;EUR_AF=0.337;SAS_AF=0.4734;AA=C|||;VT=SNP
3	18046156	rs6768423	G	C	100	PASS	AC=305;AF=0.0609026;AN=5008;NS=2504;DP=21092;EAS_AF=0.0169;AMR_AF=0.0432;AFR_AF=0.1097;EUR_AF=0.0706;SAS_AF=0.0429;AA=C|||;VT=SNP
3	18046529	rs144708256	G	A	100	PASS	AC=218;AF=0.0435304;AN=5008;NS=2504;DP=21606;EAS_AF=0.0169;AMR_AF=0.0375;AFR_AF=0.0469;EUR_AF=0.0706;SAS_AF=0.0429;AA=G|||;VT=SNP
3	18046670	rs143879908	A	C	100	PASS	AC=48;AF=0.00958466;AN=5008;NS=2504;DP=21742;EAS_AF=0;AMR_AF=0.0115;AFR_AF=0.0023;EUR_AF=0.0338;SAS_AF=0.0031;AA=A|||;VT=SNP
3	18048427	rs74960179	A	G	100	PASS	AC=19;AF=0.00379393;AN=5008;NS=2504;DP=20003;EAS_AF=0;AMR_AF=0.0014;AFR_AF=0;EUR_AF=0.0139;SAS_AF=0.0041;AA=A|||;VT=SNP
3	18048685	rs34879943	T	C	100	PASS	AC=247;AF=0.0493211;AN=5008;NS=2504;DP=21224;EAS_AF=0.0873;AMR_AF=0.0576;AFR_AF=0.0061;EUR_AF=0.0885;SAS_AF=0.0225;AA=T|||;VT=SNP
3	18048888	rs4129513	T	A	100	PASS	AC=2366;AF=0.472444;AN=5008;NS=2504;DP=21720;EAS_AF=0.8353;AMR_AF=0.5548;AFR_AF=0.2549;EUR_AF=0.337;SAS_AF=0.4734;AA=T|||;VT=SNP
3	18050101	rs74880457	A	T	100	PASS	AC=170;AF=0.0339457;AN=5008;NS=2504;DP=20029;EAS_AF=0.0169;AMR_AF=0.0346;AFR_AF=0.0121;EUR_AF=0.0706;SAS_AF=0.0429;AA=A|||;VT=SNP
3	18050174	rs7611417	G	C	100	PASS	AC=3212;AF=0.641374;AN=5008;NS=2504;DP=21778;EAS_AF=0.9395;AMR_AF=0.6772;AFR_AF=0.5983;EUR_AF=0.4781;SAS_AF=0.5348;AA=C|||;VT=SNP
3	18050197	rs7627212	T	C	100	PASS	AC=3244;AF=0.647764;AN=5008;NS=2504;DP=21632;EAS_AF=0.9395;AMR_AF=0.6873;AFR_AF=0.6006;EUR_AF=0.495;SAS_AF=0.5399;AA=C|||;VT=SNP
3	18050528	rs34253553	A	G	100	PASS	AC=247;AF=0.0493211;AN=5008;NS=2504;DP=21304;EAS_AF=0.0873;AMR_AF=0.0576;AFR_AF=0.0061;EUR_AF=0.0885;SAS_AF=0.0225;AA=A|||;VT=SNP
3	18050703	rs7428364	C	G	100	PASS	AC=3188;AF=0.636581;AN=5008;NS=2504;DP=18015;EAS_AF=0.9395;AMR_AF=0.6772;AFR_AF=0.559;EUR_AF=0.5;SAS_AF=0.5409;AA=G|||;VT=SNP
3	18051305	rs73043943	A	G	100	PASS	AC=247;AF=0.0493211;AN=5008;NS=2504;DP=22377;EAS_AF=0.0873;AMR_AF=0.0576;AFR_AF=0.0061;EUR_AF=0.0885;SAS_AF=0.0225;AA=A|||;VT=SNP
3	18052434	rs75376680	C	T	100	PASS	AC=85;AF=0.0169728;AN=5008;NS=2504;DP=17017;EAS_AF=0;AMR_AF=0.0058;AFR_AF=0.003;EUR_AF=0.0358;SAS_AF=0.0419;AA=C|||;VT=SNP
3	18054343	rs4909002	G	T	100	PASS	AC=190;AF=0.0379393;AN=5008;NS=2504;DP=18942;EAS_AF=0.0863;AMR_AF=0.0461;AFR_AF=0.0023;EUR_AF=0.0507;SAS_AF=0.0174;AA=G|||;VT=SNP
3	18055231	rs61978649	A	C	100	PASS	AC=2291;AF=0.457468;AN=5008;NS=2504;DP=12435;EAS_AF=0.8393;AMR_AF=0.5548;AFR_AF=0.1952;EUR_AF=0.337;SAS_AF=0.4734;AA=A|||;VT=SNP
3	18055684	rs4909001	T	C	100	PASS	AC=3187;AF=0.636382;AN=5008;NS=2504;DP=19148;EAS_AF=0.9395;AMR_AF=0.6772;AFR_AF=0.5598;EUR_AF=0.501;SAS_AF=0.5378;AA=C|||;VT=SNP
3	18056743	rs67279963	A	G	100	PASS	AC=249;AF=0.0497204;AN=5008;NS=2504;DP=18684;EAS_AF=0.0873;AMR_AF=0.0605;AFR_AF=0.0061;EUR_AF=0.0885;SAS_AF=0.0225;AA=A|||;VT=SNP
3	18057313	rs6784436	A	C	100	PASS	AC=2918;AF=0.582668;AN=5008;NS=2504;DP=17662;EAS_AF=0.9395;AMR_AF=0.6657;AFR_AF=0.3654;EUR_AF=0.496;SAS_AF=0.5389;AA=C|||;VT=SNP
3	18057470	rs34683501	T	G	100	PASS	AC=246;AF=0.0491214;AN=5008;NS=2504;DP=21432;EAS_AF=0.0863;AMR_AF=0.0576;AFR_AF=0.0061;EUR_AF=0.0885;SAS_AF=0.0225;AA=T|||;VT=SNP
3	18057982	rs9310538	A	G	100	PASS	AC=2365;AF=0.472244;AN=5008;NS=2504;DP=22291;EAS_AF=0.8383;AMR_AF=0.5663;AFR_AF=0.2466;EUR_AF=0.337;SAS_AF=0.4724;AA=A|||;VT=SNP
3	18058093	rs62240226	C	G	100	PASS	AC=1468;AF=0.293131;AN=5008;NS=2504;DP=19689;EAS_AF=0.4484;AMR_AF=0.4366;AFR_AF=0.0159;EUR_AF=0.2734;SAS_AF=0.4264;AA=C|||;VT=SNP
3	18058268	rs182502491	C	G	100	PASS	AC=9;AF=0.00179712;AN=5008;NS=2504;DP=20073;EAS_AF=0;AMR_AF=0.0029;AFR_AF=0.0015;EUR_AF=0.004;SAS_AF=0.001;AA=C|||;VT=SNP
3	18058452	rs113297233	C	T	100	PASS	AC=43;AF=0.00858626;AN=5008;NS=2504;DP=18788;EAS_AF=0;AMR_AF=0.0231;AFR_AF=0.0008;EUR_AF=0.0209;SAS_AF=0.0051;AA=C|||;VT=SNP
3	18058598	rs73817418	G	A	100	PASS	AC=251;AF=0.0501198;AN=5008;NS=2504;DP=17238;EAS_AF=0.0169;AMR_AF=0.0389;AFR_AF=0.0711;EUR_AF=0.0706;SAS_AF=0.0429;AA=G|||;VT=SNP
3	18061143	rs58191131	G	C	100	PASS	AC=251;AF=0.0501198;AN=5008;NS=2504;DP=19460;EAS_AF=0.0169;AMR_AF=0.0389;AFR_AF=0.0711;EUR_AF=0.0706;SAS_AF=0.0429;AA=G|||;VT=SNP
3	18061837	rs4908954	C	T	100	PASS	AC=2848;AF=0.56869;AN=5008;NS=2504;DP=18805;EAS_AF=0.9385;AMR_AF=0.6527;AFR_AF=0.3555;EUR_AF=0.4563;SAS_AF=0.5317;AA=T|||;VT=SNP
3	18061869	rs4908953	C	T	100	PASS	AC=190;AF=0.0379393;AN=5008;NS=2504;DP=18607;EAS_AF=0.0863;AMR_AF=0.0461;AFR_AF=0.0023;EUR_AF=0.0507;SAS_AF=0.0174;AA=C|||;VT=SNP
3	18061979	rs73817420	C	T	100	PASS	AC=212;AF=0.0423323;AN=5008;NS=2504;DP=20316;EAS_AF=0.0169;AMR_AF=0.0375;AFR_AF=0.0424;EUR_AF=0.0706;SAS_AF=0.0429;AA=C|||;VT=SNP
3	18063720	rs4130529	G	A	100	PASS	AC=2259;AF=0.451078;AN=5008;NS=2504;DP=20206;EAS_AF=0.8145;AMR_AF=0.5504;AFR_AF=0.1929;EUR_AF=0.338;SAS_AF=0.4714;AA=g|||;VT=SNP
3	18063825	rs114301170	C	T	100	PASS	AC=52;AF=0.0103834;AN=5008;NS=2504;DP=17877;EAS_AF=0;AMR_AF=0.0202;AFR_AF=0;EUR_AF=0.0378;SAS_AF=0;AA=C|||;VT=SNP
3	18063835	rs143879209	A	G	100	PASS	AC=18;AF=0.00359425;AN=5008;NS=2504;DP=18043;EAS_AF=0;AMR_AF=0.0043;AFR_AF=0.0008;EUR_AF=0.0129;SAS_AF=0.001;AA=A|||;VT=SNP
3	18064255	rs62240227	G	A	100	PASS	AC=1203;AF=0.240216;AN=5008;NS=2504;DP=17931;EAS_AF=0.0565;AMR_AF=0.1571;AFR_AF=0.267;EUR_AF=0.3012;SAS_AF=0.3896;AA=G|||;VT=SNP
3	18064472	rs76767606	G	A	100	PASS	AC=184;AF=0.0367412;AN=5008;NS=2504;DP=20008;EAS_AF=0.0367;AMR_AF=0.0331;AFR_AF=0.0083;EUR_AF=0.0706;SAS_AF=0.0429;AA=G|||;VT=SNP
3	18064476	rs9833830	G	C	100	PASS	AC=2835;AF=0.566094;AN=5008;NS=2504;DP=19776;EAS_AF=0.9385;AMR_AF=0.6499;AFR_AF=0.3563;EUR_AF=0.4592;SAS_AF=0.5164;AA=C|||;VT=SNP
3	18064626	rs73043953	C	T	100	PASS	AC=41;AF=0.0081869;AN=5008;NS=2504;DP=17071;EAS_AF=0;AMR_AF=0.0072;AFR_AF=0.0008;EUR_AF=0.0328;SAS_AF=0.002;AA=C|||;VT=SNP
3	18065576	rs115618843	A	G	100	PASS	AC=74;AF=0.0147764;AN=5008;NS=2504;DP=20653;EAS_AF=0;AMR_AF=0.0288;AFR_AF=0.0038;EUR_AF=0.0408;SAS_AF=0.0082;AA=A|||;VT=SNP
3	18065794	rs114088323	G	A	100	PASS	AC=34;AF=0.00678914;AN=5008;NS=2504;DP=20639;EAS_AF=0;AMR_AF=0.0187;AFR_AF=0;EUR_AF=0.0189;SAS_AF=0.002;AA=G|||;VT=SNP
3	18068100	rs9854625	G	A	100	PASS	AC=819;AF=0.163538;AN=5008;NS=2504;DP=14718;EAS_AF=0.3413;AMR_AF=0.1268;AFR_AF=0.2126;EUR_AF=0.0616;SAS_AF=0.045;AA=G|||;VT=SNP
3	18068346	rs34805505	T	C	100	PASS	AC=249;AF=0.0497204;AN=5008;NS=2504;DP=17177;EAS_AF=0.0873;AMR_AF=0.0605;AFR_AF=0.0061;EUR_AF=0.0885;SAS_AF=0.0225;AA=T|||;VT=SNP
3	18069009	rs13073245	A	T	100	PASS	AC=249;AF=0.0497204;AN=5008;NS=2504;DP=18667;EAS_AF=0.0873;AMR_AF=0.0605;AFR_AF=0.0061;EUR_AF=0.0885;SAS_AF=0.0225;AA=A|||;VT=SNP
3	18069536	rs34100396	A	G	100	PASS	AC=249;AF=0.0497204;AN=5008;NS=2504;DP=19054;EAS_AF=0.0873;AMR_AF=0.0605;AFR_AF=0.0061;EUR_AF=0.0885;SAS_AF=0.0225;AA=A|||;VT=SNP
3	18070291	rs145474110	G	A	100	PASS	AC=18;AF=0.00359425;AN=5008;NS=2504;DP=20067;EAS_AF=0;AMR_AF=0.0144;AFR_AF=0;EUR_AF=0.008;SAS_AF=0;AA=G|||;VT=SNP
3	18070753	rs9857811	T	C	100	PASS	AC=832;AF=0.166134;AN=5008;NS=2504;DP=16275;EAS_AF=0.124;AMR_AF=0.1282;AFR_AF=0.2973;EUR_AF=0.16;SAS_AF=0.0654;AA=t|||;VT=SNP
3	18071403	rs76644126	T	G	100	PASS	AC=184;AF=0.0367412;AN=5008;NS=2504;DP=21216;EAS_AF=0.0367;AMR_AF=0.0331;AFR_AF=0.0083;EUR_AF=0.0706;SAS_AF=0.0429;AA=T|||;VT=SNP
3	18071536	rs34467492	C	T	100	PASS	AC=193;AF=0.0385383;AN=5008;NS=2504;DP=22364;EAS_AF=0.0873;AMR_AF=0.0461;AFR_AF=0.003;EUR_AF=0.0517;SAS_AF=0.0174;AA=c|||;VT=SNP
3	18072241	rs9847980	G	A	100	PASS	AC=845;AF=0.16873;AN=5008;NS=2504;DP=17273;EAS_AF=0.122;AMR_AF=0.1138;AFR_AF=0.3495;EUR_AF=0.1223;SAS_AF=0.0593;AA=A|||;VT=SNP
3	18072283	rs4909000	C	A	100	PASS	AC=1455;AF=0.290535;AN=5008;NS=2504;DP=17089;EAS_AF=0.4335;AMR_AF=0.4337;AFR_AF=0.0159;EUR_AF=0.2763;SAS_AF=0.4274;AA=C|||;VT=SNP
3	18072808	rs7645289	A	G	100	PASS	AC=906;AF=0.180911;AN=5008;NS=2504;DP=19940;EAS_AF=0.124;AMR_AF=0.1282;AFR_AF=0.3533;EUR_AF=0.16;SAS_AF=0.0654;AA=G|||;VT=SNP
3	18073037	rs34593250	A	T	100	PASS	AC=281;AF=0.0561102;AN=5008;NS=2504;DP=18333;EAS_AF=0.0893;AMR_AF=0.0576;AFR_AF=0.0386;EUR_AF=0.0805;SAS_AF=0.0194;AA=a|||;VT=SNP
3	18075474	rs113388937	G	A	100	PASS	AC=28;AF=0.00559105;AN=5008;NS=2504;DP=22349;EAS_AF=0;AMR_AF=0.0173;AFR_AF=0;EUR_AF=0.0139;SAS_AF=0.002;AA=G|||;VT=SNP
3	18075577	rs58614718	C	T	100	PASS	AC=653;AF=0.130391;AN=5008;NS=2504;DP=21526;EAS_AF=0.3442;AMR_AF=0.1037;AFR_AF=0.0961;EUR_AF=0.0626;SAS_AF=0.045;AA=C|||;VT=SNP
3	18075973	rs35525126	T	C	100	PASS	AC=250;AF=0.0499201;AN=5008;NS=2504;DP=22207;EAS_AF=0.0873;AMR_AF=0.062;AFR_AF=0.0061;EUR_AF=0.0885;SAS_AF=0.0225;AA=T|||;VT=SNP
3	18076731	rs7616199	T	A	100	PASS	AC=396;AF=0.0790735;AN=5008;NS=2504;DP=19316;EAS_AF=0.0367;AMR_AF=0.049;AFR_AF=0.1604;EUR_AF=0.0706;SAS_AF=0.0429;AA=T|||;VT=SNP
3	18077057	rs7639295	C	T	100	PASS	AC=272;AF=0.0543131;AN=5008;NS=2504;DP=18938;EAS_AF=0.0377;AMR_AF=0.0389;AFR_AF=0.0711;EUR_AF=0.0706;SAS_AF=0.0429;AA=C|||;VT=SNP
3	18077596	rs79531054	A	G	100	PASS	AC=80;AF=0.0159744;AN=5008;NS=2504;DP=20955;EAS_AF=0.0149;AMR_AF=0.0101;AFR_AF=0.0023;EUR_AF=0.0219;SAS_AF=0.0337;AA=A|||;VT=SNP
3	18078890	rs62240228	C	A	100	PASS	AC=26;AF=0.00519169;AN=5008;NS=2504;DP=15741;EAS_AF=0;AMR_AF=0.013;AFR_AF=0.0023;EUR_AF=0.0129;SAS_AF=0.001;AA=C|||;VT=SNP
3	18079003	rs7649870	A	G	100	PASS	AC=3309;AF=0.660743;AN=5008;NS=2504;DP=16240;EAS_AF=0.9395;AMR_AF=0.6873;AFR_AF=0.6437;EUR_AF=0.505;SAS_AF=0.5378;AA=G|||;VT=SNP
3	18079022	rs57708845	C	A	100	PASS	AC=271;AF=0.0541134;AN=5008;NS=2504;DP=16696;EAS_AF=0.0367;AMR_AF=0.0389;AFR_AF=0.0711;EUR_AF=0.0706;SAS_AF=0.0429;AA=C|||;VT=SNP
3	18079586	rs35965516	T	C	100	PASS	AC=246;AF=0.0491214;AN=5008;NS=2504;DP=21520;EAS_AF=0.0853;AMR_AF=0.0605;AFR_AF=0.0061;EUR_AF=0.0885;SAS_AF=0.0215;AA=T|||;VT=SNP
3	18079692	rs7433704	A	G	100	PASS	AC=367;AF=0.0732827;AN=5008;NS=2504;DP=21597;EAS_AF=0.0853;AMR_AF=0.0749;AFR_AF=0.09;EUR_AF=0.0885;SAS_AF=0.0215;AA=A|||;VT=SNP
3	18081053	rs4132218	G	C	100	PASS	AC=715;AF=0.142772;AN=5008;NS=2504;DP=19404;EAS_AF=0.124;AMR_AF=0.1182;AFR_AF=0.2148;EUR_AF=0.159;SAS_AF=0.0654;AA=C|||;VT=SNP
3	18081271	rs55889070	C	T	100	PASS	AC=40;AF=0.00798722;AN=5008;NS=2504;DP=20155;EAS_AF=0;AMR_AF=0.0058;AFR_AF=0.0015;EUR_AF=0.0318;SAS_AF=0.002;AA=C|||;VT=SNP
3	18081611	rs4908951	C	G	100	PASS	AC=244;AF=0.048722;AN=5008;NS=2504;DP=15737;EAS_AF=0.0853;AMR_AF=0.0605;AFR_AF=0.0053;EUR_AF=0.0875;SAS_AF=0.0215;AA=G|||;VT=SNP
3	18082014	rs111838413	A	C	100	PASS	AC=76;AF=0.0151757;AN=5008;NS=2504;DP=17661;EAS_AF=0;AMR_AF=0.0202;AFR_AF=0;EUR_AF=0.0298;SAS_AF=0.0327;AA=A|||;VT=SNP
3	18082036	rs35119242	A	C	100	PASS	AC=244;AF=0.048722;AN=5008;NS=2504;DP=17786;EAS_AF=0.0853;AMR_AF=0.0605;AFR_AF=0.0053;EUR_AF=0.0875;SAS_AF=0.0215;AA=A|||;VT=SNP
3	18082191	rs13088044	A	G	100	PASS	AC=244;AF=0.048722;AN=5008;NS=2504;DP=19683;EAS_AF=0.0853;AMR_AF=0.0605;AFR_AF=0.0053;EUR_AF=0.0875;SAS_AF=0.0215;AA=A|||;VT=SNP
3	18082465	rs7646613	G	T	100	PASS	AC=3133;AF=0.625599;AN=5008;NS=2504;DP=19179;EAS_AF=0.9385;AMR_AF=0.6657;AFR_AF=0.5575;EUR_AF=0.4652;SAS_AF=0.5317;AA=T|||;VT=SNP
3	18083051	rs73817436	A	T	100	PASS	AC=229;AF=0.0457268;AN=5008;NS=2504;DP=20687;EAS_AF=0.0367;AMR_AF=0.0346;AFR_AF=0.0416;EUR_AF=0.0706;SAS_AF=0.0429;AA=A|||;VT=SNP
3	18083383	rs4130063	G	A	100	PASS	AC=711;AF=0.141973;AN=5008;NS=2504;DP=17027;EAS_AF=0.122;AMR_AF=0.0937;AFR_AF=0.2716;EUR_AF=0.1064;SAS_AF=0.0583;AA=A|||;VT=SNP
3	18083881	rs4130062	A	G	100	PASS	AC=469;AF=0.0936502;AN=5008;NS=2504;DP=18285;EAS_AF=0.0367;AMR_AF=0.0548;AFR_AF=0.2126;EUR_AF=0.0706;SAS_AF=0.0429;AA=G|||;VT=SNP
3	18083949	rs60854259	T	C	100	PASS	AC=229;AF=0.0457268;AN=5008;NS=2504;DP=19089;EAS_AF=0.0367;AMR_AF=0.0346;AFR_AF=0.0416;EUR_AF=0.0706;SAS_AF=0.0429;AA=T|||;VT=SNP
3	18084427	rs9846000	A	G	100	PASS	AC=733;AF=0.146366;AN=5008;NS=2504;DP=19401;EAS_AF=0.122;AMR_AF=0.1009;AFR_AF=0.2723;EUR_AF=0.1213;SAS_AF=0.0593;AA=G|||;VT=SNP
3	18084743	rs9809015	C	T	100	PASS	AC=732;AF=0.146166;AN=5008;NS=2504;DP=21131;EAS_AF=0.121;AMR_AF=0.1009;AFR_AF=0.2723;EUR_AF=0.1213;SAS_AF=0.0593;AA=T|||;VT=SNP
3	18086051	rs7627583	A	G	100	PASS	AC=906;AF=0.180911;AN=5008;NS=2504;DP=21460;EAS_AF=0.122;AMR_AF=0.1254;AFR_AF=0.3585;EUR_AF=0.1581;SAS_AF=0.0644;AA=G|||;VT=SNP
3	18087269	rs73817437	A	G	100	PASS	AC=229;AF=0.0457268;AN=5008;NS=2504;DP=19572;EAS_AF=0.0367;AMR_AF=0.0346;AFR_AF=0.0416;EUR_AF=0.0706;SAS_AF=0.0429;AA=A|||;VT=SNP
3	18089096	rs13087679	C	G	100	PASS	AC=341;AF=0.0680911;AN=5008;NS=2504;DP=19824;EAS_AF=0.001;AMR_AF=0.1225;AFR_AF=0.0053;EUR_AF=0.1799;SAS_AF=0.0685;AA=C|||;VT=SNP
3	18089105	rs7620376	A	G	100	PASS	AC=826;AF=0.164936;AN=5008;NS=2504;DP=19833;EAS_AF=0.3859;AMR_AF=0.1182;AFR_AF=0.1861;EUR_AF=0.0646;SAS_AF=0.045;AA=A|||;VT=SNP
3	18089338	rs67130673	C	A	100	PASS	AC=246;AF=0.0491214;AN=5008;NS=2504;DP=19832;EAS_AF=0.0853;AMR_AF=0.0605;AFR_AF=0.0068;EUR_AF=0.0875;SAS_AF=0.0215;AA=C|||;VT=SNP
3	18090584	rs73817438	A	T	100	PASS	AC=385;AF=0.076877;AN=5008;NS=2504;DP=19370;EAS_AF=0.0367;AMR_AF=0.0461;AFR_AF=0.1536;EUR_AF=0.0706;SAS_AF=0.0429;AA=A|||;VT=SNP
3	18091050	rs7429971	T	A	100	PASS	AC=244;AF=0.048722;AN=5008;NS=2504;DP=18826;EAS_AF=0.0853;AMR_AF=0.0605;AFR_AF=0.0053;EUR_AF=0.0875;SAS_AF=0.0215;AA=t|||;VT=SNP
3	18091958	rs34590963	T	G	100	PASS	AC=531;AF=0.10603;AN=5008;NS=2504;DP=20047;EAS_AF=0.1181;AMR_AF=0.0994;AFR_AF=0.0915;EUR_AF=0.1581;SAS_AF=0.0644;AA=G|||;VT=SNP
3	18093080	rs13079656	A	G	100	PASS	AC=386;AF=0.0770767;AN=5008;NS=2504;DP=18315;EAS_AF=0.0813;AMR_AF=0.0648;AFR_AF=0.1135;EUR_AF=0.0875;SAS_AF=0.0215;AA=G|||;VT=SNP
3	18093204	rs13080006	A	G	100	PASS	AC=240;AF=0.0479233;AN=5008;NS=2504;DP=18884;EAS_AF=0.0813;AMR_AF=0.0605;AFR_AF=0.0053;EUR_AF=0.0875;SAS_AF=0.0215;AA=A|||;VT=SNP
3	18093468	rs66943997	T	G	100	PASS	AC=275;AF=0.0549121;AN=5008;NS=2504;DP=18954;EAS_AF=0.0813;AMR_AF=0.062;AFR_AF=0.031;EUR_AF=0.0875;SAS_AF=0.0215;AA=T|||;VT=SNP
3	18094439	rs12495895	A	G	100	PASS	AC=1479;AF=0.295327;AN=5008;NS=2504;DP=17319;EAS_AF=0.4524;AMR_AF=0.4424;AFR_AF=0.0174;EUR_AF=0.2773;SAS_AF=0.4233;AA=A|||;VT=SNP
3	18094888	rs78861386	G	A	100	PASS	AC=21;AF=0.00419329;AN=5008;NS=2504;DP=20606;EAS_AF=0.001;AMR_AF=0.0029;AFR_AF=0;EUR_AF=0.0139;SAS_AF=0.0041;AA=G|||;VT=SNP
3	18095097	rs67552090	G	T	100	PASS	AC=224;AF=0.0447284;AN=5008;NS=2504;DP=16815;EAS_AF=0.0804;AMR_AF=0.0476;AFR_AF=0.0325;EUR_AF=0.0507;SAS_AF=0.0164;AA=T|||;VT=SNP
3	18095128	rs7432188	T	C	100	PASS	AC=1493;AF=0.298123;AN=5008;NS=2504;DP=16372;EAS_AF=0.4673;AMR_AF=0.4409;AFR_AF=0.0166;EUR_AF=0.2773;SAS_AF=0.4243;AA=T|||;VT=SNP
3	18095177	rs9838434	G	A	100	PASS	AC=387;AF=0.0772764;AN=5008;NS=2504;DP=15243;EAS_AF=0.0804;AMR_AF=0.0648;AFR_AF=0.1467;EUR_AF=0.0507;SAS_AF=0.0164;AA=A|||;VT=SNP
3	18095290	rs9875977	A	G	100	PASS	AC=334;AF=0.0666933;AN=5008;NS=2504;DP=17327;EAS_AF=0.0804;AMR_AF=0.062;AFR_AF=0.1082;EUR_AF=0.0507;SAS_AF=0.0164;AA=A|||;VT=SNP
3	18095341	rs9838477	C	T	100	PASS	AC=383;AF=0.0764776;AN=5008;NS=2504;DP=18418;EAS_AF=0.0804;AMR_AF=0.0648;AFR_AF=0.1437;EUR_AF=0.0507;SAS_AF=0.0164;AA=T|||;VT=SNP
3	18095421	rs77875292	T	A	100	PASS	AC=309;AF=0.0617013;AN=5008;NS=2504;DP=17762;EAS_AF=0;AMR_AF=0.0519;AFR_AF=0.0083;EUR_AF=0.161;SAS_AF=0.1022;AA=T|||;VT=SNP
3	18095705	rs9859212	T	C	100	PASS	AC=810;AF=0.161741;AN=5008;NS=2504;DP=20774;EAS_AF=0.119;AMR_AF=0.1225;AFR_AF=0.2897;EUR_AF=0.1581;SAS_AF=0.0644;AA=t|||;VT=SNP
3	18095725	rs9876738	A	G	100	PASS	AC=459;AF=0.0916534;AN=5008;NS=2504;DP=21074;EAS_AF=0.0804;AMR_AF=0.0648;AFR_AF=0.2012;EUR_AF=0.0507;SAS_AF=0.0164;AA=A|||;VT=SNP
3	18095897	rs80031862	G	A	100	PASS	AC=309;AF=0.0617013;AN=5008;NS=2504;DP=23158;EAS_AF=0;AMR_AF=0.0519;AFR_AF=0.0083;EUR_AF=0.161;SAS_AF=0.1022;AA=G|||;VT=SNP
3	18098694	rs6790525	T	C	100	PASS	AC=1017;AF=0.203075;AN=5008;NS=2504;DP=17544;EAS_AF=0.0992;AMR_AF=0.1369;AFR_AF=0.4539;EUR_AF=0.1581;SAS_AF=0.0644;AA=C|||;VT=SNP
3	18098983	rs9310540	A	C	100	PASS	AC=796;AF=0.158946;AN=5008;NS=2504;DP=19033;EAS_AF=0.0704;AMR_AF=0.1023;AFR_AF=0.4123;EUR_AF=0.0875;SAS_AF=0.0215;AA=C|||;VT=SNP
3	18099445	rs62240229	A	G	100	PASS	AC=29;AF=0.00579073;AN=5008;NS=2504;DP=19442;EAS_AF=0;AMR_AF=0.0144;AFR_AF=0.0023;EUR_AF=0.0149;SAS_AF=0.001;AA=A|||;VT=SNP
3	18099875	rs138834598	T	A	100	PASS	AC=80;AF=0.0159744;AN=5008;NS=2504;DP=16989;EAS_AF=0;AMR_AF=0.0058;AFR_AF=0.003;EUR_AF=0.0348;SAS_AF=0.0378;AA=T|||;VT=SNP
3	18100288	rs9310541	C	A	100	PASS	AC=690;AF=0.13778;AN=5008;NS=2504;DP=19206;EAS_AF=0.0813;AMR_AF=0.0965;AFR_AF=0.3268;EUR_AF=0.0875;SAS_AF=0.0215;AA=A|||;VT=SNP
3	18100832	rs75128317	T	A	100	PASS	AC=21;AF=0.00419329;AN=5008;NS=2504;DP=18213;EAS_AF=0;AMR_AF=0.0043;AFR_AF=0.0008;EUR_AF=0.0129;SAS_AF=0.0041;AA=T|||;VT=SNP
3	18100833	rs78939753	C	T	100	PASS	AC=165;AF=0.0329473;AN=5008;NS=2504;DP=18312;EAS_AF=0.0179;AMR_AF=0.0317;AFR_AF=0.0098;EUR_AF=0.0696;SAS_AF=0.0429;AA=C|||;VT=SNP
3	18101666	rs73817442	A	T	100	PASS	AC=230;AF=0.0459265;AN=5008;NS=2504;DP=21085;EAS_AF=0.0377;AMR_AF=0.0346;AFR_AF=0.0416;EUR_AF=0.0706;SAS_AF=0.0429;AA=A|||;VT=SNP
3	18102682	rs35413369	C	T	100	PASS	AC=217;AF=0.0433307;AN=5008;NS=2504;DP=14240;EAS_AF=0.0813;AMR_AF=0.0519;AFR_AF=0.0045;EUR_AF=0.0726;SAS_AF=0.0204;AA=C|||;VT=SNP
3	18103841	rs7375132	T	A	100	PASS	AC=212;AF=0.0423323;AN=5008;NS=2504;DP=18463;EAS_AF=0.0813;AMR_AF=0.0504;AFR_AF=0.0053;EUR_AF=0.0716;SAS_AF=0.0164;AA=T|||;VT=SNP
3	18104676	rs67051048	A	G	100	PASS	AC=315;AF=0.0628994;AN=5008;NS=2504;DP=18312;EAS_AF=0.0813;AMR_AF=0.0677;AFR_AF=0.0582;EUR_AF=0.0875;SAS_AF=0.0215;AA=A|||;VT=SNP
3	18107473	rs34500886	T	C	100	PASS	AC=391;AF=0.0780751;AN=5008;NS=2504;DP=18533;EAS_AF=0.0813;AMR_AF=0.0677;AFR_AF=0.112;EUR_AF=0.0924;SAS_AF=0.0215;AA=C|||;VT=SNP
3	18108058	rs73817444	A	G	100	PASS	AC=231;AF=0.0461262;AN=5008;NS=2504;DP=19754;EAS_AF=0.0377;AMR_AF=0.0346;AFR_AF=0.0424;EUR_AF=0.0706;SAS_AF=0.0429;AA=A|||;VT=SNP
3	18108124	rs13095954	C	G	100	PASS	AC=317;AF=0.0632987;AN=5008;NS=2504;DP=20196;EAS_AF=0.0813;AMR_AF=0.0663;AFR_AF=0.059;EUR_AF=0.0895;SAS_AF=0.0215;AA=G|||;VT=SNP
3	18108126	rs13096272	G	A	100	PASS	AC=317;AF=0.0632987;AN=5008;NS=2504;DP=19897;EAS_AF=0.0813;AMR_AF=0.0663;AFR_AF=0.059;EUR_AF=0.0895;SAS_AF=0.0215;AA=A|||;VT=SNP
3	18108415	rs77272092	A	G	100	PASS	AC=23;AF=0.00459265;AN=5008;NS=2504;DP=21942;EAS_AF=0;AMR_AF=0.0029;AFR_AF=0;EUR_AF=0.0089;SAS_AF=0.0123;AA=A|||;VT=SNP
3	18108986	rs115900373	G	A	100	PASS	AC=63;AF=0.0125799;AN=5008;NS=2504;DP=18320;EAS_AF=0;AMR_AF=0.0058;AFR_AF=0.003;EUR_AF=0.0338;SAS_AF=0.0215;AA=G|||;VT=SNP
3	18109110	rs11922099	A	G	100	PASS	AC=390;AF=0.0778754;AN=5008;NS=2504;DP=20183;EAS_AF=0.0813;AMR_AF=0.0648;AFR_AF=0.112;EUR_AF=0.0924;SAS_AF=0.0225;AA=A|||;VT=SNP
3	18109604	rs35380191	T	A	100	PASS	AC=238;AF=0.047524;AN=5008;NS=2504;DP=20255;EAS_AF=0.0804;AMR_AF=0.0591;AFR_AF=0.0053;EUR_AF=0.0875;SAS_AF=0.0215;AA=T|||;VT=SNP
3	18110067	rs13076043	G	A	100	PASS	AC=243;AF=0.0485224;AN=5008;NS=2504;DP=18497;EAS_AF=0.0804;AMR_AF=0.0591;AFR_AF=0.0053;EUR_AF=0.0924;SAS_AF=0.0215;AA=G|||;VT=SNP
3	18110206	rs13075905	A	G	100	PASS	AC=310;AF=0.061901;AN=5008;NS=2504;DP=17586;EAS_AF=0.0804;AMR_AF=0.0605;AFR_AF=0.0552;EUR_AF=0.0924;SAS_AF=0.0215;AA=A|||;VT=SNP
3	18110860	rs80225931	A	C	100	PASS	AC=259;AF=0.0517173;AN=5008;NS=2504;DP=20852;EAS_AF=0.0903;AMR_AF=0.0562;AFR_AF=0.0106;EUR_AF=0.0706;SAS_AF=0.045;AA=A|||;VT=SNP
3	18111142	rs12488761	A	G	100	PASS	AC=100;AF=0.0199681;AN=5008;NS=2504;DP=21725;EAS_AF=0.006;AMR_AF=0.013;AFR_AF=0.0008;EUR_AF=0.0646;SAS_AF=0.0194;AA=A|||;VT=SNP
3	18112620	rs1355724	C	T	100	PASS	AC=964;AF=0.192492;AN=5008;NS=2504;DP=16600;EAS_AF=0.0962;AMR_AF=0.1153;AFR_AF=0.4637;EUR_AF=0.1163;SAS_AF=0.0583;AA=T|||;VT=SNP
3	18114039	rs4688899	T	C	100	PASS	AC=1054;AF=0.210463;AN=5008;NS=2504;DP=20564;EAS_AF=0.1181;AMR_AF=0.1354;AFR_AF=0.4713;EUR_AF=0.1551;SAS_AF=0.0634;AA=C|||;VT=SNP
3	18114387	rs4688914	C	T	100	PASS	AC=3431;AF=0.685104;AN=5008;NS=2504;DP=21090;EAS_AF=0.9355;AMR_AF=0.7176;AFR_AF=0.6899;EUR_AF=0.5388;SAS_AF=0.5481;AA=T|||;VT=SNP
3	18116193	rs113535413	T	C	100	PASS	AC=335;AF=0.066893;AN=5008;NS=2504;DP=17395;EAS_AF=0.0377;AMR_AF=0.036;AFR_AF=0.1218;EUR_AF=0.0716;SAS_AF=0.0399;AA=T|||;VT=SNP
3	18116746	rs4688913	C	G	100	PASS	AC=1057;AF=0.211062;AN=5008;NS=2504;DP=16883;EAS_AF=0.1181;AMR_AF=0.1369;AFR_AF=0.4675;EUR_AF=0.163;SAS_AF=0.0624;AA=C|||;VT=SNP
3	18116950	rs4688898	C	G	100	PASS	AC=1057;AF=0.211062;AN=5008;NS=2504;DP=17430;EAS_AF=0.1181;AMR_AF=0.1369;AFR_AF=0.4675;EUR_AF=0.163;SAS_AF=0.0624;AA=G|||;VT=SNP
3	18117085	rs9861146	A	G	100	PASS	AC=1058;AF=0.211262;AN=5008;NS=2504;DP=18695;EAS_AF=0.1181;AMR_AF=0.1369;AFR_AF=0.4682;EUR_AF=0.163;SAS_AF=0.0624;AA=A|||;VT=SNP
3	18117117	rs9824023	G	A	100	PASS	AC=715;AF=0.142772;AN=5008;NS=2504;DP=17601;EAS_AF=0.0377;AMR_AF=0.0706;AFR_AF=0.3911;EUR_AF=0.0716;SAS_AF=0.0399;AA=G|||;VT=SNP
3	18117165	rs73817453	G	A	100	PASS	AC=229;AF=0.0457268;AN=5008;NS=2504;DP=16203;EAS_AF=0.0377;AMR_AF=0.0346;AFR_AF=0.0424;EUR_AF=0.0716;SAS_AF=0.0399;AA=G|||;VT=SNP
3	18117384	rs17201070	A	G	100	PASS	AC=463;AF=0.0924521;AN=5008;NS=2504;DP=21924;EAS_AF=0.005;AMR_AF=0.1268;AFR_AF=0.0915;EUR_AF=0.173;SAS_AF=0.0767;AA=A|||;VT=SNP
3	18117829	rs2203242	T	C	100	PASS	AC=1026;AF=0.204872;AN=5008;NS=2504;DP=21938;EAS_AF=0.1181;AMR_AF=0.1326;AFR_AF=0.4463;EUR_AF=0.163;SAS_AF=0.0624;AA=C|||;VT=SNP
3	18119469	rs6808268	G	A	100	PASS	AC=81;AF=0.0161741;AN=5008;NS=2504;DP=17216;EAS_AF=0;AMR_AF=0.0216;AFR_AF=0.0061;EUR_AF=0.0507;SAS_AF=0.0072;AA=G|||;VT=SNP
3	18119520	rs79580395	C	G	100	PASS	AC=291;AF=0.058107;AN=5008;NS=2504;DP=17481;EAS_AF=0;AMR_AF=0.0562;AFR_AF=0.0076;EUR_AF=0.164;SAS_AF=0.0787;AA=C|||;VT=SNP
3	18119627	rs144834770	C	T	100	PASS	AC=51;AF=0.0101837;AN=5008;NS=2504;DP=14682;EAS_AF=0;AMR_AF=0.013;AFR_AF=0;EUR_AF=0.0229;SAS_AF=0.0194;AA=C|||;VT=SNP
3	18120072	rs148014610	C	T	100	PASS	AC=16;AF=0.00319489;AN=5008;NS=2504;DP=17399;EAS_AF=0;AMR_AF=0.0115;AFR_AF=0;EUR_AF=0.008;SAS_AF=0;AA=C|||;VT=SNP
3	18120098	rs141666342	T	C	100	PASS	AC=344;AF=0.0686901;AN=5008;NS=2504;DP=17844;EAS_AF=0.0794;AMR_AF=0.0634;AFR_AF=0.1074;EUR_AF=0.0616;SAS_AF=0.0164;AA=C|||;VT=SNP
3	18120099	rs145786063	G	A	100	PASS	AC=344;AF=0.0686901;AN=5008;NS=2504;DP=17805;EAS_AF=0.0794;AMR_AF=0.0634;AFR_AF=0.1074;EUR_AF=0.0616;SAS_AF=0.0164;AA=A|||;VT=SNP
3	18120102	rs138614353	T	C	100	PASS	AC=345;AF=0.0688898;AN=5008;NS=2504;DP=17735;EAS_AF=0.0794;AMR_AF=0.0634;AFR_AF=0.1074;EUR_AF=0.0616;SAS_AF=0.0174;AA=T|||;VT=SNP
3	18120353	rs189675075	A	G	100	PASS	AC=20;AF=0.00399361;AN=5008;NS=2504;DP=17826;EAS_AF=0.001;AMR_AF=0.0029;AFR_AF=0;EUR_AF=0.0129;SAS_AF=0.0041;AA=A|||;VT=SNP
3	18120665	rs9849870	A	C	100	PASS	AC=488;AF=0.0974441;AN=5008;NS=2504;DP=13684;EAS_AF=0.0794;AMR_AF=0.0764;AFR_AF=0.1944;EUR_AF=0.0765;SAS_AF=0.0215;AA=C|||;VT=SNP
3	18120913	rs13063188	C	A	100	PASS	AC=438;AF=0.0874601;AN=5008;NS=2504;DP=11562;EAS_AF=0.0139;AMR_AF=0.0504;AFR_AF=0.236;EUR_AF=0.0616;SAS_AF=0.0153;AA=A|||;VT=SNP
3	18121012	rs116642724	C	G	100	PASS	AC=185;AF=0.0369409;AN=5008;NS=2504;DP=14942;EAS_AF=0.0377;AMR_AF=0.0317;AFR_AF=0.0166;EUR_AF=0.0636;SAS_AF=0.0399;AA=C|||;VT=SNP
3	18121430	rs17044259	A	G	100	PASS	AC=484;AF=0.0966454;AN=5008;NS=2504;DP=18794;EAS_AF=0.2679;AMR_AF=0.1124;AFR_AF=0.0159;EUR_AF=0.0815;SAS_AF=0.0337;AA=A|||;VT=SNP
3	18122454	rs77832101	A	G	100	PASS	AC=159;AF=0.0317492;AN=5008;NS=2504;DP=18531;EAS_AF=0;AMR_AF=0.0389;AFR_AF=0;EUR_AF=0.0785;SAS_AF=0.0542;AA=A|||;VT=SNP
3	18123689	rs77647539	C	G	100	PASS	AC=153;AF=0.0305511;AN=5008;NS=2504;DP=20201;EAS_AF=0.0179;AMR_AF=0.0259;AFR_AF=0.0068;EUR_AF=0.0686;SAS_AF=0.0399;AA=C|||;VT=SNP
3	18123855	rs78219784	T	G	100	PASS	AC=27;AF=0.00539137;AN=5008;NS=2504;DP=16898;EAS_AF=0;AMR_AF=0.0086;AFR_AF=0;EUR_AF=0.0189;SAS_AF=0.002;AA=T|||;VT=SNP
3	18124170	rs34582652	A	T	100	PASS	AC=19;AF=0.00379393;AN=5008;NS=2504;DP=17851;EAS_AF=0;AMR_AF=0.0058;AFR_AF=0.0008;EUR_AF=0.0129;SAS_AF=0.001;AA=A|||;VT=SNP
3	18124533	rs78164143	T	C	100	PASS	AC=169;AF=0.033746;AN=5008;NS=2504;DP=17999;EAS_AF=0.0228;AMR_AF=0.0317;AFR_AF=0.0098;EUR_AF=0.0716;SAS_AF=0.0399;AA=T|||;VT=SNP
3	18125018	rs6794553	A	G	100	PASS	AC=817;AF=0.163139;AN=5008;NS=2504;DP=19442;EAS_AF=0.0794;AMR_AF=0.1124;AFR_AF=0.4312;EUR_AF=0.0696;SAS_AF=0.0194;AA=G|||;VT=SNP
3	18125502	rs13092967	G	A	100	PASS	AC=457;AF=0.091254;AN=5008;NS=2504;DP=19215;EAS_AF=0.0804;AMR_AF=0.0893;AFR_AF=0.1558;EUR_AF=0.0885;SAS_AF=0.0194;AA=A|||;VT=SNP
3	18125565	rs34706490	C	T	100	PASS	AC=241;AF=0.048123;AN=5008;NS=2504;DP=20184;EAS_AF=0.0804;AMR_AF=0.072;AFR_AF=0.0015;EUR_AF=0.0885;SAS_AF=0.0194;AA=C|||;VT=SNP
3	18127115	rs13083819	T	C	100	PASS	AC=334;AF=0.0666933;AN=5008;NS=2504;DP=20802;EAS_AF=0.0794;AMR_AF=0.0937;AFR_AF=0.0159;EUR_AF=0.1412;SAS_AF=0.0266;AA=T|||;VT=SNP
3	18127661	rs12637607	T	A	100	PASS	AC=2982;AF=0.595447;AN=5008;NS=2504;DP=20543;EAS_AF=0.9137;AMR_AF=0.6729;AFR_AF=0.4508;EUR_AF=0.4841;SAS_AF=0.5225;AA=A|||;VT=SNP
3	18128565	rs35761890	T	C	100	PASS	AC=333;AF=0.0664936;AN=5008;NS=2504;DP=20001;EAS_AF=0.0794;AMR_AF=0.0922;AFR_AF=0.0159;EUR_AF=0.1412;SAS_AF=0.0266;AA=T|||;VT=SNP
3	18129219	rs4688911	T	C	100	PASS	AC=2200;AF=0.439297;AN=5008;NS=2504;DP=17422;EAS_AF=0.8333;AMR_AF=0.5533;AFR_AF=0.1112;EUR_AF=0.34;SAS_AF=0.498;AA=T|||;VT=SNP
3	18129387	rs115551171	C	G	100	PASS	AC=31;AF=0.0061901;AN=5008;NS=2504;DP=16594;EAS_AF=0;AMR_AF=0.0101;AFR_AF=0.003;EUR_AF=0.0149;SAS_AF=0.0051;AA=C|||;VT=SNP
3	18129393	rs114566078	G	T	100	PASS	AC=31;AF=0.0061901;AN=5008;NS=2504;DP=16393;EAS_AF=0;AMR_AF=0.0101;AFR_AF=0.003;EUR_AF=0.0149;SAS_AF=0.0051;AA=G|||;VT=SNP
3	18130444	rs79574092	C	T	100	PASS	AC=356;AF=0.0710863;AN=5008;NS=2504;DP=19176;EAS_AF=0;AMR_AF=0.0476;AFR_AF=0.0227;EUR_AF=0.0964;SAS_AF=0.2004;AA=C|||;VT=SNP
3	18130923	rs35891824	A	G	100	PASS	AC=318;AF=0.0634984;AN=5008;NS=2504;DP=19101;EAS_AF=0.0794;AMR_AF=0.0908;AFR_AF=0.0053;EUR_AF=0.1412;SAS_AF=0.0266;AA=A|||;VT=SNP
3	18131720	rs35600741	C	A	100	PASS	AC=253;AF=0.0505192;AN=5008;NS=2504;DP=21167;EAS_AF=0.0794;AMR_AF=0.0749;AFR_AF=0.0023;EUR_AF=0.0964;SAS_AF=0.0215;AA=C|||;VT=SNP
3	18132473	rs150956334	A	G	100	PASS	AC=23;AF=0.00459265;AN=5008;NS=2504;DP=17072;EAS_AF=0;AMR_AF=0.0029;AFR_AF=0;EUR_AF=0.0089;SAS_AF=0.0123;AA=A|||;VT=SNP
3	18133070	rs62240234	A	G	100	PASS	AC=100;AF=0.0199681;AN=5008;NS=2504;DP=14001;EAS_AF=0.006;AMR_AF=0.013;AFR_AF=0.0008;EUR_AF=0.0646;SAS_AF=0.0194;AA=A|||;VT=SNP
3	18133162	rs183904781	T	C	100	PASS	AC=27;AF=0.00539137;AN=5008;NS=2504;DP=12308;EAS_AF=0;AMR_AF=0.0086;AFR_AF=0.0008;EUR_AF=0.0159;SAS_AF=0.0041;AA=T|||;VT=SNP
3	18133207	rs938180	A	C	100	PASS	AC=2172;AF=0.433706;AN=5008;NS=2504;DP=12931;EAS_AF=0.8095;AMR_AF=0.5533;AFR_AF=0.1104;EUR_AF=0.34;SAS_AF=0.4949;AA=A|||;VT=SNP
3	18133292	rs938179	C	A	100	PASS	AC=2326;AF=0.464457;AN=5008;NS=2504;DP=12591;EAS_AF=0.8095;AMR_AF=0.5605;AFR_AF=0.2216;EUR_AF=0.341;SAS_AF=0.4959;AA=C|||;VT=SNP
3	18133992	rs9854107	G	A	100	PASS	AC=2288;AF=0.456869;AN=5008;NS=2504;DP=18727;EAS_AF=0.8085;AMR_AF=0.5576;AFR_AF=0.1921;EUR_AF=0.3449;SAS_AF=0.4959;AA=g|||;VT=SNP
3	18134253	rs1355725	A	C	100	PASS	AC=2355;AF=0.470248;AN=5008;NS=2504;DP=16961;EAS_AF=0.8343;AMR_AF=0.5605;AFR_AF=0.2224;EUR_AF=0.3429;SAS_AF=0.4969;AA=a|||;VT=SNP
3	18134665	rs68075942	C	T	100	PASS	AC=316;AF=0.063099;AN=5008;NS=2504;DP=16587;EAS_AF=0.0794;AMR_AF=0.0893;AFR_AF=0.0053;EUR_AF=0.1402;SAS_AF=0.0266;AA=c|||;VT=SNP
3	18135244	rs6796644	G	A	100	PASS	AC=4615;AF=0.921526;AN=5008;NS=2504;DP=19789;EAS_AF=0.995;AMR_AF=0.8746;AFR_AF=0.9758;EUR_AF=0.8211;SAS_AF=0.909;AA=A|||;VT=SNP
3	18135450	rs35703302	C	T	100	PASS	AC=276;AF=0.0551118;AN=5008;NS=2504;DP=20088;EAS_AF=0.0784;AMR_AF=0.0793;AFR_AF=0.0023;EUR_AF=0.1173;SAS_AF=0.0215;AA=C|||;VT=SNP
3	18135744	rs74559324	A	G	100	PASS	AC=58;AF=0.0115815;AN=5008;NS=2504;DP=17958;EAS_AF=0;AMR_AF=0.0173;AFR_AF=0.003;EUR_AF=0.0368;SAS_AF=0.0051;AA=A|||;VT=SNP
3	18136751	rs115285291	G	A	100	PASS	AC=29;AF=0.00579073;AN=5008;NS=2504;DP=15231;EAS_AF=0;AMR_AF=0.0043;AFR_AF=0;EUR_AF=0.0249;SAS_AF=0.001;AA=G|||;VT=SNP
3	18138740	rs955673	A	G	100	PASS	AC=485;AF=0.096845;AN=5008;NS=2504;DP=18352;EAS_AF=0.0784;AMR_AF=0.0937;AFR_AF=0.1604;EUR_AF=0.1074;SAS_AF=0.0215;AA=G|||;VT=SNP
3	18138849	rs115446750	A	G	100	PASS	AC=22;AF=0.00439297;AN=5008;NS=2504;DP=17960;EAS_AF=0.001;AMR_AF=0.0043;AFR_AF=0;EUR_AF=0.0139;SAS_AF=0.0041;AA=A|||;VT=SNP
3	18139671	rs7637234	G	A	100	PASS	AC=98;AF=0.0195687;AN=5008;NS=2504;DP=16683;EAS_AF=0;AMR_AF=0.0461;AFR_AF=0.0053;EUR_AF=0.0527;SAS_AF=0.0061;AA=G|||;VT=SNP
3	18140116	rs4688910	G	A	100	PASS	AC=4522;AF=0.902955;AN=5008;NS=2504;DP=14735;EAS_AF=0.995;AMR_AF=0.8703;AFR_AF=0.9092;EUR_AF=0.8191;SAS_AF=0.909;AA=A|||;VT=SNP
3	18140512	rs12494443	C	A	100	PASS	AC=20;AF=0.00399361;AN=5008;NS=2504;DP=19024;EAS_AF=0.001;AMR_AF=0.0029;AFR_AF=0;EUR_AF=0.0129;SAS_AF=0.0041;AA=C|||;VT=SNP
3	18141711	rs73028692	T	C	100	PASS	AC=46;AF=0.0091853;AN=5008;NS=2504;DP=17725;EAS_AF=0;AMR_AF=0.0072;AFR_AF=0.0008;EUR_AF=0.0378;SAS_AF=0.002;AA=T|||;VT=SNP
3	18141962	rs17044269	T	C	100	PASS	AC=30;AF=0.00599042;AN=5008;NS=2504;DP=16931;EAS_AF=0;AMR_AF=0.0043;AFR_AF=0;EUR_AF=0.0258;SAS_AF=0.001;AA=T|||;VT=SNP
3	18142124	rs79332534	T	A	100	PASS	AC=72;AF=0.014377;AN=5008;NS=2504;DP=18051;EAS_AF=0;AMR_AF=0.0159;AFR_AF=0.0038;EUR_AF=0.0487;SAS_AF=0.0072;AA=T|||;VT=SNP
3	18143225	rs150554106	C	T	100	PASS	AC=38;AF=0.00758786;AN=5008;NS=2504;DP=19176;EAS_AF=0;AMR_AF=0.0115;AFR_AF=0.0015;EUR_AF=0.0249;SAS_AF=0.0031;AA=C|||;VT=SNP
3	18143358	rs1962544	G	A	100	PASS	AC=2160;AF=0.43131;AN=5008;NS=2504;DP=15628;EAS_AF=0.8105;AMR_AF=0.5504;AFR_AF=0.1104;EUR_AF=0.336;SAS_AF=0.4877;AA=G|||;VT=SNP
3	18144394	rs35183899	G	A	100	PASS	AC=275;AF=0.0549121;AN=5008;NS=2504;DP=20805;EAS_AF=0.0784;AMR_AF=0.0807;AFR_AF=0.0136;EUR_AF=0.0994;SAS_AF=0.0225;AA=g|||;VT=SNP
3	18145064	rs7624278	A	G	100	PASS	AC=192;AF=0.0383387;AN=5008;NS=2504;DP=18233;EAS_AF=0.0456;AMR_AF=0.0317;AFR_AF=0.0098;EUR_AF=0.0706;SAS_AF=0.0409;AA=A|||;VT=SNP
3	18145478	rs2137561	C	G	100	PASS	AC=3198;AF=0.638578;AN=5008;NS=2504;DP=19766;EAS_AF=0.9127;AMR_AF=0.6844;AFR_AF=0.6278;EUR_AF=0.4602;SAS_AF=0.5215;AA=G|||;VT=SNP
3	18145585	rs73028693	G	C	100	PASS	AC=12;AF=0.00239617;AN=5008;NS=2504;DP=20006;EAS_AF=0;AMR_AF=0;AFR_AF=0;EUR_AF=0.0119;SAS_AF=0;AA=G|||;VT=SNP
3	18145952	rs6781501	A	G	100	PASS	AC=4644;AF=0.927316;AN=5008;NS=2504;DP=20877;EAS_AF=0.994;AMR_AF=0.8775;AFR_AF=0.9939;EUR_AF=0.8201;SAS_AF=0.9141;AA=G|||;VT=SNP
3	18147273	rs9823781	C	T	100	PASS	AC=2305;AF=0.460264;AN=5008;NS=2504;DP=18102;EAS_AF=0.8105;AMR_AF=0.5591;AFR_AF=0.2141;EUR_AF=0.339;SAS_AF=0.4867;AA=C|||;VT=SNP
3	18147598	rs10510483	T	C	100	PASS	AC=885;AF=0.176717;AN=5008;NS=2504;DP=16258;EAS_AF=0.0804;AMR_AF=0.134;AFR_AF=0.4054;EUR_AF=0.1441;SAS_AF=0.0307;AA=C|||;VT=SNP
3	18148270	rs6577615	A	G	100	PASS	AC=4649;AF=0.928315;AN=5008;NS=2504;DP=19131;EAS_AF=0.995;AMR_AF=0.8761;AFR_AF=0.9939;EUR_AF=0.8201;SAS_AF=0.9192;AA=G|||;VT=SNP
3	18148417	rs6773622	T	A	100	PASS	AC=760;AF=0.151757;AN=5008;NS=2504;DP=17479;EAS_AF=0.0784;AMR_AF=0.1254;AFR_AF=0.3238;EUR_AF=0.1372;SAS_AF=0.0286;AA=A|||;VT=SNP
3	18149144	rs1113786	G	T	100	PASS	AC=3430;AF=0.684904;AN=5008;NS=2504;DP=16007;EAS_AF=0.9345;AMR_AF=0.7349;AFR_AF=0.6702;EUR_AF=0.5457;SAS_AF=0.5552;AA=T|||;VT=SNP
3	18150083	rs34476717	A	G	100	PASS	AC=275;AF=0.0549121;AN=5008;NS=2504;DP=20280;EAS_AF=0.0784;AMR_AF=0.0807;AFR_AF=0.0136;EUR_AF=0.0994;SAS_AF=0.0225;AA=G|||;VT=SNP
3	18150244	rs1355726	C	G	100	PASS	AC=2322;AF=0.463658;AN=5008;NS=2504;DP=20153;EAS_AF=0.8115;AMR_AF=0.5576;AFR_AF=0.2262;EUR_AF=0.34;SAS_AF=0.4867;AA=C|||;VT=SNP
3	18150452	rs10212125	G	A	100	PASS	AC=814;AF=0.16254;AN=5008;NS=2504;DP=18275;EAS_AF=0.0784;AMR_AF=0.1196;AFR_AF=0.3994;EUR_AF=0.1014;SAS_AF=0.0225;AA=A|||;VT=SNP
3	18150513	rs145431244	C	A	100	PASS	AC=37;AF=0.00738818;AN=5008;NS=2504;DP=19008;EAS_AF=0;AMR_AF=0.0115;AFR_AF=0.0008;EUR_AF=0.0249;SAS_AF=0.0031;AA=C|||;VT=SNP
3	18152292	rs11924785	A	C	100	PASS	AC=2523;AF=0.503794;AN=5008;NS=2504;DP=18901;EAS_AF=0.8115;AMR_AF=0.572;AFR_AF=0.3676;EUR_AF=0.3429;SAS_AF=0.4877;AA=A|||;VT=SNP
3	18152465	rs7625597	C	T	100	PASS	AC=3321;AF=0.663139;AN=5008;NS=2504;DP=17637;EAS_AF=0.9355;AMR_AF=0.7089;AFR_AF=0.6301;EUR_AF=0.5119;SAS_AF=0.5501;AA=C|||;VT=SNP
3	18152497	rs34890275	C	G	100	PASS	AC=2307;AF=0.460663;AN=5008;NS=2504;DP=17596;EAS_AF=0.8353;AMR_AF=0.5591;AFR_AF=0.1944;EUR_AF=0.341;SAS_AF=0.4877;AA=C|||;VT=SNP
3	18152950	rs4688908	C	T	100	PASS	AC=3320;AF=0.662939;AN=5008;NS=2504;DP=17510;EAS_AF=0.9355;AMR_AF=0.7089;AFR_AF=0.6301;EUR_AF=0.5119;SAS_AF=0.5491;AA=T|||;VT=SNP
3	18152973	rs4688907	C	G	100	PASS	AC=4643;AF=0.927117;AN=5008;NS=2504;DP=17375;EAS_AF=0.995;AMR_AF=0.8761;AFR_AF=0.9947;EUR_AF=0.8201;SAS_AF=0.9121;AA=G|||;VT=SNP
3	18153241	rs78819132	A	G	100	PASS	AC=53;AF=0.0105831;AN=5008;NS=2504;DP=15112;EAS_AF=0;AMR_AF=0.0173;AFR_AF=0.0023;EUR_AF=0.0288;SAS_AF=0.0092;AA=A|||;VT=SNP
3	18153830	rs78593477	C	T	100	PASS	AC=155;AF=0.0309505;AN=5008;NS=2504;DP=15289;EAS_AF=0.0208;AMR_AF=0.0288;AFR_AF=0.0091;EUR_AF=0.0636;SAS_AF=0.0389;AA=C|||;VT=SNP
3	18154516	rs149252100	C	G	100	PASS	AC=30;AF=0.00599042;AN=5008;NS=2504;DP=16402;EAS_AF=0;AMR_AF=0.0043;AFR_AF=0;EUR_AF=0.0258;SAS_AF=0.001;AA=C|||;VT=SNP
3	18154519	rs9853258	T	C	100	PASS	AC=3515;AF=0.701877;AN=5008;NS=2504;DP=16565;EAS_AF=0.9355;AMR_AF=0.7334;AFR_AF=0.7428;EUR_AF=0.5388;SAS_AF=0.5511;AA=C|||;VT=SNP
3	18155242	rs141036892	T	C	100	PASS	AC=16;AF=0.00319489;AN=5008;NS=2504;DP=21022;EAS_AF=0;AMR_AF=0.0058;AFR_AF=0;EUR_AF=0.0089;SAS_AF=0.0031;AA=T|||;VT=SNP
3	18157010	rs34202043	G	A	100	PASS	AC=728;AF=0.145367;AN=5008;NS=2504;DP=17833;EAS_AF=0.0804;AMR_AF=0.1081;AFR_AF=0.3359;EUR_AF=0.0915;SAS_AF=0.0368;AA=A|||;VT=SNP
3	18157322	rs4688906	A	G	100	PASS	AC=262;AF=0.0523163;AN=5008;NS=2504;DP=19399;EAS_AF=0.0804;AMR_AF=0.0749;AFR_AF=0.0023;EUR_AF=0.0895;SAS_AF=0.0368;AA=A|||;VT=SNP
3	18157531	rs181631547	T	G	100	PASS	AC=16;AF=0.00319489;AN=5008;NS=2504;DP=15944;EAS_AF=0;AMR_AF=0.0043;AFR_AF=0;EUR_AF=0.0129;SAS_AF=0;AA=T|||;VT=SNP
3	18157722	rs2337705	T	C	100	PASS	AC=2444;AF=0.488019;AN=5008;NS=2504;DP=8968;EAS_AF=0.8105;AMR_AF=0.585;AFR_AF=0.2874;EUR_AF=0.3728;SAS_AF=0.4765;AA=T|||;VT=SNP
3	18158662	rs4688905	G	A	100	PASS	AC=3148;AF=0.628594;AN=5008;NS=2504;DP=19674;EAS_AF=0.8909;AMR_AF=0.6931;AFR_AF=0.6044;EUR_AF=0.4642;SAS_AF=0.5143;AA=g|||;VT=SNP
3	18158687	rs7632318	A	G	100	PASS	AC=3169;AF=0.632788;AN=5008;NS=2504;DP=19962;EAS_AF=0.9137;AMR_AF=0.6931;AFR_AF=0.6029;EUR_AF=0.4642;SAS_AF=0.5143;AA=G|||;VT=SNP
3	18159816	rs4688904	G	A	100	PASS	AC=691;AF=0.137979;AN=5008;NS=2504;DP=15947;EAS_AF=0.0804;AMR_AF=0.1052;AFR_AF=0.3094;EUR_AF=0.0915;SAS_AF=0.0368;AA=A|||;VT=SNP
3	18160060	rs4688903	G	A	100	PASS	AC=381;AF=0.0760783;AN=5008;NS=2504;DP=14458;EAS_AF=0.0804;AMR_AF=0.0865;AFR_AF=0.0855;EUR_AF=0.0905;SAS_AF=0.0368;AA=G|||;VT=SNP
3	18160221	rs62238463	A	G	100	PASS	AC=286;AF=0.0571086;AN=5008;NS=2504;DP=11701;EAS_AF=0.1022;AMR_AF=0.0288;AFR_AF=0.0083;EUR_AF=0.0656;SAS_AF=0.0879;AA=A|||;VT=SNP
3	18160474	rs35396065	A	G	100	PASS	AC=279;AF=0.0557109;AN=5008;NS=2504;DP=15014;EAS_AF=0.0804;AMR_AF=0.0764;AFR_AF=0.0129;EUR_AF=0.0915;SAS_AF=0.0368;AA=A|||;VT=SNP
3	18162183	rs184865857	A	T	100	PASS	AC=13;AF=0.00259585;AN=5008;NS=2504;DP=19348;EAS_AF=0;AMR_AF=0;AFR_AF=0.0008;EUR_AF=0.005;SAS_AF=0.0072;AA=A|||;VT=SNP
3	18162302	rs62238464	G	A	100	PASS	AC=77;AF=0.0153754;AN=5008;NS=2504;DP=19247;EAS_AF=0.005;AMR_AF=0.0086;AFR_AF=0.0008;EUR_AF=0.0497;SAS_AF=0.0153;AA=G|||;VT=SNP
3	18162571	rs79848617	C	G	100	PASS	AC=45;AF=0.00898562;AN=5008;NS=2504;DP=21139;EAS_AF=0;AMR_AF=0.0072;AFR_AF=0.0015;EUR_AF=0.0338;SAS_AF=0.0041;AA=C|||;VT=SNP
3	18162767	rs79568031	T	A	100	PASS	AC=135;AF=0.0269569;AN=5008;NS=2504;DP=20362;EAS_AF=0.0208;AMR_AF=0.0173;AFR_AF=0.0061;EUR_AF=0.0557;SAS_AF=0.0389;AA=T|||;VT=SNP
3	18163636	rs56175923	A	T	100	PASS	AC=435;AF=0.086861;AN=5008;NS=2504;DP=16737;EAS_AF=0.0813;AMR_AF=0.098;AFR_AF=0.0794;EUR_AF=0.1362;SAS_AF=0.044;AA=A|||;VT=SNP
3	18164493	rs78831308	T	A	100	PASS	AC=269;AF=0.0537141;AN=5008;NS=2504;DP=19181;EAS_AF=0.001;AMR_AF=0.0461;AFR_AF=0.0121;EUR_AF=0.0915;SAS_AF=0.1309;AA=T|||;VT=SNP
3	18166949	rs66843148	G	C	100	PASS	AC=361;AF=0.0720847;AN=5008;NS=2504;DP=17355;EAS_AF=0.0804;AMR_AF=0.0922;AFR_AF=0.0356;EUR_AF=0.1262;SAS_AF=0.0429;AA=G|||;VT=SNP
3	18167162	rs1398651	T	A	100	PASS	AC=3542;AF=0.707268;AN=5008;NS=2504;DP=17943;EAS_AF=0.9355;AMR_AF=0.7478;AFR_AF=0.7375;EUR_AF=0.5577;SAS_AF=0.5562;AA=A|||;VT=SNP
3	18167824	rs112044241	C	T	100	PASS	AC=19;AF=0.00379393;AN=5008;NS=2504;DP=17672;EAS_AF=0;AMR_AF=0.0058;AFR_AF=0.0008;EUR_AF=0.0129;SAS_AF=0.001;AA=C|||;VT=SNP
3	18168263	rs12492864	G	A	100	PASS	AC=2344;AF=0.468051;AN=5008;NS=2504;DP=19984;EAS_AF=0.8085;AMR_AF=0.5807;AFR_AF=0.2209;EUR_AF=0.3648;SAS_AF=0.4775;AA=G|||;VT=SNP
3	18168422	rs73030618	G	A	100	PASS	AC=317;AF=0.0632987;AN=5008;NS=2504;DP=17964;EAS_AF=0.0813;AMR_AF=0.0778;AFR_AF=0.0348;EUR_AF=0.0984;SAS_AF=0.0368;AA=G|||;VT=SNP
3	18168803	rs7627406	C	A	100	PASS	AC=457;AF=0.091254;AN=5008;NS=2504;DP=17990;EAS_AF=0.0397;AMR_AF=0.036;AFR_AF=0.23;EUR_AF=0.0527;SAS_AF=0.0358;AA=A|||;VT=SNP
3	18168840	rs34598243	T	C	100	PASS	AC=271;AF=0.0541134;AN=5008;NS=2504;DP=17311;EAS_AF=0.0813;AMR_AF=0.0735;AFR_AF=0.0023;EUR_AF=0.0984;SAS_AF=0.0368;AA=T|||;VT=SNP
3	18168888	rs36093138	C	T	100	PASS	AC=273;AF=0.0545128;AN=5008;NS=2504;DP=16300;EAS_AF=0.0813;AMR_AF=0.0735;AFR_AF=0.0023;EUR_AF=0.1004;SAS_AF=0.0368;AA=T|||;VT=SNP
3	18168923	rs73173513	T	C	100	PASS	AC=252;AF=0.0503195;AN=5008;NS=2504;DP=16992;EAS_AF=0.0427;AMR_AF=0.0086;AFR_AF=0.1142;EUR_AF=0.0209;SAS_AF=0.0317;AA=T|||;VT=SNP
3	18169116	rs73030625	T	G	100	PASS	AC=463;AF=0.0924521;AN=5008;NS=2504;DP=17194;EAS_AF=0.0774;AMR_AF=0.0793;AFR_AF=0.062;EUR_AF=0.1054;SAS_AF=0.1452;AA=T|||;VT=SNP
3	18170656	rs34826560	T	C	100	PASS	AC=360;AF=0.071885;AN=5008;NS=2504;DP=19025;EAS_AF=0.0804;AMR_AF=0.0937;AFR_AF=0.0303;EUR_AF=0.1312;SAS_AF=0.0429;AA=C|||;VT=SNP
3	18171006	rs1513210	A	G	100	PASS	AC=2424;AF=0.484026;AN=5008;NS=2504;DP=19540;EAS_AF=0.8363;AMR_AF=0.5793;AFR_AF=0.2504;EUR_AF=0.3777;SAS_AF=0.4785;AA=A|||;VT=SNP
3	18171480	rs13075031	T	C	100	PASS	AC=361;AF=0.0720847;AN=5008;NS=2504;DP=15889;EAS_AF=0.0804;AMR_AF=0.0937;AFR_AF=0.0303;EUR_AF=0.1312;SAS_AF=0.044;AA=C|||;VT=SNP
3	18171864	rs188320630	A	G	100	PASS	AC=138;AF=0.0275559;AN=5008;NS=2504;DP=14031;EAS_AF=0;AMR_AF=0.0058;AFR_AF=0.0121;EUR_AF=0.008;SAS_AF=0.1125;AA=A|||;VT=SNP
3	18172162	rs142823837	C	T	100	PASS	AC=138;AF=0.0275559;AN=5008;NS=2504;DP=16958;EAS_AF=0;AMR_AF=0.0058;AFR_AF=0.0121;EUR_AF=0.008;SAS_AF=0.1125;AA=C|||;VT=SNP
3	18174160	rs4688917	A	G	100	PASS	AC=3425;AF=0.683906;AN=5008;NS=2504;DP=21464;EAS_AF=0.9355;AMR_AF=0.7046;AFR_AF=0.6135;EUR_AF=0.5298;SAS_AF=0.6636;AA=G|||;VT=SNP
3	18174701	rs13071249	G	A	100	PASS	AC=180;AF=0.0359425;AN=5008;NS=2504;DP=19760;EAS_AF=0.0109;AMR_AF=0.0476;AFR_AF=0.0015;EUR_AF=0.0994;SAS_AF=0.0348;AA=G|||;VT=SNP
3	18174888	rs147606161	G	A	100	PASS	AC=133;AF=0.0265575;AN=5008;NS=2504;DP=20728;EAS_AF=0;AMR_AF=0.0058;AFR_AF=0.0121;EUR_AF=0.008;SAS_AF=0.1074;AA=G|||;VT=SNP
3	18175845	rs78673878	G	C	100	PASS	AC=70;AF=0.0139776;AN=5008;NS=2504;DP=18493;EAS_AF=0.0159;AMR_AF=0.0072;AFR_AF=0.0023;EUR_AF=0.0229;SAS_AF=0.0235;AA=G|||;VT=SNP
3	18176692	rs34495945	C	T	100	PASS	AC=171;AF=0.0341454;AN=5008;NS=2504;DP=19040;EAS_AF=0.0109;AMR_AF=0.0476;AFR_AF=0.0015;EUR_AF=0.0905;SAS_AF=0.0348;AA=C|||;VT=SNP
3	18177029	rs13087654	A	G	100	PASS	AC=307;AF=0.0613019;AN=5008;NS=2504;DP=20484;EAS_AF=0.0804;AMR_AF=0.0778;AFR_AF=0.0272;EUR_AF=0.0994;SAS_AF=0.0368;AA=G|||;VT=SNP
3	18177308	rs6577620	C	T	100	PASS	AC=2888;AF=0.576677;AN=5008;NS=2504;DP=23266;EAS_AF=0.8542;AMR_AF=0.6124;AFR_AF=0.5129;EUR_AF=0.4195;SAS_AF=0.5133;AA=C|||;VT=SNP
3	18177604	rs67195754	C	T	100	PASS	AC=306;AF=0.0611022;AN=5008;NS=2504;DP=20800;EAS_AF=0.0804;AMR_AF=0.0778;AFR_AF=0.0272;EUR_AF=0.0984;SAS_AF=0.0368;AA=C|||;VT=SNP
3	18177764	rs67118788	G	A	100	PASS	AC=306;AF=0.0611022;AN=5008;NS=2504;DP=20546;EAS_AF=0.0804;AMR_AF=0.0778;AFR_AF=0.0272;EUR_AF=0.0984;SAS_AF=0.0368;AA=G|||;VT=SNP
3	18177804	rs66622491	A	G	100	PASS	AC=307;AF=0.0613019;AN=5008;NS=2504;DP=19339;EAS_AF=0.0804;AMR_AF=0.0778;AFR_AF=0.0272;EUR_AF=0.0994;SAS_AF=0.0368;AA=a|||;VT=SNP
3	18179987	rs9828987	T	C	100	PASS	AC=2419;AF=0.483027;AN=5008;NS=2504;DP=19595;EAS_AF=0.8393;AMR_AF=0.5807;AFR_AF=0.2496;EUR_AF=0.3698;SAS_AF=0.4785;AA=T|||;VT=SNP
3	18181656	rs75108018	A	G	100	PASS	AC=201;AF=0.0401358;AN=5008;NS=2504;DP=21269;EAS_AF=0;AMR_AF=0.0115;AFR_AF=0.0182;EUR_AF=0.0388;SAS_AF=0.1329;AA=A|||;VT=SNP
3	18181820	rs115735661	T	G	100	PASS	AC=22;AF=0.00439297;AN=5008;NS=2504;DP=19031;EAS_AF=0;AMR_AF=0.0101;AFR_AF=0.0015;EUR_AF=0.0119;SAS_AF=0.001;AA=T|||;VT=SNP
3	18181852	rs73030641	A	G	100	PASS	AC=11;AF=0.00219649;AN=5008;NS=2504;DP=19752;EAS_AF=0;AMR_AF=0;AFR_AF=0;EUR_AF=0.0109;SAS_AF=0;AA=A|||;VT=SNP
3	18182652	rs74865469	C	G	100	PASS	AC=152;AF=0.0303514;AN=5008;NS=2504;DP=18856;EAS_AF=0.0188;AMR_AF=0.0159;AFR_AF=0.0257;EUR_AF=0.0517;SAS_AF=0.0368;AA=C|||;VT=SNP
3	18183706	rs79749658	A	G	100	PASS	AC=151;AF=0.0301518;AN=5008;NS=2504;DP=14324;EAS_AF=0.0575;AMR_AF=0.0403;AFR_AF=0;EUR_AF=0.0547;SAS_AF=0.0102;AA=A|||;VT=SNP
3	18184788	rs75570957	C	A	100	PASS	AC=43;AF=0.00858626;AN=5008;NS=2504;DP=16626;EAS_AF=0;AMR_AF=0.0014;AFR_AF=0;EUR_AF=0.0358;SAS_AF=0.0061;AA=C|||;VT=SNP
3	18185965	rs138915134	G	A	100	PASS	AC=15;AF=0.00299521;AN=5008;NS=2504;DP=18717;EAS_AF=0;AMR_AF=0.0043;AFR_AF=0;EUR_AF=0.0119;SAS_AF=0;AA=G|||;VT=SNP
3	18186326	rs17201097	T	C	100	PASS	AC=42;AF=0.00838658;AN=5008;NS=2504;DP=14894;EAS_AF=0;AMR_AF=0.0115;AFR_AF=0;EUR_AF=0.0328;SAS_AF=0.001;AA=t|||;VT=SNP
3	18186385	rs188012257	C	T	100	PASS	AC=132;AF=0.0263578;AN=5008;NS=2504;DP=16957;EAS_AF=0;AMR_AF=0.0058;AFR_AF=0.0129;EUR_AF=0.008;SAS_AF=0.1053;AA=C|||;VT=SNP
3	18186605	rs76412624	A	G	100	PASS	AC=180;AF=0.0359425;AN=5008;NS=2504;DP=21339;EAS_AF=0.0407;AMR_AF=0.0159;AFR_AF=0.0257;EUR_AF=0.0567;SAS_AF=0.0378;AA=A|||;VT=SNP
3	18186668	rs9310544	G	A	100	PASS	AC=3406;AF=0.680112;AN=5008;NS=2504;DP=21780;EAS_AF=0.9345;AMR_AF=0.7017;AFR_AF=0.6067;EUR_AF=0.5288;SAS_AF=0.6575;AA=g|||;VT=SNP
3	18187878	rs13075055	C	T	100	PASS	AC=446;AF=0.0890575;AN=5008;NS=2504;DP=21560;EAS_AF=0.0804;AMR_AF=0.085;AFR_AF=0.0439;EUR_AF=0.1074;SAS_AF=0.1431;AA=T|||;VT=SNP
3	18188380	rs1464044	A	G	100	PASS	AC=3680;AF=0.734824;AN=5008;NS=2504;DP=20932;EAS_AF=0.9355;AMR_AF=0.7406;AFR_AF=0.7216;EUR_AF=0.5944;SAS_AF=0.6861;AA=G|||;VT=SNP
3	18188397	rs79515547	G	A	100	PASS	AC=130;AF=0.0259585;AN=5008;NS=2504;DP=20002;EAS_AF=0.0179;AMR_AF=0.0159;AFR_AF=0.0061;EUR_AF=0.0567;SAS_AF=0.0368;AA=G|||;VT=SNP
3	18189623	rs66569729	A	C	100	PASS	AC=266;AF=0.053115;AN=5008;NS=2504;DP=17107;EAS_AF=0.0804;AMR_AF=0.0778;AFR_AF=0.0023;EUR_AF=0.0915;SAS_AF=0.0368;AA=A|||;VT=SNP
3	18189937	rs13087112	A	G	100	PASS	AC=124;AF=0.0247604;AN=5008;NS=2504;DP=15718;EAS_AF=0;AMR_AF=0.0548;AFR_AF=0.0045;EUR_AF=0.0696;SAS_AF=0.0102;AA=A|||;VT=SNP
3	18190226	rs114665432	G	A	100	PASS	AC=44;AF=0.00878594;AN=5008;NS=2504;DP=12645;EAS_AF=0;AMR_AF=0.0058;AFR_AF=0.0015;EUR_AF=0.0338;SAS_AF=0.0041;AA=G|||;VT=SNP
3	18190493	rs13060927	G	A	100	PASS	AC=491;AF=0.0980431;AN=5008;NS=2504;DP=16423;EAS_AF=0.0804;AMR_AF=0.0893;AFR_AF=0.0424;EUR_AF=0.1302;SAS_AF=0.1646;AA=g|||;VT=SNP
3	18191413	rs79079522	C	A	100	PASS	AC=192;AF=0.0383387;AN=5008;NS=2504;DP=15269;EAS_AF=0;AMR_AF=0.0115;AFR_AF=0.0151;EUR_AF=0.0388;SAS_AF=0.1278;AA=C|||;VT=SNP
3	18191491	rs116379449	C	G	100	PASS	AC=40;AF=0.00798722;AN=5008;NS=2504;DP=15094;EAS_AF=0;AMR_AF=0.0144;AFR_AF=0.0008;EUR_AF=0.0258;SAS_AF=0.0031;AA=C|||;VT=SNP
3	18191929	rs13067391	C	T	100	PASS	AC=266;AF=0.053115;AN=5008;NS=2504;DP=18601;EAS_AF=0.0794;AMR_AF=0.0778;AFR_AF=0.0023;EUR_AF=0.0915;SAS_AF=0.0378;AA=C|||;VT=SNP
3	18192240	rs13071948	A	G	100	PASS	AC=554;AF=0.110623;AN=5008;NS=2504;DP=17204;EAS_AF=0.0794;AMR_AF=0.098;AFR_AF=0.0809;EUR_AF=0.1322;SAS_AF=0.1697;AA=G|||;VT=SNP
3	18192634	rs17044314	T	G	100	PASS	AC=215;AF=0.0429313;AN=5008;NS=2504;DP=18616;EAS_AF=0;AMR_AF=0.013;AFR_AF=0.0272;EUR_AF=0.0388;SAS_AF=0.1339;AA=T|||;VT=SNP
3	18192988	rs6577621	G	A	100	PASS	AC=3404;AF=0.679712;AN=5008;NS=2504;DP=19605;EAS_AF=0.9325;AMR_AF=0.6974;AFR_AF=0.6172;EUR_AF=0.5258;SAS_AF=0.6493;AA=A|||;VT=SNP
3	18193169	rs73030648	A	C	100	PASS	AC=180;AF=0.0359425;AN=5008;NS=2504;DP=21784;EAS_AF=0.0109;AMR_AF=0.049;AFR_AF=0.0015;EUR_AF=0.0994;SAS_AF=0.0337;AA=A|||;VT=SNP
3	18193241	rs73030649	T	A	100	PASS	AC=297;AF=0.0593051;AN=5008;NS=2504;DP=19985;EAS_AF=0.0794;AMR_AF=0.0778;AFR_AF=0.0272;EUR_AF=0.0915;SAS_AF=0.0358;AA=T|||;VT=SNP
3	18193365	rs111862187	C	T	100	PASS	AC=32;AF=0.00638978;AN=5008;NS=2504;DP=22339;EAS_AF=0;AMR_AF=0.0058;AFR_AF=0.0076;EUR_AF=0.0159;SAS_AF=0.002;AA=C|||;VT=SNP
3	18193653	rs11713547	T	C	100	PASS	AC=195;AF=0.0389377;AN=5008;NS=2504;DP=20903;EAS_AF=0;AMR_AF=0.0115;AFR_AF=0.0144;EUR_AF=0.0388;SAS_AF=0.1319;AA=T|||;VT=SNP
3	18193884	rs1464045	A	G	100	PASS	AC=2432;AF=0.485623;AN=5008;NS=2504;DP=17107;EAS_AF=0.8373;AMR_AF=0.5764;AFR_AF=0.2625;EUR_AF=0.3698;SAS_AF=0.4796;AA=A|||;VT=SNP
3	18194748	rs2337708	C	T	100	PASS	AC=2859;AF=0.570887;AN=5008;NS=2504;DP=19759;EAS_AF=0.8909;AMR_AF=0.6671;AFR_AF=0.4024;EUR_AF=0.4622;SAS_AF=0.5123;AA=T|||;VT=SNP
3	18194852	rs13065273	T	C	100	PASS	AC=304;AF=0.0607029;AN=5008;NS=2504;DP=19507;EAS_AF=0.0794;AMR_AF=0.0778;AFR_AF=0.0272;EUR_AF=0.0994;SAS_AF=0.0348;AA=T|||;VT=SNP
3	18194989	rs1987170	C	G	100	PASS	AC=55;AF=0.0109824;AN=5008;NS=2504;DP=18515;EAS_AF=0;AMR_AF=0.0173;AFR_AF=0.003;EUR_AF=0.0328;SAS_AF=0.0061;AA=C|||;VT=SNP
3	18196527	rs66659472	G	A	100	PASS	AC=292;AF=0.0583067;AN=5008;NS=2504;DP=18352;EAS_AF=0.0764;AMR_AF=0.0778;AFR_AF=0.0272;EUR_AF=0.0905;SAS_AF=0.0348;AA=A|||;VT=SNP
3	18197000	rs78431518	C	T	100	PASS	AC=80;AF=0.0159744;AN=5008;NS=2504;DP=19672;EAS_AF=0;AMR_AF=0.0274;AFR_AF=0;EUR_AF=0.0517;SAS_AF=0.0092;AA=C|||;VT=SNP
3	18197008	rs9310545	A	C	100	PASS	AC=2913;AF=0.581669;AN=5008;NS=2504;DP=19559;EAS_AF=0.9137;AMR_AF=0.683;AFR_AF=0.3896;EUR_AF=0.493;SAS_AF=0.5184;AA=c|||;VT=SNP
3	18197336	rs17273292	T	C	100	PASS	AC=321;AF=0.0640974;AN=5008;NS=2504;DP=19321;EAS_AF=0.0764;AMR_AF=0.0937;AFR_AF=0.0053;EUR_AF=0.1312;SAS_AF=0.0409;AA=T|||;VT=SNP
3	18197535	rs17273299	C	A	100	PASS	AC=354;AF=0.0706869;AN=5008;NS=2504;DP=17167;EAS_AF=0.0764;AMR_AF=0.0937;AFR_AF=0.0303;EUR_AF=0.1312;SAS_AF=0.0409;AA=C|||;VT=SNP
3	18198414	rs76261860	T	G	100	PASS	AC=150;AF=0.0299521;AN=5008;NS=2504;DP=16702;EAS_AF=0.0407;AMR_AF=0.0159;AFR_AF=0.0061;EUR_AF=0.0567;SAS_AF=0.0337;AA=T|||;VT=SNP
3	18198700	rs112848325	T	C	100	PASS	AC=196;AF=0.0391374;AN=5008;NS=2504;DP=16605;EAS_AF=0;AMR_AF=0.0115;AFR_AF=0.0144;EUR_AF=0.0388;SAS_AF=0.1329;AA=T|||;VT=SNP
3	18198856	rs2089976	C	G	100	PASS	AC=2844;AF=0.567891;AN=5008;NS=2504;DP=17087;EAS_AF=0.9137;AMR_AF=0.6614;AFR_AF=0.3775;EUR_AF=0.4612;SAS_AF=0.5123;AA=G|||;VT=SNP
3	18198879	rs75291277	G	A	100	PASS	AC=127;AF=0.0253594;AN=5008;NS=2504;DP=17036;EAS_AF=0.0179;AMR_AF=0.0159;AFR_AF=0.0068;EUR_AF=0.0567;SAS_AF=0.0327;AA=G|||;VT=SNP
3	18199136	rs111859793	G	T	100	PASS	AC=196;AF=0.0391374;AN=5008;NS=2504;DP=22933;EAS_AF=0;AMR_AF=0.0115;AFR_AF=0.0144;EUR_AF=0.0388;SAS_AF=0.1329;AA=G|||;VT=SNP
3	18199257	rs11916652	A	G	100	PASS	AC=3669;AF=0.732628;AN=5008;NS=2504;DP=20819;EAS_AF=0.9315;AMR_AF=0.732;AFR_AF=0.7534;EUR_AF=0.5577;SAS_AF=0.68;AA=G|||;VT=SNP
3	18199498	rs13072195	C	T	100	PASS	AC=266;AF=0.053115;AN=5008;NS=2504;DP=22647;EAS_AF=0.0754;AMR_AF=0.0778;AFR_AF=0.0023;EUR_AF=0.0984;SAS_AF=0.0348;AA=C|||;VT=SNP
3	18199602	rs73032517	A	G	100	PASS	AC=30;AF=0.00599042;AN=5008;NS=2504;DP=19664;EAS_AF=0;AMR_AF=0.0029;AFR_AF=0;EUR_AF=0.0258;SAS_AF=0.002;AA=A|||;VT=SNP
3	18200276	rs190705111	G	T	100	PASS	AC=129;AF=0.0257588;AN=5008;NS=2504;DP=18382;EAS_AF=0;AMR_AF=0.0058;AFR_AF=0.0121;EUR_AF=0.008;SAS_AF=0.1033;AA=G|||;VT=SNP
3	18200346	rs1107268	A	G	100	PASS	AC=2360;AF=0.471246;AN=5008;NS=2504;DP=19448;EAS_AF=0.8165;AMR_AF=0.5735;AFR_AF=0.2239;EUR_AF=0.3708;SAS_AF=0.4806;AA=A|||;VT=SNP
3	18200981	rs148937280	G	A	100	PASS	AC=29;AF=0.00579073;AN=5008;NS=2504;DP=21147;EAS_AF=0;AMR_AF=0.0115;AFR_AF=0.0008;EUR_AF=0.0179;SAS_AF=0.002;AA=G|||;VT=SNP
3	18201026	rs2002965	A	G	100	PASS	AC=493;AF=0.0984425;AN=5008;NS=2504;DP=21431;EAS_AF=0.0794;AMR_AF=0.0908;AFR_AF=0.1513;EUR_AF=0.1054;SAS_AF=0.045;AA=G|||;VT=SNP
3	18201319	rs1108439	A	G	100	PASS	AC=269;AF=0.0537141;AN=5008;NS=2504;DP=19203;EAS_AF=0.0794;AMR_AF=0.0764;AFR_AF=0.003;EUR_AF=0.0974;SAS_AF=0.0348;AA=A|||;VT=SNP
3	18201464	rs1108438	C	G	100	PASS	AC=1405;AF=0.280551;AN=5008;NS=2504;DP=20813;EAS_AF=0.4345;AMR_AF=0.4092;AFR_AF=0.0091;EUR_AF=0.2555;SAS_AF=0.4233;AA=C|||;VT=SNP
3	18201859	rs938182	G	A	100	PASS	AC=3306;AF=0.660144;AN=5008;NS=2504;DP=19567;EAS_AF=0.9296;AMR_AF=0.6844;AFR_AF=0.4871;EUR_AF=0.5865;SAS_AF=0.6748;AA=A|||;VT=SNP
3	18202778	rs2003005	A	G	100	PASS	AC=830;AF=0.165735;AN=5008;NS=2504;DP=18699;EAS_AF=0.0804;AMR_AF=0.1167;AFR_AF=0.2663;EUR_AF=0.159;SAS_AF=0.1595;AA=G|||;VT=SNP
3	18203787	rs9852253	G	T	100	PASS	AC=3254;AF=0.64976;AN=5008;NS=2504;DP=17942;EAS_AF=0.9296;AMR_AF=0.6801;AFR_AF=0.4849;EUR_AF=0.5547;SAS_AF=0.6605;AA=T|||;VT=SNP
3	18203815	rs9872084	T	C	100	PASS	AC=4561;AF=0.910743;AN=5008;NS=2504;DP=18597;EAS_AF=0.9911;AMR_AF=0.8588;AFR_AF=0.9349;EUR_AF=0.832;SAS_AF=0.9131;AA=C|||;VT=SNP
3	18203974	rs34742900	T	G	100	PASS	AC=374;AF=0.0746805;AN=5008;NS=2504;DP=19119;EAS_AF=0.0794;AMR_AF=0.1037;AFR_AF=0.0083;EUR_AF=0.163;SAS_AF=0.0481;AA=T|||;VT=SNP
3	18204652	rs35228011	G	A	100	PASS	AC=312;AF=0.0623003;AN=5008;NS=2504;DP=18623;EAS_AF=0.0794;AMR_AF=0.0879;AFR_AF=0.0053;EUR_AF=0.1213;SAS_AF=0.0429;AA=G|||;VT=SNP
3	18204931	rs115772218	T	G	100	PASS	AC=53;AF=0.0105831;AN=5008;NS=2504;DP=21476;EAS_AF=0;AMR_AF=0.0115;AFR_AF=0.0023;EUR_AF=0.0398;SAS_AF=0.002;AA=T|||;VT=SNP
3	18205159	rs35115317	G	A	100	PASS	AC=312;AF=0.0623003;AN=5008;NS=2504;DP=16716;EAS_AF=0.0794;AMR_AF=0.0879;AFR_AF=0.0053;EUR_AF=0.1213;SAS_AF=0.0429;AA=G|||;VT=SNP
3	18205483	rs13076354	C	T	100	PASS	AC=340;AF=0.0678914;AN=5008;NS=2504;DP=16607;EAS_AF=0.0942;AMR_AF=0.0504;AFR_AF=0.0371;EUR_AF=0.0944;SAS_AF=0.0675;AA=C|||;VT=SNP
3	18206165	rs2102623	C	T	100	PASS	AC=304;AF=0.0607029;AN=5008;NS=2504;DP=19991;EAS_AF=0.0942;AMR_AF=0.0504;AFR_AF=0.0098;EUR_AF=0.0944;SAS_AF=0.0675;AA=C|||;VT=SNP
3	18206629	rs75933484	G	A	100	PASS	AC=55;AF=0.0109824;AN=5008;NS=2504;DP=21183;EAS_AF=0;AMR_AF=0.0144;AFR_AF=0.0023;EUR_AF=0.0328;SAS_AF=0.0092;AA=G|||;VT=SNP
3	18207406	rs35098540	A	G	100	PASS	AC=378;AF=0.0754792;AN=5008;NS=2504;DP=18960;EAS_AF=0.0813;AMR_AF=0.1052;AFR_AF=0.0091;EUR_AF=0.163;SAS_AF=0.0481;AA=A|||;VT=SNP
3	18207634	rs34827863	T	G	100	PASS	AC=375;AF=0.0748802;AN=5008;NS=2504;DP=18905;EAS_AF=0.0804;AMR_AF=0.1037;AFR_AF=0.0083;EUR_AF=0.163;SAS_AF=0.0481;AA=T|||;VT=SNP
3	18207731	rs13068830	T	G	100	PASS	AC=621;AF=0.124002;AN=5008;NS=2504;DP=17088;EAS_AF=0.0813;AMR_AF=0.121;AFR_AF=0.1846;EUR_AF=0.163;SAS_AF=0.0481;AA=G|||;VT=SNP
3	18208108	rs113892655	G	T	100	PASS	AC=25;AF=0.00499201;AN=5008;NS=2504;DP=15892;EAS_AF=0;AMR_AF=0.0072;AFR_AF=0.0008;EUR_AF=0.0169;SAS_AF=0.002;AA=G|||;VT=SNP
3	18208551	rs116326122	A	T	100	PASS	AC=28;AF=0.00559105;AN=5008;NS=2504;DP=17195;EAS_AF=0;AMR_AF=0.0115;AFR_AF=0.0015;EUR_AF=0.0159;SAS_AF=0.002;AA=A|||;VT=SNP
3	18208616	rs9840569	A	C	100	PASS	AC=2124;AF=0.424121;AN=5008;NS=2504;DP=17743;EAS_AF=0.755;AMR_AF=0.5216;AFR_AF=0.1687;EUR_AF=0.334;SAS_AF=0.4519;AA=A|||;VT=SNP
3	18208950	rs76554881	A	G	100	PASS	AC=51;AF=0.0101837;AN=5008;NS=2504;DP=20396;EAS_AF=0;AMR_AF=0.0216;AFR_AF=0;EUR_AF=0.0298;SAS_AF=0.0061;AA=A|||;VT=SNP
3	18209808	rs67054573	T	A	100	PASS	AC=321;AF=0.0640974;AN=5008;NS=2504;DP=20057;EAS_AF=0.0794;AMR_AF=0.0879;AFR_AF=0.0053;EUR_AF=0.1302;SAS_AF=0.0429;AA=T|||;VT=SNP
3	18210502	rs7647966	C	G	100	PASS	AC=321;AF=0.0640974;AN=5008;NS=2504;DP=14589;EAS_AF=0.1111;AMR_AF=0.0504;AFR_AF=0.0098;EUR_AF=0.0944;SAS_AF=0.0675;AA=C|||;VT=SNP
3	18211209	rs75449914	T	C	100	PASS	AC=252;AF=0.0503195;AN=5008;NS=2504;DP=13602;EAS_AF=0.001;AMR_AF=0.0432;AFR_AF=0.0076;EUR_AF=0.1382;SAS_AF=0.0736;AA=T|||;VT=SNP
3	18211326	rs13080765	G	A	100	PASS	AC=312;AF=0.0623003;AN=5008;NS=2504;DP=15733;EAS_AF=0.0794;AMR_AF=0.0893;AFR_AF=0.0053;EUR_AF=0.1213;SAS_AF=0.0419;AA=g|||;VT=SNP
3	18211527	rs67014662	C	T	100	PASS	AC=339;AF=0.0676917;AN=5008;NS=2504;DP=18174;EAS_AF=0.0933;AMR_AF=0.0504;AFR_AF=0.0371;EUR_AF=0.0944;SAS_AF=0.0675;AA=C|||;VT=SNP
3	18213286	rs34526476	T	C	100	PASS	AC=346;AF=0.0690895;AN=5008;NS=2504;DP=13724;EAS_AF=0.1012;AMR_AF=0.0504;AFR_AF=0.0371;EUR_AF=0.0944;SAS_AF=0.0665;AA=T|||;VT=SNP
3	18213426	rs13092771	C	T	100	PASS	AC=320;AF=0.0638978;AN=5008;NS=2504;DP=15767;EAS_AF=0.0794;AMR_AF=0.0879;AFR_AF=0.0053;EUR_AF=0.1292;SAS_AF=0.0429;AA=T|||;VT=SNP
3	18214301	rs7651672	G	A	100	PASS	AC=109;AF=0.0217652;AN=5008;NS=2504;DP=18122;EAS_AF=0;AMR_AF=0.0331;AFR_AF=0.0023;EUR_AF=0.0706;SAS_AF=0.0123;AA=g|||;VT=SNP
3	18215248	rs13061818	C	T	100	PASS	AC=311;AF=0.0621006;AN=5008;NS=2504;DP=19741;EAS_AF=0.0794;AMR_AF=0.0879;AFR_AF=0.0053;EUR_AF=0.1203;SAS_AF=0.0429;AA=C|||;VT=SNP
3	18215252	rs4688902	G	C	100	PASS	AC=3027;AF=0.604433;AN=5008;NS=2504;DP=19818;EAS_AF=0.9296;AMR_AF=0.6715;AFR_AF=0.3926;EUR_AF=0.5497;SAS_AF=0.5644;AA=C|||;VT=SNP
3	18215299	rs149557795	C	A	100	PASS	AC=25;AF=0.00499201;AN=5008;NS=2504;DP=20681;EAS_AF=0;AMR_AF=0.0058;AFR_AF=0;EUR_AF=0.0169;SAS_AF=0.0041;AA=C|||;VT=SNP
3	18217031	rs67392505	G	C	100	PASS	AC=311;AF=0.0621006;AN=5008;NS=2504;DP=18484;EAS_AF=0.0794;AMR_AF=0.0879;AFR_AF=0.0053;EUR_AF=0.1203;SAS_AF=0.0429;AA=G|||;VT=SNP
3	18217362	rs17273306	T	C	100	PASS	AC=204;AF=0.0407348;AN=5008;NS=2504;DP=16635;EAS_AF=0.0119;AMR_AF=0.0605;AFR_AF=0.0045;EUR_AF=0.1203;SAS_AF=0.0235;AA=T|||;VT=SNP
3	18217600	rs36087209	G	C	100	PASS	AC=312;AF=0.0623003;AN=5008;NS=2504;DP=15476;EAS_AF=0.0794;AMR_AF=0.0879;AFR_AF=0.0053;EUR_AF=0.1213;SAS_AF=0.0429;AA=G|||;VT=SNP
3	18217673	rs35051749	T	C	100	PASS	AC=311;AF=0.0621006;AN=5008;NS=2504;DP=13455;EAS_AF=0.0794;AMR_AF=0.0879;AFR_AF=0.0053;EUR_AF=0.1203;SAS_AF=0.0429;AA=T|||;VT=SNP
3	18217771	rs35171423	T	C	100	PASS	AC=311;AF=0.0621006;AN=5008;NS=2504;DP=15066;EAS_AF=0.0794;AMR_AF=0.0879;AFR_AF=0.0053;EUR_AF=0.1203;SAS_AF=0.0429;AA=C|||;VT=SNP
3	18219037	rs4688901	G	A	100	PASS	AC=313;AF=0.0625;AN=5008;NS=2504;DP=5376;EAS_AF=0.0804;AMR_AF=0.0893;AFR_AF=0.0053;EUR_AF=0.1203;SAS_AF=0.0429;AA=G|||;VT=SNP
3	18220062	rs56718332	T	C	100	PASS	AC=323;AF=0.0644968;AN=5008;NS=2504;DP=13313;EAS_AF=0.1131;AMR_AF=0.0504;AFR_AF=0.0098;EUR_AF=0.0944;SAS_AF=0.0675;AA=T|||;VT=SNP
3	18221252	rs17201125	G	A	100	PASS	AC=490;AF=0.0978435;AN=5008;NS=2504;DP=17349;EAS_AF=0.1151;AMR_AF=0.1095;AFR_AF=0.0045;EUR_AF=0.1372;SAS_AF=0.1575;AA=G|||;VT=SNP
3	18222526	rs13072336	A	G	100	PASS	AC=429;AF=0.0856629;AN=5008;NS=2504;DP=17388;EAS_AF=0.1141;AMR_AF=0.0562;AFR_AF=0.0885;EUR_AF=0.0944;SAS_AF=0.0644;AA=A|||;VT=SNP
3	18223442	rs13078687	G	A	100	PASS	AC=311;AF=0.0621006;AN=5008;NS=2504;DP=19482;EAS_AF=0.0794;AMR_AF=0.0879;AFR_AF=0.0053;EUR_AF=0.1203;SAS_AF=0.0429;AA=G|||;VT=SNP
3	18224286	rs35630651	G	C	100	PASS	AC=312;AF=0.0623003;AN=5008;NS=2504;DP=15109;EAS_AF=0.0804;AMR_AF=0.0879;AFR_AF=0.0053;EUR_AF=0.1203;SAS_AF=0.0429;AA=G|||;VT=SNP
3	18226323	rs79020559	C	T	100	PASS	AC=222;AF=0.0443291;AN=5008;NS=2504;DP=19874;EAS_AF=0.001;AMR_AF=0.0548;AFR_AF=0.003;EUR_AF=0.1262;SAS_AF=0.0532;AA=C|||;VT=SNP
3	18226695	rs1464046	A	G	100	PASS	AC=373;AF=0.0744808;AN=5008;NS=2504;DP=18924;EAS_AF=0.0804;AMR_AF=0.1009;AFR_AF=0.0083;EUR_AF=0.163;SAS_AF=0.0481;AA=A|||;VT=SNP
3	18227366	rs151077001	T	C	100	PASS	AC=76;AF=0.0151757;AN=5008;NS=2504;DP=19059;EAS_AF=0;AMR_AF=0.0216;AFR_AF=0;EUR_AF=0.0278;SAS_AF=0.0337;AA=T|||;VT=SNP
3	18227421	rs9809856	A	G	100	PASS	AC=2591;AF=0.517372;AN=5008;NS=2504;DP=17862;EAS_AF=0.8363;AMR_AF=0.6138;AFR_AF=0.2837;EUR_AF=0.4553;SAS_AF=0.5;AA=G|||;VT=SNP
3	18228007	rs67917716	C	A	100	PASS	AC=311;AF=0.0621006;AN=5008;NS=2504;DP=18274;EAS_AF=0.0794;AMR_AF=0.0879;AFR_AF=0.0053;EUR_AF=0.1203;SAS_AF=0.0429;AA=C|||;VT=SNP
3	18229645	rs62238472	C	T	100	PASS	AC=140;AF=0.0279553;AN=5008;NS=2504;DP=18071;EAS_AF=0.0585;AMR_AF=0.013;AFR_AF=0.0068;EUR_AF=0.0089;SAS_AF=0.0552;AA=C|||;VT=SNP
3	18230131	rs2001792	T	C	100	PASS	AC=641;AF=0.127995;AN=5008;NS=2504;DP=18491;EAS_AF=0.002;AMR_AF=0.1124;AFR_AF=0.0764;EUR_AF=0.2644;SAS_AF=0.1984;AA=T|||;VT=SNP
3	18230439	rs13068577	T	C	100	PASS	AC=268;AF=0.0535144;AN=5008;NS=2504;DP=17843;EAS_AF=0.0119;AMR_AF=0.0764;AFR_AF=0.0076;EUR_AF=0.163;SAS_AF=0.0297;AA=T|||;VT=SNP
3	18231373	rs35407649	C	A	100	PASS	AC=296;AF=0.0591054;AN=5008;NS=2504;DP=17491;EAS_AF=0.0635;AMR_AF=0.0893;AFR_AF=0.0053;EUR_AF=0.1203;SAS_AF=0.0429;AA=C|||;VT=SNP
3	18232083	rs4688915	T	C	100	PASS	AC=3006;AF=0.60024;AN=5008;NS=2504;DP=21171;EAS_AF=0.9246;AMR_AF=0.6888;AFR_AF=0.3419;EUR_AF=0.5835;SAS_AF=0.5695;AA=C|||;VT=SNP
3	18233716	rs12635123	G	A	100	PASS	AC=3085;AF=0.616014;AN=5008;NS=2504;DP=19314;EAS_AF=0.9236;AMR_AF=0.6931;AFR_AF=0.3986;EUR_AF=0.5845;SAS_AF=0.5706;AA=A|||;VT=SNP
3	18234103	rs2337707	A	C	100	PASS	AC=2984;AF=0.595847;AN=5008;NS=2504;DP=19011;EAS_AF=0.9246;AMR_AF=0.6844;AFR_AF=0.3275;EUR_AF=0.5835;SAS_AF=0.5695;AA=C|||;VT=SNP
3	18234144	rs13069372	A	C	100	PASS	AC=377;AF=0.0752796;AN=5008;NS=2504;DP=18728;EAS_AF=0.0813;AMR_AF=0.1052;AFR_AF=0.0083;EUR_AF=0.163;SAS_AF=0.0481;AA=A|||;VT=SNP
3	18234558	rs1567761	T	C	100	PASS	AC=3083;AF=0.615615;AN=5008;NS=2504;DP=17391;EAS_AF=0.9246;AMR_AF=0.6945;AFR_AF=0.3979;EUR_AF=0.5835;SAS_AF=0.5685;AA=C|||;VT=SNP
3	18234610	rs34648851	T	C	100	PASS	AC=376;AF=0.0750799;AN=5008;NS=2504;DP=15699;EAS_AF=0.0813;AMR_AF=0.1052;AFR_AF=0.0083;EUR_AF=0.162;SAS_AF=0.0481;AA=T|||;VT=SNP
3	18235724	rs13076743	C	T	100	PASS	AC=367;AF=0.0732827;AN=5008;NS=2504;DP=13191;EAS_AF=0.0804;AMR_AF=0.1052;AFR_AF=0.0083;EUR_AF=0.1541;SAS_AF=0.0481;AA=C|||;VT=SNP
3	18236105	rs35709168	G	A	100	PASS	AC=315;AF=0.0628994;AN=5008;NS=2504;DP=16270;EAS_AF=0.0813;AMR_AF=0.0893;AFR_AF=0.0053;EUR_AF=0.1213;SAS_AF=0.0429;AA=G|||;VT=SNP
3	18237620	rs79185617	A	G	100	PASS	AC=26;AF=0.00519169;AN=5008;NS=2504;DP=18950;EAS_AF=0;AMR_AF=0.0029;AFR_AF=0;EUR_AF=0.0109;SAS_AF=0.0133;AA=A|||;VT=SNP
3	18237790	rs12638097	C	T	100	PASS	AC=2942;AF=0.58746;AN=5008;NS=2504;DP=18453;EAS_AF=0.9236;AMR_AF=0.67;AFR_AF=0.3351;EUR_AF=0.5487;SAS_AF=0.5634;AA=T|||;VT=SNP
3	18239818	rs4311208	A	G	100	PASS	AC=2112;AF=0.421725;AN=5008;NS=2504;DP=13237;EAS_AF=0.7381;AMR_AF=0.5202;AFR_AF=0.1694;EUR_AF=0.334;SAS_AF=0.4571;AA=A|||;VT=SNP
3	18239951	rs66602518	A	G	100	PASS	AC=312;AF=0.0623003;AN=5008;NS=2504;DP=13740;EAS_AF=0.1062;AMR_AF=0.049;AFR_AF=0.0113;EUR_AF=0.0934;SAS_AF=0.0634;AA=A|||;VT=SNP
3	18240610	rs7647968	C	A	100	PASS	AC=2945;AF=0.588059;AN=5008;NS=2504;DP=18412;EAS_AF=0.9236;AMR_AF=0.6715;AFR_AF=0.3381;EUR_AF=0.5487;SAS_AF=0.5613;AA=A|||;VT=SNP
3	18240794	rs13433803	A	G	100	PASS	AC=2113;AF=0.421925;AN=5008;NS=2504;DP=19905;EAS_AF=0.7381;AMR_AF=0.5202;AFR_AF=0.1694;EUR_AF=0.335;SAS_AF=0.4571;AA=A|||;VT=SNP
3	18241384	rs34317977	G	A	100	PASS	AC=312;AF=0.0623003;AN=5008;NS=2504;DP=21008;EAS_AF=0.1071;AMR_AF=0.049;AFR_AF=0.0113;EUR_AF=0.0934;SAS_AF=0.0624;AA=G|||;VT=SNP
3	18242041	rs13065693	T	A	100	PASS	AC=350;AF=0.0698882;AN=5008;NS=2504;DP=17134;EAS_AF=0.1081;AMR_AF=0.0504;AFR_AF=0.0386;EUR_AF=0.0934;SAS_AF=0.0624;AA=A|||;VT=SNP
3	18242185	rs7614057	A	G	100	PASS	AC=798;AF=0.159345;AN=5008;NS=2504;DP=17769;EAS_AF=0.0665;AMR_AF=0.1282;AFR_AF=0.0915;EUR_AF=0.2724;SAS_AF=0.2526;AA=A|||;VT=SNP
3	18242353	rs13434240	C	A	100	PASS	AC=2087;AF=0.416733;AN=5008;NS=2504;DP=18030;EAS_AF=0.7312;AMR_AF=0.5187;AFR_AF=0.1657;EUR_AF=0.325;SAS_AF=0.454;AA=C|||;VT=SNP
3	18242568	rs115772828	T	A	100	PASS	AC=30;AF=0.00599042;AN=5008;NS=2504;DP=17794;EAS_AF=0;AMR_AF=0.0115;AFR_AF=0.0008;EUR_AF=0.0169;SAS_AF=0.0041;AA=T|||;VT=SNP
3	18242777	rs13086873	A	G	100	PASS	AC=319;AF=0.0636981;AN=5008;NS=2504;DP=18486;EAS_AF=0.1111;AMR_AF=0.049;AFR_AF=0.0113;EUR_AF=0.0934;SAS_AF=0.0654;AA=A|||;VT=SNP
3	18245616	rs4333081	C	T	100	PASS	AC=212;AF=0.0423323;AN=5008;NS=2504;DP=18318;EAS_AF=0.0119;AMR_AF=0.0605;AFR_AF=0.0045;EUR_AF=0.1292;SAS_AF=0.0225;AA=C|||;VT=SNP
3	18245719	rs1849477	A	G	100	PASS	AC=324;AF=0.0646965;AN=5008;NS=2504;DP=18390;EAS_AF=0.0833;AMR_AF=0.0908;AFR_AF=0.0053;EUR_AF=0.1312;SAS_AF=0.0389;AA=A|||;VT=SNP
3	18246870	rs9817910	G	A	100	PASS	AC=3015;AF=0.602037;AN=5008;NS=2504;DP=17289;EAS_AF=0.9226;AMR_AF=0.6744;AFR_AF=0.4002;EUR_AF=0.5487;SAS_AF=0.5481;AA=A|||;VT=SNP
3	18247284	rs66786561	A	T	100	PASS	AC=309;AF=0.0617013;AN=5008;NS=2504;DP=19796;EAS_AF=0.1091;AMR_AF=0.049;AFR_AF=0.0076;EUR_AF=0.0934;SAS_AF=0.0624;AA=A|||;VT=SNP
3	18247966	rs958542	C	T	100	PASS	AC=2962;AF=0.591454;AN=5008;NS=2504;DP=20917;EAS_AF=0.9216;AMR_AF=0.6758;AFR_AF=0.3994;EUR_AF=0.5497;SAS_AF=0.4939;AA=T|||;VT=SNP
3	18248222	rs76788778	T	C	100	PASS	AC=223;AF=0.0445288;AN=5008;NS=2504;DP=20300;EAS_AF=0.001;AMR_AF=0.0562;AFR_AF=0.003;EUR_AF=0.1262;SAS_AF=0.0532;AA=T|||;VT=SNP
3	18248298	rs7619045	T	C	100	PASS	AC=2274;AF=0.454073;AN=5008;NS=2504;DP=20569;EAS_AF=0.7609;AMR_AF=0.5288;AFR_AF=0.2799;EUR_AF=0.335;SAS_AF=0.4427;AA=T|||;VT=SNP
3	18249906	rs73032587	C	T	100	PASS	AC=40;AF=0.00798722;AN=5008;NS=2504;DP=20559;EAS_AF=0;AMR_AF=0.0072;AFR_AF=0.0008;EUR_AF=0.0318;SAS_AF=0.002;AA=C|||;VT=SNP
3	18249973	rs6779035	T	C	100	PASS	AC=3081;AF=0.615216;AN=5008;NS=2504;DP=20632;EAS_AF=0.9236;AMR_AF=0.6931;AFR_AF=0.4077;EUR_AF=0.5845;SAS_AF=0.5542;AA=C|||;VT=SNP
3	18250509	rs7618405	C	A	100	PASS	AC=655;AF=0.130791;AN=5008;NS=2504;DP=20329;EAS_AF=0.0655;AMR_AF=0.1066;AFR_AF=0.0809;EUR_AF=0.2058;SAS_AF=0.2055;AA=C|||;VT=SNP
3	18252149	rs2089977	A	G	100	PASS	AC=60;AF=0.0119808;AN=5008;NS=2504;DP=18572;EAS_AF=0;AMR_AF=0.0058;AFR_AF=0.0023;EUR_AF=0.0318;SAS_AF=0.0215;AA=A|||;VT=SNP
3	18252461	rs9310546	A	G	100	PASS	AC=2279;AF=0.455072;AN=5008;NS=2504;DP=19639;EAS_AF=0.7619;AMR_AF=0.5288;AFR_AF=0.2799;EUR_AF=0.337;SAS_AF=0.4448;AA=A|||;VT=SNP
3	18252632	rs12633473	T	C	100	PASS	AC=2063;AF=0.411941;AN=5008;NS=2504;DP=20598;EAS_AF=0.7619;AMR_AF=0.5245;AFR_AF=0.1195;EUR_AF=0.336;SAS_AF=0.4448;AA=T|||;VT=SNP
3	18252923	rs66993444	C	G	100	PASS	AC=298;AF=0.0595048;AN=5008;NS=2504;DP=20687;EAS_AF=0.0913;AMR_AF=0.0504;AFR_AF=0.0121;EUR_AF=0.0934;SAS_AF=0.0624;AA=C|||;VT=SNP
3	18253701	rs12636835	A	G	100	PASS	AC=353;AF=0.0704872;AN=5008;NS=2504;DP=16074;EAS_AF=0.2381;AMR_AF=0.0461;AFR_AF=0;EUR_AF=0.0586;SAS_AF=0.0225;AA=A|||;VT=SNP
3	18254152	rs35413723	T	G	100	PASS	AC=315;AF=0.0628994;AN=5008;NS=2504;DP=17187;EAS_AF=0.1071;AMR_AF=0.0504;AFR_AF=0.0121;EUR_AF=0.0934;SAS_AF=0.0634;AA=T|||;VT=SNP
3	18254381	rs17403715	G	A	100	PASS	AC=312;AF=0.0623003;AN=5008;NS=2504;DP=17091;EAS_AF=0.0714;AMR_AF=0.0879;AFR_AF=0.0053;EUR_AF=0.1302;SAS_AF=0.0419;AA=G|||;VT=SNP
3	18254427	rs7635176	A	G	100	PASS	AC=2253;AF=0.44988;AN=5008;NS=2504;DP=17236;EAS_AF=0.747;AMR_AF=0.5288;AFR_AF=0.2784;EUR_AF=0.328;SAS_AF=0.4448;AA=A|||;VT=SNP
3	18254641	rs79425362	A	C	100	PASS	AC=29;AF=0.00579073;AN=5008;NS=2504;DP=15793;EAS_AF=0;AMR_AF=0.0101;AFR_AF=0;EUR_AF=0.0219;SAS_AF=0;AA=A|||;VT=SNP
3	18257217	rs9809410	A	G	100	PASS	AC=3029;AF=0.604832;AN=5008;NS=2504;DP=18897;EAS_AF=0.9246;AMR_AF=0.6787;AFR_AF=0.4039;EUR_AF=0.5517;SAS_AF=0.5491;AA=G|||;VT=SNP
3	18257585	rs13060052	C	A	100	PASS	AC=312;AF=0.0623003;AN=5008;NS=2504;DP=16925;EAS_AF=0.0714;AMR_AF=0.0879;AFR_AF=0.0053;EUR_AF=0.1302;SAS_AF=0.0419;AA=C|||;VT=SNP
3	18258861	rs4688916	A	T	100	PASS	AC=2264;AF=0.452077;AN=5008;NS=2504;DP=17401;EAS_AF=0.7589;AMR_AF=0.5303;AFR_AF=0.2769;EUR_AF=0.329;SAS_AF=0.4438;AA=A|||;VT=SNP
3	18259222	rs13071572	G	T	100	PASS	AC=313;AF=0.0625;AN=5008;NS=2504;DP=19187;EAS_AF=0.0714;AMR_AF=0.0879;AFR_AF=0.0053;EUR_AF=0.1302;SAS_AF=0.0429;AA=G|||;VT=SNP
3	18259998	rs34101648	A	G	100	PASS	AC=259;AF=0.0517173;AN=5008;NS=2504;DP=19319;EAS_AF=0.002;AMR_AF=0.0764;AFR_AF=0.0083;EUR_AF=0.164;SAS_AF=0.0286;AA=A|||;VT=SNP
3	18260312	rs34770697	C	T	100	PASS	AC=298;AF=0.0595048;AN=5008;NS=2504;DP=18397;EAS_AF=0.0923;AMR_AF=0.0476;AFR_AF=0.0113;EUR_AF=0.0954;SAS_AF=0.0624;AA=T|||;VT=SNP
3	18260570	rs2337706	T	C	100	PASS	AC=3080;AF=0.615016;AN=5008;NS=2504;DP=18985;EAS_AF=0.9246;AMR_AF=0.6945;AFR_AF=0.4062;EUR_AF=0.5855;SAS_AF=0.5521;AA=C|||;VT=SNP
3	18260609	rs35167016	A	C	100	PASS	AC=314;AF=0.0626997;AN=5008;NS=2504;DP=18116;EAS_AF=0.1071;AMR_AF=0.049;AFR_AF=0.0121;EUR_AF=0.0934;SAS_AF=0.0634;AA=A|||;VT=SNP
3	18261049	rs34449829	C	T	100	PASS	AC=291;AF=0.058107;AN=5008;NS=2504;DP=16946;EAS_AF=0.0923;AMR_AF=0.0476;AFR_AF=0.0076;EUR_AF=0.0934;SAS_AF=0.0624;AA=C|||;VT=SNP
3	18261521	rs6796378	A	G	100	PASS	AC=2292;AF=0.457668;AN=5008;NS=2504;DP=13412;EAS_AF=0.7609;AMR_AF=0.5288;AFR_AF=0.298;EUR_AF=0.329;SAS_AF=0.4427;AA=A|||;VT=SNP
3	18262938	rs11916671	C	A	100	PASS	AC=3018;AF=0.602636;AN=5008;NS=2504;DP=16007;EAS_AF=0.9236;AMR_AF=0.6758;AFR_AF=0.4017;EUR_AF=0.5497;SAS_AF=0.546;AA=A|||;VT=SNP
3	18263272	rs9824915	G	T	100	PASS	AC=421;AF=0.0840655;AN=5008;NS=2504;DP=16763;EAS_AF=0.0704;AMR_AF=0.0994;AFR_AF=0.0832;EUR_AF=0.1292;SAS_AF=0.0419;AA=T|||;VT=SNP
3	18263885	rs114164890	A	C	100	PASS	AC=72;AF=0.014377;AN=5008;NS=2504;DP=18018;EAS_AF=0;AMR_AF=0.0331;AFR_AF=0.0023;EUR_AF=0.0348;SAS_AF=0.0112;AA=A|||;VT=SNP
3	18264084	rs80237542	T	G	100	PASS	AC=122;AF=0.024361;AN=5008;NS=2504;DP=20802;EAS_AF=0;AMR_AF=0.0115;AFR_AF=0.0136;EUR_AF=0.0378;SAS_AF=0.0593;AA=T|||;VT=SNP
3	18264186	rs34901970	C	G	100	PASS	AC=300;AF=0.0599042;AN=5008;NS=2504;DP=19370;EAS_AF=0.0585;AMR_AF=0.0879;AFR_AF=0.0053;EUR_AF=0.1302;SAS_AF=0.0429;AA=C|||;VT=SNP
3	18267116	rs13100742	G	A	100	PASS	AC=305;AF=0.0609026;AN=5008;NS=2504;DP=18656;EAS_AF=0.1052;AMR_AF=0.0476;AFR_AF=0.0076;EUR_AF=0.0944;SAS_AF=0.0624;AA=G|||;VT=SNP
3	18267517	rs28428587	C	T	100	PASS	AC=398;AF=0.0794728;AN=5008;NS=2504;DP=20137;EAS_AF=0.1052;AMR_AF=0.0533;AFR_AF=0.0651;EUR_AF=0.0984;SAS_AF=0.0716;AA=t|||;VT=SNP
3	18268543	rs73034316	G	A	100	PASS	AC=300;AF=0.0599042;AN=5008;NS=2504;DP=20196;EAS_AF=0.0605;AMR_AF=0.0879;AFR_AF=0.0053;EUR_AF=0.1282;SAS_AF=0.0429;AA=G|||;VT=SNP
3	18268938	rs62238474	C	A	100	PASS	AC=18;AF=0.00359425;AN=5008;NS=2504;DP=17933;EAS_AF=0;AMR_AF=0;AFR_AF=0;EUR_AF=0.0159;SAS_AF=0.002;AA=C|||;VT=SNP
3	18269207	rs141366946	T	C	100	PASS	AC=76;AF=0.0151757;AN=5008;NS=2504;DP=18729;EAS_AF=0;AMR_AF=0.0231;AFR_AF=0;EUR_AF=0.0268;SAS_AF=0.0337;AA=T|||;VT=SNP
3	18269376	rs114567028	C	G	100	PASS	AC=108;AF=0.0215655;AN=5008;NS=2504;DP=19994;EAS_AF=0.001;AMR_AF=0.0231;AFR_AF=0.0061;EUR_AF=0.0586;SAS_AF=0.0245;AA=C|||;VT=SNP
3	18269775	rs76860349	C	T	100	PASS	AC=28;AF=0.00559105;AN=5008;NS=2504;DP=20473;EAS_AF=0;AMR_AF=0.0029;AFR_AF=0;EUR_AF=0.0249;SAS_AF=0.001;AA=C|||;VT=SNP
3	18270236	rs6577623	T	C	100	PASS	AC=2301;AF=0.459465;AN=5008;NS=2504;DP=16281;EAS_AF=0.749;AMR_AF=0.5317;AFR_AF=0.3109;EUR_AF=0.328;SAS_AF=0.4458;AA=T|||;VT=SNP
3	18270440	rs7428920	G	C	100	PASS	AC=157;AF=0.0313498;AN=5008;NS=2504;DP=18629;EAS_AF=0.001;AMR_AF=0.0389;AFR_AF=0.0015;EUR_AF=0.0845;SAS_AF=0.0429;AA=G|||;VT=SNP
3	18270546	rs7430448	C	T	100	PASS	AC=3018;AF=0.602636;AN=5008;NS=2504;DP=19761;EAS_AF=0.9196;AMR_AF=0.6772;AFR_AF=0.4002;EUR_AF=0.5487;SAS_AF=0.5521;AA=T|||;VT=SNP
3	18271059	rs13092526	C	A	100	PASS	AC=750;AF=0.14976;AN=5008;NS=2504;DP=14670;EAS_AF=0.1677;AMR_AF=0.147;AFR_AF=0.1142;EUR_AF=0.2217;SAS_AF=0.1074;AA=A|||;VT=SNP
3	18271910	rs56267653	T	C	100	PASS	AC=258;AF=0.0515176;AN=5008;NS=2504;DP=18732;EAS_AF=0.002;AMR_AF=0.0764;AFR_AF=0.0076;EUR_AF=0.162;SAS_AF=0.0307;AA=T|||;VT=SNP
3	18273006	rs34806415	A	C	100	PASS	AC=123;AF=0.0245607;AN=5008;NS=2504;DP=15734;EAS_AF=0.0099;AMR_AF=0.0317;AFR_AF=0.0023;EUR_AF=0.0716;SAS_AF=0.0164;AA=A|||;VT=SNP
3	18273055	rs7433326	T	C	100	PASS	AC=3411;AF=0.68111;AN=5008;NS=2504;DP=15404;EAS_AF=0.9206;AMR_AF=0.7305;AFR_AF=0.6324;EUR_AF=0.5895;SAS_AF=0.5593;AA=t|||;VT=SNP
3	18273056	rs34931871	G	A	100	PASS	AC=326;AF=0.0650958;AN=5008;NS=2504;DP=15426;EAS_AF=0.124;AMR_AF=0.0476;AFR_AF=0.0076;EUR_AF=0.0944;SAS_AF=0.0644;AA=G|||;VT=SNP
3	18273304	rs13062707	G	C	100	PASS	AC=4742;AF=0.946885;AN=5008;NS=2504;DP=10510;EAS_AF=0.9454;AMR_AF=0.9496;AFR_AF=0.9879;EUR_AF=0.9324;SAS_AF=0.9059;AA=C|||;VT=SNP
3	18274113	rs7433389	A	G	100	PASS	AC=2183;AF=0.435903;AN=5008;NS=2504;DP=20579;EAS_AF=0.7401;AMR_AF=0.5245;AFR_AF=0.2322;EUR_AF=0.328;SAS_AF=0.4458;AA=A|||;VT=SNP
3	18274218	rs7432657	C	G	100	PASS	AC=2272;AF=0.453674;AN=5008;NS=2504;DP=19805;EAS_AF=0.755;AMR_AF=0.5274;AFR_AF=0.2867;EUR_AF=0.328;SAS_AF=0.4458;AA=C|||;VT=SNP
3	18274236	rs73034334	C	T	100	PASS	AC=39;AF=0.00778754;AN=5008;NS=2504;DP=19734;EAS_AF=0;AMR_AF=0.0072;AFR_AF=0.0008;EUR_AF=0.0308;SAS_AF=0.002;AA=C|||;VT=SNP
3	18274532	rs7433472	A	G	100	PASS	AC=3024;AF=0.603834;AN=5008;NS=2504;DP=20088;EAS_AF=0.9206;AMR_AF=0.6744;AFR_AF=0.4024;EUR_AF=0.5517;SAS_AF=0.5532;AA=G|||;VT=SNP
3	18274537	rs7433474	A	T	100	PASS	AC=3030;AF=0.605032;AN=5008;NS=2504;DP=19764;EAS_AF=0.9206;AMR_AF=0.6744;AFR_AF=0.407;EUR_AF=0.5517;SAS_AF=0.5532;AA=T|||;VT=SNP
3	18275243	rs9860554	G	T	100	PASS	AC=765;AF=0.152756;AN=5008;NS=2504;DP=21398;EAS_AF=0.1806;AMR_AF=0.147;AFR_AF=0.1097;EUR_AF=0.2296;SAS_AF=0.1074;AA=T|||;VT=SNP
3	18275420	rs35642807	T	C	100	PASS	AC=264;AF=0.0527157;AN=5008;NS=2504;DP=21636;EAS_AF=0.002;AMR_AF=0.0764;AFR_AF=0.0076;EUR_AF=0.168;SAS_AF=0.0307;AA=T|||;VT=SNP
3	18277134	rs7431321	C	A	100	PASS	AC=3172;AF=0.633387;AN=5008;NS=2504;DP=19739;EAS_AF=0.9206;AMR_AF=0.6988;AFR_AF=0.472;EUR_AF=0.5865;SAS_AF=0.5573;AA=A|||;VT=SNP
3	18277302	rs113093394	G	A	100	PASS	AC=206;AF=0.0411342;AN=5008;NS=2504;DP=17520;EAS_AF=0.001;AMR_AF=0.0115;AFR_AF=0.0136;EUR_AF=0.0378;SAS_AF=0.1442;AA=G|||;VT=SNP
3	18277362	rs77185143	C	A	100	PASS	AC=83;AF=0.0165735;AN=5008;NS=2504;DP=17234;EAS_AF=0;AMR_AF=0.0216;AFR_AF=0.0045;EUR_AF=0.0567;SAS_AF=0.0051;AA=C|||;VT=SNP
3	18277488	rs4073221	T	G	100	PASS	AC=308;AF=0.0615016;AN=5008;NS=2504;DP=18138;EAS_AF=0.0605;AMR_AF=0.0879;AFR_AF=0.0053;EUR_AF=0.1362;SAS_AF=0.0429;AA=G|||;VT=SNP
3	18277909	rs4074941	A	G	100	PASS	AC=308;AF=0.0615016;AN=5008;NS=2504;DP=19339;EAS_AF=0.0605;AMR_AF=0.0879;AFR_AF=0.0053;EUR_AF=0.1362;SAS_AF=0.0429;AA=A|||;VT=SNP
3	18277948	rs7430332	G	A	100	PASS	AC=3119;AF=0.622804;AN=5008;NS=2504;DP=19350;EAS_AF=0.9206;AMR_AF=0.6816;AFR_AF=0.469;EUR_AF=0.5537;SAS_AF=0.5532;AA=A|||;VT=SNP
3	18278139	rs55956933	G	A	100	PASS	AC=307;AF=0.0613019;AN=5008;NS=2504;DP=18004;EAS_AF=0.1071;AMR_AF=0.0476;AFR_AF=0.0061;EUR_AF=0.0944;SAS_AF=0.0644;AA=G|||;VT=SNP
3	18278190	rs75521397	C	A	100	PASS	AC=157;AF=0.0313498;AN=5008;NS=2504;DP=18639;EAS_AF=0.001;AMR_AF=0.0389;AFR_AF=0.0015;EUR_AF=0.0845;SAS_AF=0.0429;AA=C|||;VT=SNP
3	18279129	rs115678940	A	G	100	PASS	AC=18;AF=0.00359425;AN=5008;NS=2504;DP=19701;EAS_AF=0;AMR_AF=0;AFR_AF=0;EUR_AF=0.0159;SAS_AF=0.002;AA=A|||;VT=SNP
3	18279461	rs67148103	G	A	100	PASS	AC=364;AF=0.0726837;AN=5008;NS=2504;DP=19686;EAS_AF=0.0605;AMR_AF=0.1037;AFR_AF=0.0083;EUR_AF=0.17;SAS_AF=0.0501;AA=G|||;VT=SNP
3	18279526	rs35161320	C	A	100	PASS	AC=266;AF=0.053115;AN=5008;NS=2504;DP=20736;EAS_AF=0.002;AMR_AF=0.0764;AFR_AF=0.0076;EUR_AF=0.17;SAS_AF=0.0307;AA=C|||;VT=SNP
3	18280276	rs66479003	G	T	100	PASS	AC=307;AF=0.0613019;AN=5008;NS=2504;DP=19908;EAS_AF=0.0605;AMR_AF=0.0879;AFR_AF=0.0053;EUR_AF=0.1352;SAS_AF=0.0429;AA=G|||;VT=SNP
3	18280998	rs4129798	A	T	100	PASS	AC=2194;AF=0.438099;AN=5008;NS=2504;DP=21402;EAS_AF=0.755;AMR_AF=0.5231;AFR_AF=0.2345;EUR_AF=0.3211;SAS_AF=0.4468;AA=A|||;VT=SNP
3	18281071	rs7371812	A	G	100	PASS	AC=307;AF=0.0613019;AN=5008;NS=2504;DP=20972;EAS_AF=0.0605;AMR_AF=0.0879;AFR_AF=0.0053;EUR_AF=0.1352;SAS_AF=0.0429;AA=A|||;VT=SNP
3	18281446	rs67878364	T	C	100	PASS	AC=307;AF=0.0613019;AN=5008;NS=2504;DP=15572;EAS_AF=0.0605;AMR_AF=0.0879;AFR_AF=0.0053;EUR_AF=0.1352;SAS_AF=0.0429;AA=T|||;VT=SNP
3	18282459	rs35274326	C	G	100	PASS	AC=307;AF=0.0613019;AN=5008;NS=2504;DP=15852;EAS_AF=0.0605;AMR_AF=0.0879;AFR_AF=0.0053;EUR_AF=0.1352;SAS_AF=0.0429;AA=G|||;VT=SNP
3	18282574	rs62238493	G	A	100	PASS	AC=662;AF=0.132188;AN=5008;NS=2504;DP=14613;EAS_AF=0.0595;AMR_AF=0.1196;AFR_AF=0.0749;EUR_AF=0.2435;SAS_AF=0.1789;AA=G|||;VT=SNP
3	18282697	rs35535393	A	G	100	PASS	AC=396;AF=0.0790735;AN=5008;NS=2504;DP=12932;EAS_AF=0.123;AMR_AF=0.0533;AFR_AF=0.0575;EUR_AF=0.0944;SAS_AF=0.0654;AA=A|||;VT=SNP
3	18282821	rs35846759	A	G	100	PASS	AC=210;AF=0.0419329;AN=5008;NS=2504;DP=16231;EAS_AF=0.002;AMR_AF=0.0605;AFR_AF=0.0045;EUR_AF=0.1352;SAS_AF=0.0245;AA=A|||;VT=SNP
3	18284665	rs115416305	G	T	100	PASS	AC=66;AF=0.0131789;AN=5008;NS=2504;DP=17256;EAS_AF=0;AMR_AF=0.0231;AFR_AF=0.0008;EUR_AF=0.0467;SAS_AF=0.002;AA=G|||;VT=SNP
3	18284731	rs34741569	T	C	100	PASS	AC=362;AF=0.0722843;AN=5008;NS=2504;DP=17135;EAS_AF=0.0605;AMR_AF=0.1037;AFR_AF=0.0083;EUR_AF=0.169;SAS_AF=0.0491;AA=T|||;VT=SNP
3	18284981	rs66790792	G	A	100	PASS	AC=365;AF=0.0728834;AN=5008;NS=2504;DP=17987;EAS_AF=0.0605;AMR_AF=0.1037;AFR_AF=0.0106;EUR_AF=0.169;SAS_AF=0.0491;AA=A|||;VT=SNP
3	18285735	rs114106809	C	T	100	PASS	AC=49;AF=0.00978435;AN=5008;NS=2504;DP=20463;EAS_AF=0;AMR_AF=0.0043;AFR_AF=0.0023;EUR_AF=0.0229;SAS_AF=0.0204;AA=C|||;VT=SNP
3	18286103	rs114777074	T	C	100	PASS	AC=28;AF=0.00559105;AN=5008;NS=2504;DP=17945;EAS_AF=0;AMR_AF=0.0058;AFR_AF=0.0015;EUR_AF=0.0119;SAS_AF=0.0102;AA=T|||;VT=SNP
3	18287212	rs112638926	A	G	100	PASS	AC=61;AF=0.0121805;AN=5008;NS=2504;DP=10637;EAS_AF=0;AMR_AF=0.0058;AFR_AF=0.0023;EUR_AF=0.0318;SAS_AF=0.0225;AA=A|||;VT=SNP
3	18287738	rs28563064	A	C	100	PASS	AC=395;AF=0.0788738;AN=5008;NS=2504;DP=22136;EAS_AF=0.124;AMR_AF=0.0533;AFR_AF=0.0552;EUR_AF=0.0944;SAS_AF=0.0665;AA=C|||;VT=SNP
3	18287835	rs28473572	C	T	100	PASS	AC=378;AF=0.0754792;AN=5008;NS=2504;DP=21250;EAS_AF=0.1081;AMR_AF=0.0533;AFR_AF=0.0545;EUR_AF=0.0944;SAS_AF=0.0665;AA=C|||;VT=SNP
3	18288311	rs13078233	C	G	100	PASS	AC=775;AF=0.154752;AN=5008;NS=2504;DP=17721;EAS_AF=0.1696;AMR_AF=0.1643;AFR_AF=0.0855;EUR_AF=0.2624;SAS_AF=0.1155;AA=G|||;VT=SNP
3	18288343	rs34712810	C	A	100	PASS	AC=381;AF=0.0760783;AN=5008;NS=2504;DP=17992;EAS_AF=0.0615;AMR_AF=0.1052;AFR_AF=0.0212;EUR_AF=0.169;SAS_AF=0.0491;AA=C|||;VT=SNP
3	18288393	rs79755506	T	C	100	PASS	AC=19;AF=0.00379393;AN=5008;NS=2504;DP=17618;EAS_AF=0;AMR_AF=0.0043;AFR_AF=0;EUR_AF=0.0129;SAS_AF=0.0031;AA=T|||;VT=SNP
3	18288424	rs34591568	C	T	100	PASS	AC=398;AF=0.0794728;AN=5008;NS=2504;DP=16440;EAS_AF=0.0615;AMR_AF=0.111;AFR_AF=0.031;EUR_AF=0.169;SAS_AF=0.0491;AA=C|||;VT=SNP
3	18288924	rs74737527	G	T	100	PASS	AC=46;AF=0.0091853;AN=5008;NS=2504;DP=16571;EAS_AF=0;AMR_AF=0.0216;AFR_AF=0;EUR_AF=0.0288;SAS_AF=0.002;AA=G|||;VT=SNP
3	18289067	rs73034368	C	A	100	PASS	AC=37;AF=0.00738818;AN=5008;NS=2504;DP=19436;EAS_AF=0;AMR_AF=0.0043;AFR_AF=0.0008;EUR_AF=0.0308;SAS_AF=0.002;AA=C|||;VT=SNP
3	18289095	rs75237561	A	G	100	PASS	AC=30;AF=0.00599042;AN=5008;NS=2504;DP=19767;EAS_AF=0;AMR_AF=0.0115;AFR_AF=0.0008;EUR_AF=0.0169;SAS_AF=0.0041;AA=A|||;VT=SNP
3	18289404	rs9831811	G	C	100	PASS	AC=394;AF=0.0786741;AN=5008;NS=2504;DP=18803;EAS_AF=0.123;AMR_AF=0.0533;AFR_AF=0.0552;EUR_AF=0.0944;SAS_AF=0.0665;AA=G|||;VT=SNP
3	18289523	rs9869212	A	G	100	PASS	AC=393;AF=0.0784744;AN=5008;NS=2504;DP=18853;EAS_AF=0.123;AMR_AF=0.0533;AFR_AF=0.0545;EUR_AF=0.0944;SAS_AF=0.0665;AA=A|||;VT=SNP
3	18289750	rs35320569	T	C	100	PASS	AC=362;AF=0.0722843;AN=5008;NS=2504;DP=20690;EAS_AF=0.0615;AMR_AF=0.1037;AFR_AF=0.0076;EUR_AF=0.169;SAS_AF=0.0491;AA=T|||;VT=SNP
3	18290161	rs13101001	G	C	100	PASS	AC=322;AF=0.0642971;AN=5008;NS=2504;DP=19542;EAS_AF=0.12;AMR_AF=0.0476;AFR_AF=0.0061;EUR_AF=0.0944;SAS_AF=0.0665;AA=G|||;VT=SNP
3	18290188	rs35110494	C	A	100	PASS	AC=362;AF=0.0722843;AN=5008;NS=2504;DP=18800;EAS_AF=0.0615;AMR_AF=0.1037;AFR_AF=0.0076;EUR_AF=0.169;SAS_AF=0.0491;AA=C|||;VT=SNP
3	18290533	rs9828823	T	C	100	PASS	AC=2671;AF=0.533347;AN=5008;NS=2504;DP=19113;EAS_AF=0.6498;AMR_AF=0.5865;AFR_AF=0.4349;EUR_AF=0.5139;SAS_AF=0.5286;AA=C|||;VT=SNP
3	18291793	rs13065016	A	G	100	PASS	AC=263;AF=0.052516;AN=5008;NS=2504;DP=20094;EAS_AF=0.001;AMR_AF=0.0764;AFR_AF=0.0068;EUR_AF=0.169;SAS_AF=0.0307;AA=A|||;VT=SNP
3	18292790	rs59074075	C	T	100	PASS	AC=1656;AF=0.330671;AN=5008;NS=2504;DP=19898;EAS_AF=0.4623;AMR_AF=0.4092;AFR_AF=0.1929;EUR_AF=0.2455;SAS_AF=0.4131;AA=C|||;VT=SNP
3	18292840	rs67459788	C	T	100	PASS	AC=738;AF=0.147364;AN=5008;NS=2504;DP=19976;EAS_AF=0.1627;AMR_AF=0.1585;AFR_AF=0.0651;EUR_AF=0.2634;SAS_AF=0.1155;AA=T|||;VT=SNP
3	18293288	rs7430695	T	C	100	PASS	AC=348;AF=0.0694888;AN=5008;NS=2504;DP=19660;EAS_AF=0.1091;AMR_AF=0.0548;AFR_AF=0.0303;EUR_AF=0.0944;SAS_AF=0.0665;AA=C|||;VT=SNP
3	18293762	rs7373456	A	G	100	PASS	AC=2673;AF=0.533746;AN=5008;NS=2504;DP=18370;EAS_AF=0.6478;AMR_AF=0.585;AFR_AF=0.438;EUR_AF=0.5139;SAS_AF=0.5297;AA=G|||;VT=SNP
3	18293846	rs12494565	A	G	100	PASS	AC=24;AF=0.00479233;AN=5008;NS=2504;DP=18202;EAS_AF=0;AMR_AF=0.0058;AFR_AF=0;EUR_AF=0.0149;SAS_AF=0.0051;AA=A|||;VT=SNP
3	18293934	rs34059277	A	C	100	PASS	AC=263;AF=0.052516;AN=5008;NS=2504;DP=19811;EAS_AF=0.001;AMR_AF=0.0764;AFR_AF=0.0068;EUR_AF=0.169;SAS_AF=0.0307;AA=A|||;VT=SNP
3	18294022	rs7373842	T	C	100	PASS	AC=386;AF=0.0770767;AN=5008;NS=2504;DP=21422;EAS_AF=0.0575;AMR_AF=0.111;AFR_AF=0.0257;EUR_AF=0.168;SAS_AF=0.0491;AA=T|||;VT=SNP
3	18294742	rs9830505	C	G	100	PASS	AC=777;AF=0.155152;AN=5008;NS=2504;DP=18898;EAS_AF=0.1667;AMR_AF=0.1657;AFR_AF=0.0893;EUR_AF=0.2624;SAS_AF=0.1145;AA=G|||;VT=SNP
3	18294897	rs13063618	T	C	100	PASS	AC=359;AF=0.0716853;AN=5008;NS=2504;DP=17692;EAS_AF=0.0585;AMR_AF=0.1037;AFR_AF=0.0076;EUR_AF=0.169;SAS_AF=0.0491;AA=T|||;VT=SNP
3	18295064	rs56058600	T	C	100	PASS	AC=264;AF=0.0527157;AN=5008;NS=2504;DP=15107;EAS_AF=0.002;AMR_AF=0.0764;AFR_AF=0.0068;EUR_AF=0.169;SAS_AF=0.0307;AA=T|||;VT=SNP
3	18295217	rs6778065	G	A	100	PASS	AC=2653;AF=0.529752;AN=5008;NS=2504;DP=16483;EAS_AF=0.63;AMR_AF=0.585;AFR_AF=0.4372;EUR_AF=0.5129;SAS_AF=0.5297;AA=A|||;VT=SNP
3	18295905	rs6577625	A	G	100	PASS	AC=1686;AF=0.336661;AN=5008;NS=2504;DP=14440;EAS_AF=0.4831;AMR_AF=0.4092;AFR_AF=0.1967;EUR_AF=0.2475;SAS_AF=0.4151;AA=A|||;VT=SNP
3	18296884	rs67595197	A	G	100	PASS	AC=359;AF=0.0716853;AN=5008;NS=2504;DP=19835;EAS_AF=0.0585;AMR_AF=0.1037;AFR_AF=0.0076;EUR_AF=0.169;SAS_AF=0.0491;AA=A|||;VT=SNP
3	18297266	rs115270079	A	G	100	PASS	AC=38;AF=0.00758786;AN=5008;NS=2504;DP=16589;EAS_AF=0;AMR_AF=0.0043;AFR_AF=0.0008;EUR_AF=0.0179;SAS_AF=0.0164;AA=A|||;VT=SNP
3	18297289	rs7372790	C	T	100	PASS	AC=377;AF=0.0752796;AN=5008;NS=2504;DP=16710;EAS_AF=0.0575;AMR_AF=0.1052;AFR_AF=0.0212;EUR_AF=0.169;SAS_AF=0.0491;AA=T|||;VT=SNP
3	18297522	rs7373125	A	G	100	PASS	AC=358;AF=0.0714856;AN=5008;NS=2504;DP=16092;EAS_AF=0.0575;AMR_AF=0.1037;AFR_AF=0.0076;EUR_AF=0.169;SAS_AF=0.0491;AA=A|||;VT=SNP
3	18298126	rs13063533	A	T	100	PASS	AC=358;AF=0.0714856;AN=5008;NS=2504;DP=12136;EAS_AF=0.0575;AMR_AF=0.1037;AFR_AF=0.0076;EUR_AF=0.169;SAS_AF=0.0491;AA=N|||;VT=SNP
3	18298889	rs7373213	C	T	100	PASS	AC=358;AF=0.0714856;AN=5008;NS=2504;DP=13655;EAS_AF=0.0575;AMR_AF=0.1037;AFR_AF=0.0076;EUR_AF=0.169;SAS_AF=0.0491;AA=C|||;VT=SNP
3	18298997	rs34250583	T	C	100	PASS	AC=313;AF=0.0625;AN=5008;NS=2504;DP=12987;EAS_AF=0.1052;AMR_AF=0.0476;AFR_AF=0.0106;EUR_AF=0.0944;SAS_AF=0.0665;AA=T|||;VT=SNP
3	18299324	rs13092699	T	A	100	PASS	AC=709;AF=0.141573;AN=5008;NS=2504;DP=13680;EAS_AF=0.1637;AMR_AF=0.1599;AFR_AF=0.0424;EUR_AF=0.2634;SAS_AF=0.1145;AA=A|||;VT=SNP
3	18299725	rs13093440	T	C	100	PASS	AC=759;AF=0.151558;AN=5008;NS=2504;DP=16409;EAS_AF=0.1637;AMR_AF=0.1729;AFR_AF=0.0696;EUR_AF=0.2684;SAS_AF=0.1145;AA=C|||;VT=SNP
3	18300169	rs67807133	G	A	100	PASS	AC=210;AF=0.0419329;AN=5008;NS=2504;DP=16821;EAS_AF=0.0308;AMR_AF=0.0375;AFR_AF=0.0045;EUR_AF=0.0944;SAS_AF=0.0532;AA=G|||;VT=SNP
3	18300234	rs34418984	G	T	100	PASS	AC=310;AF=0.061901;AN=5008;NS=2504;DP=16638;EAS_AF=0.1042;AMR_AF=0.049;AFR_AF=0.0106;EUR_AF=0.0944;SAS_AF=0.0634;AA=G|||;VT=SNP
3	18300620	rs9834345	G	A	100	PASS	AC=2648;AF=0.528754;AN=5008;NS=2504;DP=17014;EAS_AF=0.629;AMR_AF=0.585;AFR_AF=0.4357;EUR_AF=0.5129;SAS_AF=0.5276;AA=A|||;VT=SNP
3	18301031	rs11719641	A	G	100	PASS	AC=40;AF=0.00798722;AN=5008;NS=2504;DP=17128;EAS_AF=0;AMR_AF=0.0245;AFR_AF=0.0008;EUR_AF=0.0189;SAS_AF=0.0031;AA=A|||;VT=SNP
3	18301653	rs35525216	G	A	100	PASS	AC=305;AF=0.0609026;AN=5008;NS=2504;DP=15559;EAS_AF=0.1071;AMR_AF=0.0476;AFR_AF=0.0061;EUR_AF=0.0944;SAS_AF=0.0624;AA=G|||;VT=SNP
3	18302533	rs13079156	T	C	100	PASS	AC=805;AF=0.160743;AN=5008;NS=2504;DP=20120;EAS_AF=0.1677;AMR_AF=0.1657;AFR_AF=0.1097;EUR_AF=0.2634;SAS_AF=0.1135;AA=C|||;VT=SNP
3	18302624	rs9845097	G	A	100	PASS	AC=2554;AF=0.509984;AN=5008;NS=2504;DP=19325;EAS_AF=0.629;AMR_AF=0.5778;AFR_AF=0.3714;EUR_AF=0.5089;SAS_AF=0.5276;AA=A|||;VT=SNP
3	18303361	rs13084787	T	G	100	PASS	AC=808;AF=0.161342;AN=5008;NS=2504;DP=13973;EAS_AF=0.1667;AMR_AF=0.1657;AFR_AF=0.1127;EUR_AF=0.2634;SAS_AF=0.1135;AA=G|||;VT=SNP
3	18303505	rs12714954	G	A	100	PASS	AC=781;AF=0.15595;AN=5008;NS=2504;DP=16761;EAS_AF=0.1667;AMR_AF=0.1643;AFR_AF=0.1044;EUR_AF=0.2495;SAS_AF=0.1125;AA=A|||;VT=SNP
3	18304698	rs13091605	T	G	100	PASS	AC=2669;AF=0.532947;AN=5008;NS=2504;DP=20689;EAS_AF=0.6488;AMR_AF=0.585;AFR_AF=0.4342;EUR_AF=0.5139;SAS_AF=0.5297;AA=G|||;VT=SNP
3	18305466	rs9860733	G	A	100	PASS	AC=400;AF=0.0798722;AN=5008;NS=2504;DP=18146;EAS_AF=0.1042;AMR_AF=0.0533;AFR_AF=0.0802;EUR_AF=0.0895;SAS_AF=0.0634;AA=G|||;VT=SNP
3	18305514	rs116216974	A	G	100	PASS	AC=41;AF=0.0081869;AN=5008;NS=2504;DP=18778;EAS_AF=0;AMR_AF=0.0029;AFR_AF=0.0023;EUR_AF=0.0229;SAS_AF=0.0133;AA=A|||;VT=SNP
3	18305698	rs7648073	C	A	100	PASS	AC=423;AF=0.0844649;AN=5008;NS=2504;DP=18853;EAS_AF=0.001;AMR_AF=0.0288;AFR_AF=0.1672;EUR_AF=0.0398;SAS_AF=0.1442;AA=C|||;VT=SNP
3	18305719	rs66497815	G	T	100	PASS	AC=265;AF=0.0529153;AN=5008;NS=2504;DP=18382;EAS_AF=0.002;AMR_AF=0.0764;AFR_AF=0.0068;EUR_AF=0.169;SAS_AF=0.0317;AA=G|||;VT=SNP
3	18305942	rs114222445	G	A	100	PASS	AC=28;AF=0.00559105;AN=5008;NS=2504;DP=18434;EAS_AF=0;AMR_AF=0.0072;AFR_AF=0.0008;EUR_AF=0.0149;SAS_AF=0.0072;AA=G|||;VT=SNP
3	18305996	rs9865306	G	A	100	PASS	AC=2562;AF=0.511581;AN=5008;NS=2504;DP=18316;EAS_AF=0.6339;AMR_AF=0.5764;AFR_AF=0.3722;EUR_AF=0.5099;SAS_AF=0.5297;AA=A|||;VT=SNP
3	18306447	rs111890928	A	G	100	PASS	AC=55;AF=0.0109824;AN=5008;NS=2504;DP=16888;EAS_AF=0;AMR_AF=0.0144;AFR_AF=0.0015;EUR_AF=0.0318;SAS_AF=0.0112;AA=A|||;VT=SNP
3	18306892	rs34904734	G	A	100	PASS	AC=362;AF=0.0722843;AN=5008;NS=2504;DP=18364;EAS_AF=0.0605;AMR_AF=0.1037;AFR_AF=0.0076;EUR_AF=0.169;SAS_AF=0.0501;AA=G|||;VT=SNP
3	18307130	rs6577626	A	C	100	PASS	AC=1672;AF=0.333866;AN=5008;NS=2504;DP=19249;EAS_AF=0.4673;AMR_AF=0.4063;AFR_AF=0.1974;EUR_AF=0.2515;SAS_AF=0.4141;AA=A|||;VT=SNP
3	18307352	rs35445778	A	G	100	PASS	AC=304;AF=0.0607029;AN=5008;NS=2504;DP=19045;EAS_AF=0.1091;AMR_AF=0.0476;AFR_AF=0.0061;EUR_AF=0.0895;SAS_AF=0.0644;AA=A|||;VT=SNP
3	18307712	rs13066958	T	A	100	PASS	AC=265;AF=0.0529153;AN=5008;NS=2504;DP=19438;EAS_AF=0.002;AMR_AF=0.0764;AFR_AF=0.0068;EUR_AF=0.169;SAS_AF=0.0317;AA=T|||;VT=SNP
3	18307826	rs13087192	C	G	100	PASS	AC=265;AF=0.0529153;AN=5008;NS=2504;DP=18919;EAS_AF=0.002;AMR_AF=0.0764;AFR_AF=0.0068;EUR_AF=0.169;SAS_AF=0.0317;AA=C|||;VT=SNP
3	18308095	rs13071665	T	C	100	PASS	AC=372;AF=0.0742812;AN=5008;NS=2504;DP=18691;EAS_AF=0.0605;AMR_AF=0.1052;AFR_AF=0.0144;EUR_AF=0.169;SAS_AF=0.0501;AA=T|||;VT=SNP
3	18308311	rs9876469	G	A	100	PASS	AC=784;AF=0.15655;AN=5008;NS=2504;DP=19391;EAS_AF=0.1687;AMR_AF=0.1585;AFR_AF=0.0998;EUR_AF=0.2584;SAS_AF=0.1145;AA=A|||;VT=SNP
3	18308436	rs7432753	A	G	100	PASS	AC=1667;AF=0.332867;AN=5008;NS=2504;DP=20257;EAS_AF=0.4633;AMR_AF=0.4063;AFR_AF=0.1967;EUR_AF=0.2515;SAS_AF=0.4141;AA=A|||;VT=SNP
3	18308478	rs9820982	T	C	100	PASS	AC=789;AF=0.157548;AN=5008;NS=2504;DP=21419;EAS_AF=0.1706;AMR_AF=0.1599;AFR_AF=0.1021;EUR_AF=0.2584;SAS_AF=0.1135;AA=t|||;VT=SNP
3	18310076	rs114870469	C	T	100	PASS	AC=55;AF=0.0109824;AN=5008;NS=2504;DP=18933;EAS_AF=0;AMR_AF=0.0159;AFR_AF=0.003;EUR_AF=0.0338;SAS_AF=0.0061;AA=C|||;VT=SNP
3	18310505	rs12714955	C	T	100	PASS	AC=2647;AF=0.528554;AN=5008;NS=2504;DP=18245;EAS_AF=0.629;AMR_AF=0.5836;AFR_AF=0.4349;EUR_AF=0.5139;SAS_AF=0.5276;AA=T|||;VT=SNP
3	18310727	rs56330430	A	G	100	PASS	AC=411;AF=0.0820687;AN=5008;NS=2504;DP=17690;EAS_AF=0.1062;AMR_AF=0.0548;AFR_AF=0.0862;EUR_AF=0.0895;SAS_AF=0.0634;AA=A|||;VT=SNP
3	18311376	rs13101165	T	A	100	PASS	AC=362;AF=0.0722843;AN=5008;NS=2504;DP=15305;EAS_AF=0.0615;AMR_AF=0.1037;AFR_AF=0.0076;EUR_AF=0.169;SAS_AF=0.0491;AA=T|||;VT=SNP
3	18311412	rs7641175	G	A	100	PASS	AC=4258;AF=0.85024;AN=5008;NS=2504;DP=17255;EAS_AF=0.9315;AMR_AF=0.889;AFR_AF=0.8654;EUR_AF=0.7873;SAS_AF=0.7832;AA=A|||;VT=SNP
3	18311575	rs9310547	G	A	100	PASS	AC=1666;AF=0.332668;AN=5008;NS=2504;DP=18074;EAS_AF=0.4623;AMR_AF=0.4078;AFR_AF=0.1944;EUR_AF=0.2515;SAS_AF=0.4162;AA=G|||;VT=SNP
3	18312342	rs13084812	G	A	100	PASS	AC=726;AF=0.144968;AN=5008;NS=2504;DP=19712;EAS_AF=0.1677;AMR_AF=0.1585;AFR_AF=0.059;EUR_AF=0.2584;SAS_AF=0.1115;AA=A|||;VT=SNP
3	18312460	rs34084501	C	T	100	PASS	AC=302;AF=0.0603035;AN=5008;NS=2504;DP=18912;EAS_AF=0.1091;AMR_AF=0.0476;AFR_AF=0.0061;EUR_AF=0.0895;SAS_AF=0.0624;AA=C|||;VT=SNP
3	18313624	rs9837205	A	G	100	PASS	AC=2675;AF=0.534145;AN=5008;NS=2504;DP=20036;EAS_AF=0.6458;AMR_AF=0.5836;AFR_AF=0.441;EUR_AF=0.5149;SAS_AF=0.5297;AA=G|||;VT=SNP
3	18314270	rs75155400	T	C	100	PASS	AC=387;AF=0.0772764;AN=5008;NS=2504;DP=19484;EAS_AF=0.2401;AMR_AF=0.0591;AFR_AF=0.0091;EUR_AF=0.0666;SAS_AF=0.0256;AA=T|||;VT=SNP
3	18314866	rs7653460	G	T	100	PASS	AC=334;AF=0.0666933;AN=5008;NS=2504;DP=19169;EAS_AF=0.1042;AMR_AF=0.0476;AFR_AF=0.0333;EUR_AF=0.0895;SAS_AF=0.0634;AA=G|||;VT=SNP
3	18316117	rs35441238	T	A	100	PASS	AC=361;AF=0.0720847;AN=5008;NS=2504;DP=17344;EAS_AF=0.0615;AMR_AF=0.1037;AFR_AF=0.0076;EUR_AF=0.168;SAS_AF=0.0491;AA=T|||;VT=SNP
3	18316389	rs12714956	T	C	100	PASS	AC=807;AF=0.161142;AN=5008;NS=2504;DP=17660;EAS_AF=0.1706;AMR_AF=0.1657;AFR_AF=0.1142;EUR_AF=0.2575;SAS_AF=0.1125;AA=C|||;VT=SNP
3	18316876	rs114376431	A	G	100	PASS	AC=42;AF=0.00838658;AN=5008;NS=2504;DP=19131;EAS_AF=0;AMR_AF=0.0029;AFR_AF=0.0023;EUR_AF=0.0229;SAS_AF=0.0143;AA=A|||;VT=SNP
3	18317292	rs73036342	T	A	100	PASS	AC=374;AF=0.0746805;AN=5008;NS=2504;DP=20385;EAS_AF=0.1081;AMR_AF=0.0533;AFR_AF=0.0567;EUR_AF=0.0895;SAS_AF=0.0644;AA=T|||;VT=SNP
3	18317991	rs35775134	G	C	100	PASS	AC=714;AF=0.142572;AN=5008;NS=2504;DP=19285;EAS_AF=0.1696;AMR_AF=0.1527;AFR_AF=0.0499;EUR_AF=0.2575;SAS_AF=0.1145;AA=C|||;VT=SNP
3	18318129	rs7427439	A	G	100	PASS	AC=3865;AF=0.771765;AN=5008;NS=2504;DP=17172;EAS_AF=0.9325;AMR_AF=0.8646;AFR_AF=0.7133;EUR_AF=0.7495;SAS_AF=0.6421;AA=A|||;VT=SNP
3	18318327	rs4128294	C	T	100	PASS	AC=360;AF=0.071885;AN=5008;NS=2504;DP=19652;EAS_AF=0.0605;AMR_AF=0.1037;AFR_AF=0.0076;EUR_AF=0.168;SAS_AF=0.0491;AA=C|||;VT=SNP
3	18318863	rs34630061	T	G	100	PASS	AC=361;AF=0.0720847;AN=5008;NS=2504;DP=18636;EAS_AF=0.0615;AMR_AF=0.1037;AFR_AF=0.0076;EUR_AF=0.168;SAS_AF=0.0491;AA=T|||;VT=SNP
3	18318867	rs7649246	G	A	100	PASS	AC=300;AF=0.0599042;AN=5008;NS=2504;DP=18587;EAS_AF=0.1071;AMR_AF=0.0476;AFR_AF=0.0061;EUR_AF=0.0895;SAS_AF=0.0624;AA=G|||;VT=SNP
3	18319355	rs116054111	C	T	100	PASS	AC=76;AF=0.0151757;AN=5008;NS=2504;DP=19091;EAS_AF=0;AMR_AF=0.0231;AFR_AF=0;EUR_AF=0.0268;SAS_AF=0.0337;AA=C|||;VT=SNP
3	18319785	rs7428577	T	C	100	PASS	AC=740;AF=0.147764;AN=5008;NS=2504;DP=19858;EAS_AF=0.1677;AMR_AF=0.1599;AFR_AF=0.0681;EUR_AF=0.2575;SAS_AF=0.1135;AA=C|||;VT=SNP
3	18319849	rs7427748	C	T	100	PASS	AC=738;AF=0.147364;AN=5008;NS=2504;DP=20298;EAS_AF=0.1657;AMR_AF=0.1599;AFR_AF=0.0681;EUR_AF=0.2584;SAS_AF=0.1125;AA=T|||;VT=SNP
3	18320138	rs79271887	G	A	100	PASS	AC=436;AF=0.0870607;AN=5008;NS=2504;DP=19370;EAS_AF=0.1567;AMR_AF=0.1095;AFR_AF=0.0038;EUR_AF=0.1292;SAS_AF=0.0685;AA=G|||;VT=SNP
3	18320282	rs75600480	C	A	100	PASS	AC=62;AF=0.0123802;AN=5008;NS=2504;DP=19188;EAS_AF=0.0099;AMR_AF=0.0058;AFR_AF=0.0023;EUR_AF=0.0229;SAS_AF=0.0225;AA=C|||;VT=SNP
3	18320922	rs7426729	G	A	100	PASS	AC=371;AF=0.0740815;AN=5008;NS=2504;DP=20348;EAS_AF=0.0605;AMR_AF=0.1052;AFR_AF=0.0151;EUR_AF=0.168;SAS_AF=0.0491;AA=G|||;VT=SNP
3	18321125	rs7429106	A	G	100	PASS	AC=371;AF=0.0740815;AN=5008;NS=2504;DP=19369;EAS_AF=0.0605;AMR_AF=0.1052;AFR_AF=0.0151;EUR_AF=0.168;SAS_AF=0.0491;AA=A|||;VT=SNP
3	18321317	rs13064300	C	G	100	PASS	AC=732;AF=0.146166;AN=5008;NS=2504;DP=17890;EAS_AF=0.1687;AMR_AF=0.1585;AFR_AF=0.0628;EUR_AF=0.2575;SAS_AF=0.1125;AA=G|||;VT=SNP
3	18321866	rs12486321	G	C	100	PASS	AC=1441;AF=0.28774;AN=5008;NS=2504;DP=20752;EAS_AF=0.4653;AMR_AF=0.4035;AFR_AF=0.0257;EUR_AF=0.2505;SAS_AF=0.4151;AA=G|||;VT=SNP
3	18322173	rs73036354	T	C	100	PASS	AC=70;AF=0.0139776;AN=5008;NS=2504;DP=22701;EAS_AF=0;AMR_AF=0.0202;AFR_AF=0.0008;EUR_AF=0.0527;SAS_AF=0.002;AA=T|||;VT=SNP
3	18323115	rs34078971	A	G	100	PASS	AC=362;AF=0.0722843;AN=5008;NS=2504;DP=18260;EAS_AF=0.0615;AMR_AF=0.1037;AFR_AF=0.0076;EUR_AF=0.168;SAS_AF=0.0501;AA=A|||;VT=SNP
3	18324553	rs6420998	G	A	100	PASS	AC=4722;AF=0.942891;AN=5008;NS=2504;DP=17784;EAS_AF=0.9425;AMR_AF=0.9452;AFR_AF=0.9856;EUR_AF=0.9264;SAS_AF=0.9008;AA=A|||;VT=SNP
3	18324687	rs7428531	G	A	100	PASS	AC=1436;AF=0.286741;AN=5008;NS=2504;DP=17635;EAS_AF=0.4643;AMR_AF=0.4035;AFR_AF=0.0234;EUR_AF=0.2505;SAS_AF=0.4141;AA=G|||;VT=SNP
3	18325735	rs6577627	C	T	100	PASS	AC=4927;AF=0.983826;AN=5008;NS=2504;DP=18551;EAS_AF=1;AMR_AF=0.9769;AFR_AF=1;EUR_AF=0.9712;SAS_AF=0.9632;AA=T|||;VT=SNP
3	18325997	rs13093950	C	T	100	PASS	AC=362;AF=0.0722843;AN=5008;NS=2504;DP=18837;EAS_AF=0.0615;AMR_AF=0.1037;AFR_AF=0.0083;EUR_AF=0.168;SAS_AF=0.0491;AA=C|||;VT=SNP
3	18326013	rs140478450	T	C	100	PASS	AC=19;AF=0.00379393;AN=5008;NS=2504;DP=19286;EAS_AF=0;AMR_AF=0.0029;AFR_AF=0.0008;EUR_AF=0.0159;SAS_AF=0;AA=T|||;VT=SNP
3	18326789	rs55660709	C	T	100	PASS	AC=299;AF=0.0597045;AN=5008;NS=2504;DP=17503;EAS_AF=0.1042;AMR_AF=0.049;AFR_AF=0.0068;EUR_AF=0.0895;SAS_AF=0.0624;AA=C|||;VT=SNP
3	18326931	rs35087715	C	G	100	PASS	AC=360;AF=0.071885;AN=5008;NS=2504;DP=18266;EAS_AF=0.0605;AMR_AF=0.1037;AFR_AF=0.0076;EUR_AF=0.168;SAS_AF=0.0491;AA=C|||;VT=SNP
3	18327346	rs6577628	T	G	100	PASS	AC=2152;AF=0.429712;AN=5008;NS=2504;DP=19404;EAS_AF=0.5992;AMR_AF=0.4625;AFR_AF=0.4289;EUR_AF=0.2575;SAS_AF=0.41;AA=T|||;VT=SNP
3	18327672	rs74820933	A	G	100	PASS	AC=299;AF=0.0597045;AN=5008;NS=2504;DP=17891;EAS_AF=0.0923;AMR_AF=0.0937;AFR_AF=0.0454;EUR_AF=0.0517;SAS_AF=0.0297;AA=G|||;VT=SNP
3	18328414	rs6577630	T	G	100	PASS	AC=1676;AF=0.334665;AN=5008;NS=2504;DP=17844;EAS_AF=0.4861;AMR_AF=0.4452;AFR_AF=0.23;EUR_AF=0.2445;SAS_AF=0.3344;AA=T|||;VT=SNP
3	18331662	rs6420999	T	C	100	PASS	AC=1556;AF=0.310703;AN=5008;NS=2504;DP=21372;EAS_AF=0.4792;AMR_AF=0.4366;AFR_AF=0.1278;EUR_AF=0.2445;SAS_AF=0.363;AA=T|||;VT=SNP
3	18331919	rs6577631	G	C	100	PASS	AC=1529;AF=0.305312;AN=5008;NS=2504;DP=19030;EAS_AF=0.4782;AMR_AF=0.4366;AFR_AF=0.1082;EUR_AF=0.2445;SAS_AF=0.363;AA=G|||;VT=SNP
3	18331979	rs79482706	G	T	100	PASS	AC=40;AF=0.00798722;AN=5008;NS=2504;DP=17813;EAS_AF=0;AMR_AF=0.0245;AFR_AF=0.0008;EUR_AF=0.0189;SAS_AF=0.0031;AA=G|||;VT=SNP
3	18332730	rs75288358	T	C	100	PASS	AC=81;AF=0.0161741;AN=5008;NS=2504;DP=13292;EAS_AF=0;AMR_AF=0.0173;AFR_AF=0.0015;EUR_AF=0.0507;SAS_AF=0.0164;AA=T|||;VT=SNP
3	18333187	rs116400251	G	A	100	PASS	AC=27;AF=0.00539137;AN=5008;NS=2504;DP=17578;EAS_AF=0;AMR_AF=0.0115;AFR_AF=0.0015;EUR_AF=0.0149;SAS_AF=0.002;AA=G|||;VT=SNP
3	18333725	rs7374580	A	G	100	PASS	AC=1339;AF=0.267372;AN=5008;NS=2504;DP=5678;EAS_AF=0.4812;AMR_AF=0.3818;AFR_AF=0.121;EUR_AF=0.1203;SAS_AF=0.3149;AA=A|||;VT=SNP
3	18335383	rs6577632	T	C	100	PASS	AC=3404;AF=0.679712;AN=5008;NS=2504;DP=11708;EAS_AF=0.9216;AMR_AF=0.7219;AFR_AF=0.6014;EUR_AF=0.6262;SAS_AF=0.5613;AA=C|||;VT=SNP
3	18335741	rs7374717	C	T	100	PASS	AC=1285;AF=0.256589;AN=5008;NS=2504;DP=13424;EAS_AF=0.4692;AMR_AF=0.379;AFR_AF=0.0915;EUR_AF=0.1193;SAS_AF=0.3149;AA=T|||;VT=SNP
3	18335772	rs13074689	A	G	100	PASS	AC=1370;AF=0.273562;AN=5008;NS=2504;DP=13011;EAS_AF=0.3085;AMR_AF=0.2738;AFR_AF=0.1596;EUR_AF=0.5;SAS_AF=0.1585;AA=A|||;VT=SNP
3	18336700	rs6807560	C	T	100	PASS	AC=1348;AF=0.269169;AN=5008;NS=2504;DP=22039;EAS_AF=0.3006;AMR_AF=0.2738;AFR_AF=0.1543;EUR_AF=0.494;SAS_AF=0.1575;AA=C|||;VT=SNP
3	18337030	rs62238498	C	T	100	PASS	AC=1293;AF=0.258187;AN=5008;NS=2504;DP=22140;EAS_AF=0.4692;AMR_AF=0.3804;AFR_AF=0.0983;EUR_AF=0.1193;SAS_AF=0.3129;AA=C|||;VT=SNP
3	18337122	rs13086004	G	T	100	PASS	AC=1346;AF=0.26877;AN=5008;NS=2504;DP=20979;EAS_AF=0.3006;AMR_AF=0.2738;AFR_AF=0.149;EUR_AF=0.499;SAS_AF=0.1575;AA=G|||;VT=SNP
3	18337660	rs7431399	C	T	100	PASS	AC=3234;AF=0.645767;AN=5008;NS=2504;DP=19925;EAS_AF=0.9216;AMR_AF=0.7032;AFR_AF=0.4849;EUR_AF=0.6252;SAS_AF=0.5593;AA=T|||;VT=SNP
3	18338571	rs4129992	C	T	100	PASS	AC=3280;AF=0.654952;AN=5008;NS=2504;DP=18606;EAS_AF=0.9216;AMR_AF=0.7104;AFR_AF=0.5174;EUR_AF=0.6243;SAS_AF=0.5583;AA=T|||;VT=SNP
3	18338923	rs7430812	G	A	100	PASS	AC=1343;AF=0.268171;AN=5008;NS=2504;DP=20187;EAS_AF=0.2946;AMR_AF=0.2738;AFR_AF=0.1513;EUR_AF=0.499;SAS_AF=0.1575;AA=G|||;VT=SNP
3	18339539	rs7643787	C	T	100	PASS	AC=3394;AF=0.677716;AN=5008;NS=2504;DP=18196;EAS_AF=0.9216;AMR_AF=0.7205;AFR_AF=0.5961;EUR_AF=0.6252;SAS_AF=0.5603;AA=T|||;VT=SNP
3	18339727	rs7648310	A	G	100	PASS	AC=1961;AF=0.391573;AN=5008;NS=2504;DP=17544;EAS_AF=0.627;AMR_AF=0.4395;AFR_AF=0.3805;EUR_AF=0.1262;SAS_AF=0.4029;AA=G|||;VT=SNP
3	18339777	rs9682085	A	T	100	PASS	AC=1340;AF=0.267572;AN=5008;NS=2504;DP=16269;EAS_AF=0.4752;AMR_AF=0.3833;AFR_AF=0.1263;EUR_AF=0.1193;SAS_AF=0.3149;AA=T|||;VT=SNP
3	18339989	rs111988835	A	G	100	PASS	AC=212;AF=0.0423323;AN=5008;NS=2504;DP=14564;EAS_AF=0.001;AMR_AF=0.013;AFR_AF=0.0174;EUR_AF=0.0368;SAS_AF=0.1452;AA=A|||;VT=SNP
3	18340007	rs62238500	G	A	100	PASS	AC=1317;AF=0.262979;AN=5008;NS=2504;DP=13999;EAS_AF=0.4762;AMR_AF=0.3833;AFR_AF=0.1082;EUR_AF=0.1193;SAS_AF=0.3149;AA=A|||;VT=SNP
3	18342494	rs115028405	A	G	100	PASS	AC=41;AF=0.0081869;AN=5008;NS=2504;DP=19519;EAS_AF=0;AMR_AF=0.0029;AFR_AF=0.0023;EUR_AF=0.0229;SAS_AF=0.0133;AA=A|||;VT=SNP
3	18342868	rs6577633	T	C	100	PASS	AC=3407;AF=0.680312;AN=5008;NS=2504;DP=21692;EAS_AF=0.9226;AMR_AF=0.7205;AFR_AF=0.6044;EUR_AF=0.6262;SAS_AF=0.5603;AA=C|||;VT=SNP
3	18343273	rs7616216	A	T	100	PASS	AC=1179;AF=0.235423;AN=5008;NS=2504;DP=22335;EAS_AF=0.4683;AMR_AF=0.3746;AFR_AF=0.0151;EUR_AF=0.1193;SAS_AF=0.3139;AA=A|||;VT=SNP
3	18344133	rs13096519	G	C	100	PASS	AC=1353;AF=0.270168;AN=5008;NS=2504;DP=17800;EAS_AF=0.2966;AMR_AF=0.2738;AFR_AF=0.1566;EUR_AF=0.5;SAS_AF=0.1575;AA=G|||;VT=SNP
3	18345459	rs28542556	C	T	100	PASS	AC=1325;AF=0.264577;AN=5008;NS=2504;DP=22892;EAS_AF=0.4712;AMR_AF=0.3833;AFR_AF=0.1195;EUR_AF=0.1193;SAS_AF=0.3129;AA=C|||;VT=SNP
3	18345862	rs76256716	G	A	100	PASS	AC=67;AF=0.0133786;AN=5008;NS=2504;DP=18285;EAS_AF=0;AMR_AF=0.0115;AFR_AF=0;EUR_AF=0.0268;SAS_AF=0.0327;AA=G|||;VT=SNP
3	18346890	rs6798856	G	A	100	PASS	AC=3033;AF=0.605631;AN=5008;NS=2504;DP=15092;EAS_AF=0.8165;AMR_AF=0.6859;AFR_AF=0.4614;EUR_AF=0.5954;SAS_AF=0.5368;AA=A|||;VT=SNP
3	18347138	rs62238501	G	A	100	PASS	AC=1291;AF=0.257788;AN=5008;NS=2504;DP=9758;EAS_AF=0.4702;AMR_AF=0.3833;AFR_AF=0.0946;EUR_AF=0.1193;SAS_AF=0.3129;AA=G|||;VT=SNP
3	18348007	rs111947356	A	G	100	PASS	AC=25;AF=0.00499201;AN=5008;NS=2504;DP=17815;EAS_AF=0;AMR_AF=0.0029;AFR_AF=0.0008;EUR_AF=0.0199;SAS_AF=0.002;AA=A|||;VT=SNP
3	18349870	rs13064808	T	C	100	PASS	AC=1699;AF=0.339257;AN=5008;NS=2504;DP=21295;EAS_AF=0.3016;AMR_AF=0.3112;AFR_AF=0.407;EUR_AF=0.4831;SAS_AF=0.1585;AA=T|||;VT=SNP
3	18349905	rs34450506	G	A	100	PASS	AC=3359;AF=0.670727;AN=5008;NS=2504;DP=21323;EAS_AF=0.9226;AMR_AF=0.7233;AFR_AF=0.5855;EUR_AF=0.6034;SAS_AF=0.5583;AA=A|||;VT=SNP
3	18350550	rs71312161	A	G	100	PASS	AC=295;AF=0.0589058;AN=5008;NS=2504;DP=19090;EAS_AF=0.0119;AMR_AF=0.0663;AFR_AF=0.0083;EUR_AF=0.162;SAS_AF=0.0644;AA=A|||;VT=SNP
3	18350714	rs62238502	C	G	100	PASS	AC=116;AF=0.0231629;AN=5008;NS=2504;DP=19652;EAS_AF=0;AMR_AF=0.0173;AFR_AF=0.0711;EUR_AF=0.0089;SAS_AF=0.001;AA=C|||;VT=SNP
3	18350918	rs77420664	C	G	100	PASS	AC=116;AF=0.0231629;AN=5008;NS=2504;DP=17758;EAS_AF=0;AMR_AF=0.036;AFR_AF=0.0023;EUR_AF=0.0696;SAS_AF=0.0184;AA=C|||;VT=SNP
3	18351171	rs78437254	C	T	100	PASS	AC=56;AF=0.0111821;AN=5008;NS=2504;DP=19333;EAS_AF=0;AMR_AF=0.0159;AFR_AF=0.003;EUR_AF=0.0348;SAS_AF=0.0061;AA=C|||;VT=SNP
3	18351416	rs13064309	C	G	100	PASS	AC=1309;AF=0.261382;AN=5008;NS=2504;DP=21537;EAS_AF=0.2986;AMR_AF=0.2666;AFR_AF=0.1513;EUR_AF=0.4682;SAS_AF=0.1554;AA=C|||;VT=SNP
3	18352006	rs11916255	C	T	100	PASS	AC=1301;AF=0.259784;AN=5008;NS=2504;DP=20019;EAS_AF=0.2966;AMR_AF=0.2666;AFR_AF=0.1475;EUR_AF=0.4682;SAS_AF=0.1544;AA=C|||;VT=SNP
3	18352586	rs34553248	C	A	100	PASS	AC=428;AF=0.0854633;AN=5008;NS=2504;DP=16622;EAS_AF=0.0069;AMR_AF=0.1527;AFR_AF=0.0121;EUR_AF=0.2127;SAS_AF=0.0869;AA=C|||;VT=SNP
3	18353002	rs11921478	T	G	100	PASS	AC=1317;AF=0.262979;AN=5008;NS=2504;DP=18722;EAS_AF=0.2966;AMR_AF=0.2666;AFR_AF=0.1589;EUR_AF=0.4692;SAS_AF=0.1544;AA=T|||;VT=SNP
3	18355452	rs62238503	A	T	100	PASS	AC=1292;AF=0.257987;AN=5008;NS=2504;DP=17129;EAS_AF=0.4742;AMR_AF=0.3847;AFR_AF=0.0908;EUR_AF=0.1193;SAS_AF=0.3139;AA=A|||;VT=SNP
3	18355831	rs62238504	G	A	100	PASS	AC=109;AF=0.0217652;AN=5008;NS=2504;DP=13899;EAS_AF=0;AMR_AF=0.0173;AFR_AF=0.0658;EUR_AF=0.0089;SAS_AF=0.001;AA=G|||;VT=SNP
3	18357317	rs62238505	A	C	100	PASS	AC=18;AF=0.00359425;AN=5008;NS=2504;DP=24068;EAS_AF=0;AMR_AF=0.0101;AFR_AF=0.0008;EUR_AF=0.0089;SAS_AF=0.001;AA=A|||;VT=SNP
3	18358805	rs62238506	T	A	100	PASS	AC=1286;AF=0.256789;AN=5008;NS=2504;DP=19852;EAS_AF=0.4702;AMR_AF=0.3847;AFR_AF=0.0908;EUR_AF=0.1193;SAS_AF=0.3119;AA=T|||;VT=SNP
3	18359239	rs7428282	G	A	100	PASS	AC=3364;AF=0.671725;AN=5008;NS=2504;DP=19395;EAS_AF=0.9216;AMR_AF=0.7233;AFR_AF=0.5923;EUR_AF=0.6024;SAS_AF=0.5562;AA=A|||;VT=SNP
3	18359735	rs147572893	G	A	100	PASS	AC=26;AF=0.00519169;AN=5008;NS=2504;DP=20577;EAS_AF=0;AMR_AF=0.0072;AFR_AF=0.0008;EUR_AF=0.0129;SAS_AF=0.0072;AA=G|||;VT=SNP
3	18359988	rs7622901	G	A	100	PASS	AC=1304;AF=0.260383;AN=5008;NS=2504;DP=19552;EAS_AF=0.2966;AMR_AF=0.2666;AFR_AF=0.1498;EUR_AF=0.4682;SAS_AF=0.1544;AA=G|||;VT=SNP
3	18360528	rs79046162	T	A	100	PASS	AC=36;AF=0.0071885;AN=5008;NS=2504;DP=19373;EAS_AF=0;AMR_AF=0.0245;AFR_AF=0;EUR_AF=0.0179;SAS_AF=0.001;AA=T|||;VT=SNP
3	18360831	rs7431232	A	C	100	PASS	AC=1218;AF=0.243211;AN=5008;NS=2504;DP=19318;EAS_AF=0.3006;AMR_AF=0.2651;AFR_AF=0.0817;EUR_AF=0.4692;SAS_AF=0.1544;AA=A|||;VT=SNP
3	18361019	rs7432183	T	A	100	PASS	AC=1331;AF=0.265775;AN=5008;NS=2504;DP=18492;EAS_AF=0.2996;AMR_AF=0.268;AFR_AF=0.1664;EUR_AF=0.4692;SAS_AF=0.1544;AA=T|||;VT=SNP
3	18361609	rs60152236	G	T	100	PASS	AC=1353;AF=0.270168;AN=5008;NS=2504;DP=16492;EAS_AF=0.2996;AMR_AF=0.2738;AFR_AF=0.1558;EUR_AF=0.498;SAS_AF=0.1575;AA=G|||;VT=SNP
3	18361725	rs113702495	A	G	100	PASS	AC=217;AF=0.0433307;AN=5008;NS=2504;DP=15310;EAS_AF=0.001;AMR_AF=0.013;AFR_AF=0.0174;EUR_AF=0.0368;SAS_AF=0.1503;AA=A|||;VT=SNP
3	18361759	rs73038319	A	C	100	PASS	AC=38;AF=0.00758786;AN=5008;NS=2504;DP=14494;EAS_AF=0;AMR_AF=0.0072;AFR_AF=0.0008;EUR_AF=0.0298;SAS_AF=0.002;AA=A|||;VT=SNP
3	18361831	rs11922908	A	G	100	PASS	AC=1322;AF=0.263978;AN=5008;NS=2504;DP=15177;EAS_AF=0.2996;AMR_AF=0.2666;AFR_AF=0.1596;EUR_AF=0.4692;SAS_AF=0.1554;AA=A|||;VT=SNP
3	18362322	rs112665408	C	T	100	PASS	AC=36;AF=0.0071885;AN=5008;NS=2504;DP=20680;EAS_AF=0;AMR_AF=0.0245;AFR_AF=0;EUR_AF=0.0179;SAS_AF=0.001;AA=C|||;VT=SNP
3	18362951	rs13069590	A	C	100	PASS	AC=1361;AF=0.271765;AN=5008;NS=2504;DP=18870;EAS_AF=0.3006;AMR_AF=0.2738;AFR_AF=0.1604;EUR_AF=0.499;SAS_AF=0.1575;AA=A|||;VT=SNP
3	18363661	rs11917385	G	A	100	PASS	AC=1352;AF=0.269968;AN=5008;NS=2504;DP=20297;EAS_AF=0.2976;AMR_AF=0.2738;AFR_AF=0.1573;EUR_AF=0.498;SAS_AF=0.1564;AA=G|||;VT=SNP
3	18363676	rs62238507	T	G	100	PASS	AC=1370;AF=0.273562;AN=5008;NS=2504;DP=20248;EAS_AF=0.4752;AMR_AF=0.3905;AFR_AF=0.143;EUR_AF=0.1243;SAS_AF=0.3129;AA=T|||;VT=SNP
3	18363740	rs114411527	C	T	100	PASS	AC=9;AF=0.00179712;AN=5008;NS=2504;DP=20738;EAS_AF=0;AMR_AF=0.0014;AFR_AF=0;EUR_AF=0.008;SAS_AF=0;AA=C|||;VT=SNP
3	18365254	rs6794313	G	A	100	PASS	AC=3300;AF=0.658946;AN=5008;NS=2504;DP=21650;EAS_AF=0.9216;AMR_AF=0.7147;AFR_AF=0.5303;EUR_AF=0.6252;SAS_AF=0.5573;AA=A|||;VT=SNP
3	18365786	rs9854274	T	C	100	PASS	AC=3409;AF=0.680711;AN=5008;NS=2504;DP=14204;EAS_AF=0.9216;AMR_AF=0.732;AFR_AF=0.5946;EUR_AF=0.6342;SAS_AF=0.5603;AA=C|||;VT=SNP
3	18366448	rs11924655	T	C	100	PASS	AC=1263;AF=0.252196;AN=5008;NS=2504;DP=15601;EAS_AF=0.2996;AMR_AF=0.2709;AFR_AF=0.0855;EUR_AF=0.499;SAS_AF=0.1616;AA=T|||;VT=SNP
3	18366586	rs62238521	G	C	100	PASS	AC=1277;AF=0.254992;AN=5008;NS=2504;DP=14665;EAS_AF=0.4722;AMR_AF=0.3847;AFR_AF=0.0825;EUR_AF=0.1193;SAS_AF=0.3119;AA=T|||;VT=SNP
```
