## Supplementary material for "Characterization of shared and ancestry-specific signals driving complex traits using multi-ancestry fine-mapping": mesusieoutput

```
                 eur          afr      eur_afr
   [1,] 3.635663e-05 9.097680e-05 1.185325e-05
   [2,] 6.645210e-05 5.912796e-05 1.873304e-05
   [3,] 6.353691e-05 5.903054e-05 1.817058e-05
   [4,] 6.257182e-05 5.911500e-05 1.773236e-05
   [5,] 5.168385e-05 6.203141e-05 1.482326e-05
   [6,] 6.541368e-05 5.900995e-05 1.873922e-05
   [7,] 4.988438e-05 6.176395e-05 1.461373e-05
   [8,] 6.681949e-05 5.906188e-05 1.893339e-05
   [9,] 6.275739e-05 5.903644e-05 1.796769e-05
  [10,] 6.596546e-05 5.911167e-05 1.859967e-05
  [11,] 6.461740e-05 5.902376e-05 1.844793e-05
  [12,] 6.601664e-05 5.905148e-05 1.873448e-05
  [13,] 2.927588e-05 6.212476e-05 9.315595e-06
  [14,] 2.907613e-05 6.209160e-05 9.225548e-06
  [15,] 2.931712e-05 9.278500e-05 1.015933e-05
  [16,] 6.219611e-05 5.898733e-05 1.797990e-05
  [17,] 6.357831e-05 5.908260e-05 1.804965e-05
  [18,] 7.067710e-05 5.963025e-05 2.190691e-05
  [19,] 2.919247e-05 6.216397e-05 9.339651e-06
  [20,] 6.029669e-05 5.921844e-05 1.701997e-05
  [21,] 2.739720e-05 6.284143e-05 8.602230e-06
  [22,] 4.382747e-05 9.217795e-05 1.464576e-05
  [23,] 6.171657e-05 5.912774e-05 1.748905e-05
  [24,] 2.841412e-05 6.234061e-05 9.175019e-06
  [25,] 3.896233e-05 8.967671e-05 1.310593e-05
  [26,] 2.774503e-05 6.224997e-05 8.937024e-06
  [27,] 7.124444e-05 6.103851e-05 1.818357e-05
  [28,] 6.149610e-05 5.897840e-05 1.783847e-05
  [29,] 3.183415e-05 5.974289e-05 1.039263e-05
  [30,] 3.760170e-05 7.268388e-05 1.215548e-05
  [31,] 5.375506e-05 6.197476e-05 1.635784e-05
  [32,] 6.029214e-05 5.896083e-05 1.759225e-05
  [33,] 3.590468e-05 8.477539e-05 1.224500e-05
  [34,] 7.305003e-05 5.897453e-05 2.122366e-05
  [35,] 2.911948e-05 6.415092e-05 9.838098e-06
  [36,] 2.905071e-04 9.193839e-05 7.345728e-05
  [37,] 3.336774e-05 6.267074e-05 1.079654e-05
  [38,] 2.958710e-04 9.193839e-05 7.466374e-05
  [39,] 6.562452e-05 5.931919e-05 1.890732e-05
  [40,] 5.307090e-05 6.161743e-05 1.591113e-05
  [41,] 2.919684e-05 6.259764e-05 9.454511e-06
  [42,] 2.880932e-05 6.275560e-05 9.394821e-06
  [43,] 2.909036e-05 6.270719e-05 9.469713e-06
  [44,] 3.783810e-05 8.874887e-05 1.352313e-05
  [45,] 2.523692e-05 6.306227e-05 8.283306e-06
  [46,] 5.400939e-05 6.251014e-05 1.887126e-05
  [47,] 2.667473e-05 6.512505e-05 9.018275e-06
  [48,] 5.502412e-05 6.247537e-05 1.920823e-05
  [49,] 4.877810e-05 5.905691e-05 1.455826e-05
  [50,] 3.876514e-05 6.147538e-05 1.154263e-05
  [51,] 3.807899e-05 6.237466e-05 1.134109e-05
  [52,] 5.222416e-05 5.908559e-05 1.548403e-05
  [53,] 5.968133e-05 5.908321e-05 1.761837e-05
  [54,] 5.910063e-05 5.908093e-05 1.765126e-05
  [55,] 1.137266e-04 9.626046e-05 5.190628e-05
  [56,] 5.775419e-05 6.242978e-05 2.014574e-05
  [57,] 2.369026e-05 6.271543e-05 7.573549e-06
  [58,] 2.646349e-05 6.318808e-05 8.712573e-06
  [59,] 6.348927e-05 5.905665e-05 1.847119e-05
  [60,] 5.174146e-05 5.910780e-05 1.514987e-05
  [61,] 2.494526e-05 6.111569e-05 7.936883e-06
  [62,] 1.255251e-04 7.020865e-05 3.206151e-05
  [63,] 9.555759e-05 5.943471e-05 2.530116e-05
  [64,] 4.744584e-05 5.897814e-05 1.438781e-05
  [65,] 1.202700e-04 5.946081e-05 3.103518e-05
  [66,] 3.421103e-05 7.003507e-05 9.443109e-06
  [67,] 1.142125e-04 5.934513e-05 2.990921e-05
  [68,] 4.829068e-05 5.903026e-05 1.483622e-05
  [69,] 1.165612e-04 5.911248e-05 3.134360e-05
  [70,] 3.620257e-05 7.575831e-05 1.142158e-05
  [71,] 1.198739e-04 5.935633e-05 3.122099e-05
  [72,] 4.829536e-05 9.153804e-05 1.595469e-05
  [73,] 1.001112e-04 5.940834e-05 2.652326e-05
  [74,] 1.128644e-04 5.950980e-05 2.917957e-05
  [75,] 1.106116e-04 5.980940e-05 2.809258e-05
  [76,] 3.791420e-05 6.208052e-05 1.121910e-05
  [77,] 1.076934e-04 5.995134e-05 2.719947e-05
  [78,] 1.243284e-04 5.934688e-05 3.226733e-05
  [79,] 8.487713e-04 6.760722e-05 1.162566e-04
  [80,] 3.745833e-05 6.178877e-05 1.126200e-05
  [81,] 3.538354e-05 6.771112e-05 9.827451e-06
  [82,] 4.566129e-05 6.069768e-05 1.249929e-05
  [83,] 2.430495e-04 9.404203e-05 5.632197e-05
  [84,] 2.295214e-04 9.403677e-05 5.372932e-05
  [85,] 2.412500e-04 9.428671e-05 5.544880e-05
  [86,] 2.761994e-04 9.299245e-05 6.709066e-05
  [87,] 7.037559e-05 6.443840e-05 1.773556e-05
  [88,] 2.371755e-04 9.405170e-05 5.516293e-05
  [89,] 2.373551e-04 9.403067e-05 5.524507e-05
  [90,] 2.433195e-04 9.404220e-05 5.637379e-05
  [91,] 2.433669e-04 9.469840e-05 5.498048e-05
  [92,] 2.456539e-04 9.386542e-05 5.727080e-05
  [93,] 2.435711e-04 9.386928e-05 5.685594e-05
  [94,] 2.453061e-04 9.471605e-05 5.532533e-05
  [95,] 1.134866e-04 5.936753e-05 2.964086e-05
  [96,] 2.504012e-04 9.419745e-05 5.739269e-05
  [97,] 2.438075e-04 9.416037e-05 5.621688e-05
  [98,] 2.430668e-04 9.420261e-05 5.598090e-05
  [99,] 2.431726e-04 9.419745e-05 5.601266e-05
 [100,] 2.678582e-04 9.310213e-05 6.373660e-05
 [101,] 2.443362e-04 9.418359e-05 5.626562e-05
 [102,] 2.432241e-04 9.410513e-05 5.627487e-05
 [103,] 2.637796e-04 9.349072e-05 6.091759e-05
 [104,] 2.430782e-04 9.419745e-05 5.599459e-05
 [105,] 2.432004e-04 9.454759e-05 5.524064e-05
 [106,] 7.385046e-04 6.759758e-05 1.042271e-04
 [107,] 2.477452e-04 9.419437e-05 5.688900e-05
 [108,] 2.442231e-04 9.422223e-05 5.616278e-05
 [109,] 2.418188e-04 9.418735e-05 5.577604e-05
 [110,] 5.332004e-05 6.490679e-05 1.538119e-05
 [111,] 2.432995e-04 9.419352e-05 5.604613e-05
 [112,] 2.431809e-04 9.461709e-05 5.513370e-05
 [113,] 8.336863e-04 6.755363e-05 1.121318e-04
 [114,] 2.426775e-04 9.419867e-05 5.591519e-05
 [115,] 2.415176e-04 9.418398e-05 5.572467e-05
 [116,] 2.357430e-04 9.419728e-05 5.458750e-05
 [117,] 2.457141e-04 9.418617e-05 5.652339e-05
 [118,] 2.135663e-04 9.421042e-05 5.020565e-05
 [119,] 2.482434e-04 9.419000e-05 5.699685e-05
 [120,] 2.430354e-04 9.419177e-05 5.599919e-05
 [121,] 2.265314e-04 9.419745e-05 5.282148e-05
 [122,] 2.529360e-04 9.422425e-05 5.781561e-05
 [123,] 2.430261e-04 9.418618e-05 5.600995e-05
 [124,] 2.447952e-04 9.418916e-05 5.634317e-05
 [125,] 2.437511e-04 9.399128e-05 5.661968e-05
 [126,] 2.574173e-04 9.438189e-05 5.835670e-05
 [127,] 2.482908e-04 9.450722e-05 5.633541e-05
 [128,] 7.796160e-04 6.775087e-05 9.419842e-05
 [129,] 2.428455e-04 9.469468e-05 5.491301e-05
 [130,] 2.426762e-04 9.419745e-05 5.591763e-05
 [131,] 2.348478e-04 9.419901e-05 5.441181e-05
 [132,] 2.611433e-04 8.879493e-05 7.178730e-05
 [133,] 2.436286e-04 9.419745e-05 5.609993e-05
 [134,] 2.431995e-04 9.417067e-05 5.612170e-05
 [135,] 2.420784e-04 9.472718e-05 5.470392e-05
 [136,] 2.428960e-04 9.470868e-05 5.489413e-05
 [137,] 2.433417e-04 9.509138e-05 5.419339e-05
 [138,] 2.430114e-04 9.511163e-05 5.407655e-05
 [139,] 2.424181e-04 9.571535e-05 5.293812e-05
 [140,] 2.359132e-04 9.508021e-05 5.285972e-05
 [141,] 2.367248e-04 9.537012e-05 5.246119e-05
 [142,] 2.412619e-04 9.506325e-05 5.386661e-05
 [143,] 2.430455e-04 9.545450e-05 5.344527e-05
 [144,] 2.428373e-04 9.542564e-05 5.345763e-05
 [145,] 2.431806e-04 9.543855e-05 5.349730e-05
 [146,] 2.453852e-04 9.543576e-05 5.389223e-05
 [147,] 2.430685e-04 9.542781e-05 5.349622e-05
 [148,] 2.430752e-04 9.560501e-05 5.356863e-05
 [149,] 2.650226e-04 9.530047e-05 5.761379e-05
 [150,] 3.997335e-05 9.118194e-05 1.382878e-05
 [151,] 9.862248e-04 6.836102e-05 1.168214e-04
 [152,] 9.508253e-04 6.836547e-05 1.232162e-04
 [153,] 9.339129e-04 6.836669e-05 1.211956e-04
 [154,] 9.267401e-04 6.836369e-05 1.222783e-04
 [155,] 8.930227e-04 6.836270e-05 1.185273e-04
 [156,] 8.923744e-04 6.836593e-05 1.191881e-04
 [157,] 8.909903e-04 6.836751e-05 1.187564e-04
 [158,] 8.464601e-04 6.836667e-05 1.163359e-04
 [159,] 8.953366e-04 6.837388e-05 1.217157e-04
 [160,] 8.886545e-04 6.837316e-05 1.213612e-04
 [161,] 8.770400e-04 6.843715e-05 1.260025e-04
 [162,] 2.877547e-05 8.047579e-05 8.014577e-06
 [163,] 8.895967e-04 6.836394e-05 1.196310e-04
 [164,] 8.819172e-04 6.836176e-05 1.185434e-04
 [165,] 2.449599e-04 9.538298e-05 5.399379e-05
 [166,] 8.185496e-04 6.837587e-05 1.146442e-04
 [167,] 8.764116e-04 6.836440e-05 1.183206e-04
 [168,] 8.838455e-04 6.836156e-05 1.192684e-04
 [169,] 7.147528e-04 6.848206e-05 1.234009e-04
 [170,] 8.800844e-04 6.837196e-05 1.168486e-04
 [171,] 6.861837e-04 6.864061e-05 1.061144e-04
 [172,] 8.950927e-04 6.837305e-05 1.202493e-04
 [173,] 2.532486e-04 9.586255e-05 5.465419e-05
 [174,] 1.154599e-03 6.840188e-05 1.502200e-04
 [175,] 2.423972e-04 9.584519e-05 5.314340e-05
 [176,] 1.093296e-03 6.846459e-05 1.500692e-04
 [177,] 8.879778e-04 6.836552e-05 1.176350e-04
 [178,] 8.899955e-04 6.837300e-05 1.211219e-04
 [179,] 8.406445e-04 6.837116e-05 1.139758e-04
 [180,] 9.004827e-04 6.837762e-05 1.229521e-04
 [181,] 8.407878e-04 6.839434e-05 1.182461e-04
 [182,] 3.342353e-05 8.850694e-05 1.103831e-05
 [183,] 4.835123e-05 9.161481e-05 1.613995e-05
 [184,] 2.725093e-04 9.118609e-05 6.136232e-05
 [185,] 7.311321e-04 7.060302e-05 1.425546e-04
 [186,] 9.612367e-04 6.838158e-05 1.270433e-04
 [187,] 9.515062e-05 5.965290e-05 2.475008e-05
 [188,] 3.390005e-05 6.634363e-05 9.695296e-06
 [189,] 9.934001e-04 6.844024e-05 1.354655e-04
 [190,] 7.026609e-04 6.847112e-05 1.044962e-04
 [191,] 8.650738e-04 6.854594e-05 1.118928e-04
 [192,] 2.804131e-05 8.848677e-05 9.308707e-06
 [193,] 8.338225e-04 6.853176e-05 9.589585e-05
 [194,] 8.147826e-04 6.879545e-05 9.037882e-05
 [195,] 7.411391e-04 6.833025e-05 8.649403e-05
 [196,] 1.161228e-03 6.804586e-05 1.847660e-04
 [197,] 1.352057e-04 5.909299e-05 3.676118e-05
 [198,] 1.370397e-04 5.906346e-05 3.806522e-05
 [199,] 4.487037e-05 6.829657e-05 1.563000e-05
 [200,] 4.613418e-05 6.166829e-05 1.311980e-05
 [201,] 1.073350e-04 5.949267e-05 3.062278e-05
 [202,] 1.329853e-04 5.910145e-05 3.604146e-05
 [203,] 6.293709e-05 6.205595e-05 2.176534e-05
 [204,] 1.228487e-04 5.950371e-05 3.365813e-05
 [205,] 3.241160e-05 9.060728e-05 1.070733e-05
 [206,] 6.141248e-05 6.355943e-05 2.203786e-05
 [207,] 1.322019e-04 5.914278e-05 3.784845e-05
 [208,] 1.223274e-04 5.953735e-05 3.348400e-05
 [209,] 1.220712e-04 5.907157e-05 3.385978e-05
 [210,] 9.993439e-05 6.157468e-05 3.034984e-05
 [211,] 2.514510e-04 8.982042e-05 6.160454e-05
 [212,] 1.131250e-04 5.910794e-05 3.111573e-05
 [213,] 3.978783e-05 9.137111e-05 1.317962e-05
 [214,] 5.441476e-05 5.945656e-05 1.556796e-05
 [215,] 5.844428e-05 5.966996e-05 1.635930e-05
 [216,] 3.319906e-05 9.446846e-05 1.075995e-05
 [217,] 1.398994e-04 5.913782e-05 3.884195e-05
 [218,] 1.369994e-04 5.914182e-05 3.758763e-05
 [219,] 4.133840e-05 6.348631e-05 1.219563e-05
 [220,] 1.181202e-04 5.920217e-05 3.207745e-05
 [221,] 3.317951e-05 6.746915e-05 9.624136e-06
 [222,] 5.301528e-05 5.955745e-05 1.559988e-05
 [223,] 4.890388e-05 6.042308e-05 1.586366e-05
 [224,] 1.339534e-04 5.935745e-05 3.613909e-05
 [225,] 5.910013e-05 5.948060e-05 1.683934e-05
 [226,] 2.762239e-04 9.985854e-05 1.520418e-04
 [227,] 1.319469e-04 5.933204e-05 3.611056e-05
 [228,] 6.093156e-05 5.933311e-05 1.732389e-05
 [229,] 5.988906e-05 6.070588e-05 1.623470e-05
 [230,] 1.735995e-04 8.176535e-05 2.898870e-05
 [231,] 1.617091e-04 8.243375e-05 2.756143e-05
 [232,] 2.563084e-04 8.050661e-05 6.839820e-05
 [233,] 2.357984e-04 8.047802e-05 6.333135e-05
 [234,] 2.439875e-04 8.054647e-05 6.593423e-05
 [235,] 2.440828e-04 8.059464e-05 6.158801e-05
 [236,] 2.989717e-04 8.054625e-05 6.995118e-05
 [237,] 3.089627e-05 9.103267e-05 8.106011e-06
 [238,] 4.702792e-05 1.057262e-04 1.889649e-05
 [239,] 4.887250e-05 9.193168e-05 1.563556e-05
 [240,] 3.502741e-05 6.985834e-05 1.114627e-05
 [241,] 5.460483e-05 1.045327e-04 2.283169e-05
 [242,] 4.920718e-05 9.129620e-05 1.584650e-05
 [243,] 4.186022e-05 6.084242e-05 1.160552e-05
 [244,] 5.330197e-05 9.133227e-05 1.705865e-05
 [245,] 3.200869e-05 9.397446e-05 8.098343e-06
 [246,] 6.031969e-05 1.334357e-04 3.264621e-05
 [247,] 5.936311e-05 1.308489e-04 3.159700e-05
 [248,] 2.571269e-05 1.181725e-04 7.158898e-06
 [249,] 3.691743e-05 1.138313e-04 1.365536e-05
 [250,] 2.759211e-05 6.678967e-05 8.462174e-06
 [251,] 2.755387e-05 6.977961e-05 8.954009e-06
 [252,] 5.663563e-05 9.263830e-05 1.758193e-05
 [253,] 2.690098e-05 6.569378e-05 8.393747e-06
 [254,] 2.456452e-05 6.508269e-05 8.335960e-06
 [255,] 2.370669e-05 6.275761e-05 7.290521e-06
 [256,] 2.735456e-05 6.511230e-05 8.664495e-06
 [257,] 5.276463e-05 9.259857e-05 1.650425e-05
 [258,] 2.239074e-05 6.637687e-05 7.169216e-06
 [259,] 5.557341e-05 9.259368e-05 1.729420e-05
 [260,] 5.427180e-05 9.251041e-05 1.695534e-05
 [261,] 2.452431e-05 6.335401e-05 7.423746e-06
 [262,] 2.411762e-05 6.498851e-05 8.131860e-06
 [263,] 5.528840e-05 9.258848e-05 1.721619e-05
 [264,] 2.891662e-05 6.612056e-05 8.849460e-06
 [265,] 3.340448e-05 9.292576e-05 1.119225e-05
 [266,] 3.343952e-05 9.294299e-05 1.122164e-05
 [267,] 2.400770e-05 6.607004e-05 7.273697e-06
 [268,] 2.399670e-05 6.540969e-05 7.280606e-06
 [269,] 5.150605e-04 1.458299e-04 4.546916e-04
 [270,] 4.763510e-04 7.920614e-05 1.625080e-04
 [271,] 2.721742e-05 6.506296e-05 9.367449e-06
 [272,] 2.976915e-05 6.577354e-05 9.129760e-06
 [273,] 2.231938e-05 6.679150e-05 7.211317e-06
 [274,] 3.029434e-05 6.567171e-05 9.286603e-06
 [275,] 7.083280e-04 8.214350e-05 3.089907e-04
 [276,] 2.400366e-05 6.939213e-05 7.227658e-06
 [277,] 2.376830e-05 6.796089e-05 7.214518e-06
 [278,] 6.231643e-04 7.736003e-05 2.457617e-04
 [279,] 6.716467e-05 9.301104e-05 2.332480e-05
 [280,] 6.365939e-04 1.237682e-04 4.783163e-04
 [281,] 5.538701e-04 7.868603e-05 2.281423e-04
 [282,] 5.013344e-04 7.819407e-05 2.038276e-04
 [283,] 2.421674e-05 6.748892e-05 7.280559e-06
 [284,] 3.168797e-04 8.232169e-05 1.421218e-04
 [285,] 5.765652e-04 7.743408e-05 2.233788e-04
 [286,] 5.693236e-04 7.753516e-05 2.262682e-04
 [287,] 3.008109e-05 6.701964e-05 9.033989e-06
 [288,] 5.357269e-04 7.735670e-05 2.119513e-04
 [289,] 2.521691e-05 7.094872e-05 7.839491e-06
 [290,] 7.251544e-04 8.151806e-05 3.105330e-04
 [291,] 6.909919e-04 8.003656e-05 2.828032e-04
 [292,] 6.846422e-04 8.137361e-05 2.919328e-04
 [293,] 7.201563e-04 8.097592e-05 3.034012e-04
 [294,] 7.826649e-04 7.971673e-05 3.162839e-04
 [295,] 5.271981e-04 8.020729e-05 1.887239e-04
 [296,] 2.381423e-05 6.830491e-05 7.216558e-06
 [297,] 7.336761e-04 8.127045e-05 3.118199e-04
 [298,] 7.199232e-04 8.101055e-05 3.036361e-04
 [299,] 6.930341e-04 8.183352e-05 2.995766e-04
 [300,] 3.026041e-05 6.713664e-05 9.062774e-06
 [301,] 3.867167e-04 7.887736e-05 1.475994e-04
 [302,] 3.842091e-04 7.784679e-05 1.412415e-04
 [303,] 3.924289e-04 7.856994e-05 1.481479e-04
 [304,] 2.891845e-05 6.704758e-05 8.744028e-06
 [305,] 4.030529e-04 7.877844e-05 1.532326e-04
 [306,] 4.056222e-04 7.830154e-05 1.515604e-04
 [307,] 4.059134e-04 7.826712e-05 1.514779e-04
 [308,] 4.059633e-04 7.804747e-05 1.502143e-04
 [309,] 3.786004e-04 7.927851e-05 1.465084e-04
 [310,] 2.360623e-05 7.259318e-05 7.161798e-06
 [311,] 3.915778e-04 7.819328e-05 1.457827e-04
 [312,] 3.719251e-04 7.767807e-05 1.358800e-04
 [313,] 3.067686e-05 6.732816e-05 9.145891e-06
 [314,] 3.725375e-04 7.772825e-05 1.363968e-04
 [315,] 3.522472e-04 7.951589e-05 1.362473e-04
 [316,] 3.924738e-04 7.807823e-05 1.454868e-04
 [317,] 4.015890e-04 7.722428e-05 1.458606e-04
 [318,] 3.861974e-04 7.823343e-05 1.439756e-04
 [319,] 3.868579e-04 7.838844e-05 1.450549e-04
 [320,] 2.979172e-05 7.053020e-05 8.631616e-06
 [321,] 3.874433e-04 7.801089e-05 1.432432e-04
 [322,] 3.634606e-04 7.779230e-05 1.328023e-04
 [323,] 4.168101e-04 7.739026e-05 1.467552e-04
 [324,] 3.697153e-04 7.773686e-05 1.347042e-04
 [325,] 3.688055e-04 7.877948e-05 1.397546e-04
 [326,] 2.632395e-05 7.348300e-05 9.704980e-06
 [327,] 3.010789e-05 6.794544e-05 8.940253e-06
 [328,] 2.810643e-05 6.786331e-05 8.446971e-06
 [329,] 2.424701e-05 6.872686e-05 7.265772e-06
 [330,] 4.102936e-04 7.782643e-05 1.495897e-04
 [331,] 4.800678e-04 1.112628e-04 3.115334e-04
 [332,] 4.932168e-04 1.123545e-04 3.255261e-04
 [333,] 3.661916e-04 8.191595e-05 1.505574e-04
 [334,] 2.970756e-04 7.269132e-05 8.750771e-05
 [335,] 5.755597e-04 1.358000e-04 4.746978e-04
 [336,] 2.321658e-05 7.072525e-05 7.140417e-06
 [337,] 5.282153e-04 7.988632e-05 1.850978e-04
 [338,] 6.524686e-04 1.263029e-04 5.440861e-04
 [339,] 3.673133e-05 9.377888e-05 1.220352e-05
 [340,] 2.606643e-05 1.085656e-04 7.729326e-06
 [341,] 6.545844e-04 1.134826e-04 4.394930e-04
 [342,] 2.266673e-05 6.429788e-05 7.130974e-06
 [343,] 3.524095e-05 6.470316e-05 1.259643e-05
 [344,] 5.353501e-04 7.200302e-05 1.050026e-04
 [345,] 2.282198e-05 6.959970e-05 7.131718e-06
 [346,] 2.290244e-05 6.890381e-05 7.134396e-06
 [347,] 3.670051e-05 6.483543e-05 1.319398e-05
 [348,] 4.968773e-04 1.191617e-04 3.394401e-04
 [349,] 4.473358e-04 1.182509e-04 2.988182e-04
 [350,] 2.473983e-05 9.698658e-05 7.589460e-06
 [351,] 4.732536e-04 7.643780e-05 1.311234e-04
 [352,] 2.250094e-05 6.249329e-05 7.126887e-06
 [353,] 3.551212e-04 7.600706e-05 1.213054e-04
 [354,] 2.516716e-05 6.815151e-05 7.707009e-06
 [355,] 2.456929e-05 7.156087e-05 7.572815e-06
 [356,] 2.430305e-05 1.182021e-04 7.628831e-06
 [357,] 2.395398e-05 1.173404e-04 7.554704e-06
 [358,] 2.328219e-04 6.923770e-05 6.736434e-05
 [359,] 4.874673e-04 1.629866e-04 4.847844e-04
 [360,] 3.112794e-05 7.451730e-05 1.008857e-05
 [361,] 2.343809e-05 7.401508e-05 7.482399e-06
 [362,] 4.507666e-05 6.182906e-05 1.484818e-05
 [363,] 5.168941e-04 1.760430e-04 5.586023e-04
 [364,] 3.413387e-04 1.505155e-04 2.934844e-04
 [365,] 2.336659e-05 1.200740e-04 7.705422e-06
 [366,] 3.924006e-04 1.602496e-04 3.680846e-04
 [367,] 2.352845e-05 1.144339e-04 7.618703e-06
 [368,] 2.961774e-04 1.277424e-04 2.618326e-04
 [369,] 3.766202e-04 1.686438e-04 3.687826e-04
 [370,] 3.595681e-04 1.623823e-04 3.361902e-04
 [371,] 2.382095e-05 1.278973e-04 7.617280e-06
 [372,] 3.591612e-04 1.488181e-04 3.835137e-04
 [373,] 3.213595e-04 1.391750e-04 2.497550e-04
 [374,] 3.792248e-04 1.506618e-04 3.283621e-04
 [375,] 2.449630e-05 1.229527e-04 7.538600e-06
 [376,] 2.237373e-05 1.846002e-04 7.944187e-06
 [377,] 4.259889e-05 1.197708e-04 1.139053e-05
 [378,] 3.862140e-04 9.227423e-05 1.186759e-04
 [379,] 2.714640e-05 1.323942e-04 1.132669e-05
 [380,] 2.383232e-05 7.960281e-05 7.139845e-06
 [381,] 4.120811e-05 1.478482e-04 1.572540e-05
 [382,] 2.301143e-05 2.242766e-04 8.492584e-06
 [383,] 4.742846e-04 9.342186e-05 1.282248e-04
 [384,] 7.513492e-05 1.094142e-04 3.676803e-05
 [385,] 2.302674e-05 2.301743e-04 8.663874e-06
 [386,] 1.344077e-04 9.858115e-05 3.410772e-05
 [387,] 6.916526e-05 1.137697e-04 3.417876e-05
 [388,] 6.863419e-05 1.424126e-04 4.045996e-05
 [389,] 2.298021e-05 1.299573e-04 8.162998e-06
 [390,] 2.518142e-05 1.142968e-04 7.140615e-06
 [391,] 1.254928e-04 9.585421e-05 3.359751e-05
 [392,] 2.477345e-05 1.175343e-04 7.113524e-06
 [393,] 1.258556e-04 9.637633e-05 3.335868e-05
 [394,] 1.424480e-04 9.078486e-05 4.406697e-05
 [395,] 4.418721e-05 9.870763e-05 1.525669e-05
 [396,] 2.286703e-05 1.251614e-04 7.269946e-06
 [397,] 7.154006e-05 1.021867e-04 3.048824e-05
 [398,] 2.295302e-05 1.156072e-04 8.116964e-06
 [399,] 2.477144e-05 8.452670e-05 7.190229e-06
 [400,] 6.288365e-05 7.421818e-05 1.960126e-05
 [401,] 3.701160e-05 6.897583e-05 9.672108e-06
 [402,] 3.980535e-05 6.745358e-05 1.025450e-05
 [403,] 2.520780e-05 9.450532e-05 7.326170e-06
 [404,] 2.852675e-04 9.238963e-05 8.515710e-05
 [405,] 3.051622e-04 9.238877e-05 9.089576e-05
 [406,] 2.558296e-05 6.681465e-05 7.523477e-06
 [407,] 2.299053e-05 8.655635e-05 7.866854e-06
 [408,] 6.204016e-05 1.092378e-04 2.824321e-05
 [409,] 6.176379e-05 1.076082e-04 2.772329e-05
 [410,] 2.315039e-05 8.938681e-05 8.091139e-06
 [411,] 2.598308e-05 8.305587e-05 7.319473e-06
 [412,] 1.492862e-04 9.527961e-05 3.963623e-05
 [413,] 6.081266e-05 9.996139e-05 2.616334e-05
 [414,] 5.995774e-05 7.748990e-05 2.058739e-05
 [415,] 1.375749e-04 9.554065e-05 3.659034e-05
 [416,] 1.297713e-04 9.579251e-05 3.465049e-05
 [417,] 2.291237e-05 9.123433e-05 7.637707e-06
 [418,] 2.293117e-05 8.922715e-05 7.835693e-06
 [419,] 6.224762e-05 7.893121e-05 2.213532e-05
 [420,] 2.577767e-05 1.062215e-04 7.198033e-06
 [421,] 6.515303e-05 1.034633e-04 2.871347e-05
 [422,] 1.593778e-04 9.615214e-05 4.143815e-05
 [423,] 2.305672e-05 8.856805e-05 7.988087e-06
 [424,] 2.306937e-05 8.633486e-05 7.967713e-06
 [425,] 2.637492e-05 1.052954e-04 7.247670e-06
 [426,] 2.430313e-05 1.189033e-04 7.133306e-06
 [427,] 1.425519e-04 9.571422e-05 3.765192e-05
 [428,] 1.409309e-04 9.613812e-05 3.708561e-05
 [429,] 3.867886e-04 9.259278e-05 1.122370e-04
 [430,] 2.334246e-05 6.887328e-05 7.160776e-06
 [431,] 1.336732e-04 9.558512e-05 3.572598e-05
 [432,] 1.359791e-04 9.614827e-05 3.590952e-05
 [433,] 2.305732e-05 6.467901e-05 7.370079e-06
 [434,] 6.074588e-05 9.083663e-05 2.371676e-05
 [435,] 6.059986e-05 8.787427e-05 2.270631e-05
 [436,] 2.877548e-05 6.374939e-05 8.381664e-06
 [437,] 3.200984e-04 9.262218e-05 9.311967e-05
 [438,] 6.654173e-05 9.403501e-05 2.648552e-05
 [439,] 6.709730e-05 9.927608e-05 2.653753e-05
 [440,] 2.693609e-05 6.766469e-05 7.794716e-06
 [441,] 1.072114e-04 8.306907e-05 4.814598e-05
 [442,] 1.315597e-04 9.565253e-05 3.518236e-05
 [443,] 1.301612e-04 9.492829e-05 3.525168e-05
 [444,] 1.322053e-04 9.568580e-05 3.531416e-05
 [445,] 4.329834e-05 6.652570e-05 1.498963e-05
 [446,] 4.308404e-05 6.563293e-05 1.482370e-05
 [447,] 2.653572e-05 1.460445e-04 1.054960e-05
 [448,] 3.480908e-05 6.311677e-05 1.138267e-05
 [449,] 5.610095e-05 1.103416e-04 1.359020e-05
 [450,] 1.388773e-04 9.520170e-05 3.714234e-05
 [451,] 4.839430e-05 8.321456e-05 1.807649e-05
 [452,] 6.247401e-05 8.705911e-05 2.312841e-05
 [453,] 5.409027e-04 1.337011e-04 4.998321e-04
 [454,] 5.820148e-05 9.094476e-05 2.251191e-05
 [455,] 1.225583e-04 9.502546e-05 3.343440e-05
 [456,] 2.123257e-04 1.068547e-04 1.275633e-04
 [457,] 4.432532e-05 7.380240e-05 1.635676e-05
 [458,] 1.346310e-04 9.634987e-05 3.543325e-05
 [459,] 1.298102e-04 9.473380e-05 3.547267e-05
 [460,] 7.771769e-05 9.741432e-05 3.298365e-05
 [461,] 5.957612e-05 8.036221e-05 2.514167e-05
 [462,] 5.084095e-05 9.094775e-05 1.262077e-05
 [463,] 8.273450e-05 9.583938e-05 3.470848e-05
 [464,] 4.265811e-05 7.421274e-05 1.596118e-05
 [465,] 3.794365e-05 6.285417e-05 1.237016e-05
 [466,] 7.774764e-05 9.616652e-05 3.246273e-05
 [467,] 4.968396e-05 1.191227e-04 1.293229e-05
 [468,] 8.532007e-05 7.010105e-05 2.233847e-05
 [469,] 5.255151e-05 7.807249e-05 1.883564e-05
 [470,] 3.402205e-05 8.173503e-05 1.039645e-05
 [471,] 8.263066e-05 7.531522e-05 2.368437e-05
 [472,] 1.344103e-04 9.532348e-05 3.613483e-05
 [473,] 3.271889e-05 1.503257e-04 1.448062e-05
 [474,] 3.453221e-04 8.754882e-05 9.476574e-05
 [475,] 3.246692e-05 1.467585e-04 1.422476e-05
 [476,] 7.044062e-04 2.050380e-04 1.205233e-03
 [477,] 1.107833e-03 1.737312e-04 1.664827e-03
 [478,] 9.421262e-04 1.945464e-04 1.592473e-03
 [479,] 3.361886e-05 9.038844e-05 1.143325e-05
 [480,] 3.774630e-05 7.252696e-05 1.379441e-05
 [481,] 5.546610e-04 1.463477e-04 6.227154e-04
 [482,] 3.327105e-05 9.032157e-05 1.128931e-05
 [483,] 2.788212e-05 7.242425e-05 8.732567e-06
 [484,] 3.449809e-05 5.988980e-05 1.059561e-05
 [485,] 2.461093e-04 7.168634e-05 9.559883e-05
 [486,] 7.189419e-05 6.189278e-05 1.792509e-05
 [487,] 7.482437e-05 6.404501e-05 1.926359e-05
 [488,] 3.183765e-04 9.210934e-05 9.676378e-05
 [489,] 8.030250e-05 6.388653e-05 2.033586e-05
 [490,] 3.249121e-04 9.146809e-05 1.009361e-04
 [491,] 7.483532e-05 6.406798e-05 1.927772e-05
 [492,] 7.463896e-05 6.374769e-05 1.904958e-05
 [493,] 7.553663e-05 6.404817e-05 1.944318e-05
 [494,] 8.186332e-05 9.835701e-05 3.548045e-05
 [495,] 1.780762e-04 9.353043e-05 8.328244e-05
 [496,] 7.987951e-05 6.374522e-05 2.014385e-05
 [497,] 7.457501e-05 6.356461e-05 1.892768e-05
 [498,] 1.041537e-04 8.194535e-05 4.139894e-05
 [499,] 8.344471e-05 9.754532e-05 3.591076e-05
 [500,] 1.298927e-04 9.859070e-05 6.367801e-05
 [501,] 1.293290e-04 9.868098e-05 6.344290e-05
 [502,] 1.045867e-04 8.136316e-05 4.108004e-05
 [503,] 1.368582e-04 9.467476e-05 3.726875e-05
 [504,] 1.031131e-04 9.251880e-05 3.026592e-05
 [505,] 8.382075e-05 8.871175e-05 2.162250e-05
 [506,] 4.328410e-05 1.019102e-04 1.575398e-05
 [507,] 4.455129e-05 1.034244e-04 1.504149e-05
 [508,] 9.819554e-05 6.892675e-05 2.910882e-05
 [509,] 7.470004e-05 6.418771e-05 1.999091e-05
 [510,] 3.228285e-05 6.199836e-05 9.540330e-06
 [511,] 3.287143e-05 9.264905e-05 8.324283e-06
 [512,] 9.559192e-05 1.632253e-04 7.603506e-05
 [513,] 3.446140e-05 6.522183e-05 9.698288e-06
 [514,] 3.757540e-05 6.522391e-05 1.020312e-05
 [515,] 6.449111e-05 7.323666e-05 2.525879e-05
 [516,] 6.449153e-05 1.099444e-04 1.442601e-05
 [517,] 3.327594e-05 6.121019e-05 9.820821e-06
 [518,] 1.358728e-03 1.714027e-04 2.115695e-03
 [519,] 1.357482e-03 1.735358e-04 2.149724e-03
 [520,] 4.988243e-04 7.063367e-05 1.469190e-04
 [521,] 3.833690e-05 9.712182e-05 1.213731e-05
 [522,] 1.017392e-04 9.728568e-05 4.196738e-05
 [523,] 3.490492e-04 6.028885e-05 7.298325e-05
 [524,] 4.549652e-04 7.099365e-05 1.222496e-04
 [525,] 3.065979e-04 9.151901e-05 9.866622e-05
 [526,] 2.691374e-04 8.747499e-05 9.366582e-05
 [527,] 2.661599e-04 8.738087e-05 9.227360e-05
 [528,] 2.354346e-05 1.509437e-04 7.451900e-06
 [529,] 3.778564e-05 9.077742e-05 1.317483e-05
 [530,] 2.474857e-04 9.197950e-05 6.691799e-05
 [531,] 4.224999e-04 9.070221e-05 1.267165e-04
 [532,] 4.566527e-05 1.060085e-04 1.472873e-05
 [533,] 2.486708e-05 7.502205e-05 7.495918e-06
 [534,] 2.388392e-05 8.206675e-05 7.352466e-06
 [535,] 6.028380e-05 9.847238e-05 1.576247e-05
 [536,] 3.671420e-04 9.057146e-05 1.091160e-04
 [537,] 3.812105e-04 7.260170e-05 1.319748e-04
 [538,] 1.228384e-04 9.401621e-05 4.633069e-05
 [539,] 7.054706e-05 6.275153e-05 1.813490e-05
 [540,] 2.276802e-05 1.088839e-04 7.640069e-06
 [541,] 7.059795e-05 6.290545e-05 1.811638e-05
 [542,] 5.923671e-04 1.011282e-04 3.110734e-04
 [543,] 8.967657e-05 9.788855e-05 3.681761e-05
 [544,] 5.482296e-05 9.895735e-05 1.524409e-05
 [545,] 2.276840e-05 6.826470e-05 7.332266e-06
 [546,] 2.211267e-04 6.020154e-05 5.202015e-05
 [547,] 5.256406e-05 9.812409e-05 1.479481e-05
 [548,] 1.281309e-04 6.317422e-05 2.876030e-05
 [549,] 2.271599e-05 7.564623e-05 7.396830e-06
 [550,] 4.132071e-04 6.128245e-05 1.019917e-04
 [551,] 6.535824e-05 6.514294e-05 1.626353e-05
 [552,] 8.765330e-05 9.689199e-05 3.527818e-05
 [553,] 4.861398e-05 9.545312e-05 1.256469e-05
 [554,] 2.280033e-05 6.035548e-05 7.251442e-06
 [555,] 2.269637e-05 8.890931e-05 7.586953e-06
 [556,] 3.356398e-05 6.977026e-05 9.075576e-06
 [557,] 1.283833e-04 9.335004e-05 4.876519e-05
 [558,] 2.972054e-05 6.443660e-05 9.689888e-06
 [559,] 3.217151e-04 6.226670e-05 7.926839e-05
 [560,] 6.351511e-04 9.095359e-05 1.851983e-04
 [561,] 2.248512e-05 6.481256e-05 7.308545e-06
 [562,] 2.274701e-05 7.197937e-05 7.646364e-06
 [563,] 1.271075e-04 9.084954e-05 3.856259e-05
 [564,] 4.983157e-05 6.289052e-05 1.316239e-05
 [565,] 2.858020e-04 8.234320e-05 3.367807e-05
 [566,] 9.784457e-05 1.046778e-04 4.443232e-05
 [567,] 1.283108e-03 9.602412e-05 2.612903e-04
 [568,] 1.492293e-04 9.389930e-05 5.802930e-05
 [569,] 2.381346e-04 8.379591e-05 4.811161e-05
 [570,] 3.585745e-05 9.096808e-05 1.191219e-05
 [571,] 5.670009e-04 8.464675e-05 1.644685e-04
 [572,] 2.849041e-05 6.392531e-05 9.115921e-06
 [573,] 2.294589e-05 7.030267e-05 7.680387e-06
 [574,] 1.216937e-03 8.565627e-05 4.068318e-04
 [575,] 8.023681e-04 9.116823e-05 2.254813e-04
 [576,] 8.436294e-04 9.161665e-05 2.289685e-04
 [577,] 4.817063e-04 1.474316e-04 6.329450e-04
 [578,] 2.640383e-03 8.154242e-05 4.705034e-04
 [579,] 3.491023e-04 1.121022e-04 5.727901e-05
 [580,] 2.296889e-05 6.506839e-05 7.542788e-06
 [581,] 3.382479e-04 1.096109e-04 5.696994e-05
 [582,] 2.228093e-04 9.115313e-05 7.645663e-05
 [583,] 5.391894e-04 1.027665e-04 8.878581e-05
 [584,] 3.234163e-05 1.822726e-04 7.501784e-06
 [585,] 1.983073e-04 9.098996e-05 6.660218e-05
 [586,] 1.876494e-04 9.160426e-05 5.473422e-05
 [587,] 5.953104e-04 1.017216e-04 9.788048e-05
 [588,] 6.013622e-04 1.040723e-04 9.579812e-05
 [589,] 6.327685e-04 1.039038e-04 1.002331e-04
 [590,] 5.161501e-05 8.903470e-05 1.691278e-05
 [591,] 2.286428e-04 9.305309e-05 9.912183e-05
 [592,] 1.799142e-04 9.064949e-05 7.115084e-05
 [593,] 3.238777e-05 1.931826e-04 7.470080e-06
 [594,] 2.066549e-03 9.340316e-05 3.009041e-04
 [595,] 2.686467e-05 1.217642e-04 7.441444e-06
 [596,] 1.687061e-04 9.812832e-05 7.497950e-05
 [597,] 7.807850e-04 9.270054e-05 1.997493e-04
 [598,] 2.364588e-05 1.439696e-04 7.338724e-06
 [599,] 7.398374e-04 9.239941e-05 1.925400e-04
 [600,] 2.034021e-04 8.542155e-05 3.922680e-05
 [601,] 5.233670e-05 8.799575e-05 1.727756e-05
 [602,] 2.707584e-04 9.210424e-05 7.542605e-05
 [603,] 5.494386e-04 1.016083e-04 9.081753e-05
 [604,] 5.239952e-05 8.988592e-05 1.699026e-05
 [605,] 2.287199e-05 6.267077e-05 7.310661e-06
 [606,] 7.416419e-05 9.672795e-05 1.349403e-05
 [607,] 6.360667e-04 9.995358e-05 1.058807e-04
 [608,] 6.486862e-05 9.366267e-05 2.330456e-05
 [609,] 4.525756e-04 9.895577e-05 7.981150e-05
 [610,] 6.102558e-05 7.978785e-05 1.283302e-05
 [611,] 3.471800e-04 9.323379e-05 8.903578e-05
 [612,] 2.869718e-04 1.035278e-04 5.248255e-05
 [613,] 1.490045e-04 1.001761e-04 6.847336e-05
 [614,] 5.152843e-05 9.009181e-05 1.680975e-05
 [615,] 7.122005e-05 8.195511e-05 1.423810e-05
 [616,] 5.159393e-05 9.007787e-05 1.683012e-05
 [617,] 3.979874e-05 7.602412e-05 1.043540e-05
 [618,] 6.377291e-04 9.254504e-05 1.667358e-04
 [619,] 1.963760e-04 9.073269e-05 6.108790e-05
 [620,] 2.315972e-05 7.026759e-05 7.276742e-06
 [621,] 1.079043e-03 8.059103e-05 4.618387e-04
 [622,] 6.798164e-04 9.131115e-05 1.926384e-04
 [623,] 3.340529e-05 2.217798e-04 7.445364e-06
 [624,] 8.397430e-05 6.466801e-05 2.188984e-05
 [625,] 2.185244e-04 7.988041e-05 6.491233e-05
 [626,] 2.327945e-04 8.920597e-05 6.916103e-05
 [627,] 3.230239e-04 9.018094e-05 9.680042e-05
 [628,] 3.134590e-04 9.018094e-05 9.401511e-05
 [629,] 4.404253e-05 1.287481e-04 1.203543e-05
 [630,] 4.734186e-05 1.048802e-04 1.348839e-05
 [631,] 2.429778e-04 9.011772e-05 6.920225e-05
 [632,] 2.357520e-04 8.931535e-05 6.949639e-05
 [633,] 1.452329e-04 6.839534e-05 3.619476e-05
 [634,] 3.321385e-05 8.987956e-05 1.105244e-05
 [635,] 4.357361e-05 1.298317e-04 1.199769e-05
 [636,] 4.686309e-05 1.202213e-04 1.240744e-05
 [637,] 3.382447e-04 9.193661e-05 1.132928e-04
 [638,] 2.732898e-04 8.968037e-05 8.860499e-05
 [639,] 2.625122e-04 8.973553e-05 8.665902e-05
 [640,] 1.501259e-04 9.008046e-05 4.717857e-05
 [641,] 2.416996e-04 8.983071e-05 7.709678e-05
 [642,] 2.814230e-04 8.976102e-05 9.342755e-05
 [643,] 2.804739e-04 8.967864e-05 9.037524e-05
 [644,] 4.917209e-05 1.056878e-04 1.377951e-05
 [645,] 5.911687e-05 1.188260e-04 2.708184e-05
 [646,] 5.532690e-05 1.024071e-04 1.331290e-05
 [647,] 2.961061e-04 9.043999e-05 8.764790e-05
 [648,] 2.763301e-04 8.966222e-05 8.701908e-05
 [649,] 4.302158e-05 1.052224e-04 1.691113e-05
 [650,] 1.977814e-04 9.138729e-05 5.463438e-05
 [651,] 2.640743e-04 9.051267e-05 7.773256e-05
 [652,] 2.651954e-05 8.923416e-05 9.992286e-06
 [653,] 7.541432e-05 1.019990e-04 2.287979e-05
 [654,] 2.883714e-05 8.585650e-05 9.612287e-06
 [655,] 1.034598e-04 9.147754e-05 2.970776e-05
 [656,] 3.215684e-05 1.535467e-04 7.553312e-06
 [657,] 3.915761e-05 1.208186e-04 8.477971e-06
 [658,] 3.714415e-05 1.221763e-04 8.291048e-06
 [659,] 1.893103e-04 9.135791e-05 5.232319e-05
 [660,] 3.581420e-05 1.179018e-04 8.129440e-06
 [661,] 1.939471e-04 9.177367e-05 5.295866e-05
 [662,] 4.824965e-05 9.011001e-05 1.509888e-05
 [663,] 3.624021e-05 1.836570e-04 7.770585e-06
 [664,] 1.498474e-01 8.632614e-05 4.994856e-02
 [665,] 2.797703e-05 9.236366e-05 1.089202e-05
 [666,] 4.733389e-05 9.064119e-05 1.471498e-05
 [667,] 3.753995e-05 1.628780e-04 7.981878e-06
 [668,] 2.928666e-05 9.171821e-05 1.154035e-05
 [669,] 7.338646e-04 7.646385e-05 2.446207e-04
 [670,] 5.303469e-05 9.025698e-05 1.638017e-05
 [671,] 1.842556e-04 9.077561e-05 5.416360e-05
 [672,] 3.232782e-04 9.140863e-05 8.977643e-05
 [673,] 4.293170e-05 1.280357e-04 8.816720e-06
 [674,] 5.172698e-05 9.713962e-05 1.516106e-05
 [675,] 3.973173e-05 1.216740e-04 8.536153e-06
 [676,] 4.065727e-05 1.041578e-04 1.561243e-05
 [677,] 3.276100e-05 1.797980e-04 1.789056e-05
 [678,] 3.600208e-05 1.507711e-04 7.891174e-06
 [679,] 2.763739e-05 1.087409e-04 1.110575e-05
 [680,] 5.030519e-05 8.919729e-05 1.596779e-05
 [681,] 4.260424e-05 9.315001e-05 1.395440e-05
 [682,] 5.951703e-05 8.895459e-05 1.890503e-05
 [683,] 2.831452e-04 9.015123e-05 8.467622e-05
 [684,] 3.423303e-05 1.429308e-04 1.764546e-05
 [685,] 1.046125e-04 9.326502e-05 2.890329e-05
 [686,] 4.934434e-05 9.030578e-05 1.533013e-05
 [687,] 3.905233e-05 1.635889e-04 8.098321e-06
 [688,] 5.787356e-05 8.912128e-05 1.827945e-05
 [689,] 4.732214e-05 9.592916e-05 1.424391e-05
 [690,] 3.833978e-04 8.628674e-05 1.642403e-04
 [691,] 5.348317e-05 8.956776e-05 1.747184e-05
 [692,] 2.800928e-04 9.034019e-05 8.288977e-05
 [693,] 4.652571e-05 9.432808e-05 1.421783e-05
 [694,] 4.812065e-05 8.906745e-05 1.544467e-05
 [695,] 5.776882e-05 8.395184e-05 2.064197e-05
 [696,] 2.851136e-04 9.015192e-05 8.581073e-05
 [697,] 3.732760e-05 1.295661e-04 1.930186e-05
 [698,] 4.989341e-05 1.087078e-04 1.417990e-05
 [699,] 3.738213e-05 7.672283e-05 9.228053e-06
 [700,] 9.462793e-05 9.220957e-05 2.686878e-05
 [701,] 4.224306e-05 6.097739e-05 1.308259e-05
 [702,] 4.952362e-05 9.478443e-05 1.487503e-05
 [703,] 5.005588e-05 9.078654e-05 1.713517e-05
 [704,] 3.540078e-05 1.074135e-04 1.606598e-05
 [705,] 3.439227e-05 8.158509e-05 1.391693e-05
 [706,] 3.721843e-05 7.888388e-05 9.110048e-06
 [707,] 3.841962e-05 7.720922e-05 9.371862e-06
 [708,] 8.687003e-05 9.146005e-05 2.513064e-05
 [709,] 2.998449e-04 9.007893e-05 8.922730e-05
 [710,] 4.345092e-05 6.320645e-05 1.144205e-05
 [711,] 4.563131e-05 9.340280e-05 1.408862e-05
 [712,] 5.172180e-05 1.112196e-04 1.441172e-05
 [713,] 2.737024e-04 9.013681e-05 8.135194e-05
 [714,] 2.428206e-04 8.986726e-05 7.414100e-05
 [715,] 2.384206e-04 8.983931e-05 7.322533e-05
 [716,] 2.094163e-04 8.987771e-05 6.413088e-05
 [717,] 1.564216e-02 8.257091e-05 5.214010e-03
 [718,] 1.463852e-04 9.025975e-05 4.425279e-05
 [719,] 1.414065e-04 9.076141e-05 4.031650e-05
 [720,] 1.239087e-04 9.102041e-05 3.534172e-05
 [721,] 1.274606e-04 9.082442e-05 3.598107e-05
 [722,] 5.546775e-05 8.303731e-05 1.671399e-05
 [723,] 4.980278e-05 8.248596e-05 1.560780e-05
 [724,] 1.143489e-04 8.636823e-05 3.811085e-05
 [725,] 5.177359e-05 8.335814e-05 1.561945e-05
 [726,] 5.408740e-05 8.275749e-05 1.648959e-05
 [727,] 1.355588e-04 9.153695e-05 3.796968e-05
 [728,] 4.614288e-05 9.582371e-05 1.394891e-05
 [729,] 1.487925e-04 9.220634e-05 4.078494e-05
 [730,] 3.384714e-05 6.270885e-05 9.472118e-06
 [731,] 7.950524e-05 9.134226e-05 2.320441e-05
 [732,] 1.538541e-04 8.256088e-05 3.616501e-05
 [733,] 5.203459e-05 8.486359e-05 1.751807e-05
 [734,] 8.266789e-05 9.158330e-05 2.393887e-05
 [735,] 1.317907e-04 8.386473e-05 4.212303e-05
 [736,] 1.179016e-04 9.129657e-05 3.350949e-05
 [737,] 8.034789e-05 9.273200e-05 2.286011e-05
 [738,] 3.736422e-05 6.489042e-05 9.974145e-06
 [739,] 3.287374e-05 1.232130e-04 1.493768e-05
 [740,] 1.445155e-04 9.170877e-05 4.013990e-05
 [741,] 1.100924e-04 8.629213e-05 3.578416e-05
 [742,] 1.320381e-04 9.212801e-05 3.655102e-05
 [743,] 4.575177e-05 9.634464e-05 1.383593e-05
 [744,] 4.299927e-05 9.545552e-05 1.326188e-05
 [745,] 1.215835e-04 9.208214e-05 3.388704e-05
 [746,] 5.039405e-05 8.984283e-05 1.576721e-05
 [747,] 2.152278e-04 8.096748e-05 7.568772e-05
 [748,] 2.215227e-04 7.593785e-05 5.792717e-05
 [749,] 5.135200e-05 9.544199e-05 1.544099e-05
 [750,] 5.538426e-05 8.882049e-05 1.795685e-05
 [751,] 3.908609e-05 6.731800e-05 1.008534e-05
 [752,] 4.886713e-05 9.537755e-05 1.464804e-05
 [753,] 2.782177e-04 7.373253e-05 6.642620e-05
 [754,] 2.488354e-04 7.557403e-05 5.590008e-05
 [755,] 3.173608e-04 8.041916e-05 6.474078e-05
 [756,] 4.295098e-05 6.656376e-05 1.092286e-05
 [757,] 5.429222e-05 8.691820e-05 1.440531e-05
 [758,] 6.796762e-05 7.125408e-05 1.965067e-05
 [759,] 7.816593e-05 9.425263e-05 2.182693e-05
 [760,] 4.168288e-05 9.167643e-05 9.411829e-06
 [761,] 1.228285e-04 9.207664e-05 3.420207e-05
 [762,] 5.438376e-05 9.618366e-05 1.593339e-05
 [763,] 7.157047e-05 9.334473e-05 2.040843e-05
 [764,] 7.095028e-05 9.386385e-05 2.011288e-05
 [765,] 1.193084e-04 9.157431e-05 3.258381e-05
 [766,] 3.193205e-05 1.294123e-04 1.457085e-05
 [767,] 1.546167e-04 1.059069e-04 2.798897e-05
 [768,] 3.161931e-05 1.257491e-04 1.422985e-05
 [769,] 1.908736e-04 8.043997e-05 4.177679e-05
 [770,] 3.171010e-05 1.329659e-04 1.455268e-05
 [771,] 4.076937e-05 6.946995e-05 1.023150e-05
 [772,] 1.981216e-04 8.445335e-05 4.062698e-05
 [773,] 1.092539e-04 9.277440e-05 3.029563e-05
 [774,] 4.328822e-02 8.528967e-05 1.442915e-02
 [775,] 3.186121e-05 1.325939e-04 1.464093e-05
 [776,] 2.019754e-04 1.019161e-04 3.812438e-05
 [777,] 4.016528e-05 6.677120e-05 1.034879e-05
 [778,] 4.067033e-05 9.075776e-05 1.355330e-05
 [779,] 4.896033e-05 1.092542e-04 1.310982e-05
 [780,] 9.608443e-05 9.232261e-05 2.714132e-05
 [781,] 2.068383e-04 7.637008e-05 4.623560e-05
 [782,] 5.611241e-05 8.341157e-05 1.676426e-05
 [783,] 1.248984e-04 1.147737e-04 2.468878e-05
 [784,] 5.403961e-01 7.061538e-05 1.801292e-01
 [785,] 1.038592e-04 9.186975e-05 2.941691e-05
 [786,] 9.794217e-05 9.146498e-05 2.810130e-05
 [787,] 5.017831e-05 9.582185e-05 1.496944e-05
 [788,] 1.555157e-04 7.797559e-05 3.975347e-05
 [789,] 3.718148e-05 1.086209e-04 1.429981e-05
 [790,] 1.053599e-04 9.133113e-05 2.924941e-05
 [791,] 1.063100e-04 9.191498e-05 2.917286e-05
 [792,] 3.303076e-05 1.242666e-04 1.380902e-05
 [793,] 5.887617e-05 8.909025e-05 1.887126e-05
 [794,] 3.111135e-05 1.253860e-04 1.276926e-05
 [795,] 1.007827e-04 9.364559e-05 2.772970e-05
 [796,] 5.480592e-05 9.308205e-05 1.650510e-05
 [797,] 2.403598e-05 6.208966e-05 7.727977e-06
 [798,] 4.820645e-05 9.910710e-05 1.487341e-05
 [799,] 2.441080e-05 1.188520e-04 9.020833e-06
 [800,] 7.570936e-05 1.684456e-04 5.869942e-05
 [801,] 2.470810e-05 1.853299e-04 9.811677e-06
 [802,] 2.439221e-05 3.602652e-04 1.009604e-05
 [803,] 5.432688e-05 9.224214e-05 1.757389e-05
 [804,] 5.065612e-05 6.758779e-05 1.254314e-05
 [805,] 3.940325e-05 7.454918e-05 1.102996e-05
 [806,] 4.354652e-05 8.457894e-05 9.846229e-06
 [807,] 4.284333e-05 7.418188e-05 1.027171e-05
 [808,] 5.102310e-05 8.687960e-05 1.259965e-05
 [809,] 5.501867e-05 6.827178e-05 1.321686e-05
 [810,] 6.082363e-05 8.968017e-05 1.984883e-05
 [811,] 4.030393e-05 6.846567e-05 1.039953e-05
 [812,] 2.292631e-05 7.183436e-05 7.118762e-06
 [813,] 3.128560e-05 6.888322e-05 1.154776e-05
 [814,] 4.514876e-05 1.149672e-04 1.885910e-05
 [815,] 7.622455e-05 8.196654e-05 2.567006e-05
 [816,] 2.489035e-05 8.726578e-05 7.536421e-06
 [817,] 2.670026e-05 6.370258e-05 7.937992e-06
 [818,] 2.815446e-05 8.385732e-05 8.181460e-06
 [819,] 2.432043e-05 1.302031e-04 7.383014e-06
 [820,] 2.507251e-05 7.143323e-05 7.837859e-06
 [821,] 6.871229e-05 7.545039e-05 2.015119e-05
 [822,] 5.733864e-05 8.967679e-05 1.875218e-05
 [823,] 6.861513e-05 7.783800e-05 2.029335e-05
 [824,] 2.489560e-05 7.309306e-05 7.744924e-06
 [825,] 5.554151e-05 7.531683e-05 1.470972e-05
 [826,] 4.403899e-05 6.456964e-05 1.141247e-05
 [827,] 4.428703e-05 1.353183e-04 1.018854e-05
 [828,] 4.478676e-05 6.426744e-05 1.297725e-05
 [829,] 4.269918e-05 7.876598e-05 1.141395e-05
 [830,] 7.079281e-05 8.164150e-05 2.290509e-05
 [831,] 6.041579e-05 7.914336e-05 1.529580e-05
 [832,] 3.926917e-05 7.946249e-05 1.308967e-05
 [833,] 7.022847e-05 9.213991e-05 3.013273e-05
 [834,] 5.863676e-05 7.403295e-05 1.539872e-05
 [835,] 6.996363e-05 8.017682e-05 2.216663e-05
 [836,] 4.279117e-05 6.208639e-05 1.189923e-05
 [837,] 5.882415e-05 6.390741e-05 1.690634e-05
 [838,] 4.153460e-05 6.097832e-05 1.200536e-05
 [839,] 1.756557e-04 6.992973e-05 3.815556e-05
 [840,] 1.045978e-04 6.021562e-05 2.682297e-05
 [841,] 3.333498e-05 8.971502e-05 1.090884e-05
 [842,] 3.266290e-05 1.243358e-04 7.991220e-06
 [843,] 3.183886e-05 1.236245e-04 7.897406e-06
 [844,] 8.158505e-05 8.691690e-05 2.860309e-05
 [845,] 3.138601e-05 1.147980e-04 7.949111e-06
 [846,] 8.170756e-05 8.763706e-05 2.919256e-05
 [847,] 4.935276e-05 9.188265e-05 1.539800e-05
 [848,] 7.261587e-05 1.057613e-04 2.599205e-05
 [849,] 3.173018e-05 7.067803e-05 1.041478e-05
 [850,] 5.197984e-05 9.439317e-05 2.024833e-05
 [851,] 5.806975e-05 9.297758e-05 1.946430e-05
 [852,] 4.403993e-05 9.355756e-05 1.409278e-05
 [853,] 4.733843e-05 7.376237e-05 1.677847e-05
 [854,] 2.240616e-05 8.738608e-05 7.823833e-06
 [855,] 5.005245e-05 8.246904e-05 1.435693e-05
 [856,] 2.316546e-05 2.920913e-04 8.701958e-06
 [857,] 1.090934e-04 8.777377e-05 3.733693e-05
 [858,] 1.079921e-04 8.792261e-05 3.721249e-05
 [859,] 2.549216e-05 7.350180e-05 8.375982e-06
 [860,] 4.880049e-05 7.110589e-05 1.455442e-05
 [861,] 1.083506e-04 8.749831e-05 3.639754e-05
 [862,] 5.045099e-05 7.893317e-05 1.422505e-05
 [863,] 1.043621e-04 8.751229e-05 3.506119e-05
 [864,] 5.071378e-05 9.067657e-05 1.615381e-05
 [865,] 2.329944e-05 6.860855e-05 7.607553e-06
 [866,] 4.946373e-05 7.157259e-05 1.440134e-05
 [867,] 4.203220e-05 1.151494e-04 1.331188e-05
 [868,] 1.090703e-04 8.654090e-05 3.604502e-05
 [869,] 5.051833e-05 1.695629e-04 1.763211e-05
 [870,] 3.682059e-05 6.546361e-05 1.175054e-05
 [871,] 4.895822e-05 1.240883e-04 1.771337e-05
 [872,] 4.894531e-05 1.277368e-04 1.786574e-05
 [873,] 5.008089e-05 1.596889e-04 1.820343e-05
 [874,] 4.978596e-05 1.547774e-04 1.831424e-05
 [875,] 4.992392e-05 1.460262e-04 1.779454e-05
 [876,] 5.070016e-05 1.532115e-04 1.749052e-05
 [877,] 2.320143e-05 1.537957e-04 8.262358e-06
 [878,] 2.306505e-05 2.144092e-04 8.757887e-06
 [879,] 4.928298e-05 1.040318e-04 1.684858e-05
 [880,] 3.106185e-05 7.314477e-05 8.998718e-06
 [881,] 8.436704e-05 5.934501e-05 2.282242e-05
 [882,] 6.994802e-05 5.915171e-05 1.966024e-05
 [883,] 2.914957e-05 8.774427e-05 9.455181e-06
 [884,] 4.551174e-05 6.651369e-05 1.357962e-05
 [885,] 8.693287e-05 1.031298e-04 1.470206e-05
 [886,] 9.902689e-05 7.288398e-05 1.952260e-05
 [887,] 9.407969e-05 9.399047e-05 1.621517e-05
 [888,] 4.463083e-05 1.226525e-04 1.051366e-05
 [889,] 4.653391e-05 1.879383e-04 2.630843e-05
 [890,] 9.531195e-05 9.465366e-05 1.631173e-05
 [891,] 5.189787e-05 7.107969e-05 1.417620e-05
 [892,] 9.349583e-05 7.552937e-05 1.817384e-05
 [893,] 8.105637e-05 7.469681e-05 1.642576e-05
 [894,] 1.033736e-04 7.525894e-05 1.969311e-05
 [895,] 4.535581e-05 1.168457e-04 1.070650e-05
 [896,] 9.787328e-05 7.379698e-05 1.915264e-05
 [897,] 9.544884e-05 7.481091e-05 1.859187e-05
 [898,] 1.016995e-04 7.543504e-05 1.940985e-05
 [899,] 9.726557e-05 9.933163e-05 1.618352e-05
 [900,] 5.027384e-05 6.655097e-05 1.486972e-05
 [901,] 9.980334e-05 9.755052e-05 1.662254e-05
 [902,] 9.394806e-05 9.107149e-05 1.645294e-05
 [903,] 4.220552e-05 6.643002e-05 1.294454e-05
 [904,] 9.567638e-05 8.804752e-05 2.977755e-05
 [905,] 8.663143e-05 7.685586e-05 2.257401e-05
 [906,] 9.489763e-05 9.266882e-05 1.642733e-05
 [907,] 9.245598e-05 9.430907e-05 1.598171e-05
 [908,] 9.508782e-05 8.702640e-05 2.965440e-05
 [909,] 7.078670e-05 8.630335e-05 1.395316e-05
 [910,] 8.781887e-05 9.165095e-05 1.561039e-05
 [911,] 9.592055e-05 9.470592e-05 1.638387e-05
 [912,] 9.414080e-05 9.437795e-05 1.618528e-05
 [913,] 9.433192e-05 9.371130e-05 1.626404e-05
 [914,] 9.326321e-05 9.180073e-05 1.630634e-05
 [915,] 8.817360e-05 9.278153e-05 1.556647e-05
 [916,] 4.804638e-05 7.005907e-05 1.321323e-05
 [917,] 6.755743e-05 8.685213e-05 2.299609e-05
 [918,] 7.577633e-05 7.220941e-05 1.594849e-05
 [919,] 4.579873e-05 1.169123e-04 1.073935e-05
 [920,] 4.800788e-05 6.965217e-05 1.329044e-05
 [921,] 9.528605e-05 9.193079e-05 2.076235e-05
 [922,] 9.016936e-05 9.361024e-05 1.572512e-05
 [923,] 4.161715e-05 6.642554e-05 1.306704e-05
 [924,] 4.303213e-05 1.909207e-04 2.376163e-05
 [925,] 4.242960e-05 9.668753e-05 1.062537e-05
 [926,] 9.460282e-05 6.773439e-05 2.011400e-05
 [927,] 6.784512e-05 8.842321e-05 2.388083e-05
 [928,] 5.200933e-05 7.116023e-05 1.390397e-05
 [929,] 2.868620e-05 8.871818e-05 9.357027e-06
 [930,] 8.409563e-05 9.494583e-05 1.486882e-05
 [931,] 5.873511e-05 6.971762e-05 1.582105e-05
 [932,] 5.150222e-05 6.984773e-05 1.407335e-05
 [933,] 4.552076e-05 6.398374e-05 1.340245e-05
 [934,] 5.211794e-05 6.915326e-05 1.440110e-05
 [935,] 4.790088e-05 6.933579e-05 1.332687e-05
 [936,] 2.972716e-05 7.918848e-05 9.080540e-06
 [937,] 4.631141e-05 1.084996e-04 1.096910e-05
 [938,] 6.946626e-05 6.879176e-05 2.027185e-05
 [939,] 4.682217e-05 1.063943e-04 1.112258e-05
 [940,] 5.616037e-05 1.023188e-04 1.401278e-05
 [941,] 5.149100e-05 7.001975e-05 1.402619e-05
 [942,] 5.232883e-05 7.017389e-05 1.418855e-05
 [943,] 6.969987e-05 8.596748e-05 2.488461e-05
 [944,] 8.931099e-05 8.704202e-05 2.718931e-05
 [945,] 2.858903e-05 8.800055e-05 9.406214e-06
 [946,] 4.135470e-05 1.400078e-04 1.960790e-05
 [947,] 4.681742e-05 1.111156e-04 1.097919e-05
 [948,] 2.850199e-05 8.806012e-05 9.377575e-06
 [949,] 6.550215e-05 7.801585e-05 2.153419e-05
 [950,] 4.533624e-05 7.632388e-05 1.208718e-05
 [951,] 4.016069e-05 1.077433e-04 1.019138e-05
 [952,] 5.129266e-05 7.395637e-05 1.384519e-05
 [953,] 3.917953e-05 1.064856e-04 1.008817e-05
 [954,] 7.784405e-05 8.921069e-05 1.447335e-05
 [955,] 5.445226e-05 7.333262e-05 1.460893e-05
 [956,] 7.116245e-05 9.810132e-05 2.001164e-05
 [957,] 4.995459e-05 6.540429e-05 1.240710e-05
 [958,] 7.221825e-05 8.780397e-05 2.673613e-05
 [959,] 1.304946e-04 7.864617e-05 4.291205e-05
 [960,] 6.881098e-05 7.878962e-05 2.062839e-05
 [961,] 6.944589e-05 8.754821e-05 2.190049e-05
 [962,] 1.495602e-04 8.700037e-05 3.402887e-05
 [963,] 2.801281e-05 1.249854e-04 1.081089e-05
 [964,] 7.125841e-05 9.618903e-05 2.642475e-05
 [965,] 7.236486e-05 9.528070e-05 2.698604e-05
 [966,] 3.153568e-05 1.500037e-04 1.475181e-05
 [967,] 2.587052e-05 6.711406e-05 8.720209e-06
 [968,] 1.111153e-04 1.320523e-04 1.868290e-05
 [969,] 1.473331e-04 7.738920e-05 2.629598e-05
 [970,] 6.835908e-05 9.913854e-05 2.391468e-05
 [971,] 5.095702e-05 2.493798e-04 1.375683e-05
 [972,] 5.145753e-05 3.107394e-04 1.399704e-05
 [973,] 5.163331e-05 2.419412e-04 1.365508e-05
 [974,] 5.183680e-05 2.933984e-04 1.385934e-05
 [975,] 5.088428e-05 2.219235e-04 1.363011e-05
 [976,] 2.454485e-05 2.411272e-04 1.116321e-05
 [977,] 1.903219e-04 9.613849e-05 8.388366e-05
 [978,] 2.431144e-05 2.555284e-04 1.094016e-05
 [979,] 2.001385e-04 9.690460e-05 8.985452e-05
 [980,] 1.661469e-04 9.732260e-05 7.407820e-05
 [981,] 6.132387e-05 9.064736e-05 1.893615e-05
 [982,] 1.259697e-04 7.430958e-05 2.859278e-05
 [983,] 5.384071e-05 2.971519e-04 1.797728e-05
 [984,] 2.395457e-05 1.317033e-04 8.061047e-06
 [985,] 2.447720e-04 8.775759e-05 8.588379e-05
 [986,] 2.806486e-05 7.490421e-05 9.111605e-06
 [987,] 5.500988e-05 8.905146e-05 1.622763e-05
 [988,] 5.601518e-05 8.375852e-05 1.810447e-05
 [989,] 2.838524e-05 9.989230e-05 9.180060e-06
 [990,] 7.678864e-05 8.772055e-05 2.269814e-05
 [991,] 2.799273e-05 9.099244e-05 8.950965e-06
 [992,] 4.964264e-05 8.781152e-05 1.470507e-05
 [993,] 3.615232e-04 1.313659e-04 2.805693e-04
 [994,] 2.822588e-05 7.496938e-05 9.145965e-06
 [995,] 4.602570e-04 8.871358e-05 1.342898e-04
 [996,] 2.488509e-04 8.650785e-05 9.212624e-05
 [997,] 3.654339e-04 1.260948e-04 2.749508e-04
 [998,] 4.931809e-05 8.824884e-05 1.477184e-05
 [999,] 5.994271e-05 9.469206e-05 2.231695e-05
[1000,] 5.658211e-05 8.393899e-05 1.841089e-05
[1001,] 3.667770e-04 1.382004e-04 2.951361e-04
[1002,] 5.745540e-05 8.407074e-05 1.884057e-05
[1003,] 1.596070e-04 6.743983e-05 3.466186e-05
[1004,] 3.769977e-04 1.305388e-04 2.923528e-04
[1005,] 8.298742e-04 2.811941e-04 1.527377e-03
[1006,] 3.728820e-04 8.861370e-05 1.104006e-04
[1007,] 2.854536e-05 1.004241e-04 9.187792e-06
[1008,] 4.977652e-05 8.777635e-05 1.468757e-05
[1009,] 2.723326e-04 1.012841e-04 1.288908e-04
[1010,] 3.519023e-04 1.366728e-04 2.806954e-04
[1011,] 7.377947e-04 2.780994e-04 1.320502e-03
[1012,] 2.849391e-05 9.592188e-05 9.064038e-06
[1013,] 8.047860e-04 2.707605e-04 1.430407e-03
[1014,] 4.077836e-05 1.220589e-04 2.159609e-05
[1015,] 4.180264e-05 1.644722e-04 2.551235e-05
[1016,] 2.351423e-03 9.255267e-05 9.540755e-04
[1017,] 4.715952e-05 8.503204e-05 1.550217e-05
[1018,] 3.034713e-04 1.298588e-04 2.565120e-04
[1019,] 3.343315e-05 9.209664e-05 1.438020e-05
[1020,] 4.863404e-05 8.221786e-05 1.454191e-05
[1021,] 1.719073e-04 7.048226e-05 3.365475e-05
[1022,] 6.658975e-05 9.155291e-05 2.119142e-05
[1023,] 1.826645e-04 7.830667e-05 8.485395e-05
[1024,] 1.694018e-04 7.805608e-05 7.817809e-05
[1025,] 2.064236e-04 9.578421e-05 5.013908e-05
[1026,] 2.195975e-04 9.516863e-05 5.351602e-05
[1027,] 6.713402e-03 1.074008e-04 5.383839e-03
[1028,] 4.792109e-05 7.182226e-05 1.380829e-05
[1029,] 4.792134e-05 7.090149e-05 1.391689e-05
[1030,] 3.733695e-04 8.421459e-05 1.131320e-04
[1031,] 4.644057e-05 7.481997e-05 1.361743e-05
[1032,] 2.797528e-04 7.980156e-05 1.353078e-04
[1033,] 2.781245e-05 7.293182e-05 9.964852e-06
[1034,] 3.080870e-04 8.871373e-05 1.678105e-04
[1035,] 4.636977e-05 8.236460e-05 1.376761e-05
[1036,] 4.041889e-04 9.070377e-05 2.287764e-04
[1037,] 1.557844e-03 8.351146e-05 2.074585e-04
[1038,] 7.339760e-05 8.914076e-05 2.256999e-05
[1039,] 8.223034e-04 6.886241e-05 2.779213e-04
[1040,] 4.435090e-05 6.455039e-05 1.289381e-05
[1041,] 4.740935e-05 7.591668e-05 1.383431e-05
[1042,] 2.516219e-03 8.900829e-05 1.244137e-03
[1043,] 5.807030e-02 1.045497e-04 4.342714e-03
[1044,] 5.365755e-05 6.137406e-05 1.646766e-05
[1045,] 7.470311e-05 8.398446e-05 2.312253e-05
[1046,] 4.771802e-05 7.060205e-05 1.400435e-05
[1047,] 5.247622e-05 1.000318e-04 1.492356e-05
[1048,] 1.984123e-04 8.529597e-05 3.753145e-05
[1049,] 2.469542e-04 7.760982e-05 5.132794e-05
[1050,] 9.516026e-03 8.930615e-05 5.140613e-03
[1051,] 3.462663e-04 6.536007e-05 6.924388e-05
[1052,] 4.643459e-04 6.438269e-05 9.264990e-05
[1053,] 1.875245e-04 9.073432e-05 5.207846e-05
[1054,] 4.390243e-04 6.602034e-05 8.310669e-05
[1055,] 5.153724e-05 1.113393e-04 1.508076e-05
[1056,] 5.201016e-05 1.074010e-04 1.497444e-05
[1057,] 2.152429e-04 6.851070e-05 8.583174e-05
[1058,] 6.318908e-05 1.097471e-04 2.489660e-05
[1059,] 1.016308e-02 9.741943e-05 6.427349e-03
[1060,] 2.394273e-04 6.370336e-05 5.212095e-05
[1061,] 6.377887e-05 1.101054e-04 2.579230e-05
[1062,] 6.397903e-05 1.096345e-04 2.599212e-05
[1063,] 2.289447e-04 6.130097e-05 5.901918e-05
[1064,] 1.040499e-04 1.523103e-04 1.679005e-05
[1065,] 1.514660e-04 9.921416e-05 3.615333e-05
[1066,] 7.752195e-03 9.595195e-05 4.723238e-03
[1067,] 1.013226e-04 8.100346e-05 2.096313e-05
[1068,] 5.359771e-05 9.289692e-05 2.368385e-05
[1069,] 2.261497e-04 6.159749e-05 5.593507e-05
[1070,] 2.136897e-04 6.142760e-05 5.427729e-05
[1071,] 3.257658e-01 9.005187e-05 1.277939e-01
[1072,] 6.402512e-05 1.132938e-04 2.668531e-05
[1073,] 1.446958e-04 8.012964e-05 5.103308e-05
[1074,] 2.036544e-04 6.078291e-05 5.781917e-05
[1075,] 4.376229e-05 8.039262e-05 1.640716e-05
[1076,] 6.429348e-05 1.044905e-04 2.546874e-05
[1077,] 6.433620e-05 1.010031e-04 2.488975e-05
[1078,] 1.391264e-04 7.498930e-05 6.190546e-05
[1079,] 1.381871e-04 9.822678e-05 3.372143e-05
[1080,] 1.035130e-04 1.432583e-04 1.715390e-05
[1081,] 1.447752e-04 9.976301e-05 3.453325e-05
[1082,] 6.414089e-05 1.019882e-04 2.485049e-05
[1083,] 6.381578e-05 1.030759e-04 2.318142e-05
[1084,] 8.107939e-03 7.834957e-05 2.886529e-03
[1085,] 8.769094e-03 7.859847e-05 3.152049e-03
[1086,] 4.288776e-05 9.862809e-05 1.390096e-05
[1087,] 9.739089e-05 6.981520e-05 2.307142e-05
[1088,] 6.456072e-05 1.019407e-04 2.539377e-05
[1089,] 1.002752e-02 7.794103e-05 3.445173e-03
[1090,] 8.898016e-03 7.826509e-05 3.146876e-03
[1091,] 9.053232e-03 7.780566e-05 3.125289e-03
[1092,] 8.110797e-03 9.493891e-05 4.831786e-03
[1093,] 1.303335e-04 9.977315e-05 3.149257e-05
[1094,] 8.516301e-03 7.951610e-05 3.195585e-03
[1095,] 1.060570e-02 7.888580e-05 3.836995e-03
[1096,] 6.019999e-05 6.813306e-05 1.725741e-05
[1097,] 1.269630e-04 6.491927e-05 3.435592e-05
[1098,] 1.497863e-04 8.525849e-05 5.127507e-05
[1099,] 1.514041e-04 7.388858e-05 6.639700e-05
[1100,] 1.004618e-02 9.075036e-05 5.402221e-03
[1101,] 4.130955e-05 8.268588e-05 1.686833e-05
[1102,] 5.472007e-03 1.009655e-04 3.693225e-03
[1103,] 1.717217e-04 8.467971e-05 6.116038e-05
[1104,] 1.608790e-04 8.531550e-05 5.525011e-05
[1105,] 1.041201e-02 9.299297e-05 5.937219e-03
[1106,] 6.006509e-05 6.909566e-05 1.714015e-05
[1107,] 3.035506e-04 7.465377e-05 1.384966e-04
[1108,] 6.004085e-05 6.891731e-05 1.713214e-05
[1109,] 6.346141e-05 1.009487e-04 2.385333e-05
[1110,] 1.552182e-04 8.533177e-05 5.335556e-05
[1111,] 3.001875e-04 7.540450e-05 1.387487e-04
[1112,] 3.129396e-04 7.269593e-05 1.373348e-04
[1113,] 9.179729e-03 1.398596e-04 1.109082e-02
[1114,] 5.975571e-05 6.811799e-05 1.703994e-05
[1115,] 6.306786e-05 1.055563e-04 2.392926e-05
[1116,] 6.369974e-05 1.083903e-04 2.540935e-05
[1117,] 6.357560e-05 1.059436e-04 2.272837e-05
[1118,] 5.953219e-05 6.873083e-05 1.707193e-05
[1119,] 3.193632e-04 7.266289e-05 1.396106e-04
[1120,] 6.347435e-05 1.084589e-04 2.515896e-05
[1121,] 4.320930e-05 1.922394e-04 2.909985e-05
[1122,] 5.594314e-04 9.956628e-05 3.781105e-04
[1123,] 5.946551e-05 6.952972e-05 1.704643e-05
[1124,] 1.598520e-04 1.234776e-04 2.447217e-05
[1125,] 1.608068e-03 8.804886e-05 4.903808e-04
[1126,] 3.235724e-05 1.098352e-04 1.305836e-05
[1127,] 5.516006e-05 8.333587e-05 1.479019e-05
[1128,] 6.060833e-05 6.438862e-05 2.058380e-05
[1129,] 5.613100e-05 9.249163e-05 1.738654e-05
[1130,] 1.540611e-04 1.415166e-04 1.207842e-04
[1131,] 1.159820e-04 9.641864e-05 2.948955e-05
[1132,] 6.475093e-05 1.087670e-04 2.743789e-05
[1133,] 1.057652e-04 9.576893e-05 2.739305e-05
[1134,] 5.936338e-05 7.252689e-05 1.703845e-05
[1135,] 6.549238e-05 8.820410e-05 2.516568e-05
[1136,] 8.196724e-05 6.444962e-05 2.529119e-05
[1137,] 5.582258e-05 1.008785e-04 1.369091e-05
[1138,] 1.050300e-04 9.768291e-05 2.663003e-05
[1139,] 1.253554e-04 7.969085e-05 5.914487e-05
[1140,] 9.899629e-05 9.890041e-05 2.499702e-05
[1141,] 8.793248e-05 6.573297e-05 2.909199e-05
[1142,] 1.160098e-04 9.796120e-05 2.893504e-05
[1143,] 1.071542e-04 1.094096e-04 6.102234e-05
[1144,] 1.892598e-03 5.164687e-04 4.841006e-03
[1145,] 9.737957e-04 9.729333e-05 5.923971e-04
[1146,] 4.442227e-05 6.839715e-05 1.157164e-05
[1147,] 1.346678e-03 7.850348e-04 4.528922e-01
[1148,] 1.442602e-04 2.064995e-04 1.074137e-02
[1149,] 3.540307e-05 8.435526e-05 1.263756e-05
[1150,] 3.986132e-05 9.810001e-05 1.632246e-05
[1151,] 3.932710e-05 1.201568e-04 9.921948e-06
[1152,] 3.015327e-05 7.347322e-05 1.056934e-05
[1153,] 3.823241e-05 1.606122e-04 9.867198e-06
[1154,] 3.326580e-05 1.013808e-04 1.118622e-05
[1155,] 3.562815e-05 8.520988e-05 1.283314e-05
[1156,] 4.030591e-05 8.442291e-05 1.469595e-05
[1157,] 5.046498e-05 7.592305e-05 1.175240e-05
[1158,] 3.261389e-05 8.271018e-05 1.351808e-05
[1159,] 5.150045e-05 7.720206e-05 2.019696e-05
[1160,] 5.327759e-05 8.935984e-05 1.875933e-05
[1161,] 1.228138e-03 1.181967e-04 8.216531e-04
[1162,] 5.164314e-03 1.099135e-04 3.443914e-03
[1163,] 2.916886e-03 9.267663e-05 1.512729e-03
[1164,] 2.598064e-03 9.255842e-05 1.339647e-03
[1165,] 2.657721e-03 9.367757e-05 1.393952e-03
[1166,] 2.511428e-05 6.346978e-05 8.237384e-06
[1167,] 2.530895e-05 6.334832e-05 8.293510e-06
[1168,] 2.988859e-05 7.374304e-05 1.126614e-05
[1169,] 3.324345e-03 9.297551e-05 1.737613e-03
[1170,] 2.941754e-03 9.189091e-05 1.505645e-03
[1171,] 8.686503e-04 6.266424e-05 2.764905e-04
[1172,] 9.323234e-04 9.879770e-05 4.970043e-04
[1173,] 5.476421e-04 6.005959e-05 1.105228e-04
[1174,] 7.282331e-05 9.949837e-05 2.330600e-05
[1175,] 7.416983e-05 6.691591e-05 2.348080e-05
[1176,] 9.539103e-04 9.996091e-05 5.165337e-04
[1177,] 9.931829e-05 5.916488e-05 2.795772e-05
[1178,] 1.008239e-04 5.920064e-05 2.794440e-05
[1179,] 2.160570e-04 9.071054e-05 9.319724e-05
[1180,] 1.142144e-04 6.591157e-05 4.252444e-05
[1181,] 8.213479e-04 9.510030e-05 4.144177e-04
[1182,] 6.674404e-05 7.998637e-05 2.105186e-05
[1183,] 6.676803e-05 8.065196e-05 2.122074e-05
[1184,] 1.152566e-04 6.497275e-05 4.192046e-05
[1185,] 8.491729e-04 9.812400e-05 4.466561e-04
[1186,] 7.871789e-05 6.658539e-05 2.425417e-05
[1187,] 5.863008e-05 8.917727e-05 1.860385e-05
[1188,] 1.182072e-04 6.436128e-05 4.227680e-05
[1189,] 2.941066e-05 6.373218e-05 9.706889e-06
[1190,] 2.955029e-05 6.380401e-05 9.769011e-06
[1191,] 8.501314e-04 9.864855e-05 4.505197e-04
[1192,] 3.607014e-04 7.764376e-05 6.087395e-05
[1193,] 1.119310e-04 6.396283e-05 3.959516e-05
[1194,] 1.056142e-04 6.363486e-05 3.701301e-05
[1195,] 8.759416e-04 9.794802e-05 4.607258e-04
[1196,] 6.566935e-05 9.421591e-05 1.791630e-05
[1197,] 6.674469e-05 8.071283e-05 2.132372e-05
[1198,] 2.703719e-05 7.936125e-05 8.352175e-06
[1199,] 2.962243e-05 6.400900e-05 9.836111e-06
[1200,] 1.072430e-04 6.367569e-05 3.762750e-05
[1201,] 2.967351e-05 6.359782e-05 9.762221e-06
[1202,] 7.916689e-05 8.251583e-05 2.850337e-05
[1203,] 1.166128e-04 6.393931e-05 4.120377e-05
[1204,] 7.590410e-05 6.650223e-05 2.331741e-05
[1205,] 8.186418e-04 9.646521e-05 4.209580e-04
[1206,] 2.912254e-05 6.378048e-05 9.618527e-06
[1207,] 8.124492e-05 7.540968e-05 2.579886e-05
[1208,] 7.143953e-04 9.675313e-05 3.664964e-04
[1209,] 8.546286e-04 9.595218e-05 4.372384e-04
[1210,] 3.468294e-04 7.145157e-05 6.421424e-05
[1211,] 7.123661e-04 9.598037e-05 3.616205e-04
[1212,] 6.956521e-05 8.968183e-05 2.101282e-05
[1213,] 6.911291e-05 8.473174e-05 2.062693e-05
[1214,] 2.646506e-05 8.023279e-05 8.194845e-06
[1215,] 6.728762e-04 9.466927e-05 3.347882e-04
[1216,] 6.939880e-05 8.175970e-05 2.111914e-05
[1217,] 7.773110e-04 9.646767e-05 3.988181e-04
[1218,] 9.290695e-05 1.608269e-04 6.283417e-05
[1219,] 9.934100e-05 1.777810e-04 7.159115e-05
[1220,] 9.744346e-05 1.634027e-04 6.685401e-05
[1221,] 4.882647e-04 7.187775e-05 1.506373e-04
[1222,] 6.541704e-05 7.754234e-05 2.004546e-05
[1223,] 1.155662e-04 1.448381e-04 2.291020e-05
[1224,] 6.938200e-05 8.079742e-05 2.164957e-05
[1225,] 1.200306e-04 1.518160e-04 2.287119e-05
[1226,] 2.574221e-04 1.459540e-04 2.388208e-04
[1227,] 1.344908e-04 1.123414e-04 2.819974e-05
[1228,] 2.920981e-04 1.060924e-04 1.566974e-04
[1229,] 7.561743e-05 8.060612e-05 2.279342e-05
[1230,] 4.686488e-04 1.486846e-04 4.919574e-04
[1231,] 7.047515e-05 8.119801e-05 2.173749e-05
[1232,] 2.834496e-03 9.899940e-05 1.891418e-03
[1233,] 4.977234e-04 1.079522e-04 2.827880e-04
[1234,] 4.531468e-04 1.123296e-04 3.516390e-04
[1235,] 6.359390e-05 8.463216e-05 1.827982e-05
[1236,] 1.046720e-04 1.428209e-04 2.134905e-05
[1237,] 5.125810e-04 1.054350e-04 3.729459e-04
[1238,] 4.982265e-05 6.726972e-05 1.220762e-05
[1239,] 1.131242e-04 1.399223e-04 2.284956e-05
[1240,] 1.209142e-04 1.441824e-04 2.377841e-05
[1241,] 4.856642e-04 7.178314e-05 1.483202e-04
[1242,] 7.300021e-05 9.704706e-05 2.465429e-05
[1243,] 7.300117e-05 9.589297e-05 2.462109e-05
[1244,] 4.301475e-05 6.503036e-05 1.137219e-05
[1245,] 4.532456e-05 6.212795e-05 1.247171e-05
[1246,] 4.465667e-05 6.218803e-05 1.231044e-05
[1247,] 4.503562e-05 6.234554e-05 1.233667e-05
[1248,] 7.053565e-05 8.163727e-05 2.237663e-05
[1249,] 5.297688e-05 9.008925e-05 1.791625e-05
[1250,] 5.427942e-05 7.627951e-05 1.809953e-05
[1251,] 4.876374e-04 1.668437e-04 4.307302e-04
[1252,] 6.334475e-05 8.566859e-05 1.791024e-05
[1253,] 9.744428e-05 1.443894e-04 2.007472e-05
[1254,] 6.119003e-05 8.322957e-05 1.818043e-05
[1255,] 3.222499e-04 1.792798e-04 2.828779e-04
[1256,] 9.373037e-05 8.485448e-05 3.438952e-05
[1257,] 8.662863e-05 1.794084e-04 6.665162e-05
[1258,] 3.323010e-04 1.783235e-04 2.919335e-04
[1259,] 3.312900e-04 1.743162e-04 2.866004e-04
[1260,] 4.634053e-05 6.546609e-05 1.188414e-05
[1261,] 7.013772e-05 7.313665e-05 2.085799e-05
[1262,] 5.936188e-05 8.330495e-05 1.766117e-05
[1263,] 6.033703e-05 6.622859e-05 1.583039e-05
[1264,] 7.931691e-05 8.145366e-05 2.465796e-05
[1265,] 1.360374e-04 1.772448e-04 1.083127e-04
[1266,] 6.304668e-05 8.402912e-05 1.828682e-05
[1267,] 6.336375e-05 8.396894e-05 1.843071e-05
[1268,] 4.006829e-05 7.247936e-05 1.086938e-05
[1269,] 4.003660e-05 7.199412e-05 1.088242e-05
[1270,] 3.745884e-05 6.687883e-05 1.084914e-05
[1271,] 7.870813e-05 9.982248e-05 2.278407e-05
[1272,] 1.951009e-04 2.505854e-04 2.669263e-04
[1273,] 8.890199e-05 7.315437e-05 2.546731e-05
[1274,] 1.140927e-04 1.389301e-04 2.310316e-05
[1275,] 1.836612e-04 1.474689e-04 1.646945e-04
[1276,] 1.379693e-04 1.547681e-04 9.473560e-05
[1277,] 7.164953e-05 7.843665e-05 2.008608e-05
[1278,] 7.055434e-05 7.805677e-05 2.013108e-05
[1279,] 6.130984e-05 8.379531e-05 1.791537e-05
[1280,] 5.757709e-05 8.586304e-05 1.646181e-05
[1281,] 2.243261e-04 1.590827e-04 2.222952e-04
[1282,] 1.711752e-04 1.451256e-04 1.172405e-04
[1283,] 5.120756e-05 1.602111e-04 3.185758e-05
[1284,] 5.506871e-05 8.319803e-05 1.658765e-05
[1285,] 2.409335e-05 7.433783e-05 8.285362e-06
[1286,] 1.615796e-04 1.500875e-04 1.117098e-04
[1287,] 1.536342e-04 1.441491e-04 1.026821e-04
[1288,] 3.342820e-05 6.908676e-05 1.054020e-05
[1289,] 5.347801e-05 8.155686e-05 1.660318e-05
[1290,] 1.258569e-04 1.023082e-04 6.734504e-05
[1291,] 3.353766e-05 1.104693e-04 9.420800e-06
[1292,] 2.208103e-05 1.189569e-04 7.397669e-06
[1293,] 8.709798e-05 8.065997e-05 2.448328e-05
[1294,] 2.288847e-04 1.397514e-04 1.819462e-04
[1295,] 3.885012e-04 8.396635e-05 1.993376e-04
[1296,] 5.198687e-05 8.294107e-05 1.588924e-05
[1297,] 8.701924e-05 2.527870e-04 8.586620e-05
[1298,] 1.139542e-04 7.534356e-05 3.008560e-05
[1299,] 7.332867e-05 1.223188e-04 4.276707e-05
[1300,] 3.170501e-04 1.403922e-04 2.302696e-04
[1301,] 2.470329e-05 7.714193e-05 7.893177e-06
[1302,] 2.486002e-05 7.648318e-05 8.052016e-06
[1303,] 5.220194e-05 8.825358e-05 1.434962e-05
[1304,] 2.415553e-05 7.589663e-05 7.791112e-06
[1305,] 9.989653e-05 1.181985e-04 6.505868e-05
[1306,] 8.096138e-05 9.357967e-05 2.918778e-05
[1307,] 5.323476e-05 8.263236e-05 1.659300e-05
[1308,] 1.214916e-04 8.693091e-05 4.768458e-05
[1309,] 1.745096e-04 8.918849e-05 4.014981e-05
[1310,] 2.481584e-05 7.666597e-05 7.975791e-06
[1311,] 2.930027e-04 1.375784e-04 2.075193e-04
[1312,] 3.449778e-05 9.049402e-05 9.844145e-06
[1313,] 4.934877e-05 1.293011e-04 1.277400e-05
[1314,] 7.562196e-05 1.244778e-04 4.479112e-05
[1315,] 7.828026e-05 1.245898e-04 4.667738e-05
[1316,] 7.811513e-05 1.291008e-04 4.748575e-05
[1317,] 4.780767e-05 1.346046e-04 1.238751e-05
[1318,] 7.589580e-05 1.257554e-04 4.524010e-05
[1319,] 7.254365e-05 1.260764e-04 4.294449e-05
[1320,] 3.056760e-04 1.432828e-04 2.242404e-04
[1321,] 5.272732e-05 8.397552e-05 1.488852e-05
[1322,] 7.761774e-05 1.279277e-04 4.689418e-05
[1323,] 4.689956e-05 1.293551e-04 1.235193e-05
[1324,] 2.410124e-05 8.088924e-05 7.793700e-06
[1325,] 7.432277e-05 9.938577e-05 3.847975e-05
[1326,] 1.051426e-04 8.178332e-05 2.574164e-05
[1327,] 2.450372e-05 7.676522e-05 7.948572e-06
[1328,] 8.124043e-05 9.933049e-05 4.254210e-05
[1329,] 1.839403e-04 9.422083e-05 7.229133e-05
[1330,] 7.177373e-05 1.001047e-04 3.715201e-05
[1331,] 2.433774e-05 7.690276e-05 7.871156e-06
[1332,] 5.590195e-05 8.366011e-05 1.566742e-05
[1333,] 2.922544e-04 8.175780e-05 1.474305e-04
[1334,] 8.502234e-05 9.275153e-05 3.091863e-05
[1335,] 8.863524e-04 1.607424e-04 1.083078e-03
[1336,] 6.960444e-05 9.855617e-05 3.551740e-05
[1337,] 5.356679e-05 8.292308e-05 1.649163e-05
[1338,] 7.920461e-05 1.169254e-04 4.579919e-05
[1339,] 8.852234e-05 1.010901e-04 4.742643e-05
[1340,] 4.832500e-05 1.297469e-04 1.258513e-05
[1341,] 7.276071e-05 9.806885e-05 3.724132e-05
[1342,] 2.879511e-04 1.030342e-04 1.629986e-04
[1343,] 9.097239e-05 9.712636e-05 4.758086e-05
[1344,] 2.426109e-05 7.479086e-05 7.807111e-06
[1345,] 8.235159e-05 9.730845e-05 4.260129e-05
[1346,] 8.229335e-05 9.981322e-05 4.329662e-05
[1347,] 5.598742e-05 8.259436e-05 1.748611e-05
[1348,] 8.987593e-04 9.993151e-05 6.336709e-04
[1349,] 2.440594e-05 6.883448e-05 7.818121e-06
[1350,] 6.724491e-05 1.015823e-04 3.478513e-05
[1351,] 6.847218e-05 1.012144e-04 3.543863e-05
[1352,] 7.146019e-05 9.395042e-05 3.567708e-05
[1353,] 2.445806e-05 6.877771e-05 7.833461e-06
[1354,] 2.032935e-04 1.111574e-04 1.306269e-04
[1355,] 2.599572e-05 7.907202e-05 8.112384e-06
[1356,] 2.712700e-04 7.239070e-05 1.177491e-04
[1357,] 7.190141e-05 9.319375e-05 2.539713e-05
[1358,] 1.159952e-04 9.040605e-05 3.713345e-05
[1359,] 2.636524e-04 7.945593e-05 1.286424e-04
[1360,] 6.048969e-05 7.127267e-05 1.680282e-05
[1361,] 2.620629e-05 7.760802e-05 8.282941e-06
[1362,] 5.556573e-05 8.228486e-05 1.773973e-05
[1363,] 7.086675e-05 8.656386e-05 3.367154e-05
[1364,] 6.925077e-05 8.511617e-05 3.241491e-05
[1365,] 2.349324e-04 8.231154e-05 1.185155e-04
[1366,] 2.292217e-04 8.338333e-05 1.170416e-04
[1367,] 2.448411e-04 7.993608e-05 1.198807e-04
[1368,] 2.440698e-04 8.169012e-05 1.223569e-04
[1369,] 6.295544e-05 8.246640e-05 1.972017e-05
[1370,] 2.379848e-04 8.210730e-05 1.198024e-04
[1371,] 2.365166e-04 7.800698e-05 1.126225e-04
[1372,] 2.383010e-04 8.184393e-05 1.195750e-04
[1373,] 2.758902e-03 9.556253e-05 1.599786e-03
[1374,] 1.765410e-03 7.973611e-05 7.892471e-04
[1375,] 3.480609e-04 6.107040e-05 1.093659e-04
[1376,] 2.624820e-05 7.747602e-05 8.370471e-06
[1377,] 7.127900e-05 1.120948e-04 1.772511e-05
[1378,] 5.108130e-04 1.297012e-04 3.526271e-04
[1379,] 5.729542e-05 7.098347e-05 1.608131e-05
[1380,] 8.723795e-05 9.056208e-05 3.226851e-05
[1381,] 5.783780e-04 1.247870e-04 3.910161e-04
[1382,] 2.154799e-04 7.199310e-05 6.091115e-05
[1383,] 3.721268e-04 7.055866e-05 1.569470e-04
[1384,] 3.928325e-04 7.094727e-05 1.671342e-04
[1385,] 3.647994e-04 7.887178e-05 1.785936e-04
[1386,] 2.649248e-05 7.674051e-05 8.381094e-06
[1387,] 3.302779e-04 7.135587e-05 1.415561e-04
[1388,] 9.821703e-05 8.612268e-05 2.441490e-05
[1389,] 6.756495e-05 1.090555e-04 1.761562e-05
[1390,] 1.482836e-04 6.328955e-05 5.037056e-05
[1391,] 4.524354e-05 7.239001e-05 1.747507e-05
[1392,] 5.775871e-05 7.190192e-05 1.561836e-05
[1393,] 3.878454e-04 9.715008e-05 1.901930e-04
[1394,] 7.828191e-05 8.238190e-05 2.490111e-05
[1395,] 6.704972e-05 8.013714e-05 3.055018e-05
[1396,] 1.222381e-04 6.308303e-05 4.139696e-05
[1397,] 3.941414e-05 7.204815e-05 1.496047e-05
[1398,] 4.272226e-05 7.116325e-05 1.617213e-05
[1399,] 3.816691e-05 7.227706e-05 1.446898e-05
[1400,] 4.233199e-05 7.137685e-05 1.605335e-05
[1401,] 3.795996e-05 7.230306e-05 1.438428e-05
[1402,] 3.857653e-05 7.255893e-05 1.468529e-05
[1403,] 3.857302e-05 7.345827e-05 1.482188e-05
[1404,] 6.141417e-05 8.145852e-05 2.805714e-05
[1405,] 5.579206e-05 7.033638e-05 1.599508e-05
[1406,] 3.821861e-05 7.567840e-05 1.497759e-05
[1407,] 8.714843e-05 8.254035e-05 2.828650e-05
[1408,] 4.212696e-05 7.339284e-05 1.634138e-05
[1409,] 8.918828e-05 9.144060e-05 3.729846e-05
[1410,] 4.358676e-05 7.340637e-05 1.697166e-05
[1411,] 4.305047e-05 7.458473e-05 1.695360e-05
[1412,] 4.272920e-05 7.361340e-05 1.663963e-05
[1413,] 6.898070e-05 9.086080e-05 2.450763e-05
[1414,] 4.015659e-05 7.469138e-05 1.570096e-05
[1415,] 8.215623e-05 8.246352e-05 2.666575e-05
[1416,] 4.303358e-05 7.471384e-05 1.696702e-05
[1417,] 2.686311e-05 7.798582e-05 8.502856e-06
[1418,] 3.951093e-05 7.525222e-05 1.550138e-05
[1419,] 2.742190e-05 7.809771e-05 8.641122e-06
[1420,] 3.831038e-05 7.347112e-05 1.471081e-05
[1421,] 2.765271e-05 7.623411e-05 8.312570e-06
[1422,] 8.608262e-05 8.241228e-05 2.736273e-05
[1423,] 4.280831e-05 7.295331e-05 1.655445e-05
[1424,] 3.916388e-05 7.466420e-05 1.526003e-05
[1425,] 4.275902e-05 7.179516e-05 1.631272e-05
[1426,] 4.188385e-05 7.295847e-05 1.616017e-05
[1427,] 2.629479e-05 7.557849e-05 8.405315e-06
[1428,] 8.435355e-05 1.137477e-04 2.011190e-05
[1429,] 4.128083e-05 7.273594e-05 1.586278e-05
[1430,] 4.186804e-05 7.272500e-05 1.611149e-05
[1431,] 8.912877e-05 8.353561e-05 2.364188e-05
[1432,] 4.151735e-05 7.345302e-05 1.608836e-05
[1433,] 4.142504e-05 7.299981e-05 1.596990e-05
[1434,] 3.917884e-05 7.273913e-05 1.497162e-05
[1435,] 3.856202e-05 7.333381e-05 1.479870e-05
[1436,] 3.768562e-05 7.352496e-05 1.444662e-05
[1437,] 9.385938e-05 8.369219e-05 2.464990e-05
[1438,] 6.596397e-05 7.411402e-05 2.807134e-05
[1439,] 3.891093e-05 7.264731e-05 1.484243e-05
[1440,] 4.194038e-05 8.300390e-05 1.770596e-05
[1441,] 3.674573e-05 8.901249e-05 1.230596e-05
[1442,] 3.913138e-05 7.328804e-05 1.503660e-05
[1443,] 4.255638e-05 7.334243e-05 1.651601e-05
[1444,] 4.289735e-05 7.133146e-05 1.627840e-05
[1445,] 2.224747e-04 9.163485e-05 7.612042e-05
[1446,] 8.746615e-05 8.254578e-05 2.828517e-05
[1447,] 3.883351e-05 7.228500e-05 1.475368e-05
[1448,] 4.344441e-05 7.204224e-05 1.664834e-05
[1449,] 2.860554e-05 8.477733e-05 9.232730e-06
[1450,] 9.493920e-05 8.270562e-05 2.956581e-05
[1451,] 6.810185e-05 1.448265e-04 1.482942e-05
[1452,] 3.012713e-05 8.143433e-05 1.175252e-05
[1453,] 3.927847e-05 7.486322e-05 1.530271e-05
[1454,] 4.093637e-05 7.275566e-05 1.571418e-05
[1455,] 8.716421e-05 6.411105e-05 2.815387e-05
[1456,] 1.262454e-04 6.448408e-05 4.478704e-05
[1457,] 6.144292e-05 8.610402e-05 2.136858e-05
[1458,] 8.403912e-05 8.254232e-05 2.719592e-05
[1459,] 4.537696e-05 7.154962e-05 1.735194e-05
[1460,] 7.928563e-05 7.973686e-05 3.658044e-05
[1461,] 4.421689e-05 7.182778e-05 1.692816e-05
[1462,] 3.918130e-05 7.287020e-05 1.499444e-05
[1463,] 4.272431e-05 7.144868e-05 1.622972e-05
[1464,] 3.860123e-05 7.137721e-05 1.450959e-05
[1465,] 8.864183e-04 1.089626e-04 5.309565e-04
[1466,] 4.322594e-05 7.059231e-05 1.626194e-05
[1467,] 2.779668e-05 8.468979e-05 9.003826e-06
[1468,] 9.506623e-05 9.223113e-05 4.060879e-05
[1469,] 4.348395e-05 7.161938e-05 1.657883e-05
[1470,] 2.365496e-05 6.889436e-05 7.715225e-06
[1471,] 8.229345e-05 9.094937e-05 3.026862e-05
[1472,] 4.311063e-05 7.144255e-05 1.638815e-05
[1473,] 2.755152e-05 7.229337e-05 9.796098e-06
[1474,] 4.142305e-05 7.149961e-05 1.569809e-05
[1475,] 4.248089e-05 7.129140e-05 1.609738e-05
[1476,] 4.334617e-05 7.145784e-05 1.648886e-05
[1477,] 4.252111e-05 7.093427e-05 1.604172e-05
[1478,] 9.376231e-04 9.481168e-05 4.596805e-04
[1479,] 5.471925e-05 9.220921e-05 1.929971e-05
[1480,] 2.580097e-05 7.528419e-05 8.293218e-06
[1481,] 3.896533e-05 7.171151e-05 1.471591e-05
[1482,] 3.878958e-05 6.057743e-05 1.100234e-05
[1483,] 4.169878e-05 7.059935e-05 1.563935e-05
[1484,] 8.681321e-05 8.281795e-05 2.897125e-05
[1485,] 1.066283e-03 8.174584e-05 3.618622e-04
[1486,] 4.226087e-05 7.126564e-05 1.599976e-05
[1487,] 5.644164e-05 6.616870e-05 1.699611e-05
[1488,] 8.334423e-05 8.258143e-05 2.733105e-05
[1489,] 1.595906e-04 9.388745e-05 6.165542e-05
[1490,] 8.658933e-05 8.267408e-05 2.861183e-05
[1491,] 4.275726e-05 7.094534e-05 1.614055e-05
[1492,] 3.884479e-05 7.151716e-05 1.463291e-05
[1493,] 3.963148e-05 7.229240e-05 1.509134e-05
[1494,] 3.820274e-05 7.103303e-05 1.428492e-05
[1495,] 3.955867e-05 7.128321e-05 1.489022e-05
[1496,] 3.882907e-05 7.158509e-05 1.463799e-05
[1497,] 4.014671e-05 7.146101e-05 1.516615e-05
[1498,] 7.821181e-05 6.825088e-05 3.086529e-05
[1499,] 3.906155e-05 7.096023e-05 1.462919e-05
[1500,] 3.902193e-05 7.441148e-05 1.523706e-05
[1501,] 8.193469e-05 8.164272e-05 2.837403e-05
[1502,] 6.799489e-05 6.345877e-05 2.164729e-05
[1503,] 3.997862e-05 7.161299e-05 1.512274e-05
[1504,] 4.008952e-05 7.227791e-05 1.528376e-05
[1505,] 1.075376e-03 9.294352e-05 5.086469e-04
[1506,] 3.805582e-05 7.174239e-05 1.433920e-05
[1507,] 3.876100e-05 7.371253e-05 1.494116e-05
[1508,] 3.692906e-05 7.213513e-05 1.392210e-05
[1509,] 4.980074e-04 6.359674e-05 1.260541e-04
[1510,] 7.332168e-05 8.265998e-05 2.410400e-05
[1511,] 5.631659e-05 7.052034e-05 1.587692e-05
[1512,] 9.682131e-05 7.867671e-05 4.188905e-05
[1513,] 5.754308e-04 6.343430e-05 1.457015e-04
[1514,] 5.753549e-04 6.344367e-05 1.459588e-04
[1515,] 2.631794e-05 7.497169e-05 8.470356e-06
[1516,] 6.201706e-04 6.345369e-05 1.566241e-04
[1517,] 7.658575e-04 6.336517e-05 1.842626e-04
[1518,] 8.204296e-04 6.352467e-05 2.023331e-04
[1519,] 7.348647e-04 6.334627e-05 1.764096e-04
[1520,] 2.612752e-05 7.525722e-05 8.384616e-06
[1521,] 7.592353e-04 6.324958e-05 1.782330e-04
[1522,] 6.515673e-04 6.324901e-05 1.544667e-04
[1523,] 8.484098e-04 6.325355e-05 1.916185e-04
[1524,] 6.119987e-05 9.213040e-05 2.224935e-05
[1525,] 5.764150e-04 6.332384e-05 1.424076e-04
[1526,] 5.589521e-04 6.326015e-05 1.356932e-04
[1527,] 5.626511e-04 6.331910e-05 1.388887e-04
[1528,] 9.484539e-05 7.323422e-05 3.526920e-05
[1529,] 6.674112e-05 9.209824e-05 1.558176e-05
[1530,] 6.007228e-04 6.329429e-05 1.469289e-04
[1531,] 5.684422e-04 6.330837e-05 1.401759e-04
[1532,] 8.407210e-05 1.121051e-04 2.023068e-05
[1533,] 5.783285e-04 6.333595e-05 1.436248e-04
[1534,] 5.764019e-04 6.321412e-05 1.359662e-04
[1535,] 2.547012e-05 7.663338e-05 8.124776e-06
[1536,] 5.869739e-04 6.326499e-05 1.421322e-04
[1537,] 5.687921e-04 6.327592e-05 1.387492e-04
[1538,] 8.036031e-05 1.128845e-04 1.933377e-05
[1539,] 6.027540e-04 6.325944e-05 1.448024e-04
[1540,] 7.647330e-04 6.332111e-05 1.814384e-04
[1541,] 6.246970e-05 8.071463e-05 1.700435e-05
[1542,] 5.638594e-05 8.380529e-05 1.531080e-05
[1543,] 5.363151e-04 6.322993e-05 1.278716e-04
[1544,] 5.587129e-04 6.323140e-05 1.333732e-04
[1545,] 5.968712e-04 6.325541e-05 1.437677e-04
[1546,] 7.366333e-04 6.330541e-05 1.747568e-04
[1547,] 5.836412e-04 6.331140e-05 1.435791e-04
[1548,] 5.604637e-04 6.332224e-05 1.387668e-04
[1549,] 5.598337e-04 6.332842e-05 1.388304e-04
[1550,] 7.370435e-04 6.326314e-05 1.701379e-04
[1551,] 6.276622e-05 8.337858e-05 1.994517e-05
[1552,] 7.581940e-04 6.379484e-05 1.971437e-04
[1553,] 5.941969e-04 6.389233e-05 1.602950e-04
[1554,] 8.011818e-05 8.864955e-05 2.829988e-05
[1555,] 6.280181e-04 6.383841e-05 1.677372e-04
[1556,] 6.027791e-04 6.381888e-05 1.611784e-04
[1557,] 6.357673e-05 9.487206e-05 1.496301e-05
[1558,] 6.963030e-04 6.386374e-05 1.838082e-04
[1559,] 6.018689e-04 6.412548e-05 1.659964e-04
[1560,] 1.875546e-03 6.360569e-05 2.893526e-04
[1561,] 2.725981e-05 7.471322e-05 8.727409e-06
[1562,] 5.991110e-04 6.414305e-05 1.655386e-04
[1563,] 2.775233e-05 7.492638e-05 8.832361e-06
[1564,] 6.287150e-05 8.188732e-05 1.623829e-05
[1565,] 4.200658e-04 1.064133e-04 2.350214e-04
[1566,] 3.799569e-05 6.849031e-05 1.038283e-05
[1567,] 4.254846e-04 1.084078e-04 2.439265e-04
[1568,] 4.029757e-04 1.062632e-04 2.242061e-04
[1569,] 4.102716e-04 1.017961e-04 2.156417e-04
[1570,] 4.474191e-04 1.028085e-04 2.414110e-04
[1571,] 6.538682e-05 8.765435e-05 1.570465e-05
[1572,] 4.389706e-04 1.027296e-04 2.362857e-04
[1573,] 5.279028e-04 1.018260e-04 2.842202e-04
[1574,] 4.237264e-04 1.029975e-04 2.283114e-04
[1575,] 5.253219e-04 1.018260e-04 2.827628e-04
[1576,] 4.323713e-04 1.046273e-04 2.382952e-04
[1577,] 5.001937e-04 1.025358e-04 2.710231e-04
[1578,] 5.076347e-04 1.024648e-04 2.750577e-04
[1579,] 9.570882e-05 7.030506e-05 3.409345e-05
[1580,] 1.483080e-03 1.022920e-04 8.524195e-04
[1581,] 4.307288e-05 7.683586e-05 1.092381e-05
[1582,] 6.733908e-04 1.201070e-04 4.715173e-04
[1583,] 6.912938e-05 1.015201e-04 1.843311e-05
[1584,] 5.617616e-04 1.018260e-04 3.036492e-04
[1585,] 4.875780e-04 1.031056e-04 2.657032e-04
[1586,] 4.795227e-04 1.030727e-04 2.608962e-04
[1587,] 4.495145e-04 1.036009e-04 2.451816e-04
[1588,] 5.857116e-04 1.007032e-04 3.121771e-04
[1589,] 6.117138e-05 8.336050e-05 1.549372e-05
[1590,] 4.867263e-04 1.030770e-04 2.651228e-04
[1591,] 5.764855e-05 7.947922e-05 1.627022e-05
[1592,] 6.262814e-05 6.971397e-05 1.596302e-05
[1593,] 9.919375e-04 9.445084e-05 5.155739e-04
[1594,] 1.088739e-04 8.241135e-05 4.751344e-05
[1595,] 7.780805e-04 9.007898e-05 3.397518e-04
[1596,] 6.624587e-05 9.227728e-05 1.548731e-05
[1597,] 8.253932e-04 9.915311e-05 4.445682e-04
[1598,] 5.474121e-04 9.802760e-05 2.836685e-04
[1599,] 6.178558e-05 9.091622e-05 1.487021e-05
[1600,] 1.574818e-03 6.918944e-05 4.152955e-04
[1601,] 4.732682e-04 9.991237e-05 2.501857e-04
[1602,] 1.175647e-04 7.869881e-05 3.365844e-05
[1603,] 6.509101e-05 9.142884e-05 1.537554e-05
[1604,] 1.667148e-03 6.839372e-05 5.320708e-04
[1605,] 3.646342e-05 9.747665e-05 9.655433e-06
[1606,] 5.872407e-04 8.549111e-05 2.500158e-04
[1607,] 5.348114e-04 9.938651e-05 2.826340e-04
[1608,] 1.017199e-04 7.665597e-05 4.020869e-05
[1609,] 1.888479e-03 6.913617e-05 4.693401e-04
[1610,] 6.077461e-05 9.269454e-05 1.455105e-05
[1611,] 4.431187e-04 9.937684e-05 2.315166e-04
[1612,] 1.130481e-03 6.841152e-05 2.673724e-04
[1613,] 4.375190e-05 6.370109e-05 1.405573e-05
[1614,] 6.737033e-05 9.043191e-05 1.547764e-05
[1615,] 1.880037e-03 6.812935e-05 4.582464e-04
[1616,] 6.628025e-05 9.115023e-05 1.523572e-05
[1617,] 5.706867e-05 1.300000e-04 1.629148e-05
[1618,] 3.381471e-05 1.005566e-04 9.123253e-06
[1619,] 6.633955e-05 8.966311e-05 1.538975e-05
[1620,] 2.667593e-05 6.784796e-05 8.608948e-06
[1621,] 1.231188e-03 6.843753e-05 2.879064e-04
[1622,] 1.218302e-03 6.836073e-05 2.888197e-04
[1623,] 1.264578e-03 6.841762e-05 2.959290e-04
[1624,] 1.662156e-03 6.692615e-05 5.022926e-04
[1625,] 3.627075e-05 9.398876e-05 9.717542e-06
[1626,] 7.032964e-05 8.943496e-05 1.606064e-05
[1627,] 2.411045e-03 6.736164e-05 4.898441e-04
[1628,] 3.738347e-05 9.832021e-05 9.802077e-06
[1629,] 1.327652e-04 7.870063e-05 3.899965e-05
[1630,] 8.117307e-05 8.487023e-05 2.938465e-05
[1631,] 1.975977e-03 6.814678e-05 4.741146e-04
[1632,] 1.253988e-03 6.833116e-05 2.988020e-04
[1633,] 7.823327e-05 8.799969e-05 3.038181e-05
[1634,] 6.269895e-05 8.884060e-05 1.487697e-05
[1635,] 2.863992e-05 6.871971e-05 8.791287e-06
[1636,] 9.716435e-04 9.506960e-05 4.922363e-04
[1637,] 2.360986e-03 6.715663e-05 4.897620e-04
[1638,] 6.323218e-05 7.957330e-05 1.903398e-05
[1639,] 1.628458e-03 6.784867e-05 3.277956e-04
[1640,] 3.929837e-05 9.480361e-05 1.027440e-05
[1641,] 7.439921e-04 8.352223e-05 3.003609e-04
[1642,] 2.951432e-03 6.713367e-05 6.029644e-04
[1643,] 1.620632e-03 6.839045e-05 3.569681e-04
[1644,] 3.874113e-05 1.169720e-04 9.280525e-06
[1645,] 2.531167e-03 6.812314e-05 5.568994e-04
[1646,] 6.002922e-05 8.807096e-05 1.450211e-05
[1647,] 3.901652e-05 9.594768e-05 1.017322e-05
[1648,] 2.723731e-03 6.814149e-05 5.925452e-04
[1649,] 6.416632e-05 8.590140e-05 1.972400e-05
[1650,] 3.922387e-05 9.185240e-05 1.035888e-05
[1651,] 9.733907e-05 9.096594e-05 4.974579e-05
[1652,] 2.543641e-03 6.819526e-05 5.525643e-04
[1653,] 5.681070e-04 9.906170e-05 3.081119e-04
[1654,] 7.107700e-04 9.759675e-05 3.814541e-04
[1655,] 1.373882e-03 6.891250e-05 2.916229e-04
[1656,] 1.376128e-03 6.894041e-05 2.914488e-04
[1657,] 6.009637e-05 9.837809e-05 1.404979e-05
[1658,] 2.230052e-03 6.851193e-05 4.706470e-04
[1659,] 1.301817e-03 6.890414e-05 2.779765e-04
[1660,] 2.175574e-03 6.837927e-05 4.668020e-04
[1661,] 2.170897e-03 6.835091e-05 4.673883e-04
[1662,] 7.643609e-05 8.436477e-05 2.720238e-05
[1663,] 2.210758e-03 6.841168e-05 4.719625e-04
[1664,] 3.589593e-05 9.336547e-05 9.653878e-06
[1665,] 2.268794e-03 6.830700e-05 4.895264e-04
[1666,] 3.399431e-05 7.124015e-05 9.714536e-06
[1667,] 1.142240e-03 9.276461e-05 5.396547e-04
[1668,] 2.000637e-03 6.813440e-05 4.774466e-04
[1669,] 2.223909e-03 6.834361e-05 4.782742e-04
[1670,] 5.985204e-05 1.182609e-04 1.528944e-05
[1671,] 2.042006e-03 7.221293e-05 7.839938e-04
[1672,] 1.149148e-04 9.162546e-05 6.006896e-05
[1673,] 1.123056e-04 9.185671e-05 5.868917e-05
[1674,] 1.105650e-04 9.203739e-05 5.777772e-05
[1675,] 1.109534e-04 9.102813e-05 5.750920e-05
[1676,] 2.757263e-05 7.360828e-05 1.013553e-05
[1677,] 7.274433e-05 1.060015e-04 1.867726e-05
[1678,] 9.803890e-05 9.408769e-05 5.145139e-05
[1679,] 2.811266e-05 9.409486e-05 1.142276e-05
[1680,] 5.949960e-05 1.068557e-04 1.582840e-05
[1681,] 1.004439e-04 9.330580e-05 5.252501e-05
[1682,] 1.091675e-04 9.530183e-05 5.851300e-05
[1683,] 1.434231e-04 7.958286e-05 3.890300e-05
[1684,] 1.048574e-04 9.294585e-05 5.491815e-05
[1685,] 1.092519e-04 9.285742e-05 5.741676e-05
[1686,] 5.647778e-05 7.159445e-05 1.589102e-05
[1687,] 1.073924e-04 9.285172e-05 5.633502e-05
[1688,] 3.554644e-05 8.949610e-05 9.734852e-06
[1689,] 3.571759e-05 9.143389e-05 9.683120e-06
[1690,] 5.529015e-04 9.406295e-05 2.715853e-04
[1691,] 2.958644e-04 1.000975e-04 1.543341e-04
[1692,] 2.055391e-04 9.059378e-05 6.846556e-05
[1693,] 1.046004e-04 9.275713e-05 5.468261e-05
[1694,] 1.035426e-04 9.171883e-05 5.360683e-05
[1695,] 1.040618e-04 9.241214e-05 5.421589e-05
[1696,] 3.869140e-05 7.409829e-05 1.163139e-05
[1697,] 1.102010e-04 9.378119e-05 5.840874e-05
[1698,] 3.395966e-05 7.044782e-05 9.759301e-06
[1699,] 1.165407e-04 7.251741e-05 4.188766e-05
[1700,] 6.896807e-04 9.562378e-05 3.525554e-04
[1701,] 5.786784e-05 7.361871e-05 1.684751e-05
[1702,] 2.645400e-05 7.765304e-05 9.023562e-06
[1703,] 7.509946e-05 7.850020e-05 2.203059e-05
[1704,] 1.175204e-04 1.039334e-04 6.760368e-05
[1705,] 1.248698e-04 1.065064e-04 7.361620e-05
[1706,] 3.271695e-05 9.193251e-05 9.084139e-06
[1707,] 1.185698e-04 1.044622e-04 6.852803e-05
[1708,] 1.208747e-04 1.045801e-04 7.007327e-05
[1709,] 1.537083e-03 9.266581e-05 7.308918e-04
[1710,] 5.505011e-05 9.254927e-05 2.149045e-05
[1711,] 1.122392e-04 1.379333e-04 7.716915e-05
[1712,] 5.929731e-05 1.227107e-04 3.139018e-05
[1713,] 1.208131e-04 1.452882e-04 8.669872e-05
[1714,] 2.934410e-05 6.601092e-05 9.717164e-06
[1715,] 1.214071e-04 1.449869e-04 8.710164e-05
[1716,] 2.923644e-05 6.624953e-05 9.718080e-06
[1717,] 2.596750e-05 7.411573e-05 8.713432e-06
[1718,] 1.169170e-04 1.433939e-04 8.280790e-05
[1719,] 1.257114e-04 1.402300e-04 8.891284e-05
[1720,] 5.388140e-05 6.971175e-05 1.613771e-05
[1721,] 1.202532e-04 1.442986e-04 8.589188e-05
[1722,] 1.183610e-04 1.462191e-04 8.496861e-05
[1723,] 1.175513e-04 1.437842e-04 8.346391e-05
[1724,] 1.175897e-04 1.486893e-04 8.514985e-05
[1725,] 5.600854e-05 1.592390e-04 3.029698e-05
[1726,] 3.363070e-05 7.010061e-05 1.212573e-05
[1727,] 3.217101e-04 8.720738e-05 5.735174e-05
[1728,] 1.152809e-04 1.422117e-04 8.105942e-05
[1729,] 1.164366e-04 1.435509e-04 8.246604e-05
[1730,] 2.800168e-05 6.746830e-05 9.373205e-06
[1731,] 1.178877e-04 1.486665e-04 8.539854e-05
[1732,] 2.784452e-05 1.249452e-04 7.901140e-06
[1733,] 2.754628e-05 1.005272e-04 8.044931e-06
[1734,] 1.738994e-04 6.904636e-04 2.846185e-04
[1735,] 1.133334e-04 1.353570e-04 7.716136e-05
[1736,] 1.116487e-04 1.336301e-04 7.524767e-05
[1737,] 1.177154e-04 1.332300e-04 7.986529e-05
[1738,] 1.104972e-04 1.320370e-04 7.381264e-05
[1739,] 2.986617e-05 8.685376e-05 1.043634e-05
[1740,] 1.120013e-04 1.349697e-04 7.597581e-05
[1741,] 5.685760e-05 1.094529e-04 2.762116e-05
[1742,] 1.200271e-04 1.277265e-04 7.955976e-05
[1743,] 1.131540e-04 1.300963e-04 7.519054e-05
[1744,] 1.162168e-04 1.298907e-04 7.747036e-05
[1745,] 1.144667e-04 1.335260e-04 7.741868e-05
[1746,] 8.152188e-05 1.030822e-04 2.095143e-05
[1747,] 5.604964e-05 8.505057e-05 1.998393e-05
[1748,] 1.120199e-04 1.334951e-04 7.549459e-05
[1749,] 9.048936e-05 8.714156e-05 3.499401e-05
[1750,] 1.114085e-04 1.316914e-04 7.439900e-05
[1751,] 1.123152e-04 1.315717e-04 7.505869e-05
[1752,] 1.145055e-04 1.351273e-04 7.799916e-05
[1753,] 1.133428e-04 1.356283e-04 7.725711e-05
[1754,] 1.159283e-04 1.375671e-04 7.998860e-05
[1755,] 1.191509e-04 1.325012e-04 8.071664e-05
[1756,] 1.748469e-04 8.038449e-05 4.516721e-05
[1757,] 2.946668e-05 1.167871e-04 8.143120e-06
[1758,] 6.123997e-05 7.325912e-05 1.727111e-05
[1759,] 9.437211e-04 9.574268e-05 4.336918e-04
[1760,] 4.424589e-04 9.342946e-05 2.102246e-04
[1761,] 4.369863e-04 9.229161e-05 2.031279e-04
[1762,] 2.787393e-05 6.690566e-05 8.234902e-06
[1763,] 3.809775e-05 7.162946e-05 1.230772e-05
[1764,] 1.030082e-04 1.478571e-04 8.276072e-05
[1765,] 3.941794e-05 7.825372e-05 1.278505e-05
[1766,] 4.470758e-05 7.510876e-05 1.497278e-05
[1767,] 2.556579e-05 7.750655e-05 7.841178e-06
[1768,] 4.092715e-05 8.160486e-05 1.379940e-05
[1769,] 4.471933e-05 7.845836e-05 1.586250e-05
[1770,] 4.011461e-05 7.531571e-05 1.337408e-05
[1771,] 5.812936e-05 7.279818e-05 1.632915e-05
[1772,] 2.376977e-04 9.111585e-05 3.752310e-05
[1773,] 3.861076e-05 7.414524e-05 1.161566e-05
[1774,] 3.836806e-05 7.458969e-05 1.157617e-05
[1775,] 2.279547e-05 6.364995e-05 7.268495e-06
[1776,] 3.904809e-05 7.457909e-05 1.164695e-05
[1777,] 2.303388e-05 8.062144e-05 8.174441e-06
[1778,] 4.169709e-05 7.775798e-05 1.451766e-05
[1779,] 5.748381e-05 7.432207e-05 1.661085e-05
[1780,] 5.750724e-05 7.402484e-05 1.657377e-05
[1781,] 5.300667e-05 9.292187e-05 1.644664e-05
[1782,] 3.990480e-05 7.349744e-05 1.177702e-05
[1783,] 4.141940e-05 8.150454e-05 1.416538e-05
[1784,] 5.762782e-05 7.248550e-05 1.655093e-05
[1785,] 3.910985e-05 7.539054e-05 1.162796e-05
[1786,] 3.950923e-05 7.515484e-05 1.164867e-05
[1787,] 7.654881e-05 9.011445e-05 2.652550e-05
[1788,] 4.173411e-05 8.210307e-05 1.439131e-05
[1789,] 4.336244e-05 9.180287e-05 1.652734e-05
[1790,] 8.266439e-05 1.303107e-04 5.173975e-05
[1791,] 4.217186e-05 8.378923e-05 1.466724e-05
[1792,] 2.481894e-05 1.686570e-04 9.159567e-06
[1793,] 2.505463e-05 1.609773e-04 8.956528e-06
[1794,] 3.959194e-05 7.461984e-05 1.171371e-05
[1795,] 5.513055e-05 9.255928e-05 1.714045e-05
[1796,] 2.075227e-04 8.869024e-05 3.494394e-05
[1797,] 3.618217e-05 7.529548e-05 1.140334e-05
[1798,] 3.980481e-05 9.287474e-05 1.490788e-05
[1799,] 3.667462e-05 7.351737e-05 1.131093e-05
[1800,] 5.304313e-05 9.309819e-05 1.641400e-05
[1801,] 2.328275e-05 1.056876e-04 8.621422e-06
[1802,] 2.481727e-05 1.549242e-04 9.055614e-06
[1803,] 2.830554e-05 8.696196e-05 9.472187e-06
[1804,] 4.335911e-05 7.365249e-05 1.506521e-05
[1805,] 5.286149e-05 9.290653e-05 1.641096e-05
[1806,] 2.508925e-05 1.542269e-04 8.818916e-06
[1807,] 3.924228e-05 7.727878e-05 1.159922e-05
[1808,] 4.607910e-05 8.063592e-05 1.474512e-05
[1809,] 2.589806e-05 7.109742e-05 7.833531e-06
[1810,] 6.382442e-05 9.295669e-05 2.232010e-05
[1811,] 4.052746e-05 7.758897e-05 1.188509e-05
[1812,] 4.588386e-05 7.685321e-05 1.438060e-05
[1813,] 4.629846e-05 7.876024e-05 1.482861e-05
[1814,] 4.018555e-05 7.973087e-05 1.182062e-05
[1815,] 5.816427e-05 8.942861e-05 2.028998e-05
[1816,] 5.395667e-05 7.022027e-05 1.658554e-05
[1817,] 3.284098e-05 7.489247e-05 9.550963e-06
[1818,] 4.859745e-05 5.968406e-05 1.345962e-05
[1819,] 3.679965e-05 8.313704e-05 9.281423e-06
[1820,] 3.082455e-05 7.179148e-05 9.332479e-06
[1821,] 5.345766e-05 8.005706e-05 1.493456e-05
[1822,] 5.391120e-05 7.127695e-05 1.619032e-05
[1823,] 4.103407e-05 7.687792e-05 1.177941e-05
[1824,] 4.010897e-05 8.017540e-05 1.181924e-05
[1825,] 5.865570e-05 7.334210e-05 1.628386e-05
[1826,] 5.185324e-05 7.971898e-05 1.462588e-05
[1827,] 2.520754e-05 1.487843e-04 8.795130e-06
[1828,] 1.914987e-04 8.451700e-05 6.777627e-05
[1829,] 4.007194e-05 8.034325e-05 1.181905e-05
[1830,] 2.520732e-05 1.616564e-04 8.845884e-06
[1831,] 4.844542e-05 5.957765e-05 1.346798e-05
[1832,] 3.958817e-05 8.039033e-05 1.182124e-05
[1833,] 3.995074e-05 8.038692e-05 1.181858e-05
[1834,] 3.488219e-05 8.020810e-05 9.070537e-06
[1835,] 5.393553e-05 7.035223e-05 1.627171e-05
[1836,] 4.139268e-05 1.052327e-04 1.243652e-05
[1837,] 4.054333e-05 7.738817e-05 1.185978e-05
[1838,] 5.119152e-05 8.477884e-05 1.432370e-05
[1839,] 4.932209e-05 5.958733e-05 1.382368e-05
[1840,] 3.069178e-05 7.930145e-05 8.407679e-06
[1841,] 2.576400e-05 1.583001e-04 1.004021e-05
[1842,] 5.380585e-05 7.142237e-05 1.655148e-05
[1843,] 4.671243e-05 7.659523e-05 1.475353e-05
[1844,] 4.023561e-05 7.942283e-05 1.182400e-05
[1845,] 4.057705e-05 7.936811e-05 1.183688e-05
[1846,] 5.089791e-05 7.960947e-05 1.442066e-05
[1847,] 5.390198e-05 6.932189e-05 1.600821e-05
[1848,] 3.766036e-05 7.461902e-05 1.165559e-05
[1849,] 5.394020e-05 7.032064e-05 1.629416e-05
[1850,] 3.155916e-05 7.705011e-05 8.609144e-06
[1851,] 3.655970e-05 7.870030e-05 9.408837e-06
[1852,] 3.192748e-05 7.753898e-05 8.657444e-06
[1853,] 3.770784e-05 7.631604e-05 1.166238e-05
[1854,] 4.932937e-05 9.066510e-05 1.573740e-05
[1855,] 5.133077e-05 9.606935e-05 1.769675e-05
[1856,] 4.635260e-05 7.679735e-05 1.470107e-05
[1857,] 3.754448e-05 7.807796e-05 1.173139e-05
[1858,] 3.751520e-05 7.553579e-05 1.168660e-05
[1859,] 2.538691e-05 1.387055e-04 9.169404e-06
[1860,] 7.232514e-05 7.221900e-05 2.020084e-05
[1861,] 5.588099e-05 6.324140e-05 1.509598e-05
[1862,] 3.018857e-05 7.846475e-05 8.349256e-06
[1863,] 2.668606e-05 7.448486e-05 8.356269e-06
[1864,] 5.472139e-05 7.709902e-05 1.623546e-05
[1865,] 5.956630e-05 7.083800e-05 1.620241e-05
[1866,] 5.193660e-05 7.721981e-05 1.543262e-05
[1867,] 6.254736e-05 6.873550e-05 1.653273e-05
[1868,] 5.517991e-05 6.333277e-05 1.504318e-05
[1869,] 4.558826e-05 8.968928e-05 1.440077e-05
[1870,] 4.279664e-05 8.964522e-05 1.761032e-05
[1871,] 4.489123e-05 7.142274e-05 1.470365e-05
[1872,] 2.536461e-05 9.425528e-05 8.451068e-06
[1873,] 2.749548e-05 9.409424e-05 9.621928e-06
[1874,] 7.431474e-05 7.124652e-05 2.236055e-05
[1875,] 2.318623e-04 7.309812e-05 4.553118e-05
[1876,] 9.301152e-05 9.604231e-05 3.644513e-05
[1877,] 6.966111e-05 9.539128e-05 2.718033e-05
[1878,] 2.652889e-05 6.933772e-05 9.555492e-06
[1879,] 7.907500e-05 9.589705e-05 3.039535e-05
[1880,] 7.589036e-05 9.604007e-05 2.984334e-05
[1881,] 2.432437e-05 8.376202e-05 7.862785e-06
[1882,] 3.139215e-05 8.969793e-05 9.693492e-06
[1883,] 3.119414e-05 8.667067e-05 1.019625e-05
[1884,] 3.163903e-05 8.567164e-05 1.080782e-05
[1885,] 4.354469e-05 9.260786e-05 1.701976e-05
[1886,] 2.318326e-05 6.194370e-05 7.455063e-06
[1887,] 3.969583e-05 8.542607e-05 1.491335e-05
[1888,] 2.238891e-05 6.195101e-05 7.198128e-06
[1889,] 3.510775e-05 8.367187e-05 1.121150e-05
[1890,] 2.249370e-05 6.194793e-05 7.225442e-06
[1891,] 2.483507e-05 6.128769e-05 7.868888e-06
[1892,] 2.370295e-05 7.412166e-05 8.252534e-06
[1893,] 3.811080e-05 8.562292e-05 1.390687e-05
[1894,] 3.675699e-05 7.012638e-05 1.283788e-05
[1895,] 2.908147e-05 6.073344e-05 9.452431e-06
[1896,] 2.301744e-05 8.140060e-05 7.910911e-06
[1897,] 2.534396e-05 6.641949e-05 8.420760e-06
[1898,] 2.238890e-05 6.189713e-05 7.196680e-06
[1899,] 2.245181e-05 6.164723e-05 7.206844e-06
[1900,] 4.727844e-05 8.420276e-05 1.813615e-05
[1901,] 3.820557e-05 6.071951e-05 1.221920e-05
[1902,] 3.435401e-05 8.054029e-05 1.119753e-05
[1903,] 3.435283e-05 8.053974e-05 1.119237e-05
[1904,] 3.696363e-05 9.524629e-05 1.426754e-05
[1905,] 2.272050e-05 6.184994e-05 7.286880e-06
[1906,] 2.265727e-05 6.186193e-05 7.277190e-06
[1907,] 2.268455e-05 6.184285e-05 7.287296e-06
[1908,] 4.056625e-05 6.168893e-05 1.329888e-05
[1909,] 2.304758e-05 6.184419e-05 7.386670e-06
[1910,] 2.311115e-05 6.185435e-05 7.401502e-06
[1911,] 2.312830e-05 6.185480e-05 7.409395e-06
[1912,] 4.188379e-05 9.727151e-05 1.703665e-05
[1913,] 4.262511e-05 9.395363e-05 1.704159e-05
[1914,] 2.252184e-05 7.118520e-05 7.363395e-06
[1915,] 2.389945e-05 7.978243e-05 8.271569e-06
[1916,] 3.442674e-05 8.551885e-05 1.135720e-05
[1917,] 2.749923e-05 8.367096e-05 1.040379e-05
[1918,] 3.728211e-05 7.606744e-05 1.395679e-05
[1919,] 3.858734e-05 1.215322e-04 1.846908e-05
[1920,] 4.107318e-05 9.087984e-05 1.613542e-05
[1921,] 2.396124e-05 6.732235e-05 7.841655e-06
[1922,] 3.423309e-05 8.320962e-05 1.128588e-05
[1923,] 2.247677e-05 6.753341e-05 7.453733e-06
[1924,] 3.426891e-05 7.394441e-05 1.088306e-05
[1925,] 3.619523e-05 8.319806e-05 1.270948e-05
[1926,] 3.453345e-05 7.375644e-05 1.090851e-05
[1927,] 3.709442e-05 9.218215e-05 1.263882e-05
[1928,] 3.865823e-05 8.307133e-05 1.249392e-05
[1929,] 5.271052e-05 9.101893e-05 1.512247e-05
[1930,] 2.348127e-05 6.294158e-05 7.543301e-06
[1931,] 3.345688e-05 7.622579e-05 1.281931e-05
[1932,] 2.744833e-05 6.065888e-05 8.584145e-06
[1933,] 3.391977e-05 9.528907e-05 1.460618e-05
[1934,] 2.338151e-05 6.824534e-05 7.347802e-06
[1935,] 3.736603e-05 7.838983e-05 1.521833e-05
[1936,] 3.556146e-05 7.649483e-05 1.413372e-05
[1937,] 4.998665e-05 8.927756e-05 1.598639e-05
[1938,] 2.256556e-05 7.463745e-05 7.183958e-06
[1939,] 3.115058e-05 7.351817e-05 1.003721e-05
[1940,] 4.131789e-05 8.748021e-05 1.285416e-05
[1941,] 4.086029e-05 1.298534e-04 2.239052e-05
[1942,] 5.017548e-05 8.679709e-05 1.579712e-05
[1943,] 5.225535e-05 8.636540e-05 1.751351e-05
[1944,] 4.843294e-05 1.157989e-04 1.626351e-05
[1945,] 3.492376e-05 6.906335e-05 1.086765e-05
[1946,] 5.149584e-05 6.776197e-05 1.742478e-05
[1947,] 3.625774e-05 8.353202e-05 1.197598e-05
[1948,] 3.484871e-05 1.195598e-04 1.706274e-05
[1949,] 3.431663e-05 8.770409e-05 1.364154e-05
[1950,] 3.878116e-05 7.708883e-05 1.599966e-05
[1951,] 4.707050e-05 9.651324e-05 1.899347e-05
[1952,] 5.490949e-05 7.509178e-05 1.894127e-05
[1953,] 3.132954e-05 8.464700e-05 1.030291e-05
[1954,] 3.091281e-05 7.181493e-05 1.013583e-05
[1955,] 3.074624e-05 8.422326e-05 1.012431e-05
[1956,] 2.769487e-04 8.371222e-05 6.134030e-05
[1957,] 3.021845e-05 8.568586e-05 1.001932e-05
[1958,] 3.030559e-05 8.569040e-05 1.006293e-05
[1959,] 3.072698e-05 8.365939e-05 1.016821e-05
[1960,] 2.972409e-05 7.099483e-05 9.529552e-06
[1961,] 3.045934e-05 7.104762e-05 9.642589e-06
[1962,] 2.991876e-05 7.211820e-05 9.730639e-06
[1963,] 1.202125e-04 1.781240e-04 1.124971e-04
[1964,] 3.030442e-05 7.021395e-05 9.751840e-06
[1965,] 1.219648e-04 9.410988e-05 6.068049e-05
[1966,] 3.045602e-05 6.974604e-05 9.787326e-06
[1967,] 3.281898e-05 8.487302e-05 1.088188e-05
[1968,] 1.134101e-04 2.117182e-04 1.227043e-04
[1969,] 5.352821e-05 9.165264e-05 1.727087e-05
[1970,] 5.402380e-05 2.988869e-04 4.765357e-05
[1971,] 5.525717e-05 2.054604e-04 4.182575e-05
[1972,] 4.409583e-05 9.202707e-05 1.572546e-05
[1973,] 3.120763e-05 8.286921e-05 1.029048e-05
[1974,] 3.105583e-05 8.206339e-05 1.007955e-05
[1975,] 5.012462e-05 9.145122e-05 1.480924e-05
[1976,] 4.534959e-05 8.954623e-05 1.492190e-05
[1977,] 1.312343e-04 9.060004e-05 6.251655e-05
[1978,] 3.107460e-05 7.078683e-05 1.038035e-05
[1979,] 3.094771e-05 8.540468e-05 1.031324e-05
[1980,] 5.332487e-05 1.969636e-04 3.908682e-05
[1981,] 3.053069e-05 8.021654e-05 9.968700e-06
[1982,] 4.159456e-05 8.892497e-05 1.522084e-05
[1983,] 3.105481e-05 8.546351e-05 1.036152e-05
[1984,] 4.594949e-05 8.953906e-05 1.516382e-05
[1985,] 4.928053e-05 9.331342e-05 1.478708e-05
[1986,] 4.604795e-05 1.026241e-04 1.736755e-05
[1987,] 3.039312e-05 7.976717e-05 9.910926e-06
[1988,] 5.830163e-05 2.859108e-04 5.215895e-05
[1989,] 3.028161e-05 8.096525e-05 1.015223e-05
[1990,] 8.624247e-05 1.641858e-04 7.193324e-05
[1991,] 4.894352e-05 2.021460e-04 3.493870e-05
[1992,] 5.180832e-05 2.631048e-04 4.255565e-05
[1993,] 8.035609e-05 9.574577e-05 2.026921e-05
[1994,] 8.542267e-05 1.887402e-04 7.971712e-05
[1995,] 3.075697e-05 8.221323e-05 1.076691e-05
[1996,] 4.992301e-05 9.206882e-05 1.480401e-05
[1997,] 8.897583e-05 9.600558e-05 2.184287e-05
[1998,] 3.083784e-05 8.562035e-05 1.028575e-05
[1999,] 4.694829e-05 8.224508e-05 1.426863e-05
[2000,] 4.973296e-05 7.538863e-05 1.590980e-05
[2001,] 2.989613e-05 7.543469e-05 9.543042e-06
[2002,] 3.007797e-05 8.400396e-05 9.920064e-06
[2003,] 3.028254e-05 8.535518e-05 1.001047e-05
[2004,] 4.946529e-05 7.561264e-05 1.587823e-05
[2005,] 5.004838e-05 9.382147e-05 1.479155e-05
[2006,] 3.037767e-05 8.511323e-05 1.004404e-05
[2007,] 9.094974e-05 9.632192e-05 2.213217e-05
[2008,] 1.297903e-04 9.069246e-05 6.428109e-05
[2009,] 1.133112e-04 7.954380e-05 4.575817e-05
[2010,] 3.062179e-05 8.469791e-05 1.006453e-05
[2011,] 3.189268e-05 8.519845e-05 1.064630e-05
[2012,] 6.544147e-05 8.894186e-05 2.204315e-05
[2013,] 3.051138e-05 8.584118e-05 1.013894e-05
[2014,] 4.454123e-05 2.420278e-04 3.303956e-05
[2015,] 3.022122e-05 7.374778e-05 1.007853e-05
[2016,] 4.926314e-05 7.527832e-05 1.565714e-05
[2017,] 1.322079e-04 8.627114e-05 6.065735e-05
[2018,] 4.192332e-05 9.223513e-05 1.426821e-05
[2019,] 5.675172e-05 2.227912e-04 4.499424e-05
[2020,] 8.734779e-05 9.548003e-05 2.165060e-05
[2021,] 3.078428e-05 7.606235e-05 1.051436e-05
[2022,] 8.723966e-05 9.456526e-05 2.184382e-05
[2023,] 7.816551e-05 9.516815e-05 1.996565e-05
[2024,] 5.314630e-05 2.449128e-04 4.281350e-05
[2025,] 5.493425e-05 9.920026e-05 2.263009e-05
[2026,] 3.760731e-05 2.250088e-04 2.481752e-05
[2027,] 3.075041e-05 1.585662e-04 1.596059e-05
[2028,] 3.154674e-05 8.445867e-05 1.049783e-05
[2029,] 3.142969e-05 8.442294e-05 1.045235e-05
[2030,] 3.034692e-05 1.441151e-04 1.510465e-05
[2031,] 4.894021e-05 8.398093e-05 1.692684e-05
[2032,] 3.171141e-05 1.345454e-04 1.577084e-05
[2033,] 3.040537e-05 1.586246e-04 1.567711e-05
[2034,] 3.244722e-05 1.494796e-04 1.702738e-05
[2035,] 3.452909e-05 8.401006e-05 1.133097e-05
[2036,] 3.163346e-05 1.343398e-04 1.575459e-05
[2037,] 3.317733e-05 1.455598e-04 1.745835e-05
[2038,] 3.222372e-05 1.329935e-04 1.614583e-05
[2039,] 3.214397e-05 1.341268e-04 1.610051e-05
[2040,] 3.461059e-05 1.723352e-04 1.977422e-05
[2041,] 3.249682e-05 1.710673e-04 1.789437e-05
[2042,] 3.152973e-05 1.320545e-04 1.557802e-05
[2043,] 6.311750e-05 8.875151e-05 1.823047e-05
[2044,] 3.561547e-05 3.474528e-04 2.634580e-05
[2045,] 2.480479e-05 2.624564e-04 1.172656e-05
[2046,] 5.868808e-05 3.211532e-04 1.546044e-05
[2047,] 5.760128e-05 1.002306e-04 1.478008e-05
[2048,] 2.545418e-05 3.547341e-04 1.330846e-05
[2049,] 4.862737e-05 7.929762e-05 1.478379e-05
[2050,] 2.575206e-05 2.918507e-04 1.312416e-05
[2051,] 2.664440e-05 1.703361e-04 9.857171e-06
[2052,] 2.688581e-05 2.597999e-04 1.414743e-05
[2053,] 5.320166e-05 9.176890e-05 1.861516e-05
[2054,] 4.284153e-05 8.410283e-05 1.391873e-05
[2055,] 5.386026e-05 1.276606e-04 1.022538e-05
[2056,] 5.079550e-05 9.738527e-05 1.052498e-05
[2057,] 5.234160e-05 1.405175e-04 1.003502e-05
[2058,] 5.952151e-05 8.690748e-05 1.220883e-05
[2059,] 6.398551e-05 8.102981e-05 1.522461e-05
[2060,] 5.179953e-05 1.406826e-04 9.998555e-06
[2061,] 5.321095e-05 1.389525e-04 1.010379e-05
[2062,] 1.710217e-04 1.096384e-04 2.863427e-05
[2063,] 6.958916e-05 8.268554e-05 1.370132e-05
[2064,] 5.094247e-05 1.346670e-04 1.000191e-05
[2065,] 5.169437e-05 1.349840e-04 1.004732e-05
[2066,] 6.288608e-05 8.366397e-05 1.281313e-05
[2067,] 3.149296e-04 9.531073e-05 4.478371e-05
[2068,] 5.674641e-05 1.280192e-04 1.049881e-05
[2069,] 6.483261e-05 8.457934e-05 1.512561e-05
[2070,] 4.957255e-05 1.324717e-04 9.936235e-06
[2071,] 4.625190e-05 1.365027e-04 9.708317e-06
[2072,] 4.781873e-05 1.288539e-04 9.861099e-06
[2073,] 4.941388e-05 1.281563e-04 9.974027e-06
[2074,] 5.586199e-05 7.332160e-05 1.299428e-05
[2075,] 4.684374e-05 1.335796e-04 9.764145e-06
[2076,] 5.113208e-05 1.387774e-04 9.976022e-06
[2077,] 6.331856e-05 7.223362e-05 1.430283e-05
[2078,] 6.400805e-05 7.212302e-05 1.442506e-05
[2079,] 5.283788e-05 1.398720e-04 1.007341e-05
[2080,] 5.460100e-05 1.436116e-04 1.016427e-05
[2081,] 5.241584e-05 1.375066e-04 1.009527e-05
[2082,] 5.305919e-05 1.617139e-04 9.934830e-06
[2083,] 5.167753e-05 1.324194e-04 1.007479e-05
[2084,] 5.395662e-05 1.401128e-04 1.015873e-05
[2085,] 6.863492e-05 7.717091e-05 1.382846e-05
[2086,] 6.231992e-05 8.249391e-05 1.467867e-05
[2087,] 5.217693e-05 1.437837e-04 9.997243e-06
[2088,] 5.630248e-05 1.496846e-04 1.021171e-05
[2089,] 7.258249e-05 9.511728e-05 2.851938e-05
[2090,] 5.078223e-05 1.330512e-04 1.000930e-05
[2091,] 5.402390e-05 1.514789e-04 1.005710e-05
[2092,] 5.465030e-05 1.392628e-04 1.021266e-05
[2093,] 5.550605e-05 1.461087e-04 1.019598e-05
[2094,] 5.485860e-05 1.338676e-04 1.028725e-05
[2095,] 5.260239e-05 1.321372e-04 1.013977e-05
[2096,] 5.401264e-05 1.376392e-04 1.018776e-05
[2097,] 5.258322e-05 1.293011e-04 1.017083e-05
[2098,] 5.130347e-05 1.244702e-04 1.014096e-05
[2099,] 5.130933e-05 1.241894e-04 1.014320e-05
[2100,] 7.180460e-05 6.973759e-05 1.591191e-05
[2101,] 5.107491e-05 1.017024e-04 1.058458e-05
[2102,] 5.197633e-05 1.318593e-04 1.009570e-05
[2103,] 7.047954e-05 7.668870e-05 1.441295e-05
[2104,] 2.323459e-05 7.996005e-05 7.665588e-06
[2105,] 7.990994e-05 9.468115e-05 3.098267e-05
[2106,] 4.590997e-05 1.280514e-04 9.711235e-06
[2107,] 5.192267e-05 1.284516e-04 1.012998e-05
[2108,] 6.937507e-05 7.580051e-05 1.424318e-05
[2109,] 7.507158e-05 7.621437e-05 1.494604e-05
[2110,] 5.224648e-05 1.313378e-04 1.012011e-05
[2111,] 5.378179e-05 1.344615e-04 1.018655e-05
[2112,] 6.840872e-05 7.540691e-05 1.415600e-05
[2113,] 6.773538e-05 7.531641e-05 1.407428e-05
[2114,] 5.311225e-05 1.291037e-04 1.020464e-05
[2115,] 6.083864e-05 9.092920e-05 2.078899e-05
[2116,] 5.431411e-05 1.346566e-04 1.022181e-05
[2117,] 5.191441e-05 1.329346e-04 1.007900e-05
[2118,] 6.016554e-05 7.603122e-05 1.296889e-05
[2119,] 5.001446e-05 1.279568e-04 9.997570e-06
[2120,] 6.754302e-05 1.006687e-04 2.398461e-05
[2121,] 4.940012e-05 1.323307e-04 9.901506e-06
[2122,] 6.139305e-05 7.746550e-05 1.309125e-05
[2123,] 4.955309e-05 1.291657e-04 9.953456e-06
[2124,] 5.260787e-05 1.256634e-04 1.021170e-05
[2125,] 5.036330e-05 8.785632e-05 1.602922e-05
[2126,] 1.216007e-04 1.163032e-04 2.135771e-05
[2127,] 5.377861e-05 1.264923e-04 1.031146e-05
[2128,] 4.997538e-05 1.278104e-04 9.994589e-06
[2129,] 5.278994e-05 1.105372e-04 1.079402e-05
[2130,] 6.707394e-05 7.462816e-05 1.419718e-05
[2131,] 5.191368e-05 1.185597e-04 1.025093e-05
[2132,] 8.532534e-05 9.546835e-05 3.366284e-05
[2133,] 4.909576e-05 8.762029e-05 1.593665e-05
[2134,] 4.414855e-05 9.424213e-05 1.439273e-05
```
