## Supplementary material for "Characterization of shared and ancestry-specific signals driving complex traits using multi-ancestry fine-mapping": s1_data.bim

```
3	chr3:17709337:T:C	0	17709337	C	T
3	chr3:17712309:C:A	0	17712309	A	C
3	chr3:17713066:G:A	0	17713066	A	G
3	chr3:17714975:C:A	0	17714975	A	C
3	chr3:17716008:T:TG	0	17716008	TG	T
3	chr3:17716436:G:C	0	17716436	C	G
3	chr3:17716768:T:C	0	17716768	C	T
3	chr3:17717367:C:T	0	17717367	T	C
3	chr3:17718241:T:C	0	17718241	C	T
3	chr3:17719391:A:G	0	17719391	G	A
3	chr3:17722465:G:T	0	17722465	T	G
3	chr3:17722817:C:T	0	17722817	T	C
3	chr3:17723178:T:C	0	17723178	C	T
3	chr3:17723256:A:G	0	17723256	G	A
3	chr3:17724467:T:C	0	17724467	C	T
3	chr3:17725205:C:G	0	17725205	G	C
3	chr3:17725241:A:G	0	17725241	G	A
3	chr3:17725554:T:A	0	17725554	A	T
3	chr3:17726546:T:C	0	17726546	C	T
3	chr3:17729513:T:C	0	17729513	C	T
3	chr3:17729937:T:C	0	17729937	C	T
3	chr3:17730613:G:A	0	17730613	A	G
3	chr3:17732427:A:G	0	17732427	G	A
3	chr3:17733452:C:A	0	17733452	A	C
3	chr3:17733953:G:A	0	17733953	A	G
3	chr3:17734842:T:C	0	17734842	C	T
3	chr3:17735631:A:G	0	17735631	G	A
3	chr3:17736054:A:G	0	17736054	G	A
3	chr3:17736828:T:C	0	17736828	C	T
3	chr3:17737830:A:C	0	17737830	C	A
3	chr3:17737915:T:C	0	17737915	C	T
3	chr3:17738998:C:G	0	17738998	G	C
3	chr3:17739361:C:T	0	17739361	T	C
3	chr3:17739823:A:G	0	17739823	G	A
3	chr3:17740288:A:C	0	17740288	C	A
3	chr3:17743150:G:A	0	17743150	A	G
3	chr3:17743326:T:C	0	17743326	C	T
3	chr3:17743404:G:T	0	17743404	T	G
3	chr3:17744565:T:C	0	17744565	C	T
3	chr3:17745907:G:A	0	17745907	A	G
3	chr3:17746065:G:A	0	17746065	A	G
3	chr3:17747374:A:G	0	17747374	G	A
3	chr3:17747582:T:C	0	17747582	C	T
3	chr3:17749535:A:G	0	17749535	G	A
3	chr3:17750626:A:G	0	17750626	G	A
3	chr3:17751082:C:T	0	17751082	T	C
3	chr3:17751743:G:A	0	17751743	A	G
3	chr3:17752358:G:A	0	17752358	A	G
3	chr3:17752708:C:T	0	17752708	T	C
3	chr3:17754439:T:C	0	17754439	C	T
3	chr3:17754700:T:C	0	17754700	C	T
3	chr3:17757432:A:G	0	17757432	G	A
3	chr3:17758931:T:C	0	17758931	C	T
3	chr3:17760319:C:T	0	17760319	T	C
3	chr3:17760910:T:A	0	17760910	A	T
3	chr3:17761389:T:C	0	17761389	C	T
3	chr3:17762482:C:T	0	17762482	T	C
3	chr3:17762504:T:G	0	17762504	G	T
3	chr3:17762972:A:G	0	17762972	G	A
3	chr3:17764932:A:G	0	17764932	G	A
3	chr3:17766744:C:G	0	17766744	G	C
3	chr3:17767026:C:T	0	17767026	T	C
3	chr3:17767711:T:G	0	17767711	G	T
3	chr3:17767976:T:C	0	17767976	C	T
3	chr3:17768651:G:A	0	17768651	A	G
3	chr3:17768914:C:T	0	17768914	T	C
3	chr3:17771196:C:A	0	17771196	A	C
3	chr3:17771617:A:G	0	17771617	G	A
3	chr3:17771703:C:T	0	17771703	T	C
3	chr3:17773995:C:T	0	17773995	T	C
3	chr3:17775403:T:C	0	17775403	C	T
3	chr3:17775932:G:A	0	17775932	A	G
3	chr3:17779991:G:A	0	17779991	A	G
3	chr3:17781152:A:G	0	17781152	G	A
3	chr3:17782174:A:G	0	17782174	G	A
3	chr3:17782329:C:T	0	17782329	T	C
3	chr3:17782580:G:A	0	17782580	A	G
3	chr3:17783238:T:C	0	17783238	C	T
3	chr3:17784102:G:A	0	17784102	A	G
3	chr3:17784603:G:A	0	17784603	A	G
3	chr3:17785245:A:G	0	17785245	G	A
3	chr3:17785268:G:C	0	17785268	C	G
3	chr3:17785935:C:G	0	17785935	G	C
3	chr3:17785967:A:T	0	17785967	T	A
3	chr3:17786132:C:A	0	17786132	A	C
3	chr3:17786256:T:C	0	17786256	C	T
3	chr3:17786493:A:G	0	17786493	G	A
3	chr3:17786826:A:G	0	17786826	G	A
3	chr3:17787060:C:CT	0	17787060	CT	C
3	chr3:17787149:T:C	0	17787149	C	T
3	chr3:17787197:T:G	0	17787197	G	T
3	chr3:17787387:A:G	0	17787387	G	A
3	chr3:17787435:T:C	0	17787435	C	T
3	chr3:17787825:T:G	0	17787825	G	T
3	chr3:17787938:G:A	0	17787938	A	G
3	chr3:17788447:T:C	0	17788447	C	T
3	chr3:17788541:T:C	0	17788541	C	T
3	chr3:17788577:C:T	0	17788577	T	C
3	chr3:17788874:G:A	0	17788874	A	G
3	chr3:17789483:C:T	0	17789483	T	C
3	chr3:17789488:A:G	0	17789488	G	A
3	chr3:17789759:C:G	0	17789759	G	C
3	chr3:17789780:G:A	0	17789780	A	G
3	chr3:17790195:T:C	0	17790195	C	T
3	chr3:17790223:A:G	0	17790223	G	A
3	chr3:17790252:C:T	0	17790252	T	C
3	chr3:17790369:T:C	0	17790369	C	T
3	chr3:17790734:C:T	0	17790734	T	C
3	chr3:17790846:C:T	0	17790846	T	C
3	chr3:17791337:C:T	0	17791337	T	C
3	chr3:17791374:A:G	0	17791374	G	A
3	chr3:17792013:T:G	0	17792013	G	T
3	chr3:17792634:T:G	0	17792634	G	T
3	chr3:17792863:T:C	0	17792863	C	T
3	chr3:17792868:GCTATA:G	0	17792868	G	GCTATA
3	chr3:17792891:A:C	0	17792891	C	A
3	chr3:17793030:A:G	0	17793030	G	A
3	chr3:17793348:G:A	0	17793348	A	G
3	chr3:17793834:A:G	0	17793834	G	A
3	chr3:17794102:A:C	0	17794102	C	A
3	chr3:17794128:G:A	0	17794128	A	G
3	chr3:17794163:T:C	0	17794163	C	T
3	chr3:17794471:T:C	0	17794471	C	T
3	chr3:17794483:T:C	0	17794483	C	T
3	chr3:17794547:T:C	0	17794547	C	T
3	chr3:17795144:T:C	0	17795144	C	T
3	chr3:17795195:G:A	0	17795195	A	G
3	chr3:17795354:T:G	0	17795354	G	T
3	chr3:17795391:C:A	0	17795391	A	C
3	chr3:17795464:A:G	0	17795464	G	A
3	chr3:17795470:G:A	0	17795470	A	G
3	chr3:17795487:G:T	0	17795487	T	G
3	chr3:17795525:T:C	0	17795525	C	T
3	chr3:17795697:G:A	0	17795697	A	G
3	chr3:17795808:A:G	0	17795808	G	A
3	chr3:17796071:G:T	0	17796071	T	G
3	chr3:17796152:A:G	0	17796152	G	A
3	chr3:17796418:TGTGAA:T	0	17796418	T	TGTGAA
3	chr3:17796579:T:C	0	17796579	C	T
3	chr3:17797138:T:C	0	17797138	C	T
3	chr3:17797166:G:A	0	17797166	A	G
3	chr3:17797279:A:G	0	17797279	G	A
3	chr3:17797926:T:C	0	17797926	C	T
3	chr3:17798019:T:C	0	17798019	C	T
3	chr3:17798035:G:A	0	17798035	A	G
3	chr3:17798076:A:G	0	17798076	G	A
3	chr3:17798099:A:T	0	17798099	T	A
3	chr3:17798603:T:C	0	17798603	C	T
3	chr3:17800068:G:A	0	17800068	A	G
3	chr3:17800427:G:A	0	17800427	A	G
3	chr3:17801207:C:T	0	17801207	T	C
3	chr3:17801732:G:A	0	17801732	A	G
3	chr3:17801739:T:C	0	17801739	C	T
3	chr3:17802473:A:G	0	17802473	G	A
3	chr3:17802507:T:C	0	17802507	C	T
3	chr3:17802601:A:G	0	17802601	G	A
3	chr3:17803339:A:G	0	17803339	G	A
3	chr3:17803463:A:G	0	17803463	G	A
3	chr3:17803610:T:C	0	17803610	C	T
3	chr3:17803721:A:G	0	17803721	G	A
3	chr3:17803851:C:T	0	17803851	T	C
3	chr3:17803920:G:A	0	17803920	A	G
3	chr3:17804009:A:G	0	17804009	G	A
3	chr3:17804251:T:C	0	17804251	C	T
3	chr3:17804317:A:G	0	17804317	G	A
3	chr3:17804424:T:C	0	17804424	C	T
3	chr3:17804490:C:T	0	17804490	T	C
3	chr3:17804610:GA:G	0	17804610	G	GA
3	chr3:17804642:C:T	0	17804642	T	C
3	chr3:17804879:G:A	0	17804879	A	G
3	chr3:17805413:A:AAT	0	17805413	AAT	A
3	chr3:17805783:A:G	0	17805783	G	A
3	chr3:17805935:T:C	0	17805935	C	T
3	chr3:17806249:C:T	0	17806249	T	C
3	chr3:17806332:G:T	0	17806332	T	G
3	chr3:17806390:G:A	0	17806390	A	G
3	chr3:17806511:T:C	0	17806511	C	T
3	chr3:17806518:A:T	0	17806518	T	A
3	chr3:17806575:C:T	0	17806575	T	C
3	chr3:17806789:T:C	0	17806789	C	T
3	chr3:17806943:G:A	0	17806943	A	G
3	chr3:17806982:A:G	0	17806982	G	A
3	chr3:17807140:C:T	0	17807140	T	C
3	chr3:17807373:T:C	0	17807373	C	T
3	chr3:17807619:T:TTTTG	0	17807619	TTTTG	T
3	chr3:17808047:C:A	0	17808047	A	C
3	chr3:17808297:G:A	0	17808297	A	G
3	chr3:17809910:G:A	0	17809910	A	G
3	chr3:17809964:C:T	0	17809964	T	C
3	chr3:17811564:T:C	0	17811564	C	T
3	chr3:17811777:T:C	0	17811777	C	T
3	chr3:17811875:G:A	0	17811875	A	G
3	chr3:17812122:A:C	0	17812122	C	A
3	chr3:17812213:G:A	0	17812213	A	G
3	chr3:17812726:G:A	0	17812726	A	G
3	chr3:17813005:T:C	0	17813005	C	T
3	chr3:17814225:T:C	0	17814225	C	T
3	chr3:17814621:G:A	0	17814621	A	G
3	chr3:17815017:G:A	0	17815017	A	G
3	chr3:17815040:A:G	0	17815040	G	A
3	chr3:17815201:T:C	0	17815201	C	T
3	chr3:17815245:G:A	0	17815245	A	G
3	chr3:17815368:G:A	0	17815368	A	G
3	chr3:17815640:T:A	0	17815640	A	T
3	chr3:17815700:G:A	0	17815700	A	G
3	chr3:17815754:C:T	0	17815754	T	C
3	chr3:17816619:A:T	0	17816619	T	A
3	chr3:17816809:A:G	0	17816809	G	A
3	chr3:17817381:C:T	0	17817381	T	C
3	chr3:17818363:T:C	0	17818363	C	T
3	chr3:17818719:C:T	0	17818719	T	C
3	chr3:17819009:G:A	0	17819009	A	G
3	chr3:17821468:G:T	0	17821468	T	G
3	chr3:17824907:C:G	0	17824907	G	C
3	chr3:17825766:C:T	0	17825766	T	C
3	chr3:17826508:T:C	0	17826508	C	T
3	chr3:17827187:C:T	0	17827187	T	C
3	chr3:17827267:C:T	0	17827267	T	C
3	chr3:17829755:C:T	0	17829755	T	C
3	chr3:17829834:A:G	0	17829834	G	A
3	chr3:17830177:T:A	0	17830177	A	T
3	chr3:17836336:G:T	0	17836336	T	G
3	chr3:17841176:G:T	0	17841176	T	G
3	chr3:17845186:T:C	0	17845186	C	T
3	chr3:17845467:C:T	0	17845467	T	C
3	chr3:17845672:G:A	0	17845672	A	G
3	chr3:17846143:A:AT	0	17846143	AT	A
3	chr3:17846496:A:G	0	17846496	G	A
3	chr3:17846764:C:G	0	17846764	G	C
3	chr3:17848259:C:T	0	17848259	T	C
3	chr3:17848347:G:A	0	17848347	A	G
3	chr3:17848595:G:A	0	17848595	A	G
3	chr3:17848673:A:T	0	17848673	T	A
3	chr3:17848732:A:G	0	17848732	G	A
3	chr3:17849032:T:C	0	17849032	C	T
3	chr3:17849123:C:G	0	17849123	G	C
3	chr3:17849549:C:T	0	17849549	T	C
3	chr3:17850673:C:T	0	17850673	T	C
3	chr3:17850925:G:T	0	17850925	T	G
3	chr3:17850989:A:G	0	17850989	G	A
3	chr3:17852537:G:C	0	17852537	C	G
3	chr3:17855345:A:T	0	17855345	T	A
3	chr3:17856063:A:G	0	17856063	G	A
3	chr3:17856244:G:A	0	17856244	A	G
3	chr3:17858510:A:G	0	17858510	G	A
3	chr3:17859942:G:C	0	17859942	C	G
3	chr3:17861091:C:T	0	17861091	T	C
3	chr3:17862520:T:C	0	17862520	C	T
3	chr3:17863043:A:G	0	17863043	G	A
3	chr3:17863691:T:C	0	17863691	C	T
3	chr3:17863915:T:C	0	17863915	C	T
3	chr3:17864641:G:C	0	17864641	C	G
3	chr3:17864927:A:G	0	17864927	G	A
3	chr3:17865034:A:G	0	17865034	G	A
3	chr3:17865628:T:C	0	17865628	C	T
3	chr3:17867056:A:G	0	17867056	G	A
3	chr3:17870047:C:T	0	17870047	T	C
3	chr3:17870331:C:G	0	17870331	G	C
3	chr3:17870689:T:G	0	17870689	G	T
3	chr3:17873621:G:A	0	17873621	A	G
3	chr3:17875173:A:G	0	17875173	G	A
3	chr3:17875744:C:CTGTA	0	17875744	CTGTA	C
3	chr3:17876684:A:G	0	17876684	G	A
3	chr3:17877930:C:T	0	17877930	T	C
3	chr3:17878762:GT:G	0	17878762	G	GT
3	chr3:17878765:A:G	0	17878765	G	A
3	chr3:17880284:T:G	0	17880284	G	T
3	chr3:17881889:T:G	0	17881889	G	T
3	chr3:17882637:G:A	0	17882637	A	G
3	chr3:17887502:A:G	0	17887502	G	A
3	chr3:17888952:A:G	0	17888952	G	A
3	chr3:17891572:G:A	0	17891572	A	G
3	chr3:17892723:C:A	0	17892723	A	C
3	chr3:17892800:A:G	0	17892800	G	A
3	chr3:17895453:T:C	0	17895453	C	T
3	chr3:17895741:T:C	0	17895741	C	T
3	chr3:17896003:G:C	0	17896003	C	G
3	chr3:17896193:A:C	0	17896193	C	A
3	chr3:17896919:G:A	0	17896919	A	G
3	chr3:17897237:A:C	0	17897237	C	A
3	chr3:17897656:T:C	0	17897656	C	T
3	chr3:17898188:A:G	0	17898188	G	A
3	chr3:17898189:C:T	0	17898189	T	C
3	chr3:17898345:C:T	0	17898345	T	C
3	chr3:17898373:C:A	0	17898373	A	C
3	chr3:17899099:T:TA	0	17899099	TA	T
3	chr3:17899108:C:T	0	17899108	T	C
3	chr3:17899550:T:C	0	17899550	C	T
3	chr3:17900608:C:T	0	17900608	T	C
3	chr3:17901079:G:A	0	17901079	A	G
3	chr3:17901283:G:A	0	17901283	A	G
3	chr3:17901349:G:A	0	17901349	A	G
3	chr3:17901641:G:A	0	17901641	A	G
3	chr3:17901708:G:C	0	17901708	C	G
3	chr3:17902056:A:T	0	17902056	T	A
3	chr3:17902108:T:A	0	17902108	A	T
3	chr3:17902195:C:T	0	17902195	T	C
3	chr3:17902370:A:G	0	17902370	G	A
3	chr3:17902565:T:A	0	17902565	A	T
3	chr3:17903411:T:C	0	17903411	C	T
3	chr3:17904299:A:G	0	17904299	G	A
3	chr3:17904378:T:C	0	17904378	C	T
3	chr3:17904446:A:C	0	17904446	C	A
3	chr3:17904458:G:C	0	17904458	C	G
3	chr3:17904587:T:C	0	17904587	C	T
3	chr3:17904675:T:C	0	17904675	C	T
3	chr3:17904705:A:G	0	17904705	G	A
3	chr3:17904958:C:T	0	17904958	T	C
3	chr3:17905403:A:G	0	17905403	G	A
3	chr3:17905870:G:A	0	17905870	A	G
3	chr3:17906006:C:T	0	17906006	T	C
3	chr3:17906959:C:T	0	17906959	T	C
3	chr3:17907569:G:C	0	17907569	C	G
3	chr3:17907801:C:T	0	17907801	T	C
3	chr3:17908384:C:G	0	17908384	G	C
3	chr3:17908535:C:T	0	17908535	T	C
3	chr3:17908615:T:C	0	17908615	C	T
3	chr3:17909446:T:A	0	17909446	A	T
3	chr3:17909557:C:T	0	17909557	T	C
3	chr3:17910782:T:A	0	17910782	A	T
3	chr3:17911061:C:T	0	17911061	T	C
3	chr3:17911487:C:T	0	17911487	T	C
3	chr3:17911508:T:C	0	17911508	C	T
3	chr3:17912463:C:T	0	17912463	T	C
3	chr3:17912486:T:A	0	17912486	A	T
3	chr3:17913415:A:G	0	17913415	G	A
3	chr3:17914185:C:T	0	17914185	T	C
3	chr3:17914371:A:G	0	17914371	G	A
3	chr3:17914918:T:C	0	17914918	C	T
3	chr3:17915029:G:A	0	17915029	A	G
3	chr3:17915350:A:G	0	17915350	G	A
3	chr3:17915757:A:G	0	17915757	G	A
3	chr3:17915773:A:T	0	17915773	T	A
3	chr3:17915998:C:T	0	17915998	T	C
3	chr3:17916245:C:T	0	17916245	T	C
3	chr3:17917337:G:A	0	17917337	A	G
3	chr3:17918134:C:T	0	17918134	T	C
3	chr3:17919005:G:A	0	17919005	A	G
3	chr3:17920521:A:G	0	17920521	G	A
3	chr3:17920822:G:A	0	17920822	A	G
3	chr3:17921443:C:T	0	17921443	T	C
3	chr3:17921577:T:C	0	17921577	C	T
3	chr3:17922068:G:C	0	17922068	C	G
3	chr3:17922492:A:G	0	17922492	G	A
3	chr3:17924665:A:G	0	17924665	G	A
3	chr3:17924705:C:T	0	17924705	T	C
3	chr3:17925711:C:A	0	17925711	A	C
3	chr3:17926916:C:T	0	17926916	T	C
3	chr3:17927181:T:C	0	17927181	C	T
3	chr3:17929405:C:T	0	17929405	T	C
3	chr3:17930763:T:G	0	17930763	G	T
3	chr3:17931600:G:A	0	17931600	A	G
3	chr3:17933403:T:G	0	17933403	G	T
3	chr3:17934865:A:C	0	17934865	C	A
3	chr3:17936293:A:G	0	17936293	G	A
3	chr3:17937476:C:A	0	17937476	A	C
3	chr3:17940826:A:T	0	17940826	T	A
3	chr3:17941626:A:T	0	17941626	T	A
3	chr3:17942753:G:A	0	17942753	A	G
3	chr3:17942949:A:G	0	17942949	G	A
3	chr3:17943768:T:C	0	17943768	C	T
3	chr3:17947487:C:G	0	17947487	G	C
3	chr3:17949469:T:A	0	17949469	A	T
3	chr3:17949892:G:A	0	17949892	A	G
3	chr3:17950225:C:T	0	17950225	T	C
3	chr3:17950452:C:G	0	17950452	G	C
3	chr3:17951351:G:A	0	17951351	A	G
3	chr3:17951595:A:G	0	17951595	G	A
3	chr3:17953257:A:G	0	17953257	G	A
3	chr3:17953756:T:G	0	17953756	G	T
3	chr3:17954130:T:G	0	17954130	G	T
3	chr3:17954218:G:T	0	17954218	T	G
3	chr3:17956607:A:G	0	17956607	G	A
3	chr3:17956732:G:A	0	17956732	A	G
3	chr3:17957403:G:A	0	17957403	A	G
3	chr3:17957836:T:C	0	17957836	C	T
3	chr3:17961005:T:C	0	17961005	C	T
3	chr3:17961459:C:T	0	17961459	T	C
3	chr3:17963515:G:A	0	17963515	A	G
3	chr3:17963895:C:T	0	17963895	T	C
3	chr3:17965875:C:G	0	17965875	G	C
3	chr3:17969211:G:A	0	17969211	A	G
3	chr3:17972423:C:T	0	17972423	T	C
3	chr3:17972468:A:G	0	17972468	G	A
3	chr3:17972523:A:G	0	17972523	G	A
3	chr3:17972716:T:TAA	0	17972716	TAA	T
3	chr3:17973322:C:A	0	17973322	A	C
3	chr3:17975303:A:C	0	17975303	C	A
3	chr3:17975428:C:T	0	17975428	T	C
3	chr3:17975924:T:A	0	17975924	A	T
3	chr3:17976475:A:C	0	17976475	C	A
3	chr3:17976506:G:A	0	17976506	A	G
3	chr3:17978020:T:C	0	17978020	C	T
3	chr3:17980394:C:T	0	17980394	T	C
3	chr3:17980832:A:G	0	17980832	G	A
3	chr3:17981930:A:G	0	17981930	G	A
3	chr3:17983073:C:T	0	17983073	T	C
3	chr3:17986965:A:T	0	17986965	T	A
3	chr3:17987079:T:C	0	17987079	C	T
3	chr3:17987511:C:T	0	17987511	T	C
3	chr3:17989445:G:C	0	17989445	C	G
3	chr3:17989720:A:G	0	17989720	G	A
3	chr3:17989735:G:A	0	17989735	A	G
3	chr3:17994056:C:T	0	17994056	T	C
3	chr3:17994358:G:A	0	17994358	A	G
3	chr3:17994365:G:A	0	17994365	A	G
3	chr3:17994385:G:A	0	17994385	A	G
3	chr3:17994754:G:A	0	17994754	A	G
3	chr3:17995382:T:A	0	17995382	A	T
3	chr3:17995456:C:T	0	17995456	T	C
3	chr3:17999421:T:C	0	17999421	C	T
3	chr3:18001621:A:G	0	18001621	G	A
3	chr3:18002280:C:T	0	18002280	T	C
3	chr3:18002822:G:T	0	18002822	T	G
3	chr3:18003050:G:C	0	18003050	C	G
3	chr3:18003759:A:G	0	18003759	G	A
3	chr3:18003849:T:G	0	18003849	G	T
3	chr3:18004095:A:C	0	18004095	C	A
3	chr3:18004664:G:C	0	18004664	C	G
3	chr3:18004995:A:G	0	18004995	G	A
3	chr3:18005037:G:A	0	18005037	A	G
3	chr3:18007193:T:C	0	18007193	C	T
3	chr3:18007396:T:A	0	18007396	A	T
3	chr3:18008501:A:G	0	18008501	G	A
3	chr3:18008682:G:C	0	18008682	C	G
3	chr3:18008705:T:C	0	18008705	C	T
3	chr3:18009036:A:G	0	18009036	G	A
3	chr3:18009813:A:G	0	18009813	G	A
3	chr3:18012851:G:T	0	18012851	T	G
3	chr3:18014192:T:C	0	18014192	C	T
3	chr3:18015251:A:G	0	18015251	G	A
3	chr3:18015978:T:G	0	18015978	G	T
3	chr3:18016490:A:G	0	18016490	G	A
3	chr3:18017106:G:A	0	18017106	A	G
3	chr3:18019651:G:C	0	18019651	C	G
3	chr3:18020345:C:T	0	18020345	T	C
3	chr3:18020377:C:T	0	18020377	T	C
3	chr3:18020487:C:T	0	18020487	T	C
3	chr3:18022980:G:A	0	18022980	A	G
3	chr3:18023425:G:T	0	18023425	T	G
3	chr3:18026608:G:A	0	18026608	A	G
3	chr3:18026854:T:C	0	18026854	C	T
3	chr3:18027517:A:T	0	18027517	T	A
3	chr3:18028044:A:G	0	18028044	G	A
3	chr3:18029261:T:C	0	18029261	C	T
3	chr3:18030749:G:A	0	18030749	A	G
3	chr3:18030791:C:A	0	18030791	A	C
3	chr3:18031316:A:G	0	18031316	G	A
3	chr3:18034085:C:T	0	18034085	T	C
3	chr3:18034481:T:C	0	18034481	C	T
3	chr3:18035239:T:A	0	18035239	A	T
3	chr3:18035565:C:T	0	18035565	T	C
3	chr3:18036868:A:G	0	18036868	G	A
3	chr3:18037530:C:A	0	18037530	A	C
3	chr3:18038094:T:C	0	18038094	C	T
3	chr3:18038200:A:G	0	18038200	G	A
3	chr3:18039561:G:C	0	18039561	C	G
3	chr3:18040119:C:G	0	18040119	G	C
3	chr3:18040699:A:G	0	18040699	G	A
3	chr3:18041559:A:T	0	18041559	T	A
3	chr3:18041891:G:A	0	18041891	A	G
3	chr3:18042389:A:G	0	18042389	G	A
3	chr3:18042457:T:C	0	18042457	C	T
3	chr3:18043251:C:T	0	18043251	T	C
3	chr3:18044559:A:G	0	18044559	G	A
3	chr3:18045777:A:G	0	18045777	G	A
3	chr3:18047604:C:G	0	18047604	G	C
3	chr3:18047613:A:G	0	18047613	G	A
3	chr3:18049092:A:T	0	18049092	T	A
3	chr3:18050466:T:G	0	18050466	G	T
3	chr3:18051588:A:G	0	18051588	G	A
3	chr3:18051712:A:G	0	18051712	G	A
3	chr3:18052947:A:G	0	18052947	G	A
3	chr3:18053605:G:T	0	18053605	T	G
3	chr3:18053636:T:C	0	18053636	C	T
3	chr3:18053685:G:A	0	18053685	A	G
3	chr3:18053798:A:G	0	18053798	G	A
3	chr3:18053849:C:T	0	18053849	T	C
3	chr3:18053929:T:A	0	18053929	A	T
3	chr3:18054213:T:C	0	18054213	C	T
3	chr3:18054233:A:G	0	18054233	G	A
3	chr3:18054405:G:A	0	18054405	A	G
3	chr3:18055746:A:T	0	18055746	T	A
3	chr3:18057202:T:C	0	18057202	C	T
3	chr3:18058796:C:A	0	18058796	A	C
3	chr3:18059578:A:C	0	18059578	C	A
3	chr3:18061182:T:C	0	18061182	C	T
3	chr3:18061190:C:T	0	18061190	T	C
3	chr3:18061673:T:C	0	18061673	C	T
3	chr3:18062349:T:A	0	18062349	A	T
3	chr3:18062389:G:C	0	18062389	C	G
3	chr3:18062402:T:C	0	18062402	C	T
3	chr3:18062644:T:A	0	18062644	A	T
3	chr3:18062982:CA:C	0	18062982	C	CA
3	chr3:18063184:A:G	0	18063184	G	A
3	chr3:18064028:T:C	0	18064028	C	T
3	chr3:18064039:A:G	0	18064039	G	A
3	chr3:18065981:T:C	0	18065981	C	T
3	chr3:18066566:A:G	0	18066566	G	A
3	chr3:18066632:C:G	0	18066632	G	C
3	chr3:18066634:G:A	0	18066634	A	G
3	chr3:18067618:A:G	0	18067618	G	A
3	chr3:18068112:T:A	0	18068112	A	T
3	chr3:18068575:G:A	0	18068575	A	G
3	chr3:18068714:A:G	0	18068714	G	A
3	chr3:18069368:A:C	0	18069368	C	A
3	chr3:18069650:A:G	0	18069650	G	A
3	chr3:18070091:T:C	0	18070091	C	T
3	chr3:18070822:T:C	0	18070822	C	T
3	chr3:18072547:T:C	0	18072547	C	T
3	chr3:18072895:C:T	0	18072895	T	C
3	chr3:18074701:T:C	0	18074701	C	T
3	chr3:18075458:C:G	0	18075458	G	C
3	chr3:18075593:A:G	0	18075593	G	A
3	chr3:18075625:G:A	0	18075625	A	G
3	chr3:18075892:A:G	0	18075892	G	A
3	chr3:18076337:T:C	0	18076337	C	T
3	chr3:18078606:T:C	0	18078606	C	T
3	chr3:18078610:T:C	0	18078610	C	T
3	chr3:18079173:A:C	0	18079173	C	A
3	chr3:18079938:A:G	0	18079938	G	A
3	chr3:18083041:T:C	0	18083041	C	T
3	chr3:18083526:A:G	0	18083526	G	A
3	chr3:18084010:G:A	0	18084010	A	G
3	chr3:18084073:C:T	0	18084073	T	C
3	chr3:18085623:T:C	0	18085623	C	T
3	chr3:18087073:T:C	0	18087073	C	T
3	chr3:18087727:T:C	0	18087727	C	T
3	chr3:18088952:C:T	0	18088952	T	C
3	chr3:18089431:A:G	0	18089431	G	A
3	chr3:18090228:C:A	0	18090228	A	C
3	chr3:18091578:A:G	0	18091578	G	A
3	chr3:18091800:C:A	0	18091800	A	C
3	chr3:18092500:G:A	0	18092500	A	G
3	chr3:18093752:G:A	0	18093752	A	G
3	chr3:18093958:C:T	0	18093958	T	C
3	chr3:18097248:A:G	0	18097248	G	A
3	chr3:18098179:G:A	0	18098179	A	G
3	chr3:18101275:A:G	0	18101275	G	A
3	chr3:18101866:G:A	0	18101866	A	G
3	chr3:18102737:A:G	0	18102737	G	A
3	chr3:18102902:G:A	0	18102902	A	G
3	chr3:18103572:A:G	0	18103572	G	A
3	chr3:18104460:A:G	0	18104460	G	A
3	chr3:18105781:C:T	0	18105781	T	C
3	chr3:18106106:T:C	0	18106106	C	T
3	chr3:18106778:A:G	0	18106778	G	A
3	chr3:18106925:T:A	0	18106925	A	T
3	chr3:18108752:C:G	0	18108752	G	C
3	chr3:18108960:G:A	0	18108960	A	G
3	chr3:18109500:A:C	0	18109500	C	A
3	chr3:18110038:A:G	0	18110038	G	A
3	chr3:18110300:A:G	0	18110300	G	A
3	chr3:18110800:A:C	0	18110800	C	A
3	chr3:18111005:C:G	0	18111005	G	C
3	chr3:18111458:C:T	0	18111458	T	C
3	chr3:18112338:C:T	0	18112338	T	C
3	chr3:18113027:T:C	0	18113027	C	T
3	chr3:18115518:G:A	0	18115518	A	G
3	chr3:18115830:A:G	0	18115830	G	A
3	chr3:18116230:T:C	0	18116230	C	T
3	chr3:18116251:G:A	0	18116251	A	G
3	chr3:18116687:CTG:C	0	18116687	C	CTG
3	chr3:18117170:G:A	0	18117170	A	G
3	chr3:18118324:G:A	0	18118324	A	G
3	chr3:18118729:A:G	0	18118729	G	A
3	chr3:18118982:A:G	0	18118982	G	A
3	chr3:18121275:T:A	0	18121275	A	T
3	chr3:18122144:A:T	0	18122144	T	A
3	chr3:18123001:T:A	0	18123001	A	T
3	chr3:18125457:G:C	0	18125457	C	G
3	chr3:18125670:T:A	0	18125670	A	T
3	chr3:18126771:G:A	0	18126771	A	G
3	chr3:18126930:G:A	0	18126930	A	G
3	chr3:18127348:T:C	0	18127348	C	T
3	chr3:18127396:C:T	0	18127396	T	C
3	chr3:18127431:T:C	0	18127431	C	T
3	chr3:18127624:T:G	0	18127624	G	T
3	chr3:18129164:T:C	0	18129164	C	T
3	chr3:18129514:A:G	0	18129514	G	A
3	chr3:18129988:T:C	0	18129988	C	T
3	chr3:18130670:C:T	0	18130670	T	C
3	chr3:18130985:TCTC:T	0	18130985	T	TCTC
3	chr3:18132668:A:G	0	18132668	G	A
3	chr3:18133396:G:A	0	18133396	A	G
3	chr3:18135200:C:T	0	18135200	T	C
3	chr3:18135537:A:G	0	18135537	G	A
3	chr3:18136112:C:T	0	18136112	T	C
3	chr3:18136312:A:G	0	18136312	G	A
3	chr3:18140164:A:G	0	18140164	G	A
3	chr3:18141160:C:G	0	18141160	G	C
3	chr3:18145113:A:G	0	18145113	G	A
3	chr3:18145176:G:A	0	18145176	A	G
3	chr3:18146386:C:T	0	18146386	T	C
3	chr3:18146888:A:G	0	18146888	G	A
3	chr3:18146905:G:A	0	18146905	A	G
3	chr3:18148131:A:C	0	18148131	C	A
3	chr3:18149379:CAACT:C	0	18149379	C	CAACT
3	chr3:18150437:C:T	0	18150437	T	C
3	chr3:18150748:A:G	0	18150748	G	A
3	chr3:18151142:T:G	0	18151142	G	T
3	chr3:18151677:A:C	0	18151677	C	A
3	chr3:18151749:T:A	0	18151749	A	T
3	chr3:18152161:T:C	0	18152161	C	T
3	chr3:18152392:A:G	0	18152392	G	A
3	chr3:18153256:C:T	0	18153256	T	C
3	chr3:18153360:T:C	0	18153360	C	T
3	chr3:18154163:AG:A	0	18154163	A	AG
3	chr3:18155035:G:A	0	18155035	A	G
3	chr3:18155516:A:C	0	18155516	C	A
3	chr3:18155844:T:C	0	18155844	C	T
3	chr3:18156043:C:A	0	18156043	A	C
3	chr3:18156922:T:G	0	18156922	G	T
3	chr3:18157208:T:C	0	18157208	C	T
3	chr3:18157364:C:G	0	18157364	G	C
3	chr3:18157644:G:T	0	18157644	T	G
3	chr3:18157765:A:G	0	18157765	G	A
3	chr3:18158006:C:T	0	18158006	T	C
3	chr3:18158784:G:T	0	18158784	T	G
3	chr3:18158854:A:G	0	18158854	G	A
3	chr3:18159534:A:G	0	18159534	G	A
3	chr3:18159827:A:G	0	18159827	G	A
3	chr3:18160367:G:A	0	18160367	A	G
3	chr3:18161286:A:G	0	18161286	G	A
3	chr3:18162323:T:C	0	18162323	C	T
3	chr3:18162482:T:G	0	18162482	G	T
3	chr3:18163160:G:A	0	18163160	A	G
3	chr3:18163667:G:A	0	18163667	A	G
3	chr3:18163991:C:T	0	18163991	T	C
3	chr3:18164673:C:T	0	18164673	T	C
3	chr3:18165914:A:G	0	18165914	G	A
3	chr3:18166142:T:G	0	18166142	G	T
3	chr3:18166239:T:G	0	18166239	G	T
3	chr3:18169717:T:C	0	18169717	C	T
3	chr3:18170035:C:T	0	18170035	T	C
3	chr3:18171794:T:C	0	18171794	C	T
3	chr3:18172809:G:A	0	18172809	A	G
3	chr3:18173756:C:T	0	18173756	T	C
3	chr3:18175539:G:C	0	18175539	C	G
3	chr3:18175870:T:C	0	18175870	C	T
3	chr3:18176181:T:C	0	18176181	C	T
3	chr3:18176279:T:C	0	18176279	C	T
3	chr3:18177545:G:A	0	18177545	A	G
3	chr3:18178570:T:C	0	18178570	C	T
3	chr3:18179760:G:A	0	18179760	A	G
3	chr3:18181034:A:G	0	18181034	G	A
3	chr3:18181950:G:A	0	18181950	A	G
3	chr3:18182794:G:C	0	18182794	C	G
3	chr3:18184831:C:T	0	18184831	T	C
3	chr3:18185203:A:G	0	18185203	G	A
3	chr3:18186515:C:A	0	18186515	A	C
3	chr3:18187236:A:AT	0	18187236	AT	A
3	chr3:18188153:C:T	0	18188153	T	C
3	chr3:18188639:T:C	0	18188639	C	T
3	chr3:18188947:T:C	0	18188947	C	T
3	chr3:18190591:T:C	0	18190591	C	T
3	chr3:18192224:G:A	0	18192224	A	G
3	chr3:18192611:A:C	0	18192611	C	A
3	chr3:18192652:A:C	0	18192652	C	A
3	chr3:18193066:T:C	0	18193066	C	T
3	chr3:18193118:T:C	0	18193118	C	T
3	chr3:18195338:TTTG:T	0	18195338	T	TTTG
3	chr3:18196298:C:T	0	18196298	T	C
3	chr3:18197291:CT:C	0	18197291	C	CT
3	chr3:18198326:A:G	0	18198326	G	A
3	chr3:18198459:A:G	0	18198459	G	A
3	chr3:18199118:C:A	0	18199118	A	C
3	chr3:18199302:A:G	0	18199302	G	A
3	chr3:18200693:A:G	0	18200693	G	A
3	chr3:18201285:A:G	0	18201285	G	A
3	chr3:18204124:C:T	0	18204124	T	C
3	chr3:18204227:A:G	0	18204227	G	A
3	chr3:18205378:G:A	0	18205378	A	G
3	chr3:18205792:A:T	0	18205792	T	A
3	chr3:18206474:C:T	0	18206474	T	C
3	chr3:18206730:T:C	0	18206730	C	T
3	chr3:18206806:T:C	0	18206806	C	T
3	chr3:18208481:T:C	0	18208481	C	T
3	chr3:18211140:T:C	0	18211140	C	T
3	chr3:18211431:C:G	0	18211431	G	C
3	chr3:18212209:A:G	0	18212209	G	A
3	chr3:18212660:T:G	0	18212660	G	T
3	chr3:18212889:G:A	0	18212889	A	G
3	chr3:18212935:A:G	0	18212935	G	A
3	chr3:18218506:A:G	0	18218506	G	A
3	chr3:18218820:C:T	0	18218820	T	C
3	chr3:18219078:T:C	0	18219078	C	T
3	chr3:18219117:A:C	0	18219117	C	A
3	chr3:18219557:C:T	0	18219557	T	C
3	chr3:18221780:G:T	0	18221780	T	G
3	chr3:18222592:T:G	0	18222592	G	T
3	chr3:18222694:C:G	0	18222694	G	C
3	chr3:18225624:G:A	0	18225624	A	G
3	chr3:18226011:CTT:C	0	18226011	C	CTT
3	chr3:18226025:C:T	0	18226025	T	C
3	chr3:18227051:G:A	0	18227051	A	G
3	chr3:18228744:T:C	0	18228744	C	T
3	chr3:18228948:G:C	0	18228948	C	G
3	chr3:18229054:C:T	0	18229054	T	C
3	chr3:18230418:T:C	0	18230418	C	T
3	chr3:18231563:T:C	0	18231563	C	T
3	chr3:18231564:G:A	0	18231564	A	G
3	chr3:18231812:G:C	0	18231812	C	G
3	chr3:18232621:A:G	0	18232621	G	A
3	chr3:18232726:C:G	0	18232726	G	C
3	chr3:18233040:A:G	0	18233040	G	A
3	chr3:18233045:A:T	0	18233045	T	A
3	chr3:18233928:T:C	0	18233928	C	T
3	chr3:18236417:A:G	0	18236417	G	A
3	chr3:18236456:G:A	0	18236456	A	G
3	chr3:18236647:G:A	0	18236647	A	G
3	chr3:18236698:C:A	0	18236698	A	C
3	chr3:18238784:G:T	0	18238784	T	G
3	chr3:18239579:A:G	0	18239579	G	A
3	chr3:18239954:T:C	0	18239954	C	T
3	chr3:18240967:C:G	0	18240967	G	C
3	chr3:18241082:G:A	0	18241082	A	G
3	chr3:18241329:A:G	0	18241329	G	A
3	chr3:18243239:T:C	0	18243239	C	T
3	chr3:18243447:C:CTT	0	18243447	CTT	C
3	chr3:18243489:G:A	0	18243489	A	G
3	chr3:18246246:A:C	0	18246246	C	A
3	chr3:18246343:C:T	0	18246343	T	C
3	chr3:18246851:C:A	0	18246851	A	C
3	chr3:18247912:G:C	0	18247912	C	G
3	chr3:18248031:A:G	0	18248031	G	A
3	chr3:18248258:T:C	0	18248258	C	T
3	chr3:18248669:G:C	0	18248669	C	G
3	chr3:18248696:C:A	0	18248696	A	C
3	chr3:18249041:T:C	0	18249041	C	T
3	chr3:18250301:A:G	0	18250301	G	A
3	chr3:18251348:C:T	0	18251348	T	C
3	chr3:18251796:T:C	0	18251796	C	T
3	chr3:18252442:A:C	0	18252442	C	A
3	chr3:18252530:T:C	0	18252530	C	T
3	chr3:18253405:T:C	0	18253405	C	T
3	chr3:18253572:T:C	0	18253572	C	T
3	chr3:18253725:G:A	0	18253725	A	G
3	chr3:18254413:A:G	0	18254413	G	A
3	chr3:18255392:A:G	0	18255392	G	A
3	chr3:18255797:C:T	0	18255797	T	C
3	chr3:18256030:A:G	0	18256030	G	A
3	chr3:18256387:AC:A	0	18256387	A	AC
3	chr3:18256389:AAAG:A	0	18256389	A	AAAG
3	chr3:18257397:C:T	0	18257397	T	C
3	chr3:18257505:T:C	0	18257505	C	T
3	chr3:18257832:T:A	0	18257832	A	T
3	chr3:18258233:T:C	0	18258233	C	T
3	chr3:18258677:G:A	0	18258677	A	G
3	chr3:18258742:G:T	0	18258742	T	G
3	chr3:18259128:G:A	0	18259128	A	G
3	chr3:18260161:G:A	0	18260161	A	G
3	chr3:18261041:T:C	0	18261041	C	T
3	chr3:18261869:T:G	0	18261869	G	T
3	chr3:18262013:G:A	0	18262013	A	G
3	chr3:18263206:T:G	0	18263206	G	T
3	chr3:18263974:G:A	0	18263974	A	G
3	chr3:18264206:C:A	0	18264206	A	C
3	chr3:18264227:G:T	0	18264227	T	G
3	chr3:18264504:G:A	0	18264504	A	G
3	chr3:18265400:G:A	0	18265400	A	G
3	chr3:18265860:A:G	0	18265860	G	A
3	chr3:18266220:T:A	0	18266220	A	T
3	chr3:18266334:C:G	0	18266334	G	C
3	chr3:18266603:T:C	0	18266603	C	T
3	chr3:18266625:CT:C	0	18266625	C	CT
3	chr3:18266819:G:A	0	18266819	A	G
3	chr3:18266944:A:G	0	18266944	G	A
3	chr3:18266986:T:C	0	18266986	C	T
3	chr3:18267915:CT:C	0	18267915	C	CT
3	chr3:18269013:C:T	0	18269013	T	C
3	chr3:18269385:T:G	0	18269385	G	T
3	chr3:18269884:T:A	0	18269884	A	T
3	chr3:18269920:G:A	0	18269920	A	G
3	chr3:18270083:G:A	0	18270083	A	G
3	chr3:18270850:G:A	0	18270850	A	G
3	chr3:18272132:A:G	0	18272132	G	A
3	chr3:18272778:T:C	0	18272778	C	T
3	chr3:18273374:G:T	0	18273374	T	G
3	chr3:18274625:T:A	0	18274625	A	T
3	chr3:18274897:T:C	0	18274897	C	T
3	chr3:18275800:T:A	0	18275800	A	T
3	chr3:18276499:G:C	0	18276499	C	G
3	chr3:18276637:A:G	0	18276637	G	A
3	chr3:18276835:C:T	0	18276835	T	C
3	chr3:18277371:T:G	0	18277371	G	T
3	chr3:18277375:G:A	0	18277375	A	G
3	chr3:18278293:T:C	0	18278293	C	T
3	chr3:18278646:G:A	0	18278646	A	G
3	chr3:18279430:G:A	0	18279430	A	G
3	chr3:18279633:A:G	0	18279633	G	A
3	chr3:18280374:G:C	0	18280374	C	G
3	chr3:18283061:G:A	0	18283061	A	G
3	chr3:18283195:G:A	0	18283195	A	G
3	chr3:18284505:C:T	0	18284505	T	C
3	chr3:18285297:C:T	0	18285297	T	C
3	chr3:18285854:T:G	0	18285854	G	T
3	chr3:18286180:A:G	0	18286180	G	A
3	chr3:18286922:T:G	0	18286922	G	T
3	chr3:18289559:C:G	0	18289559	G	C
3	chr3:18290170:T:C	0	18290170	C	T
3	chr3:18290427:G:C	0	18290427	C	G
3	chr3:18291238:T:C	0	18291238	C	T
3	chr3:18293891:T:C	0	18293891	C	T
3	chr3:18294280:A:G	0	18294280	G	A
3	chr3:18296168:C:T	0	18296168	T	C
3	chr3:18297079:C:T	0	18297079	T	C
3	chr3:18297431:G:A	0	18297431	A	G
3	chr3:18298047:C:T	0	18298047	T	C
3	chr3:18298497:A:G	0	18298497	G	A
3	chr3:18301376:T:C	0	18301376	C	T
3	chr3:18305398:G:A	0	18305398	A	G
3	chr3:18308378:T:C	0	18308378	C	T
3	chr3:18309058:A:G	0	18309058	G	A
3	chr3:18309222:C:G	0	18309222	G	C
3	chr3:18310514:C:T	0	18310514	T	C
3	chr3:18317747:G:A	0	18317747	A	G
3	chr3:18318496:G:A	0	18318496	A	G
3	chr3:18319339:A:C	0	18319339	C	A
3	chr3:18319527:T:A	0	18319527	A	T
3	chr3:18320162:C:G	0	18320162	G	C
3	chr3:18320233:A:G	0	18320233	G	A
3	chr3:18320328:A:G	0	18320328	G	A
3	chr3:18320339:A:G	0	18320339	G	A
3	chr3:18322169:G:A	0	18322169	A	G
3	chr3:18323762:G:A	0	18323762	A	G
3	chr3:18324956:T:C	0	18324956	C	T
3	chr3:18326458:A:G	0	18326458	G	A
3	chr3:18326986:T:G	0	18326986	G	T
3	chr3:18327979:C:A	0	18327979	A	C
3	chr3:18329444:C:T	0	18329444	T	C
3	chr3:18332083:T:C	0	18332083	C	T
3	chr3:18334150:G:C	0	18334150	C	G
3	chr3:18334815:A:T	0	18334815	T	A
3	chr3:18338451:T:G	0	18338451	G	T
3	chr3:18341530:C:T	0	18341530	T	C
3	chr3:18341612:A:G	0	18341612	G	A
3	chr3:18343005:A:G	0	18343005	G	A
3	chr3:18344240:G:T	0	18344240	T	G
3	chr3:18344306:A:G	0	18344306	G	A
3	chr3:18346632:A:G	0	18346632	G	A
3	chr3:18347111:A:AAAG	0	18347111	AAAG	A
3	chr3:18347128:C:T	0	18347128	T	C
3	chr3:18348580:G:A	0	18348580	A	G
3	chr3:18349811:A:T	0	18349811	T	A
3	chr3:18350523:T:C	0	18350523	C	T
3	chr3:18351327:C:T	0	18351327	T	C
3	chr3:18353353:G:T	0	18353353	T	G
3	chr3:18353518:T:C	0	18353518	C	T
3	chr3:18353926:A:T	0	18353926	T	A
3	chr3:18355032:G:A	0	18355032	A	G
3	chr3:18356190:C:T	0	18356190	T	C
3	chr3:18356357:C:T	0	18356357	T	C
3	chr3:18357933:C:A	0	18357933	A	C
3	chr3:18358372:G:A	0	18358372	A	G
3	chr3:18358711:A:G	0	18358711	G	A
3	chr3:18358970:C:T	0	18358970	T	C
3	chr3:18358972:C:T	0	18358972	T	C
3	chr3:18359129:G:T	0	18359129	T	G
3	chr3:18360075:A:G	0	18360075	G	A
3	chr3:18360691:T:C	0	18360691	C	T
3	chr3:18361099:T:A	0	18361099	A	T
3	chr3:18362095:G:T	0	18362095	T	G
3	chr3:18362525:C:T	0	18362525	T	C
3	chr3:18362574:T:C	0	18362574	C	T
3	chr3:18362787:T:C	0	18362787	C	T
3	chr3:18363240:T:C	0	18363240	C	T
3	chr3:18364286:A:G	0	18364286	G	A
3	chr3:18365661:T:C	0	18365661	C	T
3	chr3:18365682:G:C	0	18365682	C	G
3	chr3:18365920:G:T	0	18365920	T	G
3	chr3:18366604:T:C	0	18366604	C	T
3	chr3:18367438:A:G	0	18367438	G	A
3	chr3:18367575:G:A	0	18367575	A	G
3	chr3:18367585:A:G	0	18367585	G	A
3	chr3:18367677:C:T	0	18367677	T	C
3	chr3:18368087:C:T	0	18368087	T	C
3	chr3:18368257:A:G	0	18368257	G	A
3	chr3:18369186:G:A	0	18369186	A	G
3	chr3:18369916:G:T	0	18369916	T	G
3	chr3:18370866:C:T	0	18370866	T	C
3	chr3:18371197:G:T	0	18371197	T	G
3	chr3:18372389:T:C	0	18372389	C	T
3	chr3:18373069:T:A	0	18373069	A	T
3	chr3:18373078:G:A	0	18373078	A	G
3	chr3:18373962:C:T	0	18373962	T	C
3	chr3:18374140:A:G	0	18374140	G	A
3	chr3:18374210:G:A	0	18374210	A	G
3	chr3:18374464:C:T	0	18374464	T	C
3	chr3:18374770:G:A	0	18374770	A	G
3	chr3:18375610:G:T	0	18375610	T	G
3	chr3:18376071:G:A	0	18376071	A	G
3	chr3:18376522:C:T	0	18376522	T	C
3	chr3:18377575:G:A	0	18377575	A	G
3	chr3:18377609:C:T	0	18377609	T	C
3	chr3:18377919:T:C	0	18377919	C	T
3	chr3:18378061:C:T	0	18378061	T	C
3	chr3:18378367:G:A	0	18378367	A	G
3	chr3:18379048:A:T	0	18379048	T	A
3	chr3:18379190:A:G	0	18379190	G	A
3	chr3:18379304:T:C	0	18379304	C	T
3	chr3:18379989:T:C	0	18379989	C	T
3	chr3:18380227:C:T	0	18380227	T	C
3	chr3:18380556:T:A	0	18380556	A	T
3	chr3:18380773:A:G	0	18380773	G	A
3	chr3:18381543:G:T	0	18381543	T	G
3	chr3:18381544:C:A	0	18381544	A	C
3	chr3:18382119:G:C	0	18382119	C	G
3	chr3:18382965:T:C	0	18382965	C	T
3	chr3:18383889:C:T	0	18383889	T	C
3	chr3:18384333:A:G	0	18384333	G	A
3	chr3:18385178:C:T	0	18385178	T	C
3	chr3:18385241:C:T	0	18385241	T	C
3	chr3:18385359:A:G	0	18385359	G	A
3	chr3:18385406:A:C	0	18385406	C	A
3	chr3:18385985:G:A	0	18385985	A	G
3	chr3:18386690:C:T	0	18386690	T	C
3	chr3:18386958:C:T	0	18386958	T	C
3	chr3:18387158:T:C	0	18387158	C	T
3	chr3:18387247:T:C	0	18387247	C	T
3	chr3:18388310:A:G	0	18388310	G	A
3	chr3:18388809:T:C	0	18388809	C	T
3	chr3:18389537:A:G	0	18389537	G	A
3	chr3:18391121:A:G	0	18391121	G	A
3	chr3:18391128:C:G	0	18391128	G	C
3	chr3:18391482:G:C	0	18391482	C	G
3	chr3:18392022:T:C	0	18392022	C	T
3	chr3:18392474:T:C	0	18392474	C	T
3	chr3:18392562:TATACACACAC:T	0	18392562	T	TATACACACAC
3	chr3:18392607:A:G	0	18392607	G	A
3	chr3:18393338:TTTG:T	0	18393338	T	TTTG
3	chr3:18393726:C:T	0	18393726	T	C
3	chr3:18393985:CAACA:C	0	18393985	C	CAACA
3	chr3:18394109:C:A	0	18394109	A	C
3	chr3:18396666:A:G	0	18396666	G	A
3	chr3:18397839:A:C	0	18397839	C	A
3	chr3:18398103:C:T	0	18398103	T	C
3	chr3:18398600:T:C	0	18398600	C	T
3	chr3:18399785:T:C	0	18399785	C	T
3	chr3:18399837:A:C	0	18399837	C	A
3	chr3:18400241:T:C	0	18400241	C	T
3	chr3:18400839:T:C	0	18400839	C	T
3	chr3:18401111:C:T	0	18401111	T	C
3	chr3:18401683:G:A	0	18401683	A	G
3	chr3:18404800:CAAACCA:C	0	18404800	C	CAAACCA
3	chr3:18404843:AT:A	0	18404843	A	AT
3	chr3:18405608:A:G	0	18405608	G	A
3	chr3:18406998:C:G	0	18406998	G	C
3	chr3:18408259:G:A	0	18408259	A	G
3	chr3:18409394:T:G	0	18409394	G	T
3	chr3:18410195:G:A	0	18410195	A	G
3	chr3:18410366:C:T	0	18410366	T	C
3	chr3:18410787:C:T	0	18410787	T	C
3	chr3:18411047:T:C	0	18411047	C	T
3	chr3:18412351:G:A	0	18412351	A	G
3	chr3:18412570:T:C	0	18412570	C	T
3	chr3:18415584:TA:T	0	18415584	T	TA
3	chr3:18416451:T:C	0	18416451	C	T
3	chr3:18417339:T:G	0	18417339	G	T
3	chr3:18417696:A:G	0	18417696	G	A
3	chr3:18417811:G:A	0	18417811	A	G
3	chr3:18418236:C:T	0	18418236	T	C
3	chr3:18418434:C:A	0	18418434	A	C
3	chr3:18421483:TG:T	0	18421483	T	TG
3	chr3:18421491:A:C	0	18421491	C	A
3	chr3:18422926:T:C	0	18422926	C	T
3	chr3:18424330:T:C	0	18424330	C	T
3	chr3:18424567:A:G	0	18424567	G	A
3	chr3:18427031:A:G	0	18427031	G	A
3	chr3:18427279:A:G	0	18427279	G	A
3	chr3:18428682:T:C	0	18428682	C	T
3	chr3:18430000:T:C	0	18430000	C	T
3	chr3:18430529:T:C	0	18430529	C	T
3	chr3:18430796:A:G	0	18430796	G	A
3	chr3:18430912:G:A	0	18430912	A	G
3	chr3:18431277:C:T	0	18431277	T	C
3	chr3:18431470:G:A	0	18431470	A	G
3	chr3:18431721:C:G	0	18431721	G	C
3	chr3:18432775:A:T	0	18432775	T	A
3	chr3:18432849:T:C	0	18432849	C	T
3	chr3:18437475:C:T	0	18437475	T	C
3	chr3:18440698:C:A	0	18440698	A	C
3	chr3:18440872:T:C	0	18440872	C	T
3	chr3:18441066:T:C	0	18441066	C	T
3	chr3:18441823:C:T	0	18441823	T	C
3	chr3:18447305:T:G	0	18447305	G	T
3	chr3:18448415:T:A	0	18448415	A	T
3	chr3:18448865:G:A	0	18448865	A	G
3	chr3:18449582:G:A	0	18449582	A	G
3	chr3:18449839:G:A	0	18449839	A	G
3	chr3:18449875:A:G	0	18449875	G	A
3	chr3:18450029:T:C	0	18450029	C	T
3	chr3:18450060:C:T	0	18450060	T	C
3	chr3:18450182:A:G	0	18450182	G	A
3	chr3:18451445:A:G	0	18451445	G	A
3	chr3:18453252:T:C	0	18453252	C	T
3	chr3:18453809:A:G	0	18453809	G	A
3	chr3:18454162:A:G	0	18454162	G	A
3	chr3:18455000:T:C	0	18455000	C	T
3	chr3:18457501:G:A	0	18457501	A	G
3	chr3:18458350:C:T	0	18458350	T	C
3	chr3:18458436:T:G	0	18458436	G	T
3	chr3:18459240:T:TA	0	18459240	TA	T
3	chr3:18459946:T:G	0	18459946	G	T
3	chr3:18460012:C:T	0	18460012	T	C
3	chr3:18462018:G:T	0	18462018	T	G
3	chr3:18462798:C:T	0	18462798	T	C
3	chr3:18463688:C:T	0	18463688	T	C
3	chr3:18464548:T:C	0	18464548	C	T
3	chr3:18464695:C:T	0	18464695	T	C
3	chr3:18465678:G:A	0	18465678	A	G
3	chr3:18465890:C:T	0	18465890	T	C
3	chr3:18466688:C:T	0	18466688	T	C
3	chr3:18467148:G:C	0	18467148	C	G
3	chr3:18468109:G:A	0	18468109	A	G
3	chr3:18468642:G:A	0	18468642	A	G
3	chr3:18469838:A:G	0	18469838	G	A
3	chr3:18470747:T:C	0	18470747	C	T
3	chr3:18471387:C:T	0	18471387	T	C
3	chr3:18471967:G:A	0	18471967	A	G
3	chr3:18473409:G:A	0	18473409	A	G
3	chr3:18473649:C:T	0	18473649	T	C
3	chr3:18473967:T:G	0	18473967	G	T
3	chr3:18475128:A:T	0	18475128	T	A
3	chr3:18475214:A:C	0	18475214	C	A
3	chr3:18475858:T:C	0	18475858	C	T
3	chr3:18475911:C:A	0	18475911	A	C
3	chr3:18476609:A:G	0	18476609	G	A
3	chr3:18476879:T:A	0	18476879	A	T
3	chr3:18477066:G:C	0	18477066	C	G
3	chr3:18477082:C:T	0	18477082	T	C
3	chr3:18477724:G:A	0	18477724	A	G
3	chr3:18477767:C:T	0	18477767	T	C
3	chr3:18477788:G:A	0	18477788	A	G
3	chr3:18477923:G:A	0	18477923	A	G
3	chr3:18479871:G:A	0	18479871	A	G
3	chr3:18479902:T:C	0	18479902	C	T
3	chr3:18479936:G:C	0	18479936	C	G
3	chr3:18480190:T:A	0	18480190	A	T
3	chr3:18480417:A:T	0	18480417	T	A
3	chr3:18480498:A:T	0	18480498	T	A
3	chr3:18480521:T:C	0	18480521	C	T
3	chr3:18480819:A:G	0	18480819	G	A
3	chr3:18481977:C:A	0	18481977	A	C
3	chr3:18482085:A:T	0	18482085	T	A
3	chr3:18482835:T:A	0	18482835	A	T
3	chr3:18483721:A:G	0	18483721	G	A
3	chr3:18484070:G:T	0	18484070	T	G
3	chr3:18484164:G:A	0	18484164	A	G
3	chr3:18484610:C:T	0	18484610	T	C
3	chr3:18484734:T:G	0	18484734	G	T
3	chr3:18485138:A:C	0	18485138	C	A
3	chr3:18485204:ATACTT:A	0	18485204	A	ATACTT
3	chr3:18485316:T:C	0	18485316	C	T
3	chr3:18485825:G:A	0	18485825	A	G
3	chr3:18487244:C:T	0	18487244	T	C
3	chr3:18488658:C:G	0	18488658	G	C
3	chr3:18489356:G:A	0	18489356	A	G
3	chr3:18489487:A:G	0	18489487	G	A
3	chr3:18489644:A:G	0	18489644	G	A
3	chr3:18490145:G:A	0	18490145	A	G
3	chr3:18490274:G:A	0	18490274	A	G
3	chr3:18490969:T:C	0	18490969	C	T
3	chr3:18491051:T:G	0	18491051	G	T
3	chr3:18491336:A:G	0	18491336	G	A
3	chr3:18491631:G:A	0	18491631	A	G
3	chr3:18492637:T:C	0	18492637	C	T
3	chr3:18493133:C:T	0	18493133	T	C
3	chr3:18495061:T:C	0	18495061	C	T
3	chr3:18495273:G:A	0	18495273	A	G
3	chr3:18496584:C:A	0	18496584	A	C
3	chr3:18496671:C:T	0	18496671	T	C
3	chr3:18497095:A:G	0	18497095	G	A
3	chr3:18497225:A:G	0	18497225	G	A
3	chr3:18497513:T:A	0	18497513	A	T
3	chr3:18498388:AAT:A	0	18498388	A	AAT
3	chr3:18501903:G:A	0	18501903	A	G
3	chr3:18502421:T:C	0	18502421	C	T
3	chr3:18503346:T:C	0	18503346	C	T
3	chr3:18503552:C:CA	0	18503552	CA	C
3	chr3:18505145:T:A	0	18505145	A	T
3	chr3:18505770:A:C	0	18505770	C	A
3	chr3:18506924:C:T	0	18506924	T	C
3	chr3:18507370:A:G	0	18507370	G	A
3	chr3:18507701:T:C	0	18507701	C	T
3	chr3:18507852:A:G	0	18507852	G	A
3	chr3:18508568:C:T	0	18508568	T	C
3	chr3:18508657:C:T	0	18508657	T	C
3	chr3:18508826:C:A	0	18508826	A	C
3	chr3:18508966:T:C	0	18508966	C	T
3	chr3:18509605:T:C	0	18509605	C	T
3	chr3:18510971:C:T	0	18510971	T	C
3	chr3:18511446:G:A	0	18511446	A	G
3	chr3:18513089:C:T	0	18513089	T	C
3	chr3:18513171:GA:G	0	18513171	G	GA
3	chr3:18513953:G:C	0	18513953	C	G
3	chr3:18515432:C:G	0	18515432	G	C
3	chr3:18515613:G:A	0	18515613	A	G
3	chr3:18515796:G:T	0	18515796	T	G
3	chr3:18516634:G:C	0	18516634	C	G
3	chr3:18517373:A:G	0	18517373	G	A
3	chr3:18517946:G:A	0	18517946	A	G
3	chr3:18519240:C:T	0	18519240	T	C
3	chr3:18520528:G:A	0	18520528	A	G
3	chr3:18521032:A:G	0	18521032	G	A
3	chr3:18521196:C:T	0	18521196	T	C
3	chr3:18521635:A:G	0	18521635	G	A
3	chr3:18521812:A:T	0	18521812	T	A
3	chr3:18522163:T:G	0	18522163	G	T
3	chr3:18522209:CA:C	0	18522209	C	CA
3	chr3:18522959:T:C	0	18522959	C	T
3	chr3:18523147:C:T	0	18523147	T	C
3	chr3:18526060:A:T	0	18526060	T	A
3	chr3:18526229:C:G	0	18526229	G	C
3	chr3:18526952:A:C	0	18526952	C	A
3	chr3:18527913:T:G	0	18527913	G	T
3	chr3:18528352:G:A	0	18528352	A	G
3	chr3:18530524:TAACTC:T	0	18530524	T	TAACTC
3	chr3:18535716:G:A	0	18535716	A	G
3	chr3:18536185:C:T	0	18536185	T	C
3	chr3:18537062:A:G	0	18537062	G	A
3	chr3:18537310:C:T	0	18537310	T	C
3	chr3:18537486:A:G	0	18537486	G	A
3	chr3:18538739:G:A	0	18538739	A	G
3	chr3:18539616:A:G	0	18539616	G	A
3	chr3:18540479:G:A	0	18540479	A	G
3	chr3:18542538:T:A	0	18542538	A	T
3	chr3:18543484:T:C	0	18543484	C	T
3	chr3:18545928:A:G	0	18545928	G	A
3	chr3:18546071:C:T	0	18546071	T	C
3	chr3:18546170:T:G	0	18546170	G	T
3	chr3:18547652:G:C	0	18547652	C	G
3	chr3:18554090:C:A	0	18554090	A	C
3	chr3:18554804:C:T	0	18554804	T	C
3	chr3:18554973:G:A	0	18554973	A	G
3	chr3:18555114:G:A	0	18555114	A	G
3	chr3:18555119:C:T	0	18555119	T	C
3	chr3:18556459:T:C	0	18556459	C	T
3	chr3:18556568:G:A	0	18556568	A	G
3	chr3:18556913:G:A	0	18556913	A	G
3	chr3:18557411:G:A	0	18557411	A	G
3	chr3:18559208:T:C	0	18559208	C	T
3	chr3:18559989:CA:C	0	18559989	C	CA
3	chr3:18561042:G:A	0	18561042	A	G
3	chr3:18561090:G:A	0	18561090	A	G
3	chr3:18563318:G:A	0	18563318	A	G
3	chr3:18563502:C:T	0	18563502	T	C
3	chr3:18563530:A:G	0	18563530	G	A
3	chr3:18563947:G:A	0	18563947	A	G
3	chr3:18564006:A:C	0	18564006	C	A
3	chr3:18564455:G:A	0	18564455	A	G
3	chr3:18564473:T:C	0	18564473	C	T
3	chr3:18564736:C:T	0	18564736	T	C
3	chr3:18565563:C:CT	0	18565563	CT	C
3	chr3:18566187:T:C	0	18566187	C	T
3	chr3:18566300:C:T	0	18566300	T	C
3	chr3:18566400:A:G	0	18566400	G	A
3	chr3:18567853:A:G	0	18567853	G	A
3	chr3:18567986:G:T	0	18567986	T	G
3	chr3:18568220:A:G	0	18568220	G	A
3	chr3:18568683:G:A	0	18568683	A	G
3	chr3:18568687:C:T	0	18568687	T	C
3	chr3:18569221:T:G	0	18569221	G	T
3	chr3:18569385:C:T	0	18569385	T	C
3	chr3:18569663:C:A	0	18569663	A	C
3	chr3:18569791:A:G	0	18569791	G	A
3	chr3:18569792:A:C	0	18569792	C	A
3	chr3:18570708:C:G	0	18570708	G	C
3	chr3:18571895:A:T	0	18571895	T	A
3	chr3:18572000:G:A	0	18572000	A	G
3	chr3:18572129:T:C	0	18572129	C	T
3	chr3:18572335:C:T	0	18572335	T	C
3	chr3:18572549:G:A	0	18572549	A	G
3	chr3:18573915:C:T	0	18573915	T	C
3	chr3:18574411:T:C	0	18574411	C	T
3	chr3:18574620:C:T	0	18574620	T	C
3	chr3:18574694:G:T	0	18574694	T	G
3	chr3:18574787:C:T	0	18574787	T	C
3	chr3:18575696:A:G	0	18575696	G	A
3	chr3:18575761:T:C	0	18575761	C	T
3	chr3:18575784:A:G	0	18575784	G	A
3	chr3:18576003:C:A	0	18576003	A	C
3	chr3:18576031:G:A	0	18576031	A	G
3	chr3:18576135:C:T	0	18576135	T	C
3	chr3:18576521:G:A	0	18576521	A	G
3	chr3:18577955:C:T	0	18577955	T	C
3	chr3:18578057:G:C	0	18578057	C	G
3	chr3:18579545:G:A	0	18579545	A	G
3	chr3:18579599:C:T	0	18579599	T	C
3	chr3:18579647:A:G	0	18579647	G	A
3	chr3:18579690:C:T	0	18579690	T	C
3	chr3:18579852:C:T	0	18579852	T	C
3	chr3:18580345:G:A	0	18580345	A	G
3	chr3:18581413:T:C	0	18581413	C	T
3	chr3:18581435:G:A	0	18581435	A	G
3	chr3:18581588:T:A	0	18581588	A	T
3	chr3:18581597:C:T	0	18581597	T	C
3	chr3:18581786:A:G	0	18581786	G	A
3	chr3:18582199:G:T	0	18582199	T	G
3	chr3:18582217:G:T	0	18582217	T	G
3	chr3:18582359:A:G	0	18582359	G	A
3	chr3:18582691:TTACTC:T	0	18582691	T	TTACTC
3	chr3:18582766:T:A	0	18582766	A	T
3	chr3:18583408:A:G	0	18583408	G	A
3	chr3:18583783:C:T	0	18583783	T	C
3	chr3:18583794:A:G	0	18583794	G	A
3	chr3:18583827:A:C	0	18583827	C	A
3	chr3:18584051:T:C	0	18584051	C	T
3	chr3:18584739:G:A	0	18584739	A	G
3	chr3:18585250:T:C	0	18585250	C	T
3	chr3:18585939:T:C	0	18585939	C	T
3	chr3:18586494:G:A	0	18586494	A	G
3	chr3:18586911:A:G	0	18586911	G	A
3	chr3:18587301:C:G	0	18587301	G	C
3	chr3:18587823:T:C	0	18587823	C	T
3	chr3:18587989:G:A	0	18587989	A	G
3	chr3:18587997:C:G	0	18587997	G	C
3	chr3:18589197:A:G	0	18589197	G	A
3	chr3:18590414:T:C	0	18590414	C	T
3	chr3:18590533:G:A	0	18590533	A	G
3	chr3:18592001:A:T	0	18592001	T	A
3	chr3:18592159:C:T	0	18592159	T	C
3	chr3:18592927:T:A	0	18592927	A	T
3	chr3:18592986:C:T	0	18592986	T	C
3	chr3:18593046:G:A	0	18593046	A	G
3	chr3:18594722:A:G	0	18594722	G	A
3	chr3:18594958:T:C	0	18594958	C	T
3	chr3:18595424:G:A	0	18595424	A	G
3	chr3:18595902:C:T	0	18595902	T	C
3	chr3:18597096:G:A	0	18597096	A	G
3	chr3:18597649:C:T	0	18597649	T	C
3	chr3:18597814:T:A	0	18597814	A	T
3	chr3:18597900:A:G	0	18597900	G	A
3	chr3:18598126:C:T	0	18598126	T	C
3	chr3:18598201:C:T	0	18598201	T	C
3	chr3:18598615:C:A	0	18598615	A	C
3	chr3:18598855:G:A	0	18598855	A	G
3	chr3:18600353:G:T	0	18600353	T	G
3	chr3:18600424:T:C	0	18600424	C	T
3	chr3:18600703:AG:A	0	18600703	A	AG
3	chr3:18601155:C:A	0	18601155	A	C
3	chr3:18603219:AAAATTGCCATTAGAAGTAATCACATAT:A	0	18603219	A	AAAATTGCCATTAGAAGTAATCACATAT
3	chr3:18603252:TTGAACAA:T	0	18603252	T	TTGAACAA
3	chr3:18603668:T:C	0	18603668	C	T
3	chr3:18604023:T:C	0	18604023	C	T
3	chr3:18604119:C:T	0	18604119	T	C
3	chr3:18604306:A:G	0	18604306	G	A
3	chr3:18604615:C:T	0	18604615	T	C
3	chr3:18604925:A:G	0	18604925	G	A
3	chr3:18605176:A:G	0	18605176	G	A
3	chr3:18605253:A:G	0	18605253	G	A
3	chr3:18605895:G:T	0	18605895	T	G
3	chr3:18606021:G:A	0	18606021	A	G
3	chr3:18606989:C:A	0	18606989	A	C
3	chr3:18607959:C:T	0	18607959	T	C
3	chr3:18608483:A:G	0	18608483	G	A
3	chr3:18608523:G:T	0	18608523	T	G
3	chr3:18609015:C:T	0	18609015	T	C
3	chr3:18609069:C:T	0	18609069	T	C
3	chr3:18609405:C:G	0	18609405	G	C
3	chr3:18609410:A:T	0	18609410	T	A
3	chr3:18609612:C:T	0	18609612	T	C
3	chr3:18609884:A:G	0	18609884	G	A
3	chr3:18611046:A:G	0	18611046	G	A
3	chr3:18611927:C:A	0	18611927	A	C
3	chr3:18612156:C:T	0	18612156	T	C
3	chr3:18612614:C:A	0	18612614	A	C
3	chr3:18612621:T:TC	0	18612621	TC	T
3	chr3:18612622:G:C	0	18612622	C	G
3	chr3:18613525:T:A	0	18613525	A	T
3	chr3:18613794:C:T	0	18613794	T	C
3	chr3:18614106:A:G	0	18614106	G	A
3	chr3:18614597:T:G	0	18614597	G	T
3	chr3:18616877:C:T	0	18616877	T	C
3	chr3:18617251:G:T	0	18617251	T	G
3	chr3:18617627:G:T	0	18617627	T	G
3	chr3:18620231:T:C	0	18620231	C	T
3	chr3:18620985:T:C	0	18620985	C	T
3	chr3:18622093:G:A	0	18622093	A	G
3	chr3:18623978:C:T	0	18623978	T	C
3	chr3:18624839:A:G	0	18624839	G	A
3	chr3:18626130:G:A	0	18626130	A	G
3	chr3:18628685:T:A	0	18628685	A	T
3	chr3:18629120:A:C	0	18629120	C	A
3	chr3:18629134:A:G	0	18629134	G	A
3	chr3:18630503:C:T	0	18630503	T	C
3	chr3:18631669:A:G	0	18631669	G	A
3	chr3:18632037:C:A	0	18632037	A	C
3	chr3:18632487:C:T	0	18632487	T	C
3	chr3:18632501:A:G	0	18632501	G	A
3	chr3:18632617:C:T	0	18632617	T	C
3	chr3:18632769:C:T	0	18632769	T	C
3	chr3:18633188:A:G	0	18633188	G	A
3	chr3:18633428:C:T	0	18633428	T	C
3	chr3:18633926:C:T	0	18633926	T	C
3	chr3:18634354:A:G	0	18634354	G	A
3	chr3:18635376:T:C	0	18635376	C	T
3	chr3:18635527:T:C	0	18635527	C	T
3	chr3:18635956:G:A	0	18635956	A	G
3	chr3:18636206:T:A	0	18636206	A	T
3	chr3:18636756:G:C	0	18636756	C	G
3	chr3:18638989:G:A	0	18638989	A	G
3	chr3:18639385:A:C	0	18639385	C	A
3	chr3:18639814:G:A	0	18639814	A	G
3	chr3:18640982:A:G	0	18640982	G	A
3	chr3:18641004:C:G	0	18641004	G	C
3	chr3:18641078:C:T	0	18641078	T	C
3	chr3:18641151:T:A	0	18641151	A	T
3	chr3:18642354:A:G	0	18642354	G	A
3	chr3:18642375:G:A	0	18642375	A	G
3	chr3:18642554:A:G	0	18642554	G	A
3	chr3:18643167:T:C	0	18643167	C	T
3	chr3:18643231:G:C	0	18643231	C	G
3	chr3:18643456:T:G	0	18643456	G	T
3	chr3:18644675:T:A	0	18644675	A	T
3	chr3:18644714:C:T	0	18644714	T	C
3	chr3:18645109:A:G	0	18645109	G	A
3	chr3:18645428:C:T	0	18645428	T	C
3	chr3:18645526:G:A	0	18645526	A	G
3	chr3:18645618:C:A	0	18645618	A	C
3	chr3:18645677:A:G	0	18645677	G	A
3	chr3:18645678:G:A	0	18645678	A	G
3	chr3:18645707:G:A	0	18645707	A	G
3	chr3:18646981:G:T	0	18646981	T	G
3	chr3:18647223:G:A	0	18647223	A	G
3	chr3:18648006:C:T	0	18648006	T	C
3	chr3:18648046:A:G	0	18648046	G	A
3	chr3:18648247:T:C	0	18648247	C	T
3	chr3:18649075:G:A	0	18649075	A	G
3	chr3:18649167:G:A	0	18649167	A	G
3	chr3:18649345:G:A	0	18649345	A	G
3	chr3:18649744:G:C	0	18649744	C	G
3	chr3:18649772:C:T	0	18649772	T	C
3	chr3:18649832:A:G	0	18649832	G	A
3	chr3:18650064:G:C	0	18650064	C	G
3	chr3:18650089:A:C	0	18650089	C	A
3	chr3:18650567:T:C	0	18650567	C	T
3	chr3:18650601:T:C	0	18650601	C	T
3	chr3:18651172:C:T	0	18651172	T	C
3	chr3:18651418:A:G	0	18651418	G	A
3	chr3:18651427:C:T	0	18651427	T	C
3	chr3:18651687:C:T	0	18651687	T	C
3	chr3:18651699:T:C	0	18651699	C	T
3	chr3:18651731:A:G	0	18651731	G	A
3	chr3:18652999:A:C	0	18652999	C	A
3	chr3:18653645:C:A	0	18653645	A	C
3	chr3:18654057:C:T	0	18654057	T	C
3	chr3:18654369:A:G	0	18654369	G	A
3	chr3:18654576:A:G	0	18654576	G	A
3	chr3:18654689:T:C	0	18654689	C	T
3	chr3:18654704:G:A	0	18654704	A	G
3	chr3:18654726:G:A	0	18654726	A	G
3	chr3:18655438:T:A	0	18655438	A	T
3	chr3:18657090:G:A	0	18657090	A	G
3	chr3:18657436:C:T	0	18657436	T	C
3	chr3:18657819:G:A	0	18657819	A	G
3	chr3:18658231:T:C	0	18658231	C	T
3	chr3:18658485:G:T	0	18658485	T	G
3	chr3:18658579:T:C	0	18658579	C	T
3	chr3:18658928:C:T	0	18658928	T	C
3	chr3:18658992:C:T	0	18658992	T	C
3	chr3:18659315:C:A	0	18659315	A	C
3	chr3:18660271:A:T	0	18660271	T	A
3	chr3:18660544:G:A	0	18660544	A	G
3	chr3:18661117:T:C	0	18661117	C	T
3	chr3:18661518:T:C	0	18661518	C	T
3	chr3:18661876:A:G	0	18661876	G	A
3	chr3:18661987:T:C	0	18661987	C	T
3	chr3:18661994:G:A	0	18661994	A	G
3	chr3:18662144:T:C	0	18662144	C	T
3	chr3:18662285:C:T	0	18662285	T	C
3	chr3:18662347:G:T	0	18662347	T	G
3	chr3:18662792:G:C	0	18662792	C	G
3	chr3:18662807:A:G	0	18662807	G	A
3	chr3:18663227:G:T	0	18663227	T	G
3	chr3:18663543:G:A	0	18663543	A	G
3	chr3:18663721:C:T	0	18663721	T	C
3	chr3:18664685:A:G	0	18664685	G	A
3	chr3:18664950:A:C	0	18664950	C	A
3	chr3:18665180:T:C	0	18665180	C	T
3	chr3:18665341:A:G	0	18665341	G	A
3	chr3:18665394:A:G	0	18665394	G	A
3	chr3:18665411:A:T	0	18665411	T	A
3	chr3:18665477:T:C	0	18665477	C	T
3	chr3:18666012:T:C	0	18666012	C	T
3	chr3:18666788:C:G	0	18666788	G	C
3	chr3:18666849:C:G	0	18666849	G	C
3	chr3:18667288:G:A	0	18667288	A	G
3	chr3:18667822:T:C	0	18667822	C	T
3	chr3:18668030:T:C	0	18668030	C	T
3	chr3:18668639:G:A	0	18668639	A	G
3	chr3:18668964:C:A	0	18668964	A	C
3	chr3:18669139:C:G	0	18669139	G	C
3	chr3:18669141:C:T	0	18669141	T	C
3	chr3:18669200:C:A	0	18669200	A	C
3	chr3:18669373:C:T	0	18669373	T	C
3	chr3:18669718:A:G	0	18669718	G	A
3	chr3:18669908:C:A	0	18669908	A	C
3	chr3:18670258:T:C	0	18670258	C	T
3	chr3:18670285:G:A	0	18670285	A	G
3	chr3:18670689:T:C	0	18670689	C	T
3	chr3:18670740:G:A	0	18670740	A	G
3	chr3:18670831:A:G	0	18670831	G	A
3	chr3:18671393:T:G	0	18671393	G	T
3	chr3:18671419:G:A	0	18671419	A	G
3	chr3:18671647:A:G	0	18671647	G	A
3	chr3:18672680:A:G	0	18672680	G	A
3	chr3:18673748:T:C	0	18673748	C	T
3	chr3:18674329:C:T	0	18674329	T	C
3	chr3:18674641:T:A	0	18674641	A	T
3	chr3:18675073:C:T	0	18675073	T	C
3	chr3:18675290:G:C	0	18675290	C	G
3	chr3:18675348:C:T	0	18675348	T	C
3	chr3:18675361:A:G	0	18675361	G	A
3	chr3:18675624:C:T	0	18675624	T	C
3	chr3:18676316:G:A	0	18676316	A	G
3	chr3:18676563:C:G	0	18676563	G	C
3	chr3:18676576:T:C	0	18676576	C	T
3	chr3:18676816:A:C	0	18676816	C	A
3	chr3:18677008:A:C	0	18677008	C	A
3	chr3:18677317:C:G	0	18677317	G	C
3	chr3:18678005:C:T	0	18678005	T	C
3	chr3:18678178:T:C	0	18678178	C	T
3	chr3:18678209:G:T	0	18678209	T	G
3	chr3:18678418:T:C	0	18678418	C	T
3	chr3:18678475:G:A	0	18678475	A	G
3	chr3:18678552:A:C	0	18678552	C	A
3	chr3:18678666:T:C	0	18678666	C	T
3	chr3:18678812:T:G	0	18678812	G	T
3	chr3:18678893:G:A	0	18678893	A	G
3	chr3:18678922:T:G	0	18678922	G	T
3	chr3:18679003:A:G	0	18679003	G	A
3	chr3:18680012:C:T	0	18680012	T	C
3	chr3:18681571:A:G	0	18681571	G	A
3	chr3:18682423:C:T	0	18682423	T	C
3	chr3:18682439:T:C	0	18682439	C	T
3	chr3:18682645:C:T	0	18682645	T	C
3	chr3:18684504:G:A	0	18684504	A	G
3	chr3:18685010:T:C	0	18685010	C	T
3	chr3:18685223:C:T	0	18685223	T	C
3	chr3:18685672:A:T	0	18685672	T	A
3	chr3:18686395:A:G	0	18686395	G	A
3	chr3:18686686:T:C	0	18686686	C	T
3	chr3:18687285:T:A	0	18687285	A	T
3	chr3:18687868:G:T	0	18687868	T	G
3	chr3:18687930:A:G	0	18687930	G	A
3	chr3:18688357:A:C	0	18688357	C	A
3	chr3:18689742:T:A	0	18689742	A	T
3	chr3:18689867:C:G	0	18689867	G	C
3	chr3:18690095:T:A	0	18690095	A	T
3	chr3:18690107:A:G	0	18690107	G	A
3	chr3:18690135:T:G	0	18690135	G	T
3	chr3:18690195:C:A	0	18690195	A	C
3	chr3:18690293:G:A	0	18690293	A	G
3	chr3:18690502:G:C	0	18690502	C	G
3	chr3:18691076:T:C	0	18691076	C	T
3	chr3:18691858:A:G	0	18691858	G	A
3	chr3:18692513:C:G	0	18692513	G	C
3	chr3:18692547:T:C	0	18692547	C	T
3	chr3:18694318:C:G	0	18694318	G	C
3	chr3:18694359:G:A	0	18694359	A	G
3	chr3:18694729:T:A	0	18694729	A	T
3	chr3:18695070:A:G	0	18695070	G	A
3	chr3:18695152:G:T	0	18695152	T	G
3	chr3:18695825:A:G	0	18695825	G	A
3	chr3:18696294:A:T	0	18696294	T	A
3	chr3:18696304:A:G	0	18696304	G	A
3	chr3:18696352:C:A	0	18696352	A	C
3	chr3:18696525:A:T	0	18696525	T	A
3	chr3:18696541:T:C	0	18696541	C	T
3	chr3:18696917:G:T	0	18696917	T	G
3	chr3:18697138:C:T	0	18697138	T	C
3	chr3:18697448:G:A	0	18697448	A	G
3	chr3:18699338:G:A	0	18699338	A	G
3	chr3:18699701:C:G	0	18699701	G	C
3	chr3:18699987:C:T	0	18699987	T	C
3	chr3:18700278:A:T	0	18700278	T	A
3	chr3:18700310:A:G	0	18700310	G	A
3	chr3:18700614:G:A	0	18700614	A	G
3	chr3:18700778:G:C	0	18700778	C	G
3	chr3:18701910:T:C	0	18701910	C	T
3	chr3:18702069:G:A	0	18702069	A	G
3	chr3:18702551:C:T	0	18702551	T	C
3	chr3:18702693:G:A	0	18702693	A	G
3	chr3:18702699:G:A	0	18702699	A	G
3	chr3:18703405:G:A	0	18703405	A	G
3	chr3:18703576:T:A	0	18703576	A	T
3	chr3:18704477:A:G	0	18704477	G	A
3	chr3:18704513:TATTAA:T	0	18704513	T	TATTAA
3	chr3:18705111:C:T	0	18705111	T	C
3	chr3:18705174:A:G	0	18705174	G	A
3	chr3:18705617:G:A	0	18705617	A	G
3	chr3:18705917:T:C	0	18705917	C	T
3	chr3:18706250:G:A	0	18706250	A	G
3	chr3:18706534:T:A	0	18706534	A	T
3	chr3:18706814:A:C	0	18706814	C	A
3	chr3:18706825:G:A	0	18706825	A	G
3	chr3:18706902:C:G	0	18706902	G	C
3	chr3:18707386:G:T	0	18707386	T	G
3	chr3:18708283:T:C	0	18708283	C	T
3	chr3:18708354:T:C	0	18708354	C	T
3	chr3:18708548:C:G	0	18708548	G	C
3	chr3:18708574:T:C	0	18708574	C	T
3	chr3:18708755:T:C	0	18708755	C	T
3	chr3:18708849:C:T	0	18708849	T	C
3	chr3:18709029:C:G	0	18709029	G	C
3	chr3:18709230:G:A	0	18709230	A	G
3	chr3:18709581:G:A	0	18709581	A	G
3	chr3:18710119:G:A	0	18710119	A	G
3	chr3:18710991:T:C	0	18710991	C	T
3	chr3:18711233:A:G	0	18711233	G	A
3	chr3:18711419:C:A	0	18711419	A	C
3	chr3:18711431:C:T	0	18711431	T	C
3	chr3:18711588:G:A	0	18711588	A	G
3	chr3:18711922:C:A	0	18711922	A	C
3	chr3:18711954:G:A	0	18711954	A	G
3	chr3:18711984:C:G	0	18711984	G	C
3	chr3:18712388:TG:T	0	18712388	T	TG
3	chr3:18712550:T:TTCTTTTTGTGAGGGA	0	18712550	TTCTTTTTGTGAGGGA	T
3	chr3:18713205:C:A	0	18713205	A	C
3	chr3:18713853:C:T	0	18713853	T	C
3	chr3:18713856:T:A	0	18713856	A	T
3	chr3:18713874:T:A	0	18713874	A	T
3	chr3:18714230:T:G	0	18714230	G	T
3	chr3:18714738:G:A	0	18714738	A	G
3	chr3:18715239:G:A	0	18715239	A	G
3	chr3:18715250:G:A	0	18715250	A	G
3	chr3:18715375:G:A	0	18715375	A	G
3	chr3:18716001:A:C	0	18716001	C	A
3	chr3:18716020:C:G	0	18716020	G	C
3	chr3:18716191:T:A	0	18716191	A	T
3	chr3:18716606:A:G	0	18716606	G	A
3	chr3:18716711:A:G	0	18716711	G	A
3	chr3:18716927:A:G	0	18716927	G	A
3	chr3:18717009:A:T	0	18717009	T	A
3	chr3:18717154:C:T	0	18717154	T	C
3	chr3:18717721:A:C	0	18717721	C	A
3	chr3:18717797:T:C	0	18717797	C	T
3	chr3:18717938:G:A	0	18717938	A	G
3	chr3:18718222:C:T	0	18718222	T	C
3	chr3:18718321:C:T	0	18718321	T	C
3	chr3:18718347:AAG:A	0	18718347	A	AAG
3	chr3:18718528:A:G	0	18718528	G	A
3	chr3:18718602:T:C	0	18718602	C	T
3	chr3:18718624:A:G	0	18718624	G	A
3	chr3:18718681:AG:A	0	18718681	A	AG
3	chr3:18718752:A:G	0	18718752	G	A
3	chr3:18718942:C:T	0	18718942	T	C
3	chr3:18718957:T:A	0	18718957	A	T
3	chr3:18719697:C:T	0	18719697	T	C
3	chr3:18719997:G:A	0	18719997	A	G
3	chr3:18720621:C:T	0	18720621	T	C
3	chr3:18721075:A:G	0	18721075	G	A
3	chr3:18721264:G:A	0	18721264	A	G
3	chr3:18721440:G:A	0	18721440	A	G
3	chr3:18721838:T:C	0	18721838	C	T
3	chr3:18722148:T:C	0	18722148	C	T
3	chr3:18722782:C:T	0	18722782	T	C
3	chr3:18722783:A:G	0	18722783	G	A
3	chr3:18722812:T:C	0	18722812	C	T
3	chr3:18723055:C:G	0	18723055	G	C
3	chr3:18723221:T:A	0	18723221	A	T
3	chr3:18723425:C:T	0	18723425	T	C
3	chr3:18723438:TG:T	0	18723438	T	TG
3	chr3:18723468:C:A	0	18723468	A	C
3	chr3:18723537:A:G	0	18723537	G	A
3	chr3:18723811:T:C	0	18723811	C	T
3	chr3:18723838:C:A	0	18723838	A	C
3	chr3:18724013:T:A	0	18724013	A	T
3	chr3:18724486:T:C	0	18724486	C	T
3	chr3:18724777:G:A	0	18724777	A	G
3	chr3:18724905:A:G	0	18724905	G	A
3	chr3:18725326:A:G	0	18725326	G	A
3	chr3:18725564:C:T	0	18725564	T	C
3	chr3:18725782:G:C	0	18725782	C	G
3	chr3:18725876:C:T	0	18725876	T	C
3	chr3:18726087:G:A	0	18726087	A	G
3	chr3:18726088:C:G	0	18726088	G	C
3	chr3:18727118:T:A	0	18727118	A	T
3	chr3:18727359:T:C	0	18727359	C	T
3	chr3:18727401:A:G	0	18727401	G	A
3	chr3:18727679:C:A	0	18727679	A	C
3	chr3:18728464:G:T	0	18728464	T	G
3	chr3:18728915:G:C	0	18728915	C	G
3	chr3:18729087:C:G	0	18729087	G	C
3	chr3:18729093:A:T	0	18729093	T	A
3	chr3:18729302:G:T	0	18729302	T	G
3	chr3:18729818:C:T	0	18729818	T	C
3	chr3:18729868:A:G	0	18729868	G	A
3	chr3:18730452:T:C	0	18730452	C	T
3	chr3:18730599:A:T	0	18730599	T	A
3	chr3:18730766:C:T	0	18730766	T	C
3	chr3:18731903:A:G	0	18731903	G	A
3	chr3:18732163:T:C	0	18732163	C	T
3	chr3:18732336:T:C	0	18732336	C	T
3	chr3:18732794:C:T	0	18732794	T	C
3	chr3:18732867:TG:T	0	18732867	T	TG
3	chr3:18732883:T:G	0	18732883	G	T
3	chr3:18733891:G:T	0	18733891	T	G
3	chr3:18734570:G:A	0	18734570	A	G
3	chr3:18734594:C:G	0	18734594	G	C
3	chr3:18735587:C:T	0	18735587	T	C
3	chr3:18735613:C:T	0	18735613	T	C
3	chr3:18735722:T:C	0	18735722	C	T
3	chr3:18736344:A:G	0	18736344	G	A
3	chr3:18736399:T:G	0	18736399	G	T
3	chr3:18737557:A:T	0	18737557	T	A
3	chr3:18737802:T:C	0	18737802	C	T
3	chr3:18737987:C:T	0	18737987	T	C
3	chr3:18738008:G:A	0	18738008	A	G
3	chr3:18739046:T:A	0	18739046	A	T
3	chr3:18740278:A:G	0	18740278	G	A
3	chr3:18740481:T:G	0	18740481	G	T
3	chr3:18740606:T:C	0	18740606	C	T
3	chr3:18741605:G:A	0	18741605	A	G
3	chr3:18741781:A:G	0	18741781	G	A
3	chr3:18741881:C:T	0	18741881	T	C
3	chr3:18741984:T:C	0	18741984	C	T
3	chr3:18742837:T:C	0	18742837	C	T
3	chr3:18742931:A:G	0	18742931	G	A
3	chr3:18743077:G:A	0	18743077	A	G
3	chr3:18743595:C:T	0	18743595	T	C
3	chr3:18743795:T:C	0	18743795	C	T
3	chr3:18744093:G:C	0	18744093	C	G
3	chr3:18744558:A:T	0	18744558	T	A
3	chr3:18745699:T:A	0	18745699	A	T
3	chr3:18745764:A:G	0	18745764	G	A
3	chr3:18746038:T:G	0	18746038	G	T
3	chr3:18746451:A:T	0	18746451	T	A
3	chr3:18746548:A:G	0	18746548	G	A
3	chr3:18746575:G:T	0	18746575	T	G
3	chr3:18746631:T:C	0	18746631	C	T
3	chr3:18746774:A:AGT	0	18746774	AGT	A
3	chr3:18748718:G:T	0	18748718	T	G
3	chr3:18748778:A:G	0	18748778	G	A
3	chr3:18748792:A:AC	0	18748792	AC	A
3	chr3:18749267:A:G	0	18749267	G	A
3	chr3:18749579:A:T	0	18749579	T	A
3	chr3:18749611:G:A	0	18749611	A	G
3	chr3:18749856:T:C	0	18749856	C	T
3	chr3:18750216:C:T	0	18750216	T	C
3	chr3:18750512:CT:C	0	18750512	C	CT
3	chr3:18751502:T:C	0	18751502	C	T
3	chr3:18751848:T:C	0	18751848	C	T
3	chr3:18751866:T:C	0	18751866	C	T
3	chr3:18752586:A:G	0	18752586	G	A
3	chr3:18752821:A:ATTTC	0	18752821	ATTTC	A
3	chr3:18752932:A:G	0	18752932	G	A
3	chr3:18753847:C:T	0	18753847	T	C
3	chr3:18754026:G:A	0	18754026	A	G
3	chr3:18754789:T:C	0	18754789	C	T
3	chr3:18754868:T:C	0	18754868	C	T
3	chr3:18755071:G:C	0	18755071	C	G
3	chr3:18755332:G:A	0	18755332	A	G
3	chr3:18755530:A:G	0	18755530	G	A
3	chr3:18755552:T:C	0	18755552	C	T
3	chr3:18755918:T:C	0	18755918	C	T
3	chr3:18756248:C:T	0	18756248	T	C
3	chr3:18756465:T:C	0	18756465	C	T
3	chr3:18756935:T:G	0	18756935	G	T
3	chr3:18756952:C:T	0	18756952	T	C
3	chr3:18757163:T:G	0	18757163	G	T
3	chr3:18757356:T:C	0	18757356	C	T
3	chr3:18757540:A:G	0	18757540	G	A
3	chr3:18758024:G:A	0	18758024	A	G
3	chr3:18758069:GAT:G	0	18758069	G	GAT
3	chr3:18758386:C:T	0	18758386	T	C
3	chr3:18758455:C:T	0	18758455	T	C
3	chr3:18758554:C:T	0	18758554	T	C
3	chr3:18758719:A:G	0	18758719	G	A
3	chr3:18759562:G:A	0	18759562	A	G
3	chr3:18759758:G:A	0	18759758	A	G
3	chr3:18759910:G:A	0	18759910	A	G
3	chr3:18759911:A:G	0	18759911	G	A
3	chr3:18760021:A:G	0	18760021	G	A
3	chr3:18760048:T:C	0	18760048	C	T
3	chr3:18760329:C:A	0	18760329	A	C
3	chr3:18761171:A:G	0	18761171	G	A
3	chr3:18761292:A:AAC	0	18761292	AAC	A
3	chr3:18761297:ATAT:A	0	18761297	A	ATAT
3	chr3:18761695:C:T	0	18761695	T	C
3	chr3:18762059:G:A	0	18762059	A	G
3	chr3:18762237:T:C	0	18762237	C	T
3	chr3:18762408:A:T	0	18762408	T	A
3	chr3:18762471:C:T	0	18762471	T	C
3	chr3:18762533:A:C	0	18762533	C	A
3	chr3:18762549:C:T	0	18762549	T	C
3	chr3:18762853:T:TCAC	0	18762853	TCAC	T
3	chr3:18763163:G:A	0	18763163	A	G
3	chr3:18763329:C:T	0	18763329	T	C
3	chr3:18763719:T:C	0	18763719	C	T
3	chr3:18764615:G:C	0	18764615	C	G
3	chr3:18764652:C:T	0	18764652	T	C
3	chr3:18764737:T:A	0	18764737	A	T
3	chr3:18764784:G:A	0	18764784	A	G
3	chr3:18765089:C:A	0	18765089	A	C
3	chr3:18765139:A:T	0	18765139	T	A
3	chr3:18765345:A:G	0	18765345	G	A
3	chr3:18766495:T:C	0	18766495	C	T
3	chr3:18766977:C:G	0	18766977	G	C
3	chr3:18767396:G:A	0	18767396	A	G
3	chr3:18767549:A:G	0	18767549	G	A
3	chr3:18767689:C:T	0	18767689	T	C
3	chr3:18767740:A:T	0	18767740	T	A
3	chr3:18767911:CAG:C	0	18767911	C	CAG
3	chr3:18768044:G:A	0	18768044	A	G
3	chr3:18768052:C:T	0	18768052	T	C
3	chr3:18768309:T:A	0	18768309	A	T
3	chr3:18768310:G:T	0	18768310	T	G
3	chr3:18768708:G:A	0	18768708	A	G
3	chr3:18768753:T:C	0	18768753	C	T
3	chr3:18769284:AG:A	0	18769284	A	AG
3	chr3:18769432:T:C	0	18769432	C	T
3	chr3:18769671:T:C	0	18769671	C	T
3	chr3:18769774:C:T	0	18769774	T	C
3	chr3:18770580:A:G	0	18770580	G	A
3	chr3:18770914:G:A	0	18770914	A	G
3	chr3:18771128:A:T	0	18771128	T	A
3	chr3:18771350:CAATCCTAAGGGCACATAAAGATT:C	0	18771350	C	CAATCCTAAGGGCACATAAAGATT
3	chr3:18771487:C:G	0	18771487	G	C
3	chr3:18772080:G:A	0	18772080	A	G
3	chr3:18772934:T:C	0	18772934	C	T
3	chr3:18772967:A:C	0	18772967	C	A
3	chr3:18773039:T:C	0	18773039	C	T
3	chr3:18773040:G:A	0	18773040	A	G
3	chr3:18773089:A:G	0	18773089	G	A
3	chr3:18773126:A:G	0	18773126	G	A
3	chr3:18773597:A:G	0	18773597	G	A
3	chr3:18773600:A:T	0	18773600	T	A
3	chr3:18773624:C:A	0	18773624	A	C
3	chr3:18773696:A:C	0	18773696	C	A
3	chr3:18774426:G:A	0	18774426	A	G
3	chr3:18774634:A:G	0	18774634	G	A
3	chr3:18775355:A:G	0	18775355	G	A
3	chr3:18777118:C:T	0	18777118	T	C
3	chr3:18778329:C:G	0	18778329	G	C
3	chr3:18778341:A:C	0	18778341	C	A
3	chr3:18778458:C:CA	0	18778458	CA	C
3	chr3:18778501:C:G	0	18778501	G	C
3	chr3:18778564:C:T	0	18778564	T	C
3	chr3:18778663:C:T	0	18778663	T	C
3	chr3:18778674:C:T	0	18778674	T	C
3	chr3:18778786:A:G	0	18778786	G	A
3	chr3:18778802:G:A	0	18778802	A	G
3	chr3:18778808:T:C	0	18778808	C	T
3	chr3:18778913:C:T	0	18778913	T	C
3	chr3:18779089:A:G	0	18779089	G	A
3	chr3:18779143:T:C	0	18779143	C	T
3	chr3:18779171:C:G	0	18779171	G	C
3	chr3:18779564:A:G	0	18779564	G	A
3	chr3:18779581:C:T	0	18779581	T	C
3	chr3:18780145:C:T	0	18780145	T	C
3	chr3:18780159:C:T	0	18780159	T	C
3	chr3:18780201:C:T	0	18780201	T	C
3	chr3:18780311:C:T	0	18780311	T	C
3	chr3:18780676:T:C	0	18780676	C	T
3	chr3:18782806:A:G	0	18782806	G	A
3	chr3:18782829:C:T	0	18782829	T	C
3	chr3:18783123:A:G	0	18783123	G	A
3	chr3:18783582:T:A	0	18783582	A	T
3	chr3:18784177:T:A	0	18784177	A	T
3	chr3:18785354:C:G	0	18785354	G	C
3	chr3:18785897:AG:A	0	18785897	A	AG
3	chr3:18786501:A:G	0	18786501	G	A
3	chr3:18787467:C:A	0	18787467	A	C
3	chr3:18789643:G:A	0	18789643	A	G
3	chr3:18790661:G:A	0	18790661	A	G
3	chr3:18790827:G:C	0	18790827	C	G
3	chr3:18791815:C:T	0	18791815	T	C
3	chr3:18794158:A:G	0	18794158	G	A
3	chr3:18794525:C:T	0	18794525	T	C
3	chr3:18795009:T:C	0	18795009	C	T
3	chr3:18795066:G:A	0	18795066	A	G
3	chr3:18796444:C:T	0	18796444	T	C
3	chr3:18797127:C:T	0	18797127	T	C
3	chr3:18797134:G:A	0	18797134	A	G
3	chr3:18797388:G:T	0	18797388	T	G
3	chr3:18797477:A:G	0	18797477	G	A
3	chr3:18798849:CA:C	0	18798849	C	CA
3	chr3:18800086:G:A	0	18800086	A	G
3	chr3:18800092:G:A	0	18800092	A	G
3	chr3:18801053:C:T	0	18801053	T	C
3	chr3:18801137:T:G	0	18801137	G	T
3	chr3:18801310:G:A	0	18801310	A	G
3	chr3:18801409:C:A	0	18801409	A	C
3	chr3:18802713:T:G	0	18802713	G	T
3	chr3:18803528:T:C	0	18803528	C	T
3	chr3:18804323:A:G	0	18804323	G	A
3	chr3:18804368:T:C	0	18804368	C	T
3	chr3:18804606:C:T	0	18804606	T	C
3	chr3:18805198:G:C	0	18805198	C	G
3	chr3:18805370:G:A	0	18805370	A	G
3	chr3:18805388:C:T	0	18805388	T	C
3	chr3:18805894:T:C	0	18805894	C	T
3	chr3:18805896:T:C	0	18805896	C	T
3	chr3:18806744:A:G	0	18806744	G	A
3	chr3:18806819:C:T	0	18806819	T	C
3	chr3:18806837:A:G	0	18806837	G	A
3	chr3:18807363:G:C	0	18807363	C	G
3	chr3:18807388:G:T	0	18807388	T	G
3	chr3:18807535:T:A	0	18807535	A	T
3	chr3:18808482:T:A	0	18808482	A	T
3	chr3:18809201:T:C	0	18809201	C	T
3	chr3:18809269:G:A	0	18809269	A	G
3	chr3:18809345:G:A	0	18809345	A	G
3	chr3:18809351:G:C	0	18809351	C	G
3	chr3:18810599:G:A	0	18810599	A	G
3	chr3:18811150:C:T	0	18811150	T	C
3	chr3:18811205:T:G	0	18811205	G	T
3	chr3:18811985:A:T	0	18811985	T	A
3	chr3:18812061:GC:G	0	18812061	G	GC
3	chr3:18812375:A:G	0	18812375	G	A
3	chr3:18812683:A:G	0	18812683	G	A
3	chr3:18812963:T:G	0	18812963	G	T
3	chr3:18813653:T:G	0	18813653	G	T
3	chr3:18813672:A:C	0	18813672	C	A
3	chr3:18813717:G:C	0	18813717	C	G
3	chr3:18813785:A:G	0	18813785	G	A
3	chr3:18813838:G:A	0	18813838	A	G
3	chr3:18815248:A:G	0	18815248	G	A
3	chr3:18815362:A:G	0	18815362	G	A
3	chr3:18815705:A:G	0	18815705	G	A
3	chr3:18815760:A:G	0	18815760	G	A
3	chr3:18815988:A:G	0	18815988	G	A
3	chr3:18816064:A:G	0	18816064	G	A
3	chr3:18816146:A:G	0	18816146	G	A
3	chr3:18816320:T:C	0	18816320	C	T
3	chr3:18817397:G:T	0	18817397	T	G
3	chr3:18818647:C:T	0	18818647	T	C
3	chr3:18819652:T:G	0	18819652	G	T
3	chr3:18819722:A:G	0	18819722	G	A
3	chr3:18819730:A:G	0	18819730	G	A
3	chr3:18819752:A:T	0	18819752	T	A
3	chr3:18820659:C:T	0	18820659	T	C
3	chr3:18821196:A:G	0	18821196	G	A
3	chr3:18821683:G:C	0	18821683	C	G
3	chr3:18821874:G:T	0	18821874	T	G
3	chr3:18821910:G:A	0	18821910	A	G
3	chr3:18822146:G:A	0	18822146	A	G
3	chr3:18822828:T:C	0	18822828	C	T
3	chr3:18823017:A:C	0	18823017	C	A
3	chr3:18823445:T:C	0	18823445	C	T
3	chr3:18823604:T:C	0	18823604	C	T
3	chr3:18823706:A:C	0	18823706	C	A
3	chr3:18823812:A:G	0	18823812	G	A
3	chr3:18823990:A:G	0	18823990	G	A
3	chr3:18824244:G:A	0	18824244	A	G
3	chr3:18824459:T:A	0	18824459	A	T
3	chr3:18824479:T:TG	0	18824479	TG	T
3	chr3:18824923:T:C	0	18824923	C	T
3	chr3:18826087:G:A	0	18826087	A	G
3	chr3:18828700:A:G	0	18828700	G	A
3	chr3:18828733:A:G	0	18828733	G	A
3	chr3:18829326:A:G	0	18829326	G	A
3	chr3:18829885:C:CA	0	18829885	CA	C
3	chr3:18830625:G:A	0	18830625	A	G
3	chr3:18831124:T:C	0	18831124	C	T
3	chr3:18833428:T:A	0	18833428	A	T
3	chr3:18833547:C:T	0	18833547	T	C
3	chr3:18833682:T:C	0	18833682	C	T
3	chr3:18834446:G:A	0	18834446	A	G
3	chr3:18835714:G:A	0	18835714	A	G
3	chr3:18835934:T:C	0	18835934	C	T
3	chr3:18836070:C:T	0	18836070	T	C
3	chr3:18836522:G:A	0	18836522	A	G
3	chr3:18836585:G:C	0	18836585	C	G
3	chr3:18836909:A:G	0	18836909	G	A
3	chr3:18837537:C:T	0	18837537	T	C
3	chr3:18839637:GTC:G	0	18839637	G	GTC
3	chr3:18841090:C:T	0	18841090	T	C
3	chr3:18841247:A:G	0	18841247	G	A
3	chr3:18841757:A:T	0	18841757	T	A
3	chr3:18842371:T:C	0	18842371	C	T
3	chr3:18842408:T:C	0	18842408	C	T
3	chr3:18842507:T:C	0	18842507	C	T
3	chr3:18842983:G:T	0	18842983	T	G
3	chr3:18843689:C:T	0	18843689	T	C
3	chr3:18844226:T:C	0	18844226	C	T
3	chr3:18844231:A:T	0	18844231	T	A
3	chr3:18844549:C:G	0	18844549	G	C
3	chr3:18844666:T:C	0	18844666	C	T
3	chr3:18845681:A:G	0	18845681	G	A
3	chr3:18845722:G:A	0	18845722	A	G
3	chr3:18845898:A:G	0	18845898	G	A
3	chr3:18846231:C:T	0	18846231	T	C
3	chr3:18847993:A:G	0	18847993	G	A
3	chr3:18849366:A:G	0	18849366	G	A
3	chr3:18849884:T:G	0	18849884	G	T
3	chr3:18850280:C:T	0	18850280	T	C
3	chr3:18854731:G:A	0	18854731	A	G
3	chr3:18854732:T:G	0	18854732	G	T
3	chr3:18855528:G:A	0	18855528	A	G
3	chr3:18855933:T:C	0	18855933	C	T
3	chr3:18855945:G:C	0	18855945	C	G
3	chr3:18859778:C:G	0	18859778	G	C
3	chr3:18861306:T:C	0	18861306	C	T
3	chr3:18861609:T:G	0	18861609	G	T
3	chr3:18863107:T:C	0	18863107	C	T
3	chr3:18864924:G:A	0	18864924	A	G
3	chr3:18865603:T:C	0	18865603	C	T
3	chr3:18866536:C:T	0	18866536	T	C
3	chr3:18867224:C:G	0	18867224	G	C
3	chr3:18868201:C:T	0	18868201	T	C
3	chr3:18869000:TTAC:T	0	18869000	T	TTAC
3	chr3:18869767:C:T	0	18869767	T	C
3	chr3:18871582:G:A	0	18871582	A	G
3	chr3:18872514:G:T	0	18872514	T	G
3	chr3:18872979:G:A	0	18872979	A	G
3	chr3:18873299:GT:G	0	18873299	G	GT
3	chr3:18873304:A:T	0	18873304	T	A
3	chr3:18873309:T:A	0	18873309	A	T
3	chr3:18873459:T:G	0	18873459	G	T
3	chr3:18876053:A:T	0	18876053	T	A
3	chr3:18877870:A:G	0	18877870	G	A
3	chr3:18877947:A:G	0	18877947	G	A
3	chr3:18879604:AAAAT:A	0	18879604	A	AAAAT
3	chr3:18880280:T:C	0	18880280	C	T
3	chr3:18881417:T:G	0	18881417	G	T
3	chr3:18881482:T:C	0	18881482	C	T
3	chr3:18881685:G:A	0	18881685	A	G
3	chr3:18882818:T:C	0	18882818	C	T
3	chr3:18883550:A:T	0	18883550	T	A
3	chr3:18883958:G:A	0	18883958	A	G
3	chr3:18884653:G:T	0	18884653	T	G
3	chr3:18884709:C:T	0	18884709	T	C
3	chr3:18885214:A:G	0	18885214	G	A
3	chr3:18887363:T:A	0	18887363	A	T
3	chr3:18888109:A:G	0	18888109	G	A
3	chr3:18888134:G:A	0	18888134	A	G
3	chr3:18888395:C:A	0	18888395	A	C
3	chr3:18888504:A:G	0	18888504	G	A
3	chr3:18888782:T:C	0	18888782	C	T
3	chr3:18889489:A:G	0	18889489	G	A
3	chr3:18889643:C:T	0	18889643	T	C
3	chr3:18890304:A:G	0	18890304	G	A
3	chr3:18891041:A:G	0	18891041	G	A
3	chr3:18892931:A:C	0	18892931	C	A
3	chr3:18896008:C:G	0	18896008	G	C
3	chr3:18897735:A:G	0	18897735	G	A
3	chr3:18898512:C:T	0	18898512	T	C
3	chr3:18898588:G:A	0	18898588	A	G
3	chr3:18900174:C:G	0	18900174	G	C
3	chr3:18900453:TG:T	0	18900453	T	TG
3	chr3:18902933:G:T	0	18902933	T	G
3	chr3:18903610:G:A	0	18903610	A	G
3	chr3:18904545:T:C	0	18904545	C	T
3	chr3:18904806:G:T	0	18904806	T	G
3	chr3:18905128:G:A	0	18905128	A	G
3	chr3:18905380:T:A	0	18905380	A	T
3	chr3:18905672:A:C	0	18905672	C	A
3	chr3:18907429:ATCT:A	0	18907429	A	ATCT
3	chr3:18908172:T:G	0	18908172	G	T
3	chr3:18910655:G:C	0	18910655	C	G
3	chr3:18910703:C:T	0	18910703	T	C
3	chr3:18910891:G:A	0	18910891	A	G
3	chr3:18911384:C:T	0	18911384	T	C
3	chr3:18912010:A:G	0	18912010	G	A
3	chr3:18912143:T:C	0	18912143	C	T
3	chr3:18913469:T:C	0	18913469	C	T
3	chr3:18913807:A:G	0	18913807	G	A
3	chr3:18913833:T:A	0	18913833	A	T
3	chr3:18914746:C:T	0	18914746	T	C
3	chr3:18914747:G:A	0	18914747	A	G
3	chr3:18914910:A:C	0	18914910	C	A
3	chr3:18915884:G:A	0	18915884	A	G
3	chr3:18916028:A:G	0	18916028	G	A
3	chr3:18916395:G:C	0	18916395	C	G
3	chr3:18917840:G:A	0	18917840	A	G
3	chr3:18918353:T:C	0	18918353	C	T
3	chr3:18918464:A:G	0	18918464	G	A
3	chr3:18920172:C:T	0	18920172	T	C
3	chr3:18920198:A:C	0	18920198	C	A
3	chr3:18921831:G:A	0	18921831	A	G
3	chr3:18921846:T:G	0	18921846	G	T
3	chr3:18922761:A:G	0	18922761	G	A
3	chr3:18922899:T:TCATA	0	18922899	TCATA	T
3	chr3:18923839:A:T	0	18923839	T	A
3	chr3:18924460:A:G	0	18924460	G	A
3	chr3:18924470:A:G	0	18924470	G	A
3	chr3:18924560:G:A	0	18924560	A	G
3	chr3:18926618:T:C	0	18926618	C	T
3	chr3:18927089:T:C	0	18927089	C	T
3	chr3:18929540:T:C	0	18929540	C	T
3	chr3:18930337:T:C	0	18930337	C	T
3	chr3:18931649:A:G	0	18931649	G	A
3	chr3:18936391:G:C	0	18936391	C	G
3	chr3:18936474:G:A	0	18936474	A	G
3	chr3:18937384:A:G	0	18937384	G	A
3	chr3:18938208:C:T	0	18938208	T	C
3	chr3:18939450:TCA:T	0	18939450	T	TCA
3	chr3:18939672:C:T	0	18939672	T	C
3	chr3:18940422:A:AG	0	18940422	AG	A
3	chr3:18940560:T:C	0	18940560	C	T
3	chr3:18940741:C:T	0	18940741	T	C
3	chr3:18941987:T:C	0	18941987	C	T
3	chr3:18942531:G:A	0	18942531	A	G
3	chr3:18942947:C:T	0	18942947	T	C
3	chr3:18942996:G:T	0	18942996	T	G
3	chr3:18944110:A:G	0	18944110	G	A
3	chr3:18948301:C:T	0	18948301	T	C
3	chr3:18948727:A:G	0	18948727	G	A
3	chr3:18948864:C:T	0	18948864	T	C
3	chr3:18949035:T:C	0	18949035	C	T
3	chr3:18951483:C:A	0	18951483	A	C
3	chr3:18952140:G:T	0	18952140	T	G
3	chr3:18955234:G:A	0	18955234	A	G
3	chr3:18955431:A:G	0	18955431	G	A
3	chr3:18955574:T:C	0	18955574	C	T
3	chr3:18958010:T:G	0	18958010	G	T
3	chr3:18958448:A:G	0	18958448	G	A
3	chr3:18959565:C:A	0	18959565	A	C
3	chr3:18959878:C:T	0	18959878	T	C
3	chr3:18960064:C:T	0	18960064	T	C
3	chr3:18960244:G:C	0	18960244	C	G
3	chr3:18960593:C:T	0	18960593	T	C
3	chr3:18961895:C:T	0	18961895	T	C
3	chr3:18962107:C:A	0	18962107	A	C
3	chr3:18962425:C:A	0	18962425	A	C
3	chr3:18962941:G:A	0	18962941	A	G
3	chr3:18963842:T:A	0	18963842	A	T
3	chr3:18965976:A:T	0	18965976	T	A
3	chr3:18966628:A:G	0	18966628	G	A
3	chr3:18967707:T:C	0	18967707	C	T
3	chr3:18969048:A:G	0	18969048	G	A
3	chr3:18969441:A:G	0	18969441	G	A
3	chr3:18971306:G:A	0	18971306	A	G
3	chr3:18971973:T:C	0	18971973	C	T
3	chr3:18972527:C:T	0	18972527	T	C
3	chr3:18972625:C:T	0	18972625	T	C
3	chr3:18973003:A:G	0	18973003	G	A
3	chr3:18973099:TC:T	0	18973099	T	TC
3	chr3:18973192:T:A	0	18973192	A	T
3	chr3:18973413:C:A	0	18973413	A	C
3	chr3:18973913:G:A	0	18973913	A	G
3	chr3:18974924:A:G	0	18974924	G	A
3	chr3:18976029:G:A	0	18976029	A	G
3	chr3:18976194:A:C	0	18976194	C	A
3	chr3:18976272:C:T	0	18976272	T	C
3	chr3:18977613:G:A	0	18977613	A	G
3	chr3:18979586:T:C	0	18979586	C	T
3	chr3:18979655:T:C	0	18979655	C	T
3	chr3:18981857:C:T	0	18981857	T	C
3	chr3:18982305:T:C	0	18982305	C	T
3	chr3:18982477:T:C	0	18982477	C	T
3	chr3:18983536:A:C	0	18983536	C	A
3	chr3:18984065:T:A	0	18984065	A	T
3	chr3:18985231:C:T	0	18985231	T	C
3	chr3:18985580:T:A	0	18985580	A	T
3	chr3:18985662:T:C	0	18985662	C	T
3	chr3:18985801:G:A	0	18985801	A	G
3	chr3:18987298:C:T	0	18987298	T	C
3	chr3:18987362:G:T	0	18987362	T	G
3	chr3:18987555:T:C	0	18987555	C	T
3	chr3:18988417:C:T	0	18988417	T	C
3	chr3:18989830:C:T	0	18989830	T	C
3	chr3:18990383:GT:G	0	18990383	G	GT
3	chr3:18994883:G:A	0	18994883	A	G
3	chr3:18995876:T:C	0	18995876	C	T
3	chr3:18997107:T:C	0	18997107	C	T
3	chr3:18997200:C:T	0	18997200	T	C
3	chr3:18998955:G:A	0	18998955	A	G
3	chr3:18999597:C:T	0	18999597	T	C
3	chr3:18999941:G:A	0	18999941	A	G
3	chr3:19000178:A:T	0	19000178	T	A
3	chr3:19000180:A:T	0	19000180	T	A
3	chr3:19000587:A:G	0	19000587	G	A
3	chr3:19000678:A:G	0	19000678	G	A
3	chr3:19002055:C:T	0	19002055	T	C
3	chr3:19002062:T:C	0	19002062	C	T
3	chr3:19002236:G:A	0	19002236	A	G
3	chr3:19004292:T:C	0	19004292	C	T
3	chr3:19005158:G:A	0	19005158	A	G
3	chr3:19005213:G:A	0	19005213	A	G
3	chr3:19005653:T:G	0	19005653	G	T
3	chr3:19005948:G:C	0	19005948	C	G
3	chr3:19007556:G:A	0	19007556	A	G
3	chr3:19008864:T:A	0	19008864	A	T
3	chr3:19008980:A:G	0	19008980	G	A
3	chr3:19009168:C:T	0	19009168	T	C
3	chr3:19009321:A:G	0	19009321	G	A
3	chr3:19009628:A:T	0	19009628	T	A
3	chr3:19010518:G:A	0	19010518	A	G
3	chr3:19010883:G:C	0	19010883	C	G
3	chr3:19010895:A:G	0	19010895	G	A
3	chr3:19011145:T:G	0	19011145	G	T
3	chr3:19011368:G:T	0	19011368	T	G
3	chr3:19011552:AC:A	0	19011552	A	AC
3	chr3:19011559:T:C	0	19011559	C	T
3	chr3:19011805:A:G	0	19011805	G	A
3	chr3:19011864:G:T	0	19011864	T	G
3	chr3:19011868:A:G	0	19011868	G	A
3	chr3:19012168:A:G	0	19012168	G	A
3	chr3:19012275:C:T	0	19012275	T	C
3	chr3:19012793:G:T	0	19012793	T	G
3	chr3:19012926:C:A	0	19012926	A	C
3	chr3:19013135:A:T	0	19013135	T	A
3	chr3:19013766:G:A	0	19013766	A	G
3	chr3:19014118:G:C	0	19014118	C	G
3	chr3:19015245:C:T	0	19015245	T	C
3	chr3:19016559:AG:A	0	19016559	A	AG
3	chr3:19017488:A:T	0	19017488	T	A
3	chr3:19018193:C:T	0	19018193	T	C
3	chr3:19018257:C:G	0	19018257	G	C
3	chr3:19018300:T:C	0	19018300	C	T
3	chr3:19018304:A:G	0	19018304	G	A
3	chr3:19019195:C:T	0	19019195	T	C
3	chr3:19022778:G:T	0	19022778	T	G
3	chr3:19022806:T:C	0	19022806	C	T
3	chr3:19023361:A:G	0	19023361	G	A
3	chr3:19029279:A:G	0	19029279	G	A
3	chr3:19032634:A:G	0	19032634	G	A
3	chr3:19032963:A:G	0	19032963	G	A
3	chr3:19033280:T:C	0	19033280	C	T
3	chr3:19033371:A:G	0	19033371	G	A
3	chr3:19033982:AAAG:A	0	19033982	A	AAAG
3	chr3:19036136:A:G	0	19036136	G	A
3	chr3:19036794:T:C	0	19036794	C	T
3	chr3:19036863:C:T	0	19036863	T	C
3	chr3:19038084:C:T	0	19038084	T	C
3	chr3:19038321:C:T	0	19038321	T	C
3	chr3:19040077:G:A	0	19040077	A	G
3	chr3:19042292:G:A	0	19042292	A	G
3	chr3:19042462:TG:T	0	19042462	T	TG
3	chr3:19043882:C:G	0	19043882	G	C
3	chr3:19043896:T:C	0	19043896	C	T
3	chr3:19044029:G:A	0	19044029	A	G
3	chr3:19045011:T:C	0	19045011	C	T
3	chr3:19047673:G:A	0	19047673	A	G
3	chr3:19047901:T:A	0	19047901	A	T
3	chr3:19050020:A:G	0	19050020	G	A
3	chr3:19051890:A:G	0	19051890	G	A
3	chr3:19051988:G:A	0	19051988	A	G
3	chr3:19053056:T:C	0	19053056	C	T
3	chr3:19054000:A:G	0	19054000	G	A
```
