## Supplementary material for "Characterization of shared and ancestry-specific signals driving complex traits using multi-ancestry fine-mapping": s1_data_1kg.pvar

```
##FILTER=<ID=PASS,Description="All filters passed">
##reference=ftp://ftp.1000genomes.ebi.ac.uk//vol1/ftp/technical/reference/phase2_reference_assembly_sequence/hs37d5.fa.gz
##contig=<ID=3,assembly=b37,length=198022430>
##ALT=<ID=CNV,Description="Copy Number Polymorphism">
##ALT=<ID=DEL,Description="Deletion">
##ALT=<ID=DUP,Description="Duplication">
##ALT=<ID=INS:ME:ALU,Description="Insertion of ALU element">
##ALT=<ID=INS:ME:LINE1,Description="Insertion of LINE1 element">
##ALT=<ID=INS:ME:SVA,Description="Insertion of SVA element">
##ALT=<ID=INS:MT,Description="Nuclear Mitochondrial Insertion">
##ALT=<ID=INV,Description="Inversion">
##ALT=<ID=CN0,Description="Copy number allele: 0 copies">
##ALT=<ID=CN1,Description="Copy number allele: 1 copy">
##ALT=<ID=CN2,Description="Copy number allele: 2 copies">
##ALT=<ID=CN3,Description="Copy number allele: 3 copies">
##ALT=<ID=CN4,Description="Copy number allele: 4 copies">
##ALT=<ID=CN5,Description="Copy number allele: 5 copies">
##ALT=<ID=CN6,Description="Copy number allele: 6 copies">
##ALT=<ID=CN7,Description="Copy number allele: 7 copies">
##ALT=<ID=CN8,Description="Copy number allele: 8 copies">
##ALT=<ID=CN9,Description="Copy number allele: 9 copies">
##ALT=<ID=CN10,Description="Copy number allele: 10 copies">
##ALT=<ID=CN11,Description="Copy number allele: 11 copies">
##ALT=<ID=CN12,Description="Copy number allele: 12 copies">
##ALT=<ID=CN13,Description="Copy number allele: 13 copies">
##ALT=<ID=CN14,Description="Copy number allele: 14 copies">
##ALT=<ID=CN15,Description="Copy number allele: 15 copies">
##ALT=<ID=CN16,Description="Copy number allele: 16 copies">
##ALT=<ID=CN17,Description="Copy number allele: 17 copies">
##ALT=<ID=CN18,Description="Copy number allele: 18 copies">
##ALT=<ID=CN19,Description="Copy number allele: 19 copies">
##ALT=<ID=CN20,Description="Copy number allele: 20 copies">
##ALT=<ID=CN21,Description="Copy number allele: 21 copies">
##ALT=<ID=CN22,Description="Copy number allele: 22 copies">
##ALT=<ID=CN23,Description="Copy number allele: 23 copies">
##ALT=<ID=CN24,Description="Copy number allele: 24 copies">
##ALT=<ID=CN25,Description="Copy number allele: 25 copies">
##ALT=<ID=CN26,Description="Copy number allele: 26 copies">
##ALT=<ID=CN27,Description="Copy number allele: 27 copies">
##ALT=<ID=CN28,Description="Copy number allele: 28 copies">
##ALT=<ID=CN29,Description="Copy number allele: 29 copies">
##ALT=<ID=CN30,Description="Copy number allele: 30 copies">
##ALT=<ID=CN31,Description="Copy number allele: 31 copies">
##ALT=<ID=CN32,Description="Copy number allele: 32 copies">
##ALT=<ID=CN33,Description="Copy number allele: 33 copies">
##ALT=<ID=CN34,Description="Copy number allele: 34 copies">
##ALT=<ID=CN35,Description="Copy number allele: 35 copies">
##ALT=<ID=CN36,Description="Copy number allele: 36 copies">
##ALT=<ID=CN37,Description="Copy number allele: 37 copies">
##ALT=<ID=CN38,Description="Copy number allele: 38 copies">
##ALT=<ID=CN39,Description="Copy number allele: 39 copies">
##ALT=<ID=CN40,Description="Copy number allele: 40 copies">
##ALT=<ID=CN41,Description="Copy number allele: 41 copies">
##ALT=<ID=CN42,Description="Copy number allele: 42 copies">
##ALT=<ID=CN43,Description="Copy number allele: 43 copies">
##ALT=<ID=CN44,Description="Copy number allele: 44 copies">
##ALT=<ID=CN45,Description="Copy number allele: 45 copies">
##ALT=<ID=CN46,Description="Copy number allele: 46 copies">
##ALT=<ID=CN47,Description="Copy number allele: 47 copies">
##ALT=<ID=CN48,Description="Copy number allele: 48 copies">
##ALT=<ID=CN49,Description="Copy number allele: 49 copies">
##ALT=<ID=CN50,Description="Copy number allele: 50 copies">
##ALT=<ID=CN51,Description="Copy number allele: 51 copies">
##ALT=<ID=CN52,Description="Copy number allele: 52 copies">
##ALT=<ID=CN53,Description="Copy number allele: 53 copies">
##ALT=<ID=CN54,Description="Copy number allele: 54 copies">
##ALT=<ID=CN55,Description="Copy number allele: 55 copies">
##ALT=<ID=CN56,Description="Copy number allele: 56 copies">
##ALT=<ID=CN57,Description="Copy number allele: 57 copies">
##ALT=<ID=CN58,Description="Copy number allele: 58 copies">
##ALT=<ID=CN59,Description="Copy number allele: 59 copies">
##ALT=<ID=CN60,Description="Copy number allele: 60 copies">
##ALT=<ID=CN61,Description="Copy number allele: 61 copies">
##ALT=<ID=CN62,Description="Copy number allele: 62 copies">
##ALT=<ID=CN63,Description="Copy number allele: 63 copies">
##ALT=<ID=CN64,Description="Copy number allele: 64 copies">
##ALT=<ID=CN65,Description="Copy number allele: 65 copies">
##ALT=<ID=CN66,Description="Copy number allele: 66 copies">
##ALT=<ID=CN67,Description="Copy number allele: 67 copies">
##ALT=<ID=CN68,Description="Copy number allele: 68 copies">
##ALT=<ID=CN69,Description="Copy number allele: 69 copies">
##ALT=<ID=CN70,Description="Copy number allele: 70 copies">
##ALT=<ID=CN71,Description="Copy number allele: 71 copies">
##ALT=<ID=CN72,Description="Copy number allele: 72 copies">
##ALT=<ID=CN73,Description="Copy number allele: 73 copies">
##ALT=<ID=CN74,Description="Copy number allele: 74 copies">
##ALT=<ID=CN75,Description="Copy number allele: 75 copies">
##ALT=<ID=CN76,Description="Copy number allele: 76 copies">
##ALT=<ID=CN77,Description="Copy number allele: 77 copies">
##ALT=<ID=CN78,Description="Copy number allele: 78 copies">
##ALT=<ID=CN79,Description="Copy number allele: 79 copies">
##ALT=<ID=CN80,Description="Copy number allele: 80 copies">
##ALT=<ID=CN81,Description="Copy number allele: 81 copies">
##ALT=<ID=CN82,Description="Copy number allele: 82 copies">
##ALT=<ID=CN83,Description="Copy number allele: 83 copies">
##ALT=<ID=CN84,Description="Copy number allele: 84 copies">
##ALT=<ID=CN85,Description="Copy number allele: 85 copies">
##ALT=<ID=CN86,Description="Copy number allele: 86 copies">
##ALT=<ID=CN87,Description="Copy number allele: 87 copies">
##ALT=<ID=CN88,Description="Copy number allele: 88 copies">
##ALT=<ID=CN89,Description="Copy number allele: 89 copies">
##ALT=<ID=CN90,Description="Copy number allele: 90 copies">
##ALT=<ID=CN91,Description="Copy number allele: 91 copies">
##ALT=<ID=CN92,Description="Copy number allele: 92 copies">
##ALT=<ID=CN93,Description="Copy number allele: 93 copies">
##ALT=<ID=CN94,Description="Copy number allele: 94 copies">
##ALT=<ID=CN95,Description="Copy number allele: 95 copies">
##ALT=<ID=CN96,Description="Copy number allele: 96 copies">
##ALT=<ID=CN97,Description="Copy number allele: 97 copies">
##ALT=<ID=CN98,Description="Copy number allele: 98 copies">
##ALT=<ID=CN99,Description="Copy number allele: 99 copies">
##ALT=<ID=CN100,Description="Copy number allele: 100 copies">
##ALT=<ID=CN101,Description="Copy number allele: 101 copies">
##ALT=<ID=CN102,Description="Copy number allele: 102 copies">
##ALT=<ID=CN103,Description="Copy number allele: 103 copies">
##ALT=<ID=CN104,Description="Copy number allele: 104 copies">
##ALT=<ID=CN105,Description="Copy number allele: 105 copies">
##ALT=<ID=CN106,Description="Copy number allele: 106 copies">
##ALT=<ID=CN107,Description="Copy number allele: 107 copies">
##ALT=<ID=CN108,Description="Copy number allele: 108 copies">
##ALT=<ID=CN109,Description="Copy number allele: 109 copies">
##ALT=<ID=CN110,Description="Copy number allele: 110 copies">
##ALT=<ID=CN111,Description="Copy number allele: 111 copies">
##ALT=<ID=CN112,Description="Copy number allele: 112 copies">
##ALT=<ID=CN113,Description="Copy number allele: 113 copies">
##ALT=<ID=CN114,Description="Copy number allele: 114 copies">
##ALT=<ID=CN115,Description="Copy number allele: 115 copies">
##ALT=<ID=CN116,Description="Copy number allele: 116 copies">
##ALT=<ID=CN117,Description="Copy number allele: 117 copies">
##ALT=<ID=CN118,Description="Copy number allele: 118 copies">
##ALT=<ID=CN119,Description="Copy number allele: 119 copies">
##ALT=<ID=CN120,Description="Copy number allele: 120 copies">
##ALT=<ID=CN121,Description="Copy number allele: 121 copies">
##ALT=<ID=CN122,Description="Copy number allele: 122 copies">
##ALT=<ID=CN123,Description="Copy number allele: 123 copies">
##ALT=<ID=CN124,Description="Copy number allele: 124 copies">
##INFO=<ID=CIEND,Number=2,Type=Integer,Description="Confidence interval around END for imprecise variants">
##INFO=<ID=CIPOS,Number=2,Type=Integer,Description="Confidence interval around POS for imprecise variants">
##INFO=<ID=CS,Number=1,Type=String,Description="Source call set.">
##INFO=<ID=END,Number=1,Type=Integer,Description="End coordinate of this variant">
##INFO=<ID=IMPRECISE,Number=0,Type=Flag,Description="Imprecise structural variation">
##INFO=<ID=MC,Number=.,Type=String,Description="Merged calls.">
##INFO=<ID=MEINFO,Number=4,Type=String,Description="Mobile element info of the form NAME,START,END<POLARITY; If there is only 5' OR 3' support for this call, will be NULL NULL for START and END">
##INFO=<ID=MEND,Number=1,Type=Integer,Description="Mitochondrial end coordinate of inserted sequence">
##INFO=<ID=MLEN,Number=1,Type=Integer,Description="Estimated length of mitochondrial insert">
##INFO=<ID=MSTART,Number=1,Type=Integer,Description="Mitochondrial start coordinate of inserted sequence">
##INFO=<ID=SVLEN,Number=.,Type=Integer,Description="SV length. It is only calculated for structural variation MEIs. For other types of SVs; one may calculate the SV length by INFO:END-START+1, or by finding the difference between lengthes of REF and ALT alleles">
##INFO=<ID=SVTYPE,Number=1,Type=String,Description="Type of structural variant">
##INFO=<ID=TSD,Number=1,Type=String,Description="Precise Target Site Duplication for bases, if unknown, value will be NULL">
##INFO=<ID=AC,Number=A,Type=Integer,Description="Total number of alternate alleles in called genotypes">
##INFO=<ID=AF,Number=A,Type=Float,Description="Estimated allele frequency in the range (0,1)">
##INFO=<ID=NS,Number=1,Type=Integer,Description="Number of samples with data">
##INFO=<ID=AN,Number=1,Type=Integer,Description="Total number of alleles in called genotypes">
##INFO=<ID=EAS_AF,Number=A,Type=Float,Description="Allele frequency in the EAS populations calculated from AC and AN, in the range (0,1)">
##INFO=<ID=EUR_AF,Number=A,Type=Float,Description="Allele frequency in the EUR populations calculated from AC and AN, in the range (0,1)">
##INFO=<ID=AFR_AF,Number=A,Type=Float,Description="Allele frequency in the AFR populations calculated from AC and AN, in the range (0,1)">
##INFO=<ID=AMR_AF,Number=A,Type=Float,Description="Allele frequency in the AMR populations calculated from AC and AN, in the range (0,1)">
##INFO=<ID=SAS_AF,Number=A,Type=Float,Description="Allele frequency in the SAS populations calculated from AC and AN, in the range (0,1)">
##INFO=<ID=DP,Number=1,Type=Integer,Description="Total read depth; only low coverage data were counted towards the DP, exome data were not used">
##INFO=<ID=AA,Number=1,Type=String,Description="Ancestral Allele. Format: AA|REF|ALT|IndelType. AA: Ancestral allele, REF:Reference Allele, ALT:Alternate Allele, IndelType:Type of Indel (REF, ALT and IndelType are only defined for indels)">
##INFO=<ID=VT,Number=.,Type=String,Description="indicates what type of variant the line represents">
##INFO=<ID=EX_TARGET,Number=0,Type=Flag,Description="indicates whether a variant is within the exon pull down target boundaries">
##INFO=<ID=MULTI_ALLELIC,Number=0,Type=Flag,Description="indicates whether a site is multi-allelic">
#CHROM	POS	ID	REF	ALT	QUAL	FILTER	INFO
3	36348968	rs11706900	G	A	100	PASS	AC=1885;AF=0.376398;AN=5008;NS=2504;DP=20393;EAS_AF=0.5655;AMR_AF=0.4092;AFR_AF=0.0371;EUR_AF=0.5646;SAS_AF=0.4233;AA=G|||;VT=SNP
3	36349436	rs75712982	A	C	100	PASS	AC=31;AF=0.0061901;AN=5008;NS=2504;DP=18424;EAS_AF=0;AMR_AF=0.0115;AFR_AF=0.0023;EUR_AF=0.0189;SAS_AF=0.001;AA=A|||;VT=SNP
3	36349677	rs1479149	G	A	100	PASS	AC=1033;AF=0.20627;AN=5008;NS=2504;DP=14314;EAS_AF=0.1706;AMR_AF=0.1599;AFR_AF=0.3767;EUR_AF=0.0845;SAS_AF=0.1708;AA=G|||;VT=SNP
3	36349691	rs144642376	A	G	100	PASS	AC=53;AF=0.0105831;AN=5008;NS=2504;DP=14093;EAS_AF=0;AMR_AF=0.0231;AFR_AF=0.0045;EUR_AF=0.0268;SAS_AF=0.0041;AA=A|||;VT=SNP
3	36349718	rs79021300	G	A	100	PASS	AC=171;AF=0.0341454;AN=5008;NS=2504;DP=13941;EAS_AF=0.001;AMR_AF=0.0403;AFR_AF=0.0038;EUR_AF=0.0805;SAS_AF=0.0573;AA=G|||;VT=SNP
3	36349907	rs145923539	G	C	100	PASS	AC=66;AF=0.0131789;AN=5008;NS=2504;DP=14801;EAS_AF=0.002;AMR_AF=0.0173;AFR_AF=0.0015;EUR_AF=0.0447;SAS_AF=0.0051;AA=G|||;VT=SNP
3	36350049	rs116551266	C	T	100	PASS	AC=53;AF=0.0105831;AN=5008;NS=2504;DP=17611;EAS_AF=0;AMR_AF=0.0231;AFR_AF=0.0045;EUR_AF=0.0268;SAS_AF=0.0041;AA=C|||;VT=SNP
3	36351003	rs6550417	T	C	100	PASS	AC=4407;AF=0.879992;AN=5008;NS=2504;DP=16101;EAS_AF=0.9881;AMR_AF=0.8184;AFR_AF=0.8457;EUR_AF=0.8618;SAS_AF=0.8773;AA=C|||;VT=SNP
3	36351477	rs6770192	A	T	100	PASS	AC=700;AF=0.139776;AN=5008;NS=2504;DP=17697;EAS_AF=0.13;AMR_AF=0.1268;AFR_AF=0.1823;EUR_AF=0.0755;SAS_AF=0.1677;AA=A|||;VT=SNP
3	36351806	rs62244030	T	G	100	PASS	AC=335;AF=0.066893;AN=5008;NS=2504;DP=17163;EAS_AF=0.0238;AMR_AF=0.0303;AFR_AF=0.1339;EUR_AF=0.0417;SAS_AF=0.0726;AA=T|||;VT=SNP
3	36351940	rs73068150	C	T	100	PASS	AC=680;AF=0.135783;AN=5008;NS=2504;DP=18951;EAS_AF=0.1121;AMR_AF=0.1254;AFR_AF=0.1823;EUR_AF=0.0755;SAS_AF=0.1667;AA=C|||;VT=SNP
3	36352250	rs62244031	A	T	100	PASS	AC=364;AF=0.0726837;AN=5008;NS=2504;DP=17399;EAS_AF=0.0238;AMR_AF=0.0317;AFR_AF=0.1551;EUR_AF=0.0417;SAS_AF=0.0726;AA=A|||;VT=SNP
3	36352364	rs2046000	A	C	100	PASS	AC=4019;AF=0.802516;AN=5008;NS=2504;DP=17666;EAS_AF=0.7679;AMR_AF=0.7406;AFR_AF=0.8359;EUR_AF=0.8499;SAS_AF=0.7883;AA=C|||;VT=SNP
3	36352897	rs148748710	T	C	100	PASS	AC=11;AF=0.00219649;AN=5008;NS=2504;DP=18084;EAS_AF=0;AMR_AF=0.0043;AFR_AF=0;EUR_AF=0.008;SAS_AF=0;AA=T|||;VT=SNP
3	36353389	rs4560248	A	G	100	PASS	AC=4453;AF=0.889177;AN=5008;NS=2504;DP=20197;EAS_AF=0.9881;AMR_AF=0.8228;AFR_AF=0.8782;EUR_AF=0.8618;SAS_AF=0.8773;AA=G|||;VT=SNP
3	36353501	rs9860223	T	G	100	PASS	AC=1056;AF=0.210863;AN=5008;NS=2504;DP=19133;EAS_AF=0.1706;AMR_AF=0.1599;AFR_AF=0.3903;EUR_AF=0.0835;SAS_AF=0.1769;AA=T|||;VT=SNP
3	36353734	rs73068152	C	A	100	PASS	AC=1055;AF=0.210663;AN=5008;NS=2504;DP=20931;EAS_AF=0.1706;AMR_AF=0.1599;AFR_AF=0.3903;EUR_AF=0.0825;SAS_AF=0.1769;AA=C|||;VT=SNP
3	36354247	rs9861399	T	C	100	PASS	AC=1057;AF=0.211062;AN=5008;NS=2504;DP=21125;EAS_AF=0.1706;AMR_AF=0.1599;AFR_AF=0.3911;EUR_AF=0.0835;SAS_AF=0.1769;AA=T|||;VT=SNP
3	36354511	rs1871353	A	G	100	PASS	AC=4135;AF=0.825679;AN=5008;NS=2504;DP=19392;EAS_AF=0.9871;AMR_AF=0.7695;AFR_AF=0.7723;EUR_AF=0.7783;SAS_AF=0.82;AA=G|||;VT=SNP
3	36354537	rs1871352	A	C	100	PASS	AC=4454;AF=0.889377;AN=5008;NS=2504;DP=19482;EAS_AF=0.9881;AMR_AF=0.8228;AFR_AF=0.8782;EUR_AF=0.8618;SAS_AF=0.8783;AA=C|||;VT=SNP
3	36354918	rs9837881	T	C	100	PASS	AC=1571;AF=0.313698;AN=5008;NS=2504;DP=18010;EAS_AF=0.1944;AMR_AF=0.1931;AFR_AF=0.6536;EUR_AF=0.1282;SAS_AF=0.2536;AA=C|||;VT=SNP
3	36356077	rs7652594	G	A	100	PASS	AC=1010;AF=0.201677;AN=5008;NS=2504;DP=17593;EAS_AF=0.1528;AMR_AF=0.1585;AFR_AF=0.3752;EUR_AF=0.0825;SAS_AF=0.1708;AA=G|||;VT=SNP
3	36356283	rs57759644	T	C	100	PASS	AC=376;AF=0.0750799;AN=5008;NS=2504;DP=15620;EAS_AF=0.0238;AMR_AF=0.0346;AFR_AF=0.1551;EUR_AF=0.0467;SAS_AF=0.0777;AA=T|||;VT=SNP
3	36356292	rs58897011	G	A	100	PASS	AC=376;AF=0.0750799;AN=5008;NS=2504;DP=15459;EAS_AF=0.0238;AMR_AF=0.0346;AFR_AF=0.1551;EUR_AF=0.0467;SAS_AF=0.0777;AA=G|||;VT=SNP
3	36356414	rs60674286	T	C	100	PASS	AC=366;AF=0.0730831;AN=5008;NS=2504;DP=14614;EAS_AF=0.0238;AMR_AF=0.0317;AFR_AF=0.1551;EUR_AF=0.0427;SAS_AF=0.0736;AA=T|||;VT=SNP
3	36357528	rs12632355	C	T	100	PASS	AC=731;AF=0.145966;AN=5008;NS=2504;DP=15176;EAS_AF=0.1389;AMR_AF=0.1254;AFR_AF=0.1929;EUR_AF=0.0755;SAS_AF=0.1769;AA=C|||;VT=SNP
3	36358412	rs73068158	T	C	100	PASS	AC=732;AF=0.146166;AN=5008;NS=2504;DP=16545;EAS_AF=0.1389;AMR_AF=0.1254;AFR_AF=0.1929;EUR_AF=0.0765;SAS_AF=0.1769;AA=T|||;VT=SNP
3	36358616	rs73068159	C	T	100	PASS	AC=732;AF=0.146166;AN=5008;NS=2504;DP=15383;EAS_AF=0.1389;AMR_AF=0.1254;AFR_AF=0.1929;EUR_AF=0.0765;SAS_AF=0.1769;AA=C|||;VT=SNP
3	36358759	rs73068164	A	T	100	PASS	AC=732;AF=0.146166;AN=5008;NS=2504;DP=14058;EAS_AF=0.1389;AMR_AF=0.1254;AFR_AF=0.1929;EUR_AF=0.0765;SAS_AF=0.1769;AA=A|||;VT=SNP
3	36359091	rs17244786	C	T	100	PASS	AC=163;AF=0.0325479;AN=5008;NS=2504;DP=19209;EAS_AF=0.001;AMR_AF=0.0403;AFR_AF=0.003;EUR_AF=0.0755;SAS_AF=0.0552;AA=C|||;VT=SNP
3	36359495	rs6803948	C	A	100	PASS	AC=341;AF=0.0680911;AN=5008;NS=2504;DP=20334;EAS_AF=0.0238;AMR_AF=0.0303;AFR_AF=0.1392;EUR_AF=0.0417;SAS_AF=0.0716;AA=C|||;VT=SNP
3	36359642	rs1479147	C	G	100	PASS	AC=4293;AF=0.857228;AN=5008;NS=2504;DP=21125;EAS_AF=0.9881;AMR_AF=0.7507;AFR_AF=0.8707;EUR_AF=0.7843;SAS_AF=0.8548;AA=G|||;VT=SNP
3	36359649	rs1871351	G	A	100	PASS	AC=704;AF=0.140575;AN=5008;NS=2504;DP=21246;EAS_AF=0.1389;AMR_AF=0.1239;AFR_AF=0.1778;EUR_AF=0.0765;SAS_AF=0.1697;AA=G|||;VT=SNP
3	36359819	rs78884818	A	C	100	PASS	AC=99;AF=0.0197684;AN=5008;NS=2504;DP=22809;EAS_AF=0;AMR_AF=0.0231;AFR_AF=0.003;EUR_AF=0.0736;SAS_AF=0.0051;AA=A|||;VT=SNP
3	36359873	rs2045999	G	A	100	PASS	AC=4294;AF=0.857428;AN=5008;NS=2504;DP=21122;EAS_AF=0.9881;AMR_AF=0.7522;AFR_AF=0.8707;EUR_AF=0.7843;SAS_AF=0.8548;AA=A|||;VT=SNP
3	36360999	rs1479146	A	G	100	PASS	AC=3990;AF=0.796725;AN=5008;NS=2504;DP=19656;EAS_AF=0.9871;AMR_AF=0.6988;AFR_AF=0.7655;EUR_AF=0.7117;SAS_AF=0.7996;AA=G|||;VT=SNP
3	36361010	rs75389708	C	T	100	PASS	AC=145;AF=0.0289537;AN=5008;NS=2504;DP=19768;EAS_AF=0.002;AMR_AF=0.0418;AFR_AF=0.0129;EUR_AF=0.0557;SAS_AF=0.0419;AA=C|||;VT=SNP
3	36361397	rs113278486	C	G	100	PASS	AC=20;AF=0.00399361;AN=5008;NS=2504;DP=17727;EAS_AF=0;AMR_AF=0.0072;AFR_AF=0.0008;EUR_AF=0.0139;SAS_AF=0;AA=C|||;VT=SNP
3	36361555	rs10510683	G	A	100	PASS	AC=1824;AF=0.364217;AN=5008;NS=2504;DP=17385;EAS_AF=0.4673;AMR_AF=0.4164;AFR_AF=0.0378;EUR_AF=0.5666;SAS_AF=0.454;AA=G|||;VT=SNP
3	36362586	rs142501044	C	T	100	PASS	AC=710;AF=0.141773;AN=5008;NS=2504;DP=17034;EAS_AF=0.1389;AMR_AF=0.1239;AFR_AF=0.1778;EUR_AF=0.0765;SAS_AF=0.1759;AA=C|||;VT=SNP
3	36362803	rs62245661	C	A	100	PASS	AC=364;AF=0.0726837;AN=5008;NS=2504;DP=20194;EAS_AF=0.0238;AMR_AF=0.0317;AFR_AF=0.1543;EUR_AF=0.0417;SAS_AF=0.0736;AA=c|||;VT=SNP
3	36362827	rs62245662	C	T	100	PASS	AC=336;AF=0.0670927;AN=5008;NS=2504;DP=19903;EAS_AF=0.0238;AMR_AF=0.0303;AFR_AF=0.1339;EUR_AF=0.0417;SAS_AF=0.0736;AA=C|||;VT=SNP
3	36362882	rs62245663	C	T	100	PASS	AC=345;AF=0.0688898;AN=5008;NS=2504;DP=18279;EAS_AF=0.0238;AMR_AF=0.0317;AFR_AF=0.1392;EUR_AF=0.0427;SAS_AF=0.0736;AA=T|||;VT=SNP
3	36363541	rs7638029	A	C	100	PASS	AC=1499;AF=0.299321;AN=5008;NS=2504;DP=20469;EAS_AF=0.1845;AMR_AF=0.1916;AFR_AF=0.6044;EUR_AF=0.1292;SAS_AF=0.2566;AA=C|||;VT=SNP
3	36363607	rs7638123	A	G	100	PASS	AC=4390;AF=0.876597;AN=5008;NS=2504;DP=20545;EAS_AF=0.9881;AMR_AF=0.817;AFR_AF=0.8359;EUR_AF=0.8569;SAS_AF=0.8793;AA=G|||;VT=SNP
3	36363854	rs184613995	C	A	100	PASS	AC=52;AF=0.0103834;AN=5008;NS=2504;DP=21373;EAS_AF=0;AMR_AF=0.0144;AFR_AF=0.0008;EUR_AF=0.0199;SAS_AF=0.0215;AA=C|||;VT=SNP
3	36363998	rs192158328	C	T	100	PASS	AC=21;AF=0.00419329;AN=5008;NS=2504;DP=20921;EAS_AF=0;AMR_AF=0;AFR_AF=0.0008;EUR_AF=0.0139;SAS_AF=0.0061;AA=C|||;VT=SNP
3	36364641	rs55893763	T	C	100	PASS	AC=336;AF=0.0670927;AN=5008;NS=2504;DP=20227;EAS_AF=0.0238;AMR_AF=0.0303;AFR_AF=0.1339;EUR_AF=0.0417;SAS_AF=0.0736;AA=T|||;VT=SNP
3	36365217	rs142592629	G	T	100	PASS	AC=352;AF=0.0702875;AN=5008;NS=2504;DP=21499;EAS_AF=0.0238;AMR_AF=0.0331;AFR_AF=0.1392;EUR_AF=0.0447;SAS_AF=0.0777;AA=G|||;VT=SNP
3	36366719	rs148992922	G	C	100	PASS	AC=132;AF=0.0263578;AN=5008;NS=2504;DP=21201;EAS_AF=0.002;AMR_AF=0.0375;AFR_AF=0.0053;EUR_AF=0.0557;SAS_AF=0.0419;AA=G|||;VT=SNP
3	36367838	rs377050837	A	G	100	PASS	AC=11;AF=0.00219649;AN=5008;NS=2504;DP=21222;EAS_AF=0;AMR_AF=0.0014;AFR_AF=0;EUR_AF=0.0099;SAS_AF=0;AA=A|||;VT=SNP
3	36368282	rs55824237	G	A	100	PASS	AC=352;AF=0.0702875;AN=5008;NS=2504;DP=20277;EAS_AF=0.0238;AMR_AF=0.0331;AFR_AF=0.1392;EUR_AF=0.0447;SAS_AF=0.0777;AA=G|||;VT=SNP
3	36368646	rs17034888	C	T	100	PASS	AC=784;AF=0.15655;AN=5008;NS=2504;DP=16034;EAS_AF=0.0635;AMR_AF=0.0663;AFR_AF=0.4092;EUR_AF=0.0527;SAS_AF=0.0818;AA=T|||;VT=SNP
3	36368798	rs73068173	C	T	100	PASS	AC=706;AF=0.140974;AN=5008;NS=2504;DP=17175;EAS_AF=0.121;AMR_AF=0.1254;AFR_AF=0.1921;EUR_AF=0.0765;SAS_AF=0.1697;AA=C|||;VT=SNP
3	36369153	rs73068177	C	T	100	PASS	AC=174;AF=0.0347444;AN=5008;NS=2504;DP=19927;EAS_AF=0.001;AMR_AF=0.0403;AFR_AF=0.0113;EUR_AF=0.0755;SAS_AF=0.0552;AA=C|||;VT=SNP
3	36369369	rs56000017	G	T	100	PASS	AC=1926;AF=0.384585;AN=5008;NS=2504;DP=19721;EAS_AF=0.5625;AMR_AF=0.4164;AFR_AF=0.0378;EUR_AF=0.5666;SAS_AF=0.4601;AA=G|||;VT=SNP
3	36370059	rs17245058	A	G	100	PASS	AC=162;AF=0.0323482;AN=5008;NS=2504;DP=21539;EAS_AF=0.001;AMR_AF=0.0403;AFR_AF=0.003;EUR_AF=0.0746;SAS_AF=0.0552;AA=A|||;VT=SNP
3	36370365	rs115894767	T	C	100	PASS	AC=12;AF=0.00239617;AN=5008;NS=2504;DP=16133;EAS_AF=0;AMR_AF=0.0086;AFR_AF=0;EUR_AF=0.006;SAS_AF=0;AA=T|||;VT=SNP
3	36370836	rs73068181	A	G	100	PASS	AC=731;AF=0.145966;AN=5008;NS=2504;DP=16189;EAS_AF=0.1389;AMR_AF=0.1254;AFR_AF=0.1929;EUR_AF=0.0765;SAS_AF=0.1759;AA=A|||;VT=SNP
3	36370837	rs62245669	T	C	100	PASS	AC=392;AF=0.0782748;AN=5008;NS=2504;DP=16181;EAS_AF=0.0238;AMR_AF=0.0303;AFR_AF=0.1762;EUR_AF=0.0427;SAS_AF=0.0726;AA=T|||;VT=SNP
3	36370911	rs111282700	G	C	100	PASS	AC=183;AF=0.0365415;AN=5008;NS=2504;DP=16133;EAS_AF=0;AMR_AF=0.0504;AFR_AF=0.003;EUR_AF=0.1243;SAS_AF=0.0194;AA=G|||;VT=SNP
3	36371198	rs4678864	T	A	100	PASS	AC=710;AF=0.141773;AN=5008;NS=2504;DP=15286;EAS_AF=0.1389;AMR_AF=0.1239;AFR_AF=0.1778;EUR_AF=0.0765;SAS_AF=0.1759;AA=T|||;VT=SNP
3	36371501	rs10510684	T	C	100	PASS	AC=375;AF=0.0748802;AN=5008;NS=2504;DP=16385;EAS_AF=0.0238;AMR_AF=0.0346;AFR_AF=0.1558;EUR_AF=0.0447;SAS_AF=0.0777;AA=T|||;VT=SNP
3	36372338	rs73068184	G	A	100	PASS	AC=173;AF=0.0345447;AN=5008;NS=2504;DP=18640;EAS_AF=0.001;AMR_AF=0.0403;AFR_AF=0.0113;EUR_AF=0.0746;SAS_AF=0.0552;AA=G|||;VT=SNP
3	36373563	rs73829403	C	T	100	PASS	AC=352;AF=0.0702875;AN=5008;NS=2504;DP=19194;EAS_AF=0.0238;AMR_AF=0.0331;AFR_AF=0.1392;EUR_AF=0.0447;SAS_AF=0.0777;AA=C|||;VT=SNP
3	36373765	rs1871350	C	T	100	PASS	AC=4400;AF=0.878594;AN=5008;NS=2504;DP=18325;EAS_AF=0.9891;AMR_AF=0.817;AFR_AF=0.8442;EUR_AF=0.8569;SAS_AF=0.8773;AA=T|||;VT=SNP
3	36374920	rs9842124	G	T	100	PASS	AC=4301;AF=0.858826;AN=5008;NS=2504;DP=20168;EAS_AF=0.9891;AMR_AF=0.7522;AFR_AF=0.879;EUR_AF=0.7813;SAS_AF=0.8528;AA=T|||;VT=SNP
3	36375496	rs17034900	A	G	100	PASS	AC=336;AF=0.0670927;AN=5008;NS=2504;DP=16713;EAS_AF=0.0238;AMR_AF=0.0303;AFR_AF=0.1346;EUR_AF=0.0417;SAS_AF=0.0726;AA=A|||;VT=SNP
3	36377038	rs7640622	G	A	100	PASS	AC=684;AF=0.136581;AN=5008;NS=2504;DP=20298;EAS_AF=0.123;AMR_AF=0.1239;AFR_AF=0.1747;EUR_AF=0.0765;SAS_AF=0.1697;AA=G|||;VT=SNP
3	36377145	rs73068188	G	T	100	PASS	AC=162;AF=0.0323482;AN=5008;NS=2504;DP=22010;EAS_AF=0.001;AMR_AF=0.0403;AFR_AF=0.003;EUR_AF=0.0746;SAS_AF=0.0552;AA=G|||;VT=SNP
3	36377157	rs137988808	A	T	100	PASS	AC=21;AF=0.00419329;AN=5008;NS=2504;DP=22121;EAS_AF=0;AMR_AF=0;AFR_AF=0.0008;EUR_AF=0.0139;SAS_AF=0.0061;AA=A|||;VT=SNP
3	36377812	rs747314	A	G	100	PASS	AC=2087;AF=0.416733;AN=5008;NS=2504;DP=22100;EAS_AF=0.5625;AMR_AF=0.4885;AFR_AF=0.0454;EUR_AF=0.6431;SAS_AF=0.4847;AA=A|||;VT=SNP
3	36377877	rs116835065	C	T	100	PASS	AC=34;AF=0.00678914;AN=5008;NS=2504;DP=22925;EAS_AF=0;AMR_AF=0.0043;AFR_AF=0.0015;EUR_AF=0.0239;SAS_AF=0.0051;AA=C|||;VT=SNP
3	36378483	rs142304286	T	C	100	PASS	AC=27;AF=0.00539137;AN=5008;NS=2504;DP=20706;EAS_AF=0;AMR_AF=0;AFR_AF=0;EUR_AF=0.0258;SAS_AF=0.001;AA=T|||;VT=SNP
3	36378607	rs12631282	A	C	100	PASS	AC=715;AF=0.142772;AN=5008;NS=2504;DP=21117;EAS_AF=0.123;AMR_AF=0.1254;AFR_AF=0.1929;EUR_AF=0.0765;SAS_AF=0.1759;AA=A|||;VT=SNP
3	36379343	rs73068190	T	A	100	PASS	AC=163;AF=0.0325479;AN=5008;NS=2504;DP=19223;EAS_AF=0.001;AMR_AF=0.0403;AFR_AF=0.003;EUR_AF=0.0755;SAS_AF=0.0552;AA=T|||;VT=SNP
3	36382280	rs147642727	T	C	100	PASS	AC=12;AF=0.00239617;AN=5008;NS=2504;DP=16329;EAS_AF=0;AMR_AF=0.0014;AFR_AF=0;EUR_AF=0.006;SAS_AF=0.0051;AA=T|||;VT=SNP
3	36382354	rs75245549	T	C	100	PASS	AC=130;AF=0.0259585;AN=5008;NS=2504;DP=18472;EAS_AF=0.001;AMR_AF=0.036;AFR_AF=0.0053;EUR_AF=0.0557;SAS_AF=0.0419;AA=T|||;VT=SNP
3	36383338	rs78111618	G	A	100	PASS	AC=767;AF=0.153155;AN=5008;NS=2504;DP=20215;EAS_AF=0.0962;AMR_AF=0.1571;AFR_AF=0.0121;EUR_AF=0.3052;SAS_AF=0.2434;AA=G|||;VT=SNP
3	36383514	rs73068191	C	T	100	PASS	AC=768;AF=0.153355;AN=5008;NS=2504;DP=20136;EAS_AF=0.0962;AMR_AF=0.1571;AFR_AF=0.0121;EUR_AF=0.3062;SAS_AF=0.2434;AA=C|||;VT=SNP
3	36383654	rs75709836	G	T	100	PASS	AC=99;AF=0.0197684;AN=5008;NS=2504;DP=20214;EAS_AF=0;AMR_AF=0.0231;AFR_AF=0.003;EUR_AF=0.0736;SAS_AF=0.0051;AA=G|||;VT=SNP
3	36384173	rs10461006	G	A	100	PASS	AC=343;AF=0.0684904;AN=5008;NS=2504;DP=20447;EAS_AF=0.0238;AMR_AF=0.0303;AFR_AF=0.1415;EUR_AF=0.0417;SAS_AF=0.0706;AA=G|||;VT=SNP
3	36384225	rs10460958	C	G	100	PASS	AC=455;AF=0.0908546;AN=5008;NS=2504;DP=19994;EAS_AF=0.0238;AMR_AF=0.0331;AFR_AF=0.2179;EUR_AF=0.0457;SAS_AF=0.0757;AA=G|||;VT=SNP
3	36384609	rs12495177	G	A	100	PASS	AC=42;AF=0.00838658;AN=5008;NS=2504;DP=20584;EAS_AF=0;AMR_AF=0.0303;AFR_AF=0.0008;EUR_AF=0.0129;SAS_AF=0.0072;AA=G|||;VT=SNP
3	36384864	rs6769467	T	C	100	PASS	AC=447;AF=0.0892572;AN=5008;NS=2504;DP=20750;EAS_AF=0.0238;AMR_AF=0.0303;AFR_AF=0.2179;EUR_AF=0.0427;SAS_AF=0.0726;AA=C|||;VT=SNP
3	36385021	rs12107847	G	C	100	PASS	AC=705;AF=0.140775;AN=5008;NS=2504;DP=22815;EAS_AF=0.123;AMR_AF=0.1254;AFR_AF=0.1899;EUR_AF=0.0765;SAS_AF=0.1697;AA=G|||;VT=SNP
3	36385207	rs7616666	T	G	100	PASS	AC=365;AF=0.0728834;AN=5008;NS=2504;DP=17549;EAS_AF=0.0238;AMR_AF=0.0317;AFR_AF=0.1558;EUR_AF=0.0417;SAS_AF=0.0726;AA=T|||;VT=SNP
3	36385822	rs1351234	A	C	100	PASS	AC=1886;AF=0.376597;AN=5008;NS=2504;DP=22445;EAS_AF=0.4236;AMR_AF=0.2637;AFR_AF=0.6082;EUR_AF=0.1402;SAS_AF=0.3384;AA=C|||;VT=SNP
3	36386187	rs73068197	T	G	100	PASS	AC=253;AF=0.0505192;AN=5008;NS=2504;DP=19691;EAS_AF=0.001;AMR_AF=0.0533;AFR_AF=0.062;EUR_AF=0.0765;SAS_AF=0.0573;AA=T|||;VT=SNP
3	36386348	rs2100989	G	C	100	PASS	AC=2086;AF=0.416534;AN=5008;NS=2504;DP=21214;EAS_AF=0.5645;AMR_AF=0.4899;AFR_AF=0.0469;EUR_AF=0.6402;SAS_AF=0.4816;AA=G|||;VT=SNP
3	36387435	rs4678528	A	C	100	PASS	AC=428;AF=0.0854633;AN=5008;NS=2504;DP=14364;EAS_AF=0.1081;AMR_AF=0.0951;AFR_AF=0.0076;EUR_AF=0.0746;SAS_AF=0.1718;AA=A|||;VT=SNP
3	36387951	rs7638034	T	C	100	PASS	AC=1924;AF=0.384185;AN=5008;NS=2504;DP=13227;EAS_AF=0.4167;AMR_AF=0.2925;AFR_AF=0.6082;EUR_AF=0.1551;SAS_AF=0.3487;AA=C|||;VT=SNP
3	36387955	rs56305411	T	A	100	PASS	AC=176;AF=0.0351438;AN=5008;NS=2504;DP=13443;EAS_AF=0.001;AMR_AF=0.0403;AFR_AF=0.0129;EUR_AF=0.0755;SAS_AF=0.0552;AA=T|||;VT=SNP
3	36388010	rs55976142	T	C	100	PASS	AC=164;AF=0.0327476;AN=5008;NS=2504;DP=14639;EAS_AF=0.001;AMR_AF=0.0403;AFR_AF=0.003;EUR_AF=0.0765;SAS_AF=0.0552;AA=T|||;VT=SNP
3	36388074	rs7626663	G	C	100	PASS	AC=386;AF=0.0770767;AN=5008;NS=2504;DP=14760;EAS_AF=0.0298;AMR_AF=0.0634;AFR_AF=0.1339;EUR_AF=0.0567;SAS_AF=0.0798;AA=G|||;VT=SNP
3	36388404	rs7638496	T	A	100	PASS	AC=772;AF=0.154153;AN=5008;NS=2504;DP=15463;EAS_AF=0.251;AMR_AF=0.1369;AFR_AF=0.1422;EUR_AF=0.0686;SAS_AF=0.1708;AA=T|||;VT=SNP
3	36388644	rs6807628	A	C	100	PASS	AC=773;AF=0.154353;AN=5008;NS=2504;DP=17134;EAS_AF=0.252;AMR_AF=0.1369;AFR_AF=0.1422;EUR_AF=0.0686;SAS_AF=0.1708;AA=A|||;VT=SNP
3	36389215	rs76104364	T	C	100	PASS	AC=697;AF=0.139177;AN=5008;NS=2504;DP=21773;EAS_AF=0.124;AMR_AF=0.1182;AFR_AF=0.1868;EUR_AF=0.0755;SAS_AF=0.1708;AA=T|||;VT=SNP
3	36389289	rs73070103	G	A	100	PASS	AC=176;AF=0.0351438;AN=5008;NS=2504;DP=21617;EAS_AF=0.001;AMR_AF=0.0403;AFR_AF=0.0129;EUR_AF=0.0755;SAS_AF=0.0552;AA=G|||;VT=SNP
3	36389924	rs9818203	C	G	100	PASS	AC=1818;AF=0.363019;AN=5008;NS=2504;DP=17470;EAS_AF=0.4147;AMR_AF=0.2925;AFR_AF=0.5318;EUR_AF=0.1541;SAS_AF=0.3466;AA=G|||;VT=SNP
3	36390209	rs75469438	T	C	100	PASS	AC=700;AF=0.139776;AN=5008;NS=2504;DP=18496;EAS_AF=0.123;AMR_AF=0.1182;AFR_AF=0.1899;EUR_AF=0.0755;SAS_AF=0.1708;AA=T|||;VT=SNP
3	36390347	rs60023986	C	T	100	PASS	AC=782;AF=0.15615;AN=5008;NS=2504;DP=19429;EAS_AF=0.251;AMR_AF=0.1398;AFR_AF=0.143;EUR_AF=0.0716;SAS_AF=0.1748;AA=C|||;VT=SNP
3	36390645	rs1960994	G	C	100	PASS	AC=4140;AF=0.826677;AN=5008;NS=2504;DP=18456;EAS_AF=0.9881;AMR_AF=0.7968;AFR_AF=0.7405;EUR_AF=0.7952;SAS_AF=0.8303;AA=C|||;VT=SNP
3	36390755	rs9823280	C	T	100	PASS	AC=1026;AF=0.204872;AN=5008;NS=2504;DP=18740;EAS_AF=0.1627;AMR_AF=0.1513;AFR_AF=0.3828;EUR_AF=0.0825;SAS_AF=0.1718;AA=C|||;VT=SNP
3	36391017	rs55965327	T	C	100	PASS	AC=775;AF=0.154752;AN=5008;NS=2504;DP=17802;EAS_AF=0.253;AMR_AF=0.1369;AFR_AF=0.143;EUR_AF=0.0686;SAS_AF=0.1708;AA=T|||;VT=SNP
3	36391342	rs74929196	T	C	100	PASS	AC=696;AF=0.138978;AN=5008;NS=2504;DP=18857;EAS_AF=0.123;AMR_AF=0.1182;AFR_AF=0.1868;EUR_AF=0.0755;SAS_AF=0.1708;AA=T|||;VT=SNP
3	36391574	rs9828188	C	G	100	PASS	AC=1020;AF=0.203674;AN=5008;NS=2504;DP=18308;EAS_AF=0.1478;AMR_AF=0.1527;AFR_AF=0.3888;EUR_AF=0.0825;SAS_AF=0.1718;AA=G|||;VT=SNP
3	36391647	rs13324517	A	C	100	PASS	AC=1020;AF=0.203674;AN=5008;NS=2504;DP=17690;EAS_AF=0.1478;AMR_AF=0.1527;AFR_AF=0.3888;EUR_AF=0.0825;SAS_AF=0.1718;AA=A|||;VT=SNP
3	36391710	rs1842149	T	G	100	PASS	AC=4457;AF=0.889976;AN=5008;NS=2504;DP=18821;EAS_AF=0.9891;AMR_AF=0.8473;AFR_AF=0.854;EUR_AF=0.8718;SAS_AF=0.8855;AA=G|||;VT=SNP
3	36391997	rs2127231	A	G	100	PASS	AC=4456;AF=0.889776;AN=5008;NS=2504;DP=18818;EAS_AF=0.9891;AMR_AF=0.8458;AFR_AF=0.854;EUR_AF=0.8718;SAS_AF=0.8855;AA=G|||;VT=SNP
3	36392070	rs9849020	T	C	100	PASS	AC=1819;AF=0.363219;AN=5008;NS=2504;DP=16307;EAS_AF=0.4147;AMR_AF=0.2925;AFR_AF=0.5325;EUR_AF=0.1541;SAS_AF=0.3466;AA=C|||;VT=SNP
3	36392627	rs6550418	A	G	100	PASS	AC=774;AF=0.154553;AN=5008;NS=2504;DP=19371;EAS_AF=0.252;AMR_AF=0.1369;AFR_AF=0.143;EUR_AF=0.0686;SAS_AF=0.1708;AA=A|||;VT=SNP
3	36392790	rs1824895	T	C	100	PASS	AC=1025;AF=0.204673;AN=5008;NS=2504;DP=19441;EAS_AF=0.1637;AMR_AF=0.1513;AFR_AF=0.3812;EUR_AF=0.0825;SAS_AF=0.1718;AA=T|||;VT=SNP
3	36392812	rs116136757	A	G	100	PASS	AC=702;AF=0.140176;AN=5008;NS=2504;DP=19038;EAS_AF=0.124;AMR_AF=0.1182;AFR_AF=0.1906;EUR_AF=0.0755;SAS_AF=0.1708;AA=A|||;VT=SNP
3	36392935	rs1824894	C	A	100	PASS	AC=1025;AF=0.204673;AN=5008;NS=2504;DP=18604;EAS_AF=0.1637;AMR_AF=0.1513;AFR_AF=0.3812;EUR_AF=0.0825;SAS_AF=0.1718;AA=C|||;VT=SNP
3	36392946	rs55905238	T	A	100	PASS	AC=774;AF=0.154553;AN=5008;NS=2504;DP=18168;EAS_AF=0.251;AMR_AF=0.1369;AFR_AF=0.1437;EUR_AF=0.0686;SAS_AF=0.1708;AA=T|||;VT=SNP
3	36392949	rs56373641	A	G	100	PASS	AC=39;AF=0.00778754;AN=5008;NS=2504;DP=17933;EAS_AF=0;AMR_AF=0.0187;AFR_AF=0.0008;EUR_AF=0.0239;SAS_AF=0.001;AA=A|||;VT=SNP
3	36393525	rs2100988	G	C	100	PASS	AC=1816;AF=0.36262;AN=5008;NS=2504;DP=16156;EAS_AF=0.4137;AMR_AF=0.2925;AFR_AF=0.531;EUR_AF=0.1541;SAS_AF=0.3466;AA=C|||;VT=SNP
3	36393939	rs12490574	G	A	100	PASS	AC=387;AF=0.0772764;AN=5008;NS=2504;DP=19010;EAS_AF=0.0298;AMR_AF=0.0634;AFR_AF=0.1346;EUR_AF=0.0567;SAS_AF=0.0798;AA=g|||;VT=SNP
3	36393961	rs1585079	T	A	100	PASS	AC=2094;AF=0.418131;AN=5008;NS=2504;DP=19102;EAS_AF=0.5734;AMR_AF=0.4899;AFR_AF=0.0461;EUR_AF=0.6402;SAS_AF=0.4816;AA=T|||;VT=SNP
3	36394499	rs1842148	G	A	100	PASS	AC=4347;AF=0.868011;AN=5008;NS=2504;DP=17365;EAS_AF=0.9891;AMR_AF=0.7795;AFR_AF=0.8797;EUR_AF=0.7992;SAS_AF=0.8609;AA=A|||;VT=SNP
3	36394806	rs2965055	A	G	100	PASS	AC=4347;AF=0.868011;AN=5008;NS=2504;DP=13637;EAS_AF=0.9891;AMR_AF=0.7795;AFR_AF=0.8797;EUR_AF=0.7992;SAS_AF=0.8609;AA=G|||;VT=SNP
3	36395086	rs61170613	C	A	100	PASS	AC=772;AF=0.154153;AN=5008;NS=2504;DP=12339;EAS_AF=0.25;AMR_AF=0.1369;AFR_AF=0.143;EUR_AF=0.0686;SAS_AF=0.1708;AA=C|||;VT=SNP
3	36395598	rs1155010	T	C	100	PASS	AC=1939;AF=0.387181;AN=5008;NS=2504;DP=17968;EAS_AF=0.5734;AMR_AF=0.4193;AFR_AF=0.0393;EUR_AF=0.5676;SAS_AF=0.4571;AA=T|||;VT=SNP
3	36395655	rs71328141	G	A	100	PASS	AC=59;AF=0.0117812;AN=5008;NS=2504;DP=18160;EAS_AF=0;AMR_AF=0.0245;AFR_AF=0.0023;EUR_AF=0.0368;SAS_AF=0.002;AA=G|||;VT=SNP
3	36395934	rs62245675	C	T	100	PASS	AC=35;AF=0.00698882;AN=5008;NS=2504;DP=19366;EAS_AF=0.0099;AMR_AF=0.0072;AFR_AF=0.0023;EUR_AF=0.0159;SAS_AF=0.001;AA=C|||;VT=SNP
3	36396158	rs1378784	C	T	100	PASS	AC=1937;AF=0.386781;AN=5008;NS=2504;DP=15260;EAS_AF=0.5734;AMR_AF=0.4193;AFR_AF=0.0386;EUR_AF=0.5666;SAS_AF=0.4571;AA=c|||;VT=SNP
3	36396323	rs6784010	A	G	100	PASS	AC=1821;AF=0.363618;AN=5008;NS=2504;DP=15186;EAS_AF=0.4157;AMR_AF=0.2925;AFR_AF=0.5325;EUR_AF=0.1541;SAS_AF=0.3476;AA=A|||;VT=SNP
3	36396589	rs62245676	G	A	100	PASS	AC=344;AF=0.0686901;AN=5008;NS=2504;DP=16517;EAS_AF=0.0298;AMR_AF=0.0331;AFR_AF=0.1339;EUR_AF=0.0427;SAS_AF=0.0726;AA=G|||;VT=SNP
3	36396644	rs73052216	T	C	100	PASS	AC=43;AF=0.00858626;AN=5008;NS=2504;DP=17093;EAS_AF=0;AMR_AF=0.0303;AFR_AF=0.0008;EUR_AF=0.0139;SAS_AF=0.0072;AA=T|||;VT=SNP
3	36396874	rs9864638	A	C	100	PASS	AC=1020;AF=0.203674;AN=5008;NS=2504;DP=16876;EAS_AF=0.1478;AMR_AF=0.1527;AFR_AF=0.3888;EUR_AF=0.0825;SAS_AF=0.1718;AA=C|||;VT=SNP
3	36396892	rs61309379	G	C	100	PASS	AC=387;AF=0.0772764;AN=5008;NS=2504;DP=16879;EAS_AF=0.0298;AMR_AF=0.0634;AFR_AF=0.1346;EUR_AF=0.0567;SAS_AF=0.0798;AA=G|||;VT=SNP
3	36397066	rs6787196	A	C	100	PASS	AC=1878;AF=0.375;AN=5008;NS=2504;DP=17201;EAS_AF=0.4157;AMR_AF=0.2925;AFR_AF=0.5764;EUR_AF=0.1541;SAS_AF=0.3466;AA=C|||;VT=SNP
3	36397116	rs79066093	C	T	100	PASS	AC=655;AF=0.130791;AN=5008;NS=2504;DP=17406;EAS_AF=0.1052;AMR_AF=0.1167;AFR_AF=0.1717;EUR_AF=0.0755;SAS_AF=0.1687;AA=C|||;VT=SNP
3	36398089	rs62245678	G	A	100	PASS	AC=48;AF=0.00958466;AN=5008;NS=2504;DP=18343;EAS_AF=0.0198;AMR_AF=0.0072;AFR_AF=0.003;EUR_AF=0.0159;SAS_AF=0.0031;AA=G|||;VT=SNP
3	36398341	rs6550421	T	C	100	PASS	AC=792;AF=0.158147;AN=5008;NS=2504;DP=16829;EAS_AF=0.2698;AMR_AF=0.1369;AFR_AF=0.143;EUR_AF=0.0686;SAS_AF=0.1708;AA=T|||;VT=SNP
3	36398666	rs2605392	T	C	100	PASS	AC=666;AF=0.132987;AN=5008;NS=2504;DP=19019;EAS_AF=0.0109;AMR_AF=0.2233;AFR_AF=0.1203;EUR_AF=0.2018;SAS_AF=0.1411;AA=T|||;VT=SNP
3	36398939	rs59979371	T	G	100	PASS	AC=791;AF=0.157947;AN=5008;NS=2504;DP=17301;EAS_AF=0.2698;AMR_AF=0.1369;AFR_AF=0.1422;EUR_AF=0.0686;SAS_AF=0.1708;AA=T|||;VT=SNP
3	36399469	rs9311131	T	C	100	PASS	AC=1035;AF=0.206669;AN=5008;NS=2504;DP=16537;EAS_AF=0.1627;AMR_AF=0.1527;AFR_AF=0.3888;EUR_AF=0.0825;SAS_AF=0.1718;AA=t|||;VT=SNP
3	36399692	rs35735267	G	A	100	PASS	AC=38;AF=0.00758786;AN=5008;NS=2504;DP=16740;EAS_AF=0;AMR_AF=0.0216;AFR_AF=0;EUR_AF=0.0229;SAS_AF=0;AA=G|||;VT=SNP
3	36400043	rs62245682	A	C	100	PASS	AC=812;AF=0.162141;AN=5008;NS=2504;DP=16365;EAS_AF=0.2698;AMR_AF=0.1383;AFR_AF=0.1573;EUR_AF=0.0686;SAS_AF=0.1708;AA=A|||;VT=SNP
3	36401408	rs56163223	G	C	100	PASS	AC=808;AF=0.161342;AN=5008;NS=2504;DP=19437;EAS_AF=0.2669;AMR_AF=0.1383;AFR_AF=0.1581;EUR_AF=0.0686;SAS_AF=0.1687;AA=G|||;VT=SNP
3	36401634	rs13066826	G	A	100	PASS	AC=1814;AF=0.36222;AN=5008;NS=2504;DP=20176;EAS_AF=0.4137;AMR_AF=0.2925;AFR_AF=0.5318;EUR_AF=0.1541;SAS_AF=0.3436;AA=A|||;VT=SNP
3	36402034	rs62245684	C	A	100	PASS	AC=342;AF=0.0682907;AN=5008;NS=2504;DP=19486;EAS_AF=0.0298;AMR_AF=0.0331;AFR_AF=0.1339;EUR_AF=0.0427;SAS_AF=0.0706;AA=C|||;VT=SNP
3	36402136	rs12635446	C	T	100	PASS	AC=780;AF=0.155751;AN=5008;NS=2504;DP=16937;EAS_AF=0.25;AMR_AF=0.1398;AFR_AF=0.1437;EUR_AF=0.0716;SAS_AF=0.1728;AA=c|||;VT=SNP
3	36402213	rs75430737	C	T	100	PASS	AC=694;AF=0.138578;AN=5008;NS=2504;DP=16066;EAS_AF=0.123;AMR_AF=0.1182;AFR_AF=0.1868;EUR_AF=0.0755;SAS_AF=0.1687;AA=c|||;VT=SNP
3	36402382	rs73052218	G	T	100	PASS	AC=770;AF=0.153754;AN=5008;NS=2504;DP=20064;EAS_AF=0.251;AMR_AF=0.1369;AFR_AF=0.1422;EUR_AF=0.0686;SAS_AF=0.1687;AA=g|||;VT=SNP
3	36402509	rs6764940	G	A	100	PASS	AC=770;AF=0.153754;AN=5008;NS=2504;DP=17556;EAS_AF=0.25;AMR_AF=0.1369;AFR_AF=0.1422;EUR_AF=0.0696;SAS_AF=0.1687;AA=g|||;VT=SNP
3	36403155	rs12638953	T	G	100	PASS	AC=705;AF=0.140775;AN=5008;NS=2504;DP=15898;EAS_AF=0.125;AMR_AF=0.1225;AFR_AF=0.1929;EUR_AF=0.0785;SAS_AF=0.1636;AA=T|||;VT=SNP
3	36403321	rs9859913	C	T	100	PASS	AC=1035;AF=0.206669;AN=5008;NS=2504;DP=18201;EAS_AF=0.1637;AMR_AF=0.1556;AFR_AF=0.3896;EUR_AF=0.0855;SAS_AF=0.1646;AA=T|||;VT=SNP
3	36403749	rs9864477	G	A	100	PASS	AC=1036;AF=0.206869;AN=5008;NS=2504;DP=20361;EAS_AF=0.1637;AMR_AF=0.1556;AFR_AF=0.3903;EUR_AF=0.0855;SAS_AF=0.1646;AA=G|||;VT=SNP
3	36403951	rs1993923	C	T	100	PASS	AC=913;AF=0.182308;AN=5008;NS=2504;DP=18048;EAS_AF=0.0109;AMR_AF=0.2017;AFR_AF=0.2958;EUR_AF=0.2038;SAS_AF=0.1697;AA=C|||;VT=SNP
3	36403964	rs9826783	A	G	100	PASS	AC=1036;AF=0.206869;AN=5008;NS=2504;DP=18131;EAS_AF=0.1637;AMR_AF=0.1556;AFR_AF=0.3903;EUR_AF=0.0855;SAS_AF=0.1646;AA=G|||;VT=SNP
3	36404379	rs1123537	C	T	100	PASS	AC=1019;AF=0.203474;AN=5008;NS=2504;DP=16893;EAS_AF=0.1488;AMR_AF=0.1556;AFR_AF=0.3888;EUR_AF=0.0855;SAS_AF=0.1646;AA=T|||;VT=SNP
3	36404524	rs9841349	G	C	100	PASS	AC=1029;AF=0.205471;AN=5008;NS=2504;DP=19706;EAS_AF=0.1647;AMR_AF=0.1542;AFR_AF=0.3843;EUR_AF=0.0855;SAS_AF=0.1656;AA=G|||;VT=SNP
3	36404561	rs57155368	G	A	100	PASS	AC=383;AF=0.0764776;AN=5008;NS=2504;DP=19921;EAS_AF=0.0298;AMR_AF=0.0634;AFR_AF=0.1331;EUR_AF=0.0567;SAS_AF=0.0777;AA=G|||;VT=SNP
3	36404764	rs140250241	G	C	100	PASS	AC=51;AF=0.0101837;AN=5008;NS=2504;DP=17695;EAS_AF=0;AMR_AF=0.0115;AFR_AF=0.0008;EUR_AF=0.0268;SAS_AF=0.0153;AA=G|||;VT=SNP
3	36404776	rs74965390	A	G	100	PASS	AC=692;AF=0.138179;AN=5008;NS=2504;DP=17577;EAS_AF=0.125;AMR_AF=0.1182;AFR_AF=0.1906;EUR_AF=0.0755;SAS_AF=0.1595;AA=A|||;VT=SNP
3	36404871	rs34874227	G	T	100	PASS	AC=38;AF=0.00758786;AN=5008;NS=2504;DP=18180;EAS_AF=0;AMR_AF=0.0216;AFR_AF=0;EUR_AF=0.0229;SAS_AF=0;AA=G|||;VT=SNP
3	36404892	rs116464279	T	A	100	PASS	AC=22;AF=0.00439297;AN=5008;NS=2504;DP=18625;EAS_AF=0;AMR_AF=0.0101;AFR_AF=0;EUR_AF=0.0129;SAS_AF=0.002;AA=T|||;VT=SNP
3	36405074	rs2127232	A	C	100	PASS	AC=163;AF=0.0325479;AN=5008;NS=2504;DP=17649;EAS_AF=0.001;AMR_AF=0.0403;AFR_AF=0.003;EUR_AF=0.0755;SAS_AF=0.0552;AA=A|||;VT=SNP
3	36405852	rs6775328	C	T	100	PASS	AC=1024;AF=0.204473;AN=5008;NS=2504;DP=21023;EAS_AF=0.1637;AMR_AF=0.1556;AFR_AF=0.382;EUR_AF=0.0855;SAS_AF=0.1636;AA=T|||;VT=SNP
3	36406017	rs6788560	T	C	100	PASS	AC=1817;AF=0.362819;AN=5008;NS=2504;DP=18321;EAS_AF=0.4157;AMR_AF=0.2939;AFR_AF=0.5386;EUR_AF=0.1531;SAS_AF=0.3354;AA=C|||;VT=SNP
3	36406123	rs75388179	A	G	100	PASS	AC=111;AF=0.0221645;AN=5008;NS=2504;DP=19985;EAS_AF=0.001;AMR_AF=0.0245;AFR_AF=0;EUR_AF=0.0527;SAS_AF=0.0409;AA=A|||;VT=SNP
3	36406126	rs6775790	G	A	100	PASS	AC=1029;AF=0.205471;AN=5008;NS=2504;DP=20066;EAS_AF=0.1647;AMR_AF=0.1556;AFR_AF=0.3835;EUR_AF=0.0865;SAS_AF=0.1646;AA=G|||;VT=SNP
3	36406186	rs6800131	A	G	100	PASS	AC=1945;AF=0.388379;AN=5008;NS=2504;DP=18708;EAS_AF=0.4177;AMR_AF=0.3026;AFR_AF=0.6293;EUR_AF=0.1551;SAS_AF=0.3333;AA=G|||;VT=SNP
3	36407294	rs73052223	C	A	100	PASS	AC=43;AF=0.00858626;AN=5008;NS=2504;DP=17410;EAS_AF=0;AMR_AF=0.0303;AFR_AF=0.0008;EUR_AF=0.0139;SAS_AF=0.0072;AA=C|||;VT=SNP
3	36409101	rs78277356	A	G	100	PASS	AC=667;AF=0.133187;AN=5008;NS=2504;DP=16522;EAS_AF=0.124;AMR_AF=0.1167;AFR_AF=0.1762;EUR_AF=0.0755;SAS_AF=0.1554;AA=a|||;VT=SNP
3	36409356	rs62245714	C	T	100	PASS	AC=765;AF=0.152756;AN=5008;NS=2504;DP=18587;EAS_AF=0.252;AMR_AF=0.1369;AFR_AF=0.1384;EUR_AF=0.0676;SAS_AF=0.1687;AA=C|||;VT=SNP
3	36409400	rs2619156	C	T	100	PASS	AC=2903;AF=0.579673;AN=5008;NS=2504;DP=18786;EAS_AF=0.4266;AMR_AF=0.5101;AFR_AF=0.9554;EUR_AF=0.3608;SAS_AF=0.5041;AA=T|||;VT=SNP
3	36409513	rs4678529	T	C	100	PASS	AC=2903;AF=0.579673;AN=5008;NS=2504;DP=19262;EAS_AF=0.4266;AMR_AF=0.5101;AFR_AF=0.9554;EUR_AF=0.3608;SAS_AF=0.5041;AA=C|||;VT=SNP
3	36409601	rs2605393	T	G	100	PASS	AC=2062;AF=0.411741;AN=5008;NS=2504;DP=18090;EAS_AF=0.3036;AMR_AF=0.3818;AFR_AF=0.6543;EUR_AF=0.2833;SAS_AF=0.3487;AA=G|||;VT=SNP
3	36410220	rs4678866	T	C	100	PASS	AC=423;AF=0.0844649;AN=5008;NS=2504;DP=16753;EAS_AF=0.121;AMR_AF=0.0951;AFR_AF=0.0076;EUR_AF=0.0736;SAS_AF=0.1544;AA=T|||;VT=SNP
3	36410248	rs149141720	G	A	100	PASS	AC=27;AF=0.00539137;AN=5008;NS=2504;DP=16777;EAS_AF=0;AMR_AF=0;AFR_AF=0;EUR_AF=0.0258;SAS_AF=0.001;AA=G|||;VT=SNP
3	36411419	rs1114518	G	A	100	PASS	AC=506;AF=0.101038;AN=5008;NS=2504;DP=20882;EAS_AF=0.0109;AMR_AF=0.147;AFR_AF=0.115;EUR_AF=0.1282;SAS_AF=0.1145;AA=G|||;VT=SNP
3	36411991	rs73052229	T	C	100	PASS	AC=43;AF=0.00858626;AN=5008;NS=2504;DP=18904;EAS_AF=0;AMR_AF=0.0303;AFR_AF=0.0008;EUR_AF=0.0139;SAS_AF=0.0072;AA=T|||;VT=SNP
3	36412198	rs978179	G	A	100	PASS	AC=574;AF=0.114617;AN=5008;NS=2504;DP=17655;EAS_AF=0.0109;AMR_AF=0.1499;AFR_AF=0.1641;EUR_AF=0.1282;SAS_AF=0.1155;AA=G|||;VT=SNP
3	36412563	rs77425560	T	C	100	PASS	AC=33;AF=0.00658946;AN=5008;NS=2504;DP=18782;EAS_AF=0;AMR_AF=0.0043;AFR_AF=0.0015;EUR_AF=0.0229;SAS_AF=0.0051;AA=T|||;VT=SNP
3	36412905	rs148806067	C	T	100	PASS	AC=22;AF=0.00439297;AN=5008;NS=2504;DP=19103;EAS_AF=0;AMR_AF=0.0086;AFR_AF=0;EUR_AF=0.0159;SAS_AF=0;AA=C|||;VT=SNP
3	36413741	rs2605390	A	G	100	PASS	AC=3059;AF=0.610823;AN=5008;NS=2504;DP=16963;EAS_AF=0.4256;AMR_AF=0.5793;AFR_AF=0.9637;EUR_AF=0.4324;SAS_AF=0.5307;AA=G|||;VT=SNP
3	36413800	rs146578858	T	A	100	PASS	AC=23;AF=0.00459265;AN=5008;NS=2504;DP=17297;EAS_AF=0;AMR_AF=0.0029;AFR_AF=0;EUR_AF=0.0139;SAS_AF=0.0072;AA=T|||;VT=SNP
3	36414422	rs2965054	T	G	100	PASS	AC=4922;AF=0.982827;AN=5008;NS=2504;DP=17491;EAS_AF=1;AMR_AF=0.9885;AFR_AF=0.9955;EUR_AF=0.9503;SAS_AF=0.9775;AA=G|||;VT=SNP
3	36414667	rs73052235	T	C	100	PASS	AC=171;AF=0.0341454;AN=5008;NS=2504;DP=20155;EAS_AF=0.001;AMR_AF=0.0432;AFR_AF=0.0038;EUR_AF=0.0785;SAS_AF=0.0573;AA=T|||;VT=SNP
3	36415546	rs112198089	A	G	100	PASS	AC=16;AF=0.00319489;AN=5008;NS=2504;DP=20063;EAS_AF=0;AMR_AF=0.0043;AFR_AF=0;EUR_AF=0.0119;SAS_AF=0.001;AA=A|||;VT=SNP
3	36416547	rs73052237	A	G	100	PASS	AC=649;AF=0.129593;AN=5008;NS=2504;DP=19332;EAS_AF=0.0139;AMR_AF=0.147;AFR_AF=0.1694;EUR_AF=0.159;SAS_AF=0.1524;AA=A|||;VT=SNP
3	36417115	rs1456069	G	A	100	PASS	AC=888;AF=0.177316;AN=5008;NS=2504;DP=18456;EAS_AF=0.1885;AMR_AF=0.2435;AFR_AF=0.0477;EUR_AF=0.2515;SAS_AF=0.2178;AA=G|||;VT=SNP
3	36417236	rs73052238	C	T	100	PASS	AC=177;AF=0.0353435;AN=5008;NS=2504;DP=18276;EAS_AF=0.001;AMR_AF=0.036;AFR_AF=0.0015;EUR_AF=0.0805;SAS_AF=0.0695;AA=C|||;VT=SNP
3	36417251	rs7617700	A	G	100	PASS	AC=1580;AF=0.315495;AN=5008;NS=2504;DP=18220;EAS_AF=0.2004;AMR_AF=0.3141;AFR_AF=0.4584;EUR_AF=0.2793;SAS_AF=0.2791;AA=g|||;VT=SNP
3	36417389	rs73052241	T	C	100	PASS	AC=175;AF=0.0349441;AN=5008;NS=2504;DP=18836;EAS_AF=0.001;AMR_AF=0.0331;AFR_AF=0.0015;EUR_AF=0.0805;SAS_AF=0.0695;AA=T|||;VT=SNP
3	36417571	rs4678530	C	G	100	PASS	AC=840;AF=0.167732;AN=5008;NS=2504;DP=21597;EAS_AF=0.1994;AMR_AF=0.2579;AFR_AF=0.0166;EUR_AF=0.2465;SAS_AF=0.1943;AA=C|||;VT=SNP
3	36417793	rs6780381	G	C	100	PASS	AC=973;AF=0.194289;AN=5008;NS=2504;DP=19982;EAS_AF=0.2341;AMR_AF=0.0807;AFR_AF=0.3427;EUR_AF=0.0934;SAS_AF=0.137;AA=G|||;VT=SNP
3	36418088	rs62245715	C	T	100	PASS	AC=28;AF=0.00559105;AN=5008;NS=2504;DP=15010;EAS_AF=0.0079;AMR_AF=0.0043;AFR_AF=0.0015;EUR_AF=0.0139;SAS_AF=0.001;AA=C|||;VT=SNP
3	36418521	rs62245716	A	G	100	PASS	AC=1221;AF=0.24381;AN=5008;NS=2504;DP=17488;EAS_AF=0.2113;AMR_AF=0.3199;AFR_AF=0.1324;EUR_AF=0.3161;SAS_AF=0.2996;AA=A|||;VT=SNP
3	36418983	rs112150069	C	A	100	PASS	AC=37;AF=0.00738818;AN=5008;NS=2504;DP=19538;EAS_AF=0;AMR_AF=0.0115;AFR_AF=0;EUR_AF=0.0239;SAS_AF=0.0051;AA=C|||;VT=SNP
3	36419502	rs56006618	C	T	100	PASS	AC=862;AF=0.172125;AN=5008;NS=2504;DP=22106;EAS_AF=0.2004;AMR_AF=0.2594;AFR_AF=0.031;EUR_AF=0.2475;SAS_AF=0.1943;AA=T|||;VT=SNP
3	36420628	rs6550422	A	G	100	PASS	AC=1336;AF=0.266773;AN=5008;NS=2504;DP=18677;EAS_AF=0.2411;AMR_AF=0.1412;AFR_AF=0.4493;EUR_AF=0.161;SAS_AF=0.2444;AA=A|||;VT=SNP
3	36420809	rs78479904	T	C	100	PASS	AC=140;AF=0.0279553;AN=5008;NS=2504;DP=18261;EAS_AF=0.002;AMR_AF=0.0533;AFR_AF=0.003;EUR_AF=0.0696;SAS_AF=0.0276;AA=T|||;VT=SNP
3	36420993	rs73052247	G	A	100	PASS	AC=868;AF=0.173323;AN=5008;NS=2504;DP=18177;EAS_AF=0.1994;AMR_AF=0.2594;AFR_AF=0.031;EUR_AF=0.2475;SAS_AF=0.2014;AA=A|||;VT=SNP
3	36421560	rs142615683	T	G	100	PASS	AC=22;AF=0.00439297;AN=5008;NS=2504;DP=17449;EAS_AF=0;AMR_AF=0.0029;AFR_AF=0;EUR_AF=0.0129;SAS_AF=0.0072;AA=T|||;VT=SNP
3	36421780	rs140835166	G	A	100	PASS	AC=45;AF=0.00898562;AN=5008;NS=2504;DP=9528;EAS_AF=0;AMR_AF=0.0043;AFR_AF=0.003;EUR_AF=0.0268;SAS_AF=0.0112;AA=G|||;VT=SNP
3	36421992	rs57930526	T	C	100	PASS	AC=869;AF=0.173522;AN=5008;NS=2504;DP=11209;EAS_AF=0.1994;AMR_AF=0.2579;AFR_AF=0.0325;EUR_AF=0.2475;SAS_AF=0.2014;AA=T|||;VT=SNP
3	36422064	rs59881573	G	A	100	PASS	AC=868;AF=0.173323;AN=5008;NS=2504;DP=12299;EAS_AF=0.1994;AMR_AF=0.2579;AFR_AF=0.0318;EUR_AF=0.2475;SAS_AF=0.2014;AA=G|||;VT=SNP
3	36422126	rs113135397	C	T	100	PASS	AC=870;AF=0.173722;AN=5008;NS=2504;DP=12798;EAS_AF=0.2004;AMR_AF=0.2579;AFR_AF=0.0318;EUR_AF=0.2475;SAS_AF=0.2025;AA=C|||;VT=SNP
3	36422135	rs112766131	G	A	100	PASS	AC=803;AF=0.160343;AN=5008;NS=2504;DP=13052;EAS_AF=0.1994;AMR_AF=0.2522;AFR_AF=0.0144;EUR_AF=0.2197;SAS_AF=0.1912;AA=G|||;VT=SNP;EX_TARGET
3	36422216	rs73052248	T	C	100	PASS	AC=867;AF=0.173123;AN=5008;NS=2504;DP=14453;EAS_AF=0.1994;AMR_AF=0.2579;AFR_AF=0.031;EUR_AF=0.2475;SAS_AF=0.2014;AA=T|||;VT=SNP;EX_TARGET
3	36422403	rs62245718	T	G	100	PASS	AC=278;AF=0.0555112;AN=5008;NS=2504;DP=16721;EAS_AF=0.0109;AMR_AF=0.0432;AFR_AF=0.0681;EUR_AF=0.0547;SAS_AF=0.0941;AA=T|||;VT=SNP
3	36422512	rs73052252	C	T	100	PASS	AC=867;AF=0.173123;AN=5008;NS=2504;DP=17939;EAS_AF=0.1994;AMR_AF=0.2579;AFR_AF=0.031;EUR_AF=0.2475;SAS_AF=0.2014;AA=C|||;VT=SNP
3	36422663	rs62245719	A	G	100	PASS	AC=1346;AF=0.26877;AN=5008;NS=2504;DP=19038;EAS_AF=0.244;AMR_AF=0.1441;AFR_AF=0.4539;EUR_AF=0.159;SAS_AF=0.2454;AA=A|||;VT=SNP
3	36422677	rs73052253	C	T	100	PASS	AC=180;AF=0.0359425;AN=5008;NS=2504;DP=18949;EAS_AF=0.002;AMR_AF=0.0375;AFR_AF=0.0015;EUR_AF=0.0805;SAS_AF=0.0706;AA=C|||;VT=SNP
3	36422704	rs62245720	C	T	100	PASS	AC=367;AF=0.0732827;AN=5008;NS=2504;DP=19057;EAS_AF=0.0099;AMR_AF=0.062;AFR_AF=0.1089;EUR_AF=0.0666;SAS_AF=0.1053;AA=C|||;VT=SNP
3	36423026	rs73052254	T	C	100	PASS	AC=323;AF=0.0644968;AN=5008;NS=2504;DP=17965;EAS_AF=0.0149;AMR_AF=0.0461;AFR_AF=0.0946;EUR_AF=0.0805;SAS_AF=0.0716;AA=T|||;VT=SNP
3	36423657	rs4678867	T	A	100	PASS	AC=867;AF=0.173123;AN=5008;NS=2504;DP=19525;EAS_AF=0.1994;AMR_AF=0.2594;AFR_AF=0.0303;EUR_AF=0.2475;SAS_AF=0.2014;AA=T|||;VT=SNP
3	36424274	rs76106538	T	C	100	PASS	AC=800;AF=0.159744;AN=5008;NS=2504;DP=20170;EAS_AF=0.1994;AMR_AF=0.2522;AFR_AF=0.0129;EUR_AF=0.2197;SAS_AF=0.1902;AA=T|||;VT=SNP
3	36424375	rs56722971	T	A	100	PASS	AC=866;AF=0.172923;AN=5008;NS=2504;DP=19983;EAS_AF=0.1994;AMR_AF=0.2579;AFR_AF=0.0303;EUR_AF=0.2475;SAS_AF=0.2014;AA=A|||;VT=SNP
3	36424483	rs56306821	G	A	100	PASS	AC=866;AF=0.172923;AN=5008;NS=2504;DP=17901;EAS_AF=0.1994;AMR_AF=0.2579;AFR_AF=0.0303;EUR_AF=0.2475;SAS_AF=0.2014;AA=A|||;VT=SNP
3	36424629	rs58163920	A	T	100	PASS	AC=862;AF=0.172125;AN=5008;NS=2504;DP=15593;EAS_AF=0.1994;AMR_AF=0.2579;AFR_AF=0.0303;EUR_AF=0.2435;SAS_AF=0.2014;AA=T|||;VT=SNP
3	36424686	rs60239415	C	A	100	PASS	AC=866;AF=0.172923;AN=5008;NS=2504;DP=15090;EAS_AF=0.1994;AMR_AF=0.2579;AFR_AF=0.0303;EUR_AF=0.2475;SAS_AF=0.2014;AA=A|||;VT=SNP
3	36425018	rs76901553	G	A	100	PASS	AC=16;AF=0.00319489;AN=5008;NS=2504;DP=14432;EAS_AF=0;AMR_AF=0.0014;AFR_AF=0;EUR_AF=0.0119;SAS_AF=0.0031;AA=G|||;VT=SNP
3	36425114	rs73054114	G	A	100	PASS	AC=45;AF=0.00898562;AN=5008;NS=2504;DP=15419;EAS_AF=0;AMR_AF=0.0043;AFR_AF=0.003;EUR_AF=0.0268;SAS_AF=0.0112;AA=G|||;VT=SNP
3	36425536	rs1531134	T	C	100	PASS	AC=796;AF=0.158946;AN=5008;NS=2504;DP=20454;EAS_AF=0.1994;AMR_AF=0.2522;AFR_AF=0.0136;EUR_AF=0.2157;SAS_AF=0.1892;AA=T|||;VT=SNP
3	36426440	rs12636811	A	T	100	PASS	AC=2273;AF=0.453874;AN=5008;NS=2504;DP=20383;EAS_AF=0.4425;AMR_AF=0.4078;AFR_AF=0.5348;EUR_AF=0.4006;SAS_AF=0.4438;AA=T|||;VT=SNP
3	36426701	rs17034991	T	C	100	PASS	AC=864;AF=0.172524;AN=5008;NS=2504;DP=16411;EAS_AF=0.1994;AMR_AF=0.2579;AFR_AF=0.0325;EUR_AF=0.2435;SAS_AF=0.2004;AA=C|||;VT=SNP
3	36427871	rs73054116	A	G	100	PASS	AC=277;AF=0.0553115;AN=5008;NS=2504;DP=16311;EAS_AF=0.0149;AMR_AF=0.0418;AFR_AF=0.0628;EUR_AF=0.0795;SAS_AF=0.0716;AA=A|||;VT=SNP
3	36428232	rs9870425	A	T	100	PASS	AC=1408;AF=0.28115;AN=5008;NS=2504;DP=18332;EAS_AF=0.2421;AMR_AF=0.1499;AFR_AF=0.5023;EUR_AF=0.1571;SAS_AF=0.2434;AA=A|||;VT=SNP
3	36428523	rs62245721	G	C	100	PASS	AC=412;AF=0.0822684;AN=5008;NS=2504;DP=16166;EAS_AF=0.0099;AMR_AF=0.0663;AFR_AF=0.1415;EUR_AF=0.0656;SAS_AF=0.1053;AA=G|||;VT=SNP
3	36428818	rs62245722	C	T	100	PASS	AC=353;AF=0.0704872;AN=5008;NS=2504;DP=17585;EAS_AF=0.0099;AMR_AF=0.0648;AFR_AF=0.0976;EUR_AF=0.0656;SAS_AF=0.1053;AA=C|||;VT=SNP
3	36429151	rs73054118	T	C	100	PASS	AC=46;AF=0.0091853;AN=5008;NS=2504;DP=20141;EAS_AF=0;AMR_AF=0.0043;AFR_AF=0.0038;EUR_AF=0.0268;SAS_AF=0.0112;AA=T|||;VT=SNP
3	36429227	rs62245723	A	T	100	PASS	AC=285;AF=0.0569089;AN=5008;NS=2504;DP=19401;EAS_AF=0.001;AMR_AF=0.0908;AFR_AF=0.003;EUR_AF=0.1292;SAS_AF=0.089;AA=A|||;VT=SNP
3	36429484	rs2361037	T	C	100	PASS	AC=864;AF=0.172524;AN=5008;NS=2504;DP=19286;EAS_AF=0.1994;AMR_AF=0.2594;AFR_AF=0.0318;EUR_AF=0.2435;SAS_AF=0.2004;AA=C|||;VT=SNP
3	36429523	rs62245724	C	A	100	PASS	AC=353;AF=0.0704872;AN=5008;NS=2504;DP=18622;EAS_AF=0.0099;AMR_AF=0.0648;AFR_AF=0.0976;EUR_AF=0.0656;SAS_AF=0.1053;AA=C|||;VT=SNP
3	36429544	rs62245725	G	C	100	PASS	AC=353;AF=0.0704872;AN=5008;NS=2504;DP=18405;EAS_AF=0.0099;AMR_AF=0.0648;AFR_AF=0.0976;EUR_AF=0.0656;SAS_AF=0.1053;AA=G|||;VT=SNP
3	36429578	rs2361038	T	C	100	PASS	AC=866;AF=0.172923;AN=5008;NS=2504;DP=17593;EAS_AF=0.1994;AMR_AF=0.2608;AFR_AF=0.0325;EUR_AF=0.2435;SAS_AF=0.2004;AA=C|||;VT=SNP
3	36429620	rs2361039	C	T	100	PASS	AC=796;AF=0.158946;AN=5008;NS=2504;DP=17180;EAS_AF=0.1994;AMR_AF=0.2536;AFR_AF=0.0129;EUR_AF=0.2157;SAS_AF=0.1892;AA=C|||;VT=SNP
3	36429696	rs17034994	A	G	100	PASS	AC=706;AF=0.140974;AN=5008;NS=2504;DP=16110;EAS_AF=0.2321;AMR_AF=0.0706;AFR_AF=0.1505;EUR_AF=0.0895;SAS_AF=0.137;AA=A|||;VT=SNP
3	36431080	rs17034995	C	T	100	PASS	AC=864;AF=0.172524;AN=5008;NS=2504;DP=16451;EAS_AF=0.1994;AMR_AF=0.2594;AFR_AF=0.0318;EUR_AF=0.2435;SAS_AF=0.2004;AA=C|||;VT=SNP
3	36431129	rs28495659	T	A	100	PASS	AC=1408;AF=0.28115;AN=5008;NS=2504;DP=15476;EAS_AF=0.2421;AMR_AF=0.1484;AFR_AF=0.503;EUR_AF=0.1571;SAS_AF=0.2434;AA=T|||;VT=SNP
3	36431451	rs115748059	C	G	100	PASS	AC=20;AF=0.00399361;AN=5008;NS=2504;DP=18763;EAS_AF=0;AMR_AF=0.0029;AFR_AF=0.0008;EUR_AF=0.0159;SAS_AF=0.001;AA=C|||;VT=SNP
3	36431713	rs146257290	C	A	100	PASS	AC=10;AF=0.00199681;AN=5008;NS=2504;DP=16611;EAS_AF=0;AMR_AF=0.0058;AFR_AF=0;EUR_AF=0.006;SAS_AF=0;AA=C|||;VT=SNP
3	36432081	rs4505641	C	T	100	PASS	AC=3102;AF=0.619409;AN=5008;NS=2504;DP=13492;EAS_AF=0.4524;AMR_AF=0.5548;AFR_AF=0.8775;EUR_AF=0.5417;SAS_AF=0.5685;AA=T|||;VT=SNP
3	36432613	rs17186340	C	T	100	PASS	AC=276;AF=0.0551118;AN=5008;NS=2504;DP=18134;EAS_AF=0.0149;AMR_AF=0.0418;AFR_AF=0.062;EUR_AF=0.0795;SAS_AF=0.0716;AA=c|||;VT=SNP
3	36432890	rs17034997	A	G	100	PASS	AC=796;AF=0.158946;AN=5008;NS=2504;DP=19506;EAS_AF=0.1994;AMR_AF=0.2536;AFR_AF=0.0129;EUR_AF=0.2157;SAS_AF=0.1892;AA=A|||;VT=SNP
3	36433186	rs76699580	G	A	100	PASS	AC=796;AF=0.158946;AN=5008;NS=2504;DP=19153;EAS_AF=0.1994;AMR_AF=0.2536;AFR_AF=0.0129;EUR_AF=0.2157;SAS_AF=0.1892;AA=g|||;VT=SNP
3	36433205	rs58303436	A	G	100	PASS	AC=864;AF=0.172524;AN=5008;NS=2504;DP=18720;EAS_AF=0.1994;AMR_AF=0.2594;AFR_AF=0.0318;EUR_AF=0.2435;SAS_AF=0.2004;AA=g|||;VT=SNP
3	36434155	rs12636967	G	A	100	PASS	AC=866;AF=0.172923;AN=5008;NS=2504;DP=14016;EAS_AF=0.2004;AMR_AF=0.2594;AFR_AF=0.0325;EUR_AF=0.2435;SAS_AF=0.2004;AA=G|||;VT=SNP
3	36434214	rs12631541	A	G	100	PASS	AC=864;AF=0.172524;AN=5008;NS=2504;DP=15671;EAS_AF=0.1994;AMR_AF=0.2579;AFR_AF=0.0325;EUR_AF=0.2435;SAS_AF=0.2004;AA=G|||;VT=SNP
3	36434950	rs114226791	G	A	100	PASS	AC=64;AF=0.0127796;AN=5008;NS=2504;DP=22310;EAS_AF=0;AMR_AF=0.0202;AFR_AF=0.0008;EUR_AF=0.0328;SAS_AF=0.0164;AA=G|||;VT=SNP
3	36435194	rs114885120	T	C	100	PASS	AC=53;AF=0.0105831;AN=5008;NS=2504;DP=18711;EAS_AF=0.001;AMR_AF=0.013;AFR_AF=0;EUR_AF=0.0159;SAS_AF=0.0276;AA=T|||;VT=SNP
3	36435497	rs4678870	T	C	100	PASS	AC=2282;AF=0.455671;AN=5008;NS=2504;DP=17438;EAS_AF=0.4435;AMR_AF=0.4092;AFR_AF=0.5424;EUR_AF=0.4016;SAS_AF=0.4397;AA=c|||;VT=SNP
3	36435648	rs116354578	C	T	100	PASS	AC=27;AF=0.00539137;AN=5008;NS=2504;DP=17917;EAS_AF=0;AMR_AF=0.0187;AFR_AF=0;EUR_AF=0.0139;SAS_AF=0;AA=c|||;VT=SNP
3	36435722	rs73054131	C	T	100	PASS	AC=95;AF=0.0189696;AN=5008;NS=2504;DP=17703;EAS_AF=0.0278;AMR_AF=0.0058;AFR_AF=0.0189;EUR_AF=0.0278;SAS_AF=0.0102;AA=T|||;VT=SNP
3	36437075	rs2885139	G	C	100	PASS	AC=2177;AF=0.434704;AN=5008;NS=2504;DP=20320;EAS_AF=0.4167;AMR_AF=0.402;AFR_AF=0.5159;EUR_AF=0.3738;SAS_AF=0.4294;AA=G|||;VT=SNP
3	36437354	rs62245726	C	T	100	PASS	AC=20;AF=0.00399361;AN=5008;NS=2504;DP=18479;EAS_AF=0.002;AMR_AF=0.0029;AFR_AF=0.0015;EUR_AF=0.0129;SAS_AF=0.001;AA=C|||;VT=SNP
3	36437442	rs73054132	G	T	100	PASS	AC=95;AF=0.0189696;AN=5008;NS=2504;DP=16804;EAS_AF=0.0278;AMR_AF=0.0058;AFR_AF=0.0189;EUR_AF=0.0278;SAS_AF=0.0102;AA=G|||;VT=SNP
3	36438119	rs55700993	T	A	100	PASS	AC=95;AF=0.0189696;AN=5008;NS=2504;DP=15584;EAS_AF=0.0278;AMR_AF=0.0058;AFR_AF=0.0189;EUR_AF=0.0278;SAS_AF=0.0102;AA=T|||;VT=SNP
3	36438212	rs75736780	C	T	100	PASS	AC=270;AF=0.0539137;AN=5008;NS=2504;DP=18835;EAS_AF=0;AMR_AF=0.0836;AFR_AF=0.0098;EUR_AF=0.166;SAS_AF=0.0327;AA=C|||;VT=SNP
3	36438267	rs58766368	C	T	100	PASS	AC=95;AF=0.0189696;AN=5008;NS=2504;DP=19167;EAS_AF=0.0278;AMR_AF=0.0058;AFR_AF=0.0189;EUR_AF=0.0278;SAS_AF=0.0102;AA=T|||;VT=SNP
3	36438284	rs73054134	T	C	100	PASS	AC=95;AF=0.0189696;AN=5008;NS=2504;DP=18829;EAS_AF=0.0278;AMR_AF=0.0058;AFR_AF=0.0189;EUR_AF=0.0278;SAS_AF=0.0102;AA=T|||;VT=SNP
3	36438687	rs17035006	T	A	100	PASS	AC=2275;AF=0.454273;AN=5008;NS=2504;DP=17582;EAS_AF=0.4435;AMR_AF=0.4078;AFR_AF=0.5348;EUR_AF=0.4026;SAS_AF=0.4427;AA=A|||;VT=SNP
3	36439005	rs7626345	T	C	100	PASS	AC=95;AF=0.0189696;AN=5008;NS=2504;DP=18222;EAS_AF=0.0278;AMR_AF=0.0058;AFR_AF=0.0189;EUR_AF=0.0278;SAS_AF=0.0102;AA=C|||;VT=SNP
3	36439076	rs7614774	C	T	100	PASS	AC=95;AF=0.0189696;AN=5008;NS=2504;DP=17035;EAS_AF=0.0278;AMR_AF=0.0058;AFR_AF=0.0189;EUR_AF=0.0278;SAS_AF=0.0102;AA=T|||;VT=SNP
3	36439111	rs7614787	C	T	100	PASS	AC=95;AF=0.0189696;AN=5008;NS=2504;DP=16202;EAS_AF=0.0278;AMR_AF=0.0058;AFR_AF=0.0189;EUR_AF=0.0278;SAS_AF=0.0102;AA=C|||;VT=SNP
3	36439116	rs7626457	T	C	100	PASS	AC=95;AF=0.0189696;AN=5008;NS=2504;DP=16244;EAS_AF=0.0278;AMR_AF=0.0058;AFR_AF=0.0189;EUR_AF=0.0278;SAS_AF=0.0102;AA=t|||;VT=SNP
3	36439485	rs7617418	G	T	100	PASS	AC=95;AF=0.0189696;AN=5008;NS=2504;DP=16975;EAS_AF=0.0278;AMR_AF=0.0058;AFR_AF=0.0189;EUR_AF=0.0278;SAS_AF=0.0102;AA=G|||;VT=SNP
3	36439621	rs7617520	G	A	100	PASS	AC=96;AF=0.0191693;AN=5008;NS=2504;DP=15070;EAS_AF=0.0278;AMR_AF=0.0058;AFR_AF=0.0197;EUR_AF=0.0278;SAS_AF=0.0102;AA=A|||;VT=SNP
3	36440213	rs66770166	A	G	100	PASS	AC=95;AF=0.0189696;AN=5008;NS=2504;DP=19741;EAS_AF=0.0278;AMR_AF=0.0058;AFR_AF=0.0189;EUR_AF=0.0278;SAS_AF=0.0102;AA=A|||;VT=SNP
3	36440307	rs73054148	G	C	100	PASS	AC=95;AF=0.0189696;AN=5008;NS=2504;DP=18880;EAS_AF=0.0278;AMR_AF=0.0058;AFR_AF=0.0189;EUR_AF=0.0278;SAS_AF=0.0102;AA=G|||;VT=SNP
3	36440492	rs73054150	G	A	100	PASS	AC=95;AF=0.0189696;AN=5008;NS=2504;DP=20088;EAS_AF=0.0278;AMR_AF=0.0058;AFR_AF=0.0189;EUR_AF=0.0278;SAS_AF=0.0102;AA=G|||;VT=SNP
3	36440519	rs73054152	A	T	100	PASS	AC=95;AF=0.0189696;AN=5008;NS=2504;DP=20412;EAS_AF=0.0278;AMR_AF=0.0058;AFR_AF=0.0189;EUR_AF=0.0278;SAS_AF=0.0102;AA=A|||;VT=SNP
3	36440897	rs17035012	T	C	100	PASS	AC=703;AF=0.140375;AN=5008;NS=2504;DP=19959;EAS_AF=0.2321;AMR_AF=0.072;AFR_AF=0.1475;EUR_AF=0.0895;SAS_AF=0.137;AA=T|||;VT=SNP
3	36440919	rs73054157	A	G	100	PASS	AC=95;AF=0.0189696;AN=5008;NS=2504;DP=19917;EAS_AF=0.0278;AMR_AF=0.0058;AFR_AF=0.0189;EUR_AF=0.0278;SAS_AF=0.0102;AA=G|||;VT=SNP
3	36440945	rs17035015	T	C	100	PASS	AC=949;AF=0.189497;AN=5008;NS=2504;DP=18930;EAS_AF=0.1736;AMR_AF=0.255;AFR_AF=0.143;EUR_AF=0.2187;SAS_AF=0.1922;AA=T|||;VT=SNP
3	36440994	rs73054160	T	C	100	PASS	AC=48;AF=0.00958466;AN=5008;NS=2504;DP=18294;EAS_AF=0;AMR_AF=0.0043;AFR_AF=0.0038;EUR_AF=0.0268;SAS_AF=0.0133;AA=T|||;VT=SNP
3	36441118	rs73054163	C	T	100	PASS	AC=95;AF=0.0189696;AN=5008;NS=2504;DP=17541;EAS_AF=0.0278;AMR_AF=0.0058;AFR_AF=0.0189;EUR_AF=0.0278;SAS_AF=0.0102;AA=T|||;VT=SNP
3	36441407	rs73054165	G	T	100	PASS	AC=95;AF=0.0189696;AN=5008;NS=2504;DP=18056;EAS_AF=0.0278;AMR_AF=0.0058;AFR_AF=0.0189;EUR_AF=0.0278;SAS_AF=0.0102;AA=T|||;VT=SNP
3	36441628	rs73054167	G	A	100	PASS	AC=95;AF=0.0189696;AN=5008;NS=2504;DP=18484;EAS_AF=0.0278;AMR_AF=0.0058;AFR_AF=0.0189;EUR_AF=0.0278;SAS_AF=0.0102;AA=A|||;VT=SNP
3	36441736	rs79287010	T	A	100	PASS	AC=958;AF=0.191294;AN=5008;NS=2504;DP=18157;EAS_AF=0.1736;AMR_AF=0.2565;AFR_AF=0.1498;EUR_AF=0.2177;SAS_AF=0.1922;AA=T|||;VT=SNP
3	36441859	rs7623911	C	T	100	PASS	AC=959;AF=0.191494;AN=5008;NS=2504;DP=20681;EAS_AF=0.1736;AMR_AF=0.2565;AFR_AF=0.1498;EUR_AF=0.2177;SAS_AF=0.1933;AA=C|||;VT=SNP
3	36442002	rs73054169	T	C	100	PASS	AC=95;AF=0.0189696;AN=5008;NS=2504;DP=20660;EAS_AF=0.0278;AMR_AF=0.0058;AFR_AF=0.0189;EUR_AF=0.0278;SAS_AF=0.0102;AA=C|||;VT=SNP
3	36442209	rs73056089	C	A	100	PASS	AC=95;AF=0.0189696;AN=5008;NS=2504;DP=20821;EAS_AF=0.0278;AMR_AF=0.0058;AFR_AF=0.0189;EUR_AF=0.0278;SAS_AF=0.0102;AA=C|||;VT=SNP
3	36442321	rs73056091	G	A	100	PASS	AC=109;AF=0.0217652;AN=5008;NS=2504;DP=21951;EAS_AF=0.0278;AMR_AF=0.0072;AFR_AF=0.0287;EUR_AF=0.0278;SAS_AF=0.0102;AA=A|||;VT=SNP
3	36442353	rs73056094	T	C	100	PASS	AC=95;AF=0.0189696;AN=5008;NS=2504;DP=21628;EAS_AF=0.0278;AMR_AF=0.0058;AFR_AF=0.0189;EUR_AF=0.0278;SAS_AF=0.0102;AA=T|||;VT=SNP
3	36442370	rs73056097	T	C	100	PASS	AC=294;AF=0.0587061;AN=5008;NS=2504;DP=21496;EAS_AF=0.0308;AMR_AF=0.0418;AFR_AF=0.0628;EUR_AF=0.0795;SAS_AF=0.0726;AA=T|||;VT=SNP
3	36442628	rs73056100	A	G	100	PASS	AC=44;AF=0.00878594;AN=5008;NS=2504;DP=20429;EAS_AF=0;AMR_AF=0.0043;AFR_AF=0.003;EUR_AF=0.0268;SAS_AF=0.0102;AA=A|||;VT=SNP
3	36442766	rs73056102	T	C	100	PASS	AC=95;AF=0.0189696;AN=5008;NS=2504;DP=20249;EAS_AF=0.0278;AMR_AF=0.0058;AFR_AF=0.0189;EUR_AF=0.0278;SAS_AF=0.0102;AA=T|||;VT=SNP
3	36442842	rs17035024	A	G	100	PASS	AC=960;AF=0.191693;AN=5008;NS=2504;DP=20417;EAS_AF=0.1736;AMR_AF=0.2579;AFR_AF=0.1505;EUR_AF=0.2177;SAS_AF=0.1922;AA=A|||;VT=SNP
3	36442933	rs73057904	C	G	100	PASS	AC=95;AF=0.0189696;AN=5008;NS=2504;DP=19952;EAS_AF=0.0278;AMR_AF=0.0058;AFR_AF=0.0189;EUR_AF=0.0278;SAS_AF=0.0102;AA=G|||;VT=SNP
3	36443001	rs77053179	C	G	100	PASS	AC=82;AF=0.0163738;AN=5008;NS=2504;DP=16757;EAS_AF=0.0099;AMR_AF=0.0072;AFR_AF=0.0113;EUR_AF=0.0119;SAS_AF=0.0409;AA=C|||;VT=SNP
3	36443104	rs73057906	T	G	100	PASS	AC=44;AF=0.00878594;AN=5008;NS=2504;DP=17269;EAS_AF=0;AMR_AF=0.0043;AFR_AF=0.003;EUR_AF=0.0268;SAS_AF=0.0102;AA=T|||;VT=SNP
3	36443186	rs73828877	C	G	100	PASS	AC=1055;AF=0.210663;AN=5008;NS=2504;DP=20555;EAS_AF=0.2014;AMR_AF=0.2637;AFR_AF=0.1694;EUR_AF=0.2455;SAS_AF=0.2025;AA=G|||;VT=SNP
3	36443239	rs73828878	A	T	100	PASS	AC=1000;AF=0.199681;AN=5008;NS=2504;DP=20962;EAS_AF=0.2014;AMR_AF=0.2594;AFR_AF=0.1604;EUR_AF=0.2167;SAS_AF=0.1912;AA=T|||;VT=SNP
3	36443837	rs7630199	G	A	100	PASS	AC=95;AF=0.0189696;AN=5008;NS=2504;DP=19856;EAS_AF=0.0278;AMR_AF=0.0058;AFR_AF=0.0189;EUR_AF=0.0278;SAS_AF=0.0102;AA=G|||;VT=SNP
3	36443899	rs7630285	G	A	100	PASS	AC=96;AF=0.0191693;AN=5008;NS=2504;DP=18671;EAS_AF=0.0278;AMR_AF=0.0072;AFR_AF=0.0189;EUR_AF=0.0278;SAS_AF=0.0102;AA=A|||;VT=SNP
3	36444363	rs73057913	A	G	100	PASS	AC=95;AF=0.0189696;AN=5008;NS=2504;DP=17874;EAS_AF=0.0278;AMR_AF=0.0058;AFR_AF=0.0189;EUR_AF=0.0278;SAS_AF=0.0102;AA=a|||;VT=SNP
3	36444416	rs73828881	A	C	100	PASS	AC=95;AF=0.0189696;AN=5008;NS=2504;DP=17996;EAS_AF=0.0278;AMR_AF=0.0058;AFR_AF=0.0189;EUR_AF=0.0278;SAS_AF=0.0102;AA=C|||;VT=SNP
3	36444421	rs76434112	C	T	100	PASS	AC=44;AF=0.00878594;AN=5008;NS=2504;DP=18073;EAS_AF=0;AMR_AF=0.0043;AFR_AF=0.003;EUR_AF=0.0268;SAS_AF=0.0102;AA=C|||;VT=SNP
3	36445151	rs73057915	T	C	100	PASS	AC=95;AF=0.0189696;AN=5008;NS=2504;DP=15360;EAS_AF=0.0278;AMR_AF=0.0058;AFR_AF=0.0189;EUR_AF=0.0278;SAS_AF=0.0102;AA=C|||;VT=SNP
3	36445923	rs73057917	T	C	100	PASS	AC=95;AF=0.0189696;AN=5008;NS=2504;DP=18665;EAS_AF=0.0278;AMR_AF=0.0058;AFR_AF=0.0189;EUR_AF=0.0278;SAS_AF=0.0102;AA=C|||;VT=SNP
3	36445983	rs73057919	C	T	100	PASS	AC=95;AF=0.0189696;AN=5008;NS=2504;DP=17324;EAS_AF=0.0278;AMR_AF=0.0058;AFR_AF=0.0189;EUR_AF=0.0278;SAS_AF=0.0102;AA=T|||;VT=SNP
3	36446303	rs62245727	T	A	100	PASS	AC=346;AF=0.0690895;AN=5008;NS=2504;DP=12922;EAS_AF=0.0099;AMR_AF=0.0663;AFR_AF=0.1067;EUR_AF=0.0666;SAS_AF=0.0838;AA=T|||;VT=SNP
3	36446318	rs7636993	G	A	100	PASS	AC=218;AF=0.0435304;AN=5008;NS=2504;DP=12903;EAS_AF=0;AMR_AF=0.0663;AFR_AF=0.0083;EUR_AF=0.1332;SAS_AF=0.0276;AA=G|||;VT=SNP
3	36446348	rs73057925	A	G	100	PASS	AC=44;AF=0.00878594;AN=5008;NS=2504;DP=12332;EAS_AF=0;AMR_AF=0.0043;AFR_AF=0.003;EUR_AF=0.0268;SAS_AF=0.0102;AA=A|||;VT=SNP
3	36446532	rs73057929	G	A	100	PASS	AC=95;AF=0.0189696;AN=5008;NS=2504;DP=15498;EAS_AF=0.0278;AMR_AF=0.0058;AFR_AF=0.0189;EUR_AF=0.0278;SAS_AF=0.0102;AA=A|||;VT=SNP
3	36446618	rs73057931	G	A	100	PASS	AC=95;AF=0.0189696;AN=5008;NS=2504;DP=16301;EAS_AF=0.0278;AMR_AF=0.0058;AFR_AF=0.0189;EUR_AF=0.0278;SAS_AF=0.0102;AA=G|||;VT=SNP
3	36446825	rs73057933	C	T	100	PASS	AC=95;AF=0.0189696;AN=5008;NS=2504;DP=20873;EAS_AF=0.0278;AMR_AF=0.0058;AFR_AF=0.0189;EUR_AF=0.0278;SAS_AF=0.0102;AA=T|||;VT=SNP
3	36446905	rs73057936	G	C	100	PASS	AC=95;AF=0.0189696;AN=5008;NS=2504;DP=20798;EAS_AF=0.0278;AMR_AF=0.0058;AFR_AF=0.0189;EUR_AF=0.0278;SAS_AF=0.0102;AA=C|||;VT=SNP
3	36447269	rs58076541	G	A	100	PASS	AC=95;AF=0.0189696;AN=5008;NS=2504;DP=20883;EAS_AF=0.0278;AMR_AF=0.0058;AFR_AF=0.0189;EUR_AF=0.0278;SAS_AF=0.0102;AA=G|||;VT=SNP
3	36447310	rs57263589	C	T	100	PASS	AC=95;AF=0.0189696;AN=5008;NS=2504;DP=20970;EAS_AF=0.0278;AMR_AF=0.0058;AFR_AF=0.0189;EUR_AF=0.0278;SAS_AF=0.0102;AA=C|||;VT=SNP
3	36447356	rs61527575	C	A	100	PASS	AC=95;AF=0.0189696;AN=5008;NS=2504;DP=19774;EAS_AF=0.0278;AMR_AF=0.0058;AFR_AF=0.0189;EUR_AF=0.0278;SAS_AF=0.0102;AA=C|||;VT=SNP
3	36447546	rs56981041	G	C	100	PASS	AC=95;AF=0.0189696;AN=5008;NS=2504;DP=21710;EAS_AF=0.0278;AMR_AF=0.0058;AFR_AF=0.0189;EUR_AF=0.0278;SAS_AF=0.0102;AA=C|||;VT=SNP
3	36447691	rs7625902	C	T	100	PASS	AC=389;AF=0.0776757;AN=5008;NS=2504;DP=20460;EAS_AF=0.0099;AMR_AF=0.0677;AFR_AF=0.1399;EUR_AF=0.0646;SAS_AF=0.0838;AA=C|||;VT=SNP
3	36447754	rs73057943	C	G	100	PASS	AC=381;AF=0.0760783;AN=5008;NS=2504;DP=21414;EAS_AF=0.0149;AMR_AF=0.0533;AFR_AF=0.1324;EUR_AF=0.0835;SAS_AF=0.0716;AA=C|||;VT=SNP
3	36447804	rs59642579	A	G	100	PASS	AC=95;AF=0.0189696;AN=5008;NS=2504;DP=22361;EAS_AF=0.0278;AMR_AF=0.0058;AFR_AF=0.0189;EUR_AF=0.0278;SAS_AF=0.0102;AA=G|||;VT=SNP
3	36447838	rs73059904	T	A	100	PASS	AC=95;AF=0.0189696;AN=5008;NS=2504;DP=22433;EAS_AF=0.0278;AMR_AF=0.0058;AFR_AF=0.0189;EUR_AF=0.0278;SAS_AF=0.0102;AA=A|||;VT=SNP
3	36447986	rs73059908	C	T	100	PASS	AC=44;AF=0.00878594;AN=5008;NS=2504;DP=22015;EAS_AF=0;AMR_AF=0.0043;AFR_AF=0.003;EUR_AF=0.0268;SAS_AF=0.0102;AA=C|||;VT=SNP
3	36448408	rs73059910	G	A	100	PASS	AC=96;AF=0.0191693;AN=5008;NS=2504;DP=21381;EAS_AF=0.0278;AMR_AF=0.0058;AFR_AF=0.0197;EUR_AF=0.0278;SAS_AF=0.0102;AA=G|||;VT=SNP
3	36448506	rs73059911	G	A	100	PASS	AC=98;AF=0.0195687;AN=5008;NS=2504;DP=20648;EAS_AF=0.0278;AMR_AF=0.0058;AFR_AF=0.0212;EUR_AF=0.0278;SAS_AF=0.0102;AA=G|||;VT=SNP
3	36449140	rs73059913	C	T	100	PASS	AC=95;AF=0.0189696;AN=5008;NS=2504;DP=21170;EAS_AF=0.0278;AMR_AF=0.0058;AFR_AF=0.0189;EUR_AF=0.0278;SAS_AF=0.0102;AA=T|||;VT=SNP
3	36449306	rs73059916	T	G	100	PASS	AC=95;AF=0.0189696;AN=5008;NS=2504;DP=21498;EAS_AF=0.0278;AMR_AF=0.0058;AFR_AF=0.0189;EUR_AF=0.0278;SAS_AF=0.0102;AA=G|||;VT=SNP
3	36449725	rs55994224	C	T	100	PASS	AC=686;AF=0.136981;AN=5008;NS=2504;DP=23150;EAS_AF=0.2292;AMR_AF=0.072;AFR_AF=0.1467;EUR_AF=0.0885;SAS_AF=0.1247;AA=C|||;VT=SNP
3	36449790	rs73059918	C	T	100	PASS	AC=95;AF=0.0189696;AN=5008;NS=2504;DP=20745;EAS_AF=0.0278;AMR_AF=0.0058;AFR_AF=0.0189;EUR_AF=0.0278;SAS_AF=0.0102;AA=C|||;VT=SNP
3	36450172	rs73059919	C	A	100	PASS	AC=95;AF=0.0189696;AN=5008;NS=2504;DP=21975;EAS_AF=0.0278;AMR_AF=0.0058;AFR_AF=0.0189;EUR_AF=0.0278;SAS_AF=0.0102;AA=C|||;VT=SNP
3	36450379	rs728082	G	A	100	PASS	AC=1977;AF=0.394768;AN=5008;NS=2504;DP=21590;EAS_AF=0.4296;AMR_AF=0.3573;AFR_AF=0.4576;EUR_AF=0.3499;SAS_AF=0.3466;AA=A|||;VT=SNP
3	36450532	rs73059920	C	T	100	PASS	AC=95;AF=0.0189696;AN=5008;NS=2504;DP=21415;EAS_AF=0.0278;AMR_AF=0.0058;AFR_AF=0.0189;EUR_AF=0.0278;SAS_AF=0.0102;AA=T|||;VT=SNP
3	36450575	rs73059922	A	T	100	PASS	AC=95;AF=0.0189696;AN=5008;NS=2504;DP=21768;EAS_AF=0.0278;AMR_AF=0.0058;AFR_AF=0.0189;EUR_AF=0.0278;SAS_AF=0.0102;AA=T|||;VT=SNP
3	36450673	rs73059923	T	C	100	PASS	AC=95;AF=0.0189696;AN=5008;NS=2504;DP=20406;EAS_AF=0.0278;AMR_AF=0.0058;AFR_AF=0.0189;EUR_AF=0.0278;SAS_AF=0.0102;AA=T|||;VT=SNP
3	36450744	rs73059924	G	T	100	PASS	AC=95;AF=0.0189696;AN=5008;NS=2504;DP=20768;EAS_AF=0.0278;AMR_AF=0.0058;AFR_AF=0.0189;EUR_AF=0.0278;SAS_AF=0.0102;AA=G|||;VT=SNP
3	36450850	rs73059925	G	A	100	PASS	AC=95;AF=0.0189696;AN=5008;NS=2504;DP=21791;EAS_AF=0.0278;AMR_AF=0.0058;AFR_AF=0.0189;EUR_AF=0.0278;SAS_AF=0.0102;AA=G|||;VT=SNP
3	36450946	rs73059928	T	G	100	PASS	AC=95;AF=0.0189696;AN=5008;NS=2504;DP=21640;EAS_AF=0.0278;AMR_AF=0.0058;AFR_AF=0.0189;EUR_AF=0.0278;SAS_AF=0.0102;AA=T|||;VT=SNP
3	36451420	rs73059929	C	A	100	PASS	AC=44;AF=0.00878594;AN=5008;NS=2504;DP=19779;EAS_AF=0;AMR_AF=0.0043;AFR_AF=0.003;EUR_AF=0.0268;SAS_AF=0.0102;AA=C|||;VT=SNP
3	36451853	rs34579659	G	A	100	PASS	AC=408;AF=0.0814696;AN=5008;NS=2504;DP=19445;EAS_AF=0.001;AMR_AF=0.1037;AFR_AF=0.0726;EUR_AF=0.1302;SAS_AF=0.1104;AA=G|||;VT=SNP
3	36451953	rs138607300	T	C	100	PASS	AC=53;AF=0.0105831;AN=5008;NS=2504;DP=17328;EAS_AF=0;AMR_AF=0.0173;AFR_AF=0.0015;EUR_AF=0.0358;SAS_AF=0.0031;AA=T|||;VT=SNP
3	36451990	rs9828927	G	A	100	PASS	AC=495;AF=0.0988419;AN=5008;NS=2504;DP=18188;EAS_AF=0.0099;AMR_AF=0.0735;AFR_AF=0.2156;EUR_AF=0.0666;SAS_AF=0.0838;AA=G|||;VT=SNP
3	36452068	rs73830307	A	G	100	PASS	AC=95;AF=0.0189696;AN=5008;NS=2504;DP=20164;EAS_AF=0.0278;AMR_AF=0.0058;AFR_AF=0.0189;EUR_AF=0.0278;SAS_AF=0.0102;AA=G|||;VT=SNP
3	36452143	rs73059938	A	G	100	PASS	AC=95;AF=0.0189696;AN=5008;NS=2504;DP=20717;EAS_AF=0.0278;AMR_AF=0.0058;AFR_AF=0.0189;EUR_AF=0.0278;SAS_AF=0.0102;AA=G|||;VT=SNP
3	36452316	rs73059940	A	G	100	PASS	AC=95;AF=0.0189696;AN=5008;NS=2504;DP=20091;EAS_AF=0.0278;AMR_AF=0.0058;AFR_AF=0.0189;EUR_AF=0.0278;SAS_AF=0.0102;AA=A|||;VT=SNP
3	36452358	rs73059944	T	C	100	PASS	AC=95;AF=0.0189696;AN=5008;NS=2504;DP=20118;EAS_AF=0.0278;AMR_AF=0.0058;AFR_AF=0.0189;EUR_AF=0.0278;SAS_AF=0.0102;AA=T|||;VT=SNP
3	36452403	rs73059946	C	G	100	PASS	AC=95;AF=0.0189696;AN=5008;NS=2504;DP=20166;EAS_AF=0.0278;AMR_AF=0.0058;AFR_AF=0.0189;EUR_AF=0.0278;SAS_AF=0.0102;AA=G|||;VT=SNP
3	36452423	rs73830313	T	C	100	PASS	AC=95;AF=0.0189696;AN=5008;NS=2504;DP=19680;EAS_AF=0.0278;AMR_AF=0.0058;AFR_AF=0.0189;EUR_AF=0.0278;SAS_AF=0.0102;AA=T|||;VT=SNP
3	36452424	rs73830314	A	C	100	PASS	AC=95;AF=0.0189696;AN=5008;NS=2504;DP=19687;EAS_AF=0.0278;AMR_AF=0.0058;AFR_AF=0.0189;EUR_AF=0.0278;SAS_AF=0.0102;AA=A|||;VT=SNP
3	36452538	rs73059948	C	G	100	PASS	AC=95;AF=0.0189696;AN=5008;NS=2504;DP=20118;EAS_AF=0.0278;AMR_AF=0.0058;AFR_AF=0.0189;EUR_AF=0.0278;SAS_AF=0.0102;AA=C|||;VT=SNP
3	36453013	rs73830316	G	A	100	PASS	AC=95;AF=0.0189696;AN=5008;NS=2504;DP=21273;EAS_AF=0.0278;AMR_AF=0.0058;AFR_AF=0.0189;EUR_AF=0.0278;SAS_AF=0.0102;AA=A|||;VT=SNP
3	36453501	rs57881392	T	G	100	PASS	AC=95;AF=0.0189696;AN=5008;NS=2504;DP=20705;EAS_AF=0.0278;AMR_AF=0.0058;AFR_AF=0.0189;EUR_AF=0.0278;SAS_AF=0.0102;AA=T|||;VT=SNP
3	36454007	rs2885140	C	T	100	PASS	AC=1072;AF=0.214058;AN=5008;NS=2504;DP=18236;EAS_AF=0.2014;AMR_AF=0.2637;AFR_AF=0.1694;EUR_AF=0.2575;SAS_AF=0.2076;AA=T|||;VT=SNP
3	36454028	rs112276170	T	C	100	PASS	AC=53;AF=0.0105831;AN=5008;NS=2504;DP=17787;EAS_AF=0;AMR_AF=0.0245;AFR_AF=0.0008;EUR_AF=0.0268;SAS_AF=0.0082;AA=T|||;VT=SNP
3	36454134	rs57768002	C	T	100	PASS	AC=95;AF=0.0189696;AN=5008;NS=2504;DP=17658;EAS_AF=0.0278;AMR_AF=0.0058;AFR_AF=0.0189;EUR_AF=0.0278;SAS_AF=0.0102;AA=C|||;VT=SNP
3	36454278	rs58177147	C	T	100	PASS	AC=96;AF=0.0191693;AN=5008;NS=2504;DP=18995;EAS_AF=0.0278;AMR_AF=0.0058;AFR_AF=0.0189;EUR_AF=0.0278;SAS_AF=0.0112;AA=T|||;VT=SNP
3	36454659	rs56064504	C	G	100	PASS	AC=95;AF=0.0189696;AN=5008;NS=2504;DP=21015;EAS_AF=0.0278;AMR_AF=0.0058;AFR_AF=0.0189;EUR_AF=0.0278;SAS_AF=0.0102;AA=G|||;VT=SNP
3	36454680	rs56199134	G	C	100	PASS	AC=95;AF=0.0189696;AN=5008;NS=2504;DP=20862;EAS_AF=0;AMR_AF=0.0403;AFR_AF=0.0008;EUR_AF=0.0358;SAS_AF=0.0307;AA=G|||;VT=SNP
3	36454812	rs56384636	T	C	100	PASS	AC=707;AF=0.141174;AN=5008;NS=2504;DP=20945;EAS_AF=0.2312;AMR_AF=0.072;AFR_AF=0.1513;EUR_AF=0.0905;SAS_AF=0.136;AA=T|||;VT=SNP
3	36455084	rs55812122	G	A	100	PASS	AC=275;AF=0.0549121;AN=5008;NS=2504;DP=21007;EAS_AF=0.0149;AMR_AF=0.0418;AFR_AF=0.062;EUR_AF=0.0785;SAS_AF=0.0716;AA=G|||;VT=SNP
3	36455877	rs142989141	T	G	100	PASS	AC=356;AF=0.0710863;AN=5008;NS=2504;DP=20354;EAS_AF=0.0099;AMR_AF=0.0663;AFR_AF=0.1142;EUR_AF=0.0666;SAS_AF=0.0838;AA=T|||;VT=SNP
3	36455892	rs147647783	A	C	100	PASS	AC=95;AF=0.0189696;AN=5008;NS=2504;DP=20404;EAS_AF=0.0278;AMR_AF=0.0058;AFR_AF=0.0189;EUR_AF=0.0278;SAS_AF=0.0102;AA=C|||;VT=SNP
3	36455954	rs142151557	C	T	100	PASS	AC=95;AF=0.0189696;AN=5008;NS=2504;DP=20405;EAS_AF=0.0278;AMR_AF=0.0058;AFR_AF=0.0189;EUR_AF=0.0278;SAS_AF=0.0102;AA=C|||;VT=SNP
3	36456011	rs146007987	G	A	100	PASS	AC=44;AF=0.00878594;AN=5008;NS=2504;DP=20360;EAS_AF=0;AMR_AF=0.0043;AFR_AF=0.003;EUR_AF=0.0268;SAS_AF=0.0102;AA=G|||;VT=SNP
3	36456101	rs148860441	G	A	100	PASS	AC=95;AF=0.0189696;AN=5008;NS=2504;DP=19951;EAS_AF=0.0278;AMR_AF=0.0058;AFR_AF=0.0189;EUR_AF=0.0278;SAS_AF=0.0102;AA=G|||;VT=SNP
3	36456128	rs143501920	C	A	100	PASS	AC=95;AF=0.0189696;AN=5008;NS=2504;DP=19869;EAS_AF=0.0278;AMR_AF=0.0058;AFR_AF=0.0189;EUR_AF=0.0278;SAS_AF=0.0102;AA=c|||;VT=SNP
3	36456143	rs147265486	G	A	100	PASS	AC=99;AF=0.0197684;AN=5008;NS=2504;DP=20157;EAS_AF=0.0298;AMR_AF=0.0058;AFR_AF=0.0197;EUR_AF=0.0288;SAS_AF=0.0102;AA=G|||;VT=SNP
3	36456167	rs79623920	C	T	100	PASS	AC=95;AF=0.0189696;AN=5008;NS=2504;DP=20373;EAS_AF=0.0278;AMR_AF=0.0058;AFR_AF=0.0189;EUR_AF=0.0278;SAS_AF=0.0102;AA=C|||;VT=SNP
3	36456374	rs192427278	T	C	100	PASS	AC=44;AF=0.00878594;AN=5008;NS=2504;DP=19658;EAS_AF=0;AMR_AF=0.0043;AFR_AF=0.003;EUR_AF=0.0268;SAS_AF=0.0102;AA=T|||;VT=SNP
3	36456380	rs185226139	C	G	100	PASS	AC=44;AF=0.00878594;AN=5008;NS=2504;DP=19373;EAS_AF=0;AMR_AF=0.0043;AFR_AF=0.003;EUR_AF=0.0268;SAS_AF=0.0102;AA=c|||;VT=SNP
3	36456475	rs142122078	G	A	100	PASS	AC=44;AF=0.00878594;AN=5008;NS=2504;DP=19893;EAS_AF=0;AMR_AF=0.0043;AFR_AF=0.003;EUR_AF=0.0268;SAS_AF=0.0102;AA=G|||;VT=SNP
3	36456840	rs149578436	T	C	100	PASS	AC=14;AF=0.00279553;AN=5008;NS=2504;DP=16422;EAS_AF=0;AMR_AF=0.0043;AFR_AF=0;EUR_AF=0.0109;SAS_AF=0;AA=T|||;VT=SNP
3	36456881	rs113517711	C	T	100	PASS	AC=964;AF=0.192492;AN=5008;NS=2504;DP=17437;EAS_AF=0.1736;AMR_AF=0.2565;AFR_AF=0.143;EUR_AF=0.2276;SAS_AF=0.1973;AA=c|||;VT=SNP
3	36456882	rs148710495	G	A	100	PASS	AC=95;AF=0.0189696;AN=5008;NS=2504;DP=17315;EAS_AF=0.0278;AMR_AF=0.0058;AFR_AF=0.0189;EUR_AF=0.0278;SAS_AF=0.0102;AA=G|||;VT=SNP
3	36456885	rs144650412	G	A	100	PASS	AC=44;AF=0.00878594;AN=5008;NS=2504;DP=17460;EAS_AF=0;AMR_AF=0.0043;AFR_AF=0.003;EUR_AF=0.0268;SAS_AF=0.0102;AA=G|||;VT=SNP
3	36457084	rs73059955	G	A	100	PASS	AC=95;AF=0.0189696;AN=5008;NS=2504;DP=15916;EAS_AF=0.0278;AMR_AF=0.0058;AFR_AF=0.0189;EUR_AF=0.0278;SAS_AF=0.0102;AA=G|||;VT=SNP
3	36457188	rs78631838	T	C	100	PASS	AC=95;AF=0.0189696;AN=5008;NS=2504;DP=16513;EAS_AF=0.0278;AMR_AF=0.0058;AFR_AF=0.0189;EUR_AF=0.0278;SAS_AF=0.0102;AA=T|||;VT=SNP
3	36457372	rs4678874	A	G	100	PASS	AC=1072;AF=0.214058;AN=5008;NS=2504;DP=17324;EAS_AF=0.2014;AMR_AF=0.2666;AFR_AF=0.1687;EUR_AF=0.2565;SAS_AF=0.2076;AA=G|||;VT=SNP
3	36457990	rs6796695	C	T	100	PASS	AC=95;AF=0.0189696;AN=5008;NS=2504;DP=19290;EAS_AF=0.0278;AMR_AF=0.0058;AFR_AF=0.0189;EUR_AF=0.0278;SAS_AF=0.0102;AA=T|||;VT=SNP
3	36458103	rs17035045	C	T	100	PASS	AC=1068;AF=0.213259;AN=5008;NS=2504;DP=20458;EAS_AF=0.2014;AMR_AF=0.2637;AFR_AF=0.1687;EUR_AF=0.2555;SAS_AF=0.2065;AA=T|||;VT=SNP
3	36458536	rs57675103	T	C	100	PASS	AC=95;AF=0.0189696;AN=5008;NS=2504;DP=18361;EAS_AF=0.0278;AMR_AF=0.0058;AFR_AF=0.0189;EUR_AF=0.0278;SAS_AF=0.0102;AA=C|||;VT=SNP
3	36458586	rs60908287	G	A	100	PASS	AC=95;AF=0.0189696;AN=5008;NS=2504;DP=18348;EAS_AF=0.0278;AMR_AF=0.0058;AFR_AF=0.0189;EUR_AF=0.0278;SAS_AF=0.0102;AA=A|||;VT=SNP
3	36459117	rs7611709	T	C	100	PASS	AC=96;AF=0.0191693;AN=5008;NS=2504;DP=17147;EAS_AF=0.0278;AMR_AF=0.0058;AFR_AF=0.0189;EUR_AF=0.0278;SAS_AF=0.0112;AA=T|||;VT=SNP
3	36459142	rs7611720	T	C	100	PASS	AC=96;AF=0.0191693;AN=5008;NS=2504;DP=17121;EAS_AF=0.0278;AMR_AF=0.0058;AFR_AF=0.0189;EUR_AF=0.0278;SAS_AF=0.0112;AA=T|||;VT=SNP
3	36459185	rs7644237	C	T	100	PASS	AC=113;AF=0.0225639;AN=5008;NS=2504;DP=16619;EAS_AF=0.0278;AMR_AF=0.0058;AFR_AF=0.0325;EUR_AF=0.0278;SAS_AF=0.0102;AA=T|||;VT=SNP
3	36459208	rs7611802	T	C	100	PASS	AC=95;AF=0.0189696;AN=5008;NS=2504;DP=15625;EAS_AF=0.0278;AMR_AF=0.0058;AFR_AF=0.0189;EUR_AF=0.0278;SAS_AF=0.0102;AA=T|||;VT=SNP
3	36459254	rs4678875	T	C	100	PASS	AC=1072;AF=0.214058;AN=5008;NS=2504;DP=14899;EAS_AF=0.2014;AMR_AF=0.2637;AFR_AF=0.1694;EUR_AF=0.2575;SAS_AF=0.2076;AA=C|||;VT=SNP
3	36459270	rs113483115	T	C	100	PASS	AC=20;AF=0.00399361;AN=5008;NS=2504;DP=14790;EAS_AF=0;AMR_AF=0.0029;AFR_AF=0.0008;EUR_AF=0.0169;SAS_AF=0;AA=T|||;VT=SNP
3	36459422	rs7644445	C	A	100	PASS	AC=95;AF=0.0189696;AN=5008;NS=2504;DP=15240;EAS_AF=0.0278;AMR_AF=0.0058;AFR_AF=0.0189;EUR_AF=0.0278;SAS_AF=0.0102;AA=C|||;VT=SNP
3	36459638	rs73059977	C	T	100	PASS	AC=44;AF=0.00878594;AN=5008;NS=2504;DP=14450;EAS_AF=0;AMR_AF=0.0043;AFR_AF=0.003;EUR_AF=0.0268;SAS_AF=0.0102;AA=C|||;VT=SNP
3	36459779	rs61547650	A	G	100	PASS	AC=95;AF=0.0189696;AN=5008;NS=2504;DP=15820;EAS_AF=0.0278;AMR_AF=0.0058;AFR_AF=0.0189;EUR_AF=0.0278;SAS_AF=0.0102;AA=G|||;VT=SNP
3	36459975	rs61333033	T	C	100	PASS	AC=1074;AF=0.214457;AN=5008;NS=2504;DP=14045;EAS_AF=0.2014;AMR_AF=0.2666;AFR_AF=0.1694;EUR_AF=0.2575;SAS_AF=0.2076;AA=C|||;VT=SNP
3	36459996	rs73059982	G	A	100	PASS	AC=44;AF=0.00878594;AN=5008;NS=2504;DP=13478;EAS_AF=0;AMR_AF=0.0043;AFR_AF=0.003;EUR_AF=0.0268;SAS_AF=0.0102;AA=G|||;VT=SNP
3	36460101	rs58992824	A	G	100	PASS	AC=95;AF=0.0189696;AN=5008;NS=2504;DP=14964;EAS_AF=0.0278;AMR_AF=0.0058;AFR_AF=0.0189;EUR_AF=0.0278;SAS_AF=0.0102;AA=A|||;VT=SNP
3	36460315	rs150476085	A	G	100	PASS	AC=95;AF=0.0189696;AN=5008;NS=2504;DP=13892;EAS_AF=0.0278;AMR_AF=0.0058;AFR_AF=0.0189;EUR_AF=0.0278;SAS_AF=0.0102;AA=A|||;VT=SNP
3	36460370	rs145417748	T	C	100	PASS	AC=81;AF=0.0161741;AN=5008;NS=2504;DP=12929;EAS_AF=0.0099;AMR_AF=0.0072;AFR_AF=0.0113;EUR_AF=0.0119;SAS_AF=0.0399;AA=T|||;VT=SNP
3	36460427	rs182307425	T	G	100	PASS	AC=29;AF=0.00579073;AN=5008;NS=2504;DP=13779;EAS_AF=0;AMR_AF=0.0115;AFR_AF=0.0008;EUR_AF=0.0189;SAS_AF=0.001;AA=T|||;VT=SNP
3	36460432	rs149184978	G	A	100	PASS	AC=28;AF=0.00559105;AN=5008;NS=2504;DP=13892;EAS_AF=0;AMR_AF=0.0029;AFR_AF=0.0008;EUR_AF=0.0159;SAS_AF=0.0092;AA=G|||;VT=SNP
3	36460470	rs143364996	C	T	100	PASS	AC=95;AF=0.0189696;AN=5008;NS=2504;DP=12458;EAS_AF=0.0278;AMR_AF=0.0058;AFR_AF=0.0189;EUR_AF=0.0278;SAS_AF=0.0102;AA=C|||;VT=SNP
3	36460611	rs79319818	G	T	100	PASS	AC=103;AF=0.0205671;AN=5008;NS=2504;DP=17754;EAS_AF=0;AMR_AF=0.0173;AFR_AF=0.0068;EUR_AF=0.0517;SAS_AF=0.0307;AA=G|||;VT=SNP
3	36460727	rs73059984	C	G	100	PASS	AC=95;AF=0.0189696;AN=5008;NS=2504;DP=16687;EAS_AF=0.0278;AMR_AF=0.0058;AFR_AF=0.0189;EUR_AF=0.0278;SAS_AF=0.0102;AA=G|||;VT=SNP
3	36460930	rs73059986	G	T	100	PASS	AC=95;AF=0.0189696;AN=5008;NS=2504;DP=19489;EAS_AF=0.0278;AMR_AF=0.0058;AFR_AF=0.0189;EUR_AF=0.0278;SAS_AF=0.0102;AA=T|||;VT=SNP
3	36461175	rs115050260	A	G	100	PASS	AC=95;AF=0.0189696;AN=5008;NS=2504;DP=20151;EAS_AF=0.0278;AMR_AF=0.0058;AFR_AF=0.0189;EUR_AF=0.0278;SAS_AF=0.0102;AA=G|||;VT=SNP
3	36461306	rs77050446	G	A	100	PASS	AC=965;AF=0.192692;AN=5008;NS=2504;DP=17018;EAS_AF=0.1736;AMR_AF=0.2579;AFR_AF=0.1505;EUR_AF=0.2227;SAS_AF=0.1922;AA=G|||;VT=SNP
3	36461587	rs62245728	A	G	100	PASS	AC=361;AF=0.0720847;AN=5008;NS=2504;DP=18351;EAS_AF=0.0109;AMR_AF=0.0663;AFR_AF=0.1142;EUR_AF=0.0696;SAS_AF=0.0849;AA=A|||;VT=SNP
3	36461622	rs35122810	C	T	100	PASS	AC=411;AF=0.0820687;AN=5008;NS=2504;DP=18960;EAS_AF=0.001;AMR_AF=0.1037;AFR_AF=0.0741;EUR_AF=0.1312;SAS_AF=0.1104;AA=C|||;VT=SNP
3	36461908	rs73059988	C	T	100	PASS	AC=95;AF=0.0189696;AN=5008;NS=2504;DP=19700;EAS_AF=0.0278;AMR_AF=0.0058;AFR_AF=0.0189;EUR_AF=0.0278;SAS_AF=0.0102;AA=T|||;VT=SNP
3	36462047	rs74583666	G	A	100	PASS	AC=954;AF=0.190495;AN=5008;NS=2504;DP=19940;EAS_AF=0.1736;AMR_AF=0.255;AFR_AF=0.1437;EUR_AF=0.2227;SAS_AF=0.1922;AA=A|||;VT=SNP
3	36462268	rs73059990	G	A	100	PASS	AC=95;AF=0.0189696;AN=5008;NS=2504;DP=19641;EAS_AF=0.0278;AMR_AF=0.0058;AFR_AF=0.0189;EUR_AF=0.0278;SAS_AF=0.0102;AA=A|||;VT=SNP
3	36462280	rs73059992	A	G	100	PASS	AC=95;AF=0.0189696;AN=5008;NS=2504;DP=19443;EAS_AF=0.0278;AMR_AF=0.0058;AFR_AF=0.0189;EUR_AF=0.0278;SAS_AF=0.0102;AA=A|||;VT=SNP
3	36462482	rs12630622	A	T	100	PASS	AC=964;AF=0.192492;AN=5008;NS=2504;DP=17594;EAS_AF=0.1736;AMR_AF=0.2565;AFR_AF=0.1505;EUR_AF=0.2227;SAS_AF=0.1922;AA=A|||;VT=SNP
3	36463038	rs56155704	C	T	100	PASS	AC=67;AF=0.0133786;AN=5008;NS=2504;DP=17784;EAS_AF=0;AMR_AF=0.0058;AFR_AF=0.0189;EUR_AF=0.0278;SAS_AF=0.0102;AA=C|||;VT=SNP
3	36463548	rs73059995	G	T	100	PASS	AC=95;AF=0.0189696;AN=5008;NS=2504;DP=13182;EAS_AF=0.0278;AMR_AF=0.0058;AFR_AF=0.0189;EUR_AF=0.0278;SAS_AF=0.0102;AA=T|||;VT=SNP
3	36463818	rs73059996	T	C	100	PASS	AC=95;AF=0.0189696;AN=5008;NS=2504;DP=11381;EAS_AF=0.0278;AMR_AF=0.0058;AFR_AF=0.0189;EUR_AF=0.0278;SAS_AF=0.0102;AA=G|||;VT=SNP
3	36463893	rs73059998	T	G	100	PASS	AC=95;AF=0.0189696;AN=5008;NS=2504;DP=11320;EAS_AF=0.0278;AMR_AF=0.0058;AFR_AF=0.0189;EUR_AF=0.0278;SAS_AF=0.0102;AA=T|||;VT=SNP
3	36463919	rs73059999	T	C	100	PASS	AC=44;AF=0.00878594;AN=5008;NS=2504;DP=10707;EAS_AF=0;AMR_AF=0.0043;AFR_AF=0.003;EUR_AF=0.0268;SAS_AF=0.0102;AA=T|||;VT=SNP
3	36464079	rs73830333	G	A	100	PASS	AC=96;AF=0.0191693;AN=5008;NS=2504;DP=13053;EAS_AF=0.0278;AMR_AF=0.0058;AFR_AF=0.0197;EUR_AF=0.0278;SAS_AF=0.0102;AA=G|||;VT=SNP
3	36464161	rs73060000	T	G	100	PASS	AC=95;AF=0.0189696;AN=5008;NS=2504;DP=14567;EAS_AF=0.0278;AMR_AF=0.0058;AFR_AF=0.0189;EUR_AF=0.0278;SAS_AF=0.0102;AA=G|||;VT=SNP
3	36464275	rs10514698	T	C	100	PASS	AC=978;AF=0.195288;AN=5008;NS=2504;DP=15477;EAS_AF=0.1736;AMR_AF=0.2608;AFR_AF=0.1513;EUR_AF=0.2276;SAS_AF=0.1973;AA=T|||;VT=SNP
3	36464337	rs116657619	G	A	100	PASS	AC=44;AF=0.00878594;AN=5008;NS=2504;DP=17035;EAS_AF=0;AMR_AF=0.0043;AFR_AF=0.003;EUR_AF=0.0268;SAS_AF=0.0102;AA=G|||;VT=SNP
3	36464406	rs73060001	A	T	100	PASS	AC=95;AF=0.0189696;AN=5008;NS=2504;DP=18305;EAS_AF=0.0278;AMR_AF=0.0058;AFR_AF=0.0189;EUR_AF=0.0278;SAS_AF=0.0102;AA=T|||;VT=SNP
3	36464546	rs73061903	C	T	100	PASS	AC=95;AF=0.0189696;AN=5008;NS=2504;DP=19056;EAS_AF=0.0278;AMR_AF=0.0058;AFR_AF=0.0189;EUR_AF=0.0278;SAS_AF=0.0102;AA=T|||;VT=SNP
3	36464783	rs56282352	A	G	100	PASS	AC=95;AF=0.0189696;AN=5008;NS=2504;DP=19383;EAS_AF=0.0278;AMR_AF=0.0058;AFR_AF=0.0189;EUR_AF=0.0278;SAS_AF=0.0102;AA=G|||;VT=SNP
3	36464840	rs62245730	G	A	100	PASS	AC=331;AF=0.0660942;AN=5008;NS=2504;DP=18364;EAS_AF=0.0099;AMR_AF=0.0634;AFR_AF=0.0968;EUR_AF=0.0666;SAS_AF=0.0838;AA=G|||;VT=SNP
3	36465044	rs55924529	A	G	100	PASS	AC=95;AF=0.0189696;AN=5008;NS=2504;DP=16212;EAS_AF=0.0278;AMR_AF=0.0058;AFR_AF=0.0189;EUR_AF=0.0278;SAS_AF=0.0102;AA=a|||;VT=SNP
3	36465062	rs56020835	C	G	100	PASS	AC=95;AF=0.0189696;AN=5008;NS=2504;DP=16943;EAS_AF=0.0278;AMR_AF=0.0058;AFR_AF=0.0189;EUR_AF=0.0278;SAS_AF=0.0102;AA=C|||;VT=SNP
3	36465360	rs62245731	C	T	100	PASS	AC=378;AF=0.0754792;AN=5008;NS=2504;DP=17652;EAS_AF=0.0099;AMR_AF=0.0648;AFR_AF=0.1316;EUR_AF=0.0666;SAS_AF=0.0838;AA=C|||;VT=SNP
3	36465401	rs73061908	T	C	100	PASS	AC=701;AF=0.139976;AN=5008;NS=2504;DP=17717;EAS_AF=0.2302;AMR_AF=0.0735;AFR_AF=0.1498;EUR_AF=0.0905;SAS_AF=0.1319;AA=T|||;VT=SNP
3	36465412	rs73061910	G	A	100	PASS	AC=95;AF=0.0189696;AN=5008;NS=2504;DP=17779;EAS_AF=0.0278;AMR_AF=0.0058;AFR_AF=0.0189;EUR_AF=0.0278;SAS_AF=0.0102;AA=A|||;VT=SNP
3	36465768	rs73061912	T	C	100	PASS	AC=45;AF=0.00898562;AN=5008;NS=2504;DP=16357;EAS_AF=0;AMR_AF=0.0043;AFR_AF=0.003;EUR_AF=0.0268;SAS_AF=0.0112;AA=T|||;VT=SNP
3	36465887	rs58052156	T	C	100	PASS	AC=96;AF=0.0191693;AN=5008;NS=2504;DP=16828;EAS_AF=0.0278;AMR_AF=0.0058;AFR_AF=0.0189;EUR_AF=0.0278;SAS_AF=0.0112;AA=C|||;VT=SNP
3	36466003	rs57838169	C	T	100	PASS	AC=95;AF=0.0189696;AN=5008;NS=2504;DP=17377;EAS_AF=0.0278;AMR_AF=0.0058;AFR_AF=0.0189;EUR_AF=0.0278;SAS_AF=0.0102;AA=T|||;VT=SNP
3	36466040	rs6788327	T	C	100	PASS	AC=2276;AF=0.454473;AN=5008;NS=2504;DP=17012;EAS_AF=0.4415;AMR_AF=0.4121;AFR_AF=0.5408;EUR_AF=0.4125;SAS_AF=0.4243;AA=C|||;VT=SNP
3	36466050	rs6775506	G	A	100	PASS	AC=3131;AF=0.6252;AN=5008;NS=2504;DP=16784;EAS_AF=0.4524;AMR_AF=0.5591;AFR_AF=0.882;EUR_AF=0.5547;SAS_AF=0.5757;AA=A|||;VT=SNP
3	36466128	rs57385156	A	C	100	PASS	AC=95;AF=0.0189696;AN=5008;NS=2504;DP=16636;EAS_AF=0.0278;AMR_AF=0.0058;AFR_AF=0.0189;EUR_AF=0.0278;SAS_AF=0.0102;AA=a|||;VT=SNP
3	36466368	rs73061980	C	T	100	PASS	AC=96;AF=0.0191693;AN=5008;NS=2504;DP=17982;EAS_AF=0.0278;AMR_AF=0.0058;AFR_AF=0.0189;EUR_AF=0.0278;SAS_AF=0.0112;AA=T|||;VT=SNP
3	36466725	rs62245732	C	T	100	PASS	AC=245;AF=0.0489217;AN=5008;NS=2504;DP=19873;EAS_AF=0.0099;AMR_AF=0.0447;AFR_AF=0.0582;EUR_AF=0.0547;SAS_AF=0.0736;AA=C|||;VT=SNP
3	36466784	rs73061985	A	G	100	PASS	AC=95;AF=0.0189696;AN=5008;NS=2504;DP=20108;EAS_AF=0.0278;AMR_AF=0.0058;AFR_AF=0.0189;EUR_AF=0.0278;SAS_AF=0.0102;AA=A|||;VT=SNP
3	36466859	rs73061986	G	C	100	PASS	AC=95;AF=0.0189696;AN=5008;NS=2504;DP=18511;EAS_AF=0.0278;AMR_AF=0.0058;AFR_AF=0.0189;EUR_AF=0.0278;SAS_AF=0.0102;AA=C|||;VT=SNP
3	36467052	rs73061988	G	T	100	PASS	AC=44;AF=0.00878594;AN=5008;NS=2504;DP=17183;EAS_AF=0;AMR_AF=0.0043;AFR_AF=0.003;EUR_AF=0.0268;SAS_AF=0.0102;AA=G|||;VT=SNP
3	36467291	rs79789677	G	C	100	PASS	AC=288;AF=0.057508;AN=5008;NS=2504;DP=17312;EAS_AF=0.001;AMR_AF=0.0908;AFR_AF=0.003;EUR_AF=0.1312;SAS_AF=0.09;AA=G|||;VT=SNP
3	36467306	rs144870323	C	T	100	PASS	AC=81;AF=0.0161741;AN=5008;NS=2504;DP=16356;EAS_AF=0.0099;AMR_AF=0.0072;AFR_AF=0.0113;EUR_AF=0.0119;SAS_AF=0.0399;AA=C|||;VT=SNP
3	36467441	rs56665083	G	T	100	PASS	AC=95;AF=0.0189696;AN=5008;NS=2504;DP=16155;EAS_AF=0.0278;AMR_AF=0.0058;AFR_AF=0.0189;EUR_AF=0.0278;SAS_AF=0.0102;AA=T|||;VT=SNP
3	36467450	rs58618741	T	G	100	PASS	AC=97;AF=0.019369;AN=5008;NS=2504;DP=16377;EAS_AF=0.0298;AMR_AF=0.0058;AFR_AF=0.0189;EUR_AF=0.0278;SAS_AF=0.0102;AA=G|||;VT=SNP
3	36467607	rs62245733	T	C	100	PASS	AC=28;AF=0.00559105;AN=5008;NS=2504;DP=20509;EAS_AF=0.0079;AMR_AF=0.0043;AFR_AF=0.0015;EUR_AF=0.0139;SAS_AF=0.001;AA=T|||;VT=SNP
3	36468079	rs4678876	G	T	100	PASS	AC=1226;AF=0.244808;AN=5008;NS=2504;DP=18465;EAS_AF=0.2024;AMR_AF=0.2738;AFR_AF=0.2799;EUR_AF=0.2565;SAS_AF=0.2086;AA=T|||;VT=SNP
3	36468832	rs73061996	C	T	100	PASS	AC=95;AF=0.0189696;AN=5008;NS=2504;DP=20992;EAS_AF=0.0278;AMR_AF=0.0058;AFR_AF=0.0189;EUR_AF=0.0278;SAS_AF=0.0102;AA=c|||;VT=SNP
3	36469020	rs73061998	G	A	100	PASS	AC=95;AF=0.0189696;AN=5008;NS=2504;DP=19565;EAS_AF=0.0278;AMR_AF=0.0058;AFR_AF=0.0189;EUR_AF=0.0278;SAS_AF=0.0102;AA=G|||;VT=SNP
3	36469253	rs73830350	A	G	100	PASS	AC=95;AF=0.0189696;AN=5008;NS=2504;DP=19107;EAS_AF=0.0278;AMR_AF=0.0058;AFR_AF=0.0189;EUR_AF=0.0278;SAS_AF=0.0102;AA=G|||;VT=SNP
3	36469646	rs4678877	A	G	100	PASS	AC=2291;AF=0.457468;AN=5008;NS=2504;DP=18138;EAS_AF=0.4444;AMR_AF=0.4121;AFR_AF=0.5454;EUR_AF=0.4135;SAS_AF=0.4294;AA=G|||;VT=SNP
3	36470003	rs76995243	A	G	100	PASS	AC=966;AF=0.192891;AN=5008;NS=2504;DP=20800;EAS_AF=0.1736;AMR_AF=0.2579;AFR_AF=0.143;EUR_AF=0.2286;SAS_AF=0.1973;AA=A|||;VT=SNP
3	36470307	rs4678878	T	C	100	PASS	AC=2279;AF=0.455072;AN=5008;NS=2504;DP=21552;EAS_AF=0.4444;AMR_AF=0.4107;AFR_AF=0.5439;EUR_AF=0.4085;SAS_AF=0.4254;AA=C|||;VT=SNP
3	36470482	rs116835742	G	A	100	PASS	AC=51;AF=0.0101837;AN=5008;NS=2504;DP=21372;EAS_AF=0;AMR_AF=0.0115;AFR_AF=0;EUR_AF=0.0278;SAS_AF=0.0153;AA=G|||;VT=SNP
3	36470634	rs6774073	G	A	100	PASS	AC=95;AF=0.0189696;AN=5008;NS=2504;DP=21708;EAS_AF=0.0278;AMR_AF=0.0058;AFR_AF=0.0189;EUR_AF=0.0278;SAS_AF=0.0102;AA=G|||;VT=SNP
3	36470903	rs6774392	G	A	100	PASS	AC=96;AF=0.0191693;AN=5008;NS=2504;DP=20909;EAS_AF=0.0288;AMR_AF=0.0058;AFR_AF=0.0189;EUR_AF=0.0278;SAS_AF=0.0102;AA=g|||;VT=SNP
3	36470927	rs73063804	C	T	100	PASS	AC=44;AF=0.00878594;AN=5008;NS=2504;DP=21035;EAS_AF=0;AMR_AF=0.0043;AFR_AF=0.003;EUR_AF=0.0268;SAS_AF=0.0102;AA=C|||;VT=SNP
3	36471072	rs6774421	C	T	100	PASS	AC=389;AF=0.0776757;AN=5008;NS=2504;DP=20725;EAS_AF=0.0099;AMR_AF=0.0663;AFR_AF=0.1392;EUR_AF=0.0666;SAS_AF=0.0838;AA=c|||;VT=SNP
3	36471296	rs6774639	C	T	100	PASS	AC=4977;AF=0.99381;AN=5008;NS=2504;DP=20988;EAS_AF=1;AMR_AF=0.9928;AFR_AF=1;EUR_AF=0.9771;SAS_AF=0.9969;AA=T|||;VT=SNP
3	36471414	rs73830355	C	A	100	PASS	AC=95;AF=0.0189696;AN=5008;NS=2504;DP=21436;EAS_AF=0.0278;AMR_AF=0.0058;AFR_AF=0.0189;EUR_AF=0.0278;SAS_AF=0.0102;AA=C|||;VT=SNP
3	36471440	rs73063805	A	G	100	PASS	AC=95;AF=0.0189696;AN=5008;NS=2504;DP=21295;EAS_AF=0.0278;AMR_AF=0.0058;AFR_AF=0.0189;EUR_AF=0.0278;SAS_AF=0.0102;AA=A|||;VT=SNP
3	36471902	rs75940917	T	G	100	PASS	AC=88;AF=0.0175719;AN=5008;NS=2504;DP=19355;EAS_AF=0.001;AMR_AF=0.0432;AFR_AF=0.003;EUR_AF=0.0477;SAS_AF=0.0051;AA=T|||;VT=SNP
3	36471909	rs73063806	T	C	100	PASS	AC=95;AF=0.0189696;AN=5008;NS=2504;DP=19410;EAS_AF=0.0278;AMR_AF=0.0058;AFR_AF=0.0189;EUR_AF=0.0278;SAS_AF=0.0102;AA=t|||;VT=SNP
3	36472300	rs73063810	C	T	100	PASS	AC=95;AF=0.0189696;AN=5008;NS=2504;DP=18438;EAS_AF=0.0278;AMR_AF=0.0058;AFR_AF=0.0189;EUR_AF=0.0278;SAS_AF=0.0102;AA=C|||;VT=SNP
3	36472386	rs73063811	A	C	100	PASS	AC=95;AF=0.0189696;AN=5008;NS=2504;DP=18731;EAS_AF=0.0278;AMR_AF=0.0058;AFR_AF=0.0189;EUR_AF=0.0278;SAS_AF=0.0102;AA=C|||;VT=SNP
3	36472496	rs79750492	G	A	100	PASS	AC=949;AF=0.189497;AN=5008;NS=2504;DP=20384;EAS_AF=0.1726;AMR_AF=0.255;AFR_AF=0.1415;EUR_AF=0.2217;SAS_AF=0.1922;AA=G|||;VT=SNP
3	36472523	rs73063813	T	C	100	PASS	AC=95;AF=0.0189696;AN=5008;NS=2504;DP=20298;EAS_AF=0.0278;AMR_AF=0.0058;AFR_AF=0.0189;EUR_AF=0.0278;SAS_AF=0.0102;AA=C|||;VT=SNP
3	36472642	rs73830361	G	A	100	PASS	AC=95;AF=0.0189696;AN=5008;NS=2504;DP=20246;EAS_AF=0.0278;AMR_AF=0.0058;AFR_AF=0.0189;EUR_AF=0.0278;SAS_AF=0.0102;AA=A|||;VT=SNP
3	36472974	rs73063814	G	A	100	PASS	AC=95;AF=0.0189696;AN=5008;NS=2504;DP=19484;EAS_AF=0.0278;AMR_AF=0.0058;AFR_AF=0.0189;EUR_AF=0.0278;SAS_AF=0.0102;AA=A|||;VT=SNP
3	36473156	rs145655381	A	G	100	PASS	AC=42;AF=0.00838658;AN=5008;NS=2504;DP=19467;EAS_AF=0;AMR_AF=0.0101;AFR_AF=0.003;EUR_AF=0.0268;SAS_AF=0.0041;AA=A|||;VT=SNP
3	36473472	rs11915205	C	T	100	PASS	AC=377;AF=0.0752796;AN=5008;NS=2504;DP=19991;EAS_AF=0.0099;AMR_AF=0.0648;AFR_AF=0.1309;EUR_AF=0.0666;SAS_AF=0.0838;AA=C|||;VT=SNP
3	36473540	rs6808188	A	G	100	PASS	AC=95;AF=0.0189696;AN=5008;NS=2504;DP=18415;EAS_AF=0.0278;AMR_AF=0.0058;AFR_AF=0.0189;EUR_AF=0.0278;SAS_AF=0.0102;AA=G|||;VT=SNP
3	36473541	rs6797191	T	C	100	PASS	AC=95;AF=0.0189696;AN=5008;NS=2504;DP=18487;EAS_AF=0.0278;AMR_AF=0.0058;AFR_AF=0.0189;EUR_AF=0.0278;SAS_AF=0.0102;AA=C|||;VT=SNP
3	36473732	rs73063822	G	A	100	PASS	AC=45;AF=0.00898562;AN=5008;NS=2504;DP=18767;EAS_AF=0;AMR_AF=0.0058;AFR_AF=0.003;EUR_AF=0.0268;SAS_AF=0.0102;AA=G|||;VT=SNP
3	36473840	rs11129714	T	C	100	PASS	AC=1564;AF=0.3123;AN=5008;NS=2504;DP=18963;EAS_AF=0.2123;AMR_AF=0.3357;AFR_AF=0.3828;EUR_AF=0.3231;SAS_AF=0.2924;AA=T|||;VT=SNP
3	36474055	rs55647641	A	G	100	PASS	AC=95;AF=0.0189696;AN=5008;NS=2504;DP=16879;EAS_AF=0.0278;AMR_AF=0.0058;AFR_AF=0.0189;EUR_AF=0.0278;SAS_AF=0.0102;AA=G|||;VT=SNP
3	36474094	rs56187934	C	T	100	PASS	AC=95;AF=0.0189696;AN=5008;NS=2504;DP=17552;EAS_AF=0.0278;AMR_AF=0.0058;AFR_AF=0.0189;EUR_AF=0.0278;SAS_AF=0.0102;AA=T|||;VT=SNP
3	36474255	rs147363047	T	C	100	PASS	AC=95;AF=0.0189696;AN=5008;NS=2504;DP=18065;EAS_AF=0.0278;AMR_AF=0.0058;AFR_AF=0.0189;EUR_AF=0.0278;SAS_AF=0.0102;AA=C|||;VT=SNP
3	36474423	rs75265240	C	T	100	PASS	AC=39;AF=0.00778754;AN=5008;NS=2504;DP=18030;EAS_AF=0;AMR_AF=0.0115;AFR_AF=0.0015;EUR_AF=0.0288;SAS_AF=0;AA=C|||;VT=SNP
3	36474675	rs62245734	G	A	100	PASS	AC=244;AF=0.048722;AN=5008;NS=2504;DP=19875;EAS_AF=0.0099;AMR_AF=0.0447;AFR_AF=0.0582;EUR_AF=0.0547;SAS_AF=0.0726;AA=G|||;VT=SNP
3	36475036	rs9860312	T	C	100	PASS	AC=4977;AF=0.99381;AN=5008;NS=2504;DP=20232;EAS_AF=1;AMR_AF=0.9928;AFR_AF=1;EUR_AF=0.9771;SAS_AF=0.9969;AA=C|||;VT=SNP
3	36475321	rs73063829	T	A	100	PASS	AC=1082;AF=0.216054;AN=5008;NS=2504;DP=20425;EAS_AF=0.2063;AMR_AF=0.2666;AFR_AF=0.1702;EUR_AF=0.2584;SAS_AF=0.2086;AA=A|||;VT=SNP
3	36475421	rs73063830	C	T	100	PASS	AC=96;AF=0.0191693;AN=5008;NS=2504;DP=22363;EAS_AF=0.0278;AMR_AF=0.0058;AFR_AF=0.0189;EUR_AF=0.0278;SAS_AF=0.0112;AA=T|||;VT=SNP
3	36475473	rs73063831	A	G	100	PASS	AC=96;AF=0.0191693;AN=5008;NS=2504;DP=21344;EAS_AF=0.0278;AMR_AF=0.0058;AFR_AF=0.0189;EUR_AF=0.0278;SAS_AF=0.0112;AA=G|||;VT=SNP
3	36475474	rs73063832	A	C	100	PASS	AC=96;AF=0.0191693;AN=5008;NS=2504;DP=21325;EAS_AF=0.0278;AMR_AF=0.0058;AFR_AF=0.0189;EUR_AF=0.0278;SAS_AF=0.0112;AA=C|||;VT=SNP
3	36475542	rs11921700	C	A	100	PASS	AC=343;AF=0.0684904;AN=5008;NS=2504;DP=20380;EAS_AF=0.0109;AMR_AF=0.0663;AFR_AF=0.1021;EUR_AF=0.0666;SAS_AF=0.0859;AA=C|||;VT=SNP
3	36475581	rs73063837	T	C	100	PASS	AC=96;AF=0.0191693;AN=5008;NS=2504;DP=20117;EAS_AF=0.0278;AMR_AF=0.0058;AFR_AF=0.0189;EUR_AF=0.0278;SAS_AF=0.0112;AA=T|||;VT=SNP
3	36475600	rs114423872	G	A	100	PASS	AC=27;AF=0.00539137;AN=5008;NS=2504;DP=19483;EAS_AF=0;AMR_AF=0.0144;AFR_AF=0.0008;EUR_AF=0.0119;SAS_AF=0.0041;AA=G|||;VT=SNP
3	36475606	rs55860050	G	A	100	PASS	AC=13;AF=0.00259585;AN=5008;NS=2504;DP=19520;EAS_AF=0;AMR_AF=0.0043;AFR_AF=0;EUR_AF=0.008;SAS_AF=0.002;AA=G|||;VT=SNP
3	36475675	rs73830369	A	G	100	PASS	AC=96;AF=0.0191693;AN=5008;NS=2504;DP=18746;EAS_AF=0.0278;AMR_AF=0.0058;AFR_AF=0.0189;EUR_AF=0.0278;SAS_AF=0.0112;AA=A|||;VT=SNP
3	36475679	rs56344205	C	A	100	PASS	AC=92;AF=0.0183706;AN=5008;NS=2504;DP=18585;EAS_AF=0;AMR_AF=0.0389;AFR_AF=0.0008;EUR_AF=0.0338;SAS_AF=0.0307;AA=C|||;VT=SNP
3	36475741	rs55854251	A	G	100	PASS	AC=96;AF=0.0191693;AN=5008;NS=2504;DP=19370;EAS_AF=0.0278;AMR_AF=0.0058;AFR_AF=0.0189;EUR_AF=0.0278;SAS_AF=0.0112;AA=A|||;VT=SNP
3	36475930	rs60702255	G	T	100	PASS	AC=96;AF=0.0191693;AN=5008;NS=2504;DP=21511;EAS_AF=0.0278;AMR_AF=0.0058;AFR_AF=0.0189;EUR_AF=0.0278;SAS_AF=0.0112;AA=T|||;VT=SNP
3	36475942	rs59646412	C	T	100	PASS	AC=95;AF=0.0189696;AN=5008;NS=2504;DP=21782;EAS_AF=0.0278;AMR_AF=0.0058;AFR_AF=0.0189;EUR_AF=0.0278;SAS_AF=0.0102;AA=C|||;VT=SNP
3	36476201	rs56033701	G	A	100	PASS	AC=95;AF=0.0189696;AN=5008;NS=2504;DP=21225;EAS_AF=0.0278;AMR_AF=0.0058;AFR_AF=0.0189;EUR_AF=0.0278;SAS_AF=0.0102;AA=A|||;VT=SNP
3	36476203	rs55932011	G	T	100	PASS	AC=95;AF=0.0189696;AN=5008;NS=2504;DP=21068;EAS_AF=0.0278;AMR_AF=0.0058;AFR_AF=0.0189;EUR_AF=0.0278;SAS_AF=0.0102;AA=T|||;VT=SNP
3	36476468	rs73063902	C	A	100	PASS	AC=95;AF=0.0189696;AN=5008;NS=2504;DP=20544;EAS_AF=0.0278;AMR_AF=0.0058;AFR_AF=0.0189;EUR_AF=0.0278;SAS_AF=0.0102;AA=C|||;VT=SNP
3	36476497	rs73065704	C	G	100	PASS	AC=386;AF=0.0770767;AN=5008;NS=2504;DP=20820;EAS_AF=0.0099;AMR_AF=0.0648;AFR_AF=0.1377;EUR_AF=0.0666;SAS_AF=0.0838;AA=C|||;VT=SNP
3	36476621	rs73065706	A	C	100	PASS	AC=95;AF=0.0189696;AN=5008;NS=2504;DP=20887;EAS_AF=0.0278;AMR_AF=0.0058;AFR_AF=0.0189;EUR_AF=0.0278;SAS_AF=0.0102;AA=N|||;VT=SNP
3	36476653	rs75416095	C	T	100	PASS	AC=19;AF=0.00379393;AN=5008;NS=2504;DP=20251;EAS_AF=0;AMR_AF=0.0058;AFR_AF=0.0008;EUR_AF=0.0139;SAS_AF=0;AA=c|||;VT=SNP
3	36476658	rs34742417	C	G	100	PASS	AC=707;AF=0.141174;AN=5008;NS=2504;DP=20226;EAS_AF=0.0119;AMR_AF=0.1354;AFR_AF=0.2398;EUR_AF=0.1362;SAS_AF=0.1503;AA=c|||;VT=SNP
3	36476776	rs73065707	C	T	100	PASS	AC=95;AF=0.0189696;AN=5008;NS=2504;DP=18264;EAS_AF=0.0278;AMR_AF=0.0058;AFR_AF=0.0189;EUR_AF=0.0278;SAS_AF=0.0102;AA=N|||;VT=SNP
3	36476973	rs73065708	T	C	100	PASS	AC=95;AF=0.0189696;AN=5008;NS=2504;DP=18841;EAS_AF=0.0278;AMR_AF=0.0058;AFR_AF=0.0189;EUR_AF=0.0278;SAS_AF=0.0102;AA=t|||;VT=SNP
3	36477116	rs1598529	T	C	100	PASS	AC=2639;AF=0.526957;AN=5008;NS=2504;DP=19055;EAS_AF=0.4494;AMR_AF=0.487;AFR_AF=0.6634;EUR_AF=0.4831;SAS_AF=0.4959;AA=N|||;VT=SNP
3	36477515	rs12374174	T	C	100	PASS	AC=3014;AF=0.601837;AN=5008;NS=2504;DP=20531;EAS_AF=0.4573;AMR_AF=0.5519;AFR_AF=0.795;EUR_AF=0.5497;SAS_AF=0.5787;AA=N|||;VT=SNP
3	36477664	rs73065713	C	T	100	PASS	AC=95;AF=0.0189696;AN=5008;NS=2504;DP=22092;EAS_AF=0.0278;AMR_AF=0.0058;AFR_AF=0.0189;EUR_AF=0.0278;SAS_AF=0.0102;AA=c|||;VT=SNP
3	36477833	rs73065719	C	A	100	PASS	AC=95;AF=0.0189696;AN=5008;NS=2504;DP=19443;EAS_AF=0.0278;AMR_AF=0.0058;AFR_AF=0.0189;EUR_AF=0.0278;SAS_AF=0.0102;AA=c|||;VT=SNP
3	36477883	rs1869848	C	T	100	PASS	AC=988;AF=0.197284;AN=5008;NS=2504;DP=19650;EAS_AF=0.1786;AMR_AF=0.2608;AFR_AF=0.152;EUR_AF=0.2296;SAS_AF=0.1994;AA=c|||;VT=SNP
3	36478051	rs73065721	A	G	100	PASS	AC=95;AF=0.0189696;AN=5008;NS=2504;DP=20502;EAS_AF=0.0278;AMR_AF=0.0058;AFR_AF=0.0189;EUR_AF=0.0278;SAS_AF=0.0102;AA=a|||;VT=SNP
3	36478269	rs148805789	G	A	100	PASS	AC=70;AF=0.0139776;AN=5008;NS=2504;DP=19113;EAS_AF=0.0109;AMR_AF=0.0072;AFR_AF=0.0023;EUR_AF=0.0119;SAS_AF=0.0399;AA=-|||;VT=SNP
3	36479219	rs112252143	T	G	100	PASS	AC=979;AF=0.195487;AN=5008;NS=2504;DP=11799;EAS_AF=0.1806;AMR_AF=0.2608;AFR_AF=0.1445;EUR_AF=0.2296;SAS_AF=0.1984;AA=-|||;VT=SNP
3	36479269	rs78365105	T	C	100	PASS	AC=799;AF=0.159545;AN=5008;NS=2504;DP=9459;EAS_AF=0.1796;AMR_AF=0.2536;AFR_AF=0.0159;EUR_AF=0.2266;SAS_AF=0.1973;AA=-|||;VT=SNP
3	36479288	rs77455357	T	C	100	PASS	AC=96;AF=0.0191693;AN=5008;NS=2504;DP=8578;EAS_AF=0.0288;AMR_AF=0.0058;AFR_AF=0.0189;EUR_AF=0.0278;SAS_AF=0.0102;AA=-|||;VT=SNP
3	36479474	rs13081097	G	A	100	PASS	AC=3112;AF=0.621406;AN=5008;NS=2504;DP=9155;EAS_AF=0.4593;AMR_AF=0.5432;AFR_AF=0.8752;EUR_AF=0.5497;SAS_AF=0.5746;AA=g|||;VT=SNP
3	36479539	rs192369406	C	T	100	PASS	AC=96;AF=0.0191693;AN=5008;NS=2504;DP=12692;EAS_AF=0.0288;AMR_AF=0.0058;AFR_AF=0.0189;EUR_AF=0.0278;SAS_AF=0.0102;AA=c|||;VT=SNP
3	36479687	rs79248993	T	A	100	PASS	AC=96;AF=0.0191693;AN=5008;NS=2504;DP=13805;EAS_AF=0.0288;AMR_AF=0.0058;AFR_AF=0.0189;EUR_AF=0.0278;SAS_AF=0.0102;AA=t|||;VT=SNP
3	36479720	rs73065726	G	T	100	PASS	AC=96;AF=0.0191693;AN=5008;NS=2504;DP=13837;EAS_AF=0.0288;AMR_AF=0.0058;AFR_AF=0.0189;EUR_AF=0.0278;SAS_AF=0.0102;AA=g|||;VT=SNP
3	36479751	rs73065728	A	C	100	PASS	AC=97;AF=0.019369;AN=5008;NS=2504;DP=14904;EAS_AF=0.0288;AMR_AF=0.0072;AFR_AF=0.0189;EUR_AF=0.0278;SAS_AF=0.0102;AA=N|||;VT=SNP
3	36479783	rs35307391	T	A	100	PASS	AC=693;AF=0.138379;AN=5008;NS=2504;DP=16611;EAS_AF=0.0119;AMR_AF=0.1326;AFR_AF=0.2322;EUR_AF=0.1352;SAS_AF=0.1493;AA=t|||;VT=SNP
3	36480004	rs57258426	T	A	100	PASS	AC=96;AF=0.0191693;AN=5008;NS=2504;DP=20069;EAS_AF=0.0288;AMR_AF=0.0058;AFR_AF=0.0189;EUR_AF=0.0278;SAS_AF=0.0102;AA=t|||;VT=SNP
3	36480563	rs57854291	T	C	100	PASS	AC=45;AF=0.00898562;AN=5008;NS=2504;DP=19260;EAS_AF=0;AMR_AF=0.0043;AFR_AF=0.0159;EUR_AF=0.0139;SAS_AF=0.0072;AA=t|||;VT=SNP
3	36480604	rs17035057	G	A	100	PASS	AC=339;AF=0.0676917;AN=5008;NS=2504;DP=18411;EAS_AF=0.0099;AMR_AF=0.0634;AFR_AF=0.1029;EUR_AF=0.0676;SAS_AF=0.0828;AA=G|||;VT=SNP
3	36480613	rs56670799	C	T	100	PASS	AC=45;AF=0.00898562;AN=5008;NS=2504;DP=18571;EAS_AF=0;AMR_AF=0.0043;AFR_AF=0.0159;EUR_AF=0.0139;SAS_AF=0.0072;AA=T|||;VT=SNP
3	36480739	rs58856437	T	C	100	PASS	AC=45;AF=0.00898562;AN=5008;NS=2504;DP=20604;EAS_AF=0;AMR_AF=0.0043;AFR_AF=0.0159;EUR_AF=0.0139;SAS_AF=0.0072;AA=C|||;VT=SNP
3	36480904	rs56110436	T	C	100	PASS	AC=45;AF=0.00898562;AN=5008;NS=2504;DP=21221;EAS_AF=0;AMR_AF=0.0043;AFR_AF=0.0159;EUR_AF=0.0139;SAS_AF=0.0072;AA=C|||;VT=SNP
3	36481385	rs79491237	G	C	100	PASS	AC=780;AF=0.155751;AN=5008;NS=2504;DP=22563;EAS_AF=0.1835;AMR_AF=0.2622;AFR_AF=0.0219;EUR_AF=0.2147;SAS_AF=0.1718;AA=G|||;VT=SNP
3	36481787	rs149736097	A	G	100	PASS	AC=48;AF=0.00958466;AN=5008;NS=2504;DP=23413;EAS_AF=0;AMR_AF=0.0159;AFR_AF=0.003;EUR_AF=0.0278;SAS_AF=0.0051;AA=A|||;VT=SNP
3	36483432	rs76500991	T	G	100	PASS	AC=59;AF=0.0117812;AN=5008;NS=2504;DP=21051;EAS_AF=0;AMR_AF=0.0058;AFR_AF=0.025;EUR_AF=0.0149;SAS_AF=0.0072;AA=G|||;VT=SNP
3	36484045	rs73065734	G	A	100	PASS	AC=44;AF=0.00878594;AN=5008;NS=2504;DP=17083;EAS_AF=0;AMR_AF=0.0014;AFR_AF=0.003;EUR_AF=0.0139;SAS_AF=0.0256;AA=G|||;VT=SNP
3	36484071	rs60818596	T	A	100	PASS	AC=59;AF=0.0117812;AN=5008;NS=2504;DP=17288;EAS_AF=0;AMR_AF=0.0058;AFR_AF=0.025;EUR_AF=0.0149;SAS_AF=0.0072;AA=A|||;VT=SNP
3	36484118	rs59737912	A	G	100	PASS	AC=59;AF=0.0117812;AN=5008;NS=2504;DP=18600;EAS_AF=0;AMR_AF=0.0058;AFR_AF=0.025;EUR_AF=0.0149;SAS_AF=0.0072;AA=a|||;VT=SNP
3	36484375	rs11717255	G	T	100	PASS	AC=3978;AF=0.794329;AN=5008;NS=2504;DP=15350;EAS_AF=0.5923;AMR_AF=0.7262;AFR_AF=0.8487;EUR_AF=0.9026;SAS_AF=0.8661;AA=T|||;VT=SNP
3	36484404	rs60892100	G	T	100	PASS	AC=60;AF=0.0119808;AN=5008;NS=2504;DP=17135;EAS_AF=0;AMR_AF=0.0058;AFR_AF=0.0257;EUR_AF=0.0149;SAS_AF=0.0072;AA=G|||;VT=SNP
3	36484468	rs55969645	C	T	100	PASS	AC=60;AF=0.0119808;AN=5008;NS=2504;DP=19192;EAS_AF=0;AMR_AF=0.0058;AFR_AF=0.0257;EUR_AF=0.0149;SAS_AF=0.0072;AA=C|||;VT=SNP
3	36484746	rs9865125	G	T	100	PASS	AC=4976;AF=0.99361;AN=5008;NS=2504;DP=17774;EAS_AF=1;AMR_AF=0.9928;AFR_AF=1;EUR_AF=0.9761;SAS_AF=0.9969;AA=T|||;VT=SNP
3	36484823	rs3749279	C	T	100	PASS	AC=857;AF=0.171126;AN=5008;NS=2504;DP=21901;EAS_AF=0.1806;AMR_AF=0.2622;AFR_AF=0.0968;EUR_AF=0.2018;SAS_AF=0.1656;AA=C|||;VT=SNP;EX_TARGET
3	36485336	rs61273647	G	A	100	PASS	AC=48;AF=0.00958466;AN=5008;NS=2504;DP=21152;EAS_AF=0;AMR_AF=0.0043;AFR_AF=0.0166;EUR_AF=0.0159;SAS_AF=0.0072;AA=G|||;VT=SNP
3	36485362	rs55874122	T	A	100	PASS	AC=49;AF=0.00978435;AN=5008;NS=2504;DP=20757;EAS_AF=0;AMR_AF=0.0043;AFR_AF=0.0174;EUR_AF=0.0159;SAS_AF=0.0072;AA=T|||;VT=SNP
3	36486010	rs17246780	C	T	100	PASS	AC=184;AF=0.0367412;AN=5008;NS=2504;DP=20819;EAS_AF=0.001;AMR_AF=0.0346;AFR_AF=0.0038;EUR_AF=0.0765;SAS_AF=0.0787;AA=C|||;VT=SNP
3	36486390	rs9875258	G	A	100	PASS	AC=354;AF=0.0706869;AN=5008;NS=2504;DP=19069;EAS_AF=0.0317;AMR_AF=0.0576;AFR_AF=0.0741;EUR_AF=0.0746;SAS_AF=0.1115;AA=G|||;VT=SNP
3	36486859	rs7610107	G	A	100	PASS	AC=590;AF=0.117812;AN=5008;NS=2504;DP=18578;EAS_AF=0.001;AMR_AF=0.0922;AFR_AF=0.2443;EUR_AF=0.1412;SAS_AF=0.0613;AA=A|||;VT=SNP
3	36486983	rs73065745	C	T	100	PASS	AC=163;AF=0.0325479;AN=5008;NS=2504;DP=17202;EAS_AF=0;AMR_AF=0.0432;AFR_AF=0.0068;EUR_AF=0.0835;SAS_AF=0.0409;AA=C|||;VT=SNP
3	36487026	rs12487305	T	C	100	PASS	AC=1124;AF=0.224441;AN=5008;NS=2504;DP=16736;EAS_AF=0.3909;AMR_AF=0.1542;AFR_AF=0.239;EUR_AF=0.1143;SAS_AF=0.1963;AA=T|||;VT=SNP
3	36487492	rs936154	G	A	100	PASS	AC=4022;AF=0.803115;AN=5008;NS=2504;DP=19476;EAS_AF=0.8452;AMR_AF=0.8314;AFR_AF=0.941;EUR_AF=0.6948;SAS_AF=0.6646;AA=G|||;VT=SNP
3	36487570	rs147601862	T	G	100	PASS	AC=23;AF=0.00459265;AN=5008;NS=2504;DP=20564;EAS_AF=0;AMR_AF=0.0029;AFR_AF=0.0015;EUR_AF=0.0179;SAS_AF=0.001;AA=T|||;VT=SNP
3	36487654	rs936155	C	T	100	PASS	AC=4079;AF=0.814497;AN=5008;NS=2504;DP=22093;EAS_AF=0.8452;AMR_AF=0.8545;AFR_AF=0.9425;EUR_AF=0.7247;SAS_AF=0.6738;AA=C|||;VT=SNP
3	36487696	rs936156	C	T	100	PASS	AC=4085;AF=0.815695;AN=5008;NS=2504;DP=21509;EAS_AF=0.8452;AMR_AF=0.853;AFR_AF=0.9425;EUR_AF=0.7276;SAS_AF=0.6779;AA=T|||;VT=SNP
3	36487816	rs936157	G	T	100	PASS	AC=2539;AF=0.506989;AN=5008;NS=2504;DP=22043;EAS_AF=0.506;AMR_AF=0.6571;AFR_AF=0.4418;EUR_AF=0.5636;SAS_AF=0.4315;AA=G|||;VT=SNP
3	36487920	rs9881480	G	C	100	PASS	AC=1143;AF=0.228235;AN=5008;NS=2504;DP=20597;EAS_AF=0.3373;AMR_AF=0.1916;AFR_AF=0.1944;EUR_AF=0.1988;SAS_AF=0.2178;AA=G|||;VT=SNP
3	36488350	rs870446	T	C	100	PASS	AC=1083;AF=0.216254;AN=5008;NS=2504;DP=19533;EAS_AF=0.1895;AMR_AF=0.3184;AFR_AF=0.1369;EUR_AF=0.2664;SAS_AF=0.227;AA=T|||;VT=SNP
3	36488377	rs936158	C	T	100	PASS	AC=3102;AF=0.619409;AN=5008;NS=2504;DP=19354;EAS_AF=0.5069;AMR_AF=0.6988;AFR_AF=0.7542;EUR_AF=0.6173;SAS_AF=0.499;AA=T|||;VT=SNP
3	36488430	rs73830381	G	A	100	PASS	AC=385;AF=0.076877;AN=5008;NS=2504;DP=19081;EAS_AF=0.002;AMR_AF=0.0303;AFR_AF=0.2042;EUR_AF=0.0278;SAS_AF=0.0654;AA=G|||;VT=SNP
3	36488495	rs870445	T	C	100	PASS	AC=2736;AF=0.546326;AN=5008;NS=2504;DP=18139;EAS_AF=0.505;AMR_AF=0.683;AFR_AF=0.556;EUR_AF=0.5905;SAS_AF=0.4335;AA=T|||;VT=SNP
3	36488561	rs936159	T	G	100	PASS	AC=3109;AF=0.620807;AN=5008;NS=2504;DP=14408;EAS_AF=0.5069;AMR_AF=0.7075;AFR_AF=0.7542;EUR_AF=0.6173;SAS_AF=0.5;AA=G|||;VT=SNP
3	36488605	rs1456077	G	A	100	PASS	AC=3101;AF=0.619209;AN=5008;NS=2504;DP=16136;EAS_AF=0.5069;AMR_AF=0.6988;AFR_AF=0.7534;EUR_AF=0.6173;SAS_AF=0.499;AA=G|||;VT=SNP
3	36488618	rs4352335	G	A	100	PASS	AC=2716;AF=0.542332;AN=5008;NS=2504;DP=17061;EAS_AF=0.505;AMR_AF=0.6686;AFR_AF=0.5492;EUR_AF=0.5895;SAS_AF=0.4335;AA=G|||;VT=SNP
3	36489964	rs76202877	C	G	100	PASS	AC=255;AF=0.0509185;AN=5008;NS=2504;DP=13883;EAS_AF=0.0734;AMR_AF=0.062;AFR_AF=0.0045;EUR_AF=0.0775;SAS_AF=0.0552;AA=C|||;VT=SNP
3	36490020	rs4678879	G	A	100	PASS	AC=1150;AF=0.229633;AN=5008;NS=2504;DP=14935;EAS_AF=0.1885;AMR_AF=0.3487;AFR_AF=0.1407;EUR_AF=0.2992;SAS_AF=0.2362;AA=G|||;VT=SNP
3	36490792	rs6788685	A	G	100	PASS	AC=4306;AF=0.859824;AN=5008;NS=2504;DP=18200;EAS_AF=0.8403;AMR_AF=0.9207;AFR_AF=0.9531;EUR_AF=0.8469;SAS_AF=0.7239;AA=G|||;VT=SNP
3	36490794	rs6764548	G	A	100	PASS	AC=4305;AF=0.859625;AN=5008;NS=2504;DP=18260;EAS_AF=0.8403;AMR_AF=0.9207;AFR_AF=0.9523;EUR_AF=0.8469;SAS_AF=0.7239;AA=A|||;VT=SNP
3	36490875	rs6764657	G	A	100	PASS	AC=4304;AF=0.859425;AN=5008;NS=2504;DP=19752;EAS_AF=0.8393;AMR_AF=0.9207;AFR_AF=0.9531;EUR_AF=0.8469;SAS_AF=0.7229;AA=A|||;VT=SNP
3	36490893	rs73065767	C	T	100	PASS	AC=162;AF=0.0323482;AN=5008;NS=2504;DP=19908;EAS_AF=0.005;AMR_AF=0.0259;AFR_AF=0.0053;EUR_AF=0.0706;SAS_AF=0.0624;AA=C|||;VT=SNP
3	36491641	rs1456079	C	T	100	PASS	AC=3292;AF=0.657348;AN=5008;NS=2504;DP=20027;EAS_AF=0.5069;AMR_AF=0.7493;AFR_AF=0.8336;EUR_AF=0.6511;SAS_AF=0.5153;AA=c|||;VT=SNP
3	36491703	rs1456080	C	G	100	PASS	AC=3292;AF=0.657348;AN=5008;NS=2504;DP=19464;EAS_AF=0.5069;AMR_AF=0.7493;AFR_AF=0.8336;EUR_AF=0.6511;SAS_AF=0.5153;AA=C|||;VT=SNP
3	36491962	rs6768006	C	T	100	PASS	AC=4308;AF=0.860224;AN=5008;NS=2504;DP=20508;EAS_AF=0.8403;AMR_AF=0.9207;AFR_AF=0.9546;EUR_AF=0.8479;SAS_AF=0.7229;AA=T|||;VT=SNP
3	36491987	rs6792390	A	G	100	PASS	AC=3295;AF=0.657947;AN=5008;NS=2504;DP=20301;EAS_AF=0.5069;AMR_AF=0.7493;AFR_AF=0.8351;EUR_AF=0.6521;SAS_AF=0.5153;AA=G|||;VT=SNP
3	36492049	rs6768186	G	A	100	PASS	AC=2813;AF=0.561701;AN=5008;NS=2504;DP=19729;EAS_AF=0.505;AMR_AF=0.7147;AFR_AF=0.5605;EUR_AF=0.6233;SAS_AF=0.4499;AA=G|||;VT=SNP
3	36492058	rs28436583	C	T	100	PASS	AC=855;AF=0.170727;AN=5008;NS=2504;DP=19476;EAS_AF=0.3333;AMR_AF=0.1354;AFR_AF=0.1135;EUR_AF=0.1083;SAS_AF=0.1697;AA=C|||;VT=SNP
3	36492190	rs2005577	A	G	100	PASS	AC=3454;AF=0.689696;AN=5008;NS=2504;DP=17567;EAS_AF=0.5069;AMR_AF=0.7853;AFR_AF=0.8411;EUR_AF=0.7406;SAS_AF=0.5532;AA=G|||;VT=SNP
3	36492210	rs1109733	T	C	100	PASS	AC=3296;AF=0.658147;AN=5008;NS=2504;DP=17036;EAS_AF=0.5069;AMR_AF=0.7493;AFR_AF=0.8351;EUR_AF=0.6531;SAS_AF=0.5153;AA=T|||;VT=SNP
3	36492237	rs1109734	A	G	100	PASS	AC=3296;AF=0.658147;AN=5008;NS=2504;DP=16962;EAS_AF=0.5069;AMR_AF=0.7493;AFR_AF=0.8351;EUR_AF=0.6531;SAS_AF=0.5153;AA=G|||;VT=SNP
3	36492251	rs9917678	G	A	100	PASS	AC=479;AF=0.095647;AN=5008;NS=2504;DP=17034;EAS_AF=0.002;AMR_AF=0.0346;AFR_AF=0.2731;EUR_AF=0.0278;SAS_AF=0.0654;AA=G|||;VT=SNP
3	36492450	rs1109735	G	A	100	PASS	AC=3293;AF=0.657548;AN=5008;NS=2504;DP=17732;EAS_AF=0.5069;AMR_AF=0.7493;AFR_AF=0.8336;EUR_AF=0.6521;SAS_AF=0.5153;AA=G|||;VT=SNP
3	36492695	rs9917806	A	G	100	PASS	AC=3292;AF=0.657348;AN=5008;NS=2504;DP=14980;EAS_AF=0.5069;AMR_AF=0.7493;AFR_AF=0.8343;EUR_AF=0.6511;SAS_AF=0.5143;AA=A|||;VT=SNP
3	36493055	rs73065779	C	T	100	PASS	AC=158;AF=0.0315495;AN=5008;NS=2504;DP=15102;EAS_AF=0;AMR_AF=0.036;AFR_AF=0.0061;EUR_AF=0.0875;SAS_AF=0.0378;AA=C|||;VT=SNP
3	36493363	rs73065782	G	A	100	PASS	AC=158;AF=0.0315495;AN=5008;NS=2504;DP=18949;EAS_AF=0;AMR_AF=0.036;AFR_AF=0.0061;EUR_AF=0.0875;SAS_AF=0.0378;AA=G|||;VT=SNP
3	36493634	rs73831045	T	A	100	PASS	AC=383;AF=0.0764776;AN=5008;NS=2504;DP=19025;EAS_AF=0.002;AMR_AF=0.0303;AFR_AF=0.2035;EUR_AF=0.0278;SAS_AF=0.0644;AA=T|||;VT=SNP
3	36493673	rs897546	G	A	100	PASS	AC=1009;AF=0.201478;AN=5008;NS=2504;DP=19583;EAS_AF=0.3333;AMR_AF=0.1715;AFR_AF=0.1195;EUR_AF=0.1938;SAS_AF=0.2055;AA=A|||;VT=SNP
3	36494006	rs35237806	C	T	100	PASS	AC=877;AF=0.17512;AN=5008;NS=2504;DP=18855;EAS_AF=0.3313;AMR_AF=0.1427;AFR_AF=0.1263;EUR_AF=0.1083;SAS_AF=0.1718;AA=C|||;VT=SNP
3	36494027	rs114961705	C	T	100	PASS	AC=25;AF=0.00499201;AN=5008;NS=2504;DP=19223;EAS_AF=0;AMR_AF=0.0043;AFR_AF=0.0008;EUR_AF=0.0179;SAS_AF=0.0031;AA=C|||;VT=SNP
3	36494163	rs9838053	C	T	100	PASS	AC=874;AF=0.174521;AN=5008;NS=2504;DP=22639;EAS_AF=0.3264;AMR_AF=0.1427;AFR_AF=0.1271;EUR_AF=0.1083;SAS_AF=0.1728;AA=T|||;VT=SNP
3	36494595	rs78612495	A	G	100	PASS	AC=60;AF=0.0119808;AN=5008;NS=2504;DP=21125;EAS_AF=0;AMR_AF=0.0216;AFR_AF=0.0015;EUR_AF=0.0318;SAS_AF=0.0112;AA=A|||;VT=SNP
3	36494612	rs75376489	A	G	100	PASS	AC=139;AF=0.0277556;AN=5008;NS=2504;DP=20157;EAS_AF=0.003;AMR_AF=0.0173;AFR_AF=0.0151;EUR_AF=0.0417;SAS_AF=0.0634;AA=A|||;VT=SNP
3	36494734	rs1814562	C	T	100	PASS	AC=704;AF=0.140575;AN=5008;NS=2504;DP=13730;EAS_AF=0.3065;AMR_AF=0.1398;AFR_AF=0.0832;EUR_AF=0.1064;SAS_AF=0.0828;AA=C|||;VT=SNP
3	36494777	rs187542127	C	G	100	PASS	AC=21;AF=0.00419329;AN=5008;NS=2504;DP=12996;EAS_AF=0;AMR_AF=0.0115;AFR_AF=0.0008;EUR_AF=0.0109;SAS_AF=0.001;AA=C|||;VT=SNP
3	36494822	rs183019542	C	G	100	PASS	AC=102;AF=0.0203674;AN=5008;NS=2504;DP=12906;EAS_AF=0;AMR_AF=0.0144;AFR_AF=0.0008;EUR_AF=0.0477;SAS_AF=0.044;AA=C|||;VT=SNP
3	36494858	rs4626042	G	C	100	PASS	AC=410;AF=0.081869;AN=5008;NS=2504;DP=12991;EAS_AF=0.0208;AMR_AF=0.1037;AFR_AF=0.1218;EUR_AF=0.1074;SAS_AF=0.0491;AA=G|||;VT=SNP
3	36494924	rs112365886	C	G	100	PASS	AC=137;AF=0.0273562;AN=5008;NS=2504;DP=13365;EAS_AF=0.004;AMR_AF=0.0173;AFR_AF=0.0129;EUR_AF=0.0417;SAS_AF=0.0634;AA=G|||;VT=SNP
3	36495365	rs13088973	T	C	100	PASS	AC=901;AF=0.179912;AN=5008;NS=2504;DP=19051;EAS_AF=0.3125;AMR_AF=0.1513;AFR_AF=0.1278;EUR_AF=0.1203;SAS_AF=0.1953;AA=C|||;VT=SNP
3	36495514	rs149297088	T	C	100	PASS	AC=740;AF=0.147764;AN=5008;NS=2504;DP=18548;EAS_AF=0.3264;AMR_AF=0.1772;AFR_AF=0.0885;EUR_AF=0.1044;SAS_AF=0.0675;AA=T|||;VT=SNP
3	36495620	rs116431364	C	T	100	PASS	AC=380;AF=0.0758786;AN=5008;NS=2504;DP=19699;EAS_AF=0.0169;AMR_AF=0.1052;AFR_AF=0.1006;EUR_AF=0.1083;SAS_AF=0.0491;AA=C|||;VT=SNP
3	36495946	rs9820219	C	T	100	PASS	AC=878;AF=0.175319;AN=5008;NS=2504;DP=18929;EAS_AF=0.3016;AMR_AF=0.1527;AFR_AF=0.1256;EUR_AF=0.1203;SAS_AF=0.1851;AA=C|||;VT=SNP
3	36496724	rs62246672	C	T	100	PASS	AC=293;AF=0.0585064;AN=5008;NS=2504;DP=20438;EAS_AF=0.0099;AMR_AF=0.1095;AFR_AF=0.0076;EUR_AF=0.1501;SAS_AF=0.047;AA=C|||;VT=SNP
3	36497088	rs75223282	A	T	100	PASS	AC=28;AF=0.00559105;AN=5008;NS=2504;DP=18502;EAS_AF=0;AMR_AF=0.0058;AFR_AF=0.0008;EUR_AF=0.0219;SAS_AF=0.001;AA=A|||;VT=SNP
3	36497762	rs17035121	G	A	100	PASS	AC=763;AF=0.152356;AN=5008;NS=2504;DP=20211;EAS_AF=0.0198;AMR_AF=0.1297;AFR_AF=0.3086;EUR_AF=0.1352;SAS_AF=0.1115;AA=G|||;VT=SNP
3	36497836	rs4678532	C	A	100	PASS	AC=3218;AF=0.642572;AN=5008;NS=2504;DP=19942;EAS_AF=0.5575;AMR_AF=0.7493;AFR_AF=0.7012;EUR_AF=0.7247;SAS_AF=0.4908;AA=A|||;VT=SNP
3	36498018	rs73065789	G	C	100	PASS	AC=569;AF=0.113618;AN=5008;NS=2504;DP=18604;EAS_AF=0.0179;AMR_AF=0.111;AFR_AF=0.239;EUR_AF=0.1093;SAS_AF=0.0491;AA=G|||;VT=SNP
3	36498085	rs73065792	A	G	100	PASS	AC=572;AF=0.114217;AN=5008;NS=2504;DP=19400;EAS_AF=0.0179;AMR_AF=0.111;AFR_AF=0.2413;EUR_AF=0.1093;SAS_AF=0.0491;AA=G|||;VT=SNP
3	36498282	rs73065795	G	T	100	PASS	AC=569;AF=0.113618;AN=5008;NS=2504;DP=21223;EAS_AF=0.0179;AMR_AF=0.111;AFR_AF=0.239;EUR_AF=0.1093;SAS_AF=0.0491;AA=G|||;VT=SNP
3	36498472	rs73065796	G	A	100	PASS	AC=573;AF=0.114417;AN=5008;NS=2504;DP=23294;EAS_AF=0.0179;AMR_AF=0.111;AFR_AF=0.2421;EUR_AF=0.1093;SAS_AF=0.0491;AA=A|||;VT=SNP
3	36498498	rs73065798	A	G	100	PASS	AC=572;AF=0.114217;AN=5008;NS=2504;DP=23272;EAS_AF=0.0179;AMR_AF=0.111;AFR_AF=0.2413;EUR_AF=0.1093;SAS_AF=0.0491;AA=G|||;VT=SNP
3	36498786	rs10514699	T	C	100	PASS	AC=569;AF=0.113618;AN=5008;NS=2504;DP=20537;EAS_AF=0.0179;AMR_AF=0.111;AFR_AF=0.239;EUR_AF=0.1093;SAS_AF=0.0491;AA=T|||;VT=SNP
3	36498835	rs77311937	A	G	100	PASS	AC=28;AF=0.00559105;AN=5008;NS=2504;DP=20803;EAS_AF=0;AMR_AF=0.0058;AFR_AF=0.0008;EUR_AF=0.0219;SAS_AF=0.001;AA=A|||;VT=SNP
3	36499047	rs10514700	G	A	100	PASS	AC=569;AF=0.113618;AN=5008;NS=2504;DP=18141;EAS_AF=0.0179;AMR_AF=0.111;AFR_AF=0.239;EUR_AF=0.1093;SAS_AF=0.0491;AA=G|||;VT=SNP
3	36499655	rs73065800	A	G	100	PASS	AC=569;AF=0.113618;AN=5008;NS=2504;DP=17063;EAS_AF=0.0179;AMR_AF=0.111;AFR_AF=0.239;EUR_AF=0.1093;SAS_AF=0.0491;AA=A|||;VT=SNP
3	36499823	rs7635001	T	C	100	PASS	AC=904;AF=0.180511;AN=5008;NS=2504;DP=19212;EAS_AF=0.3125;AMR_AF=0.1527;AFR_AF=0.1286;EUR_AF=0.1203;SAS_AF=0.1963;AA=T|||;VT=SNP
3	36499959	rs6550424	G	T	100	PASS	AC=4430;AF=0.884585;AN=5008;NS=2504;DP=18688;EAS_AF=0.8631;AMR_AF=0.9294;AFR_AF=0.9962;EUR_AF=0.8708;SAS_AF=0.7382;AA=T|||;VT=SNP
3	36500024	rs74867163	A	G	100	PASS	AC=28;AF=0.00559105;AN=5008;NS=2504;DP=19294;EAS_AF=0;AMR_AF=0.0058;AFR_AF=0.0008;EUR_AF=0.0219;SAS_AF=0.001;AA=A|||;VT=SNP
3	36500140	rs77788886	G	C	100	PASS	AC=28;AF=0.00559105;AN=5008;NS=2504;DP=20257;EAS_AF=0;AMR_AF=0.0058;AFR_AF=0.0008;EUR_AF=0.0219;SAS_AF=0.001;AA=G|||;VT=SNP
3	36500512	rs17035130	C	T	100	PASS	AC=572;AF=0.114217;AN=5008;NS=2504;DP=18348;EAS_AF=0.0179;AMR_AF=0.111;AFR_AF=0.2413;EUR_AF=0.1093;SAS_AF=0.0491;AA=T|||;VT=SNP
3	36500714	rs3214011	A	G	100	PASS	AC=379;AF=0.0756789;AN=5008;NS=2504;DP=18992;EAS_AF=0.0169;AMR_AF=0.1037;AFR_AF=0.1006;EUR_AF=0.1083;SAS_AF=0.0491;AA=A|||;VT=SNP
3	36501205	rs17035133	T	C	100	PASS	AC=572;AF=0.114217;AN=5008;NS=2504;DP=18261;EAS_AF=0.0179;AMR_AF=0.111;AFR_AF=0.239;EUR_AF=0.1093;SAS_AF=0.0521;AA=T|||;VT=SNP
3	36501234	rs7648811	A	C	100	PASS	AC=572;AF=0.114217;AN=5008;NS=2504;DP=18157;EAS_AF=0.0179;AMR_AF=0.111;AFR_AF=0.2413;EUR_AF=0.1093;SAS_AF=0.0491;AA=C|||;VT=SNP
3	36501285	rs13060288	G	T	100	PASS	AC=869;AF=0.173522;AN=5008;NS=2504;DP=17650;EAS_AF=0.3016;AMR_AF=0.1527;AFR_AF=0.1218;EUR_AF=0.1203;SAS_AF=0.181;AA=G|||;VT=SNP
3	36501643	rs73067808	T	C	100	PASS	AC=162;AF=0.0323482;AN=5008;NS=2504;DP=17619;EAS_AF=0;AMR_AF=0.0317;AFR_AF=0.0045;EUR_AF=0.0885;SAS_AF=0.046;AA=T|||;VT=SNP
3	36501720	rs76551100	A	G	100	PASS	AC=131;AF=0.0261581;AN=5008;NS=2504;DP=16674;EAS_AF=0.004;AMR_AF=0.0144;AFR_AF=0.0098;EUR_AF=0.0408;SAS_AF=0.0644;AA=A|||;VT=SNP
3	36501798	rs75766950	T	C	100	PASS	AC=207;AF=0.0413339;AN=5008;NS=2504;DP=17238;EAS_AF=0.002;AMR_AF=0.0187;AFR_AF=0.0787;EUR_AF=0.0278;SAS_AF=0.0613;AA=T|||;VT=SNP
3	36501862	rs73824585	G	A	100	PASS	AC=570;AF=0.113818;AN=5008;NS=2504;DP=16737;EAS_AF=0.0179;AMR_AF=0.1095;AFR_AF=0.2405;EUR_AF=0.1093;SAS_AF=0.0491;AA=A|||;VT=SNP
3	36501933	rs73067810	A	G	100	PASS	AC=569;AF=0.113618;AN=5008;NS=2504;DP=15711;EAS_AF=0.0179;AMR_AF=0.1095;AFR_AF=0.2398;EUR_AF=0.1093;SAS_AF=0.0491;AA=A|||;VT=SNP
3	36501976	rs73067812	A	G	100	PASS	AC=571;AF=0.114018;AN=5008;NS=2504;DP=15580;EAS_AF=0.0179;AMR_AF=0.111;AFR_AF=0.2421;EUR_AF=0.1074;SAS_AF=0.0491;AA=G|||;VT=SNP
3	36502086	rs148404535	G	A	100	PASS	AC=16;AF=0.00319489;AN=5008;NS=2504;DP=13228;EAS_AF=0;AMR_AF=0.0029;AFR_AF=0;EUR_AF=0.0109;SAS_AF=0.0031;AA=G|||;VT=SNP
3	36502258	rs55768528	T	C	100	PASS	AC=575;AF=0.114816;AN=5008;NS=2504;DP=16244;EAS_AF=0.0179;AMR_AF=0.111;AFR_AF=0.2413;EUR_AF=0.1093;SAS_AF=0.0521;AA=T|||;VT=SNP
3	36502365	rs55978966	A	G	100	PASS	AC=570;AF=0.113818;AN=5008;NS=2504;DP=16519;EAS_AF=0.0179;AMR_AF=0.111;AFR_AF=0.2413;EUR_AF=0.1074;SAS_AF=0.0491;AA=G|||;VT=SNP
3	36502368	rs56279726	G	T	100	PASS	AC=570;AF=0.113818;AN=5008;NS=2504;DP=16541;EAS_AF=0.0179;AMR_AF=0.111;AFR_AF=0.2413;EUR_AF=0.1074;SAS_AF=0.0491;AA=T|||;VT=SNP
3	36502417	rs115170792	T	C	100	PASS	AC=264;AF=0.0527157;AN=5008;NS=2504;DP=15908;EAS_AF=0.002;AMR_AF=0.0202;AFR_AF=0.121;EUR_AF=0.0278;SAS_AF=0.0613;AA=T|||;VT=SNP
3	36502491	rs55725146	T	C	100	PASS	AC=575;AF=0.114816;AN=5008;NS=2504;DP=15055;EAS_AF=0.0179;AMR_AF=0.111;AFR_AF=0.2413;EUR_AF=0.1093;SAS_AF=0.0521;AA=C|||;VT=SNP
3	36502514	rs55766331	G	A	100	PASS	AC=573;AF=0.114417;AN=5008;NS=2504;DP=15183;EAS_AF=0.0179;AMR_AF=0.111;AFR_AF=0.2413;EUR_AF=0.1103;SAS_AF=0.0491;AA=A|||;VT=SNP
3	36502671	rs56086007	T	C	100	PASS	AC=575;AF=0.114816;AN=5008;NS=2504;DP=17178;EAS_AF=0.0179;AMR_AF=0.111;AFR_AF=0.2413;EUR_AF=0.1093;SAS_AF=0.0521;AA=C|||;VT=SNP
3	36502708	rs9857246	C	G	100	PASS	AC=4438;AF=0.886182;AN=5008;NS=2504;DP=17934;EAS_AF=0.8651;AMR_AF=0.9294;AFR_AF=0.9962;EUR_AF=0.8728;SAS_AF=0.7423;AA=G|||;VT=SNP
3	36502918	rs111276202	C	G	100	PASS	AC=124;AF=0.0247604;AN=5008;NS=2504;DP=18048;EAS_AF=0.004;AMR_AF=0.0144;AFR_AF=0.0045;EUR_AF=0.0408;SAS_AF=0.0644;AA=C|||;VT=SNP
3	36503067	rs715660	A	C	100	PASS	AC=1198;AF=0.239217;AN=5008;NS=2504;DP=20228;EAS_AF=0.2143;AMR_AF=0.3285;AFR_AF=0.1604;EUR_AF=0.2992;SAS_AF=0.2464;AA=A|||;VT=SNP
3	36503309	rs11928506	T	G	100	PASS	AC=572;AF=0.114217;AN=5008;NS=2504;DP=18890;EAS_AF=0.0179;AMR_AF=0.111;AFR_AF=0.2413;EUR_AF=0.1093;SAS_AF=0.0491;AA=G|||;VT=SNP
3	36503485	rs12494487	G	A	100	PASS	AC=875;AF=0.17472;AN=5008;NS=2504;DP=21079;EAS_AF=0.3026;AMR_AF=0.1542;AFR_AF=0.1218;EUR_AF=0.1213;SAS_AF=0.184;AA=G|||;VT=SNP
3	36503611	rs73067818	A	G	100	PASS	AC=54;AF=0.0107827;AN=5008;NS=2504;DP=11197;EAS_AF=0;AMR_AF=0.0029;AFR_AF=0.003;EUR_AF=0.0179;SAS_AF=0.0307;AA=A|||;VT=SNP
3	36504281	rs6767011	A	G	100	PASS	AC=4434;AF=0.885383;AN=5008;NS=2504;DP=18595;EAS_AF=0.8661;AMR_AF=0.928;AFR_AF=0.9955;EUR_AF=0.8728;SAS_AF=0.7393;AA=G|||;VT=SNP
3	36504676	rs9859630	T	A	100	PASS	AC=877;AF=0.17512;AN=5008;NS=2504;DP=14686;EAS_AF=0.3016;AMR_AF=0.1527;AFR_AF=0.121;EUR_AF=0.1203;SAS_AF=0.1902;AA=T|||;VT=SNP
3	36504762	rs114541441	A	G	100	PASS	AC=17;AF=0.00339457;AN=5008;NS=2504;DP=14149;EAS_AF=0;AMR_AF=0.0029;AFR_AF=0;EUR_AF=0.0119;SAS_AF=0.0031;AA=A|||;VT=SNP
3	36506238	rs13100890	G	A	100	PASS	AC=873;AF=0.174321;AN=5008;NS=2504;DP=20305;EAS_AF=0.3016;AMR_AF=0.1527;AFR_AF=0.1218;EUR_AF=0.1203;SAS_AF=0.1851;AA=G|||;VT=SNP
3	36506684	rs144929106	T	A	100	PASS	AC=28;AF=0.00559105;AN=5008;NS=2504;DP=22783;EAS_AF=0;AMR_AF=0.0058;AFR_AF=0.0008;EUR_AF=0.0219;SAS_AF=0.001;AA=T|||;VT=SNP
3	36506784	rs9850763	G	C	100	PASS	AC=4440;AF=0.886581;AN=5008;NS=2504;DP=19944;EAS_AF=0.8661;AMR_AF=0.9294;AFR_AF=0.9962;EUR_AF=0.8728;SAS_AF=0.7434;AA=C|||;VT=SNP
3	36506926	rs9812914	A	C	100	PASS	AC=4440;AF=0.886581;AN=5008;NS=2504;DP=18952;EAS_AF=0.8661;AMR_AF=0.9294;AFR_AF=0.9962;EUR_AF=0.8728;SAS_AF=0.7434;AA=C|||;VT=SNP
3	36507111	rs7623278	A	G	100	PASS	AC=4441;AF=0.886781;AN=5008;NS=2504;DP=18841;EAS_AF=0.8661;AMR_AF=0.9294;AFR_AF=0.997;EUR_AF=0.8728;SAS_AF=0.7434;AA=A|||;VT=SNP
3	36508057	rs6786646	C	T	100	PASS	AC=487;AF=0.0972444;AN=5008;NS=2504;DP=20142;EAS_AF=0;AMR_AF=0.1081;AFR_AF=0.1475;EUR_AF=0.1491;SAS_AF=0.0685;AA=C|||;VT=SNP
3	36508883	rs58775847	G	A	100	PASS	AC=569;AF=0.113618;AN=5008;NS=2504;DP=18552;EAS_AF=0.0188;AMR_AF=0.111;AFR_AF=0.239;EUR_AF=0.1083;SAS_AF=0.0491;AA=G|||;VT=SNP
3	36509129	rs73067830	A	G	100	PASS	AC=574;AF=0.114617;AN=5008;NS=2504;DP=17727;EAS_AF=0.0179;AMR_AF=0.111;AFR_AF=0.2413;EUR_AF=0.1083;SAS_AF=0.0521;AA=G|||;VT=SNP
3	36511013	rs11718858	G	T	100	PASS	AC=676;AF=0.134984;AN=5008;NS=2504;DP=17811;EAS_AF=0.004;AMR_AF=0.1254;AFR_AF=0.2042;EUR_AF=0.1899;SAS_AF=0.1268;AA=G|||;VT=SNP
3	36511470	rs11916844	T	A	100	PASS	AC=303;AF=0.0605032;AN=5008;NS=2504;DP=17596;EAS_AF=0.0893;AMR_AF=0.0303;AFR_AF=0.059;EUR_AF=0.0517;SAS_AF=0.0634;AA=T|||;VT=SNP
3	36511746	rs36064918	G	A	100	PASS	AC=77;AF=0.0153754;AN=5008;NS=2504;DP=19624;EAS_AF=0;AMR_AF=0.0274;AFR_AF=0.0015;EUR_AF=0.0388;SAS_AF=0.0174;AA=G|||;VT=SNP
3	36511945	rs11928382	G	A	100	PASS	AC=1106;AF=0.220847;AN=5008;NS=2504;DP=19123;EAS_AF=0.3373;AMR_AF=0.281;AFR_AF=0.1846;EUR_AF=0.2117;SAS_AF=0.1166;AA=G|||;VT=SNP
3	36512233	rs7612223	T	C	100	PASS	AC=558;AF=0.111422;AN=5008;NS=2504;DP=18449;EAS_AF=0;AMR_AF=0.111;AFR_AF=0.1967;EUR_AF=0.1501;SAS_AF=0.0716;AA=T|||;VT=SNP
3	36512332	rs76879083	G	A	100	PASS	AC=33;AF=0.00658946;AN=5008;NS=2504;DP=19728;EAS_AF=0;AMR_AF=0.0101;AFR_AF=0.0008;EUR_AF=0.0239;SAS_AF=0.001;AA=G|||;VT=SNP
3	36514508	rs114506731	A	G	100	PASS	AC=389;AF=0.0776757;AN=5008;NS=2504;DP=21327;EAS_AF=0.0169;AMR_AF=0.1052;AFR_AF=0.1006;EUR_AF=0.1113;SAS_AF=0.0552;AA=A|||;VT=SNP
3	36515035	rs17247293	G	C	100	PASS	AC=378;AF=0.0754792;AN=5008;NS=2504;DP=17616;EAS_AF=0.0169;AMR_AF=0.1037;AFR_AF=0.1006;EUR_AF=0.1074;SAS_AF=0.0491;AA=G|||;VT=SNP
3	36515184	rs56124003	C	T	100	PASS	AC=536;AF=0.107029;AN=5008;NS=2504;DP=16978;EAS_AF=0;AMR_AF=0.1066;AFR_AF=0.1884;EUR_AF=0.1461;SAS_AF=0.0675;AA=C|||;VT=SNP
3	36515296	rs17035151	G	A	100	PASS	AC=570;AF=0.113818;AN=5008;NS=2504;DP=17386;EAS_AF=0.0179;AMR_AF=0.1095;AFR_AF=0.2413;EUR_AF=0.1083;SAS_AF=0.0491;AA=G|||;VT=SNP
3	36515716	rs1456078	G	A	100	PASS	AC=2998;AF=0.598642;AN=5008;NS=2504;DP=18098;EAS_AF=0.5476;AMR_AF=0.7406;AFR_AF=0.5514;EUR_AF=0.7237;SAS_AF=0.4857;AA=g|||;VT=SNP
3	36516302	rs1350145	G	T	100	PASS	AC=927;AF=0.185104;AN=5008;NS=2504;DP=17638;EAS_AF=0.3016;AMR_AF=0.1527;AFR_AF=0.1581;EUR_AF=0.1203;SAS_AF=0.1912;AA=G|||;VT=SNP
3	36516326	rs1350146	G	A	100	PASS	AC=1119;AF=0.223442;AN=5008;NS=2504;DP=18162;EAS_AF=0.3026;AMR_AF=0.1599;AFR_AF=0.298;EUR_AF=0.1213;SAS_AF=0.1912;AA=G|||;VT=SNP
3	36516385	rs115658024	T	C	100	PASS	AC=212;AF=0.0423323;AN=5008;NS=2504;DP=17226;EAS_AF=0.002;AMR_AF=0.0187;AFR_AF=0.0825;EUR_AF=0.0278;SAS_AF=0.0613;AA=T|||;VT=SNP
3	36516520	rs140233869	T	C	100	PASS	AC=67;AF=0.0133786;AN=5008;NS=2504;DP=17862;EAS_AF=0;AMR_AF=0.0447;AFR_AF=0.0015;EUR_AF=0.0268;SAS_AF=0.0072;AA=T|||;VT=SNP
3	36516721	rs56041708	T	C	100	PASS	AC=458;AF=0.0914537;AN=5008;NS=2504;DP=19225;EAS_AF=0;AMR_AF=0.1023;AFR_AF=0.118;EUR_AF=0.1501;SAS_AF=0.0818;AA=T|||;VT=SNP
3	36517590	rs78551102	A	G	100	PASS	AC=28;AF=0.00559105;AN=5008;NS=2504;DP=17788;EAS_AF=0;AMR_AF=0.0058;AFR_AF=0.0008;EUR_AF=0.0219;SAS_AF=0.001;AA=A|||;VT=SNP
3	36517657	rs34773966	T	G	100	PASS	AC=3049;AF=0.608826;AN=5008;NS=2504;DP=20227;EAS_AF=0.5615;AMR_AF=0.7406;AFR_AF=0.5938;EUR_AF=0.7018;SAS_AF=0.4888;AA=T|||;VT=SNP
3	36517759	rs11709139	T	C	100	PASS	AC=3086;AF=0.616214;AN=5008;NS=2504;DP=20521;EAS_AF=0.5615;AMR_AF=0.745;AFR_AF=0.6021;EUR_AF=0.7237;SAS_AF=0.4898;AA=T|||;VT=SNP
3	36517935	rs9881075	C	A	100	PASS	AC=3237;AF=0.646366;AN=5008;NS=2504;DP=20503;EAS_AF=0.5625;AMR_AF=0.7478;AFR_AF=0.7315;EUR_AF=0.7028;SAS_AF=0.4877;AA=A|||;VT=SNP
3	36518009	rs9843416	A	G	100	PASS	AC=3090;AF=0.617013;AN=5008;NS=2504;DP=19849;EAS_AF=0.5615;AMR_AF=0.7464;AFR_AF=0.5998;EUR_AF=0.7237;SAS_AF=0.4959;AA=A|||;VT=SNP
3	36518064	rs7646747	C	G	100	PASS	AC=4441;AF=0.886781;AN=5008;NS=2504;DP=21367;EAS_AF=0.8661;AMR_AF=0.9294;AFR_AF=0.997;EUR_AF=0.8728;SAS_AF=0.7434;AA=G|||;VT=SNP
3	36518129	rs7646768	C	T	100	PASS	AC=4439;AF=0.886382;AN=5008;NS=2504;DP=22501;EAS_AF=0.8651;AMR_AF=0.9294;AFR_AF=0.9962;EUR_AF=0.8728;SAS_AF=0.7434;AA=T|||;VT=SNP
3	36518315	rs115506154	T	A	100	PASS	AC=28;AF=0.00559105;AN=5008;NS=2504;DP=18611;EAS_AF=0;AMR_AF=0.0058;AFR_AF=0.0008;EUR_AF=0.0219;SAS_AF=0.001;AA=T|||;VT=SNP
3	36518343	rs116836967	A	G	100	PASS	AC=35;AF=0.00698882;AN=5008;NS=2504;DP=16729;EAS_AF=0;AMR_AF=0.0072;AFR_AF=0.0008;EUR_AF=0.0109;SAS_AF=0.0184;AA=A|||;VT=SNP
3	36519078	rs1456081	G	C	100	PASS	AC=4438;AF=0.886182;AN=5008;NS=2504;DP=17226;EAS_AF=0.8671;AMR_AF=0.9294;AFR_AF=0.9955;EUR_AF=0.8708;SAS_AF=0.7434;AA=G|||;VT=SNP
3	36519160	rs73067855	C	T	100	PASS	AC=54;AF=0.0107827;AN=5008;NS=2504;DP=17005;EAS_AF=0;AMR_AF=0.0029;AFR_AF=0.003;EUR_AF=0.0179;SAS_AF=0.0307;AA=C|||;VT=SNP
3	36519353	rs116486567	G	A	100	PASS	AC=81;AF=0.0161741;AN=5008;NS=2504;DP=19580;EAS_AF=0;AMR_AF=0.036;AFR_AF=0.0015;EUR_AF=0.0447;SAS_AF=0.0092;AA=G|||;VT=SNP
3	36519970	rs112879670	A	C	100	PASS	AC=131;AF=0.0261581;AN=5008;NS=2504;DP=4970;EAS_AF=0.004;AMR_AF=0.0144;AFR_AF=0.0106;EUR_AF=0.0398;SAS_AF=0.0644;AA=A|||;VT=SNP
3	36520384	rs115749336	G	C	100	PASS	AC=15;AF=0.00299521;AN=5008;NS=2504;DP=18190;EAS_AF=0;AMR_AF=0.0043;AFR_AF=0;EUR_AF=0.0119;SAS_AF=0;AA=G|||;VT=SNP
3	36520457	rs9840835	T	C	100	PASS	AC=900;AF=0.179712;AN=5008;NS=2504;DP=17840;EAS_AF=0.3135;AMR_AF=0.1513;AFR_AF=0.1271;EUR_AF=0.1203;SAS_AF=0.1943;AA=T|||;VT=SNP
3	36520839	rs6788598	A	G	100	PASS	AC=210;AF=0.0419329;AN=5008;NS=2504;DP=17535;EAS_AF=0.002;AMR_AF=0.0187;AFR_AF=0.0809;EUR_AF=0.0278;SAS_AF=0.0613;AA=A|||;VT=SNP
3	36521185	rs34135865	T	C	100	PASS	AC=481;AF=0.0960463;AN=5008;NS=2504;DP=19161;EAS_AF=0.1052;AMR_AF=0.183;AFR_AF=0.0166;EUR_AF=0.0964;SAS_AF=0.1319;AA=T|||;VT=SNP
3	36521264	rs11708473	C	T	100	PASS	AC=873;AF=0.174321;AN=5008;NS=2504;DP=18387;EAS_AF=0.1151;AMR_AF=0.2997;AFR_AF=0.0946;EUR_AF=0.2475;SAS_AF=0.1789;AA=C|||;VT=SNP
3	36521696	rs11709479	G	A	100	PASS	AC=442;AF=0.0882588;AN=5008;NS=2504;DP=17274;EAS_AF=0;AMR_AF=0.1009;AFR_AF=0.118;EUR_AF=0.1481;SAS_AF=0.0685;AA=g|||;VT=SNP
3	36521902	rs6767976	G	A	100	PASS	AC=256;AF=0.0511182;AN=5008;NS=2504;DP=18358;EAS_AF=0.002;AMR_AF=0.0202;AFR_AF=0.1165;EUR_AF=0.0258;SAS_AF=0.0613;AA=G|||;VT=SNP
3	36522360	rs35014592	C	T	100	PASS	AC=870;AF=0.173722;AN=5008;NS=2504;DP=20436;EAS_AF=0.1151;AMR_AF=0.2983;AFR_AF=0.0938;EUR_AF=0.2475;SAS_AF=0.1779;AA=C|||;VT=SNP
3	36522948	rs6795695	A	G	100	PASS	AC=4439;AF=0.886382;AN=5008;NS=2504;DP=19439;EAS_AF=0.8661;AMR_AF=0.9294;AFR_AF=0.9955;EUR_AF=0.8728;SAS_AF=0.7434;AA=G|||;VT=SNP
3	36523062	rs10510685	A	C	100	PASS	AC=143;AF=0.0285543;AN=5008;NS=2504;DP=20997;EAS_AF=0;AMR_AF=0.0591;AFR_AF=0.003;EUR_AF=0.0586;SAS_AF=0.0399;AA=A|||;VT=SNP
3	36523217	rs2885142	T	G	100	PASS	AC=4441;AF=0.886781;AN=5008;NS=2504;DP=22742;EAS_AF=0.8661;AMR_AF=0.9294;AFR_AF=0.997;EUR_AF=0.8728;SAS_AF=0.7434;AA=G|||;VT=SNP
3	36523640	rs149950171	G	T	100	PASS	AC=23;AF=0.00459265;AN=5008;NS=2504;DP=22128;EAS_AF=0;AMR_AF=0.0072;AFR_AF=0.0008;EUR_AF=0.0159;SAS_AF=0.001;AA=G|||;VT=SNP
3	36523672	rs6787386	T	C	100	PASS	AC=2667;AF=0.532548;AN=5008;NS=2504;DP=20184;EAS_AF=0.5327;AMR_AF=0.5303;AFR_AF=0.5658;EUR_AF=0.503;SAS_AF=0.5194;AA=T|||;VT=SNP
3	36523917	rs77915587	C	A	100	PASS	AC=28;AF=0.00559105;AN=5008;NS=2504;DP=20459;EAS_AF=0;AMR_AF=0.0058;AFR_AF=0.0008;EUR_AF=0.0219;SAS_AF=0.001;AA=C|||;VT=SNP
3	36524048	rs75607303	C	T	100	PASS	AC=36;AF=0.0071885;AN=5008;NS=2504;DP=18188;EAS_AF=0;AMR_AF=0.0058;AFR_AF=0.0068;EUR_AF=0.0219;SAS_AF=0.001;AA=C|||;VT=SNP
3	36524086	rs74775818	C	T	100	PASS	AC=36;AF=0.0071885;AN=5008;NS=2504;DP=18147;EAS_AF=0;AMR_AF=0.0058;AFR_AF=0.0068;EUR_AF=0.0219;SAS_AF=0.001;AA=T|||;VT=SNP
3	36524091	rs75774082	T	A	100	PASS	AC=36;AF=0.0071885;AN=5008;NS=2504;DP=18287;EAS_AF=0;AMR_AF=0.0058;AFR_AF=0.0068;EUR_AF=0.0219;SAS_AF=0.001;AA=A|||;VT=SNP
3	36524130	rs78434471	C	T	100	PASS	AC=37;AF=0.00738818;AN=5008;NS=2504;DP=18665;EAS_AF=0;AMR_AF=0.0058;AFR_AF=0.0076;EUR_AF=0.0219;SAS_AF=0.001;AA=C|||;VT=SNP
3	36524169	rs77806933	T	C	100	PASS	AC=36;AF=0.0071885;AN=5008;NS=2504;DP=18380;EAS_AF=0;AMR_AF=0.0058;AFR_AF=0.0068;EUR_AF=0.0219;SAS_AF=0.001;AA=C|||;VT=SNP
3	36524206	rs1456074	C	T	100	PASS	AC=3073;AF=0.613618;AN=5008;NS=2504;DP=18044;EAS_AF=0.5268;AMR_AF=0.6254;AFR_AF=0.7526;EUR_AF=0.6054;SAS_AF=0.5153;AA=T|||;VT=SNP
3	36524308	rs55847649	G	A	100	PASS	AC=43;AF=0.00858626;AN=5008;NS=2504;DP=18487;EAS_AF=0;AMR_AF=0.0086;AFR_AF=0.0106;EUR_AF=0.0219;SAS_AF=0.001;AA=G|||;VT=SNP
3	36524405	rs2290530	C	T	100	PASS	AC=728;AF=0.145367;AN=5008;NS=2504;DP=19350;EAS_AF=0.3145;AMR_AF=0.1801;AFR_AF=0.0855;EUR_AF=0.1064;SAS_AF=0.0675;AA=C|||;VT=SNP
3	36524408	rs41285095	A	G	100	PASS	AC=43;AF=0.00858626;AN=5008;NS=2504;DP=19468;EAS_AF=0;AMR_AF=0.0086;AFR_AF=0.0106;EUR_AF=0.0219;SAS_AF=0.001;AA=G|||;VT=SNP
3	36524730	rs4678880	G	A	100	PASS	AC=479;AF=0.095647;AN=5008;NS=2504;DP=20019;EAS_AF=0.1062;AMR_AF=0.1801;AFR_AF=0.0166;EUR_AF=0.0964;SAS_AF=0.1309;AA=G|||;VT=SNP
3	36524778	rs76731519	C	T	100	PASS	AC=43;AF=0.00858626;AN=5008;NS=2504;DP=21212;EAS_AF=0;AMR_AF=0.0086;AFR_AF=0.0106;EUR_AF=0.0219;SAS_AF=0.001;AA=C|||;VT=SNP
3	36524868	rs116512548	T	C	100	PASS	AC=43;AF=0.00858626;AN=5008;NS=2504;DP=19988;EAS_AF=0;AMR_AF=0.0086;AFR_AF=0.0106;EUR_AF=0.0219;SAS_AF=0.001;AA=T|||;VT=SNP
3	36524872	rs147796747	G	T	100	PASS	AC=21;AF=0.00419329;AN=5008;NS=2504;DP=19867;EAS_AF=0;AMR_AF=0.0058;AFR_AF=0.0008;EUR_AF=0.006;SAS_AF=0.0102;AA=G|||;VT=SNP
3	36524951	rs79820074	T	C	100	PASS	AC=43;AF=0.00858626;AN=5008;NS=2504;DP=20461;EAS_AF=0;AMR_AF=0.0086;AFR_AF=0.0106;EUR_AF=0.0219;SAS_AF=0.001;AA=C|||;VT=SNP
3	36524974	rs76551567	C	T	100	PASS	AC=43;AF=0.00858626;AN=5008;NS=2504;DP=19965;EAS_AF=0;AMR_AF=0.0086;AFR_AF=0.0106;EUR_AF=0.0219;SAS_AF=0.001;AA=C|||;VT=SNP
3	36525224	rs77069230	C	A	100	PASS	AC=43;AF=0.00858626;AN=5008;NS=2504;DP=20366;EAS_AF=0;AMR_AF=0.0086;AFR_AF=0.0106;EUR_AF=0.0219;SAS_AF=0.001;AA=a|||;VT=SNP
3	36525400	rs79455765	G	A	100	PASS	AC=43;AF=0.00858626;AN=5008;NS=2504;DP=19294;EAS_AF=0;AMR_AF=0.0086;AFR_AF=0.0106;EUR_AF=0.0219;SAS_AF=0.001;AA=g|||;VT=SNP
3	36525444	rs35558432	A	T	100	PASS	AC=1042;AF=0.208067;AN=5008;NS=2504;DP=19689;EAS_AF=0.3115;AMR_AF=0.1585;AFR_AF=0.236;EUR_AF=0.1213;SAS_AF=0.1881;AA=A|||;VT=SNP
3	36525522	rs116454290	G	A	100	PASS	AC=43;AF=0.00858626;AN=5008;NS=2504;DP=20533;EAS_AF=0;AMR_AF=0.0086;AFR_AF=0.0106;EUR_AF=0.0219;SAS_AF=0.001;AA=G|||;VT=SNP
3	36525600	rs77253421	G	C	100	PASS	AC=69;AF=0.013778;AN=5008;NS=2504;DP=20381;EAS_AF=0;AMR_AF=0.0331;AFR_AF=0.0038;EUR_AF=0.0308;SAS_AF=0.0102;AA=G|||;VT=SNP
3	36525694	rs74685626	G	T	100	PASS	AC=43;AF=0.00858626;AN=5008;NS=2504;DP=19140;EAS_AF=0;AMR_AF=0.0086;AFR_AF=0.0106;EUR_AF=0.0219;SAS_AF=0.001;AA=G|||;VT=SNP
3	36525738	rs1456075	C	T	100	PASS	AC=452;AF=0.0902556;AN=5008;NS=2504;DP=18482;EAS_AF=0;AMR_AF=0.1037;AFR_AF=0.1241;EUR_AF=0.1481;SAS_AF=0.0685;AA=C|||;VT=SNP
3	36525834	rs1456076	C	G	100	PASS	AC=3945;AF=0.78774;AN=5008;NS=2504;DP=18920;EAS_AF=0.8462;AMR_AF=0.8228;AFR_AF=0.8487;EUR_AF=0.7555;SAS_AF=0.6534;AA=G|||;VT=SNP
3	36525927	rs75181005	G	A	100	PASS	AC=43;AF=0.00858626;AN=5008;NS=2504;DP=20008;EAS_AF=0;AMR_AF=0.0086;AFR_AF=0.0106;EUR_AF=0.0219;SAS_AF=0.001;AA=G|||;VT=SNP
3	36526208	rs77697960	G	A	100	PASS	AC=43;AF=0.00858626;AN=5008;NS=2504;DP=17165;EAS_AF=0;AMR_AF=0.0086;AFR_AF=0.0106;EUR_AF=0.0219;SAS_AF=0.001;AA=A|||;VT=SNP
3	36526217	rs78344468	A	G	100	PASS	AC=28;AF=0.00559105;AN=5008;NS=2504;DP=17088;EAS_AF=0;AMR_AF=0.0058;AFR_AF=0.0008;EUR_AF=0.0219;SAS_AF=0.001;AA=A|||;VT=SNP
3	36526276	rs75584204	A	T	100	PASS	AC=43;AF=0.00858626;AN=5008;NS=2504;DP=17581;EAS_AF=0;AMR_AF=0.0086;AFR_AF=0.0106;EUR_AF=0.0219;SAS_AF=0.001;AA=T|||;VT=SNP
3	36526309	rs74975922	T	C	100	PASS	AC=43;AF=0.00858626;AN=5008;NS=2504;DP=19574;EAS_AF=0;AMR_AF=0.0086;AFR_AF=0.0106;EUR_AF=0.0219;SAS_AF=0.001;AA=T|||;VT=SNP
3	36526768	rs41276519	C	A	100	PASS	AC=443;AF=0.0884585;AN=5008;NS=2504;DP=18989;EAS_AF=0;AMR_AF=0.1009;AFR_AF=0.1188;EUR_AF=0.1481;SAS_AF=0.0685;AA=C|||;VT=SNP
3	36526834	rs114543411	G	A	100	PASS	AC=22;AF=0.00439297;AN=5008;NS=2504;DP=17687;EAS_AF=0;AMR_AF=0.0072;AFR_AF=0.0008;EUR_AF=0.006;SAS_AF=0.0102;AA=G|||;VT=SNP
3	36527206	rs78382041	T	C	100	PASS	AC=43;AF=0.00858626;AN=5008;NS=2504;DP=16090;EAS_AF=0;AMR_AF=0.0086;AFR_AF=0.0106;EUR_AF=0.0219;SAS_AF=0.001;AA=C|||;VT=SNP
3	36527223	rs77475108	A	G	100	PASS	AC=43;AF=0.00858626;AN=5008;NS=2504;DP=16296;EAS_AF=0;AMR_AF=0.0086;AFR_AF=0.0106;EUR_AF=0.0219;SAS_AF=0.001;AA=G|||;VT=SNP
3	36527398	rs113161663	C	T	100	PASS	AC=43;AF=0.00858626;AN=5008;NS=2504;DP=18310;EAS_AF=0;AMR_AF=0.0086;AFR_AF=0.0106;EUR_AF=0.0219;SAS_AF=0.001;AA=T|||;VT=SNP
3	36527541	rs112533706	C	T	100	PASS	AC=43;AF=0.00858626;AN=5008;NS=2504;DP=18881;EAS_AF=0;AMR_AF=0.0086;AFR_AF=0.0106;EUR_AF=0.0219;SAS_AF=0.001;AA=C|||;VT=SNP
3	36527720	rs45549732	T	C	100	PASS	AC=28;AF=0.00559105;AN=5008;NS=2504;DP=19565;EAS_AF=0;AMR_AF=0.0058;AFR_AF=0.0008;EUR_AF=0.0219;SAS_AF=0.001;AA=T|||;VT=SNP;EX_TARGET
3	36527872	rs11926471	A	G	100	PASS	AC=427;AF=0.0852636;AN=5008;NS=2504;DP=19967;EAS_AF=0.0179;AMR_AF=0.1037;AFR_AF=0.1006;EUR_AF=0.1173;SAS_AF=0.0879;AA=A|||;VT=SNP
3	36527951	rs45619738	T	C	100	PASS	AC=43;AF=0.00858626;AN=5008;NS=2504;DP=21723;EAS_AF=0;AMR_AF=0.0086;AFR_AF=0.0106;EUR_AF=0.0219;SAS_AF=0.001;AA=C|||;VT=SNP
3	36528015	rs13083668	C	G	100	PASS	AC=894;AF=0.178514;AN=5008;NS=2504;DP=21511;EAS_AF=0.3115;AMR_AF=0.1527;AFR_AF=0.1256;EUR_AF=0.1203;SAS_AF=0.1912;AA=C|||;VT=SNP
3	36528088	rs115180678	A	T	100	PASS	AC=43;AF=0.00858626;AN=5008;NS=2504;DP=23345;EAS_AF=0;AMR_AF=0.0086;AFR_AF=0.0106;EUR_AF=0.0219;SAS_AF=0.001;AA=A|||;VT=SNP
3	36528296	rs75772119	G	C	100	PASS	AC=43;AF=0.00858626;AN=5008;NS=2504;DP=22635;EAS_AF=0;AMR_AF=0.0086;AFR_AF=0.0106;EUR_AF=0.0219;SAS_AF=0.001;AA=C|||;VT=SNP
3	36528303	rs61166540	A	T	100	PASS	AC=521;AF=0.104034;AN=5008;NS=2504;DP=22909;EAS_AF=0;AMR_AF=0.1066;AFR_AF=0.1747;EUR_AF=0.1481;SAS_AF=0.0685;AA=A|||;VT=SNP
3	36528351	rs1378785	T	C	100	PASS	AC=4441;AF=0.886781;AN=5008;NS=2504;DP=22710;EAS_AF=0.8651;AMR_AF=0.9294;AFR_AF=0.997;EUR_AF=0.8738;SAS_AF=0.7434;AA=c|||;VT=SNP
3	36528610	rs78969813	G	A	100	PASS	AC=26;AF=0.00519169;AN=5008;NS=2504;DP=20585;EAS_AF=0;AMR_AF=0.0058;AFR_AF=0.0008;EUR_AF=0.0199;SAS_AF=0.001;AA=G|||;VT=SNP
3	36528641	rs77025583	T	C	100	PASS	AC=43;AF=0.00858626;AN=5008;NS=2504;DP=20550;EAS_AF=0;AMR_AF=0.0086;AFR_AF=0.0106;EUR_AF=0.0219;SAS_AF=0.001;AA=t|||;VT=SNP
3	36529281	rs1869847	A	G	100	PASS	AC=4441;AF=0.886781;AN=5008;NS=2504;DP=18506;EAS_AF=0.8651;AMR_AF=0.9294;AFR_AF=0.997;EUR_AF=0.8738;SAS_AF=0.7434;AA=G|||;VT=SNP
3	36529477	rs114864894	A	G	100	PASS	AC=43;AF=0.00858626;AN=5008;NS=2504;DP=19114;EAS_AF=0;AMR_AF=0.0086;AFR_AF=0.0106;EUR_AF=0.0219;SAS_AF=0.001;AA=A|||;VT=SNP
3	36529733	rs76515968	T	C	100	PASS	AC=43;AF=0.00858626;AN=5008;NS=2504;DP=19078;EAS_AF=0;AMR_AF=0.0086;AFR_AF=0.0106;EUR_AF=0.0219;SAS_AF=0.001;AA=T|||;VT=SNP
3	36530049	rs77216282	G	A	100	PASS	AC=43;AF=0.00858626;AN=5008;NS=2504;DP=19299;EAS_AF=0;AMR_AF=0.0086;AFR_AF=0.0106;EUR_AF=0.0219;SAS_AF=0.001;AA=g|||;VT=SNP
3	36530152	rs80168087	C	T	100	PASS	AC=45;AF=0.00898562;AN=5008;NS=2504;DP=20400;EAS_AF=0;AMR_AF=0.0086;AFR_AF=0.0121;EUR_AF=0.0219;SAS_AF=0.001;AA=T|||;VT=SNP
3	36530275	rs79603775	C	T	100	PASS	AC=43;AF=0.00858626;AN=5008;NS=2504;DP=19340;EAS_AF=0;AMR_AF=0.0086;AFR_AF=0.0106;EUR_AF=0.0219;SAS_AF=0.001;AA=T|||;VT=SNP
3	36530313	rs74640790	T	C	100	PASS	AC=103;AF=0.0205671;AN=5008;NS=2504;DP=18316;EAS_AF=0;AMR_AF=0.0101;AFR_AF=0.0552;EUR_AF=0.0219;SAS_AF=0.001;AA=C|||;VT=SNP
3	36530418	rs7645818	A	C	100	PASS	AC=2536;AF=0.50639;AN=5008;NS=2504;DP=16923;EAS_AF=0.631;AMR_AF=0.4683;AFR_AF=0.5862;EUR_AF=0.4175;SAS_AF=0.3885;AA=A|||;VT=SNP
3	36530544	rs74777540	T	C	100	PASS	AC=43;AF=0.00858626;AN=5008;NS=2504;DP=16912;EAS_AF=0;AMR_AF=0.0086;AFR_AF=0.0106;EUR_AF=0.0219;SAS_AF=0.001;AA=C|||;VT=SNP
3	36530693	rs75062887	A	G	100	PASS	AC=43;AF=0.00858626;AN=5008;NS=2504;DP=19108;EAS_AF=0;AMR_AF=0.0086;AFR_AF=0.0106;EUR_AF=0.0219;SAS_AF=0.001;AA=G|||;VT=SNP
3	36530892	rs114092731	G	A	100	PASS	AC=91;AF=0.0181709;AN=5008;NS=2504;DP=15364;EAS_AF=0.0466;AMR_AF=0.0086;AFR_AF=0.0106;EUR_AF=0.0219;SAS_AF=0.002;AA=G|||;VT=SNP
3	36530906	rs181028195	C	T	100	PASS	AC=14;AF=0.00279553;AN=5008;NS=2504;DP=15189;EAS_AF=0;AMR_AF=0.0043;AFR_AF=0;EUR_AF=0.0089;SAS_AF=0.002;AA=C|||;VT=SNP
3	36530964	rs73067863	C	T	100	PASS	AC=727;AF=0.145168;AN=5008;NS=2504;DP=16570;EAS_AF=0.3135;AMR_AF=0.1801;AFR_AF=0.0855;EUR_AF=0.1064;SAS_AF=0.0675;AA=C|||;VT=SNP
3	36531144	rs78150526	C	A	100	PASS	AC=43;AF=0.00858626;AN=5008;NS=2504;DP=18953;EAS_AF=0;AMR_AF=0.0086;AFR_AF=0.0106;EUR_AF=0.0219;SAS_AF=0.001;AA=C|||;VT=SNP
3	36531201	rs75540132	C	T	100	PASS	AC=43;AF=0.00858626;AN=5008;NS=2504;DP=16820;EAS_AF=0;AMR_AF=0.0086;AFR_AF=0.0106;EUR_AF=0.0219;SAS_AF=0.001;AA=C|||;VT=SNP
3	36531214	rs115143549	C	T	100	PASS	AC=43;AF=0.00858626;AN=5008;NS=2504;DP=16840;EAS_AF=0;AMR_AF=0.0086;AFR_AF=0.0106;EUR_AF=0.0219;SAS_AF=0.001;AA=T|||;VT=SNP
3	36531222	rs115177641	C	A	100	PASS	AC=43;AF=0.00858626;AN=5008;NS=2504;DP=16699;EAS_AF=0;AMR_AF=0.0086;AFR_AF=0.0106;EUR_AF=0.0219;SAS_AF=0.001;AA=A|||;VT=SNP
3	36531299	rs114543694	T	C	100	PASS	AC=43;AF=0.00858626;AN=5008;NS=2504;DP=16085;EAS_AF=0;AMR_AF=0.0086;AFR_AF=0.0106;EUR_AF=0.0219;SAS_AF=0.001;AA=T|||;VT=SNP
3	36531392	rs79324300	C	T	100	PASS	AC=43;AF=0.00858626;AN=5008;NS=2504;DP=17985;EAS_AF=0;AMR_AF=0.0086;AFR_AF=0.0106;EUR_AF=0.0219;SAS_AF=0.001;AA=C|||;VT=SNP
3	36531528	rs75957533	T	C	100	PASS	AC=43;AF=0.00858626;AN=5008;NS=2504;DP=20318;EAS_AF=0;AMR_AF=0.0086;AFR_AF=0.0106;EUR_AF=0.0219;SAS_AF=0.001;AA=t|||;VT=SNP
3	36531529	rs78562003	G	A	100	PASS	AC=43;AF=0.00858626;AN=5008;NS=2504;DP=20285;EAS_AF=0;AMR_AF=0.0086;AFR_AF=0.0106;EUR_AF=0.0219;SAS_AF=0.001;AA=G|||;VT=SNP
3	36531580	rs79763750	T	C	100	PASS	AC=43;AF=0.00858626;AN=5008;NS=2504;DP=20412;EAS_AF=0;AMR_AF=0.0086;AFR_AF=0.0106;EUR_AF=0.0219;SAS_AF=0.001;AA=T|||;VT=SNP
3	36531717	rs113054910	T	C	100	PASS	AC=16;AF=0.00319489;AN=5008;NS=2504;DP=19067;EAS_AF=0;AMR_AF=0.0043;AFR_AF=0;EUR_AF=0.0109;SAS_AF=0.002;AA=T|||;VT=SNP
3	36531899	rs76342392	A	C	100	PASS	AC=189;AF=0.0377396;AN=5008;NS=2504;DP=22294;EAS_AF=0.004;AMR_AF=0.0187;AFR_AF=0.0514;EUR_AF=0.0417;SAS_AF=0.0634;AA=A|||;VT=SNP
3	36531907	rs75912316	C	T	100	PASS	AC=43;AF=0.00858626;AN=5008;NS=2504;DP=22052;EAS_AF=0;AMR_AF=0.0086;AFR_AF=0.0106;EUR_AF=0.0219;SAS_AF=0.001;AA=C|||;VT=SNP
3	36531961	rs9872063	T	C	100	PASS	AC=2535;AF=0.50619;AN=5008;NS=2504;DP=22373;EAS_AF=0.631;AMR_AF=0.4697;AFR_AF=0.5847;EUR_AF=0.4175;SAS_AF=0.3885;AA=T|||;VT=SNP
3	36532082	rs79258285	A	G	100	PASS	AC=43;AF=0.00858626;AN=5008;NS=2504;DP=20907;EAS_AF=0;AMR_AF=0.0086;AFR_AF=0.0106;EUR_AF=0.0219;SAS_AF=0.001;AA=G|||;VT=SNP
3	36532164	rs79156336	C	A	100	PASS	AC=43;AF=0.00858626;AN=5008;NS=2504;DP=21863;EAS_AF=0;AMR_AF=0.0086;AFR_AF=0.0106;EUR_AF=0.0219;SAS_AF=0.001;AA=A|||;VT=SNP
3	36532562	rs115751093	G	T	100	PASS	AC=28;AF=0.00559105;AN=5008;NS=2504;DP=20231;EAS_AF=0;AMR_AF=0.0058;AFR_AF=0.0008;EUR_AF=0.0219;SAS_AF=0.001;AA=G|||;VT=SNP
3	36532890	rs80136213	C	A	100	PASS	AC=43;AF=0.00858626;AN=5008;NS=2504;DP=17352;EAS_AF=0;AMR_AF=0.0086;AFR_AF=0.0106;EUR_AF=0.0219;SAS_AF=0.001;AA=A|||;VT=SNP
3	36532891	rs147436277	G	A	100	PASS	AC=11;AF=0.00219649;AN=5008;NS=2504;DP=17280;EAS_AF=0;AMR_AF=0.0014;AFR_AF=0;EUR_AF=0.0089;SAS_AF=0.001;AA=G|||;VT=SNP
3	36533191	rs75654990	G	A	100	PASS	AC=45;AF=0.00898562;AN=5008;NS=2504;DP=12964;EAS_AF=0;AMR_AF=0.0086;AFR_AF=0.0121;EUR_AF=0.0219;SAS_AF=0.001;AA=A|||;VT=SNP
3	36533334	rs113053993	T	G	100	PASS	AC=263;AF=0.052516;AN=5008;NS=2504;DP=9626;EAS_AF=0.0992;AMR_AF=0.0288;AFR_AF=0.0219;EUR_AF=0.0497;SAS_AF=0.0654;AA=T|||;VT=SNP
3	36533421	rs111249556	G	A	100	PASS	AC=43;AF=0.00858626;AN=5008;NS=2504;DP=9186;EAS_AF=0;AMR_AF=0.0086;AFR_AF=0.0106;EUR_AF=0.0219;SAS_AF=0.001;AA=G|||;VT=SNP
3	36533820	rs79646583	A	G	100	PASS	AC=43;AF=0.00858626;AN=5008;NS=2504;DP=12485;EAS_AF=0;AMR_AF=0.0086;AFR_AF=0.0106;EUR_AF=0.0219;SAS_AF=0.001;AA=A|||;VT=SNP
3	36534066	rs77810709	T	C	100	PASS	AC=43;AF=0.00858626;AN=5008;NS=2504;DP=19135;EAS_AF=0;AMR_AF=0.0086;AFR_AF=0.0106;EUR_AF=0.0219;SAS_AF=0.001;AA=C|||;VT=SNP
3	36534129	rs77530891	G	A	100	PASS	AC=43;AF=0.00858626;AN=5008;NS=2504;DP=19597;EAS_AF=0;AMR_AF=0.0086;AFR_AF=0.0106;EUR_AF=0.0219;SAS_AF=0.001;AA=g|||;VT=SNP
3	36534288	rs2290529	G	T	100	PASS	AC=862;AF=0.172125;AN=5008;NS=2504;DP=18917;EAS_AF=0.1171;AMR_AF=0.2968;AFR_AF=0.0885;EUR_AF=0.2465;SAS_AF=0.1769;AA=g|||;VT=SNP
3	36534540	rs2290528	G	A	100	PASS	AC=888;AF=0.177316;AN=5008;NS=2504;DP=22097;EAS_AF=0.3085;AMR_AF=0.1527;AFR_AF=0.1278;EUR_AF=0.1203;SAS_AF=0.1851;AA=g|||;VT=SNP
3	36535044	rs145444316	C	T	100	PASS	AC=15;AF=0.00299521;AN=5008;NS=2504;DP=12419;EAS_AF=0;AMR_AF=0;AFR_AF=0;EUR_AF=0.0119;SAS_AF=0.0031;AA=c|||;VT=SNP
3	36536164	rs1456071	A	G	100	PASS	AC=4438;AF=0.886182;AN=5008;NS=2504;DP=20219;EAS_AF=0.8611;AMR_AF=0.9294;AFR_AF=0.997;EUR_AF=0.8738;SAS_AF=0.7444;AA=G|||;VT=SNP
3	36536284	rs77158727	A	G	100	PASS	AC=28;AF=0.00559105;AN=5008;NS=2504;DP=22324;EAS_AF=0;AMR_AF=0.0058;AFR_AF=0.0008;EUR_AF=0.0219;SAS_AF=0.001;AA=A|||;VT=SNP
3	36536489	rs190828873	C	A	100	PASS	AC=22;AF=0.00439297;AN=5008;NS=2504;DP=22645;EAS_AF=0;AMR_AF=0.0058;AFR_AF=0.0015;EUR_AF=0.006;SAS_AF=0.0102;AA=C|||;VT=SNP
3	36536714	rs1456072	C	G	100	PASS	AC=4437;AF=0.885982;AN=5008;NS=2504;DP=24118;EAS_AF=0.8601;AMR_AF=0.9294;AFR_AF=0.997;EUR_AF=0.8738;SAS_AF=0.7444;AA=G|||;VT=SNP
3	36537274	rs75883651	A	G	100	PASS	AC=105;AF=0.0209665;AN=5008;NS=2504;DP=24182;EAS_AF=0;AMR_AF=0.0101;AFR_AF=0.056;EUR_AF=0.0219;SAS_AF=0.002;AA=G|||;VT=SNP
3	36537716	rs114857310	A	G	100	PASS	AC=151;AF=0.0301518;AN=5008;NS=2504;DP=22989;EAS_AF=0.001;AMR_AF=0.0173;AFR_AF=0.0741;EUR_AF=0.0169;SAS_AF=0.0235;AA=A|||;VT=SNP
3	36537816	rs6786359	C	A	100	PASS	AC=4428;AF=0.884185;AN=5008;NS=2504;DP=21760;EAS_AF=0.8591;AMR_AF=0.9294;AFR_AF=0.9955;EUR_AF=0.8718;SAS_AF=0.7403;AA=A|||;VT=SNP
3	36538786	rs73067874	G	A	100	PASS	AC=25;AF=0.00499201;AN=5008;NS=2504;DP=18665;EAS_AF=0;AMR_AF=0.0014;AFR_AF=0.003;EUR_AF=0.0169;SAS_AF=0.0031;AA=G|||;VT=SNP
3	36539719	rs116781452	A	C	100	PASS	AC=56;AF=0.0111821;AN=5008;NS=2504;DP=15889;EAS_AF=0;AMR_AF=0.0447;AFR_AF=0.0015;EUR_AF=0.0189;SAS_AF=0.0041;AA=A|||;VT=SNP
3	36540527	rs73067877	A	G	100	PASS	AC=559;AF=0.111621;AN=5008;NS=2504;DP=17263;EAS_AF=0;AMR_AF=0.111;AFR_AF=0.202;EUR_AF=0.1471;SAS_AF=0.0685;AA=A|||;VT=SNP
3	36540861	rs79909047	G	A	100	PASS	AC=60;AF=0.0119808;AN=5008;NS=2504;DP=16292;EAS_AF=0;AMR_AF=0.0303;AFR_AF=0.0015;EUR_AF=0.0318;SAS_AF=0.0051;AA=G|||;VT=SNP
3	36542897	rs4624518	T	C	100	PASS	AC=2532;AF=0.505591;AN=5008;NS=2504;DP=13659;EAS_AF=0.624;AMR_AF=0.4712;AFR_AF=0.5885;EUR_AF=0.4165;SAS_AF=0.3875;AA=T|||;VT=SNP
3	36545522	rs12637610	C	T	100	PASS	AC=723;AF=0.144369;AN=5008;NS=2504;DP=18502;EAS_AF=0.3056;AMR_AF=0.1816;AFR_AF=0.0877;EUR_AF=0.1064;SAS_AF=0.0675;AA=C|||;VT=SNP
3	36545740	rs12637657	C	A	100	PASS	AC=723;AF=0.144369;AN=5008;NS=2504;DP=21969;EAS_AF=0.3056;AMR_AF=0.1816;AFR_AF=0.0877;EUR_AF=0.1064;SAS_AF=0.0675;AA=C|||;VT=SNP
3	36547056	rs73067887	C	T	100	PASS	AC=724;AF=0.144569;AN=5008;NS=2504;DP=16707;EAS_AF=0.3056;AMR_AF=0.1816;AFR_AF=0.0885;EUR_AF=0.1064;SAS_AF=0.0675;AA=C|||;VT=SNP
3	36547133	rs11711733	A	G	100	PASS	AC=562;AF=0.11222;AN=5008;NS=2504;DP=16955;EAS_AF=0.005;AMR_AF=0.111;AFR_AF=0.2005;EUR_AF=0.1471;SAS_AF=0.0685;AA=A|||;VT=SNP
3	36548011	rs148705370	A	G	100	PASS	AC=175;AF=0.0349441;AN=5008;NS=2504;DP=20071;EAS_AF=0.004;AMR_AF=0.0187;AFR_AF=0.0514;EUR_AF=0.0417;SAS_AF=0.0491;AA=A|||;VT=SNP
3	36548148	rs2885143	C	G	100	PASS	AC=1228;AF=0.245208;AN=5008;NS=2504;DP=20938;EAS_AF=0.2163;AMR_AF=0.3329;AFR_AF=0.1619;EUR_AF=0.3211;SAS_AF=0.2474;AA=C|||;VT=SNP
3	36549795	rs74344592	A	G	100	PASS	AC=129;AF=0.0257588;AN=5008;NS=2504;DP=21721;EAS_AF=0.004;AMR_AF=0.0144;AFR_AF=0.0083;EUR_AF=0.0417;SAS_AF=0.0634;AA=G|||;VT=SNP
3	36550238	rs4425209	T	C	100	PASS	AC=733;AF=0.146366;AN=5008;NS=2504;DP=20565;EAS_AF=0.3085;AMR_AF=0.1816;AFR_AF=0.0893;EUR_AF=0.1064;SAS_AF=0.0726;AA=T|||;VT=SNP
3	36550276	rs144657763	T	A	100	PASS	AC=142;AF=0.0283546;AN=5008;NS=2504;DP=20263;EAS_AF=0;AMR_AF=0.0576;AFR_AF=0.003;EUR_AF=0.0586;SAS_AF=0.0399;AA=T|||;VT=SNP
3	36550575	rs115199424	C	T	100	PASS	AC=432;AF=0.086262;AN=5008;NS=2504;DP=19215;EAS_AF=0.0228;AMR_AF=0.1037;AFR_AF=0.0998;EUR_AF=0.1183;SAS_AF=0.0879;AA=C|||;VT=SNP
3	36550818	rs144067701	C	T	100	PASS	AC=441;AF=0.0880591;AN=5008;NS=2504;DP=19758;EAS_AF=0.0218;AMR_AF=0.1037;AFR_AF=0.1074;EUR_AF=0.1183;SAS_AF=0.0879;AA=C|||;VT=SNP
3	36551436	rs62243789	G	A	100	PASS	AC=301;AF=0.0601038;AN=5008;NS=2504;DP=19120;EAS_AF=0.0109;AMR_AF=0.1081;AFR_AF=0.0136;EUR_AF=0.1491;SAS_AF=0.0481;AA=G|||;VT=SNP
3	36552188	rs9827528	G	A	100	PASS	AC=1229;AF=0.245407;AN=5008;NS=2504;DP=16029;EAS_AF=0.2173;AMR_AF=0.3329;AFR_AF=0.1657;EUR_AF=0.3201;SAS_AF=0.2434;AA=G|||;VT=SNP
3	36553602	rs17035210	T	C	100	PASS	AC=744;AF=0.148562;AN=5008;NS=2504;DP=18818;EAS_AF=0.3135;AMR_AF=0.1888;AFR_AF=0.0893;EUR_AF=0.1064;SAS_AF=0.0736;AA=T|||;VT=SNP
3	36553948	rs13091057	A	G	100	PASS	AC=723;AF=0.144369;AN=5008;NS=2504;DP=20266;EAS_AF=0.3194;AMR_AF=0.1326;AFR_AF=0.003;EUR_AF=0.1183;SAS_AF=0.1902;AA=A|||;VT=SNP
3	36554037	rs4678882	G	C	100	PASS	AC=1376;AF=0.27476;AN=5008;NS=2504;DP=18492;EAS_AF=0.2173;AMR_AF=0.3487;AFR_AF=0.2405;EUR_AF=0.338;SAS_AF=0.2628;AA=G|||;VT=SNP
3	36554228	rs78307918	T	C	100	PASS	AC=128;AF=0.0255591;AN=5008;NS=2504;DP=19007;EAS_AF=0.004;AMR_AF=0.0144;AFR_AF=0.0076;EUR_AF=0.0417;SAS_AF=0.0634;AA=C|||;VT=SNP
3	36555054	rs75033615	T	C	100	PASS	AC=125;AF=0.0249601;AN=5008;NS=2504;DP=20277;EAS_AF=0.005;AMR_AF=0.0144;AFR_AF=0.003;EUR_AF=0.0417;SAS_AF=0.0654;AA=t|||;VT=SNP
3	36555344	rs73067894	G	A	100	PASS	AC=407;AF=0.08127;AN=5008;NS=2504;DP=18924;EAS_AF=0.0347;AMR_AF=0.0994;AFR_AF=0.0741;EUR_AF=0.1252;SAS_AF=0.0808;AA=G|||;VT=SNP
3	36555637	rs111448966	G	A	100	PASS	AC=27;AF=0.00539137;AN=5008;NS=2504;DP=16936;EAS_AF=0;AMR_AF=0.0101;AFR_AF=0;EUR_AF=0.0179;SAS_AF=0.002;AA=G|||;VT=SNP
3	36556725	rs6797696	T	C	100	PASS	AC=3607;AF=0.720248;AN=5008;NS=2504;DP=14682;EAS_AF=0.7808;AMR_AF=0.7896;AFR_AF=0.7685;EUR_AF=0.674;SAS_AF=0.591;AA=C|||;VT=SNP
3	36556806	rs9825477	G	A	100	PASS	AC=899;AF=0.179513;AN=5008;NS=2504;DP=15248;EAS_AF=0.251;AMR_AF=0.1513;AFR_AF=0.2133;EUR_AF=0.0775;SAS_AF=0.1851;AA=G|||;VT=SNP
3	36557517	rs11710098	C	T	100	PASS	AC=367;AF=0.0732827;AN=5008;NS=2504;DP=11903;EAS_AF=0;AMR_AF=0.0965;AFR_AF=0.0688;EUR_AF=0.1352;SAS_AF=0.0746;AA=C|||;VT=SNP
3	36557753	rs111235138	C	T	100	PASS	AC=374;AF=0.0746805;AN=5008;NS=2504;DP=15674;EAS_AF=0.004;AMR_AF=0.0274;AFR_AF=0.1649;EUR_AF=0.0527;SAS_AF=0.0818;AA=C|||;VT=SNP
3	36558606	rs112480952	C	A	100	PASS	AC=142;AF=0.0283546;AN=5008;NS=2504;DP=19263;EAS_AF=0.004;AMR_AF=0.0173;AFR_AF=0.0008;EUR_AF=0.0517;SAS_AF=0.0746;AA=C|||;VT=SNP
3	36558623	rs114470630	A	G	100	PASS	AC=216;AF=0.043131;AN=5008;NS=2504;DP=19187;EAS_AF=0.001;AMR_AF=0.0231;AFR_AF=0.1225;EUR_AF=0.0179;SAS_AF=0.0194;AA=A|||;VT=SNP
3	36559751	rs78277832	G	C	100	PASS	AC=197;AF=0.0393371;AN=5008;NS=2504;DP=18045;EAS_AF=0.0843;AMR_AF=0.013;AFR_AF=0.003;EUR_AF=0.0348;SAS_AF=0.0654;AA=G|||;VT=SNP
3	36559851	rs6777047	G	A	100	PASS	AC=3185;AF=0.635982;AN=5008;NS=2504;DP=17693;EAS_AF=0.7788;AMR_AF=0.6902;AFR_AF=0.6702;EUR_AF=0.5338;SAS_AF=0.5092;AA=A|||;VT=SNP
3	36560102	rs6777181	C	T	100	PASS	AC=3588;AF=0.716454;AN=5008;NS=2504;DP=16858;EAS_AF=0.7788;AMR_AF=0.7882;AFR_AF=0.7648;EUR_AF=0.671;SAS_AF=0.5828;AA=T|||;VT=SNP
3	36560107	rs79043318	G	A	100	PASS	AC=312;AF=0.0623003;AN=5008;NS=2504;DP=16640;EAS_AF=0.001;AMR_AF=0.0865;AFR_AF=0.0303;EUR_AF=0.1372;SAS_AF=0.0746;AA=A|||;VT=SNP
3	36560251	rs9861751	T	C	100	PASS	AC=791;AF=0.157947;AN=5008;NS=2504;DP=19746;EAS_AF=0.2639;AMR_AF=0.1369;AFR_AF=0.1271;EUR_AF=0.0775;SAS_AF=0.1881;AA=T|||;VT=SNP
3	36561141	rs1456068	C	T	100	PASS	AC=3583;AF=0.715455;AN=5008;NS=2504;DP=20009;EAS_AF=0.7778;AMR_AF=0.7882;AFR_AF=0.7617;EUR_AF=0.671;SAS_AF=0.5828;AA=T|||;VT=SNP
3	36561375	rs4678883	T	C	100	PASS	AC=1837;AF=0.366813;AN=5008;NS=2504;DP=18528;EAS_AF=0.5159;AMR_AF=0.5043;AFR_AF=0.2421;EUR_AF=0.4036;SAS_AF=0.2464;AA=T|||;VT=SNP
3	36561724	rs28551677	C	G	100	PASS	AC=786;AF=0.156949;AN=5008;NS=2504;DP=17196;EAS_AF=0.2569;AMR_AF=0.1398;AFR_AF=0.1263;EUR_AF=0.0795;SAS_AF=0.1871;AA=C|||;VT=SNP
3	36561916	rs77197403	C	T	100	PASS	AC=367;AF=0.0732827;AN=5008;NS=2504;DP=17136;EAS_AF=0;AMR_AF=0.0937;AFR_AF=0.0688;EUR_AF=0.1362;SAS_AF=0.0757;AA=C|||;VT=SNP
3	36561951	rs79665490	T	C	100	PASS	AC=369;AF=0.0736821;AN=5008;NS=2504;DP=17759;EAS_AF=0.003;AMR_AF=0.0937;AFR_AF=0.0688;EUR_AF=0.1362;SAS_AF=0.0746;AA=T|||;VT=SNP
3	36562018	rs6797011	T	A	100	PASS	AC=1838;AF=0.367013;AN=5008;NS=2504;DP=20257;EAS_AF=0.5159;AMR_AF=0.5043;AFR_AF=0.2428;EUR_AF=0.4046;SAS_AF=0.2454;AA=T|||;VT=SNP
3	36562545	rs74505555	C	T	100	PASS	AC=311;AF=0.0621006;AN=5008;NS=2504;DP=20144;EAS_AF=0;AMR_AF=0.0922;AFR_AF=0.028;EUR_AF=0.1362;SAS_AF=0.0746;AA=C|||;VT=SNP
3	36563089	rs6787556	C	T	100	PASS	AC=1996;AF=0.398562;AN=5008;NS=2504;DP=18300;EAS_AF=0.5159;AMR_AF=0.5101;AFR_AF=0.3608;EUR_AF=0.4046;SAS_AF=0.2434;AA=C|||;VT=SNP
3	36563293	rs4678533	C	T	100	PASS	AC=2060;AF=0.411342;AN=5008;NS=2504;DP=19374;EAS_AF=0.5159;AMR_AF=0.5159;AFR_AF=0.4054;EUR_AF=0.4056;SAS_AF=0.2434;AA=C|||;VT=SNP
3	36564047	rs79092526	T	C	100	PASS	AC=366;AF=0.0730831;AN=5008;NS=2504;DP=18650;EAS_AF=0;AMR_AF=0.0937;AFR_AF=0.0688;EUR_AF=0.1362;SAS_AF=0.0746;AA=T|||;VT=SNP
3	36564271	rs78721071	A	G	100	PASS	AC=519;AF=0.103634;AN=5008;NS=2504;DP=17931;EAS_AF=0.0486;AMR_AF=0.098;AFR_AF=0.0809;EUR_AF=0.1412;SAS_AF=0.1564;AA=A|||;VT=SNP
3	36564602	rs11711958	C	T	100	PASS	AC=310;AF=0.061901;AN=5008;NS=2504;DP=20803;EAS_AF=0;AMR_AF=0.0922;AFR_AF=0.0272;EUR_AF=0.1362;SAS_AF=0.0746;AA=C|||;VT=SNP
3	36565049	rs62243790	T	A	100	PASS	AC=29;AF=0.00579073;AN=5008;NS=2504;DP=20537;EAS_AF=0;AMR_AF=0.0115;AFR_AF=0.0008;EUR_AF=0.0179;SAS_AF=0.002;AA=T|||;VT=SNP
3	36565707	rs34328673	C	T	100	PASS	AC=77;AF=0.0153754;AN=5008;NS=2504;DP=16448;EAS_AF=0;AMR_AF=0.0115;AFR_AF=0;EUR_AF=0.0318;SAS_AF=0.0378;AA=C|||;VT=SNP
3	36565852	rs1869846	A	G	100	PASS	AC=3456;AF=0.690096;AN=5008;NS=2504;DP=12955;EAS_AF=0.7758;AMR_AF=0.7723;AFR_AF=0.7685;EUR_AF=0.6193;SAS_AF=0.5102;AA=G|||;VT=SNP
3	36565910	rs112058982	C	G	100	PASS	AC=365;AF=0.0728834;AN=5008;NS=2504;DP=11331;EAS_AF=0;AMR_AF=0.0922;AFR_AF=0.0688;EUR_AF=0.1362;SAS_AF=0.0746;AA=C|||;VT=SNP
3	36565946	rs115734396	T	C	100	PASS	AC=29;AF=0.00579073;AN=5008;NS=2504;DP=10387;EAS_AF=0;AMR_AF=0.0072;AFR_AF=0.0008;EUR_AF=0.0219;SAS_AF=0.001;AA=T|||;VT=SNP
3	36566312	rs116216059	C	A	100	PASS	AC=22;AF=0.00439297;AN=5008;NS=2504;DP=11758;EAS_AF=0;AMR_AF=0.0029;AFR_AF=0.0015;EUR_AF=0.0149;SAS_AF=0.0031;AA=c|||;VT=SNP
3	36566686	rs114903780	T	C	100	PASS	AC=11;AF=0.00219649;AN=5008;NS=2504;DP=14734;EAS_AF=0;AMR_AF=0.0014;AFR_AF=0;EUR_AF=0.0099;SAS_AF=0;AA=T|||;VT=SNP
3	36567078	rs11714333	C	A	100	PASS	AC=310;AF=0.061901;AN=5008;NS=2504;DP=18914;EAS_AF=0;AMR_AF=0.0908;AFR_AF=0.028;EUR_AF=0.1362;SAS_AF=0.0746;AA=C|||;VT=SNP
3	36567796	rs6810243	A	C	100	PASS	AC=811;AF=0.161941;AN=5008;NS=2504;DP=21042;EAS_AF=0.2738;AMR_AF=0.1383;AFR_AF=0.1309;EUR_AF=0.0805;SAS_AF=0.1892;AA=A|||;VT=SNP
3	36568099	rs57328103	C	T	100	PASS	AC=794;AF=0.158546;AN=5008;NS=2504;DP=20190;EAS_AF=0.2609;AMR_AF=0.1398;AFR_AF=0.1286;EUR_AF=0.0805;SAS_AF=0.1871;AA=C|||;VT=SNP
3	36569152	rs79722866	G	C	100	PASS	AC=216;AF=0.043131;AN=5008;NS=2504;DP=11255;EAS_AF=0.001;AMR_AF=0.0231;AFR_AF=0.1203;EUR_AF=0.0179;SAS_AF=0.0225;AA=G|||;VT=SNP
3	36570000	rs7427538	A	T	100	PASS	AC=190;AF=0.0379393;AN=5008;NS=2504;DP=14793;EAS_AF=0.0159;AMR_AF=0.0677;AFR_AF=0.0023;EUR_AF=0.0865;SAS_AF=0.0378;AA=A|||;VT=SNP
3	36570279	rs75665620	A	T	100	PASS	AC=368;AF=0.0734824;AN=5008;NS=2504;DP=15265;EAS_AF=0;AMR_AF=0.0937;AFR_AF=0.0703;EUR_AF=0.1362;SAS_AF=0.0746;AA=A|||;VT=SNP
3	36571253	rs78881270	C	T	100	PASS	AC=151;AF=0.0301518;AN=5008;NS=2504;DP=20881;EAS_AF=0;AMR_AF=0.0548;AFR_AF=0.0038;EUR_AF=0.0944;SAS_AF=0.0133;AA=C|||;VT=SNP
3	36571332	rs111382852	G	A	100	PASS	AC=27;AF=0.00539137;AN=5008;NS=2504;DP=18912;EAS_AF=0;AMR_AF=0.0043;AFR_AF=0;EUR_AF=0.0119;SAS_AF=0.0123;AA=G|||;VT=SNP
3	36571784	rs7644206	G	A	100	PASS	AC=520;AF=0.103834;AN=5008;NS=2504;DP=15636;EAS_AF=0;AMR_AF=0.098;AFR_AF=0.1815;EUR_AF=0.1382;SAS_AF=0.0746;AA=G|||;VT=SNP
3	36572341	rs142893248	C	G	100	PASS	AC=367;AF=0.0732827;AN=5008;NS=2504;DP=14974;EAS_AF=0;AMR_AF=0.0937;AFR_AF=0.0696;EUR_AF=0.1362;SAS_AF=0.0746;AA=C|||;VT=SNP
3	36572493	rs13098641	C	G	100	PASS	AC=193;AF=0.0385383;AN=5008;NS=2504;DP=18266;EAS_AF=0;AMR_AF=0.0259;AFR_AF=0.028;EUR_AF=0.0885;SAS_AF=0.0501;AA=C|||;VT=SNP
3	36572629	rs76520144	A	G	100	PASS	AC=367;AF=0.0732827;AN=5008;NS=2504;DP=17812;EAS_AF=0;AMR_AF=0.0937;AFR_AF=0.0696;EUR_AF=0.1362;SAS_AF=0.0746;AA=A|||;VT=SNP
3	36572647	rs2885141	T	A	100	PASS	AC=3592;AF=0.717252;AN=5008;NS=2504;DP=18086;EAS_AF=0.7887;AMR_AF=0.781;AFR_AF=0.7821;EUR_AF=0.662;SAS_AF=0.5675;AA=A|||;VT=SNP
3	36572662	rs79536445	C	G	100	PASS	AC=313;AF=0.0625;AN=5008;NS=2504;DP=18103;EAS_AF=0;AMR_AF=0.0922;AFR_AF=0.0295;EUR_AF=0.1362;SAS_AF=0.0746;AA=C|||;VT=SNP
3	36572804	rs4482623	A	G	100	PASS	AC=3591;AF=0.717053;AN=5008;NS=2504;DP=21429;EAS_AF=0.7887;AMR_AF=0.781;AFR_AF=0.7821;EUR_AF=0.662;SAS_AF=0.5665;AA=G|||;VT=SNP
3	36573076	rs9681505	T	C	100	PASS	AC=4197;AF=0.838059;AN=5008;NS=2504;DP=18947;EAS_AF=0.8363;AMR_AF=0.8905;AFR_AF=0.966;EUR_AF=0.7783;SAS_AF=0.6912;AA=C|||;VT=SNP
3	36573091	rs7647494	C	A	100	PASS	AC=599;AF=0.119609;AN=5008;NS=2504;DP=19118;EAS_AF=0.0476;AMR_AF=0.1095;AFR_AF=0.1808;EUR_AF=0.1143;SAS_AF=0.1237;AA=C|||;VT=SNP
3	36576229	rs7372042	G	A	100	PASS	AC=1945;AF=0.388379;AN=5008;NS=2504;DP=16652;EAS_AF=0.5188;AMR_AF=0.5159;AFR_AF=0.2496;EUR_AF=0.4433;SAS_AF=0.2945;AA=G|||;VT=SNP
3	36576312	rs7372037	C	T	100	PASS	AC=3177;AF=0.634385;AN=5008;NS=2504;DP=16314;EAS_AF=0.7867;AMR_AF=0.6844;AFR_AF=0.6876;EUR_AF=0.5258;SAS_AF=0.4816;AA=C|||;VT=SNP
3	36576628	rs7627024	T	C	100	PASS	AC=607;AF=0.121206;AN=5008;NS=2504;DP=20153;EAS_AF=0.0476;AMR_AF=0.1095;AFR_AF=0.1823;EUR_AF=0.1173;SAS_AF=0.1268;AA=T|||;VT=SNP
3	36576714	rs78136769	C	T	100	PASS	AC=368;AF=0.0734824;AN=5008;NS=2504;DP=20174;EAS_AF=0;AMR_AF=0.0937;AFR_AF=0.0703;EUR_AF=0.1362;SAS_AF=0.0746;AA=C|||;VT=SNP
3	36577129	rs150803710	C	T	100	PASS	AC=192;AF=0.0383387;AN=5008;NS=2504;DP=18984;EAS_AF=0;AMR_AF=0.0461;AFR_AF=0.0582;EUR_AF=0.0746;SAS_AF=0.0082;AA=C|||;VT=SNP
3	36580279	rs77423019	T	A	100	PASS	AC=293;AF=0.0585064;AN=5008;NS=2504;DP=17414;EAS_AF=0;AMR_AF=0.085;AFR_AF=0.0265;EUR_AF=0.1352;SAS_AF=0.0644;AA=t|||;VT=SNP
3	36580707	rs9814770	T	G	100	PASS	AC=812;AF=0.162141;AN=5008;NS=2504;DP=18376;EAS_AF=0.2669;AMR_AF=0.1398;AFR_AF=0.1316;EUR_AF=0.0825;SAS_AF=0.1933;AA=T|||;VT=SNP
3	36581044	rs79188629	G	A	100	PASS	AC=397;AF=0.0792732;AN=5008;NS=2504;DP=20405;EAS_AF=0.0466;AMR_AF=0.0865;AFR_AF=0.0666;EUR_AF=0.0984;SAS_AF=0.1053;AA=G|||;VT=SNP
3	36581177	rs6777327	T	C	100	PASS	AC=369;AF=0.0736821;AN=5008;NS=2504;DP=19134;EAS_AF=0;AMR_AF=0.0937;AFR_AF=0.0711;EUR_AF=0.1362;SAS_AF=0.0746;AA=T|||;VT=SNP
3	36581893	rs79703222	C	G	100	PASS	AC=369;AF=0.0736821;AN=5008;NS=2504;DP=20964;EAS_AF=0;AMR_AF=0.0937;AFR_AF=0.0711;EUR_AF=0.1362;SAS_AF=0.0746;AA=C|||;VT=SNP
3	36582244	rs149102893	G	A	100	PASS	AC=17;AF=0.00339457;AN=5008;NS=2504;DP=19425;EAS_AF=0;AMR_AF=0.0115;AFR_AF=0;EUR_AF=0.008;SAS_AF=0.001;AA=G|||;VT=SNP
3	36582391	rs75920017	A	G	100	PASS	AC=22;AF=0.00439297;AN=5008;NS=2504;DP=19260;EAS_AF=0;AMR_AF=0.0029;AFR_AF=0.0015;EUR_AF=0.0149;SAS_AF=0.0031;AA=A|||;VT=SNP
3	36582555	rs76876765	C	T	100	PASS	AC=600;AF=0.119808;AN=5008;NS=2504;DP=15819;EAS_AF=0.0476;AMR_AF=0.1095;AFR_AF=0.1815;EUR_AF=0.1143;SAS_AF=0.1237;AA=C|||;VT=SNP
3	36583517	rs4308224	G	A	100	PASS	AC=3567;AF=0.71226;AN=5008;NS=2504;DP=19523;EAS_AF=0.7867;AMR_AF=0.7795;AFR_AF=0.7738;EUR_AF=0.663;SAS_AF=0.5552;AA=A|||;VT=SNP
3	36583795	rs79162033	G	T	100	PASS	AC=368;AF=0.0734824;AN=5008;NS=2504;DP=20531;EAS_AF=0;AMR_AF=0.0937;AFR_AF=0.0703;EUR_AF=0.1362;SAS_AF=0.0746;AA=G|||;VT=SNP
3	36584169	rs140065890	A	C	100	PASS	AC=20;AF=0.00399361;AN=5008;NS=2504;DP=20814;EAS_AF=0;AMR_AF=0.0058;AFR_AF=0.0008;EUR_AF=0.005;SAS_AF=0.0102;AA=A|||;VT=SNP
3	36584541	rs76409638	T	C	100	PASS	AC=387;AF=0.0772764;AN=5008;NS=2504;DP=21289;EAS_AF=0;AMR_AF=0.0937;AFR_AF=0.0847;EUR_AF=0.1362;SAS_AF=0.0746;AA=T|||;VT=SNP
3	36584611	rs4678886	T	C	100	PASS	AC=815;AF=0.16274;AN=5008;NS=2504;DP=19973;EAS_AF=0.2688;AMR_AF=0.1398;AFR_AF=0.1324;EUR_AF=0.0815;SAS_AF=0.1943;AA=T|||;VT=SNP
3	36585240	rs62243792	G	T	100	PASS	AC=181;AF=0.0361422;AN=5008;NS=2504;DP=16306;EAS_AF=0;AMR_AF=0.0663;AFR_AF=0.0045;EUR_AF=0.1133;SAS_AF=0.0153;AA=G|||;VT=SNP
3	36585382	rs62243793	T	C	100	PASS	AC=41;AF=0.0081869;AN=5008;NS=2504;DP=17982;EAS_AF=0.003;AMR_AF=0.013;AFR_AF=0.0008;EUR_AF=0.0219;SAS_AF=0.0061;AA=T|||;VT=SNP
3	36585540	rs77430638	G	A	100	PASS	AC=333;AF=0.0664936;AN=5008;NS=2504;DP=17618;EAS_AF=0;AMR_AF=0.0922;AFR_AF=0.0439;EUR_AF=0.1372;SAS_AF=0.0746;AA=A|||;VT=SNP
3	36585634	rs79980275	T	C	100	PASS	AC=387;AF=0.0772764;AN=5008;NS=2504;DP=16674;EAS_AF=0;AMR_AF=0.0937;AFR_AF=0.0847;EUR_AF=0.1362;SAS_AF=0.0746;AA=T|||;VT=SNP
3	36586021	rs6781630	G	T	100	PASS	AC=387;AF=0.0772764;AN=5008;NS=2504;DP=14734;EAS_AF=0;AMR_AF=0.0937;AFR_AF=0.0847;EUR_AF=0.1362;SAS_AF=0.0746;AA=T|||;VT=SNP
3	36586272	rs6781771	C	T	100	PASS	AC=380;AF=0.0758786;AN=5008;NS=2504;DP=18649;EAS_AF=0;AMR_AF=0.0937;AFR_AF=0.0794;EUR_AF=0.1362;SAS_AF=0.0746;AA=C|||;VT=SNP
3	36586680	rs6808581	A	G	100	PASS	AC=387;AF=0.0772764;AN=5008;NS=2504;DP=20863;EAS_AF=0;AMR_AF=0.0937;AFR_AF=0.0847;EUR_AF=0.1362;SAS_AF=0.0746;AA=A|||;VT=SNP
3	36586822	rs77784003	G	A	100	PASS	AC=163;AF=0.0325479;AN=5008;NS=2504;DP=21409;EAS_AF=0.001;AMR_AF=0.0216;AFR_AF=0.0772;EUR_AF=0.0159;SAS_AF=0.0297;AA=G|||;VT=SNP
3	36587541	rs9878872	C	G	100	PASS	AC=2148;AF=0.428914;AN=5008;NS=2504;DP=18645;EAS_AF=0.5179;AMR_AF=0.5245;AFR_AF=0.4062;EUR_AF=0.4453;SAS_AF=0.2832;AA=C|||;VT=SNP
3	36587544	rs7645444	G	A	100	PASS	AC=314;AF=0.0626997;AN=5008;NS=2504;DP=18798;EAS_AF=0;AMR_AF=0.0922;AFR_AF=0.0303;EUR_AF=0.1362;SAS_AF=0.0746;AA=G|||;VT=SNP
3	36588168	rs17188371	T	C	100	PASS	AC=387;AF=0.0772764;AN=5008;NS=2504;DP=23017;EAS_AF=0;AMR_AF=0.0937;AFR_AF=0.0847;EUR_AF=0.1362;SAS_AF=0.0746;AA=C|||;VT=SNP
3	36588887	rs2176995	A	T	100	PASS	AC=387;AF=0.0772764;AN=5008;NS=2504;DP=21097;EAS_AF=0;AMR_AF=0.0937;AFR_AF=0.0847;EUR_AF=0.1362;SAS_AF=0.0746;AA=T|||;VT=SNP
3	36589040	rs3772105	A	G	100	PASS	AC=806;AF=0.160942;AN=5008;NS=2504;DP=22841;EAS_AF=0.2688;AMR_AF=0.1398;AFR_AF=0.1256;EUR_AF=0.0815;SAS_AF=0.1943;AA=A|||;VT=SNP
3	36589887	rs1915566	G	A	100	PASS	AC=798;AF=0.159345;AN=5008;NS=2504;DP=20561;EAS_AF=0.2679;AMR_AF=0.1398;AFR_AF=0.1248;EUR_AF=0.0815;SAS_AF=0.1881;AA=G|||;VT=SNP
3	36590005	rs79851144	C	T	100	PASS	AC=369;AF=0.0736821;AN=5008;NS=2504;DP=18849;EAS_AF=0;AMR_AF=0.0937;AFR_AF=0.0711;EUR_AF=0.1362;SAS_AF=0.0746;AA=C|||;VT=SNP
3	36590098	rs4678888	T	G	100	PASS	AC=4390;AF=0.876597;AN=5008;NS=2504;DP=18452;EAS_AF=0.8353;AMR_AF=0.9164;AFR_AF=0.9947;EUR_AF=0.8668;SAS_AF=0.7413;AA=G|||;VT=SNP
3	36591203	rs6550425	A	G	100	PASS	AC=3183;AF=0.635583;AN=5008;NS=2504;DP=20233;EAS_AF=0.7877;AMR_AF=0.6859;AFR_AF=0.6891;EUR_AF=0.5268;SAS_AF=0.4826;AA=A|||;VT=SNP
3	36591365	rs79095185	A	C	100	PASS	AC=388;AF=0.077476;AN=5008;NS=2504;DP=19763;EAS_AF=0;AMR_AF=0.0937;AFR_AF=0.0855;EUR_AF=0.1362;SAS_AF=0.0746;AA=C|||;VT=SNP
3	36591403	rs11716761	A	C	100	PASS	AC=388;AF=0.077476;AN=5008;NS=2504;DP=21505;EAS_AF=0;AMR_AF=0.0937;AFR_AF=0.0855;EUR_AF=0.1362;SAS_AF=0.0746;AA=C|||;VT=SNP
3	36591669	rs11716822	A	G	100	PASS	AC=388;AF=0.077476;AN=5008;NS=2504;DP=18993;EAS_AF=0;AMR_AF=0.0937;AFR_AF=0.0855;EUR_AF=0.1362;SAS_AF=0.0746;AA=G|||;VT=SNP
3	36591871	rs1357068	G	T	100	PASS	AC=394;AF=0.0786741;AN=5008;NS=2504;DP=19204;EAS_AF=0.0466;AMR_AF=0.0865;AFR_AF=0.0651;EUR_AF=0.0984;SAS_AF=0.1043;AA=G|||;VT=SNP
3	36591965	rs74811019	A	G	100	PASS	AC=388;AF=0.077476;AN=5008;NS=2504;DP=18554;EAS_AF=0;AMR_AF=0.0937;AFR_AF=0.0855;EUR_AF=0.1362;SAS_AF=0.0746;AA=A|||;VT=SNP
3	36592038	rs1357069	A	G	100	PASS	AC=388;AF=0.077476;AN=5008;NS=2504;DP=18156;EAS_AF=0;AMR_AF=0.0937;AFR_AF=0.0855;EUR_AF=0.1362;SAS_AF=0.0746;AA=A|||;VT=SNP
3	36592132	rs1357070	C	T	100	PASS	AC=388;AF=0.077476;AN=5008;NS=2504;DP=18072;EAS_AF=0;AMR_AF=0.0937;AFR_AF=0.0847;EUR_AF=0.1362;SAS_AF=0.0757;AA=C|||;VT=SNP
3	36592372	rs1357071	T	C	100	PASS	AC=369;AF=0.0736821;AN=5008;NS=2504;DP=17985;EAS_AF=0;AMR_AF=0.0937;AFR_AF=0.0711;EUR_AF=0.1362;SAS_AF=0.0746;AA=T|||;VT=SNP
3	36592416	rs115701277	T	C	100	PASS	AC=17;AF=0.00339457;AN=5008;NS=2504;DP=17698;EAS_AF=0;AMR_AF=0.0014;AFR_AF=0;EUR_AF=0.0159;SAS_AF=0;AA=T|||;VT=SNP
3	36592667	rs78141535	G	A	100	PASS	AC=50;AF=0.00998403;AN=5008;NS=2504;DP=17141;EAS_AF=0;AMR_AF=0.0058;AFR_AF=0;EUR_AF=0.0388;SAS_AF=0.0072;AA=G|||;VT=SNP
3	36592808	rs11710283	G	C	100	PASS	AC=387;AF=0.0772764;AN=5008;NS=2504;DP=16924;EAS_AF=0;AMR_AF=0.0937;AFR_AF=0.0847;EUR_AF=0.1362;SAS_AF=0.0746;AA=C|||;VT=SNP
3	36592898	rs11710249	C	A	100	PASS	AC=387;AF=0.0772764;AN=5008;NS=2504;DP=14855;EAS_AF=0;AMR_AF=0.0937;AFR_AF=0.0847;EUR_AF=0.1362;SAS_AF=0.0746;AA=C|||;VT=SNP
3	36592944	rs1521265	A	C	100	PASS	AC=4381;AF=0.8748;AN=5008;NS=2504;DP=15026;EAS_AF=0.8333;AMR_AF=0.9164;AFR_AF=0.9947;EUR_AF=0.8658;SAS_AF=0.7352;AA=C|||;VT=SNP
3	36592962	rs4256076	G	A	100	PASS	AC=3558;AF=0.710463;AN=5008;NS=2504;DP=15176;EAS_AF=0.7857;AMR_AF=0.7795;AFR_AF=0.7738;EUR_AF=0.662;SAS_AF=0.5481;AA=A|||;VT=SNP
3	36593000	rs34542402	T	C	100	PASS	AC=387;AF=0.0772764;AN=5008;NS=2504;DP=15247;EAS_AF=0;AMR_AF=0.0937;AFR_AF=0.0847;EUR_AF=0.1362;SAS_AF=0.0746;AA=C|||;VT=SNP
3	36593197	rs112292883	C	G	100	PASS	AC=387;AF=0.0772764;AN=5008;NS=2504;DP=16156;EAS_AF=0;AMR_AF=0.0937;AFR_AF=0.0847;EUR_AF=0.1362;SAS_AF=0.0746;AA=G|||;VT=SNP
3	36593788	rs115126584	T	G	100	PASS	AC=131;AF=0.0261581;AN=5008;NS=2504;DP=17051;EAS_AF=0;AMR_AF=0.0144;AFR_AF=0.0673;EUR_AF=0.0179;SAS_AF=0.0143;AA=T|||;VT=SNP
3	36593798	rs75723544	C	T	100	PASS	AC=387;AF=0.0772764;AN=5008;NS=2504;DP=17187;EAS_AF=0;AMR_AF=0.0937;AFR_AF=0.0847;EUR_AF=0.1362;SAS_AF=0.0746;AA=C|||;VT=SNP
3	36593805	rs79538950	A	G	100	PASS	AC=387;AF=0.0772764;AN=5008;NS=2504;DP=17424;EAS_AF=0;AMR_AF=0.0937;AFR_AF=0.0847;EUR_AF=0.1362;SAS_AF=0.0746;AA=G|||;VT=SNP
3	36593922	rs17188722	G	A	100	PASS	AC=378;AF=0.0754792;AN=5008;NS=2504;DP=19662;EAS_AF=0;AMR_AF=0.0937;AFR_AF=0.0764;EUR_AF=0.1362;SAS_AF=0.0767;AA=G|||;VT=SNP
3	36594212	rs78949477	T	A	100	PASS	AC=387;AF=0.0772764;AN=5008;NS=2504;DP=19524;EAS_AF=0;AMR_AF=0.0937;AFR_AF=0.0847;EUR_AF=0.1362;SAS_AF=0.0746;AA=A|||;VT=SNP
3	36594361	rs78311346	G	A	100	PASS	AC=314;AF=0.0626997;AN=5008;NS=2504;DP=20582;EAS_AF=0;AMR_AF=0.0922;AFR_AF=0.0303;EUR_AF=0.1362;SAS_AF=0.0746;AA=G|||;VT=SNP
3	36594474	rs80015488	A	C	100	PASS	AC=381;AF=0.0760783;AN=5008;NS=2504;DP=20617;EAS_AF=0;AMR_AF=0.0937;AFR_AF=0.0802;EUR_AF=0.1362;SAS_AF=0.0746;AA=C|||;VT=SNP
3	36594501	rs4678890	A	C	100	PASS	AC=4383;AF=0.8752;AN=5008;NS=2504;DP=20201;EAS_AF=0.8343;AMR_AF=0.9164;AFR_AF=0.9947;EUR_AF=0.8668;SAS_AF=0.7352;AA=C|||;VT=SNP
3	36594535	rs79578250	C	A	100	PASS	AC=369;AF=0.0736821;AN=5008;NS=2504;DP=20379;EAS_AF=0;AMR_AF=0.0937;AFR_AF=0.0711;EUR_AF=0.1362;SAS_AF=0.0746;AA=C|||;VT=SNP
3	36594553	rs4678536	T	G	100	PASS	AC=4185;AF=0.835663;AN=5008;NS=2504;DP=20318;EAS_AF=0.8343;AMR_AF=0.889;AFR_AF=0.9629;EUR_AF=0.7793;SAS_AF=0.6851;AA=G|||;VT=SNP
3	36594791	rs76523651	C	T	100	PASS	AC=380;AF=0.0758786;AN=5008;NS=2504;DP=21953;EAS_AF=0;AMR_AF=0.0937;AFR_AF=0.0794;EUR_AF=0.1362;SAS_AF=0.0746;AA=C|||;VT=SNP
3	36595218	rs78035937	C	T	100	PASS	AC=387;AF=0.0772764;AN=5008;NS=2504;DP=22163;EAS_AF=0;AMR_AF=0.0937;AFR_AF=0.0847;EUR_AF=0.1362;SAS_AF=0.0746;AA=C|||;VT=SNP
3	36595221	rs77918877	C	T	100	PASS	AC=387;AF=0.0772764;AN=5008;NS=2504;DP=22183;EAS_AF=0;AMR_AF=0.0937;AFR_AF=0.0847;EUR_AF=0.1362;SAS_AF=0.0746;AA=C|||;VT=SNP
3	36595264	rs60154321	T	C	100	PASS	AC=1084;AF=0.216454;AN=5008;NS=2504;DP=21531;EAS_AF=0.4216;AMR_AF=0.3429;AFR_AF=0.1316;EUR_AF=0.1561;SAS_AF=0.092;AA=T|||;VT=SNP
3	36595330	rs78534045	G	C	100	PASS	AC=387;AF=0.0772764;AN=5008;NS=2504;DP=20324;EAS_AF=0;AMR_AF=0.0937;AFR_AF=0.0847;EUR_AF=0.1362;SAS_AF=0.0746;AA=G|||;VT=SNP
3	36595362	rs71328146	C	T	100	PASS	AC=163;AF=0.0325479;AN=5008;NS=2504;DP=19719;EAS_AF=0;AMR_AF=0.0245;AFR_AF=0.0053;EUR_AF=0.0885;SAS_AF=0.0511;AA=C|||;VT=SNP
3	36595444	rs9817732	C	T	100	PASS	AC=3167;AF=0.632388;AN=5008;NS=2504;DP=20594;EAS_AF=0.7867;AMR_AF=0.6844;AFR_AF=0.6861;EUR_AF=0.5258;SAS_AF=0.4734;AA=C|||;VT=SNP
3	36596036	rs1879545	T	C	100	PASS	AC=1935;AF=0.386382;AN=5008;NS=2504;DP=13888;EAS_AF=0.5179;AMR_AF=0.5144;AFR_AF=0.2496;EUR_AF=0.4443;SAS_AF=0.2853;AA=T|||;VT=SNP
3	36596333	rs12152345	T	A	100	PASS	AC=387;AF=0.0772764;AN=5008;NS=2504;DP=16620;EAS_AF=0;AMR_AF=0.0937;AFR_AF=0.0847;EUR_AF=0.1362;SAS_AF=0.0746;AA=T|||;VT=SNP
3	36596380	rs12152364	T	G	100	PASS	AC=387;AF=0.0772764;AN=5008;NS=2504;DP=16922;EAS_AF=0;AMR_AF=0.0937;AFR_AF=0.0847;EUR_AF=0.1362;SAS_AF=0.0746;AA=G|||;VT=SNP
3	36596594	rs11708783	G	A	100	PASS	AC=3559;AF=0.710663;AN=5008;NS=2504;DP=18149;EAS_AF=0.7867;AMR_AF=0.7795;AFR_AF=0.7738;EUR_AF=0.662;SAS_AF=0.5481;AA=A|||;VT=SNP
3	36596612	rs78241250	A	T	100	PASS	AC=369;AF=0.0736821;AN=5008;NS=2504;DP=18985;EAS_AF=0;AMR_AF=0.0937;AFR_AF=0.0711;EUR_AF=0.1362;SAS_AF=0.0746;AA=A|||;VT=SNP
3	36596685	rs77096578	T	C	100	PASS	AC=387;AF=0.0772764;AN=5008;NS=2504;DP=22259;EAS_AF=0;AMR_AF=0.0937;AFR_AF=0.0847;EUR_AF=0.1362;SAS_AF=0.0746;AA=C|||;VT=SNP
3	36597061	rs76773989	G	A	100	PASS	AC=377;AF=0.0752796;AN=5008;NS=2504;DP=23064;EAS_AF=0;AMR_AF=0.0937;AFR_AF=0.0764;EUR_AF=0.1372;SAS_AF=0.0746;AA=G|||;VT=SNP
3	36597122	rs17195189	G	A	100	PASS	AC=303;AF=0.0605032;AN=5008;NS=2504;DP=21976;EAS_AF=0.0466;AMR_AF=0.0749;AFR_AF=0.0023;EUR_AF=0.0984;SAS_AF=0.1043;AA=G|||;VT=SNP
3	36597190	rs77301592	C	T	100	PASS	AC=28;AF=0.00559105;AN=5008;NS=2504;DP=21404;EAS_AF=0;AMR_AF=0.0072;AFR_AF=0;EUR_AF=0.0199;SAS_AF=0.0031;AA=C|||;VT=SNP
3	36597356	rs77462589	A	G	100	PASS	AC=369;AF=0.0736821;AN=5008;NS=2504;DP=19624;EAS_AF=0;AMR_AF=0.0937;AFR_AF=0.0711;EUR_AF=0.1362;SAS_AF=0.0746;AA=A|||;VT=SNP
3	36597378	rs76654949	G	A	100	PASS	AC=369;AF=0.0736821;AN=5008;NS=2504;DP=20198;EAS_AF=0;AMR_AF=0.0937;AFR_AF=0.0711;EUR_AF=0.1362;SAS_AF=0.0746;AA=G|||;VT=SNP
3	36597387	rs1357073	T	A	100	PASS	AC=4367;AF=0.872005;AN=5008;NS=2504;DP=20666;EAS_AF=0.8343;AMR_AF=0.9135;AFR_AF=0.9939;EUR_AF=0.8648;SAS_AF=0.7239;AA=A|||;VT=SNP
3	36597699	rs17035274	T	C	100	PASS	AC=43;AF=0.00858626;AN=5008;NS=2504;DP=20375;EAS_AF=0;AMR_AF=0.0144;AFR_AF=0;EUR_AF=0.0318;SAS_AF=0.001;AA=T|||;VT=SNP
3	36597901	rs11129723	A	C	100	PASS	AC=315;AF=0.0628994;AN=5008;NS=2504;DP=21978;EAS_AF=0;AMR_AF=0.0922;AFR_AF=0.0303;EUR_AF=0.1362;SAS_AF=0.0757;AA=A|||;VT=SNP
3	36597940	rs17035277	C	G	100	PASS	AC=1926;AF=0.384585;AN=5008;NS=2504;DP=20518;EAS_AF=0.5179;AMR_AF=0.513;AFR_AF=0.2413;EUR_AF=0.4443;SAS_AF=0.2883;AA=C|||;VT=SNP
3	36597942	rs12152301	C	T	100	PASS	AC=314;AF=0.0626997;AN=5008;NS=2504;DP=20417;EAS_AF=0;AMR_AF=0.0922;AFR_AF=0.0303;EUR_AF=0.1362;SAS_AF=0.0746;AA=C|||;VT=SNP
3	36598412	rs116137887	G	T	100	PASS	AC=29;AF=0.00579073;AN=5008;NS=2504;DP=21429;EAS_AF=0;AMR_AF=0.0043;AFR_AF=0;EUR_AF=0.0258;SAS_AF=0;AA=g|||;VT=SNP
3	36599266	rs79571956	G	A	100	PASS	AC=38;AF=0.00758786;AN=5008;NS=2504;DP=19740;EAS_AF=0;AMR_AF=0.0101;AFR_AF=0.0008;EUR_AF=0.0268;SAS_AF=0.0031;AA=G|||;VT=SNP
3	36599919	rs78497722	C	T	100	PASS	AC=62;AF=0.0123802;AN=5008;NS=2504;DP=21819;EAS_AF=0;AMR_AF=0.0216;AFR_AF=0.0015;EUR_AF=0.0308;SAS_AF=0.0143;AA=C|||;VT=SNP
3	36600317	rs12152348	C	T	100	PASS	AC=314;AF=0.0626997;AN=5008;NS=2504;DP=21393;EAS_AF=0;AMR_AF=0.0922;AFR_AF=0.0303;EUR_AF=0.1362;SAS_AF=0.0746;AA=C|||;VT=SNP
3	36602353	rs2361278	G	T	100	PASS	AC=4187;AF=0.836062;AN=5008;NS=2504;DP=22026;EAS_AF=0.8343;AMR_AF=0.889;AFR_AF=0.9622;EUR_AF=0.7773;SAS_AF=0.6902;AA=T|||;VT=SNP
3	36602551	rs4678537	T	C	100	PASS	AC=951;AF=0.189896;AN=5008;NS=2504;DP=18725;EAS_AF=0.2698;AMR_AF=0.1571;AFR_AF=0.2254;EUR_AF=0.0815;SAS_AF=0.1943;AA=T|||;VT=SNP
3	36602677	rs4678891	C	T	100	PASS	AC=3567;AF=0.71226;AN=5008;NS=2504;DP=19389;EAS_AF=0.7867;AMR_AF=0.7795;AFR_AF=0.7746;EUR_AF=0.663;SAS_AF=0.5542;AA=T|||;VT=SNP
3	36603881	rs76222625	T	C	100	PASS	AC=503;AF=0.100439;AN=5008;NS=2504;DP=20026;EAS_AF=0;AMR_AF=0.1037;AFR_AF=0.1672;EUR_AF=0.1362;SAS_AF=0.0746;AA=G|||;VT=SNP
3	36604291	rs34934642	C	A	100	PASS	AC=809;AF=0.161542;AN=5008;NS=2504;DP=16722;EAS_AF=0.2679;AMR_AF=0.1427;AFR_AF=0.1316;EUR_AF=0.0815;SAS_AF=0.1881;AA=C|||;VT=SNP
3	36604762	rs2361279	G	A	100	PASS	AC=1864;AF=0.372204;AN=5008;NS=2504;DP=18010;EAS_AF=0.5179;AMR_AF=0.5101;AFR_AF=0.1959;EUR_AF=0.4443;SAS_AF=0.2883;AA=G|||;VT=SNP
3	36605843	rs76945102	A	G	100	PASS	AC=428;AF=0.0854633;AN=5008;NS=2504;DP=18184;EAS_AF=0;AMR_AF=0.1023;AFR_AF=0.1112;EUR_AF=0.1362;SAS_AF=0.0746;AA=A|||;VT=SNP
3	36606495	rs74704450	C	T	100	PASS	AC=502;AF=0.10024;AN=5008;NS=2504;DP=16823;EAS_AF=0;AMR_AF=0.1037;AFR_AF=0.1664;EUR_AF=0.1362;SAS_AF=0.0746;AA=T|||;VT=SNP
3	36606769	rs71328147	C	T	100	PASS	AC=659;AF=0.131589;AN=5008;NS=2504;DP=15450;EAS_AF=0.2688;AMR_AF=0.1311;AFR_AF=0.0212;EUR_AF=0.0785;SAS_AF=0.1943;AA=C|||;VT=SNP
3	36607383	rs79098464	A	G	100	PASS	AC=428;AF=0.0854633;AN=5008;NS=2504;DP=17658;EAS_AF=0;AMR_AF=0.1023;AFR_AF=0.1112;EUR_AF=0.1362;SAS_AF=0.0746;AA=A|||;VT=SNP
3	36607479	rs147430888	G	A	100	PASS	AC=21;AF=0.00419329;AN=5008;NS=2504;DP=17548;EAS_AF=0;AMR_AF=0.0101;AFR_AF=0;EUR_AF=0.0139;SAS_AF=0;AA=G|||;VT=SNP
3	36607618	rs9873746	T	C	100	PASS	AC=659;AF=0.131589;AN=5008;NS=2504;DP=16904;EAS_AF=0.2688;AMR_AF=0.1311;AFR_AF=0.0212;EUR_AF=0.0785;SAS_AF=0.1943;AA=T|||;VT=SNP
3	36607879	rs74635120	T	C	100	PASS	AC=188;AF=0.0375399;AN=5008;NS=2504;DP=18450;EAS_AF=0.0159;AMR_AF=0.0663;AFR_AF=0.0023;EUR_AF=0.0865;SAS_AF=0.0368;AA=T|||;VT=SNP
3	36608525	rs11720278	T	C	100	PASS	AC=483;AF=0.0964457;AN=5008;NS=2504;DP=16348;EAS_AF=0;AMR_AF=0.1037;AFR_AF=0.152;EUR_AF=0.1362;SAS_AF=0.0746;AA=T|||;VT=SNP
3	36608642	rs11716101	C	T	100	PASS	AC=428;AF=0.0854633;AN=5008;NS=2504;DP=13864;EAS_AF=0;AMR_AF=0.1023;AFR_AF=0.1112;EUR_AF=0.1362;SAS_AF=0.0746;AA=T|||;VT=SNP
3	36609446	rs6789510	C	T	100	PASS	AC=810;AF=0.161741;AN=5008;NS=2504;DP=20909;EAS_AF=0.2679;AMR_AF=0.1427;AFR_AF=0.1278;EUR_AF=0.0815;SAS_AF=0.1943;AA=C|||;VT=SNP
3	36609588	rs4444664	A	G	100	PASS	AC=487;AF=0.0972444;AN=5008;NS=2504;DP=23104;EAS_AF=0;AMR_AF=0.1037;AFR_AF=0.1551;EUR_AF=0.1362;SAS_AF=0.0746;AA=G|||;VT=SNP
3	36610022	rs35579897	C	T	100	PASS	AC=127;AF=0.0253594;AN=5008;NS=2504;DP=19764;EAS_AF=0;AMR_AF=0.0187;AFR_AF=0;EUR_AF=0.0696;SAS_AF=0.045;AA=C|||;VT=SNP
3	36610916	rs7640165	C	T	100	PASS	AC=3572;AF=0.713259;AN=5008;NS=2504;DP=20950;EAS_AF=0.7867;AMR_AF=0.7795;AFR_AF=0.7791;EUR_AF=0.662;SAS_AF=0.5542;AA=c|||;VT=SNP
3	36611378	rs113753205	G	A	100	PASS	AC=322;AF=0.0642971;AN=5008;NS=2504;DP=15523;EAS_AF=0;AMR_AF=0.0922;AFR_AF=0.0318;EUR_AF=0.1362;SAS_AF=0.0808;AA=G|||;VT=SNP
3	36611439	rs113824827	G	A	100	PASS	AC=316;AF=0.063099;AN=5008;NS=2504;DP=17003;EAS_AF=0;AMR_AF=0.0922;AFR_AF=0.0318;EUR_AF=0.1362;SAS_AF=0.0746;AA=G|||;VT=SNP
3	36611951	rs12638404	C	T	100	PASS	AC=3562;AF=0.711262;AN=5008;NS=2504;DP=16836;EAS_AF=0.7867;AMR_AF=0.7795;AFR_AF=0.7738;EUR_AF=0.662;SAS_AF=0.5511;AA=T|||;VT=SNP
3	36612195	rs1607941	G	A	100	PASS	AC=327;AF=0.0652955;AN=5008;NS=2504;DP=16749;EAS_AF=0;AMR_AF=0.0922;AFR_AF=0.0401;EUR_AF=0.1362;SAS_AF=0.0746;AA=A|||;VT=SNP
3	36612369	rs116838949	C	A	100	PASS	AC=10;AF=0.00199681;AN=5008;NS=2504;DP=17604;EAS_AF=0;AMR_AF=0.0014;AFR_AF=0;EUR_AF=0.0089;SAS_AF=0;AA=C|||;VT=SNP
3	36612547	rs75641532	C	T	100	PASS	AC=87;AF=0.0173722;AN=5008;NS=2504;DP=17476;EAS_AF=0;AMR_AF=0.0187;AFR_AF=0;EUR_AF=0.0666;SAS_AF=0.0072;AA=C|||;VT=SNP
3	36612816	rs78881371	C	T	100	PASS	AC=188;AF=0.0375399;AN=5008;NS=2504;DP=18772;EAS_AF=0.0159;AMR_AF=0.0677;AFR_AF=0.0023;EUR_AF=0.0855;SAS_AF=0.0368;AA=C|||;VT=SNP
3	36613082	rs11712850	A	G	100	PASS	AC=334;AF=0.0666933;AN=5008;NS=2504;DP=20201;EAS_AF=0;AMR_AF=0.0922;AFR_AF=0.0454;EUR_AF=0.1362;SAS_AF=0.0746;AA=G|||;VT=SNP
3	36613237	rs76503726	T	C	100	PASS	AC=25;AF=0.00499201;AN=5008;NS=2504;DP=20502;EAS_AF=0;AMR_AF=0.0072;AFR_AF=0.0008;EUR_AF=0.0159;SAS_AF=0.0031;AA=T|||;VT=SNP
3	36613423	rs1402567	T	G	100	PASS	AC=4191;AF=0.836861;AN=5008;NS=2504;DP=18722;EAS_AF=0.8343;AMR_AF=0.8905;AFR_AF=0.9652;EUR_AF=0.7773;SAS_AF=0.6892;AA=G|||;VT=SNP
3	36613618	rs1402566	A	C	100	PASS	AC=4191;AF=0.836861;AN=5008;NS=2504;DP=18682;EAS_AF=0.8353;AMR_AF=0.889;AFR_AF=0.9629;EUR_AF=0.7793;SAS_AF=0.6902;AA=C|||;VT=SNP
3	36614353	rs79608446	T	C	100	PASS	AC=412;AF=0.0822684;AN=5008;NS=2504;DP=17690;EAS_AF=0;AMR_AF=0.1023;AFR_AF=0.0991;EUR_AF=0.1362;SAS_AF=0.0746;AA=T|||;VT=SNP
3	36614363	rs77227533	G	A	100	PASS	AC=323;AF=0.0644968;AN=5008;NS=2504;DP=17668;EAS_AF=0;AMR_AF=0.0922;AFR_AF=0.0371;EUR_AF=0.1362;SAS_AF=0.0746;AA=G|||;VT=SNP
3	36614865	rs1829627	C	T	100	PASS	AC=4378;AF=0.874201;AN=5008;NS=2504;DP=19851;EAS_AF=0.8333;AMR_AF=0.9164;AFR_AF=0.9939;EUR_AF=0.8648;SAS_AF=0.7342;AA=T|||;VT=SNP
3	36616404	rs9873464	G	A	100	PASS	AC=805;AF=0.160743;AN=5008;NS=2504;DP=19837;EAS_AF=0.2659;AMR_AF=0.1441;AFR_AF=0.1301;EUR_AF=0.0805;SAS_AF=0.1881;AA=G|||;VT=SNP
3	36617125	rs9818930	T	C	100	PASS	AC=949;AF=0.189497;AN=5008;NS=2504;DP=21474;EAS_AF=0.2688;AMR_AF=0.1585;AFR_AF=0.2292;EUR_AF=0.0805;SAS_AF=0.1881;AA=T|||;VT=SNP
3	36617514	rs77663606	G	A	100	PASS	AC=372;AF=0.0742812;AN=5008;NS=2504;DP=18421;EAS_AF=0;AMR_AF=0.0937;AFR_AF=0.0734;EUR_AF=0.1362;SAS_AF=0.0746;AA=G|||;VT=SNP
3	36617973	rs77858763	C	T	100	PASS	AC=397;AF=0.0792732;AN=5008;NS=2504;DP=18917;EAS_AF=0.0466;AMR_AF=0.0865;AFR_AF=0.0666;EUR_AF=0.1004;SAS_AF=0.1033;AA=C|||;VT=SNP
3	36618257	rs75084104	T	C	100	PASS	AC=627;AF=0.1252;AN=5008;NS=2504;DP=3264;EAS_AF=0.0476;AMR_AF=0.1095;AFR_AF=0.1906;EUR_AF=0.1173;SAS_AF=0.136;AA=T|||;VT=SNP
3	36618822	rs1357076	G	T	100	PASS	AC=3183;AF=0.635583;AN=5008;NS=2504;DP=16394;EAS_AF=0.7857;AMR_AF=0.6873;AFR_AF=0.6974;EUR_AF=0.5258;SAS_AF=0.4734;AA=G|||;VT=SNP
3	36618823	rs11914415	G	A	100	PASS	AC=1875;AF=0.374401;AN=5008;NS=2504;DP=16459;EAS_AF=0.5179;AMR_AF=0.5086;AFR_AF=0.2073;EUR_AF=0.4443;SAS_AF=0.2853;AA=G|||;VT=SNP
3	36618852	rs11914367	C	T	100	PASS	AC=1864;AF=0.372204;AN=5008;NS=2504;DP=16864;EAS_AF=0.5179;AMR_AF=0.5086;AFR_AF=0.1989;EUR_AF=0.4443;SAS_AF=0.2853;AA=c|||;VT=SNP
3	36619170	rs9847252	A	T	100	PASS	AC=3087;AF=0.616414;AN=5008;NS=2504;DP=20235;EAS_AF=0.7857;AMR_AF=0.6772;AFR_AF=0.6301;EUR_AF=0.5258;SAS_AF=0.4734;AA=T|||;VT=SNP
3	36619529	rs6783682	A	T	100	PASS	AC=3076;AF=0.614217;AN=5008;NS=2504;DP=20746;EAS_AF=0.7857;AMR_AF=0.6772;AFR_AF=0.6218;EUR_AF=0.5258;SAS_AF=0.4734;AA=T|||;VT=SNP
3	36619666	rs11915469	G	A	100	PASS	AC=809;AF=0.161542;AN=5008;NS=2504;DP=17843;EAS_AF=0.2669;AMR_AF=0.1441;AFR_AF=0.1309;EUR_AF=0.0815;SAS_AF=0.1892;AA=G|||;VT=SNP
3	36619840	rs9814824	G	A	100	PASS	AC=3076;AF=0.614217;AN=5008;NS=2504;DP=18271;EAS_AF=0.7857;AMR_AF=0.6772;AFR_AF=0.6218;EUR_AF=0.5258;SAS_AF=0.4734;AA=G|||;VT=SNP
3	36619938	rs9814981	G	A	100	PASS	AC=3076;AF=0.614217;AN=5008;NS=2504;DP=18580;EAS_AF=0.7857;AMR_AF=0.6772;AFR_AF=0.6218;EUR_AF=0.5258;SAS_AF=0.4734;AA=G|||;VT=SNP
3	36619993	rs144701601	G	C	100	PASS	AC=469;AF=0.0936502;AN=5008;NS=2504;DP=18295;EAS_AF=0;AMR_AF=0.1037;AFR_AF=0.1415;EUR_AF=0.1362;SAS_AF=0.0746;AA=G|||;VT=SNP
3	36620051	rs113604561	C	A	100	PASS	AC=468;AF=0.0934505;AN=5008;NS=2504;DP=16803;EAS_AF=0;AMR_AF=0.1037;AFR_AF=0.1407;EUR_AF=0.1362;SAS_AF=0.0746;AA=C|||;VT=SNP
3	36621196	rs11712219	T	C	100	PASS	AC=3082;AF=0.615415;AN=5008;NS=2504;DP=17620;EAS_AF=0.7877;AMR_AF=0.6758;AFR_AF=0.618;EUR_AF=0.5268;SAS_AF=0.4826;AA=T|||;VT=SNP
3	36621256	rs74637973	G	T	100	PASS	AC=469;AF=0.0936502;AN=5008;NS=2504;DP=19528;EAS_AF=0;AMR_AF=0.1037;AFR_AF=0.1407;EUR_AF=0.1362;SAS_AF=0.0757;AA=G|||;VT=SNP
3	36621366	rs79760440	T	C	100	PASS	AC=412;AF=0.0822684;AN=5008;NS=2504;DP=18614;EAS_AF=0;AMR_AF=0.1023;AFR_AF=0.0991;EUR_AF=0.1362;SAS_AF=0.0746;AA=T|||;VT=SNP
3	36621746	rs78936921	A	G	100	PASS	AC=486;AF=0.0970447;AN=5008;NS=2504;DP=14593;EAS_AF=0;AMR_AF=0.1037;AFR_AF=0.1543;EUR_AF=0.1362;SAS_AF=0.0746;AA=G|||;VT=SNP
3	36622550	rs867840	C	T	100	PASS	AC=841;AF=0.167931;AN=5008;NS=2504;DP=22633;EAS_AF=0.2679;AMR_AF=0.1484;AFR_AF=0.1536;EUR_AF=0.0805;SAS_AF=0.1881;AA=C|||;VT=SNP
3	36622644	rs11714226	T	C	100	PASS	AC=372;AF=0.0742812;AN=5008;NS=2504;DP=22463;EAS_AF=0;AMR_AF=0.0937;AFR_AF=0.0734;EUR_AF=0.1362;SAS_AF=0.0746;AA=T|||;VT=SNP
3	36623733	rs73824407	C	G	100	PASS	AC=395;AF=0.0788738;AN=5008;NS=2504;DP=22954;EAS_AF=0.0466;AMR_AF=0.0865;AFR_AF=0.0658;EUR_AF=0.0994;SAS_AF=0.1033;AA=C|||;VT=SNP
3	36624134	rs4264677	T	C	100	PASS	AC=468;AF=0.0934505;AN=5008;NS=2504;DP=22088;EAS_AF=0;AMR_AF=0.1037;AFR_AF=0.1407;EUR_AF=0.1362;SAS_AF=0.0746;AA=T|||;VT=SNP
3	36624228	rs11711400	C	G	100	PASS	AC=419;AF=0.0836661;AN=5008;NS=2504;DP=19382;EAS_AF=0;AMR_AF=0.1023;AFR_AF=0.1044;EUR_AF=0.1362;SAS_AF=0.0746;AA=G|||;VT=SNP
3	36624470	rs11706476	C	T	100	PASS	AC=316;AF=0.063099;AN=5008;NS=2504;DP=21589;EAS_AF=0;AMR_AF=0.0922;AFR_AF=0.0318;EUR_AF=0.1362;SAS_AF=0.0746;AA=C|||;VT=SNP
3	36624641	rs2176994	A	G	100	PASS	AC=3575;AF=0.713858;AN=5008;NS=2504;DP=18771;EAS_AF=0.7877;AMR_AF=0.781;AFR_AF=0.7769;EUR_AF=0.662;SAS_AF=0.5583;AA=G|||;VT=SNP
3	36624688	rs74457764	G	T	100	PASS	AC=373;AF=0.0744808;AN=5008;NS=2504;DP=18768;EAS_AF=0;AMR_AF=0.0937;AFR_AF=0.0734;EUR_AF=0.1362;SAS_AF=0.0757;AA=G|||;VT=SNP
3	36624943	rs75015150	T	C	100	PASS	AC=468;AF=0.0934505;AN=5008;NS=2504;DP=19844;EAS_AF=0;AMR_AF=0.1037;AFR_AF=0.1407;EUR_AF=0.1362;SAS_AF=0.0746;AA=T|||;VT=SNP
3	36625136	rs114179965	G	A	100	PASS	AC=169;AF=0.033746;AN=5008;NS=2504;DP=18091;EAS_AF=0.001;AMR_AF=0.0231;AFR_AF=0.0772;EUR_AF=0.0189;SAS_AF=0.0317;AA=G|||;VT=SNP
3	36625234	rs141118750	A	G	100	PASS	AC=27;AF=0.00539137;AN=5008;NS=2504;DP=16186;EAS_AF=0;AMR_AF=0.0101;AFR_AF=0.0015;EUR_AF=0.0169;SAS_AF=0.001;AA=A|||;VT=SNP
3	36625286	rs116522219	G	A	100	PASS	AC=57;AF=0.0113818;AN=5008;NS=2504;DP=16227;EAS_AF=0;AMR_AF=0.0202;AFR_AF=0.0015;EUR_AF=0.0338;SAS_AF=0.0072;AA=G|||;VT=SNP
3	36626159	rs147978123	C	A	100	PASS	AC=62;AF=0.0123802;AN=5008;NS=2504;DP=16603;EAS_AF=0;AMR_AF=0.0403;AFR_AF=0.0015;EUR_AF=0.0258;SAS_AF=0.0061;AA=C|||;VT=SNP
3	36626610	rs6807650	A	T	100	PASS	AC=1893;AF=0.377995;AN=5008;NS=2504;DP=11836;EAS_AF=0.5188;AMR_AF=0.5115;AFR_AF=0.2171;EUR_AF=0.4453;SAS_AF=0.2863;AA=a|||;VT=SNP
3	36626672	rs116383816	A	G	100	PASS	AC=380;AF=0.0758786;AN=5008;NS=2504;DP=13152;EAS_AF=0;AMR_AF=0.0951;AFR_AF=0.0787;EUR_AF=0.1362;SAS_AF=0.0746;AA=G|||;VT=SNP
3	36627040	rs115702396	G	T	100	PASS	AC=316;AF=0.063099;AN=5008;NS=2504;DP=17638;EAS_AF=0;AMR_AF=0.0922;AFR_AF=0.0318;EUR_AF=0.1362;SAS_AF=0.0746;AA=G|||;VT=SNP
3	36627347	rs4678538	A	G	100	PASS	AC=4187;AF=0.836062;AN=5008;NS=2504;DP=17255;EAS_AF=0.8343;AMR_AF=0.8905;AFR_AF=0.966;EUR_AF=0.7773;SAS_AF=0.684;AA=G|||;VT=SNP
3	36627955	rs9866606	A	G	100	PASS	AC=816;AF=0.162939;AN=5008;NS=2504;DP=17864;EAS_AF=0.2669;AMR_AF=0.1441;AFR_AF=0.1377;EUR_AF=0.0805;SAS_AF=0.1881;AA=A|||;VT=SNP
3	36628781	rs7619047	C	T	100	PASS	AC=317;AF=0.0632987;AN=5008;NS=2504;DP=20894;EAS_AF=0;AMR_AF=0.0922;AFR_AF=0.0318;EUR_AF=0.1362;SAS_AF=0.0757;AA=C|||;VT=SNP
3	36629143	rs56317980	T	C	100	PASS	AC=374;AF=0.0746805;AN=5008;NS=2504;DP=18891;EAS_AF=0;AMR_AF=0.0937;AFR_AF=0.0749;EUR_AF=0.1362;SAS_AF=0.0746;AA=T|||;VT=SNP
3	36629731	rs114337859	C	A	100	PASS	AC=16;AF=0.00319489;AN=5008;NS=2504;DP=19622;EAS_AF=0;AMR_AF=0.0029;AFR_AF=0;EUR_AF=0.0109;SAS_AF=0.0031;AA=C|||;VT=SNP
3	36630128	rs114678718	A	G	100	PASS	AC=9;AF=0.00179712;AN=5008;NS=2504;DP=18825;EAS_AF=0;AMR_AF=0.0014;AFR_AF=0;EUR_AF=0.008;SAS_AF=0;AA=A|||;VT=SNP
3	36630188	rs115237376	A	G	100	PASS	AC=21;AF=0.00419329;AN=5008;NS=2504;DP=18954;EAS_AF=0;AMR_AF=0.0043;AFR_AF=0.0008;EUR_AF=0.0139;SAS_AF=0.0031;AA=A|||;VT=SNP
3	36630920	rs78503338	G	C	100	PASS	AC=226;AF=0.0451278;AN=5008;NS=2504;DP=17839;EAS_AF=0.001;AMR_AF=0.0231;AFR_AF=0.1203;EUR_AF=0.0179;SAS_AF=0.0327;AA=G|||;VT=SNP
3	36631227	rs114813196	T	C	100	PASS	AC=170;AF=0.0339457;AN=5008;NS=2504;DP=16675;EAS_AF=0.001;AMR_AF=0.0216;AFR_AF=0.0787;EUR_AF=0.0179;SAS_AF=0.0327;AA=T|||;VT=SNP
3	36631229	rs11713288	C	T	100	PASS	AC=330;AF=0.0658946;AN=5008;NS=2504;DP=16677;EAS_AF=0;AMR_AF=0.0937;AFR_AF=0.0408;EUR_AF=0.1372;SAS_AF=0.0746;AA=T|||;VT=SNP
3	36631357	rs115588611	T	C	100	PASS	AC=140;AF=0.0279553;AN=5008;NS=2504;DP=15747;EAS_AF=0;AMR_AF=0.0187;AFR_AF=0.0719;EUR_AF=0.0179;SAS_AF=0.0143;AA=T|||;VT=SNP
3	36631441	rs13084725	T	C	100	PASS	AC=630;AF=0.125799;AN=5008;NS=2504;DP=16822;EAS_AF=0.2679;AMR_AF=0.1268;AFR_AF=0.003;EUR_AF=0.0775;SAS_AF=0.1943;AA=T|||;VT=SNP
3	36631483	rs62243829	G	T	100	PASS	AC=1863;AF=0.372005;AN=5008;NS=2504;DP=17371;EAS_AF=0.5179;AMR_AF=0.5086;AFR_AF=0.1982;EUR_AF=0.4443;SAS_AF=0.2853;AA=G|||;VT=SNP
3	36631609	rs186792894	G	A	100	PASS	AC=20;AF=0.00399361;AN=5008;NS=2504;DP=19722;EAS_AF=0;AMR_AF=0.0072;AFR_AF=0;EUR_AF=0.0139;SAS_AF=0.001;AA=G|||;VT=SNP
3	36632081	rs7628713	C	A	100	PASS	AC=379;AF=0.0756789;AN=5008;NS=2504;DP=19216;EAS_AF=0;AMR_AF=0.0937;AFR_AF=0.0787;EUR_AF=0.1362;SAS_AF=0.0746;AA=C|||;VT=SNP
3	36632206	rs6796320	T	G	100	PASS	AC=1887;AF=0.376797;AN=5008;NS=2504;DP=19241;EAS_AF=0.5188;AMR_AF=0.5101;AFR_AF=0.2148;EUR_AF=0.4443;SAS_AF=0.2853;AA=T|||;VT=SNP
3	36632316	rs67682451	T	C	100	PASS	AC=163;AF=0.0325479;AN=5008;NS=2504;DP=18096;EAS_AF=0;AMR_AF=0.0245;AFR_AF=0.0053;EUR_AF=0.0895;SAS_AF=0.0501;AA=T|||;VT=SNP
3	36632700	rs79921767	A	G	100	PASS	AC=385;AF=0.076877;AN=5008;NS=2504;DP=16217;EAS_AF=0;AMR_AF=0.0951;AFR_AF=0.0825;EUR_AF=0.1362;SAS_AF=0.0746;AA=G|||;VT=SNP
3	36633003	rs6799477	T	C	100	PASS	AC=2047;AF=0.408746;AN=5008;NS=2504;DP=17091;EAS_AF=0.5188;AMR_AF=0.5173;AFR_AF=0.3306;EUR_AF=0.4453;SAS_AF=0.2863;AA=T|||;VT=SNP
3	36633152	rs6550427	A	C	100	PASS	AC=1299;AF=0.259385;AN=5008;NS=2504;DP=19462;EAS_AF=0.2688;AMR_AF=0.1744;AFR_AF=0.4796;EUR_AF=0.0825;SAS_AF=0.1943;AA=A|||;VT=SNP
3	36633699	rs79116920	T	C	100	PASS	AC=375;AF=0.0748802;AN=5008;NS=2504;DP=22776;EAS_AF=0;AMR_AF=0.0937;AFR_AF=0.0756;EUR_AF=0.1362;SAS_AF=0.0746;AA=T|||;VT=SNP
3	36633964	rs77851545	T	C	100	PASS	AC=228;AF=0.0455272;AN=5008;NS=2504;DP=20531;EAS_AF=0.001;AMR_AF=0.0231;AFR_AF=0.1218;EUR_AF=0.0179;SAS_AF=0.0327;AA=T|||;VT=SNP
3	36634515	rs80114173	C	T	100	PASS	AC=316;AF=0.063099;AN=5008;NS=2504;DP=20878;EAS_AF=0;AMR_AF=0.0922;AFR_AF=0.0318;EUR_AF=0.1362;SAS_AF=0.0746;AA=C|||;VT=SNP
3	36634767	rs79707160	C	A	100	PASS	AC=372;AF=0.0742812;AN=5008;NS=2504;DP=19459;EAS_AF=0;AMR_AF=0.0937;AFR_AF=0.0734;EUR_AF=0.1362;SAS_AF=0.0746;AA=C|||;VT=SNP
3	36634989	rs1521268	A	C	100	PASS	AC=318;AF=0.0634984;AN=5008;NS=2504;DP=20588;EAS_AF=0;AMR_AF=0.0922;AFR_AF=0.0333;EUR_AF=0.1362;SAS_AF=0.0746;AA=A|||;VT=SNP
3	36635147	rs1521269	T	C	100	PASS	AC=374;AF=0.0746805;AN=5008;NS=2504;DP=20220;EAS_AF=0;AMR_AF=0.0937;AFR_AF=0.0749;EUR_AF=0.1362;SAS_AF=0.0746;AA=T|||;VT=SNP
3	36635385	rs9862677	T	C	100	PASS	AC=1293;AF=0.258187;AN=5008;NS=2504;DP=20246;EAS_AF=0.2679;AMR_AF=0.1758;AFR_AF=0.475;EUR_AF=0.0825;SAS_AF=0.1943;AA=T|||;VT=SNP
3	36635588	rs13097823	G	A	100	PASS	AC=802;AF=0.160144;AN=5008;NS=2504;DP=20912;EAS_AF=0.2669;AMR_AF=0.1427;AFR_AF=0.1271;EUR_AF=0.0815;SAS_AF=0.1881;AA=G|||;VT=SNP
3	36636183	rs1464411	T	C	100	PASS	AC=3181;AF=0.635184;AN=5008;NS=2504;DP=20093;EAS_AF=0.7857;AMR_AF=0.683;AFR_AF=0.6899;EUR_AF=0.5268;SAS_AF=0.4836;AA=T|||;VT=SNP
3	36636906	rs1464412	C	T	100	PASS	AC=1863;AF=0.372005;AN=5008;NS=2504;DP=17385;EAS_AF=0.5179;AMR_AF=0.5086;AFR_AF=0.1967;EUR_AF=0.4443;SAS_AF=0.2873;AA=C|||;VT=SNP
3	36636979	rs74978621	C	G	100	PASS	AC=17;AF=0.00339457;AN=5008;NS=2504;DP=19090;EAS_AF=0;AMR_AF=0.0014;AFR_AF=0;EUR_AF=0.0129;SAS_AF=0.0031;AA=C|||;VT=SNP
3	36637102	rs11714086	G	C	100	PASS	AC=372;AF=0.0742812;AN=5008;NS=2504;DP=19543;EAS_AF=0;AMR_AF=0.0937;AFR_AF=0.0734;EUR_AF=0.1362;SAS_AF=0.0746;AA=G|||;VT=SNP
3	36637751	rs1357074	A	G	100	PASS	AC=4209;AF=0.840455;AN=5008;NS=2504;DP=21226;EAS_AF=0.8343;AMR_AF=0.8905;AFR_AF=0.966;EUR_AF=0.7793;SAS_AF=0.7045;AA=G|||;VT=SNP
3	36637873	rs34176351	T	C	100	PASS	AC=1127;AF=0.22504;AN=5008;NS=2504;DP=19853;EAS_AF=0.4236;AMR_AF=0.3429;AFR_AF=0.1581;EUR_AF=0.1571;SAS_AF=0.0971;AA=T|||;VT=SNP
3	36638046	rs17248754	G	A	100	PASS	AC=99;AF=0.0197684;AN=5008;NS=2504;DP=19829;EAS_AF=0;AMR_AF=0.0389;AFR_AF=0.0038;EUR_AF=0.0586;SAS_AF=0.0082;AA=G|||;VT=SNP
3	36638184	rs17035319	T	C	100	PASS	AC=183;AF=0.0365415;AN=5008;NS=2504;DP=21238;EAS_AF=0;AMR_AF=0.0677;AFR_AF=0.0045;EUR_AF=0.1143;SAS_AF=0.0153;AA=T|||;VT=SNP
3	36639516	rs1521271	T	G	100	PASS	AC=1883;AF=0.375998;AN=5008;NS=2504;DP=20715;EAS_AF=0.5198;AMR_AF=0.5086;AFR_AF=0.1989;EUR_AF=0.4443;SAS_AF=0.3027;AA=T|||;VT=SNP
3	36639758	rs76653256	T	C	100	PASS	AC=385;AF=0.076877;AN=5008;NS=2504;DP=21307;EAS_AF=0;AMR_AF=0.0951;AFR_AF=0.0825;EUR_AF=0.1362;SAS_AF=0.0746;AA=C|||;VT=SNP
3	36639856	rs76227883	T	C	100	PASS	AC=374;AF=0.0746805;AN=5008;NS=2504;DP=21087;EAS_AF=0;AMR_AF=0.0937;AFR_AF=0.0749;EUR_AF=0.1362;SAS_AF=0.0746;AA=T|||;VT=SNP
3	36640211	rs1402564	C	T	100	PASS	AC=3563;AF=0.711462;AN=5008;NS=2504;DP=14753;EAS_AF=0.7857;AMR_AF=0.7795;AFR_AF=0.7769;EUR_AF=0.662;SAS_AF=0.5491;AA=T|||;VT=SNP
3	36640385	rs74662299	C	T	100	PASS	AC=305;AF=0.0609026;AN=5008;NS=2504;DP=14383;EAS_AF=0;AMR_AF=0.085;AFR_AF=0.0272;EUR_AF=0.1362;SAS_AF=0.0746;AA=C|||;VT=SNP
3	36640458	rs78222609	C	T	100	PASS	AC=328;AF=0.0654952;AN=5008;NS=2504;DP=13567;EAS_AF=0;AMR_AF=0.0937;AFR_AF=0.0401;EUR_AF=0.1362;SAS_AF=0.0746;AA=T|||;VT=SNP
3	36640745	rs80284688	C	T	100	PASS	AC=610;AF=0.121805;AN=5008;NS=2504;DP=10960;EAS_AF=0.0476;AMR_AF=0.1095;AFR_AF=0.1831;EUR_AF=0.1143;SAS_AF=0.1319;AA=c|||;VT=SNP
3	36641822	rs75088114	A	T	100	PASS	AC=615;AF=0.122804;AN=5008;NS=2504;DP=16262;EAS_AF=0.0476;AMR_AF=0.1095;AFR_AF=0.1853;EUR_AF=0.1153;SAS_AF=0.1329;AA=A|||;VT=SNP
3	36642310	rs55785141	A	G	100	PASS	AC=381;AF=0.0760783;AN=5008;NS=2504;DP=22954;EAS_AF=0;AMR_AF=0.0937;AFR_AF=0.0802;EUR_AF=0.1362;SAS_AF=0.0746;AA=A|||;VT=SNP
3	36642418	rs56249318	G	A	100	PASS	AC=374;AF=0.0746805;AN=5008;NS=2504;DP=19499;EAS_AF=0;AMR_AF=0.0937;AFR_AF=0.0749;EUR_AF=0.1362;SAS_AF=0.0746;AA=G|||;VT=SNP
3	36643199	rs78245996	G	A	100	PASS	AC=306;AF=0.0611022;AN=5008;NS=2504;DP=19184;EAS_AF=0;AMR_AF=0.085;AFR_AF=0.028;EUR_AF=0.1362;SAS_AF=0.0746;AA=g|||;VT=SNP
3	36643459	rs17248831	G	A	100	PASS	AC=374;AF=0.0746805;AN=5008;NS=2504;DP=19070;EAS_AF=0;AMR_AF=0.0937;AFR_AF=0.0749;EUR_AF=0.1362;SAS_AF=0.0746;AA=G|||;VT=SNP
3	36643481	rs17248873	C	G	100	PASS	AC=386;AF=0.0770767;AN=5008;NS=2504;DP=19202;EAS_AF=0;AMR_AF=0.0937;AFR_AF=0.084;EUR_AF=0.1362;SAS_AF=0.0746;AA=C|||;VT=SNP
3	36643821	rs7616895	T	C	100	PASS	AC=742;AF=0.148163;AN=5008;NS=2504;DP=18693;EAS_AF=0.0952;AMR_AF=0.1657;AFR_AF=0.0401;EUR_AF=0.2883;SAS_AF=0.1922;AA=T|||;VT=SNP
3	36643951	rs7649526	C	T	100	PASS	AC=1874;AF=0.374201;AN=5008;NS=2504;DP=16919;EAS_AF=0.5159;AMR_AF=0.5101;AFR_AF=0.2065;EUR_AF=0.4443;SAS_AF=0.2863;AA=C|||;VT=SNP
3	36644445	rs76353001	C	T	100	PASS	AC=342;AF=0.0682907;AN=5008;NS=2504;DP=15491;EAS_AF=0.0466;AMR_AF=0.0793;AFR_AF=0.0303;EUR_AF=0.0984;SAS_AF=0.1033;AA=A|||;VT=SNP
3	36645036	rs7620160	T	C	100	PASS	AC=388;AF=0.077476;AN=5008;NS=2504;DP=19600;EAS_AF=0;AMR_AF=0.0965;AFR_AF=0.084;EUR_AF=0.1362;SAS_AF=0.0746;AA=T|||;VT=SNP
3	36645218	rs79743690	C	T	100	PASS	AC=252;AF=0.0503195;AN=5008;NS=2504;DP=19561;EAS_AF=0.0079;AMR_AF=0.0922;AFR_AF=0.0053;EUR_AF=0.1402;SAS_AF=0.0327;AA=C|||;VT=SNP
3	36645497	rs78909120	C	T	100	PASS	AC=609;AF=0.121605;AN=5008;NS=2504;DP=19772;EAS_AF=0.0476;AMR_AF=0.1095;AFR_AF=0.1823;EUR_AF=0.1143;SAS_AF=0.1319;AA=C|||;VT=SNP
3	36645653	rs11710168	A	G	100	PASS	AC=374;AF=0.0746805;AN=5008;NS=2504;DP=22025;EAS_AF=0;AMR_AF=0.0937;AFR_AF=0.0749;EUR_AF=0.1362;SAS_AF=0.0746;AA=A|||;VT=SNP
3	36645939	rs1357075	C	T	100	PASS	AC=4187;AF=0.836062;AN=5008;NS=2504;DP=18568;EAS_AF=0.8343;AMR_AF=0.889;AFR_AF=0.9614;EUR_AF=0.7773;SAS_AF=0.6912;AA=T|||;VT=SNP
3	36646229	rs4342062	A	C	100	PASS	AC=820;AF=0.163738;AN=5008;NS=2504;DP=14470;EAS_AF=0.2698;AMR_AF=0.1427;AFR_AF=0.1339;EUR_AF=0.0815;SAS_AF=0.1943;AA=A|||;VT=SNP
3	36646440	rs76987266	C	T	100	PASS	AC=392;AF=0.0782748;AN=5008;NS=2504;DP=16882;EAS_AF=0.0466;AMR_AF=0.0865;AFR_AF=0.0651;EUR_AF=0.0984;SAS_AF=0.1022;AA=C|||;VT=SNP
3	36646952	rs79631994	T	C	100	PASS	AC=386;AF=0.0770767;AN=5008;NS=2504;DP=14662;EAS_AF=0;AMR_AF=0.0951;AFR_AF=0.0832;EUR_AF=0.1362;SAS_AF=0.0746;AA=C|||;VT=SNP
3	36647426	rs114426274	C	G	100	PASS	AC=166;AF=0.033147;AN=5008;NS=2504;DP=15629;EAS_AF=0.001;AMR_AF=0.0216;AFR_AF=0.0756;EUR_AF=0.0179;SAS_AF=0.0327;AA=C|||;VT=SNP
3	36647461	rs17248901	T	C	100	PASS	AC=386;AF=0.0770767;AN=5008;NS=2504;DP=15719;EAS_AF=0;AMR_AF=0.0951;AFR_AF=0.0832;EUR_AF=0.1362;SAS_AF=0.0746;AA=C|||;VT=SNP
3	36647490	rs11928585	C	T	100	PASS	AC=1077;AF=0.215056;AN=5008;NS=2504;DP=17051;EAS_AF=0.4216;AMR_AF=0.3401;AFR_AF=0.1293;EUR_AF=0.1531;SAS_AF=0.093;AA=C|||;VT=SNP
3	36647750	rs17195706	T	A	100	PASS	AC=324;AF=0.0646965;AN=5008;NS=2504;DP=19331;EAS_AF=0;AMR_AF=0.0922;AFR_AF=0.0378;EUR_AF=0.1362;SAS_AF=0.0746;AA=T|||;VT=SNP
3	36648368	rs17195741	C	T	100	PASS	AC=329;AF=0.0656949;AN=5008;NS=2504;DP=18769;EAS_AF=0;AMR_AF=0.0937;AFR_AF=0.0408;EUR_AF=0.1362;SAS_AF=0.0746;AA=T|||;VT=SNP
3	36649045	rs80020115	G	A	100	PASS	AC=195;AF=0.0389377;AN=5008;NS=2504;DP=20566;EAS_AF=0.0159;AMR_AF=0.0677;AFR_AF=0.0068;EUR_AF=0.0865;SAS_AF=0.0368;AA=G|||;VT=SNP
3	36649142	rs11705862	C	T	100	PASS	AC=317;AF=0.0632987;AN=5008;NS=2504;DP=18752;EAS_AF=0;AMR_AF=0.0922;AFR_AF=0.0325;EUR_AF=0.1362;SAS_AF=0.0746;AA=C|||;VT=SNP
3	36649406	rs56299599	T	C	100	PASS	AC=41;AF=0.0081869;AN=5008;NS=2504;DP=18044;EAS_AF=0;AMR_AF=0.013;AFR_AF=0.0015;EUR_AF=0.0278;SAS_AF=0.002;AA=T|||;VT=SNP
3	36649442	rs55842080	C	A	100	PASS	AC=317;AF=0.0632987;AN=5008;NS=2504;DP=17255;EAS_AF=0;AMR_AF=0.0922;AFR_AF=0.0325;EUR_AF=0.1362;SAS_AF=0.0746;AA=C|||;VT=SNP
3	36649449	rs55939156	T	C	100	PASS	AC=386;AF=0.0770767;AN=5008;NS=2504;DP=17007;EAS_AF=0;AMR_AF=0.0951;AFR_AF=0.0832;EUR_AF=0.1362;SAS_AF=0.0746;AA=C|||;VT=SNP
3	36650040	rs2176993	C	G	100	PASS	AC=3446;AF=0.688099;AN=5008;NS=2504;DP=20410;EAS_AF=0.7837;AMR_AF=0.768;AFR_AF=0.6884;EUR_AF=0.663;SAS_AF=0.5583;AA=G|||;VT=SNP
3	36650274	rs7652184	C	T	100	PASS	AC=317;AF=0.0632987;AN=5008;NS=2504;DP=19215;EAS_AF=0;AMR_AF=0.0922;AFR_AF=0.0325;EUR_AF=0.1362;SAS_AF=0.0746;AA=C|||;VT=SNP
3	36650491	rs7621934	T	G	100	PASS	AC=386;AF=0.0770767;AN=5008;NS=2504;DP=15800;EAS_AF=0;AMR_AF=0.0951;AFR_AF=0.0832;EUR_AF=0.1362;SAS_AF=0.0746;AA=G|||;VT=SNP
3	36650724	rs80127705	C	G	100	PASS	AC=381;AF=0.0760783;AN=5008;NS=2504;DP=17384;EAS_AF=0;AMR_AF=0.0937;AFR_AF=0.0802;EUR_AF=0.1362;SAS_AF=0.0746;AA=C|||;VT=SNP
3	36651428	rs115626818	A	T	100	PASS	AC=18;AF=0.00359425;AN=5008;NS=2504;DP=11652;EAS_AF=0;AMR_AF=0.0014;AFR_AF=0;EUR_AF=0.0169;SAS_AF=0;AA=A|||;VT=SNP
3	36652065	rs75617874	A	C	100	PASS	AC=318;AF=0.0634984;AN=5008;NS=2504;DP=17405;EAS_AF=0;AMR_AF=0.0922;AFR_AF=0.0325;EUR_AF=0.1372;SAS_AF=0.0746;AA=A|||;VT=SNP
3	36652216	rs75183380	A	G	100	PASS	AC=387;AF=0.0772764;AN=5008;NS=2504;DP=17288;EAS_AF=0;AMR_AF=0.0951;AFR_AF=0.0832;EUR_AF=0.1372;SAS_AF=0.0746;AA=G|||;VT=SNP
3	36652419	rs9867230	A	T	100	PASS	AC=796;AF=0.158946;AN=5008;NS=2504;DP=14321;EAS_AF=0.2679;AMR_AF=0.1441;AFR_AF=0.1331;EUR_AF=0.0795;SAS_AF=0.1738;AA=A|||;VT=SNP
3	36652580	rs79903697	T	C	100	PASS	AC=325;AF=0.0648962;AN=5008;NS=2504;DP=14124;EAS_AF=0;AMR_AF=0.0922;AFR_AF=0.0378;EUR_AF=0.1372;SAS_AF=0.0746;AA=T|||;VT=SNP
3	36652624	rs78847244	C	T	100	PASS	AC=318;AF=0.0634984;AN=5008;NS=2504;DP=15704;EAS_AF=0;AMR_AF=0.0922;AFR_AF=0.0325;EUR_AF=0.1372;SAS_AF=0.0746;AA=C|||;VT=SNP
3	36652868	rs76618785	T	C	100	PASS	AC=744;AF=0.148562;AN=5008;NS=2504;DP=17724;EAS_AF=0.0486;AMR_AF=0.121;AFR_AF=0.2731;EUR_AF=0.1173;SAS_AF=0.135;AA=T|||;VT=SNP
3	36652941	rs148628085	T	C	100	PASS	AC=25;AF=0.00499201;AN=5008;NS=2504;DP=17927;EAS_AF=0;AMR_AF=0.0072;AFR_AF=0.0008;EUR_AF=0.0179;SAS_AF=0.001;AA=T|||;VT=SNP
3	36653357	rs77393104	C	T	100	PASS	AC=326;AF=0.0650958;AN=5008;NS=2504;DP=15431;EAS_AF=0.001;AMR_AF=0.0922;AFR_AF=0.0378;EUR_AF=0.1372;SAS_AF=0.0746;AA=C|||;VT=SNP
3	36653648	rs12496227	A	G	100	PASS	AC=631;AF=0.125998;AN=5008;NS=2504;DP=18013;EAS_AF=0.2688;AMR_AF=0.1268;AFR_AF=0.003;EUR_AF=0.0775;SAS_AF=0.1943;AA=A|||;VT=SNP
3	36654090	rs7631826	T	A	100	PASS	AC=318;AF=0.0634984;AN=5008;NS=2504;DP=21706;EAS_AF=0;AMR_AF=0.0922;AFR_AF=0.0325;EUR_AF=0.1372;SAS_AF=0.0746;AA=T|||;VT=SNP
3	36654203	rs7620214	C	G	100	PASS	AC=383;AF=0.0764776;AN=5008;NS=2504;DP=21901;EAS_AF=0;AMR_AF=0.0951;AFR_AF=0.0802;EUR_AF=0.1372;SAS_AF=0.0746;AA=C|||;VT=SNP
3	36654762	rs4678892	A	C	100	PASS	AC=1865;AF=0.372404;AN=5008;NS=2504;DP=12245;EAS_AF=0.5169;AMR_AF=0.5058;AFR_AF=0.1997;EUR_AF=0.4433;SAS_AF=0.2894;AA=A|||;VT=SNP
3	36655368	rs115233769	C	T	100	PASS	AC=17;AF=0.00339457;AN=5008;NS=2504;DP=18734;EAS_AF=0;AMR_AF=0.0043;AFR_AF=0.0008;EUR_AF=0.0109;SAS_AF=0.002;AA=C|||;VT=SNP
3	36655548	rs72857662	T	A	100	PASS	AC=333;AF=0.0664936;AN=5008;NS=2504;DP=18959;EAS_AF=0;AMR_AF=0.0951;AFR_AF=0.0424;EUR_AF=0.1372;SAS_AF=0.0746;AA=T|||;VT=SNP
3	36655637	rs6780039	C	G	100	PASS	AC=1501;AF=0.29972;AN=5008;NS=2504;DP=18005;EAS_AF=0.2688;AMR_AF=0.2579;AFR_AF=0.4274;EUR_AF=0.2187;SAS_AF=0.272;AA=C|||;VT=SNP
3	36655652	rs6780043	C	T	100	PASS	AC=1840;AF=0.367412;AN=5008;NS=2504;DP=18046;EAS_AF=0.5169;AMR_AF=0.4957;AFR_AF=0.1899;EUR_AF=0.4433;SAS_AF=0.2843;AA=C|||;VT=SNP
3	36655669	rs6780121	C	A	100	PASS	AC=59;AF=0.0117812;AN=5008;NS=2504;DP=17646;EAS_AF=0;AMR_AF=0.0173;AFR_AF=0.0008;EUR_AF=0.0388;SAS_AF=0.0072;AA=C|||;VT=SNP
3	36655917	rs73824412	A	G	100	PASS	AC=756;AF=0.150958;AN=5008;NS=2504;DP=17429;EAS_AF=0.0486;AMR_AF=0.1297;AFR_AF=0.2776;EUR_AF=0.1173;SAS_AF=0.135;AA=A|||;VT=SNP
3	36656037	rs73824414	T	A	100	PASS	AC=755;AF=0.150759;AN=5008;NS=2504;DP=18717;EAS_AF=0.0486;AMR_AF=0.1297;AFR_AF=0.2769;EUR_AF=0.1173;SAS_AF=0.135;AA=T|||;VT=SNP
3	36656234	rs6550428	A	G	100	PASS	AC=3433;AF=0.685503;AN=5008;NS=2504;DP=18135;EAS_AF=0.7857;AMR_AF=0.768;AFR_AF=0.6778;EUR_AF=0.662;SAS_AF=0.5583;AA=G|||;VT=SNP
3	36656365	rs74662997	G	C	100	PASS	AC=382;AF=0.076278;AN=5008;NS=2504;DP=19602;EAS_AF=0;AMR_AF=0.0937;AFR_AF=0.0802;EUR_AF=0.1372;SAS_AF=0.0746;AA=G|||;VT=SNP
3	36656460	rs75324357	C	T	100	PASS	AC=110;AF=0.0219649;AN=5008;NS=2504;DP=20068;EAS_AF=0;AMR_AF=0.0533;AFR_AF=0.0015;EUR_AF=0.0527;SAS_AF=0.0184;AA=C|||;VT=SNP
3	36657724	rs78026053	C	T	100	PASS	AC=324;AF=0.0646965;AN=5008;NS=2504;DP=17388;EAS_AF=0;AMR_AF=0.0922;AFR_AF=0.0378;EUR_AF=0.1362;SAS_AF=0.0746;AA=C|||;VT=SNP
3	36657832	rs58689206	C	T	100	PASS	AC=338;AF=0.067492;AN=5008;NS=2504;DP=18319;EAS_AF=0.002;AMR_AF=0.0346;AFR_AF=0.1997;EUR_AF=0.0159;SAS_AF=0.0327;AA=C|||;VT=SNP
3	36658531	rs71328150	T	C	100	PASS	AC=815;AF=0.16274;AN=5008;NS=2504;DP=19966;EAS_AF=0.2679;AMR_AF=0.1484;AFR_AF=0.1346;EUR_AF=0.0815;SAS_AF=0.1861;AA=T|||;VT=SNP
3	36659433	rs137911822	A	G	100	PASS	AC=38;AF=0.00758786;AN=5008;NS=2504;DP=21047;EAS_AF=0;AMR_AF=0.0101;AFR_AF=0.0008;EUR_AF=0.0149;SAS_AF=0.0153;AA=A|||;VT=SNP
3	36659477	rs79252206	A	G	100	PASS	AC=258;AF=0.0515176;AN=5008;NS=2504;DP=20370;EAS_AF=0.001;AMR_AF=0.0274;AFR_AF=0.1415;EUR_AF=0.0159;SAS_AF=0.0358;AA=A|||;VT=SNP
3	36660053	rs73069681	C	T	100	PASS	AC=260;AF=0.0519169;AN=5008;NS=2504;DP=19045;EAS_AF=0.006;AMR_AF=0.0317;AFR_AF=0.0522;EUR_AF=0.0606;SAS_AF=0.1043;AA=C|||;VT=SNP
3	36660316	rs1521270	A	G	100	PASS	AC=80;AF=0.0159744;AN=5008;NS=2504;DP=18480;EAS_AF=0;AMR_AF=0.013;AFR_AF=0.0015;EUR_AF=0.0298;SAS_AF=0.0399;AA=A|||;VT=SNP
3	36660676	rs73069684	G	A	100	PASS	AC=622;AF=0.124201;AN=5008;NS=2504;DP=19281;EAS_AF=0.0873;AMR_AF=0.2205;AFR_AF=0.0166;EUR_AF=0.2147;SAS_AF=0.1462;AA=G|||;VT=SNP
3	36661146	rs66971075	T	C	100	PASS	AC=232;AF=0.0463259;AN=5008;NS=2504;DP=17465;EAS_AF=0.005;AMR_AF=0.0317;AFR_AF=0.0325;EUR_AF=0.0636;SAS_AF=0.1002;AA=T|||;VT=SNP
3	36661156	rs114009730	G	A	100	PASS	AC=251;AF=0.0501198;AN=5008;NS=2504;DP=17306;EAS_AF=0.003;AMR_AF=0.0735;AFR_AF=0.0204;EUR_AF=0.0815;SAS_AF=0.09;AA=G|||;VT=SNP
3	36661966	rs6782882	C	T	100	PASS	AC=2872;AF=0.573482;AN=5008;NS=2504;DP=18011;EAS_AF=0.505;AMR_AF=0.6816;AFR_AF=0.6142;EUR_AF=0.5875;SAS_AF=0.498;AA=T|||;VT=SNP
3	36662007	rs73824416	A	C	100	PASS	AC=814;AF=0.16254;AN=5008;NS=2504;DP=17265;EAS_AF=0.0129;AMR_AF=0.1816;AFR_AF=0.2761;EUR_AF=0.1889;SAS_AF=0.1227;AA=A|||;VT=SNP
3	36662130	rs9850829	G	T	100	PASS	AC=1008;AF=0.201278;AN=5008;NS=2504;DP=18845;EAS_AF=0.0139;AMR_AF=0.2003;AFR_AF=0.4062;EUR_AF=0.1928;SAS_AF=0.1268;AA=G|||;VT=SNP
3	36662166	rs77722382	A	C	100	PASS	AC=232;AF=0.0463259;AN=5008;NS=2504;DP=20322;EAS_AF=0.1002;AMR_AF=0.0346;AFR_AF=0.0015;EUR_AF=0.0586;SAS_AF=0.047;AA=A|||;VT=SNP
3	36662232	rs11922910	C	T	100	PASS	AC=1205;AF=0.240615;AN=5008;NS=2504;DP=20103;EAS_AF=0.2986;AMR_AF=0.1729;AFR_AF=0.3245;EUR_AF=0.1282;SAS_AF=0.2311;AA=C|||;VT=SNP
3	36662272	rs138043536	T	A	100	PASS	AC=77;AF=0.0153754;AN=5008;NS=2504;DP=17011;EAS_AF=0;AMR_AF=0.0115;AFR_AF=0.0015;EUR_AF=0.0278;SAS_AF=0.0399;AA=T|||;VT=SNP
3	36662400	rs140880829	T	G	100	PASS	AC=50;AF=0.00998403;AN=5008;NS=2504;DP=18214;EAS_AF=0.001;AMR_AF=0.0043;AFR_AF=0.0129;EUR_AF=0.0129;SAS_AF=0.0164;AA=T|||;VT=SNP
3	36662467	rs62243830	G	A	100	PASS	AC=498;AF=0.0994409;AN=5008;NS=2504;DP=17862;EAS_AF=0.0099;AMR_AF=0.1037;AFR_AF=0.2095;EUR_AF=0.1064;SAS_AF=0.0327;AA=G|||;VT=SNP
3	36662503	rs9854871	C	T	100	PASS	AC=1702;AF=0.339856;AN=5008;NS=2504;DP=20123;EAS_AF=0.4871;AMR_AF=0.464;AFR_AF=0.2239;EUR_AF=0.336;SAS_AF=0.2607;AA=T|||;VT=SNP
3	36662710	rs116837087	T	A	100	PASS	AC=79;AF=0.0157748;AN=5008;NS=2504;DP=16857;EAS_AF=0;AMR_AF=0.0331;AFR_AF=0.0015;EUR_AF=0.0348;SAS_AF=0.0194;AA=T|||;VT=SNP
3	36662765	rs9817391	A	G	100	PASS	AC=2933;AF=0.585663;AN=5008;NS=2504;DP=15429;EAS_AF=0.506;AMR_AF=0.6916;AFR_AF=0.6528;EUR_AF=0.5885;SAS_AF=0.499;AA=G|||;VT=SNP
3	36663273	rs140952283	A	G	100	PASS	AC=36;AF=0.0071885;AN=5008;NS=2504;DP=20124;EAS_AF=0;AMR_AF=0.0115;AFR_AF=0;EUR_AF=0.0229;SAS_AF=0.0051;AA=G|||;VT=SNP
3	36664299	rs113183772	C	T	100	PASS	AC=2935;AF=0.586062;AN=5008;NS=2504;DP=18274;EAS_AF=0.505;AMR_AF=0.6916;AFR_AF=0.6551;EUR_AF=0.5885;SAS_AF=0.499;AA=N|||;VT=SNP
3	36665770	rs6796622	C	T	100	PASS	AC=2939;AF=0.586861;AN=5008;NS=2504;DP=19393;EAS_AF=0.5069;AMR_AF=0.6916;AFR_AF=0.6551;EUR_AF=0.5905;SAS_AF=0.499;AA=t|||;VT=SNP
3	36666334	rs9311134	T	A	100	PASS	AC=4136;AF=0.825879;AN=5008;NS=2504;DP=20619;EAS_AF=0.8036;AMR_AF=0.8646;AFR_AF=0.9781;EUR_AF=0.7147;SAS_AF=0.7301;AA=a|||;VT=SNP
3	36667432	rs73052112	T	G	100	PASS	AC=47;AF=0.00938498;AN=5008;NS=2504;DP=8383;EAS_AF=0;AMR_AF=0.0029;AFR_AF=0.003;EUR_AF=0.0119;SAS_AF=0.0297;AA=T|||;VT=SNP
3	36667625	rs17035334	A	G	100	PASS	AC=225;AF=0.0449281;AN=5008;NS=2504;DP=22419;EAS_AF=0.005;AMR_AF=0.0288;AFR_AF=0.0227;EUR_AF=0.0596;SAS_AF=0.1125;AA=A|||;VT=SNP
3	36667692	rs111616670	A	G	100	PASS	AC=40;AF=0.00798722;AN=5008;NS=2504;DP=23222;EAS_AF=0;AMR_AF=0.0101;AFR_AF=0.0008;EUR_AF=0.0169;SAS_AF=0.0153;AA=A|||;VT=SNP
3	36668393	rs11129727	G	A	100	PASS	AC=1928;AF=0.384984;AN=5008;NS=2504;DP=21186;EAS_AF=0.4901;AMR_AF=0.4928;AFR_AF=0.2481;EUR_AF=0.3956;SAS_AF=0.3742;AA=A|||;VT=SNP
3	36668563	rs56105402	A	G	100	PASS	AC=30;AF=0.00599042;AN=5008;NS=2504;DP=23662;EAS_AF=0;AMR_AF=0.0086;AFR_AF=0;EUR_AF=0.0199;SAS_AF=0.0041;AA=A|||;VT=SNP
3	36669148	rs17035336	C	T	100	PASS	AC=750;AF=0.14976;AN=5008;NS=2504;DP=21506;EAS_AF=0.0129;AMR_AF=0.1758;AFR_AF=0.23;EUR_AF=0.1889;SAS_AF=0.1237;AA=C|||;VT=SNP
3	36669930	rs17035338	G	C	100	PASS	AC=998;AF=0.199281;AN=5008;NS=2504;DP=19806;EAS_AF=0.0139;AMR_AF=0.1974;AFR_AF=0.4009;EUR_AF=0.1928;SAS_AF=0.1258;AA=G|||;VT=SNP
3	36669947	rs17035340	G	A	100	PASS	AC=343;AF=0.0684904;AN=5008;NS=2504;DP=19097;EAS_AF=0.005;AMR_AF=0.036;AFR_AF=0.1082;EUR_AF=0.0596;SAS_AF=0.1125;AA=g|||;VT=SNP
3	36670002	rs62243833	C	A	100	PASS	AC=229;AF=0.0457268;AN=5008;NS=2504;DP=20402;EAS_AF=0.0089;AMR_AF=0.0778;AFR_AF=0.0212;EUR_AF=0.1054;SAS_AF=0.0327;AA=C|||;VT=SNP
3	36670483	rs17035343	T	C	100	PASS	AC=860;AF=0.171725;AN=5008;NS=2504;DP=22580;EAS_AF=0.0129;AMR_AF=0.1816;AFR_AF=0.3101;EUR_AF=0.1889;SAS_AF=0.1237;AA=T|||;VT=SNP
3	36670504	rs1949632	G	T	100	PASS	AC=2899;AF=0.578874;AN=5008;NS=2504;DP=22013;EAS_AF=0.505;AMR_AF=0.6888;AFR_AF=0.6271;EUR_AF=0.5885;SAS_AF=0.502;AA=T|||;VT=SNP
3	36670896	rs76095349	G	A	100	PASS	AC=26;AF=0.00519169;AN=5008;NS=2504;DP=21477;EAS_AF=0.001;AMR_AF=0.0072;AFR_AF=0.0008;EUR_AF=0.0179;SAS_AF=0.001;AA=G|||;VT=SNP
3	36670943	rs17035347	A	G	100	PASS	AC=225;AF=0.0449281;AN=5008;NS=2504;DP=22954;EAS_AF=0.005;AMR_AF=0.0288;AFR_AF=0.0227;EUR_AF=0.0596;SAS_AF=0.1125;AA=A|||;VT=SNP
3	36671218	rs62243834	C	A	100	PASS	AC=422;AF=0.0842652;AN=5008;NS=2504;DP=22979;EAS_AF=0.0089;AMR_AF=0.098;AFR_AF=0.1566;EUR_AF=0.1054;SAS_AF=0.0327;AA=C|||;VT=SNP
3	36671314	rs10446459	A	C	100	PASS	AC=225;AF=0.0449281;AN=5008;NS=2504;DP=22206;EAS_AF=0.005;AMR_AF=0.0288;AFR_AF=0.0227;EUR_AF=0.0596;SAS_AF=0.1125;AA=A|||;VT=SNP
3	36671404	rs115970092	A	C	100	PASS	AC=79;AF=0.0157748;AN=5008;NS=2504;DP=19883;EAS_AF=0;AMR_AF=0.0331;AFR_AF=0.0015;EUR_AF=0.0348;SAS_AF=0.0194;AA=A|||;VT=SNP
3	36671779	rs1521272	T	C	100	PASS	AC=2743;AF=0.547724;AN=5008;NS=2504;DP=21209;EAS_AF=0.504;AMR_AF=0.6715;AFR_AF=0.5257;EUR_AF=0.5835;SAS_AF=0.498;AA=t|||;VT=SNP
3	36672106	rs11927972	C	T	100	PASS	AC=848;AF=0.169329;AN=5008;NS=2504;DP=23635;EAS_AF=0.2966;AMR_AF=0.134;AFR_AF=0.1316;EUR_AF=0.0855;SAS_AF=0.2004;AA=C|||;VT=SNP
3	36672279	rs7643528	C	T	100	PASS	AC=2927;AF=0.584465;AN=5008;NS=2504;DP=22975;EAS_AF=0.505;AMR_AF=0.6902;AFR_AF=0.6483;EUR_AF=0.5885;SAS_AF=0.501;AA=T|||;VT=SNP
3	36672332	rs76108617	C	T	100	PASS	AC=226;AF=0.0451278;AN=5008;NS=2504;DP=22213;EAS_AF=0.003;AMR_AF=0.0706;AFR_AF=0.0015;EUR_AF=0.0825;SAS_AF=0.091;AA=C|||;VT=SNP
3	36672645	rs4678540	A	C	100	PASS	AC=847;AF=0.169129;AN=5008;NS=2504;DP=22957;EAS_AF=0.2966;AMR_AF=0.134;AFR_AF=0.1316;EUR_AF=0.0855;SAS_AF=0.1994;AA=A|||;VT=SNP
3	36672739	rs74424834	G	A	100	PASS	AC=423;AF=0.0844649;AN=5008;NS=2504;DP=23843;EAS_AF=0.0089;AMR_AF=0.098;AFR_AF=0.1566;EUR_AF=0.1064;SAS_AF=0.0327;AA=G|||;VT=SNP
3	36672740	rs77134736	C	A	100	PASS	AC=423;AF=0.0844649;AN=5008;NS=2504;DP=23924;EAS_AF=0.0089;AMR_AF=0.098;AFR_AF=0.1566;EUR_AF=0.1064;SAS_AF=0.0327;AA=C|||;VT=SNP
3	36672909	rs10446423	C	T	100	PASS	AC=1928;AF=0.384984;AN=5008;NS=2504;DP=21919;EAS_AF=0.4911;AMR_AF=0.4928;AFR_AF=0.2466;EUR_AF=0.3956;SAS_AF=0.3753;AA=C|||;VT=SNP
3	36673250	rs17035359	G	A	100	PASS	AC=802;AF=0.160144;AN=5008;NS=2504;DP=19110;EAS_AF=0.0129;AMR_AF=0.1787;AFR_AF=0.2685;EUR_AF=0.1889;SAS_AF=0.1227;AA=G|||;VT=SNP
3	36674940	rs6550429	C	T	100	PASS	AC=1673;AF=0.334065;AN=5008;NS=2504;DP=19702;EAS_AF=0.4861;AMR_AF=0.4597;AFR_AF=0.2042;EUR_AF=0.338;SAS_AF=0.2597;AA=C|||;VT=SNP
3	36675296	rs113557568	C	G	100	PASS	AC=1674;AF=0.334265;AN=5008;NS=2504;DP=14142;EAS_AF=0.4861;AMR_AF=0.4611;AFR_AF=0.2042;EUR_AF=0.338;SAS_AF=0.2597;AA=C|||;VT=SNP
3	36675420	rs143240728	G	C	100	PASS	AC=328;AF=0.0654952;AN=5008;NS=2504;DP=11638;EAS_AF=0.004;AMR_AF=0.0807;AFR_AF=0.0734;EUR_AF=0.0825;SAS_AF=0.09;AA=G|||;VT=SNP
3	36675538	rs9841492	C	T	100	PASS	AC=1672;AF=0.333866;AN=5008;NS=2504;DP=11468;EAS_AF=0.4861;AMR_AF=0.4611;AFR_AF=0.2042;EUR_AF=0.336;SAS_AF=0.2597;AA=C|||;VT=SNP
3	36675544	rs143746108	C	T	100	PASS	AC=217;AF=0.0433307;AN=5008;NS=2504;DP=11576;EAS_AF=0.005;AMR_AF=0.0259;AFR_AF=0.0197;EUR_AF=0.0577;SAS_AF=0.1125;AA=C|||;VT=SNP
3	36675771	rs147193108	G	A	100	PASS	AC=1007;AF=0.201078;AN=5008;NS=2504;DP=12190;EAS_AF=0.0139;AMR_AF=0.1974;AFR_AF=0.4085;EUR_AF=0.1918;SAS_AF=0.1258;AA=G|||;VT=SNP
3	36675826	rs9841938	C	T	100	PASS	AC=1648;AF=0.329073;AN=5008;NS=2504;DP=12825;EAS_AF=0.4861;AMR_AF=0.4568;AFR_AF=0.1959;EUR_AF=0.326;SAS_AF=0.2597;AA=C|||;VT=SNP
3	36675933	rs139094229	C	T	100	PASS	AC=58;AF=0.0115815;AN=5008;NS=2504;DP=16463;EAS_AF=0;AMR_AF=0.0317;AFR_AF=0.0045;EUR_AF=0.0239;SAS_AF=0.0061;AA=C|||;VT=SNP
3	36676276	rs139058954	A	G	100	PASS	AC=339;AF=0.0676917;AN=5008;NS=2504;DP=22563;EAS_AF=0.004;AMR_AF=0.0793;AFR_AF=0.0802;EUR_AF=0.0825;SAS_AF=0.093;AA=a|||;VT=SNP
3	36677147	rs999745	C	T	100	PASS	AC=1919;AF=0.383187;AN=5008;NS=2504;DP=18535;EAS_AF=0.4931;AMR_AF=0.4914;AFR_AF=0.2489;EUR_AF=0.3847;SAS_AF=0.3732;AA=T|||;VT=SNP
3	36677431	rs17035368	T	C	100	PASS	AC=758;AF=0.151358;AN=5008;NS=2504;DP=20321;EAS_AF=0.0139;AMR_AF=0.1772;AFR_AF=0.236;EUR_AF=0.1879;SAS_AF=0.1227;AA=T|||;VT=SNP
3	36677679	rs13065181	A	T	100	PASS	AC=222;AF=0.0443291;AN=5008;NS=2504;DP=20829;EAS_AF=0.005;AMR_AF=0.0288;AFR_AF=0.0227;EUR_AF=0.0567;SAS_AF=0.1125;AA=A|||;VT=SNP
3	36677711	rs62243835	A	G	100	PASS	AC=811;AF=0.161941;AN=5008;NS=2504;DP=21348;EAS_AF=0.0139;AMR_AF=0.1801;AFR_AF=0.2746;EUR_AF=0.1879;SAS_AF=0.1227;AA=A|||;VT=SNP
3	36678866	rs17035373	G	A	100	PASS	AC=812;AF=0.162141;AN=5008;NS=2504;DP=17135;EAS_AF=0.0139;AMR_AF=0.1801;AFR_AF=0.2753;EUR_AF=0.1879;SAS_AF=0.1227;AA=G|||;VT=SNP
3	36679148	rs62243836	A	G	100	PASS	AC=227;AF=0.0453275;AN=5008;NS=2504;DP=20832;EAS_AF=0.0099;AMR_AF=0.0778;AFR_AF=0.0197;EUR_AF=0.1044;SAS_AF=0.0327;AA=A|||;VT=SNP
3	36679261	rs74885472	T	C	100	PASS	AC=24;AF=0.00479233;AN=5008;NS=2504;DP=19242;EAS_AF=0;AMR_AF=0.0144;AFR_AF=0.0008;EUR_AF=0.0099;SAS_AF=0.0031;AA=T|||;VT=SNP
3	36679277	rs111361472	G	T	100	PASS	AC=66;AF=0.0131789;AN=5008;NS=2504;DP=18407;EAS_AF=0;AMR_AF=0.0245;AFR_AF=0.0008;EUR_AF=0.0408;SAS_AF=0.0072;AA=G|||;VT=SNP
3	36679558	rs13323950	C	T	100	PASS	AC=1665;AF=0.332468;AN=5008;NS=2504;DP=18707;EAS_AF=0.4881;AMR_AF=0.4611;AFR_AF=0.205;EUR_AF=0.325;SAS_AF=0.2607;AA=C|||;VT=SNP
3	36679634	rs35547925	G	A	100	PASS	AC=842;AF=0.168131;AN=5008;NS=2504;DP=18054;EAS_AF=0.2966;AMR_AF=0.134;AFR_AF=0.1241;EUR_AF=0.0855;SAS_AF=0.2045;AA=G|||;VT=SNP
3	36679770	rs77395687	G	A	100	PASS	AC=841;AF=0.167931;AN=5008;NS=2504;DP=18657;EAS_AF=0.2966;AMR_AF=0.134;AFR_AF=0.1241;EUR_AF=0.0855;SAS_AF=0.2035;AA=G|||;VT=SNP
3	36679999	rs10510686	G	A	100	PASS	AC=244;AF=0.048722;AN=5008;NS=2504;DP=20448;EAS_AF=0.0188;AMR_AF=0.0288;AFR_AF=0.028;EUR_AF=0.0567;SAS_AF=0.1135;AA=G|||;VT=SNP
3	36680080	rs950147	T	A	100	PASS	AC=1598;AF=0.319089;AN=5008;NS=2504;DP=19418;EAS_AF=0.3016;AMR_AF=0.2565;AFR_AF=0.444;EUR_AF=0.2097;SAS_AF=0.3252;AA=T|||;VT=SNP
3	36680099	rs950146	G	T	100	PASS	AC=2326;AF=0.464457;AN=5008;NS=2504;DP=19363;EAS_AF=0.503;AMR_AF=0.5879;AFR_AF=0.3941;EUR_AF=0.4901;SAS_AF=0.4059;AA=G|||;VT=SNP
3	36680258	rs73052135	C	T	100	PASS	AC=112;AF=0.0223642;AN=5008;NS=2504;DP=17878;EAS_AF=0;AMR_AF=0.0288;AFR_AF=0.0189;EUR_AF=0.0527;SAS_AF=0.0143;AA=C|||;VT=SNP
3	36680425	rs950148	T	A	100	PASS	AC=1205;AF=0.240615;AN=5008;NS=2504;DP=18837;EAS_AF=0.2976;AMR_AF=0.1729;AFR_AF=0.323;EUR_AF=0.1272;SAS_AF=0.2352;AA=T|||;VT=SNP
3	36680618	rs1396027	A	G	100	PASS	AC=4131;AF=0.82488;AN=5008;NS=2504;DP=15508;EAS_AF=0.8056;AMR_AF=0.8617;AFR_AF=0.9788;EUR_AF=0.7048;SAS_AF=0.7342;AA=G|||;VT=SNP
3	36680670	rs1354952	A	T	100	PASS	AC=1273;AF=0.254193;AN=5008;NS=2504;DP=18081;EAS_AF=0.2976;AMR_AF=0.1772;AFR_AF=0.3722;EUR_AF=0.1272;SAS_AF=0.2352;AA=A|||;VT=SNP
3	36680788	rs13063674	T	C	100	PASS	AC=229;AF=0.0457268;AN=5008;NS=2504;DP=21389;EAS_AF=0.005;AMR_AF=0.0288;AFR_AF=0.028;EUR_AF=0.0567;SAS_AF=0.1125;AA=T|||;VT=SNP
3	36680920	rs1396028	A	G	100	PASS	AC=1803;AF=0.360024;AN=5008;NS=2504;DP=18136;EAS_AF=0.3026;AMR_AF=0.2723;AFR_AF=0.5832;EUR_AF=0.2147;SAS_AF=0.3292;AA=A|||;VT=SNP
3	36681026	rs5009838	C	T	100	PASS	AC=1801;AF=0.359625;AN=5008;NS=2504;DP=18972;EAS_AF=0.3026;AMR_AF=0.2738;AFR_AF=0.5817;EUR_AF=0.2147;SAS_AF=0.3282;AA=C|||;VT=SNP
3	36681244	rs11710386	A	G	100	PASS	AC=2348;AF=0.46885;AN=5008;NS=2504;DP=21166;EAS_AF=0.503;AMR_AF=0.5937;AFR_AF=0.3964;EUR_AF=0.505;SAS_AF=0.4059;AA=A|||;VT=SNP
3	36681666	rs1354953	C	A	100	PASS	AC=4150;AF=0.828674;AN=5008;NS=2504;DP=21164;EAS_AF=0.8056;AMR_AF=0.8674;AFR_AF=0.9788;EUR_AF=0.7197;SAS_AF=0.7342;AA=A|||;VT=SNP
3	36681903	rs9874289	G	C	100	PASS	AC=2257;AF=0.450679;AN=5008;NS=2504;DP=18454;EAS_AF=0.498;AMR_AF=0.585;AFR_AF=0.3918;EUR_AF=0.4851;SAS_AF=0.3507;AA=G|||;VT=SNP
3	36682286	rs13090924	G	A	100	PASS	AC=1598;AF=0.319089;AN=5008;NS=2504;DP=17505;EAS_AF=0.3016;AMR_AF=0.2565;AFR_AF=0.444;EUR_AF=0.2097;SAS_AF=0.3252;AA=G|||;VT=SNP
3	36682380	rs11720186	C	T	100	PASS	AC=2346;AF=0.46845;AN=5008;NS=2504;DP=16895;EAS_AF=0.503;AMR_AF=0.5937;AFR_AF=0.3949;EUR_AF=0.505;SAS_AF=0.4059;AA=C|||;VT=SNP
3	36682732	rs1605541	G	A	100	PASS	AC=3939;AF=0.786542;AN=5008;NS=2504;DP=19271;EAS_AF=0.8046;AMR_AF=0.8501;AFR_AF=0.8351;EUR_AF=0.7147;SAS_AF=0.7311;AA=A|||;VT=SNP
3	36682907	rs2135950	A	G	100	PASS	AC=2341;AF=0.467452;AN=5008;NS=2504;DP=19393;EAS_AF=0.503;AMR_AF=0.5937;AFR_AF=0.3911;EUR_AF=0.505;SAS_AF=0.4059;AA=A|||;VT=SNP
3	36683277	rs1507866	C	G	100	PASS	AC=2344;AF=0.468051;AN=5008;NS=2504;DP=16090;EAS_AF=0.503;AMR_AF=0.5951;AFR_AF=0.3926;EUR_AF=0.505;SAS_AF=0.4059;AA=G|||;VT=SNP
3	36683453	rs76149838	T	C	100	PASS	AC=348;AF=0.0694888;AN=5008;NS=2504;DP=17080;EAS_AF=0.001;AMR_AF=0.0389;AFR_AF=0.1868;EUR_AF=0.0417;SAS_AF=0.0317;AA=T|||;VT=SNP
3	36683612	rs4678893	C	T	100	PASS	AC=4144;AF=0.827476;AN=5008;NS=2504;DP=18198;EAS_AF=0.8056;AMR_AF=0.8674;AFR_AF=0.975;EUR_AF=0.7187;SAS_AF=0.7342;AA=T|||;VT=SNP
3	36683782	rs4678894	G	A	100	PASS	AC=841;AF=0.167931;AN=5008;NS=2504;DP=1419;EAS_AF=0.2966;AMR_AF=0.134;AFR_AF=0.1241;EUR_AF=0.0855;SAS_AF=0.2035;AA=G|||;VT=SNP
3	36683901	rs12715295	T	C	100	PASS	AC=2340;AF=0.467252;AN=5008;NS=2504;DP=18289;EAS_AF=0.503;AMR_AF=0.5937;AFR_AF=0.3911;EUR_AF=0.505;SAS_AF=0.4049;AA=T|||;VT=SNP
3	36684384	rs190548967	A	G	100	PASS	AC=24;AF=0.00479233;AN=5008;NS=2504;DP=17061;EAS_AF=0;AMR_AF=0.0144;AFR_AF=0.0008;EUR_AF=0.0099;SAS_AF=0.0031;AA=A|||;VT=SNP
3	36684391	rs35516497	G	A	100	PASS	AC=2117;AF=0.422724;AN=5008;NS=2504;DP=16990;EAS_AF=0.503;AMR_AF=0.5677;AFR_AF=0.2481;EUR_AF=0.4891;SAS_AF=0.4049;AA=G|||;VT=SNP
3	36684858	rs62243838	T	C	100	PASS	AC=398;AF=0.0794728;AN=5008;NS=2504;DP=19502;EAS_AF=0.0099;AMR_AF=0.0865;AFR_AF=0.1384;EUR_AF=0.1093;SAS_AF=0.0358;AA=T|||;VT=SNP
3	36684925	rs66996927	G	A	100	PASS	AC=218;AF=0.0435304;AN=5008;NS=2504;DP=19056;EAS_AF=0.005;AMR_AF=0.0288;AFR_AF=0.0219;EUR_AF=0.0547;SAS_AF=0.1115;AA=g|||;VT=SNP
3	36685472	rs76962760	A	G	100	PASS	AC=79;AF=0.0157748;AN=5008;NS=2504;DP=17110;EAS_AF=0;AMR_AF=0.0375;AFR_AF=0.0045;EUR_AF=0.0388;SAS_AF=0.0082;AA=A|||;VT=SNP
3	36685949	rs137898211	A	G	100	PASS	AC=24;AF=0.00479233;AN=5008;NS=2504;DP=14336;EAS_AF=0;AMR_AF=0.0029;AFR_AF=0;EUR_AF=0.0219;SAS_AF=0;AA=A|||;VT=SNP
3	36686016	rs13082268	C	T	100	PASS	AC=1339;AF=0.267372;AN=5008;NS=2504;DP=14050;EAS_AF=0.3244;AMR_AF=0.2896;AFR_AF=0.2186;EUR_AF=0.2475;SAS_AF=0.2791;AA=T|||;VT=SNP
3	36686613	rs7651088	A	T	100	PASS	AC=1110;AF=0.221645;AN=5008;NS=2504;DP=17696;EAS_AF=0.1002;AMR_AF=0.2363;AFR_AF=0.236;EUR_AF=0.3151;SAS_AF=0.2209;AA=A|||;VT=SNP
3	36686658	rs34206216	T	A	100	PASS	AC=802;AF=0.160144;AN=5008;NS=2504;DP=18159;EAS_AF=0.1121;AMR_AF=0.2032;AFR_AF=0.0333;EUR_AF=0.2674;SAS_AF=0.2403;AA=T|||;VT=SNP
3	36687365	rs77928290	G	A	100	PASS	AC=295;AF=0.0589058;AN=5008;NS=2504;DP=16616;EAS_AF=0.001;AMR_AF=0.036;AFR_AF=0.1324;EUR_AF=0.0378;SAS_AF=0.0573;AA=G|||;VT=SNP
3	36687852	rs7428707	A	G	100	PASS	AC=1081;AF=0.215855;AN=5008;NS=2504;DP=19358;EAS_AF=0.3026;AMR_AF=0.1671;AFR_AF=0.2557;EUR_AF=0.1054;SAS_AF=0.2209;AA=G|||;VT=SNP
3	36687900	rs17035408	G	T	100	PASS	AC=362;AF=0.0722843;AN=5008;NS=2504;DP=19158;EAS_AF=0.004;AMR_AF=0.085;AFR_AF=0.1286;EUR_AF=0.0825;SAS_AF=0.047;AA=G|||;VT=SNP
3	36688300	rs112855537	C	T	100	PASS	AC=138;AF=0.0275559;AN=5008;NS=2504;DP=14216;EAS_AF=0.0446;AMR_AF=0.0086;AFR_AF=0.0015;EUR_AF=0.0229;SAS_AF=0.0634;AA=C|||;VT=SNP
3	36688439	rs78402550	A	C	100	PASS	AC=27;AF=0.00539137;AN=5008;NS=2504;DP=15687;EAS_AF=0;AMR_AF=0.0072;AFR_AF=0.0015;EUR_AF=0.0179;SAS_AF=0.002;AA=A|||;VT=SNP
3	36688597	rs13100010	G	A	100	PASS	AC=916;AF=0.182907;AN=5008;NS=2504;DP=17198;EAS_AF=0.3006;AMR_AF=0.1614;AFR_AF=0.1362;EUR_AF=0.1054;SAS_AF=0.2198;AA=G|||;VT=SNP
3	36688921	rs11721169	C	T	100	PASS	AC=825;AF=0.164736;AN=5008;NS=2504;DP=19826;EAS_AF=0.1101;AMR_AF=0.2104;AFR_AF=0.0431;EUR_AF=0.2684;SAS_AF=0.2464;AA=C|||;VT=SNP
3	36689486	rs7617990	T	C	100	PASS	AC=395;AF=0.0788738;AN=5008;NS=2504;DP=19026;EAS_AF=0.0179;AMR_AF=0.0908;AFR_AF=0.1006;EUR_AF=0.1113;SAS_AF=0.0706;AA=T|||;VT=SNP
3	36689524	rs4678541	G	A	100	PASS	AC=709;AF=0.141573;AN=5008;NS=2504;DP=19721;EAS_AF=0.3006;AMR_AF=0.1282;AFR_AF=0.0265;EUR_AF=0.0845;SAS_AF=0.2014;AA=G|||;VT=SNP
3	36690646	rs11707655	G	T	100	PASS	AC=655;AF=0.130791;AN=5008;NS=2504;DP=21009;EAS_AF=0.3006;AMR_AF=0.1196;AFR_AF=0.0038;EUR_AF=0.0676;SAS_AF=0.2004;AA=G|||;VT=SNP
3	36690671	rs1553657	G	A	100	PASS	AC=1072;AF=0.214058;AN=5008;NS=2504;DP=20696;EAS_AF=0.3006;AMR_AF=0.1643;AFR_AF=0.2632;EUR_AF=0.0915;SAS_AF=0.2198;AA=A|||;VT=SNP
3	36690903	rs11707751	G	A	100	PASS	AC=656;AF=0.13099;AN=5008;NS=2504;DP=22478;EAS_AF=0.3006;AMR_AF=0.1196;AFR_AF=0.003;EUR_AF=0.0696;SAS_AF=0.2004;AA=G|||;VT=SNP
3	36691401	rs9822981	C	T	100	PASS	AC=1425;AF=0.284545;AN=5008;NS=2504;DP=15835;EAS_AF=0.381;AMR_AF=0.2291;AFR_AF=0.2617;EUR_AF=0.2187;SAS_AF=0.3231;AA=T|||;VT=SNP
3	36691744	rs9843434	T	C	100	PASS	AC=2653;AF=0.529752;AN=5008;NS=2504;DP=18292;EAS_AF=0.4911;AMR_AF=0.4827;AFR_AF=0.5076;EUR_AF=0.5368;SAS_AF=0.6258;AA=C|||;VT=SNP
3	36692872	rs11709885	C	G	100	PASS	AC=1131;AF=0.225839;AN=5008;NS=2504;DP=17589;EAS_AF=0.1121;AMR_AF=0.2464;AFR_AF=0.1831;EUR_AF=0.3062;SAS_AF=0.3037;AA=C|||;VT=SNP
3	36693062	rs17035426	T	C	100	PASS	AC=368;AF=0.0734824;AN=5008;NS=2504;DP=22388;EAS_AF=0.004;AMR_AF=0.0865;AFR_AF=0.1309;EUR_AF=0.0835;SAS_AF=0.0481;AA=T|||;VT=SNP
3	36693347	rs34192173	A	T	100	PASS	AC=17;AF=0.00339457;AN=5008;NS=2504;DP=18426;EAS_AF=0;AMR_AF=0.0043;AFR_AF=0;EUR_AF=0.0129;SAS_AF=0.001;AA=A|||;VT=SNP
3	36694237	rs11919728	G	C	100	PASS	AC=551;AF=0.110024;AN=5008;NS=2504;DP=19441;EAS_AF=0.0804;AMR_AF=0.098;AFR_AF=0.1029;EUR_AF=0.1461;SAS_AF=0.1217;AA=G|||;VT=SNP
3	36694309	rs115827934	C	T	100	PASS	AC=24;AF=0.00479233;AN=5008;NS=2504;DP=19732;EAS_AF=0;AMR_AF=0.013;AFR_AF=0;EUR_AF=0.0129;SAS_AF=0.002;AA=C|||;VT=SNP
3	36694732	rs2204039	C	A	100	PASS	AC=1287;AF=0.256989;AN=5008;NS=2504;DP=20718;EAS_AF=0.3839;AMR_AF=0.2233;AFR_AF=0.1596;EUR_AF=0.2167;SAS_AF=0.3231;AA=C|||;VT=SNP
3	36695140	rs28879210	A	G	100	PASS	AC=364;AF=0.0726837;AN=5008;NS=2504;DP=20592;EAS_AF=0.0169;AMR_AF=0.0893;AFR_AF=0.0802;EUR_AF=0.1093;SAS_AF=0.0706;AA=A|||;VT=SNP
3	36695587	rs2361304	A	C	100	PASS	AC=2658;AF=0.530751;AN=5008;NS=2504;DP=19406;EAS_AF=0.494;AMR_AF=0.4827;AFR_AF=0.5068;EUR_AF=0.5368;SAS_AF=0.6288;AA=C|||;VT=SNP
3	36695653	rs9799113	A	T	100	PASS	AC=675;AF=0.134784;AN=5008;NS=2504;DP=19687;EAS_AF=0.3016;AMR_AF=0.1254;AFR_AF=0.003;EUR_AF=0.0835;SAS_AF=0.2004;AA=A|||;VT=SNP
3	36695746	rs7625222	C	T	100	PASS	AC=1269;AF=0.253395;AN=5008;NS=2504;DP=18607;EAS_AF=0.381;AMR_AF=0.2205;AFR_AF=0.1498;EUR_AF=0.2167;SAS_AF=0.3231;AA=C|||;VT=SNP
3	36695872	rs73052158	A	G	100	PASS	AC=545;AF=0.108826;AN=5008;NS=2504;DP=17770;EAS_AF=0.0804;AMR_AF=0.098;AFR_AF=0.0983;EUR_AF=0.1461;SAS_AF=0.1217;AA=A|||;VT=SNP
3	36696260	rs73052160	T	C	100	PASS	AC=531;AF=0.10603;AN=5008;NS=2504;DP=18610;EAS_AF=0.0804;AMR_AF=0.0893;AFR_AF=0.0983;EUR_AF=0.1382;SAS_AF=0.1217;AA=T|||;VT=SNP
3	36696513	rs9821772	G	A	100	PASS	AC=1409;AF=0.28135;AN=5008;NS=2504;DP=19227;EAS_AF=0.3819;AMR_AF=0.2262;AFR_AF=0.2519;EUR_AF=0.2167;SAS_AF=0.3231;AA=A|||;VT=SNP
3	36696535	rs9821507	C	T	100	PASS	AC=1409;AF=0.28135;AN=5008;NS=2504;DP=19517;EAS_AF=0.3819;AMR_AF=0.2262;AFR_AF=0.2519;EUR_AF=0.2167;SAS_AF=0.3231;AA=T|||;VT=SNP
3	36696707	rs9822112	G	A	100	PASS	AC=159;AF=0.0317492;AN=5008;NS=2504;DP=19223;EAS_AF=0.003;AMR_AF=0.0101;AFR_AF=0.1021;EUR_AF=0.0139;SAS_AF=0;AA=G|||;VT=SNP
3	36697270	rs71328152	C	G	100	PASS	AC=813;AF=0.16234;AN=5008;NS=2504;DP=18945;EAS_AF=0.1101;AMR_AF=0.2089;AFR_AF=0.0333;EUR_AF=0.2803;SAS_AF=0.2362;AA=C|||;VT=SNP
3	36697296	rs4678895	G	A	100	PASS	AC=1415;AF=0.282548;AN=5008;NS=2504;DP=19106;EAS_AF=0.3819;AMR_AF=0.2262;AFR_AF=0.2564;EUR_AF=0.2167;SAS_AF=0.3231;AA=A|||;VT=SNP
3	36697488	rs150989341	G	A	100	PASS	AC=22;AF=0.00439297;AN=5008;NS=2504;DP=18174;EAS_AF=0;AMR_AF=0.0115;AFR_AF=0;EUR_AF=0.0119;SAS_AF=0.002;AA=G|||;VT=SNP
3	36697625	rs113950255	A	G	100	PASS	AC=291;AF=0.058107;AN=5008;NS=2504;DP=17207;EAS_AF=0.001;AMR_AF=0.036;AFR_AF=0.1293;EUR_AF=0.0378;SAS_AF=0.0573;AA=A|||;VT=SNP
3	36697910	rs34961051	T	C	100	PASS	AC=846;AF=0.16893;AN=5008;NS=2504;DP=14300;EAS_AF=0.1111;AMR_AF=0.2161;AFR_AF=0.0431;EUR_AF=0.2823;SAS_AF=0.2485;AA=T|||;VT=SNP
3	36697976	rs76275795	A	G	100	PASS	AC=371;AF=0.0740815;AN=5008;NS=2504;DP=12102;EAS_AF=0.004;AMR_AF=0.0865;AFR_AF=0.1346;EUR_AF=0.0825;SAS_AF=0.047;AA=A|||;VT=SNP
3	36698118	rs7637358	A	G	100	PASS	AC=552;AF=0.110224;AN=5008;NS=2504;DP=13325;EAS_AF=0.0804;AMR_AF=0.098;AFR_AF=0.1036;EUR_AF=0.1461;SAS_AF=0.1217;AA=A|||;VT=SNP
3	36698129	rs1589436	T	G	100	PASS	AC=371;AF=0.0740815;AN=5008;NS=2504;DP=12895;EAS_AF=0.004;AMR_AF=0.0865;AFR_AF=0.1346;EUR_AF=0.0825;SAS_AF=0.047;AA=T|||;VT=SNP
3	36698361	rs2361303	C	T	100	PASS	AC=1415;AF=0.282548;AN=5008;NS=2504;DP=13351;EAS_AF=0.3819;AMR_AF=0.2262;AFR_AF=0.2564;EUR_AF=0.2167;SAS_AF=0.3231;AA=C|||;VT=SNP
3	36698574	rs114756638	G	A	100	PASS	AC=502;AF=0.10024;AN=5008;NS=2504;DP=20172;EAS_AF=0.0813;AMR_AF=0.0951;AFR_AF=0.0666;EUR_AF=0.1461;SAS_AF=0.1217;AA=G|||;VT=SNP
3	36698957	rs1915569	G	A	100	PASS	AC=2276;AF=0.454473;AN=5008;NS=2504;DP=20061;EAS_AF=0.4931;AMR_AF=0.4452;AFR_AF=0.3094;EUR_AF=0.499;SAS_AF=0.5716;AA=A|||;VT=SNP
3	36699100	rs62245168	G	C	100	PASS	AC=51;AF=0.0101837;AN=5008;NS=2504;DP=18722;EAS_AF=0.0109;AMR_AF=0.013;AFR_AF=0.0008;EUR_AF=0.0219;SAS_AF=0.0082;AA=G|||;VT=SNP
3	36699535	rs138145571	C	T	100	PASS	AC=291;AF=0.058107;AN=5008;NS=2504;DP=19627;EAS_AF=0.001;AMR_AF=0.036;AFR_AF=0.1293;EUR_AF=0.0378;SAS_AF=0.0573;AA=C|||;VT=SNP
3	36699731	rs1911662	C	T	100	PASS	AC=2657;AF=0.530551;AN=5008;NS=2504;DP=19993;EAS_AF=0.494;AMR_AF=0.4827;AFR_AF=0.5068;EUR_AF=0.5368;SAS_AF=0.6278;AA=T|||;VT=SNP
3	36699949	rs146063480	C	A	100	PASS	AC=297;AF=0.0593051;AN=5008;NS=2504;DP=21083;EAS_AF=0.001;AMR_AF=0.036;AFR_AF=0.1339;EUR_AF=0.0378;SAS_AF=0.0573;AA=C|||;VT=SNP
3	36700303	rs2204041	A	T	100	PASS	AC=793;AF=0.158347;AN=5008;NS=2504;DP=20384;EAS_AF=0.1101;AMR_AF=0.2032;AFR_AF=0.0333;EUR_AF=0.2664;SAS_AF=0.2342;AA=A|||;VT=SNP
3	36700772	rs1588164	G	A	100	PASS	AC=1428;AF=0.285144;AN=5008;NS=2504;DP=15577;EAS_AF=0.3819;AMR_AF=0.232;AFR_AF=0.2519;EUR_AF=0.2306;SAS_AF=0.3241;AA=A|||;VT=SNP
3	36700782	rs114653015	C	T	100	PASS	AC=44;AF=0.00878594;AN=5008;NS=2504;DP=15322;EAS_AF=0;AMR_AF=0.0173;AFR_AF=0.0015;EUR_AF=0.0288;SAS_AF=0.001;AA=C|||;VT=SNP
3	36701017	rs62245169	C	T	100	PASS	AC=362;AF=0.0722843;AN=5008;NS=2504;DP=15534;EAS_AF=0.0169;AMR_AF=0.0893;AFR_AF=0.0787;EUR_AF=0.1093;SAS_AF=0.0706;AA=C|||;VT=SNP
3	36701018	rs78024097	A	G	100	PASS	AC=85;AF=0.0169728;AN=5008;NS=2504;DP=15495;EAS_AF=0.0437;AMR_AF=0.0043;AFR_AF=0.0008;EUR_AF=0.0288;SAS_AF=0.0082;AA=A|||;VT=SNP
3	36701284	rs79963962	G	A	100	PASS	AC=291;AF=0.058107;AN=5008;NS=2504;DP=17502;EAS_AF=0.001;AMR_AF=0.036;AFR_AF=0.1293;EUR_AF=0.0378;SAS_AF=0.0573;AA=G|||;VT=SNP
3	36701434	rs13082991	T	C	100	PASS	AC=853;AF=0.170327;AN=5008;NS=2504;DP=15951;EAS_AF=0.1121;AMR_AF=0.2161;AFR_AF=0.0477;EUR_AF=0.2823;SAS_AF=0.2485;AA=t|||;VT=SNP
3	36701507	rs1396026	A	G	100	PASS	AC=3033;AF=0.605631;AN=5008;NS=2504;DP=17037;EAS_AF=0.499;AMR_AF=0.5677;AFR_AF=0.6437;EUR_AF=0.6193;SAS_AF=0.6769;AA=G|||;VT=SNP
3	36701702	rs4266137	T	C	100	PASS	AC=1287;AF=0.256989;AN=5008;NS=2504;DP=17491;EAS_AF=0.3829;AMR_AF=0.2233;AFR_AF=0.1596;EUR_AF=0.2167;SAS_AF=0.3241;AA=T|||;VT=SNP
3	36702058	rs6782113	C	A	100	PASS	AC=362;AF=0.0722843;AN=5008;NS=2504;DP=19954;EAS_AF=0.0169;AMR_AF=0.0893;AFR_AF=0.0787;EUR_AF=0.1093;SAS_AF=0.0706;AA=C|||;VT=SNP
3	36703285	rs2056366	C	G	100	PASS	AC=556;AF=0.111022;AN=5008;NS=2504;DP=17503;EAS_AF=0.0804;AMR_AF=0.098;AFR_AF=0.1067;EUR_AF=0.1461;SAS_AF=0.1217;AA=C|||;VT=SNP
3	36703410	rs2139853	T	C	100	PASS	AC=1307;AF=0.260982;AN=5008;NS=2504;DP=20382;EAS_AF=0.3829;AMR_AF=0.2291;AFR_AF=0.1611;EUR_AF=0.2306;SAS_AF=0.3241;AA=T|||;VT=SNP
3	36703758	rs1396029	C	T	100	PASS	AC=868;AF=0.173323;AN=5008;NS=2504;DP=20296;EAS_AF=0.3026;AMR_AF=0.1282;AFR_AF=0.1558;EUR_AF=0.0706;SAS_AF=0.2014;AA=T|||;VT=SNP
3	36703784	rs1396031	C	A	100	PASS	AC=885;AF=0.176717;AN=5008;NS=2504;DP=20363;EAS_AF=0.3026;AMR_AF=0.134;AFR_AF=0.1551;EUR_AF=0.0845;SAS_AF=0.2014;AA=A|||;VT=SNP
3	36704321	rs906475	C	T	100	PASS	AC=4263;AF=0.851238;AN=5008;NS=2504;DP=19400;EAS_AF=0.8046;AMR_AF=0.8934;AFR_AF=0.9924;EUR_AF=0.7495;SAS_AF=0.7832;AA=T|||;VT=SNP
3	36704514	rs906476	C	G	100	PASS	AC=791;AF=0.157947;AN=5008;NS=2504;DP=20187;EAS_AF=0.1091;AMR_AF=0.2032;AFR_AF=0.0333;EUR_AF=0.2654;SAS_AF=0.2342;AA=C|||;VT=SNP
3	36704567	rs17250081	T	G	100	PASS	AC=191;AF=0.038139;AN=5008;NS=2504;DP=18228;EAS_AF=0.004;AMR_AF=0.0749;AFR_AF=0.0053;EUR_AF=0.0815;SAS_AF=0.047;AA=T|||;VT=SNP
3	36705192	rs4678542	G	A	100	PASS	AC=886;AF=0.176917;AN=5008;NS=2504;DP=19782;EAS_AF=0.3036;AMR_AF=0.134;AFR_AF=0.1551;EUR_AF=0.0845;SAS_AF=0.2014;AA=A|||;VT=SNP
3	36705215	rs4678543	T	C	100	PASS	AC=901;AF=0.179912;AN=5008;NS=2504;DP=20086;EAS_AF=0.3036;AMR_AF=0.1369;AFR_AF=0.1649;EUR_AF=0.0845;SAS_AF=0.2014;AA=c|||;VT=SNP
3	36705541	rs11716564	T	C	100	PASS	AC=726;AF=0.144968;AN=5008;NS=2504;DP=21065;EAS_AF=0.3036;AMR_AF=0.1282;AFR_AF=0.0363;EUR_AF=0.0845;SAS_AF=0.2025;AA=T|||;VT=SNP
3	36705940	rs11716715	T	G	100	PASS	AC=681;AF=0.135982;AN=5008;NS=2504;DP=19877;EAS_AF=0.3095;AMR_AF=0.1254;AFR_AF=0.0015;EUR_AF=0.0835;SAS_AF=0.2004;AA=T|||;VT=SNP
3	36706464	rs73824434	T	C	100	PASS	AC=276;AF=0.0551118;AN=5008;NS=2504;DP=18897;EAS_AF=0.002;AMR_AF=0.0778;AFR_AF=0.0688;EUR_AF=0.0825;SAS_AF=0.047;AA=T|||;VT=SNP
3	36707317	rs76324180	G	C	100	PASS	AC=269;AF=0.0537141;AN=5008;NS=2504;DP=21014;EAS_AF=0.002;AMR_AF=0.0764;AFR_AF=0.0651;EUR_AF=0.0815;SAS_AF=0.047;AA=G|||;VT=SNP
3	36707602	rs35657508	A	G	100	PASS	AC=1012;AF=0.202077;AN=5008;NS=2504;DP=19644;EAS_AF=0.1101;AMR_AF=0.2147;AFR_AF=0.2005;EUR_AF=0.2584;SAS_AF=0.2321;AA=G|||;VT=SNP
3	36708384	rs28587472	A	T	100	PASS	AC=992;AF=0.198083;AN=5008;NS=2504;DP=17425;EAS_AF=0.1101;AMR_AF=0.2118;AFR_AF=0.1906;EUR_AF=0.2565;SAS_AF=0.229;AA=T|||;VT=SNP
3	36708580	rs73052185	G	T	100	PASS	AC=990;AF=0.197684;AN=5008;NS=2504;DP=18105;EAS_AF=0.1101;AMR_AF=0.2118;AFR_AF=0.1906;EUR_AF=0.2555;SAS_AF=0.228;AA=T|||;VT=SNP
3	36709252	rs11129730	A	G	100	PASS	AC=1040;AF=0.207668;AN=5008;NS=2504;DP=20117;EAS_AF=0.1101;AMR_AF=0.2219;AFR_AF=0.2057;EUR_AF=0.2664;SAS_AF=0.2403;AA=a|||;VT=SNP
3	36709574	rs74568568	C	T	100	PASS	AC=171;AF=0.0341454;AN=5008;NS=2504;DP=16458;EAS_AF=0.0069;AMR_AF=0.0259;AFR_AF=0.0923;EUR_AF=0.0109;SAS_AF=0.0133;AA=C|||;VT=SNP
3	36709809	rs9825347	A	G	100	PASS	AC=1189;AF=0.23742;AN=5008;NS=2504;DP=15257;EAS_AF=0.0238;AMR_AF=0.2493;AFR_AF=0.4115;EUR_AF=0.2505;SAS_AF=0.2004;AA=G|||;VT=SNP
3	36710002	rs34046024	A	C	100	PASS	AC=809;AF=0.161542;AN=5008;NS=2504;DP=15118;EAS_AF=0.1111;AMR_AF=0.2089;AFR_AF=0.0386;EUR_AF=0.2654;SAS_AF=0.2393;AA=A|||;VT=SNP
3	36710181	rs7636597	G	A	100	PASS	AC=818;AF=0.163339;AN=5008;NS=2504;DP=19691;EAS_AF=0.1111;AMR_AF=0.2089;AFR_AF=0.0461;EUR_AF=0.2654;SAS_AF=0.2382;AA=G|||;VT=SNP
3	36710979	rs67173044	C	T	100	PASS	AC=813;AF=0.16234;AN=5008;NS=2504;DP=20561;EAS_AF=0.1081;AMR_AF=0.2089;AFR_AF=0.0461;EUR_AF=0.2644;SAS_AF=0.2372;AA=C|||;VT=SNP
3	36711297	rs9869380	G	T	100	PASS	AC=2218;AF=0.442891;AN=5008;NS=2504;DP=18873;EAS_AF=0.1329;AMR_AF=0.4726;AFR_AF=0.6142;EUR_AF=0.5149;SAS_AF=0.4356;AA=T|||;VT=SNP
3	36711392	rs10212170	T	C	100	PASS	AC=377;AF=0.0752796;AN=5008;NS=2504;DP=18699;EAS_AF=0.0218;AMR_AF=0.1023;AFR_AF=0.062;EUR_AF=0.1193;SAS_AF=0.0838;AA=T|||;VT=SNP
3	36711565	rs143515510	C	T	100	PASS	AC=85;AF=0.0169728;AN=5008;NS=2504;DP=17294;EAS_AF=0;AMR_AF=0.013;AFR_AF=0.0416;EUR_AF=0.0109;SAS_AF=0.0102;AA=C|||;VT=SNP
3	36712040	rs114006237	G	A	100	PASS	AC=23;AF=0.00459265;AN=5008;NS=2504;DP=18035;EAS_AF=0;AMR_AF=0.0043;AFR_AF=0;EUR_AF=0.0149;SAS_AF=0.0051;AA=G|||;VT=SNP
3	36712493	rs11720255	G	A	100	PASS	AC=1183;AF=0.236222;AN=5008;NS=2504;DP=16328;EAS_AF=0.0248;AMR_AF=0.2522;AFR_AF=0.4077;EUR_AF=0.2495;SAS_AF=0.1973;AA=g|||;VT=SNP
3	36712792	rs10212578	C	A	100	PASS	AC=1183;AF=0.236222;AN=5008;NS=2504;DP=16713;EAS_AF=0.0248;AMR_AF=0.2522;AFR_AF=0.4077;EUR_AF=0.2495;SAS_AF=0.1973;AA=C|||;VT=SNP
3	36714516	rs13316545	A	T	100	PASS	AC=1198;AF=0.239217;AN=5008;NS=2504;DP=14467;EAS_AF=0.0248;AMR_AF=0.255;AFR_AF=0.4175;EUR_AF=0.2495;SAS_AF=0.1973;AA=t|||;VT=SNP
3	36714658	rs150394887	C	T	100	PASS	AC=677;AF=0.135184;AN=5008;NS=2504;DP=14279;EAS_AF=0.3194;AMR_AF=0.121;AFR_AF=0.003;EUR_AF=0.0706;SAS_AF=0.2004;AA=C|||;VT=SNP
3	36715043	rs114855196	T	A	100	PASS	AC=164;AF=0.0327476;AN=5008;NS=2504;DP=15076;EAS_AF=0;AMR_AF=0.0259;AFR_AF=0.0938;EUR_AF=0.0109;SAS_AF=0.0112;AA=T|||;VT=SNP
3	36715114	rs9862308	G	A	100	PASS	AC=420;AF=0.0838658;AN=5008;NS=2504;DP=14781;EAS_AF=0.0208;AMR_AF=0.1124;AFR_AF=0.0885;EUR_AF=0.1213;SAS_AF=0.0838;AA=G|||;VT=SNP
3	36715499	rs78878356	T	C	100	PASS	AC=186;AF=0.0371406;AN=5008;NS=2504;DP=19163;EAS_AF=0.002;AMR_AF=0.0749;AFR_AF=0.0053;EUR_AF=0.0805;SAS_AF=0.045;AA=T|||;VT=SNP
3	36715610	rs76847132	T	A	100	PASS	AC=186;AF=0.0371406;AN=5008;NS=2504;DP=20555;EAS_AF=0.002;AMR_AF=0.0749;AFR_AF=0.0053;EUR_AF=0.0805;SAS_AF=0.045;AA=T|||;VT=SNP
3	36715889	rs6775990	T	C	100	PASS	AC=421;AF=0.0840655;AN=5008;NS=2504;DP=19847;EAS_AF=0.0218;AMR_AF=0.1124;AFR_AF=0.0885;EUR_AF=0.1213;SAS_AF=0.0838;AA=T|||;VT=SNP
3	36715965	rs79405735	T	C	100	PASS	AC=174;AF=0.0347444;AN=5008;NS=2504;DP=18424;EAS_AF=0;AMR_AF=0.0259;AFR_AF=0.1014;EUR_AF=0.0109;SAS_AF=0.0112;AA=T|||;VT=SNP
3	36716010	rs2361280	G	A	100	PASS	AC=267;AF=0.0533147;AN=5008;NS=2504;DP=18663;EAS_AF=0.002;AMR_AF=0.0764;AFR_AF=0.0658;EUR_AF=0.0805;SAS_AF=0.045;AA=G|||;VT=SNP
3	36716028	rs73052192	G	C	100	PASS	AC=798;AF=0.159345;AN=5008;NS=2504;DP=18736;EAS_AF=0.1081;AMR_AF=0.2075;AFR_AF=0.0356;EUR_AF=0.2634;SAS_AF=0.2382;AA=G|||;VT=SNP
3	36716124	rs150714332	T	G	100	PASS	AC=23;AF=0.00459265;AN=5008;NS=2504;DP=18922;EAS_AF=0;AMR_AF=0.0115;AFR_AF=0;EUR_AF=0.0129;SAS_AF=0.002;AA=T|||;VT=SNP
3	36716522	rs1848338	G	C	100	PASS	AC=3624;AF=0.723642;AN=5008;NS=2504;DP=19599;EAS_AF=0.5377;AMR_AF=0.6844;AFR_AF=0.8684;EUR_AF=0.7306;SAS_AF=0.7403;AA=C|||;VT=SNP
3	36716620	rs55784771	A	G	100	PASS	AC=695;AF=0.138778;AN=5008;NS=2504;DP=19270;EAS_AF=0.0238;AMR_AF=0.1888;AFR_AF=0.1596;EUR_AF=0.2018;SAS_AF=0.1288;AA=G|||;VT=SNP
3	36716694	rs115424615	G	A	100	PASS	AC=24;AF=0.00479233;AN=5008;NS=2504;DP=20218;EAS_AF=0;AMR_AF=0.0086;AFR_AF=0.0008;EUR_AF=0.0139;SAS_AF=0.0031;AA=G|||;VT=SNP
3	36717157	rs73052193	C	T	100	PASS	AC=799;AF=0.159545;AN=5008;NS=2504;DP=19709;EAS_AF=0.1081;AMR_AF=0.2061;AFR_AF=0.0378;EUR_AF=0.2634;SAS_AF=0.2372;AA=C|||;VT=SNP
3	36717420	rs79080937	T	C	100	PASS	AC=798;AF=0.159345;AN=5008;NS=2504;DP=20103;EAS_AF=0.1081;AMR_AF=0.2046;AFR_AF=0.0378;EUR_AF=0.2634;SAS_AF=0.2372;AA=T|||;VT=SNP
3	36717509	rs79264911	G	A	100	PASS	AC=268;AF=0.0535144;AN=5008;NS=2504;DP=18186;EAS_AF=0.002;AMR_AF=0.0764;AFR_AF=0.0666;EUR_AF=0.0805;SAS_AF=0.045;AA=G|||;VT=SNP
3	36717776	rs9877464	C	T	100	PASS	AC=420;AF=0.0838658;AN=5008;NS=2504;DP=20583;EAS_AF=0.0208;AMR_AF=0.1124;AFR_AF=0.0885;EUR_AF=0.1213;SAS_AF=0.0838;AA=C|||;VT=SNP
3	36718733	rs34992013	C	T	100	PASS	AC=676;AF=0.134984;AN=5008;NS=2504;DP=14923;EAS_AF=0.3194;AMR_AF=0.121;AFR_AF=0.003;EUR_AF=0.0706;SAS_AF=0.1994;AA=C|||;VT=SNP
3	36718736	rs145920255	T	C	100	PASS	AC=23;AF=0.00459265;AN=5008;NS=2504;DP=14876;EAS_AF=0;AMR_AF=0.0115;AFR_AF=0;EUR_AF=0.0129;SAS_AF=0.002;AA=T|||;VT=SNP
3	36718767	rs9882671	C	T	100	PASS	AC=695;AF=0.138778;AN=5008;NS=2504;DP=15002;EAS_AF=0.0238;AMR_AF=0.1888;AFR_AF=0.1596;EUR_AF=0.2018;SAS_AF=0.1288;AA=C|||;VT=SNP
3	36719460	rs1396034	G	A	100	PASS	AC=1403;AF=0.280152;AN=5008;NS=2504;DP=15777;EAS_AF=0.0238;AMR_AF=0.268;AFR_AF=0.5635;EUR_AF=0.2515;SAS_AF=0.1994;AA=A|||;VT=SNP
3	36719901	rs11714305	A	G	100	PASS	AC=125;AF=0.0249601;AN=5008;NS=2504;DP=17282;EAS_AF=0;AMR_AF=0.0202;AFR_AF=0.0008;EUR_AF=0.0596;SAS_AF=0.0511;AA=A|||;VT=SNP
3	36720153	rs11706696	G	A	100	PASS	AC=676;AF=0.134984;AN=5008;NS=2504;DP=17961;EAS_AF=0.3194;AMR_AF=0.121;AFR_AF=0.003;EUR_AF=0.0706;SAS_AF=0.1994;AA=G|||;VT=SNP
3	36720266	rs73052196	C	T	100	PASS	AC=810;AF=0.161741;AN=5008;NS=2504;DP=17238;EAS_AF=0.1081;AMR_AF=0.2061;AFR_AF=0.0454;EUR_AF=0.2634;SAS_AF=0.2382;AA=C|||;VT=SNP
3	36720524	rs115159739	C	T	100	PASS	AC=50;AF=0.00998403;AN=5008;NS=2504;DP=17403;EAS_AF=0;AMR_AF=0.0058;AFR_AF=0.0008;EUR_AF=0.0179;SAS_AF=0.0276;AA=C|||;VT=SNP
3	36720649	rs72859324	A	G	100	PASS	AC=568;AF=0.113419;AN=5008;NS=2504;DP=18213;EAS_AF=0.001;AMR_AF=0.072;AFR_AF=0.3026;EUR_AF=0.0487;SAS_AF=0.0695;AA=A|||;VT=SNP
3	36721044	rs6775117	T	C	100	PASS	AC=696;AF=0.138978;AN=5008;NS=2504;DP=18656;EAS_AF=0.0228;AMR_AF=0.1888;AFR_AF=0.1611;EUR_AF=0.2018;SAS_AF=0.1288;AA=C|||;VT=SNP
3	36721630	rs116519284	G	A	100	PASS	AC=45;AF=0.00898562;AN=5008;NS=2504;DP=18253;EAS_AF=0;AMR_AF=0.0159;AFR_AF=0.0015;EUR_AF=0.0239;SAS_AF=0.0082;AA=G|||;VT=SNP
3	36721728	rs77678638	A	T	100	PASS	AC=186;AF=0.0371406;AN=5008;NS=2504;DP=18229;EAS_AF=0.002;AMR_AF=0.0749;AFR_AF=0.0053;EUR_AF=0.0805;SAS_AF=0.045;AA=A|||;VT=SNP
3	36721944	rs2361281	T	C	100	PASS	AC=416;AF=0.0830671;AN=5008;NS=2504;DP=19857;EAS_AF=0.0813;AMR_AF=0.0735;AFR_AF=0.028;EUR_AF=0.1441;SAS_AF=0.1033;AA=T|||;VT=SNP
3	36722031	rs76861820	C	T	100	PASS	AC=543;AF=0.108427;AN=5008;NS=2504;DP=19179;EAS_AF=0.001;AMR_AF=0.0692;AFR_AF=0.2852;EUR_AF=0.0487;SAS_AF=0.0695;AA=C|||;VT=SNP
3	36722067	rs113091861	C	G	100	PASS	AC=831;AF=0.165935;AN=5008;NS=2504;DP=18218;EAS_AF=0.1111;AMR_AF=0.2089;AFR_AF=0.0575;EUR_AF=0.2634;SAS_AF=0.2382;AA=C|||;VT=SNP
3	36722232	rs2361282	A	G	100	PASS	AC=4117;AF=0.822085;AN=5008;NS=2504;DP=17090;EAS_AF=0.8145;AMR_AF=0.8847;AFR_AF=0.8949;EUR_AF=0.7425;SAS_AF=0.7689;AA=G|||;VT=SNP
3	36722257	rs111813192	G	A	100	PASS	AC=549;AF=0.109625;AN=5008;NS=2504;DP=18027;EAS_AF=0.001;AMR_AF=0.0692;AFR_AF=0.2897;EUR_AF=0.0487;SAS_AF=0.0695;AA=G|||;VT=SNP
3	36722265	rs9824188	C	T	100	PASS	AC=720;AF=0.14377;AN=5008;NS=2504;DP=17992;EAS_AF=0.0228;AMR_AF=0.1902;AFR_AF=0.1785;EUR_AF=0.2018;SAS_AF=0.1288;AA=T|||;VT=SNP
3	36722331	rs9824328	C	T	100	PASS	AC=376;AF=0.0750799;AN=5008;NS=2504;DP=18919;EAS_AF=0.0208;AMR_AF=0.1037;AFR_AF=0.0605;EUR_AF=0.1203;SAS_AF=0.0838;AA=C|||;VT=SNP
3	36722440	rs6766171	C	T	100	PASS	AC=832;AF=0.166134;AN=5008;NS=2504;DP=19692;EAS_AF=0.0228;AMR_AF=0.1931;AFR_AF=0.2617;EUR_AF=0.2018;SAS_AF=0.1288;AA=T|||;VT=SNP
3	36722669	rs74702376	C	T	100	PASS	AC=563;AF=0.11242;AN=5008;NS=2504;DP=17769;EAS_AF=0.001;AMR_AF=0.072;AFR_AF=0.298;EUR_AF=0.0487;SAS_AF=0.0706;AA=C|||;VT=SNP
3	36722751	rs113133408	A	G	100	PASS	AC=564;AF=0.11262;AN=5008;NS=2504;DP=19174;EAS_AF=0.001;AMR_AF=0.072;AFR_AF=0.298;EUR_AF=0.0497;SAS_AF=0.0706;AA=A|||;VT=SNP
3	36722835	rs73052200	G	A	100	PASS	AC=402;AF=0.0802716;AN=5008;NS=2504;DP=20804;EAS_AF=0.0813;AMR_AF=0.0706;AFR_AF=0.0182;EUR_AF=0.1441;SAS_AF=0.1043;AA=g|||;VT=SNP
3	36723096	rs55728755	C	T	100	PASS	AC=803;AF=0.160343;AN=5008;NS=2504;DP=18832;EAS_AF=0.1101;AMR_AF=0.2061;AFR_AF=0.0386;EUR_AF=0.2634;SAS_AF=0.2382;AA=C|||;VT=SNP
3	36723132	rs115207665	T	C	100	PASS	AC=179;AF=0.0357428;AN=5008;NS=2504;DP=19133;EAS_AF=0;AMR_AF=0.0288;AFR_AF=0.1036;EUR_AF=0.0109;SAS_AF=0.0112;AA=T|||;VT=SNP
3	36723378	rs9833364	C	T	100	PASS	AC=420;AF=0.0838658;AN=5008;NS=2504;DP=19251;EAS_AF=0.0208;AMR_AF=0.1124;AFR_AF=0.0885;EUR_AF=0.1213;SAS_AF=0.0838;AA=C|||;VT=SNP
3	36723438	rs113135170	G	T	100	PASS	AC=491;AF=0.0980431;AN=5008;NS=2504;DP=17744;EAS_AF=0.001;AMR_AF=0.0663;AFR_AF=0.2466;EUR_AF=0.0487;SAS_AF=0.0706;AA=G|||;VT=SNP
3	36724485	rs115047542	C	T	100	PASS	AC=61;AF=0.0121805;AN=5008;NS=2504;DP=15114;EAS_AF=0;AMR_AF=0.0043;AFR_AF=0.0182;EUR_AF=0.0278;SAS_AF=0.0061;AA=C|||;VT=SNP
3	36724881	rs76291832	A	T	100	PASS	AC=262;AF=0.0523163;AN=5008;NS=2504;DP=17676;EAS_AF=0.001;AMR_AF=0.0331;AFR_AF=0.1082;EUR_AF=0.0378;SAS_AF=0.0583;AA=A|||;VT=SNP
3	36725284	rs6800663	A	G	100	PASS	AC=831;AF=0.165935;AN=5008;NS=2504;DP=15582;EAS_AF=0.0228;AMR_AF=0.1945;AFR_AF=0.2602;EUR_AF=0.2018;SAS_AF=0.1288;AA=G|||;VT=SNP
3	36725350	rs6789350	T	G	100	PASS	AC=832;AF=0.166134;AN=5008;NS=2504;DP=15736;EAS_AF=0.0228;AMR_AF=0.1945;AFR_AF=0.261;EUR_AF=0.2018;SAS_AF=0.1288;AA=T|||;VT=SNP
3	36725512	rs6778965	C	T	100	PASS	AC=826;AF=0.164936;AN=5008;NS=2504;DP=15132;EAS_AF=0.0228;AMR_AF=0.1945;AFR_AF=0.2602;EUR_AF=0.1968;SAS_AF=0.1288;AA=c|||;VT=SNP
3	36725558	rs145350225	G	T	100	PASS	AC=34;AF=0.00678914;AN=5008;NS=2504;DP=14811;EAS_AF=0;AMR_AF=0.0159;AFR_AF=0.0008;EUR_AF=0.0219;SAS_AF=0;AA=G|||;VT=SNP
3	36725562	rs1851216	A	G	100	PASS	AC=679;AF=0.135583;AN=5008;NS=2504;DP=14795;EAS_AF=0.3185;AMR_AF=0.1225;AFR_AF=0.003;EUR_AF=0.0736;SAS_AF=0.1994;AA=A|||;VT=SNP
3	36726121	rs72859330	A	T	100	PASS	AC=579;AF=0.115615;AN=5008;NS=2504;DP=15897;EAS_AF=0.001;AMR_AF=0.0749;AFR_AF=0.3086;EUR_AF=0.0487;SAS_AF=0.0706;AA=A|||;VT=SNP
3	36726198	rs11715160	A	C	100	PASS	AC=828;AF=0.165335;AN=5008;NS=2504;DP=15546;EAS_AF=0.3194;AMR_AF=0.1297;AFR_AF=0.1021;EUR_AF=0.0736;SAS_AF=0.2117;AA=A|||;VT=SNP
3	36726803	rs114321120	T	A	100	PASS	AC=49;AF=0.00978435;AN=5008;NS=2504;DP=18562;EAS_AF=0;AMR_AF=0.0115;AFR_AF=0.0008;EUR_AF=0.0209;SAS_AF=0.0194;AA=T|||;VT=SNP
3	36727201	rs13074151	C	T	100	PASS	AC=815;AF=0.16274;AN=5008;NS=2504;DP=15309;EAS_AF=0.3185;AMR_AF=0.1297;AFR_AF=0.1021;EUR_AF=0.0736;SAS_AF=0.1994;AA=c|||;VT=SNP
3	36727558	rs73052201	C	T	100	PASS	AC=811;AF=0.161941;AN=5008;NS=2504;DP=16306;EAS_AF=0.1081;AMR_AF=0.2061;AFR_AF=0.0461;EUR_AF=0.2644;SAS_AF=0.2372;AA=C|||;VT=SNP
3	36727965	rs138526883	G	T	100	PASS	AC=23;AF=0.00459265;AN=5008;NS=2504;DP=19567;EAS_AF=0;AMR_AF=0.0115;AFR_AF=0;EUR_AF=0.0129;SAS_AF=0.002;AA=G|||;VT=SNP
3	36728627	rs116774446	C	A	100	PASS	AC=105;AF=0.0209665;AN=5008;NS=2504;DP=14437;EAS_AF=0.001;AMR_AF=0.0144;AFR_AF=0.0015;EUR_AF=0.0348;SAS_AF=0.0583;AA=C|||;VT=SNP
3	36729011	rs73054203	G	A	100	PASS	AC=575;AF=0.114816;AN=5008;NS=2504;DP=16930;EAS_AF=0.0813;AMR_AF=0.0793;AFR_AF=0.143;EUR_AF=0.1451;SAS_AF=0.1053;AA=G|||;VT=SNP
3	36729473	rs9874742	A	G	100	PASS	AC=836;AF=0.166933;AN=5008;NS=2504;DP=18140;EAS_AF=0.0238;AMR_AF=0.1945;AFR_AF=0.2625;EUR_AF=0.2018;SAS_AF=0.1299;AA=A|||;VT=SNP
3	36729544	rs76923316	T	C	100	PASS	AC=23;AF=0.00459265;AN=5008;NS=2504;DP=17580;EAS_AF=0;AMR_AF=0.0072;AFR_AF=0.0015;EUR_AF=0.0159;SAS_AF=0;AA=T|||;VT=SNP
3	36729865	rs66955015	T	C	100	PASS	AC=824;AF=0.164537;AN=5008;NS=2504;DP=17009;EAS_AF=0.1111;AMR_AF=0.2104;AFR_AF=0.0499;EUR_AF=0.2644;SAS_AF=0.2393;AA=T|||;VT=SNP
3	36730260	rs78593175	C	T	100	PASS	AC=179;AF=0.0357428;AN=5008;NS=2504;DP=15791;EAS_AF=0;AMR_AF=0.0288;AFR_AF=0.1036;EUR_AF=0.0109;SAS_AF=0.0112;AA=C|||;VT=SNP
3	36730373	rs17197001	T	G	100	PASS	AC=830;AF=0.165735;AN=5008;NS=2504;DP=17882;EAS_AF=0.1101;AMR_AF=0.2104;AFR_AF=0.0552;EUR_AF=0.2644;SAS_AF=0.2393;AA=T|||;VT=SNP
3	36730767	rs12491128	C	A	100	PASS	AC=816;AF=0.162939;AN=5008;NS=2504;DP=20974;EAS_AF=0.3185;AMR_AF=0.1297;AFR_AF=0.1021;EUR_AF=0.0736;SAS_AF=0.2004;AA=C|||;VT=SNP
3	36730871	rs74991462	C	T	100	PASS	AC=268;AF=0.0535144;AN=5008;NS=2504;DP=20210;EAS_AF=0.002;AMR_AF=0.0778;AFR_AF=0.0651;EUR_AF=0.0805;SAS_AF=0.046;AA=C|||;VT=SNP
3	36731104	rs2174855	A	G	100	PASS	AC=4286;AF=0.855831;AN=5008;NS=2504;DP=21507;EAS_AF=0.8135;AMR_AF=0.9107;AFR_AF=0.9924;EUR_AF=0.7535;SAS_AF=0.7812;AA=G|||;VT=SNP
3	36731528	rs74354947	C	A	100	PASS	AC=529;AF=0.105631;AN=5008;NS=2504;DP=17299;EAS_AF=0.001;AMR_AF=0.0677;AFR_AF=0.2753;EUR_AF=0.0487;SAS_AF=0.0695;AA=C|||;VT=SNP
3	36731595	rs115271464	G	A	100	PASS	AC=183;AF=0.0365415;AN=5008;NS=2504;DP=17869;EAS_AF=0;AMR_AF=0.0303;AFR_AF=0.1059;EUR_AF=0.0109;SAS_AF=0.0112;AA=G|||;VT=SNP
3	36731881	rs7639240	T	C	100	PASS	AC=833;AF=0.166334;AN=5008;NS=2504;DP=20003;EAS_AF=0.1101;AMR_AF=0.2104;AFR_AF=0.0575;EUR_AF=0.2644;SAS_AF=0.2393;AA=T|||;VT=SNP
3	36732309	rs56264011	G	A	100	PASS	AC=265;AF=0.0529153;AN=5008;NS=2504;DP=21203;EAS_AF=0.002;AMR_AF=0.0764;AFR_AF=0.0635;EUR_AF=0.0805;SAS_AF=0.046;AA=G|||;VT=SNP
3	36732378	rs112711128	A	G	100	PASS	AC=264;AF=0.0527157;AN=5008;NS=2504;DP=20754;EAS_AF=0.001;AMR_AF=0.0331;AFR_AF=0.1089;EUR_AF=0.0378;SAS_AF=0.0593;AA=A|||;VT=SNP
3	36732539	rs77346645	T	C	100	PASS	AC=101;AF=0.0201677;AN=5008;NS=2504;DP=20138;EAS_AF=0;AMR_AF=0.0159;AFR_AF=0.0522;EUR_AF=0.0109;SAS_AF=0.0102;AA=T|||;VT=SNP
3	36732970	rs75740838	C	T	100	PASS	AC=299;AF=0.0597045;AN=5008;NS=2504;DP=9356;EAS_AF=0.001;AMR_AF=0.0389;AFR_AF=0.1331;EUR_AF=0.0378;SAS_AF=0.0583;AA=C|||;VT=SNP
3	36732971	rs77492942	C	T	100	PASS	AC=299;AF=0.0597045;AN=5008;NS=2504;DP=9573;EAS_AF=0.001;AMR_AF=0.0389;AFR_AF=0.1331;EUR_AF=0.0378;SAS_AF=0.0583;AA=C|||;VT=SNP
3	36733333	rs55842733	C	T	100	PASS	AC=36;AF=0.0071885;AN=5008;NS=2504;DP=19780;EAS_AF=0;AMR_AF=0.0101;AFR_AF=0;EUR_AF=0.0159;SAS_AF=0.0133;AA=C|||;VT=SNP
3	36734253	rs115284732	T	C	100	PASS	AC=296;AF=0.0591054;AN=5008;NS=2504;DP=19960;EAS_AF=0.002;AMR_AF=0.0764;AFR_AF=0.0862;EUR_AF=0.0805;SAS_AF=0.047;AA=T|||;VT=SNP
3	36735419	rs1507881	T	G	100	PASS	AC=992;AF=0.198083;AN=5008;NS=2504;DP=22200;EAS_AF=0.0248;AMR_AF=0.219;AFR_AF=0.3495;EUR_AF=0.2127;SAS_AF=0.1421;AA=G|||;VT=SNP
3	36735506	rs116702306	G	A	100	PASS	AC=162;AF=0.0323482;AN=5008;NS=2504;DP=18363;EAS_AF=0.001;AMR_AF=0.0288;AFR_AF=0.09;EUR_AF=0.0109;SAS_AF=0.0112;AA=G|||;VT=SNP
3	36735788	rs67455526	A	G	100	PASS	AC=829;AF=0.165535;AN=5008;NS=2504;DP=19379;EAS_AF=0.1111;AMR_AF=0.2104;AFR_AF=0.053;EUR_AF=0.2664;SAS_AF=0.2382;AA=A|||;VT=SNP
3	36736509	rs138366319	G	T	100	PASS	AC=46;AF=0.0091853;AN=5008;NS=2504;DP=17450;EAS_AF=0;AMR_AF=0.0101;AFR_AF=0;EUR_AF=0.0249;SAS_AF=0.0143;AA=G|||;VT=SNP
3	36736923	rs6550430	A	G	100	PASS	AC=991;AF=0.197883;AN=5008;NS=2504;DP=20945;EAS_AF=0.0238;AMR_AF=0.219;AFR_AF=0.3495;EUR_AF=0.2127;SAS_AF=0.1421;AA=G|||;VT=SNP
3	36737608	rs9814185	A	G	100	PASS	AC=992;AF=0.198083;AN=5008;NS=2504;DP=21982;EAS_AF=0.0238;AMR_AF=0.219;AFR_AF=0.3495;EUR_AF=0.2127;SAS_AF=0.1431;AA=G|||;VT=SNP
3	36738475	rs4345022	G	A	100	PASS	AC=814;AF=0.16254;AN=5008;NS=2504;DP=17886;EAS_AF=0.1111;AMR_AF=0.2061;AFR_AF=0.0446;EUR_AF=0.2654;SAS_AF=0.2382;AA=G|||;VT=SNP
3	36738608	rs906479	T	C	100	PASS	AC=4348;AF=0.868211;AN=5008;NS=2504;DP=20055;EAS_AF=0.8125;AMR_AF=0.9207;AFR_AF=0.9947;EUR_AF=0.7833;SAS_AF=0.8047;AA=C|||;VT=SNP
3	36738804	rs9877550	T	A	100	PASS	AC=991;AF=0.197883;AN=5008;NS=2504;DP=18544;EAS_AF=0.0238;AMR_AF=0.219;AFR_AF=0.3487;EUR_AF=0.2127;SAS_AF=0.1431;AA=A|||;VT=SNP
3	36738995	rs73054211	A	G	100	PASS	AC=400;AF=0.0798722;AN=5008;NS=2504;DP=21206;EAS_AF=0.0813;AMR_AF=0.0706;AFR_AF=0.0182;EUR_AF=0.1421;SAS_AF=0.1043;AA=A|||;VT=SNP
3	36739847	rs4678897	T	C	100	PASS	AC=1414;AF=0.282348;AN=5008;NS=2504;DP=20290;EAS_AF=0.3016;AMR_AF=0.3876;AFR_AF=0.4221;EUR_AF=0.1511;SAS_AF=0.1339;AA=C|||;VT=SNP
3	36739882	rs1543226	A	G	100	PASS	AC=1333;AF=0.266174;AN=5008;NS=2504;DP=21009;EAS_AF=0.1121;AMR_AF=0.268;AFR_AF=0.3079;EUR_AF=0.326;SAS_AF=0.3057;AA=A|||;VT=SNP
3	36739897	rs76844899	G	C	100	PASS	AC=239;AF=0.0477236;AN=5008;NS=2504;DP=21274;EAS_AF=0.002;AMR_AF=0.0648;AFR_AF=0.0696;EUR_AF=0.0606;SAS_AF=0.0399;AA=G|||;VT=SNP
3	36740063	rs74396071	A	G	100	PASS	AC=284;AF=0.0567093;AN=5008;NS=2504;DP=20347;EAS_AF=0.002;AMR_AF=0.0692;AFR_AF=0.1006;EUR_AF=0.0606;SAS_AF=0.0409;AA=A|||;VT=SNP
3	36740194	rs74323155	G	A	100	PASS	AC=231;AF=0.0461262;AN=5008;NS=2504;DP=18656;EAS_AF=0.002;AMR_AF=0.0648;AFR_AF=0.062;EUR_AF=0.0606;SAS_AF=0.0419;AA=A|||;VT=SNP
3	36740273	rs10865875	A	G	100	PASS	AC=3338;AF=0.666534;AN=5008;NS=2504;DP=19021;EAS_AF=0.7242;AMR_AF=0.7608;AFR_AF=0.6293;EUR_AF=0.6074;SAS_AF=0.6513;AA=G|||;VT=SNP
3	36740339	rs7648091	T	C	100	PASS	AC=4256;AF=0.84984;AN=5008;NS=2504;DP=20022;EAS_AF=0.7788;AMR_AF=0.889;AFR_AF=0.9735;EUR_AF=0.8171;SAS_AF=0.7618;AA=C|||;VT=SNP
3	36740621	rs6806945	T	C	100	PASS	AC=398;AF=0.0794728;AN=5008;NS=2504;DP=17360;EAS_AF=0.0863;AMR_AF=0.0778;AFR_AF=0.0038;EUR_AF=0.1372;SAS_AF=0.1166;AA=T|||;VT=SNP
3	36741155	rs4678544	A	C	100	PASS	AC=1301;AF=0.259784;AN=5008;NS=2504;DP=19695;EAS_AF=0.2837;AMR_AF=0.33;AFR_AF=0.3971;EUR_AF=0.1352;SAS_AF=0.1278;AA=C|||;VT=SNP
3	36741335	rs4678545	G	A	100	PASS	AC=1302;AF=0.259984;AN=5008;NS=2504;DP=18651;EAS_AF=0.2857;AMR_AF=0.33;AFR_AF=0.3964;EUR_AF=0.1352;SAS_AF=0.1278;AA=G|||;VT=SNP
3	36741453	rs7651401	T	C	100	PASS	AC=1301;AF=0.259784;AN=5008;NS=2504;DP=20127;EAS_AF=0.2837;AMR_AF=0.33;AFR_AF=0.3971;EUR_AF=0.1352;SAS_AF=0.1278;AA=C|||;VT=SNP
3	36742679	rs9823407	T	C	100	PASS	AC=1302;AF=0.259984;AN=5008;NS=2504;DP=12205;EAS_AF=0.2837;AMR_AF=0.33;AFR_AF=0.3979;EUR_AF=0.1352;SAS_AF=0.1278;AA=C|||;VT=SNP
3	36743453	rs17197231	T	C	100	PASS	AC=382;AF=0.076278;AN=5008;NS=2504;DP=17427;EAS_AF=0.003;AMR_AF=0.0951;AFR_AF=0.0756;EUR_AF=0.1163;SAS_AF=0.0982;AA=T|||;VT=SNP
3	36743868	rs13081398	T	C	100	PASS	AC=979;AF=0.195487;AN=5008;NS=2504;DP=20543;EAS_AF=0.2877;AMR_AF=0.2882;AFR_AF=0.1929;EUR_AF=0.1233;SAS_AF=0.1125;AA=T|||;VT=SNP
3	36743879	rs7648481	C	G	100	PASS	AC=4954;AF=0.989217;AN=5008;NS=2504;DP=20298;EAS_AF=0.999;AMR_AF=0.9957;AFR_AF=0.9992;EUR_AF=0.9801;SAS_AF=0.9703;AA=G|||;VT=SNP
3	36744766	rs17035498	A	G	100	PASS	AC=683;AF=0.136382;AN=5008;NS=2504;DP=20927;EAS_AF=0.003;AMR_AF=0.1326;AFR_AF=0.264;EUR_AF=0.1272;SAS_AF=0.1135;AA=G|||;VT=SNP
3	36745067	rs67454795	G	A	100	PASS	AC=1254;AF=0.250399;AN=5008;NS=2504;DP=21216;EAS_AF=0.1081;AMR_AF=0.2349;AFR_AF=0.3442;EUR_AF=0.2634;SAS_AF=0.2679;AA=G|||;VT=SNP
3	36745246	rs74617149	G	A	100	PASS	AC=30;AF=0.00599042;AN=5008;NS=2504;DP=17476;EAS_AF=0;AMR_AF=0.0086;AFR_AF=0.0008;EUR_AF=0.0219;SAS_AF=0.001;AA=G|||;VT=SNP
3	36745488	rs74550134	T	A	100	PASS	AC=198;AF=0.0395367;AN=5008;NS=2504;DP=15508;EAS_AF=0;AMR_AF=0.0317;AFR_AF=0.1135;EUR_AF=0.0109;SAS_AF=0.0153;AA=A|||;VT=SNP
3	36745743	rs78258020	G	A	100	PASS	AC=368;AF=0.0734824;AN=5008;NS=2504;DP=17421;EAS_AF=0.003;AMR_AF=0.0922;AFR_AF=0.0666;EUR_AF=0.1163;SAS_AF=0.0982;AA=G|||;VT=SNP
3	36746013	rs116447648	C	T	100	PASS	AC=56;AF=0.0111821;AN=5008;NS=2504;DP=18964;EAS_AF=0;AMR_AF=0.0072;AFR_AF=0.0008;EUR_AF=0.0209;SAS_AF=0.0297;AA=C|||;VT=SNP
3	36746408	rs76086563	A	C	100	PASS	AC=199;AF=0.0397364;AN=5008;NS=2504;DP=20962;EAS_AF=0;AMR_AF=0.0317;AFR_AF=0.1142;EUR_AF=0.0109;SAS_AF=0.0153;AA=C|||;VT=SNP
3	36747002	rs78578677	C	T	100	PASS	AC=516;AF=0.103035;AN=5008;NS=2504;DP=17819;EAS_AF=0.0327;AMR_AF=0.1009;AFR_AF=0.1513;EUR_AF=0.1163;SAS_AF=0.0982;AA=C|||;VT=SNP
3	36747271	rs74667628	T	C	100	PASS	AC=199;AF=0.0397364;AN=5008;NS=2504;DP=18643;EAS_AF=0;AMR_AF=0.0317;AFR_AF=0.1142;EUR_AF=0.0109;SAS_AF=0.0153;AA=T|||;VT=SNP
3	36747365	rs112805640	A	G	100	PASS	AC=1238;AF=0.247204;AN=5008;NS=2504;DP=16571;EAS_AF=0.1081;AMR_AF=0.2522;AFR_AF=0.3094;EUR_AF=0.2734;SAS_AF=0.2761;AA=A|||;VT=SNP
3	36747455	rs149500728	G	T	100	PASS	AC=199;AF=0.0397364;AN=5008;NS=2504;DP=14703;EAS_AF=0;AMR_AF=0.0317;AFR_AF=0.1142;EUR_AF=0.0109;SAS_AF=0.0153;AA=T|||;VT=SNP
3	36747610	rs144058572	A	G	100	PASS	AC=11;AF=0.00219649;AN=5008;NS=2504;DP=15002;EAS_AF=0;AMR_AF=0.0029;AFR_AF=0;EUR_AF=0.008;SAS_AF=0.001;AA=A|||;VT=SNP
3	36748019	rs78988189	C	T	100	PASS	AC=199;AF=0.0397364;AN=5008;NS=2504;DP=16086;EAS_AF=0;AMR_AF=0.0317;AFR_AF=0.1142;EUR_AF=0.0109;SAS_AF=0.0153;AA=T|||;VT=SNP
3	36748096	rs78335454	C	A	100	PASS	AC=199;AF=0.0397364;AN=5008;NS=2504;DP=16753;EAS_AF=0;AMR_AF=0.0317;AFR_AF=0.1142;EUR_AF=0.0109;SAS_AF=0.0153;AA=C|||;VT=SNP
3	36748458	rs115147806	C	A	100	PASS	AC=195;AF=0.0389377;AN=5008;NS=2504;DP=19916;EAS_AF=0;AMR_AF=0.0317;AFR_AF=0.1112;EUR_AF=0.0109;SAS_AF=0.0153;AA=C|||;VT=SNP
3	36748860	rs7625360	A	C	100	PASS	AC=928;AF=0.185304;AN=5008;NS=2504;DP=19180;EAS_AF=0.0863;AMR_AF=0.1585;AFR_AF=0.2678;EUR_AF=0.2525;SAS_AF=0.1258;AA=A|||;VT=SNP
3	36749177	rs954493	G	A	100	PASS	AC=1130;AF=0.225639;AN=5008;NS=2504;DP=19196;EAS_AF=0.1448;AMR_AF=0.1599;AFR_AF=0.3812;EUR_AF=0.2127;SAS_AF=0.1585;AA=A|||;VT=SNP
3	36749352	rs954494	G	A	100	PASS	AC=1084;AF=0.216454;AN=5008;NS=2504;DP=8546;EAS_AF=0.1448;AMR_AF=0.1801;AFR_AF=0.2458;EUR_AF=0.3022;SAS_AF=0.1881;AA=G|||;VT=SNP
3	36749375	rs181619974	G	C	100	PASS	AC=15;AF=0.00299521;AN=5008;NS=2504;DP=13137;EAS_AF=0;AMR_AF=0.0029;AFR_AF=0;EUR_AF=0.0099;SAS_AF=0.0031;AA=G|||;VT=SNP
3	36749653	rs9849914	A	C	100	PASS	AC=1112;AF=0.222045;AN=5008;NS=2504;DP=19548;EAS_AF=0.0913;AMR_AF=0.1254;AFR_AF=0.5166;EUR_AF=0.17;SAS_AF=0.0808;AA=C|||;VT=SNP
3	36750394	rs9817513	G	A	100	PASS	AC=847;AF=0.169129;AN=5008;NS=2504;DP=21203;EAS_AF=0;AMR_AF=0.0836;AFR_AF=0.5166;EUR_AF=0.0944;SAS_AF=0.0112;AA=A|||;VT=SNP
3	36750445	rs4678898	G	A	100	PASS	AC=3212;AF=0.641374;AN=5008;NS=2504;DP=20932;EAS_AF=0.7698;AMR_AF=0.7594;AFR_AF=0.3366;EUR_AF=0.6889;SAS_AF=0.7883;AA=G|||;VT=SNP
3	36750844	rs6786280	A	G	100	PASS	AC=157;AF=0.0313498;AN=5008;NS=2504;DP=20973;EAS_AF=0;AMR_AF=0.0375;AFR_AF=0.0734;EUR_AF=0.0159;SAS_AF=0.0184;AA=A|||;VT=SNP
3	36751001	rs9855867	A	G	100	PASS	AC=810;AF=0.161741;AN=5008;NS=2504;DP=18308;EAS_AF=0;AMR_AF=0.0836;AFR_AF=0.4894;EUR_AF=0.0944;SAS_AF=0.0102;AA=G|||;VT=SNP
3	36751198	rs12107591	A	G	100	PASS	AC=843;AF=0.168331;AN=5008;NS=2504;DP=21707;EAS_AF=0;AMR_AF=0.0836;AFR_AF=0.5144;EUR_AF=0.0944;SAS_AF=0.0102;AA=G|||;VT=SNP
3	36751220	rs12106858	G	A	100	PASS	AC=843;AF=0.168331;AN=5008;NS=2504;DP=21810;EAS_AF=0;AMR_AF=0.0836;AFR_AF=0.5144;EUR_AF=0.0944;SAS_AF=0.0102;AA=G|||;VT=SNP
3	36751494	rs9842768	T	C	100	PASS	AC=844;AF=0.16853;AN=5008;NS=2504;DP=21052;EAS_AF=0;AMR_AF=0.0836;AFR_AF=0.5151;EUR_AF=0.0944;SAS_AF=0.0102;AA=T|||;VT=SNP
3	36751622	rs9842956	T	G	100	PASS	AC=843;AF=0.168331;AN=5008;NS=2504;DP=20560;EAS_AF=0;AMR_AF=0.0836;AFR_AF=0.5136;EUR_AF=0.0954;SAS_AF=0.0102;AA=G|||;VT=SNP
3	36751666	rs9823321	G	A	100	PASS	AC=842;AF=0.168131;AN=5008;NS=2504;DP=19723;EAS_AF=0;AMR_AF=0.0836;AFR_AF=0.5136;EUR_AF=0.0944;SAS_AF=0.0102;AA=G|||;VT=SNP
3	36751806	rs145737851	T	A	100	PASS	AC=28;AF=0.00559105;AN=5008;NS=2504;DP=19704;EAS_AF=0;AMR_AF=0.0101;AFR_AF=0;EUR_AF=0.0169;SAS_AF=0.0041;AA=T|||;VT=SNP
3	36751963	rs34852989	C	T	100	PASS	AC=1769;AF=0.353235;AN=5008;NS=2504;DP=21046;EAS_AF=0.5635;AMR_AF=0.4049;AFR_AF=0.084;EUR_AF=0.3569;SAS_AF=0.4601;AA=C|||;VT=SNP
3	36752382	rs1507880	C	T	100	PASS	AC=4072;AF=0.813099;AN=5008;NS=2504;DP=20599;EAS_AF=0.7748;AMR_AF=0.8429;AFR_AF=0.8585;EUR_AF=0.7843;SAS_AF=0.7996;AA=T|||;VT=SNP
3	36752518	rs62245171	G	T	100	PASS	AC=283;AF=0.0565096;AN=5008;NS=2504;DP=20577;EAS_AF=0.0466;AMR_AF=0.0663;AFR_AF=0.0295;EUR_AF=0.0875;SAS_AF=0.0644;AA=G|||;VT=SNP
3	36752599	rs28409935	A	G	100	PASS	AC=843;AF=0.168331;AN=5008;NS=2504;DP=20136;EAS_AF=0;AMR_AF=0.0836;AFR_AF=0.5144;EUR_AF=0.0944;SAS_AF=0.0102;AA=G|||;VT=SNP
3	36752773	rs7429639	T	C	100	PASS	AC=842;AF=0.168131;AN=5008;NS=2504;DP=19114;EAS_AF=0;AMR_AF=0.0836;AFR_AF=0.5136;EUR_AF=0.0944;SAS_AF=0.0102;AA=T|||;VT=SNP
3	36752967	rs12107083	G	T	100	PASS	AC=3939;AF=0.786542;AN=5008;NS=2504;DP=20282;EAS_AF=0.7728;AMR_AF=0.8256;AFR_AF=0.7685;EUR_AF=0.7843;SAS_AF=0.7996;AA=T|||;VT=SNP
3	36754398	rs115366760	T	C	100	PASS	AC=92;AF=0.0183706;AN=5008;NS=2504;DP=20683;EAS_AF=0.001;AMR_AF=0.0115;AFR_AF=0.0023;EUR_AF=0.0258;SAS_AF=0.0552;AA=T|||;VT=SNP
3	36754682	rs115391697	T	C	100	PASS	AC=66;AF=0.0131789;AN=5008;NS=2504;DP=21367;EAS_AF=0.002;AMR_AF=0.0173;AFR_AF=0.0023;EUR_AF=0.0288;SAS_AF=0.0204;AA=T|||;VT=SNP
3	36754690	rs9811038	C	G	100	PASS	AC=4075;AF=0.813698;AN=5008;NS=2504;DP=21233;EAS_AF=0.7748;AMR_AF=0.8429;AFR_AF=0.8593;EUR_AF=0.7853;SAS_AF=0.8006;AA=G|||;VT=SNP
3	36755107	rs35721771	G	A	100	PASS	AC=1786;AF=0.356629;AN=5008;NS=2504;DP=19635;EAS_AF=0.5625;AMR_AF=0.4049;AFR_AF=0.0915;EUR_AF=0.3588;SAS_AF=0.4663;AA=G|||;VT=SNP
3	36755703	rs6803280	A	G	100	PASS	AC=4037;AF=0.80611;AN=5008;NS=2504;DP=20349;EAS_AF=0.7748;AMR_AF=0.8329;AFR_AF=0.8336;EUR_AF=0.7853;SAS_AF=0.8037;AA=G|||;VT=SNP
3	36755729	rs74571015	C	A	100	PASS	AC=566;AF=0.113019;AN=5008;NS=2504;DP=20640;EAS_AF=0.255;AMR_AF=0.1412;AFR_AF=0.0008;EUR_AF=0.0785;SAS_AF=0.1339;AA=C|||;VT=SNP
3	36755964	rs13434080	A	T	100	PASS	AC=1341;AF=0.267772;AN=5008;NS=2504;DP=21523;EAS_AF=0.2113;AMR_AF=0.3588;AFR_AF=0.115;EUR_AF=0.4135;SAS_AF=0.318;AA=A|||;VT=SNP
3	36755988	rs13433746	C	G	100	PASS	AC=1238;AF=0.247204;AN=5008;NS=2504;DP=21586;EAS_AF=0.2113;AMR_AF=0.3473;AFR_AF=0.0416;EUR_AF=0.4155;SAS_AF=0.318;AA=C|||;VT=SNP
3	36756028	rs13433920	T	G	100	PASS	AC=1343;AF=0.268171;AN=5008;NS=2504;DP=21320;EAS_AF=0.2113;AMR_AF=0.3588;AFR_AF=0.1142;EUR_AF=0.4155;SAS_AF=0.319;AA=T|||;VT=SNP
3	36756053	rs79913535	A	C	100	PASS	AC=412;AF=0.0822684;AN=5008;NS=2504;DP=21735;EAS_AF=0.0288;AMR_AF=0.1081;AFR_AF=0.0098;EUR_AF=0.1541;SAS_AF=0.1431;AA=A|||;VT=SNP
3	36756867	rs35704209	C	A	100	PASS	AC=22;AF=0.00439297;AN=5008;NS=2504;DP=16475;EAS_AF=0;AMR_AF=0.0159;AFR_AF=0;EUR_AF=0.0089;SAS_AF=0.002;AA=C|||;VT=SNP;EX_TARGET
3	36757317	rs13074517	G	T	100	PASS	AC=1861;AF=0.371605;AN=5008;NS=2504;DP=19030;EAS_AF=0.5615;AMR_AF=0.4092;AFR_AF=0.0946;EUR_AF=0.4085;SAS_AF=0.4857;AA=G|||;VT=SNP
3	36758070	rs1858008	G	C	100	PASS	AC=4094;AF=0.817492;AN=5008;NS=2504;DP=18357;EAS_AF=0.7758;AMR_AF=0.879;AFR_AF=0.7897;EUR_AF=0.8479;SAS_AF=0.8231;AA=C|||;VT=SNP
3	36758259	rs139485380	T	G	100	PASS	AC=44;AF=0.00878594;AN=5008;NS=2504;DP=17332;EAS_AF=0;AMR_AF=0.0058;AFR_AF=0.0015;EUR_AF=0.0268;SAS_AF=0.0112;AA=T|||;VT=SNP
3	36758721	rs62245173	C	T	100	PASS	AC=1269;AF=0.253395;AN=5008;NS=2504;DP=16703;EAS_AF=0.5089;AMR_AF=0.2824;AFR_AF=0.0106;EUR_AF=0.2217;SAS_AF=0.3303;AA=C|||;VT=SNP
3	36759160	rs73824464	T	A	100	PASS	AC=383;AF=0.0764776;AN=5008;NS=2504;DP=20615;EAS_AF=0.001;AMR_AF=0.0504;AFR_AF=0.2254;EUR_AF=0.0189;SAS_AF=0.0307;AA=T|||;VT=SNP
3	36760378	rs906477	G	T	100	PASS	AC=4431;AF=0.884784;AN=5008;NS=2504;DP=14069;EAS_AF=0.8452;AMR_AF=0.9006;AFR_AF=0.9115;EUR_AF=0.8757;SAS_AF=0.8875;AA=T|||;VT=SNP
3	36761703	rs4678899	T	C	100	PASS	AC=1292;AF=0.257987;AN=5008;NS=2504;DP=18288;EAS_AF=0.2143;AMR_AF=0.3775;AFR_AF=0.0817;EUR_AF=0.4105;SAS_AF=0.2996;AA=T|||;VT=SNP
3	36761771	rs9682236	C	T	100	PASS	AC=158;AF=0.0315495;AN=5008;NS=2504;DP=19413;EAS_AF=0;AMR_AF=0.0375;AFR_AF=0.0749;EUR_AF=0.0159;SAS_AF=0.0174;AA=C|||;VT=SNP
3	36761900	rs6805782	A	T	100	PASS	AC=460;AF=0.091853;AN=5008;NS=2504;DP=19478;EAS_AF=0.0298;AMR_AF=0.1196;AFR_AF=0.0106;EUR_AF=0.1849;SAS_AF=0.1503;AA=A|||;VT=SNP
3	36762120	rs6781924	C	A	100	PASS	AC=461;AF=0.0920527;AN=5008;NS=2504;DP=18002;EAS_AF=0.0298;AMR_AF=0.1196;AFR_AF=0.0106;EUR_AF=0.1849;SAS_AF=0.1513;AA=C|||;VT=SNP
3	36762221	rs1969145	T	C	100	PASS	AC=3963;AF=0.791334;AN=5008;NS=2504;DP=17529;EAS_AF=0.7758;AMR_AF=0.879;AFR_AF=0.6906;EUR_AF=0.8479;SAS_AF=0.8231;AA=t|||;VT=SNP
3	36764474	rs6767212	A	G	100	PASS	AC=284;AF=0.0567093;AN=5008;NS=2504;DP=21397;EAS_AF=0.001;AMR_AF=0.0432;AFR_AF=0.1543;EUR_AF=0.0189;SAS_AF=0.0307;AA=A|||;VT=SNP
3	36765065	rs115255016	C	T	100	PASS	AC=461;AF=0.0920527;AN=5008;NS=2504;DP=15528;EAS_AF=0.0298;AMR_AF=0.1196;AFR_AF=0.0106;EUR_AF=0.1859;SAS_AF=0.1503;AA=C|||;VT=SNP
3	36765672	rs7639722	C	G	100	PASS	AC=1417;AF=0.282947;AN=5008;NS=2504;DP=19824;EAS_AF=0.2133;AMR_AF=0.3963;AFR_AF=0.1657;EUR_AF=0.4135;SAS_AF=0.2986;AA=C|||;VT=SNP
3	36766701	rs62245174	G	A	100	PASS	AC=692;AF=0.138179;AN=5008;NS=2504;DP=15875;EAS_AF=0.3016;AMR_AF=0.1297;AFR_AF=0.0061;EUR_AF=0.1173;SAS_AF=0.1759;AA=G|||;VT=SNP
3	36767274	rs7611028	T	A	100	PASS	AC=488;AF=0.0974441;AN=5008;NS=2504;DP=20553;EAS_AF=0.001;AMR_AF=0.0533;AFR_AF=0.3041;EUR_AF=0.0189;SAS_AF=0.0297;AA=T|||;VT=SNP
3	36767565	rs1879546	C	T	100	PASS	AC=1589;AF=0.317292;AN=5008;NS=2504;DP=21745;EAS_AF=0.5962;AMR_AF=0.3055;AFR_AF=0.1505;EUR_AF=0.2306;SAS_AF=0.3528;AA=C|||;VT=SNP
3	36768506	rs1911663	A	G	100	PASS	AC=3996;AF=0.797923;AN=5008;NS=2504;DP=18077;EAS_AF=0.8185;AMR_AF=0.8833;AFR_AF=0.6694;EUR_AF=0.8499;SAS_AF=0.8364;AA=a|||;VT=SNP
3	36768688	rs7632693	G	A	100	PASS	AC=1320;AF=0.263578;AN=5008;NS=2504;DP=15745;EAS_AF=0.1687;AMR_AF=0.3977;AFR_AF=0.1256;EUR_AF=0.4105;SAS_AF=0.3016;AA=G|||;VT=SNP
3	36768706	rs6787554	G	A	100	PASS	AC=456;AF=0.0910543;AN=5008;NS=2504;DP=15709;EAS_AF=0.0288;AMR_AF=0.121;AFR_AF=0.0113;EUR_AF=0.1879;SAS_AF=0.1421;AA=G|||;VT=SNP
3	36768833	rs75142393	A	T	100	PASS	AC=128;AF=0.0255591;AN=5008;NS=2504;DP=18245;EAS_AF=0;AMR_AF=0.0274;AFR_AF=0.0582;EUR_AF=0.0149;SAS_AF=0.0174;AA=A|||;VT=SNP
3	36769800	rs114597584	T	A	100	PASS	AC=135;AF=0.0269569;AN=5008;NS=2504;DP=20605;EAS_AF=0.002;AMR_AF=0.0115;AFR_AF=0.0855;EUR_AF=0.007;SAS_AF=0.0051;AA=T|||;VT=SNP
3	36770005	rs77028085	T	C	100	PASS	AC=457;AF=0.091254;AN=5008;NS=2504;DP=18801;EAS_AF=0.0288;AMR_AF=0.121;AFR_AF=0.0113;EUR_AF=0.1879;SAS_AF=0.1431;AA=T|||;VT=SNP
3	36770047	rs181979223	C	G	100	PASS	AC=14;AF=0.00279553;AN=5008;NS=2504;DP=19182;EAS_AF=0.002;AMR_AF=0.0014;AFR_AF=0;EUR_AF=0.006;SAS_AF=0.0051;AA=C|||;VT=SNP
3	36770832	rs11717985	C	A	100	PASS	AC=1425;AF=0.284545;AN=5008;NS=2504;DP=18664;EAS_AF=0.5982;AMR_AF=0.2925;AFR_AF=0.0325;EUR_AF=0.2266;SAS_AF=0.3558;AA=C|||;VT=SNP
3	36773311	rs74567016	C	A	100	PASS	AC=454;AF=0.090655;AN=5008;NS=2504;DP=20526;EAS_AF=0.0288;AMR_AF=0.1196;AFR_AF=0.0106;EUR_AF=0.1879;SAS_AF=0.1421;AA=C|||;VT=SNP
3	36773930	rs13059217	G	A	100	PASS	AC=142;AF=0.0283546;AN=5008;NS=2504;DP=19762;EAS_AF=0;AMR_AF=0.0231;AFR_AF=0.0008;EUR_AF=0.0686;SAS_AF=0.0573;AA=G|||;VT=SNP
3	36773962	rs4678900	T	A	100	PASS	AC=1319;AF=0.263379;AN=5008;NS=2504;DP=19735;EAS_AF=0.1696;AMR_AF=0.3963;AFR_AF=0.1248;EUR_AF=0.4105;SAS_AF=0.3016;AA=T|||;VT=SNP
3	36774645	rs1507878	C	T	100	PASS	AC=456;AF=0.0910543;AN=5008;NS=2504;DP=20431;EAS_AF=0.0288;AMR_AF=0.1196;AFR_AF=0.0113;EUR_AF=0.1879;SAS_AF=0.1431;AA=C|||;VT=SNP
3	36775011	rs6808243	G	A	100	PASS	AC=3997;AF=0.798123;AN=5008;NS=2504;DP=18734;EAS_AF=0.8165;AMR_AF=0.8818;AFR_AF=0.6717;EUR_AF=0.8499;SAS_AF=0.8374;AA=G|||;VT=SNP
3	36775946	rs17197692	A	C	100	PASS	AC=138;AF=0.0275559;AN=5008;NS=2504;DP=15212;EAS_AF=0;AMR_AF=0.0605;AFR_AF=0.0015;EUR_AF=0.0676;SAS_AF=0.0266;AA=A|||;VT=SNP
3	36776283	rs76345309	T	C	100	PASS	AC=48;AF=0.00958466;AN=5008;NS=2504;DP=18215;EAS_AF=0;AMR_AF=0.0072;AFR_AF=0.0008;EUR_AF=0.0209;SAS_AF=0.0215;AA=T|||;VT=SNP
3	36776413	rs9882438	A	G	100	PASS	AC=4797;AF=0.957867;AN=5008;NS=2504;DP=21668;EAS_AF=0.8929;AMR_AF=0.9784;AFR_AF=0.9924;EUR_AF=0.9632;SAS_AF=0.9581;AA=G|||;VT=SNP
3	36777041	rs2063159	A	G	100	PASS	AC=4008;AF=0.800319;AN=5008;NS=2504;DP=21238;EAS_AF=0.8194;AMR_AF=0.8833;AFR_AF=0.6762;EUR_AF=0.8499;SAS_AF=0.8384;AA=G|||;VT=SNP
3	36777074	rs2063160	T	C	100	PASS	AC=4006;AF=0.79992;AN=5008;NS=2504;DP=20490;EAS_AF=0.8185;AMR_AF=0.8833;AFR_AF=0.6755;EUR_AF=0.8499;SAS_AF=0.8384;AA=C|||;VT=SNP
3	36777102	rs2063161	T	C	100	PASS	AC=4004;AF=0.799521;AN=5008;NS=2504;DP=21034;EAS_AF=0.8175;AMR_AF=0.8833;AFR_AF=0.6747;EUR_AF=0.8499;SAS_AF=0.8384;AA=C|||;VT=SNP
3	36778416	rs112659912	G	A	100	PASS	AC=29;AF=0.00579073;AN=5008;NS=2504;DP=19022;EAS_AF=0;AMR_AF=0.0043;AFR_AF=0;EUR_AF=0.0249;SAS_AF=0.001;AA=G|||;VT=SNP
3	36779707	rs3796187	G	A	100	PASS	AC=1232;AF=0.246006;AN=5008;NS=2504;DP=18934;EAS_AF=0.1687;AMR_AF=0.3847;AFR_AF=0.0681;EUR_AF=0.4076;SAS_AF=0.3016;AA=G|||;VT=SNP;EX_TARGET
3	36779992	rs55888784	G	A	100	PASS	AC=44;AF=0.00878594;AN=5008;NS=2504;DP=16590;EAS_AF=0.001;AMR_AF=0.013;AFR_AF=0.0008;EUR_AF=0.0298;SAS_AF=0.0031;AA=G|||;VT=SNP;EX_TARGET
3	36780442	rs114671411	G	A	100	PASS	AC=53;AF=0.0105831;AN=5008;NS=2504;DP=17910;EAS_AF=0;AMR_AF=0.0101;AFR_AF=0;EUR_AF=0.0298;SAS_AF=0.0164;AA=G|||;VT=SNP
3	36783694	rs17250983	G	C	100	PASS	AC=24;AF=0.00479233;AN=5008;NS=2504;DP=22597;EAS_AF=0;AMR_AF=0.0043;AFR_AF=0;EUR_AF=0.0179;SAS_AF=0.0031;AA=G|||;VT=SNP
3	36784164	rs2135951	G	A	100	PASS	AC=1921;AF=0.383586;AN=5008;NS=2504;DP=22073;EAS_AF=0.2183;AMR_AF=0.5216;AFR_AF=0.2156;EUR_AF=0.6024;SAS_AF=0.4581;AA=G|||;VT=SNP
3	36784335	rs73054237	C	T	100	PASS	AC=1323;AF=0.264177;AN=5008;NS=2504;DP=18094;EAS_AF=0.1677;AMR_AF=0.3977;AFR_AF=0.1271;EUR_AF=0.4105;SAS_AF=0.3037;AA=C|||;VT=SNP
3	36786503	rs10510688	G	A	100	PASS	AC=422;AF=0.0842652;AN=5008;NS=2504;DP=19276;EAS_AF=0.001;AMR_AF=0.049;AFR_AF=0.2564;EUR_AF=0.0189;SAS_AF=0.0297;AA=G|||;VT=SNP
3	36788497	rs56897773	G	A	100	PASS	AC=369;AF=0.0736821;AN=5008;NS=2504;DP=19847;EAS_AF=0;AMR_AF=0.0476;AFR_AF=0.2292;EUR_AF=0.0159;SAS_AF=0.0174;AA=G|||;VT=SNP
3	36788936	rs75537689	T	C	100	PASS	AC=237;AF=0.0473243;AN=5008;NS=2504;DP=12520;EAS_AF=0.0407;AMR_AF=0.0576;AFR_AF=0.0091;EUR_AF=0.0835;SAS_AF=0.0613;AA=T|||;VT=SNP
3	36789085	rs11917941	T	C	100	PASS	AC=1356;AF=0.270767;AN=5008;NS=2504;DP=14970;EAS_AF=0.1726;AMR_AF=0.402;AFR_AF=0.143;EUR_AF=0.4115;SAS_AF=0.3067;AA=T|||;VT=SNP
3	36789111	rs114822679	C	A	100	PASS	AC=17;AF=0.00339457;AN=5008;NS=2504;DP=14823;EAS_AF=0;AMR_AF=0.0029;AFR_AF=0;EUR_AF=0.0099;SAS_AF=0.0051;AA=C|||;VT=SNP
3	36789676	rs12489072	T	C	100	PASS	AC=1356;AF=0.270767;AN=5008;NS=2504;DP=20448;EAS_AF=0.1726;AMR_AF=0.402;AFR_AF=0.143;EUR_AF=0.4115;SAS_AF=0.3067;AA=T|||;VT=SNP
3	36790573	rs79077867	C	G	100	PASS	AC=102;AF=0.0203674;AN=5008;NS=2504;DP=19449;EAS_AF=0;AMR_AF=0.0288;AFR_AF=0;EUR_AF=0.0755;SAS_AF=0.0061;AA=C|||;VT=SNP
3	36791047	rs9854423	A	G	100	PASS	AC=3049;AF=0.608826;AN=5008;NS=2504;DP=20835;EAS_AF=0.7698;AMR_AF=0.719;AFR_AF=0.3654;EUR_AF=0.6421;SAS_AF=0.6595;AA=A|||;VT=SNP
3	36791181	rs58053287	C	T	100	PASS	AC=1728;AF=0.345048;AN=5008;NS=2504;DP=18140;EAS_AF=0.1012;AMR_AF=0.4092;AFR_AF=0.4917;EUR_AF=0.3777;SAS_AF=0.319;AA=T|||;VT=SNP
3	36791442	rs77271561	C	T	100	PASS	AC=136;AF=0.0271565;AN=5008;NS=2504;DP=16108;EAS_AF=0.0308;AMR_AF=0.0101;AFR_AF=0.0212;EUR_AF=0.0219;SAS_AF=0.0491;AA=C|||;VT=SNP
3	36791843	rs11917066	G	A	100	PASS	AC=518;AF=0.103435;AN=5008;NS=2504;DP=16745;EAS_AF=0.0506;AMR_AF=0.1182;AFR_AF=0.0371;EUR_AF=0.1889;SAS_AF=0.1493;AA=G|||;VT=SNP
3	36792357	rs2362148	A	G	100	PASS	AC=4079;AF=0.814497;AN=5008;NS=2504;DP=18370;EAS_AF=0.8204;AMR_AF=0.8833;AFR_AF=0.7277;EUR_AF=0.8499;SAS_AF=0.8405;AA=G|||;VT=SNP
3	36792606	rs868488	G	A	100	PASS	AC=3937;AF=0.786142;AN=5008;NS=2504;DP=15763;EAS_AF=0.6984;AMR_AF=0.8429;AFR_AF=0.7859;EUR_AF=0.7982;SAS_AF=0.8241;AA=A|||;VT=SNP
3	36792900	rs73054243	T	G	100	PASS	AC=1357;AF=0.270966;AN=5008;NS=2504;DP=19674;EAS_AF=0.1726;AMR_AF=0.402;AFR_AF=0.143;EUR_AF=0.4125;SAS_AF=0.3067;AA=T|||;VT=SNP
3	36793391	rs7615553	C	T	100	PASS	AC=456;AF=0.0910543;AN=5008;NS=2504;DP=20767;EAS_AF=0.0288;AMR_AF=0.1138;AFR_AF=0.0113;EUR_AF=0.1879;SAS_AF=0.1472;AA=C|||;VT=SNP
3	36793468	rs906478	T	C	100	PASS	AC=4078;AF=0.814297;AN=5008;NS=2504;DP=20047;EAS_AF=0.8204;AMR_AF=0.8833;AFR_AF=0.7269;EUR_AF=0.8499;SAS_AF=0.8405;AA=C|||;VT=SNP
3	36793613	rs4678546	G	C	100	PASS	AC=1329;AF=0.265375;AN=5008;NS=2504;DP=19122;EAS_AF=0.503;AMR_AF=0.2709;AFR_AF=0.0477;EUR_AF=0.2256;SAS_AF=0.3517;AA=G|||;VT=SNP
3	36793646	rs73054245	C	T	100	PASS	AC=94;AF=0.01877;AN=5008;NS=2504;DP=19996;EAS_AF=0.001;AMR_AF=0.0389;AFR_AF=0.0008;EUR_AF=0.0527;SAS_AF=0.0123;AA=C|||;VT=SNP
3	36793706	rs55739925	G	T	100	PASS	AC=100;AF=0.0199681;AN=5008;NS=2504;DP=19258;EAS_AF=0;AMR_AF=0.0375;AFR_AF=0.0038;EUR_AF=0.0577;SAS_AF=0.0112;AA=G|||;VT=SNP
3	36793707	rs56281634	G	A	100	PASS	AC=100;AF=0.0199681;AN=5008;NS=2504;DP=19276;EAS_AF=0;AMR_AF=0.0375;AFR_AF=0.0038;EUR_AF=0.0577;SAS_AF=0.0112;AA=G|||;VT=SNP
3	36794341	rs73054246	G	A	100	PASS	AC=963;AF=0.192292;AN=5008;NS=2504;DP=18658;EAS_AF=0.0446;AMR_AF=0.3156;AFR_AF=0.0923;EUR_AF=0.2893;SAS_AF=0.2924;AA=G|||;VT=SNP
3	36794547	rs7620928	C	A	100	PASS	AC=3672;AF=0.733227;AN=5008;NS=2504;DP=16806;EAS_AF=0.621;AMR_AF=0.8271;AFR_AF=0.6248;EUR_AF=0.829;SAS_AF=0.8303;AA=A|||;VT=SNP
3	36794597	rs7632683	T	C	100	PASS	AC=3718;AF=0.742412;AN=5008;NS=2504;DP=16417;EAS_AF=0.622;AMR_AF=0.8285;AFR_AF=0.6551;EUR_AF=0.833;SAS_AF=0.8303;AA=C|||;VT=SNP
3	36794656	rs7632696	T	C	100	PASS	AC=523;AF=0.104433;AN=5008;NS=2504;DP=17537;EAS_AF=0.0397;AMR_AF=0.1095;AFR_AF=0.0333;EUR_AF=0.2028;SAS_AF=0.1626;AA=T|||;VT=SNP
3	36794956	rs1858009	C	G	100	PASS	AC=561;AF=0.112021;AN=5008;NS=2504;DP=16077;EAS_AF=0.2113;AMR_AF=0.1585;AFR_AF=0.0053;EUR_AF=0.0934;SAS_AF=0.1401;AA=C|||;VT=SNP
3	36795415	rs76806035	C	T	100	PASS	AC=944;AF=0.188498;AN=5008;NS=2504;DP=18010;EAS_AF=0.3214;AMR_AF=0.1441;AFR_AF=0.0711;EUR_AF=0.1988;SAS_AF=0.2311;AA=C|||;VT=SNP
3	36795896	rs7624436	C	T	100	PASS	AC=3638;AF=0.726438;AN=5008;NS=2504;DP=18594;EAS_AF=0.6171;AMR_AF=0.8069;AFR_AF=0.6316;EUR_AF=0.8191;SAS_AF=0.8149;AA=T|||;VT=SNP
3	36796647	rs9820240	G	A	100	PASS	AC=1074;AF=0.214457;AN=5008;NS=2504;DP=15859;EAS_AF=0.0446;AMR_AF=0.3343;AFR_AF=0.1778;EUR_AF=0.2962;SAS_AF=0.2699;AA=G|||;VT=SNP
3	36796719	rs56133425	G	A	100	PASS	AC=521;AF=0.104034;AN=5008;NS=2504;DP=15417;EAS_AF=0.0387;AMR_AF=0.111;AFR_AF=0.0386;EUR_AF=0.2018;SAS_AF=0.1544;AA=G|||;VT=SNP
3	36796838	rs73054253	C	T	100	PASS	AC=1020;AF=0.203674;AN=5008;NS=2504;DP=15542;EAS_AF=0.3204;AMR_AF=0.1542;AFR_AF=0.1203;EUR_AF=0.2048;SAS_AF=0.2301;AA=C|||;VT=SNP
3	36796905	rs4678547	C	T	100	PASS	AC=3764;AF=0.751597;AN=5008;NS=2504;DP=16150;EAS_AF=0.7371;AMR_AF=0.8098;AFR_AF=0.6286;EUR_AF=0.8181;SAS_AF=0.8231;AA=T|||;VT=SNP
3	36797058	rs138785768	T	C	100	PASS	AC=23;AF=0.00459265;AN=5008;NS=2504;DP=16307;EAS_AF=0;AMR_AF=0.0101;AFR_AF=0.0008;EUR_AF=0.0119;SAS_AF=0.0031;AA=T|||;VT=SNP
3	36797071	rs116416688	A	C	100	PASS	AC=23;AF=0.00459265;AN=5008;NS=2504;DP=16180;EAS_AF=0;AMR_AF=0.0101;AFR_AF=0.0008;EUR_AF=0.0119;SAS_AF=0.0031;AA=A|||;VT=SNP
3	36798179	rs55669078	G	C	100	PASS	AC=2368;AF=0.472843;AN=5008;NS=2504;DP=21682;EAS_AF=0.3869;AMR_AF=0.5259;AFR_AF=0.4206;EUR_AF=0.5328;SAS_AF=0.5327;AA=C|||;VT=SNP
3	36798989	rs2063162	A	G	100	PASS	AC=3652;AF=0.729233;AN=5008;NS=2504;DP=20670;EAS_AF=0.7351;AMR_AF=0.7839;AFR_AF=0.5371;EUR_AF=0.825;SAS_AF=0.8456;AA=g|||;VT=SNP
3	36799253	rs114357791	C	T	100	PASS	AC=23;AF=0.00459265;AN=5008;NS=2504;DP=20187;EAS_AF=0;AMR_AF=0.0086;AFR_AF=0.0008;EUR_AF=0.0139;SAS_AF=0.002;AA=C|||;VT=SNP
3	36799383	rs62245206	C	T	100	PASS	AC=1306;AF=0.260783;AN=5008;NS=2504;DP=21817;EAS_AF=0.0813;AMR_AF=0.3919;AFR_AF=0.1256;EUR_AF=0.4225;SAS_AF=0.3691;AA=C|||;VT=SNP
3	36799477	rs6773451	C	G	100	PASS	AC=1230;AF=0.245607;AN=5008;NS=2504;DP=20660;EAS_AF=0.1359;AMR_AF=0.1412;AFR_AF=0.5083;EUR_AF=0.1799;SAS_AF=0.1452;AA=C|||;VT=SNP
3	36800257	rs7620657	C	T	100	PASS	AC=3265;AF=0.651957;AN=5008;NS=2504;DP=18587;EAS_AF=0.4702;AMR_AF=0.6628;AFR_AF=0.8495;EUR_AF=0.671;SAS_AF=0.545;AA=T|||;VT=SNP
3	36800754	rs4991465	C	T	100	PASS	AC=1041;AF=0.207867;AN=5008;NS=2504;DP=17144;EAS_AF=0.1161;AMR_AF=0.3012;AFR_AF=0.1467;EUR_AF=0.2803;SAS_AF=0.2444;AA=C|||;VT=SNP
3	36800911	rs7635239	T	C	100	PASS	AC=1101;AF=0.219848;AN=5008;NS=2504;DP=20115;EAS_AF=0.0714;AMR_AF=0.3184;AFR_AF=0.1899;EUR_AF=0.3002;SAS_AF=0.2607;AA=T|||;VT=SNP
3	36801218	rs1396032	G	A	100	PASS	AC=3135;AF=0.625998;AN=5008;NS=2504;DP=21969;EAS_AF=0.4742;AMR_AF=0.6499;AFR_AF=0.7481;EUR_AF=0.674;SAS_AF=0.5511;AA=G|||;VT=SNP
3	36801406	rs78589773	G	A	100	PASS	AC=73;AF=0.0145767;AN=5008;NS=2504;DP=22092;EAS_AF=0;AMR_AF=0.0259;AFR_AF=0.0015;EUR_AF=0.0467;SAS_AF=0.0061;AA=G|||;VT=SNP
3	36802013	rs112271314	T	C	100	PASS	AC=25;AF=0.00499201;AN=5008;NS=2504;DP=16448;EAS_AF=0;AMR_AF=0.0159;AFR_AF=0;EUR_AF=0.0099;SAS_AF=0.0041;AA=T|||;VT=SNP
3	36802257	rs7648944	A	G	100	PASS	AC=943;AF=0.188299;AN=5008;NS=2504;DP=16480;EAS_AF=0.1696;AMR_AF=0.2161;AFR_AF=0.177;EUR_AF=0.1551;SAS_AF=0.2372;AA=G|||;VT=SNP
3	36802321	rs11926390	T	A	100	PASS	AC=50;AF=0.00998403;AN=5008;NS=2504;DP=17732;EAS_AF=0.001;AMR_AF=0.0101;AFR_AF=0.0008;EUR_AF=0.0338;SAS_AF=0.0072;AA=T|||;VT=SNP
3	36802741	rs4678902	C	T	100	PASS	AC=4139;AF=0.826478;AN=5008;NS=2504;DP=19501;EAS_AF=0.6448;AMR_AF=0.8761;AFR_AF=0.9455;EUR_AF=0.8499;SAS_AF=0.7935;AA=c|||;VT=SNP
3	36803994	rs4678550	T	C	100	PASS	AC=925;AF=0.184704;AN=5008;NS=2504;DP=21190;EAS_AF=0.1687;AMR_AF=0.2133;AFR_AF=0.1657;EUR_AF=0.1551;SAS_AF=0.2372;AA=T|||;VT=SNP
3	36804653	rs12374066	G	C	100	PASS	AC=68;AF=0.0135783;AN=5008;NS=2504;DP=19688;EAS_AF=0;AMR_AF=0.0187;AFR_AF=0.0008;EUR_AF=0.0437;SAS_AF=0.0102;AA=G|||;VT=SNP
3	36805097	rs875012	G	C	100	PASS	AC=333;AF=0.0664936;AN=5008;NS=2504;DP=17675;EAS_AF=0.1746;AMR_AF=0.0922;AFR_AF=0.003;EUR_AF=0.0577;SAS_AF=0.0317;AA=G|||;VT=SNP
3	36805704	rs7650714	T	C	100	PASS	AC=924;AF=0.184505;AN=5008;NS=2504;DP=5522;EAS_AF=0.1706;AMR_AF=0.2118;AFR_AF=0.1657;EUR_AF=0.1551;SAS_AF=0.2352;AA=T|||;VT=SNP
3	36805846	rs7616859	A	C	100	PASS	AC=2751;AF=0.549321;AN=5008;NS=2504;DP=4482;EAS_AF=0.5565;AMR_AF=0.5288;AFR_AF=0.6029;EUR_AF=0.507;SAS_AF=0.5276;AA=C|||;VT=SNP
3	36805938	rs56131451	G	T	100	PASS	AC=1811;AF=0.361621;AN=5008;NS=2504;DP=6250;EAS_AF=0.3869;AMR_AF=0.3141;AFR_AF=0.4259;EUR_AF=0.3519;SAS_AF=0.2924;AA=G|||;VT=SNP
3	36806368	rs113994270	G	T	100	PASS	AC=40;AF=0.00798722;AN=5008;NS=2504;DP=18507;EAS_AF=0;AMR_AF=0.0101;AFR_AF=0;EUR_AF=0.0219;SAS_AF=0.0112;AA=G|||;VT=SNP
3	36807600	rs13063144	C	T	100	PASS	AC=890;AF=0.177716;AN=5008;NS=2504;DP=17409;EAS_AF=0.1617;AMR_AF=0.2089;AFR_AF=0.1581;EUR_AF=0.1471;SAS_AF=0.2301;AA=T|||;VT=SNP
3	36807684	rs13085798	T	C	100	PASS	AC=683;AF=0.136382;AN=5008;NS=2504;DP=19949;EAS_AF=0.1617;AMR_AF=0.1902;AFR_AF=0.0083;EUR_AF=0.1461;SAS_AF=0.2352;AA=T|||;VT=SNP
3	36807744	rs145262430	G	T	100	PASS	AC=14;AF=0.00279553;AN=5008;NS=2504;DP=19800;EAS_AF=0;AMR_AF=0.0029;AFR_AF=0.0008;EUR_AF=0.0089;SAS_AF=0.002;AA=G|||;VT=SNP
3	36807955	rs6783438	G	A	100	PASS	AC=1926;AF=0.384585;AN=5008;NS=2504;DP=19167;EAS_AF=0.3869;AMR_AF=0.3256;AFR_AF=0.5076;EUR_AF=0.3509;SAS_AF=0.2924;AA=G|||;VT=SNP
3	36809119	rs9311135	G	A	100	PASS	AC=2905;AF=0.580072;AN=5008;NS=2504;DP=22628;EAS_AF=0.5486;AMR_AF=0.5476;AFR_AF=0.6974;EUR_AF=0.5199;SAS_AF=0.5389;AA=A|||;VT=SNP
3	36809226	rs116672902	A	G	100	PASS	AC=52;AF=0.0103834;AN=5008;NS=2504;DP=24149;EAS_AF=0.001;AMR_AF=0.0115;AFR_AF=0.0008;EUR_AF=0.0328;SAS_AF=0.0092;AA=A|||;VT=SNP
3	36809360	rs73054265	A	C	100	PASS	AC=1184;AF=0.236422;AN=5008;NS=2504;DP=18863;EAS_AF=0.0853;AMR_AF=0.3329;AFR_AF=0.2095;EUR_AF=0.331;SAS_AF=0.2628;AA=A|||;VT=SNP
3	36810030	rs6550432	G	A	100	PASS	AC=4147;AF=0.828075;AN=5008;NS=2504;DP=19598;EAS_AF=0.6359;AMR_AF=0.879;AFR_AF=0.9561;EUR_AF=0.8489;SAS_AF=0.7955;AA=A|||;VT=SNP
3	36810631	rs35890348	C	T	100	PASS	AC=879;AF=0.175519;AN=5008;NS=2504;DP=20657;EAS_AF=0.1587;AMR_AF=0.2061;AFR_AF=0.1573;EUR_AF=0.1382;SAS_AF=0.2342;AA=C|||;VT=SNP
3	36811137	rs9811881	T	C	100	PASS	AC=1101;AF=0.219848;AN=5008;NS=2504;DP=21882;EAS_AF=0.3165;AMR_AF=0.1902;AFR_AF=0.2564;EUR_AF=0.161;SAS_AF=0.1524;AA=t|||;VT=SNP
3	36811553	rs13087304	G	C	100	PASS	AC=659;AF=0.131589;AN=5008;NS=2504;DP=20663;EAS_AF=0.1597;AMR_AF=0.1873;AFR_AF=0.0053;EUR_AF=0.1372;SAS_AF=0.228;AA=G|||;VT=SNP
3	36812304	rs73054270	C	T	100	PASS	AC=61;AF=0.0121805;AN=5008;NS=2504;DP=21269;EAS_AF=0;AMR_AF=0.0202;AFR_AF=0;EUR_AF=0.0388;SAS_AF=0.0082;AA=C|||;VT=SNP
3	36812309	rs4678903	C	T	100	PASS	AC=2185;AF=0.436302;AN=5008;NS=2504;DP=21485;EAS_AF=0.4891;AMR_AF=0.4337;AFR_AF=0.4864;EUR_AF=0.3459;SAS_AF=0.409;AA=C|||;VT=SNP
3	36812510	rs9838964	A	C	100	PASS	AC=1385;AF=0.276558;AN=5008;NS=2504;DP=19657;EAS_AF=0.3214;AMR_AF=0.2378;AFR_AF=0.3873;EUR_AF=0.2048;SAS_AF=0.182;AA=A|||;VT=SNP
3	36812570	rs9876871	C	T	100	PASS	AC=2211;AF=0.441494;AN=5008;NS=2504;DP=18485;EAS_AF=0.502;AMR_AF=0.4395;AFR_AF=0.4939;EUR_AF=0.3459;SAS_AF=0.408;AA=T|||;VT=SNP
3	36812847	rs1507871	A	G	100	PASS	AC=1474;AF=0.294329;AN=5008;NS=2504;DP=18342;EAS_AF=0.3413;AMR_AF=0.2406;AFR_AF=0.444;EUR_AF=0.2038;SAS_AF=0.1748;AA=A|||;VT=SNP
3	36812936	rs9877525	C	A	100	PASS	AC=2579;AF=0.514976;AN=5008;NS=2504;DP=18704;EAS_AF=0.3145;AMR_AF=0.6398;AFR_AF=0.4274;EUR_AF=0.671;SAS_AF=0.591;AA=A|||;VT=SNP
3	36812952	rs7612075	T	C	100	PASS	AC=2655;AF=0.530152;AN=5008;NS=2504;DP=18339;EAS_AF=0.3175;AMR_AF=0.6455;AFR_AF=0.4682;EUR_AF=0.674;SAS_AF=0.6033;AA=T|||;VT=SNP
3	36813568	rs9882217	C	A	100	PASS	AC=1546;AF=0.308706;AN=5008;NS=2504;DP=17374;EAS_AF=0.3829;AMR_AF=0.255;AFR_AF=0.4266;EUR_AF=0.2177;SAS_AF=0.2045;AA=C|||;VT=SNP
3	36813945	rs56206726	G	A	100	PASS	AC=1082;AF=0.216054;AN=5008;NS=2504;DP=15396;EAS_AF=0.0754;AMR_AF=0.2968;AFR_AF=0.1747;EUR_AF=0.338;SAS_AF=0.2342;AA=G|||;VT=SNP
3	36814113	rs78594296	C	T	100	PASS	AC=19;AF=0.00379393;AN=5008;NS=2504;DP=16379;EAS_AF=0;AMR_AF=0.0029;AFR_AF=0.0008;EUR_AF=0.0159;SAS_AF=0;AA=C|||;VT=SNP
3	36814533	rs4258906	G	A	100	PASS	AC=2732;AF=0.545527;AN=5008;NS=2504;DP=16387;EAS_AF=0.4782;AMR_AF=0.5447;AFR_AF=0.5008;EUR_AF=0.6402;SAS_AF=0.5787;AA=A|||;VT=SNP
3	36814612	rs9859767	G	A	100	PASS	AC=2276;AF=0.454473;AN=5008;NS=2504;DP=17539;EAS_AF=0.5218;AMR_AF=0.4553;AFR_AF=0.4992;EUR_AF=0.3598;SAS_AF=0.4213;AA=A|||;VT=SNP
3	36815130	rs62245209	T	C	100	PASS	AC=2275;AF=0.454273;AN=5008;NS=2504;DP=13484;EAS_AF=0.5218;AMR_AF=0.4553;AFR_AF=0.4985;EUR_AF=0.3598;SAS_AF=0.4213;AA=C|||;VT=SNP
3	36815309	rs112006015	G	A	100	PASS	AC=1079;AF=0.215455;AN=5008;NS=2504;DP=12388;EAS_AF=0.0754;AMR_AF=0.2954;AFR_AF=0.174;EUR_AF=0.338;SAS_AF=0.2331;AA=G|||;VT=SNP
3	36815704	rs9865184	G	A	100	PASS	AC=2263;AF=0.451877;AN=5008;NS=2504;DP=15515;EAS_AF=0.5228;AMR_AF=0.4524;AFR_AF=0.4909;EUR_AF=0.3598;SAS_AF=0.4202;AA=A|||;VT=SNP
3	36816503	rs17251442	C	T	100	PASS	AC=94;AF=0.01877;AN=5008;NS=2504;DP=20720;EAS_AF=0;AMR_AF=0.0346;AFR_AF=0.0008;EUR_AF=0.0557;SAS_AF=0.0133;AA=C|||;VT=SNP
3	36817025	rs17035576	T	C	100	PASS	AC=531;AF=0.10603;AN=5008;NS=2504;DP=20121;EAS_AF=0.0536;AMR_AF=0.0778;AFR_AF=0.1528;EUR_AF=0.1252;SAS_AF=0.0971;AA=T|||;VT=SNP
3	36817328	rs6550433	T	A	100	PASS	AC=2068;AF=0.412939;AN=5008;NS=2504;DP=19715;EAS_AF=0.5228;AMR_AF=0.4352;AFR_AF=0.351;EUR_AF=0.3598;SAS_AF=0.4223;AA=T|||;VT=SNP
3	36817611	rs11927951	C	G	100	PASS	AC=2066;AF=0.41254;AN=5008;NS=2504;DP=17531;EAS_AF=0.5228;AMR_AF=0.4352;AFR_AF=0.3502;EUR_AF=0.3598;SAS_AF=0.4213;AA=C|||;VT=SNP
3	36817660	rs17035580	G	A	100	PASS	AC=229;AF=0.0457268;AN=5008;NS=2504;DP=19191;EAS_AF=0;AMR_AF=0.0331;AFR_AF=0.1384;EUR_AF=0.0219;SAS_AF=0.001;AA=G|||;VT=SNP
3	36817714	rs116348248	A	G	100	PASS	AC=34;AF=0.00678914;AN=5008;NS=2504;DP=18633;EAS_AF=0;AMR_AF=0.013;AFR_AF=0.0008;EUR_AF=0.0219;SAS_AF=0.002;AA=A|||;VT=SNP
3	36818159	rs17035583	A	G	100	PASS	AC=590;AF=0.117812;AN=5008;NS=2504;DP=17927;EAS_AF=0.0536;AMR_AF=0.0821;AFR_AF=0.1952;EUR_AF=0.1252;SAS_AF=0.0971;AA=A|||;VT=SNP
3	36818449	rs76138636	G	A	100	PASS	AC=35;AF=0.00698882;AN=5008;NS=2504;DP=19831;EAS_AF=0;AMR_AF=0.0231;AFR_AF=0.0015;EUR_AF=0.0149;SAS_AF=0.002;AA=G|||;VT=SNP
3	36818471	rs114513504	G	A	100	PASS	AC=21;AF=0.00419329;AN=5008;NS=2504;DP=19992;EAS_AF=0;AMR_AF=0.0101;AFR_AF=0.0008;EUR_AF=0.0099;SAS_AF=0.0031;AA=G|||;VT=SNP
3	36818512	rs75756985	G	A	100	PASS	AC=556;AF=0.111022;AN=5008;NS=2504;DP=19767;EAS_AF=0.0536;AMR_AF=0.0778;AFR_AF=0.1717;EUR_AF=0.1252;SAS_AF=0.0971;AA=A|||;VT=SNP
3	36819221	rs1876470	A	T	100	PASS	AC=4019;AF=0.802516;AN=5008;NS=2504;DP=20242;EAS_AF=0.6518;AMR_AF=0.853;AFR_AF=0.8843;EUR_AF=0.8598;SAS_AF=0.7526;AA=T|||;VT=SNP
3	36819260	rs1876471	G	A	100	PASS	AC=2630;AF=0.52516;AN=5008;NS=2504;DP=22135;EAS_AF=0.5754;AMR_AF=0.513;AFR_AF=0.5287;EUR_AF=0.4851;SAS_AF=0.5184;AA=A|||;VT=SNP
3	36819761	rs1876472	G	T	100	PASS	AC=2070;AF=0.413339;AN=5008;NS=2504;DP=17522;EAS_AF=0.5218;AMR_AF=0.4366;AFR_AF=0.3563;EUR_AF=0.3598;SAS_AF=0.4172;AA=G|||;VT=SNP
3	36819919	rs1848337	C	A	100	PASS	AC=3801;AF=0.758986;AN=5008;NS=2504;DP=16643;EAS_AF=0.6508;AMR_AF=0.8199;AFR_AF=0.7549;EUR_AF=0.838;SAS_AF=0.7515;AA=A|||;VT=SNP
3	36820143	rs67283237	A	T	100	PASS	AC=1029;AF=0.205471;AN=5008;NS=2504;DP=15066;EAS_AF=0.0754;AMR_AF=0.2925;AFR_AF=0.1467;EUR_AF=0.333;SAS_AF=0.226;AA=A|||;VT=SNP
3	36820155	rs74525434	T	A	100	PASS	AC=200;AF=0.0399361;AN=5008;NS=2504;DP=15134;EAS_AF=0;AMR_AF=0.0317;AFR_AF=0.1172;EUR_AF=0.0219;SAS_AF=0.001;AA=T|||;VT=SNP
3	36820396	rs62245210	G	C	100	PASS	AC=354;AF=0.0706869;AN=5008;NS=2504;DP=16831;EAS_AF=0.0536;AMR_AF=0.062;AFR_AF=0.0242;EUR_AF=0.1252;SAS_AF=0.1012;AA=G|||;VT=SNP
3	36820515	rs7652672	C	T	100	PASS	AC=2628;AF=0.52476;AN=5008;NS=2504;DP=15841;EAS_AF=0.5734;AMR_AF=0.5115;AFR_AF=0.5295;EUR_AF=0.4851;SAS_AF=0.5184;AA=T|||;VT=SNP
3	36820583	rs139394366	G	A	100	PASS	AC=78;AF=0.0155751;AN=5008;NS=2504;DP=16099;EAS_AF=0;AMR_AF=0.0245;AFR_AF=0.0287;EUR_AF=0.0219;SAS_AF=0.001;AA=G|||;VT=SNP
3	36820877	rs55634384	A	T	100	PASS	AC=1079;AF=0.215455;AN=5008;NS=2504;DP=16480;EAS_AF=0.0754;AMR_AF=0.2968;AFR_AF=0.174;EUR_AF=0.337;SAS_AF=0.2331;AA=A|||;VT=SNP
3	36821215	rs148641859	G	T	100	PASS	AC=107;AF=0.0213658;AN=5008;NS=2504;DP=15271;EAS_AF=0;AMR_AF=0.0274;AFR_AF=0.0492;EUR_AF=0.0219;SAS_AF=0.001;AA=G|||;VT=SNP
3	36821482	rs79389688	T	C	100	PASS	AC=34;AF=0.00678914;AN=5008;NS=2504;DP=16924;EAS_AF=0.001;AMR_AF=0.0086;AFR_AF=0;EUR_AF=0.0239;SAS_AF=0.0031;AA=T|||;VT=SNP
3	36821529	rs76197587	T	C	100	PASS	AC=229;AF=0.0457268;AN=5008;NS=2504;DP=15936;EAS_AF=0;AMR_AF=0.0331;AFR_AF=0.1384;EUR_AF=0.0219;SAS_AF=0.001;AA=T|||;VT=SNP
3	36822476	rs6767538	C	T	100	PASS	AC=1080;AF=0.215655;AN=5008;NS=2504;DP=16077;EAS_AF=0.0754;AMR_AF=0.2968;AFR_AF=0.1747;EUR_AF=0.337;SAS_AF=0.2331;AA=C|||;VT=SNP
3	36823009	rs74326026	A	G	100	PASS	AC=233;AF=0.0465256;AN=5008;NS=2504;DP=19383;EAS_AF=0.001;AMR_AF=0.0331;AFR_AF=0.1407;EUR_AF=0.0219;SAS_AF=0.001;AA=A|||;VT=SNP
3	36823138	rs1876473	C	T	100	PASS	AC=2194;AF=0.438099;AN=5008;NS=2504;DP=18897;EAS_AF=0.5159;AMR_AF=0.4467;AFR_AF=0.4516;EUR_AF=0.3608;SAS_AF=0.4131;AA=T|||;VT=SNP
3	36823416	rs1396035	C	T	100	PASS	AC=2202;AF=0.439696;AN=5008;NS=2504;DP=20186;EAS_AF=0.5169;AMR_AF=0.4467;AFR_AF=0.4531;EUR_AF=0.3618;SAS_AF=0.4172;AA=T|||;VT=SNP
3	36823417	rs13318230	G	A	100	PASS	AC=1153;AF=0.230232;AN=5008;NS=2504;DP=20196;EAS_AF=0.0764;AMR_AF=0.3055;AFR_AF=0.2254;EUR_AF=0.335;SAS_AF=0.2342;AA=G|||;VT=SNP
3	36823785	rs62245211	T	C	100	PASS	AC=588;AF=0.117412;AN=5008;NS=2504;DP=20171;EAS_AF=0.0536;AMR_AF=0.0793;AFR_AF=0.1921;EUR_AF=0.1252;SAS_AF=0.1012;AA=C|||;VT=SNP
3	36823992	rs116344127	G	A	100	PASS	AC=18;AF=0.00359425;AN=5008;NS=2504;DP=18135;EAS_AF=0;AMR_AF=0.0029;AFR_AF=0.0008;EUR_AF=0.0149;SAS_AF=0;AA=G|||;VT=SNP
3	36824677	rs906480	G	A	100	PASS	AC=4023;AF=0.803315;AN=5008;NS=2504;DP=20452;EAS_AF=0.6349;AMR_AF=0.853;AFR_AF=0.9138;EUR_AF=0.8439;SAS_AF=0.7505;AA=A|||;VT=SNP
3	36825111	rs1472861	C	T	100	PASS	AC=4040;AF=0.806709;AN=5008;NS=2504;DP=19347;EAS_AF=0.6339;AMR_AF=0.8559;AFR_AF=0.9145;EUR_AF=0.8588;SAS_AF=0.7505;AA=T|||;VT=SNP
3	36825139	rs1472862	G	A	100	PASS	AC=1044;AF=0.208466;AN=5008;NS=2504;DP=19613;EAS_AF=0.0754;AMR_AF=0.2939;AFR_AF=0.1483;EUR_AF=0.337;SAS_AF=0.2342;AA=G|||;VT=SNP
3	36825533	rs1472863	G	A	100	PASS	AC=4041;AF=0.806909;AN=5008;NS=2504;DP=19437;EAS_AF=0.6349;AMR_AF=0.8559;AFR_AF=0.9145;EUR_AF=0.8588;SAS_AF=0.7505;AA=A|||;VT=SNP
3	36825867	rs181186448	A	G	100	PASS	AC=25;AF=0.00499201;AN=5008;NS=2504;DP=19365;EAS_AF=0;AMR_AF=0.0101;AFR_AF=0;EUR_AF=0.0119;SAS_AF=0.0061;AA=A|||;VT=SNP
3	36825962	rs67527113	C	T	100	PASS	AC=1041;AF=0.207867;AN=5008;NS=2504;DP=21441;EAS_AF=0.0754;AMR_AF=0.2939;AFR_AF=0.1467;EUR_AF=0.337;SAS_AF=0.2331;AA=C|||;VT=SNP
3	36826151	rs7624701	G	A	100	PASS	AC=442;AF=0.0882588;AN=5008;NS=2504;DP=18779;EAS_AF=0.0437;AMR_AF=0.0692;AFR_AF=0.0961;EUR_AF=0.1252;SAS_AF=0.0992;AA=G|||;VT=SNP
3	36826330	rs78918034	G	A	100	PASS	AC=229;AF=0.0457268;AN=5008;NS=2504;DP=18552;EAS_AF=0;AMR_AF=0.0331;AFR_AF=0.1384;EUR_AF=0.0219;SAS_AF=0.001;AA=G|||;VT=SNP
3	36826591	rs967672	T	C	100	PASS	AC=2101;AF=0.419529;AN=5008;NS=2504;DP=15814;EAS_AF=0.5208;AMR_AF=0.4395;AFR_AF=0.3782;EUR_AF=0.3598;SAS_AF=0.4182;AA=T|||;VT=SNP
3	36827261	rs4678551	T	C	100	PASS	AC=2100;AF=0.419329;AN=5008;NS=2504;DP=18217;EAS_AF=0.5198;AMR_AF=0.4395;AFR_AF=0.3782;EUR_AF=0.3598;SAS_AF=0.4182;AA=T|||;VT=SNP
3	36827687	rs62245212	C	G	100	PASS	AC=546;AF=0.109026;AN=5008;NS=2504;DP=20549;EAS_AF=0.0437;AMR_AF=0.0749;AFR_AF=0.1717;EUR_AF=0.1252;SAS_AF=0.0992;AA=C|||;VT=SNP
3	36827688	rs74784044	A	G	100	PASS	AC=78;AF=0.0155751;AN=5008;NS=2504;DP=20564;EAS_AF=0;AMR_AF=0.0245;AFR_AF=0.0287;EUR_AF=0.0219;SAS_AF=0.001;AA=A|||;VT=SNP
3	36827911	rs114284659	G	T	100	PASS	AC=18;AF=0.00359425;AN=5008;NS=2504;DP=19835;EAS_AF=0;AMR_AF=0.0029;AFR_AF=0.0008;EUR_AF=0.0149;SAS_AF=0;AA=G|||;VT=SNP
3	36827939	rs140081851	C	T	100	PASS	AC=21;AF=0.00419329;AN=5008;NS=2504;DP=20016;EAS_AF=0;AMR_AF=0.0029;AFR_AF=0.0015;EUR_AF=0.0159;SAS_AF=0.001;AA=C|||;VT=SNP
3	36828139	rs68143935	G	A	100	PASS	AC=1039;AF=0.207468;AN=5008;NS=2504;DP=21085;EAS_AF=0.0754;AMR_AF=0.2939;AFR_AF=0.146;EUR_AF=0.337;SAS_AF=0.2321;AA=G|||;VT=SNP
3	36828646	rs3934473	G	A	100	PASS	AC=53;AF=0.0105831;AN=5008;NS=2504;DP=20819;EAS_AF=0;AMR_AF=0.0317;AFR_AF=0.0008;EUR_AF=0.0209;SAS_AF=0.0092;AA=G|||;VT=SNP
3	36828658	rs4075977	T	C	100	PASS	AC=4072;AF=0.813099;AN=5008;NS=2504;DP=20788;EAS_AF=0.6458;AMR_AF=0.8573;AFR_AF=0.9266;EUR_AF=0.8608;SAS_AF=0.7515;AA=C|||;VT=SNP
3	36828847	rs150398141	T	C	100	PASS	AC=18;AF=0.00359425;AN=5008;NS=2504;DP=20410;EAS_AF=0;AMR_AF=0.0029;AFR_AF=0.0008;EUR_AF=0.0149;SAS_AF=0;AA=T|||;VT=SNP
3	36829228	rs885165	C	T	100	PASS	AC=2060;AF=0.411342;AN=5008;NS=2504;DP=18906;EAS_AF=0.5149;AMR_AF=0.4366;AFR_AF=0.3563;EUR_AF=0.3588;SAS_AF=0.4151;AA=C|||;VT=SNP
3	36829251	rs885164	C	T	100	PASS	AC=868;AF=0.173323;AN=5008;NS=2504;DP=19402;EAS_AF=0.0724;AMR_AF=0.2867;AFR_AF=0.0295;EUR_AF=0.332;SAS_AF=0.228;AA=C|||;VT=SNP
3	36829697	rs1588165	G	A	100	PASS	AC=2064;AF=0.412141;AN=5008;NS=2504;DP=22768;EAS_AF=0.5129;AMR_AF=0.4366;AFR_AF=0.357;EUR_AF=0.3598;SAS_AF=0.4192;AA=G|||;VT=SNP
3	36829980	rs987190	G	A	100	PASS	AC=3694;AF=0.73762;AN=5008;NS=2504;DP=23672;EAS_AF=0.6329;AMR_AF=0.8127;AFR_AF=0.7057;EUR_AF=0.8211;SAS_AF=0.7495;AA=A|||;VT=SNP
3	36830114	rs987191	C	T	100	PASS	AC=3790;AF=0.756789;AN=5008;NS=2504;DP=20945;EAS_AF=0.6339;AMR_AF=0.8199;AFR_AF=0.7738;EUR_AF=0.8211;SAS_AF=0.7495;AA=T|||;VT=SNP
3	36830246	rs1507869	G	A	100	PASS	AC=879;AF=0.175519;AN=5008;NS=2504;DP=22101;EAS_AF=0.0744;AMR_AF=0.2867;AFR_AF=0.0363;EUR_AF=0.332;SAS_AF=0.228;AA=G|||;VT=SNP
3	36830730	rs73064071	C	T	100	PASS	AC=53;AF=0.0105831;AN=5008;NS=2504;DP=21930;EAS_AF=0;AMR_AF=0.0259;AFR_AF=0.0008;EUR_AF=0.0288;SAS_AF=0.0051;AA=C|||;VT=SNP
3	36830901	rs1507870	C	T	100	PASS	AC=330;AF=0.0658946;AN=5008;NS=2504;DP=19289;EAS_AF=0.0437;AMR_AF=0.062;AFR_AF=0.0197;EUR_AF=0.1223;SAS_AF=0.0961;AA=C|||;VT=SNP
3	36831830	rs11129732	C	A	100	PASS	AC=2073;AF=0.413938;AN=5008;NS=2504;DP=22555;EAS_AF=0.622;AMR_AF=0.4193;AFR_AF=0.3238;EUR_AF=0.338;SAS_AF=0.3957;AA=C|||;VT=SNP
3	36831872	rs62245248	G	A	100	PASS	AC=628;AF=0.125399;AN=5008;NS=2504;DP=22930;EAS_AF=0.0526;AMR_AF=0.0922;AFR_AF=0.2186;EUR_AF=0.1243;SAS_AF=0.0992;AA=A|||;VT=SNP
3	36831937	rs11713606	C	T	100	PASS	AC=3269;AF=0.652756;AN=5008;NS=2504;DP=23377;EAS_AF=0.7163;AMR_AF=0.7478;AFR_AF=0.5068;EUR_AF=0.7177;SAS_AF=0.6503;AA=C|||;VT=SNP
3	36832082	rs7648754	A	G	100	PASS	AC=1280;AF=0.255591;AN=5008;NS=2504;DP=22918;EAS_AF=0.0942;AMR_AF=0.3458;AFR_AF=0.2368;EUR_AF=0.3777;SAS_AF=0.2577;AA=A|||;VT=SNP
3	36832273	rs6550434	G	C	100	PASS	AC=4241;AF=0.846845;AN=5008;NS=2504;DP=22172;EAS_AF=0.7649;AMR_AF=0.8559;AFR_AF=0.9818;EUR_AF=0.837;SAS_AF=0.7526;AA=C|||;VT=SNP
3	36832347	rs6781113	C	T	100	PASS	AC=1949;AF=0.389177;AN=5008;NS=2504;DP=21138;EAS_AF=0.619;AMR_AF=0.3818;AFR_AF=0.2965;EUR_AF=0.3171;SAS_AF=0.3569;AA=C|||;VT=SNP
3	36832371	rs6781364	G	A	100	PASS	AC=1897;AF=0.378794;AN=5008;NS=2504;DP=20981;EAS_AF=0.6062;AMR_AF=0.3775;AFR_AF=0.2844;EUR_AF=0.3062;SAS_AF=0.3476;AA=G|||;VT=SNP
3	36832787	rs77978230	C	G	100	PASS	AC=611;AF=0.122005;AN=5008;NS=2504;DP=19418;EAS_AF=0.2063;AMR_AF=0.1326;AFR_AF=0.0144;EUR_AF=0.0895;SAS_AF=0.2065;AA=C|||;VT=SNP
3	36832949	rs67994182	C	T	100	PASS	AC=818;AF=0.163339;AN=5008;NS=2504;DP=20653;EAS_AF=0.0982;AMR_AF=0.121;AFR_AF=0.2337;EUR_AF=0.169;SAS_AF=0.1595;AA=T|||;VT=SNP
3	36833223	rs76761283	T	C	100	PASS	AC=774;AF=0.154553;AN=5008;NS=2504;DP=21478;EAS_AF=0.0962;AMR_AF=0.2406;AFR_AF=0.0938;EUR_AF=0.2306;SAS_AF=0.1575;AA=T|||;VT=SNP
3	36833883	rs4678904	C	G	100	PASS	AC=669;AF=0.133586;AN=5008;NS=2504;DP=18540;EAS_AF=0.0347;AMR_AF=0.2133;AFR_AF=0.1641;EUR_AF=0.1282;SAS_AF=0.1431;AA=C|||;VT=SNP
3	36833932	rs146165336	G	A	100	PASS	AC=42;AF=0.00838658;AN=5008;NS=2504;DP=18329;EAS_AF=0;AMR_AF=0.0086;AFR_AF=0;EUR_AF=0.0169;SAS_AF=0.0194;AA=G|||;VT=SNP
3	36834099	rs55644704	A	G	100	PASS	AC=1935;AF=0.386382;AN=5008;NS=2504;DP=15085;EAS_AF=0.6329;AMR_AF=0.3545;AFR_AF=0.1589;EUR_AF=0.4205;SAS_AF=0.4274;AA=A|||;VT=SNP
3	36834257	rs1008070	G	A	100	PASS	AC=4304;AF=0.859425;AN=5008;NS=2504;DP=21293;EAS_AF=0.7153;AMR_AF=0.8213;AFR_AF=0.9841;EUR_AF=0.8867;SAS_AF=0.8384;AA=A|||;VT=SNP
3	36834262	rs184965876	C	T	100	PASS	AC=32;AF=0.00638978;AN=5008;NS=2504;DP=21710;EAS_AF=0;AMR_AF=0.0043;AFR_AF=0.0015;EUR_AF=0.0089;SAS_AF=0.0184;AA=C|||;VT=SNP
3	36834643	rs113753586	T	A	100	PASS	AC=38;AF=0.00758786;AN=5008;NS=2504;DP=24921;EAS_AF=0;AMR_AF=0.0144;AFR_AF=0;EUR_AF=0.0189;SAS_AF=0.0092;AA=T|||;VT=SNP
3	36834668	rs115774037	T	C	100	PASS	AC=54;AF=0.0107827;AN=5008;NS=2504;DP=25263;EAS_AF=0;AMR_AF=0.0173;AFR_AF=0.0015;EUR_AF=0.0378;SAS_AF=0.002;AA=T|||;VT=SNP
3	36835410	rs148728778	T	G	100	PASS	AC=46;AF=0.0091853;AN=5008;NS=2504;DP=17184;EAS_AF=0;AMR_AF=0.0144;AFR_AF=0.0015;EUR_AF=0.0239;SAS_AF=0.0102;AA=T|||;VT=SNP
3	36835575	rs74783063	T	C	100	PASS	AC=42;AF=0.00838658;AN=5008;NS=2504;DP=18434;EAS_AF=0;AMR_AF=0.0159;AFR_AF=0.0015;EUR_AF=0.0268;SAS_AF=0.002;AA=T|||;VT=SNP
3	36836668	rs78058281	T	G	100	PASS	AC=57;AF=0.0113818;AN=5008;NS=2504;DP=21708;EAS_AF=0.001;AMR_AF=0.0144;AFR_AF=0.0008;EUR_AF=0.0288;SAS_AF=0.0164;AA=T|||;VT=SNP
3	36837401	rs9849965	C	G	100	PASS	AC=2882;AF=0.575479;AN=5008;NS=2504;DP=18603;EAS_AF=0.0893;AMR_AF=0.5922;AFR_AF=0.8169;EUR_AF=0.7177;SAS_AF=0.592;AA=G|||;VT=SNP
3	36837572	rs75476316	T	A	100	PASS	AC=94;AF=0.01877;AN=5008;NS=2504;DP=19227;EAS_AF=0.0288;AMR_AF=0.0159;AFR_AF=0.0008;EUR_AF=0.0338;SAS_AF=0.0194;AA=T|||;VT=SNP
3	36837573	rs74730614	C	G	100	PASS	AC=94;AF=0.01877;AN=5008;NS=2504;DP=19333;EAS_AF=0.0288;AMR_AF=0.0159;AFR_AF=0.0008;EUR_AF=0.0338;SAS_AF=0.0194;AA=C|||;VT=SNP
3	36838930	rs181344405	G	A	100	PASS	AC=16;AF=0.00319489;AN=5008;NS=2504;DP=13654;EAS_AF=0;AMR_AF=0.0058;AFR_AF=0.0008;EUR_AF=0.0089;SAS_AF=0.002;AA=G|||;VT=SNP
3	36841757	rs7641128	G	C	100	PASS	AC=3051;AF=0.609225;AN=5008;NS=2504;DP=20893;EAS_AF=0.1062;AMR_AF=0.6354;AFR_AF=0.8684;EUR_AF=0.7565;SAS_AF=0.6074;AA=C|||;VT=SNP
3	36842021	rs35481323	C	G	100	PASS	AC=1292;AF=0.257987;AN=5008;NS=2504;DP=19886;EAS_AF=0.0377;AMR_AF=0.255;AFR_AF=0.3033;EUR_AF=0.3996;SAS_AF=0.2802;AA=C|||;VT=SNP
3	36842256	rs115370024	T	C	100	PASS	AC=30;AF=0.00599042;AN=5008;NS=2504;DP=20231;EAS_AF=0;AMR_AF=0.0058;AFR_AF=0;EUR_AF=0.0239;SAS_AF=0.002;AA=T|||;VT=SNP
3	36842623	rs13072940	T	A	100	PASS	AC=1416;AF=0.282748;AN=5008;NS=2504;DP=18997;EAS_AF=0.0536;AMR_AF=0.2651;AFR_AF=0.3699;EUR_AF=0.3996;SAS_AF=0.2935;AA=T|||;VT=SNP
3	36842884	rs9311137	T	G	100	PASS	AC=3072;AF=0.613419;AN=5008;NS=2504;DP=17365;EAS_AF=0.1081;AMR_AF=0.6369;AFR_AF=0.8828;EUR_AF=0.7545;SAS_AF=0.6084;AA=G|||;VT=SNP
3	36843149	rs931913	G	A	100	PASS	AC=1313;AF=0.262181;AN=5008;NS=2504;DP=21611;EAS_AF=0.0546;AMR_AF=0.3458;AFR_AF=0.2829;EUR_AF=0.3479;SAS_AF=0.3006;AA=G|||;VT=SNP
3	36843661	rs4678906	T	C	100	PASS	AC=3058;AF=0.610623;AN=5008;NS=2504;DP=22297;EAS_AF=0.1081;AMR_AF=0.6369;AFR_AF=0.8828;EUR_AF=0.7535;SAS_AF=0.5951;AA=T|||;VT=SNP
3	36844071	rs9882879	C	T	100	PASS	AC=1313;AF=0.262181;AN=5008;NS=2504;DP=19279;EAS_AF=0.0526;AMR_AF=0.3458;AFR_AF=0.2844;EUR_AF=0.3479;SAS_AF=0.3006;AA=C|||;VT=SNP
3	36844522	rs4678552	G	A	100	PASS	AC=1316;AF=0.26278;AN=5008;NS=2504;DP=17193;EAS_AF=0.0546;AMR_AF=0.3458;AFR_AF=0.2844;EUR_AF=0.3489;SAS_AF=0.3006;AA=G|||;VT=SNP
3	36844739	rs113997244	A	G	100	PASS	AC=26;AF=0.00519169;AN=5008;NS=2504;DP=19884;EAS_AF=0;AMR_AF=0.0101;AFR_AF=0;EUR_AF=0.0179;SAS_AF=0.001;AA=A|||;VT=SNP
3	36844881	rs6807190	G	A	100	PASS	AC=3136;AF=0.626198;AN=5008;NS=2504;DP=19418;EAS_AF=0.1081;AMR_AF=0.6254;AFR_AF=0.944;EUR_AF=0.7396;SAS_AF=0.6145;AA=A|||;VT=SNP
3	36844941	rs115764339	G	A	100	PASS	AC=58;AF=0.0115815;AN=5008;NS=2504;DP=20937;EAS_AF=0.001;AMR_AF=0.0115;AFR_AF=0.0015;EUR_AF=0.0417;SAS_AF=0.0051;AA=G|||;VT=SNP
3	36846294	rs10510689	T	C	100	PASS	AC=43;AF=0.00858626;AN=5008;NS=2504;DP=22220;EAS_AF=0;AMR_AF=0.0115;AFR_AF=0.0008;EUR_AF=0.0258;SAS_AF=0.0082;AA=T|||;VT=SNP
3	36846396	rs55882033	C	A	100	PASS	AC=589;AF=0.117612;AN=5008;NS=2504;DP=19261;EAS_AF=0.0188;AMR_AF=0.1441;AFR_AF=0.034;EUR_AF=0.2535;SAS_AF=0.1738;AA=C|||;VT=SNP
3	36846786	rs4678553	G	A	100	PASS	AC=2975;AF=0.59405;AN=5008;NS=2504;DP=19585;EAS_AF=0.1071;AMR_AF=0.6167;AFR_AF=0.8487;EUR_AF=0.7396;SAS_AF=0.5859;AA=A|||;VT=SNP
3	36847271	rs9311138	A	G	100	PASS	AC=3960;AF=0.790735;AN=5008;NS=2504;DP=18745;EAS_AF=0.7073;AMR_AF=0.8141;AFR_AF=0.7352;EUR_AF=0.9056;SAS_AF=0.817;AA=A|||;VT=SNP
3	36848283	rs9876665	G	T	100	PASS	AC=2974;AF=0.59385;AN=5008;NS=2504;DP=17468;EAS_AF=0.1062;AMR_AF=0.6167;AFR_AF=0.848;EUR_AF=0.7406;SAS_AF=0.5859;AA=T|||;VT=SNP
3	36848316	rs9876421	C	T	100	PASS	AC=1312;AF=0.261981;AN=5008;NS=2504;DP=17635;EAS_AF=0.0526;AMR_AF=0.3458;AFR_AF=0.2837;EUR_AF=0.3499;SAS_AF=0.2986;AA=C|||;VT=SNP
3	36848743	rs7646422	C	T	100	PASS	AC=2678;AF=0.534744;AN=5008;NS=2504;DP=18818;EAS_AF=0.1062;AMR_AF=0.5951;AFR_AF=0.6392;EUR_AF=0.7356;SAS_AF=0.5859;AA=C|||;VT=SNP
3	36848832	rs115413795	G	A	100	PASS	AC=38;AF=0.00758786;AN=5008;NS=2504;DP=19941;EAS_AF=0;AMR_AF=0.0115;AFR_AF=0.0008;EUR_AF=0.0159;SAS_AF=0.0133;AA=G|||;VT=SNP
3	36848916	rs7646626	C	T	100	PASS	AC=2755;AF=0.55012;AN=5008;NS=2504;DP=20318;EAS_AF=0.1062;AMR_AF=0.5994;AFR_AF=0.6944;EUR_AF=0.7366;SAS_AF=0.5859;AA=C|||;VT=SNP
3	36849377	rs1806582	G	A	100	PASS	AC=2976;AF=0.594249;AN=5008;NS=2504;DP=18111;EAS_AF=0.1062;AMR_AF=0.6167;AFR_AF=0.8487;EUR_AF=0.7406;SAS_AF=0.5869;AA=A|||;VT=SNP
3	36849530	rs189175513	C	T	100	PASS	AC=17;AF=0.00339457;AN=5008;NS=2504;DP=18759;EAS_AF=0;AMR_AF=0.0058;AFR_AF=0.0008;EUR_AF=0.0099;SAS_AF=0.002;AA=C|||;VT=SNP
3	36850417	rs2063157	T	A	100	PASS	AC=3059;AF=0.610823;AN=5008;NS=2504;DP=19166;EAS_AF=0.1071;AMR_AF=0.6369;AFR_AF=0.8828;EUR_AF=0.7565;SAS_AF=0.5941;AA=A|||;VT=SNP
3	36850490	rs11707149	C	T	100	PASS	AC=1386;AF=0.276757;AN=5008;NS=2504;DP=18889;EAS_AF=0.0536;AMR_AF=0.2622;AFR_AF=0.351;EUR_AF=0.3976;SAS_AF=0.2924;AA=C|||;VT=SNP
3	36850660	rs78136662	C	T	100	PASS	AC=598;AF=0.119409;AN=5008;NS=2504;DP=20375;EAS_AF=0.0188;AMR_AF=0.1441;AFR_AF=0.0408;EUR_AF=0.2565;SAS_AF=0.1708;AA=C|||;VT=SNP
3	36850820	rs112429421	G	A	100	PASS	AC=99;AF=0.0197684;AN=5008;NS=2504;DP=17836;EAS_AF=0;AMR_AF=0.0288;AFR_AF=0.0023;EUR_AF=0.0537;SAS_AF=0.0225;AA=G|||;VT=SNP
3	36850884	rs9853959	A	G	100	PASS	AC=3202;AF=0.639377;AN=5008;NS=2504;DP=18476;EAS_AF=0.1062;AMR_AF=0.6441;AFR_AF=0.9781;EUR_AF=0.7565;SAS_AF=0.6074;AA=G|||;VT=SNP
3	36851900	rs7633739	A	T	100	PASS	AC=3135;AF=0.625998;AN=5008;NS=2504;DP=17522;EAS_AF=0.1815;AMR_AF=0.6369;AFR_AF=0.8828;EUR_AF=0.7565;SAS_AF=0.5951;AA=T|||;VT=SNP
3	36852754	rs11925676	A	G	100	PASS	AC=51;AF=0.0101837;AN=5008;NS=2504;DP=22282;EAS_AF=0.001;AMR_AF=0.0086;AFR_AF=0.0015;EUR_AF=0.0378;SAS_AF=0.0041;AA=A|||;VT=SNP
3	36852776	rs7636849	A	T	100	PASS	AC=1591;AF=0.317692;AN=5008;NS=2504;DP=22247;EAS_AF=0.129;AMR_AF=0.2738;AFR_AF=0.4418;EUR_AF=0.3976;SAS_AF=0.2935;AA=A|||;VT=SNP
3	36853622	rs4678908	G	T	100	PASS	AC=2702;AF=0.539537;AN=5008;NS=2504;DP=17483;EAS_AF=0.0903;AMR_AF=0.5994;AFR_AF=0.6619;EUR_AF=0.7386;SAS_AF=0.59;AA=G|||;VT=SNP
3	36854194	rs925134	T	G	100	PASS	AC=3069;AF=0.612819;AN=5008;NS=2504;DP=17962;EAS_AF=0.1815;AMR_AF=0.6167;AFR_AF=0.8495;EUR_AF=0.7396;SAS_AF=0.6043;AA=G|||;VT=SNP
3	36854253	rs925135	G	A	100	PASS	AC=1427;AF=0.284944;AN=5008;NS=2504;DP=18775;EAS_AF=0.129;AMR_AF=0.2478;AFR_AF=0.3495;EUR_AF=0.3797;SAS_AF=0.2873;AA=G|||;VT=SNP
3	36854335	rs147964266	G	A	100	PASS	AC=19;AF=0.00379393;AN=5008;NS=2504;DP=20101;EAS_AF=0;AMR_AF=0.0058;AFR_AF=0;EUR_AF=0.0139;SAS_AF=0.001;AA=G|||;VT=SNP
3	36855613	rs4678554	C	T	100	PASS	AC=3086;AF=0.616214;AN=5008;NS=2504;DP=21265;EAS_AF=0.1815;AMR_AF=0.6182;AFR_AF=0.8782;EUR_AF=0.7356;SAS_AF=0.5859;AA=T|||;VT=SNP
3	36856030	rs9834970	T	C	100	PASS	AC=2412;AF=0.481629;AN=5008;NS=2504;DP=20644;EAS_AF=0.5804;AMR_AF=0.5432;AFR_AF=0.3079;EUR_AF=0.5109;SAS_AF=0.5409;AA=T|||;VT=SNP
3	36856328	rs906482	G	A	100	PASS	AC=1268;AF=0.253195;AN=5008;NS=2504;DP=20326;EAS_AF=0.1131;AMR_AF=0.2522;AFR_AF=0.2489;EUR_AF=0.3917;SAS_AF=0.2618;AA=G|||;VT=SNP
3	36856358	rs17252079	C	T	100	PASS	AC=43;AF=0.00858626;AN=5008;NS=2504;DP=20161;EAS_AF=0;AMR_AF=0.013;AFR_AF=0.0008;EUR_AF=0.0249;SAS_AF=0.0082;AA=C|||;VT=SNP
3	36856473	rs906483	C	T	100	PASS	AC=2746;AF=0.548323;AN=5008;NS=2504;DP=18767;EAS_AF=0.1806;AMR_AF=0.5951;AFR_AF=0.6354;EUR_AF=0.7346;SAS_AF=0.5849;AA=C|||;VT=SNP
3	36856587	rs906484	T	A	100	PASS	AC=2903;AF=0.579673;AN=5008;NS=2504;DP=20784;EAS_AF=0.1806;AMR_AF=0.6052;AFR_AF=0.739;EUR_AF=0.7346;SAS_AF=0.5982;AA=T|||;VT=SNP
3	36857634	rs113337945	C	T	100	PASS	AC=34;AF=0.00678914;AN=5008;NS=2504;DP=19729;EAS_AF=0;AMR_AF=0.013;AFR_AF=0.0008;EUR_AF=0.0179;SAS_AF=0.0061;AA=C|||;VT=SNP
3	36858583	rs75968099	C	T	100	PASS	AC=1037;AF=0.207069;AN=5008;NS=2504;DP=18395;EAS_AF=0.0546;AMR_AF=0.3228;AFR_AF=0.0598;EUR_AF=0.3628;SAS_AF=0.3211;AA=G|||;VT=SNP
3	36859083	rs1027840	A	G	100	PASS	AC=4199;AF=0.838458;AN=5008;NS=2504;DP=20400;EAS_AF=0.7252;AMR_AF=0.8069;AFR_AF=0.9728;EUR_AF=0.838;SAS_AF=0.7965;AA=G|||;VT=SNP
3	36859494	rs114848860	A	T	100	PASS	AC=50;AF=0.00998403;AN=5008;NS=2504;DP=19005;EAS_AF=0;AMR_AF=0.0173;AFR_AF=0.0015;EUR_AF=0.0338;SAS_AF=0.002;AA=A|||;VT=SNP
3	36859705	rs1553656	T	C	100	PASS	AC=2223;AF=0.44389;AN=5008;NS=2504;DP=23931;EAS_AF=0.5635;AMR_AF=0.5389;AFR_AF=0.1437;EUR_AF=0.5626;SAS_AF=0.5368;AA=T|||;VT=SNP
3	36860543	rs1532964	G	A	100	PASS	AC=1397;AF=0.278954;AN=5008;NS=2504;DP=18244;EAS_AF=0.1478;AMR_AF=0.2233;AFR_AF=0.4297;EUR_AF=0.2704;SAS_AF=0.2587;AA=G|||;VT=SNP
3	36860697	rs1472864	A	G	100	PASS	AC=1370;AF=0.273562;AN=5008;NS=2504;DP=15963;EAS_AF=0.1478;AMR_AF=0.2205;AFR_AF=0.4107;EUR_AF=0.2704;SAS_AF=0.2587;AA=A|||;VT=SNP
3	36861196	rs1532965	T	G	100	PASS	AC=1651;AF=0.329673;AN=5008;NS=2504;DP=19156;EAS_AF=0.0565;AMR_AF=0.3646;AFR_AF=0.4962;EUR_AF=0.3728;SAS_AF=0.317;AA=T|||;VT=SNP
3	36861206	rs1532966	T	A	100	PASS	AC=2896;AF=0.578275;AN=5008;NS=2504;DP=19232;EAS_AF=0.2044;AMR_AF=0.5807;AFR_AF=0.8253;EUR_AF=0.6431;SAS_AF=0.5613;AA=A|||;VT=SNP
3	36861481	rs1006834	A	T	100	PASS	AC=2962;AF=0.591454;AN=5008;NS=2504;DP=18916;EAS_AF=0.2044;AMR_AF=0.585;AFR_AF=0.8729;EUR_AF=0.6431;SAS_AF=0.5613;AA=T|||;VT=SNP
3	36862288	rs1507882	G	A	100	PASS	AC=2903;AF=0.579673;AN=5008;NS=2504;DP=19205;EAS_AF=0.2044;AMR_AF=0.5807;AFR_AF=0.8313;EUR_AF=0.6421;SAS_AF=0.5613;AA=A|||;VT=SNP
3	36862680	rs4072458	T	C	100	PASS	AC=2729;AF=0.544928;AN=5008;NS=2504;DP=20039;EAS_AF=0.5625;AMR_AF=0.5735;AFR_AF=0.5098;EUR_AF=0.5616;SAS_AF=0.5368;AA=T|||;VT=SNP
3	36862980	rs4624519	C	T	100	PASS	AC=1635;AF=0.326478;AN=5008;NS=2504;DP=20130;EAS_AF=0.0565;AMR_AF=0.3631;AFR_AF=0.4955;EUR_AF=0.3718;SAS_AF=0.3037;AA=C|||;VT=SNP
3	36863059	rs78889204	G	A	100	PASS	AC=51;AF=0.0101837;AN=5008;NS=2504;DP=18377;EAS_AF=0;AMR_AF=0.0144;AFR_AF=0.0015;EUR_AF=0.0239;SAS_AF=0.0153;AA=G|||;VT=SNP
3	36863900	rs77810433	A	G	100	PASS	AC=433;AF=0.0864617;AN=5008;NS=2504;DP=19838;EAS_AF=0.0397;AMR_AF=0.1744;AFR_AF=0.025;EUR_AF=0.0984;SAS_AF=0.1431;AA=A|||;VT=SNP
3	36864160	rs9917659	A	G	100	PASS	AC=1251;AF=0.2498;AN=5008;NS=2504;DP=20792;EAS_AF=0.1448;AMR_AF=0.2147;AFR_AF=0.3283;EUR_AF=0.2704;SAS_AF=0.2556;AA=A|||;VT=SNP
3	36864457	rs35784452	C	T	100	PASS	AC=1157;AF=0.23103;AN=5008;NS=2504;DP=19221;EAS_AF=0.1448;AMR_AF=0.2046;AFR_AF=0.2617;EUR_AF=0.2714;SAS_AF=0.2556;AA=C|||;VT=SNP
3	36864489	rs6550435	T	G	100	PASS	AC=1653;AF=0.330072;AN=5008;NS=2504;DP=19413;EAS_AF=0.0615;AMR_AF=0.366;AFR_AF=0.5023;EUR_AF=0.3728;SAS_AF=0.3047;AA=T|||;VT=SNP
3	36865483	rs77910537	A	C	100	PASS	AC=39;AF=0.00778754;AN=5008;NS=2504;DP=20277;EAS_AF=0;AMR_AF=0.0029;AFR_AF=0;EUR_AF=0.0308;SAS_AF=0.0061;AA=A|||;VT=SNP
3	36867779	rs71328158	A	G	100	PASS	AC=69;AF=0.013778;AN=5008;NS=2504;DP=21488;EAS_AF=0.001;AMR_AF=0.0346;AFR_AF=0.003;EUR_AF=0.0229;SAS_AF=0.0174;AA=A|||;VT=SNP
3	36869439	rs4789	T	C	100	PASS	AC=2230;AF=0.445288;AN=5008;NS=2504;DP=20535;EAS_AF=0.5665;AMR_AF=0.5403;AFR_AF=0.1445;EUR_AF=0.5626;SAS_AF=0.5389;AA=T|||;VT=SNP
3	36870230	rs11129735	A	G	100	PASS	AC=2739;AF=0.546925;AN=5008;NS=2504;DP=16207;EAS_AF=0.5665;AMR_AF=0.5764;AFR_AF=0.5113;EUR_AF=0.5636;SAS_AF=0.5368;AA=A|||;VT=SNP
3	36870427	rs2174854	C	G	100	PASS	AC=4211;AF=0.840855;AN=5008;NS=2504;DP=18406;EAS_AF=0.7103;AMR_AF=0.8069;AFR_AF=0.9939;EUR_AF=0.84;SAS_AF=0.7935;AA=G|||;VT=SNP
3	36871507	rs7652637	T	C	100	PASS	AC=1660;AF=0.33147;AN=5008;NS=2504;DP=20491;EAS_AF=0.0615;AMR_AF=0.3674;AFR_AF=0.5091;EUR_AF=0.3738;SAS_AF=0.3006;AA=C|||;VT=SNP
3	36871894	rs12637912	C	A	100	PASS	AC=1049;AF=0.209465;AN=5008;NS=2504;DP=18293;EAS_AF=0.0615;AMR_AF=0.3256;AFR_AF=0.0703;EUR_AF=0.3718;SAS_AF=0.3006;AA=C|||;VT=SNP
3	36871993	rs3732386	C	T	100	PASS	AC=1659;AF=0.33127;AN=5008;NS=2504;DP=16912;EAS_AF=0.0615;AMR_AF=0.3674;AFR_AF=0.5083;EUR_AF=0.3738;SAS_AF=0.3006;AA=T|||;VT=SNP
3	36872193	rs3732385	C	A	100	PASS	AC=1658;AF=0.33107;AN=5008;NS=2504;DP=18891;EAS_AF=0.0615;AMR_AF=0.3674;AFR_AF=0.5083;EUR_AF=0.3738;SAS_AF=0.2996;AA=A|||;VT=SNP
3	36872224	rs3732384	T	C	100	PASS	AC=1659;AF=0.33127;AN=5008;NS=2504;DP=19487;EAS_AF=0.0615;AMR_AF=0.3674;AFR_AF=0.5083;EUR_AF=0.3738;SAS_AF=0.3006;AA=C|||;VT=SNP
3	36876154	rs3796186	C	T	100	PASS	AC=1072;AF=0.214058;AN=5008;NS=2504;DP=19344;EAS_AF=0.0655;AMR_AF=0.2032;AFR_AF=0.2617;EUR_AF=0.2684;SAS_AF=0.2546;AA=C|||;VT=SNP
3	36876904	rs111450004	C	T	100	PASS	AC=49;AF=0.00978435;AN=5008;NS=2504;DP=16608;EAS_AF=0;AMR_AF=0.0058;AFR_AF=0;EUR_AF=0.0109;SAS_AF=0.0348;AA=C|||;VT=SNP
3	36878086	rs9811916	A	G	100	PASS	AC=1661;AF=0.331669;AN=5008;NS=2504;DP=22217;EAS_AF=0.0615;AMR_AF=0.3674;AFR_AF=0.5098;EUR_AF=0.3728;SAS_AF=0.3016;AA=G|||;VT=SNP
3	36878208	rs142156074	T	A	100	PASS	AC=23;AF=0.00459265;AN=5008;NS=2504;DP=20431;EAS_AF=0;AMR_AF=0.0086;AFR_AF=0;EUR_AF=0.0159;SAS_AF=0.001;AA=T|||;VT=SNP
3	36878563	rs4678909	A	G	100	PASS	AC=1747;AF=0.348842;AN=5008;NS=2504;DP=22204;EAS_AF=0.0615;AMR_AF=0.3761;AFR_AF=0.5696;EUR_AF=0.3728;SAS_AF=0.3027;AA=G|||;VT=SNP
3	36878970	rs4234258	A	G	100	PASS	AC=1745;AF=0.348442;AN=5008;NS=2504;DP=19547;EAS_AF=0.0615;AMR_AF=0.3761;AFR_AF=0.5696;EUR_AF=0.3728;SAS_AF=0.3006;AA=G|||;VT=SNP
3	36879605	rs11129736	A	G	100	PASS	AC=1068;AF=0.213259;AN=5008;NS=2504;DP=17108;EAS_AF=0.5466;AMR_AF=0.1974;AFR_AF=0.0076;EUR_AF=0.1571;SAS_AF=0.2168;AA=A|||;VT=SNP
3	36880684	rs4431050	A	G	100	PASS	AC=4122;AF=0.823083;AN=5008;NS=2504;DP=23792;EAS_AF=0.9593;AMR_AF=0.7939;AFR_AF=0.6445;EUR_AF=0.9016;SAS_AF=0.864;AA=G|||;VT=SNP
3	36880858	rs4476463	A	G	100	PASS	AC=1417;AF=0.282947;AN=5008;NS=2504;DP=25681;EAS_AF=0.5625;AMR_AF=0.2493;AFR_AF=0.0946;EUR_AF=0.2614;SAS_AF=0.2955;AA=A|||;VT=SNP
3	36881240	rs56345988	G	T	100	PASS	AC=405;AF=0.0808706;AN=5008;NS=2504;DP=21013;EAS_AF=0.0407;AMR_AF=0.1715;AFR_AF=0.0144;EUR_AF=0.0964;SAS_AF=0.1319;AA=G|||;VT=SNP
3	36881654	rs4547646	A	T	100	PASS	AC=1329;AF=0.265375;AN=5008;NS=2504;DP=15191;EAS_AF=0.5605;AMR_AF=0.2435;AFR_AF=0.0401;EUR_AF=0.2555;SAS_AF=0.2914;AA=A|||;VT=SNP
3	36882281	rs77528643	C	A	100	PASS	AC=48;AF=0.00958466;AN=5008;NS=2504;DP=18536;EAS_AF=0.001;AMR_AF=0.0159;AFR_AF=0.0015;EUR_AF=0.0318;SAS_AF=0.002;AA=C|||;VT=SNP
3	36883010	rs4392371	C	A	100	PASS	AC=1472;AF=0.29393;AN=5008;NS=2504;DP=19892;EAS_AF=0.5595;AMR_AF=0.2522;AFR_AF=0.1415;EUR_AF=0.2614;SAS_AF=0.2894;AA=C|||;VT=SNP
3	36883369	rs9821223	T	C	100	PASS	AC=1557;AF=0.310903;AN=5008;NS=2504;DP=18634;EAS_AF=0.0625;AMR_AF=0.3602;AFR_AF=0.4448;EUR_AF=0.3688;SAS_AF=0.2914;AA=T|||;VT=SNP
3	36884011	rs35646283	A	G	100	PASS	AC=71;AF=0.0141773;AN=5008;NS=2504;DP=20118;EAS_AF=0.001;AMR_AF=0.0346;AFR_AF=0.003;EUR_AF=0.0229;SAS_AF=0.0194;AA=A|||;VT=SNP
3	36884315	rs76226662	C	T	100	PASS	AC=104;AF=0.0207668;AN=5008;NS=2504;DP=21141;EAS_AF=0;AMR_AF=0.0331;AFR_AF=0.0038;EUR_AF=0.0606;SAS_AF=0.0153;AA=C|||;VT=SNP
3	36884370	rs6771655	C	A	100	PASS	AC=1566;AF=0.3127;AN=5008;NS=2504;DP=19644;EAS_AF=0.0625;AMR_AF=0.3617;AFR_AF=0.4508;EUR_AF=0.3688;SAS_AF=0.2914;AA=A|||;VT=SNP
3	36885392	rs9882911	T	C	100	PASS	AC=1557;AF=0.310903;AN=5008;NS=2504;DP=18876;EAS_AF=0.0625;AMR_AF=0.3602;AFR_AF=0.4448;EUR_AF=0.3688;SAS_AF=0.2914;AA=T|||;VT=SNP
3	36885495	rs112213028	C	A	100	PASS	AC=33;AF=0.00658946;AN=5008;NS=2504;DP=18731;EAS_AF=0;AMR_AF=0.013;AFR_AF=0.0008;EUR_AF=0.0179;SAS_AF=0.0051;AA=C|||;VT=SNP
3	36885960	rs9863798	C	T	100	PASS	AC=1566;AF=0.3127;AN=5008;NS=2504;DP=17582;EAS_AF=0.0625;AMR_AF=0.3617;AFR_AF=0.4508;EUR_AF=0.3688;SAS_AF=0.2914;AA=C|||;VT=SNP
3	36886306	rs35979223	G	A	100	PASS	AC=156;AF=0.0311502;AN=5008;NS=2504;DP=18879;EAS_AF=0.0327;AMR_AF=0.0375;AFR_AF=0.003;EUR_AF=0.0358;SAS_AF=0.0583;AA=G|||;VT=SNP
3	36887973	rs4678910	C	G	100	PASS	AC=1564;AF=0.3123;AN=5008;NS=2504;DP=19252;EAS_AF=0.0625;AMR_AF=0.3617;AFR_AF=0.4508;EUR_AF=0.3688;SAS_AF=0.2894;AA=C|||;VT=SNP
3	36888064	rs4678911	G	T	100	PASS	AC=1554;AF=0.310304;AN=5008;NS=2504;DP=18279;EAS_AF=0.0625;AMR_AF=0.3602;AFR_AF=0.4448;EUR_AF=0.3678;SAS_AF=0.2894;AA=G|||;VT=SNP
3	36888172	rs9819304	T	G	100	PASS	AC=1557;AF=0.310903;AN=5008;NS=2504;DP=17783;EAS_AF=0.0625;AMR_AF=0.3617;AFR_AF=0.4455;EUR_AF=0.3688;SAS_AF=0.2894;AA=T|||;VT=SNP
3	36888575	rs12497299	C	T	100	PASS	AC=1407;AF=0.28095;AN=5008;NS=2504;DP=20617;EAS_AF=0.5595;AMR_AF=0.2507;AFR_AF=0.093;EUR_AF=0.2614;SAS_AF=0.2894;AA=C|||;VT=SNP
3	36888576	rs142138922	G	A	100	PASS	AC=24;AF=0.00479233;AN=5008;NS=2504;DP=20538;EAS_AF=0;AMR_AF=0.0101;AFR_AF=0.0008;EUR_AF=0.0129;SAS_AF=0.0031;AA=A|||;VT=SNP
3	36889621	rs9985296	T	C	100	PASS	AC=3136;AF=0.626198;AN=5008;NS=2504;DP=12842;EAS_AF=0.622;AMR_AF=0.6225;AFR_AF=0.6619;EUR_AF=0.6302;SAS_AF=0.5808;AA=C|||;VT=SNP
3	36890331	rs112225247	T	G	100	PASS	AC=65;AF=0.0129792;AN=5008;NS=2504;DP=20734;EAS_AF=0;AMR_AF=0.0288;AFR_AF=0.0023;EUR_AF=0.0378;SAS_AF=0.0041;AA=T|||;VT=SNP
3	36890387	rs77195211	G	T	100	PASS	AC=623;AF=0.124401;AN=5008;NS=2504;DP=20628;EAS_AF=0.0397;AMR_AF=0.1859;AFR_AF=0.1702;EUR_AF=0.0984;SAS_AF=0.1329;AA=G|||;VT=SNP
3	36890461	rs11129737	A	G	100	PASS	AC=1391;AF=0.277756;AN=5008;NS=2504;DP=19994;EAS_AF=0.5595;AMR_AF=0.2507;AFR_AF=0.0756;EUR_AF=0.2664;SAS_AF=0.2914;AA=A|||;VT=SNP
3	36891615	rs11712098	T	G	100	PASS	AC=1570;AF=0.313498;AN=5008;NS=2504;DP=20256;EAS_AF=0.5595;AMR_AF=0.2608;AFR_AF=0.2095;EUR_AF=0.2614;SAS_AF=0.2914;AA=T|||;VT=SNP
3	36891844	rs71328159	C	A	100	PASS	AC=71;AF=0.0141773;AN=5008;NS=2504;DP=19285;EAS_AF=0.001;AMR_AF=0.0346;AFR_AF=0.003;EUR_AF=0.0229;SAS_AF=0.0194;AA=C|||;VT=SNP
3	36891939	rs79099399	A	G	100	PASS	AC=11;AF=0.00219649;AN=5008;NS=2504;DP=17465;EAS_AF=0;AMR_AF=0.0043;AFR_AF=0.0015;EUR_AF=0.006;SAS_AF=0;AA=A|||;VT=SNP
3	36892586	rs3733033	A	G	100	PASS	AC=413;AF=0.0824681;AN=5008;NS=2504;DP=19749;EAS_AF=0.0397;AMR_AF=0.1715;AFR_AF=0.0144;EUR_AF=0.0974;SAS_AF=0.1401;AA=A|||;VT=SNP
3	36892717	rs4441609	T	C	100	PASS	AC=3144;AF=0.627796;AN=5008;NS=2504;DP=21099;EAS_AF=0.622;AMR_AF=0.6239;AFR_AF=0.6619;EUR_AF=0.6302;SAS_AF=0.5879;AA=C|||;VT=SNP
3	36893000	rs4375995	A	G	100	PASS	AC=1060;AF=0.211661;AN=5008;NS=2504;DP=20580;EAS_AF=0.5387;AMR_AF=0.196;AFR_AF=0.0076;EUR_AF=0.1581;SAS_AF=0.2168;AA=A|||;VT=SNP
3	36893965	rs17195098	C	T	100	PASS	AC=1568;AF=0.313099;AN=5008;NS=2504;DP=17608;EAS_AF=0.0625;AMR_AF=0.3631;AFR_AF=0.4531;EUR_AF=0.3688;SAS_AF=0.2894;AA=T|||;VT=SNP
3	36894048	rs17807744	C	T	100	PASS	AC=1563;AF=0.312101;AN=5008;NS=2504;DP=18506;EAS_AF=0.0625;AMR_AF=0.3631;AFR_AF=0.4493;EUR_AF=0.3688;SAS_AF=0.2894;AA=C|||;VT=SNP
3	36894579	rs9883001	C	T	100	PASS	AC=1568;AF=0.313099;AN=5008;NS=2504;DP=19755;EAS_AF=0.0625;AMR_AF=0.3617;AFR_AF=0.4539;EUR_AF=0.3688;SAS_AF=0.2894;AA=C|||;VT=SNP
3	36894646	rs4678912	A	T	100	PASS	AC=1566;AF=0.3127;AN=5008;NS=2504;DP=20811;EAS_AF=0.0625;AMR_AF=0.3617;AFR_AF=0.4523;EUR_AF=0.3688;SAS_AF=0.2894;AA=A|||;VT=SNP
3	36895741	rs4678913	C	G	100	PASS	AC=1566;AF=0.3127;AN=5008;NS=2504;DP=17054;EAS_AF=0.0625;AMR_AF=0.3617;AFR_AF=0.4516;EUR_AF=0.3688;SAS_AF=0.2904;AA=C|||;VT=SNP
3	36896235	rs11706780	C	T	100	PASS	AC=1567;AF=0.312899;AN=5008;NS=2504;DP=16916;EAS_AF=0.0625;AMR_AF=0.3617;AFR_AF=0.4523;EUR_AF=0.3698;SAS_AF=0.2894;AA=C|||;VT=SNP
3	36896270	rs4327336	C	T	100	PASS	AC=3135;AF=0.625998;AN=5008;NS=2504;DP=17738;EAS_AF=0.622;AMR_AF=0.6254;AFR_AF=0.6619;EUR_AF=0.6262;SAS_AF=0.5818;AA=T|||;VT=SNP
3	36897812	rs11712950	T	C	100	PASS	AC=1407;AF=0.28095;AN=5008;NS=2504;DP=21575;EAS_AF=0.5595;AMR_AF=0.2493;AFR_AF=0.093;EUR_AF=0.2604;SAS_AF=0.2914;AA=T|||;VT=SNP
3	36898036	rs62245253	G	A	100	PASS	AC=117;AF=0.0233626;AN=5008;NS=2504;DP=19018;EAS_AF=0;AMR_AF=0.0346;AFR_AF=0.0038;EUR_AF=0.0666;SAS_AF=0.0215;AA=G|||;VT=SNP;EX_TARGET
3	36898381	rs41511748	G	A	100	PASS	AC=73;AF=0.0145767;AN=5008;NS=2504;DP=16230;EAS_AF=0;AMR_AF=0.0173;AFR_AF=0.0015;EUR_AF=0.0358;SAS_AF=0.0235;AA=G|||;VT=SNP;EX_TARGET
3	36898973	rs17201603	G	A	100	PASS	AC=47;AF=0.00938498;AN=5008;NS=2504;DP=22131;EAS_AF=0;AMR_AF=0.0159;AFR_AF=0.0015;EUR_AF=0.0318;SAS_AF=0.002;AA=G|||;VT=SNP;EX_TARGET
3	36898991	rs61732326	T	C	100	PASS	AC=48;AF=0.00958466;AN=5008;NS=2504;DP=22680;EAS_AF=0.001;AMR_AF=0.0144;AFR_AF=0.0106;EUR_AF=0.0179;SAS_AF=0.0051;AA=T|||;VT=SNP;EX_TARGET
3	36899593	rs7619089	C	T	100	PASS	AC=1987;AF=0.396765;AN=5008;NS=2504;DP=19376;EAS_AF=0.5595;AMR_AF=0.2911;AFR_AF=0.5098;EUR_AF=0.2624;SAS_AF=0.2894;AA=C|||;VT=SNP
3	36899890	rs79505599	A	G	100	PASS	AC=57;AF=0.0113818;AN=5008;NS=2504;DP=21808;EAS_AF=0;AMR_AF=0.0101;AFR_AF=0.0008;EUR_AF=0.0258;SAS_AF=0.0235;AA=A|||;VT=SNP
3	36900073	rs113115457	T	C	100	PASS	AC=62;AF=0.0123802;AN=5008;NS=2504;DP=19058;EAS_AF=0.001;AMR_AF=0.0173;AFR_AF=0.0008;EUR_AF=0.0298;SAS_AF=0.0184;AA=T|||;VT=SNP
3	36900944	rs4642070	C	T	100	PASS	AC=3027;AF=0.604433;AN=5008;NS=2504;DP=18944;EAS_AF=0.622;AMR_AF=0.6153;AFR_AF=0.6369;EUR_AF=0.6153;SAS_AF=0.5235;AA=T|||;VT=SNP
3	36901580	rs11129738	T	C	100	PASS	AC=1453;AF=0.290136;AN=5008;NS=2504;DP=22393;EAS_AF=0.5595;AMR_AF=0.2493;AFR_AF=0.1362;EUR_AF=0.2495;SAS_AF=0.2914;AA=T|||;VT=SNP
3	36903246	rs111687462	G	C	100	PASS	AC=62;AF=0.0123802;AN=5008;NS=2504;DP=11486;EAS_AF=0;AMR_AF=0.0245;AFR_AF=0.0015;EUR_AF=0.0408;SAS_AF=0.002;AA=G|||;VT=SNP
3	36903491	rs57251184	C	T	100	PASS	AC=1430;AF=0.285543;AN=5008;NS=2504;DP=15014;EAS_AF=0.5605;AMR_AF=0.2478;AFR_AF=0.1195;EUR_AF=0.2495;SAS_AF=0.2904;AA=C|||;VT=SNP
3	36904264	rs111440053	G	C	100	PASS	AC=60;AF=0.0119808;AN=5008;NS=2504;DP=18333;EAS_AF=0.001;AMR_AF=0.0173;AFR_AF=0.0008;EUR_AF=0.0278;SAS_AF=0.0184;AA=G|||;VT=SNP
3	36904783	rs12637747	A	G	100	PASS	AC=1877;AF=0.3748;AN=5008;NS=2504;DP=20194;EAS_AF=0.5605;AMR_AF=0.281;AFR_AF=0.4372;EUR_AF=0.2515;SAS_AF=0.2924;AA=A|||;VT=SNP
3	36904791	rs114628785	C	T	100	PASS	AC=39;AF=0.00778754;AN=5008;NS=2504;DP=20233;EAS_AF=0;AMR_AF=0.0029;AFR_AF=0;EUR_AF=0.0308;SAS_AF=0.0061;AA=C|||;VT=SNP
3	36905623	rs9311139	T	C	100	PASS	AC=1990;AF=0.397364;AN=5008;NS=2504;DP=15763;EAS_AF=0.5605;AMR_AF=0.2882;AFR_AF=0.5197;EUR_AF=0.2515;SAS_AF=0.2914;AA=T|||;VT=SNP
3	36906822	rs28522146	C	G	100	PASS	AC=3077;AF=0.614417;AN=5008;NS=2504;DP=18085;EAS_AF=0.623;AMR_AF=0.621;AFR_AF=0.6672;EUR_AF=0.6183;SAS_AF=0.5256;AA=G|||;VT=SNP
3	36907090	rs68185107	C	T	100	PASS	AC=1429;AF=0.285343;AN=5008;NS=2504;DP=15739;EAS_AF=0.5605;AMR_AF=0.2478;AFR_AF=0.1188;EUR_AF=0.2495;SAS_AF=0.2904;AA=C|||;VT=SNP
3	36907105	rs76147683	G	A	100	PASS	AC=56;AF=0.0111821;AN=5008;NS=2504;DP=15522;EAS_AF=0;AMR_AF=0.0101;AFR_AF=0.0015;EUR_AF=0.0417;SAS_AF=0.0051;AA=G|||;VT=SNP
3	36907389	rs138739237	C	T	100	PASS	AC=964;AF=0.192492;AN=5008;NS=2504;DP=14138;EAS_AF=0.0625;AMR_AF=0.3256;AFR_AF=0.0598;EUR_AF=0.3648;SAS_AF=0.2342;AA=C|||;VT=SNP
3	36908791	rs138929727	A	T	100	PASS	AC=54;AF=0.0107827;AN=5008;NS=2504;DP=21163;EAS_AF=0;AMR_AF=0.0274;AFR_AF=0;EUR_AF=0.0278;SAS_AF=0.0072;AA=A|||;VT=SNP
3	36909472	rs9859093	C	G	100	PASS	AC=2003;AF=0.39996;AN=5008;NS=2504;DP=16577;EAS_AF=0.5625;AMR_AF=0.2911;AFR_AF=0.5272;EUR_AF=0.2515;SAS_AF=0.2904;AA=G|||;VT=SNP
3	36909902	rs17035672	T	G	100	PASS	AC=1433;AF=0.286142;AN=5008;NS=2504;DP=13360;EAS_AF=0.5615;AMR_AF=0.2464;AFR_AF=0.1218;EUR_AF=0.2495;SAS_AF=0.2904;AA=T|||;VT=SNP
3	36910168	rs142237282	A	G	100	PASS	AC=38;AF=0.00758786;AN=5008;NS=2504;DP=14560;EAS_AF=0;AMR_AF=0.0144;AFR_AF=0.0008;EUR_AF=0.0258;SAS_AF=0.001;AA=A|||;VT=SNP
3	36911079	rs6550437	G	A	100	PASS	AC=1440;AF=0.28754;AN=5008;NS=2504;DP=18741;EAS_AF=0.5575;AMR_AF=0.2565;AFR_AF=0.1218;EUR_AF=0.2535;SAS_AF=0.2904;AA=G|||;VT=SNP
3	36911597	rs6808230	T	C	100	PASS	AC=2010;AF=0.401358;AN=5008;NS=2504;DP=19040;EAS_AF=0.5575;AMR_AF=0.2983;AFR_AF=0.5295;EUR_AF=0.2555;SAS_AF=0.2904;AA=C|||;VT=SNP
3	36913259	rs6775274	A	T	100	PASS	AC=1990;AF=0.397364;AN=5008;NS=2504;DP=15496;EAS_AF=0.5575;AMR_AF=0.2882;AFR_AF=0.5234;EUR_AF=0.2505;SAS_AF=0.2904;AA=A|||;VT=SNP
3	36913888	rs9881419	G	A	100	PASS	AC=1990;AF=0.397364;AN=5008;NS=2504;DP=17656;EAS_AF=0.5575;AMR_AF=0.2882;AFR_AF=0.5227;EUR_AF=0.2515;SAS_AF=0.2904;AA=A|||;VT=SNP
3	36913967	rs12488181	T	A	100	PASS	AC=1309;AF=0.261382;AN=5008;NS=2504;DP=16986;EAS_AF=0.5198;AMR_AF=0.2421;AFR_AF=0.0408;EUR_AF=0.2674;SAS_AF=0.3006;AA=T|||;VT=SNP
3	36914650	rs77370184	G	C	100	PASS	AC=53;AF=0.0105831;AN=5008;NS=2504;DP=19414;EAS_AF=0;AMR_AF=0.0115;AFR_AF=0.0015;EUR_AF=0.0398;SAS_AF=0.0031;AA=G|||;VT=SNP
3	36914958	rs7649846	C	T	100	PASS	AC=1991;AF=0.397564;AN=5008;NS=2504;DP=19721;EAS_AF=0.5575;AMR_AF=0.2882;AFR_AF=0.5234;EUR_AF=0.2515;SAS_AF=0.2904;AA=C|||;VT=SNP
3	36915241	rs183894751	C	T	100	PASS	AC=15;AF=0.00299521;AN=5008;NS=2504;DP=17887;EAS_AF=0;AMR_AF=0.0058;AFR_AF=0.0008;EUR_AF=0.0089;SAS_AF=0.001;AA=T|||;VT=SNP
3	36915524	rs4510338	T	C	100	PASS	AC=1991;AF=0.397564;AN=5008;NS=2504;DP=15961;EAS_AF=0.5575;AMR_AF=0.2882;AFR_AF=0.5234;EUR_AF=0.2515;SAS_AF=0.2904;AA=T|||;VT=SNP
3	36915814	rs4296548	T	G	100	PASS	AC=3159;AF=0.630791;AN=5008;NS=2504;DP=19077;EAS_AF=0.622;AMR_AF=0.6268;AFR_AF=0.7277;EUR_AF=0.6183;SAS_AF=0.5245;AA=G|||;VT=SNP
3	36916018	rs114171162	C	T	100	PASS	AC=33;AF=0.00658946;AN=5008;NS=2504;DP=20750;EAS_AF=0;AMR_AF=0.0043;AFR_AF=0;EUR_AF=0.0159;SAS_AF=0.0143;AA=C|||;VT=SNP
3	36917368	rs6764968	C	T	100	PASS	AC=1992;AF=0.397764;AN=5008;NS=2504;DP=17367;EAS_AF=0.5575;AMR_AF=0.2882;AFR_AF=0.5242;EUR_AF=0.2515;SAS_AF=0.2904;AA=C|||;VT=SNP
3	36917406	rs6765139	G	A	100	PASS	AC=1993;AF=0.397963;AN=5008;NS=2504;DP=16974;EAS_AF=0.5575;AMR_AF=0.2896;AFR_AF=0.5242;EUR_AF=0.2515;SAS_AF=0.2904;AA=A|||;VT=SNP
3	36918399	rs72619986	G	A	100	PASS	AC=1375;AF=0.274561;AN=5008;NS=2504;DP=20276;EAS_AF=0.5575;AMR_AF=0.245;AFR_AF=0.0809;EUR_AF=0.2495;SAS_AF=0.2914;AA=G|||;VT=SNP
3	36918401	rs73068042	G	A	100	PASS	AC=124;AF=0.0247604;AN=5008;NS=2504;DP=20146;EAS_AF=0.001;AMR_AF=0.0317;AFR_AF=0.0008;EUR_AF=0.0467;SAS_AF=0.0542;AA=G|||;VT=SNP
3	36918614	rs6550438	C	A	100	PASS	AC=1993;AF=0.397963;AN=5008;NS=2504;DP=17309;EAS_AF=0.5575;AMR_AF=0.2882;AFR_AF=0.5234;EUR_AF=0.2515;SAS_AF=0.2924;AA=A|||;VT=SNP
3	36919481	rs73068044	G	A	100	PASS	AC=972;AF=0.194089;AN=5008;NS=2504;DP=18529;EAS_AF=0.0655;AMR_AF=0.3242;AFR_AF=0.0605;EUR_AF=0.3698;SAS_AF=0.2342;AA=G|||;VT=SNP
3	36920050	rs9810132	G	A	100	PASS	AC=2000;AF=0.399361;AN=5008;NS=2504;DP=19662;EAS_AF=0.5575;AMR_AF=0.2925;AFR_AF=0.5257;EUR_AF=0.2535;SAS_AF=0.2914;AA=A|||;VT=SNP
3	36920156	rs6769594	T	C	100	PASS	AC=2000;AF=0.399361;AN=5008;NS=2504;DP=17610;EAS_AF=0.5575;AMR_AF=0.2925;AFR_AF=0.5257;EUR_AF=0.2535;SAS_AF=0.2914;AA=T|||;VT=SNP
3	36920158	rs73068046	C	T	100	PASS	AC=601;AF=0.120008;AN=5008;NS=2504;DP=17661;EAS_AF=0.0258;AMR_AF=0.1484;AFR_AF=0.0356;EUR_AF=0.2684;SAS_AF=0.1585;AA=C|||;VT=SNP
3	36920405	rs139913168	G	A	100	PASS	AC=56;AF=0.0111821;AN=5008;NS=2504;DP=14568;EAS_AF=0;AMR_AF=0.0173;AFR_AF=0.0023;EUR_AF=0.0388;SAS_AF=0.002;AA=G|||;VT=SNP
3	36920622	rs4497988	G	T	100	PASS	AC=2000;AF=0.399361;AN=5008;NS=2504;DP=13736;EAS_AF=0.5575;AMR_AF=0.2925;AFR_AF=0.5257;EUR_AF=0.2535;SAS_AF=0.2914;AA=T|||;VT=SNP
3	36920796	rs12629833	C	T	100	PASS	AC=2001;AF=0.399561;AN=5008;NS=2504;DP=10827;EAS_AF=0.5575;AMR_AF=0.2925;AFR_AF=0.5257;EUR_AF=0.2545;SAS_AF=0.2914;AA=T|||;VT=SNP
3	36921795	rs4404400	C	T	100	PASS	AC=2000;AF=0.399361;AN=5008;NS=2504;DP=11854;EAS_AF=0.5575;AMR_AF=0.2925;AFR_AF=0.5257;EUR_AF=0.2535;SAS_AF=0.2914;AA=T|||;VT=SNP
3	36921860	rs78201887	C	T	100	PASS	AC=47;AF=0.00938498;AN=5008;NS=2504;DP=12114;EAS_AF=0;AMR_AF=0.0159;AFR_AF=0.0015;EUR_AF=0.0318;SAS_AF=0.002;AA=C|||;VT=SNP
3	36922004	rs4340652	T	A	100	PASS	AC=2000;AF=0.399361;AN=5008;NS=2504;DP=13800;EAS_AF=0.5575;AMR_AF=0.2925;AFR_AF=0.5257;EUR_AF=0.2535;SAS_AF=0.2914;AA=T|||;VT=SNP
3	36922066	rs67702069	G	A	100	PASS	AC=1436;AF=0.286741;AN=5008;NS=2504;DP=14366;EAS_AF=0.5575;AMR_AF=0.2522;AFR_AF=0.1218;EUR_AF=0.2515;SAS_AF=0.2914;AA=G|||;VT=SNP
3	36922229	rs55690320	A	T	100	PASS	AC=1175;AF=0.234625;AN=5008;NS=2504;DP=11781;EAS_AF=0.0655;AMR_AF=0.3386;AFR_AF=0.2057;EUR_AF=0.3718;SAS_AF=0.2331;AA=A|||;VT=SNP
3	36922419	rs7633292	A	C	100	PASS	AC=2002;AF=0.39976;AN=5008;NS=2504;DP=8235;EAS_AF=0.5575;AMR_AF=0.2939;AFR_AF=0.5257;EUR_AF=0.2535;SAS_AF=0.2924;AA=C|||;VT=SNP
3	36922474	rs7613678	C	T	100	PASS	AC=2000;AF=0.399361;AN=5008;NS=2504;DP=11064;EAS_AF=0.5575;AMR_AF=0.2925;AFR_AF=0.5257;EUR_AF=0.2535;SAS_AF=0.2914;AA=C|||;VT=SNP
3	36923117	rs78500386	T	C	100	PASS	AC=26;AF=0.00519169;AN=5008;NS=2504;DP=13593;EAS_AF=0;AMR_AF=0.0043;AFR_AF=0.0015;EUR_AF=0.0209;SAS_AF=0;AA=T|||;VT=SNP
3	36923207	rs12107029	C	T	100	PASS	AC=2002;AF=0.39976;AN=5008;NS=2504;DP=16484;EAS_AF=0.5575;AMR_AF=0.2968;AFR_AF=0.5257;EUR_AF=0.2525;SAS_AF=0.2914;AA=C|||;VT=SNP
3	36923342	rs11129739	A	G	100	PASS	AC=2002;AF=0.39976;AN=5008;NS=2504;DP=17122;EAS_AF=0.5575;AMR_AF=0.2968;AFR_AF=0.5257;EUR_AF=0.2525;SAS_AF=0.2914;AA=G|||;VT=SNP
3	36923353	rs112789379	T	C	100	PASS	AC=62;AF=0.0123802;AN=5008;NS=2504;DP=17272;EAS_AF=0.001;AMR_AF=0.0173;AFR_AF=0.0008;EUR_AF=0.0298;SAS_AF=0.0184;AA=T|||;VT=SNP
3	36923392	rs9830322	G	A	100	PASS	AC=2003;AF=0.39996;AN=5008;NS=2504;DP=18042;EAS_AF=0.5575;AMR_AF=0.2968;AFR_AF=0.5265;EUR_AF=0.2525;SAS_AF=0.2914;AA=G|||;VT=SNP
3	36923615	rs9830379	C	A	100	PASS	AC=2001;AF=0.399561;AN=5008;NS=2504;DP=19880;EAS_AF=0.5575;AMR_AF=0.2968;AFR_AF=0.525;EUR_AF=0.2525;SAS_AF=0.2914;AA=A|||;VT=SNP
3	36924421	rs9882814	G	A	100	PASS	AC=2002;AF=0.39976;AN=5008;NS=2504;DP=19047;EAS_AF=0.5565;AMR_AF=0.2968;AFR_AF=0.5265;EUR_AF=0.2525;SAS_AF=0.2914;AA=A|||;VT=SNP
3	36924629	rs11918190	T	C	100	PASS	AC=1990;AF=0.397364;AN=5008;NS=2504;DP=19930;EAS_AF=0.5565;AMR_AF=0.2968;AFR_AF=0.5174;EUR_AF=0.2525;SAS_AF=0.2914;AA=C|||;VT=SNP
3	36924636	rs11921747	A	C	100	PASS	AC=1996;AF=0.398562;AN=5008;NS=2504;DP=20021;EAS_AF=0.5565;AMR_AF=0.2968;AFR_AF=0.5219;EUR_AF=0.2525;SAS_AF=0.2914;AA=A|||;VT=SNP
3	36924951	rs531060958	C	T	100	PASS	AC=56;AF=0.0111821;AN=5008;NS=2504;DP=16624;EAS_AF=0;AMR_AF=0.0187;AFR_AF=0.0023;EUR_AF=0.0229;SAS_AF=0.0174;AA=C|||;VT=SNP
3	36925194	rs11129740	C	A	100	PASS	AC=1997;AF=0.398762;AN=5008;NS=2504;DP=18116;EAS_AF=0.5565;AMR_AF=0.2968;AFR_AF=0.5227;EUR_AF=0.2525;SAS_AF=0.2914;AA=A|||;VT=SNP
3	36925460	rs4583586	T	C	100	PASS	AC=1997;AF=0.398762;AN=5008;NS=2504;DP=20297;EAS_AF=0.5565;AMR_AF=0.2968;AFR_AF=0.5227;EUR_AF=0.2525;SAS_AF=0.2914;AA=T|||;VT=SNP
3	36926205	rs116093113	C	T	100	PASS	AC=40;AF=0.00798722;AN=5008;NS=2504;DP=16784;EAS_AF=0;AMR_AF=0.0115;AFR_AF=0.0008;EUR_AF=0.0199;SAS_AF=0.0112;AA=C|||;VT=SNP
3	36926338	rs7428947	C	A	100	PASS	AC=1998;AF=0.398962;AN=5008;NS=2504;DP=17386;EAS_AF=0.5565;AMR_AF=0.2968;AFR_AF=0.5227;EUR_AF=0.2525;SAS_AF=0.2924;AA=C|||;VT=SNP
3	36926372	rs9833928	T	C	100	PASS	AC=1999;AF=0.399161;AN=5008;NS=2504;DP=14609;EAS_AF=0.5565;AMR_AF=0.2968;AFR_AF=0.5227;EUR_AF=0.2525;SAS_AF=0.2935;AA=C|||;VT=SNP
3	36927111	rs6804957	A	G	100	PASS	AC=1996;AF=0.398562;AN=5008;NS=2504;DP=17826;EAS_AF=0.5565;AMR_AF=0.2954;AFR_AF=0.5227;EUR_AF=0.2525;SAS_AF=0.2914;AA=G|||;VT=SNP
3	36927363	rs6794134	T	C	100	PASS	AC=1996;AF=0.398562;AN=5008;NS=2504;DP=16414;EAS_AF=0.5565;AMR_AF=0.2954;AFR_AF=0.5227;EUR_AF=0.2525;SAS_AF=0.2914;AA=A|||;VT=SNP
3	36927546	rs6765624	G	A	100	PASS	AC=1997;AF=0.398762;AN=5008;NS=2504;DP=15626;EAS_AF=0.5565;AMR_AF=0.2954;AFR_AF=0.5227;EUR_AF=0.2535;SAS_AF=0.2914;AA=G|||;VT=SNP
3	36928235	rs72861201	T	C	100	PASS	AC=1996;AF=0.398562;AN=5008;NS=2504;DP=14372;EAS_AF=0.5565;AMR_AF=0.2954;AFR_AF=0.5227;EUR_AF=0.2525;SAS_AF=0.2914;AA=C|||;VT=SNP
3	36928318	rs9862188	A	C	100	PASS	AC=1996;AF=0.398562;AN=5008;NS=2504;DP=18007;EAS_AF=0.5565;AMR_AF=0.2954;AFR_AF=0.5227;EUR_AF=0.2525;SAS_AF=0.2914;AA=C|||;VT=SNP
3	36928430	rs148264883	C	G	100	PASS	AC=1083;AF=0.216254;AN=5008;NS=2504;DP=12117;EAS_AF=0.0655;AMR_AF=0.33;AFR_AF=0.1407;EUR_AF=0.3728;SAS_AF=0.2321;AA=C|||;VT=SNP
3	36930451	rs56149992	C	T	100	PASS	AC=1083;AF=0.216254;AN=5008;NS=2504;DP=19463;EAS_AF=0.0655;AMR_AF=0.33;AFR_AF=0.1407;EUR_AF=0.3728;SAS_AF=0.2321;AA=C|||;VT=SNP
3	36930801	rs6776162	G	A	100	PASS	AC=1433;AF=0.286142;AN=5008;NS=2504;DP=20787;EAS_AF=0.5565;AMR_AF=0.255;AFR_AF=0.1203;EUR_AF=0.2495;SAS_AF=0.2914;AA=G|||;VT=SNP
3	36930875	rs6550439	A	C	100	PASS	AC=1995;AF=0.398363;AN=5008;NS=2504;DP=20675;EAS_AF=0.5565;AMR_AF=0.2954;AFR_AF=0.5227;EUR_AF=0.2515;SAS_AF=0.2914;AA=A|||;VT=SNP
3	36931397	rs74424604	C	T	100	PASS	AC=63;AF=0.0125799;AN=5008;NS=2504;DP=20119;EAS_AF=0;AMR_AF=0.0245;AFR_AF=0.0045;EUR_AF=0.0358;SAS_AF=0.0041;AA=C|||;VT=SNP
3	36931411	rs79355931	G	A	100	PASS	AC=63;AF=0.0125799;AN=5008;NS=2504;DP=20298;EAS_AF=0;AMR_AF=0.0245;AFR_AF=0.0015;EUR_AF=0.0398;SAS_AF=0.0041;AA=G|||;VT=SNP
3	36932232	rs4602338	A	C	100	PASS	AC=883;AF=0.176318;AN=5008;NS=2504;DP=20591;EAS_AF=0.3056;AMR_AF=0.2017;AFR_AF=0.0083;EUR_AF=0.161;SAS_AF=0.2679;AA=A|||;VT=SNP
3	36932601	rs10222525	C	T	100	PASS	AC=1942;AF=0.38778;AN=5008;NS=2504;DP=18785;EAS_AF=0.5565;AMR_AF=0.2925;AFR_AF=0.4841;EUR_AF=0.2515;SAS_AF=0.2914;AA=C|||;VT=SNP
3	36932602	rs62245258	G	A	100	PASS	AC=104;AF=0.0207668;AN=5008;NS=2504;DP=18594;EAS_AF=0;AMR_AF=0.0331;AFR_AF=0.0038;EUR_AF=0.0606;SAS_AF=0.0153;AA=G|||;VT=SNP
3	36933023	rs6783176	C	G	100	PASS	AC=1942;AF=0.38778;AN=5008;NS=2504;DP=15643;EAS_AF=0.5565;AMR_AF=0.2925;AFR_AF=0.4841;EUR_AF=0.2515;SAS_AF=0.2914;AA=a|||;VT=SNP
3	36934534	rs9832646	G	C	100	PASS	AC=1943;AF=0.387979;AN=5008;NS=2504;DP=11351;EAS_AF=0.5565;AMR_AF=0.2925;AFR_AF=0.4841;EUR_AF=0.2525;SAS_AF=0.2914;AA=G|||;VT=SNP
3	36935744	rs717734	A	G	100	PASS	AC=1942;AF=0.38778;AN=5008;NS=2504;DP=17783;EAS_AF=0.5565;AMR_AF=0.2925;AFR_AF=0.4834;EUR_AF=0.2525;SAS_AF=0.2914;AA=G|||;VT=SNP
3	36935752	rs717733	C	T	100	PASS	AC=1942;AF=0.38778;AN=5008;NS=2504;DP=17994;EAS_AF=0.5565;AMR_AF=0.2925;AFR_AF=0.4834;EUR_AF=0.2525;SAS_AF=0.2914;AA=C|||;VT=SNP
3	36936149	rs6793902	G	A	100	PASS	AC=1942;AF=0.38778;AN=5008;NS=2504;DP=18456;EAS_AF=0.5565;AMR_AF=0.2925;AFR_AF=0.4834;EUR_AF=0.2525;SAS_AF=0.2914;AA=G|||;VT=SNP
3	36937106	rs11129741	G	A	100	PASS	AC=1942;AF=0.38778;AN=5008;NS=2504;DP=17866;EAS_AF=0.5565;AMR_AF=0.2925;AFR_AF=0.4834;EUR_AF=0.2525;SAS_AF=0.2914;AA=A|||;VT=SNP
3	36937521	rs6781803	G	A	100	PASS	AC=1942;AF=0.38778;AN=5008;NS=2504;DP=21782;EAS_AF=0.5565;AMR_AF=0.2925;AFR_AF=0.4834;EUR_AF=0.2525;SAS_AF=0.2914;AA=A|||;VT=SNP
3	36937674	rs11129742	G	A	100	PASS	AC=1942;AF=0.38778;AN=5008;NS=2504;DP=20566;EAS_AF=0.5565;AMR_AF=0.2925;AFR_AF=0.4834;EUR_AF=0.2525;SAS_AF=0.2914;AA=G|||;VT=SNP
3	36937943	rs4508725	C	T	100	PASS	AC=1942;AF=0.38778;AN=5008;NS=2504;DP=19397;EAS_AF=0.5565;AMR_AF=0.2925;AFR_AF=0.4834;EUR_AF=0.2525;SAS_AF=0.2914;AA=T|||;VT=SNP
3	36937964	rs4423718	G	A	100	PASS	AC=1942;AF=0.38778;AN=5008;NS=2504;DP=19442;EAS_AF=0.5565;AMR_AF=0.2925;AFR_AF=0.4834;EUR_AF=0.2525;SAS_AF=0.2914;AA=A|||;VT=SNP
3	36937983	rs13061805	C	T	100	PASS	AC=66;AF=0.0131789;AN=5008;NS=2504;DP=19425;EAS_AF=0.001;AMR_AF=0.0331;AFR_AF=0.0015;EUR_AF=0.0219;SAS_AF=0.0184;AA=C|||;VT=SNP
3	36938180	rs4328757	C	T	100	PASS	AC=3171;AF=0.633187;AN=5008;NS=2504;DP=16309;EAS_AF=0.62;AMR_AF=0.634;AFR_AF=0.7307;EUR_AF=0.6243;SAS_AF=0.5235;AA=T|||;VT=SNP
3	36938417	rs4425210	G	A	100	PASS	AC=1942;AF=0.38778;AN=5008;NS=2504;DP=19507;EAS_AF=0.5565;AMR_AF=0.2925;AFR_AF=0.4834;EUR_AF=0.2525;SAS_AF=0.2914;AA=G|||;VT=SNP
3	36939094	rs4528889	A	G	100	PASS	AC=879;AF=0.175519;AN=5008;NS=2504;DP=21120;EAS_AF=0.3056;AMR_AF=0.2017;AFR_AF=0.0053;EUR_AF=0.161;SAS_AF=0.2679;AA=A|||;VT=SNP
3	36939286	rs6550440	G	A	100	PASS	AC=1945;AF=0.388379;AN=5008;NS=2504;DP=21109;EAS_AF=0.5565;AMR_AF=0.2939;AFR_AF=0.4834;EUR_AF=0.2545;SAS_AF=0.2914;AA=A|||;VT=SNP
3	36939606	rs6550441	G	A	100	PASS	AC=1754;AF=0.35024;AN=5008;NS=2504;DP=20196;EAS_AF=0.5565;AMR_AF=0.2853;AFR_AF=0.3464;EUR_AF=0.2505;SAS_AF=0.2914;AA=G|||;VT=SNP
3	36939771	rs7645639	T	C	100	PASS	AC=1754;AF=0.35024;AN=5008;NS=2504;DP=15214;EAS_AF=0.5565;AMR_AF=0.2853;AFR_AF=0.3464;EUR_AF=0.2505;SAS_AF=0.2914;AA=C|||;VT=SNP
3	36940741	rs9864910	G	T	100	PASS	AC=1735;AF=0.346446;AN=5008;NS=2504;DP=20450;EAS_AF=0.5556;AMR_AF=0.2709;AFR_AF=0.3517;EUR_AF=0.2376;SAS_AF=0.2894;AA=G|||;VT=SNP
3	36941319	rs80185016	T	C	100	PASS	AC=43;AF=0.00858626;AN=5008;NS=2504;DP=24329;EAS_AF=0;AMR_AF=0.0115;AFR_AF=0.0008;EUR_AF=0.0268;SAS_AF=0.0072;AA=T|||;VT=SNP
3	36941762	rs7355854	A	C	100	PASS	AC=239;AF=0.0477236;AN=5008;NS=2504;DP=20679;EAS_AF=0;AMR_AF=0.0317;AFR_AF=0.1377;EUR_AF=0.0278;SAS_AF=0.0072;AA=A|||;VT=SNP
3	36941924	rs6550442	G	A	100	PASS	AC=1732;AF=0.345847;AN=5008;NS=2504;DP=19196;EAS_AF=0.5556;AMR_AF=0.2709;AFR_AF=0.3502;EUR_AF=0.2366;SAS_AF=0.2894;AA=A|||;VT=SNP
3	36942881	rs7643366	C	T	100	PASS	AC=1742;AF=0.347843;AN=5008;NS=2504;DP=17429;EAS_AF=0.5556;AMR_AF=0.2723;AFR_AF=0.357;EUR_AF=0.2366;SAS_AF=0.2894;AA=T|||;VT=SNP
3	36943118	rs11708164	T	C	100	PASS	AC=1742;AF=0.347843;AN=5008;NS=2504;DP=18191;EAS_AF=0.5556;AMR_AF=0.2723;AFR_AF=0.357;EUR_AF=0.2366;SAS_AF=0.2894;AA=T|||;VT=SNP
3	36944078	rs7614265	T	C	100	PASS	AC=195;AF=0.0389377;AN=5008;NS=2504;DP=21203;EAS_AF=0;AMR_AF=0.0288;AFR_AF=0.1059;EUR_AF=0.0278;SAS_AF=0.0072;AA=T|||;VT=SNP
3	36945591	rs9882924	T	C	100	PASS	AC=3081;AF=0.615216;AN=5008;NS=2504;DP=11294;EAS_AF=0.62;AMR_AF=0.6268;AFR_AF=0.6354;EUR_AF=0.6441;SAS_AF=0.545;AA=C|||;VT=SNP
3	36945794	rs73068054	G	A	100	PASS	AC=1151;AF=0.229832;AN=5008;NS=2504;DP=12772;EAS_AF=0.0645;AMR_AF=0.3473;AFR_AF=0.1415;EUR_AF=0.4066;SAS_AF=0.2546;AA=g|||;VT=SNP
3	36946818	rs7611656	C	A	100	PASS	AC=1883;AF=0.375998;AN=5008;NS=2504;DP=16504;EAS_AF=0.5288;AMR_AF=0.2781;AFR_AF=0.4856;EUR_AF=0.2336;SAS_AF=0.2863;AA=a|||;VT=SNP
3	36948417	rs4678914	T	G	100	PASS	AC=3076;AF=0.614217;AN=5008;NS=2504;DP=18891;EAS_AF=0.62;AMR_AF=0.6282;AFR_AF=0.6271;EUR_AF=0.6471;SAS_AF=0.547;AA=g|||;VT=SNP
3	36948564	rs187839626	A	G	100	PASS	AC=6;AF=0.00119808;AN=5008;NS=2504;DP=19411;EAS_AF=0;AMR_AF=0;AFR_AF=0.0015;EUR_AF=0.003;SAS_AF=0.001;AA=a|||;VT=SNP
3	36949962	rs6805239	G	T	100	PASS	AC=1746;AF=0.348642;AN=5008;NS=2504;DP=19121;EAS_AF=0.5546;AMR_AF=0.2723;AFR_AF=0.3631;EUR_AF=0.2366;SAS_AF=0.2863;AA=G|||;VT=SNP
3	36950971	rs9834686	T	C	100	PASS	AC=254;AF=0.0507188;AN=5008;NS=2504;DP=18691;EAS_AF=0;AMR_AF=0.0331;AFR_AF=0.1475;EUR_AF=0.0288;SAS_AF=0.0072;AA=T|||;VT=SNP
3	36951365	rs112928350	A	G	100	PASS	AC=38;AF=0.00758786;AN=5008;NS=2504;DP=19099;EAS_AF=0;AMR_AF=0.0187;AFR_AF=0.0008;EUR_AF=0.0189;SAS_AF=0.0051;AA=A|||;VT=SNP
3	36951527	rs9819348	C	T	100	PASS	AC=1683;AF=0.336062;AN=5008;NS=2504;DP=19710;EAS_AF=0.5546;AMR_AF=0.2219;AFR_AF=0.4312;EUR_AF=0.1541;SAS_AF=0.2505;AA=t|||;VT=SNP
3	36951556	rs143110198	C	T	100	PASS	AC=30;AF=0.00599042;AN=5008;NS=2504;DP=19566;EAS_AF=0;AMR_AF=0.0101;AFR_AF=0;EUR_AF=0.0139;SAS_AF=0.0092;AA=N|||;VT=SNP
3	36951572	rs17035748	C	A	100	PASS	AC=887;AF=0.177117;AN=5008;NS=2504;DP=19088;EAS_AF=0.3095;AMR_AF=0.2003;AFR_AF=0.0053;EUR_AF=0.1541;SAS_AF=0.2802;AA=c|||;VT=SNP
3	36951840	rs145157892	G	A	100	PASS	AC=23;AF=0.00459265;AN=5008;NS=2504;DP=21421;EAS_AF=0;AMR_AF=0.0101;AFR_AF=0;EUR_AF=0.0129;SAS_AF=0.0031;AA=g|||;VT=SNP
3	36951898	rs4425211	A	G	100	PASS	AC=1132;AF=0.226038;AN=5008;NS=2504;DP=19228;EAS_AF=0.0724;AMR_AF=0.3545;AFR_AF=0.1203;EUR_AF=0.4165;SAS_AF=0.2403;AA=a|||;VT=SNP
3	36952932	rs6779665	T	C	100	PASS	AC=3022;AF=0.603435;AN=5008;NS=2504;DP=16131;EAS_AF=0.627;AMR_AF=0.5965;AFR_AF=0.6717;EUR_AF=0.5974;SAS_AF=0.498;AA=C|||;VT=SNP
3	36952984	rs17035750	T	G	100	PASS	AC=887;AF=0.177117;AN=5008;NS=2504;DP=16255;EAS_AF=0.3095;AMR_AF=0.2003;AFR_AF=0.0053;EUR_AF=0.1541;SAS_AF=0.2802;AA=T|||;VT=SNP
3	36953043	rs11709254	G	A	100	PASS	AC=1040;AF=0.207668;AN=5008;NS=2504;DP=16728;EAS_AF=0.5536;AMR_AF=0.1614;AFR_AF=0.0242;EUR_AF=0.1123;SAS_AF=0.2301;AA=G|||;VT=SNP
3	36953424	rs9867455	A	T	100	PASS	AC=3022;AF=0.603435;AN=5008;NS=2504;DP=17763;EAS_AF=0.627;AMR_AF=0.5965;AFR_AF=0.6717;EUR_AF=0.5974;SAS_AF=0.498;AA=T|||;VT=SNP
3	36954337	rs112782591	G	A	100	PASS	AC=57;AF=0.0113818;AN=5008;NS=2504;DP=19197;EAS_AF=0.001;AMR_AF=0.0144;AFR_AF=0.0008;EUR_AF=0.0268;SAS_AF=0.0184;AA=G|||;VT=SNP
3	36954884	rs72619987	G	C	100	PASS	AC=1102;AF=0.220048;AN=5008;NS=2504;DP=16900;EAS_AF=0.5496;AMR_AF=0.1671;AFR_AF=0.0643;EUR_AF=0.1203;SAS_AF=0.2311;AA=G|||;VT=SNP
3	36955409	rs17035755	A	C	100	PASS	AC=171;AF=0.0341454;AN=5008;NS=2504;DP=16668;EAS_AF=0;AMR_AF=0.0259;AFR_AF=0.09;EUR_AF=0.0268;SAS_AF=0.0072;AA=A|||;VT=SNP
3	36955780	rs57222201	A	G	100	PASS	AC=1320;AF=0.263578;AN=5008;NS=2504;DP=14770;EAS_AF=0.5546;AMR_AF=0.1974;AFR_AF=0.1694;EUR_AF=0.1541;SAS_AF=0.2505;AA=A|||;VT=SNP
3	36956349	rs9813869	C	G	100	PASS	AC=1389;AF=0.277356;AN=5008;NS=2504;DP=14198;EAS_AF=0.0724;AMR_AF=0.3804;AFR_AF=0.2746;EUR_AF=0.4443;SAS_AF=0.2474;AA=A|||;VT=SNP
3	36956529	rs9818112	G	A	100	PASS	AC=172;AF=0.034345;AN=5008;NS=2504;DP=15976;EAS_AF=0;AMR_AF=0.0259;AFR_AF=0.09;EUR_AF=0.0278;SAS_AF=0.0072;AA=G|||;VT=SNP
3	36957025	rs77266396	C	T	100	PASS	AC=173;AF=0.0345447;AN=5008;NS=2504;DP=17698;EAS_AF=0;AMR_AF=0.0259;AFR_AF=0.09;EUR_AF=0.0288;SAS_AF=0.0072;AA=C|||;VT=SNP
3	36957230	rs78893682	G	C	100	PASS	AC=172;AF=0.034345;AN=5008;NS=2504;DP=23027;EAS_AF=0;AMR_AF=0.0259;AFR_AF=0.09;EUR_AF=0.0278;SAS_AF=0.0072;AA=G|||;VT=SNP
3	36957689	rs77815968	T	C	100	PASS	AC=32;AF=0.00638978;AN=5008;NS=2504;DP=21455;EAS_AF=0;AMR_AF=0.0086;AFR_AF=0;EUR_AF=0.0199;SAS_AF=0.0061;AA=T|||;VT=SNP
3	36957719	rs7624498	T	C	100	PASS	AC=1463;AF=0.292133;AN=5008;NS=2504;DP=18974;EAS_AF=0.0734;AMR_AF=0.402;AFR_AF=0.2769;EUR_AF=0.4801;SAS_AF=0.2669;AA=T|||;VT=SNP
3	36958301	rs140822444	T	G	100	PASS	AC=59;AF=0.0117812;AN=5008;NS=2504;DP=17212;EAS_AF=0.003;AMR_AF=0.0058;AFR_AF=0.028;EUR_AF=0.0119;SAS_AF=0.0031;AA=T|||;VT=SNP
3	36958463	rs13080850	C	A	100	PASS	AC=725;AF=0.144768;AN=5008;NS=2504;DP=14804;EAS_AF=0.0387;AMR_AF=0.1513;AFR_AF=0.1687;EUR_AF=0.1938;SAS_AF=0.1667;AA=C|||;VT=SNP
3	36958773	rs6769189	G	A	100	PASS	AC=1313;AF=0.262181;AN=5008;NS=2504;DP=17892;EAS_AF=0.5516;AMR_AF=0.1974;AFR_AF=0.1694;EUR_AF=0.1531;SAS_AF=0.2474;AA=G|||;VT=SNP
3	36958995	rs6769400	G	A	100	PASS	AC=1394;AF=0.278355;AN=5008;NS=2504;DP=16499;EAS_AF=0.0754;AMR_AF=0.3818;AFR_AF=0.2746;EUR_AF=0.4443;SAS_AF=0.2485;AA=A|||;VT=SNP
3	36959370	rs11922707	T	C	100	PASS	AC=243;AF=0.0485224;AN=5008;NS=2504;DP=18408;EAS_AF=0.001;AMR_AF=0.0202;AFR_AF=0.146;EUR_AF=0.0328;SAS_AF=0.002;AA=T|||;VT=SNP
3	36959792	rs6772646	G	A	100	PASS	AC=1379;AF=0.275359;AN=5008;NS=2504;DP=15689;EAS_AF=0.0764;AMR_AF=0.3818;AFR_AF=0.2632;EUR_AF=0.4443;SAS_AF=0.2474;AA=G|||;VT=SNP
3	36959899	rs28576724	T	C	100	PASS	AC=1376;AF=0.27476;AN=5008;NS=2504;DP=14723;EAS_AF=0.0754;AMR_AF=0.3818;AFR_AF=0.2617;EUR_AF=0.4443;SAS_AF=0.2474;AA=T|||;VT=SNP
3	36960660	rs7622114	C	A	100	PASS	AC=2881;AF=0.57528;AN=5008;NS=2504;DP=20160;EAS_AF=0.627;AMR_AF=0.5908;AFR_AF=0.5703;EUR_AF=0.5974;SAS_AF=0.4949;AA=A|||;VT=SNP
3	36960704	rs78846587	A	G	100	PASS	AC=35;AF=0.00698882;AN=5008;NS=2504;DP=19575;EAS_AF=0;AMR_AF=0.0086;AFR_AF=0.0008;EUR_AF=0.0229;SAS_AF=0.0051;AA=A|||;VT=SNP
3	36960925	rs114989281	C	T	100	PASS	AC=16;AF=0.00319489;AN=5008;NS=2504;DP=21591;EAS_AF=0;AMR_AF=0.0043;AFR_AF=0.0008;EUR_AF=0.0099;SAS_AF=0.002;AA=C|||;VT=SNP
3	36962388	rs13314421	A	G	100	PASS	AC=1451;AF=0.289736;AN=5008;NS=2504;DP=18158;EAS_AF=0.0764;AMR_AF=0.402;AFR_AF=0.2663;EUR_AF=0.4791;SAS_AF=0.2669;AA=A|||;VT=SNP
3	36962588	rs11714248	G	A	100	PASS	AC=1089;AF=0.217452;AN=5008;NS=2504;DP=18790;EAS_AF=0.0754;AMR_AF=0.3458;AFR_AF=0.0923;EUR_AF=0.4135;SAS_AF=0.2403;AA=G|||;VT=SNP
3	36962739	rs72619988	C	G	100	PASS	AC=1081;AF=0.215855;AN=5008;NS=2504;DP=19141;EAS_AF=0.5506;AMR_AF=0.1671;AFR_AF=0.0522;EUR_AF=0.1173;SAS_AF=0.228;AA=C|||;VT=SNP
3	36962774	rs7628483	C	T	100	PASS	AC=1464;AF=0.292332;AN=5008;NS=2504;DP=19573;EAS_AF=0.0774;AMR_AF=0.4063;AFR_AF=0.267;EUR_AF=0.4861;SAS_AF=0.2679;AA=C|||;VT=SNP
3	36963274	rs62246862	C	A	100	PASS	AC=883;AF=0.176318;AN=5008;NS=2504;DP=19380;EAS_AF=0.3065;AMR_AF=0.1988;AFR_AF=0.0053;EUR_AF=0.1541;SAS_AF=0.2802;AA=C|||;VT=SNP
3	36963360	rs7629009	C	T	100	PASS	AC=1309;AF=0.261382;AN=5008;NS=2504;DP=16747;EAS_AF=0.5496;AMR_AF=0.1859;AFR_AF=0.2126;EUR_AF=0.1223;SAS_AF=0.227;AA=C|||;VT=SNP
3	36963420	rs11129743	C	T	100	PASS	AC=1113;AF=0.222244;AN=5008;NS=2504;DP=16061;EAS_AF=0.0764;AMR_AF=0.3501;AFR_AF=0.1074;EUR_AF=0.4135;SAS_AF=0.2403;AA=C|||;VT=SNP
3	36964216	rs11715554	G	A	100	PASS	AC=1091;AF=0.217851;AN=5008;NS=2504;DP=15988;EAS_AF=0.0784;AMR_AF=0.3458;AFR_AF=0.0923;EUR_AF=0.4135;SAS_AF=0.2393;AA=G|||;VT=SNP
3	36964583	rs4678915	G	A	100	PASS	AC=1258;AF=0.251198;AN=5008;NS=2504;DP=18919;EAS_AF=0.0804;AMR_AF=0.3718;AFR_AF=0.1694;EUR_AF=0.4473;SAS_AF=0.2505;AA=G|||;VT=SNP
3	36964854	rs6789885	C	T	100	PASS	AC=570;AF=0.113818;AN=5008;NS=2504;DP=17659;EAS_AF=0.0327;AMR_AF=0.1484;AFR_AF=0.0356;EUR_AF=0.2565;SAS_AF=0.1319;AA=C|||;VT=SNP
3	36965002	rs4678916	A	C	100	PASS	AC=425;AF=0.0848642;AN=5008;NS=2504;DP=19061;EAS_AF=0.003;AMR_AF=0.1542;AFR_AF=0.1672;EUR_AF=0.0527;SAS_AF=0.0419;AA=A|||;VT=SNP
3	36965037	rs11710779	G	A	100	PASS	AC=824;AF=0.164537;AN=5008;NS=2504;DP=18521;EAS_AF=0.2063;AMR_AF=0.2003;AFR_AF=0.0113;EUR_AF=0.1978;SAS_AF=0.2689;AA=G|||;VT=SNP
3	36965123	rs34827295	A	G	100	PASS	AC=1211;AF=0.241813;AN=5008;NS=2504;DP=20342;EAS_AF=0.5843;AMR_AF=0.1744;AFR_AF=0.09;EUR_AF=0.1262;SAS_AF=0.2607;AA=A|||;VT=SNP
3	36965126	rs56967019	C	G	100	PASS	AC=133;AF=0.0265575;AN=5008;NS=2504;DP=20520;EAS_AF=0.001;AMR_AF=0.0259;AFR_AF=0.0439;EUR_AF=0.0358;SAS_AF=0.0204;AA=C|||;VT=SNP
3	36965158	rs4678917	T	C	100	PASS	AC=565;AF=0.112819;AN=5008;NS=2504;DP=19834;EAS_AF=0.0585;AMR_AF=0.2032;AFR_AF=0.1437;EUR_AF=0.0954;SAS_AF=0.0808;AA=T|||;VT=SNP
3	36965646	rs111874024	A	T	100	PASS	AC=118;AF=0.0235623;AN=5008;NS=2504;DP=20772;EAS_AF=0.001;AMR_AF=0.0245;AFR_AF=0.0333;EUR_AF=0.0358;SAS_AF=0.0204;AA=A|||;VT=SNP
3	36966067	rs6806158	T	C	100	PASS	AC=2852;AF=0.569489;AN=5008;NS=2504;DP=19545;EAS_AF=0.4425;AMR_AF=0.6009;AFR_AF=0.7103;EUR_AF=0.6014;SAS_AF=0.455;AA=C|||;VT=SNP
3	36966235	rs115339501	G	A	100	PASS	AC=17;AF=0.00339457;AN=5008;NS=2504;DP=16489;EAS_AF=0;AMR_AF=0.0029;AFR_AF=0.0008;EUR_AF=0.0109;SAS_AF=0.0031;AA=G|||;VT=SNP
3	36966449	rs11129744	G	A	100	PASS	AC=1218;AF=0.243211;AN=5008;NS=2504;DP=19038;EAS_AF=0.0913;AMR_AF=0.3602;AFR_AF=0.1717;EUR_AF=0.4334;SAS_AF=0.2178;AA=G|||;VT=SNP
3	36967236	rs56360944	C	A	100	PASS	AC=81;AF=0.0161741;AN=5008;NS=2504;DP=15113;EAS_AF=0;AMR_AF=0.0159;AFR_AF=0.0303;EUR_AF=0.0249;SAS_AF=0.0051;AA=C|||;VT=SNP
3	36968309	rs9849555	C	T	100	PASS	AC=964;AF=0.192492;AN=5008;NS=2504;DP=19888;EAS_AF=0.3522;AMR_AF=0.1499;AFR_AF=0.1664;EUR_AF=0.0765;SAS_AF=0.2127;AA=C|||;VT=SNP
3	36968347	rs11926768	T	C	100	PASS	AC=1221;AF=0.24381;AN=5008;NS=2504;DP=19427;EAS_AF=0.0843;AMR_AF=0.3631;AFR_AF=0.1793;EUR_AF=0.4324;SAS_AF=0.2168;AA=C|||;VT=SNP
3	36968873	rs11129745	G	A	100	PASS	AC=1043;AF=0.208267;AN=5008;NS=2504;DP=23176;EAS_AF=0.0843;AMR_AF=0.353;AFR_AF=0.0552;EUR_AF=0.4264;SAS_AF=0.2157;AA=G|||;VT=SNP
3	36969705	rs111899745	G	A	100	PASS	AC=81;AF=0.0161741;AN=5008;NS=2504;DP=20663;EAS_AF=0.0258;AMR_AF=0.0144;AFR_AF=0;EUR_AF=0.0278;SAS_AF=0.0174;AA=g|||;VT=SNP
3	36970530	rs112276722	C	T	100	PASS	AC=46;AF=0.0091853;AN=5008;NS=2504;DP=12823;EAS_AF=0;AMR_AF=0.0072;AFR_AF=0;EUR_AF=0.0099;SAS_AF=0.0317;AA=C|||;VT=SNP
3	36971517	rs1105573	C	T	100	PASS	AC=769;AF=0.153554;AN=5008;NS=2504;DP=19663;EAS_AF=0.3522;AMR_AF=0.1354;AFR_AF=0.0272;EUR_AF=0.0755;SAS_AF=0.2127;AA=C|||;VT=SNP
3	36971651	rs6795593	C	T	100	PASS	AC=300;AF=0.0599042;AN=5008;NS=2504;DP=22168;EAS_AF=0;AMR_AF=0.049;AFR_AF=0.1626;EUR_AF=0.0467;SAS_AF=0.0041;AA=C|||;VT=SNP
3	36972262	rs75683797	G	A	100	PASS	AC=176;AF=0.0351438;AN=5008;NS=2504;DP=18964;EAS_AF=0.0327;AMR_AF=0.0389;AFR_AF=0.0038;EUR_AF=0.0626;SAS_AF=0.0491;AA=G|||;VT=SNP
3	36972383	rs75114948	C	T	100	PASS	AC=122;AF=0.024361;AN=5008;NS=2504;DP=20638;EAS_AF=0.001;AMR_AF=0.0259;AFR_AF=0.0356;EUR_AF=0.0358;SAS_AF=0.0204;AA=T|||;VT=SNP
3	36972408	rs112132895	T	C	100	PASS	AC=124;AF=0.0247604;AN=5008;NS=2504;DP=20863;EAS_AF=0.001;AMR_AF=0.0259;AFR_AF=0.0371;EUR_AF=0.0358;SAS_AF=0.0204;AA=C|||;VT=SNP
3	36974003	rs12497643	G	A	100	PASS	AC=1980;AF=0.395367;AN=5008;NS=2504;DP=21298;EAS_AF=0.4355;AMR_AF=0.4986;AFR_AF=0.1989;EUR_AF=0.5089;SAS_AF=0.4294;AA=G|||;VT=SNP
3	36974632	rs6781272	A	T	100	PASS	AC=837;AF=0.167133;AN=5008;NS=2504;DP=17612;EAS_AF=0.3512;AMR_AF=0.1369;AFR_AF=0.0666;EUR_AF=0.0815;SAS_AF=0.2229;AA=A|||;VT=SNP
3	36976537	rs75543397	A	G	100	PASS	AC=77;AF=0.0153754;AN=5008;NS=2504;DP=19834;EAS_AF=0.0248;AMR_AF=0.0144;AFR_AF=0;EUR_AF=0.0249;SAS_AF=0.0174;AA=A|||;VT=SNP
3	36976714	rs111990459	C	T	100	PASS	AC=38;AF=0.00758786;AN=5008;NS=2504;DP=17733;EAS_AF=0;AMR_AF=0.0144;AFR_AF=0;EUR_AF=0.0179;SAS_AF=0.0102;AA=C|||;VT=SNP
3	36976926	rs6777094	T	A	100	PASS	AC=2656;AF=0.530351;AN=5008;NS=2504;DP=16566;EAS_AF=0.4365;AMR_AF=0.5634;AFR_AF=0.6248;EUR_AF=0.5477;SAS_AF=0.4581;AA=A|||;VT=SNP
3	36977460	rs4535177	A	G	100	PASS	AC=2832;AF=0.565495;AN=5008;NS=2504;DP=17375;EAS_AF=0.4365;AMR_AF=0.5965;AFR_AF=0.7035;EUR_AF=0.5924;SAS_AF=0.4622;AA=G|||;VT=SNP
3	36978647	rs11706926	A	G	100	PASS	AC=2316;AF=0.46246;AN=5008;NS=2504;DP=18675;EAS_AF=0.4365;AMR_AF=0.5331;AFR_AF=0.3858;EUR_AF=0.5447;SAS_AF=0.4581;AA=G|||;VT=SNP
3	36978709	rs79513027	C	T	100	PASS	AC=76;AF=0.0151757;AN=5008;NS=2504;DP=18652;EAS_AF=0;AMR_AF=0.0216;AFR_AF=0.0008;EUR_AF=0.0527;SAS_AF=0.0072;AA=C|||;VT=SNP
3	36979042	rs6777217	A	G	100	PASS	AC=2271;AF=0.453474;AN=5008;NS=2504;DP=19582;EAS_AF=0.4365;AMR_AF=0.5288;AFR_AF=0.354;EUR_AF=0.5447;SAS_AF=0.4581;AA=G|||;VT=SNP
3	36979260	rs56231935	T	C	100	PASS	AC=2074;AF=0.414137;AN=5008;NS=2504;DP=18744;EAS_AF=0.4365;AMR_AF=0.5202;AFR_AF=0.2095;EUR_AF=0.5447;SAS_AF=0.4581;AA=T|||;VT=SNP
3	36981102	rs62246863	C	G	100	PASS	AC=36;AF=0.0071885;AN=5008;NS=2504;DP=19474;EAS_AF=0;AMR_AF=0.0115;AFR_AF=0.0008;EUR_AF=0.0169;SAS_AF=0.0102;AA=C|||;VT=SNP
3	36981357	rs76336628	G	C	100	PASS	AC=40;AF=0.00798722;AN=5008;NS=2504;DP=16877;EAS_AF=0;AMR_AF=0.0115;AFR_AF=0.0008;EUR_AF=0.0288;SAS_AF=0.002;AA=G|||;VT=SNP
3	36981363	rs7619689	T	G	100	PASS	AC=2812;AF=0.561502;AN=5008;NS=2504;DP=16720;EAS_AF=0.4286;AMR_AF=0.598;AFR_AF=0.6936;EUR_AF=0.5924;SAS_AF=0.4622;AA=G|||;VT=SNP
3	36981411	rs7619703	T	A	100	PASS	AC=2812;AF=0.561502;AN=5008;NS=2504;DP=14081;EAS_AF=0.4286;AMR_AF=0.598;AFR_AF=0.6936;EUR_AF=0.5924;SAS_AF=0.4622;AA=A|||;VT=SNP
3	36982113	rs75269825	A	G	100	PASS	AC=302;AF=0.0603035;AN=5008;NS=2504;DP=17048;EAS_AF=0;AMR_AF=0.0504;AFR_AF=0.1634;EUR_AF=0.0467;SAS_AF=0.0041;AA=A|||;VT=SNP
3	36983542	rs113263921	T	C	100	PASS	AC=59;AF=0.0117812;AN=5008;NS=2504;DP=19122;EAS_AF=0;AMR_AF=0.0072;AFR_AF=0;EUR_AF=0.0129;SAS_AF=0.0419;AA=T|||;VT=SNP
3	36985232	rs9857252	C	A	100	PASS	AC=2813;AF=0.561701;AN=5008;NS=2504;DP=13656;EAS_AF=0.4276;AMR_AF=0.598;AFR_AF=0.6936;EUR_AF=0.5934;SAS_AF=0.4632;AA=A|||;VT=SNP
3	36985315	rs35143437	T	G	100	PASS	AC=441;AF=0.0880591;AN=5008;NS=2504;DP=14996;EAS_AF=0.002;AMR_AF=0.0735;AFR_AF=0.1188;EUR_AF=0.1153;SAS_AF=0.1176;AA=C|||;VT=SNP
3	36985664	rs6776697	C	T	100	PASS	AC=2055;AF=0.410343;AN=5008;NS=2504;DP=16090;EAS_AF=0.4276;AMR_AF=0.5202;AFR_AF=0.2012;EUR_AF=0.5457;SAS_AF=0.4581;AA=C|||;VT=SNP
3	36985866	rs145070498	C	T	100	PASS	AC=60;AF=0.0119808;AN=5008;NS=2504;DP=14880;EAS_AF=0;AMR_AF=0.0231;AFR_AF=0.0015;EUR_AF=0.0388;SAS_AF=0.0031;AA=C|||;VT=SNP
3	36985879	rs13421	T	C	100	PASS	AC=2813;AF=0.561701;AN=5008;NS=2504;DP=14696;EAS_AF=0.4276;AMR_AF=0.598;AFR_AF=0.6936;EUR_AF=0.5934;SAS_AF=0.4632;AA=C|||;VT=SNP
3	36986486	rs114175299	A	G	100	PASS	AC=304;AF=0.0607029;AN=5008;NS=2504;DP=10794;EAS_AF=0;AMR_AF=0.0504;AFR_AF=0.1634;EUR_AF=0.0477;SAS_AF=0.0051;AA=A|||;VT=SNP
3	36986932	rs2276809	C	T	100	PASS	AC=916;AF=0.182907;AN=5008;NS=2504;DP=16498;EAS_AF=0.3512;AMR_AF=0.1599;AFR_AF=0.0734;EUR_AF=0.1153;SAS_AF=0.2434;AA=C|||;VT=SNP
3	36986992	rs2276808	C	T	100	PASS	AC=2068;AF=0.412939;AN=5008;NS=2504;DP=18816;EAS_AF=0.4286;AMR_AF=0.5202;AFR_AF=0.2095;EUR_AF=0.5457;SAS_AF=0.4591;AA=C|||;VT=SNP
3	36987083	rs2276807	A	C	100	PASS	AC=2815;AF=0.562101;AN=5008;NS=2504;DP=20150;EAS_AF=0.4276;AMR_AF=0.598;AFR_AF=0.6944;EUR_AF=0.5934;SAS_AF=0.4642;AA=C|||;VT=SNP
3	36987573	rs4678555	C	G	100	PASS	AC=1131;AF=0.225839;AN=5008;NS=2504;DP=20289;EAS_AF=0.0764;AMR_AF=0.3602;AFR_AF=0.1248;EUR_AF=0.4274;SAS_AF=0.2137;AA=C|||;VT=SNP
3	36988221	rs60404305	G	T	100	PASS	AC=1131;AF=0.225839;AN=5008;NS=2504;DP=13947;EAS_AF=0.0764;AMR_AF=0.3602;AFR_AF=0.1248;EUR_AF=0.4274;SAS_AF=0.2137;AA=G|||;VT=SNP
3	36988442	rs75925712	C	T	100	PASS	AC=303;AF=0.0605032;AN=5008;NS=2504;DP=17806;EAS_AF=0;AMR_AF=0.0504;AFR_AF=0.1634;EUR_AF=0.0467;SAS_AF=0.0051;AA=C|||;VT=SNP
3	36989208	rs7645250	G	A	100	PASS	AC=592;AF=0.118211;AN=5008;NS=2504;DP=15249;EAS_AF=0;AMR_AF=0.0677;AFR_AF=0.3722;EUR_AF=0.0477;SAS_AF=0.0051;AA=G|||;VT=SNP
3	36989695	rs112886554	G	A	100	PASS	AC=40;AF=0.00798722;AN=5008;NS=2504;DP=16916;EAS_AF=0;AMR_AF=0.013;AFR_AF=0.0008;EUR_AF=0.0189;SAS_AF=0.0112;AA=G|||;VT=SNP
3	36990416	rs149744363	G	A	100	PASS	AC=303;AF=0.0605032;AN=5008;NS=2504;DP=16685;EAS_AF=0;AMR_AF=0.0504;AFR_AF=0.1634;EUR_AF=0.0467;SAS_AF=0.0051;AA=G|||;VT=SNP
3	36990621	rs149037941	G	A	100	PASS	AC=303;AF=0.0605032;AN=5008;NS=2504;DP=16494;EAS_AF=0;AMR_AF=0.0504;AFR_AF=0.1634;EUR_AF=0.0467;SAS_AF=0.0051;AA=G|||;VT=SNP
3	36990817	rs7618453	T	C	100	PASS	AC=615;AF=0.122804;AN=5008;NS=2504;DP=19320;EAS_AF=0;AMR_AF=0.0706;AFR_AF=0.388;EUR_AF=0.0477;SAS_AF=0.0051;AA=T|||;VT=SNP
3	36992405	rs4431051	C	T	100	PASS	AC=1031;AF=0.205871;AN=5008;NS=2504;DP=17678;EAS_AF=0.0714;AMR_AF=0.3545;AFR_AF=0.0552;EUR_AF=0.4284;SAS_AF=0.2137;AA=C|||;VT=SNP
3	36993466	rs140055031	G	A	100	PASS	AC=280;AF=0.0559105;AN=5008;NS=2504;DP=12252;EAS_AF=0;AMR_AF=0.0476;AFR_AF=0.1467;EUR_AF=0.0467;SAS_AF=0.0061;AA=G|||;VT=SNP
3	36994234	rs2058477	A	G	100	PASS	AC=811;AF=0.161941;AN=5008;NS=2504;DP=18003;EAS_AF=0;AMR_AF=0.0807;AFR_AF=0.531;EUR_AF=0.0477;SAS_AF=0.0051;AA=G|||;VT=SNP
3	36994943	rs17035812	G	A	100	PASS	AC=280;AF=0.0559105;AN=5008;NS=2504;DP=18904;EAS_AF=0;AMR_AF=0.0476;AFR_AF=0.1475;EUR_AF=0.0467;SAS_AF=0.0051;AA=G|||;VT=SNP
3	36994957	rs73826924	G	C	100	PASS	AC=1730;AF=0.345447;AN=5008;NS=2504;DP=18503;EAS_AF=0.3532;AMR_AF=0.2406;AFR_AF=0.6051;EUR_AF=0.163;SAS_AF=0.2485;AA=C|||;VT=SNP
3	36995324	rs7631367	T	G	100	PASS	AC=801;AF=0.159944;AN=5008;NS=2504;DP=15516;EAS_AF=0;AMR_AF=0.0807;AFR_AF=0.5234;EUR_AF=0.0477;SAS_AF=0.0051;AA=G|||;VT=SNP
3	36995975	rs1419972	A	G	100	PASS	AC=788;AF=0.157348;AN=5008;NS=2504;DP=20058;EAS_AF=0;AMR_AF=0.0778;AFR_AF=0.5151;EUR_AF=0.0477;SAS_AF=0.0051;AA=G|||;VT=SNP
3	36996020	rs1419971	C	A	100	PASS	AC=779;AF=0.155551;AN=5008;NS=2504;DP=22022;EAS_AF=0;AMR_AF=0.0778;AFR_AF=0.5076;EUR_AF=0.0477;SAS_AF=0.0061;AA=c|||;VT=SNP
3	36997976	rs7612318	C	T	100	PASS	AC=405;AF=0.0808706;AN=5008;NS=2504;DP=20782;EAS_AF=0;AMR_AF=0.0533;AFR_AF=0.239;EUR_AF=0.0467;SAS_AF=0.0051;AA=C|||;VT=SNP
3	36998129	rs79707887	T	C	100	PASS	AC=194;AF=0.038738;AN=5008;NS=2504;DP=20873;EAS_AF=0.001;AMR_AF=0.062;AFR_AF=0.003;EUR_AF=0.1173;SAS_AF=0.0286;AA=T|||;VT=SNP
3	36998587	rs116581186	T	C	100	PASS	AC=46;AF=0.0091853;AN=5008;NS=2504;DP=18685;EAS_AF=0;AMR_AF=0.0115;AFR_AF=0.0008;EUR_AF=0.0229;SAS_AF=0.0143;AA=T|||;VT=SNP
3	36998588	rs78012766	G	A	100	PASS	AC=27;AF=0.00539137;AN=5008;NS=2504;DP=18597;EAS_AF=0;AMR_AF=0.0058;AFR_AF=0;EUR_AF=0.0169;SAS_AF=0.0061;AA=G|||;VT=SNP
3	36998755	rs6768108	C	T	100	PASS	AC=1034;AF=0.20647;AN=5008;NS=2504;DP=16632;EAS_AF=0.0764;AMR_AF=0.3516;AFR_AF=0.0552;EUR_AF=0.4284;SAS_AF=0.2137;AA=C|||;VT=SNP
3	36999050	rs112483344	C	G	100	PASS	AC=191;AF=0.038139;AN=5008;NS=2504;DP=18170;EAS_AF=0.0327;AMR_AF=0.0389;AFR_AF=0.0166;EUR_AF=0.0626;SAS_AF=0.047;AA=C|||;VT=SNP
3	36999107	rs74434212	C	A	100	PASS	AC=41;AF=0.0081869;AN=5008;NS=2504;DP=17637;EAS_AF=0;AMR_AF=0.0086;AFR_AF=0.0015;EUR_AF=0.0308;SAS_AF=0.002;AA=C|||;VT=SNP
3	36999582	rs6550443	A	T	100	PASS	AC=2864;AF=0.571885;AN=5008;NS=2504;DP=20628;EAS_AF=0.4226;AMR_AF=0.6009;AFR_AF=0.7337;EUR_AF=0.5934;SAS_AF=0.4642;AA=T|||;VT=SNP
3	37000393	rs143969848	G	A	100	PASS	AC=14;AF=0.00279553;AN=5008;NS=2504;DP=19134;EAS_AF=0;AMR_AF=0.0043;AFR_AF=0.0008;EUR_AF=0.0089;SAS_AF=0.001;AA=G|||;VT=SNP
3	37001130	rs112614368	G	A	100	PASS	AC=210;AF=0.0419329;AN=5008;NS=2504;DP=16241;EAS_AF=0.0258;AMR_AF=0.0245;AFR_AF=0.0802;EUR_AF=0.0368;SAS_AF=0.0245;AA=G|||;VT=SNP
3	37001972	rs11129746	C	G	100	PASS	AC=1080;AF=0.215655;AN=5008;NS=2504;DP=19355;EAS_AF=0.0744;AMR_AF=0.3573;AFR_AF=0.0794;EUR_AF=0.4423;SAS_AF=0.2117;AA=C|||;VT=SNP
3	37003076	rs7628085	G	A	100	PASS	AC=1510;AF=0.301518;AN=5008;NS=2504;DP=6474;EAS_AF=0.0744;AMR_AF=0.3804;AFR_AF=0.3956;EUR_AF=0.4394;SAS_AF=0.2106;AA=A|||;VT=SNP
3	37003545	rs116268546	C	G	100	PASS	AC=224;AF=0.0447284;AN=5008;NS=2504;DP=11148;EAS_AF=0.002;AMR_AF=0.0504;AFR_AF=0.0038;EUR_AF=0.0875;SAS_AF=0.0961;AA=C|||;VT=SNP
3	37004908	rs7633998	C	T	100	PASS	AC=1725;AF=0.344449;AN=5008;NS=2504;DP=12954;EAS_AF=0.0744;AMR_AF=0.415;AFR_AF=0.5136;EUR_AF=0.4692;SAS_AF=0.2157;AA=T|||;VT=SNP
3	37005513	rs13069542	T	C	100	PASS	AC=364;AF=0.0726837;AN=5008;NS=2504;DP=17911;EAS_AF=0.2242;AMR_AF=0.0677;AFR_AF=0.0038;EUR_AF=0.0467;SAS_AF=0.0399;AA=T|||;VT=SNP
3	37006262	rs7615363	A	G	100	PASS	AC=1074;AF=0.214457;AN=5008;NS=2504;DP=20958;EAS_AF=0.0744;AMR_AF=0.3545;AFR_AF=0.0794;EUR_AF=0.4384;SAS_AF=0.2117;AA=A|||;VT=SNP
3	37006396	rs7649344	T	C	100	PASS	AC=1511;AF=0.301717;AN=5008;NS=2504;DP=21159;EAS_AF=0.0744;AMR_AF=0.3804;AFR_AF=0.3956;EUR_AF=0.4394;SAS_AF=0.2117;AA=C|||;VT=SNP
3	37006686	rs7651903	T	C	100	PASS	AC=1511;AF=0.301717;AN=5008;NS=2504;DP=20467;EAS_AF=0.0744;AMR_AF=0.3804;AFR_AF=0.3956;EUR_AF=0.4394;SAS_AF=0.2117;AA=C|||;VT=SNP
3	37007183	rs145250648	A	G	100	PASS	AC=25;AF=0.00499201;AN=5008;NS=2504;DP=19629;EAS_AF=0;AMR_AF=0.0086;AFR_AF=0.0008;EUR_AF=0.0149;SAS_AF=0.0031;AA=A|||;VT=SNP
3	37007396	rs4678556	C	G	100	PASS	AC=1076;AF=0.214856;AN=5008;NS=2504;DP=19022;EAS_AF=0.0744;AMR_AF=0.353;AFR_AF=0.0794;EUR_AF=0.4384;SAS_AF=0.2147;AA=C|||;VT=SNP
3	37007426	rs77234107	A	G	100	PASS	AC=107;AF=0.0213658;AN=5008;NS=2504;DP=18614;EAS_AF=0;AMR_AF=0.0259;AFR_AF=0.0416;EUR_AF=0.0298;SAS_AF=0.0041;AA=A|||;VT=SNP
3	37007862	rs9847384	C	G	100	PASS	AC=1773;AF=0.354034;AN=5008;NS=2504;DP=16698;EAS_AF=0.0744;AMR_AF=0.4207;AFR_AF=0.5439;EUR_AF=0.4732;SAS_AF=0.2157;AA=G|||;VT=SNP
3	37007939	rs113582435	G	A	100	PASS	AC=152;AF=0.0303514;AN=5008;NS=2504;DP=14678;EAS_AF=0.0248;AMR_AF=0.0216;AFR_AF=0.0446;EUR_AF=0.0298;SAS_AF=0.0235;AA=G|||;VT=SNP
3	37008030	rs150783684	G	A	100	PASS	AC=71;AF=0.0141773;AN=5008;NS=2504;DP=15447;EAS_AF=0;AMR_AF=0.0231;AFR_AF=0.0159;EUR_AF=0.0298;SAS_AF=0.0041;AA=G|||;VT=SNP
3	37008235	rs116097543	C	T	100	PASS	AC=71;AF=0.0141773;AN=5008;NS=2504;DP=16640;EAS_AF=0;AMR_AF=0.0231;AFR_AF=0.0159;EUR_AF=0.0298;SAS_AF=0.0041;AA=C|||;VT=SNP
3	37008782	rs111366006	T	C	100	PASS	AC=107;AF=0.0213658;AN=5008;NS=2504;DP=15582;EAS_AF=0;AMR_AF=0.0259;AFR_AF=0.0416;EUR_AF=0.0298;SAS_AF=0.0041;AA=T|||;VT=SNP
3	37008847	rs139822735	G	A	100	PASS	AC=107;AF=0.0213658;AN=5008;NS=2504;DP=15967;EAS_AF=0;AMR_AF=0.0259;AFR_AF=0.0416;EUR_AF=0.0298;SAS_AF=0.0041;AA=G|||;VT=SNP
3	37011026	rs9883604	T	C	100	PASS	AC=1503;AF=0.30012;AN=5008;NS=2504;DP=12263;EAS_AF=0.0744;AMR_AF=0.3804;AFR_AF=0.388;EUR_AF=0.4384;SAS_AF=0.2147;AA=c|||;VT=SNP
3	37011624	rs58129217	G	A	100	PASS	AC=1077;AF=0.215056;AN=5008;NS=2504;DP=18253;EAS_AF=0.0744;AMR_AF=0.3545;AFR_AF=0.0794;EUR_AF=0.4374;SAS_AF=0.2157;AA=G|||;VT=SNP
3	37012099	rs11718237	G	A	100	PASS	AC=1078;AF=0.215256;AN=5008;NS=2504;DP=16949;EAS_AF=0.0764;AMR_AF=0.353;AFR_AF=0.0794;EUR_AF=0.4374;SAS_AF=0.2157;AA=G|||;VT=SNP
3	37013231	rs4515003	C	G	100	PASS	AC=1974;AF=0.394169;AN=5008;NS=2504;DP=16914;EAS_AF=0.0992;AMR_AF=0.438;AFR_AF=0.6225;EUR_AF=0.505;SAS_AF=0.2444;AA=N|||;VT=SNP
3	37013309	rs139028609	G	A	100	PASS	AC=51;AF=0.0101837;AN=5008;NS=2504;DP=17123;EAS_AF=0;AMR_AF=0.0216;AFR_AF=0.0008;EUR_AF=0.0308;SAS_AF=0.0041;AA=g|||;VT=SNP
3	37014281	rs140944431	T	A	100	PASS	AC=26;AF=0.00519169;AN=5008;NS=2504;DP=19095;EAS_AF=0;AMR_AF=0.0101;AFR_AF=0;EUR_AF=0.0169;SAS_AF=0.002;AA=T|||;VT=SNP
3	37014908	rs141600981	C	T	100	PASS	AC=25;AF=0.00499201;AN=5008;NS=2504;DP=22083;EAS_AF=0;AMR_AF=0.0086;AFR_AF=0.0008;EUR_AF=0.0149;SAS_AF=0.0031;AA=C|||;VT=SNP
3	37015960	rs77864739	G	A	100	PASS	AC=187;AF=0.0373403;AN=5008;NS=2504;DP=18306;EAS_AF=0.0337;AMR_AF=0.0389;AFR_AF=0.003;EUR_AF=0.0636;SAS_AF=0.0593;AA=G|||;VT=SNP
3	37016003	rs144726351	C	T	100	PASS	AC=70;AF=0.0139776;AN=5008;NS=2504;DP=17721;EAS_AF=0;AMR_AF=0.0231;AFR_AF=0.0151;EUR_AF=0.0298;SAS_AF=0.0041;AA=C|||;VT=SNP
3	37016074	rs79640879	C	T	100	PASS	AC=734;AF=0.146565;AN=5008;NS=2504;DP=16144;EAS_AF=0.3234;AMR_AF=0.1369;AFR_AF=0.0061;EUR_AF=0.0865;SAS_AF=0.2229;AA=C|||;VT=SNP
3	37016576	rs7622170	T	C	100	PASS	AC=1077;AF=0.215056;AN=5008;NS=2504;DP=21764;EAS_AF=0.0744;AMR_AF=0.353;AFR_AF=0.0794;EUR_AF=0.4384;SAS_AF=0.2157;AA=T|||;VT=SNP
3	37016953	rs7632760	A	G	100	PASS	AC=1763;AF=0.352037;AN=5008;NS=2504;DP=21744;EAS_AF=0.0744;AMR_AF=0.4164;AFR_AF=0.5386;EUR_AF=0.4692;SAS_AF=0.2198;AA=G|||;VT=SNP
3	37017024	rs7611106	G	A	100	PASS	AC=1080;AF=0.215655;AN=5008;NS=2504;DP=19893;EAS_AF=0.0744;AMR_AF=0.353;AFR_AF=0.0817;EUR_AF=0.4384;SAS_AF=0.2157;AA=G|||;VT=SNP
3	37018991	rs11720073	C	T	100	PASS	AC=1046;AF=0.208866;AN=5008;NS=2504;DP=14088;EAS_AF=0.0744;AMR_AF=0.3516;AFR_AF=0.0567;EUR_AF=0.4384;SAS_AF=0.2157;AA=C|||;VT=SNP
3	37019906	rs9681525	T	C	100	PASS	AC=1973;AF=0.39397;AN=5008;NS=2504;DP=16444;EAS_AF=0.1012;AMR_AF=0.4409;AFR_AF=0.6172;EUR_AF=0.506;SAS_AF=0.2454;AA=t|||;VT=SNP
3	37020268	rs72862692	T	C	100	PASS	AC=387;AF=0.0772764;AN=5008;NS=2504;DP=21291;EAS_AF=0.0486;AMR_AF=0.1816;AFR_AF=0.0174;EUR_AF=0.1123;SAS_AF=0.0777;AA=T|||;VT=SNP
3	37020649	rs4678920	T	C	100	PASS	AC=1045;AF=0.208666;AN=5008;NS=2504;DP=14646;EAS_AF=0.0744;AMR_AF=0.3516;AFR_AF=0.0567;EUR_AF=0.4364;SAS_AF=0.2168;AA=T|||;VT=SNP
3	37020999	rs113360038	G	A	100	PASS	AC=79;AF=0.0157748;AN=5008;NS=2504;DP=17273;EAS_AF=0;AMR_AF=0.0259;AFR_AF=0.0204;EUR_AF=0.0298;SAS_AF=0.0041;AA=G|||;VT=SNP
3	37022803	rs4678921	T	C	100	PASS	AC=1080;AF=0.215655;AN=5008;NS=2504;DP=17243;EAS_AF=0.0744;AMR_AF=0.3516;AFR_AF=0.0817;EUR_AF=0.4374;SAS_AF=0.2178;AA=t|||;VT=SNP
3	37022864	rs4678922	A	T	100	PASS	AC=1505;AF=0.300519;AN=5008;NS=2504;DP=17265;EAS_AF=0.0744;AMR_AF=0.3775;AFR_AF=0.3896;EUR_AF=0.4384;SAS_AF=0.2168;AA=N|||;VT=SNP
3	37024256	rs11714125	T	C	100	PASS	AC=1042;AF=0.208067;AN=5008;NS=2504;DP=19943;EAS_AF=0.0744;AMR_AF=0.3501;AFR_AF=0.0582;EUR_AF=0.4374;SAS_AF=0.2117;AA=T|||;VT=SNP
3	37024338	rs6769734	G	A	100	PASS	AC=1727;AF=0.344848;AN=5008;NS=2504;DP=21770;EAS_AF=0.0744;AMR_AF=0.4135;AFR_AF=0.5083;EUR_AF=0.4712;SAS_AF=0.2239;AA=A|||;VT=SNP
3	37025534	rs13061520	G	A	100	PASS	AC=99;AF=0.0197684;AN=5008;NS=2504;DP=19409;EAS_AF=0.003;AMR_AF=0.0476;AFR_AF=0.0045;EUR_AF=0.0358;SAS_AF=0.0215;AA=G|||;VT=SNP
3	37025661	rs9831084	T	C	100	PASS	AC=1563;AF=0.312101;AN=5008;NS=2504;DP=21876;EAS_AF=0.0744;AMR_AF=0.3833;AFR_AF=0.4259;EUR_AF=0.4414;SAS_AF=0.2198;AA=C|||;VT=SNP
3	37025867	rs6789043	T	C	100	PASS	AC=1728;AF=0.345048;AN=5008;NS=2504;DP=21494;EAS_AF=0.0744;AMR_AF=0.4135;AFR_AF=0.5091;EUR_AF=0.4712;SAS_AF=0.2239;AA=C|||;VT=SNP
3	37027933	rs1055095	C	A	100	PASS	AC=2021;AF=0.403554;AN=5008;NS=2504;DP=15670;EAS_AF=0.0992;AMR_AF=0.4424;AFR_AF=0.6619;EUR_AF=0.504;SAS_AF=0.2372;AA=A|||;VT=SNP
3	37028066	rs1133661	A	G	100	PASS	AC=2021;AF=0.403554;AN=5008;NS=2504;DP=10462;EAS_AF=0.0992;AMR_AF=0.4424;AFR_AF=0.6619;EUR_AF=0.504;SAS_AF=0.2372;AA=G|||;VT=SNP
3	37030175	rs9311149	C	A	100	PASS	AC=2023;AF=0.403954;AN=5008;NS=2504;DP=18703;EAS_AF=0.0982;AMR_AF=0.4424;AFR_AF=0.6619;EUR_AF=0.504;SAS_AF=0.2403;AA=A|||;VT=SNP
3	37030304	rs76034534	T	C	100	PASS	AC=140;AF=0.0279553;AN=5008;NS=2504;DP=17147;EAS_AF=0.0248;AMR_AF=0.0216;AFR_AF=0.0439;EUR_AF=0.0268;SAS_AF=0.0153;AA=T|||;VT=SNP
3	37030382	rs142718420	C	G	100	PASS	AC=71;AF=0.0141773;AN=5008;NS=2504;DP=15226;EAS_AF=0;AMR_AF=0.0245;AFR_AF=0.0151;EUR_AF=0.0298;SAS_AF=0.0041;AA=C|||;VT=SNP
3	37032296	rs1046512	A	C	100	PASS	AC=1037;AF=0.207069;AN=5008;NS=2504;DP=17852;EAS_AF=0.0744;AMR_AF=0.3487;AFR_AF=0.056;EUR_AF=0.4374;SAS_AF=0.2106;AA=A|||;VT=SNP
3	37032370	rs3172297	T	C	100	PASS	AC=1039;AF=0.207468;AN=5008;NS=2504;DP=16695;EAS_AF=0.0744;AMR_AF=0.3487;AFR_AF=0.0567;EUR_AF=0.4384;SAS_AF=0.2106;AA=T|||;VT=SNP
3	37033462	rs4647200	T	G	100	PASS	AC=41;AF=0.0081869;AN=5008;NS=2504;DP=19689;EAS_AF=0;AMR_AF=0.0086;AFR_AF=0.0015;EUR_AF=0.0308;SAS_AF=0.002;AA=T|||;VT=SNP;EX_TARGET
3	37034946	rs1800734	G	A	100	PASS	AC=1605;AF=0.320487;AN=5008;NS=2504;DP=21499;EAS_AF=0.5476;AMR_AF=0.2968;AFR_AF=0.1528;EUR_AF=0.2654;SAS_AF=0.3865;AA=G|||;VT=SNP
3	37035834	rs3774343	A	G	100	PASS	AC=1227;AF=0.245008;AN=5008;NS=2504;DP=21071;EAS_AF=0.0754;AMR_AF=0.3573;AFR_AF=0.1959;EUR_AF=0.4364;SAS_AF=0.2096;AA=A|||;VT=SNP
3	37036301	rs76307598	T	A	100	PASS	AC=268;AF=0.0535144;AN=5008;NS=2504;DP=16713;EAS_AF=0.0258;AMR_AF=0.1268;AFR_AF=0.0469;EUR_AF=0.0765;SAS_AF=0.0153;AA=T|||;VT=SNP
3	37036684	rs13096329	G	A	100	PASS	AC=354;AF=0.0706869;AN=5008;NS=2504;DP=16386;EAS_AF=0.2133;AMR_AF=0.0677;AFR_AF=0.0038;EUR_AF=0.0477;SAS_AF=0.0399;AA=G|||;VT=SNP
3	37037716	rs4647206	G	A	100	PASS	AC=108;AF=0.0215655;AN=5008;NS=2504;DP=18458;EAS_AF=0;AMR_AF=0.0274;AFR_AF=0.0416;EUR_AF=0.0298;SAS_AF=0.0041;AA=G|||;VT=SNP
3	37038771	rs9852378	C	T	100	PASS	AC=1546;AF=0.308706;AN=5008;NS=2504;DP=21574;EAS_AF=0.0754;AMR_AF=0.379;AFR_AF=0.4168;EUR_AF=0.4404;SAS_AF=0.2178;AA=T|||;VT=SNP
3	37039352	rs148314286	T	C	100	PASS	AC=46;AF=0.0091853;AN=5008;NS=2504;DP=16253;EAS_AF=0;AMR_AF=0.0144;AFR_AF=0.0008;EUR_AF=0.0268;SAS_AF=0.0082;AA=T|||;VT=SNP
3	37039464	rs141416340	G	A	100	PASS	AC=71;AF=0.0141773;AN=5008;NS=2504;DP=15446;EAS_AF=0;AMR_AF=0.0245;AFR_AF=0.0151;EUR_AF=0.0298;SAS_AF=0.0041;AA=G|||;VT=SNP
3	37041320	rs4647215	C	A	100	PASS	AC=1227;AF=0.245008;AN=5008;NS=2504;DP=17397;EAS_AF=0.0754;AMR_AF=0.3559;AFR_AF=0.1959;EUR_AF=0.4374;SAS_AF=0.2096;AA=C|||;VT=SNP
3	37042082	rs4647218	A	G	100	PASS	AC=1549;AF=0.309305;AN=5008;NS=2504;DP=17266;EAS_AF=0.0754;AMR_AF=0.379;AFR_AF=0.4183;EUR_AF=0.4414;SAS_AF=0.2178;AA=G|||;VT=SNP
3	37042757	rs4647221	T	C	100	PASS	AC=63;AF=0.0125799;AN=5008;NS=2504;DP=19157;EAS_AF=0;AMR_AF=0.0144;AFR_AF=0.0015;EUR_AF=0.0447;SAS_AF=0.0061;AA=T|||;VT=SNP
3	37042960	rs4647222	A	C	100	PASS	AC=1227;AF=0.245008;AN=5008;NS=2504;DP=17367;EAS_AF=0.0754;AMR_AF=0.3559;AFR_AF=0.1959;EUR_AF=0.4374;SAS_AF=0.2096;AA=A|||;VT=SNP
3	37043009	rs114689988	A	C	100	PASS	AC=63;AF=0.0125799;AN=5008;NS=2504;DP=17573;EAS_AF=0;AMR_AF=0.0144;AFR_AF=0.0015;EUR_AF=0.0447;SAS_AF=0.0061;AA=A|||;VT=SNP
3	37043218	rs4647223	A	T	100	PASS	AC=51;AF=0.0101837;AN=5008;NS=2504;DP=15330;EAS_AF=0;AMR_AF=0.0231;AFR_AF=0.0008;EUR_AF=0.0298;SAS_AF=0.0041;AA=A|||;VT=SNP
3	37043230	rs4647224	G	A	100	PASS	AC=1565;AF=0.3125;AN=5008;NS=2504;DP=15205;EAS_AF=0.0754;AMR_AF=0.379;AFR_AF=0.4175;EUR_AF=0.4414;SAS_AF=0.2352;AA=A|||;VT=SNP
3	37043256	rs4647225	G	A	100	PASS	AC=165;AF=0.0329473;AN=5008;NS=2504;DP=15480;EAS_AF=0;AMR_AF=0.0303;AFR_AF=0.0832;EUR_AF=0.0298;SAS_AF=0.0041;AA=A|||;VT=SNP
3	37043796	rs4647226	G	A	100	PASS	AC=140;AF=0.0279553;AN=5008;NS=2504;DP=19196;EAS_AF=0.0248;AMR_AF=0.0216;AFR_AF=0.0439;EUR_AF=0.0268;SAS_AF=0.0153;AA=G|||;VT=SNP
3	37044489	rs1540354	A	T	100	PASS	AC=936;AF=0.186901;AN=5008;NS=2504;DP=18658;EAS_AF=0.3165;AMR_AF=0.196;AFR_AF=0.0045;EUR_AF=0.164;SAS_AF=0.317;AA=A|||;VT=SNP
3	37045233	rs3774341	A	C	100	PASS	AC=1550;AF=0.309505;AN=5008;NS=2504;DP=19704;EAS_AF=0.0754;AMR_AF=0.379;AFR_AF=0.4183;EUR_AF=0.4414;SAS_AF=0.2188;AA=C|||;VT=SNP
3	37047583	rs12171282	A	G	100	PASS	AC=1549;AF=0.309305;AN=5008;NS=2504;DP=12155;EAS_AF=0.0754;AMR_AF=0.379;AFR_AF=0.4183;EUR_AF=0.4414;SAS_AF=0.2178;AA=G|||;VT=SNP
3	37047777	rs113479434	G	A	100	PASS	AC=1226;AF=0.244808;AN=5008;NS=2504;DP=11614;EAS_AF=0.0754;AMR_AF=0.3559;AFR_AF=0.1952;EUR_AF=0.4374;SAS_AF=0.2096;AA=G|||;VT=SNP
3	37048633	rs4234259	A	G	100	PASS	AC=1549;AF=0.309305;AN=5008;NS=2504;DP=17049;EAS_AF=0.0754;AMR_AF=0.379;AFR_AF=0.4183;EUR_AF=0.4414;SAS_AF=0.2178;AA=G|||;VT=SNP
3	37049098	rs4647250	T	C	100	PASS	AC=1257;AF=0.250998;AN=5008;NS=2504;DP=20014;EAS_AF=0.0754;AMR_AF=0.3573;AFR_AF=0.2179;EUR_AF=0.4374;SAS_AF=0.2096;AA=T|||;VT=SNP
3	37049382	rs4647252	C	T	100	PASS	AC=46;AF=0.0091853;AN=5008;NS=2504;DP=16961;EAS_AF=0;AMR_AF=0.0043;AFR_AF=0.0008;EUR_AF=0.0089;SAS_AF=0.0337;AA=C|||;VT=SNP
3	37049448	rs4647254	G	A	100	PASS	AC=76;AF=0.0151757;AN=5008;NS=2504;DP=16506;EAS_AF=0.001;AMR_AF=0.0202;AFR_AF=0.0015;EUR_AF=0.0378;SAS_AF=0.0215;AA=g|||;VT=SNP
3	37050254	rs4647255	T	C	100	PASS	AC=108;AF=0.0215655;AN=5008;NS=2504;DP=20466;EAS_AF=0;AMR_AF=0.0274;AFR_AF=0.0416;EUR_AF=0.0298;SAS_AF=0.0041;AA=T|||;VT=SNP
3	37051667	rs9855475	A	C	100	PASS	AC=1963;AF=0.391973;AN=5008;NS=2504;DP=10086;EAS_AF=0.1002;AMR_AF=0.4395;AFR_AF=0.6165;EUR_AF=0.505;SAS_AF=0.2393;AA=C|||;VT=SNP
3	37051951	rs115987957	T	C	100	PASS	AC=100;AF=0.0199681;AN=5008;NS=2504;DP=16059;EAS_AF=0;AMR_AF=0.0259;AFR_AF=0.0363;EUR_AF=0.0298;SAS_AF=0.0041;AA=T|||;VT=SNP
3	37052070	rs113956733	T	C	100	PASS	AC=1549;AF=0.309305;AN=5008;NS=2504;DP=10891;EAS_AF=0.0754;AMR_AF=0.379;AFR_AF=0.4183;EUR_AF=0.4414;SAS_AF=0.2178;AA=C|||;VT=SNP
3	37053039	rs115050713	G	A	100	PASS	AC=38;AF=0.00758786;AN=5008;NS=2504;DP=14868;EAS_AF=0.001;AMR_AF=0.0216;AFR_AF=0.003;EUR_AF=0.0129;SAS_AF=0.0051;AA=G|||;VT=SNP
3	37053568	rs1799977	A	G	100	PASS	AC=649;AF=0.129593;AN=5008;NS=2504;DP=18149;EAS_AF=0.0258;AMR_AF=0.1686;AFR_AF=0.0386;EUR_AF=0.325;SAS_AF=0.1309;AA=A|||;VT=SNP;EX_TARGET
3	37054601	rs4647260	T	C	100	PASS	AC=1711;AF=0.341653;AN=5008;NS=2504;DP=14428;EAS_AF=0.0754;AMR_AF=0.4092;AFR_AF=0.4992;EUR_AF=0.4712;SAS_AF=0.2219;AA=C|||;VT=SNP
3	37056906	rs114422701	G	T	100	PASS	AC=16;AF=0.00319489;AN=5008;NS=2504;DP=19582;EAS_AF=0;AMR_AF=0.0029;AFR_AF=0.0008;EUR_AF=0.0089;SAS_AF=0.0041;AA=G|||;VT=SNP
3	37056990	rs1558528	C	A	100	PASS	AC=1549;AF=0.309305;AN=5008;NS=2504;DP=19174;EAS_AF=0.0754;AMR_AF=0.379;AFR_AF=0.4183;EUR_AF=0.4414;SAS_AF=0.2178;AA=A|||;VT=SNP
3	37057591	rs4647269	C	T	100	PASS	AC=1227;AF=0.245008;AN=5008;NS=2504;DP=21240;EAS_AF=0.0754;AMR_AF=0.3559;AFR_AF=0.1959;EUR_AF=0.4374;SAS_AF=0.2096;AA=C|||;VT=SNP
3	37058011	rs4647274	C	A	100	PASS	AC=100;AF=0.0199681;AN=5008;NS=2504;DP=18189;EAS_AF=0;AMR_AF=0.0259;AFR_AF=0.0363;EUR_AF=0.0298;SAS_AF=0.0041;AA=C|||;VT=SNP
3	37058438	rs4647275	C	T	100	PASS	AC=42;AF=0.00838658;AN=5008;NS=2504;DP=20165;EAS_AF=0;AMR_AF=0.0086;AFR_AF=0;EUR_AF=0.0308;SAS_AF=0.0051;AA=C|||;VT=SNP
3	37058509	rs4647277	A	G	100	PASS	AC=1711;AF=0.341653;AN=5008;NS=2504;DP=19234;EAS_AF=0.0754;AMR_AF=0.4078;AFR_AF=0.5;EUR_AF=0.4712;SAS_AF=0.2219;AA=G|||;VT=SNP
3	37059615	rs144135447	A	G	100	PASS	AC=100;AF=0.0199681;AN=5008;NS=2504;DP=16783;EAS_AF=0;AMR_AF=0.0259;AFR_AF=0.0363;EUR_AF=0.0298;SAS_AF=0.0041;AA=A|||;VT=SNP
3	37059935	rs147320649	G	A	100	PASS	AC=46;AF=0.0091853;AN=5008;NS=2504;DP=16425;EAS_AF=0;AMR_AF=0.0043;AFR_AF=0.0008;EUR_AF=0.0089;SAS_AF=0.0337;AA=G|||;VT=SNP
3	37059942	rs111574542	C	T	100	PASS	AC=205;AF=0.0409345;AN=5008;NS=2504;DP=16642;EAS_AF=0.0357;AMR_AF=0.0389;AFR_AF=0.0151;EUR_AF=0.0636;SAS_AF=0.0593;AA=C|||;VT=SNP
3	37060252	rs113127298	G	A	100	PASS	AC=40;AF=0.00798722;AN=5008;NS=2504;DP=17363;EAS_AF=0;AMR_AF=0.0086;AFR_AF=0;EUR_AF=0.0308;SAS_AF=0.0031;AA=G|||;VT=SNP
3	37060321	rs11710807	C	T	100	PASS	AC=1230;AF=0.245607;AN=5008;NS=2504;DP=18718;EAS_AF=0.0754;AMR_AF=0.3559;AFR_AF=0.1982;EUR_AF=0.4374;SAS_AF=0.2096;AA=T|||;VT=SNP
3	37061720	rs104894999	G	C	100	PASS	AC=51;AF=0.0101837;AN=5008;NS=2504;DP=19850;EAS_AF=0;AMR_AF=0.0231;AFR_AF=0.0008;EUR_AF=0.0298;SAS_AF=0.0041;AA=G|||;VT=SNP
3	37062040	rs2286939	T	C	100	PASS	AC=1549;AF=0.309305;AN=5008;NS=2504;DP=21252;EAS_AF=0.0754;AMR_AF=0.379;AFR_AF=0.4183;EUR_AF=0.4414;SAS_AF=0.2178;AA=C|||;VT=SNP
3	37062854	rs3774339	C	T	100	PASS	AC=1414;AF=0.282348;AN=5008;NS=2504;DP=19700;EAS_AF=0.0754;AMR_AF=0.3703;AFR_AF=0.329;EUR_AF=0.4384;SAS_AF=0.2096;AA=C|||;VT=SNP
3	37062959	rs3774338	G	T	100	PASS	AC=1453;AF=0.290136;AN=5008;NS=2504;DP=21600;EAS_AF=0.0754;AMR_AF=0.3718;AFR_AF=0.3578;EUR_AF=0.4384;SAS_AF=0.2096;AA=G|||;VT=SNP
3	37063728	rs28754348	G	A	100	PASS	AC=1227;AF=0.245008;AN=5008;NS=2504;DP=16836;EAS_AF=0.0754;AMR_AF=0.3559;AFR_AF=0.1952;EUR_AF=0.4384;SAS_AF=0.2096;AA=G|||;VT=SNP
3	37063907	rs75793463	T	C	100	PASS	AC=140;AF=0.0279553;AN=5008;NS=2504;DP=20464;EAS_AF=0.0248;AMR_AF=0.0216;AFR_AF=0.0439;EUR_AF=0.0268;SAS_AF=0.0153;AA=T|||;VT=SNP
3	37064582	rs78821099	C	T	100	PASS	AC=100;AF=0.0199681;AN=5008;NS=2504;DP=21048;EAS_AF=0;AMR_AF=0.0259;AFR_AF=0.0363;EUR_AF=0.0298;SAS_AF=0.0041;AA=C|||;VT=SNP
3	37064711	rs78469656	C	A	100	PASS	AC=100;AF=0.0199681;AN=5008;NS=2504;DP=20166;EAS_AF=0;AMR_AF=0.0259;AFR_AF=0.0363;EUR_AF=0.0298;SAS_AF=0.0041;AA=C|||;VT=SNP
3	37065169	rs111782287	A	T	100	PASS	AC=79;AF=0.0157748;AN=5008;NS=2504;DP=18141;EAS_AF=0.001;AMR_AF=0.0202;AFR_AF=0.0008;EUR_AF=0.0417;SAS_AF=0.0215;AA=A|||;VT=SNP
3	37065669	rs80060540	A	T	100	PASS	AC=100;AF=0.0199681;AN=5008;NS=2504;DP=16051;EAS_AF=0;AMR_AF=0.0259;AFR_AF=0.0363;EUR_AF=0.0298;SAS_AF=0.0041;AA=A|||;VT=SNP
3	37066369	rs6550445	T	C	100	PASS	AC=1520;AF=0.303514;AN=5008;NS=2504;DP=20518;EAS_AF=0.0754;AMR_AF=0.379;AFR_AF=0.3964;EUR_AF=0.4414;SAS_AF=0.2178;AA=C|||;VT=SNP
3	37066373	rs6550446	T	A	100	PASS	AC=1714;AF=0.342252;AN=5008;NS=2504;DP=20523;EAS_AF=0.0754;AMR_AF=0.4107;AFR_AF=0.5008;EUR_AF=0.4712;SAS_AF=0.2219;AA=A|||;VT=SNP
3	37066792	rs113939899	T	C	100	PASS	AC=59;AF=0.0117812;AN=5008;NS=2504;DP=10694;EAS_AF=0;AMR_AF=0.0072;AFR_AF=0.0008;EUR_AF=0.0109;SAS_AF=0.0429;AA=T|||;VT=SNP
3	37067050	rs11129748	A	G	100	PASS	AC=1234;AF=0.246406;AN=5008;NS=2504;DP=6046;EAS_AF=0.0754;AMR_AF=0.3573;AFR_AF=0.2005;EUR_AF=0.4374;SAS_AF=0.2096;AA=A|||;VT=SNP
3	37068063	rs142104826	A	G	100	PASS	AC=46;AF=0.0091853;AN=5008;NS=2504;DP=14204;EAS_AF=0;AMR_AF=0.0043;AFR_AF=0.0008;EUR_AF=0.0089;SAS_AF=0.0337;AA=A|||;VT=SNP
3	37068079	rs144287831	T	C	100	PASS	AC=650;AF=0.129792;AN=5008;NS=2504;DP=13879;EAS_AF=0.0258;AMR_AF=0.17;AFR_AF=0.0386;EUR_AF=0.325;SAS_AF=0.1309;AA=T|||;VT=SNP
3	37068141	rs148815774	G	A	100	PASS	AC=41;AF=0.0081869;AN=5008;NS=2504;DP=14387;EAS_AF=0.001;AMR_AF=0.0086;AFR_AF=0;EUR_AF=0.0308;SAS_AF=0.0031;AA=g|||;VT=SNP
3	37068204	rs111801681	C	T	100	PASS	AC=141;AF=0.028155;AN=5008;NS=2504;DP=14143;EAS_AF=0.0248;AMR_AF=0.0216;AFR_AF=0.0446;EUR_AF=0.0268;SAS_AF=0.0153;AA=C|||;VT=SNP
3	37068257	rs6781146	C	T	100	PASS	AC=1270;AF=0.253594;AN=5008;NS=2504;DP=15852;EAS_AF=0.0754;AMR_AF=0.3588;AFR_AF=0.2269;EUR_AF=0.4374;SAS_AF=0.2096;AA=C|||;VT=SNP
3	37068557	rs62244263	G	A	100	PASS	AC=56;AF=0.0111821;AN=5008;NS=2504;DP=16922;EAS_AF=0.006;AMR_AF=0.0159;AFR_AF=0.0008;EUR_AF=0.0258;SAS_AF=0.0123;AA=G|||;VT=SNP
3	37068969	rs9852810	G	A	100	PASS	AC=1230;AF=0.245607;AN=5008;NS=2504;DP=21806;EAS_AF=0.0754;AMR_AF=0.3573;AFR_AF=0.1974;EUR_AF=0.4374;SAS_AF=0.2096;AA=G|||;VT=SNP
3	37070021	rs9282784	G	A	100	PASS	AC=23;AF=0.00459265;AN=5008;NS=2504;DP=18195;EAS_AF=0;AMR_AF=0.0043;AFR_AF=0.0008;EUR_AF=0.0099;SAS_AF=0.0092;AA=G|||;VT=SNP
3	37070106	rs2286940	C	T	100	PASS	AC=1229;AF=0.245407;AN=5008;NS=2504;DP=17378;EAS_AF=0.0754;AMR_AF=0.3573;AFR_AF=0.1974;EUR_AF=0.4374;SAS_AF=0.2086;AA=C|||;VT=SNP
3	37070437	rs41562513	G	A	100	PASS	AC=251;AF=0.0501198;AN=5008;NS=2504;DP=18191;EAS_AF=0.0248;AMR_AF=0.0303;AFR_AF=0.1172;EUR_AF=0.0338;SAS_AF=0.0164;AA=G|||;VT=SNP;EX_TARGET
3	37070755	rs76585732	A	G	100	PASS	AC=49;AF=0.00978435;AN=5008;NS=2504;DP=17895;EAS_AF=0;AMR_AF=0.0173;AFR_AF=0;EUR_AF=0.0268;SAS_AF=0.0102;AA=A|||;VT=SNP
3	37071915	rs3774336	A	G	100	PASS	AC=203;AF=0.0405351;AN=5008;NS=2504;DP=14794;EAS_AF=0.0357;AMR_AF=0.0389;AFR_AF=0.0151;EUR_AF=0.0616;SAS_AF=0.0593;AA=A|||;VT=SNP
3	37072627	rs3774335	A	C	100	PASS	AC=1268;AF=0.253195;AN=5008;NS=2504;DP=21212;EAS_AF=0.0754;AMR_AF=0.3588;AFR_AF=0.2262;EUR_AF=0.4374;SAS_AF=0.2086;AA=A|||;VT=SNP
3	37072705	rs3774334	G	A	100	PASS	AC=1267;AF=0.252995;AN=5008;NS=2504;DP=22239;EAS_AF=0.0754;AMR_AF=0.3588;AFR_AF=0.2254;EUR_AF=0.4374;SAS_AF=0.2086;AA=G|||;VT=SNP
3	37072928	rs116585468	G	T	100	PASS	AC=110;AF=0.0219649;AN=5008;NS=2504;DP=21352;EAS_AF=0;AMR_AF=0.0274;AFR_AF=0.0431;EUR_AF=0.0298;SAS_AF=0.0041;AA=G|||;VT=SNP
3	37072929	rs114359516	A	T	100	PASS	AC=110;AF=0.0219649;AN=5008;NS=2504;DP=21346;EAS_AF=0;AMR_AF=0.0274;AFR_AF=0.0431;EUR_AF=0.0298;SAS_AF=0.0041;AA=A|||;VT=SNP
3	37073287	rs9819025	T	G	100	PASS	AC=1576;AF=0.314696;AN=5008;NS=2504;DP=19638;EAS_AF=0.0754;AMR_AF=0.3818;AFR_AF=0.438;EUR_AF=0.4414;SAS_AF=0.2168;AA=G|||;VT=SNP
3	37073579	rs6765395	T	G	100	PASS	AC=1228;AF=0.245208;AN=5008;NS=2504;DP=20487;EAS_AF=0.0754;AMR_AF=0.3573;AFR_AF=0.1959;EUR_AF=0.4374;SAS_AF=0.2096;AA=T|||;VT=SNP
3	37073665	rs74390409	G	C	100	PASS	AC=109;AF=0.0217652;AN=5008;NS=2504;DP=20799;EAS_AF=0;AMR_AF=0.0274;AFR_AF=0.0424;EUR_AF=0.0298;SAS_AF=0.0041;AA=G|||;VT=SNP
3	37074368	rs3821826	C	G	100	PASS	AC=1266;AF=0.252796;AN=5008;NS=2504;DP=21596;EAS_AF=0.0754;AMR_AF=0.3588;AFR_AF=0.2254;EUR_AF=0.4364;SAS_AF=0.2086;AA=G|||;VT=SNP
3	37074668	rs3774332	A	G	100	PASS	AC=209;AF=0.0417332;AN=5008;NS=2504;DP=17958;EAS_AF=0.0357;AMR_AF=0.0389;AFR_AF=0.0151;EUR_AF=0.0676;SAS_AF=0.0593;AA=A|||;VT=SNP
3	37074671	rs71328164	C	T	100	PASS	AC=28;AF=0.00559105;AN=5008;NS=2504;DP=17872;EAS_AF=0;AMR_AF=0.0014;AFR_AF=0.0015;EUR_AF=0.0169;SAS_AF=0.0082;AA=C|||;VT=SNP
3	37075934	rs6772548	T	C	100	PASS	AC=1715;AF=0.342452;AN=5008;NS=2504;DP=17994;EAS_AF=0.0754;AMR_AF=0.4107;AFR_AF=0.5023;EUR_AF=0.4712;SAS_AF=0.2209;AA=C|||;VT=SNP
3	37075984	rs6784088	A	G	100	PASS	AC=2003;AF=0.39996;AN=5008;NS=2504;DP=17449;EAS_AF=0.1002;AMR_AF=0.4409;AFR_AF=0.6475;EUR_AF=0.505;SAS_AF=0.2372;AA=G|||;VT=SNP
3	37078280	rs6550447	G	C	100	PASS	AC=1521;AF=0.303714;AN=5008;NS=2504;DP=20995;EAS_AF=0.0754;AMR_AF=0.379;AFR_AF=0.3979;EUR_AF=0.4414;SAS_AF=0.2168;AA=C|||;VT=SNP
3	37078365	rs112617013	C	T	100	PASS	AC=40;AF=0.00798722;AN=5008;NS=2504;DP=19513;EAS_AF=0;AMR_AF=0.0159;AFR_AF=0;EUR_AF=0.0199;SAS_AF=0.0092;AA=C|||;VT=SNP
3	37078506	rs4678925	A	G	100	PASS	AC=1228;AF=0.245208;AN=5008;NS=2504;DP=19586;EAS_AF=0.0754;AMR_AF=0.3573;AFR_AF=0.1967;EUR_AF=0.4374;SAS_AF=0.2086;AA=A|||;VT=SNP
3	37081069	rs56257992	A	G	100	PASS	AC=52;AF=0.0103834;AN=5008;NS=2504;DP=20611;EAS_AF=0;AMR_AF=0.0101;AFR_AF=0.0008;EUR_AF=0.0378;SAS_AF=0.0061;AA=A|||;VT=SNP
3	37082599	rs113887194	C	T	100	PASS	AC=140;AF=0.0279553;AN=5008;NS=2504;DP=20728;EAS_AF=0.0248;AMR_AF=0.0216;AFR_AF=0.0439;EUR_AF=0.0268;SAS_AF=0.0153;AA=C|||;VT=SNP
3	37082874	rs748766	T	C	100	PASS	AC=1317;AF=0.262979;AN=5008;NS=2504;DP=20550;EAS_AF=0.0754;AMR_AF=0.3631;AFR_AF=0.2602;EUR_AF=0.4384;SAS_AF=0.2086;AA=C|||;VT=SNP
3	37082908	rs113505289	C	T	100	PASS	AC=140;AF=0.0279553;AN=5008;NS=2504;DP=19748;EAS_AF=0.0248;AMR_AF=0.0216;AFR_AF=0.0439;EUR_AF=0.0268;SAS_AF=0.0153;AA=C|||;VT=SNP
3	37083343	rs77032909	T	C	100	PASS	AC=140;AF=0.0279553;AN=5008;NS=2504;DP=20027;EAS_AF=0;AMR_AF=0.0288;AFR_AF=0.0651;EUR_AF=0.0298;SAS_AF=0.0041;AA=T|||;VT=SNP
3	37083505	rs41552415	C	T	100	PASS	AC=73;AF=0.0145767;AN=5008;NS=2504;DP=16893;EAS_AF=0;AMR_AF=0.0259;AFR_AF=0.0015;EUR_AF=0.0408;SAS_AF=0.0123;AA=C|||;VT=SNP
3	37083740	rs9876116	A	G	100	PASS	AC=1564;AF=0.3123;AN=5008;NS=2504;DP=18597;EAS_AF=0.0754;AMR_AF=0.379;AFR_AF=0.4365;EUR_AF=0.4344;SAS_AF=0.2157;AA=G|||;VT=SNP;EX_TARGET
3	37085344	rs116097374	T	G	100	PASS	AC=82;AF=0.0163738;AN=5008;NS=2504;DP=15541;EAS_AF=0;AMR_AF=0.0274;AFR_AF=0.0159;EUR_AF=0.0368;SAS_AF=0.0051;AA=t|||;VT=SNP
3	37085825	rs114775153	G	A	100	PASS	AC=21;AF=0.00419329;AN=5008;NS=2504;DP=16299;EAS_AF=0;AMR_AF=0.0043;AFR_AF=0.0015;EUR_AF=0.0159;SAS_AF=0;AA=G|||;VT=SNP
3	37085840	rs112024335	A	C	100	PASS	AC=249;AF=0.0497204;AN=5008;NS=2504;DP=17010;EAS_AF=0.0248;AMR_AF=0.0303;AFR_AF=0.1157;EUR_AF=0.0338;SAS_AF=0.0164;AA=A|||;VT=SNP
3	37085970	rs67401825	T	C	100	PASS	AC=1229;AF=0.245407;AN=5008;NS=2504;DP=17980;EAS_AF=0.0754;AMR_AF=0.3588;AFR_AF=0.1959;EUR_AF=0.4384;SAS_AF=0.2086;AA=T|||;VT=SNP
3	37086204	rs9822082	G	A	100	PASS	AC=1513;AF=0.302117;AN=5008;NS=2504;DP=18013;EAS_AF=0.0754;AMR_AF=0.3761;AFR_AF=0.3986;EUR_AF=0.4354;SAS_AF=0.2157;AA=A|||;VT=SNP
3	37086637	rs114786665	G	A	100	PASS	AC=17;AF=0.00339457;AN=5008;NS=2504;DP=13572;EAS_AF=0;AMR_AF=0.0014;AFR_AF=0.0008;EUR_AF=0.0139;SAS_AF=0.001;AA=G|||;VT=SNP
3	37087133	rs116014380	C	G	100	PASS	AC=140;AF=0.0279553;AN=5008;NS=2504;DP=14033;EAS_AF=0.0248;AMR_AF=0.0216;AFR_AF=0.0439;EUR_AF=0.0268;SAS_AF=0.0153;AA=C|||;VT=SNP
3	37087239	rs150066664	C	T	100	PASS	AC=63;AF=0.0125799;AN=5008;NS=2504;DP=11699;EAS_AF=0.001;AMR_AF=0.0159;AFR_AF=0.0023;EUR_AF=0.0388;SAS_AF=0.0092;AA=C|||;VT=SNP
3	37087417	rs9831178	C	T	100	PASS	AC=1228;AF=0.245208;AN=5008;NS=2504;DP=15848;EAS_AF=0.0754;AMR_AF=0.3573;AFR_AF=0.1959;EUR_AF=0.4384;SAS_AF=0.2086;AA=C|||;VT=SNP
3	37089649	rs76754443	T	C	100	PASS	AC=198;AF=0.0395367;AN=5008;NS=2504;DP=19179;EAS_AF=0.001;AMR_AF=0.0331;AFR_AF=0.1044;EUR_AF=0.0318;SAS_AF=0.0041;AA=T|||;VT=SNP
3	37090070	rs1800146	G	T	100	PASS	AC=11;AF=0.00219649;AN=5008;NS=2504;DP=19716;EAS_AF=0;AMR_AF=0.0043;AFR_AF=0.0008;EUR_AF=0.007;SAS_AF=0;AA=G|||;VT=SNP;EX_TARGET
3	37090274	rs2241031	C	T	100	PASS	AC=1522;AF=0.303914;AN=5008;NS=2504;DP=22401;EAS_AF=0.0754;AMR_AF=0.379;AFR_AF=0.3979;EUR_AF=0.4423;SAS_AF=0.2168;AA=T|||;VT=SNP
3	37091325	rs1860968	G	A	100	PASS	AC=1228;AF=0.245208;AN=5008;NS=2504;DP=22890;EAS_AF=0.0754;AMR_AF=0.3573;AFR_AF=0.1959;EUR_AF=0.4384;SAS_AF=0.2086;AA=G|||;VT=SNP
3	37091694	rs74837207	A	G	100	PASS	AC=188;AF=0.0375399;AN=5008;NS=2504;DP=20448;EAS_AF=0.0357;AMR_AF=0.0389;AFR_AF=0.0038;EUR_AF=0.0616;SAS_AF=0.0593;AA=A|||;VT=SNP
3	37092749	rs150693149	T	A	100	PASS	AC=52;AF=0.0103834;AN=5008;NS=2504;DP=17194;EAS_AF=0;AMR_AF=0.0101;AFR_AF=0.0008;EUR_AF=0.0378;SAS_AF=0.0061;AA=T|||;VT=SNP
3	37093064	rs1558529	T	C	100	PASS	AC=1228;AF=0.245208;AN=5008;NS=2504;DP=19560;EAS_AF=0.0754;AMR_AF=0.3573;AFR_AF=0.1959;EUR_AF=0.4384;SAS_AF=0.2086;AA=T|||;VT=SNP
3	37093271	rs77208925	A	G	100	PASS	AC=102;AF=0.0203674;AN=5008;NS=2504;DP=20071;EAS_AF=0;AMR_AF=0.0259;AFR_AF=0.0378;EUR_AF=0.0298;SAS_AF=0.0041;AA=A|||;VT=SNP
3	37093605	rs4678930	A	G	100	PASS	AC=1520;AF=0.303514;AN=5008;NS=2504;DP=19120;EAS_AF=0.0754;AMR_AF=0.379;AFR_AF=0.3956;EUR_AF=0.4423;SAS_AF=0.2178;AA=G|||;VT=SNP
3	37094107	rs111226642	G	T	100	PASS	AC=140;AF=0.0279553;AN=5008;NS=2504;DP=18743;EAS_AF=0.0248;AMR_AF=0.0216;AFR_AF=0.0439;EUR_AF=0.0268;SAS_AF=0.0153;AA=G|||;VT=SNP
3	37094679	rs4579	G	A	100	PASS	AC=1226;AF=0.244808;AN=5008;NS=2504;DP=15479;EAS_AF=0.0754;AMR_AF=0.3545;AFR_AF=0.1967;EUR_AF=0.4384;SAS_AF=0.2076;AA=A|||;VT=SNP
3	37095070	rs10849	C	T	100	PASS	AC=1988;AF=0.396965;AN=5008;NS=2504;DP=16680;EAS_AF=0.1002;AMR_AF=0.4337;AFR_AF=0.6467;EUR_AF=0.499;SAS_AF=0.2342;AA=T|||;VT=SNP
3	37096013	rs13059224	G	A	100	PASS	AC=45;AF=0.00898562;AN=5008;NS=2504;DP=19413;EAS_AF=0;AMR_AF=0.0202;AFR_AF=0.0008;EUR_AF=0.0239;SAS_AF=0.0061;AA=G|||;VT=SNP;EX_TARGET
3	37096024	rs749072	T	C	100	PASS	AC=1781;AF=0.355631;AN=5008;NS=2504;DP=19426;EAS_AF=0.6012;AMR_AF=0.317;AFR_AF=0.1982;EUR_AF=0.2922;SAS_AF=0.408;AA=T|||;VT=SNP
3	37096303	rs4678932	T	G	100	PASS	AC=1037;AF=0.207069;AN=5008;NS=2504;DP=20682;EAS_AF=0.0764;AMR_AF=0.3501;AFR_AF=0.0552;EUR_AF=0.4384;SAS_AF=0.2076;AA=T|||;VT=SNP
3	37096955	rs62244266	G	A	100	PASS	AC=121;AF=0.0241613;AN=5008;NS=2504;DP=17735;EAS_AF=0;AMR_AF=0.0216;AFR_AF=0.0023;EUR_AF=0.0736;SAS_AF=0.0297;AA=G|||;VT=SNP
3	37097087	rs2110194	C	T	100	PASS	AC=1034;AF=0.20647;AN=5008;NS=2504;DP=20741;EAS_AF=0.0764;AMR_AF=0.3501;AFR_AF=0.056;EUR_AF=0.4364;SAS_AF=0.2055;AA=C|||;VT=SNP
3	37097546	rs2363499	A	G	100	PASS	AC=4989;AF=0.996206;AN=5008;NS=2504;DP=22798;EAS_AF=0.999;AMR_AF=0.9986;AFR_AF=1;EUR_AF=0.992;SAS_AF=0.9908;AA=G|||;VT=SNP
3	37098005	rs148502904	C	T	100	PASS	AC=39;AF=0.00778754;AN=5008;NS=2504;DP=14550;EAS_AF=0;AMR_AF=0.0187;AFR_AF=0.0008;EUR_AF=0.0229;SAS_AF=0.002;AA=c|||;VT=SNP
3	37098064	rs143498278	C	T	100	PASS	AC=112;AF=0.0223642;AN=5008;NS=2504;DP=16639;EAS_AF=0;AMR_AF=0.0274;AFR_AF=0.0023;EUR_AF=0.0736;SAS_AF=0.0164;AA=C|||;VT=SNP
3	37099367	rs3774327	G	A	100	PASS	AC=2059;AF=0.411142;AN=5008;NS=2504;DP=17917;EAS_AF=0.1012;AMR_AF=0.4438;AFR_AF=0.6936;EUR_AF=0.5;SAS_AF=0.2342;AA=A|||;VT=SNP
3	37099566	rs3774326	G	A	100	PASS	AC=1225;AF=0.244609;AN=5008;NS=2504;DP=17552;EAS_AF=0.0764;AMR_AF=0.353;AFR_AF=0.1959;EUR_AF=0.4384;SAS_AF=0.2076;AA=G|||;VT=SNP
3	37099788	rs7639327	A	G	100	PASS	AC=1303;AF=0.260184;AN=5008;NS=2504;DP=19401;EAS_AF=0.0774;AMR_AF=0.3588;AFR_AF=0.2511;EUR_AF=0.4384;SAS_AF=0.2076;AA=A|||;VT=SNP
3	37099883	rs45562534	G	A	100	PASS	AC=39;AF=0.00778754;AN=5008;NS=2504;DP=18044;EAS_AF=0;AMR_AF=0.0187;AFR_AF=0.0008;EUR_AF=0.0229;SAS_AF=0.002;AA=g|||;VT=SNP
3	37100058	rs62244267	C	T	100	PASS	AC=17;AF=0.00339457;AN=5008;NS=2504;DP=17055;EAS_AF=0;AMR_AF=0.0029;AFR_AF=0.0015;EUR_AF=0.0109;SAS_AF=0.002;AA=C|||;VT=SNP
3	37101079	rs7372653	G	A	100	PASS	AC=2060;AF=0.411342;AN=5008;NS=2504;DP=10955;EAS_AF=0.1022;AMR_AF=0.4438;AFR_AF=0.6936;EUR_AF=0.5;SAS_AF=0.2342;AA=A|||;VT=SNP
3	37101149	rs7372657	G	A	100	PASS	AC=1225;AF=0.244609;AN=5008;NS=2504;DP=12621;EAS_AF=0.0774;AMR_AF=0.353;AFR_AF=0.1959;EUR_AF=0.4374;SAS_AF=0.2076;AA=G|||;VT=SNP
3	37101519	rs11720064	G	T	100	PASS	AC=1300;AF=0.259585;AN=5008;NS=2504;DP=16228;EAS_AF=0.0764;AMR_AF=0.3573;AFR_AF=0.2511;EUR_AF=0.4384;SAS_AF=0.2065;AA=T|||;VT=SNP
3	37101893	rs1819816	G	A	100	PASS	AC=162;AF=0.0323482;AN=5008;NS=2504;DP=17629;EAS_AF=0;AMR_AF=0.0331;AFR_AF=0.0855;EUR_AF=0.0239;SAS_AF=0.002;AA=G|||;VT=SNP
3	37102623	rs58693636	C	T	100	PASS	AC=1033;AF=0.20627;AN=5008;NS=2504;DP=20035;EAS_AF=0.0764;AMR_AF=0.3458;AFR_AF=0.0552;EUR_AF=0.4374;SAS_AF=0.2076;AA=C|||;VT=SNP
3	37102696	rs116483964	G	A	100	PASS	AC=647;AF=0.129193;AN=5008;NS=2504;DP=16532;EAS_AF=0.0258;AMR_AF=0.1671;AFR_AF=0.0386;EUR_AF=0.325;SAS_AF=0.1299;AA=G|||;VT=SNP
3	37104246	rs6808735	A	C	100	PASS	AC=1226;AF=0.244808;AN=5008;NS=2504;DP=19743;EAS_AF=0.0774;AMR_AF=0.3559;AFR_AF=0.1952;EUR_AF=0.4374;SAS_AF=0.2076;AA=A|||;VT=SNP
3	37104896	rs2058476	G	T	100	PASS	AC=1036;AF=0.206869;AN=5008;NS=2504;DP=20451;EAS_AF=0.0774;AMR_AF=0.3487;AFR_AF=0.0545;EUR_AF=0.4384;SAS_AF=0.2076;AA=G|||;VT=SNP
3	37105106	rs75838414	C	T	100	PASS	AC=174;AF=0.0347444;AN=5008;NS=2504;DP=18711;EAS_AF=0;AMR_AF=0.0375;AFR_AF=0.0855;EUR_AF=0.0308;SAS_AF=0.0041;AA=C|||;VT=SNP
3	37106013	rs1468712	T	C	100	PASS	AC=1304;AF=0.260383;AN=5008;NS=2504;DP=17053;EAS_AF=0.0774;AMR_AF=0.3602;AFR_AF=0.2511;EUR_AF=0.4384;SAS_AF=0.2076;AA=C|||;VT=SNP
3	37107012	rs79838285	C	G	100	PASS	AC=77;AF=0.0153754;AN=5008;NS=2504;DP=21188;EAS_AF=0.001;AMR_AF=0.0303;AFR_AF=0.0015;EUR_AF=0.0497;SAS_AF=0.0031;AA=C|||;VT=SNP
3	37107022	rs7639375	C	A	100	PASS	AC=1514;AF=0.302316;AN=5008;NS=2504;DP=21037;EAS_AF=0.0774;AMR_AF=0.3775;AFR_AF=0.3918;EUR_AF=0.4414;SAS_AF=0.2168;AA=A|||;VT=SNP
3	37107190	rs116793365	A	G	100	PASS	AC=27;AF=0.00539137;AN=5008;NS=2504;DP=22496;EAS_AF=0;AMR_AF=0.0029;AFR_AF=0.0008;EUR_AF=0.0219;SAS_AF=0.002;AA=A|||;VT=SNP
3	37107470	rs2302503	G	A	100	PASS	AC=1510;AF=0.301518;AN=5008;NS=2504;DP=21880;EAS_AF=0.0774;AMR_AF=0.3775;AFR_AF=0.3911;EUR_AF=0.4394;SAS_AF=0.2157;AA=A|||;VT=SNP;EX_TARGET
3	37108896	rs6550448	T	A	100	PASS	AC=1515;AF=0.302516;AN=5008;NS=2504;DP=17192;EAS_AF=0.0774;AMR_AF=0.3775;AFR_AF=0.3918;EUR_AF=0.4423;SAS_AF=0.2168;AA=A|||;VT=SNP
3	37109633	rs56180213	C	A	100	PASS	AC=1279;AF=0.255391;AN=5008;NS=2504;DP=19917;EAS_AF=0.0764;AMR_AF=0.3602;AFR_AF=0.2337;EUR_AF=0.4374;SAS_AF=0.2076;AA=A|||;VT=SNP
3	37110463	rs6765424	A	G	100	PASS	AC=256;AF=0.0511182;AN=5008;NS=2504;DP=20683;EAS_AF=0;AMR_AF=0.0403;AFR_AF=0.1528;EUR_AF=0.0239;SAS_AF=0.002;AA=A|||;VT=SNP
3	37111130	rs9823428	G	A	100	PASS	AC=1228;AF=0.245208;AN=5008;NS=2504;DP=20159;EAS_AF=0.0774;AMR_AF=0.3559;AFR_AF=0.1952;EUR_AF=0.4384;SAS_AF=0.2086;AA=G|||;VT=SNP
3	37113405	rs17810211	T	C	100	PASS	AC=1229;AF=0.245407;AN=5008;NS=2504;DP=19391;EAS_AF=0.0774;AMR_AF=0.3545;AFR_AF=0.1959;EUR_AF=0.4394;SAS_AF=0.2086;AA=T|||;VT=SNP
3	37115658	rs1558527	T	C	100	PASS	AC=1034;AF=0.20647;AN=5008;NS=2504;DP=18442;EAS_AF=0.0774;AMR_AF=0.3444;AFR_AF=0.0552;EUR_AF=0.4384;SAS_AF=0.2076;AA=T|||;VT=SNP
3	37116042	rs7651033	C	T	100	PASS	AC=1225;AF=0.244609;AN=5008;NS=2504;DP=20118;EAS_AF=0.0764;AMR_AF=0.3516;AFR_AF=0.1959;EUR_AF=0.4384;SAS_AF=0.2086;AA=C|||;VT=SNP
3	37116386	rs2302504	G	T	100	PASS	AC=1511;AF=0.301717;AN=5008;NS=2504;DP=17567;EAS_AF=0.0764;AMR_AF=0.3761;AFR_AF=0.3918;EUR_AF=0.4414;SAS_AF=0.2157;AA=T|||;VT=SNP
3	37116808	rs11709376	C	G	100	PASS	AC=1279;AF=0.255391;AN=5008;NS=2504;DP=15017;EAS_AF=0.0764;AMR_AF=0.3559;AFR_AF=0.2345;EUR_AF=0.4384;SAS_AF=0.2086;AA=C|||;VT=SNP
3	37117741	rs726769	A	G	100	PASS	AC=1305;AF=0.260583;AN=5008;NS=2504;DP=15945;EAS_AF=0.0764;AMR_AF=0.3617;AFR_AF=0.2511;EUR_AF=0.4384;SAS_AF=0.2086;AA=G|||;VT=SNP
3	37118345	rs148648107	G	A	100	PASS	AC=648;AF=0.129393;AN=5008;NS=2504;DP=17319;EAS_AF=0.0258;AMR_AF=0.1671;AFR_AF=0.0393;EUR_AF=0.325;SAS_AF=0.1299;AA=G|||;VT=SNP
3	37118537	rs80034622	A	G	100	PASS	AC=59;AF=0.0117812;AN=5008;NS=2504;DP=19003;EAS_AF=0;AMR_AF=0.0072;AFR_AF=0;EUR_AF=0.0119;SAS_AF=0.0429;AA=A|||;VT=SNP
3	37119835	rs4678935	A	C	100	PASS	AC=1037;AF=0.207069;AN=5008;NS=2504;DP=13325;EAS_AF=0.0764;AMR_AF=0.3487;AFR_AF=0.0552;EUR_AF=0.4384;SAS_AF=0.2086;AA=A|||;VT=SNP
3	37120254	rs75226990	G	A	100	PASS	AC=171;AF=0.0341454;AN=5008;NS=2504;DP=16966;EAS_AF=0;AMR_AF=0.0346;AFR_AF=0.0915;EUR_AF=0.0239;SAS_AF=0.002;AA=G|||;VT=SNP
3	37121074	rs9810355	A	G	100	PASS	AC=1228;AF=0.245208;AN=5008;NS=2504;DP=18724;EAS_AF=0.0764;AMR_AF=0.3545;AFR_AF=0.1974;EUR_AF=0.4384;SAS_AF=0.2076;AA=A|||;VT=SNP
3	37121092	rs6806487	C	T	100	PASS	AC=1686;AF=0.336661;AN=5008;NS=2504;DP=19184;EAS_AF=0.0764;AMR_AF=0.4121;AFR_AF=0.4781;EUR_AF=0.4732;SAS_AF=0.2198;AA=T|||;VT=SNP
3	37121293	rs6806861	G	A	100	PASS	AC=1302;AF=0.259984;AN=5008;NS=2504;DP=18422;EAS_AF=0.0764;AMR_AF=0.3588;AFR_AF=0.2511;EUR_AF=0.4384;SAS_AF=0.2076;AA=G|||;VT=SNP
3	37121613	rs9814918	A	G	100	PASS	AC=1302;AF=0.259984;AN=5008;NS=2504;DP=14794;EAS_AF=0.0764;AMR_AF=0.3588;AFR_AF=0.2511;EUR_AF=0.4384;SAS_AF=0.2076;AA=G|||;VT=SNP
3	37121844	rs11714838	G	A	100	PASS	AC=648;AF=0.129393;AN=5008;NS=2504;DP=13153;EAS_AF=0.0258;AMR_AF=0.1671;AFR_AF=0.0386;EUR_AF=0.326;SAS_AF=0.1299;AA=G|||;VT=SNP
3	37121984	rs75636567	C	T	100	PASS	AC=287;AF=0.0573083;AN=5008;NS=2504;DP=14312;EAS_AF=0.0536;AMR_AF=0.0317;AFR_AF=0.121;EUR_AF=0.0338;SAS_AF=0.0174;AA=C|||;VT=SNP
3	37122329	rs11707197	A	C	100	PASS	AC=1228;AF=0.245208;AN=5008;NS=2504;DP=16359;EAS_AF=0.0764;AMR_AF=0.3559;AFR_AF=0.1959;EUR_AF=0.4384;SAS_AF=0.2086;AA=A|||;VT=SNP
3	37122716	rs72864273	G	C	100	PASS	AC=385;AF=0.076877;AN=5008;NS=2504;DP=14200;EAS_AF=0.0506;AMR_AF=0.1772;AFR_AF=0.0166;EUR_AF=0.1123;SAS_AF=0.0777;AA=G|||;VT=SNP
3	37122997	rs6550449	A	G	100	PASS	AC=4105;AF=0.819688;AN=5008;NS=2504;DP=16344;EAS_AF=0.7133;AMR_AF=0.7997;AFR_AF=0.9955;EUR_AF=0.835;SAS_AF=0.6902;AA=G|||;VT=SNP
3	37123099	rs6550450	C	G	100	PASS	AC=1778;AF=0.355032;AN=5008;NS=2504;DP=16030;EAS_AF=0.0764;AMR_AF=0.4193;AFR_AF=0.5431;EUR_AF=0.4732;SAS_AF=0.2209;AA=G|||;VT=SNP
3	37123202	rs4678936	G	A	100	PASS	AC=385;AF=0.076877;AN=5008;NS=2504;DP=15239;EAS_AF=0.0506;AMR_AF=0.1772;AFR_AF=0.0166;EUR_AF=0.1123;SAS_AF=0.0777;AA=G|||;VT=SNP
3	37123250	rs6550451	G	A	100	PASS	AC=1514;AF=0.302316;AN=5008;NS=2504;DP=14698;EAS_AF=0.0764;AMR_AF=0.3761;AFR_AF=0.3926;EUR_AF=0.4423;SAS_AF=0.2168;AA=A|||;VT=SNP
3	37123488	rs115716065	A	C	100	PASS	AC=39;AF=0.00778754;AN=5008;NS=2504;DP=18386;EAS_AF=0;AMR_AF=0.0231;AFR_AF=0.003;EUR_AF=0.0149;SAS_AF=0.0041;AA=A|||;VT=SNP
3	37124620	rs1990492	A	G	100	PASS	AC=1783;AF=0.35603;AN=5008;NS=2504;DP=17141;EAS_AF=0.0774;AMR_AF=0.4193;AFR_AF=0.5461;EUR_AF=0.4732;SAS_AF=0.2209;AA=G|||;VT=SNP
3	37124874	rs13094861	A	C	100	PASS	AC=20;AF=0.00399361;AN=5008;NS=2504;DP=16735;EAS_AF=0;AMR_AF=0.0014;AFR_AF=0.0015;EUR_AF=0.0129;SAS_AF=0.0041;AA=A|||;VT=SNP
3	37125665	rs35821140	G	A	100	PASS	AC=19;AF=0.00379393;AN=5008;NS=2504;DP=16617;EAS_AF=0;AMR_AF=0.0014;AFR_AF=0.0015;EUR_AF=0.0129;SAS_AF=0.0031;AA=G|||;VT=SNP
3	37125699	rs9846039	C	T	100	PASS	AC=1287;AF=0.256989;AN=5008;NS=2504;DP=18167;EAS_AF=0.0764;AMR_AF=0.3588;AFR_AF=0.2383;EUR_AF=0.4384;SAS_AF=0.2096;AA=c|||;VT=SNP
3	37126026	rs145947580	C	T	100	PASS	AC=26;AF=0.00519169;AN=5008;NS=2504;DP=16724;EAS_AF=0;AMR_AF=0.0043;AFR_AF=0.0008;EUR_AF=0.0099;SAS_AF=0.0123;AA=C|||;VT=SNP
3	37127176	rs148560143	G	A	100	PASS	AC=246;AF=0.0491214;AN=5008;NS=2504;DP=11990;EAS_AF=0.0248;AMR_AF=0.0303;AFR_AF=0.1142;EUR_AF=0.0328;SAS_AF=0.0164;AA=G|||;VT=SNP
3	37130942	rs3821824	G	C	100	PASS	AC=1225;AF=0.244609;AN=5008;NS=2504;DP=17281;EAS_AF=0.0764;AMR_AF=0.3516;AFR_AF=0.1952;EUR_AF=0.4384;SAS_AF=0.2096;AA=G|||;VT=SNP
3	37131404	rs2302505	C	T	100	PASS	AC=1303;AF=0.260184;AN=5008;NS=2504;DP=19134;EAS_AF=0.0764;AMR_AF=0.3573;AFR_AF=0.2504;EUR_AF=0.4384;SAS_AF=0.2106;AA=T|||;VT=SNP
3	37131815	rs147891316	G	T	100	PASS	AC=651;AF=0.129992;AN=5008;NS=2504;DP=19093;EAS_AF=0.0258;AMR_AF=0.1671;AFR_AF=0.0386;EUR_AF=0.326;SAS_AF=0.1329;AA=G|||;VT=SNP
3	37132279	rs9879135	G	A	100	PASS	AC=1303;AF=0.260184;AN=5008;NS=2504;DP=17413;EAS_AF=0.0764;AMR_AF=0.3573;AFR_AF=0.2504;EUR_AF=0.4384;SAS_AF=0.2106;AA=G|||;VT=SNP
3	37133124	rs2302506	A	G	100	PASS	AC=1226;AF=0.244808;AN=5008;NS=2504;DP=17468;EAS_AF=0.0764;AMR_AF=0.3516;AFR_AF=0.1952;EUR_AF=0.4384;SAS_AF=0.2106;AA=A|||;VT=SNP
3	37133853	rs11915301	G	A	100	PASS	AC=1226;AF=0.244808;AN=5008;NS=2504;DP=19026;EAS_AF=0.0764;AMR_AF=0.3516;AFR_AF=0.1952;EUR_AF=0.4384;SAS_AF=0.2106;AA=G|||;VT=SNP
3	37134451	rs3774323	T	C	100	PASS	AC=1226;AF=0.244808;AN=5008;NS=2504;DP=18339;EAS_AF=0.0764;AMR_AF=0.3516;AFR_AF=0.1952;EUR_AF=0.4384;SAS_AF=0.2106;AA=T|||;VT=SNP
3	37134800	rs75859916	C	T	100	PASS	AC=205;AF=0.0409345;AN=5008;NS=2504;DP=16935;EAS_AF=0.0357;AMR_AF=0.0389;AFR_AF=0.0151;EUR_AF=0.0636;SAS_AF=0.0593;AA=C|||;VT=SNP
3	37135797	rs17204675	T	C	100	PASS	AC=1336;AF=0.266773;AN=5008;NS=2504;DP=17457;EAS_AF=0.0774;AMR_AF=0.3588;AFR_AF=0.2738;EUR_AF=0.4384;SAS_AF=0.2106;AA=T|||;VT=SNP
3	37136711	rs9820888	T	G	100	PASS	AC=4102;AF=0.819089;AN=5008;NS=2504;DP=20001;EAS_AF=0.7133;AMR_AF=0.7983;AFR_AF=0.9955;EUR_AF=0.835;SAS_AF=0.6881;AA=G|||;VT=SNP
3	37137709	rs17810493	A	T	100	PASS	AC=205;AF=0.0409345;AN=5008;NS=2504;DP=14263;EAS_AF=0.0357;AMR_AF=0.0389;AFR_AF=0.0151;EUR_AF=0.0636;SAS_AF=0.0593;AA=A|||;VT=SNP
3	37138751	rs67385735	A	G	100	PASS	AC=1304;AF=0.260383;AN=5008;NS=2504;DP=15358;EAS_AF=0.0764;AMR_AF=0.3573;AFR_AF=0.2511;EUR_AF=0.4384;SAS_AF=0.2106;AA=A|||;VT=SNP
3	37141472	rs189426632	G	A	100	PASS	AC=22;AF=0.00439297;AN=5008;NS=2504;DP=17070;EAS_AF=0;AMR_AF=0.0072;AFR_AF=0;EUR_AF=0.0099;SAS_AF=0.0072;AA=G|||;VT=SNP
3	37141732	rs7638252	G	C	100	PASS	AC=1716;AF=0.342652;AN=5008;NS=2504;DP=17092;EAS_AF=0.0764;AMR_AF=0.4092;AFR_AF=0.5083;EUR_AF=0.4652;SAS_AF=0.2198;AA=C|||;VT=SNP
3	37141977	rs7616160	A	G	100	PASS	AC=2101;AF=0.419529;AN=5008;NS=2504;DP=15732;EAS_AF=0.13;AMR_AF=0.4467;AFR_AF=0.6936;EUR_AF=0.506;SAS_AF=0.2393;AA=G|||;VT=SNP
3	37142394	rs143418804	T	C	100	PASS	AC=25;AF=0.00499201;AN=5008;NS=2504;DP=15778;EAS_AF=0;AMR_AF=0.0043;AFR_AF=0;EUR_AF=0.0199;SAS_AF=0.002;AA=T|||;VT=SNP
3	37143017	rs11710860	G	A	100	PASS	AC=1302;AF=0.259984;AN=5008;NS=2504;DP=17038;EAS_AF=0.0774;AMR_AF=0.3573;AFR_AF=0.2504;EUR_AF=0.4374;SAS_AF=0.2096;AA=G|||;VT=SNP
3	37143434	rs17204801	G	A	100	PASS	AC=1301;AF=0.259784;AN=5008;NS=2504;DP=17877;EAS_AF=0.0764;AMR_AF=0.3573;AFR_AF=0.2504;EUR_AF=0.4374;SAS_AF=0.2096;AA=G|||;VT=SNP
3	37143749	rs76602421	T	C	100	PASS	AC=51;AF=0.0101837;AN=5008;NS=2504;DP=15488;EAS_AF=0.001;AMR_AF=0.013;AFR_AF=0.0008;EUR_AF=0.0288;SAS_AF=0.0112;AA=T|||;VT=SNP
3	37143879	rs6800554	C	T	100	PASS	AC=1730;AF=0.345447;AN=5008;NS=2504;DP=15667;EAS_AF=0.0794;AMR_AF=0.4135;AFR_AF=0.5076;EUR_AF=0.4722;SAS_AF=0.2219;AA=T|||;VT=SNP
3	37144535	rs2302507	C	A	100	PASS	AC=1729;AF=0.345248;AN=5008;NS=2504;DP=16333;EAS_AF=0.0764;AMR_AF=0.415;AFR_AF=0.5083;EUR_AF=0.4722;SAS_AF=0.2219;AA=A|||;VT=SNP
3	37145174	rs4678937	C	T	100	PASS	AC=1034;AF=0.20647;AN=5008;NS=2504;DP=15554;EAS_AF=0.0764;AMR_AF=0.3458;AFR_AF=0.0545;EUR_AF=0.4374;SAS_AF=0.2096;AA=C|||;VT=SNP
3	37145615	rs75219912	T	A	100	PASS	AC=145;AF=0.0289537;AN=5008;NS=2504;DP=14680;EAS_AF=0;AMR_AF=0.036;AFR_AF=0.0643;EUR_AF=0.0308;SAS_AF=0.0041;AA=T|||;VT=SNP
3	37146191	rs9859086	A	C	100	PASS	AC=1770;AF=0.353435;AN=5008;NS=2504;DP=17062;EAS_AF=0.0764;AMR_AF=0.4164;AFR_AF=0.5454;EUR_AF=0.4652;SAS_AF=0.2198;AA=C|||;VT=SNP
3	37146491	rs7653674	C	T	100	PASS	AC=51;AF=0.0101837;AN=5008;NS=2504;DP=16914;EAS_AF=0;AMR_AF=0.0216;AFR_AF=0.0008;EUR_AF=0.0258;SAS_AF=0.0092;AA=C|||;VT=SNP
3	37147069	rs17035950	C	T	100	PASS	AC=205;AF=0.0409345;AN=5008;NS=2504;DP=17665;EAS_AF=0;AMR_AF=0.036;AFR_AF=0.1165;EUR_AF=0.0239;SAS_AF=0.002;AA=C|||;VT=SNP
3	37147358	rs6550455	T	C	100	PASS	AC=1732;AF=0.345847;AN=5008;NS=2504;DP=15744;EAS_AF=0.0774;AMR_AF=0.4179;AFR_AF=0.5083;EUR_AF=0.4722;SAS_AF=0.2219;AA=C|||;VT=SNP
3	37147572	rs6796088	G	T	100	PASS	AC=1227;AF=0.245008;AN=5008;NS=2504;DP=16394;EAS_AF=0.0764;AMR_AF=0.3559;AFR_AF=0.1952;EUR_AF=0.4374;SAS_AF=0.2096;AA=G|||;VT=SNP
3	37148102	rs116344817	T	C	100	PASS	AC=72;AF=0.014377;AN=5008;NS=2504;DP=18493;EAS_AF=0;AMR_AF=0.0202;AFR_AF=0.0265;EUR_AF=0.0169;SAS_AF=0.0061;AA=T|||;VT=SNP
3	37148882	rs9836891	C	G	100	PASS	AC=1229;AF=0.245407;AN=5008;NS=2504;DP=14061;EAS_AF=0.0764;AMR_AF=0.3559;AFR_AF=0.1967;EUR_AF=0.4374;SAS_AF=0.2096;AA=C|||;VT=SNP
3	37148958	rs7643836	G	A	100	PASS	AC=1718;AF=0.343051;AN=5008;NS=2504;DP=14073;EAS_AF=0.0764;AMR_AF=0.4107;AFR_AF=0.5091;EUR_AF=0.4652;SAS_AF=0.2198;AA=A|||;VT=SNP
3	37149447	rs17810754	C	T	100	PASS	AC=266;AF=0.053115;AN=5008;NS=2504;DP=16957;EAS_AF=0.002;AMR_AF=0.0548;AFR_AF=0.0038;EUR_AF=0.1064;SAS_AF=0.1166;AA=C|||;VT=SNP
3	37150646	rs78170125	A	T	100	PASS	AC=37;AF=0.00738818;AN=5008;NS=2504;DP=19183;EAS_AF=0;AMR_AF=0.0058;AFR_AF=0;EUR_AF=0.0278;SAS_AF=0.0051;AA=A|||;VT=SNP
3	37150988	rs6806252	C	G	100	PASS	AC=2112;AF=0.421725;AN=5008;NS=2504;DP=19226;EAS_AF=0.13;AMR_AF=0.4524;AFR_AF=0.6989;EUR_AF=0.506;SAS_AF=0.2393;AA=G|||;VT=SNP;EX_TARGET
3	37151157	rs36068826	T	C	100	PASS	AC=40;AF=0.00798722;AN=5008;NS=2504;DP=19407;EAS_AF=0;AMR_AF=0.0159;AFR_AF=0;EUR_AF=0.0199;SAS_AF=0.0092;AA=T|||;VT=SNP;EX_TARGET
3	37151913	rs114446054	T	C	100	PASS	AC=39;AF=0.00778754;AN=5008;NS=2504;DP=17320;EAS_AF=0;AMR_AF=0.0231;AFR_AF=0.003;EUR_AF=0.0149;SAS_AF=0.0041;AA=T|||;VT=SNP
3	37152131	rs7620643	T	C	100	PASS	AC=1283;AF=0.25619;AN=5008;NS=2504;DP=17003;EAS_AF=0.0774;AMR_AF=0.3588;AFR_AF=0.2352;EUR_AF=0.4374;SAS_AF=0.2096;AA=T|||;VT=SNP
3	37152438	rs76299979	T	G	100	PASS	AC=42;AF=0.00838658;AN=5008;NS=2504;DP=16870;EAS_AF=0;AMR_AF=0.0159;AFR_AF=0.0008;EUR_AF=0.0268;SAS_AF=0.0031;AA=T|||;VT=SNP;EX_TARGET
3	37153270	rs3774322	G	A	100	PASS	AC=4098;AF=0.818291;AN=5008;NS=2504;DP=16491;EAS_AF=0.7133;AMR_AF=0.7954;AFR_AF=0.9955;EUR_AF=0.836;SAS_AF=0.6851;AA=A|||;VT=SNP
3	37153431	rs2047632	C	G	100	PASS	AC=145;AF=0.0289537;AN=5008;NS=2504;DP=20242;EAS_AF=0;AMR_AF=0.036;AFR_AF=0.0643;EUR_AF=0.0308;SAS_AF=0.0041;AA=C|||;VT=SNP
3	37154927	rs79712964	A	G	100	PASS	AC=169;AF=0.033746;AN=5008;NS=2504;DP=19700;EAS_AF=0.0536;AMR_AF=0.0216;AFR_AF=0.0431;EUR_AF=0.0268;SAS_AF=0.0164;AA=A|||;VT=SNP
3	37155463	rs79435116	C	T	100	PASS	AC=28;AF=0.00559105;AN=5008;NS=2504;DP=18806;EAS_AF=0;AMR_AF=0.0086;AFR_AF=0;EUR_AF=0.0219;SAS_AF=0;AA=C|||;VT=SNP
3	37157145	rs55755638	C	T	100	PASS	AC=1229;AF=0.245407;AN=5008;NS=2504;DP=19539;EAS_AF=0.0764;AMR_AF=0.3516;AFR_AF=0.1967;EUR_AF=0.4394;SAS_AF=0.2106;AA=C|||;VT=SNP
3	37157635	rs67233917	A	G	100	PASS	AC=1281;AF=0.255791;AN=5008;NS=2504;DP=16515;EAS_AF=0.0764;AMR_AF=0.3559;AFR_AF=0.2352;EUR_AF=0.4384;SAS_AF=0.2096;AA=A|||;VT=SNP
3	37158567	rs3774321	T	G	100	PASS	AC=1288;AF=0.257188;AN=5008;NS=2504;DP=13065;EAS_AF=0.0764;AMR_AF=0.3559;AFR_AF=0.2352;EUR_AF=0.4384;SAS_AF=0.2168;AA=T|||;VT=SNP
3	37158798	rs9861967	C	T	100	PASS	AC=1514;AF=0.302316;AN=5008;NS=2504;DP=15498;EAS_AF=0.0764;AMR_AF=0.3732;AFR_AF=0.3933;EUR_AF=0.4423;SAS_AF=0.2178;AA=T|||;VT=SNP
3	37158827	rs3821823	T	C	100	PASS	AC=1227;AF=0.245008;AN=5008;NS=2504;DP=15011;EAS_AF=0.0764;AMR_AF=0.3516;AFR_AF=0.1967;EUR_AF=0.4384;SAS_AF=0.2096;AA=T|||;VT=SNP
3	37160285	rs35835767	A	G	100	PASS	AC=268;AF=0.0535144;AN=5008;NS=2504;DP=18324;EAS_AF=0.002;AMR_AF=0.0562;AFR_AF=0.0038;EUR_AF=0.1064;SAS_AF=0.1176;AA=A|||;VT=SNP
3	37160489	rs173051	A	T	100	PASS	AC=4113;AF=0.821286;AN=5008;NS=2504;DP=15776;EAS_AF=0.7232;AMR_AF=0.7983;AFR_AF=0.9955;EUR_AF=0.834;SAS_AF=0.6902;AA=T|||;VT=SNP
3	37160677	rs11707406	T	C	100	PASS	AC=1261;AF=0.251797;AN=5008;NS=2504;DP=14630;EAS_AF=0.0764;AMR_AF=0.3602;AFR_AF=0.2171;EUR_AF=0.4394;SAS_AF=0.2096;AA=T|||;VT=SNP
3	37161239	rs116722611	C	T	100	PASS	AC=39;AF=0.00778754;AN=5008;NS=2504;DP=15247;EAS_AF=0;AMR_AF=0.0202;AFR_AF=0.0038;EUR_AF=0.0149;SAS_AF=0.0051;AA=C|||;VT=SNP
3	37161797	rs149540515	T	C	100	PASS	AC=67;AF=0.0133786;AN=5008;NS=2504;DP=13295;EAS_AF=0.001;AMR_AF=0.0173;AFR_AF=0.0023;EUR_AF=0.0408;SAS_AF=0.0102;AA=T|||;VT=SNP
3	37162397	rs17035968	G	A	100	PASS	AC=134;AF=0.0267572;AN=5008;NS=2504;DP=14894;EAS_AF=0;AMR_AF=0.0317;AFR_AF=0.0651;EUR_AF=0.0239;SAS_AF=0.002;AA=G|||;VT=SNP
3	37162758	rs6780799	G	A	100	PASS	AC=1516;AF=0.302716;AN=5008;NS=2504;DP=17309;EAS_AF=0.0774;AMR_AF=0.3775;AFR_AF=0.3918;EUR_AF=0.4423;SAS_AF=0.2178;AA=A|||;VT=SNP
3	37162864	rs75741550	T	C	100	PASS	AC=207;AF=0.0413339;AN=5008;NS=2504;DP=18221;EAS_AF=0.0536;AMR_AF=0.0259;AFR_AF=0.0446;EUR_AF=0.0467;SAS_AF=0.0297;AA=T|||;VT=SNP
3	37163652	rs139449476	C	T	100	PASS	AC=97;AF=0.019369;AN=5008;NS=2504;DP=14839;EAS_AF=0;AMR_AF=0.0231;AFR_AF=0.0424;EUR_AF=0.0229;SAS_AF=0.002;AA=C|||;VT=SNP
3	37164563	rs77245958	C	T	100	PASS	AC=22;AF=0.00439297;AN=5008;NS=2504;DP=21407;EAS_AF=0;AMR_AF=0.0029;AFR_AF=0;EUR_AF=0.0159;SAS_AF=0.0041;AA=C|||;VT=SNP
3	37164647	rs6787539	G	A	100	PASS	AC=1231;AF=0.245807;AN=5008;NS=2504;DP=21928;EAS_AF=0.0774;AMR_AF=0.3573;AFR_AF=0.1959;EUR_AF=0.4384;SAS_AF=0.2096;AA=G|||;VT=SNP
3	37165542	rs1500794	A	G	100	PASS	AC=2183;AF=0.435903;AN=5008;NS=2504;DP=13232;EAS_AF=0.131;AMR_AF=0.4568;AFR_AF=0.7231;EUR_AF=0.5278;SAS_AF=0.2526;AA=G|||;VT=SNP
3	37165807	rs189885483	C	T	100	PASS	AC=13;AF=0.00259585;AN=5008;NS=2504;DP=17695;EAS_AF=0.002;AMR_AF=0.0043;AFR_AF=0.0008;EUR_AF=0.007;SAS_AF=0;AA=c|||;VT=SNP
3	37166061	rs11927149	C	T	100	PASS	AC=1230;AF=0.245607;AN=5008;NS=2504;DP=17216;EAS_AF=0.0774;AMR_AF=0.3559;AFR_AF=0.1959;EUR_AF=0.4384;SAS_AF=0.2096;AA=C|||;VT=SNP
3	37167276	rs76597672	A	G	100	PASS	AC=116;AF=0.0231629;AN=5008;NS=2504;DP=17148;EAS_AF=0;AMR_AF=0.0303;AFR_AF=0.0023;EUR_AF=0.0736;SAS_AF=0.0184;AA=A|||;VT=SNP
3	37167681	rs111271236	T	C	100	PASS	AC=70;AF=0.0139776;AN=5008;NS=2504;DP=15677;EAS_AF=0;AMR_AF=0.0245;AFR_AF=0.0144;EUR_AF=0.0298;SAS_AF=0.0041;AA=T|||;VT=SNP
3	37168314	rs11713122	A	C	100	PASS	AC=1591;AF=0.317692;AN=5008;NS=2504;DP=13040;EAS_AF=0.0774;AMR_AF=0.389;AFR_AF=0.4418;EUR_AF=0.4433;SAS_AF=0.2178;AA=C|||;VT=SNP
3	37170717	rs3733030	T	C	100	PASS	AC=1637;AF=0.326877;AN=5008;NS=2504;DP=18815;EAS_AF=0.0774;AMR_AF=0.3919;AFR_AF=0.4811;EUR_AF=0.4423;SAS_AF=0.2106;AA=C|||;VT=SNP
3	37170750	rs3733029	G	C	100	PASS	AC=1583;AF=0.316094;AN=5008;NS=2504;DP=19406;EAS_AF=0.0774;AMR_AF=0.389;AFR_AF=0.4418;EUR_AF=0.4423;SAS_AF=0.2106;AA=C|||;VT=SNP
3	37171382	rs145739394	G	A	100	PASS	AC=17;AF=0.00339457;AN=5008;NS=2504;DP=18268;EAS_AF=0;AMR_AF=0.0058;AFR_AF=0.0008;EUR_AF=0.0119;SAS_AF=0;AA=G|||;VT=SNP
3	37172062	rs9847972	T	G	100	PASS	AC=305;AF=0.0609026;AN=5008;NS=2504;DP=19633;EAS_AF=0;AMR_AF=0.0418;AFR_AF=0.174;EUR_AF=0.0338;SAS_AF=0.0123;AA=T|||;VT=SNP
3	37173715	rs6764444	T	C	100	PASS	AC=1274;AF=0.254393;AN=5008;NS=2504;DP=15687;EAS_AF=0.0774;AMR_AF=0.3602;AFR_AF=0.2337;EUR_AF=0.4374;SAS_AF=0.2014;AA=T|||;VT=SNP
3	37175097	rs113033942	A	G	100	PASS	AC=61;AF=0.0121805;AN=5008;NS=2504;DP=18196;EAS_AF=0;AMR_AF=0.0072;AFR_AF=0;EUR_AF=0.0119;SAS_AF=0.045;AA=A|||;VT=SNP
3	37175150	rs11717310	C	T	100	PASS	AC=1349;AF=0.269369;AN=5008;NS=2504;DP=17525;EAS_AF=0.0774;AMR_AF=0.3718;AFR_AF=0.2837;EUR_AF=0.4384;SAS_AF=0.2014;AA=T|||;VT=SNP
3	37175960	rs9832138	A	G	100	PASS	AC=1737;AF=0.346845;AN=5008;NS=2504;DP=17210;EAS_AF=0.0774;AMR_AF=0.415;AFR_AF=0.5265;EUR_AF=0.4652;SAS_AF=0.2117;AA=G|||;VT=SNP
3	37176045	rs2885608	A	G	100	PASS	AC=1582;AF=0.315895;AN=5008;NS=2504;DP=18922;EAS_AF=0.0774;AMR_AF=0.389;AFR_AF=0.4418;EUR_AF=0.4423;SAS_AF=0.2096;AA=G|||;VT=SNP
3	37176116	rs9832423	A	G	100	PASS	AC=1221;AF=0.24381;AN=5008;NS=2504;DP=21044;EAS_AF=0.0774;AMR_AF=0.3559;AFR_AF=0.1959;EUR_AF=0.4374;SAS_AF=0.2014;AA=A|||;VT=SNP
3	37176723	rs56280528	G	A	100	PASS	AC=81;AF=0.0161741;AN=5008;NS=2504;DP=15984;EAS_AF=0;AMR_AF=0.0159;AFR_AF=0.031;EUR_AF=0.0229;SAS_AF=0.0061;AA=G|||;VT=SNP
3	37179031	rs6775008	A	G	100	PASS	AC=1349;AF=0.269369;AN=5008;NS=2504;DP=19547;EAS_AF=0.0774;AMR_AF=0.3718;AFR_AF=0.2837;EUR_AF=0.4384;SAS_AF=0.2014;AA=A|||;VT=SNP
3	37180498	rs79635736	C	A	100	PASS	AC=100;AF=0.0199681;AN=5008;NS=2504;DP=18618;EAS_AF=0;AMR_AF=0.0231;AFR_AF=0.0446;EUR_AF=0.0229;SAS_AF=0.002;AA=C|||;VT=SNP
3	37181015	rs4678938	G	C	100	PASS	AC=1589;AF=0.317292;AN=5008;NS=2504;DP=19293;EAS_AF=0.0784;AMR_AF=0.3905;AFR_AF=0.4418;EUR_AF=0.4473;SAS_AF=0.2096;AA=C|||;VT=SNP
3	37181591	rs6809297	G	A	100	PASS	AC=1397;AF=0.278954;AN=5008;NS=2504;DP=19843;EAS_AF=0.0774;AMR_AF=0.3761;AFR_AF=0.3177;EUR_AF=0.4384;SAS_AF=0.2014;AA=G|||;VT=SNP
3	37181995	rs6550456	A	G	100	PASS	AC=1583;AF=0.316094;AN=5008;NS=2504;DP=15847;EAS_AF=0.0774;AMR_AF=0.389;AFR_AF=0.4418;EUR_AF=0.4423;SAS_AF=0.2106;AA=G|||;VT=SNP
3	37182198	rs6550457	T	C	100	PASS	AC=1497;AF=0.298922;AN=5008;NS=2504;DP=15271;EAS_AF=0.0774;AMR_AF=0.3818;AFR_AF=0.3896;EUR_AF=0.4394;SAS_AF=0.2014;AA=C|||;VT=SNP
3	37183758	rs62244271	T	C	100	PASS	AC=169;AF=0.033746;AN=5008;NS=2504;DP=15887;EAS_AF=0;AMR_AF=0.0418;AFR_AF=0.0038;EUR_AF=0.1034;SAS_AF=0.0317;AA=T|||;VT=SNP
3	37184473	rs336601	G	A	100	PASS	AC=1107;AF=0.221046;AN=5008;NS=2504;DP=19946;EAS_AF=0.3234;AMR_AF=0.2378;AFR_AF=0.0197;EUR_AF=0.2266;SAS_AF=0.3701;AA=G|||;VT=SNP
3	37185143	rs7640224	A	T	100	PASS	AC=2101;AF=0.419529;AN=5008;NS=2504;DP=21623;EAS_AF=0.129;AMR_AF=0.4539;AFR_AF=0.6717;EUR_AF=0.5258;SAS_AF=0.2444;AA=T|||;VT=SNP
3	37185499	rs56364665	G	A	100	PASS	AC=18;AF=0.00359425;AN=5008;NS=2504;DP=19052;EAS_AF=0;AMR_AF=0.0014;AFR_AF=0.0008;EUR_AF=0.0149;SAS_AF=0.001;AA=G|||;VT=SNP
3	37185960	rs10154916	T	C	100	PASS	AC=1216;AF=0.242812;AN=5008;NS=2504;DP=18583;EAS_AF=0.0724;AMR_AF=0.3559;AFR_AF=0.1959;EUR_AF=0.4374;SAS_AF=0.2014;AA=T|||;VT=SNP
3	37187398	rs4678939	C	T	100	PASS	AC=1216;AF=0.242812;AN=5008;NS=2504;DP=18999;EAS_AF=0.0724;AMR_AF=0.3559;AFR_AF=0.1959;EUR_AF=0.4374;SAS_AF=0.2014;AA=C|||;VT=SNP
3	37187513	rs4678940	G	A	100	PASS	AC=1393;AF=0.278155;AN=5008;NS=2504;DP=18427;EAS_AF=0.0724;AMR_AF=0.3761;AFR_AF=0.3177;EUR_AF=0.4384;SAS_AF=0.2025;AA=G|||;VT=SNP
3	37187638	rs78969115	G	C	100	PASS	AC=74;AF=0.0147764;AN=5008;NS=2504;DP=18435;EAS_AF=0;AMR_AF=0.0259;AFR_AF=0.0015;EUR_AF=0.0417;SAS_AF=0.0123;AA=G|||;VT=SNP
3	37187899	rs111853528	C	T	100	PASS	AC=39;AF=0.00778754;AN=5008;NS=2504;DP=20417;EAS_AF=0;AMR_AF=0.0086;AFR_AF=0;EUR_AF=0.0298;SAS_AF=0.0031;AA=C|||;VT=SNP
3	37187940	rs144121356	T	C	100	PASS	AC=18;AF=0.00359425;AN=5008;NS=2504;DP=19752;EAS_AF=0;AMR_AF=0.0014;AFR_AF=0.0008;EUR_AF=0.0149;SAS_AF=0.001;AA=T|||;VT=SNP
3	37187950	rs62244272	C	T	100	PASS	AC=54;AF=0.0107827;AN=5008;NS=2504;DP=19891;EAS_AF=0.005;AMR_AF=0.0144;AFR_AF=0.0008;EUR_AF=0.0268;SAS_AF=0.0112;AA=C|||;VT=SNP
3	37188033	rs146479946	A	G	100	PASS	AC=165;AF=0.0329473;AN=5008;NS=2504;DP=20317;EAS_AF=0;AMR_AF=0.0303;AFR_AF=0.0832;EUR_AF=0.0298;SAS_AF=0.0041;AA=A|||;VT=SNP
3	37188318	rs6550458	T	A	100	PASS	AC=1463;AF=0.292133;AN=5008;NS=2504;DP=18758;EAS_AF=0.0724;AMR_AF=0.4006;AFR_AF=0.3328;EUR_AF=0.4682;SAS_AF=0.2055;AA=A|||;VT=SNP
3	37190327	rs113689894	G	A	100	PASS	AC=73;AF=0.0145767;AN=5008;NS=2504;DP=18660;EAS_AF=0;AMR_AF=0.0245;AFR_AF=0.0151;EUR_AF=0.0298;SAS_AF=0.0061;AA=G|||;VT=SNP
3	37191322	rs76740138	T	A	100	PASS	AC=752;AF=0.15016;AN=5008;NS=2504;DP=14523;EAS_AF=0.3313;AMR_AF=0.1354;AFR_AF=0.0053;EUR_AF=0.0855;SAS_AF=0.2362;AA=T|||;VT=SNP
3	37191564	rs116354287	T	C	100	PASS	AC=79;AF=0.0157748;AN=5008;NS=2504;DP=20924;EAS_AF=0;AMR_AF=0.0259;AFR_AF=0.0204;EUR_AF=0.0298;SAS_AF=0.0041;AA=T|||;VT=SNP
3	37191879	rs6808826	G	A	100	PASS	AC=165;AF=0.0329473;AN=5008;NS=2504;DP=18136;EAS_AF=0;AMR_AF=0.0303;AFR_AF=0.0832;EUR_AF=0.0298;SAS_AF=0.0041;AA=G|||;VT=SNP
3	37192199	rs7630221	A	G	100	PASS	AC=1952;AF=0.389776;AN=5008;NS=2504;DP=16725;EAS_AF=0.129;AMR_AF=0.4467;AFR_AF=0.5688;EUR_AF=0.5189;SAS_AF=0.2434;AA=a|||;VT=SNP
3	37193181	rs142115250	C	T	100	PASS	AC=14;AF=0.00279553;AN=5008;NS=2504;DP=16403;EAS_AF=0;AMR_AF=0.0043;AFR_AF=0.0008;EUR_AF=0.0099;SAS_AF=0;AA=C|||;VT=SNP
3	37195162	rs9839933	G	T	100	PASS	AC=1432;AF=0.285942;AN=5008;NS=2504;DP=16199;EAS_AF=0.129;AMR_AF=0.3818;AFR_AF=0.2398;EUR_AF=0.4841;SAS_AF=0.2382;AA=G|||;VT=SNP
3	37195393	rs114113385	G	A	100	PASS	AC=52;AF=0.0103834;AN=5008;NS=2504;DP=17999;EAS_AF=0;AMR_AF=0.013;AFR_AF=0.0015;EUR_AF=0.0328;SAS_AF=0.0082;AA=G|||;VT=SNP
3	37195921	rs4678942	C	A	100	PASS	AC=1699;AF=0.339257;AN=5008;NS=2504;DP=20376;EAS_AF=0.0724;AMR_AF=0.4164;AFR_AF=0.4879;EUR_AF=0.4722;SAS_AF=0.2219;AA=A|||;VT=SNP
3	37196214	rs115889438	G	A	100	PASS	AC=71;AF=0.0141773;AN=5008;NS=2504;DP=21294;EAS_AF=0;AMR_AF=0.0245;AFR_AF=0.0151;EUR_AF=0.0298;SAS_AF=0.0041;AA=G|||;VT=SNP
3	37196601	rs9869432	T	C	100	PASS	AC=1401;AF=0.279752;AN=5008;NS=2504;DP=18629;EAS_AF=0.0724;AMR_AF=0.3761;AFR_AF=0.3177;EUR_AF=0.4384;SAS_AF=0.2106;AA=T|||;VT=SNP
3	37197355	rs4678943	T	C	100	PASS	AC=1400;AF=0.279553;AN=5008;NS=2504;DP=19036;EAS_AF=0.0724;AMR_AF=0.3761;AFR_AF=0.3177;EUR_AF=0.4384;SAS_AF=0.2096;AA=T|||;VT=SNP
3	37197595	rs62244273	G	A	100	PASS	AC=37;AF=0.00738818;AN=5008;NS=2504;DP=14763;EAS_AF=0.001;AMR_AF=0.0101;AFR_AF=0.0008;EUR_AF=0.0179;SAS_AF=0.0102;AA=G|||;VT=SNP
3	37197813	rs190234153	A	T	100	PASS	AC=76;AF=0.0151757;AN=5008;NS=2504;DP=12778;EAS_AF=0.002;AMR_AF=0.0231;AFR_AF=0.0091;EUR_AF=0.0298;SAS_AF=0.0164;AA=A|||;VT=SNP
3	37197814	rs116655040	T	A	100	PASS	AC=336;AF=0.0670927;AN=5008;NS=2504;DP=12735;EAS_AF=0.0565;AMR_AF=0.036;AFR_AF=0.1271;EUR_AF=0.0547;SAS_AF=0.0317;AA=A|||;VT=SNP
3	37198143	rs146015717	C	T	100	PASS	AC=82;AF=0.0163738;AN=5008;NS=2504;DP=8984;EAS_AF=0;AMR_AF=0.0259;AFR_AF=0.0219;EUR_AF=0.0308;SAS_AF=0.0041;AA=C|||;VT=SNP
3	37199050	rs9823120	A	G	100	PASS	AC=1400;AF=0.279553;AN=5008;NS=2504;DP=19219;EAS_AF=0.0724;AMR_AF=0.3761;AFR_AF=0.3177;EUR_AF=0.4384;SAS_AF=0.2096;AA=G|||;VT=SNP
3	37199350	rs9823617	A	T	100	PASS	AC=1400;AF=0.279553;AN=5008;NS=2504;DP=17860;EAS_AF=0.0724;AMR_AF=0.3761;AFR_AF=0.3177;EUR_AF=0.4384;SAS_AF=0.2096;AA=T|||;VT=SNP
3	37199453	rs2362824	G	A	100	PASS	AC=2110;AF=0.421326;AN=5008;NS=2504;DP=18131;EAS_AF=0.129;AMR_AF=0.4539;AFR_AF=0.6717;EUR_AF=0.5268;SAS_AF=0.2526;AA=A|||;VT=SNP
3	37200085	rs7638620	A	G	100	PASS	AC=1539;AF=0.307308;AN=5008;NS=2504;DP=14526;EAS_AF=0.0724;AMR_AF=0.3847;AFR_AF=0.4077;EUR_AF=0.4423;SAS_AF=0.2198;AA=G|||;VT=SNP
3	37201118	rs2175881	C	T	100	PASS	AC=1225;AF=0.244609;AN=5008;NS=2504;DP=15900;EAS_AF=0.0724;AMR_AF=0.3559;AFR_AF=0.1952;EUR_AF=0.4374;SAS_AF=0.2117;AA=C|||;VT=SNP
3	37201611	rs374951	T	C	100	PASS	AC=1109;AF=0.221446;AN=5008;NS=2504;DP=15091;EAS_AF=0.3224;AMR_AF=0.2378;AFR_AF=0.0189;EUR_AF=0.2286;SAS_AF=0.3722;AA=T|||;VT=SNP
3	37202710	rs115731824	G	A	100	PASS	AC=79;AF=0.0157748;AN=5008;NS=2504;DP=15185;EAS_AF=0;AMR_AF=0.0259;AFR_AF=0.0204;EUR_AF=0.0298;SAS_AF=0.0041;AA=G|||;VT=SNP
3	37202988	rs2362825	T	C	100	PASS	AC=653;AF=0.130391;AN=5008;NS=2504;DP=19117;EAS_AF=0.0268;AMR_AF=0.17;AFR_AF=0.0386;EUR_AF=0.325;SAS_AF=0.1329;AA=T|||;VT=SNP
3	37203360	rs2362826	T	C	100	PASS	AC=1751;AF=0.349641;AN=5008;NS=2504;DP=16509;EAS_AF=0.0724;AMR_AF=0.4193;AFR_AF=0.525;EUR_AF=0.4722;SAS_AF=0.2229;AA=C|||;VT=SNP
3	37204816	rs77340616	T	C	100	PASS	AC=187;AF=0.0373403;AN=5008;NS=2504;DP=22996;EAS_AF=0.0347;AMR_AF=0.0389;AFR_AF=0.003;EUR_AF=0.0626;SAS_AF=0.0593;AA=T|||;VT=SNP
3	37205015	rs6786857	C	T	100	PASS	AC=1590;AF=0.317492;AN=5008;NS=2504;DP=18944;EAS_AF=0.0774;AMR_AF=0.389;AFR_AF=0.4418;EUR_AF=0.4423;SAS_AF=0.2178;AA=T|||;VT=SNP
3	37205191	rs1392749	C	T	100	PASS	AC=1405;AF=0.280551;AN=5008;NS=2504;DP=20790;EAS_AF=0.0774;AMR_AF=0.3761;AFR_AF=0.3177;EUR_AF=0.4384;SAS_AF=0.2096;AA=C|||;VT=SNP
3	37205716	rs7634972	C	T	100	PASS	AC=1406;AF=0.280751;AN=5008;NS=2504;DP=15966;EAS_AF=0.0774;AMR_AF=0.3761;AFR_AF=0.3177;EUR_AF=0.4384;SAS_AF=0.2106;AA=T|||;VT=SNP
3	37206515	rs138124594	G	A	100	PASS	AC=1406;AF=0.280751;AN=5008;NS=2504;DP=15583;EAS_AF=0.0774;AMR_AF=0.3761;AFR_AF=0.3177;EUR_AF=0.4384;SAS_AF=0.2106;AA=g|||;VT=SNP
3	37206586	rs7637994	C	T	100	PASS	AC=1407;AF=0.28095;AN=5008;NS=2504;DP=13180;EAS_AF=0.0774;AMR_AF=0.3775;AFR_AF=0.3177;EUR_AF=0.4384;SAS_AF=0.2106;AA=C|||;VT=SNP
3	37206787	rs148036762	G	A	100	PASS	AC=65;AF=0.0129792;AN=5008;NS=2504;DP=12065;EAS_AF=0.0139;AMR_AF=0.0231;AFR_AF=0.0008;EUR_AF=0.0288;SAS_AF=0.0051;AA=G|||;VT=SNP
3	37206970	rs111359646	A	T	100	PASS	AC=71;AF=0.0141773;AN=5008;NS=2504;DP=11922;EAS_AF=0;AMR_AF=0.0245;AFR_AF=0.0151;EUR_AF=0.0298;SAS_AF=0.0041;AA=A|||;VT=SNP
3	37207638	rs11917563	T	C	100	PASS	AC=1230;AF=0.245607;AN=5008;NS=2504;DP=14799;EAS_AF=0.0774;AMR_AF=0.3559;AFR_AF=0.1959;EUR_AF=0.4374;SAS_AF=0.2106;AA=T|||;VT=SNP
3	37208192	rs9755599	T	C	100	PASS	AC=1406;AF=0.280751;AN=5008;NS=2504;DP=15094;EAS_AF=0.0774;AMR_AF=0.3761;AFR_AF=0.3177;EUR_AF=0.4384;SAS_AF=0.2106;AA=T|||;VT=SNP
3	37208239	rs113334978	G	A	100	PASS	AC=313;AF=0.0625;AN=5008;NS=2504;DP=17919;EAS_AF=0.0516;AMR_AF=0.0346;AFR_AF=0.1157;EUR_AF=0.0537;SAS_AF=0.0307;AA=G|||;VT=SNP
3	37208947	rs11706079	C	A	100	PASS	AC=1033;AF=0.20627;AN=5008;NS=2504;DP=12079;EAS_AF=0.0774;AMR_AF=0.3487;AFR_AF=0.056;EUR_AF=0.4374;SAS_AF=0.2035;AA=C|||;VT=SNP
3	37209341	rs73057481	C	T	100	PASS	AC=653;AF=0.130391;AN=5008;NS=2504;DP=15651;EAS_AF=0.0268;AMR_AF=0.17;AFR_AF=0.0386;EUR_AF=0.325;SAS_AF=0.1329;AA=C|||;VT=SNP
3	37209777	rs115355522	T	C	100	PASS	AC=31;AF=0.0061901;AN=5008;NS=2504;DP=20368;EAS_AF=0;AMR_AF=0.013;AFR_AF=0.0023;EUR_AF=0.0159;SAS_AF=0.0031;AA=T|||;VT=SNP
3	37210481	rs75888249	T	C	100	PASS	AC=753;AF=0.150359;AN=5008;NS=2504;DP=19887;EAS_AF=0.3313;AMR_AF=0.1383;AFR_AF=0.0053;EUR_AF=0.0895;SAS_AF=0.2311;AA=T|||;VT=SNP
3	37210874	rs11920928	T	C	100	PASS	AC=1405;AF=0.280551;AN=5008;NS=2504;DP=18543;EAS_AF=0.0774;AMR_AF=0.3761;AFR_AF=0.3177;EUR_AF=0.4374;SAS_AF=0.2106;AA=T|||;VT=SNP
3	37211128	rs11916897	C	G	100	PASS	AC=1222;AF=0.24401;AN=5008;NS=2504;DP=19383;EAS_AF=0.0774;AMR_AF=0.3559;AFR_AF=0.1959;EUR_AF=0.4374;SAS_AF=0.2025;AA=C|||;VT=SNP
3	37211371	rs80200976	T	C	100	PASS	AC=314;AF=0.0626997;AN=5008;NS=2504;DP=18169;EAS_AF=0.0516;AMR_AF=0.0346;AFR_AF=0.1165;EUR_AF=0.0537;SAS_AF=0.0307;AA=T|||;VT=SNP
3	37211972	rs931721	T	C	100	PASS	AC=1406;AF=0.280751;AN=5008;NS=2504;DP=20281;EAS_AF=0.0774;AMR_AF=0.3761;AFR_AF=0.3177;EUR_AF=0.4384;SAS_AF=0.2106;AA=t|||;VT=SNP
3	37213274	rs6796640	C	A	100	PASS	AC=1230;AF=0.245607;AN=5008;NS=2504;DP=17205;EAS_AF=0.0774;AMR_AF=0.3559;AFR_AF=0.1959;EUR_AF=0.4374;SAS_AF=0.2106;AA=C|||;VT=SNP
3	37214204	rs17811658	T	C	100	PASS	AC=1042;AF=0.208067;AN=5008;NS=2504;DP=17654;EAS_AF=0.0794;AMR_AF=0.3487;AFR_AF=0.0552;EUR_AF=0.4374;SAS_AF=0.2117;AA=T|||;VT=SNP
3	37214685	rs4678944	C	T	100	PASS	AC=1705;AF=0.340455;AN=5008;NS=2504;DP=13525;EAS_AF=0.0774;AMR_AF=0.4164;AFR_AF=0.4879;EUR_AF=0.4722;SAS_AF=0.2229;AA=T|||;VT=SNP
3	37214999	rs114203414	G	A	100	PASS	AC=71;AF=0.0141773;AN=5008;NS=2504;DP=19847;EAS_AF=0;AMR_AF=0.0245;AFR_AF=0.0151;EUR_AF=0.0298;SAS_AF=0.0041;AA=G|||;VT=SNP
3	37216985	rs6809852	G	A	100	PASS	AC=43;AF=0.00858626;AN=5008;NS=2504;DP=18595;EAS_AF=0;AMR_AF=0.0202;AFR_AF=0.0008;EUR_AF=0.0219;SAS_AF=0.0061;AA=G|||;VT=SNP
3	37217044	rs147872149	G	A	100	PASS	AC=24;AF=0.00479233;AN=5008;NS=2504;DP=17826;EAS_AF=0;AMR_AF=0.0086;AFR_AF=0.0008;EUR_AF=0.0139;SAS_AF=0.0031;AA=G|||;VT=SNP
3	37217304	rs114766032	C	T	100	PASS	AC=70;AF=0.0139776;AN=5008;NS=2504;DP=15852;EAS_AF=0;AMR_AF=0.0245;AFR_AF=0.0151;EUR_AF=0.0288;SAS_AF=0.0041;AA=C|||;VT=SNP
3	37217622	rs9829683	C	A	100	PASS	AC=1230;AF=0.245607;AN=5008;NS=2504;DP=11082;EAS_AF=0.0774;AMR_AF=0.3559;AFR_AF=0.1959;EUR_AF=0.4374;SAS_AF=0.2106;AA=C|||;VT=SNP
3	37218461	rs9854641	T	C	100	PASS	AC=1416;AF=0.282748;AN=5008;NS=2504;DP=6909;EAS_AF=0.0764;AMR_AF=0.3761;AFR_AF=0.326;EUR_AF=0.4384;SAS_AF=0.2106;AA=T|||;VT=SNP
3	37218588	rs9854956	T	G	100	PASS	AC=1758;AF=0.351038;AN=5008;NS=2504;DP=12900;EAS_AF=0.0764;AMR_AF=0.4193;AFR_AF=0.528;EUR_AF=0.4712;SAS_AF=0.2229;AA=G|||;VT=SNP
3	37218672	rs191364899	C	T	100	PASS	AC=19;AF=0.00379393;AN=5008;NS=2504;DP=14819;EAS_AF=0;AMR_AF=0.0014;AFR_AF=0.0015;EUR_AF=0.0129;SAS_AF=0.0031;AA=C|||;VT=SNP
3	37220509	rs963078	G	T	100	PASS	AC=1591;AF=0.317692;AN=5008;NS=2504;DP=15158;EAS_AF=0.0764;AMR_AF=0.389;AFR_AF=0.4418;EUR_AF=0.4423;SAS_AF=0.2198;AA=T|||;VT=SNP
3	37220888	rs11717564	T	A	100	PASS	AC=1406;AF=0.280751;AN=5008;NS=2504;DP=18294;EAS_AF=0.0764;AMR_AF=0.3775;AFR_AF=0.3177;EUR_AF=0.4384;SAS_AF=0.2106;AA=T|||;VT=SNP
3	37220951	rs115742928	C	T	100	PASS	AC=49;AF=0.00978435;AN=5008;NS=2504;DP=17967;EAS_AF=0.003;AMR_AF=0.0144;AFR_AF=0.0015;EUR_AF=0.0318;SAS_AF=0.002;AA=C|||;VT=SNP
3	37221053	rs80071431	G	C	100	PASS	AC=27;AF=0.00539137;AN=5008;NS=2504;DP=17085;EAS_AF=0;AMR_AF=0.0072;AFR_AF=0;EUR_AF=0.0219;SAS_AF=0;AA=G|||;VT=SNP
3	37221084	rs113013412	A	G	100	PASS	AC=117;AF=0.0233626;AN=5008;NS=2504;DP=15035;EAS_AF=0.0248;AMR_AF=0.0216;AFR_AF=0.0015;EUR_AF=0.0477;SAS_AF=0.0276;AA=A|||;VT=SNP
3	37221408	rs139753488	C	G	100	PASS	AC=50;AF=0.00998403;AN=5008;NS=2504;DP=18732;EAS_AF=0;AMR_AF=0.0231;AFR_AF=0.0008;EUR_AF=0.0288;SAS_AF=0.0041;AA=C|||;VT=SNP
3	37221538	rs116147089	A	G	100	PASS	AC=28;AF=0.00559105;AN=5008;NS=2504;DP=18573;EAS_AF=0;AMR_AF=0.013;AFR_AF=0;EUR_AF=0.0189;SAS_AF=0;AA=A|||;VT=SNP
3	37221891	rs13064344	C	T	100	PASS	AC=19;AF=0.00379393;AN=5008;NS=2504;DP=20272;EAS_AF=0;AMR_AF=0.0014;AFR_AF=0.0015;EUR_AF=0.0129;SAS_AF=0.0031;AA=C|||;VT=SNP
3	37222329	rs9852386	G	A	100	PASS	AC=1405;AF=0.280551;AN=5008;NS=2504;DP=17310;EAS_AF=0.0764;AMR_AF=0.3761;AFR_AF=0.3177;EUR_AF=0.4384;SAS_AF=0.2106;AA=G|||;VT=SNP
3	37222360	rs11714667	G	A	100	PASS	AC=1590;AF=0.317492;AN=5008;NS=2504;DP=18089;EAS_AF=0.0764;AMR_AF=0.389;AFR_AF=0.4418;EUR_AF=0.4423;SAS_AF=0.2188;AA=A|||;VT=SNP
3	37223735	rs6550459	G	A	100	PASS	AC=2110;AF=0.421326;AN=5008;NS=2504;DP=18384;EAS_AF=0.128;AMR_AF=0.4539;AFR_AF=0.6732;EUR_AF=0.5258;SAS_AF=0.2526;AA=A|||;VT=SNP
3	37224099	rs1053006	G	A	100	PASS	AC=386;AF=0.0770767;AN=5008;NS=2504;DP=16667;EAS_AF=0.0506;AMR_AF=0.1787;AFR_AF=0.0166;EUR_AF=0.1123;SAS_AF=0.0777;AA=G|||;VT=SNP
3	37224838	rs11711937	C	G	100	PASS	AC=1229;AF=0.245407;AN=5008;NS=2504;DP=20892;EAS_AF=0.0774;AMR_AF=0.3559;AFR_AF=0.1952;EUR_AF=0.4374;SAS_AF=0.2106;AA=C|||;VT=SNP
3	37224967	rs11711968	C	G	100	PASS	AC=1229;AF=0.245407;AN=5008;NS=2504;DP=22394;EAS_AF=0.0774;AMR_AF=0.3559;AFR_AF=0.1952;EUR_AF=0.4374;SAS_AF=0.2106;AA=C|||;VT=SNP
3	37225125	rs111697997	C	T	100	PASS	AC=78;AF=0.0155751;AN=5008;NS=2504;DP=22056;EAS_AF=0;AMR_AF=0.0259;AFR_AF=0.0204;EUR_AF=0.0288;SAS_AF=0.0041;AA=C|||;VT=SNP
3	37225267	rs34253345	G	A	100	PASS	AC=20;AF=0.00399361;AN=5008;NS=2504;DP=19390;EAS_AF=0;AMR_AF=0.0014;AFR_AF=0.0015;EUR_AF=0.0129;SAS_AF=0.0041;AA=g|||;VT=SNP
3	37225728	rs6786584	T	C	100	PASS	AC=1229;AF=0.245407;AN=5008;NS=2504;DP=18486;EAS_AF=0.0774;AMR_AF=0.3559;AFR_AF=0.1952;EUR_AF=0.4374;SAS_AF=0.2106;AA=T|||;VT=SNP
3	37225837	rs6773752	C	T	100	PASS	AC=1406;AF=0.280751;AN=5008;NS=2504;DP=21043;EAS_AF=0.0774;AMR_AF=0.3761;AFR_AF=0.3177;EUR_AF=0.4384;SAS_AF=0.2106;AA=T|||;VT=SNP
3	37225992	rs113134154	A	G	100	PASS	AC=11;AF=0.00219649;AN=5008;NS=2504;DP=17438;EAS_AF=0;AMR_AF=0.0029;AFR_AF=0;EUR_AF=0.006;SAS_AF=0.0031;AA=A|||;VT=SNP
3	37226016	rs6786906	T	C	100	PASS	AC=1592;AF=0.317891;AN=5008;NS=2504;DP=16360;EAS_AF=0.0784;AMR_AF=0.389;AFR_AF=0.4418;EUR_AF=0.4423;SAS_AF=0.2188;AA=C|||;VT=SNP
3	37226116	rs147661213	A	G	100	PASS	AC=50;AF=0.00998403;AN=5008;NS=2504;DP=16305;EAS_AF=0;AMR_AF=0.0231;AFR_AF=0.0008;EUR_AF=0.0288;SAS_AF=0.0041;AA=A|||;VT=SNP
3	37226969	rs12629462	A	C	100	PASS	AC=1229;AF=0.245407;AN=5008;NS=2504;DP=18358;EAS_AF=0.0774;AMR_AF=0.3559;AFR_AF=0.1952;EUR_AF=0.4374;SAS_AF=0.2106;AA=A|||;VT=SNP
3	37227125	rs140278184	G	A	100	PASS	AC=19;AF=0.00379393;AN=5008;NS=2504;DP=14914;EAS_AF=0;AMR_AF=0.0086;AFR_AF=0;EUR_AF=0.0119;SAS_AF=0.001;AA=G|||;VT=SNP
3	37227733	rs60832053	T	C	100	PASS	AC=1701;AF=0.339657;AN=5008;NS=2504;DP=16860;EAS_AF=0.0774;AMR_AF=0.4164;AFR_AF=0.4856;EUR_AF=0.4712;SAS_AF=0.2229;AA=C|||;VT=SNP
3	37229522	rs7616105	G	A	100	PASS	AC=1228;AF=0.245208;AN=5008;NS=2504;DP=14064;EAS_AF=0.0774;AMR_AF=0.3559;AFR_AF=0.1959;EUR_AF=0.4374;SAS_AF=0.2086;AA=G|||;VT=SNP
3	37229699	rs146721762	G	A	100	PASS	AC=45;AF=0.00898562;AN=5008;NS=2504;DP=15030;EAS_AF=0.003;AMR_AF=0.0115;AFR_AF=0.0008;EUR_AF=0.0308;SAS_AF=0.002;AA=G|||;VT=SNP
3	37229724	rs140297992	G	A	100	PASS	AC=32;AF=0.00638978;AN=5008;NS=2504;DP=14159;EAS_AF=0;AMR_AF=0.0101;AFR_AF=0.0015;EUR_AF=0.0179;SAS_AF=0.0051;AA=G|||;VT=SNP
3	37229748	rs185099525	G	A	100	PASS	AC=108;AF=0.0215655;AN=5008;NS=2504;DP=13217;EAS_AF=0.001;AMR_AF=0.036;AFR_AF=0.0015;EUR_AF=0.0606;SAS_AF=0.0194;AA=G|||;VT=SNP
3	37231590	rs150053824	G	A	100	PASS	AC=163;AF=0.0325479;AN=5008;NS=2504;DP=11383;EAS_AF=0.0347;AMR_AF=0.0389;AFR_AF=0.0053;EUR_AF=0.0626;SAS_AF=0.0317;AA=G|||;VT=SNP
3	37232283	rs62244278	C	T	100	PASS	AC=25;AF=0.00499201;AN=5008;NS=2504;DP=20679;EAS_AF=0;AMR_AF=0.0029;AFR_AF=0.0015;EUR_AF=0.0169;SAS_AF=0.0041;AA=C|||;VT=SNP
3	37232458	rs13098279	G	A	100	PASS	AC=1595;AF=0.31849;AN=5008;NS=2504;DP=21113;EAS_AF=0.5466;AMR_AF=0.2882;AFR_AF=0.1551;EUR_AF=0.2445;SAS_AF=0.4018;AA=G|||;VT=SNP
3	37233200	rs150095261	G	A	100	PASS	AC=77;AF=0.0153754;AN=5008;NS=2504;DP=10127;EAS_AF=0;AMR_AF=0.0259;AFR_AF=0.0197;EUR_AF=0.0288;SAS_AF=0.0041;AA=G|||;VT=SNP
3	37233313	rs111284151	G	A	100	PASS	AC=175;AF=0.0349441;AN=5008;NS=2504;DP=12088;EAS_AF=0.0347;AMR_AF=0.0389;AFR_AF=0.0144;EUR_AF=0.0626;SAS_AF=0.0317;AA=G|||;VT=SNP
3	37234107	rs111616429	T	C	100	PASS	AC=1039;AF=0.207468;AN=5008;NS=2504;DP=15338;EAS_AF=0.0774;AMR_AF=0.3487;AFR_AF=0.0552;EUR_AF=0.4374;SAS_AF=0.2106;AA=T|||;VT=SNP
3	37234589	rs7631605	C	T	100	PASS	AC=1701;AF=0.339657;AN=5008;NS=2504;DP=15021;EAS_AF=0.0774;AMR_AF=0.4164;AFR_AF=0.4856;EUR_AF=0.4712;SAS_AF=0.2229;AA=T|||;VT=SNP
3	37234737	rs139486892	G	A	100	PASS	AC=120;AF=0.0239617;AN=5008;NS=2504;DP=14321;EAS_AF=0;AMR_AF=0.0231;AFR_AF=0.0537;EUR_AF=0.0268;SAS_AF=0.0061;AA=G|||;VT=SNP
3	37235370	rs6762716	A	G	100	PASS	AC=1755;AF=0.350439;AN=5008;NS=2504;DP=14071;EAS_AF=0.0784;AMR_AF=0.4193;AFR_AF=0.5242;EUR_AF=0.4712;SAS_AF=0.2229;AA=G|||;VT=SNP
3	37239047	rs76336425	T	C	100	PASS	AC=55;AF=0.0109824;AN=5008;NS=2504;DP=20156;EAS_AF=0.005;AMR_AF=0.0144;AFR_AF=0.0008;EUR_AF=0.0278;SAS_AF=0.0112;AA=T|||;VT=SNP
3	37239324	rs4678945	G	C	100	PASS	AC=1039;AF=0.207468;AN=5008;NS=2504;DP=19591;EAS_AF=0.0774;AMR_AF=0.3487;AFR_AF=0.0552;EUR_AF=0.4374;SAS_AF=0.2106;AA=G|||;VT=SNP
3	37240016	rs139553909	G	A	100	PASS	AC=19;AF=0.00379393;AN=5008;NS=2504;DP=22472;EAS_AF=0;AMR_AF=0.0086;AFR_AF=0;EUR_AF=0.0119;SAS_AF=0.001;AA=G|||;VT=SNP
3	37240102	rs116718195	C	T	100	PASS	AC=79;AF=0.0157748;AN=5008;NS=2504;DP=19794;EAS_AF=0.002;AMR_AF=0.0259;AFR_AF=0.0197;EUR_AF=0.0288;SAS_AF=0.0041;AA=C|||;VT=SNP
3	37240307	rs149693185	A	G	100	PASS	AC=19;AF=0.00379393;AN=5008;NS=2504;DP=20353;EAS_AF=0;AMR_AF=0.0043;AFR_AF=0.0008;EUR_AF=0.0089;SAS_AF=0.0061;AA=A|||;VT=SNP
3	37242169	rs113606019	G	T	100	PASS	AC=204;AF=0.0407348;AN=5008;NS=2504;DP=13659;EAS_AF=0.0516;AMR_AF=0.0259;AFR_AF=0.0446;EUR_AF=0.0467;SAS_AF=0.0286;AA=G|||;VT=SNP
3	37243041	rs141292807	G	A	100	PASS	AC=77;AF=0.0153754;AN=5008;NS=2504;DP=12362;EAS_AF=0;AMR_AF=0.0259;AFR_AF=0.0197;EUR_AF=0.0288;SAS_AF=0.0041;AA=G|||;VT=SNP
3	37243297	rs75886912	G	T	100	PASS	AC=159;AF=0.0317492;AN=5008;NS=2504;DP=17657;EAS_AF=0.0347;AMR_AF=0.0389;AFR_AF=0.003;EUR_AF=0.0616;SAS_AF=0.0317;AA=G|||;VT=SNP
3	37244116	rs62244280	T	C	100	PASS	AC=173;AF=0.0345447;AN=5008;NS=2504;DP=18701;EAS_AF=0;AMR_AF=0.0447;AFR_AF=0.0038;EUR_AF=0.1054;SAS_AF=0.0317;AA=T|||;VT=SNP
3	37244366	rs17036103	T	C	100	PASS	AC=143;AF=0.0285543;AN=5008;NS=2504;DP=18914;EAS_AF=0;AMR_AF=0.036;AFR_AF=0.0635;EUR_AF=0.0298;SAS_AF=0.0041;AA=T|||;VT=SNP
3	37244687	rs75658707	T	G	100	PASS	AC=162;AF=0.0323482;AN=5008;NS=2504;DP=16769;EAS_AF=0.0367;AMR_AF=0.0389;AFR_AF=0.003;EUR_AF=0.0626;SAS_AF=0.0317;AA=T|||;VT=SNP
3	37245745	rs148584553	A	C	100	PASS	AC=13;AF=0.00259585;AN=5008;NS=2504;DP=21882;EAS_AF=0;AMR_AF=0.0029;AFR_AF=0.0008;EUR_AF=0.0089;SAS_AF=0.001;AA=A|||;VT=SNP
3	37245983	rs56304874	G	T	100	PASS	AC=1071;AF=0.213858;AN=5008;NS=2504;DP=18638;EAS_AF=0.0764;AMR_AF=0.353;AFR_AF=0.0779;EUR_AF=0.4374;SAS_AF=0.2106;AA=G|||;VT=SNP
3	37246383	rs17206443	T	A	100	PASS	AC=387;AF=0.0772764;AN=5008;NS=2504;DP=20854;EAS_AF=0.0506;AMR_AF=0.1801;AFR_AF=0.0166;EUR_AF=0.1123;SAS_AF=0.0777;AA=t|||;VT=SNP
3	37246496	rs58948051	G	A	100	PASS	AC=397;AF=0.0792732;AN=5008;NS=2504;DP=21325;EAS_AF=0.0536;AMR_AF=0.1902;AFR_AF=0.0166;EUR_AF=0.1123;SAS_AF=0.0777;AA=g|||;VT=SNP
3	37246902	rs72866090	G	A	100	PASS	AC=388;AF=0.077476;AN=5008;NS=2504;DP=16523;EAS_AF=0.0506;AMR_AF=0.1801;AFR_AF=0.0174;EUR_AF=0.1123;SAS_AF=0.0777;AA=N|||;VT=SNP
3	37248337	rs55898028	A	G	100	PASS	AC=1071;AF=0.213858;AN=5008;NS=2504;DP=19061;EAS_AF=0.0774;AMR_AF=0.3501;AFR_AF=0.0779;EUR_AF=0.4374;SAS_AF=0.2117;AA=A|||;VT=SNP
3	37248492	rs55656326	G	A	100	PASS	AC=652;AF=0.130192;AN=5008;NS=2504;DP=18711;EAS_AF=0.0268;AMR_AF=0.1686;AFR_AF=0.0386;EUR_AF=0.325;SAS_AF=0.1329;AA=G|||;VT=SNP
3	37248864	rs11919729	C	T	100	PASS	AC=34;AF=0.00678914;AN=5008;NS=2504;DP=21196;EAS_AF=0;AMR_AF=0.0043;AFR_AF=0.0008;EUR_AF=0.0278;SAS_AF=0.002;AA=C|||;VT=SNP
3	37249754	rs151027546	G	A	100	PASS	AC=42;AF=0.00838658;AN=5008;NS=2504;DP=23924;EAS_AF=0;AMR_AF=0.0115;AFR_AF=0.0008;EUR_AF=0.0308;SAS_AF=0.002;AA=G|||;VT=SNP
3	37250093	rs143672040	G	A	100	PASS	AC=19;AF=0.00379393;AN=5008;NS=2504;DP=21717;EAS_AF=0;AMR_AF=0.0101;AFR_AF=0;EUR_AF=0.0109;SAS_AF=0.001;AA=G|||;VT=SNP
3	37250185	rs112534025	C	T	100	PASS	AC=122;AF=0.024361;AN=5008;NS=2504;DP=21769;EAS_AF=0;AMR_AF=0.0231;AFR_AF=0.056;EUR_AF=0.0249;SAS_AF=0.0072;AA=C|||;VT=SNP
3	37250285	rs138519850	G	C	100	PASS	AC=17;AF=0.00339457;AN=5008;NS=2504;DP=20305;EAS_AF=0;AMR_AF=0.0029;AFR_AF=0.0008;EUR_AF=0.0089;SAS_AF=0.0051;AA=G|||;VT=SNP
3	37252270	rs336594	G	A	100	PASS	AC=4101;AF=0.81889;AN=5008;NS=2504;DP=22550;EAS_AF=0.7093;AMR_AF=0.8026;AFR_AF=0.9947;EUR_AF=0.834;SAS_AF=0.6902;AA=A|||;VT=SNP
3	37252319	rs113644516	G	A	100	PASS	AC=76;AF=0.0151757;AN=5008;NS=2504;DP=20971;EAS_AF=0;AMR_AF=0.0303;AFR_AF=0.0008;EUR_AF=0.0487;SAS_AF=0.0051;AA=G|||;VT=SNP
3	37253277	rs4678949	C	T	100	PASS	AC=1255;AF=0.250599;AN=5008;NS=2504;DP=20497;EAS_AF=0.0774;AMR_AF=0.3847;AFR_AF=0.1876;EUR_AF=0.4583;SAS_AF=0.2055;AA=C|||;VT=SNP
3	37253327	rs75466291	A	G	100	PASS	AC=88;AF=0.0175719;AN=5008;NS=2504;DP=22042;EAS_AF=0.002;AMR_AF=0.049;AFR_AF=0.0038;EUR_AF=0.0308;SAS_AF=0.0164;AA=A|||;VT=SNP
3	37253682	rs4678950	C	T	100	PASS	AC=1255;AF=0.250599;AN=5008;NS=2504;DP=20472;EAS_AF=0.0774;AMR_AF=0.3847;AFR_AF=0.1876;EUR_AF=0.4583;SAS_AF=0.2055;AA=C|||;VT=SNP
3	37253945	rs4678561	G	A	100	PASS	AC=1255;AF=0.250599;AN=5008;NS=2504;DP=15187;EAS_AF=0.0774;AMR_AF=0.3847;AFR_AF=0.1876;EUR_AF=0.4583;SAS_AF=0.2055;AA=g|||;VT=SNP
3	37254364	rs182949745	G	A	100	PASS	AC=11;AF=0.00219649;AN=5008;NS=2504;DP=11273;EAS_AF=0;AMR_AF=0.0043;AFR_AF=0.0008;EUR_AF=0.007;SAS_AF=0;AA=g|||;VT=SNP
3	37254925	rs60490177	G	C	100	PASS	AC=1028;AF=0.205272;AN=5008;NS=2504;DP=12540;EAS_AF=0.0774;AMR_AF=0.3415;AFR_AF=0.0651;EUR_AF=0.4284;SAS_AF=0.2004;AA=g|||;VT=SNP
3	37255251	rs62244283	G	A	100	PASS	AC=52;AF=0.0103834;AN=5008;NS=2504;DP=16369;EAS_AF=0.004;AMR_AF=0.0144;AFR_AF=0.0008;EUR_AF=0.0258;SAS_AF=0.0112;AA=G|||;VT=SNP
3	37255954	rs7620226	C	T	100	PASS	AC=208;AF=0.0415335;AN=5008;NS=2504;DP=21546;EAS_AF=0;AMR_AF=0.0418;AFR_AF=0.1089;EUR_AF=0.0298;SAS_AF=0.0051;AA=C|||;VT=SNP
3	37256102	rs17206492	G	A	100	PASS	AC=257;AF=0.0513179;AN=5008;NS=2504;DP=20498;EAS_AF=0.001;AMR_AF=0.0562;AFR_AF=0.003;EUR_AF=0.0934;SAS_AF=0.1217;AA=G|||;VT=SNP
3	37256117	rs139035133	A	G	100	PASS	AC=25;AF=0.00499201;AN=5008;NS=2504;DP=19967;EAS_AF=0;AMR_AF=0.0086;AFR_AF=0.0008;EUR_AF=0.0149;SAS_AF=0.0031;AA=A|||;VT=SNP
3	37256232	rs62244284	C	T	100	PASS	AC=51;AF=0.0101837;AN=5008;NS=2504;DP=19047;EAS_AF=0.003;AMR_AF=0.0144;AFR_AF=0.0008;EUR_AF=0.0258;SAS_AF=0.0112;AA=C|||;VT=SNP
3	37256337	rs7620618	C	T	100	PASS	AC=641;AF=0.127995;AN=5008;NS=2504;DP=21397;EAS_AF=0;AMR_AF=0.0677;AFR_AF=0.4077;EUR_AF=0.0398;SAS_AF=0.0153;AA=T|||;VT=SNP
3	37257036	rs142286659	G	A	100	PASS	AC=47;AF=0.00938498;AN=5008;NS=2504;DP=20072;EAS_AF=0.002;AMR_AF=0.0086;AFR_AF=0.0008;EUR_AF=0.0129;SAS_AF=0.0256;AA=G|||;VT=SNP
3	37257242	rs6801864	A	G	100	PASS	AC=1745;AF=0.348442;AN=5008;NS=2504;DP=5090;EAS_AF=0.0774;AMR_AF=0.415;AFR_AF=0.528;EUR_AF=0.4682;SAS_AF=0.2147;AA=G|||;VT=SNP
3	37257503	rs111552713	A	C	100	PASS	AC=205;AF=0.0409345;AN=5008;NS=2504;DP=17813;EAS_AF=0.0526;AMR_AF=0.0259;AFR_AF=0.0439;EUR_AF=0.0477;SAS_AF=0.0286;AA=A|||;VT=SNP
3	37257553	rs58491735	G	C	100	PASS	AC=1198;AF=0.239217;AN=5008;NS=2504;DP=17645;EAS_AF=0.0774;AMR_AF=0.379;AFR_AF=0.1422;EUR_AF=0.4642;SAS_AF=0.2065;AA=G|||;VT=SNP
3	37257793	rs11129752	C	T	100	PASS	AC=1044;AF=0.208466;AN=5008;NS=2504;DP=19958;EAS_AF=0.0774;AMR_AF=0.3415;AFR_AF=0.0779;EUR_AF=0.4284;SAS_AF=0.1994;AA=C|||;VT=SNP
3	37257843	rs7610068	G	T	100	PASS	AC=1752;AF=0.34984;AN=5008;NS=2504;DP=19082;EAS_AF=0.0774;AMR_AF=0.415;AFR_AF=0.5333;EUR_AF=0.4682;SAS_AF=0.2147;AA=T|||;VT=SNP
3	37258063	rs7632108	A	C	100	PASS	AC=2112;AF=0.421725;AN=5008;NS=2504;DP=23669;EAS_AF=0.13;AMR_AF=0.4496;AFR_AF=0.6831;EUR_AF=0.5229;SAS_AF=0.2454;AA=C|||;VT=SNP
3	37258669	rs1399178	G	A	100	PASS	AC=1044;AF=0.208466;AN=5008;NS=2504;DP=17702;EAS_AF=0.0774;AMR_AF=0.3415;AFR_AF=0.0779;EUR_AF=0.4284;SAS_AF=0.1994;AA=G|||;VT=SNP
3	37258763	rs77935589	T	A	100	PASS	AC=154;AF=0.0307508;AN=5008;NS=2504;DP=18093;EAS_AF=0;AMR_AF=0.0375;AFR_AF=0.0643;EUR_AF=0.0358;SAS_AF=0.0072;AA=T|||;VT=SNP
3	37258835	rs11716414	G	A	100	PASS	AC=1046;AF=0.208866;AN=5008;NS=2504;DP=18975;EAS_AF=0.0774;AMR_AF=0.3429;AFR_AF=0.0787;EUR_AF=0.4284;SAS_AF=0.1994;AA=A|||;VT=SNP
3	37259144	rs9860764	C	T	100	PASS	AC=1702;AF=0.339856;AN=5008;NS=2504;DP=20404;EAS_AF=0.0774;AMR_AF=0.4092;AFR_AF=0.4985;EUR_AF=0.4682;SAS_AF=0.2147;AA=T|||;VT=SNP
3	37259275	rs112150327	C	A	100	PASS	AC=154;AF=0.0307508;AN=5008;NS=2504;DP=19920;EAS_AF=0;AMR_AF=0.0375;AFR_AF=0.0643;EUR_AF=0.0358;SAS_AF=0.0072;AA=C|||;VT=SNP
3	37259646	rs72866099	C	A	100	PASS	AC=1015;AF=0.202676;AN=5008;NS=2504;DP=21316;EAS_AF=0.0774;AMR_AF=0.3415;AFR_AF=0.056;EUR_AF=0.4284;SAS_AF=0.1994;AA=C|||;VT=SNP
3	37259739	rs68159333	G	A	100	PASS	AC=1047;AF=0.209065;AN=5008;NS=2504;DP=19562;EAS_AF=0.0774;AMR_AF=0.3444;AFR_AF=0.0787;EUR_AF=0.4284;SAS_AF=0.1994;AA=G|||;VT=SNP
3	37260327	rs60160555	A	G	100	PASS	AC=426;AF=0.0850639;AN=5008;NS=2504;DP=14433;EAS_AF=0;AMR_AF=0.049;AFR_AF=0.264;EUR_AF=0.0358;SAS_AF=0.0072;AA=A|||;VT=SNP
3	37261396	rs11708049	T	C	100	PASS	AC=1048;AF=0.209265;AN=5008;NS=2504;DP=13015;EAS_AF=0.0774;AMR_AF=0.3444;AFR_AF=0.0787;EUR_AF=0.4284;SAS_AF=0.2004;AA=C|||;VT=SNP
3	37261697	rs9876275	G	C	100	PASS	AC=1710;AF=0.341454;AN=5008;NS=2504;DP=14520;EAS_AF=0.0774;AMR_AF=0.4135;AFR_AF=0.5023;EUR_AF=0.4682;SAS_AF=0.2147;AA=C|||;VT=SNP
3	37261734	rs61489663	T	A	100	PASS	AC=1017;AF=0.203075;AN=5008;NS=2504;DP=14590;EAS_AF=0.0774;AMR_AF=0.3429;AFR_AF=0.0567;EUR_AF=0.4284;SAS_AF=0.1994;AA=T|||;VT=SNP
3	37262286	rs9839105	A	G	100	PASS	AC=1703;AF=0.340056;AN=5008;NS=2504;DP=18499;EAS_AF=0.0774;AMR_AF=0.4107;AFR_AF=0.4985;EUR_AF=0.4682;SAS_AF=0.2147;AA=G|||;VT=SNP
3	37263592	rs7628444	C	G	100	PASS	AC=1473;AF=0.294129;AN=5008;NS=2504;DP=14415;EAS_AF=0.0774;AMR_AF=0.3905;AFR_AF=0.3427;EUR_AF=0.4682;SAS_AF=0.2045;AA=-|||;VT=SNP
3	37263718	rs79737270	C	T	100	PASS	AC=156;AF=0.0311502;AN=5008;NS=2504;DP=16430;EAS_AF=0;AMR_AF=0.0389;AFR_AF=0.0651;EUR_AF=0.0358;SAS_AF=0.0072;AA=C|||;VT=SNP
3	37263719	rs57863333	G	A	100	PASS	AC=976;AF=0.194888;AN=5008;NS=2504;DP=16459;EAS_AF=0.0774;AMR_AF=0.3285;AFR_AF=0.056;EUR_AF=0.4016;SAS_AF=0.1963;AA=G|||;VT=SNP
3	37264265	rs111735379	C	A	100	PASS	AC=301;AF=0.0601038;AN=5008;NS=2504;DP=17873;EAS_AF=0;AMR_AF=0.0432;AFR_AF=0.1725;EUR_AF=0.0358;SAS_AF=0.0072;AA=C|||;VT=SNP
3	37264364	rs112209692	C	T	100	PASS	AC=301;AF=0.0601038;AN=5008;NS=2504;DP=18477;EAS_AF=0;AMR_AF=0.0432;AFR_AF=0.1725;EUR_AF=0.0358;SAS_AF=0.0072;AA=C|||;VT=SNP
3	37265313	rs1392748	T	C	100	PASS	AC=1020;AF=0.203674;AN=5008;NS=2504;DP=15901;EAS_AF=0.0774;AMR_AF=0.3415;AFR_AF=0.056;EUR_AF=0.4334;SAS_AF=0.1994;AA=T|||;VT=SNP
3	37266125	rs11926827	C	G	100	PASS	AC=1020;AF=0.203674;AN=5008;NS=2504;DP=17828;EAS_AF=0.0774;AMR_AF=0.3401;AFR_AF=0.056;EUR_AF=0.4334;SAS_AF=0.2004;AA=C|||;VT=SNP
3	37266168	rs113264129	C	T	100	PASS	AC=302;AF=0.0603035;AN=5008;NS=2504;DP=17163;EAS_AF=0;AMR_AF=0.0447;AFR_AF=0.1725;EUR_AF=0.0358;SAS_AF=0.0072;AA=C|||;VT=SNP
3	37266678	rs9874437	C	T	100	PASS	AC=1934;AF=0.386182;AN=5008;NS=2504;DP=20240;EAS_AF=0.0774;AMR_AF=0.4251;AFR_AF=0.6551;EUR_AF=0.4801;SAS_AF=0.2168;AA=T|||;VT=SNP
3	37267022	rs6793659	C	T	100	PASS	AC=302;AF=0.0603035;AN=5008;NS=2504;DP=18849;EAS_AF=0;AMR_AF=0.0447;AFR_AF=0.1725;EUR_AF=0.0358;SAS_AF=0.0072;AA=C|||;VT=SNP
3	37267814	rs78482678	G	T	100	PASS	AC=142;AF=0.0283546;AN=5008;NS=2504;DP=20963;EAS_AF=0;AMR_AF=0.036;AFR_AF=0.056;EUR_AF=0.0358;SAS_AF=0.0072;AA=G|||;VT=SNP
3	37268496	rs11705906	G	A	100	PASS	AC=1782;AF=0.355831;AN=5008;NS=2504;DP=12354;EAS_AF=0.0784;AMR_AF=0.4179;AFR_AF=0.5492;EUR_AF=0.4732;SAS_AF=0.2157;AA=a|||;VT=SNP
3	37268603	rs114186448	A	G	100	PASS	AC=155;AF=0.0309505;AN=5008;NS=2504;DP=12524;EAS_AF=0;AMR_AF=0.036;AFR_AF=0.0651;EUR_AF=0.0358;SAS_AF=0.0082;AA=A|||;VT=SNP
3	37268913	rs7627949	G	T	100	PASS	AC=1024;AF=0.204473;AN=5008;NS=2504;DP=16130;EAS_AF=0.0794;AMR_AF=0.3415;AFR_AF=0.056;EUR_AF=0.4334;SAS_AF=0.2014;AA=G|||;VT=SNP
3	37269039	rs7639607	T	C	100	PASS	AC=1747;AF=0.348842;AN=5008;NS=2504;DP=20845;EAS_AF=0.0804;AMR_AF=0.415;AFR_AF=0.5219;EUR_AF=0.4732;SAS_AF=0.2168;AA=C|||;VT=SNP
3	37269556	rs114072918	G	C	100	PASS	AC=60;AF=0.0119808;AN=5008;NS=2504;DP=21234;EAS_AF=0;AMR_AF=0.0245;AFR_AF=0.0008;EUR_AF=0.0348;SAS_AF=0.0072;AA=G|||;VT=SNP
3	37269678	rs11714716	A	G	100	PASS	AC=1024;AF=0.204473;AN=5008;NS=2504;DP=20464;EAS_AF=0.0794;AMR_AF=0.3415;AFR_AF=0.056;EUR_AF=0.4334;SAS_AF=0.2014;AA=A|||;VT=SNP
3	37270103	rs79688145	A	G	100	PASS	AC=398;AF=0.0794728;AN=5008;NS=2504;DP=21042;EAS_AF=0.0526;AMR_AF=0.1859;AFR_AF=0.0166;EUR_AF=0.1203;SAS_AF=0.0746;AA=A|||;VT=SNP
3	37270234	rs116267347	A	G	100	PASS	AC=73;AF=0.0145767;AN=5008;NS=2504;DP=21847;EAS_AF=0;AMR_AF=0.0202;AFR_AF=0.0008;EUR_AF=0.0378;SAS_AF=0.0204;AA=A|||;VT=SNP
3	37270341	rs6809976	A	C	100	PASS	AC=1851;AF=0.369609;AN=5008;NS=2504;DP=20455;EAS_AF=0.0833;AMR_AF=0.4395;AFR_AF=0.5643;EUR_AF=0.5149;SAS_AF=0.2025;AA=C|||;VT=SNP
3	37270864	rs925649	C	T	100	PASS	AC=893;AF=0.178315;AN=5008;NS=2504;DP=16732;EAS_AF=0.0794;AMR_AF=0.3084;AFR_AF=0.0454;EUR_AF=0.3708;SAS_AF=0.1697;AA=C|||;VT=SNP
3	37271855	rs6792446	C	A	100	PASS	AC=148;AF=0.0295527;AN=5008;NS=2504;DP=12265;EAS_AF=0;AMR_AF=0.036;AFR_AF=0.059;EUR_AF=0.0368;SAS_AF=0.0082;AA=C|||;VT=SNP
3	37272070	rs113985076	A	G	100	PASS	AC=62;AF=0.0123802;AN=5008;NS=2504;DP=15334;EAS_AF=0;AMR_AF=0.0245;AFR_AF=0.0015;EUR_AF=0.0388;SAS_AF=0.0041;AA=A|||;VT=SNP
3	37272136	rs336599	T	C	100	PASS	AC=4149;AF=0.828474;AN=5008;NS=2504;DP=14271;EAS_AF=0.7411;AMR_AF=0.8213;AFR_AF=0.9962;EUR_AF=0.8519;SAS_AF=0.6728;AA=C|||;VT=SNP
3	37272501	rs11922913	T	C	100	PASS	AC=544;AF=0.108626;AN=5008;NS=2504;DP=15524;EAS_AF=0;AMR_AF=0.0663;AFR_AF=0.292;EUR_AF=0.0487;SAS_AF=0.0644;AA=T|||;VT=SNP
3	37272575	rs336598	A	C	100	PASS	AC=4069;AF=0.8125;AN=5008;NS=2504;DP=14061;EAS_AF=0.6835;AMR_AF=0.8112;AFR_AF=0.997;EUR_AF=0.8449;SAS_AF=0.6636;AA=C|||;VT=SNP
3	37272731	rs141834412	G	A	100	PASS	AC=142;AF=0.0283546;AN=5008;NS=2504;DP=15229;EAS_AF=0;AMR_AF=0.036;AFR_AF=0.0567;EUR_AF=0.0358;SAS_AF=0.0061;AA=G|||;VT=SNP
3	37272900	rs78312197	G	A	100	PASS	AC=317;AF=0.0632987;AN=5008;NS=2504;DP=17117;EAS_AF=0;AMR_AF=0.049;AFR_AF=0.1823;EUR_AF=0.0358;SAS_AF=0.0061;AA=G|||;VT=SNP
3	37273036	rs77904533	C	T	100	PASS	AC=142;AF=0.0283546;AN=5008;NS=2504;DP=16647;EAS_AF=0;AMR_AF=0.036;AFR_AF=0.0567;EUR_AF=0.0358;SAS_AF=0.0061;AA=C|||;VT=SNP
3	37275012	rs6802825	C	G	100	PASS	AC=142;AF=0.0283546;AN=5008;NS=2504;DP=18425;EAS_AF=0;AMR_AF=0.036;AFR_AF=0.0567;EUR_AF=0.0358;SAS_AF=0.0061;AA=C|||;VT=SNP
3	37275198	rs6803011	C	T	100	PASS	AC=211;AF=0.0421326;AN=5008;NS=2504;DP=18845;EAS_AF=0;AMR_AF=0.0144;AFR_AF=0.1006;EUR_AF=0.0119;SAS_AF=0.0573;AA=C|||;VT=SNP
3	37275538	rs6805625	C	T	100	PASS	AC=219;AF=0.04373;AN=5008;NS=2504;DP=18984;EAS_AF=0;AMR_AF=0.0159;AFR_AF=0.1051;EUR_AF=0.0119;SAS_AF=0.0583;AA=C|||;VT=SNP
3	37276320	rs62244286	C	T	100	PASS	AC=531;AF=0.10603;AN=5008;NS=2504;DP=14870;EAS_AF=0.0248;AMR_AF=0.1398;AFR_AF=0.0416;EUR_AF=0.2624;SAS_AF=0.092;AA=C|||;VT=SNP
3	37276408	rs9834928	A	G	100	PASS	AC=1643;AF=0.328075;AN=5008;NS=2504;DP=14360;EAS_AF=0.0764;AMR_AF=0.3732;AFR_AF=0.5174;EUR_AF=0.4066;SAS_AF=0.2188;AA=G|||;VT=SNP
3	37276674	rs2062587	T	C	100	PASS	AC=1643;AF=0.328075;AN=5008;NS=2504;DP=13123;EAS_AF=0.0764;AMR_AF=0.3746;AFR_AF=0.5174;EUR_AF=0.4076;SAS_AF=0.2168;AA=C|||;VT=SNP
3	37277102	rs138186017	C	T	100	PASS	AC=162;AF=0.0323482;AN=5008;NS=2504;DP=14716;EAS_AF=0.0228;AMR_AF=0.0259;AFR_AF=0.0023;EUR_AF=0.0159;SAS_AF=0.1043;AA=C|||;VT=SNP
3	37277558	rs62244287	G	A	100	PASS	AC=848;AF=0.169329;AN=5008;NS=2504;DP=16116;EAS_AF=0.0764;AMR_AF=0.2896;AFR_AF=0.0446;EUR_AF=0.3588;SAS_AF=0.1534;AA=G|||;VT=SNP
3	37278048	rs6770520	A	G	100	PASS	AC=1421;AF=0.283746;AN=5008;NS=2504;DP=16604;EAS_AF=0.0764;AMR_AF=0.3559;AFR_AF=0.4115;EUR_AF=0.3946;SAS_AF=0.1595;AA=A|||;VT=SNP
3	37278206	rs141758611	C	T	100	PASS	AC=317;AF=0.0632987;AN=5008;NS=2504;DP=14412;EAS_AF=0.0516;AMR_AF=0.1499;AFR_AF=0.003;EUR_AF=0.0964;SAS_AF=0.0613;AA=C|||;VT=SNP
3	37278358	rs11921099	A	G	100	PASS	AC=2077;AF=0.414736;AN=5008;NS=2504;DP=13689;EAS_AF=0.1062;AMR_AF=0.4006;AFR_AF=0.7837;EUR_AF=0.4145;SAS_AF=0.2444;AA=G|||;VT=SNP
3	37278835	rs73059464	A	G	100	PASS	AC=849;AF=0.169529;AN=5008;NS=2504;DP=14725;EAS_AF=0.0764;AMR_AF=0.2911;AFR_AF=0.0446;EUR_AF=0.3588;SAS_AF=0.1534;AA=A|||;VT=SNP
3	37280200	rs28533984	C	T	100	PASS	AC=958;AF=0.191294;AN=5008;NS=2504;DP=18835;EAS_AF=0.0764;AMR_AF=0.2939;AFR_AF=0.1218;EUR_AF=0.3608;SAS_AF=0.1564;AA=C|||;VT=SNP
3	37282070	rs4678562	C	T	100	PASS	AC=1766;AF=0.352636;AN=5008;NS=2504;DP=20210;EAS_AF=0.0764;AMR_AF=0.3804;AFR_AF=0.6392;EUR_AF=0.4026;SAS_AF=0.1789;AA=T|||;VT=SNP
3	37282685	rs11710131	G	A	100	PASS	AC=851;AF=0.169928;AN=5008;NS=2504;DP=17723;EAS_AF=0.0764;AMR_AF=0.2882;AFR_AF=0.0469;EUR_AF=0.3569;SAS_AF=0.1564;AA=G|||;VT=SNP
3	37283757	rs34439284	G	A	100	PASS	AC=18;AF=0.00359425;AN=5008;NS=2504;DP=21260;EAS_AF=0;AMR_AF=0.0072;AFR_AF=0;EUR_AF=0.0119;SAS_AF=0.001;AA=G|||;VT=SNP
3	37284131	rs77336977	T	C	100	PASS	AC=46;AF=0.0091853;AN=5008;NS=2504;DP=20484;EAS_AF=0;AMR_AF=0.0159;AFR_AF=0.0015;EUR_AF=0.0249;SAS_AF=0.0082;AA=T|||;VT=SNP
3	37284427	rs4678952	T	G	100	PASS	AC=2094;AF=0.418131;AN=5008;NS=2504;DP=17633;EAS_AF=0.1091;AMR_AF=0.4006;AFR_AF=0.7852;EUR_AF=0.4145;SAS_AF=0.2566;AA=G|||;VT=SNP
3	37284579	rs114741528	A	C	100	PASS	AC=142;AF=0.0283546;AN=5008;NS=2504;DP=17293;EAS_AF=0;AMR_AF=0.036;AFR_AF=0.0567;EUR_AF=0.0358;SAS_AF=0.0061;AA=A|||;VT=SNP
3	37284763	rs2271549	G	C	100	PASS	AC=108;AF=0.0215655;AN=5008;NS=2504;DP=14095;EAS_AF=0.0367;AMR_AF=0.0274;AFR_AF=0.0136;EUR_AF=0.0149;SAS_AF=0.0194;AA=G|||;VT=SNP
3	37285152	rs2271548	C	T	100	PASS	AC=942;AF=0.188099;AN=5008;NS=2504;DP=15774;EAS_AF=0.0764;AMR_AF=0.2939;AFR_AF=0.1112;EUR_AF=0.3588;SAS_AF=0.1564;AA=C|||;VT=SNP
3	37285522	rs6773419	G	T	100	PASS	AC=3841;AF=0.766973;AN=5008;NS=2504;DP=16912;EAS_AF=0.6319;AMR_AF=0.7536;AFR_AF=0.9629;EUR_AF=0.7803;SAS_AF=0.637;AA=T|||;VT=SNP
3	37285626	rs144389014	G	C	100	PASS	AC=32;AF=0.00638978;AN=5008;NS=2504;DP=16647;EAS_AF=0;AMR_AF=0.0043;AFR_AF=0;EUR_AF=0.0179;SAS_AF=0.0112;AA=G|||;VT=SNP
3	37285693	rs73825038	C	G	100	PASS	AC=241;AF=0.048123;AN=5008;NS=2504;DP=16141;EAS_AF=0;AMR_AF=0.0403;AFR_AF=0.1293;EUR_AF=0.0358;SAS_AF=0.0061;AA=G|||;VT=SNP
3	37285915	rs17206772	A	G	100	PASS	AC=54;AF=0.0107827;AN=5008;NS=2504;DP=19321;EAS_AF=0;AMR_AF=0.0072;AFR_AF=0.0008;EUR_AF=0.0278;SAS_AF=0.0204;AA=A|||;VT=SNP
3	37286195	rs78200573	T	C	100	PASS	AC=28;AF=0.00559105;AN=5008;NS=2504;DP=19220;EAS_AF=0;AMR_AF=0.0202;AFR_AF=0.0023;EUR_AF=0.0109;SAS_AF=0;AA=T|||;VT=SNP
3	37286338	rs151238941	C	T	100	PASS	AC=19;AF=0.00379393;AN=5008;NS=2504;DP=19085;EAS_AF=0;AMR_AF=0.0043;AFR_AF=0.0008;EUR_AF=0.0089;SAS_AF=0.0061;AA=C|||;VT=SNP
3	37287891	rs7616457	A	C	100	PASS	AC=142;AF=0.0283546;AN=5008;NS=2504;DP=17690;EAS_AF=0;AMR_AF=0.036;AFR_AF=0.0567;EUR_AF=0.0358;SAS_AF=0.0061;AA=A|||;VT=SNP
3	37288002	rs6550463	T	C	100	PASS	AC=3922;AF=0.783147;AN=5008;NS=2504;DP=16366;EAS_AF=0.6349;AMR_AF=0.7839;AFR_AF=0.9637;EUR_AF=0.828;SAS_AF=0.6452;AA=C|||;VT=SNP
3	37289234	rs4678953	T	C	100	PASS	AC=1626;AF=0.324681;AN=5008;NS=2504;DP=20534;EAS_AF=0.0784;AMR_AF=0.3718;AFR_AF=0.5363;EUR_AF=0.4026;SAS_AF=0.1789;AA=C|||;VT=SNP
3	37289604	rs6800842	G	A	100	PASS	AC=1623;AF=0.324081;AN=5008;NS=2504;DP=20849;EAS_AF=0.0764;AMR_AF=0.3718;AFR_AF=0.5363;EUR_AF=0.4026;SAS_AF=0.1779;AA=A|||;VT=SNP
3	37289822	rs336597	C	T	100	PASS	AC=4046;AF=0.807907;AN=5008;NS=2504;DP=19647;EAS_AF=0.6647;AMR_AF=0.8127;AFR_AF=0.9962;EUR_AF=0.8429;SAS_AF=0.6616;AA=T|||;VT=SNP
3	37290210	rs17206856	G	A	100	PASS	AC=855;AF=0.170727;AN=5008;NS=2504;DP=18202;EAS_AF=0.0774;AMR_AF=0.2896;AFR_AF=0.0469;EUR_AF=0.3588;SAS_AF=0.1564;AA=g|||;VT=SNP
3	37293174	rs77597703	A	C	100	PASS	AC=152;AF=0.0303514;AN=5008;NS=2504;DP=16530;EAS_AF=0.006;AMR_AF=0.0504;AFR_AF=0.0424;EUR_AF=0.0129;SAS_AF=0.0429;AA=a|||;VT=SNP
3	37293326	rs62244289	C	T	100	PASS	AC=49;AF=0.00978435;AN=5008;NS=2504;DP=16898;EAS_AF=0;AMR_AF=0.0144;AFR_AF=0.0008;EUR_AF=0.0268;SAS_AF=0.0112;AA=C|||;VT=SNP
3	37293625	rs35953631	C	A	100	PASS	AC=1468;AF=0.293131;AN=5008;NS=2504;DP=17616;EAS_AF=0.0764;AMR_AF=0.3588;AFR_AF=0.4259;EUR_AF=0.4026;SAS_AF=0.1779;AA=A|||;VT=SNP
3	37294074	rs75939845	G	T	100	PASS	AC=53;AF=0.0105831;AN=5008;NS=2504;DP=15927;EAS_AF=0;AMR_AF=0.0086;AFR_AF=0;EUR_AF=0.0119;SAS_AF=0.0358;AA=G|||;VT=SNP
3	37294726	rs149256646	A	G	100	PASS	AC=142;AF=0.0283546;AN=5008;NS=2504;DP=10361;EAS_AF=0;AMR_AF=0.036;AFR_AF=0.0567;EUR_AF=0.0358;SAS_AF=0.0061;AA=A|||;VT=SNP
3	37295040	rs79485984	T	C	100	PASS	AC=14;AF=0.00279553;AN=5008;NS=2504;DP=12625;EAS_AF=0;AMR_AF=0.0014;AFR_AF=0.0008;EUR_AF=0.0109;SAS_AF=0.001;AA=T|||;VT=SNP
3	37295317	rs146175899	C	G	100	PASS	AC=146;AF=0.0291534;AN=5008;NS=2504;DP=15348;EAS_AF=0.001;AMR_AF=0.0389;AFR_AF=0.0023;EUR_AF=0.0924;SAS_AF=0.0225;AA=C|||;VT=SNP
3	37295389	rs4458322	C	T	100	PASS	AC=951;AF=0.189896;AN=5008;NS=2504;DP=15955;EAS_AF=0.0774;AMR_AF=0.2968;AFR_AF=0.1157;EUR_AF=0.3588;SAS_AF=0.1564;AA=C|||;VT=SNP
3	37295576	rs78015537	G	A	100	PASS	AC=189;AF=0.0377396;AN=5008;NS=2504;DP=19301;EAS_AF=0.001;AMR_AF=0.1383;AFR_AF=0.0015;EUR_AF=0.0656;SAS_AF=0.0245;AA=G|||;VT=SNP
3	37296662	rs62244333	T	C	100	PASS	AC=854;AF=0.170527;AN=5008;NS=2504;DP=11736;EAS_AF=0.0764;AMR_AF=0.2896;AFR_AF=0.0469;EUR_AF=0.3588;SAS_AF=0.1564;AA=T|||;VT=SNP
3	37296826	rs9810522	A	G	100	PASS	AC=1459;AF=0.291334;AN=5008;NS=2504;DP=15039;EAS_AF=0.0764;AMR_AF=0.3588;AFR_AF=0.4365;EUR_AF=0.3946;SAS_AF=0.1626;AA=G|||;VT=SNP
3	37297443	rs11714766	C	A	100	PASS	AC=943;AF=0.188299;AN=5008;NS=2504;DP=18768;EAS_AF=0.0764;AMR_AF=0.2954;AFR_AF=0.1112;EUR_AF=0.3588;SAS_AF=0.1564;AA=C|||;VT=SNP
3	37298160	rs80318874	A	C	100	PASS	AC=142;AF=0.0283546;AN=5008;NS=2504;DP=18145;EAS_AF=0;AMR_AF=0.036;AFR_AF=0.0567;EUR_AF=0.0358;SAS_AF=0.0061;AA=A|||;VT=SNP
3	37298243	rs56990886	G	A	100	PASS	AC=1080;AF=0.215655;AN=5008;NS=2504;DP=17642;EAS_AF=0.0764;AMR_AF=0.304;AFR_AF=0.2103;EUR_AF=0.3588;SAS_AF=0.1564;AA=A|||;VT=SNP
3	37298476	rs78883197	A	C	100	PASS	AC=46;AF=0.0091853;AN=5008;NS=2504;DP=18891;EAS_AF=0;AMR_AF=0.0216;AFR_AF=0.0015;EUR_AF=0.0268;SAS_AF=0.002;AA=A|||;VT=SNP
3	37299759	rs72867525	T	G	100	PASS	AC=54;AF=0.0107827;AN=5008;NS=2504;DP=11885;EAS_AF=0.002;AMR_AF=0.0086;AFR_AF=0.0106;EUR_AF=0.0139;SAS_AF=0.0184;AA=T|||;VT=SNP
3	37299798	rs73059479	T	G	100	PASS	AC=490;AF=0.0978435;AN=5008;NS=2504;DP=12804;EAS_AF=0.0397;AMR_AF=0.0793;AFR_AF=0.1944;EUR_AF=0.0905;SAS_AF=0.0481;AA=T|||;VT=SNP
3	37299976	rs7637545	A	G	100	PASS	AC=1468;AF=0.293131;AN=5008;NS=2504;DP=15669;EAS_AF=0.0764;AMR_AF=0.3588;AFR_AF=0.4259;EUR_AF=0.4026;SAS_AF=0.1779;AA=G|||;VT=SNP
3	37300477	rs7618155	C	G	100	PASS	AC=4053;AF=0.809305;AN=5008;NS=2504;DP=15938;EAS_AF=0.6667;AMR_AF=0.8127;AFR_AF=0.997;EUR_AF=0.8429;SAS_AF=0.6656;AA=G|||;VT=SNP
3	37301047	rs149411821	T	G	100	PASS	AC=19;AF=0.00379393;AN=5008;NS=2504;DP=21084;EAS_AF=0;AMR_AF=0.0086;AFR_AF=0;EUR_AF=0.0109;SAS_AF=0.002;AA=T|||;VT=SNP
3	37301498	rs114773607	A	G	100	PASS	AC=35;AF=0.00698882;AN=5008;NS=2504;DP=17005;EAS_AF=0;AMR_AF=0.0058;AFR_AF=0;EUR_AF=0.0179;SAS_AF=0.0133;AA=A|||;VT=SNP
3	37302282	rs11129754	A	G	100	PASS	AC=985;AF=0.196685;AN=5008;NS=2504;DP=17962;EAS_AF=0.0764;AMR_AF=0.3012;AFR_AF=0.1407;EUR_AF=0.3579;SAS_AF=0.1564;AA=a|||;VT=SNP
3	37302408	rs1533321	G	A	100	PASS	AC=1471;AF=0.29373;AN=5008;NS=2504;DP=16906;EAS_AF=0.0764;AMR_AF=0.3588;AFR_AF=0.4274;EUR_AF=0.4026;SAS_AF=0.1789;AA=A|||;VT=SNP
3	37302756	rs17036181	T	C	100	PASS	AC=142;AF=0.0283546;AN=5008;NS=2504;DP=21054;EAS_AF=0;AMR_AF=0.036;AFR_AF=0.0567;EUR_AF=0.0358;SAS_AF=0.0061;AA=T|||;VT=SNP
3	37303735	rs149727726	G	A	100	PASS	AC=149;AF=0.0297524;AN=5008;NS=2504;DP=15502;EAS_AF=0;AMR_AF=0.036;AFR_AF=0.0567;EUR_AF=0.0358;SAS_AF=0.0133;AA=G|||;VT=SNP
3	37304159	rs79887975	G	A	100	PASS	AC=142;AF=0.0283546;AN=5008;NS=2504;DP=15003;EAS_AF=0;AMR_AF=0.036;AFR_AF=0.0567;EUR_AF=0.0358;SAS_AF=0.0061;AA=G|||;VT=SNP
3	37304523	rs4621287	A	G	100	PASS	AC=4055;AF=0.809704;AN=5008;NS=2504;DP=18700;EAS_AF=0.6696;AMR_AF=0.8127;AFR_AF=0.9962;EUR_AF=0.8429;SAS_AF=0.6656;AA=G|||;VT=SNP
3	37305153	rs9863168	C	T	100	PASS	AC=288;AF=0.057508;AN=5008;NS=2504;DP=21921;EAS_AF=0;AMR_AF=0.0432;AFR_AF=0.1634;EUR_AF=0.0358;SAS_AF=0.0061;AA=T|||;VT=SNP
3	37305480	rs6550466	T	C	100	PASS	AC=995;AF=0.198682;AN=5008;NS=2504;DP=19318;EAS_AF=0.0764;AMR_AF=0.3012;AFR_AF=0.1467;EUR_AF=0.3588;SAS_AF=0.1575;AA=T|||;VT=SNP
3	37305571	rs79735684	A	G	100	PASS	AC=134;AF=0.0267572;AN=5008;NS=2504;DP=19171;EAS_AF=0;AMR_AF=0.0432;AFR_AF=0.0023;EUR_AF=0.0895;SAS_AF=0.0112;AA=A|||;VT=SNP
3	37306360	rs115607601	G	A	100	PASS	AC=42;AF=0.00838658;AN=5008;NS=2504;DP=15211;EAS_AF=0;AMR_AF=0.0043;AFR_AF=0.0008;EUR_AF=0.0229;SAS_AF=0.0153;AA=G|||;VT=SNP
3	37307162	rs62244335	A	G	100	PASS	AC=986;AF=0.196885;AN=5008;NS=2504;DP=19172;EAS_AF=0.0764;AMR_AF=0.2997;AFR_AF=0.1415;EUR_AF=0.3588;SAS_AF=0.1564;AA=A|||;VT=SNP
3	37307714	rs62244336	A	G	100	PASS	AC=992;AF=0.198083;AN=5008;NS=2504;DP=16745;EAS_AF=0.0764;AMR_AF=0.3012;AFR_AF=0.146;EUR_AF=0.3579;SAS_AF=0.1564;AA=-|||;VT=SNP
3	37307785	rs111334780	G	A	100	PASS	AC=1755;AF=0.350439;AN=5008;NS=2504;DP=15706;EAS_AF=0.5228;AMR_AF=0.3804;AFR_AF=0.1278;EUR_AF=0.4125;SAS_AF=0.3885;AA=G|||;VT=SNP
3	37308262	rs73059487	A	T	100	PASS	AC=853;AF=0.170327;AN=5008;NS=2504;DP=21429;EAS_AF=0.0764;AMR_AF=0.2896;AFR_AF=0.0469;EUR_AF=0.3579;SAS_AF=0.1564;AA=A|||;VT=SNP
3	37308532	rs1040073	C	T	100	PASS	AC=851;AF=0.169928;AN=5008;NS=2504;DP=19954;EAS_AF=0.0764;AMR_AF=0.2896;AFR_AF=0.0469;EUR_AF=0.3579;SAS_AF=0.1544;AA=C|||;VT=SNP
3	37311092	rs883523	A	G	100	PASS	AC=1467;AF=0.292931;AN=5008;NS=2504;DP=17716;EAS_AF=0.0764;AMR_AF=0.3588;AFR_AF=0.4259;EUR_AF=0.4016;SAS_AF=0.1779;AA=G|||;VT=SNP
3	37311206	rs139388003	C	T	100	PASS	AC=60;AF=0.0119808;AN=5008;NS=2504;DP=17061;EAS_AF=0;AMR_AF=0.0245;AFR_AF=0.0008;EUR_AF=0.0348;SAS_AF=0.0072;AA=C|||;VT=SNP
3	37311477	rs6791305	C	T	100	PASS	AC=984;AF=0.196486;AN=5008;NS=2504;DP=14582;EAS_AF=0.0764;AMR_AF=0.2997;AFR_AF=0.1407;EUR_AF=0.3579;SAS_AF=0.1564;AA=C|||;VT=SNP
3	37313088	rs7651477	T	C	100	PASS	AC=2095;AF=0.418331;AN=5008;NS=2504;DP=15877;EAS_AF=0.1081;AMR_AF=0.3991;AFR_AF=0.789;EUR_AF=0.4135;SAS_AF=0.2556;AA=C|||;VT=SNP
3	37313367	rs112737080	G	A	100	PASS	AC=176;AF=0.0351438;AN=5008;NS=2504;DP=16535;EAS_AF=0.001;AMR_AF=0.0562;AFR_AF=0.003;EUR_AF=0.1044;SAS_AF=0.0276;AA=G|||;VT=SNP
3	37314059	rs78616193	A	G	100	PASS	AC=315;AF=0.0628994;AN=5008;NS=2504;DP=19690;EAS_AF=0.0506;AMR_AF=0.147;AFR_AF=0.003;EUR_AF=0.0964;SAS_AF=0.0624;AA=A|||;VT=SNP
3	37314129	rs17036211	G	A	100	PASS	AC=142;AF=0.0283546;AN=5008;NS=2504;DP=20557;EAS_AF=0;AMR_AF=0.036;AFR_AF=0.0567;EUR_AF=0.0358;SAS_AF=0.0061;AA=G|||;VT=SNP
3	37314217	rs17036213	G	C	100	PASS	AC=142;AF=0.0283546;AN=5008;NS=2504;DP=19676;EAS_AF=0;AMR_AF=0.036;AFR_AF=0.0567;EUR_AF=0.0358;SAS_AF=0.0061;AA=G|||;VT=SNP
3	37314342	rs73825052	A	G	100	PASS	AC=242;AF=0.0483227;AN=5008;NS=2504;DP=17138;EAS_AF=0;AMR_AF=0.0403;AFR_AF=0.1301;EUR_AF=0.0358;SAS_AF=0.0061;AA=G|||;VT=SNP
3	37314652	rs17036215	A	C	100	PASS	AC=243;AF=0.0485224;AN=5008;NS=2504;DP=16815;EAS_AF=0;AMR_AF=0.0403;AFR_AF=0.1309;EUR_AF=0.0358;SAS_AF=0.0061;AA=C|||;VT=SNP
3	37315873	rs6805305	G	C	100	PASS	AC=983;AF=0.196286;AN=5008;NS=2504;DP=15767;EAS_AF=0.0764;AMR_AF=0.2997;AFR_AF=0.1399;EUR_AF=0.3579;SAS_AF=0.1564;AA=G|||;VT=SNP
3	37316175	rs114093718	C	A	100	PASS	AC=21;AF=0.00419329;AN=5008;NS=2504;DP=16116;EAS_AF=0;AMR_AF=0;AFR_AF=0;EUR_AF=0.0119;SAS_AF=0.0092;AA=C|||;VT=SNP
3	37317499	rs116721826	G	A	100	PASS	AC=36;AF=0.0071885;AN=5008;NS=2504;DP=20767;EAS_AF=0;AMR_AF=0.0058;AFR_AF=0;EUR_AF=0.0268;SAS_AF=0.0051;AA=-|||;VT=SNP
3	37318891	rs141271928	T	C	100	PASS	AC=143;AF=0.0285543;AN=5008;NS=2504;DP=18975;EAS_AF=0;AMR_AF=0.036;AFR_AF=0.0575;EUR_AF=0.0358;SAS_AF=0.0061;AA=-|||;VT=SNP
3	37319973	rs80296513	G	C	100	PASS	AC=286;AF=0.0571086;AN=5008;NS=2504;DP=15109;EAS_AF=0;AMR_AF=0.0432;AFR_AF=0.1619;EUR_AF=0.0358;SAS_AF=0.0061;AA=C|||;VT=SNP
3	37324990	rs9857674	T	C	100	PASS	AC=1315;AF=0.26258;AN=5008;NS=2504;DP=17274;EAS_AF=0.0764;AMR_AF=0.3516;AFR_AF=0.3207;EUR_AF=0.4056;SAS_AF=0.1656;AA=C|||;VT=SNP
3	37326022	rs62244337	C	T	100	PASS	AC=851;AF=0.169928;AN=5008;NS=2504;DP=18802;EAS_AF=0.0764;AMR_AF=0.2882;AFR_AF=0.0469;EUR_AF=0.3569;SAS_AF=0.1564;AA=C|||;VT=SNP
3	37326218	rs80190878	C	G	100	PASS	AC=142;AF=0.0283546;AN=5008;NS=2504;DP=17627;EAS_AF=0;AMR_AF=0.036;AFR_AF=0.0567;EUR_AF=0.0358;SAS_AF=0.0061;AA=G|||;VT=SNP
3	37327113	rs77481778	A	G	100	PASS	AC=142;AF=0.0283546;AN=5008;NS=2504;DP=17521;EAS_AF=0;AMR_AF=0.036;AFR_AF=0.0567;EUR_AF=0.0358;SAS_AF=0.0061;AA=A|||;VT=SNP
3	37329042	rs7612390	C	A	100	PASS	AC=142;AF=0.0283546;AN=5008;NS=2504;DP=18761;EAS_AF=0;AMR_AF=0.036;AFR_AF=0.0567;EUR_AF=0.0358;SAS_AF=0.0061;AA=C|||;VT=SNP
3	37329140	rs13072806	A	G	100	PASS	AC=18;AF=0.00359425;AN=5008;NS=2504;DP=20136;EAS_AF=0;AMR_AF=0.0072;AFR_AF=0;EUR_AF=0.0119;SAS_AF=0.001;AA=A|||;VT=SNP
3	37329236	rs13072995	A	G	100	PASS	AC=872;AF=0.174121;AN=5008;NS=2504;DP=20985;EAS_AF=0.0764;AMR_AF=0.2968;AFR_AF=0.0469;EUR_AF=0.3708;SAS_AF=0.1575;AA=A|||;VT=SNP
3	37329654	rs4336065	G	A	100	PASS	AC=1003;AF=0.20028;AN=5008;NS=2504;DP=12197;EAS_AF=0.0764;AMR_AF=0.3069;AFR_AF=0.1407;EUR_AF=0.3708;SAS_AF=0.1575;AA=G|||;VT=SNP
3	37329851	rs149997861	C	T	100	PASS	AC=142;AF=0.0283546;AN=5008;NS=2504;DP=14737;EAS_AF=0;AMR_AF=0.036;AFR_AF=0.0567;EUR_AF=0.0358;SAS_AF=0.0061;AA=C|||;VT=SNP
3	37330878	rs75862470	T	C	100	PASS	AC=189;AF=0.0377396;AN=5008;NS=2504;DP=16490;EAS_AF=0;AMR_AF=0.1383;AFR_AF=0.0015;EUR_AF=0.0666;SAS_AF=0.0245;AA=T|||;VT=SNP
3	37332001	rs75142259	A	T	100	PASS	AC=142;AF=0.0283546;AN=5008;NS=2504;DP=17233;EAS_AF=0;AMR_AF=0.036;AFR_AF=0.0567;EUR_AF=0.0358;SAS_AF=0.0061;AA=A|||;VT=SNP
3	37332296	rs79764532	G	A	100	PASS	AC=316;AF=0.063099;AN=5008;NS=2504;DP=18017;EAS_AF=0.0516;AMR_AF=0.147;AFR_AF=0.003;EUR_AF=0.0964;SAS_AF=0.0624;AA=G|||;VT=SNP
3	37332662	rs9879975	G	A	100	PASS	AC=242;AF=0.0483227;AN=5008;NS=2504;DP=18135;EAS_AF=0;AMR_AF=0.0403;AFR_AF=0.1301;EUR_AF=0.0358;SAS_AF=0.0061;AA=A|||;VT=SNP
3	37332821	rs6791671	T	C	100	PASS	AC=1591;AF=0.317692;AN=5008;NS=2504;DP=18525;EAS_AF=0.0764;AMR_AF=0.3703;AFR_AF=0.4629;EUR_AF=0.4185;SAS_AF=0.229;AA=C|||;VT=SNP
3	37332897	rs11720550	C	T	100	PASS	AC=872;AF=0.174121;AN=5008;NS=2504;DP=18416;EAS_AF=0.0764;AMR_AF=0.2968;AFR_AF=0.0469;EUR_AF=0.3698;SAS_AF=0.1585;AA=C|||;VT=SNP
3	37333551	rs116174102	A	C	100	PASS	AC=37;AF=0.00738818;AN=5008;NS=2504;DP=18020;EAS_AF=0;AMR_AF=0.0231;AFR_AF=0.0023;EUR_AF=0.0179;SAS_AF=0;AA=A|||;VT=SNP
3	37333709	rs62244338	G	A	100	PASS	AC=192;AF=0.0383387;AN=5008;NS=2504;DP=18284;EAS_AF=0;AMR_AF=0.0533;AFR_AF=0.0356;EUR_AF=0.0775;SAS_AF=0.0307;AA=G|||;VT=SNP
3	37334072	rs13317902	T	G	100	PASS	AC=313;AF=0.0625;AN=5008;NS=2504;DP=17086;EAS_AF=0;AMR_AF=0.0447;AFR_AF=0.1815;EUR_AF=0.0358;SAS_AF=0.0061;AA=G|||;VT=SNP
3	37334135	rs6550469	A	G	100	PASS	AC=2112;AF=0.421725;AN=5008;NS=2504;DP=15450;EAS_AF=0.1081;AMR_AF=0.4078;AFR_AF=0.7867;EUR_AF=0.4264;SAS_AF=0.2566;AA=G|||;VT=SNP
3	37334220	rs80012541	T	C	100	PASS	AC=142;AF=0.0283546;AN=5008;NS=2504;DP=19513;EAS_AF=0;AMR_AF=0.036;AFR_AF=0.0567;EUR_AF=0.0358;SAS_AF=0.0061;AA=T|||;VT=SNP
3	37334747	rs77984836	C	T	100	PASS	AC=44;AF=0.00878594;AN=5008;NS=2504;DP=16372;EAS_AF=0;AMR_AF=0.013;AFR_AF=0.0008;EUR_AF=0.0298;SAS_AF=0.0041;AA=C|||;VT=SNP
3	37335788	rs76255021	G	A	100	PASS	AC=142;AF=0.0283546;AN=5008;NS=2504;DP=18884;EAS_AF=0;AMR_AF=0.036;AFR_AF=0.0567;EUR_AF=0.0358;SAS_AF=0.0061;AA=G|||;VT=SNP
3	37336120	rs138505653	C	T	100	PASS	AC=142;AF=0.0283546;AN=5008;NS=2504;DP=15404;EAS_AF=0;AMR_AF=0.036;AFR_AF=0.0567;EUR_AF=0.0358;SAS_AF=0.0061;AA=C|||;VT=SNP
3	37339392	rs114962015	C	T	100	PASS	AC=142;AF=0.0283546;AN=5008;NS=2504;DP=18769;EAS_AF=0;AMR_AF=0.036;AFR_AF=0.0567;EUR_AF=0.0358;SAS_AF=0.0061;AA=C|||;VT=SNP
3	37339575	rs76231825	T	C	100	PASS	AC=142;AF=0.0283546;AN=5008;NS=2504;DP=20234;EAS_AF=0;AMR_AF=0.036;AFR_AF=0.0567;EUR_AF=0.0358;SAS_AF=0.0061;AA=C|||;VT=SNP
3	37341078	rs9857108	A	T	100	PASS	AC=243;AF=0.0485224;AN=5008;NS=2504;DP=16892;EAS_AF=0;AMR_AF=0.0403;AFR_AF=0.1309;EUR_AF=0.0358;SAS_AF=0.0061;AA=T|||;VT=SNP
3	37341204	rs9819914	G	A	100	PASS	AC=286;AF=0.0571086;AN=5008;NS=2504;DP=17971;EAS_AF=0;AMR_AF=0.0432;AFR_AF=0.1619;EUR_AF=0.0358;SAS_AF=0.0061;AA=A|||;VT=SNP
3	37341469	rs4283531	G	A	100	PASS	AC=854;AF=0.170527;AN=5008;NS=2504;DP=17219;EAS_AF=0.0764;AMR_AF=0.2896;AFR_AF=0.0469;EUR_AF=0.3588;SAS_AF=0.1564;AA=G|||;VT=SNP
3	37341701	rs62241869	G	C	100	PASS	AC=48;AF=0.00958466;AN=5008;NS=2504;DP=15402;EAS_AF=0;AMR_AF=0.013;AFR_AF=0.0008;EUR_AF=0.0268;SAS_AF=0.0112;AA=G|||;VT=SNP
3	37341909	rs11716746	A	G	100	PASS	AC=319;AF=0.0636981;AN=5008;NS=2504;DP=15906;EAS_AF=0.0516;AMR_AF=0.147;AFR_AF=0.003;EUR_AF=0.0974;SAS_AF=0.0644;AA=A|||;VT=SNP
3	37342372	rs114940685	C	G	100	PASS	AC=45;AF=0.00898562;AN=5008;NS=2504;DP=15339;EAS_AF=0;AMR_AF=0.0144;AFR_AF=0.0015;EUR_AF=0.0249;SAS_AF=0.0082;AA=C|||;VT=SNP
3	37342560	rs114488585	C	A	100	PASS	AC=142;AF=0.0283546;AN=5008;NS=2504;DP=16826;EAS_AF=0;AMR_AF=0.036;AFR_AF=0.0567;EUR_AF=0.0358;SAS_AF=0.0061;AA=C|||;VT=SNP
3	37342780	rs76624761	A	G	100	PASS	AC=142;AF=0.0283546;AN=5008;NS=2504;DP=19717;EAS_AF=0;AMR_AF=0.036;AFR_AF=0.0567;EUR_AF=0.0358;SAS_AF=0.0061;AA=A|||;VT=SNP
3	37342972	rs60330515	T	C	100	PASS	AC=1574;AF=0.314297;AN=5008;NS=2504;DP=16382;EAS_AF=0.0764;AMR_AF=0.3631;AFR_AF=0.4637;EUR_AF=0.4066;SAS_AF=0.228;AA=C|||;VT=SNP
3	37343427	rs11129755	A	G	100	PASS	AC=1271;AF=0.253794;AN=5008;NS=2504;DP=15021;EAS_AF=0.0764;AMR_AF=0.3429;AFR_AF=0.3026;EUR_AF=0.3946;SAS_AF=0.1626;AA=G|||;VT=SNP
3	37343480	rs112543591	A	G	100	PASS	AC=142;AF=0.0283546;AN=5008;NS=2504;DP=16531;EAS_AF=0;AMR_AF=0.036;AFR_AF=0.0567;EUR_AF=0.0358;SAS_AF=0.0061;AA=A|||;VT=SNP
3	37344180	rs11129756	G	A	100	PASS	AC=1520;AF=0.303514;AN=5008;NS=2504;DP=18512;EAS_AF=0.0764;AMR_AF=0.3602;AFR_AF=0.4251;EUR_AF=0.4066;SAS_AF=0.227;AA=A|||;VT=SNP
3	37345226	rs6550470	A	G	100	PASS	AC=1538;AF=0.307109;AN=5008;NS=2504;DP=18247;EAS_AF=0.0764;AMR_AF=0.3674;AFR_AF=0.4251;EUR_AF=0.4185;SAS_AF=0.228;AA=G|||;VT=SNP
3	37346055	rs74717100	C	G	100	PASS	AC=143;AF=0.0285543;AN=5008;NS=2504;DP=17571;EAS_AF=0;AMR_AF=0.036;AFR_AF=0.0575;EUR_AF=0.0358;SAS_AF=0.0061;AA=C|||;VT=SNP
3	37346319	rs4452278	G	A	100	PASS	AC=1295;AF=0.258586;AN=5008;NS=2504;DP=15196;EAS_AF=0.0764;AMR_AF=0.3444;AFR_AF=0.3215;EUR_AF=0.3936;SAS_AF=0.1616;AA=A|||;VT=SNP
3	37346398	rs75143122	T	C	100	PASS	AC=143;AF=0.0285543;AN=5008;NS=2504;DP=14278;EAS_AF=0;AMR_AF=0.036;AFR_AF=0.0575;EUR_AF=0.0358;SAS_AF=0.0061;AA=T|||;VT=SNP
3	37347150	rs4574224	A	G	100	PASS	AC=873;AF=0.174321;AN=5008;NS=2504;DP=17480;EAS_AF=0.0764;AMR_AF=0.2968;AFR_AF=0.0484;EUR_AF=0.3708;SAS_AF=0.1564;AA=A|||;VT=SNP
3	37347514	rs113227914	G	T	100	PASS	AC=101;AF=0.0201677;AN=5008;NS=2504;DP=17724;EAS_AF=0.0337;AMR_AF=0.0274;AFR_AF=0.0121;EUR_AF=0.0149;SAS_AF=0.0174;AA=G|||;VT=SNP
3	37347630	rs78981945	T	C	100	PASS	AC=142;AF=0.0283546;AN=5008;NS=2504;DP=17187;EAS_AF=0;AMR_AF=0.036;AFR_AF=0.0567;EUR_AF=0.0358;SAS_AF=0.0061;AA=T|||;VT=SNP
3	37347640	rs28524477	C	T	100	PASS	AC=243;AF=0.0485224;AN=5008;NS=2504;DP=17472;EAS_AF=0;AMR_AF=0.0403;AFR_AF=0.1309;EUR_AF=0.0358;SAS_AF=0.0061;AA=T|||;VT=SNP
3	37347877	rs7638631	G	A	100	PASS	AC=1270;AF=0.253594;AN=5008;NS=2504;DP=15792;EAS_AF=0.0764;AMR_AF=0.3429;AFR_AF=0.3026;EUR_AF=0.3946;SAS_AF=0.1616;AA=A|||;VT=SNP
```
