## Supplementary material for "Characterization of shared and ancestry-specific signals driving complex traits using multi-ancestry fine-mapping": mesusiecsinfo

```
*************************************************************

  Multiple Ancestry Sum of Single Effect Model (MESuSiE)          

   Visit http://www.xzlab.org/software.html For Update            

            (C) 2022 Boran Gao, Xiang Zhou                        

              GNU General Public License                          

*************************************************************
# Start data processing for sufficient statistics 
# Create MESuSiE object 
# Start data analysis 

# Data analysis is done, and now generates result 

Potential causal SNPs with PIP > 0.5:  

Credible sets for effects: 
$cs
$cs$L1
[1] 386 398 406 407 449 468 513

$cs$L2
 [1]  76  79  82  83  84  85  94 103 104 106 109 110 117 118 123 125 126 128 129
[20] 134 135 139 140 144 146 147 148 149 154 155 156 157 158 160 162 163 172 173
[39] 174 176 178 184 186 187 188 191 193 197 199 204 212 214 222 226 237 270 273
[58] 278 288


$cs_category
       L1        L2 
"eur_afr"     "eur" 

$purity
   min.abs.corr mean.abs.corr median.abs.corr
L1     0.768066     0.9019514        0.911491
L2     0.980531     0.9992903        1.000000

$cs_index
[1] 1 2

$coverage
[1] 0.9616721 0.9517879

$requested_coverage
[1] 0.95


 Use MESuSiE_Plot() for visualization
# Total time used for the analysis: 0.07 mins
```
