## Supplementary material for "Characterization of shared and ancestry-specific signals driving complex traits using multi-ancestry fine-mapping": mesusieoutput

```
                 eur          afr      eur_afr
   [1,] 0.0001297551 3.991834e-05 1.247582e-05
   [2,] 0.0001268483 4.003680e-05 1.262175e-05
   [3,] 0.0001214965 4.310449e-05 1.442954e-05
   [4,] 0.0001216251 4.370809e-05 1.468865e-05
   [5,] 0.0001217301 4.019161e-05 1.351151e-05
   [6,] 0.0001292952 4.025878e-05 1.258610e-05
   [7,] 0.0001215843 3.959286e-05 1.326697e-05
   [8,] 0.0001214050 3.951472e-05 1.316901e-05
   [9,] 0.0001216180 4.051350e-05 1.359136e-05
  [10,] 0.0001214384 4.061474e-05 1.355793e-05
  [11,] 0.0001234330 5.871026e-05 2.060243e-05
  [12,] 0.0001252130 5.362232e-04 1.813420e-04
  [13,] 0.0001214552 5.304203e-05 3.152605e-05
  [14,] 0.0001211885 5.304203e-05 3.898185e-05
  [15,] 0.0001212894 5.284564e-05 3.497490e-05
  [16,] 0.0001211466 3.648102e-05 1.213323e-05
  [17,] 0.0001211075 3.663154e-05 1.219667e-05
  [18,] 0.0001210709 3.659013e-05 1.218780e-05
  [19,] 0.0001421545 5.241794e-05 7.315819e-05
  [20,] 0.0001251815 5.865679e-04 1.963720e-04
  [21,] 0.0001251171 6.484042e-04 2.110269e-04
  [22,] 0.0001253393 5.869726e-04 2.046521e-04
  [23,] 0.0001213500 5.563018e-05 3.987090e-05
  [24,] 0.0001216537 3.642623e-05 1.211529e-05
  [25,] 0.0001214018 5.631299e-05 4.435542e-05
  [26,] 0.0001266762 1.967323e-04 7.314233e-05
  [27,] 0.0001251946 6.032998e-04 2.041989e-04
  [28,] 0.0001220243 3.639960e-05 1.208911e-05
  [29,] 0.0001213818 3.640011e-05 1.208885e-05
  [30,] 0.0001251946 6.020696e-04 2.037854e-04
  [31,] 0.0001251995 6.070192e-04 2.057341e-04
  [32,] 0.0001271056 3.821019e-05 1.289607e-05
  [33,] 0.0001212107 3.627256e-05 1.203329e-05
  [34,] 0.0001207283 5.822794e-05 3.192156e-05
  [35,] 0.0001208851 3.667684e-05 1.217314e-05
  [36,] 0.0001251581 6.482901e-04 2.168571e-04
  [37,] 0.0001210686 6.164347e-05 6.203593e-05
  [38,] 0.0005106517 5.988496e-05 2.974514e-04
  [39,] 0.0003155956 5.548665e-05 1.722824e-04
  [40,] 0.0001251655 6.522503e-04 2.189364e-04
  [41,] 0.0001205762 3.694445e-05 1.227569e-05
  [42,] 0.0001251457 6.782739e-04 2.259226e-04
  [43,] 0.0001251516 6.761018e-04 2.257686e-04
  [44,] 0.0005383897 5.499386e-05 2.874177e-04
  [45,] 0.0001251581 6.741180e-04 2.256746e-04
  [46,] 0.0001358160 6.887855e-05 2.028723e-05
  [47,] 0.0001388739 3.823579e-05 1.273387e-05
  [48,] 0.0002813797 5.465943e-05 1.520360e-04
  [49,] 0.0001251581 6.831691e-04 2.287014e-04
  [50,] 0.0005233990 5.542190e-05 2.813189e-04
  [51,] 0.0001251581 6.853748e-04 2.294377e-04
  [52,] 0.0001205597 3.694445e-05 1.227392e-05
  [53,] 0.0003149343 5.526929e-05 1.713293e-04
  [54,] 0.0001205597 3.701950e-05 1.230074e-05
  [55,] 0.0001207706 3.697990e-05 1.230444e-05
  [56,] 0.0003507734 5.416644e-05 1.875724e-04
  [57,] 0.0001567496 6.016223e-05 9.057596e-05
  [58,] 0.0001251581 7.227917e-04 2.419381e-04
  [59,] 0.0001251550 7.157295e-04 2.392917e-04
  [60,] 0.0001251690 6.948467e-04 2.335017e-04
  [61,] 0.0001251485 7.097422e-04 2.366742e-04
  [62,] 0.0001209446 3.691215e-05 1.228763e-05
  [63,] 0.0001206603 3.694722e-05 1.228415e-05
  [64,] 0.0003838538 5.691716e-05 2.136501e-04
  [65,] 0.0002515305 5.330834e-05 1.323166e-04
  [66,] 0.0001251690 6.918104e-04 2.324931e-04
  [67,] 0.0001306869 8.581729e-05 2.695774e-05
  [68,] 0.0001206603 3.701950e-05 1.231102e-05
  [69,] 0.0001212553 3.701950e-05 1.234652e-05
  [70,] 0.0001209036 3.705949e-05 1.234373e-05
  [71,] 0.0004273974 5.712667e-05 2.398155e-04
  [72,] 0.0001251690 6.744145e-04 2.266584e-04
  [73,] 0.0001208340 3.712362e-05 1.236363e-05
  [74,] 0.0001251485 6.792872e-04 2.265615e-04
  [75,] 0.0001382706 3.808554e-05 1.269303e-05
  [76,] 0.0140160079 5.437501e-05 7.630723e-03
  [77,] 0.0001251403 6.622146e-04 2.200776e-04
  [78,] 0.0007838147 3.807805e-05 1.665041e-04
  [79,] 0.0030323699 5.373381e-05 1.626103e-03
  [80,] 0.0001207369 3.685210e-05 2.060951e-05
  [81,] 0.0001251428 6.559887e-04 2.182756e-04
  [82,] 0.0130991742 5.548665e-05 7.277626e-03
  [83,] 0.0130991742 5.548665e-05 7.277626e-03
  [84,] 0.0098883881 5.310823e-05 5.251412e-03
  [85,] 0.0087034799 5.373381e-05 4.677038e-03
  [86,] 0.0001251457 6.482702e-04 2.160040e-04
  [87,] 0.0001253373 4.503847e-04 1.324205e-04
  [88,] 0.0001277953 2.448266e-04 9.507382e-05
  [89,] 0.0001250941 6.281848e-04 2.030155e-04
  [90,] 0.0001251617 6.397820e-04 2.145140e-04
  [91,] 0.0005510447 3.791330e-05 1.210434e-04
  [92,] 0.0001281564 3.673410e-05 3.135261e-05
  [93,] 0.0001251617 6.317737e-04 2.118353e-04
  [94,] 0.0087034799 5.330834e-05 4.639152e-03
  [95,] 0.0001358538 3.727561e-05 3.043391e-05
  [96,] 0.0001251485 6.243245e-04 2.082983e-04
  [97,] 0.0001251655 6.238851e-04 2.094660e-04
  [98,] 0.0001251655 6.218900e-04 2.087976e-04
  [99,] 0.0001251655 6.200678e-04 2.081870e-04
 [100,] 0.0001596361 3.759762e-05 3.454697e-05
 [101,] 0.0001251485 6.247589e-04 2.084483e-04
 [102,] 0.0001251655 6.161142e-04 2.068624e-04
 [103,] 0.0140160079 5.458523e-05 7.660789e-03
 [104,] 0.0073450578 5.676411e-05 3.859588e-03
 [105,] 0.0001301288 8.073575e-05 2.606148e-05
 [106,] 0.0059886815 5.269313e-05 3.152182e-03
 [107,] 0.0002410710 3.709614e-05 5.522468e-05
 [108,] 0.0002410710 3.699802e-05 5.561105e-05
 [109,] 0.0130991742 5.310823e-05 6.959247e-03
 [110,] 0.0098883881 5.188348e-05 5.124334e-03
 [111,] 0.0002542458 3.702084e-05 5.838879e-05
 [112,] 0.0001251690 6.051216e-04 2.034193e-04
 [113,] 0.0001251655 6.031925e-04 2.025367e-04
 [114,] 0.0001251516 6.058406e-04 2.024210e-04
 [115,] 0.0001251690 6.014305e-04 2.021806e-04
 [116,] 0.0001251690 6.014305e-04 2.021806e-04
 [117,] 0.0130991742 5.393892e-05 7.072105e-03
 [118,] 0.0130991742 5.393892e-05 7.072105e-03
 [119,] 0.0001253294 5.774388e-04 1.978992e-04
 [120,] 0.0001253009 5.719012e-04 1.937856e-04
 [121,] 0.0001253408 5.719012e-04 1.956454e-04
 [122,] 0.0014007031 3.798777e-05 2.872291e-04
 [123,] 0.0130991742 5.269313e-05 6.902146e-03
 [124,] 0.0001249353 4.806641e-04 1.452887e-04
 [125,] 0.0087034799 5.285656e-05 4.616894e-03
 [126,] 0.0118368907 5.330834e-05 6.312448e-03
 [127,] 0.0001485744 3.699802e-05 3.473940e-05
 [128,] 0.0130991742 5.437501e-05 7.130621e-03
 [129,] 0.0130991742 5.437501e-05 7.130621e-03
 [130,] 0.0001251550 5.927082e-04 1.982981e-04
 [131,] 0.0001251730 5.942926e-04 2.000431e-04
 [132,] 0.0012792700 3.799896e-05 2.621394e-04
 [133,] 0.0001251730 5.923992e-04 1.994067e-04
 [134,] 0.0084448226 5.244176e-05 4.442918e-03
 [135,] 0.0115872619 5.437501e-05 6.306007e-03
 [136,] 0.0001251550 5.890863e-04 1.970898e-04
 [137,] 0.0001829649 3.702084e-05 4.240765e-05
 [138,] 0.0001251550 5.890863e-04 1.970898e-04
 [139,] 0.0105099340 5.228492e-05 5.491402e-03
 [140,] 0.0092482956 5.415133e-05 5.075023e-03
 [141,] 0.0001251581 5.890863e-04 1.973168e-04
 [142,] 0.0012792700 3.786518e-05 2.610530e-04
 [143,] 0.0002410710 3.704422e-05 5.528072e-05
 [144,] 0.0130991742 5.416644e-05 7.102696e-03
 [145,] 0.0001251581 5.890863e-04 1.973168e-04
 [146,] 0.0079487431 5.327838e-05 4.250580e-03
 [147,] 0.0092482956 5.327838e-05 4.946833e-03
 [148,] 0.0140160079 4.602960e-05 6.390928e-03
 [149,] 0.0098883881 5.207380e-05 5.144296e-03
 [150,] 0.0002494535 3.704422e-05 5.714799e-05
 [151,] 0.0001251655 5.887904e-04 1.977143e-04
 [152,] 0.0001649193 3.691033e-05 3.891352e-05
 [153,] 0.0001485744 3.693085e-05 3.505480e-05
 [154,] 0.0092482956 5.327838e-05 4.946833e-03
 [155,] 0.0105099340 5.228492e-05 5.491402e-03
 [156,] 0.0105099340 5.207380e-05 5.467920e-03
 [157,] 0.0098883881 5.184205e-05 5.140467e-03
 [158,] 0.0158561969 5.128481e-05 7.957212e-03
 [159,] 0.0001251581 5.966061e-04 1.998336e-04
 [160,] 0.0092482956 5.203388e-05 4.826331e-03
 [161,] 0.0001251581 5.591705e-04 1.873247e-04
 [162,] 0.0149068734 5.146848e-05 7.510310e-03
 [163,] 0.0350528973 4.945411e-05 1.720247e-02
 [164,] 0.0001251581 5.591705e-04 1.873247e-04
 [165,] 0.0001251655 5.536861e-04 1.859480e-04
 [166,] 0.0012829577 3.810622e-05 2.467305e-04
 [167,] 0.0001251655 5.536861e-04 1.859480e-04
 [168,] 0.0002819625 3.719735e-05 6.321902e-05
 [169,] 0.0004900662 3.737492e-05 1.061185e-04
 [170,] 0.0001251581 5.556104e-04 1.861310e-04
 [171,] 0.0001251581 5.556104e-04 1.861310e-04
 [172,] 0.0089980277 5.149062e-05 4.674221e-03
 [173,] 0.0101876439 5.072890e-05 5.207862e-03
 [174,] 0.0079515491 5.125461e-05 4.083063e-03
 [175,] 0.0001251655 5.536861e-04 1.859480e-04
 [176,] 0.0089980277 5.203420e-05 4.695639e-03
 [177,] 0.0001205202 3.714561e-05 2.723240e-05
 [178,] 0.0105014615 5.310594e-05 5.577243e-03
 [179,] 0.0001205202 3.714561e-05 2.723240e-05
 [180,] 0.0001251655 5.536861e-04 1.859480e-04
 [181,] 0.0001253477 5.266227e-04 1.540792e-04
 [182,] 0.0001251280 5.813792e-04 1.942104e-04
 [183,] 0.0013385404 3.818263e-05 2.550487e-04
 [184,] 0.0119762405 5.149690e-05 6.157329e-03
 [185,] 0.0001251581 5.609472e-04 1.879185e-04
 [186,] 0.0119762405 5.149690e-05 6.157329e-03
 [187,] 0.0119762405 5.104547e-05 6.003888e-03
 [188,] 0.0127082544 5.248703e-05 6.668310e-03
 [189,] 0.0001251581 5.625818e-04 1.884647e-04
 [190,] 0.0012240072 3.810622e-05 2.358194e-04
 [191,] 0.0074521844 5.048146e-05 3.764267e-03
 [192,] 0.0001251617 5.591705e-04 1.875590e-04
 [193,] 0.0079515491 5.048146e-05 4.016513e-03
 [194,] 0.0001205094 3.725414e-05 2.555991e-05
 [195,] 0.0001251516 5.283145e-04 1.765632e-04
 [196,] 0.0001251581 5.591705e-04 1.873247e-04
 [197,] 0.0069852078 5.105380e-05 3.571559e-03
 [198,] 0.0001205088 3.731333e-05 2.462642e-05
 [199,] 0.0069852078 5.105380e-05 3.571559e-03
 [200,] 0.0001895463 3.740343e-05 4.210219e-05
 [201,] 0.0001375989 3.759046e-05 3.080447e-05
 [202,] 0.0001205094 3.722545e-05 2.563543e-05
 [203,] 0.0001895463 3.740343e-05 4.210219e-05
 [204,] 0.0092740534 4.963871e-05 4.579305e-03
 [205,] 0.0001251617 5.557841e-04 1.864256e-04
 [206,] 0.0001251581 5.557841e-04 1.861930e-04
 [207,] 0.0001251550 5.299337e-04 1.773229e-04
 [208,] 0.0001895463 3.746853e-05 4.184884e-05
 [209,] 0.0001205003 3.728344e-05 2.420052e-05
 [210,] 0.0001205003 3.728344e-05 2.420052e-05
 [211,] 0.0001205003 3.728344e-05 2.420052e-05
 [212,] 0.0092740534 5.371875e-05 4.982852e-03
 [213,] 0.0001251655 5.540272e-04 1.860695e-04
 [214,] 0.0092740534 5.248703e-05 4.864731e-03
 [215,] 0.0001794700 3.750199e-05 3.957019e-05
 [216,] 0.0001205036 3.740343e-05 1.242395e-05
 [217,] 0.0001251617 5.524226e-04 1.853004e-04
 [218,] 0.0010696695 5.227727e-05 5.561628e-04
 [219,] 0.0001251581 5.557841e-04 1.861930e-04
 [220,] 0.0001206985 3.737492e-05 1.244826e-05
 [221,] 0.0007356525 5.164111e-05 3.789649e-04
 [222,] 0.0074521844 5.048146e-05 3.764267e-03
 [223,] 0.0001794700 3.757074e-05 3.933282e-05
 [224,] 0.0001251690 5.536861e-04 1.861594e-04
 [225,] 0.0001251550 5.283145e-04 1.767825e-04
 [226,] 0.0069852078 5.048146e-05 3.528368e-03
 [227,] 0.0001251690 5.536861e-04 1.861594e-04
 [228,] 0.0001794700 3.757074e-05 3.933282e-05
 [229,] 0.0001251730 5.487902e-04 1.847493e-04
 [230,] 0.0001204936 3.746853e-05 2.270653e-05
 [231,] 0.0001301069 7.767937e-05 2.565347e-05
 [232,] 0.0001249509 4.101114e-04 1.244294e-04
 [233,] 0.0001251690 5.454897e-04 1.834111e-04
 [234,] 0.0001251730 5.503598e-04 1.852739e-04
 [235,] 0.0001251690 5.454897e-04 1.834111e-04
 [236,] 0.0001204936 3.746853e-05 2.270653e-05
 [237,] 0.0092740534 5.248703e-05 4.864731e-03
 [238,] 0.0001251655 5.469147e-04 1.836781e-04
 [239,] 0.0001794700 3.760603e-05 3.921471e-05
 [240,] 0.0001251690 5.422131e-04 1.823111e-04
 [241,] 0.0001251655 5.469147e-04 1.836781e-04
 [242,] 0.0001251617 5.388196e-04 1.807433e-04
 [243,] 0.0001364818 3.806780e-05 1.255135e-05
 [244,] 0.0008235782 5.048146e-05 4.149427e-04
 [245,] 0.0001251516 5.405131e-04 1.806570e-04
 [246,] 0.0001205247 3.750199e-05 1.246380e-05
 [247,] 0.0009543242 5.305735e-05 5.051173e-04
 [248,] 0.0010133242 5.289073e-05 5.327567e-04
 [249,] 0.0001251690 5.467589e-04 1.838306e-04
 [250,] 0.0001356520 3.808673e-05 1.255071e-05
 [251,] 0.0001251690 5.484724e-04 1.844059e-04
 [252,] 0.0009543242 5.209006e-05 4.942662e-04
 [253,] 0.0001251655 5.469147e-04 1.836781e-04
 [254,] 0.0001251550 5.486340e-04 1.835874e-04
 [255,] 0.0001251690 4.600626e-04 1.547184e-04
 [256,] 0.0006198308 5.182648e-05 3.202190e-04
 [257,] 0.0001280051 2.316143e-04 8.765810e-05
 [258,] 0.0001357816 3.808673e-05 1.255074e-05
 [259,] 0.0001205247 3.746853e-05 1.245238e-05
 [260,] 0.0008988902 5.289073e-05 4.723725e-04
 [261,] 0.0001207526 3.676143e-05 1.223375e-05
 [262,] 0.0001251331 5.617625e-04 1.861463e-04
 [263,] 0.0004416355 5.111645e-05 2.239730e-04
 [264,] 0.0006006938 5.289073e-05 3.151319e-04
 [265,] 0.0007127736 5.149690e-05 3.646979e-04
 [266,] 0.0001251213 5.687151e-04 1.868307e-04
 [267,] 0.0001251310 5.597919e-04 1.852584e-04
 [268,] 0.0001400233 3.795518e-05 1.635363e-05
 [269,] 0.0001206481 3.725047e-05 1.239384e-05
 [270,] 0.0076793398 5.283869e-05 4.010906e-03
 [271,] 0.0001204956 3.726013e-05 1.237145e-05
 [272,] 0.0001251331 6.052743e-04 2.004546e-04
 [273,] 0.0061795548 5.376387e-05 3.307049e-03
 [274,] 0.0001352589 3.812715e-05 1.266269e-05
 [275,] 0.0008988902 5.490085e-05 4.831995e-04
 [276,] 0.0001251428 5.737982e-04 1.909943e-04
 [277,] 0.0001205133 3.722836e-05 1.236370e-05
 [278,] 0.0076793398 5.705479e-05 4.295030e-03
 [279,] 0.0001205133 3.705086e-05 1.230214e-05
 [280,] 0.0001206985 3.713945e-05 1.235306e-05
 [281,] 0.0001251457 5.646262e-04 1.881816e-04
 [282,] 0.0001251428 5.910116e-04 1.966946e-04
 [283,] 0.0001206253 3.713599e-05 1.233987e-05
 [284,] 0.0001206042 3.709422e-05 1.232251e-05
 [285,] 0.0001252690 4.156410e-04 1.527267e-04
 [286,] 0.0012068627 5.273710e-05 6.168642e-04
 [287,] 0.0001252318 5.593562e-04 1.901626e-04
 [288,] 0.0105014615 5.810827e-05 6.026247e-03
 [289,] 0.0001251457 5.528794e-04 1.842764e-04
 [290,] 0.0008235782 1.498591e-04 9.014881e-04
 [291,] 0.0001207153 3.720655e-05 1.235774e-05
 [292,] 0.0001251485 5.180612e-04 1.728999e-04
 [293,] 0.0005133665 5.936578e-05 2.964300e-04
 [294,] 0.0001260243 4.190968e-04 1.608700e-04
 [295,] 0.0004903505 5.706103e-05 2.674662e-04
 [296,] 0.0001372758 5.698013e-05 4.896165e-05
 [297,] 0.0001303861 2.618361e-04 6.112248e-05
 [298,] 0.0012640150 4.602882e-05 5.044387e-04
 [299,] 0.0001240585 5.019869e-05 1.608187e-05
 [300,] 0.0001281266 5.028780e-05 1.575970e-05
 [301,] 0.0001236855 1.378259e-04 3.958958e-05
 [302,] 0.0001221637 3.991497e-05 1.346547e-05
 [303,] 0.0001251301 2.073470e-04 6.883024e-05
 [304,] 0.0001226138 5.431164e-05 1.774592e-05
 [305,] 0.0001230789 5.940908e-05 2.002712e-05
 [306,] 0.0001253235 8.222675e-05 2.857801e-05
 [307,] 0.0001257548 7.437955e-05 2.718259e-05
 [308,] 0.0001256402 5.752317e-05 1.836304e-05
 [309,] 0.0001260464 5.839449e-05 1.853450e-05
 [310,] 0.0001264897 5.786330e-05 1.827712e-05
 [311,] 0.0001267116 5.852445e-05 1.841866e-05
 [312,] 0.0001262532 5.743868e-05 1.820093e-05
 [313,] 0.0001226322 1.863332e-04 5.206037e-05
 [314,] 0.0001260644 5.486623e-05 1.747157e-05
 [315,] 0.0001229590 1.900505e-04 5.248286e-05
 [316,] 0.0001252927 5.631568e-05 1.807947e-05
 [317,] 0.0001243672 5.723841e-05 1.854776e-05
 [318,] 0.0001228843 6.278474e-05 2.100613e-05
 [319,] 0.0001271830 4.298641e-05 1.524855e-05
 [320,] 0.0001306321 7.258491e-05 2.094933e-05
 [321,] 0.0001259977 5.298503e-05 1.692152e-05
 [322,] 0.0001233427 1.601100e-04 4.452414e-05
 [323,] 0.0001238555 8.399198e-05 3.010104e-05
 [324,] 0.0001281392 4.552758e-05 1.638837e-05
 [325,] 0.0001251399 1.594430e-04 5.316326e-05
 [326,] 0.0001240767 1.925205e-04 7.010599e-05
 [327,] 0.0001259801 6.044892e-05 1.916836e-05
 [328,] 0.0001230639 1.727751e-04 4.801464e-05
 [329,] 0.0001260524 4.426284e-05 1.571409e-05
 [330,] 0.0001259546 4.397920e-05 1.559734e-05
 [331,] 0.0001251403 1.700700e-04 5.670648e-05
 [332,] 0.0001231534 1.655795e-04 4.610047e-05
 [333,] 0.0001259504 6.164088e-05 1.953521e-05
 [334,] 0.0001255416 4.479961e-05 1.585463e-05
 [335,] 0.0001222389 1.102729e-04 3.883864e-05
 [336,] 0.0001258131 6.336828e-05 2.009649e-05
 [337,] 0.0001400606 2.313011e-04 1.163340e-04
 [338,] 0.0001305779 5.930688e-05 2.215173e-05
 [339,] 0.0001293525 1.527327e-04 4.197621e-05
 [340,] 0.0001254920 2.082998e-04 6.313386e-05
 [341,] 0.0001311565 6.102634e-05 2.292553e-05
 [342,] 0.0001247549 7.702778e-05 2.487338e-05
 [343,] 0.0001248278 8.000518e-05 2.574724e-05
 [344,] 0.0001246382 1.474416e-04 4.708428e-05
 [345,] 0.0001248608 1.421014e-04 4.504881e-05
 [346,] 0.0001313899 6.695622e-05 2.536688e-05
 [347,] 0.0001313305 6.695622e-05 2.535750e-05
 [348,] 0.0001280401 6.805938e-04 2.701241e-04
 [349,] 0.0001295689 7.060622e-05 2.652330e-05
 [350,] 0.0001246936 8.049947e-05 2.603228e-05
 [351,] 0.0001311952 6.428330e-05 2.424456e-05
 [352,] 0.0001254220 2.637680e-04 7.970234e-05
 [353,] 0.0001325324 6.976426e-05 2.669301e-05
 [354,] 0.0001292548 1.216023e-04 3.238960e-05
 [355,] 0.0001318846 5.889642e-05 2.215316e-05
 [356,] 0.0001307967 6.743738e-04 3.100197e-04
 [357,] 0.0001253033 8.019346e-05 2.543599e-05
 [358,] 0.0001366574 5.676537e-05 2.179008e-05
 [359,] 0.0001383027 6.778917e-05 2.668434e-05
 [360,] 0.0001259757 9.380411e-05 2.919388e-05
 [361,] 0.0001316642 3.036460e-04 1.223349e-04
 [362,] 0.0001325245 2.897326e-04 1.174468e-04
 [363,] 0.0001402268 6.402683e-05 2.527419e-05
 [364,] 0.0001390237 6.295083e-05 2.468138e-05
 [365,] 0.0001251483 6.746602e-05 2.155837e-05
 [366,] 0.0001239283 9.503288e-05 3.068845e-05
 [367,] 0.0001219528 2.192778e-04 6.385720e-05
 [368,] 0.0001219528 2.192778e-04 6.385720e-05
 [369,] 0.0001265748 5.053893e-05 1.679328e-05
 [370,] 0.0001264927 5.080257e-05 1.702889e-05
 [371,] 0.0001261376 3.473183e-04 1.172603e-04
 [372,] 0.0001263581 5.132241e-05 1.730464e-05
 [373,] 0.0001264585 5.393307e-05 1.844555e-05
 [374,] 0.0001262903 5.494452e-05 1.883198e-05
 [375,] 0.0001266720 5.535486e-05 1.906347e-05
 [376,] 0.0001251244 1.039294e-04 3.280472e-05
 [377,] 0.0001260560 2.986171e-04 9.970645e-05
 [378,] 0.0001260935 2.910614e-04 9.771773e-05
 [379,] 0.0001304233 5.489325e-05 1.924665e-05
 [380,] 0.0001255481 3.618086e-04 1.194031e-04
 [381,] 0.0001283145 2.911778e-04 1.097853e-04
 [382,] 0.0001261033 2.772018e-04 9.246098e-05
 [383,] 0.0001251263 4.510963e-05 2.951740e-02
 [384,] 0.0001300853 5.569769e-05 1.956764e-05
 [385,] 0.0001260587 2.675945e-04 8.965423e-05
 [386,] 0.0001260410 5.083450e-05 8.261180e-02
 [387,] 0.0001249119 1.360471e-04 4.789669e-05
 [388,] 0.0001275808 6.809163e-05 2.422585e-05
 [389,] 0.0001327080 1.139333e-04 1.411530e-04
 [390,] 0.0001265431 6.215334e-05 2.173241e-05
 [391,] 0.0001249360 4.862648e-05 1.635522e-05
 [392,] 0.0001246908 5.650532e-04 2.010832e-04
 [393,] 0.0001261854 6.671312e-04 2.446341e-04
 [394,] 0.0001259685 6.492345e-05 2.262558e-05
 [395,] 0.0001261320 4.972822e-05 1.693873e-05
 [396,] 0.0001262302 6.712823e-04 2.464466e-04
 [397,] 0.0001262835 6.879892e-05 2.421154e-05
 [398,] 0.0001242591 5.975549e-05 7.802002e-02
 [399,] 0.0001262711 5.186910e-05 1.780504e-05
 [400,] 0.0001216885 5.150468e-04 1.478578e-04
 [401,] 0.0001260708 4.208647e-04 1.395894e-04
 [402,] 0.0001217717 1.597781e-04 4.771125e-05
 [403,] 0.0001263961 5.207437e-05 1.790471e-05
 [404,] 0.0001269208 8.436035e-04 3.154578e-04
 [405,] 0.0001262526 7.159395e-05 2.526589e-05
 [406,] 0.0001225931 5.107185e-05 6.319924e-02
 [407,] 0.0001236307 5.692081e-05 3.678188e-01
 [408,] 0.0001262359 7.461943e-05 2.640906e-05
 [409,] 0.0001265294 7.564672e-05 2.693233e-05
 [410,] 0.0001211455 4.173031e-04 1.239282e-04
 [411,] 0.0001247987 7.629453e-04 2.733932e-04
 [412,] 0.0001267928 9.831850e-04 3.674564e-04
 [413,] 0.0001257905 7.488472e-05 2.627662e-05
 [414,] 0.0001257905 7.626442e-05 2.679185e-05
 [415,] 0.0001271511 1.011895e-03 3.813891e-04
 [416,] 0.0001256959 7.645031e-05 2.680960e-05
 [417,] 0.0001246869 8.018398e-04 2.863948e-04
 [418,] 0.0001257813 8.551909e-05 3.023865e-05
 [419,] 0.0001258058 8.119083e-05 2.863980e-05
 [420,] 0.0001263887 7.267833e-05 2.571799e-05
 [421,] 0.0001263216 8.857952e-05 3.174753e-05
 [422,] 0.0001263216 7.733785e-05 2.746625e-05
 [423,] 0.0001258573 3.566471e-04 1.302182e-04
 [424,] 0.0001258257 4.890802e-05 1.633603e-05
 [425,] 0.0001261471 1.659429e-04 5.593820e-05
 [426,] 0.0001265402 6.203459e-05 2.168661e-05
 [427,] 0.0001261513 1.948925e-04 6.575521e-05
 [428,] 0.0001278640 5.722142e-04 2.206801e-04
 [429,] 0.0001244859 1.986065e-04 7.119368e-05
 [430,] 0.0001281159 1.159324e-04 4.332368e-05
 [431,] 0.0001252169 5.148796e-05 1.648450e-05
 [432,] 0.0001245015 8.629310e-05 2.749272e-05
 [433,] 0.0001251904 7.524261e-05 2.382864e-05
 [434,] 0.0001248877 4.932699e-05 1.586899e-05
 [435,] 0.0001242460 8.914992e-05 2.855284e-05
 [436,] 0.0001244246 8.927580e-05 2.843773e-05
 [437,] 0.0001241710 8.321131e-05 2.669227e-05
 [438,] 0.0001243642 9.343001e-05 2.977420e-05
 [439,] 0.0001243642 8.771630e-05 2.798669e-05
 [440,] 0.0001244246 8.232174e-05 2.626476e-05
 [441,] 0.0001248223 4.429967e-05 1.431076e-05
 [442,] 0.0001244556 8.232174e-05 2.624829e-05
 [443,] 0.0001244556 8.074561e-05 2.575593e-05
 [444,] 0.0001221567 2.387841e-03 6.955570e-04
 [445,] 0.0001249170 4.560017e-05 1.470008e-05
 [446,] 0.0001243941 7.918895e-05 2.530070e-05
 [447,] 0.0001249836 4.223250e-05 1.363900e-05
 [448,] 0.0001244556 7.890682e-05 2.518137e-05
 [449,] 0.0001262832 4.464212e-05 1.342299e-01
 [450,] 0.0001261153 4.365191e-05 1.393637e-05
 [451,] 0.0001268369 1.130913e-04 3.749927e-05
 [452,] 0.0001260255 4.232129e-05 1.354081e-05
 [453,] 0.0001260702 3.888011e-05 1.248710e-05
 [454,] 0.0001268560 1.162145e-04 3.841014e-05
 [455,] 0.0001256277 9.055291e-05 2.827635e-05
 [456,] 0.0001259040 3.831973e-05 1.233126e-05
 [457,] 0.0001255827 9.656612e-05 3.012091e-05
 [458,] 0.0001256732 8.190707e-05 2.563332e-05
 [459,] 0.0001261609 3.985819e-05 1.277647e-05
 [460,] 0.0001268632 1.177254e-04 3.943509e-05
 [461,] 0.0001263429 3.944054e-05 1.263307e-05
 [462,] 0.0001268621 1.177254e-04 3.942955e-05
 [463,] 0.0001268625 1.177254e-04 3.943608e-05
 [464,] 0.0001263467 4.125089e-05 1.318180e-05
 [465,] 0.0001252162 4.930934e-03 1.750193e-03
 [466,] 0.0001257610 7.830843e-05 2.451620e-05
 [467,] 0.0001264379 3.731199e-05 1.198082e-05
 [468,] 0.0001270107 4.589512e-05 1.385200e-01
 [469,] 0.0001268664 1.163737e-04 3.913691e-05
 [470,] 0.0001270127 3.908572e-05 1.248045e-05
 [471,] 0.0001269336 1.061712e-04 3.598840e-05
 [472,] 0.0001259542 7.380635e-05 2.309374e-05
 [473,] 0.0001251960 5.979655e-03 2.117466e-03
 [474,] 0.0001268088 1.125788e-04 3.761290e-05
 [475,] 0.0001257146 6.954304e-05 2.186374e-05
 [476,] 0.0001261144 3.562852e-05 1.149308e-05
 [477,] 0.0001227412 1.413235e-03 4.068282e-04
 [478,] 0.0001268702 1.085733e-04 3.649250e-05
 [479,] 0.0001269427 1.113275e-04 3.779695e-05
 [480,] 0.0001269432 1.132940e-04 3.847524e-05
 [481,] 0.0001263466 3.707615e-05 1.191637e-05
 [482,] 0.0001237582 4.284689e-05 8.274001e-03
 [483,] 0.0001251248 6.544001e-05 2.076955e-05
 [484,] 0.0001268901 1.102775e-04 3.724845e-05
 [485,] 0.0001258556 3.567555e-05 1.152662e-05
 [486,] 0.0001259410 3.522912e-05 1.138412e-05
 [487,] 0.0001269482 1.086314e-04 3.689761e-05
 [488,] 0.0001268925 1.120288e-04 3.786750e-05
 [489,] 0.0001269488 1.065456e-04 3.618177e-05
 [490,] 0.0001253275 6.991001e-05 2.208534e-05
 [491,] 0.0001268942 1.003750e-04 3.389900e-05
 [492,] 0.0001252860 6.076211e-05 1.928511e-05
 [493,] 0.0001269524 9.759731e-05 3.311382e-05
 [494,] 0.0001269524 9.858901e-05 3.345532e-05
 [495,] 0.0001253010 4.057510e-05 1.308188e-05
 [496,] 0.0001268154 9.685941e-05 3.216331e-05
 [497,] 0.0001269545 9.685941e-05 3.286609e-05
 [498,] 0.0001269614 9.515627e-05 3.229751e-05
 [499,] 0.0001269540 9.515627e-05 3.227802e-05
 [500,] 0.0001269566 9.468034e-05 3.212181e-05
 [501,] 0.0001252044 6.935999e-05 2.195369e-05
 [502,] 0.0001260255 3.902839e-05 1.253637e-05
 [503,] 0.0001252449 6.835998e-05 2.163064e-05
 [504,] 0.0001260693 3.813614e-05 1.226060e-05
 [505,] 0.0001269609 9.219409e-05 3.127463e-05
 [506,] 0.0001269614 9.202109e-05 3.121638e-05
 [507,] 0.0001269631 9.617529e-05 3.265366e-05
 [508,] 0.0001269636 9.594232e-05 3.257482e-05
 [509,] 0.0001266313 4.720091e-04 1.747221e-04
 [510,] 0.0001269498 9.336582e-05 3.164914e-05
 [511,] 0.0001254508 1.421600e-04 5.061369e-05
 [512,] 0.0001265357 4.589876e-04 1.695032e-04
 [513,] 0.0001261548 4.758996e-05 9.709495e-02
 [514,] 0.0001248830 4.084257e-05 1.060348e-04
 [515,] 0.0001266353 4.781713e-04 1.770562e-04
 [516,] 0.0001266817 4.781713e-04 1.772162e-04
 [517,] 0.0001269726 9.071261e-05 3.079381e-05
 [518,] 0.0001269858 9.030275e-05 3.068233e-05
 [519,] 0.0001269865 9.030275e-05 3.068381e-05
 [520,] 0.0001274868 5.688812e-05 1.994627e-05
 [521,] 0.0001253219 1.475587e-04 5.245391e-05
 [522,] 0.0001262060 4.234001e-04 1.551755e-04
 [523,] 0.0001269255 7.822939e-05 2.640279e-05
 [524,] 0.0001269150 7.342624e-05 2.313971e-05
 [525,] 0.0001259562 4.637162e-04 1.692154e-04
 [526,] 0.0001225039 5.186100e-05 1.787092e-05
 [527,] 0.0001257063 4.722691e-04 1.713965e-04
 [528,] 0.0001258274 4.968459e-04 1.809555e-04
 [529,] 0.0001258701 4.991345e-04 1.819797e-04
 [530,] 0.0001246937 4.106729e-04 1.440065e-04
 [531,] 0.0001544936 4.753123e-04 1.020434e-04
 [532,] 0.0001269107 6.753376e-05 2.271424e-05
 [533,] 0.0001243023 5.274696e-04 1.842320e-04
 [534,] 0.0001239715 6.060560e-04 2.101852e-04
 [535,] 0.0001241847 5.100301e-04 1.783547e-04
 [536,] 0.0001240404 5.168234e-04 1.796545e-04
 [537,] 0.0001240889 5.100301e-04 1.776531e-04
 [538,] 0.0001228585 5.632466e-05 1.891063e-05
 [539,] 0.0001238789 1.041842e-03 3.604719e-04
 [540,] 0.0001241560 8.583472e-04 2.976116e-04
 [541,] 0.0001241375 8.333706e-04 2.885886e-04
 [542,] 0.0001245018 2.898620e-04 1.013052e-04
 [543,] 0.0001239832 1.139126e-03 3.965773e-04
 [544,] 0.0001241375 9.252500e-04 3.205529e-04
 [545,] 0.0001240674 7.264181e-04 2.502883e-04
 [546,] 0.0001239900 9.099061e-05 2.933245e-05
 [547,] 0.0001239754 8.570349e-05 2.768491e-05
 [548,] 0.0001239615 8.714130e-05 2.815953e-05
 [549,] 0.0001267805 3.426144e-05 1.145576e-05
 [550,] 0.0001239897 8.355065e-05 2.698565e-05
 [551,] 0.0001239615 8.321181e-05 2.691644e-05
 [552,] 0.0001239363 8.116070e-05 2.630177e-05
 [553,] 0.0001238764 8.254098e-05 2.683444e-05
 [554,] 0.0001256730 4.118485e-03 1.489809e-03
 [555,] 0.0001238764 8.461576e-05 2.749647e-05
 [556,] 0.0001239446 1.074475e-04 3.455543e-05
 [557,] 0.0001240413 1.225600e-04 3.908347e-05
 [558,] 0.0001239954 1.098516e-04 3.520209e-05
 [559,] 0.0001239809 1.084391e-04 3.478918e-05
 [560,] 0.0001269228 3.573757e-05 1.200134e-05
 [561,] 0.0001239809 1.105746e-04 3.545887e-05
 [562,] 0.0001239809 1.074978e-04 3.449396e-05
 [563,] 0.0001239669 1.041108e-04 3.345904e-05
 [564,] 0.0001239533 1.032688e-04 3.322183e-05
 [565,] 0.0001239400 1.052266e-04 3.386393e-05
 [566,] 0.0001239400 9.329816e-05 3.011864e-05
 [567,] 0.0001269507 3.559724e-05 1.197104e-05
 [568,] 0.0001237366 1.228234e-04 4.061171e-05
 [569,] 0.0001235075 2.773564e-05 9.218093e-06
 [570,] 0.0001237399 1.210732e-04 4.013851e-05
 [571,] 0.0001237383 1.210732e-04 4.010272e-05
 [572,] 0.0001237365 1.182179e-04 3.909222e-05
 [573,] 0.0001237383 1.169188e-04 3.873277e-05
 [574,] 0.0001235015 2.741858e-05 9.115178e-06
 [575,] 0.0001236949 2.686439e-05 8.948373e-06
 [576,] 0.0001261460 1.485833e-02 5.551930e-03
 [577,] 0.0001417594 1.314832e-04 5.828484e-05
 [578,] 0.0001237367 9.164563e-05 3.027764e-05
 [579,] 0.0001269885 3.731814e-05 1.256764e-05
 [580,] 0.0001269133 3.687702e-05 1.239550e-05
 [581,] 0.0001269679 3.767299e-05 1.268394e-05
 [582,] 0.0001269178 3.781595e-05 1.271748e-05
 [583,] 0.0001269248 3.744174e-05 1.259149e-05
 [584,] 0.0001269542 3.781595e-05 1.272886e-05
 [585,] 0.0001212458 1.512371e-04 4.779573e-05
 [586,] 0.0001252613 1.162352e-02 3.990053e-03
 [587,] 0.0001269908 3.858580e-05 1.300215e-05
 [588,] 0.0001270026 3.809895e-05 1.283857e-05
 [589,] 0.0001235088 2.709667e-05 9.009901e-06
 [590,] 0.0001269931 3.521687e-05 1.184739e-05
 [591,] 0.0001269984 3.648134e-05 1.228260e-05
 [592,] 0.0001237376 1.039695e-04 3.430091e-05
 [593,] 0.0001235296 2.738449e-05 9.100220e-06
 [594,] 0.0001269455 3.577778e-05 1.202720e-05
 [595,] 0.0001239218 1.122813e-04 3.862498e-05
 [596,] 0.0001269165 3.577778e-05 1.201955e-05
 [597,] 0.0001249818 8.485911e-05 2.637249e-05
 [598,] 0.0001234119 2.679317e-05 8.921691e-06
 [599,] 0.0001234746 2.661331e-05 8.862484e-06
 [600,] 0.0001234103 2.693462e-05 8.968311e-06
 [601,] 0.0001239309 2.905953e-05 9.752225e-06
 [602,] 0.0001238486 8.880774e-05 3.001665e-05
 [603,] 0.0001269181 3.600143e-05 1.208970e-05
 [604,] 0.0001237383 8.886078e-05 2.976114e-05
 [605,] 0.0001237525 8.996282e-05 3.017752e-05
 [606,] 0.0001237742 5.852846e-05 2.067406e-05
 [607,] 0.0001235199 2.671156e-05 8.898824e-06
 [608,] 0.0001269002 3.600143e-05 1.208342e-05
 [609,] 0.0001238395 1.645582e-04 5.445348e-05
 [610,] 0.0001268284 3.812419e-05 1.278754e-05
 [611,] 0.0001269252 3.678071e-05 1.235675e-05
 [612,] 0.0001238441 1.405442e-04 4.664148e-05
 [613,] 0.0001269189 3.672856e-05 1.233687e-05
 [614,] 0.0001235946 2.736845e-05 9.102881e-06
 [615,] 0.0001238507 1.293340e-04 4.303203e-05
 [616,] 0.0001240941 1.750845e-04 5.947208e-05
 [617,] 0.0001235805 2.694730e-05 8.973408e-06
 [618,] 0.0001238507 1.302723e-04 4.333292e-05
 [619,] 0.0001261255 1.031666e-04 3.875908e-05
 [620,] 0.0001235850 2.676677e-05 8.907579e-06
 [621,] 0.0001277689 1.089540e-02 4.343389e-03
 [622,] 0.0001238447 1.274518e-04 4.231940e-05
 [623,] 0.0001273369 6.124869e-05 2.083349e-05
 [624,] 0.0001238085 1.232383e-04 4.028404e-05
 [625,] 0.0001236200 2.669005e-05 8.878242e-06
 [626,] 0.0001238475 1.267762e-04 4.213562e-05
 [627,] 0.0001238469 1.235371e-04 4.049755e-05
 [628,] 0.0001236897 2.658871e-05 8.842463e-06
 [629,] 0.0001238442 1.178914e-04 3.869867e-05
 [630,] 0.0001269729 3.717149e-05 1.250808e-05
 [631,] 0.0001238442 1.154430e-04 3.790254e-05
 [632,] 0.0001236610 2.657456e-05 8.839320e-06
 [633,] 0.0001237331 2.659207e-05 8.841888e-06
 [634,] 0.0001238535 1.168933e-04 3.827376e-05
 [635,] 0.0001216834 1.891969e-04 5.855819e-05
 [636,] 0.0001238535 1.165519e-04 3.816145e-05
 [637,] 0.0001238469 1.170211e-04 3.838046e-05
 [638,] 0.0001238535 1.170211e-04 3.831338e-05
 [639,] 0.0001269364 3.760452e-05 1.264584e-05
 [640,] 0.0001270117 3.744281e-05 1.261275e-05
 [641,] 0.0001270105 3.728296e-05 1.255765e-05
 [642,] 0.0001238535 1.151153e-04 3.769621e-05
 [643,] 0.0001237331 2.652418e-05 8.821542e-06
 [644,] 0.0001270141 3.744281e-05 1.261343e-05
 [645,] 0.0001238713 1.141573e-04 3.725719e-05
 [646,] 0.0001237451 2.655787e-05 8.831225e-06
 [647,] 0.0001238617 1.137053e-04 3.717546e-05
 [648,] 0.0001268492 3.760452e-05 1.262238e-05
 [649,] 0.0001238658 1.137053e-04 3.714665e-05
 [650,] 0.0001238535 1.132112e-04 3.707948e-05
 [651,] 0.0001237451 2.649552e-05 8.812848e-06
 [652,] 0.0001238617 1.081418e-04 3.537781e-05
 [653,] 0.0001268492 3.744281e-05 1.256809e-05
 [654,] 0.0001268492 3.744281e-05 1.256809e-05
 [655,] 0.0001237575 2.649552e-05 8.812576e-06
 [656,] 0.0001238699 1.119737e-04 3.632565e-05
 [657,] 0.0001238699 1.111948e-04 3.607510e-05
 [658,] 0.0001238699 1.111948e-04 3.607510e-05
 [659,] 0.0001238663 1.109097e-04 3.623986e-05
 [660,] 0.0001237575 2.649552e-05 8.812576e-06
 [661,] 0.0001238390 1.088931e-04 3.542516e-05
 [662,] 0.0001238007 1.073573e-04 3.517174e-05
 [663,] 0.0001236102 2.654214e-05 8.835340e-06
 [664,] 0.0001235480 2.654482e-05 8.836331e-06
 [665,] 0.0001269062 3.672639e-05 1.234227e-05
 [666,] 0.0001268994 3.569305e-05 1.198748e-05
 [667,] 0.0001269481 3.341431e-05 1.120767e-05
 [668,] 0.0001268501 3.374767e-05 1.128807e-05
 [669,] 0.0001242606 9.813610e-05 3.161407e-05
 [670,] 0.0001238951 2.655254e-05 8.838975e-06
 [671,] 0.0001242386 1.023157e-04 3.297570e-05
 [672,] 0.0001268493 3.507671e-05 1.173598e-05
 [673,] 0.0001241409 9.788965e-05 3.184154e-05
 [674,] 0.0001238885 2.657081e-05 8.844192e-06
 [675,] 0.0001238712 2.657260e-05 8.845160e-06
 [676,] 0.0001241340 9.933244e-05 3.232640e-05
 [677,] 0.0001241340 9.868967e-05 3.212099e-05
 [678,] 0.0001239973 2.784316e-05 9.299616e-06
 [679,] 0.0001239566 2.871899e-05 9.594371e-06
 [680,] 0.0001238951 2.657081e-05 8.844051e-06
 [681,] 0.0001241340 9.745472e-05 3.172629e-05
 [682,] 0.0001267821 3.375867e-05 1.127701e-05
 [683,] 0.0001311445 5.728084e-05 2.124509e-05
 [684,] 0.0001239093 2.657930e-05 8.846195e-06
 [685,] 0.0001267930 3.386975e-05 1.132071e-05
 [686,] 0.0001241481 9.775351e-05 3.177442e-05
 [687,] 0.0001239093 2.657950e-05 8.846251e-06
 [688,] 0.0001239093 2.668952e-05 8.879445e-06
 [689,] 0.0001267902 3.386975e-05 1.131902e-05
 [690,] 0.0001239020 2.657169e-05 8.844163e-06
 [691,] 0.0001241409 9.868967e-05 3.209690e-05
 [692,] 0.0001241409 9.775351e-05 3.179809e-05
 [693,] 0.0001267895 3.399233e-05 1.135975e-05
 [694,] 0.0001238951 2.656351e-05 8.841976e-06
 [695,] 0.0001241340 9.683228e-05 3.152733e-05
 [696,] 0.0001267891 3.410990e-05 1.139905e-05
 [697,] 0.0001267891 3.410990e-05 1.139905e-05
 [698,] 0.0001280418 5.331492e-05 1.938605e-05
 [699,] 0.0001267891 3.410990e-05 1.139905e-05
 [700,] 0.0001238951 2.657930e-05 8.846515e-06
 [701,] 0.0001267887 3.422400e-05 1.143717e-05
 [702,] 0.0001267880 3.421870e-05 1.143489e-05
 [703,] 0.0001267876 3.409859e-05 1.139425e-05
 [704,] 0.0001267880 3.423061e-05 1.143890e-05
 [705,] 0.0001253965 9.346642e-05 3.119733e-05
 [706,] 0.0001268336 3.510701e-05 1.173666e-05
 [707,] 0.0001267880 3.374033e-05 1.127406e-05
 [708,] 0.0001239796 2.686790e-05 8.958492e-06
 [709,] 0.0001267801 3.409707e-05 1.138804e-05
 [710,] 0.0001267838 3.451807e-05 1.153223e-05
 [711,] 0.0001268455 3.440081e-05 1.150577e-05
 [712,] 0.0001268360 3.432616e-05 1.147609e-05
 [713,] 0.0001267793 3.432559e-05 1.146399e-05
 [714,] 0.0001215013 4.813993e-04 1.472310e-04
 [715,] 0.0001268510 3.432616e-05 1.148371e-05
 [716,] 0.0001240410 1.002942e-04 3.286791e-05
 [717,] 0.0001268471 3.445103e-05 1.152385e-05
 [718,] 0.0001268471 3.433003e-05 1.148304e-05
 [719,] 0.0001237990 2.656468e-05 8.843392e-06
 [720,] 0.0001268463 3.451194e-05 1.154367e-05
 [721,] 0.0001237990 2.656468e-05 8.843392e-06
 [722,] 0.0001238060 2.655235e-05 8.839431e-06
 [723,] 0.0001268476 3.451194e-05 1.154433e-05
 [724,] 0.0001268468 3.420661e-05 1.144123e-05
 [725,] 0.0001268501 3.433003e-05 1.148456e-05
 [726,] 0.0001268270 3.420142e-05 1.142092e-05
 [727,] 0.0001240580 1.026211e-04 3.351508e-05
 [728,] 0.0001240447 1.022648e-04 3.347903e-05
 [729,] 0.0001240447 1.026211e-04 3.359411e-05
 [730,] 0.0001238101 2.657176e-05 8.845123e-06
 [731,] 0.0001240410 1.029468e-04 3.372585e-05
 [732,] 0.0001268523 3.443703e-05 1.152177e-05
 [733,] 0.0001240447 1.006852e-04 3.296880e-05
 [734,] 0.0001305071 1.742328e-04 4.983233e-05
 [735,] 0.0001238060 2.656493e-05 8.843192e-06
 [736,] 0.0001240447 1.039673e-04 3.402887e-05
 [737,] 0.0001267858 3.481040e-05 1.163219e-05
 [738,] 0.0001240349 1.039673e-04 3.410684e-05
 [739,] 0.0001268488 3.456323e-05 1.156257e-05
 [740,] 0.0001268476 3.456323e-05 1.156191e-05
 [741,] 0.0001237896 2.655757e-05 8.841680e-06
 [742,] 0.0001268573 3.467812e-05 1.160560e-05
 [743,] 0.0001238023 2.655757e-05 8.841088e-06
 [744,] 0.0001240376 1.043334e-04 3.420142e-05
 [745,] 0.0001240376 1.043334e-04 3.420142e-05
 [746,] 0.0001240950 8.969089e-05 3.010581e-05
 [747,] 0.0001305447 6.153764e-05 2.291587e-05
 [748,] 0.0001240488 1.040232e-04 3.401993e-05
 [749,] 0.0001268397 3.533175e-05 1.180948e-05
 [750,] 0.0001238101 2.654448e-05 8.837140e-06
 [751,] 0.0001238150 2.654017e-05 8.836080e-06
 [752,] 0.0001240532 1.084540e-04 3.541977e-05
 [753,] 0.0001240532 1.088105e-04 3.553453e-05
 [754,] 0.0001241174 1.118211e-04 3.620224e-05
 [755,] 0.0001240422 1.069771e-04 3.501964e-05
 [756,] 0.0001268418 3.544890e-05 1.185045e-05
 [757,] 0.0001238199 2.654460e-05 8.837055e-06
 [758,] 0.0001238150 2.655902e-05 8.841165e-06
 [759,] 0.0001238150 2.655902e-05 8.841165e-06
 [760,] 0.0001241095 1.086441e-04 3.521992e-05
 [761,] 0.0001268418 3.544890e-05 1.185045e-05
 [762,] 0.0001238101 2.654838e-05 8.838206e-06
 [763,] 0.0001238150 2.654838e-05 8.838124e-06
 [764,] 0.0001240488 1.103283e-04 3.605278e-05
 [765,] 0.0001292513 6.497007e-05 2.410008e-05
 [766,] 0.0001240488 1.103283e-04 3.605278e-05
 [767,] 0.0001238104 2.654838e-05 8.838200e-06
 [768,] 0.0001240447 1.103283e-04 3.608248e-05
 [769,] 0.0001240447 1.103283e-04 3.608248e-05
 [770,] 0.0001238150 2.654838e-05 8.838124e-06
 [771,] 0.0001240274 1.103283e-04 3.626140e-05
 [772,] 0.0001238150 2.654838e-05 8.838124e-06
 [773,] 0.0001240447 1.103283e-04 3.608248e-05
 [774,] 0.0001238199 2.654838e-05 8.838050e-06
 [775,] 0.0001240447 1.099275e-04 3.595313e-05
 [776,] 0.0001240819 1.099275e-04 3.574083e-05
 [777,] 0.0001240819 1.080641e-04 3.514510e-05
 [778,] 0.0001240819 1.099275e-04 3.574083e-05
 [779,] 0.0001240873 1.040106e-04 3.382799e-05
 [780,] 0.0001240819 1.099275e-04 3.574083e-05
 [781,] 0.0001240819 1.099275e-04 3.574083e-05
 [782,] 0.0001240819 1.057731e-04 3.441256e-05
 [783,] 0.0001240819 1.099275e-04 3.574083e-05
 [784,] 0.0001238742 2.654017e-05 8.835973e-06
 [785,] 0.0001240819 1.099275e-04 3.574083e-05
 [786,] 0.0001241739 1.028428e-04 3.318738e-05
 [787,] 0.0001241739 1.028428e-04 3.318738e-05
 [788,] 0.0001238827 2.654017e-05 8.835968e-06
 [789,] 0.0001268521 3.558726e-05 1.190396e-05
 [790,] 0.0001268491 3.558726e-05 1.190209e-05
 [791,] 0.0001238742 2.654017e-05 8.835973e-06
 [792,] 0.0001268499 3.558726e-05 1.190257e-05
 [793,] 0.0001240817 1.077079e-04 3.503204e-05
 [794,] 0.0001240817 1.077079e-04 3.503204e-05
 [795,] 0.0001240882 1.077079e-04 3.500384e-05
 [796,] 0.0001240882 1.077079e-04 3.500384e-05
 [797,] 0.0001240882 1.088162e-04 3.535772e-05
 [798,] 0.0001240755 1.077079e-04 3.506029e-05
 [799,] 0.0001240755 1.077079e-04 3.506029e-05
 [800,] 0.0001240882 1.080880e-04 3.512519e-05
 [801,] 0.0001240817 1.080880e-04 3.515356e-05
 [802,] 0.0001240882 1.077079e-04 3.500384e-05
 [803,] 0.0001240755 1.077079e-04 3.506029e-05
 [804,] 0.0001240882 1.077079e-04 3.500384e-05
 [805,] 0.0001240882 1.077079e-04 3.500384e-05
 [806,] 0.0001240817 1.073301e-04 3.491123e-05
 [807,] 0.0001240882 1.073301e-04 3.488318e-05
 [808,] 0.0001240951 1.069919e-04 3.474734e-05
 [809,] 0.0001241842 9.921695e-05 3.201983e-05
 [810,] 0.0001240951 1.073301e-04 3.485518e-05
 [811,] 0.0001252590 2.136558e-02 7.340938e-03
 [812,] 0.0001240951 1.073301e-04 3.485518e-05
 [813,] 0.0001241023 1.077079e-04 3.494755e-05
 [814,] 0.0001241098 1.073301e-04 3.479929e-05
 [815,] 0.0001241023 1.077079e-04 3.494755e-05
 [816,] 0.0001316133 1.362230e-04 3.903598e-05
 [817,] 0.0001272437 2.654302e-05 8.856853e-06
 [818,] 0.0001271818 2.654302e-05 8.856588e-06
 [819,] 0.0001268647 2.791146e-05 9.146127e-06
 [820,] 0.0001271205 2.654087e-05 8.853085e-06
 [821,] 0.0001268046 2.796882e-05 9.163189e-06
 [822,] 0.0001242177 2.686920e-04 8.156759e-05
 [823,] 0.0001271818 2.654581e-05 8.859958e-06
 [824,] 0.0001241023 1.095526e-04 3.553499e-05
 [825,] 0.0001273060 2.654302e-05 8.857120e-06
 [826,] 0.0001290161 3.600431e-05 1.241874e-05
 [827,] 0.0001241023 1.099435e-04 3.565945e-05
 [828,] 0.0001241023 1.102973e-04 3.577209e-05
 [829,] 0.0001241023 1.479530e-04 4.775215e-05
 [830,] 0.0001273060 2.653893e-05 8.847744e-06
 [831,] 0.0001290161 3.600431e-05 1.241874e-05
 [832,] 0.0001242171 1.061062e-04 3.410792e-05
 [833,] 0.0001240532 1.134280e-04 3.702077e-05
 [834,] 0.0001240532 1.134280e-04 3.702077e-05
 [835,] 0.0001240580 1.138107e-04 3.711280e-05
 [836,] 0.0001240580 1.138107e-04 3.711280e-05
 [837,] 0.0001240488 1.141954e-04 3.729905e-05
 [838,] 0.0001240580 1.141954e-04 3.723643e-05
 [839,] 0.0001240532 1.141954e-04 3.726772e-05
 [840,] 0.0001241341 1.082974e-04 3.502494e-05
 [841,] 0.0001295163 3.628121e-05 1.253961e-05
 [842,] 0.0001240532 1.150100e-04 3.752981e-05
 [843,] 0.0001240532 1.150100e-04 3.752981e-05
 [844,] 0.0001240532 1.150100e-04 3.752981e-05
 [845,] 0.0001265204 2.824427e-05 9.246492e-06
 [846,] 0.0001240532 1.150100e-04 3.752981e-05
 [847,] 0.0001240532 1.154402e-04 3.766825e-05
 [848,] 0.0001240532 1.154402e-04 3.766825e-05
 [849,] 0.0001240532 1.154402e-04 3.766825e-05
 [850,] 0.0001240488 1.158336e-04 3.782685e-05
 [851,] 0.0001241256 1.090316e-04 3.528603e-05
 [852,] 0.0001240488 1.158336e-04 3.782685e-05
 [853,] 0.0001240488 1.158336e-04 3.782685e-05
 [854,] 0.0001290423 3.559341e-05 1.226993e-05
 [855,] 0.0001240488 1.166664e-04 3.809514e-05
 [856,] 0.0001290687 3.559341e-05 1.227187e-05
 [857,] 0.0001240488 1.166664e-04 3.809514e-05
 [858,] 0.0001267651 2.655823e-05 8.835352e-06
 [859,] 0.0001241628 1.138469e-04 3.668791e-05
 [860,] 0.0001240447 1.170662e-04 3.825656e-05
 [861,] 0.0001240447 1.175085e-04 3.839922e-05
 [862,] 0.0001240447 1.179128e-04 3.852963e-05
 [863,] 0.0001289229 3.740864e-05 1.290254e-05
 [864,] 0.0001240447 1.180281e-04 3.856522e-05
 [865,] 0.0001240447 1.180281e-04 3.856522e-05
 [866,] 0.0001290826 3.533172e-05 1.217673e-05
 [867,] 0.0001240447 1.180281e-04 3.856522e-05
 [868,] 0.0001240410 1.184738e-04 3.874227e-05
 [869,] 0.0001263535 2.855068e-05 9.337985e-06
 [870,] 0.0001240410 1.184738e-04 3.874227e-05
 [871,] 0.0001240410 1.188813e-04 3.887385e-05
 [872,] 0.0001240410 1.188813e-04 3.887385e-05
 [873,] 0.0001240410 1.188813e-04 3.887385e-05
 [874,] 0.0001240410 1.188813e-04 3.887385e-05
 [875,] 0.0001240410 1.193320e-04 3.901939e-05
 [876,] 0.0001240410 1.193320e-04 3.901939e-05
 [877,] 0.0001290687 3.533172e-05 1.217573e-05
 [878,] 0.0001291091 3.533172e-05 1.217864e-05
 [879,] 0.0001241095 1.122161e-04 3.635412e-05
 [880,] 0.0001240410 1.197440e-04 3.915243e-05
 [881,] 0.0001240376 1.197440e-04 3.918634e-05
 [882,] 0.0001267074 2.658762e-05 8.835300e-06
 [883,] 0.0001229276 2.229075e-04 6.738247e-05
 [884,] 0.0001240376 1.214984e-04 3.975358e-05
 [885,] 0.0001264094 2.888360e-05 9.432578e-06
 [886,] 0.0001240410 1.210351e-04 3.956933e-05
 [887,] 0.0001240410 1.214984e-04 3.971890e-05
 [888,] 0.0001240410 1.214984e-04 3.971890e-05
 [889,] 0.0001291358 3.506256e-05 1.208150e-05
 [890,] 0.0001254851 5.781513e-05 2.043583e-05
 [891,] 0.0001240488 1.228185e-04 4.007474e-05
 [892,] 0.0001305560 5.442933e-05 2.013155e-05
 [893,] 0.0001294489 3.545494e-05 1.223048e-05
 [894,] 0.0001240580 1.227197e-04 3.997469e-05
 [895,] 0.0001240447 1.222471e-04 3.992743e-05
 [896,] 0.0001240447 1.222471e-04 3.992743e-05
 [897,] 0.0001268233 2.660787e-05 8.836846e-06
 [898,] 0.0001240488 1.222471e-04 3.989255e-05
 [899,] 0.0001240488 1.222471e-04 3.989255e-05
 [900,] 0.0001241020 1.165412e-04 3.776254e-05
 [901,] 0.0001240488 1.222471e-04 3.989255e-05
 [902,] 0.0001291626 3.433466e-05 1.181510e-05
 [903,] 0.0001240488 1.218199e-04 3.975498e-05
 [904,] 0.0001269472 2.661875e-05 8.837820e-06
 [905,] 0.0001270070 2.661875e-05 8.837723e-06
 [906,] 0.0001295469 3.533172e-05 1.219226e-05
 [907,] 0.0001240532 1.213525e-04 3.957004e-05
 [908,] 0.0001241174 1.148718e-04 3.716908e-05
 [909,] 0.0001240532 1.213525e-04 3.957004e-05
 [910,] 0.0001297066 3.533172e-05 1.220324e-05
 [911,] 0.0001266944 2.895206e-05 9.444750e-06
 [912,] 0.0001291626 3.481275e-05 1.199135e-05
 [913,] 0.0001240532 1.209300e-04 3.943416e-05
 [914,] 0.0001240580 1.205098e-04 3.926497e-05
 [915,] 0.0001291754 3.468353e-05 1.194459e-05
 [916,] 0.0001240631 1.205098e-04 3.923098e-05
 [917,] 0.0001240530 1.205098e-04 3.930049e-05
 [918,] 0.0001240743 1.191798e-04 3.873770e-05
 [919,] 0.0001304379 3.506256e-05 1.215126e-05
 [920,] 0.0001240631 1.200500e-04 3.908353e-05
 [921,] 0.0001240631 1.196344e-04 3.895023e-05
 [922,] 0.0001240631 1.196344e-04 3.895023e-05
 [923,] 0.0001240685 1.196344e-04 3.891666e-05
 [924,] 0.0001240685 1.196344e-04 3.891666e-05
 [925,] 0.0001240685 1.196344e-04 3.891666e-05
 [926,] 0.0001240685 1.196344e-04 3.891666e-05
 [927,] 0.0001291754 3.456856e-05 1.190220e-05
 [928,] 0.0001240685 1.196344e-04 3.891666e-05
 [929,] 0.0001240685 1.196344e-04 3.891666e-05
 [930,] 0.0001271896 2.663044e-05 8.838763e-06
 [931,] 0.0001240685 1.191798e-04 3.877103e-05
 [932,] 0.0001240685 1.191798e-04 3.877103e-05
 [933,] 0.0001240685 1.191798e-04 3.877103e-05
 [934,] 0.0001240685 1.191798e-04 3.877103e-05
 [935,] 0.0001240685 1.191798e-04 3.877103e-05
 [936,] 0.0001240685 1.191798e-04 3.877103e-05
 [937,] 0.0001240685 1.146330e-04 3.731586e-05
 [938,] 0.0001240685 1.191798e-04 3.877103e-05
 [939,] 0.0001291896 3.456856e-05 1.190314e-05
 [940,] 0.0001240685 1.191798e-04 3.877103e-05
 [941,] 0.0001240685 1.191798e-04 3.877103e-05
 [942,] 0.0001241522 1.132820e-04 3.654329e-05
 [943,] 0.0001240685 1.191798e-04 3.877103e-05
 [944,] 0.0001252331 2.431933e-04 7.241873e-05
 [945,] 0.0001241716 1.120926e-04 3.610836e-05
 [946,] 0.0001240685 1.191798e-04 3.877103e-05
 [947,] 0.0001240685 1.191798e-04 3.877103e-05
 [948,] 0.0001240685 1.196344e-04 3.891666e-05
 [949,] 0.0001240685 1.196344e-04 3.891666e-05
 [950,] 0.0001240532 1.196344e-04 3.901749e-05
 [951,] 0.0001240685 1.196344e-04 3.891666e-05
 [952,] 0.0001240685 1.196344e-04 3.891666e-05
 [953,] 0.0001292024 3.444709e-05 1.185917e-05
 [954,] 0.0001240685 1.196344e-04 3.891666e-05
 [955,] 0.0001240631 1.196344e-04 3.895023e-05
 [956,] 0.0001270674 2.665572e-05 8.842436e-06
 [957,] 0.0001240685 1.196344e-04 3.891666e-05
 [958,] 0.0001240685 1.200500e-04 3.904978e-05
 [959,] 0.0001240685 1.196344e-04 3.891666e-05
 [960,] 0.0001240685 1.196344e-04 3.891666e-05
 [961,] 0.0001240685 1.196344e-04 3.891666e-05
 [962,] 0.0001273139 2.666305e-05 8.842889e-06
 [963,] 0.0001292166 3.427058e-05 1.179494e-05
 [964,] 0.0001292485 3.415336e-05 1.175367e-05
 [965,] 0.0001241716 1.128695e-04 3.635310e-05
 [966,] 0.0001240685 1.196344e-04 3.891666e-05
 [967,] 0.0001240685 1.196344e-04 3.891666e-05
 [968,] 0.0001296568 3.475089e-05 1.198509e-05
 [969,] 0.0001258917 8.895048e-05 2.996417e-05
 [970,] 0.0001240685 1.196344e-04 3.891666e-05
 [971,] 0.0001274466 2.669440e-05 8.847397e-06
 [972,] 0.0001293131 3.414781e-05 1.175568e-05
 [973,] 0.0001238924 1.227197e-04 4.071713e-05
 [974,] 0.0001240685 1.196344e-04 3.891666e-05
 [975,] 0.0001240685 1.196344e-04 3.891666e-05
 [976,] 0.0001240743 1.196344e-04 3.888313e-05
 [977,] 0.0001271896 2.665725e-05 8.842350e-06
 [978,] 0.0001238464 1.156803e-04 3.790304e-05
 [979,] 0.0001238901 1.227197e-04 4.067955e-05
 [980,] 0.0001238866 1.222471e-04 4.044907e-05
 [981,] 0.0001238924 1.227197e-04 4.071713e-05
 [982,] 0.0001238901 1.227197e-04 4.067955e-05
 [983,] 0.0001270630 2.924390e-05 9.519022e-06
 [984,] 0.0001238924 1.231518e-04 4.085987e-05
 [985,] 0.0001238982 1.268282e-04 4.215352e-05
 [986,] 0.0001272516 2.951132e-05 9.590858e-06
 [987,] 0.0001307827 3.450429e-05 1.196190e-05
 [988,] 0.0001238901 1.227197e-04 4.067955e-05
 [989,] 0.0001238901 1.231518e-04 4.082209e-05
 [990,] 0.0001270630 2.958916e-05 9.618497e-06
 [991,] 0.0001238901 1.231518e-04 4.082209e-05
 [992,] 0.0001238901 1.231518e-04 4.082209e-05
 [993,] 0.0001252373 3.196519e-02 1.102636e-02
 [994,] 0.0001270630 2.958916e-05 9.618497e-06
 [995,] 0.0001306852 3.437874e-05 1.190928e-05
 [996,] 0.0001238924 1.218199e-04 4.041984e-05
 [997,] 0.0001238924 1.218199e-04 4.041984e-05
 [998,] 0.0001238924 1.218199e-04 4.041984e-05
 [999,] 0.0001238901 1.200500e-04 3.979874e-05
[1000,] 0.0001238924 1.183192e-04 3.926315e-05
[1001,] 0.0001238396 1.128695e-04 3.709134e-05
[1002,] 0.0001239173 1.179128e-04 3.936512e-05
[1003,] 0.0001307338 3.414433e-05 1.182371e-05
[1004,] 0.0001238924 1.183192e-04 3.926315e-05
[1005,] 0.0001238437 1.117074e-04 3.664845e-05
[1006,] 0.0001262772 2.222589e-04 6.533268e-05
[1007,] 0.0001238437 1.112967e-04 3.651520e-05
[1008,] 0.0001274429 2.666447e-05 8.842769e-06
[1009,] 0.0001238924 1.179128e-04 3.912883e-05
[1010,] 0.0001238924 1.179128e-04 3.912883e-05
[1011,] 0.0001302462 3.414433e-05 1.179583e-05
[1012,] 0.0001238955 1.179128e-04 3.916900e-05
[1013,] 0.0001239009 1.179128e-04 3.922791e-05
[1014,] 0.0001315854 3.461860e-05 1.204867e-05
[1015,] 0.0001238924 1.179128e-04 3.912883e-05
[1016,] 0.0001238654 1.120829e-04 3.657583e-05
[1017,] 0.0001238924 1.179128e-04 3.912883e-05
[1018,] 0.0001238924 1.179128e-04 3.912883e-05
[1019,] 0.0001238924 1.179128e-04 3.912883e-05
[1020,] 0.0001238924 1.179128e-04 3.912883e-05
[1021,] 0.0001238381 1.117074e-04 3.674572e-05
[1022,] 0.0001270005 2.958787e-05 9.619897e-06
[1023,] 0.0001273196 2.669580e-05 8.848031e-06
[1024,] 0.0001238951 1.175085e-04 3.903041e-05
[1025,] 0.0001238951 1.175085e-04 3.903041e-05
[1026,] 0.0001238951 1.175085e-04 3.903041e-05
[1027,] 0.0001238951 1.175085e-04 3.903041e-05
[1028,] 0.0001238415 1.112967e-04 3.654739e-05
[1029,] 0.0001291079 5.768979e-04 1.542390e-04
[1030,] 0.0001238951 1.175085e-04 3.903041e-05
[1031,] 0.0001238951 1.175085e-04 3.903041e-05
[1032,] 0.0001238951 1.175085e-04 3.903041e-05
[1033,] 0.0001256566 2.333017e-01 8.309041e-02
[1034,] 0.0001242009 2.992440e-05 9.826367e-06
[1035,] 0.0001238924 1.175085e-04 3.899523e-05
[1036,] 0.0001238951 1.175085e-04 3.903041e-05
[1037,] 0.0001238415 1.112967e-04 3.654739e-05
[1038,] 0.0001252088 5.302756e-05 1.700168e-05
[1039,] 0.0001238951 1.175085e-04 3.903041e-05
[1040,] 0.0001290967 3.414433e-05 1.172403e-05
[1041,] 0.0001275872 2.671105e-05 8.849710e-06
[1042,] 0.0001238951 1.170662e-04 3.888404e-05
[1043,] 0.0001238951 1.170662e-04 3.888404e-05
[1044,] 0.0001307456 3.379689e-05 1.169340e-05
[1045,] 0.0001238951 1.170662e-04 3.888404e-05
[1046,] 0.0001221992 2.364057e-04 7.273198e-05
[1047,] 0.0001240631 1.141954e-04 3.720518e-05
[1048,] 0.0001240631 1.141954e-04 3.720518e-05
[1049,] 0.0001293408 3.323462e-05 1.141895e-05
[1050,] 0.0001293408 3.312460e-05 1.137810e-05
[1051,] 0.0001240631 1.146210e-04 3.734174e-05
[1052,] 0.0001241436 1.043702e-04 3.375214e-05
[1053,] 0.0001242101 1.079179e-04 3.469287e-05
[1054,] 0.0001240580 1.146210e-04 3.737317e-05
[1055,] 0.0001270005 2.999011e-05 9.736543e-06
[1056,] 0.0001240580 1.146210e-04 3.737317e-05
[1057,] 0.0001240580 1.150100e-04 3.749817e-05
[1058,] 0.0001293262 3.302676e-05 1.134095e-05
[1059,] 0.0001240580 1.146210e-04 3.737317e-05
[1060,] 0.0001307893 2.724152e-05 8.962124e-06
[1061,] 0.0001240580 1.150100e-04 3.749817e-05
[1062,] 0.0001296122 3.356159e-05 1.154184e-05
[1063,] 0.0001293262 3.302676e-05 1.134095e-05
[1064,] 0.0001240580 1.124145e-04 3.666410e-05
[1065,] 0.0001240580 1.150100e-04 3.749817e-05
[1066,] 0.0001240580 1.146210e-04 3.737317e-05
[1067,] 0.0001240376 1.150100e-04 3.765677e-05
[1068,] 0.0001272555 2.680491e-05 8.868907e-06
[1069,] 0.0001240488 1.150100e-04 3.756149e-05
[1070,] 0.0001240532 1.146210e-04 3.740465e-05
[1071,] 0.0001240532 1.150100e-04 3.752981e-05
[1072,] 0.0001240532 1.150100e-04 3.752981e-05
[1073,] 0.0001240532 1.150100e-04 3.752981e-05
[1074,] 0.0001240532 1.150100e-04 3.752981e-05
[1075,] 0.0001240532 1.150100e-04 3.752981e-05
[1076,] 0.0001240532 1.150100e-04 3.752981e-05
[1077,] 0.0001298200 3.313831e-05 1.139958e-05
[1078,] 0.0001240532 1.150100e-04 3.752981e-05
[1079,] 0.0001295766 3.357589e-05 1.154506e-05
[1080,] 0.0001240532 1.150100e-04 3.752981e-05
[1081,] 0.0001240532 1.150100e-04 3.752981e-05
[1082,] 0.0001268138 3.026226e-05 9.821870e-06
[1083,] 0.0001240532 1.150100e-04 3.752981e-05
[1084,] 0.0001240488 1.150100e-04 3.756149e-05
[1085,] 0.0001240488 1.150100e-04 3.756149e-05
[1086,] 0.0001240488 1.150100e-04 3.756149e-05
[1087,] 0.0001291690 3.334882e-05 1.143623e-05
[1088,] 0.0001240488 1.154402e-04 3.770012e-05
[1089,] 0.0001240488 1.154402e-04 3.770012e-05
[1090,] 0.0001240488 1.154402e-04 3.770012e-05
[1091,] 0.0001240532 1.154402e-04 3.766825e-05
[1092,] 0.0001296267 3.346165e-05 1.150561e-05
[1093,] 0.0001240580 1.154402e-04 3.763643e-05
[1094,] 0.0001241023 1.144555e-04 3.709737e-05
[1095,] 0.0001240488 1.154402e-04 3.770012e-05
[1096,] 0.0001270048 2.680658e-05 8.870620e-06
[1097,] 0.0001240488 1.154402e-04 3.770012e-05
[1098,] 0.0001240488 1.108163e-04 3.621009e-05
[1099,] 0.0001292986 3.293278e-05 1.130452e-05
[1100,] 0.0001240488 1.158336e-04 3.782685e-05
[1101,] 0.0001241260 1.101520e-04 3.563975e-05
[1102,] 0.0001240488 1.150100e-04 3.756149e-05
[1103,] 0.0001288593 3.261822e-05 1.116588e-05
[1104,] 0.0001240447 1.158336e-04 3.785892e-05
[1105,] 0.0001240447 1.158336e-04 3.785892e-05
[1106,] 0.0001240447 1.158336e-04 3.785892e-05
[1107,] 0.0001240447 1.158336e-04 3.785892e-05
[1108,] 0.0001271508 2.680658e-05 8.869813e-06
[1109,] 0.0001240447 1.162290e-04 3.798649e-05
[1110,] 0.0001240447 1.158336e-04 3.785892e-05
[1111,] 0.0001240447 1.158336e-04 3.785892e-05
[1112,] 0.0001240447 1.154402e-04 3.773203e-05
[1113,] 0.0001240447 1.150100e-04 3.759321e-05
[1114,] 0.0001240447 1.150100e-04 3.759321e-05
[1115,] 0.0001268827 2.687557e-05 8.886401e-06
[1116,] 0.0001240410 1.146210e-04 3.749930e-05
[1117,] 0.0001240410 1.146210e-04 3.749930e-05
[1118,] 0.0001240410 1.141954e-04 3.736182e-05
[1119,] 0.0001306356 3.293278e-05 1.136178e-05
[1120,] 0.0001240410 1.141954e-04 3.736182e-05
[1121,] 0.0001240447 1.141954e-04 3.733041e-05
[1122,] 0.0001292582 3.242519e-05 1.111369e-05
[1123,] 0.0001240410 1.141954e-04 3.736182e-05
[1124,] 0.0001272116 2.271594e-04 6.580271e-05
[1125,] 0.0001266969 3.086853e-05 1.000748e-05
[1126,] 0.0001240447 1.141954e-04 3.733041e-05
[1127,] 0.0001240410 1.141954e-04 3.736182e-05
[1128,] 0.0001241020 1.086441e-04 3.524837e-05
[1129,] 0.0001240410 1.141954e-04 3.736182e-05
[1130,] 0.0001240376 1.141954e-04 3.739326e-05
[1131,] 0.0001292438 3.204366e-05 1.097089e-05
[1132,] 0.0001297794 3.214026e-05 1.103359e-05
[1133,] 0.0001296160 3.232550e-05 1.108247e-05
[1134,] 0.0001296267 3.232550e-05 1.108301e-05
[1135,] 0.0001297060 3.232550e-05 1.108699e-05
[1136,] 0.0001268879 2.703247e-05 8.923115e-06
[1137,] 0.0001240345 1.146210e-04 3.756260e-05
[1138,] 0.0001240376 1.146210e-04 3.753093e-05
[1139,] 0.0001240345 1.150100e-04 3.768861e-05
[1140,] 0.0001285601 3.177248e-05 1.083534e-05
[1141,] 0.0001240345 1.138107e-04 3.730012e-05
[1142,] 0.0001240345 1.150100e-04 3.768861e-05
[1143,] 0.0001240348 1.135578e-04 3.721430e-05
[1144,] 0.0001284975 3.302952e-05 1.129141e-05
[1145,] 0.0001240345 1.160348e-04 3.802059e-05
[1146,] 0.0001240345 1.160348e-04 3.802059e-05
[1147,] 0.0001251544 2.600841e-02 8.950067e-03
[1148,] 0.0001240345 1.141954e-04 3.742475e-05
[1149,] 0.0001246048 5.766086e-05 2.014260e-05
[1150,] 0.0001240448 1.075334e-04 3.493732e-05
[1151,] 0.0001240318 1.126309e-04 3.694873e-05
[1152,] 0.0001240345 1.146210e-04 3.756260e-05
[1153,] 0.0001240345 1.150100e-04 3.768861e-05
[1154,] 0.0001240318 1.150100e-04 3.772049e-05
[1155,] 0.0001238703 1.144920e-04 3.731770e-05
[1156,] 0.0001240318 1.154402e-04 3.786006e-05
[1157,] 0.0001280458 4.881810e-05 1.753761e-05
[1158,] 0.0001251732 2.106148e-02 7.240729e-03
[1159,] 0.0001240318 1.166664e-04 3.825775e-05
[1160,] 0.0001261276 3.166811e-05 1.026773e-05
[1161,] 0.0001240318 1.166664e-04 3.825775e-05
[1162,] 0.0001240345 1.130094e-04 3.704051e-05
[1163,] 0.0001240294 1.166664e-04 3.829040e-05
[1164,] 0.0001295375 3.213963e-05 1.100943e-05
[1165,] 0.0001238608 1.152962e-04 3.764329e-05
[1166,] 0.0001240294 1.166664e-04 3.829040e-05
[1167,] 0.0001240318 1.166664e-04 3.825775e-05
[1168,] 0.0001295481 3.204366e-05 1.097417e-05
[1169,] 0.0001295481 3.204366e-05 1.097417e-05
[1170,] 0.0001238528 1.165412e-04 3.811292e-05
[1171,] 0.0001289990 2.780000e-05 9.328500e-06
[1172,] 0.0001240294 1.166664e-04 3.829040e-05
[1173,] 0.0001240294 1.166664e-04 3.829040e-05
[1174,] 0.0001240294 1.166664e-04 3.829040e-05
[1175,] 0.0001289316 2.765096e-05 9.257781e-06
[1176,] 0.0001240294 1.166664e-04 3.829040e-05
[1177,] 0.0001294103 3.165810e-05 1.081991e-05
[1178,] 0.0001240201 1.109234e-04 3.613932e-05
[1179,] 0.0001240294 1.162290e-04 3.814835e-05
[1180,] 0.0001259202 3.314687e-05 1.072210e-05
[1181,] 0.0001259202 3.155458e-05 1.024333e-05
[1182,] 0.0001240318 1.130476e-04 3.709337e-05
[1183,] 0.0001240318 1.130476e-04 3.709337e-05
[1184,] 0.0001240318 1.130476e-04 3.709337e-05
[1185,] 0.0001240318 1.130476e-04 3.709337e-05
[1186,] 0.0001240318 1.130476e-04 3.709337e-05
[1187,] 0.0001239623 1.117403e-04 3.623508e-05
[1188,] 0.0001266221 3.153409e-05 1.019755e-05
[1189,] 0.0001239869 1.113556e-04 3.601988e-05
[1190,] 0.0001295375 2.949679e-05 1.001174e-05
[1191,] 0.0001237895 1.197074e-04 3.863754e-05
[1192,] 0.0001295481 3.213963e-05 1.100996e-05
[1193,] 0.0001240954 1.093822e-04 3.507789e-05
[1194,] 0.0001238303 1.147565e-04 3.691623e-05
[1195,] 0.0001239779 1.162634e-04 3.759498e-05
[1196,] 0.0001239302 1.183854e-04 3.849788e-05
[1197,] 0.0001239864 1.166508e-04 3.768457e-05
[1198,] 0.0001266221 3.177270e-05 1.027115e-05
[1199,] 0.0001239953 1.142316e-04 3.688617e-05
[1200,] 0.0001291026 3.186480e-05 1.088477e-05
[1201,] 0.0001239953 1.170838e-04 3.778825e-05
[1202,] 0.0001239953 1.174756e-04 3.791216e-05
[1203,] 0.0001253409 3.252669e-02 1.121542e-02
[1204,] 0.0001238303 1.168233e-04 3.756605e-05
[1205,] 0.0001267457 3.177270e-05 1.026613e-05
[1206,] 0.0001239953 1.174756e-04 3.791216e-05
[1207,] 0.0001241081 1.116871e-04 3.576753e-05
[1208,] 0.0001246745 2.486129e-04 7.473337e-05
[1209,] 0.0001239953 1.179134e-04 3.805060e-05
[1210,] 0.0001239953 1.183539e-04 3.818987e-05
[1211,] 0.0001266221 3.198587e-05 1.033416e-05
[1212,] 0.0001295780 3.204366e-05 1.097564e-05
[1213,] 0.0001239953 1.191980e-04 3.845675e-05
[1214,] 0.0001239779 1.179134e-04 3.811823e-05
[1215,] 0.0001239953 1.191980e-04 3.845675e-05
[1216,] 0.0001240400 1.191980e-04 3.830264e-05
[1217,] 0.0001240400 1.191980e-04 3.830264e-05
[1218,] 0.0001239953 1.191980e-04 3.845675e-05
[1219,] 0.0001238416 1.177639e-04 3.782381e-05
[1220,] 0.0001239953 1.196012e-04 3.858421e-05
[1221,] 0.0001240046 1.200517e-04 3.869195e-05
[1222,] 0.0001238653 1.186498e-04 3.802990e-05
[1223,] 0.0001240046 1.205049e-04 3.883502e-05
[1224,] 0.0001240046 1.205049e-04 3.883502e-05
[1225,] 0.0001240046 1.205049e-04 3.883502e-05
[1226,] 0.0001245166 2.586045e-04 7.793070e-05
[1227,] 0.0001240143 1.166508e-04 3.758504e-05
[1228,] 0.0001272261 3.231578e-05 1.040659e-05
[1229,] 0.0001240046 1.209152e-04 3.896451e-05
[1230,] 0.0001240046 1.213736e-04 3.910920e-05
[1231,] 0.0001296081 3.195838e-05 1.094525e-05
[1232,] 0.0001240046 1.213736e-04 3.910920e-05
[1233,] 0.0001240046 1.217885e-04 3.924015e-05
[1234,] 0.0001268084 3.220256e-05 1.039034e-05
[1235,] 0.0001290766 2.780000e-05 9.329569e-06
[1236,] 0.0001291059 2.772662e-05 9.296363e-06
[1237,] 0.0001240143 1.231407e-04 3.963089e-05
[1238,] 0.0001238532 1.221146e-04 3.915118e-05
[1239,] 0.0001240143 1.231407e-04 3.963089e-05
[1240,] 0.0001238303 1.234789e-04 3.965501e-05
[1241,] 0.0001239864 1.231407e-04 3.973911e-05
[1242,] 0.0001265647 3.242851e-05 1.046775e-05
[1243,] 0.0001238303 1.225824e-04 3.937341e-05
[1244,] 0.0001290870 2.778191e-05 9.321572e-06
[1245,] 0.0001239698 1.231407e-04 3.981153e-05
[1246,] 0.0001239698 1.231407e-04 3.981153e-05
[1247,] 0.0001296480 3.186480e-05 1.091218e-05
[1248,] 0.0001239698 1.231407e-04 3.981153e-05
[1249,] 0.0001267947 3.242851e-05 1.045765e-05
[1250,] 0.0001239980 1.231407e-04 3.969229e-05
[1251,] 0.0001240699 1.161094e-04 3.724752e-05
[1252,] 0.0001239529 1.236124e-04 4.004258e-05
[1253,] 0.0001238090 1.239549e-04 3.988178e-05
[1254,] 0.0001239620 1.236124e-04 3.999775e-05
[1255,] 0.0001296480 3.177248e-05 1.087763e-05
[1256,] 0.0001239620 1.231407e-04 3.984782e-05
[1257,] 0.0001240699 1.156803e-04 3.711312e-05
[1258,] 0.0001268084 3.242851e-05 1.045705e-05
[1259,] 0.0001239620 1.213736e-04 3.928614e-05
[1260,] 0.0001239698 1.200517e-04 3.883103e-05
[1261,] 0.0001296275 3.160046e-05 1.081225e-05
[1262,] 0.0001239620 1.196012e-04 3.872270e-05
[1263,] 0.0001240256 1.187525e-04 3.820921e-05
[1264,] 0.0001239698 1.183539e-04 3.829198e-05
[1265,] 0.0001240699 1.128695e-04 3.623276e-05
[1266,] 0.0001237803 1.216960e-04 3.928328e-05
[1267,] 0.0001239698 1.196012e-04 3.868800e-05
[1268,] 0.0001222700 2.697574e-04 8.283015e-05
[1269,] 0.0001239620 1.200517e-04 3.886594e-05
[1270,] 0.0001239698 1.200517e-04 3.883103e-05
[1271,] 0.0001241288 1.174756e-04 3.751839e-05
[1272,] 0.0001289659 9.750025e-04 2.566830e-04
[1273,] 0.0001267466 3.363028e-05 1.081586e-05
[1274,] 0.0001240101 1.240395e-04 3.992947e-05
[1275,] 0.0001240101 1.236124e-04 3.979484e-05
[1276,] 0.0001240200 1.245166e-04 4.004331e-05
[1277,] 0.0001239915 1.249967e-04 4.030506e-05
[1278,] 0.0001240101 1.254312e-04 4.036822e-05
[1279,] 0.0001240408 1.259167e-04 4.040975e-05
[1280,] 0.0001240006 1.259167e-04 4.055857e-05
[1281,] 0.0001238140 1.286736e-04 4.134815e-05
[1282,] 0.0001240101 1.259167e-04 4.052128e-05
[1283,] 0.0001240101 1.259167e-04 4.052128e-05
[1284,] 0.0001240101 1.254312e-04 4.036822e-05
[1285,] 0.0001240200 1.222521e-04 3.933030e-05
[1286,] 0.0001240101 1.254312e-04 4.036822e-05
[1287,] 0.0001291853 3.126111e-05 1.066461e-05
[1288,] 0.0001240101 1.249967e-04 4.023125e-05
[1289,] 0.0001240101 1.217885e-04 3.921969e-05
[1290,] 0.0001239956 1.254312e-04 4.042566e-05
[1291,] 0.0001239916 1.254312e-04 4.044216e-05
[1292,] 0.0001268960 3.326979e-05 1.070188e-05
[1293,] 0.0001241026 1.203625e-04 3.848716e-05
[1294,] 0.0001240101 1.254312e-04 4.036822e-05
[1295,] 0.0001240101 1.206094e-04 3.884783e-05
[1296,] 0.0001240101 1.206094e-04 3.884783e-05
[1297,] 0.0001240101 1.206094e-04 3.884783e-05
[1298,] 0.0001238357 1.291302e-04 4.140965e-05
[1299,] 0.0001269564 3.326979e-05 1.069909e-05
[1300,] 0.0001240101 1.259167e-04 4.052128e-05
[1301,] 0.0001238129 1.291302e-04 4.149605e-05
[1302,] 0.0001240200 1.259167e-04 4.048405e-05
[1303,] 0.0001240200 1.259167e-04 4.048405e-05
[1304,] 0.0001240408 1.263562e-04 4.054770e-05
[1305,] 0.0001238471 1.296405e-04 4.152847e-05
[1306,] 0.0001240200 1.259167e-04 4.048405e-05
[1307,] 0.0001240200 1.263562e-04 4.062239e-05
[1308,] 0.0001240101 1.259167e-04 4.052128e-05
[1309,] 0.0001239828 1.254312e-04 4.047961e-05
[1310,] 0.0001240101 1.254312e-04 4.036822e-05
[1311,] 0.0001240200 1.254312e-04 4.033121e-05
[1312,] 0.0001240101 1.254312e-04 4.036822e-05
[1313,] 0.0001238357 1.291302e-04 4.140965e-05
[1314,] 0.0001268924 3.314687e-05 1.066568e-05
[1315,] 0.0001278502 9.015293e-04 2.411314e-04
[1316,] 0.0001296081 3.160046e-05 1.081136e-05
[1317,] 0.0001240101 1.273415e-04 4.097036e-05
[1318,] 0.0001240101 1.277887e-04 4.111131e-05
[1319,] 0.0001240101 1.277887e-04 4.111131e-05
[1320,] 0.0001240101 1.277887e-04 4.111131e-05
[1321,] 0.0001238038 1.326090e-04 4.262886e-05
[1322,] 0.0001240101 1.282885e-04 4.126882e-05
[1323,] 0.0001268290 3.298943e-05 1.062199e-05
[1324,] 0.0001258111 2.364599e-04 6.988062e-05
[1325,] 0.0001295670 3.184589e-05 1.090105e-05
[1326,] 0.0001240200 1.297551e-04 4.169202e-05
[1327,] 0.0001296029 3.244847e-05 1.112785e-05
[1328,] 0.0001241026 1.297551e-04 4.141114e-05
[1329,] 0.0001240006 1.297551e-04 4.177000e-05
[1330,] 0.0001238471 1.321334e-04 4.230901e-05
[1331,] 0.0001240101 1.297551e-04 4.173098e-05
[1332,] 0.0001240200 1.298185e-04 4.170922e-05
[1333,] 0.0001268924 3.298943e-05 1.061912e-05
[1334,] 0.0001240200 1.298185e-04 4.170922e-05
[1335,] 0.0001240200 1.303283e-04 4.186959e-05
[1336,] 0.0001240200 1.335419e-04 4.288033e-05
[1337,] 0.0001240101 1.303283e-04 4.190884e-05
[1338,] 0.0001240101 1.303283e-04 4.190884e-05
[1339,] 0.0001242183 1.019304e-04 3.252912e-05
[1340,] 0.0001240101 1.303283e-04 4.190884e-05
[1341,] 0.0001240200 1.303283e-04 4.186959e-05
[1342,] 0.0001240200 1.303283e-04 4.186959e-05
[1343,] 0.0001240200 1.303283e-04 4.186959e-05
[1344,] 0.0001240200 1.303283e-04 4.186959e-05
[1345,] 0.0001240302 1.303283e-04 4.183039e-05
[1346,] 0.0001272436 3.266980e-05 1.050979e-05
[1347,] 0.0001240748 1.288584e-04 4.121506e-05
[1348,] 0.0001240200 1.288584e-04 4.140715e-05
[1349,] 0.0001240200 1.279091e-04 4.110848e-05
[1350,] 0.0001240200 1.264811e-04 4.065909e-05
[1351,] 0.0001240200 1.264811e-04 4.065909e-05
[1352,] 0.0001240200 1.259943e-04 4.050592e-05
[1353,] 0.0001238246 1.273415e-04 4.088600e-05
[1354,] 0.0001240101 1.259943e-04 4.054323e-05
[1355,] 0.0001242994 1.196012e-04 3.780936e-05
[1356,] 0.0001268924 3.242851e-05 1.045346e-05
[1357,] 0.0001295079 3.187088e-05 1.090388e-05
[1358,] 0.0001294975 3.187088e-05 1.090338e-05
[1359,] 0.0001240200 1.248283e-04 4.013893e-05
[1360,] 0.0001240101 1.188993e-04 3.830623e-05
[1361,] 0.0001264952 1.178092e-04 3.755427e-05
[1362,] 0.0001240006 1.223891e-04 3.944249e-05
[1363,] 0.0001253248 3.341933e-04 9.977453e-05
[1364,] 0.0001269268 4.326723e-05 1.364485e-05
[1365,] 0.0001255355 3.821413e-04 1.127006e-04
[1366,] 0.0001256152 4.632698e-04 1.351880e-04
[1367,] 0.0001255901 4.117955e-04 1.208296e-04
[1368,] 0.0001255355 4.070848e-04 1.197813e-04
[1369,] 0.0001255355 4.528017e-04 1.327100e-04
[1370,] 0.0001261213 3.904653e-04 1.122478e-04
[1371,] 0.0001254854 4.500230e-04 1.322293e-04
[1372,] 0.0001255103 4.500230e-04 1.320752e-04
[1373,] 0.0001258997 2.751090e-04 8.099748e-05
[1374,] 0.0001254123 3.094863e-04 9.243882e-05
[1375,] 0.0001254123 3.162583e-04 9.439627e-05
[1376,] 0.0001289982 4.304729e-05 1.496084e-05
```
