## Supplementary material for "Characterization of shared and ancestry-specific signals driving complex traits using multi-ancestry fine-mapping": s1_remaining_snps.pvar

```
##FILTER=<ID=PASS,Description="All filters passed">
##reference=ftp://ftp.1000genomes.ebi.ac.uk//vol1/ftp/technical/reference/phase2_reference_assembly_sequence/hs37d5.fa.gz
##contig=<ID=3,assembly=b37,length=198022430>
##ALT=<ID=CNV,Description="Copy Number Polymorphism">
##ALT=<ID=DEL,Description="Deletion">
##ALT=<ID=DUP,Description="Duplication">
##ALT=<ID=INS:ME:ALU,Description="Insertion of ALU element">
##ALT=<ID=INS:ME:LINE1,Description="Insertion of LINE1 element">
##ALT=<ID=INS:ME:SVA,Description="Insertion of SVA element">
##ALT=<ID=INS:MT,Description="Nuclear Mitochondrial Insertion">
##ALT=<ID=INV,Description="Inversion">
##ALT=<ID=CN0,Description="Copy number allele: 0 copies">
##ALT=<ID=CN1,Description="Copy number allele: 1 copy">
##ALT=<ID=CN2,Description="Copy number allele: 2 copies">
##ALT=<ID=CN3,Description="Copy number allele: 3 copies">
##ALT=<ID=CN4,Description="Copy number allele: 4 copies">
##ALT=<ID=CN5,Description="Copy number allele: 5 copies">
##ALT=<ID=CN6,Description="Copy number allele: 6 copies">
##ALT=<ID=CN7,Description="Copy number allele: 7 copies">
##ALT=<ID=CN8,Description="Copy number allele: 8 copies">
##ALT=<ID=CN9,Description="Copy number allele: 9 copies">
##ALT=<ID=CN10,Description="Copy number allele: 10 copies">
##ALT=<ID=CN11,Description="Copy number allele: 11 copies">
##ALT=<ID=CN12,Description="Copy number allele: 12 copies">
##ALT=<ID=CN13,Description="Copy number allele: 13 copies">
##ALT=<ID=CN14,Description="Copy number allele: 14 copies">
##ALT=<ID=CN15,Description="Copy number allele: 15 copies">
##ALT=<ID=CN16,Description="Copy number allele: 16 copies">
##ALT=<ID=CN17,Description="Copy number allele: 17 copies">
##ALT=<ID=CN18,Description="Copy number allele: 18 copies">
##ALT=<ID=CN19,Description="Copy number allele: 19 copies">
##ALT=<ID=CN20,Description="Copy number allele: 20 copies">
##ALT=<ID=CN21,Description="Copy number allele: 21 copies">
##ALT=<ID=CN22,Description="Copy number allele: 22 copies">
##ALT=<ID=CN23,Description="Copy number allele: 23 copies">
##ALT=<ID=CN24,Description="Copy number allele: 24 copies">
##ALT=<ID=CN25,Description="Copy number allele: 25 copies">
##ALT=<ID=CN26,Description="Copy number allele: 26 copies">
##ALT=<ID=CN27,Description="Copy number allele: 27 copies">
##ALT=<ID=CN28,Description="Copy number allele: 28 copies">
##ALT=<ID=CN29,Description="Copy number allele: 29 copies">
##ALT=<ID=CN30,Description="Copy number allele: 30 copies">
##ALT=<ID=CN31,Description="Copy number allele: 31 copies">
##ALT=<ID=CN32,Description="Copy number allele: 32 copies">
##ALT=<ID=CN33,Description="Copy number allele: 33 copies">
##ALT=<ID=CN34,Description="Copy number allele: 34 copies">
##ALT=<ID=CN35,Description="Copy number allele: 35 copies">
##ALT=<ID=CN36,Description="Copy number allele: 36 copies">
##ALT=<ID=CN37,Description="Copy number allele: 37 copies">
##ALT=<ID=CN38,Description="Copy number allele: 38 copies">
##ALT=<ID=CN39,Description="Copy number allele: 39 copies">
##ALT=<ID=CN40,Description="Copy number allele: 40 copies">
##ALT=<ID=CN41,Description="Copy number allele: 41 copies">
##ALT=<ID=CN42,Description="Copy number allele: 42 copies">
##ALT=<ID=CN43,Description="Copy number allele: 43 copies">
##ALT=<ID=CN44,Description="Copy number allele: 44 copies">
##ALT=<ID=CN45,Description="Copy number allele: 45 copies">
##ALT=<ID=CN46,Description="Copy number allele: 46 copies">
##ALT=<ID=CN47,Description="Copy number allele: 47 copies">
##ALT=<ID=CN48,Description="Copy number allele: 48 copies">
##ALT=<ID=CN49,Description="Copy number allele: 49 copies">
##ALT=<ID=CN50,Description="Copy number allele: 50 copies">
##ALT=<ID=CN51,Description="Copy number allele: 51 copies">
##ALT=<ID=CN52,Description="Copy number allele: 52 copies">
##ALT=<ID=CN53,Description="Copy number allele: 53 copies">
##ALT=<ID=CN54,Description="Copy number allele: 54 copies">
##ALT=<ID=CN55,Description="Copy number allele: 55 copies">
##ALT=<ID=CN56,Description="Copy number allele: 56 copies">
##ALT=<ID=CN57,Description="Copy number allele: 57 copies">
##ALT=<ID=CN58,Description="Copy number allele: 58 copies">
##ALT=<ID=CN59,Description="Copy number allele: 59 copies">
##ALT=<ID=CN60,Description="Copy number allele: 60 copies">
##ALT=<ID=CN61,Description="Copy number allele: 61 copies">
##ALT=<ID=CN62,Description="Copy number allele: 62 copies">
##ALT=<ID=CN63,Description="Copy number allele: 63 copies">
##ALT=<ID=CN64,Description="Copy number allele: 64 copies">
##ALT=<ID=CN65,Description="Copy number allele: 65 copies">
##ALT=<ID=CN66,Description="Copy number allele: 66 copies">
##ALT=<ID=CN67,Description="Copy number allele: 67 copies">
##ALT=<ID=CN68,Description="Copy number allele: 68 copies">
##ALT=<ID=CN69,Description="Copy number allele: 69 copies">
##ALT=<ID=CN70,Description="Copy number allele: 70 copies">
##ALT=<ID=CN71,Description="Copy number allele: 71 copies">
##ALT=<ID=CN72,Description="Copy number allele: 72 copies">
##ALT=<ID=CN73,Description="Copy number allele: 73 copies">
##ALT=<ID=CN74,Description="Copy number allele: 74 copies">
##ALT=<ID=CN75,Description="Copy number allele: 75 copies">
##ALT=<ID=CN76,Description="Copy number allele: 76 copies">
##ALT=<ID=CN77,Description="Copy number allele: 77 copies">
##ALT=<ID=CN78,Description="Copy number allele: 78 copies">
##ALT=<ID=CN79,Description="Copy number allele: 79 copies">
##ALT=<ID=CN80,Description="Copy number allele: 80 copies">
##ALT=<ID=CN81,Description="Copy number allele: 81 copies">
##ALT=<ID=CN82,Description="Copy number allele: 82 copies">
##ALT=<ID=CN83,Description="Copy number allele: 83 copies">
##ALT=<ID=CN84,Description="Copy number allele: 84 copies">
##ALT=<ID=CN85,Description="Copy number allele: 85 copies">
##ALT=<ID=CN86,Description="Copy number allele: 86 copies">
##ALT=<ID=CN87,Description="Copy number allele: 87 copies">
##ALT=<ID=CN88,Description="Copy number allele: 88 copies">
##ALT=<ID=CN89,Description="Copy number allele: 89 copies">
##ALT=<ID=CN90,Description="Copy number allele: 90 copies">
##ALT=<ID=CN91,Description="Copy number allele: 91 copies">
##ALT=<ID=CN92,Description="Copy number allele: 92 copies">
##ALT=<ID=CN93,Description="Copy number allele: 93 copies">
##ALT=<ID=CN94,Description="Copy number allele: 94 copies">
##ALT=<ID=CN95,Description="Copy number allele: 95 copies">
##ALT=<ID=CN96,Description="Copy number allele: 96 copies">
##ALT=<ID=CN97,Description="Copy number allele: 97 copies">
##ALT=<ID=CN98,Description="Copy number allele: 98 copies">
##ALT=<ID=CN99,Description="Copy number allele: 99 copies">
##ALT=<ID=CN100,Description="Copy number allele: 100 copies">
##ALT=<ID=CN101,Description="Copy number allele: 101 copies">
##ALT=<ID=CN102,Description="Copy number allele: 102 copies">
##ALT=<ID=CN103,Description="Copy number allele: 103 copies">
##ALT=<ID=CN104,Description="Copy number allele: 104 copies">
##ALT=<ID=CN105,Description="Copy number allele: 105 copies">
##ALT=<ID=CN106,Description="Copy number allele: 106 copies">
##ALT=<ID=CN107,Description="Copy number allele: 107 copies">
##ALT=<ID=CN108,Description="Copy number allele: 108 copies">
##ALT=<ID=CN109,Description="Copy number allele: 109 copies">
##ALT=<ID=CN110,Description="Copy number allele: 110 copies">
##ALT=<ID=CN111,Description="Copy number allele: 111 copies">
##ALT=<ID=CN112,Description="Copy number allele: 112 copies">
##ALT=<ID=CN113,Description="Copy number allele: 113 copies">
##ALT=<ID=CN114,Description="Copy number allele: 114 copies">
##ALT=<ID=CN115,Description="Copy number allele: 115 copies">
##ALT=<ID=CN116,Description="Copy number allele: 116 copies">
##ALT=<ID=CN117,Description="Copy number allele: 117 copies">
##ALT=<ID=CN118,Description="Copy number allele: 118 copies">
##ALT=<ID=CN119,Description="Copy number allele: 119 copies">
##ALT=<ID=CN120,Description="Copy number allele: 120 copies">
##ALT=<ID=CN121,Description="Copy number allele: 121 copies">
##ALT=<ID=CN122,Description="Copy number allele: 122 copies">
##ALT=<ID=CN123,Description="Copy number allele: 123 copies">
##ALT=<ID=CN124,Description="Copy number allele: 124 copies">
##INFO=<ID=CIEND,Number=2,Type=Integer,Description="Confidence interval around END for imprecise variants">
##INFO=<ID=CIPOS,Number=2,Type=Integer,Description="Confidence interval around POS for imprecise variants">
##INFO=<ID=CS,Number=1,Type=String,Description="Source call set.">
##INFO=<ID=END,Number=1,Type=Integer,Description="End coordinate of this variant">
##INFO=<ID=IMPRECISE,Number=0,Type=Flag,Description="Imprecise structural variation">
##INFO=<ID=MC,Number=.,Type=String,Description="Merged calls.">
##INFO=<ID=MEINFO,Number=4,Type=String,Description="Mobile element info of the form NAME,START,END<POLARITY; If there is only 5' OR 3' support for this call, will be NULL NULL for START and END">
##INFO=<ID=MEND,Number=1,Type=Integer,Description="Mitochondrial end coordinate of inserted sequence">
##INFO=<ID=MLEN,Number=1,Type=Integer,Description="Estimated length of mitochondrial insert">
##INFO=<ID=MSTART,Number=1,Type=Integer,Description="Mitochondrial start coordinate of inserted sequence">
##INFO=<ID=SVLEN,Number=.,Type=Integer,Description="SV length. It is only calculated for structural variation MEIs. For other types of SVs; one may calculate the SV length by INFO:END-START+1, or by finding the difference between lengthes of REF and ALT alleles">
##INFO=<ID=SVTYPE,Number=1,Type=String,Description="Type of structural variant">
##INFO=<ID=TSD,Number=1,Type=String,Description="Precise Target Site Duplication for bases, if unknown, value will be NULL">
##INFO=<ID=AC,Number=A,Type=Integer,Description="Total number of alternate alleles in called genotypes">
##INFO=<ID=AF,Number=A,Type=Float,Description="Estimated allele frequency in the range (0,1)">
##INFO=<ID=NS,Number=1,Type=Integer,Description="Number of samples with data">
##INFO=<ID=AN,Number=1,Type=Integer,Description="Total number of alleles in called genotypes">
##INFO=<ID=EAS_AF,Number=A,Type=Float,Description="Allele frequency in the EAS populations calculated from AC and AN, in the range (0,1)">
##INFO=<ID=EUR_AF,Number=A,Type=Float,Description="Allele frequency in the EUR populations calculated from AC and AN, in the range (0,1)">
##INFO=<ID=AFR_AF,Number=A,Type=Float,Description="Allele frequency in the AFR populations calculated from AC and AN, in the range (0,1)">
##INFO=<ID=AMR_AF,Number=A,Type=Float,Description="Allele frequency in the AMR populations calculated from AC and AN, in the range (0,1)">
##INFO=<ID=SAS_AF,Number=A,Type=Float,Description="Allele frequency in the SAS populations calculated from AC and AN, in the range (0,1)">
##INFO=<ID=DP,Number=1,Type=Integer,Description="Total read depth; only low coverage data were counted towards the DP, exome data were not used">
##INFO=<ID=AA,Number=1,Type=String,Description="Ancestral Allele. Format: AA|REF|ALT|IndelType. AA: Ancestral allele, REF:Reference Allele, ALT:Alternate Allele, IndelType:Type of Indel (REF, ALT and IndelType are only defined for indels)">
##INFO=<ID=VT,Number=.,Type=String,Description="indicates what type of variant the line represents">
##INFO=<ID=EX_TARGET,Number=0,Type=Flag,Description="indicates whether a variant is within the exon pull down target boundaries">
##INFO=<ID=MULTI_ALLELIC,Number=0,Type=Flag,Description="indicates whether a site is multi-allelic">
#CHROM	POS	ID	REF	ALT	QUAL	FILTER	INFO
3	49881134	rs2246832	A	T	100	PASS	AC=2070;AF=0.413339;AN=5008;NS=2504;DP=21783;EAS_AF=0.1657;AMR_AF=0.3588;AFR_AF=0.6717;EUR_AF=0.4732;SAS_AF=0.2965;AA=T|||;VT=SNP
3	49882349	rs2247036	C	T	100	PASS	AC=2044;AF=0.408147;AN=5008;NS=2504;DP=21933;EAS_AF=0.1647;AMR_AF=0.3588;AFR_AF=0.6664;EUR_AF=0.4692;SAS_AF=0.2822;AA=T|||;VT=SNP
3	49884261	rs9819511	C	T	100	PASS	AC=1200;AF=0.239617;AN=5008;NS=2504;DP=15860;EAS_AF=0.1498;AMR_AF=0.2089;AFR_AF=0.2648;EUR_AF=0.3042;SAS_AF=0.2536;AA=C|||;VT=SNP
3	49884913	rs13316065	C	T	100	PASS	AC=1024;AF=0.204473;AN=5008;NS=2504;DP=17292;EAS_AF=0.1498;AMR_AF=0.2003;AFR_AF=0.1362;EUR_AF=0.3042;SAS_AF=0.2536;AA=C|||;VT=SNP;EX_TARGET
3	49889919	rs62260729	T	C	100	PASS	AC=1122;AF=0.224042;AN=5008;NS=2504;DP=16396;EAS_AF=0.1567;AMR_AF=0.2046;AFR_AF=0.1369;EUR_AF=0.3072;SAS_AF=0.3395;AA=T|||;VT=SNP
3	49890613	rs2352974	C	T	100	PASS	AC=2006;AF=0.400559;AN=5008;NS=2504;DP=18025;EAS_AF=0.1657;AMR_AF=0.3516;AFR_AF=0.5779;EUR_AF=0.4662;SAS_AF=0.3701;AA=T|||;VT=SNP
3	49891002	rs10865959	G	C	100	PASS	AC=1318;AF=0.263179;AN=5008;NS=2504;DP=17816;EAS_AF=0.1567;AMR_AF=0.2104;AFR_AF=0.2814;EUR_AF=0.3082;SAS_AF=0.3395;AA=G|||;VT=SNP
3	49891885	rs2352975	T	C	100	PASS	AC=1313;AF=0.262181;AN=5008;NS=2504;DP=21243;EAS_AF=0.1567;AMR_AF=0.2075;AFR_AF=0.2761;EUR_AF=0.3101;SAS_AF=0.3415;AA=T|||;VT=SNP
3	49892896	rs10049413	A	G	100	PASS	AC=1106;AF=0.220847;AN=5008;NS=2504;DP=16252;EAS_AF=0.1567;AMR_AF=0.2003;AFR_AF=0.1225;EUR_AF=0.3101;SAS_AF=0.3425;AA=A|||;VT=SNP
3	49894030	rs2276864	T	C	100	PASS	AC=1122;AF=0.224042;AN=5008;NS=2504;DP=19288;EAS_AF=0.1567;AMR_AF=0.2032;AFR_AF=0.1324;EUR_AF=0.3101;SAS_AF=0.3436;AA=T|||;VT=SNP
3	49895052	rs2280405	G	C	100	PASS	AC=3077;AF=0.614417;AN=5008;NS=2504;DP=20581;EAS_AF=0.869;AMR_AF=0.6499;AFR_AF=0.5129;EUR_AF=0.4801;SAS_AF=0.6022;AA=G|||;VT=SNP
3	49896618	rs6797500	T	A	100	PASS	AC=319;AF=0.0636981;AN=5008;NS=2504;DP=17436;EAS_AF=0.0179;AMR_AF=0.0432;AFR_AF=0.115;EUR_AF=0.0746;SAS_AF=0.045;AA=T|||;VT=SNP
3	49897830	rs2681780	C	T	100	PASS	AC=2028;AF=0.404952;AN=5008;NS=2504;DP=19521;EAS_AF=0.1448;AMR_AF=0.3703;AFR_AF=0.6989;EUR_AF=0.4901;SAS_AF=0.2127;AA=T|||;VT=SNP
3	49898000	rs2777888	A	G	100	PASS	AC=2019;AF=0.403155;AN=5008;NS=2504;DP=21818;EAS_AF=0.1448;AMR_AF=0.3703;AFR_AF=0.6914;EUR_AF=0.4911;SAS_AF=0.2127;AA=G|||;VT=SNP;EX_TARGET
3	49898273	rs2681781	A	G	100	PASS	AC=2019;AF=0.403155;AN=5008;NS=2504;DP=16605;EAS_AF=0.1448;AMR_AF=0.3703;AFR_AF=0.6914;EUR_AF=0.4911;SAS_AF=0.2127;AA=G|||;VT=SNP;EX_TARGET
3	49899795	rs3796386	G	A	100	PASS	AC=1397;AF=0.278954;AN=5008;NS=2504;DP=20204;EAS_AF=0.124;AMR_AF=0.3141;AFR_AF=0.3631;EUR_AF=0.4145;SAS_AF=0.1605;AA=G|||;VT=SNP;EX_TARGET
3	49901060	rs11130222	A	T	100	PASS	AC=1177;AF=0.235024;AN=5008;NS=2504;DP=19188;EAS_AF=0.123;AMR_AF=0.2954;AFR_AF=0.2073;EUR_AF=0.4145;SAS_AF=0.1605;AA=A|||;VT=SNP
3	49902160	rs2883059	T	C	100	PASS	AC=1431;AF=0.285743;AN=5008;NS=2504;DP=22540;EAS_AF=0.123;AMR_AF=0.3156;AFR_AF=0.388;EUR_AF=0.4155;SAS_AF=0.1605;AA=T|||;VT=SNP
3	49902544	rs9821675	A	G	100	PASS	AC=2027;AF=0.404752;AN=5008;NS=2504;DP=24026;EAS_AF=0.1438;AMR_AF=0.3674;AFR_AF=0.7012;EUR_AF=0.4881;SAS_AF=0.2137;AA=a|||;VT=SNP
3	49902553	rs9859813	G	A	100	PASS	AC=289;AF=0.0577077;AN=5008;NS=2504;DP=23557;EAS_AF=0.0179;AMR_AF=0.0418;AFR_AF=0.0923;EUR_AF=0.0746;SAS_AF=0.046;AA=G|||;VT=SNP
3	49905300	rs13326300	G	A	100	PASS	AC=320;AF=0.0638978;AN=5008;NS=2504;DP=18482;EAS_AF=0.0179;AMR_AF=0.0418;AFR_AF=0.1157;EUR_AF=0.0746;SAS_AF=0.046;AA=A|||;VT=SNP
3	49905750	rs28478136	C	G	100	PASS	AC=295;AF=0.0589058;AN=5008;NS=2504;DP=15014;EAS_AF=0.0179;AMR_AF=0.0447;AFR_AF=0.0938;EUR_AF=0.0755;SAS_AF=0.047;AA=C|||;VT=SNP
3	49907111	rs6446187	C	A	100	PASS	AC=2018;AF=0.402955;AN=5008;NS=2504;DP=8748;EAS_AF=0.1438;AMR_AF=0.3703;AFR_AF=0.6936;EUR_AF=0.4901;SAS_AF=0.2106;AA=A|||;VT=SNP
3	49908023	rs952594	G	A	100	PASS	AC=1438;AF=0.287141;AN=5008;NS=2504;DP=21063;EAS_AF=0.123;AMR_AF=0.3199;AFR_AF=0.3911;EUR_AF=0.4155;SAS_AF=0.1605;AA=G|||;VT=SNP
3	49910084	rs1317154	T	C	100	PASS	AC=2064;AF=0.412141;AN=5008;NS=2504;DP=16617;EAS_AF=0.1438;AMR_AF=0.3761;AFR_AF=0.7247;EUR_AF=0.4911;SAS_AF=0.2106;AA=C|||;VT=SNP
3	49910657	rs1317571	T	G	100	PASS	AC=3219;AF=0.642772;AN=5008;NS=2504;DP=16449;EAS_AF=0.2351;AMR_AF=0.6066;AFR_AF=0.9175;EUR_AF=0.8101;SAS_AF=0.545;AA=G|||;VT=SNP
3	49910838	rs62260756	C	T	100	PASS	AC=288;AF=0.057508;AN=5008;NS=2504;DP=19755;EAS_AF=0.0179;AMR_AF=0.0418;AFR_AF=0.0923;EUR_AF=0.0746;SAS_AF=0.045;AA=C|||;VT=SNP
3	49911155	rs55692411	G	A	100	PASS	AC=1454;AF=0.290335;AN=5008;NS=2504;DP=21986;EAS_AF=0.123;AMR_AF=0.3199;AFR_AF=0.4032;EUR_AF=0.4155;SAS_AF=0.1605;AA=G|||;VT=SNP
3	49911449	rs34654589	C	G	100	PASS	AC=1213;AF=0.242212;AN=5008;NS=2504;DP=23570;EAS_AF=0.123;AMR_AF=0.3026;AFR_AF=0.2307;EUR_AF=0.4145;SAS_AF=0.1605;AA=C|||;VT=SNP
3	49912027	rs62262060	C	T	100	PASS	AC=289;AF=0.0577077;AN=5008;NS=2504;DP=20970;EAS_AF=0.0179;AMR_AF=0.0418;AFR_AF=0.093;EUR_AF=0.0746;SAS_AF=0.045;AA=C|||;VT=SNP
3	49912291	rs1317215	G	A	100	PASS	AC=287;AF=0.0573083;AN=5008;NS=2504;DP=18589;EAS_AF=0.0179;AMR_AF=0.0418;AFR_AF=0.0915;EUR_AF=0.0746;SAS_AF=0.045;AA=G|||;VT=SNP
3	49913705	rs36022378	T	C	100	PASS	AC=527;AF=0.105232;AN=5008;NS=2504;DP=18515;EAS_AF=0.1081;AMR_AF=0.1225;AFR_AF=0.0182;EUR_AF=0.1978;SAS_AF=0.1125;AA=T|||;VT=SNP
3	49914397	rs11712056	T	C	100	PASS	AC=1580;AF=0.315495;AN=5008;NS=2504;DP=22181;EAS_AF=0.123;AMR_AF=0.3458;AFR_AF=0.4281;EUR_AF=0.4374;SAS_AF=0.2147;AA=T|||;VT=SNP
3	49915506	rs9862795	A	T	100	PASS	AC=2121;AF=0.423522;AN=5008;NS=2504;DP=13360;EAS_AF=0.1438;AMR_AF=0.4006;AFR_AF=0.6974;EUR_AF=0.5129;SAS_AF=0.2658;AA=T|||;VT=SNP
3	49916710	rs7613360	C	T	100	PASS	AC=1208;AF=0.241214;AN=5008;NS=2504;DP=17005;EAS_AF=0.123;AMR_AF=0.2882;AFR_AF=0.2587;EUR_AF=0.3837;SAS_AF=0.1595;AA=C|||;VT=SNP
3	49918751	rs9813644	G	A	100	PASS	AC=290;AF=0.0579073;AN=5008;NS=2504;DP=19968;EAS_AF=0.0179;AMR_AF=0.0418;AFR_AF=0.0938;EUR_AF=0.0746;SAS_AF=0.045;AA=G|||;VT=SNP
3	49920571	rs9843653	T	C	100	PASS	AC=1828;AF=0.365016;AN=5008;NS=2504;DP=18826;EAS_AF=0.1438;AMR_AF=0.3631;AFR_AF=0.556;EUR_AF=0.492;SAS_AF=0.2055;AA=C|||;VT=SNP
3	49924424	rs11713193	G	A	100	PASS	AC=1796;AF=0.358626;AN=5008;NS=2504;DP=22632;EAS_AF=0.1438;AMR_AF=0.3617;AFR_AF=0.5287;EUR_AF=0.497;SAS_AF=0.2055;AA=A|||;VT=SNP
3	49924940	rs1062633	T	C	100	PASS	AC=2099;AF=0.419129;AN=5008;NS=2504;DP=22571;EAS_AF=0.1438;AMR_AF=0.3761;AFR_AF=0.7443;EUR_AF=0.498;SAS_AF=0.2127;AA=C|||;VT=SNP;EX_TARGET
3	49925464	rs12637681	T	C	100	PASS	AC=272;AF=0.0543131;AN=5008;NS=2504;DP=17949;EAS_AF=0.0198;AMR_AF=0.0418;AFR_AF=0.0787;EUR_AF=0.0746;SAS_AF=0.045;AA=T|||;VT=SNP
3	49926613	rs7627864	C	G	100	PASS	AC=1249;AF=0.249401;AN=5008;NS=2504;DP=21193;EAS_AF=0.121;AMR_AF=0.3012;AFR_AF=0.2542;EUR_AF=0.4215;SAS_AF=0.1616;AA=C|||;VT=SNP
3	49927503	rs12489386	G	T	100	PASS	AC=287;AF=0.0573083;AN=5008;NS=2504;DP=18218;EAS_AF=0.0198;AMR_AF=0.0418;AFR_AF=0.09;EUR_AF=0.0746;SAS_AF=0.045;AA=G|||;VT=SNP;EX_TARGET
3	49927722	rs12495831	A	C	100	PASS	AC=287;AF=0.0573083;AN=5008;NS=2504;DP=19372;EAS_AF=0.0198;AMR_AF=0.0418;AFR_AF=0.09;EUR_AF=0.0746;SAS_AF=0.045;AA=A|||;VT=SNP
3	49930215	rs6795703	C	T	100	PASS	AC=1769;AF=0.353235;AN=5008;NS=2504;DP=13108;EAS_AF=0.1409;AMR_AF=0.3617;AFR_AF=0.5106;EUR_AF=0.496;SAS_AF=0.2065;AA=c|||;VT=SNP
3	49930270	rs11130223	G	C	100	PASS	AC=272;AF=0.0543131;AN=5008;NS=2504;DP=10886;EAS_AF=0.0198;AMR_AF=0.0418;AFR_AF=0.0787;EUR_AF=0.0746;SAS_AF=0.045;AA=g|||;VT=SNP
3	49930316	rs111873781	C	T	100	PASS	AC=242;AF=0.0483227;AN=5008;NS=2504;DP=13226;EAS_AF=0.0615;AMR_AF=0.0576;AFR_AF=0.0098;EUR_AF=0.0954;SAS_AF=0.0317;AA=c|||;VT=SNP
3	49931760	rs111226181	G	T	100	PASS	AC=490;AF=0.0978435;AN=5008;NS=2504;DP=13866;EAS_AF=0.1062;AMR_AF=0.1066;AFR_AF=0.0197;EUR_AF=0.172;SAS_AF=0.1125;AA=G|||;VT=SNP
3	49936102	rs2230590	T	C	100	PASS	AC=2086;AF=0.416534;AN=5008;NS=2504;DP=19719;EAS_AF=0.1429;AMR_AF=0.3761;AFR_AF=0.7368;EUR_AF=0.497;SAS_AF=0.2117;AA=C|||;VT=SNP;EX_TARGET
3	49936715	rs41291716	G	A	100	PASS	AC=271;AF=0.0541134;AN=5008;NS=2504;DP=17755;EAS_AF=0.0198;AMR_AF=0.0418;AFR_AF=0.0787;EUR_AF=0.0746;SAS_AF=0.044;AA=G|||;VT=SNP;EX_TARGET
3	49936910	rs11130224	T	A	100	PASS	AC=1767;AF=0.352835;AN=5008;NS=2504;DP=16028;EAS_AF=0.1409;AMR_AF=0.3617;AFR_AF=0.5113;EUR_AF=0.494;SAS_AF=0.2055;AA=T|||;VT=SNP
3	49937205	rs12493565	C	T	100	PASS	AC=271;AF=0.0541134;AN=5008;NS=2504;DP=15569;EAS_AF=0.0198;AMR_AF=0.0418;AFR_AF=0.0787;EUR_AF=0.0746;SAS_AF=0.044;AA=C|||;VT=SNP
3	49937505	rs7615206	T	C	100	PASS	AC=1249;AF=0.249401;AN=5008;NS=2504;DP=18360;EAS_AF=0.121;AMR_AF=0.3012;AFR_AF=0.2542;EUR_AF=0.4215;SAS_AF=0.1616;AA=T|||;VT=SNP
3	49938227	rs3774758	C	G	100	PASS	AC=2092;AF=0.417732;AN=5008;NS=2504;DP=17940;EAS_AF=0.1438;AMR_AF=0.3761;AFR_AF=0.7405;EUR_AF=0.497;SAS_AF=0.2117;AA=G|||;VT=SNP
3	49939120	rs3774759	G	T	100	PASS	AC=1249;AF=0.249401;AN=5008;NS=2504;DP=10703;EAS_AF=0.121;AMR_AF=0.3012;AFR_AF=0.2542;EUR_AF=0.4215;SAS_AF=0.1616;AA=G|||;VT=SNP
3	49939503	rs3733134	C	T	100	PASS	AC=1471;AF=0.29373;AN=5008;NS=2504;DP=11017;EAS_AF=0.121;AMR_AF=0.317;AFR_AF=0.4138;EUR_AF=0.4215;SAS_AF=0.1616;AA=c|||;VT=SNP
3	49939587	rs3733135	G	A	100	PASS	AC=2027;AF=0.404752;AN=5008;NS=2504;DP=11928;EAS_AF=0.1438;AMR_AF=0.3746;AFR_AF=0.6914;EUR_AF=0.497;SAS_AF=0.2127;AA=A|||;VT=SNP
3	49941436	rs2280406	G	A	100	PASS	AC=1818;AF=0.363019;AN=5008;NS=2504;DP=14181;EAS_AF=0.1438;AMR_AF=0.3573;AFR_AF=0.5522;EUR_AF=0.4911;SAS_AF=0.2055;AA=A|||;VT=SNP
3	49943200	rs77567985	G	A	100	PASS	AC=316;AF=0.063099;AN=5008;NS=2504;DP=17601;EAS_AF=0.0198;AMR_AF=0.0447;AFR_AF=0.1112;EUR_AF=0.0746;SAS_AF=0.044;AA=G|||;VT=SNP
3	49944461	rs150173449	G	A	100	PASS	AC=313;AF=0.0625;AN=5008;NS=2504;DP=16319;EAS_AF=0.0198;AMR_AF=0.0447;AFR_AF=0.1089;EUR_AF=0.0746;SAS_AF=0.044;AA=G|||;VT=SNP
3	49945996	rs58025924	G	A	100	PASS	AC=271;AF=0.0541134;AN=5008;NS=2504;DP=18105;EAS_AF=0.0198;AMR_AF=0.0418;AFR_AF=0.0787;EUR_AF=0.0746;SAS_AF=0.044;AA=G|||;VT=SNP
3	49946812	rs61729114	G	A	100	PASS	AC=315;AF=0.0628994;AN=5008;NS=2504;DP=19615;EAS_AF=0.0198;AMR_AF=0.0447;AFR_AF=0.1104;EUR_AF=0.0746;SAS_AF=0.044;AA=G|||;VT=SNP;EX_TARGET
3	49948728	rs2352984	T	C	100	PASS	AC=1473;AF=0.294129;AN=5008;NS=2504;DP=19959;EAS_AF=0.122;AMR_AF=0.317;AFR_AF=0.4145;EUR_AF=0.4215;SAS_AF=0.1616;AA=T|||;VT=SNP
3	49949071	rs868891	A	G	100	PASS	AC=1250;AF=0.249601;AN=5008;NS=2504;DP=20663;EAS_AF=0.122;AMR_AF=0.3012;AFR_AF=0.2542;EUR_AF=0.4215;SAS_AF=0.1616;AA=A|||;VT=SNP;EX_TARGET
3	49949834	rs7634084	A	T	100	PASS	AC=1790;AF=0.357428;AN=5008;NS=2504;DP=22043;EAS_AF=0.1448;AMR_AF=0.3617;AFR_AF=0.5242;EUR_AF=0.496;SAS_AF=0.2055;AA=T|||;VT=SNP
3	49951316	rs9848497	T	C	100	PASS	AC=2087;AF=0.416733;AN=5008;NS=2504;DP=17329;EAS_AF=0.1438;AMR_AF=0.3761;AFR_AF=0.7368;EUR_AF=0.497;SAS_AF=0.2117;AA=C|||;VT=SNP
3	49951725	rs58766761	A	G	100	PASS	AC=271;AF=0.0541134;AN=5008;NS=2504;DP=14988;EAS_AF=0.0198;AMR_AF=0.0418;AFR_AF=0.0787;EUR_AF=0.0746;SAS_AF=0.044;AA=A|||;VT=SNP
3	49956036	rs142344547	G	A	100	PASS	AC=192;AF=0.0383387;AN=5008;NS=2504;DP=15544;EAS_AF=0.0258;AMR_AF=0.0187;AFR_AF=0.0053;EUR_AF=0.0606;SAS_AF=0.0869;AA=G|||;VT=SNP
3	49956628	rs11709573	C	T	100	PASS	AC=1249;AF=0.249401;AN=5008;NS=2504;DP=19065;EAS_AF=0.121;AMR_AF=0.3012;AFR_AF=0.2542;EUR_AF=0.4215;SAS_AF=0.1616;AA=C|||;VT=SNP
3	49959148	rs35275715	A	G	100	PASS	AC=1472;AF=0.29393;AN=5008;NS=2504;DP=12389;EAS_AF=0.121;AMR_AF=0.317;AFR_AF=0.4145;EUR_AF=0.4215;SAS_AF=0.1616;AA=a|||;VT=SNP
3	49959156	rs34034116	C	A	100	PASS	AC=1250;AF=0.249601;AN=5008;NS=2504;DP=13038;EAS_AF=0.121;AMR_AF=0.3012;AFR_AF=0.2549;EUR_AF=0.4215;SAS_AF=0.1616;AA=c|||;VT=SNP
3	49960388	rs62262093	T	C	100	PASS	AC=1827;AF=0.364816;AN=5008;NS=2504;DP=13138;EAS_AF=0.1438;AMR_AF=0.3646;AFR_AF=0.5507;EUR_AF=0.497;SAS_AF=0.2055;AA=C|||;VT=SNP
3	49961237	rs62262095	C	T	100	PASS	AC=271;AF=0.0541134;AN=5008;NS=2504;DP=15123;EAS_AF=0.0198;AMR_AF=0.0418;AFR_AF=0.0787;EUR_AF=0.0746;SAS_AF=0.044;AA=C|||;VT=SNP
3	49961780	rs6774354	G	A	100	PASS	AC=1472;AF=0.29393;AN=5008;NS=2504;DP=20705;EAS_AF=0.121;AMR_AF=0.317;AFR_AF=0.4145;EUR_AF=0.4215;SAS_AF=0.1616;AA=G|||;VT=SNP
3	49962641	rs62262096	A	G	100	PASS	AC=314;AF=0.0626997;AN=5008;NS=2504;DP=17755;EAS_AF=0.0198;AMR_AF=0.0447;AFR_AF=0.1097;EUR_AF=0.0746;SAS_AF=0.044;AA=A|||;VT=SNP
3	49964340	rs112524388	T	G	100	PASS	AC=484;AF=0.0966454;AN=5008;NS=2504;DP=17441;EAS_AF=0.1062;AMR_AF=0.1052;AFR_AF=0.0166;EUR_AF=0.171;SAS_AF=0.1125;AA=T|||;VT=SNP
3	49968572	rs6771546	T	C	100	PASS	AC=1860;AF=0.371406;AN=5008;NS=2504;DP=16994;EAS_AF=0.1438;AMR_AF=0.3689;AFR_AF=0.5522;EUR_AF=0.5199;SAS_AF=0.2106;AA=C|||;VT=SNP
3	49969619	rs57009357	G	A	100	PASS	AC=312;AF=0.0623003;AN=5008;NS=2504;DP=15379;EAS_AF=0.0198;AMR_AF=0.0432;AFR_AF=0.1089;EUR_AF=0.0746;SAS_AF=0.044;AA=G|||;VT=SNP
3	49970127	rs150478785	C	G	100	PASS	AC=524;AF=0.104633;AN=5008;NS=2504;DP=17823;EAS_AF=0.1062;AMR_AF=0.111;AFR_AF=0.0204;EUR_AF=0.1968;SAS_AF=0.1176;AA=C|||;VT=SNP
3	49971514	rs7613875	C	A	100	PASS	AC=2151;AF=0.429513;AN=5008;NS=2504;DP=20303;EAS_AF=0.1438;AMR_AF=0.4006;AFR_AF=0.7421;EUR_AF=0.5348;SAS_AF=0.2137;AA=A|||;VT=SNP
3	49971831	rs7627910	T	C	100	PASS	AC=1332;AF=0.265974;AN=5008;NS=2504;DP=15525;EAS_AF=0.121;AMR_AF=0.3242;AFR_AF=0.2693;EUR_AF=0.4602;SAS_AF=0.1697;AA=T|||;VT=SNP
3	49972086	rs113420322	G	A	100	PASS	AC=312;AF=0.0623003;AN=5008;NS=2504;DP=17464;EAS_AF=0.0198;AMR_AF=0.0432;AFR_AF=0.1089;EUR_AF=0.0746;SAS_AF=0.044;AA=G|||;VT=SNP
3	49972101	rs55751738	A	G	100	PASS	AC=1858;AF=0.371006;AN=5008;NS=2504;DP=17468;EAS_AF=0.1438;AMR_AF=0.3689;AFR_AF=0.5507;EUR_AF=0.5199;SAS_AF=0.2106;AA=a|||;VT=SNP
3	49975334	rs7621026	A	G	100	PASS	AC=1856;AF=0.370607;AN=5008;NS=2504;DP=17740;EAS_AF=0.1438;AMR_AF=0.3689;AFR_AF=0.5492;EUR_AF=0.5199;SAS_AF=0.2106;AA=G|||;VT=SNP
3	49975654	rs7609971	C	T	100	PASS	AC=2058;AF=0.410942;AN=5008;NS=2504;DP=13858;EAS_AF=0.1438;AMR_AF=0.3804;AFR_AF=0.6952;EUR_AF=0.5209;SAS_AF=0.2106;AA=T|||;VT=SNP
3	49978069	rs6772095	C	T	100	PASS	AC=2119;AF=0.423123;AN=5008;NS=2504;DP=15423;EAS_AF=0.1438;AMR_AF=0.3818;AFR_AF=0.7405;EUR_AF=0.5209;SAS_AF=0.2106;AA=T|||;VT=SNP
3	49979205	rs62262099	T	C	100	PASS	AC=312;AF=0.0623003;AN=5008;NS=2504;DP=12572;EAS_AF=0.0198;AMR_AF=0.0432;AFR_AF=0.1089;EUR_AF=0.0746;SAS_AF=0.044;AA=T|||;VT=SNP
3	49979727	rs11717829	C	T	100	PASS	AC=298;AF=0.0595048;AN=5008;NS=2504;DP=13405;EAS_AF=0.0506;AMR_AF=0.121;AFR_AF=0.003;EUR_AF=0.1133;SAS_AF=0.046;AA=C|||;VT=SNP
3	49980596	rs4688760	C	T	100	PASS	AC=2857;AF=0.570487;AN=5008;NS=2504;DP=14556;EAS_AF=0.2302;AMR_AF=0.5216;AFR_AF=0.8956;EUR_AF=0.6928;SAS_AF=0.3906;AA=T|||;VT=SNP
3	49980820	rs12638046	C	T	100	PASS	AC=311;AF=0.0621006;AN=5008;NS=2504;DP=11152;EAS_AF=0.0198;AMR_AF=0.0418;AFR_AF=0.1089;EUR_AF=0.0746;SAS_AF=0.044;AA=C|||;VT=SNP
3	49982234	rs62262100	T	A	100	PASS	AC=267;AF=0.0533147;AN=5008;NS=2504;DP=17508;EAS_AF=0.0198;AMR_AF=0.0403;AFR_AF=0.0764;EUR_AF=0.0746;SAS_AF=0.044;AA=T|||;VT=SNP
3	49982379	rs111389326	G	A	100	PASS	AC=518;AF=0.103435;AN=5008;NS=2504;DP=12279;EAS_AF=0.1062;AMR_AF=0.111;AFR_AF=0.0159;EUR_AF=0.1968;SAS_AF=0.1176;AA=G|||;VT=SNP
3	49982765	rs11721204	C	T	100	PASS	AC=1278;AF=0.255192;AN=5008;NS=2504;DP=15024;EAS_AF=0.121;AMR_AF=0.2882;AFR_AF=0.2678;EUR_AF=0.4374;SAS_AF=0.1656;AA=C|||;VT=SNP
3	49985853	rs11925156	A	G	100	PASS	AC=267;AF=0.0533147;AN=5008;NS=2504;DP=19366;EAS_AF=0.0198;AMR_AF=0.0403;AFR_AF=0.0764;EUR_AF=0.0746;SAS_AF=0.044;AA=a|||;VT=SNP
3	49986118	rs72942333	T	C	100	PASS	AC=2118;AF=0.422923;AN=5008;NS=2504;DP=12064;EAS_AF=0.1438;AMR_AF=0.3818;AFR_AF=0.7398;EUR_AF=0.5209;SAS_AF=0.2106;AA=c|||;VT=SNP
3	49988065	rs11706185	G	A	100	PASS	AC=1491;AF=0.297724;AN=5008;NS=2504;DP=17573;EAS_AF=0.1071;AMR_AF=0.3228;AFR_AF=0.4153;EUR_AF=0.4443;SAS_AF=0.1667;AA=G|||;VT=SNP
3	49989490	rs62262104	C	T	100	PASS	AC=312;AF=0.0623003;AN=5008;NS=2504;DP=17016;EAS_AF=0.0198;AMR_AF=0.0432;AFR_AF=0.1089;EUR_AF=0.0746;SAS_AF=0.044;AA=C|||;VT=SNP
3	49990270	rs62262105	A	G	100	PASS	AC=267;AF=0.0533147;AN=5008;NS=2504;DP=18572;EAS_AF=0.0198;AMR_AF=0.0403;AFR_AF=0.0764;EUR_AF=0.0746;SAS_AF=0.044;AA=A|||;VT=SNP
3	49990559	rs12630917	G	A	100	PASS	AC=267;AF=0.0533147;AN=5008;NS=2504;DP=17535;EAS_AF=0.0198;AMR_AF=0.0403;AFR_AF=0.0764;EUR_AF=0.0746;SAS_AF=0.044;AA=G|||;VT=SNP
3	49990884	rs12630959	C	T	100	PASS	AC=267;AF=0.0533147;AN=5008;NS=2504;DP=16518;EAS_AF=0.0198;AMR_AF=0.0403;AFR_AF=0.0764;EUR_AF=0.0746;SAS_AF=0.044;AA=C|||;VT=SNP
3	49991167	rs11709503	G	T	100	PASS	AC=1284;AF=0.25639;AN=5008;NS=2504;DP=17304;EAS_AF=0.1071;AMR_AF=0.3069;AFR_AF=0.267;EUR_AF=0.4443;SAS_AF=0.1667;AA=G|||;VT=SNP
3	49991540	rs80037828	G	A	100	PASS	AC=313;AF=0.0625;AN=5008;NS=2504;DP=13742;EAS_AF=0.0198;AMR_AF=0.0432;AFR_AF=0.1097;EUR_AF=0.0746;SAS_AF=0.044;AA=G|||;VT=SNP
3	49992478	rs11130225	C	T	100	PASS	AC=267;AF=0.0533147;AN=5008;NS=2504;DP=14864;EAS_AF=0.0198;AMR_AF=0.0403;AFR_AF=0.0764;EUR_AF=0.0746;SAS_AF=0.044;AA=C|||;VT=SNP
3	49993191	rs11130226	T	G	100	PASS	AC=1856;AF=0.370607;AN=5008;NS=2504;DP=12229;EAS_AF=0.1438;AMR_AF=0.3689;AFR_AF=0.5492;EUR_AF=0.5199;SAS_AF=0.2106;AA=G|||;VT=SNP
3	49993319	rs11130227	A	G	100	PASS	AC=1782;AF=0.355831;AN=5008;NS=2504;DP=16390;EAS_AF=0.1429;AMR_AF=0.3674;AFR_AF=0.4947;EUR_AF=0.5199;SAS_AF=0.2106;AA=a|||;VT=SNP
3	49994442	rs138736131	G	T	100	PASS	AC=238;AF=0.047524;AN=5008;NS=2504;DP=14601;EAS_AF=0.0248;AMR_AF=0.0202;AFR_AF=0.0061;EUR_AF=0.0626;SAS_AF=0.1309;AA=G|||;VT=SNP
3	49995518	rs6792892	T	C	100	PASS	AC=2118;AF=0.422923;AN=5008;NS=2504;DP=15097;EAS_AF=0.1438;AMR_AF=0.3818;AFR_AF=0.7398;EUR_AF=0.5209;SAS_AF=0.2106;AA=C|||;VT=SNP
3	49996053	rs13077403	G	A	100	PASS	AC=1285;AF=0.256589;AN=5008;NS=2504;DP=12302;EAS_AF=0.122;AMR_AF=0.3069;AFR_AF=0.2557;EUR_AF=0.4453;SAS_AF=0.1667;AA=g|||;VT=SNP
3	49996924	rs13079006	G	T	100	PASS	AC=1283;AF=0.25619;AN=5008;NS=2504;DP=14066;EAS_AF=0.121;AMR_AF=0.3069;AFR_AF=0.2549;EUR_AF=0.4453;SAS_AF=0.1667;AA=G|||;VT=SNP
3	49997963	rs2624843	G	A	100	PASS	AC=1820;AF=0.363419;AN=5008;NS=2504;DP=19358;EAS_AF=0.1438;AMR_AF=0.366;AFR_AF=0.5234;EUR_AF=0.5199;SAS_AF=0.2106;AA=A|||;VT=SNP
3	49998282	rs2883057	C	T	100	PASS	AC=2058;AF=0.410942;AN=5008;NS=2504;DP=18004;EAS_AF=0.1438;AMR_AF=0.3804;AFR_AF=0.6952;EUR_AF=0.5209;SAS_AF=0.2106;AA=T|||;VT=SNP
3	49999086	rs62262114	G	A	100	PASS	AC=1285;AF=0.256589;AN=5008;NS=2504;DP=11117;EAS_AF=0.121;AMR_AF=0.3069;AFR_AF=0.2564;EUR_AF=0.4453;SAS_AF=0.1667;AA=G|||;VT=SNP
3	49999210	rs112093796	C	T	100	PASS	AC=267;AF=0.0533147;AN=5008;NS=2504;DP=11384;EAS_AF=0.0198;AMR_AF=0.0403;AFR_AF=0.0764;EUR_AF=0.0746;SAS_AF=0.044;AA=C|||;VT=SNP
3	50000753	rs58621288	G	A	100	PASS	AC=269;AF=0.0537141;AN=5008;NS=2504;DP=12259;EAS_AF=0.0198;AMR_AF=0.0403;AFR_AF=0.0772;EUR_AF=0.0746;SAS_AF=0.045;AA=G|||;VT=SNP
3	50001152	rs62262116	A	G	100	PASS	AC=312;AF=0.0623003;AN=5008;NS=2504;DP=16348;EAS_AF=0.0198;AMR_AF=0.0432;AFR_AF=0.1089;EUR_AF=0.0746;SAS_AF=0.044;AA=A|||;VT=SNP
3	50001345	rs77033961	T	G	100	PASS	AC=267;AF=0.0533147;AN=5008;NS=2504;DP=19468;EAS_AF=0.0198;AMR_AF=0.0403;AFR_AF=0.0764;EUR_AF=0.0746;SAS_AF=0.044;AA=T|||;VT=SNP
3	50001425	rs62262117	C	T	100	PASS	AC=267;AF=0.0533147;AN=5008;NS=2504;DP=20003;EAS_AF=0.0198;AMR_AF=0.0403;AFR_AF=0.0764;EUR_AF=0.0746;SAS_AF=0.044;AA=C|||;VT=SNP
3	50002245	rs12496973	T	C	100	PASS	AC=1860;AF=0.371406;AN=5008;NS=2504;DP=17233;EAS_AF=0.1438;AMR_AF=0.3689;AFR_AF=0.5522;EUR_AF=0.5199;SAS_AF=0.2106;AA=C|||;VT=SNP
3	50003246	rs11130228	C	T	100	PASS	AC=1859;AF=0.371206;AN=5008;NS=2504;DP=18482;EAS_AF=0.1438;AMR_AF=0.3689;AFR_AF=0.5514;EUR_AF=0.5199;SAS_AF=0.2106;AA=T|||;VT=SNP
3	50003305	rs12631306	A	T	100	PASS	AC=317;AF=0.0632987;AN=5008;NS=2504;DP=18243;EAS_AF=0.0198;AMR_AF=0.0432;AFR_AF=0.1127;EUR_AF=0.0746;SAS_AF=0.044;AA=A|||;VT=SNP
3	50003323	rs12636669	C	T	100	PASS	AC=317;AF=0.0632987;AN=5008;NS=2504;DP=18300;EAS_AF=0.0198;AMR_AF=0.0432;AFR_AF=0.1127;EUR_AF=0.0746;SAS_AF=0.044;AA=C|||;VT=SNP
3	50003328	rs12631309	A	T	100	PASS	AC=318;AF=0.0634984;AN=5008;NS=2504;DP=18072;EAS_AF=0.0198;AMR_AF=0.0432;AFR_AF=0.1127;EUR_AF=0.0755;SAS_AF=0.044;AA=A|||;VT=SNP
3	50003632	rs2352969	G	C	100	PASS	AC=522;AF=0.104233;AN=5008;NS=2504;DP=22366;EAS_AF=0.1062;AMR_AF=0.111;AFR_AF=0.0197;EUR_AF=0.1958;SAS_AF=0.1176;AA=G|||;VT=SNP
3	50004209	rs2252833	G	A	100	PASS	AC=1820;AF=0.363419;AN=5008;NS=2504;DP=19846;EAS_AF=0.1438;AMR_AF=0.366;AFR_AF=0.5234;EUR_AF=0.5199;SAS_AF=0.2106;AA=A|||;VT=SNP
3	50008118	rs4688759	T	C	100	PASS	AC=364;AF=0.0726837;AN=5008;NS=2504;DP=20241;EAS_AF=0.0506;AMR_AF=0.1254;AFR_AF=0.0514;EUR_AF=0.1133;SAS_AF=0.045;AA=T|||;VT=SNP
3	50008566	rs6446189	A	G	100	PASS	AC=2123;AF=0.423922;AN=5008;NS=2504;DP=17432;EAS_AF=0.1438;AMR_AF=0.3818;AFR_AF=0.7436;EUR_AF=0.5209;SAS_AF=0.2106;AA=G|||;VT=SNP
3	50009176	rs35065728	T	C	100	PASS	AC=1824;AF=0.364217;AN=5008;NS=2504;DP=16421;EAS_AF=0.1438;AMR_AF=0.3674;AFR_AF=0.5265;EUR_AF=0.5189;SAS_AF=0.2106;AA=C|||;VT=SNP
3	50010571	rs2624819	G	T	100	PASS	AC=1505;AF=0.300519;AN=5008;NS=2504;DP=20405;EAS_AF=0.121;AMR_AF=0.3228;AFR_AF=0.4145;EUR_AF=0.4453;SAS_AF=0.1667;AA=G|||;VT=SNP
3	50011095	rs2681778	T	C	100	PASS	AC=1860;AF=0.371406;AN=5008;NS=2504;DP=13872;EAS_AF=0.1438;AMR_AF=0.3689;AFR_AF=0.5522;EUR_AF=0.5199;SAS_AF=0.2106;AA=C|||;VT=SNP
3	50011540	rs11130229	T	C	100	PASS	AC=1860;AF=0.371406;AN=5008;NS=2504;DP=13041;EAS_AF=0.1438;AMR_AF=0.3689;AFR_AF=0.5522;EUR_AF=0.5199;SAS_AF=0.2106;AA=C|||;VT=SNP
3	50012470	rs61491513	C	G	100	PASS	AC=316;AF=0.063099;AN=5008;NS=2504;DP=13391;EAS_AF=0.0198;AMR_AF=0.0432;AFR_AF=0.112;EUR_AF=0.0746;SAS_AF=0.044;AA=C|||;VT=SNP
3	50013469	rs11130230	A	G	100	PASS	AC=267;AF=0.0533147;AN=5008;NS=2504;DP=16085;EAS_AF=0.0198;AMR_AF=0.0403;AFR_AF=0.0764;EUR_AF=0.0746;SAS_AF=0.044;AA=A|||;VT=SNP
3	50014114	rs2624821	G	A	100	PASS	AC=518;AF=0.103435;AN=5008;NS=2504;DP=17061;EAS_AF=0.1062;AMR_AF=0.111;AFR_AF=0.0166;EUR_AF=0.1958;SAS_AF=0.1176;AA=G|||;VT=SNP
3	50014496	rs11916261	G	A	100	PASS	AC=267;AF=0.0533147;AN=5008;NS=2504;DP=18792;EAS_AF=0.0198;AMR_AF=0.0403;AFR_AF=0.0764;EUR_AF=0.0746;SAS_AF=0.044;AA=G|||;VT=SNP
3	50017478	rs6780731	A	G	100	PASS	AC=2062;AF=0.411741;AN=5008;NS=2504;DP=17566;EAS_AF=0.1438;AMR_AF=0.3804;AFR_AF=0.6974;EUR_AF=0.5219;SAS_AF=0.2106;AA=G|||;VT=SNP
3	50018585	rs11130233	T	G	100	PASS	AC=1860;AF=0.371406;AN=5008;NS=2504;DP=15795;EAS_AF=0.1438;AMR_AF=0.3689;AFR_AF=0.5522;EUR_AF=0.5199;SAS_AF=0.2106;AA=G|||;VT=SNP
3	50019897	rs112827798	G	A	100	PASS	AC=312;AF=0.0623003;AN=5008;NS=2504;DP=16060;EAS_AF=0.0198;AMR_AF=0.0432;AFR_AF=0.1089;EUR_AF=0.0746;SAS_AF=0.044;AA=G|||;VT=SNP
3	50020437	rs2681776	G	A	100	PASS	AC=1283;AF=0.25619;AN=5008;NS=2504;DP=14935;EAS_AF=0.121;AMR_AF=0.3069;AFR_AF=0.2549;EUR_AF=0.4453;SAS_AF=0.1667;AA=G|||;VT=SNP
3	50021659	rs62262138	G	A	100	PASS	AC=312;AF=0.0623003;AN=5008;NS=2504;DP=20220;EAS_AF=0.0198;AMR_AF=0.0432;AFR_AF=0.1089;EUR_AF=0.0746;SAS_AF=0.044;AA=G|||;VT=SNP
3	50022292	rs4688690	G	A	100	PASS	AC=2058;AF=0.410942;AN=5008;NS=2504;DP=20590;EAS_AF=0.1438;AMR_AF=0.3804;AFR_AF=0.6952;EUR_AF=0.5209;SAS_AF=0.2106;AA=A|||;VT=SNP
3	50022926	rs9853222	T	C	100	PASS	AC=2120;AF=0.423323;AN=5008;NS=2504;DP=17470;EAS_AF=0.1448;AMR_AF=0.3818;AFR_AF=0.7405;EUR_AF=0.5209;SAS_AF=0.2106;AA=C|||;VT=SNP
3	50023438	rs116789950	A	G	100	PASS	AC=316;AF=0.063099;AN=5008;NS=2504;DP=14008;EAS_AF=0.0198;AMR_AF=0.0432;AFR_AF=0.112;EUR_AF=0.0746;SAS_AF=0.044;AA=A|||;VT=SNP
3	50024568	rs74665992	C	T	100	PASS	AC=522;AF=0.104233;AN=5008;NS=2504;DP=14944;EAS_AF=0.1062;AMR_AF=0.111;AFR_AF=0.0197;EUR_AF=0.1958;SAS_AF=0.1176;AA=C|||;VT=SNP
3	50025006	rs13082703	T	C	100	PASS	AC=1283;AF=0.25619;AN=5008;NS=2504;DP=18083;EAS_AF=0.121;AMR_AF=0.3069;AFR_AF=0.2549;EUR_AF=0.4453;SAS_AF=0.1667;AA=t|||;VT=SNP
3	50025028	rs13060128	A	G	100	PASS	AC=1860;AF=0.371406;AN=5008;NS=2504;DP=17862;EAS_AF=0.1438;AMR_AF=0.3689;AFR_AF=0.5522;EUR_AF=0.5199;SAS_AF=0.2106;AA=N|||;VT=SNP
3	50025181	rs112222273	C	T	100	PASS	AC=316;AF=0.063099;AN=5008;NS=2504;DP=15216;EAS_AF=0.0198;AMR_AF=0.0432;AFR_AF=0.112;EUR_AF=0.0746;SAS_AF=0.044;AA=c|||;VT=SNP
3	50025530	rs12485600	A	G	100	PASS	AC=2124;AF=0.424121;AN=5008;NS=2504;DP=21371;EAS_AF=0.1438;AMR_AF=0.3818;AFR_AF=0.7436;EUR_AF=0.5219;SAS_AF=0.2106;AA=a|||;VT=SNP
3	50026029	rs34080578	A	C	100	PASS	AC=2123;AF=0.423922;AN=5008;NS=2504;DP=19047;EAS_AF=0.1438;AMR_AF=0.3818;AFR_AF=0.7436;EUR_AF=0.5209;SAS_AF=0.2106;AA=C|||;VT=SNP
3	50027774	rs2353579	C	T	100	PASS	AC=1857;AF=0.370807;AN=5008;NS=2504;DP=17954;EAS_AF=0.1448;AMR_AF=0.3689;AFR_AF=0.5492;EUR_AF=0.5199;SAS_AF=0.2106;AA=T|||;VT=SNP
3	50028385	rs4688758	G	A	100	PASS	AC=2058;AF=0.410942;AN=5008;NS=2504;DP=19938;EAS_AF=0.1438;AMR_AF=0.3804;AFR_AF=0.6952;EUR_AF=0.5209;SAS_AF=0.2106;AA=A|||;VT=SNP
3	50030858	rs2624832	C	T	100	PASS	AC=1282;AF=0.25599;AN=5008;NS=2504;DP=16817;EAS_AF=0.121;AMR_AF=0.3055;AFR_AF=0.2557;EUR_AF=0.4443;SAS_AF=0.1667;AA=C|||;VT=SNP
3	50031000	rs11923132	G	A	100	PASS	AC=267;AF=0.0533147;AN=5008;NS=2504;DP=17611;EAS_AF=0.0198;AMR_AF=0.0403;AFR_AF=0.0764;EUR_AF=0.0746;SAS_AF=0.044;AA=G|||;VT=SNP
3	50032008	rs17657664	T	G	100	PASS	AC=1299;AF=0.259385;AN=5008;NS=2504;DP=17720;EAS_AF=0.121;AMR_AF=0.3069;AFR_AF=0.267;EUR_AF=0.4453;SAS_AF=0.1667;AA=T|||;VT=SNP
3	50033228	rs17657688	T	C	100	PASS	AC=1498;AF=0.299121;AN=5008;NS=2504;DP=18536;EAS_AF=0.121;AMR_AF=0.3199;AFR_AF=0.4107;EUR_AF=0.4453;SAS_AF=0.1667;AA=T|||;VT=SNP
3	50035323	rs4688757	T	C	100	PASS	AC=2123;AF=0.423922;AN=5008;NS=2504;DP=19713;EAS_AF=0.1438;AMR_AF=0.3818;AFR_AF=0.7436;EUR_AF=0.5209;SAS_AF=0.2106;AA=C|||;VT=SNP
3	50035542	rs4688689	C	T	100	PASS	AC=2066;AF=0.41254;AN=5008;NS=2504;DP=18298;EAS_AF=0.1438;AMR_AF=0.3804;AFR_AF=0.6982;EUR_AF=0.5209;SAS_AF=0.2147;AA=T|||;VT=SNP
3	50037123	rs3774733	C	G	100	PASS	AC=2059;AF=0.411142;AN=5008;NS=2504;DP=17858;EAS_AF=0.1438;AMR_AF=0.3818;AFR_AF=0.6952;EUR_AF=0.5209;SAS_AF=0.2106;AA=G|||;VT=SNP
3	50037940	rs6767381	A	G	100	PASS	AC=2058;AF=0.410942;AN=5008;NS=2504;DP=15132;EAS_AF=0.1438;AMR_AF=0.3804;AFR_AF=0.6952;EUR_AF=0.5209;SAS_AF=0.2106;AA=G|||;VT=SNP
3	50038664	rs11925192	G	A	100	PASS	AC=1611;AF=0.321685;AN=5008;NS=2504;DP=18627;EAS_AF=0.1409;AMR_AF=0.3501;AFR_AF=0.3759;EUR_AF=0.5199;SAS_AF=0.2106;AA=G|||;VT=SNP
3	50039303	rs11130237	A	G	100	PASS	AC=313;AF=0.0625;AN=5008;NS=2504;DP=21603;EAS_AF=0.0208;AMR_AF=0.0432;AFR_AF=0.1089;EUR_AF=0.0746;SAS_AF=0.044;AA=A|||;VT=SNP
3	50039474	rs7628058	G	A	100	PASS	AC=2119;AF=0.423123;AN=5008;NS=2504;DP=18472;EAS_AF=0.1438;AMR_AF=0.3818;AFR_AF=0.7405;EUR_AF=0.5209;SAS_AF=0.2106;AA=g|||;VT=SNP
3	50039631	rs12637222	C	G	100	PASS	AC=313;AF=0.0625;AN=5008;NS=2504;DP=17234;EAS_AF=0.0198;AMR_AF=0.0432;AFR_AF=0.1089;EUR_AF=0.0746;SAS_AF=0.045;AA=C|||;VT=SNP
3	50040194	rs4688756	T	A	100	PASS	AC=1611;AF=0.321685;AN=5008;NS=2504;DP=15819;EAS_AF=0.1409;AMR_AF=0.3501;AFR_AF=0.3759;EUR_AF=0.5199;SAS_AF=0.2106;AA=T|||;VT=SNP
3	50041313	rs6765484	C	T	100	PASS	AC=3192;AF=0.63738;AN=5008;NS=2504;DP=21240;EAS_AF=0.8562;AMR_AF=0.634;AFR_AF=0.4735;EUR_AF=0.4871;SAS_AF=0.7904;AA=C|||;VT=SNP
3	50041827	rs62262144	G	T	100	PASS	AC=316;AF=0.063099;AN=5008;NS=2504;DP=13192;EAS_AF=0.0198;AMR_AF=0.0432;AFR_AF=0.112;EUR_AF=0.0746;SAS_AF=0.044;AA=G|||;VT=SNP
3	50042658	rs11130239	G	A	100	PASS	AC=268;AF=0.0535144;AN=5008;NS=2504;DP=18742;EAS_AF=0.0198;AMR_AF=0.0403;AFR_AF=0.0772;EUR_AF=0.0746;SAS_AF=0.044;AA=G|||;VT=SNP
3	50042690	rs4688688	C	G	100	PASS	AC=4488;AF=0.896166;AN=5008;NS=2504;DP=18724;EAS_AF=0.8938;AMR_AF=0.889;AFR_AF=0.9818;EUR_AF=0.8042;SAS_AF=0.8824;AA=G|||;VT=SNP
3	50042725	rs12631608	T	A	100	PASS	AC=267;AF=0.0533147;AN=5008;NS=2504;DP=18229;EAS_AF=0.0198;AMR_AF=0.0403;AFR_AF=0.0764;EUR_AF=0.0746;SAS_AF=0.044;AA=T|||;VT=SNP
3	50043341	rs12634780	A	T	100	PASS	AC=3510;AF=0.700879;AN=5008;NS=2504;DP=19503;EAS_AF=0.879;AMR_AF=0.6772;AFR_AF=0.5855;EUR_AF=0.5606;SAS_AF=0.8344;AA=T|||;VT=SNP
3	50043654	rs9812936	C	T	100	PASS	AC=3730;AF=0.744808;AN=5008;NS=2504;DP=16209;EAS_AF=0.879;AMR_AF=0.6945;AFR_AF=0.7428;EUR_AF=0.5606;SAS_AF=0.8344;AA=T|||;VT=SNP
3	50044314	rs111401003	G	A	100	PASS	AC=312;AF=0.0623003;AN=5008;NS=2504;DP=10466;EAS_AF=0.0198;AMR_AF=0.0432;AFR_AF=0.1089;EUR_AF=0.0746;SAS_AF=0.044;AA=G|||;VT=SNP
3	50044840	rs112666031	G	A	100	PASS	AC=312;AF=0.0623003;AN=5008;NS=2504;DP=15635;EAS_AF=0.0198;AMR_AF=0.0432;AFR_AF=0.1089;EUR_AF=0.0746;SAS_AF=0.044;AA=G|||;VT=SNP
3	50046046	rs2353586	G	T	100	PASS	AC=2886;AF=0.576278;AN=5008;NS=2504;DP=14493;EAS_AF=0.8571;AMR_AF=0.6196;AFR_AF=0.2564;EUR_AF=0.4781;SAS_AF=0.7894;AA=G|||;VT=SNP
3	50046064	rs2353587	G	A	100	PASS	AC=2947;AF=0.588458;AN=5008;NS=2504;DP=16247;EAS_AF=0.8571;AMR_AF=0.621;AFR_AF=0.3018;EUR_AF=0.4781;SAS_AF=0.7894;AA=G|||;VT=SNP
3	50047404	rs9881008	C	T	100	PASS	AC=2945;AF=0.588059;AN=5008;NS=2504;DP=14056;EAS_AF=0.8562;AMR_AF=0.6196;AFR_AF=0.3018;EUR_AF=0.4781;SAS_AF=0.7894;AA=C|||;VT=SNP
3	50049051	rs62262145	C	G	100	PASS	AC=267;AF=0.0533147;AN=5008;NS=2504;DP=16273;EAS_AF=0.0198;AMR_AF=0.0403;AFR_AF=0.0764;EUR_AF=0.0746;SAS_AF=0.044;AA=C|||;VT=SNP
3	50049299	rs7634917	T	G	100	PASS	AC=2888;AF=0.576677;AN=5008;NS=2504;DP=14385;EAS_AF=0.8562;AMR_AF=0.6182;AFR_AF=0.2595;EUR_AF=0.4781;SAS_AF=0.7894;AA=T|||;VT=SNP
3	50049958	rs7645466	G	T	100	PASS	AC=3502;AF=0.699281;AN=5008;NS=2504;DP=12834;EAS_AF=0.879;AMR_AF=0.6772;AFR_AF=0.5855;EUR_AF=0.5537;SAS_AF=0.8333;AA=T|||;VT=SNP
3	50052729	rs6446190	C	G	100	PASS	AC=3153;AF=0.629593;AN=5008;NS=2504;DP=7139;EAS_AF=0.8562;AMR_AF=0.6311;AFR_AF=0.4523;EUR_AF=0.4791;SAS_AF=0.7894;AA=C|||;VT=SNP
3	50052834	rs6446191	T	C	100	PASS	AC=3503;AF=0.699481;AN=5008;NS=2504;DP=8435;EAS_AF=0.879;AMR_AF=0.6772;AFR_AF=0.5862;EUR_AF=0.5537;SAS_AF=0.8333;AA=C|||;VT=SNP
3	50053514	rs57575459	C	G	100	PASS	AC=267;AF=0.0533147;AN=5008;NS=2504;DP=19373;EAS_AF=0.0198;AMR_AF=0.0403;AFR_AF=0.0764;EUR_AF=0.0746;SAS_AF=0.044;AA=C|||;VT=SNP
3	50056265	rs2624818	G	A	100	PASS	AC=294;AF=0.0587061;AN=5008;NS=2504;DP=15679;EAS_AF=0.0506;AMR_AF=0.1196;AFR_AF=0.003;EUR_AF=0.1103;SAS_AF=0.046;AA=G|||;VT=SNP
3	50056478	rs75729494	T	A	100	PASS	AC=339;AF=0.0676917;AN=5008;NS=2504;DP=15414;EAS_AF=0.0258;AMR_AF=0.0447;AFR_AF=0.1157;EUR_AF=0.0755;SAS_AF=0.0542;AA=t|||;VT=SNP
3	50057500	rs6799579	T	C	100	PASS	AC=4486;AF=0.895767;AN=5008;NS=2504;DP=15763;EAS_AF=0.8948;AMR_AF=0.889;AFR_AF=0.9796;EUR_AF=0.8042;SAS_AF=0.8824;AA=c|||;VT=SNP
3	50059339	rs9861216	T	C	100	PASS	AC=3189;AF=0.636781;AN=5008;NS=2504;DP=13100;EAS_AF=0.8562;AMR_AF=0.6354;AFR_AF=0.4773;EUR_AF=0.4791;SAS_AF=0.7894;AA=T|||;VT=SNP
3	50059651	rs12490944	G	A	100	PASS	AC=312;AF=0.0623003;AN=5008;NS=2504;DP=17385;EAS_AF=0.0198;AMR_AF=0.0432;AFR_AF=0.1089;EUR_AF=0.0746;SAS_AF=0.044;AA=G|||;VT=SNP
3	50059758	rs6446193	T	C	100	PASS	AC=3188;AF=0.636581;AN=5008;NS=2504;DP=17564;EAS_AF=0.8562;AMR_AF=0.634;AFR_AF=0.4773;EUR_AF=0.4791;SAS_AF=0.7894;AA=T|||;VT=SNP
3	50059866	rs7650214	T	C	100	PASS	AC=3191;AF=0.637181;AN=5008;NS=2504;DP=15254;EAS_AF=0.8591;AMR_AF=0.634;AFR_AF=0.4773;EUR_AF=0.4791;SAS_AF=0.7894;AA=C|||;VT=SNP
3	50060332	rs11713562	G	C	100	PASS	AC=3147;AF=0.628395;AN=5008;NS=2504;DP=15767;EAS_AF=0.8562;AMR_AF=0.6311;AFR_AF=0.4478;EUR_AF=0.4791;SAS_AF=0.7894;AA=G|||;VT=SNP
3	50060979	rs12629129	A	G	100	PASS	AC=316;AF=0.063099;AN=5008;NS=2504;DP=18693;EAS_AF=0.0198;AMR_AF=0.0432;AFR_AF=0.112;EUR_AF=0.0746;SAS_AF=0.044;AA=A|||;VT=SNP
3	50063753	rs12107768	G	T	100	PASS	AC=4484;AF=0.895367;AN=5008;NS=2504;DP=14136;EAS_AF=0.8938;AMR_AF=0.8876;AFR_AF=0.9796;EUR_AF=0.8042;SAS_AF=0.8824;AA=T|||;VT=SNP
3	50064424	rs4688755	G	A	100	PASS	AC=2962;AF=0.591454;AN=5008;NS=2504;DP=20001;EAS_AF=0.8562;AMR_AF=0.6196;AFR_AF=0.3147;EUR_AF=0.4781;SAS_AF=0.7894;AA=G|||;VT=SNP
3	50064630	rs12637457	G	T	100	PASS	AC=312;AF=0.0623003;AN=5008;NS=2504;DP=16423;EAS_AF=0.0198;AMR_AF=0.0432;AFR_AF=0.1089;EUR_AF=0.0746;SAS_AF=0.044;AA=G|||;VT=SNP
3	50064867	rs2526751	T	C	100	PASS	AC=2949;AF=0.588858;AN=5008;NS=2504;DP=18552;EAS_AF=0.8562;AMR_AF=0.6196;AFR_AF=0.3048;EUR_AF=0.4781;SAS_AF=0.7894;AA=T|||;VT=SNP
3	50067298	rs6446194	T	A	100	PASS	AC=3502;AF=0.699281;AN=5008;NS=2504;DP=12175;EAS_AF=0.879;AMR_AF=0.6772;AFR_AF=0.5855;EUR_AF=0.5537;SAS_AF=0.8333;AA=A|||;VT=SNP
3	50067638	rs62262148	C	T	100	PASS	AC=163;AF=0.0325479;AN=5008;NS=2504;DP=12722;EAS_AF=0.0198;AMR_AF=0.0317;AFR_AF=0.0023;EUR_AF=0.0746;SAS_AF=0.044;AA=C|||;VT=SNP
3	50069357	rs11130240	G	A	100	PASS	AC=312;AF=0.0623003;AN=5008;NS=2504;DP=16086;EAS_AF=0.0198;AMR_AF=0.0432;AFR_AF=0.1089;EUR_AF=0.0746;SAS_AF=0.044;AA=G|||;VT=SNP
3	50069452	rs9866695	G	T	100	PASS	AC=2889;AF=0.576877;AN=5008;NS=2504;DP=16521;EAS_AF=0.8562;AMR_AF=0.6182;AFR_AF=0.2602;EUR_AF=0.4781;SAS_AF=0.7894;AA=G|||;VT=SNP
3	50070279	rs2526750	A	G	100	PASS	AC=3503;AF=0.699481;AN=5008;NS=2504;DP=12703;EAS_AF=0.879;AMR_AF=0.6772;AFR_AF=0.5855;EUR_AF=0.5547;SAS_AF=0.8333;AA=a|||;VT=SNP
3	50070763	rs7621352	A	C	100	PASS	AC=2892;AF=0.577476;AN=5008;NS=2504;DP=13198;EAS_AF=0.8562;AMR_AF=0.6182;AFR_AF=0.2625;EUR_AF=0.4781;SAS_AF=0.7894;AA=A|||;VT=SNP
3	50070853	rs6446195	A	G	100	PASS	AC=3724;AF=0.74361;AN=5008;NS=2504;DP=10754;EAS_AF=0.879;AMR_AF=0.6931;AFR_AF=0.7451;EUR_AF=0.5537;SAS_AF=0.8333;AA=G|||;VT=SNP
3	50071279	rs7624030	A	C	100	PASS	AC=3708;AF=0.740415;AN=5008;NS=2504;DP=15901;EAS_AF=0.879;AMR_AF=0.6931;AFR_AF=0.733;EUR_AF=0.5537;SAS_AF=0.8333;AA=C|||;VT=SNP
3	50071677	rs7634441	G	A	100	PASS	AC=3502;AF=0.699281;AN=5008;NS=2504;DP=14858;EAS_AF=0.879;AMR_AF=0.6772;AFR_AF=0.5855;EUR_AF=0.5537;SAS_AF=0.8333;AA=A|||;VT=SNP
3	50072152	rs9844201	A	C	100	PASS	AC=3724;AF=0.74361;AN=5008;NS=2504;DP=13683;EAS_AF=0.879;AMR_AF=0.6931;AFR_AF=0.7451;EUR_AF=0.5537;SAS_AF=0.8333;AA=C|||;VT=SNP
3	50073046	rs66851636	C	T	100	PASS	AC=3149;AF=0.628794;AN=5008;NS=2504;DP=12224;EAS_AF=0.8562;AMR_AF=0.6311;AFR_AF=0.4516;EUR_AF=0.4791;SAS_AF=0.7863;AA=C|||;VT=SNP
3	50073640	rs62263578	T	C	100	PASS	AC=312;AF=0.0623003;AN=5008;NS=2504;DP=19502;EAS_AF=0.0198;AMR_AF=0.0432;AFR_AF=0.1089;EUR_AF=0.0746;SAS_AF=0.044;AA=T|||;VT=SNP
3	50074377	rs12486808	G	C	100	PASS	AC=312;AF=0.0623003;AN=5008;NS=2504;DP=16941;EAS_AF=0.0198;AMR_AF=0.0432;AFR_AF=0.1089;EUR_AF=0.0746;SAS_AF=0.044;AA=G|||;VT=SNP
3	50074400	rs12486832	G	T	100	PASS	AC=163;AF=0.0325479;AN=5008;NS=2504;DP=17192;EAS_AF=0.0198;AMR_AF=0.0317;AFR_AF=0.0023;EUR_AF=0.0746;SAS_AF=0.044;AA=G|||;VT=SNP
3	50074641	rs4688754	G	T	100	PASS	AC=3724;AF=0.74361;AN=5008;NS=2504;DP=17218;EAS_AF=0.879;AMR_AF=0.6931;AFR_AF=0.7451;EUR_AF=0.5537;SAS_AF=0.8333;AA=T|||;VT=SNP
3	50074773	rs4688753	A	G	100	PASS	AC=3502;AF=0.699281;AN=5008;NS=2504;DP=17645;EAS_AF=0.879;AMR_AF=0.6772;AFR_AF=0.5855;EUR_AF=0.5537;SAS_AF=0.8333;AA=G|||;VT=SNP
3	50076734	rs2526749	A	G	100	PASS	AC=3502;AF=0.699281;AN=5008;NS=2504;DP=11836;EAS_AF=0.879;AMR_AF=0.6772;AFR_AF=0.5855;EUR_AF=0.5537;SAS_AF=0.8333;AA=G|||;VT=SNP
3	50078221	rs7430334	T	C	100	PASS	AC=3502;AF=0.699281;AN=5008;NS=2504;DP=12803;EAS_AF=0.879;AMR_AF=0.6772;AFR_AF=0.5855;EUR_AF=0.5537;SAS_AF=0.8333;AA=C|||;VT=SNP
3	50078541	rs9814664	C	T	100	PASS	AC=3152;AF=0.629393;AN=5008;NS=2504;DP=21671;EAS_AF=0.8562;AMR_AF=0.6311;AFR_AF=0.4516;EUR_AF=0.4791;SAS_AF=0.7894;AA=C|||;VT=SNP
3	50080174	rs12631248	C	G	100	PASS	AC=313;AF=0.0625;AN=5008;NS=2504;DP=19080;EAS_AF=0.0198;AMR_AF=0.0432;AFR_AF=0.1097;EUR_AF=0.0746;SAS_AF=0.044;AA=C|||;VT=SNP
3	50080439	rs2526748	A	G	100	PASS	AC=3187;AF=0.636382;AN=5008;NS=2504;DP=19389;EAS_AF=0.8562;AMR_AF=0.634;AFR_AF=0.4766;EUR_AF=0.4791;SAS_AF=0.7894;AA=A|||;VT=SNP
3	50081107	rs9682295	T	C	100	PASS	AC=3724;AF=0.74361;AN=5008;NS=2504;DP=13008;EAS_AF=0.879;AMR_AF=0.6931;AFR_AF=0.7451;EUR_AF=0.5537;SAS_AF=0.8333;AA=C|||;VT=SNP
3	50082914	rs2526747	C	G	100	PASS	AC=3741;AF=0.747005;AN=5008;NS=2504;DP=21946;EAS_AF=0.879;AMR_AF=0.6945;AFR_AF=0.7458;EUR_AF=0.5686;SAS_AF=0.8333;AA=G|||;VT=SNP
3	50084455	rs12495114	T	C	100	PASS	AC=312;AF=0.0623003;AN=5008;NS=2504;DP=21758;EAS_AF=0.0198;AMR_AF=0.0432;AFR_AF=0.1089;EUR_AF=0.0746;SAS_AF=0.044;AA=T|||;VT=SNP
3	50088266	rs2624824	T	C	100	PASS	AC=3204;AF=0.639776;AN=5008;NS=2504;DP=16996;EAS_AF=0.8562;AMR_AF=0.6354;AFR_AF=0.4773;EUR_AF=0.494;SAS_AF=0.7894;AA=T|||;VT=SNP
3	50088301	rs59802870	G	A	100	PASS	AC=312;AF=0.0623003;AN=5008;NS=2504;DP=17017;EAS_AF=0.0198;AMR_AF=0.0432;AFR_AF=0.1089;EUR_AF=0.0746;SAS_AF=0.044;AA=G|||;VT=SNP
3	50088943	rs6446197	A	G	100	PASS	AC=3519;AF=0.702676;AN=5008;NS=2504;DP=15046;EAS_AF=0.879;AMR_AF=0.6787;AFR_AF=0.5862;EUR_AF=0.5686;SAS_AF=0.8333;AA=G|||;VT=SNP
3	50089690	rs2624823	G	T	100	PASS	AC=2907;AF=0.580471;AN=5008;NS=2504;DP=17950;EAS_AF=0.8562;AMR_AF=0.6196;AFR_AF=0.2617;EUR_AF=0.493;SAS_AF=0.7894;AA=G|||;VT=SNP
3	50092226	rs9311446	G	A	100	PASS	AC=2950;AF=0.589058;AN=5008;NS=2504;DP=18937;EAS_AF=0.8562;AMR_AF=0.6196;AFR_AF=0.3056;EUR_AF=0.4781;SAS_AF=0.7894;AA=G|||;VT=SNP
3	50093209	rs6762477	G	A	100	PASS	AC=3724;AF=0.74361;AN=5008;NS=2504;DP=18207;EAS_AF=0.879;AMR_AF=0.6931;AFR_AF=0.7451;EUR_AF=0.5537;SAS_AF=0.8333;AA=A|||;VT=SNP
3	50094271	rs12486470	T	A	100	PASS	AC=267;AF=0.0533147;AN=5008;NS=2504;DP=20000;EAS_AF=0.0198;AMR_AF=0.0403;AFR_AF=0.0764;EUR_AF=0.0746;SAS_AF=0.044;AA=T|||;VT=SNP
3	50095691	rs62263584	A	G	100	PASS	AC=164;AF=0.0327476;AN=5008;NS=2504;DP=22794;EAS_AF=0.0198;AMR_AF=0.0317;AFR_AF=0.003;EUR_AF=0.0746;SAS_AF=0.044;AA=A|||;VT=SNP
3	50097319	rs2245365	C	A	100	PASS	AC=2949;AF=0.588858;AN=5008;NS=2504;DP=22144;EAS_AF=0.8562;AMR_AF=0.6196;AFR_AF=0.3048;EUR_AF=0.4781;SAS_AF=0.7894;AA=C|||;VT=SNP
3	50097366	rs11924711	G	A	100	PASS	AC=267;AF=0.0533147;AN=5008;NS=2504;DP=21564;EAS_AF=0.0198;AMR_AF=0.0403;AFR_AF=0.0764;EUR_AF=0.0746;SAS_AF=0.044;AA=G|||;VT=SNP
3	50098112	rs2624815	A	G	100	PASS	AC=3722;AF=0.743211;AN=5008;NS=2504;DP=15175;EAS_AF=0.879;AMR_AF=0.6916;AFR_AF=0.7443;EUR_AF=0.5537;SAS_AF=0.8333;AA=a|||;VT=SNP
3	50100066	rs11920034	A	G	100	PASS	AC=312;AF=0.0623003;AN=5008;NS=2504;DP=15476;EAS_AF=0.0198;AMR_AF=0.0432;AFR_AF=0.1089;EUR_AF=0.0746;SAS_AF=0.044;AA=A|||;VT=SNP
3	50100188	rs6793528	C	A	100	PASS	AC=3502;AF=0.699281;AN=5008;NS=2504;DP=16575;EAS_AF=0.879;AMR_AF=0.6772;AFR_AF=0.5855;EUR_AF=0.5537;SAS_AF=0.8333;AA=A|||;VT=SNP
3	50102446	rs115669815	T	C	100	PASS	AC=239;AF=0.0477236;AN=5008;NS=2504;DP=18189;EAS_AF=0.0258;AMR_AF=0.0202;AFR_AF=0.0061;EUR_AF=0.0626;SAS_AF=0.1309;AA=T|||;VT=SNP;EX_TARGET
3	50103917	rs2023953	G	A	100	PASS	AC=366;AF=0.0730831;AN=5008;NS=2504;DP=16835;EAS_AF=0.0516;AMR_AF=0.1268;AFR_AF=0.0514;EUR_AF=0.1133;SAS_AF=0.045;AA=G|||;VT=SNP;EX_TARGET
3	50104307	rs2023952	G	A	100	PASS	AC=312;AF=0.0623003;AN=5008;NS=2504;DP=17804;EAS_AF=0.0198;AMR_AF=0.0432;AFR_AF=0.1089;EUR_AF=0.0746;SAS_AF=0.044;AA=G|||;VT=SNP
3	50104708	rs11924670	A	G	100	PASS	AC=267;AF=0.0533147;AN=5008;NS=2504;DP=19774;EAS_AF=0.0198;AMR_AF=0.0403;AFR_AF=0.0764;EUR_AF=0.0746;SAS_AF=0.044;AA=A|||;VT=SNP
3	50104873	rs11916999	C	G	100	PASS	AC=312;AF=0.0623003;AN=5008;NS=2504;DP=19822;EAS_AF=0.0198;AMR_AF=0.0432;AFR_AF=0.1089;EUR_AF=0.0746;SAS_AF=0.044;AA=C|||;VT=SNP
3	50107219	rs2624822	T	C	100	PASS	AC=3503;AF=0.699481;AN=5008;NS=2504;DP=19793;EAS_AF=0.879;AMR_AF=0.6772;AFR_AF=0.5862;EUR_AF=0.5537;SAS_AF=0.8333;AA=C|||;VT=SNP
3	50107512	rs2240329	G	A	100	PASS	AC=3152;AF=0.629393;AN=5008;NS=2504;DP=17685;EAS_AF=0.8562;AMR_AF=0.6311;AFR_AF=0.4516;EUR_AF=0.4791;SAS_AF=0.7894;AA=G|||;VT=SNP
3	50108188	rs2023951	C	T	100	PASS	AC=267;AF=0.0533147;AN=5008;NS=2504;DP=19277;EAS_AF=0.0198;AMR_AF=0.0403;AFR_AF=0.0764;EUR_AF=0.0746;SAS_AF=0.044;AA=C|||;VT=SNP
3	50108792	rs3774734	C	A	100	PASS	AC=3725;AF=0.74381;AN=5008;NS=2504;DP=22236;EAS_AF=0.879;AMR_AF=0.6931;AFR_AF=0.7458;EUR_AF=0.5537;SAS_AF=0.8333;AA=a|||;VT=SNP
3	50109044	rs62263586	T	C	100	PASS	AC=312;AF=0.0623003;AN=5008;NS=2504;DP=18003;EAS_AF=0.0198;AMR_AF=0.0432;AFR_AF=0.1089;EUR_AF=0.0746;SAS_AF=0.044;AA=t|||;VT=SNP
3	50109394	rs62263588	G	A	100	PASS	AC=267;AF=0.0533147;AN=5008;NS=2504;DP=13066;EAS_AF=0.0198;AMR_AF=0.0403;AFR_AF=0.0764;EUR_AF=0.0746;SAS_AF=0.044;AA=g|||;VT=SNP
3	50112998	rs12494077	T	C	100	PASS	AC=312;AF=0.0623003;AN=5008;NS=2504;DP=21109;EAS_AF=0.0198;AMR_AF=0.0432;AFR_AF=0.1089;EUR_AF=0.0746;SAS_AF=0.044;AA=T|||;VT=SNP
3	50113004	rs2240328	T	C	100	PASS	AC=4516;AF=0.901757;AN=5008;NS=2504;DP=20949;EAS_AF=0.8938;AMR_AF=0.8963;AFR_AF=0.9818;EUR_AF=0.826;SAS_AF=0.8834;AA=C|||;VT=SNP
3	50113034	rs2240327	A	G	100	PASS	AC=2965;AF=0.592053;AN=5008;NS=2504;DP=20669;EAS_AF=0.8562;AMR_AF=0.6196;AFR_AF=0.3056;EUR_AF=0.493;SAS_AF=0.7894;AA=A|||;VT=SNP
3	50113346	rs12494172	T	C	100	PASS	AC=312;AF=0.0623003;AN=5008;NS=2504;DP=19154;EAS_AF=0.0198;AMR_AF=0.0432;AFR_AF=0.1089;EUR_AF=0.0746;SAS_AF=0.044;AA=T|||;VT=SNP
3	50114515	rs7061	C	T	100	PASS	AC=3741;AF=0.747005;AN=5008;NS=2504;DP=15235;EAS_AF=0.879;AMR_AF=0.6945;AFR_AF=0.7458;EUR_AF=0.5686;SAS_AF=0.8333;AA=c|||;VT=SNP;EX_TARGET
3	50115245	rs2526743	G	A	100	PASS	AC=3168;AF=0.632588;AN=5008;NS=2504;DP=19181;EAS_AF=0.8562;AMR_AF=0.6326;AFR_AF=0.4516;EUR_AF=0.494;SAS_AF=0.7894;AA=G|||;VT=SNP
3	50117312	rs2624816	T	G	100	PASS	AC=3183;AF=0.635583;AN=5008;NS=2504;DP=17765;EAS_AF=0.8562;AMR_AF=0.6326;AFR_AF=0.4629;EUR_AF=0.494;SAS_AF=0.7894;AA=T|||;VT=SNP
3	50117420	rs62263590	G	C	100	PASS	AC=267;AF=0.0533147;AN=5008;NS=2504;DP=16601;EAS_AF=0.0198;AMR_AF=0.0403;AFR_AF=0.0764;EUR_AF=0.0746;SAS_AF=0.044;AA=G|||;VT=SNP
3	50117520	rs2624817	A	G	100	PASS	AC=4519;AF=0.902356;AN=5008;NS=2504;DP=16088;EAS_AF=0.8938;AMR_AF=0.8963;AFR_AF=0.9849;EUR_AF=0.825;SAS_AF=0.8834;AA=a|||;VT=SNP
3	50118110	rs62263591	T	G	100	PASS	AC=267;AF=0.0533147;AN=5008;NS=2504;DP=14452;EAS_AF=0.0198;AMR_AF=0.0403;AFR_AF=0.0764;EUR_AF=0.0746;SAS_AF=0.044;AA=T|||;VT=SNP
3	50118748	rs34831713	T	C	100	PASS	AC=3205;AF=0.639976;AN=5008;NS=2504;DP=12986;EAS_AF=0.8562;AMR_AF=0.6354;AFR_AF=0.4773;EUR_AF=0.494;SAS_AF=0.7904;AA=T|||;VT=SNP
3	50119146	rs112512657	C	G	100	PASS	AC=312;AF=0.0623003;AN=5008;NS=2504;DP=11802;EAS_AF=0.0198;AMR_AF=0.0432;AFR_AF=0.1089;EUR_AF=0.0746;SAS_AF=0.044;AA=C|||;VT=SNP
3	50119739	rs12494916	T	G	100	PASS	AC=312;AF=0.0623003;AN=5008;NS=2504;DP=19728;EAS_AF=0.0198;AMR_AF=0.0432;AFR_AF=0.1089;EUR_AF=0.0746;SAS_AF=0.044;AA=T|||;VT=SNP
3	50120330	rs12492291	C	T	100	PASS	AC=268;AF=0.0535144;AN=5008;NS=2504;DP=16426;EAS_AF=0.0208;AMR_AF=0.0403;AFR_AF=0.0764;EUR_AF=0.0746;SAS_AF=0.044;AA=C|||;VT=SNP
3	50123417	rs10049087	A	G	100	PASS	AC=2905;AF=0.580072;AN=5008;NS=2504;DP=20732;EAS_AF=0.8562;AMR_AF=0.6196;AFR_AF=0.2602;EUR_AF=0.493;SAS_AF=0.7894;AA=A|||;VT=SNP
3	50124046	rs76298543	T	C	100	PASS	AC=188;AF=0.0375399;AN=5008;NS=2504;DP=17955;EAS_AF=0.0188;AMR_AF=0.0216;AFR_AF=0.0749;EUR_AF=0.0169;SAS_AF=0.0389;AA=T|||;VT=SNP
3	50124923	rs7650241	T	C	100	PASS	AC=4519;AF=0.902356;AN=5008;NS=2504;DP=7172;EAS_AF=0.8938;AMR_AF=0.8963;AFR_AF=0.9849;EUR_AF=0.825;SAS_AF=0.8834;AA=N|||;VT=SNP
3	50125219	rs9681286	T	C	100	PASS	AC=3741;AF=0.747005;AN=5008;NS=2504;DP=10706;EAS_AF=0.879;AMR_AF=0.6945;AFR_AF=0.7458;EUR_AF=0.5686;SAS_AF=0.8333;AA=N|||;VT=SNP
3	50125996	rs2526754	G	A	100	PASS	AC=3168;AF=0.632588;AN=5008;NS=2504;DP=17502;EAS_AF=0.8562;AMR_AF=0.6326;AFR_AF=0.4516;EUR_AF=0.494;SAS_AF=0.7894;AA=G|||;VT=SNP
3	50126215	rs2247510	C	A	100	PASS	AC=3517;AF=0.702276;AN=5008;NS=2504;DP=19120;EAS_AF=0.879;AMR_AF=0.6787;AFR_AF=0.5847;EUR_AF=0.5686;SAS_AF=0.8333;AA=A|||;VT=SNP
3	50128005	rs35333166	C	T	100	PASS	AC=267;AF=0.0533147;AN=5008;NS=2504;DP=22232;EAS_AF=0.0198;AMR_AF=0.0403;AFR_AF=0.0764;EUR_AF=0.0746;SAS_AF=0.044;AA=C|||;VT=SNP
3	50128386	rs2240326	G	A	100	PASS	AC=2905;AF=0.580072;AN=5008;NS=2504;DP=22889;EAS_AF=0.8562;AMR_AF=0.6196;AFR_AF=0.2602;EUR_AF=0.493;SAS_AF=0.7894;AA=G|||;VT=SNP
3	50128893	rs2624853	A	G	100	PASS	AC=3183;AF=0.635583;AN=5008;NS=2504;DP=19098;EAS_AF=0.8562;AMR_AF=0.6326;AFR_AF=0.4629;EUR_AF=0.494;SAS_AF=0.7894;AA=A|||;VT=SNP
3	50129399	rs2013208	C	T	100	PASS	AC=3371;AF=0.673123;AN=5008;NS=2504;DP=19220;EAS_AF=0.8562;AMR_AF=0.6455;AFR_AF=0.5983;EUR_AF=0.494;SAS_AF=0.7894;AA=C|||;VT=SNP
3	50131520	rs62263596	A	C	100	PASS	AC=312;AF=0.0623003;AN=5008;NS=2504;DP=19006;EAS_AF=0.0198;AMR_AF=0.0432;AFR_AF=0.1089;EUR_AF=0.0746;SAS_AF=0.044;AA=A|||;VT=SNP
3	50131691	rs62263597	G	A	100	PASS	AC=297;AF=0.0593051;AN=5008;NS=2504;DP=12018;EAS_AF=0.0198;AMR_AF=0.0432;AFR_AF=0.0976;EUR_AF=0.0746;SAS_AF=0.044;AA=G|||;VT=SNP
3	50132131	rs2624834	G	T	100	PASS	AC=4506;AF=0.89976;AN=5008;NS=2504;DP=16278;EAS_AF=0.8938;AMR_AF=0.8905;AFR_AF=0.9841;EUR_AF=0.8181;SAS_AF=0.8824;AA=T|||;VT=SNP
3	50136165	rs6808044	A	G	100	PASS	AC=3725;AF=0.74381;AN=5008;NS=2504;DP=15674;EAS_AF=0.88;AMR_AF=0.6945;AFR_AF=0.733;EUR_AF=0.5686;SAS_AF=0.8333;AA=G|||;VT=SNP
3	50139142	rs2856234	A	G	100	PASS	AC=3189;AF=0.636781;AN=5008;NS=2504;DP=20728;EAS_AF=0.8581;AMR_AF=0.634;AFR_AF=0.4766;EUR_AF=0.4791;SAS_AF=0.7894;AA=A|||;VT=SNP
3	50144951	rs1061474	T	C	100	PASS	AC=3743;AF=0.747404;AN=5008;NS=2504;DP=16513;EAS_AF=0.881;AMR_AF=0.6945;AFR_AF=0.7458;EUR_AF=0.5686;SAS_AF=0.8333;AA=C|||;VT=SNP;EX_TARGET
3	50145370	rs140724462	C	T	100	PASS	AC=313;AF=0.0625;AN=5008;NS=2504;DP=17411;EAS_AF=0.0208;AMR_AF=0.0432;AFR_AF=0.1089;EUR_AF=0.0746;SAS_AF=0.044;AA=C|||;VT=SNP
3	50146094	rs3733133	T	A	100	PASS	AC=2954;AF=0.589856;AN=5008;NS=2504;DP=18219;EAS_AF=0.8562;AMR_AF=0.621;AFR_AF=0.3079;EUR_AF=0.4781;SAS_AF=0.7894;AA=T|||;VT=SNP
3	50146592	rs6778802	T	C	100	PASS	AC=4517;AF=0.901957;AN=5008;NS=2504;DP=15810;EAS_AF=0.8948;AMR_AF=0.8963;AFR_AF=0.9818;EUR_AF=0.826;SAS_AF=0.8834;AA=t|||;VT=SNP
3	50148305	rs2301166	C	G	100	PASS	AC=3170;AF=0.632987;AN=5008;NS=2504;DP=18680;EAS_AF=0.8571;AMR_AF=0.6326;AFR_AF=0.4523;EUR_AF=0.494;SAS_AF=0.7894;AA=C|||;VT=SNP
3	50149270	rs62263600	A	C	100	PASS	AC=267;AF=0.0533147;AN=5008;NS=2504;DP=18120;EAS_AF=0.0198;AMR_AF=0.0403;AFR_AF=0.0764;EUR_AF=0.0746;SAS_AF=0.044;AA=A|||;VT=SNP
3	50153356	rs1138536	T	C	100	PASS	AC=3743;AF=0.747404;AN=5008;NS=2504;DP=22551;EAS_AF=0.8819;AMR_AF=0.6945;AFR_AF=0.7458;EUR_AF=0.5686;SAS_AF=0.8323;AA=C|||;VT=SNP;EX_TARGET
3	50154989	rs2624825	G	A	100	PASS	AC=3190;AF=0.636981;AN=5008;NS=2504;DP=18756;EAS_AF=0.8581;AMR_AF=0.634;AFR_AF=0.4773;EUR_AF=0.4791;SAS_AF=0.7894;AA=G|||;VT=SNP
3	50155468	rs2624826	T	G	100	PASS	AC=3743;AF=0.747404;AN=5008;NS=2504;DP=19518;EAS_AF=0.881;AMR_AF=0.6945;AFR_AF=0.7458;EUR_AF=0.5686;SAS_AF=0.8333;AA=G|||;VT=SNP
3	50156695	rs2624829	A	G	100	PASS	AC=3523;AF=0.703474;AN=5008;NS=2504;DP=14957;EAS_AF=0.881;AMR_AF=0.6787;AFR_AF=0.587;EUR_AF=0.5686;SAS_AF=0.8344;AA=G|||;VT=SNP
3	50157112	rs12636045	C	T	100	PASS	AC=267;AF=0.0533147;AN=5008;NS=2504;DP=14535;EAS_AF=0.0198;AMR_AF=0.0403;AFR_AF=0.0764;EUR_AF=0.0746;SAS_AF=0.044;AA=C|||;VT=SNP
3	50157895	rs12636232	C	T	100	PASS	AC=312;AF=0.0623003;AN=5008;NS=2504;DP=18296;EAS_AF=0.0198;AMR_AF=0.0432;AFR_AF=0.1089;EUR_AF=0.0746;SAS_AF=0.044;AA=C|||;VT=SNP
3	50158191	rs2856238	T	C	100	PASS	AC=3522;AF=0.703275;AN=5008;NS=2504;DP=19459;EAS_AF=0.881;AMR_AF=0.6787;AFR_AF=0.5877;EUR_AF=0.5686;SAS_AF=0.8323;AA=C|||;VT=SNP
3	50158774	rs2856237	A	G	100	PASS	AC=3518;AF=0.702476;AN=5008;NS=2504;DP=22345;EAS_AF=0.881;AMR_AF=0.6787;AFR_AF=0.584;EUR_AF=0.5686;SAS_AF=0.8333;AA=G|||;VT=SNP
3	50159679	rs2071208	G	A	100	PASS	AC=1743;AF=0.348043;AN=5008;NS=2504;DP=20055;EAS_AF=0.7639;AMR_AF=0.3919;AFR_AF=0.0454;EUR_AF=0.1918;SAS_AF=0.4581;AA=G|||;VT=SNP
3	50159844	rs2071207	T	C	100	PASS	AC=3204;AF=0.639776;AN=5008;NS=2504;DP=21187;EAS_AF=0.8591;AMR_AF=0.6354;AFR_AF=0.4758;EUR_AF=0.494;SAS_AF=0.7883;AA=C|||;VT=SNP
3	50159955	rs62260770	C	G	100	PASS	AC=312;AF=0.0623003;AN=5008;NS=2504;DP=21922;EAS_AF=0.0198;AMR_AF=0.0432;AFR_AF=0.1089;EUR_AF=0.0746;SAS_AF=0.044;AA=C|||;VT=SNP
3	50160109	rs2071206	G	A	100	PASS	AC=3182;AF=0.635383;AN=5008;NS=2504;DP=16921;EAS_AF=0.8562;AMR_AF=0.634;AFR_AF=0.4735;EUR_AF=0.4791;SAS_AF=0.7883;AA=G|||;VT=SNP
3	50161568	rs11928995	C	A	100	PASS	AC=312;AF=0.0623003;AN=5008;NS=2504;DP=13023;EAS_AF=0.0198;AMR_AF=0.0432;AFR_AF=0.1089;EUR_AF=0.0746;SAS_AF=0.044;AA=C|||;VT=SNP
3	50162291	rs2008877	T	G	100	PASS	AC=2856;AF=0.570288;AN=5008;NS=2504;DP=13252;EAS_AF=0.8462;AMR_AF=0.5648;AFR_AF=0.2617;EUR_AF=0.493;SAS_AF=0.7863;AA=T|||;VT=SNP
3	50165101	rs2624848	T	C	100	PASS	AC=3481;AF=0.695088;AN=5008;NS=2504;DP=21467;EAS_AF=0.879;AMR_AF=0.6772;AFR_AF=0.5575;EUR_AF=0.5686;SAS_AF=0.8344;AA=C|||;VT=SNP
3	50165563	rs62260771	G	C	100	PASS	AC=312;AF=0.0623003;AN=5008;NS=2504;DP=20429;EAS_AF=0.0198;AMR_AF=0.0432;AFR_AF=0.1082;EUR_AF=0.0746;SAS_AF=0.045;AA=g|||;VT=SNP
3	50169715	rs4688686	C	T	100	PASS	AC=2799;AF=0.558906;AN=5008;NS=2504;DP=20271;EAS_AF=0.8512;AMR_AF=0.6066;AFR_AF=0.1929;EUR_AF=0.4911;SAS_AF=0.7883;AA=C|||;VT=SNP
3	50172397	rs2014830	C	T	100	PASS	AC=2050;AF=0.409345;AN=5008;NS=2504;DP=17795;EAS_AF=0.7133;AMR_AF=0.4582;AFR_AF=0.0976;EUR_AF=0.3101;SAS_AF=0.5849;AA=C|||;VT=SNP
3	50174184	rs7428430	C	T	100	PASS	AC=2860;AF=0.571086;AN=5008;NS=2504;DP=17418;EAS_AF=0.8492;AMR_AF=0.6095;AFR_AF=0.2284;EUR_AF=0.499;SAS_AF=0.7945;AA=C|||;VT=SNP
3	50174197	rs2624847	G	T	100	PASS	AC=4041;AF=0.806909;AN=5008;NS=2504;DP=17482;EAS_AF=0.8661;AMR_AF=0.8415;AFR_AF=0.7632;EUR_AF=0.7505;SAS_AF=0.8384;AA=C|||;VT=SNP
3	50174572	rs13100903	C	T	100	PASS	AC=1261;AF=0.251797;AN=5008;NS=2504;DP=18076;EAS_AF=0.0337;AMR_AF=0.2594;AFR_AF=0.4554;EUR_AF=0.333;SAS_AF=0.1125;AA=C|||;VT=SNP
3	50174848	rs7642934	G	A	100	PASS	AC=2956;AF=0.590256;AN=5008;NS=2504;DP=16134;EAS_AF=0.8681;AMR_AF=0.6095;AFR_AF=0.3011;EUR_AF=0.494;SAS_AF=0.7802;AA=G|||;VT=SNP
3	50174886	rs2526388	T	C	100	PASS	AC=4379;AF=0.874401;AN=5008;NS=2504;DP=17271;EAS_AF=0.9048;AMR_AF=0.8141;AFR_AF=0.9766;EUR_AF=0.7396;SAS_AF=0.8865;AA=t|||;VT=SNP
3	50175959	rs2526386	C	T	100	PASS	AC=4448;AF=0.888179;AN=5008;NS=2504;DP=14382;EAS_AF=0.869;AMR_AF=0.879;AFR_AF=0.9531;EUR_AF=0.8439;SAS_AF=0.8722;AA=T|||;VT=SNP
3	50176589	rs2003485	C	T	100	PASS	AC=1092;AF=0.218051;AN=5008;NS=2504;DP=10272;EAS_AF=0.0288;AMR_AF=0.2349;AFR_AF=0.3495;EUR_AF=0.334;SAS_AF=0.1043;AA=C|||;VT=SNP
3	50178011	rs739983	G	A	100	PASS	AC=2090;AF=0.417332;AN=5008;NS=2504;DP=20383;EAS_AF=0.1488;AMR_AF=0.3732;AFR_AF=0.4168;EUR_AF=0.6173;SAS_AF=0.5204;AA=G|||;VT=SNP
3	50180613	rs12636449	A	G	100	PASS	AC=326;AF=0.0650958;AN=5008;NS=2504;DP=16683;EAS_AF=0.0139;AMR_AF=0.0403;AFR_AF=0.1218;EUR_AF=0.0755;SAS_AF=0.0481;AA=A|||;VT=SNP
3	50180898	rs148149389	C	T	100	PASS	AC=981;AF=0.195887;AN=5008;NS=2504;DP=20317;EAS_AF=0.123;AMR_AF=0.1282;AFR_AF=0.0719;EUR_AF=0.2296;SAS_AF=0.4519;AA=c|||;VT=SNP
3	50181135	rs2526385	T	G	100	PASS	AC=2992;AF=0.597444;AN=5008;NS=2504;DP=16815;EAS_AF=0.253;AMR_AF=0.5576;AFR_AF=0.5719;EUR_AF=0.7962;SAS_AF=0.8108;AA=t|||;VT=SNP
3	50184538	rs2526383	T	C	100	PASS	AC=3443;AF=0.6875;AN=5008;NS=2504;DP=20108;EAS_AF=0.251;AMR_AF=0.6023;AFR_AF=0.7958;EUR_AF=0.8748;SAS_AF=0.8589;AA=T|||;VT=SNP
3	50185508	rs11714286	G	A	100	PASS	AC=2295;AF=0.458267;AN=5008;NS=2504;DP=19755;EAS_AF=0.2361;AMR_AF=0.3617;AFR_AF=0.4145;EUR_AF=0.5249;SAS_AF=0.7464;AA=G|||;VT=SNP
3	50186948	rs2526400	A	G	100	PASS	AC=4272;AF=0.853035;AN=5008;NS=2504;DP=16369;EAS_AF=0.878;AMR_AF=0.8646;AFR_AF=0.7958;EUR_AF=0.8777;SAS_AF=0.8712;AA=G|||;VT=SNP
3	50188309	rs2526396	A	G	100	PASS	AC=4481;AF=0.894768;AN=5008;NS=2504;DP=15194;EAS_AF=0.88;AMR_AF=0.8833;AFR_AF=0.9372;EUR_AF=0.8857;SAS_AF=0.8701;AA=a|||;VT=SNP
3	50188886	rs2526395	T	C	100	PASS	AC=4480;AF=0.894569;AN=5008;NS=2504;DP=18290;EAS_AF=0.879;AMR_AF=0.8833;AFR_AF=0.9372;EUR_AF=0.8837;SAS_AF=0.8722;AA=c|||;VT=SNP
3	50189057	rs2526394	T	C	100	PASS	AC=4242;AF=0.847045;AN=5008;NS=2504;DP=19872;EAS_AF=0.879;AMR_AF=0.866;AFR_AF=0.7655;EUR_AF=0.8847;SAS_AF=0.8722;AA=t|||;VT=SNP
3	50189173	rs2526393	C	G	100	PASS	AC=4240;AF=0.846645;AN=5008;NS=2504;DP=19049;EAS_AF=0.879;AMR_AF=0.8646;AFR_AF=0.7648;EUR_AF=0.8847;SAS_AF=0.8722;AA=g|||;VT=SNP
3	50190346	rs6800021	G	A	100	PASS	AC=1334;AF=0.266374;AN=5008;NS=2504;DP=19964;EAS_AF=0.0288;AMR_AF=0.2695;AFR_AF=0.4251;EUR_AF=0.3976;SAS_AF=0.1595;AA=G|||;VT=SNP
3	50191191	rs2526392	T	C	100	PASS	AC=4477;AF=0.89397;AN=5008;NS=2504;DP=20243;EAS_AF=0.879;AMR_AF=0.8833;AFR_AF=0.9349;EUR_AF=0.8847;SAS_AF=0.8712;AA=C|||;VT=SNP
3	50192826	rs2526389	C	T	100	PASS	AC=1473;AF=0.294129;AN=5008;NS=2504;DP=4083;EAS_AF=0.0278;AMR_AF=0.2839;AFR_AF=0.5257;EUR_AF=0.3976;SAS_AF=0.1564;AA=-|||;VT=SNP
3	50194644	rs2859580	G	A	100	PASS	AC=4312;AF=0.861022;AN=5008;NS=2504;DP=12976;EAS_AF=0.8829;AMR_AF=0.8646;AFR_AF=0.8359;EUR_AF=0.8718;SAS_AF=0.8589;AA=A|||;VT=SNP
3	50196418	rs2624842	C	A	100	PASS	AC=4379;AF=0.874401;AN=5008;NS=2504;DP=18822;EAS_AF=0.877;AMR_AF=0.8602;AFR_AF=0.9039;EUR_AF=0.8499;SAS_AF=0.8671;AA=A|||;VT=SNP
3	50196533	rs73080980	C	T	100	PASS	AC=895;AF=0.178714;AN=5008;NS=2504;DP=18972;EAS_AF=0.128;AMR_AF=0.111;AFR_AF=0.0681;EUR_AF=0.1958;SAS_AF=0.411;AA=C|||;VT=SNP
3	50197097	rs1046953	C	T	100	PASS	AC=1879;AF=0.3752;AN=5008;NS=2504;DP=16725;EAS_AF=0.1915;AMR_AF=0.2983;AFR_AF=0.3177;EUR_AF=0.4026;SAS_AF=0.6687;AA=T|||;VT=SNP;EX_TARGET
3	50198537	rs12631337	A	G	100	PASS	AC=3080;AF=0.615016;AN=5008;NS=2504;DP=14960;EAS_AF=0.8671;AMR_AF=0.6182;AFR_AF=0.3548;EUR_AF=0.5596;SAS_AF=0.7618;AA=G|||;VT=SNP
3	50199015	rs2624840	T	C	100	PASS	AC=4482;AF=0.894968;AN=5008;NS=2504;DP=16976;EAS_AF=0.8839;AMR_AF=0.8833;AFR_AF=0.9365;EUR_AF=0.8827;SAS_AF=0.8712;AA=C|||;VT=SNP
3	50201924	rs2188151	G	T	100	PASS	AC=1491;AF=0.297724;AN=5008;NS=2504;DP=18759;EAS_AF=0.0278;AMR_AF=0.281;AFR_AF=0.5401;EUR_AF=0.3966;SAS_AF=0.1585;AA=G|||;VT=SNP
3	50202231	rs2624839	T	C	100	PASS	AC=2451;AF=0.489417;AN=5008;NS=2504;DP=22625;EAS_AF=0.6617;AMR_AF=0.5562;AFR_AF=0.6157;EUR_AF=0.4115;SAS_AF=0.1738;AA=T|||;VT=SNP
3	50204745	rs3774745	C	T	100	PASS	AC=2030;AF=0.405351;AN=5008;NS=2504;DP=14602;EAS_AF=0.2222;AMR_AF=0.3256;AFR_AF=0.32;EUR_AF=0.4722;SAS_AF=0.6973;AA=C|||;VT=SNP
3	50205315	rs60429865	A	G	100	PASS	AC=171;AF=0.0341454;AN=5008;NS=2504;DP=14647;EAS_AF=0.0129;AMR_AF=0.0274;AFR_AF=0.0121;EUR_AF=0.0746;SAS_AF=0.0491;AA=A|||;VT=SNP
3	50205642	rs2624838	C	G	100	PASS	AC=2271;AF=0.453474;AN=5008;NS=2504;DP=15294;EAS_AF=0.6438;AMR_AF=0.5274;AFR_AF=0.6029;EUR_AF=0.336;SAS_AF=0.1237;AA=G|||;VT=SNP
3	50205962	rs2624837	A	G	100	PASS	AC=4477;AF=0.89397;AN=5008;NS=2504;DP=16646;EAS_AF=0.879;AMR_AF=0.8833;AFR_AF=0.9365;EUR_AF=0.8827;SAS_AF=0.8712;AA=G|||;VT=SNP
3	50207075	rs2518796	T	C	100	PASS	AC=1534;AF=0.30631;AN=5008;NS=2504;DP=19759;EAS_AF=0.0278;AMR_AF=0.2824;AFR_AF=0.5688;EUR_AF=0.4006;SAS_AF=0.1585;AA=T|||;VT=SNP
3	50207227	rs3774749	C	T	100	PASS	AC=2031;AF=0.405551;AN=5008;NS=2504;DP=19861;EAS_AF=0.2222;AMR_AF=0.3271;AFR_AF=0.3185;EUR_AF=0.4732;SAS_AF=0.6984;AA=C|||;VT=SNP
3	50208406	rs3774750	C	G	100	PASS	AC=2045;AF=0.408347;AN=5008;NS=2504;DP=17160;EAS_AF=0.2242;AMR_AF=0.3271;AFR_AF=0.3275;EUR_AF=0.4722;SAS_AF=0.6994;AA=C|||;VT=SNP
3	50208630	rs62260773	G	A	100	PASS	AC=155;AF=0.0309505;AN=5008;NS=2504;DP=17161;EAS_AF=0.0109;AMR_AF=0.0274;AFR_AF=0.003;EUR_AF=0.0736;SAS_AF=0.0481;AA=G|||;VT=SNP
3	50208819	rs2518795	C	T	100	PASS	AC=1509;AF=0.301318;AN=5008;NS=2504;DP=15234;EAS_AF=0.0278;AMR_AF=0.2781;AFR_AF=0.5552;EUR_AF=0.3966;SAS_AF=0.1585;AA=C|||;VT=SNP
3	50208868	rs2624836	A	G	100	PASS	AC=4477;AF=0.89397;AN=5008;NS=2504;DP=13980;EAS_AF=0.879;AMR_AF=0.8833;AFR_AF=0.9365;EUR_AF=0.8827;SAS_AF=0.8712;AA=G|||;VT=SNP
3	50209053	rs3774751	G	T	100	PASS	AC=2037;AF=0.406749;AN=5008;NS=2504;DP=13473;EAS_AF=0.2222;AMR_AF=0.3271;AFR_AF=0.329;EUR_AF=0.4662;SAS_AF=0.6973;AA=G|||;VT=SNP
3	50210289	rs1005678	C	G	100	PASS	AC=2394;AF=0.478035;AN=5008;NS=2504;DP=17965;EAS_AF=0.6567;AMR_AF=0.5476;AFR_AF=0.5817;EUR_AF=0.4105;SAS_AF=0.1738;AA=G|||;VT=SNP
3	50210865	rs6446201	A	G	100	PASS	AC=4524;AF=0.903355;AN=5008;NS=2504;DP=17072;EAS_AF=0.879;AMR_AF=0.8862;AFR_AF=0.966;EUR_AF=0.8877;SAS_AF=0.8722;AA=G|||;VT=SNP
3	50213525	rs73080992	G	A	100	PASS	AC=325;AF=0.0648962;AN=5008;NS=2504;DP=18144;EAS_AF=0.0407;AMR_AF=0.0317;AFR_AF=0.0045;EUR_AF=0.0875;SAS_AF=0.1718;AA=G|||;VT=SNP
3	50216114	rs67627084	C	T	100	PASS	AC=1999;AF=0.399161;AN=5008;NS=2504;DP=10560;EAS_AF=0.2292;AMR_AF=0.3357;AFR_AF=0.2088;EUR_AF=0.5398;SAS_AF=0.7321;AA=C|||;VT=SNP
3	50217234	rs9831967	C	T	100	PASS	AC=2840;AF=0.567093;AN=5008;NS=2504;DP=20426;EAS_AF=0.8492;AMR_AF=0.6023;AFR_AF=0.2141;EUR_AF=0.5507;SAS_AF=0.7454;AA=T|||;VT=SNP
3	50217558	rs9832454	C	T	100	PASS	AC=386;AF=0.0770767;AN=5008;NS=2504;DP=20657;EAS_AF=0.0347;AMR_AF=0.1239;AFR_AF=0.1014;EUR_AF=0.0994;SAS_AF=0.0317;AA=C|||;VT=SNP
3	50217654	rs13085567	C	T	100	PASS	AC=2000;AF=0.399361;AN=5008;NS=2504;DP=16084;EAS_AF=0.2292;AMR_AF=0.3357;AFR_AF=0.2095;EUR_AF=0.5398;SAS_AF=0.7321;AA=C|||;VT=SNP
3	50218945	rs148641669	C	T	100	PASS	AC=435;AF=0.086861;AN=5008;NS=2504;DP=17788;EAS_AF=0.124;AMR_AF=0.1037;AFR_AF=0.0045;EUR_AF=0.1113;SAS_AF=0.1227;AA=C|||;VT=SNP
3	50219095	rs146674222	C	T	100	PASS	AC=476;AF=0.0950479;AN=5008;NS=2504;DP=15643;EAS_AF=0.124;AMR_AF=0.1066;AFR_AF=0.034;EUR_AF=0.1113;SAS_AF=0.1227;AA=C|||;VT=SNP
3	50219991	rs6446202	C	G	100	PASS	AC=948;AF=0.189297;AN=5008;NS=2504;DP=17318;EAS_AF=0.1369;AMR_AF=0.134;AFR_AF=0.3457;EUR_AF=0.1173;SAS_AF=0.1452;AA=C|||;VT=SNP
3	50222693	rs7642692	T	C	100	PASS	AC=973;AF=0.194289;AN=5008;NS=2504;DP=19109;EAS_AF=0.1379;AMR_AF=0.1398;AFR_AF=0.3638;EUR_AF=0.1153;SAS_AF=0.1431;AA=T|||;VT=SNP
3	50223593	rs2073726	T	A	100	PASS	AC=2014;AF=0.402157;AN=5008;NS=2504;DP=18231;EAS_AF=0.2292;AMR_AF=0.3401;AFR_AF=0.2095;EUR_AF=0.5487;SAS_AF=0.7342;AA=T|||;VT=SNP
3	50223977	rs11717349	C	T	100	PASS	AC=2013;AF=0.401957;AN=5008;NS=2504;DP=19435;EAS_AF=0.2292;AMR_AF=0.3386;AFR_AF=0.2095;EUR_AF=0.5487;SAS_AF=0.7342;AA=C|||;VT=SNP
3	50224225	rs12632110	A	G	100	PASS	AC=2983;AF=0.595647;AN=5008;NS=2504;DP=19031;EAS_AF=0.3671;AMR_AF=0.4784;AFR_AF=0.5719;EUR_AF=0.663;SAS_AF=0.8773;AA=G|||;VT=SNP;EX_TARGET
3	50225029	rs11711407	A	G	100	PASS	AC=2033;AF=0.40595;AN=5008;NS=2504;DP=15464;EAS_AF=0.2312;AMR_AF=0.3415;AFR_AF=0.2231;EUR_AF=0.5477;SAS_AF=0.7331;AA=A|||;VT=SNP
3	50227787	rs57842657	T	A	100	PASS	AC=514;AF=0.102636;AN=5008;NS=2504;DP=20184;EAS_AF=0.125;AMR_AF=0.1052;AFR_AF=0.0605;EUR_AF=0.1143;SAS_AF=0.1227;AA=T|||;VT=SNP
3	50227871	rs9858059	C	T	100	PASS	AC=2031;AF=0.405551;AN=5008;NS=2504;DP=18123;EAS_AF=0.2341;AMR_AF=0.3401;AFR_AF=0.2186;EUR_AF=0.5487;SAS_AF=0.7342;AA=C|||;VT=SNP
3	50228316	rs11716820	C	T	100	PASS	AC=280;AF=0.0559105;AN=5008;NS=2504;DP=13385;EAS_AF=0.0347;AMR_AF=0.1153;AFR_AF=0.0038;EUR_AF=0.0994;SAS_AF=0.0613;AA=C|||;VT=SNP
3	50228767	rs3755831	G	T	100	PASS	AC=2039;AF=0.407149;AN=5008;NS=2504;DP=19779;EAS_AF=0.2391;AMR_AF=0.3401;AFR_AF=0.2247;EUR_AF=0.5417;SAS_AF=0.7362;AA=G|||;VT=SNP
3	50233215	rs11919418	T	G	100	PASS	AC=1622;AF=0.323882;AN=5008;NS=2504;DP=18935;EAS_AF=0.0258;AMR_AF=0.2824;AFR_AF=0.7231;EUR_AF=0.325;SAS_AF=0.1196;AA=T|||;VT=SNP
3	50234126	rs34877766	A	G	100	PASS	AC=2974;AF=0.59385;AN=5008;NS=2504;DP=19376;EAS_AF=0.7718;AMR_AF=0.6585;AFR_AF=0.7746;EUR_AF=0.4573;SAS_AF=0.2607;AA=G|||;VT=SNP
3	50238156	rs7612733	A	T	100	PASS	AC=601;AF=0.120008;AN=5008;NS=2504;DP=10960;EAS_AF=0.0536;AMR_AF=0.062;AFR_AF=0.2141;EUR_AF=0.0716;SAS_AF=0.1524;AA=A|||;VT=SNP
3	50239803	rs57462170	G	A	100	PASS	AC=503;AF=0.100439;AN=5008;NS=2504;DP=19781;EAS_AF=0.125;AMR_AF=0.1037;AFR_AF=0.0537;EUR_AF=0.1163;SAS_AF=0.1196;AA=G|||;VT=SNP
3	50240338	rs4688745	T	C	100	PASS	AC=2869;AF=0.572883;AN=5008;NS=2504;DP=20166;EAS_AF=0.7649;AMR_AF=0.6513;AFR_AF=0.7345;EUR_AF=0.4414;SAS_AF=0.2362;AA=C|||;VT=SNP
3	50242387	rs1858828	G	T	100	PASS	AC=2931;AF=0.585264;AN=5008;NS=2504;DP=11293;EAS_AF=0.7609;AMR_AF=0.6527;AFR_AF=0.7837;EUR_AF=0.4404;SAS_AF=0.2372;AA=T|||;VT=SNP
3	50243510	rs2236939	G	T	100	PASS	AC=559;AF=0.111621;AN=5008;NS=2504;DP=14041;EAS_AF=0.1339;AMR_AF=0.1037;AFR_AF=0.087;EUR_AF=0.1143;SAS_AF=0.1247;AA=G|||;VT=SNP
3	50244080	rs2236940	G	A	100	PASS	AC=2202;AF=0.439696;AN=5008;NS=2504;DP=19383;EAS_AF=0.627;AMR_AF=0.5389;AFR_AF=0.5575;EUR_AF=0.3231;SAS_AF=0.137;AA=A|||;VT=SNP
3	50247824	rs2236941	C	T	100	PASS	AC=2204;AF=0.440096;AN=5008;NS=2504;DP=20003;EAS_AF=0.626;AMR_AF=0.5375;AFR_AF=0.5613;EUR_AF=0.3231;SAS_AF=0.136;AA=T|||;VT=SNP
3	50248807	rs2236942	G	C	100	PASS	AC=2768;AF=0.552716;AN=5008;NS=2504;DP=15960;EAS_AF=0.7619;AMR_AF=0.6441;AFR_AF=0.6475;EUR_AF=0.4404;SAS_AF=0.2597;AA=c|||;VT=SNP
3	50250837	rs2282749	T	C	100	PASS	AC=2954;AF=0.589856;AN=5008;NS=2504;DP=16019;EAS_AF=0.7619;AMR_AF=0.6599;AFR_AF=0.7738;EUR_AF=0.4473;SAS_AF=0.2607;AA=C|||;VT=SNP
3	50254624	rs78020607	A	G	100	PASS	AC=515;AF=0.102835;AN=5008;NS=2504;DP=19439;EAS_AF=0.124;AMR_AF=0.1066;AFR_AF=0.0545;EUR_AF=0.1243;SAS_AF=0.1217;AA=A|||;VT=SNP
3	50255305	rs739431	A	G	100	PASS	AC=1359;AF=0.271366;AN=5008;NS=2504;DP=18616;EAS_AF=0.1349;AMR_AF=0.1758;AFR_AF=0.5855;EUR_AF=0.1541;SAS_AF=0.1759;AA=A|||;VT=SNP;EX_TARGET
3	50255663	rs35926495	C	T	100	PASS	AC=798;AF=0.159345;AN=5008;NS=2504;DP=15001;EAS_AF=0.0496;AMR_AF=0.2176;AFR_AF=0.0182;EUR_AF=0.3519;SAS_AF=0.2239;AA=C|||;VT=SNP
3	50255666	rs56048629	C	T	100	PASS	AC=798;AF=0.159345;AN=5008;NS=2504;DP=14857;EAS_AF=0.0496;AMR_AF=0.2176;AFR_AF=0.0182;EUR_AF=0.3519;SAS_AF=0.2239;AA=C|||;VT=SNP
3	50259551	rs79499880	A	G	100	PASS	AC=444;AF=0.0886581;AN=5008;NS=2504;DP=19792;EAS_AF=0.0556;AMR_AF=0.085;AFR_AF=0.0628;EUR_AF=0.1262;SAS_AF=0.1217;AA=A|||;VT=SNP
3	50260468	rs145831787	C	T	100	PASS	AC=433;AF=0.0864617;AN=5008;NS=2504;DP=13045;EAS_AF=0.0556;AMR_AF=0.0821;AFR_AF=0.062;EUR_AF=0.1193;SAS_AF=0.1207;AA=C|||;VT=SNP
3	50267837	rs9883222	G	A	100	PASS	AC=1724;AF=0.344249;AN=5008;NS=2504;DP=19487;EAS_AF=0.6181;AMR_AF=0.3516;AFR_AF=0.5719;EUR_AF=0.0398;SAS_AF=0.0624;AA=A|||;VT=SNP
3	50272953	rs60247651	T	A	100	PASS	AC=444;AF=0.0886581;AN=5008;NS=2504;DP=14419;EAS_AF=0.0556;AMR_AF=0.085;AFR_AF=0.062;EUR_AF=0.1272;SAS_AF=0.1217;AA=T|||;VT=SNP
3	50278717	rs58051625	G	C	100	PASS	AC=433;AF=0.0864617;AN=5008;NS=2504;DP=17847;EAS_AF=0.0556;AMR_AF=0.0821;AFR_AF=0.062;EUR_AF=0.1193;SAS_AF=0.1207;AA=G|||;VT=SNP
3	50281168	rs10510755	C	T	100	PASS	AC=392;AF=0.0782748;AN=5008;NS=2504;DP=20815;EAS_AF=0.0556;AMR_AF=0.0807;AFR_AF=0.0325;EUR_AF=0.1183;SAS_AF=0.1207;AA=C|||;VT=SNP
3	50285677	rs57319506	T	C	100	PASS	AC=435;AF=0.086861;AN=5008;NS=2504;DP=17605;EAS_AF=0.0556;AMR_AF=0.0821;AFR_AF=0.0628;EUR_AF=0.1203;SAS_AF=0.1207;AA=T|||;VT=SNP
3	50286953	rs2298952	G	A	100	PASS	AC=4637;AF=0.925919;AN=5008;NS=2504;DP=16638;EAS_AF=0.9663;AMR_AF=0.8775;AFR_AF=0.9206;EUR_AF=0.8867;SAS_AF=0.9663;AA=G|||;VT=SNP
3	50287260	rs2298953	T	G	100	PASS	AC=1723;AF=0.34405;AN=5008;NS=2504;DP=18948;EAS_AF=0.6171;AMR_AF=0.3516;AFR_AF=0.5711;EUR_AF=0.0408;SAS_AF=0.0624;AA=G|||;VT=SNP
3	50287551	rs2298954	C	T	100	PASS	AC=1698;AF=0.339058;AN=5008;NS=2504;DP=22525;EAS_AF=0.6181;AMR_AF=0.3458;AFR_AF=0.5552;EUR_AF=0.0398;SAS_AF=0.0624;AA=c|||;VT=SNP
3	50290902	rs2097247	C	T	100	PASS	AC=401;AF=0.0800719;AN=5008;NS=2504;DP=16915;EAS_AF=0.0556;AMR_AF=0.0807;AFR_AF=0.0537;EUR_AF=0.1014;SAS_AF=0.1186;AA=C|||;VT=SNP
3	50291617	rs9852677	G	A	100	PASS	AC=1933;AF=0.385982;AN=5008;NS=2504;DP=20904;EAS_AF=0.6448;AMR_AF=0.366;AFR_AF=0.6301;EUR_AF=0.0577;SAS_AF=0.1411;AA=G|||;VT=SNP
3	50291785	rs2282751	G	A	100	PASS	AC=2324;AF=0.464058;AN=5008;NS=2504;DP=20087;EAS_AF=0.6845;AMR_AF=0.4438;AFR_AF=0.7579;EUR_AF=0.1421;SAS_AF=0.1851;AA=A|||;VT=SNP
3	50292193	rs2236944	G	T	100	PASS	AC=1636;AF=0.326677;AN=5008;NS=2504;DP=19955;EAS_AF=0.6181;AMR_AF=0.3429;AFR_AF=0.5113;EUR_AF=0.0388;SAS_AF=0.0613;AA=G|||;VT=SNP
3	50292324	rs11715758	G	A	100	PASS	AC=1385;AF=0.276558;AN=5008;NS=2504;DP=18459;EAS_AF=0.2242;AMR_AF=0.2032;AFR_AF=0.0756;EUR_AF=0.3777;SAS_AF=0.5501;AA=G|||;VT=SNP
3	50294066	rs41291724	C	G	100	PASS	AC=370;AF=0.0738818;AN=5008;NS=2504;DP=21329;EAS_AF=0.0556;AMR_AF=0.0778;AFR_AF=0.0325;EUR_AF=0.1004;SAS_AF=0.1186;AA=C|||;VT=SNP
3	50294551	rs9830408	A	G	100	PASS	AC=1728;AF=0.345048;AN=5008;NS=2504;DP=19944;EAS_AF=0.6181;AMR_AF=0.3516;AFR_AF=0.5734;EUR_AF=0.0417;SAS_AF=0.0624;AA=G|||;VT=SNP;EX_TARGET
3	50297330	rs4547694	A	G	100	PASS	AC=3606;AF=0.720048;AN=5008;NS=2504;DP=15620;EAS_AF=0.7728;AMR_AF=0.7925;AFR_AF=0.9206;EUR_AF=0.6233;SAS_AF=0.4427;AA=G|||;VT=SNP
3	50300117	rs4141060	T	C	100	PASS	AC=2168;AF=0.432907;AN=5008;NS=2504;DP=20816;EAS_AF=0.6716;AMR_AF=0.4352;AFR_AF=0.6392;EUR_AF=0.162;SAS_AF=0.1851;AA=C|||;VT=SNP
3	50301050	rs77097132	C	T	100	PASS	AC=358;AF=0.0714856;AN=5008;NS=2504;DP=16296;EAS_AF=0.0565;AMR_AF=0.0735;AFR_AF=0.025;EUR_AF=0.1123;SAS_AF=0.1063;AA=c|||;VT=SNP
3	50301584	rs9839427	A	G	100	PASS	AC=2983;AF=0.595647;AN=5008;NS=2504;DP=15343;EAS_AF=0.7282;AMR_AF=0.6571;AFR_AF=0.8828;EUR_AF=0.3817;SAS_AF=0.2474;AA=G|||;VT=SNP
3	50305234	rs3755832	G	A	100	PASS	AC=355;AF=0.0708866;AN=5008;NS=2504;DP=15388;EAS_AF=0.0556;AMR_AF=0.0807;AFR_AF=0.0076;EUR_AF=0.1173;SAS_AF=0.1176;AA=G|||;VT=SNP
3	50306249	rs3806708	T	C	100	PASS	AC=398;AF=0.0794728;AN=5008;NS=2504;DP=23209;EAS_AF=0.0685;AMR_AF=0.0821;AFR_AF=0.0212;EUR_AF=0.1243;SAS_AF=0.1217;AA=T|||;VT=SNP
3	50313527	rs762705	A	C	100	PASS	AC=1610;AF=0.321486;AN=5008;NS=2504;DP=11428;EAS_AF=0.6855;AMR_AF=0.4092;AFR_AF=0.2239;EUR_AF=0.1849;SAS_AF=0.1564;AA=C|||;VT=SNP
3	50316119	rs6776145	T	C	100	PASS	AC=1542;AF=0.307907;AN=5008;NS=2504;DP=23274;EAS_AF=0.6885;AMR_AF=0.3761;AFR_AF=0.2458;EUR_AF=0.1312;SAS_AF=0.1329;AA=t|||;VT=SNP
3	50319526	rs150356212	G	A	100	PASS	AC=356;AF=0.0710863;AN=5008;NS=2504;DP=17385;EAS_AF=0.0556;AMR_AF=0.0807;AFR_AF=0.0076;EUR_AF=0.1183;SAS_AF=0.1176;AA=G|||;VT=SNP
3	50322710	rs12635953	C	T	100	PASS	AC=374;AF=0.0746805;AN=5008;NS=2504;DP=17817;EAS_AF=0.0694;AMR_AF=0.0807;AFR_AF=0.0076;EUR_AF=0.1183;SAS_AF=0.1217;AA=c|||;VT=SNP
3	50324672	rs12629572	T	G	100	PASS	AC=1521;AF=0.303714;AN=5008;NS=2504;DP=17842;EAS_AF=0.6905;AMR_AF=0.3746;AFR_AF=0.23;EUR_AF=0.1302;SAS_AF=0.1329;AA=T|||;VT=SNP;EX_TARGET
3	50328588	rs138558275	C	G	100	PASS	AC=357;AF=0.0712859;AN=5008;NS=2504;DP=15775;EAS_AF=0.0556;AMR_AF=0.0807;AFR_AF=0.0076;EUR_AF=0.1193;SAS_AF=0.1176;AA=C|||;VT=SNP
3	50329826	rs1076872	A	G	100	PASS	AC=3866;AF=0.771965;AN=5008;NS=2504;DP=12532;EAS_AF=0.7817;AMR_AF=0.8329;AFR_AF=0.9871;EUR_AF=0.6809;SAS_AF=0.5215;AA=g|||;VT=SNP
3	50331927	rs74398439	C	T	100	PASS	AC=373;AF=0.0744808;AN=5008;NS=2504;DP=19393;EAS_AF=0.0685;AMR_AF=0.0807;AFR_AF=0.0076;EUR_AF=0.1183;SAS_AF=0.1217;AA=C|||;VT=SNP
3	50332697	rs13100173	G	A	100	PASS	AC=1227;AF=0.245008;AN=5008;NS=2504;DP=17950;EAS_AF=0.0853;AMR_AF=0.353;AFR_AF=0.1339;EUR_AF=0.4632;SAS_AF=0.2587;AA=G|||;VT=SNP;EX_TARGET
3	50333627	rs3774753	T	C	100	PASS	AC=1680;AF=0.335463;AN=5008;NS=2504;DP=23087;EAS_AF=0.619;AMR_AF=0.3487;AFR_AF=0.5371;EUR_AF=0.0427;SAS_AF=0.0624;AA=C|||;VT=SNP
3	50337032	rs34136796	C	A	100	PASS	AC=831;AF=0.165935;AN=5008;NS=2504;DP=12773;EAS_AF=0.0694;AMR_AF=0.2291;AFR_AF=0.0204;EUR_AF=0.3519;SAS_AF=0.226;AA=C|||;VT=SNP
3	50341505	rs149952098	C	T	100	PASS	AC=374;AF=0.0746805;AN=5008;NS=2504;DP=10665;EAS_AF=0.0685;AMR_AF=0.0807;AFR_AF=0.0076;EUR_AF=0.1193;SAS_AF=0.1217;AA=c|||;VT=SNP
3	50344178	rs78138837	A	G	100	PASS	AC=1447;AF=0.288938;AN=5008;NS=2504;DP=15524;EAS_AF=0.6885;AMR_AF=0.3674;AFR_AF=0.1793;EUR_AF=0.1302;SAS_AF=0.1329;AA=G|||;VT=SNP
3	50347933	rs139379641	G	A	100	PASS	AC=356;AF=0.0710863;AN=5008;NS=2504;DP=12363;EAS_AF=0.0546;AMR_AF=0.0807;AFR_AF=0.0076;EUR_AF=0.1193;SAS_AF=0.1176;AA=g|||;VT=SNP
3	50352458	rs9877046	T	G	100	PASS	AC=3924;AF=0.783546;AN=5008;NS=2504;DP=19881;EAS_AF=0.7996;AMR_AF=0.8444;AFR_AF=0.9902;EUR_AF=0.7038;SAS_AF=0.5266;AA=G|||;VT=SNP
3	50357869	rs709210	A	C	100	PASS	AC=3686;AF=0.736022;AN=5008;NS=2504;DP=18839;EAS_AF=0.7917;AMR_AF=0.8156;AFR_AF=0.9319;EUR_AF=0.6501;SAS_AF=0.4458;AA=C|||;VT=SNP;EX_TARGET
3	50369546	rs2073498	C	A	100	PASS	AC=356;AF=0.0710863;AN=5008;NS=2504;DP=20741;EAS_AF=0.0556;AMR_AF=0.0807;AFR_AF=0.0076;EUR_AF=0.1183;SAS_AF=0.1176;AA=C|||;VT=SNP;EX_TARGET
3	50369914	rs78501918	A	G	100	PASS	AC=358;AF=0.0714856;AN=5008;NS=2504;DP=18214;EAS_AF=0.0556;AMR_AF=0.0807;AFR_AF=0.0083;EUR_AF=0.1193;SAS_AF=0.1176;AA=A|||;VT=SNP
3	50371432	rs2236947	C	A	100	PASS	AC=1443;AF=0.288139;AN=5008;NS=2504;DP=19423;EAS_AF=0.1002;AMR_AF=0.3674;AFR_AF=0.2784;EUR_AF=0.4632;SAS_AF=0.2587;AA=C|||;VT=SNP
3	50374293	rs2073499	A	G	100	PASS	AC=2197;AF=0.438698;AN=5008;NS=2504;DP=18425;EAS_AF=0.6875;AMR_AF=0.4352;AFR_AF=0.652;EUR_AF=0.16;SAS_AF=0.183;AA=G|||;VT=SNP
3	50374568	rs57838764	T	C	100	PASS	AC=1578;AF=0.315096;AN=5008;NS=2504;DP=11568;EAS_AF=0.6875;AMR_AF=0.3775;AFR_AF=0.2753;EUR_AF=0.1282;SAS_AF=0.1329;AA=C|||;VT=SNP;EX_TARGET
3	50375066	rs79536844	C	T	100	PASS	AC=354;AF=0.0706869;AN=5008;NS=2504;DP=13941;EAS_AF=0.0556;AMR_AF=0.0807;AFR_AF=0.0076;EUR_AF=0.1163;SAS_AF=0.1176;AA=C|||;VT=SNP
3	50377046	rs147944291	C	T	100	PASS	AC=354;AF=0.0706869;AN=5008;NS=2504;DP=17019;EAS_AF=0.0556;AMR_AF=0.0807;AFR_AF=0.0076;EUR_AF=0.1163;SAS_AF=0.1176;AA=C|||;VT=SNP
3	50378946	rs1989839	A	G	100	PASS	AC=1553;AF=0.310104;AN=5008;NS=2504;DP=21793;EAS_AF=0.6875;AMR_AF=0.3761;AFR_AF=0.2564;EUR_AF=0.1292;SAS_AF=0.1329;AA=G|||;VT=SNP
3	50380661	rs2301639	G	A	100	PASS	AC=353;AF=0.0704872;AN=5008;NS=2504;DP=20772;EAS_AF=0.0556;AMR_AF=0.0807;AFR_AF=0.0076;EUR_AF=0.1153;SAS_AF=0.1176;AA=G|||;VT=SNP
3	50388607	rs2233474	C	A	100	PASS	AC=2186;AF=0.436502;AN=5008;NS=2504;DP=20708;EAS_AF=0.6865;AMR_AF=0.4337;AFR_AF=0.6445;EUR_AF=0.16;SAS_AF=0.184;AA=A|||;VT=SNP
3	50393676	rs77217288	G	A	100	PASS	AC=353;AF=0.0704872;AN=5008;NS=2504;DP=20822;EAS_AF=0.0546;AMR_AF=0.0821;AFR_AF=0.0076;EUR_AF=0.1153;SAS_AF=0.1176;AA=G|||;VT=SNP
3	50400081	rs45536634	G	A	100	PASS	AC=357;AF=0.0712859;AN=5008;NS=2504;DP=17669;EAS_AF=0.0556;AMR_AF=0.0821;AFR_AF=0.0076;EUR_AF=0.1173;SAS_AF=0.1186;AA=G|||;VT=SNP
3	50402309	rs2239801	C	G	100	PASS	AC=362;AF=0.0722843;AN=5008;NS=2504;DP=10488;EAS_AF=0.0605;AMR_AF=0.0821;AFR_AF=0.0076;EUR_AF=0.1203;SAS_AF=0.1155;AA=C|||;VT=SNP;EX_TARGET
3	50406058	rs76846888	C	T	100	PASS	AC=354;AF=0.0706869;AN=5008;NS=2504;DP=19317;EAS_AF=0.0526;AMR_AF=0.0821;AFR_AF=0.0076;EUR_AF=0.1203;SAS_AF=0.1155;AA=C|||;VT=SNP
3	50407344	rs2071803	C	A	100	PASS	AC=359;AF=0.0716853;AN=5008;NS=2504;DP=16200;EAS_AF=0.0556;AMR_AF=0.0821;AFR_AF=0.0076;EUR_AF=0.1203;SAS_AF=0.1176;AA=C|||;VT=SNP
3	50409826	rs2236948	A	G	100	PASS	AC=2095;AF=0.418331;AN=5008;NS=2504;DP=18610;EAS_AF=0.6964;AMR_AF=0.4352;AFR_AF=0.562;EUR_AF=0.165;SAS_AF=0.1861;AA=G|||;VT=SNP
3	50411188	rs78671882	C	T	100	PASS	AC=418;AF=0.0834665;AN=5008;NS=2504;DP=5252;EAS_AF=0.0665;AMR_AF=0.1427;AFR_AF=0.0076;EUR_AF=0.1193;SAS_AF=0.1247;AA=c|||;VT=SNP
3	50412797	rs2269569	T	C	100	PASS	AC=1642;AF=0.327875;AN=5008;NS=2504;DP=20118;EAS_AF=0.6349;AMR_AF=0.3458;AFR_AF=0.4939;EUR_AF=0.0427;SAS_AF=0.0675;AA=c|||;VT=SNP
3	50412945	rs2071802	A	G	100	PASS	AC=364;AF=0.0726837;AN=5008;NS=2504;DP=19909;EAS_AF=0.0595;AMR_AF=0.0821;AFR_AF=0.0076;EUR_AF=0.1213;SAS_AF=0.1176;AA=A|||;VT=SNP
3	50418873	rs7614770	C	G	100	PASS	AC=1619;AF=0.323283;AN=5008;NS=2504;DP=11181;EAS_AF=0.6339;AMR_AF=0.3401;AFR_AF=0.4803;EUR_AF=0.0427;SAS_AF=0.0675;AA=G|||;VT=SNP
3	50420554	rs2236950	C	A	100	PASS	AC=1275;AF=0.254593;AN=5008;NS=2504;DP=20764;EAS_AF=0.6786;AMR_AF=0.3761;AFR_AF=0.0106;EUR_AF=0.1829;SAS_AF=0.135;AA=C|||;VT=SNP
3	50421081	rs2236951	T	C	100	PASS	AC=2195;AF=0.438299;AN=5008;NS=2504;DP=21946;EAS_AF=0.6994;AMR_AF=0.4553;AFR_AF=0.5862;EUR_AF=0.2078;SAS_AF=0.1943;AA=C|||;VT=SNP
3	50422718	rs2236952	C	G	100	PASS	AC=1501;AF=0.29972;AN=5008;NS=2504;DP=16824;EAS_AF=0.6746;AMR_AF=0.4798;AFR_AF=0.0431;EUR_AF=0.2346;SAS_AF=0.1994;AA=G|||;VT=SNP
3	50424182	rs2236953	G	T	100	PASS	AC=915;AF=0.182708;AN=5008;NS=2504;DP=19686;EAS_AF=0.4266;AMR_AF=0.3545;AFR_AF=0.0076;EUR_AF=0.1093;SAS_AF=0.1217;AA=G|||;VT=SNP
3	50425177	rs2236954	C	A	100	PASS	AC=1816;AF=0.36262;AN=5008;NS=2504;DP=17913;EAS_AF=0.4871;AMR_AF=0.415;AFR_AF=0.5998;EUR_AF=0.1203;SAS_AF=0.1258;AA=A|||;VT=SNP
3	50428766	rs762897	C	A	100	PASS	AC=1145;AF=0.228634;AN=5008;NS=2504;DP=20482;EAS_AF=0.4851;AMR_AF=0.3631;AFR_AF=0.1286;EUR_AF=0.1103;SAS_AF=0.1258;AA=C|||;VT=SNP
3	50429282	rs762895	C	G	100	PASS	AC=1022;AF=0.204073;AN=5008;NS=2504;DP=19525;EAS_AF=0.4226;AMR_AF=0.3588;AFR_AF=0.0885;EUR_AF=0.1103;SAS_AF=0.1217;AA=C|||;VT=SNP
3	50429876	rs2236955	G	A	100	PASS	AC=1426;AF=0.284744;AN=5008;NS=2504;DP=19236;EAS_AF=0.4861;AMR_AF=0.3876;AFR_AF=0.32;EUR_AF=0.1203;SAS_AF=0.1258;AA=G|||;VT=SNP
3	50431142	rs2073496	A	G	100	PASS	AC=1823;AF=0.364018;AN=5008;NS=2504;DP=18746;EAS_AF=0.4891;AMR_AF=0.4179;AFR_AF=0.6006;EUR_AF=0.1203;SAS_AF=0.1278;AA=G|||;VT=SNP
3	50431194	rs2298955	T	C	100	PASS	AC=1432;AF=0.285942;AN=5008;NS=2504;DP=19122;EAS_AF=0.4901;AMR_AF=0.3876;AFR_AF=0.32;EUR_AF=0.1203;SAS_AF=0.1278;AA=T|||;VT=SNP
3	50431410	rs734767	C	G	100	PASS	AC=1825;AF=0.364417;AN=5008;NS=2504;DP=17271;EAS_AF=0.4911;AMR_AF=0.4179;AFR_AF=0.6006;EUR_AF=0.1203;SAS_AF=0.1278;AA=A|||;VT=SNP
3	50431995	rs1107265	A	C	100	PASS	AC=1822;AF=0.363818;AN=5008;NS=2504;DP=21129;EAS_AF=0.4891;AMR_AF=0.4164;AFR_AF=0.6006;EUR_AF=0.1203;SAS_AF=0.1278;AA=C|||;VT=SNP
3	50433967	rs2282752	G	C	100	PASS	AC=1817;AF=0.362819;AN=5008;NS=2504;DP=19453;EAS_AF=0.4861;AMR_AF=0.4164;AFR_AF=0.6006;EUR_AF=0.1203;SAS_AF=0.1258;AA=C|||;VT=SNP
3	50434984	rs12490042	T	C	100	PASS	AC=915;AF=0.182708;AN=5008;NS=2504;DP=19158;EAS_AF=0.4246;AMR_AF=0.3545;AFR_AF=0.0076;EUR_AF=0.1093;SAS_AF=0.1237;AA=T|||;VT=SNP
3	50436716	rs2282753	C	T	100	PASS	AC=1818;AF=0.363019;AN=5008;NS=2504;DP=21103;EAS_AF=0.4861;AMR_AF=0.4164;AFR_AF=0.6006;EUR_AF=0.1203;SAS_AF=0.1268;AA=T|||;VT=SNP
3	50436827	rs2282754	T	C	100	PASS	AC=1653;AF=0.330072;AN=5008;NS=2504;DP=20679;EAS_AF=0.4851;AMR_AF=0.4006;AFR_AF=0.4856;EUR_AF=0.1203;SAS_AF=0.1258;AA=C|||;VT=SNP
3	50438793	rs7613681	T	C	100	PASS	AC=3321;AF=0.663139;AN=5008;NS=2504;DP=16752;EAS_AF=0.6935;AMR_AF=0.7017;AFR_AF=0.6785;EUR_AF=0.5765;SAS_AF=0.6728;AA=C|||;VT=SNP
3	50440390	rs2236956	G	C	100	PASS	AC=1021;AF=0.203874;AN=5008;NS=2504;DP=18765;EAS_AF=0.4216;AMR_AF=0.3573;AFR_AF=0.0893;EUR_AF=0.1103;SAS_AF=0.1217;AA=G|||;VT=SNP
3	50440426	rs2236957	A	G	100	PASS	AC=1822;AF=0.363818;AN=5008;NS=2504;DP=17755;EAS_AF=0.4891;AMR_AF=0.4164;AFR_AF=0.6006;EUR_AF=0.1203;SAS_AF=0.1278;AA=G|||;VT=SNP
3	50441613	rs2236958	G	C	100	PASS	AC=1020;AF=0.203674;AN=5008;NS=2504;DP=20442;EAS_AF=0.4216;AMR_AF=0.3573;AFR_AF=0.0885;EUR_AF=0.1103;SAS_AF=0.1217;AA=G|||;VT=SNP
3	50441627	rs2236959	T	C	100	PASS	AC=1818;AF=0.363019;AN=5008;NS=2504;DP=20390;EAS_AF=0.4861;AMR_AF=0.4164;AFR_AF=0.6014;EUR_AF=0.1203;SAS_AF=0.1258;AA=C|||;VT=SNP
3	50442800	rs2282755	G	T	100	PASS	AC=1060;AF=0.211661;AN=5008;NS=2504;DP=14422;EAS_AF=0.1964;AMR_AF=0.1614;AFR_AF=0.0333;EUR_AF=0.2823;SAS_AF=0.4315;AA=G|||;VT=SNP
3	50446524	rs2236961	G	C	100	PASS	AC=1008;AF=0.201278;AN=5008;NS=2504;DP=20939;EAS_AF=0.4077;AMR_AF=0.3602;AFR_AF=0.0877;EUR_AF=0.1103;SAS_AF=0.1227;AA=G|||;VT=SNP
3	50447295	rs9828829	G	A	100	PASS	AC=623;AF=0.124401;AN=5008;NS=2504;DP=19871;EAS_AF=0.0635;AMR_AF=0.0389;AFR_AF=0.3918;EUR_AF=0.0099;SAS_AF=0.0041;AA=G|||;VT=SNP
3	50448515	rs2236962	C	G	100	PASS	AC=975;AF=0.194688;AN=5008;NS=2504;DP=17761;EAS_AF=0.4048;AMR_AF=0.353;AFR_AF=0.0688;EUR_AF=0.1103;SAS_AF=0.1227;AA=C|||;VT=SNP
3	50448632	rs2236963	G	A	100	PASS	AC=997;AF=0.199081;AN=5008;NS=2504;DP=20995;EAS_AF=0.4028;AMR_AF=0.3545;AFR_AF=0.0862;EUR_AF=0.1103;SAS_AF=0.1227;AA=G|||;VT=SNP
3	50448778	rs6767505	C	G	100	PASS	AC=626;AF=0.125;AN=5008;NS=2504;DP=21163;EAS_AF=0.0635;AMR_AF=0.0389;AFR_AF=0.3933;EUR_AF=0.0109;SAS_AF=0.0041;AA=G|||;VT=SNP
3	50449062	rs2236964	C	G	100	PASS	AC=1807;AF=0.360823;AN=5008;NS=2504;DP=22247;EAS_AF=0.4692;AMR_AF=0.415;AFR_AF=0.6059;EUR_AF=0.1203;SAS_AF=0.1268;AA=G|||;VT=SNP
3	50452237	rs2282756	G	A	100	PASS	AC=895;AF=0.178714;AN=5008;NS=2504;DP=17405;EAS_AF=0.4038;AMR_AF=0.3516;AFR_AF=0.0076;EUR_AF=0.1113;SAS_AF=0.1247;AA=G|||;VT=SNP
3	50453456	rs2236965	T	C	100	PASS	AC=1800;AF=0.359425;AN=5008;NS=2504;DP=21162;EAS_AF=0.4702;AMR_AF=0.4135;AFR_AF=0.6006;EUR_AF=0.1203;SAS_AF=0.1268;AA=C|||;VT=SNP
3	50455470	rs6446206	G	A	100	PASS	AC=1623;AF=0.324081;AN=5008;NS=2504;DP=19544;EAS_AF=0.4683;AMR_AF=0.3934;AFR_AF=0.4788;EUR_AF=0.1203;SAS_AF=0.1268;AA=A|||;VT=SNP
3	50455867	rs13087550	C	T	100	PASS	AC=1021;AF=0.203874;AN=5008;NS=2504;DP=18717;EAS_AF=0.4048;AMR_AF=0.3573;AFR_AF=0.1014;EUR_AF=0.1103;SAS_AF=0.1227;AA=c|||;VT=SNP
3	50456059	rs743754	G	C	100	PASS	AC=601;AF=0.120008;AN=5008;NS=2504;DP=16911;EAS_AF=0.0635;AMR_AF=0.036;AFR_AF=0.3767;EUR_AF=0.0099;SAS_AF=0.0041;AA=G|||;VT=SNP
3	50457227	rs916217	G	A	100	PASS	AC=979;AF=0.195487;AN=5008;NS=2504;DP=18353;EAS_AF=0.4077;AMR_AF=0.353;AFR_AF=0.0681;EUR_AF=0.1103;SAS_AF=0.1247;AA=A|||;VT=SNP
3	50457599	rs7647409	G	A	100	PASS	AC=600;AF=0.119808;AN=5008;NS=2504;DP=19177;EAS_AF=0.0635;AMR_AF=0.036;AFR_AF=0.3759;EUR_AF=0.0099;SAS_AF=0.0041;AA=G|||;VT=SNP
3	50457993	rs1034409	T	G	100	PASS	AC=600;AF=0.119808;AN=5008;NS=2504;DP=18616;EAS_AF=0.0635;AMR_AF=0.036;AFR_AF=0.3759;EUR_AF=0.0099;SAS_AF=0.0041;AA=T|||;VT=SNP
3	50461240	rs2236967	G	A	100	PASS	AC=896;AF=0.178914;AN=5008;NS=2504;DP=19626;EAS_AF=0.4087;AMR_AF=0.3501;AFR_AF=0.0083;EUR_AF=0.1093;SAS_AF=0.1227;AA=G|||;VT=SNP
3	50463935	rs1540293	C	T	100	PASS	AC=500;AF=0.0998403;AN=5008;NS=2504;DP=19477;EAS_AF=0.249;AMR_AF=0.1282;AFR_AF=0.0045;EUR_AF=0.1093;SAS_AF=0.045;AA=C|||;VT=SNP
3	50464335	rs9835537	T	C	100	PASS	AC=1800;AF=0.359425;AN=5008;NS=2504;DP=19656;EAS_AF=0.4732;AMR_AF=0.4121;AFR_AF=0.5991;EUR_AF=0.1203;SAS_AF=0.1268;AA=C|||;VT=SNP
3	50465975	rs2236968	A	G	100	PASS	AC=900;AF=0.179712;AN=5008;NS=2504;DP=20858;EAS_AF=0.4117;AMR_AF=0.3501;AFR_AF=0.0076;EUR_AF=0.1093;SAS_AF=0.1247;AA=A|||;VT=SNP
3	50471408	rs11917680	G	T	100	PASS	AC=1044;AF=0.208466;AN=5008;NS=2504;DP=17538;EAS_AF=0.1964;AMR_AF=0.1556;AFR_AF=0.0325;EUR_AF=0.2704;SAS_AF=0.4325;AA=G|||;VT=SNP
3	50473164	rs28428559	A	G	100	PASS	AC=766;AF=0.152955;AN=5008;NS=2504;DP=14721;EAS_AF=0.0635;AMR_AF=0.0533;AFR_AF=0.4924;EUR_AF=0.0099;SAS_AF=0.0041;AA=G|||;VT=SNP
3	50473349	rs2236971	G	A	100	PASS	AC=898;AF=0.179313;AN=5008;NS=2504;DP=15764;EAS_AF=0.4087;AMR_AF=0.3501;AFR_AF=0.0076;EUR_AF=0.1093;SAS_AF=0.1258;AA=G|||;VT=SNP
3	50473924	rs2236972	T	C	100	PASS	AC=596;AF=0.11901;AN=5008;NS=2504;DP=19930;EAS_AF=0.0645;AMR_AF=0.0331;AFR_AF=0.3737;EUR_AF=0.0099;SAS_AF=0.0041;AA=C|||;VT=SNP
3	50474284	rs2236973	T	C	100	PASS	AC=1792;AF=0.357827;AN=5008;NS=2504;DP=18285;EAS_AF=0.4722;AMR_AF=0.4121;AFR_AF=0.5855;EUR_AF=0.1213;SAS_AF=0.137;AA=C|||;VT=SNP
3	50474574	rs2236974	G	A	100	PASS	AC=705;AF=0.140775;AN=5008;NS=2504;DP=19245;EAS_AF=0.246;AMR_AF=0.1427;AFR_AF=0.1551;EUR_AF=0.1103;SAS_AF=0.0429;AA=G|||;VT=SNP
3	50474732	rs28580410	A	G	100	PASS	AC=677;AF=0.135184;AN=5008;NS=2504;DP=19040;EAS_AF=0.0635;AMR_AF=0.036;AFR_AF=0.4334;EUR_AF=0.0109;SAS_AF=0.0041;AA=A|||;VT=SNP
3	50476378	rs743757	G	C	100	PASS	AC=1816;AF=0.36262;AN=5008;NS=2504;DP=19700;EAS_AF=0.4772;AMR_AF=0.4135;AFR_AF=0.6051;EUR_AF=0.1203;SAS_AF=0.1299;AA=C|||;VT=SNP
3	50477905	rs2282758	C	T	100	PASS	AC=893;AF=0.178315;AN=5008;NS=2504;DP=22509;EAS_AF=0.4058;AMR_AF=0.3501;AFR_AF=0.0076;EUR_AF=0.1093;SAS_AF=0.1237;AA=C|||;VT=SNP
3	50478487	rs12488468	T	G	100	PASS	AC=3502;AF=0.699281;AN=5008;NS=2504;DP=14332;EAS_AF=0.6905;AMR_AF=0.7032;AFR_AF=0.82;EUR_AF=0.5716;SAS_AF=0.6738;AA=G|||;VT=SNP
3	50478854	rs9883635	C	T	100	PASS	AC=593;AF=0.118411;AN=5008;NS=2504;DP=21727;EAS_AF=0.0635;AMR_AF=0.0331;AFR_AF=0.3722;EUR_AF=0.0099;SAS_AF=0.0041;AA=C|||;VT=SNP
3	50480102	rs9817768	C	T	100	PASS	AC=593;AF=0.118411;AN=5008;NS=2504;DP=20495;EAS_AF=0.0635;AMR_AF=0.0331;AFR_AF=0.3722;EUR_AF=0.0099;SAS_AF=0.0041;AA=T|||;VT=SNP
3	50480131	rs9837658	T	G	100	PASS	AC=595;AF=0.11881;AN=5008;NS=2504;DP=20599;EAS_AF=0.0645;AMR_AF=0.0331;AFR_AF=0.3722;EUR_AF=0.0099;SAS_AF=0.0051;AA=G|||;VT=SNP
3	50480863	rs762898	T	C	100	PASS	AC=913;AF=0.182308;AN=5008;NS=2504;DP=17806;EAS_AF=0.4177;AMR_AF=0.3516;AFR_AF=0.0076;EUR_AF=0.1103;SAS_AF=0.1299;AA=T|||;VT=SNP
3	50481035	rs11917269	G	T	100	PASS	AC=969;AF=0.19349;AN=5008;NS=2504;DP=17044;EAS_AF=0.1935;AMR_AF=0.1527;AFR_AF=0.0106;EUR_AF=0.2734;SAS_AF=0.3875;AA=G|||;VT=SNP
3	50481717	rs743756	C	T	100	PASS	AC=1815;AF=0.36242;AN=5008;NS=2504;DP=17269;EAS_AF=0.4732;AMR_AF=0.4164;AFR_AF=0.6059;EUR_AF=0.1203;SAS_AF=0.1299;AA=c|||;VT=SNP
3	50482994	rs61493458	G	A	100	PASS	AC=769;AF=0.153554;AN=5008;NS=2504;DP=22743;EAS_AF=0.0635;AMR_AF=0.0519;AFR_AF=0.4955;EUR_AF=0.0099;SAS_AF=0.0041;AA=A|||;VT=SNP
3	50483437	rs2236975	T	C	100	PASS	AC=1029;AF=0.205471;AN=5008;NS=2504;DP=22580;EAS_AF=0.4058;AMR_AF=0.3617;AFR_AF=0.1036;EUR_AF=0.1103;SAS_AF=0.1237;AA=T|||;VT=SNP
3	50485005	rs71326932	C	T	100	PASS	AC=895;AF=0.178714;AN=5008;NS=2504;DP=19175;EAS_AF=0.4058;AMR_AF=0.353;AFR_AF=0.0076;EUR_AF=0.1093;SAS_AF=0.1237;AA=C|||;VT=SNP
3	50485958	rs2236976	A	G	100	PASS	AC=611;AF=0.122005;AN=5008;NS=2504;DP=23837;EAS_AF=0.0645;AMR_AF=0.0331;AFR_AF=0.385;EUR_AF=0.0099;SAS_AF=0.0041;AA=A|||;VT=SNP
3	50486057	rs2236977	A	G	100	PASS	AC=784;AF=0.15655;AN=5008;NS=2504;DP=25433;EAS_AF=0.0645;AMR_AF=0.0519;AFR_AF=0.5061;EUR_AF=0.0099;SAS_AF=0.0041;AA=G|||;VT=SNP
3	50486239	rs2236978	G	A	100	PASS	AC=611;AF=0.122005;AN=5008;NS=2504;DP=19114;EAS_AF=0.0645;AMR_AF=0.0331;AFR_AF=0.385;EUR_AF=0.0099;SAS_AF=0.0041;AA=G|||;VT=SNP
3	50486895	rs2236979	T	C	100	PASS	AC=1814;AF=0.36222;AN=5008;NS=2504;DP=19390;EAS_AF=0.4752;AMR_AF=0.415;AFR_AF=0.6044;EUR_AF=0.1203;SAS_AF=0.1299;AA=t|||;VT=SNP
3	50488687	rs9832993	C	G	100	PASS	AC=783;AF=0.15635;AN=5008;NS=2504;DP=18228;EAS_AF=0.0635;AMR_AF=0.0519;AFR_AF=0.5061;EUR_AF=0.0099;SAS_AF=0.0041;AA=G|||;VT=SNP
3	50488845	rs2236981	A	C	100	PASS	AC=1814;AF=0.36222;AN=5008;NS=2504;DP=16819;EAS_AF=0.4732;AMR_AF=0.4179;AFR_AF=0.6044;EUR_AF=0.1203;SAS_AF=0.1299;AA=C|||;VT=SNP
3	50489208	rs9837861	G	C	100	PASS	AC=610;AF=0.121805;AN=5008;NS=2504;DP=18027;EAS_AF=0.0635;AMR_AF=0.0331;AFR_AF=0.385;EUR_AF=0.0099;SAS_AF=0.0041;AA=C|||;VT=SNP
3	50489399	rs2236982	A	G	100	PASS	AC=610;AF=0.121805;AN=5008;NS=2504;DP=22117;EAS_AF=0.0635;AMR_AF=0.0331;AFR_AF=0.385;EUR_AF=0.0099;SAS_AF=0.0041;AA=G|||;VT=SNP
3	50490244	rs2236983	T	C	100	PASS	AC=1028;AF=0.205272;AN=5008;NS=2504;DP=18466;EAS_AF=0.4107;AMR_AF=0.3617;AFR_AF=0.0938;EUR_AF=0.1163;SAS_AF=0.1247;AA=T|||;VT=SNP
3	50490594	rs9843693	C	T	100	PASS	AC=610;AF=0.121805;AN=5008;NS=2504;DP=18762;EAS_AF=0.0635;AMR_AF=0.0331;AFR_AF=0.385;EUR_AF=0.0099;SAS_AF=0.0041;AA=C|||;VT=SNP
3	50492156	rs2157328	G	A	100	PASS	AC=611;AF=0.122005;AN=5008;NS=2504;DP=16801;EAS_AF=0.0635;AMR_AF=0.0331;AFR_AF=0.385;EUR_AF=0.0099;SAS_AF=0.0051;AA=G|||;VT=SNP
3	50492528	rs2187815	C	T	100	PASS	AC=610;AF=0.121805;AN=5008;NS=2504;DP=19963;EAS_AF=0.0635;AMR_AF=0.0331;AFR_AF=0.385;EUR_AF=0.0099;SAS_AF=0.0041;AA=C|||;VT=SNP
3	50492653	rs9854585	G	A	100	PASS	AC=611;AF=0.122005;AN=5008;NS=2504;DP=16951;EAS_AF=0.0635;AMR_AF=0.0331;AFR_AF=0.385;EUR_AF=0.0099;SAS_AF=0.0051;AA=G|||;VT=SNP
3	50493380	rs743859	C	T	100	PASS	AC=610;AF=0.121805;AN=5008;NS=2504;DP=20158;EAS_AF=0.0635;AMR_AF=0.0331;AFR_AF=0.385;EUR_AF=0.0099;SAS_AF=0.0041;AA=C|||;VT=SNP
3	50493550	rs743857	T	C	100	PASS	AC=1806;AF=0.360623;AN=5008;NS=2504;DP=22220;EAS_AF=0.4752;AMR_AF=0.4135;AFR_AF=0.5991;EUR_AF=0.1203;SAS_AF=0.1299;AA=C|||;VT=SNP
3	50494497	rs2282760	A	G	100	PASS	AC=1022;AF=0.204073;AN=5008;NS=2504;DP=20454;EAS_AF=0.4107;AMR_AF=0.3617;AFR_AF=0.093;EUR_AF=0.1103;SAS_AF=0.1258;AA=A|||;VT=SNP
3	50495487	rs2236984	A	C	100	PASS	AC=1806;AF=0.360623;AN=5008;NS=2504;DP=19711;EAS_AF=0.4752;AMR_AF=0.4135;AFR_AF=0.5991;EUR_AF=0.1203;SAS_AF=0.1299;AA=N|||;VT=SNP
3	50497035	rs4688720	A	G	100	PASS	AC=887;AF=0.177117;AN=5008;NS=2504;DP=18761;EAS_AF=0.4107;AMR_AF=0.353;AFR_AF=0.0076;EUR_AF=0.1093;SAS_AF=0.1104;AA=A|||;VT=SNP
3	50498475	rs7649603	G	C	100	PASS	AC=610;AF=0.121805;AN=5008;NS=2504;DP=16954;EAS_AF=0.0635;AMR_AF=0.0331;AFR_AF=0.385;EUR_AF=0.0099;SAS_AF=0.0041;AA=G|||;VT=SNP
3	50499532	rs9863307	C	T	100	PASS	AC=611;AF=0.122005;AN=5008;NS=2504;DP=13791;EAS_AF=0.0645;AMR_AF=0.0331;AFR_AF=0.385;EUR_AF=0.0099;SAS_AF=0.0041;AA=T|||;VT=SNP
3	50499727	rs9311453	G	A	100	PASS	AC=610;AF=0.121805;AN=5008;NS=2504;DP=11231;EAS_AF=0.0645;AMR_AF=0.0331;AFR_AF=0.3843;EUR_AF=0.0099;SAS_AF=0.0041;AA=G|||;VT=SNP
3	50500270	rs73835503	A	G	100	PASS	AC=610;AF=0.121805;AN=5008;NS=2504;DP=15974;EAS_AF=0.0645;AMR_AF=0.0331;AFR_AF=0.3843;EUR_AF=0.0099;SAS_AF=0.0041;AA=G|||;VT=SNP
3	50503170	rs929047	A	G	100	PASS	AC=1180;AF=0.235623;AN=5008;NS=2504;DP=21165;EAS_AF=0.6171;AMR_AF=0.3588;AFR_AF=0.0658;EUR_AF=0.1103;SAS_AF=0.1135;AA=A|||;VT=SNP
3	50504514	rs9814606	C	T	100	PASS	AC=616;AF=0.123003;AN=5008;NS=2504;DP=18527;EAS_AF=0.0645;AMR_AF=0.0346;AFR_AF=0.388;EUR_AF=0.0099;SAS_AF=0.0041;AA=C|||;VT=SNP
3	50504546	rs2236987	T	C	100	PASS	AC=2006;AF=0.400559;AN=5008;NS=2504;DP=18435;EAS_AF=0.6835;AMR_AF=0.4164;AFR_AF=0.5983;EUR_AF=0.1203;SAS_AF=0.1186;AA=C|||;VT=SNP
3	50504896	rs2236988	G	A	100	PASS	AC=1099;AF=0.219449;AN=5008;NS=2504;DP=21529;EAS_AF=0.6181;AMR_AF=0.3559;AFR_AF=0.0076;EUR_AF=0.1093;SAS_AF=0.1115;AA=G|||;VT=SNP
3	50505395	rs2236989	C	T	100	PASS	AC=1040;AF=0.207668;AN=5008;NS=2504;DP=17723;EAS_AF=0.1935;AMR_AF=0.1513;AFR_AF=0.0325;EUR_AF=0.2724;SAS_AF=0.4325;AA=C|||;VT=SNP
3	50506073	rs12637870	C	A	100	PASS	AC=889;AF=0.177516;AN=5008;NS=2504;DP=15311;EAS_AF=0.1935;AMR_AF=0.1326;AFR_AF=0.0083;EUR_AF=0.1948;SAS_AF=0.4039;AA=C|||;VT=SNP
3	50508213	rs4688719	G	C	100	PASS	AC=1098;AF=0.219249;AN=5008;NS=2504;DP=8534;EAS_AF=0.6171;AMR_AF=0.3559;AFR_AF=0.0083;EUR_AF=0.1093;SAS_AF=0.1104;AA=G|||;VT=SNP
3	50508326	rs11130250	G	A	100	PASS	AC=1178;AF=0.235224;AN=5008;NS=2504;DP=11554;EAS_AF=0.6171;AMR_AF=0.3588;AFR_AF=0.0666;EUR_AF=0.1103;SAS_AF=0.1104;AA=G|||;VT=SNP
3	50508498	rs7642779	C	T	100	PASS	AC=616;AF=0.123003;AN=5008;NS=2504;DP=14422;EAS_AF=0.0645;AMR_AF=0.0346;AFR_AF=0.388;EUR_AF=0.0099;SAS_AF=0.0041;AA=T|||;VT=SNP
3	50510658	rs2236990	C	T	100	PASS	AC=611;AF=0.122005;AN=5008;NS=2504;DP=22036;EAS_AF=0.0645;AMR_AF=0.0331;AFR_AF=0.3843;EUR_AF=0.0099;SAS_AF=0.0051;AA=T|||;VT=SNP
3	50510824	rs9990256	A	G	100	PASS	AC=610;AF=0.121805;AN=5008;NS=2504;DP=18562;EAS_AF=0.0645;AMR_AF=0.0331;AFR_AF=0.3843;EUR_AF=0.0099;SAS_AF=0.0041;AA=G|||;VT=SNP
3	50513157	rs916288	A	G	100	PASS	AC=4164;AF=0.83147;AN=5008;NS=2504;DP=18006;EAS_AF=0.9216;AMR_AF=0.8429;AFR_AF=0.9818;EUR_AF=0.667;SAS_AF=0.6963;AA=G|||;VT=SNP
3	50514612	rs2282762	A	G	100	PASS	AC=2003;AF=0.39996;AN=5008;NS=2504;DP=17850;EAS_AF=0.6825;AMR_AF=0.4164;AFR_AF=0.5983;EUR_AF=0.1213;SAS_AF=0.1155;AA=G|||;VT=SNP
3	50515600	rs13099869	C	A	100	PASS	AC=1096;AF=0.21885;AN=5008;NS=2504;DP=20551;EAS_AF=0.6151;AMR_AF=0.3559;AFR_AF=0.0091;EUR_AF=0.1103;SAS_AF=0.1084;AA=C|||;VT=SNP
3	50516599	rs60697422	T	C	100	PASS	AC=634;AF=0.126597;AN=5008;NS=2504;DP=19820;EAS_AF=0.0635;AMR_AF=0.036;AFR_AF=0.4017;EUR_AF=0.0099;SAS_AF=0.0041;AA=T|||;VT=SNP
3	50517669	rs73082941	G	T	100	PASS	AC=275;AF=0.0549121;AN=5008;NS=2504;DP=19338;EAS_AF=0.0417;AMR_AF=0.1225;AFR_AF=0.0038;EUR_AF=0.1064;SAS_AF=0.0368;AA=g|||;VT=SNP
3	50518935	rs8180034	G	C	100	PASS	AC=1090;AF=0.217652;AN=5008;NS=2504;DP=16914;EAS_AF=0.6101;AMR_AF=0.3559;AFR_AF=0.0083;EUR_AF=0.1093;SAS_AF=0.1094;AA=G|||;VT=SNP
3	50519392	rs736471	T	C	100	PASS	AC=3583;AF=0.715455;AN=5008;NS=2504;DP=16942;EAS_AF=0.877;AMR_AF=0.696;AFR_AF=0.798;EUR_AF=0.5229;SAS_AF=0.6493;AA=C|||;VT=SNP
3	50520128	rs6787890	T	C	100	PASS	AC=1408;AF=0.28115;AN=5008;NS=2504;DP=18902;EAS_AF=0.6141;AMR_AF=0.3818;AFR_AF=0.23;EUR_AF=0.1103;SAS_AF=0.1115;AA=t|||;VT=SNP
3	50520695	rs6788459	T	C	100	PASS	AC=1216;AF=0.242812;AN=5008;NS=2504;DP=20840;EAS_AF=0.6131;AMR_AF=0.3646;AFR_AF=0.0946;EUR_AF=0.1103;SAS_AF=0.1115;AA=T|||;VT=SNP
3	50521177	rs2027854	C	G	100	PASS	AC=1217;AF=0.243011;AN=5008;NS=2504;DP=17986;EAS_AF=0.6141;AMR_AF=0.3646;AFR_AF=0.0946;EUR_AF=0.1103;SAS_AF=0.1115;AA=C|||;VT=SNP
3	50521402	rs12492113	G	A	100	PASS	AC=1205;AF=0.240615;AN=5008;NS=2504;DP=20756;EAS_AF=0.6111;AMR_AF=0.3646;AFR_AF=0.093;EUR_AF=0.1064;SAS_AF=0.1084;AA=G|||;VT=SNP
3	50522063	rs4688718	G	A	100	PASS	AC=2665;AF=0.532149;AN=5008;NS=2504;DP=17671;EAS_AF=0.7937;AMR_AF=0.5533;AFR_AF=0.5393;EUR_AF=0.3628;SAS_AF=0.4121;AA=G|||;VT=SNP
3	50522877	rs56766970	T	C	100	PASS	AC=775;AF=0.154752;AN=5008;NS=2504;DP=21888;EAS_AF=0.0615;AMR_AF=0.0476;AFR_AF=0.503;EUR_AF=0.0099;SAS_AF=0.0051;AA=T|||;VT=SNP
3	50523494	rs1467916	T	G	100	PASS	AC=803;AF=0.160343;AN=5008;NS=2504;DP=18349;EAS_AF=0.3234;AMR_AF=0.1441;AFR_AF=0.1074;EUR_AF=0.1093;SAS_AF=0.1278;AA=T|||;VT=SNP
3	50523668	rs1467914	A	G	100	PASS	AC=2003;AF=0.39996;AN=5008;NS=2504;DP=17265;EAS_AF=0.6438;AMR_AF=0.4006;AFR_AF=0.6165;EUR_AF=0.1233;SAS_AF=0.1401;AA=G|||;VT=SNP
3	50524221	rs6786523	C	T	100	PASS	AC=1946;AF=0.388578;AN=5008;NS=2504;DP=20154;EAS_AF=0.6389;AMR_AF=0.3934;AFR_AF=0.5847;EUR_AF=0.1223;SAS_AF=0.136;AA=T|||;VT=SNP
3	50524558	rs12494849	C	G	100	PASS	AC=1951;AF=0.389577;AN=5008;NS=2504;DP=20359;EAS_AF=0.6389;AMR_AF=0.3948;AFR_AF=0.5998;EUR_AF=0.1233;SAS_AF=0.1186;AA=G|||;VT=SNP
3	50525017	rs1467913	C	A	100	PASS	AC=1931;AF=0.385583;AN=5008;NS=2504;DP=21228;EAS_AF=0.6389;AMR_AF=0.3934;AFR_AF=0.5847;EUR_AF=0.1233;SAS_AF=0.1196;AA=A|||;VT=SNP
3	50525154	rs41499647	C	T	100	PASS	AC=912;AF=0.182109;AN=5008;NS=2504;DP=21524;EAS_AF=0.2034;AMR_AF=0.1398;AFR_AF=0.0363;EUR_AF=0.2087;SAS_AF=0.3599;AA=C|||;VT=SNP
3	50526880	rs9867588	T	C	100	PASS	AC=1938;AF=0.386981;AN=5008;NS=2504;DP=13132;EAS_AF=0.631;AMR_AF=0.3963;AFR_AF=0.5802;EUR_AF=0.1233;SAS_AF=0.1391;AA=C|||;VT=SNP
3	50527218	rs58432784	G	A	100	PASS	AC=660;AF=0.131789;AN=5008;NS=2504;DP=14432;EAS_AF=0.3075;AMR_AF=0.134;AFR_AF=0.031;EUR_AF=0.1093;SAS_AF=0.1084;AA=G|||;VT=SNP
3	50527549	rs35684775	T	G	100	PASS	AC=682;AF=0.136182;AN=5008;NS=2504;DP=19233;EAS_AF=0.3115;AMR_AF=0.134;AFR_AF=0.031;EUR_AF=0.1093;SAS_AF=0.1268;AA=T|||;VT=SNP
3	50527874	rs743856	T	C	100	PASS	AC=2131;AF=0.425519;AN=5008;NS=2504;DP=17852;EAS_AF=0.6687;AMR_AF=0.389;AFR_AF=0.6596;EUR_AF=0.1213;SAS_AF=0.1973;AA=-|||;VT=SNP
3	50528092	rs763030	G	C	100	PASS	AC=1702;AF=0.339856;AN=5008;NS=2504;DP=20169;EAS_AF=0.63;AMR_AF=0.3761;AFR_AF=0.4251;EUR_AF=0.1233;SAS_AF=0.1227;AA=C|||;VT=SNP
3	50528212	rs35829757	C	T	100	PASS	AC=660;AF=0.131789;AN=5008;NS=2504;DP=20161;EAS_AF=0.3085;AMR_AF=0.134;AFR_AF=0.031;EUR_AF=0.1093;SAS_AF=0.1074;AA=C|||;VT=SNP
3	50532006	rs6807916	A	G	100	PASS	AC=699;AF=0.139577;AN=5008;NS=2504;DP=15145;EAS_AF=0.3095;AMR_AF=0.1354;AFR_AF=0.0567;EUR_AF=0.1103;SAS_AF=0.1094;AA=A|||;VT=SNP
3	50532900	rs73835511	C	T	100	PASS	AC=446;AF=0.0890575;AN=5008;NS=2504;DP=21105;EAS_AF=0.0992;AMR_AF=0.1311;AFR_AF=0.031;EUR_AF=0.1093;SAS_AF=0.1063;AA=C|||;VT=SNP
3	50534129	rs35053615	G	T	100	PASS	AC=496;AF=0.0990415;AN=5008;NS=2504;DP=21965;EAS_AF=0.1002;AMR_AF=0.1354;AFR_AF=0.0643;EUR_AF=0.1103;SAS_AF=0.1074;AA=G|||;VT=SNP
3	50534350	rs7613931	A	G	100	PASS	AC=485;AF=0.096845;AN=5008;NS=2504;DP=20963;EAS_AF=0.1002;AMR_AF=0.1326;AFR_AF=0.0575;EUR_AF=0.1103;SAS_AF=0.1074;AA=A|||;VT=SNP
3	50534635	rs9814874	G	A	100	PASS	AC=1005;AF=0.200679;AN=5008;NS=2504;DP=18952;EAS_AF=0.3204;AMR_AF=0.2406;AFR_AF=0.3699;EUR_AF=0.0129;SAS_AF=0.0133;AA=G|||;VT=SNP
3	50535195	rs35335661	C	A	100	PASS	AC=497;AF=0.0992412;AN=5008;NS=2504;DP=17244;EAS_AF=0.1002;AMR_AF=0.1354;AFR_AF=0.0651;EUR_AF=0.1103;SAS_AF=0.1074;AA=C|||;VT=SNP
3	50535221	rs35986136	C	T	100	PASS	AC=499;AF=0.0996406;AN=5008;NS=2504;DP=17124;EAS_AF=0.1002;AMR_AF=0.1354;AFR_AF=0.0666;EUR_AF=0.1103;SAS_AF=0.1074;AA=C|||;VT=SNP
3	50535915	rs36059704	C	G	100	PASS	AC=497;AF=0.0992412;AN=5008;NS=2504;DP=16460;EAS_AF=0.1012;AMR_AF=0.1354;AFR_AF=0.0643;EUR_AF=0.1103;SAS_AF=0.1074;AA=G|||;VT=SNP
3	50536092	rs35198275	A	G	100	PASS	AC=497;AF=0.0992412;AN=5008;NS=2504;DP=17278;EAS_AF=0.1002;AMR_AF=0.1354;AFR_AF=0.0643;EUR_AF=0.1113;SAS_AF=0.1074;AA=G|||;VT=SNP
3	50536273	rs752183	C	A	100	PASS	AC=497;AF=0.0992412;AN=5008;NS=2504;DP=17961;EAS_AF=0.251;AMR_AF=0.1254;AFR_AF=0.0038;EUR_AF=0.0984;SAS_AF=0.0542;AA=C|||;VT=SNP
3	50536383	rs71326934	C	G	100	PASS	AC=484;AF=0.0966454;AN=5008;NS=2504;DP=19919;EAS_AF=0.1002;AMR_AF=0.1311;AFR_AF=0.0567;EUR_AF=0.1113;SAS_AF=0.1074;AA=C|||;VT=SNP
3	50537048	rs61423002	A	G	100	PASS	AC=515;AF=0.102835;AN=5008;NS=2504;DP=19900;EAS_AF=0.0823;AMR_AF=0.1369;AFR_AF=0.0794;EUR_AF=0.1133;SAS_AF=0.1207;AA=G|||;VT=SNP
3	50538600	rs61018691	G	C	100	PASS	AC=463;AF=0.0924521;AN=5008;NS=2504;DP=15224;EAS_AF=0.0833;AMR_AF=0.1311;AFR_AF=0.0651;EUR_AF=0.1133;SAS_AF=0.09;AA=C|||;VT=SNP
3	50538995	rs57361338	C	T	100	PASS	AC=460;AF=0.091853;AN=5008;NS=2504;DP=14771;EAS_AF=0.0804;AMR_AF=0.1311;AFR_AF=0.0651;EUR_AF=0.1133;SAS_AF=0.09;AA=C|||;VT=SNP
3	50539185	rs73835516	C	A	100	PASS	AC=461;AF=0.0920527;AN=5008;NS=2504;DP=17859;EAS_AF=0.0804;AMR_AF=0.1311;AFR_AF=0.0658;EUR_AF=0.1133;SAS_AF=0.09;AA=C|||;VT=SNP
3	50539219	rs1107312	A	G	100	PASS	AC=793;AF=0.158347;AN=5008;NS=2504;DP=19094;EAS_AF=0.3383;AMR_AF=0.2262;AFR_AF=0.1944;EUR_AF=0.0119;SAS_AF=0.0266;AA=A|||;VT=SNP
3	50539263	rs73835517	G	A	100	PASS	AC=461;AF=0.0920527;AN=5008;NS=2504;DP=19873;EAS_AF=0.0813;AMR_AF=0.1311;AFR_AF=0.0651;EUR_AF=0.1133;SAS_AF=0.09;AA=G|||;VT=SNP
3	50539527	rs34860383	A	C	100	PASS	AC=460;AF=0.091853;AN=5008;NS=2504;DP=17957;EAS_AF=0.0804;AMR_AF=0.1311;AFR_AF=0.0651;EUR_AF=0.1133;SAS_AF=0.09;AA=A|||;VT=SNP
3	50539595	rs34704833	C	T	100	PASS	AC=459;AF=0.0916534;AN=5008;NS=2504;DP=17831;EAS_AF=0.0794;AMR_AF=0.1311;AFR_AF=0.0651;EUR_AF=0.1133;SAS_AF=0.09;AA=T|||;VT=SNP
3	50540425	rs36046126	T	C	100	PASS	AC=458;AF=0.0914537;AN=5008;NS=2504;DP=9921;EAS_AF=0.0794;AMR_AF=0.1311;AFR_AF=0.0651;EUR_AF=0.1133;SAS_AF=0.089;AA=T|||;VT=SNP
3	50541769	rs34762184	G	A	100	PASS	AC=410;AF=0.081869;AN=5008;NS=2504;DP=18830;EAS_AF=0.0794;AMR_AF=0.1268;AFR_AF=0.0318;EUR_AF=0.1123;SAS_AF=0.089;AA=G|||;VT=SNP
3	50541915	rs35908181	T	C	100	PASS	AC=466;AF=0.0930511;AN=5008;NS=2504;DP=20914;EAS_AF=0.0873;AMR_AF=0.1311;AFR_AF=0.0651;EUR_AF=0.1133;SAS_AF=0.089;AA=T|||;VT=SNP
3	50542726	rs3806706	G	C	100	PASS	AC=830;AF=0.165735;AN=5008;NS=2504;DP=21337;EAS_AF=0.3353;AMR_AF=0.232;AFR_AF=0.2284;EUR_AF=0.0119;SAS_AF=0.0174;AA=G|||;VT=SNP
3	50544417	rs73082948	C	G	100	PASS	AC=474;AF=0.0946486;AN=5008;NS=2504;DP=16477;EAS_AF=0.0863;AMR_AF=0.1354;AFR_AF=0.0643;EUR_AF=0.1163;SAS_AF=0.093;AA=c|||;VT=SNP
3	50544715	rs12493985	T	G	100	PASS	AC=1486;AF=0.296725;AN=5008;NS=2504;DP=13629;EAS_AF=0.4276;AMR_AF=0.3761;AFR_AF=0.416;EUR_AF=0.1262;SAS_AF=0.1196;AA=G|||;VT=SNP
3	50544811	rs34267788	T	A	100	PASS	AC=460;AF=0.091853;AN=5008;NS=2504;DP=20317;EAS_AF=0.0863;AMR_AF=0.1326;AFR_AF=0.0567;EUR_AF=0.1143;SAS_AF=0.093;AA=T|||;VT=SNP
3	50544836	rs34434811	G	A	100	PASS	AC=472;AF=0.0942492;AN=5008;NS=2504;DP=20598;EAS_AF=0.0863;AMR_AF=0.1354;AFR_AF=0.0643;EUR_AF=0.1143;SAS_AF=0.093;AA=G|||;VT=SNP
3	50544863	rs35864641	G	T	100	PASS	AC=472;AF=0.0942492;AN=5008;NS=2504;DP=20991;EAS_AF=0.0863;AMR_AF=0.1354;AFR_AF=0.0643;EUR_AF=0.1143;SAS_AF=0.093;AA=G|||;VT=SNP
3	50545833	rs4533647	T	C	100	PASS	AC=474;AF=0.0946486;AN=5008;NS=2504;DP=18523;EAS_AF=0.0873;AMR_AF=0.1369;AFR_AF=0.0643;EUR_AF=0.1143;SAS_AF=0.093;AA=C|||;VT=SNP
3	50546340	rs750510	T	C	100	PASS	AC=1486;AF=0.296725;AN=5008;NS=2504;DP=20714;EAS_AF=0.4276;AMR_AF=0.3746;AFR_AF=0.4153;EUR_AF=0.1262;SAS_AF=0.1217;AA=C|||;VT=SNP
3	50548895	rs754298	T	C	100	PASS	AC=1676;AF=0.334665;AN=5008;NS=2504;DP=22130;EAS_AF=0.4454;AMR_AF=0.4006;AFR_AF=0.5371;EUR_AF=0.1223;SAS_AF=0.1186;AA=C|||;VT=SNP
3	50552866	rs11715134	G	A	100	PASS	AC=501;AF=0.10004;AN=5008;NS=2504;DP=17049;EAS_AF=0.25;AMR_AF=0.1268;AFR_AF=0.0038;EUR_AF=0.0984;SAS_AF=0.0583;AA=G|||;VT=SNP
3	50553156	rs35694819	A	G	100	PASS	AC=704;AF=0.140575;AN=5008;NS=2504;DP=14804;EAS_AF=0.119;AMR_AF=0.121;AFR_AF=0.0144;EUR_AF=0.2525;SAS_AF=0.2321;AA=A|||;VT=SNP
3	50555065	rs13084476	G	T	100	PASS	AC=410;AF=0.081869;AN=5008;NS=2504;DP=20684;EAS_AF=0.0804;AMR_AF=0.1326;AFR_AF=0.0272;EUR_AF=0.1133;SAS_AF=0.089;AA=G|||;VT=SNP
3	50555933	rs17050991	A	C	100	PASS	AC=948;AF=0.189297;AN=5008;NS=2504;DP=19118;EAS_AF=0.3423;AMR_AF=0.2435;AFR_AF=0.3011;EUR_AF=0.0099;SAS_AF=0.0266;AA=A|||;VT=SNP
3	50556581	rs12491812	C	T	100	PASS	AC=948;AF=0.189297;AN=5008;NS=2504;DP=21924;EAS_AF=0.3413;AMR_AF=0.245;AFR_AF=0.3011;EUR_AF=0.0099;SAS_AF=0.0266;AA=C|||;VT=SNP
3	50558817	rs61574029	T	G	100	PASS	AC=963;AF=0.192292;AN=5008;NS=2504;DP=17979;EAS_AF=0.3423;AMR_AF=0.2478;AFR_AF=0.3101;EUR_AF=0.0099;SAS_AF=0.0266;AA=G|||;VT=SNP
3	50560201	rs61613532	T	C	100	PASS	AC=951;AF=0.189896;AN=5008;NS=2504;DP=18542;EAS_AF=0.3433;AMR_AF=0.2464;AFR_AF=0.3011;EUR_AF=0.0099;SAS_AF=0.0266;AA=C|||;VT=SNP
3	50560498	rs61193866	G	A	100	PASS	AC=935;AF=0.186701;AN=5008;NS=2504;DP=18436;EAS_AF=0.3413;AMR_AF=0.2421;AFR_AF=0.2927;EUR_AF=0.0099;SAS_AF=0.0266;AA=G|||;VT=SNP
3	50560558	rs72938758	A	G	100	PASS	AC=962;AF=0.192093;AN=5008;NS=2504;DP=17573;EAS_AF=0.3433;AMR_AF=0.2464;AFR_AF=0.3094;EUR_AF=0.0099;SAS_AF=0.0266;AA=G|||;VT=SNP
3	50560693	rs4688714	T	C	100	PASS	AC=2747;AF=0.548522;AN=5008;NS=2504;DP=13552;EAS_AF=0.624;AMR_AF=0.6239;AFR_AF=0.528;EUR_AF=0.4622;SAS_AF=0.5337;AA=C|||;VT=SNP
3	50562042	rs11720093	C	T	100	PASS	AC=479;AF=0.095647;AN=5008;NS=2504;DP=18336;EAS_AF=0.25;AMR_AF=0.1254;AFR_AF=0.0038;EUR_AF=0.0805;SAS_AF=0.0552;AA=C|||;VT=SNP
3	50562566	rs12487817	T	C	100	PASS	AC=803;AF=0.160343;AN=5008;NS=2504;DP=19492;EAS_AF=0.3433;AMR_AF=0.2392;AFR_AF=0.1929;EUR_AF=0.0099;SAS_AF=0.0266;AA=C|||;VT=SNP
3	50564170	rs12486143	G	T	100	PASS	AC=789;AF=0.157548;AN=5008;NS=2504;DP=16208;EAS_AF=0.3423;AMR_AF=0.2363;AFR_AF=0.1846;EUR_AF=0.0099;SAS_AF=0.0266;AA=G|||;VT=SNP
3	50565137	rs750453	T	A	100	PASS	AC=1547;AF=0.308906;AN=5008;NS=2504;DP=21379;EAS_AF=0.4196;AMR_AF=0.402;AFR_AF=0.4592;EUR_AF=0.1243;SAS_AF=0.1155;AA=A|||;VT=SNP
3	50566497	rs4688713	A	G	100	PASS	AC=786;AF=0.156949;AN=5008;NS=2504;DP=21001;EAS_AF=0.3393;AMR_AF=0.2363;AFR_AF=0.1846;EUR_AF=0.0099;SAS_AF=0.0266;AA=A|||;VT=SNP
3	50566535	rs6766638	G	T	100	PASS	AC=4201;AF=0.838858;AN=5008;NS=2504;DP=20766;EAS_AF=0.6587;AMR_AF=0.7594;AFR_AF=0.8041;EUR_AF=0.9901;SAS_AF=0.9724;AA=G|||;VT=SNP
3	50567007	rs34756253	A	G	100	PASS	AC=415;AF=0.0828674;AN=5008;NS=2504;DP=19163;EAS_AF=0.0853;AMR_AF=0.1326;AFR_AF=0.0272;EUR_AF=0.1133;SAS_AF=0.089;AA=A|||;VT=SNP
3	50567736	rs11719998	C	T	100	PASS	AC=3476;AF=0.694089;AN=5008;NS=2504;DP=13772;EAS_AF=0.5704;AMR_AF=0.5994;AFR_AF=0.559;EUR_AF=0.8757;SAS_AF=0.8845;AA=C|||;VT=SNP
3	50568188	rs73835531	T	C	100	PASS	AC=765;AF=0.152756;AN=5008;NS=2504;DP=14105;EAS_AF=0.3433;AMR_AF=0.2363;AFR_AF=0.1657;EUR_AF=0.0099;SAS_AF=0.0266;AA=T|||;VT=SNP
3	50569152	rs67425923	C	A	100	PASS	AC=509;AF=0.101637;AN=5008;NS=2504;DP=20607;EAS_AF=0.0853;AMR_AF=0.1484;AFR_AF=0.0477;EUR_AF=0.1233;SAS_AF=0.136;AA=c|||;VT=SNP
3	50569775	rs17050995	A	G	100	PASS	AC=782;AF=0.15615;AN=5008;NS=2504;DP=19597;EAS_AF=0.3433;AMR_AF=0.2363;AFR_AF=0.1785;EUR_AF=0.0099;SAS_AF=0.0266;AA=a|||;VT=SNP
3	50571585	rs7652260	C	G	100	PASS	AC=473;AF=0.0944489;AN=5008;NS=2504;DP=17592;EAS_AF=0.0863;AMR_AF=0.1369;AFR_AF=0.056;EUR_AF=0.1282;SAS_AF=0.09;AA=C|||;VT=SNP
3	50574213	rs398703	G	A	100	PASS	AC=3456;AF=0.690096;AN=5008;NS=2504;DP=20525;EAS_AF=0.5714;AMR_AF=0.6009;AFR_AF=0.5424;EUR_AF=0.8757;SAS_AF=0.8845;AA=G|||;VT=SNP
3	50575312	rs12491425	G	A	100	PASS	AC=1248;AF=0.249201;AN=5008;NS=2504;DP=21176;EAS_AF=0.4196;AMR_AF=0.3746;AFR_AF=0.2474;EUR_AF=0.1243;SAS_AF=0.1155;AA=A|||;VT=SNP
3	50575898	rs4688712	C	T	100	PASS	AC=3433;AF=0.685503;AN=5008;NS=2504;DP=17039;EAS_AF=0.5714;AMR_AF=0.598;AFR_AF=0.5393;EUR_AF=0.8757;SAS_AF=0.8671;AA=C|||;VT=SNP
3	50576839	rs628081	G	A	100	PASS	AC=3431;AF=0.685104;AN=5008;NS=2504;DP=15360;EAS_AF=0.5625;AMR_AF=0.5994;AFR_AF=0.5477;EUR_AF=0.8767;SAS_AF=0.8609;AA=G|||;VT=SNP
3	50577415	rs13091933	A	G	100	PASS	AC=446;AF=0.0890575;AN=5008;NS=2504;DP=1693;EAS_AF=0.0774;AMR_AF=0.1369;AFR_AF=0.0272;EUR_AF=0.1133;SAS_AF=0.1258;AA=A|||;VT=SNP
3	50578281	rs17051000	A	T	100	PASS	AC=603;AF=0.120407;AN=5008;NS=2504;DP=15888;EAS_AF=0.3433;AMR_AF=0.2277;AFR_AF=0.0484;EUR_AF=0.0089;SAS_AF=0.0266;AA=A|||;VT=SNP
3	50579050	rs6784166	T	C	100	PASS	AC=467;AF=0.0932508;AN=5008;NS=2504;DP=20225;EAS_AF=0.0843;AMR_AF=0.134;AFR_AF=0.0537;EUR_AF=0.1143;SAS_AF=0.1053;AA=C|||;VT=SNP
3	50579906	rs35714264	T	G	100	PASS	AC=469;AF=0.0936502;AN=5008;NS=2504;DP=17698;EAS_AF=0.0843;AMR_AF=0.134;AFR_AF=0.0552;EUR_AF=0.1143;SAS_AF=0.1053;AA=G|||;VT=SNP
3	50580658	rs420536	C	A	100	PASS	AC=1099;AF=0.219449;AN=5008;NS=2504;DP=15141;EAS_AF=0.1399;AMR_AF=0.196;AFR_AF=0.0234;EUR_AF=0.4254;SAS_AF=0.3712;AA=C|||;VT=SNP
3	50581248	rs391620	A	C	100	PASS	AC=3827;AF=0.764177;AN=5008;NS=2504;DP=17982;EAS_AF=0.5804;AMR_AF=0.6239;AFR_AF=0.8033;EUR_AF=0.8767;SAS_AF=0.8845;AA=a|||;VT=SNP
3	50581957	rs12494094	A	C	100	PASS	AC=592;AF=0.118211;AN=5008;NS=2504;DP=18753;EAS_AF=0.3433;AMR_AF=0.2277;AFR_AF=0.0401;EUR_AF=0.0089;SAS_AF=0.0266;AA=A|||;VT=SNP
3	50584999	rs13076850	T	G	100	PASS	AC=415;AF=0.0828674;AN=5008;NS=2504;DP=16666;EAS_AF=0.0615;AMR_AF=0.1268;AFR_AF=0.0514;EUR_AF=0.1123;SAS_AF=0.0859;AA=T|||;VT=SNP
3	50588176	rs56170012	A	G	100	PASS	AC=717;AF=0.143171;AN=5008;NS=2504;DP=18593;EAS_AF=0.3363;AMR_AF=0.2363;AFR_AF=0.1339;EUR_AF=0.0109;SAS_AF=0.0266;AA=G|||;VT=SNP
3	50589366	rs60552073	C	T	100	PASS	AC=586;AF=0.117013;AN=5008;NS=2504;DP=16940;EAS_AF=0.3363;AMR_AF=0.2277;AFR_AF=0.0408;EUR_AF=0.0089;SAS_AF=0.0266;AA=C|||;VT=SNP
3	50589455	rs399484	T	C	100	PASS	AC=4353;AF=0.869209;AN=5008;NS=2504;DP=18123;EAS_AF=0.9375;AMR_AF=0.853;AFR_AF=0.7784;EUR_AF=0.8857;SAS_AF=0.9162;AA=T|||;VT=SNP
3	50590628	rs4688710	G	A	100	PASS	AC=586;AF=0.117013;AN=5008;NS=2504;DP=18943;EAS_AF=0.3353;AMR_AF=0.2277;AFR_AF=0.0416;EUR_AF=0.0089;SAS_AF=0.0266;AA=g|||;VT=SNP
3	50590675	rs809454	C	T	100	PASS	AC=3563;AF=0.711462;AN=5008;NS=2504;DP=18613;EAS_AF=0.5933;AMR_AF=0.6138;AFR_AF=0.5976;EUR_AF=0.8738;SAS_AF=0.8896;AA=c|||;VT=SNP
3	50590946	rs6787521	A	C	100	PASS	AC=393;AF=0.0784744;AN=5008;NS=2504;DP=18585;EAS_AF=0.0704;AMR_AF=0.1268;AFR_AF=0.0272;EUR_AF=0.1153;SAS_AF=0.0838;AA=A|||;VT=SNP
3	50591727	rs11130252	G	A	100	PASS	AC=370;AF=0.0738818;AN=5008;NS=2504;DP=20279;EAS_AF=0.0595;AMR_AF=0.1268;AFR_AF=0.025;EUR_AF=0.1113;SAS_AF=0.0787;AA=G|||;VT=SNP
3	50592768	rs443030	G	A	100	PASS	AC=3564;AF=0.711661;AN=5008;NS=2504;DP=19276;EAS_AF=0.5833;AMR_AF=0.6138;AFR_AF=0.6029;EUR_AF=0.8738;SAS_AF=0.8937;AA=G|||;VT=SNP
3	50594734	rs35690191	G	A	100	PASS	AC=378;AF=0.0754792;AN=5008;NS=2504;DP=17769;EAS_AF=0.0625;AMR_AF=0.1268;AFR_AF=0.0257;EUR_AF=0.1153;SAS_AF=0.0787;AA=G|||;VT=SNP
3	50594812	rs665912	G	A	100	PASS	AC=1023;AF=0.204273;AN=5008;NS=2504;DP=16127;EAS_AF=0.131;AMR_AF=0.1772;AFR_AF=0.0212;EUR_AF=0.3807;SAS_AF=0.365;AA=G|||;VT=SNP
3	50594836	rs129310	G	A	100	PASS	AC=3564;AF=0.711661;AN=5008;NS=2504;DP=16424;EAS_AF=0.5923;AMR_AF=0.6138;AFR_AF=0.5961;EUR_AF=0.8738;SAS_AF=0.8937;AA=G|||;VT=SNP
3	50595141	rs2269506	C	T	100	PASS	AC=719;AF=0.14357;AN=5008;NS=2504;DP=15390;EAS_AF=0.2431;AMR_AF=0.1643;AFR_AF=0.1362;EUR_AF=0.1044;SAS_AF=0.0767;AA=c|||;VT=SNP
3	50595281	rs13083004	C	T	100	PASS	AC=343;AF=0.0684904;AN=5008;NS=2504;DP=15388;EAS_AF=0.0625;AMR_AF=0.1239;AFR_AF=0.0023;EUR_AF=0.1153;SAS_AF=0.0767;AA=C|||;VT=SNP
3	50596824	rs118103718	T	C	100	PASS	AC=138;AF=0.0275559;AN=5008;NS=2504;DP=19992;EAS_AF=0.0754;AMR_AF=0.0043;AFR_AF=0.0015;EUR_AF=0.0089;SAS_AF=0.0491;AA=T|||;VT=SNP
3	50597092	rs1034405	G	A	100	PASS	AC=4170;AF=0.832668;AN=5008;NS=2504;DP=20609;EAS_AF=0.9365;AMR_AF=0.8415;AFR_AF=0.6445;EUR_AF=0.8847;SAS_AF=0.9202;AA=G|||;VT=SNP;EX_TARGET
3	50597948	rs2269505	G	A	100	PASS	AC=3552;AF=0.709265;AN=5008;NS=2504;DP=18900;EAS_AF=0.5913;AMR_AF=0.6138;AFR_AF=0.5885;EUR_AF=0.8738;SAS_AF=0.8926;AA=G|||;VT=SNP
3	50598047	rs35655236	T	G	100	PASS	AC=379;AF=0.0756789;AN=5008;NS=2504;DP=20323;EAS_AF=0.0625;AMR_AF=0.1268;AFR_AF=0.0257;EUR_AF=0.1153;SAS_AF=0.0798;AA=T|||;VT=SNP
3	50599491	rs34399912	C	T	100	PASS	AC=377;AF=0.0752796;AN=5008;NS=2504;DP=18659;EAS_AF=0.0625;AMR_AF=0.1268;AFR_AF=0.0257;EUR_AF=0.1133;SAS_AF=0.0798;AA=c|||;VT=SNP
3	50606374	rs3804627	T	C	100	PASS	AC=3549;AF=0.708666;AN=5008;NS=2504;DP=10156;EAS_AF=0.5913;AMR_AF=0.6124;AFR_AF=0.5855;EUR_AF=0.8757;SAS_AF=0.8926;AA=T|||;VT=SNP
3	50607064	rs34584636	T	C	100	PASS	AC=377;AF=0.0752796;AN=5008;NS=2504;DP=14542;EAS_AF=0.0625;AMR_AF=0.1268;AFR_AF=0.0257;EUR_AF=0.1133;SAS_AF=0.0798;AA=T|||;VT=SNP
3	50608448	rs2227293	G	A	100	PASS	AC=604;AF=0.120607;AN=5008;NS=2504;DP=20204;EAS_AF=0.3452;AMR_AF=0.2277;AFR_AF=0.0469;EUR_AF=0.0089;SAS_AF=0.0276;AA=G|||;VT=SNP
3	50609808	rs2355321	A	G	100	PASS	AC=377;AF=0.0752796;AN=5008;NS=2504;DP=22132;EAS_AF=0.0625;AMR_AF=0.1268;AFR_AF=0.0257;EUR_AF=0.1133;SAS_AF=0.0798;AA=A|||;VT=SNP
3	50610696	rs417592	A	G	100	PASS	AC=3626;AF=0.724042;AN=5008;NS=2504;DP=19320;EAS_AF=0.5923;AMR_AF=0.6167;AFR_AF=0.6399;EUR_AF=0.8767;SAS_AF=0.8926;AA=A|||;VT=SNP
3	50612658	rs399971	A	G	100	PASS	AC=3555;AF=0.709864;AN=5008;NS=2504;DP=16387;EAS_AF=0.5923;AMR_AF=0.6138;AFR_AF=0.5885;EUR_AF=0.8757;SAS_AF=0.8926;AA=A|||;VT=SNP
3	50614688	rs2227280	A	G	100	PASS	AC=377;AF=0.0752796;AN=5008;NS=2504;DP=19850;EAS_AF=0.0625;AMR_AF=0.1268;AFR_AF=0.0257;EUR_AF=0.1133;SAS_AF=0.0798;AA=A|||;VT=SNP
3	50615539	rs388483	G	A	100	PASS	AC=2269;AF=0.453075;AN=5008;NS=2504;DP=24983;EAS_AF=0.373;AMR_AF=0.3689;AFR_AF=0.5144;EUR_AF=0.492;SAS_AF=0.4724;AA=G|||;VT=SNP
3	50616646	rs17787569	G	A	100	PASS	AC=376;AF=0.0750799;AN=5008;NS=2504;DP=20375;EAS_AF=0.0625;AMR_AF=0.1282;AFR_AF=0.0257;EUR_AF=0.1133;SAS_AF=0.0777;AA=G|||;VT=SNP
3	50616783	rs2269507	C	T	100	PASS	AC=375;AF=0.0748802;AN=5008;NS=2504;DP=19187;EAS_AF=0.0625;AMR_AF=0.1268;AFR_AF=0.0257;EUR_AF=0.1133;SAS_AF=0.0777;AA=C|||;VT=SNP
3	50617502	rs2232253	C	T	100	PASS	AC=375;AF=0.0748802;AN=5008;NS=2504;DP=18118;EAS_AF=0.0625;AMR_AF=0.1268;AFR_AF=0.0257;EUR_AF=0.1133;SAS_AF=0.0777;AA=C|||;VT=SNP
3	50620043	rs2285090	T	C	100	PASS	AC=610;AF=0.121805;AN=5008;NS=2504;DP=23629;EAS_AF=0.3452;AMR_AF=0.2277;AFR_AF=0.0514;EUR_AF=0.0089;SAS_AF=0.0276;AA=T|||;VT=SNP
3	50623575	rs3749265	T	A	100	PASS	AC=615;AF=0.122804;AN=5008;NS=2504;DP=16725;EAS_AF=0.3452;AMR_AF=0.2277;AFR_AF=0.0552;EUR_AF=0.0089;SAS_AF=0.0276;AA=C|||;VT=SNP
3	50623676	rs1894459	A	G	100	PASS	AC=615;AF=0.122804;AN=5008;NS=2504;DP=19715;EAS_AF=0.3452;AMR_AF=0.2277;AFR_AF=0.0552;EUR_AF=0.0089;SAS_AF=0.0276;AA=A|||;VT=SNP
3	50624872	rs67588094	C	T	100	PASS	AC=374;AF=0.0746805;AN=5008;NS=2504;DP=21999;EAS_AF=0.0625;AMR_AF=0.1268;AFR_AF=0.0257;EUR_AF=0.1133;SAS_AF=0.0767;AA=C|||;VT=SNP
3	50625521	rs695170	C	T	100	PASS	AC=3559;AF=0.710663;AN=5008;NS=2504;DP=19929;EAS_AF=0.5913;AMR_AF=0.6138;AFR_AF=0.5915;EUR_AF=0.8757;SAS_AF=0.8937;AA=C|||;VT=SNP
3	50627050	rs79192940	G	A	100	PASS	AC=619;AF=0.123602;AN=5008;NS=2504;DP=15741;EAS_AF=0.3452;AMR_AF=0.2291;AFR_AF=0.056;EUR_AF=0.0089;SAS_AF=0.0297;AA=G|||;VT=SNP
3	50628537	rs34889917	G	A	100	PASS	AC=377;AF=0.0752796;AN=5008;NS=2504;DP=18658;EAS_AF=0.0625;AMR_AF=0.1268;AFR_AF=0.0257;EUR_AF=0.1133;SAS_AF=0.0798;AA=G|||;VT=SNP
3	50628931	rs441516	C	T	100	PASS	AC=3560;AF=0.710863;AN=5008;NS=2504;DP=18656;EAS_AF=0.5923;AMR_AF=0.6124;AFR_AF=0.593;EUR_AF=0.8757;SAS_AF=0.8926;AA=c|||;VT=SNP
3	50629340	rs59949730	A	G	100	PASS	AC=377;AF=0.0752796;AN=5008;NS=2504;DP=16030;EAS_AF=0.0625;AMR_AF=0.1268;AFR_AF=0.0257;EUR_AF=0.1133;SAS_AF=0.0798;AA=A|||;VT=SNP
3	50629659	rs12494326	C	G	100	PASS	AC=717;AF=0.143171;AN=5008;NS=2504;DP=15166;EAS_AF=0.3452;AMR_AF=0.2349;AFR_AF=0.1286;EUR_AF=0.0089;SAS_AF=0.0276;AA=C|||;VT=SNP
3	50630221	rs67813889	C	T	100	PASS	AC=378;AF=0.0754792;AN=5008;NS=2504;DP=17228;EAS_AF=0.0625;AMR_AF=0.1268;AFR_AF=0.0257;EUR_AF=0.1153;SAS_AF=0.0787;AA=C|||;VT=SNP
3	50630814	rs34202063	G	A	100	PASS	AC=375;AF=0.0748802;AN=5008;NS=2504;DP=17696;EAS_AF=0.0625;AMR_AF=0.1268;AFR_AF=0.0257;EUR_AF=0.1133;SAS_AF=0.0777;AA=G|||;VT=SNP
3	50631800	rs2355323	G	A	100	PASS	AC=3566;AF=0.712061;AN=5008;NS=2504;DP=19634;EAS_AF=0.5913;AMR_AF=0.6138;AFR_AF=0.5961;EUR_AF=0.8757;SAS_AF=0.8947;AA=G|||;VT=SNP
3	50632870	rs13094336	C	T	100	PASS	AC=376;AF=0.0750799;AN=5008;NS=2504;DP=18665;EAS_AF=0.0635;AMR_AF=0.1268;AFR_AF=0.0257;EUR_AF=0.1133;SAS_AF=0.0777;AA=C|||;VT=SNP
3	50633835	rs61316441	C	T	100	PASS	AC=725;AF=0.144768;AN=5008;NS=2504;DP=19291;EAS_AF=0.3452;AMR_AF=0.2334;AFR_AF=0.1354;EUR_AF=0.0089;SAS_AF=0.0276;AA=C|||;VT=SNP
3	50634026	rs4688707	C	T	100	PASS	AC=728;AF=0.145367;AN=5008;NS=2504;DP=15369;EAS_AF=0.3452;AMR_AF=0.2349;AFR_AF=0.1369;EUR_AF=0.0089;SAS_AF=0.0276;AA=C|||;VT=SNP
3	50635553	rs7646236	T	C	100	PASS	AC=3559;AF=0.710663;AN=5008;NS=2504;DP=17213;EAS_AF=0.5913;AMR_AF=0.6138;AFR_AF=0.5923;EUR_AF=0.8757;SAS_AF=0.8926;AA=T|||;VT=SNP
3	50636111	rs201198	G	A	100	PASS	AC=4284;AF=0.855431;AN=5008;NS=2504;DP=19081;EAS_AF=0.9365;AMR_AF=0.8487;AFR_AF=0.7269;EUR_AF=0.8847;SAS_AF=0.9202;AA=G|||;VT=SNP
3	50636364	rs201197	G	A	100	PASS	AC=4286;AF=0.855831;AN=5008;NS=2504;DP=18518;EAS_AF=0.9365;AMR_AF=0.8487;AFR_AF=0.7284;EUR_AF=0.8847;SAS_AF=0.9202;AA=G|||;VT=SNP
3	50637070	rs201196	T	C	100	PASS	AC=4287;AF=0.85603;AN=5008;NS=2504;DP=21310;EAS_AF=0.9365;AMR_AF=0.8487;AFR_AF=0.7292;EUR_AF=0.8847;SAS_AF=0.9202;AA=T|||;VT=SNP
3	50637383	rs71326937	C	A	100	PASS	AC=378;AF=0.0754792;AN=5008;NS=2504;DP=19237;EAS_AF=0.0635;AMR_AF=0.1268;AFR_AF=0.0257;EUR_AF=0.1133;SAS_AF=0.0798;AA=C|||;VT=SNP
3	50637469	rs453570	G	C	100	PASS	AC=3548;AF=0.708466;AN=5008;NS=2504;DP=20048;EAS_AF=0.5913;AMR_AF=0.6138;AFR_AF=0.5877;EUR_AF=0.8757;SAS_AF=0.8875;AA=G|||;VT=SNP
3	50640830	rs490634	C	T	100	PASS	AC=4272;AF=0.853035;AN=5008;NS=2504;DP=18969;EAS_AF=0.9464;AMR_AF=0.8458;AFR_AF=0.7179;EUR_AF=0.8817;SAS_AF=0.9151;AA=C|||;VT=SNP
3	50642975	rs201194	C	T	100	PASS	AC=4298;AF=0.858227;AN=5008;NS=2504;DP=7611;EAS_AF=0.9464;AMR_AF=0.8473;AFR_AF=0.7307;EUR_AF=0.8827;SAS_AF=0.9223;AA=C|||;VT=SNP
3	50643305	rs201193	C	T	100	PASS	AC=3575;AF=0.713858;AN=5008;NS=2504;DP=17800;EAS_AF=0.6022;AMR_AF=0.6153;AFR_AF=0.5953;EUR_AF=0.8738;SAS_AF=0.8947;AA=C|||;VT=SNP
3	50644134	rs175634	C	T	100	PASS	AC=3627;AF=0.724241;AN=5008;NS=2504;DP=17086;EAS_AF=0.6022;AMR_AF=0.6196;AFR_AF=0.6316;EUR_AF=0.8748;SAS_AF=0.8947;AA=C|||;VT=SNP
3	50645158	rs2239753	A	G	100	PASS	AC=724;AF=0.144569;AN=5008;NS=2504;DP=19778;EAS_AF=0.3442;AMR_AF=0.2349;AFR_AF=0.1346;EUR_AF=0.0089;SAS_AF=0.0276;AA=A|||;VT=SNP;EX_TARGET
3	50645413	rs2239752	G	A	100	PASS	AC=711;AF=0.141973;AN=5008;NS=2504;DP=21497;EAS_AF=0.3433;AMR_AF=0.2349;AFR_AF=0.1256;EUR_AF=0.0089;SAS_AF=0.0276;AA=G|||;VT=SNP;EX_TARGET
3	50647343	rs1872184	C	T	100	PASS	AC=729;AF=0.145567;AN=5008;NS=2504;DP=19053;EAS_AF=0.3442;AMR_AF=0.2392;AFR_AF=0.1377;EUR_AF=0.007;SAS_AF=0.0276;AA=C|||;VT=SNP
3	50647888	rs2239751	T	G	100	PASS	AC=728;AF=0.145367;AN=5008;NS=2504;DP=18509;EAS_AF=0.3442;AMR_AF=0.2392;AFR_AF=0.1377;EUR_AF=0.006;SAS_AF=0.0276;AA=T|||;VT=SNP
3	50649370	rs6768300	C	G	100	PASS	AC=4333;AF=0.865216;AN=5008;NS=2504;DP=10279;EAS_AF=0.9464;AMR_AF=0.8573;AFR_AF=0.7352;EUR_AF=0.8897;SAS_AF=0.9376;AA=C|||;VT=SNP
3	50649499	rs414171	A	T	100	PASS	AC=3605;AF=0.719848;AN=5008;NS=2504;DP=12216;EAS_AF=0.6022;AMR_AF=0.6182;AFR_AF=0.5976;EUR_AF=0.8837;SAS_AF=0.91;AA=A|||;VT=SNP
3	50650892	rs809451	G	C	100	PASS	AC=4334;AF=0.865415;AN=5008;NS=2504;DP=15486;EAS_AF=0.9474;AMR_AF=0.8573;AFR_AF=0.7352;EUR_AF=0.8897;SAS_AF=0.9376;AA=G|||;VT=SNP
3	50651395	rs743753	C	T	100	PASS	AC=729;AF=0.145567;AN=5008;NS=2504;DP=20568;EAS_AF=0.3452;AMR_AF=0.2392;AFR_AF=0.1377;EUR_AF=0.006;SAS_AF=0.0276;AA=C|||;VT=SNP
3	50657660	rs34632971	G	A	100	PASS	AC=339;AF=0.0676917;AN=5008;NS=2504;DP=21669;EAS_AF=0.0506;AMR_AF=0.121;AFR_AF=0.0257;EUR_AF=0.1083;SAS_AF=0.0624;AA=G|||;VT=SNP
3	50657826	rs375544	G	A	100	PASS	AC=3594;AF=0.717652;AN=5008;NS=2504;DP=22045;EAS_AF=0.6022;AMR_AF=0.6167;AFR_AF=0.59;EUR_AF=0.8837;SAS_AF=0.91;AA=G|||;VT=SNP
3	50658512	rs813243	C	T	100	PASS	AC=3605;AF=0.719848;AN=5008;NS=2504;DP=18140;EAS_AF=0.6032;AMR_AF=0.6182;AFR_AF=0.5968;EUR_AF=0.8837;SAS_AF=0.91;AA=C|||;VT=SNP
3	50659586	rs66867590	C	T	100	PASS	AC=337;AF=0.0672923;AN=5008;NS=2504;DP=18921;EAS_AF=0.0516;AMR_AF=0.121;AFR_AF=0.025;EUR_AF=0.1083;SAS_AF=0.0603;AA=C|||;VT=SNP
3	50662081	rs3804628	G	A	100	PASS	AC=337;AF=0.0672923;AN=5008;NS=2504;DP=24449;EAS_AF=0.0516;AMR_AF=0.121;AFR_AF=0.025;EUR_AF=0.1083;SAS_AF=0.0603;AA=G|||;VT=SNP
3	50663574	rs3792325	C	T	100	PASS	AC=3605;AF=0.719848;AN=5008;NS=2504;DP=19686;EAS_AF=0.6131;AMR_AF=0.6167;AFR_AF=0.59;EUR_AF=0.8817;SAS_AF=0.9121;AA=C|||;VT=SNP
3	50663629	rs616589	A	G	100	PASS	AC=3613;AF=0.721446;AN=5008;NS=2504;DP=19006;EAS_AF=0.6181;AMR_AF=0.6167;AFR_AF=0.59;EUR_AF=0.8847;SAS_AF=0.9121;AA=A|||;VT=SNP
3	50664139	rs3792328	C	T	100	PASS	AC=3595;AF=0.717851;AN=5008;NS=2504;DP=22056;EAS_AF=0.6022;AMR_AF=0.6153;AFR_AF=0.59;EUR_AF=0.8837;SAS_AF=0.9121;AA=C|||;VT=SNP
3	50667463	rs34846525	C	T	100	PASS	AC=337;AF=0.0672923;AN=5008;NS=2504;DP=17613;EAS_AF=0.0516;AMR_AF=0.121;AFR_AF=0.025;EUR_AF=0.1083;SAS_AF=0.0603;AA=C|||;VT=SNP
3	50668532	rs616689	T	C	100	PASS	AC=3943;AF=0.78734;AN=5008;NS=2504;DP=20323;EAS_AF=0.6558;AMR_AF=0.7392;AFR_AF=0.6203;EUR_AF=0.992;SAS_AF=0.9724;AA=C|||;VT=SNP
3	50670078	rs2040397	C	T	100	PASS	AC=718;AF=0.143371;AN=5008;NS=2504;DP=18359;EAS_AF=0.1349;AMR_AF=0.1182;AFR_AF=0.0159;EUR_AF=0.2803;SAS_AF=0.2014;AA=C|||;VT=SNP
3	50671362	rs3804632	A	G	100	PASS	AC=3606;AF=0.720048;AN=5008;NS=2504;DP=19597;EAS_AF=0.6022;AMR_AF=0.6182;AFR_AF=0.5953;EUR_AF=0.8837;SAS_AF=0.9141;AA=A|||;VT=SNP
3	50673010	rs9868889	A	G	100	PASS	AC=3940;AF=0.786741;AN=5008;NS=2504;DP=13777;EAS_AF=0.6528;AMR_AF=0.7392;AFR_AF=0.6203;EUR_AF=0.992;SAS_AF=0.9724;AA=G|||;VT=SNP
3	50673138	rs13084771	G	A	100	PASS	AC=335;AF=0.066893;AN=5008;NS=2504;DP=14620;EAS_AF=0.0516;AMR_AF=0.121;AFR_AF=0.025;EUR_AF=0.1083;SAS_AF=0.0583;AA=G|||;VT=SNP
3	50673928	rs448028	C	T	100	PASS	AC=3603;AF=0.719449;AN=5008;NS=2504;DP=19714;EAS_AF=0.6012;AMR_AF=0.6182;AFR_AF=0.5953;EUR_AF=0.8837;SAS_AF=0.9121;AA=C|||;VT=SNP
3	50674468	rs396302	C	T	100	PASS	AC=3597;AF=0.718251;AN=5008;NS=2504;DP=17942;EAS_AF=0.5933;AMR_AF=0.6182;AFR_AF=0.5953;EUR_AF=0.8837;SAS_AF=0.9141;AA=C|||;VT=SNP
3	50674940	rs650655	C	T	100	PASS	AC=3942;AF=0.787141;AN=5008;NS=2504;DP=14944;EAS_AF=0.6528;AMR_AF=0.7392;AFR_AF=0.6203;EUR_AF=0.992;SAS_AF=0.9744;AA=C|||;VT=SNP
3	50676596	rs443436	T	C	100	PASS	AC=3608;AF=0.720447;AN=5008;NS=2504;DP=20982;EAS_AF=0.6022;AMR_AF=0.6182;AFR_AF=0.5953;EUR_AF=0.8837;SAS_AF=0.9162;AA=T|||;VT=SNP
3	50678280	rs13096264	G	A	100	PASS	AC=339;AF=0.0676917;AN=5008;NS=2504;DP=19405;EAS_AF=0.0516;AMR_AF=0.121;AFR_AF=0.0265;EUR_AF=0.1083;SAS_AF=0.0603;AA=G|||;VT=SNP
3	50678499	rs13096772	G	C	100	PASS	AC=335;AF=0.066893;AN=5008;NS=2504;DP=21667;EAS_AF=0.0516;AMR_AF=0.121;AFR_AF=0.025;EUR_AF=0.1083;SAS_AF=0.0583;AA=G|||;VT=SNP
3	50678659	rs808148	T	C	100	PASS	AC=3942;AF=0.787141;AN=5008;NS=2504;DP=21887;EAS_AF=0.6528;AMR_AF=0.7392;AFR_AF=0.6203;EUR_AF=0.992;SAS_AF=0.9744;AA=C|||;VT=SNP
3	50678732	rs808149	C	T	100	PASS	AC=3606;AF=0.720048;AN=5008;NS=2504;DP=22310;EAS_AF=0.6002;AMR_AF=0.6182;AFR_AF=0.5953;EUR_AF=0.8837;SAS_AF=0.9162;AA=C|||;VT=SNP
3	50679244	rs6791880	G	A	100	PASS	AC=335;AF=0.066893;AN=5008;NS=2504;DP=21879;EAS_AF=0.0516;AMR_AF=0.121;AFR_AF=0.025;EUR_AF=0.1083;SAS_AF=0.0583;AA=G|||;VT=SNP
3	50680114	rs6783922	A	G	100	PASS	AC=3943;AF=0.78734;AN=5008;NS=2504;DP=19557;EAS_AF=0.6538;AMR_AF=0.7392;AFR_AF=0.6203;EUR_AF=0.992;SAS_AF=0.9744;AA=A|||;VT=SNP
3	50680130	rs6771348	C	G	100	PASS	AC=3943;AF=0.78734;AN=5008;NS=2504;DP=19453;EAS_AF=0.6538;AMR_AF=0.7392;AFR_AF=0.6203;EUR_AF=0.992;SAS_AF=0.9744;AA=G|||;VT=SNP
3	50680386	rs71326941	G	A	100	PASS	AC=1114;AF=0.222444;AN=5008;NS=2504;DP=18756;EAS_AF=0.1429;AMR_AF=0.2061;AFR_AF=0.0219;EUR_AF=0.4384;SAS_AF=0.365;AA=G|||;VT=SNP
3	50680490	rs4476497	G	C	100	PASS	AC=3943;AF=0.78734;AN=5008;NS=2504;DP=16954;EAS_AF=0.6538;AMR_AF=0.7392;AFR_AF=0.6203;EUR_AF=0.992;SAS_AF=0.9744;AA=C|||;VT=SNP
3	50680758	rs9682401	A	G	100	PASS	AC=3608;AF=0.720447;AN=5008;NS=2504;DP=19810;EAS_AF=0.6022;AMR_AF=0.6182;AFR_AF=0.5953;EUR_AF=0.8837;SAS_AF=0.9162;AA=A|||;VT=SNP
3	50681336	rs745356	G	A	100	PASS	AC=3943;AF=0.78734;AN=5008;NS=2504;DP=17011;EAS_AF=0.6538;AMR_AF=0.7392;AFR_AF=0.6203;EUR_AF=0.992;SAS_AF=0.9744;AA=G|||;VT=SNP
3	50683809	rs876105	T	C	100	PASS	AC=3943;AF=0.78734;AN=5008;NS=2504;DP=18745;EAS_AF=0.6538;AMR_AF=0.7392;AFR_AF=0.6203;EUR_AF=0.992;SAS_AF=0.9744;AA=C|||;VT=SNP
3	50683977	rs876104	A	G	100	PASS	AC=3944;AF=0.78754;AN=5008;NS=2504;DP=22687;EAS_AF=0.6548;AMR_AF=0.7392;AFR_AF=0.6203;EUR_AF=0.992;SAS_AF=0.9744;AA=A|||;VT=SNP
3	50684011	rs876103	G	A	100	PASS	AC=3942;AF=0.787141;AN=5008;NS=2504;DP=21709;EAS_AF=0.6528;AMR_AF=0.7392;AFR_AF=0.6203;EUR_AF=0.992;SAS_AF=0.9744;AA=G|||;VT=SNP
3	50684811	rs11711534	G	A	100	PASS	AC=133;AF=0.0265575;AN=5008;NS=2504;DP=20692;EAS_AF=0.002;AMR_AF=0.0447;AFR_AF=0.0045;EUR_AF=0.0726;SAS_AF=0.0215;AA=G|||;VT=SNP
3	50684999	rs60877431	G	A	100	PASS	AC=726;AF=0.144968;AN=5008;NS=2504;DP=21300;EAS_AF=0.3452;AMR_AF=0.2392;AFR_AF=0.1362;EUR_AF=0.007;SAS_AF=0.0256;AA=g|||;VT=SNP
3	50685642	rs9879397	A	G	100	PASS	AC=3945;AF=0.78774;AN=5008;NS=2504;DP=21076;EAS_AF=0.6548;AMR_AF=0.7392;AFR_AF=0.6203;EUR_AF=0.992;SAS_AF=0.9755;AA=A|||;VT=SNP
3	50686062	rs1385025	G	A	100	PASS	AC=3606;AF=0.720048;AN=5008;NS=2504;DP=17338;EAS_AF=0.6022;AMR_AF=0.6182;AFR_AF=0.5976;EUR_AF=0.8777;SAS_AF=0.9172;AA=G|||;VT=SNP
3	50686517	rs2170840	C	A	100	PASS	AC=3945;AF=0.78774;AN=5008;NS=2504;DP=17411;EAS_AF=0.6538;AMR_AF=0.7406;AFR_AF=0.621;EUR_AF=0.992;SAS_AF=0.9744;AA=C|||;VT=SNP
3	50687825	rs6446208	T	C	100	PASS	AC=3946;AF=0.787939;AN=5008;NS=2504;DP=17750;EAS_AF=0.6548;AMR_AF=0.7406;AFR_AF=0.621;EUR_AF=0.992;SAS_AF=0.9744;AA=T|||;VT=SNP
3	50687862	rs12491440	T	C	100	PASS	AC=728;AF=0.145367;AN=5008;NS=2504;DP=18651;EAS_AF=0.3442;AMR_AF=0.2392;AFR_AF=0.1392;EUR_AF=0.006;SAS_AF=0.0256;AA=T|||;VT=SNP
3	50689039	rs12489607	G	T	100	PASS	AC=729;AF=0.145567;AN=5008;NS=2504;DP=17049;EAS_AF=0.3442;AMR_AF=0.2392;AFR_AF=0.1377;EUR_AF=0.006;SAS_AF=0.0286;AA=g|||;VT=SNP
3	50690570	rs4688705	G	A	100	PASS	AC=3946;AF=0.787939;AN=5008;NS=2504;DP=22645;EAS_AF=0.6548;AMR_AF=0.7406;AFR_AF=0.621;EUR_AF=0.992;SAS_AF=0.9744;AA=A|||;VT=SNP
3	50692394	rs4261877	G	C	100	PASS	AC=2370;AF=0.473243;AN=5008;NS=2504;DP=22298;EAS_AF=0.3849;AMR_AF=0.3963;AFR_AF=0.5212;EUR_AF=0.5467;SAS_AF=0.4785;AA=G|||;VT=SNP
3	50692835	rs12492540	C	T	100	PASS	AC=728;AF=0.145367;AN=5008;NS=2504;DP=19597;EAS_AF=0.3442;AMR_AF=0.2392;AFR_AF=0.1392;EUR_AF=0.006;SAS_AF=0.0256;AA=C|||;VT=SNP
3	50693407	rs34492910	C	G	100	PASS	AC=336;AF=0.0670927;AN=5008;NS=2504;DP=15447;EAS_AF=0.0516;AMR_AF=0.121;AFR_AF=0.0257;EUR_AF=0.1093;SAS_AF=0.0573;AA=C|||;VT=SNP
3	50693998	rs17051043	C	T	100	PASS	AC=726;AF=0.144968;AN=5008;NS=2504;DP=21379;EAS_AF=0.3442;AMR_AF=0.2392;AFR_AF=0.1377;EUR_AF=0.006;SAS_AF=0.0256;AA=C|||;VT=SNP
3	50694626	rs17051045	T	C	100	PASS	AC=727;AF=0.145168;AN=5008;NS=2504;DP=19742;EAS_AF=0.3452;AMR_AF=0.2392;AFR_AF=0.1377;EUR_AF=0.006;SAS_AF=0.0256;AA=T|||;VT=SNP
3	50695135	rs900735	C	T	100	PASS	AC=3608;AF=0.720447;AN=5008;NS=2504;DP=20967;EAS_AF=0.6032;AMR_AF=0.6182;AFR_AF=0.5946;EUR_AF=0.8827;SAS_AF=0.9172;AA=C|||;VT=SNP
3	50695362	rs728902	G	T	100	PASS	AC=729;AF=0.145567;AN=5008;NS=2504;DP=19047;EAS_AF=0.3442;AMR_AF=0.2392;AFR_AF=0.1399;EUR_AF=0.006;SAS_AF=0.0256;AA=G|||;VT=SNP
3	50695409	rs728901	C	T	100	PASS	AC=3601;AF=0.71905;AN=5008;NS=2504;DP=18644;EAS_AF=0.6032;AMR_AF=0.6167;AFR_AF=0.59;EUR_AF=0.8827;SAS_AF=0.9172;AA=C|||;VT=SNP
3	50695772	rs1013233	T	G	100	PASS	AC=3608;AF=0.720447;AN=5008;NS=2504;DP=18909;EAS_AF=0.6022;AMR_AF=0.6182;AFR_AF=0.5953;EUR_AF=0.8827;SAS_AF=0.9172;AA=T|||;VT=SNP
3	50696023	rs72942785	C	A	100	PASS	AC=728;AF=0.145367;AN=5008;NS=2504;DP=20500;EAS_AF=0.3442;AMR_AF=0.2392;AFR_AF=0.1384;EUR_AF=0.006;SAS_AF=0.0266;AA=C|||;VT=SNP
3	50697043	rs12492093	G	A	100	PASS	AC=728;AF=0.145367;AN=5008;NS=2504;DP=14339;EAS_AF=0.3452;AMR_AF=0.2392;AFR_AF=0.1384;EUR_AF=0.006;SAS_AF=0.0256;AA=G|||;VT=SNP
3	50697693	rs57910827	G	T	100	PASS	AC=727;AF=0.145168;AN=5008;NS=2504;DP=18439;EAS_AF=0.3452;AMR_AF=0.2392;AFR_AF=0.1377;EUR_AF=0.006;SAS_AF=0.0256;AA=G|||;VT=SNP
3	50698155	rs12492982	C	T	100	PASS	AC=718;AF=0.143371;AN=5008;NS=2504;DP=19321;EAS_AF=0.3442;AMR_AF=0.2392;AFR_AF=0.1316;EUR_AF=0.006;SAS_AF=0.0256;AA=C|||;VT=SNP
3	50698231	rs35531616	C	T	100	PASS	AC=337;AF=0.0672923;AN=5008;NS=2504;DP=16977;EAS_AF=0.0516;AMR_AF=0.1225;AFR_AF=0.0257;EUR_AF=0.1093;SAS_AF=0.0573;AA=C|||;VT=SNP
3	50698236	rs34390947	C	T	100	PASS	AC=337;AF=0.0672923;AN=5008;NS=2504;DP=16878;EAS_AF=0.0516;AMR_AF=0.1225;AFR_AF=0.0257;EUR_AF=0.1093;SAS_AF=0.0573;AA=C|||;VT=SNP
3	50699192	rs35429015	C	T	100	PASS	AC=337;AF=0.0672923;AN=5008;NS=2504;DP=20833;EAS_AF=0.0516;AMR_AF=0.1225;AFR_AF=0.0257;EUR_AF=0.1093;SAS_AF=0.0573;AA=C|||;VT=SNP
3	50699715	rs11716398	G	A	100	PASS	AC=3609;AF=0.720647;AN=5008;NS=2504;DP=18843;EAS_AF=0.6042;AMR_AF=0.6182;AFR_AF=0.5946;EUR_AF=0.8827;SAS_AF=0.9172;AA=g|||;VT=SNP
3	50699836	rs36011798	C	T	100	PASS	AC=337;AF=0.0672923;AN=5008;NS=2504;DP=17295;EAS_AF=0.0516;AMR_AF=0.1225;AFR_AF=0.0257;EUR_AF=0.1093;SAS_AF=0.0573;AA=C|||;VT=SNP
3	50700288	rs72942794	C	T	100	PASS	AC=728;AF=0.145367;AN=5008;NS=2504;DP=20948;EAS_AF=0.3442;AMR_AF=0.2392;AFR_AF=0.1392;EUR_AF=0.006;SAS_AF=0.0256;AA=C|||;VT=SNP
3	50701090	rs77124719	C	T	100	PASS	AC=339;AF=0.0676917;AN=5008;NS=2504;DP=13841;EAS_AF=0.0526;AMR_AF=0.1239;AFR_AF=0.0257;EUR_AF=0.1093;SAS_AF=0.0573;AA=c|||;VT=SNP
3	50701250	rs80033764	T	C	100	PASS	AC=757;AF=0.151158;AN=5008;NS=2504;DP=10259;EAS_AF=0.2113;AMR_AF=0.0994;AFR_AF=0.0098;EUR_AF=0.1292;SAS_AF=0.3395;AA=t|||;VT=SNP
3	50701801	rs34848480	T	C	100	PASS	AC=3606;AF=0.720048;AN=5008;NS=2504;DP=11451;EAS_AF=0.6042;AMR_AF=0.6182;AFR_AF=0.5923;EUR_AF=0.8827;SAS_AF=0.9172;AA=-|||;VT=SNP
3	50702484	rs68191286	A	C	100	PASS	AC=336;AF=0.0670927;AN=5008;NS=2504;DP=16635;EAS_AF=0.0516;AMR_AF=0.121;AFR_AF=0.0257;EUR_AF=0.1093;SAS_AF=0.0573;AA=A|||;VT=SNP
3	50702510	rs6794155	C	T	100	PASS	AC=3946;AF=0.787939;AN=5008;NS=2504;DP=16893;EAS_AF=0.6558;AMR_AF=0.7392;AFR_AF=0.621;EUR_AF=0.992;SAS_AF=0.9744;AA=C|||;VT=SNP
3	50703275	rs61549968	C	T	100	PASS	AC=337;AF=0.0672923;AN=5008;NS=2504;DP=16791;EAS_AF=0.0516;AMR_AF=0.121;AFR_AF=0.0257;EUR_AF=0.1103;SAS_AF=0.0573;AA=C|||;VT=SNP
3	50703289	rs59036236	C	T	100	PASS	AC=730;AF=0.145767;AN=5008;NS=2504;DP=17116;EAS_AF=0.3442;AMR_AF=0.2406;AFR_AF=0.1399;EUR_AF=0.006;SAS_AF=0.0256;AA=C|||;VT=SNP
3	50703635	rs2076927	G	A	100	PASS	AC=730;AF=0.145767;AN=5008;NS=2504;DP=13315;EAS_AF=0.3442;AMR_AF=0.2406;AFR_AF=0.1399;EUR_AF=0.006;SAS_AF=0.0256;AA=G|||;VT=SNP
3	50703858	rs751851	C	T	100	PASS	AC=3605;AF=0.719848;AN=5008;NS=2504;DP=18004;EAS_AF=0.6032;AMR_AF=0.6182;AFR_AF=0.5923;EUR_AF=0.8827;SAS_AF=0.9172;AA=C|||;VT=SNP
3	50705872	rs12486717	G	A	100	PASS	AC=724;AF=0.144569;AN=5008;NS=2504;DP=21515;EAS_AF=0.3442;AMR_AF=0.2406;AFR_AF=0.1354;EUR_AF=0.006;SAS_AF=0.0256;AA=G|||;VT=SNP
3	50706496	rs1971976	G	A	100	PASS	AC=3604;AF=0.719649;AN=5008;NS=2504;DP=14406;EAS_AF=0.6032;AMR_AF=0.6167;AFR_AF=0.5923;EUR_AF=0.8827;SAS_AF=0.9172;AA=G|||;VT=SNP
3	50706980	rs13085096	G	A	100	PASS	AC=337;AF=0.0672923;AN=5008;NS=2504;DP=14416;EAS_AF=0.0516;AMR_AF=0.121;AFR_AF=0.0257;EUR_AF=0.1093;SAS_AF=0.0583;AA=A|||;VT=SNP
3	50707187	rs13089719	G	T	100	PASS	AC=336;AF=0.0670927;AN=5008;NS=2504;DP=17015;EAS_AF=0.0516;AMR_AF=0.121;AFR_AF=0.0257;EUR_AF=0.1093;SAS_AF=0.0573;AA=A|||;VT=SNP
3	50708169	rs13075344	T	C	100	PASS	AC=341;AF=0.0680911;AN=5008;NS=2504;DP=18038;EAS_AF=0.0546;AMR_AF=0.121;AFR_AF=0.0257;EUR_AF=0.1113;SAS_AF=0.0573;AA=C|||;VT=SNP
3	50711001	rs34985176	T	C	100	PASS	AC=717;AF=0.143171;AN=5008;NS=2504;DP=18417;EAS_AF=0.1339;AMR_AF=0.1196;AFR_AF=0.0151;EUR_AF=0.2793;SAS_AF=0.2025;AA=T|||;VT=SNP
3	50711083	rs73072418	G	A	100	PASS	AC=340;AF=0.0678914;AN=5008;NS=2504;DP=17746;EAS_AF=0.0536;AMR_AF=0.121;AFR_AF=0.0272;EUR_AF=0.1093;SAS_AF=0.0573;AA=A|||;VT=SNP
3	50714581	rs56856095	G	C	100	PASS	AC=726;AF=0.144968;AN=5008;NS=2504;DP=19507;EAS_AF=0.3452;AMR_AF=0.2406;AFR_AF=0.1362;EUR_AF=0.006;SAS_AF=0.0256;AA=g|||;VT=SNP
3	50718100	rs3943212	C	A	100	PASS	AC=3604;AF=0.719649;AN=5008;NS=2504;DP=13776;EAS_AF=0.6012;AMR_AF=0.6167;AFR_AF=0.5938;EUR_AF=0.8827;SAS_AF=0.9172;AA=c|||;VT=SNP
3	50719345	rs6779819	A	G	100	PASS	AC=3646;AF=0.728035;AN=5008;NS=2504;DP=20818;EAS_AF=0.6022;AMR_AF=0.6239;AFR_AF=0.6203;EUR_AF=0.8837;SAS_AF=0.9172;AA=a|||;VT=SNP
3	50720265	rs34266990	A	G	100	PASS	AC=337;AF=0.0672923;AN=5008;NS=2504;DP=17303;EAS_AF=0.0526;AMR_AF=0.1196;AFR_AF=0.0265;EUR_AF=0.1093;SAS_AF=0.0573;AA=g|||;VT=SNP
3	50720888	rs35566897	T	G	100	PASS	AC=336;AF=0.0670927;AN=5008;NS=2504;DP=16273;EAS_AF=0.0526;AMR_AF=0.1196;AFR_AF=0.0257;EUR_AF=0.1093;SAS_AF=0.0573;AA=t|||;VT=SNP
3	50720909	rs13094785	C	T	100	PASS	AC=4369;AF=0.872404;AN=5008;NS=2504;DP=15412;EAS_AF=0.9464;AMR_AF=0.8602;AFR_AF=0.7572;EUR_AF=0.8897;SAS_AF=0.9427;AA=c|||;VT=SNP
3	50720991	rs34866096	G	A	100	PASS	AC=338;AF=0.067492;AN=5008;NS=2504;DP=14093;EAS_AF=0.0526;AMR_AF=0.1196;AFR_AF=0.0257;EUR_AF=0.1113;SAS_AF=0.0573;AA=g|||;VT=SNP
3	50721892	rs2035484	T	C	100	PASS	AC=724;AF=0.144569;AN=5008;NS=2504;DP=20262;EAS_AF=0.3442;AMR_AF=0.2406;AFR_AF=0.1354;EUR_AF=0.006;SAS_AF=0.0256;AA=t|||;VT=SNP
3	50723927	rs6796769	A	G	100	PASS	AC=3642;AF=0.727236;AN=5008;NS=2504;DP=20650;EAS_AF=0.6022;AMR_AF=0.621;AFR_AF=0.6188;EUR_AF=0.8837;SAS_AF=0.9172;AA=a|||;VT=SNP
3	50725691	rs2086827	G	A	100	PASS	AC=3644;AF=0.727636;AN=5008;NS=2504;DP=18347;EAS_AF=0.6032;AMR_AF=0.6196;AFR_AF=0.6203;EUR_AF=0.8837;SAS_AF=0.9172;AA=g|||;VT=SNP
3	50727034	rs6776224	C	A	100	PASS	AC=3637;AF=0.726238;AN=5008;NS=2504;DP=21668;EAS_AF=0.6032;AMR_AF=0.6182;AFR_AF=0.6157;EUR_AF=0.8837;SAS_AF=0.9172;AA=a|||;VT=SNP
3	50727794	rs6446210	G	A	100	PASS	AC=4370;AF=0.872604;AN=5008;NS=2504;DP=18113;EAS_AF=0.9474;AMR_AF=0.8602;AFR_AF=0.7572;EUR_AF=0.8897;SAS_AF=0.9427;AA=g|||;VT=SNP
3	50728646	rs77553353	C	T	100	PASS	AC=723;AF=0.144369;AN=5008;NS=2504;DP=15735;EAS_AF=0.3442;AMR_AF=0.2406;AFR_AF=0.1346;EUR_AF=0.006;SAS_AF=0.0256;AA=c|||;VT=SNP
3	50728997	rs6446212	T	C	100	PASS	AC=3603;AF=0.719449;AN=5008;NS=2504;DP=20476;EAS_AF=0.6022;AMR_AF=0.6167;AFR_AF=0.5923;EUR_AF=0.8827;SAS_AF=0.9172;AA=t|||;VT=SNP
3	50730251	rs9826757	A	G	100	PASS	AC=3644;AF=0.727636;AN=5008;NS=2504;DP=18767;EAS_AF=0.6022;AMR_AF=0.6196;AFR_AF=0.621;EUR_AF=0.8837;SAS_AF=0.9172;AA=a|||;VT=SNP
3	50731206	rs113649916	G	A	100	PASS	AC=337;AF=0.0672923;AN=5008;NS=2504;DP=13632;EAS_AF=0.0526;AMR_AF=0.121;AFR_AF=0.0257;EUR_AF=0.1093;SAS_AF=0.0573;AA=g|||;VT=SNP
3	50731408	rs28412709	C	A	100	PASS	AC=712;AF=0.142173;AN=5008;NS=2504;DP=16237;EAS_AF=0.1339;AMR_AF=0.1182;AFR_AF=0.0151;EUR_AF=0.2783;SAS_AF=0.1994;AA=N|||;VT=SNP
3	50731423	rs112656971	A	G	100	PASS	AC=338;AF=0.067492;AN=5008;NS=2504;DP=15137;EAS_AF=0.0526;AMR_AF=0.121;AFR_AF=0.0257;EUR_AF=0.1093;SAS_AF=0.0583;AA=N|||;VT=SNP
3	50732402	rs7615703	G	A	100	PASS	AC=3643;AF=0.727436;AN=5008;NS=2504;DP=17579;EAS_AF=0.6022;AMR_AF=0.6196;AFR_AF=0.6203;EUR_AF=0.8837;SAS_AF=0.9172;AA=g|||;VT=SNP
3	50732729	rs11130255	G	A	100	PASS	AC=337;AF=0.0672923;AN=5008;NS=2504;DP=18913;EAS_AF=0.0526;AMR_AF=0.121;AFR_AF=0.0257;EUR_AF=0.1093;SAS_AF=0.0573;AA=a|||;VT=SNP
3	50734791	rs71326944	T	C	100	PASS	AC=337;AF=0.0672923;AN=5008;NS=2504;DP=17177;EAS_AF=0.0526;AMR_AF=0.121;AFR_AF=0.0257;EUR_AF=0.1093;SAS_AF=0.0573;AA=c|||;VT=SNP
3	50734849	rs7645212	C	T	100	PASS	AC=3644;AF=0.727636;AN=5008;NS=2504;DP=15164;EAS_AF=0.6022;AMR_AF=0.6196;AFR_AF=0.621;EUR_AF=0.8837;SAS_AF=0.9172;AA=t|||;VT=SNP
3	50734970	rs71326945	C	T	100	PASS	AC=338;AF=0.067492;AN=5008;NS=2504;DP=15228;EAS_AF=0.0526;AMR_AF=0.121;AFR_AF=0.0265;EUR_AF=0.1093;SAS_AF=0.0573;AA=t|||;VT=SNP
3	50735388	rs1966921	A	G	100	PASS	AC=3644;AF=0.727636;AN=5008;NS=2504;DP=15584;EAS_AF=0.6022;AMR_AF=0.6196;AFR_AF=0.621;EUR_AF=0.8837;SAS_AF=0.9172;AA=a|||;VT=SNP
3	50735933	rs73072438	G	A	100	PASS	AC=337;AF=0.0672923;AN=5008;NS=2504;DP=12454;EAS_AF=0.0526;AMR_AF=0.121;AFR_AF=0.0257;EUR_AF=0.1093;SAS_AF=0.0573;AA=g|||;VT=SNP
3	50737293	rs1563684	C	T	100	PASS	AC=3644;AF=0.727636;AN=5008;NS=2504;DP=22038;EAS_AF=0.6022;AMR_AF=0.6196;AFR_AF=0.621;EUR_AF=0.8837;SAS_AF=0.9172;AA=c|||;VT=SNP
3	50737694	rs73072442	G	A	100	PASS	AC=337;AF=0.0672923;AN=5008;NS=2504;DP=22207;EAS_AF=0.0526;AMR_AF=0.121;AFR_AF=0.0257;EUR_AF=0.1093;SAS_AF=0.0573;AA=g|||;VT=SNP
3	50739697	rs2168866	G	A	100	PASS	AC=338;AF=0.067492;AN=5008;NS=2504;DP=18496;EAS_AF=0.0526;AMR_AF=0.121;AFR_AF=0.0257;EUR_AF=0.1103;SAS_AF=0.0573;AA=g|||;VT=SNP
3	50740039	rs2125369	A	G	100	PASS	AC=339;AF=0.0676917;AN=5008;NS=2504;DP=18208;EAS_AF=0.0526;AMR_AF=0.1225;AFR_AF=0.0257;EUR_AF=0.1103;SAS_AF=0.0573;AA=a|||;VT=SNP
3	50743869	rs35170043	G	C	100	PASS	AC=338;AF=0.067492;AN=5008;NS=2504;DP=18672;EAS_AF=0.0526;AMR_AF=0.121;AFR_AF=0.0257;EUR_AF=0.1103;SAS_AF=0.0573;AA=g|||;VT=SNP
3	50744232	rs13089255	G	T	100	PASS	AC=376;AF=0.0750799;AN=5008;NS=2504;DP=17425;EAS_AF=0.0536;AMR_AF=0.1225;AFR_AF=0.0514;EUR_AF=0.1113;SAS_AF=0.0583;AA=N|||;VT=SNP
3	50745664	rs2609036	G	A	100	PASS	AC=338;AF=0.067492;AN=5008;NS=2504;DP=20225;EAS_AF=0.0526;AMR_AF=0.121;AFR_AF=0.0257;EUR_AF=0.1103;SAS_AF=0.0573;AA=g|||;VT=SNP
3	50746994	rs2609035	T	C	100	PASS	AC=338;AF=0.067492;AN=5008;NS=2504;DP=16308;EAS_AF=0.0526;AMR_AF=0.121;AFR_AF=0.0257;EUR_AF=0.1103;SAS_AF=0.0573;AA=c|||;VT=SNP
3	50747047	rs2355341	G	A	100	PASS	AC=339;AF=0.0676917;AN=5008;NS=2504;DP=16344;EAS_AF=0.0536;AMR_AF=0.121;AFR_AF=0.0257;EUR_AF=0.1103;SAS_AF=0.0573;AA=a|||;VT=SNP
3	50747485	rs1458387	A	T	100	PASS	AC=338;AF=0.067492;AN=5008;NS=2504;DP=16360;EAS_AF=0.0526;AMR_AF=0.121;AFR_AF=0.0257;EUR_AF=0.1103;SAS_AF=0.0573;AA=a|||;VT=SNP
3	50748140	rs6778680	T	C	100	PASS	AC=3640;AF=0.726837;AN=5008;NS=2504;DP=22065;EAS_AF=0.6022;AMR_AF=0.6196;AFR_AF=0.6195;EUR_AF=0.8827;SAS_AF=0.9162;AA=t|||;VT=SNP
3	50748460	rs34773360	A	G	100	PASS	AC=338;AF=0.067492;AN=5008;NS=2504;DP=17818;EAS_AF=0.0526;AMR_AF=0.121;AFR_AF=0.0257;EUR_AF=0.1103;SAS_AF=0.0573;AA=a|||;VT=SNP
3	50748598	rs7611428	C	T	100	PASS	AC=4368;AF=0.872204;AN=5008;NS=2504;DP=19305;EAS_AF=0.9464;AMR_AF=0.8602;AFR_AF=0.7572;EUR_AF=0.8887;SAS_AF=0.9427;AA=c|||;VT=SNP
3	50749011	rs11710858	C	T	100	PASS	AC=4368;AF=0.872204;AN=5008;NS=2504;DP=16362;EAS_AF=0.9464;AMR_AF=0.8602;AFR_AF=0.7572;EUR_AF=0.8887;SAS_AF=0.9427;AA=c|||;VT=SNP
3	50749265	rs6446213	G	A	100	PASS	AC=3640;AF=0.726837;AN=5008;NS=2504;DP=14986;EAS_AF=0.6022;AMR_AF=0.6196;AFR_AF=0.6188;EUR_AF=0.8827;SAS_AF=0.9172;AA=g|||;VT=SNP
3	50749365	rs72944726	C	T	100	PASS	AC=723;AF=0.144369;AN=5008;NS=2504;DP=16432;EAS_AF=0.3442;AMR_AF=0.2406;AFR_AF=0.1346;EUR_AF=0.006;SAS_AF=0.0256;AA=t|||;VT=SNP
3	50749786	rs72944730	T	G	100	PASS	AC=724;AF=0.144569;AN=5008;NS=2504;DP=17647;EAS_AF=0.3442;AMR_AF=0.2406;AFR_AF=0.1354;EUR_AF=0.006;SAS_AF=0.0256;AA=t|||;VT=SNP
3	50750145	rs1824281	C	T	100	PASS	AC=3639;AF=0.726637;AN=5008;NS=2504;DP=20367;EAS_AF=0.6022;AMR_AF=0.6196;AFR_AF=0.618;EUR_AF=0.8827;SAS_AF=0.9172;AA=c|||;VT=SNP
3	50751643	rs17051403	C	A	100	PASS	AC=724;AF=0.144569;AN=5008;NS=2504;DP=16309;EAS_AF=0.3442;AMR_AF=0.2406;AFR_AF=0.1354;EUR_AF=0.006;SAS_AF=0.0256;AA=c|||;VT=SNP
3	50752406	rs936406	G	A	100	PASS	AC=4670;AF=0.932508;AN=5008;NS=2504;DP=20446;EAS_AF=0.9474;AMR_AF=0.879;AFR_AF=0.9743;EUR_AF=0.8897;SAS_AF=0.9427;AA=g|||;VT=SNP
3	50752559	rs936405	T	C	100	PASS	AC=4670;AF=0.932508;AN=5008;NS=2504;DP=22200;EAS_AF=0.9474;AMR_AF=0.879;AFR_AF=0.9743;EUR_AF=0.8897;SAS_AF=0.9427;AA=c|||;VT=SNP
3	50753363	rs1458386	C	T	100	PASS	AC=4670;AF=0.932508;AN=5008;NS=2504;DP=19188;EAS_AF=0.9474;AMR_AF=0.879;AFR_AF=0.9743;EUR_AF=0.8897;SAS_AF=0.9427;AA=t|||;VT=SNP
3	50754004	rs1965263	A	G	100	PASS	AC=4670;AF=0.932508;AN=5008;NS=2504;DP=8403;EAS_AF=0.9474;AMR_AF=0.879;AFR_AF=0.9743;EUR_AF=0.8897;SAS_AF=0.9427;AA=-|||;VT=SNP
3	50754211	rs1463497	A	T	100	PASS	AC=4670;AF=0.932508;AN=5008;NS=2504;DP=10926;EAS_AF=0.9474;AMR_AF=0.879;AFR_AF=0.9743;EUR_AF=0.8897;SAS_AF=0.9427;AA=-|||;VT=SNP
3	50754276	rs1463496	T	A	100	PASS	AC=4670;AF=0.932508;AN=5008;NS=2504;DP=12637;EAS_AF=0.9474;AMR_AF=0.879;AFR_AF=0.9743;EUR_AF=0.8897;SAS_AF=0.9427;AA=-|||;VT=SNP
3	50755160	rs1975834	C	T	100	PASS	AC=4670;AF=0.932508;AN=5008;NS=2504;DP=18704;EAS_AF=0.9474;AMR_AF=0.879;AFR_AF=0.9743;EUR_AF=0.8897;SAS_AF=0.9427;AA=t|||;VT=SNP
3	50757234	rs1824280	C	T	100	PASS	AC=4670;AF=0.932508;AN=5008;NS=2504;DP=21495;EAS_AF=0.9474;AMR_AF=0.879;AFR_AF=0.9743;EUR_AF=0.8897;SAS_AF=0.9427;AA=c|||;VT=SNP
3	50757396	rs4429624	A	G	100	PASS	AC=4670;AF=0.932508;AN=5008;NS=2504;DP=19171;EAS_AF=0.9474;AMR_AF=0.879;AFR_AF=0.9743;EUR_AF=0.8897;SAS_AF=0.9427;AA=g|||;VT=SNP
3	50757892	rs1902960	G	A	100	PASS	AC=4670;AF=0.932508;AN=5008;NS=2504;DP=21062;EAS_AF=0.9474;AMR_AF=0.879;AFR_AF=0.9743;EUR_AF=0.8897;SAS_AF=0.9427;AA=g|||;VT=SNP
3	50758454	rs4688703	T	C	100	PASS	AC=4670;AF=0.932508;AN=5008;NS=2504;DP=21091;EAS_AF=0.9474;AMR_AF=0.879;AFR_AF=0.9743;EUR_AF=0.8897;SAS_AF=0.9427;AA=c|||;VT=SNP
3	50759485	rs7650574	G	C	100	PASS	AC=4670;AF=0.932508;AN=5008;NS=2504;DP=18384;EAS_AF=0.9474;AMR_AF=0.879;AFR_AF=0.9743;EUR_AF=0.8897;SAS_AF=0.9427;AA=c|||;VT=SNP
3	50759683	rs7629253	C	A	100	PASS	AC=4664;AF=0.93131;AN=5008;NS=2504;DP=19224;EAS_AF=0.9474;AMR_AF=0.8775;AFR_AF=0.9735;EUR_AF=0.8897;SAS_AF=0.9387;AA=a|||;VT=SNP
3	50760711	rs2883652	C	G	100	PASS	AC=4670;AF=0.932508;AN=5008;NS=2504;DP=19009;EAS_AF=0.9474;AMR_AF=0.879;AFR_AF=0.9743;EUR_AF=0.8897;SAS_AF=0.9427;AA=G|||;VT=SNP
3	50760904	rs6800008	A	C	100	PASS	AC=4670;AF=0.932508;AN=5008;NS=2504;DP=15604;EAS_AF=0.9474;AMR_AF=0.879;AFR_AF=0.9743;EUR_AF=0.8897;SAS_AF=0.9427;AA=C|||;VT=SNP
3	50762822	rs6446214	A	G	100	PASS	AC=4670;AF=0.932508;AN=5008;NS=2504;DP=19425;EAS_AF=0.9474;AMR_AF=0.879;AFR_AF=0.9743;EUR_AF=0.8897;SAS_AF=0.9427;AA=G|||;VT=SNP
3	50763034	rs7652715	A	C	100	PASS	AC=4368;AF=0.872204;AN=5008;NS=2504;DP=20238;EAS_AF=0.9464;AMR_AF=0.8602;AFR_AF=0.7572;EUR_AF=0.8887;SAS_AF=0.9427;AA=A|||;VT=SNP
3	50763413	rs12639126	C	T	100	PASS	AC=4670;AF=0.932508;AN=5008;NS=2504;DP=19492;EAS_AF=0.9474;AMR_AF=0.879;AFR_AF=0.9743;EUR_AF=0.8897;SAS_AF=0.9427;AA=C|||;VT=SNP
3	50764842	rs73072475	A	G	100	PASS	AC=505;AF=0.100839;AN=5008;NS=2504;DP=18376;EAS_AF=0.244;AMR_AF=0.1268;AFR_AF=0.0038;EUR_AF=0.0815;SAS_AF=0.0859;AA=A|||;VT=SNP
3	50765079	rs6446215	T	A	100	PASS	AC=4670;AF=0.932508;AN=5008;NS=2504;DP=17733;EAS_AF=0.9474;AMR_AF=0.879;AFR_AF=0.9743;EUR_AF=0.8897;SAS_AF=0.9427;AA=A|||;VT=SNP
3	50769966	rs1563683	C	G	100	PASS	AC=4671;AF=0.932708;AN=5008;NS=2504;DP=17252;EAS_AF=0.9474;AMR_AF=0.879;AFR_AF=0.975;EUR_AF=0.8897;SAS_AF=0.9427;AA=G|||;VT=SNP
3	50770158	rs2125366	G	A	100	PASS	AC=4662;AF=0.930911;AN=5008;NS=2504;DP=17452;EAS_AF=0.9474;AMR_AF=0.879;AFR_AF=0.975;EUR_AF=0.8897;SAS_AF=0.9335;AA=A|||;VT=SNP
3	50771004	rs4688702	T	C	100	PASS	AC=4671;AF=0.932708;AN=5008;NS=2504;DP=18555;EAS_AF=0.9474;AMR_AF=0.879;AFR_AF=0.975;EUR_AF=0.8897;SAS_AF=0.9427;AA=T|||;VT=SNP
3	50771624	rs73072483	G	A	100	PASS	AC=734;AF=0.146565;AN=5008;NS=2504;DP=22080;EAS_AF=0.2123;AMR_AF=0.0965;AFR_AF=0.0061;EUR_AF=0.1173;SAS_AF=0.3344;AA=A|||;VT=SNP
3	50771819	rs9820606	G	A	100	PASS	AC=3514;AF=0.701677;AN=5008;NS=2504;DP=15513;EAS_AF=0.6022;AMR_AF=0.5937;AFR_AF=0.5734;EUR_AF=0.8579;SAS_AF=0.8937;AA=G|||;VT=SNP
3	50771992	rs9824522	C	T	100	PASS	AC=3513;AF=0.701478;AN=5008;NS=2504;DP=17446;EAS_AF=0.6022;AMR_AF=0.5937;AFR_AF=0.5726;EUR_AF=0.8579;SAS_AF=0.8937;AA=C|||;VT=SNP
3	50772664	rs9825535	C	T	100	PASS	AC=3497;AF=0.698283;AN=5008;NS=2504;DP=19025;EAS_AF=0.5992;AMR_AF=0.5908;AFR_AF=0.5688;EUR_AF=0.8569;SAS_AF=0.8885;AA=c|||;VT=SNP
3	50773154	rs9867489	A	G	100	PASS	AC=3576;AF=0.714058;AN=5008;NS=2504;DP=17764;EAS_AF=0.6022;AMR_AF=0.5965;AFR_AF=0.6188;EUR_AF=0.8579;SAS_AF=0.8937;AA=A|||;VT=SNP
3	50773804	rs9831288	G	A	100	PASS	AC=3559;AF=0.710663;AN=5008;NS=2504;DP=22128;EAS_AF=0.5992;AMR_AF=0.5937;AFR_AF=0.6142;EUR_AF=0.8569;SAS_AF=0.8885;AA=G|||;VT=SNP
3	50774665	rs62260152	T	G	100	PASS	AC=935;AF=0.186701;AN=5008;NS=2504;DP=18894;EAS_AF=0.2133;AMR_AF=0.1254;AFR_AF=0.0371;EUR_AF=0.2117;SAS_AF=0.3793;AA=T|||;VT=SNP
3	50775446	rs11712367	C	T	100	PASS	AC=3576;AF=0.714058;AN=5008;NS=2504;DP=20607;EAS_AF=0.6032;AMR_AF=0.5965;AFR_AF=0.618;EUR_AF=0.8579;SAS_AF=0.8937;AA=C|||;VT=SNP
3	50776308	rs5000953	A	G	100	PASS	AC=4671;AF=0.932708;AN=5008;NS=2504;DP=19190;EAS_AF=0.9474;AMR_AF=0.879;AFR_AF=0.975;EUR_AF=0.8897;SAS_AF=0.9427;AA=G|||;VT=SNP
3	50776497	rs4485709	G	T	100	PASS	AC=3515;AF=0.701877;AN=5008;NS=2504;DP=17643;EAS_AF=0.6022;AMR_AF=0.5937;AFR_AF=0.5734;EUR_AF=0.8579;SAS_AF=0.8947;AA=G|||;VT=SNP
3	50776882	rs12495399	C	A	100	PASS	AC=791;AF=0.157947;AN=5008;NS=2504;DP=19884;EAS_AF=0.3452;AMR_AF=0.2637;AFR_AF=0.1369;EUR_AF=0.0308;SAS_AF=0.0491;AA=C|||;VT=SNP
3	50777126	rs6775012	T	A	100	PASS	AC=4671;AF=0.932708;AN=5008;NS=2504;DP=16689;EAS_AF=0.9474;AMR_AF=0.879;AFR_AF=0.975;EUR_AF=0.8897;SAS_AF=0.9427;AA=A|||;VT=SNP
3	50778204	rs9839684	A	G	100	PASS	AC=4671;AF=0.932708;AN=5008;NS=2504;DP=15368;EAS_AF=0.9474;AMR_AF=0.879;AFR_AF=0.975;EUR_AF=0.8897;SAS_AF=0.9427;AA=A|||;VT=SNP
3	50781612	rs2675802	A	G	100	PASS	AC=4666;AF=0.931709;AN=5008;NS=2504;DP=17246;EAS_AF=0.9425;AMR_AF=0.879;AFR_AF=0.975;EUR_AF=0.8897;SAS_AF=0.9427;AA=a|||;VT=SNP
3	50782765	rs9824444	C	T	100	PASS	AC=3515;AF=0.701877;AN=5008;NS=2504;DP=18157;EAS_AF=0.6022;AMR_AF=0.5937;AFR_AF=0.5741;EUR_AF=0.8579;SAS_AF=0.8937;AA=C|||;VT=SNP
3	50783365	rs60552386	T	C	100	PASS	AC=791;AF=0.157947;AN=5008;NS=2504;DP=18895;EAS_AF=0.3452;AMR_AF=0.2637;AFR_AF=0.1369;EUR_AF=0.0308;SAS_AF=0.0491;AA=T|||;VT=SNP
3	50785241	rs4028317	G	A	100	PASS	AC=4305;AF=0.859625;AN=5008;NS=2504;DP=14043;EAS_AF=0.9474;AMR_AF=0.8573;AFR_AF=0.7103;EUR_AF=0.8887;SAS_AF=0.9427;AA=G|||;VT=SNP
3	50788586	rs2675810	G	C	100	PASS	AC=336;AF=0.0670927;AN=5008;NS=2504;DP=16182;EAS_AF=0.0526;AMR_AF=0.121;AFR_AF=0.025;EUR_AF=0.1093;SAS_AF=0.0573;AA=G|||;VT=SNP
3	50789151	rs2608989	T	C	100	PASS	AC=336;AF=0.0670927;AN=5008;NS=2504;DP=21856;EAS_AF=0.0526;AMR_AF=0.121;AFR_AF=0.025;EUR_AF=0.1093;SAS_AF=0.0573;AA=T|||;VT=SNP
3	50789232	rs2675809	G	A	100	PASS	AC=336;AF=0.0670927;AN=5008;NS=2504;DP=19831;EAS_AF=0.0526;AMR_AF=0.121;AFR_AF=0.025;EUR_AF=0.1093;SAS_AF=0.0573;AA=G|||;VT=SNP
3	50790523	rs2608988	G	A	100	PASS	AC=336;AF=0.0670927;AN=5008;NS=2504;DP=17349;EAS_AF=0.0526;AMR_AF=0.121;AFR_AF=0.025;EUR_AF=0.1093;SAS_AF=0.0573;AA=g|||;VT=SNP
3	50791137	rs34058359	G	A	100	PASS	AC=335;AF=0.066893;AN=5008;NS=2504;DP=18658;EAS_AF=0.0526;AMR_AF=0.121;AFR_AF=0.0242;EUR_AF=0.1093;SAS_AF=0.0573;AA=G|||;VT=SNP
3	50792107	rs13060835	A	C	100	PASS	AC=336;AF=0.0670927;AN=5008;NS=2504;DP=16047;EAS_AF=0.0526;AMR_AF=0.121;AFR_AF=0.025;EUR_AF=0.1093;SAS_AF=0.0573;AA=C|||;VT=SNP
3	50792841	rs34627371	C	A	100	PASS	AC=336;AF=0.0670927;AN=5008;NS=2504;DP=20644;EAS_AF=0.0526;AMR_AF=0.121;AFR_AF=0.025;EUR_AF=0.1093;SAS_AF=0.0573;AA=C|||;VT=SNP
3	50794670	rs6783865	C	T	100	PASS	AC=4306;AF=0.859824;AN=5008;NS=2504;DP=15330;EAS_AF=0.9474;AMR_AF=0.8573;AFR_AF=0.7103;EUR_AF=0.8897;SAS_AF=0.9427;AA=C|||;VT=SNP
3	50794814	rs4688698	G	A	100	PASS	AC=712;AF=0.142173;AN=5008;NS=2504;DP=14876;EAS_AF=0.3452;AMR_AF=0.2435;AFR_AF=0.0915;EUR_AF=0.0258;SAS_AF=0.0491;AA=G|||;VT=SNP
3	50795456	rs2609008	A	T	100	PASS	AC=341;AF=0.0680911;AN=5008;NS=2504;DP=11887;EAS_AF=0.0526;AMR_AF=0.121;AFR_AF=0.0287;EUR_AF=0.1093;SAS_AF=0.0573;AA=A|||;VT=SNP
3	50796281	rs13095920	A	G	100	PASS	AC=336;AF=0.0670927;AN=5008;NS=2504;DP=16865;EAS_AF=0.0526;AMR_AF=0.121;AFR_AF=0.025;EUR_AF=0.1093;SAS_AF=0.0573;AA=A|||;VT=SNP
3	50796351	rs2675769	A	T	100	PASS	AC=336;AF=0.0670927;AN=5008;NS=2504;DP=15616;EAS_AF=0.0526;AMR_AF=0.121;AFR_AF=0.025;EUR_AF=0.1093;SAS_AF=0.0573;AA=A|||;VT=SNP
3	50797071	rs7621650	C	G	100	PASS	AC=3499;AF=0.698682;AN=5008;NS=2504;DP=11435;EAS_AF=0.5992;AMR_AF=0.5908;AFR_AF=0.5696;EUR_AF=0.8579;SAS_AF=0.8885;AA=C|||;VT=SNP
3	50797275	rs2675771	T	C	100	PASS	AC=336;AF=0.0670927;AN=5008;NS=2504;DP=12595;EAS_AF=0.0526;AMR_AF=0.121;AFR_AF=0.025;EUR_AF=0.1093;SAS_AF=0.0573;AA=T|||;VT=SNP
3	50797870	rs2675772	A	G	100	PASS	AC=336;AF=0.0670927;AN=5008;NS=2504;DP=18090;EAS_AF=0.0526;AMR_AF=0.121;AFR_AF=0.025;EUR_AF=0.1093;SAS_AF=0.0573;AA=A|||;VT=SNP
3	50797893	rs2675773	G	A	100	PASS	AC=336;AF=0.0670927;AN=5008;NS=2504;DP=17665;EAS_AF=0.0526;AMR_AF=0.121;AFR_AF=0.025;EUR_AF=0.1093;SAS_AF=0.0573;AA=A|||;VT=SNP
3	50798070	rs2675774	G	A	100	PASS	AC=336;AF=0.0670927;AN=5008;NS=2504;DP=16630;EAS_AF=0.0526;AMR_AF=0.121;AFR_AF=0.025;EUR_AF=0.1093;SAS_AF=0.0573;AA=G|||;VT=SNP
3	50798607	rs35140911	A	G	100	PASS	AC=337;AF=0.0672923;AN=5008;NS=2504;DP=13431;EAS_AF=0.0526;AMR_AF=0.121;AFR_AF=0.0257;EUR_AF=0.1093;SAS_AF=0.0573;AA=A|||;VT=SNP
3	50798902	rs4482663	C	A	100	PASS	AC=4306;AF=0.859824;AN=5008;NS=2504;DP=16723;EAS_AF=0.9474;AMR_AF=0.8573;AFR_AF=0.7103;EUR_AF=0.8897;SAS_AF=0.9427;AA=C|||;VT=SNP
3	50799662	rs2609025	A	T	100	PASS	AC=336;AF=0.0670927;AN=5008;NS=2504;DP=15585;EAS_AF=0.0526;AMR_AF=0.121;AFR_AF=0.025;EUR_AF=0.1093;SAS_AF=0.0573;AA=T|||;VT=SNP
3	50800146	rs2609024	G	A	100	PASS	AC=336;AF=0.0670927;AN=5008;NS=2504;DP=17594;EAS_AF=0.0526;AMR_AF=0.121;AFR_AF=0.025;EUR_AF=0.1093;SAS_AF=0.0573;AA=G|||;VT=SNP
3	50801841	rs12486154	T	C	100	PASS	AC=792;AF=0.158147;AN=5008;NS=2504;DP=18307;EAS_AF=0.3452;AMR_AF=0.2651;AFR_AF=0.1369;EUR_AF=0.0308;SAS_AF=0.0491;AA=T|||;VT=SNP
3	50803588	rs2675777	T	A	100	PASS	AC=336;AF=0.0670927;AN=5008;NS=2504;DP=15999;EAS_AF=0.0526;AMR_AF=0.121;AFR_AF=0.025;EUR_AF=0.1093;SAS_AF=0.0573;AA=T|||;VT=SNP
3	50804141	rs145692731	A	C	100	PASS	AC=791;AF=0.157947;AN=5008;NS=2504;DP=21082;EAS_AF=0.3452;AMR_AF=0.2637;AFR_AF=0.1369;EUR_AF=0.0308;SAS_AF=0.0491;AA=A|||;VT=SNP
3	50804163	rs148121598	C	G	100	PASS	AC=336;AF=0.0670927;AN=5008;NS=2504;DP=21450;EAS_AF=0.0526;AMR_AF=0.121;AFR_AF=0.025;EUR_AF=0.1093;SAS_AF=0.0573;AA=C|||;VT=SNP
3	50804973	rs9830082	T	A	100	PASS	AC=3575;AF=0.713858;AN=5008;NS=2504;DP=20235;EAS_AF=0.6022;AMR_AF=0.5965;AFR_AF=0.6172;EUR_AF=0.8588;SAS_AF=0.8937;AA=T|||;VT=SNP
3	50805704	rs2199051	T	C	100	PASS	AC=4366;AF=0.871805;AN=5008;NS=2504;DP=19615;EAS_AF=0.9464;AMR_AF=0.8602;AFR_AF=0.7557;EUR_AF=0.8887;SAS_AF=0.9427;AA=T|||;VT=SNP
3	50806969	rs2609007	T	C	100	PASS	AC=336;AF=0.0670927;AN=5008;NS=2504;DP=18284;EAS_AF=0.0526;AMR_AF=0.121;AFR_AF=0.025;EUR_AF=0.1093;SAS_AF=0.0573;AA=C|||;VT=SNP
3	50809153	rs35517507	G	A	100	PASS	AC=336;AF=0.0670927;AN=5008;NS=2504;DP=15083;EAS_AF=0.0526;AMR_AF=0.121;AFR_AF=0.025;EUR_AF=0.1093;SAS_AF=0.0573;AA=G|||;VT=SNP
3	50809998	rs2675816	T	A	100	PASS	AC=336;AF=0.0670927;AN=5008;NS=2504;DP=16955;EAS_AF=0.0526;AMR_AF=0.121;AFR_AF=0.025;EUR_AF=0.1093;SAS_AF=0.0573;AA=A|||;VT=SNP
3	50811625	rs61676409	C	T	100	PASS	AC=695;AF=0.138778;AN=5008;NS=2504;DP=15459;EAS_AF=0.3373;AMR_AF=0.2435;AFR_AF=0.0847;EUR_AF=0.0258;SAS_AF=0.0491;AA=C|||;VT=SNP
3	50811795	rs2609006	C	T	100	PASS	AC=336;AF=0.0670927;AN=5008;NS=2504;DP=15116;EAS_AF=0.0526;AMR_AF=0.121;AFR_AF=0.025;EUR_AF=0.1093;SAS_AF=0.0573;AA=C|||;VT=SNP
3	50813179	rs2609005	C	A	100	PASS	AC=336;AF=0.0670927;AN=5008;NS=2504;DP=19064;EAS_AF=0.0526;AMR_AF=0.121;AFR_AF=0.025;EUR_AF=0.1093;SAS_AF=0.0573;AA=A|||;VT=SNP
3	50813534	rs72942530	C	G	100	PASS	AC=791;AF=0.157947;AN=5008;NS=2504;DP=19620;EAS_AF=0.3452;AMR_AF=0.2637;AFR_AF=0.1369;EUR_AF=0.0308;SAS_AF=0.0491;AA=C|||;VT=SNP
3	50813608	rs2262810	A	G	100	PASS	AC=336;AF=0.0670927;AN=5008;NS=2504;DP=19628;EAS_AF=0.0526;AMR_AF=0.121;AFR_AF=0.025;EUR_AF=0.1093;SAS_AF=0.0573;AA=G|||;VT=SNP
3	50813854	rs2199050	T	C	100	PASS	AC=336;AF=0.0670927;AN=5008;NS=2504;DP=19773;EAS_AF=0.0526;AMR_AF=0.121;AFR_AF=0.025;EUR_AF=0.1093;SAS_AF=0.0573;AA=T|||;VT=SNP
3	50814508	rs2355350	G	A	100	PASS	AC=3461;AF=0.691094;AN=5008;NS=2504;DP=18753;EAS_AF=0.5992;AMR_AF=0.5879;AFR_AF=0.5431;EUR_AF=0.8569;SAS_AF=0.8885;AA=G|||;VT=SNP
3	50815636	rs17660179	A	T	100	PASS	AC=336;AF=0.0670927;AN=5008;NS=2504;DP=16538;EAS_AF=0.0526;AMR_AF=0.121;AFR_AF=0.025;EUR_AF=0.1093;SAS_AF=0.0573;AA=A|||;VT=SNP
3	50816822	rs2609003	A	T	100	PASS	AC=336;AF=0.0670927;AN=5008;NS=2504;DP=16965;EAS_AF=0.0526;AMR_AF=0.121;AFR_AF=0.025;EUR_AF=0.1093;SAS_AF=0.0573;AA=A|||;VT=SNP
3	50816961	rs2675813	T	C	100	PASS	AC=337;AF=0.0672923;AN=5008;NS=2504;DP=15312;EAS_AF=0.0526;AMR_AF=0.1225;AFR_AF=0.025;EUR_AF=0.1093;SAS_AF=0.0573;AA=C|||;VT=SNP
3	50817164	rs34602347	A	G	100	PASS	AC=336;AF=0.0670927;AN=5008;NS=2504;DP=21495;EAS_AF=0.0526;AMR_AF=0.121;AFR_AF=0.025;EUR_AF=0.1093;SAS_AF=0.0573;AA=A|||;VT=SNP
3	50817167	rs34900426	T	C	100	PASS	AC=336;AF=0.0670927;AN=5008;NS=2504;DP=21731;EAS_AF=0.0526;AMR_AF=0.121;AFR_AF=0.025;EUR_AF=0.1093;SAS_AF=0.0573;AA=T|||;VT=SNP
3	50817444	rs2675812	A	C	100	PASS	AC=336;AF=0.0670927;AN=5008;NS=2504;DP=17959;EAS_AF=0.0526;AMR_AF=0.121;AFR_AF=0.025;EUR_AF=0.1093;SAS_AF=0.0573;AA=A|||;VT=SNP
3	50818296	rs2675827	T	A	100	PASS	AC=336;AF=0.0670927;AN=5008;NS=2504;DP=15319;EAS_AF=0.0526;AMR_AF=0.121;AFR_AF=0.025;EUR_AF=0.1093;SAS_AF=0.0573;AA=T|||;VT=SNP
3	50818396	rs4688696	A	G	100	PASS	AC=791;AF=0.157947;AN=5008;NS=2504;DP=16369;EAS_AF=0.3452;AMR_AF=0.2637;AFR_AF=0.1369;EUR_AF=0.0308;SAS_AF=0.0491;AA=A|||;VT=SNP
3	50820117	rs12496601	A	G	100	PASS	AC=791;AF=0.157947;AN=5008;NS=2504;DP=15495;EAS_AF=0.3452;AMR_AF=0.2651;AFR_AF=0.1362;EUR_AF=0.0308;SAS_AF=0.0491;AA=A|||;VT=SNP
3	50820486	rs9838283	G	A	100	PASS	AC=4308;AF=0.860224;AN=5008;NS=2504;DP=18312;EAS_AF=0.9474;AMR_AF=0.8573;AFR_AF=0.7118;EUR_AF=0.8897;SAS_AF=0.9427;AA=G|||;VT=SNP
3	50820714	rs2609001	T	C	100	PASS	AC=336;AF=0.0670927;AN=5008;NS=2504;DP=19799;EAS_AF=0.0526;AMR_AF=0.121;AFR_AF=0.025;EUR_AF=0.1093;SAS_AF=0.0573;AA=C|||;VT=SNP
3	50821329	rs35098074	C	T	100	PASS	AC=339;AF=0.0676917;AN=5008;NS=2504;DP=13798;EAS_AF=0.0526;AMR_AF=0.1225;AFR_AF=0.025;EUR_AF=0.1093;SAS_AF=0.0593;AA=C|||;VT=SNP
3	50823597	rs7639828	T	G	100	PASS	AC=3578;AF=0.714457;AN=5008;NS=2504;DP=19484;EAS_AF=0.6022;AMR_AF=0.5965;AFR_AF=0.6195;EUR_AF=0.8588;SAS_AF=0.8937;AA=T|||;VT=SNP
3	50824215	rs62261860	C	T	100	PASS	AC=1216;AF=0.242812;AN=5008;NS=2504;DP=21715;EAS_AF=0.2133;AMR_AF=0.2205;AFR_AF=0.0658;EUR_AF=0.335;SAS_AF=0.4335;AA=C|||;VT=SNP
3	50825067	rs2608999	T	C	100	PASS	AC=337;AF=0.0672923;AN=5008;NS=2504;DP=18800;EAS_AF=0.0526;AMR_AF=0.1225;AFR_AF=0.025;EUR_AF=0.1093;SAS_AF=0.0573;AA=T|||;VT=SNP
3	50825303	rs6446220	C	G	100	PASS	AC=3522;AF=0.703275;AN=5008;NS=2504;DP=21863;EAS_AF=0.5992;AMR_AF=0.5908;AFR_AF=0.5877;EUR_AF=0.8569;SAS_AF=0.8885;AA=C|||;VT=SNP
3	50825861	rs34048522	G	T	100	PASS	AC=337;AF=0.0672923;AN=5008;NS=2504;DP=20591;EAS_AF=0.0526;AMR_AF=0.121;AFR_AF=0.0257;EUR_AF=0.1093;SAS_AF=0.0573;AA=g|||;VT=SNP
3	50827379	rs67410403	G	A	100	PASS	AC=336;AF=0.0670927;AN=5008;NS=2504;DP=19997;EAS_AF=0.0526;AMR_AF=0.121;AFR_AF=0.025;EUR_AF=0.1093;SAS_AF=0.0573;AA=G|||;VT=SNP
3	50827602	rs71329007	T	G	100	PASS	AC=336;AF=0.0670927;AN=5008;NS=2504;DP=22399;EAS_AF=0.0526;AMR_AF=0.121;AFR_AF=0.025;EUR_AF=0.1093;SAS_AF=0.0573;AA=T|||;VT=SNP
3	50827848	rs4688695	C	T	100	PASS	AC=793;AF=0.158347;AN=5008;NS=2504;DP=18737;EAS_AF=0.3452;AMR_AF=0.2637;AFR_AF=0.1384;EUR_AF=0.0308;SAS_AF=0.0491;AA=C|||;VT=SNP
3	50828517	rs73074994	G	A	100	PASS	AC=679;AF=0.135583;AN=5008;NS=2504;DP=17013;EAS_AF=0.1339;AMR_AF=0.1037;AFR_AF=0.0151;EUR_AF=0.2604;SAS_AF=0.1943;AA=G|||;VT=SNP
3	50830182	rs79264818	C	T	100	PASS	AC=336;AF=0.0670927;AN=5008;NS=2504;DP=22265;EAS_AF=0.0526;AMR_AF=0.121;AFR_AF=0.025;EUR_AF=0.1093;SAS_AF=0.0573;AA=c|||;VT=SNP
3	50830570	rs11717049	G	C	100	PASS	AC=1114;AF=0.222444;AN=5008;NS=2504;DP=17046;EAS_AF=0.1438;AMR_AF=0.2032;AFR_AF=0.0219;EUR_AF=0.4384;SAS_AF=0.3661;AA=G|||;VT=SNP
3	50832103	rs12486828	T	C	100	PASS	AC=704;AF=0.140575;AN=5008;NS=2504;DP=20009;EAS_AF=0.3452;AMR_AF=0.2435;AFR_AF=0.0855;EUR_AF=0.0258;SAS_AF=0.0491;AA=T|||;VT=SNP
3	50833047	rs2608997	G	A	100	PASS	AC=336;AF=0.0670927;AN=5008;NS=2504;DP=21736;EAS_AF=0.0526;AMR_AF=0.121;AFR_AF=0.025;EUR_AF=0.1093;SAS_AF=0.0573;AA=G|||;VT=SNP
3	50833246	rs13095706	G	A	100	PASS	AC=336;AF=0.0670927;AN=5008;NS=2504;DP=19776;EAS_AF=0.0526;AMR_AF=0.121;AFR_AF=0.025;EUR_AF=0.1093;SAS_AF=0.0573;AA=G|||;VT=SNP
3	50833360	rs13075377	T	C	100	PASS	AC=336;AF=0.0670927;AN=5008;NS=2504;DP=19183;EAS_AF=0.0526;AMR_AF=0.121;AFR_AF=0.025;EUR_AF=0.1093;SAS_AF=0.0573;AA=t|||;VT=SNP
3	50833438	rs11928733	C	T	100	PASS	AC=3516;AF=0.702077;AN=5008;NS=2504;DP=17336;EAS_AF=0.6022;AMR_AF=0.5937;AFR_AF=0.5741;EUR_AF=0.8588;SAS_AF=0.8937;AA=C|||;VT=SNP
3	50833495	rs13096268	G	A	100	PASS	AC=337;AF=0.0672923;AN=5008;NS=2504;DP=14288;EAS_AF=0.0526;AMR_AF=0.121;AFR_AF=0.025;EUR_AF=0.1093;SAS_AF=0.0583;AA=A|||;VT=SNP
3	50833591	rs34456131	C	T	100	PASS	AC=336;AF=0.0670927;AN=5008;NS=2504;DP=15423;EAS_AF=0.0526;AMR_AF=0.121;AFR_AF=0.025;EUR_AF=0.1093;SAS_AF=0.0573;AA=C|||;VT=SNP
3	50833878	rs11130259	T	A	100	PASS	AC=4372;AF=0.873003;AN=5008;NS=2504;DP=17736;EAS_AF=0.9474;AMR_AF=0.8617;AFR_AF=0.7579;EUR_AF=0.8897;SAS_AF=0.9427;AA=T|||;VT=SNP
3	50833926	rs3106826	C	T	100	PASS	AC=336;AF=0.0670927;AN=5008;NS=2504;DP=16256;EAS_AF=0.0526;AMR_AF=0.121;AFR_AF=0.025;EUR_AF=0.1093;SAS_AF=0.0573;AA=C|||;VT=SNP
3	50834061	rs79295073	G	A	100	PASS	AC=795;AF=0.158746;AN=5008;NS=2504;DP=16887;EAS_AF=0.3462;AMR_AF=0.2637;AFR_AF=0.1384;EUR_AF=0.0308;SAS_AF=0.0501;AA=G|||;VT=SNP
3	50834161	rs3101107	T	C	100	PASS	AC=336;AF=0.0670927;AN=5008;NS=2504;DP=20144;EAS_AF=0.0526;AMR_AF=0.121;AFR_AF=0.025;EUR_AF=0.1093;SAS_AF=0.0573;AA=C|||;VT=SNP
3	50837083	rs6446222	A	C	100	PASS	AC=3578;AF=0.714457;AN=5008;NS=2504;DP=18723;EAS_AF=0.6022;AMR_AF=0.5965;AFR_AF=0.6195;EUR_AF=0.8588;SAS_AF=0.8937;AA=A|||;VT=SNP
3	50837991	rs7639301	C	G	100	PASS	AC=3516;AF=0.702077;AN=5008;NS=2504;DP=16514;EAS_AF=0.6022;AMR_AF=0.5937;AFR_AF=0.5741;EUR_AF=0.8588;SAS_AF=0.8937;AA=C|||;VT=SNP
3	50838395	rs12497067	G	T	100	PASS	AC=711;AF=0.141973;AN=5008;NS=2504;DP=18039;EAS_AF=0.3452;AMR_AF=0.2435;AFR_AF=0.0908;EUR_AF=0.0258;SAS_AF=0.0491;AA=G|||;VT=SNP
3	50838551	rs2675800	A	G	100	PASS	AC=336;AF=0.0670927;AN=5008;NS=2504;DP=19017;EAS_AF=0.0526;AMR_AF=0.121;AFR_AF=0.025;EUR_AF=0.1093;SAS_AF=0.0573;AA=A|||;VT=SNP
3	50839017	rs9844519	A	G	100	PASS	AC=4371;AF=0.872804;AN=5008;NS=2504;DP=19370;EAS_AF=0.9474;AMR_AF=0.8602;AFR_AF=0.7579;EUR_AF=0.8897;SAS_AF=0.9427;AA=A|||;VT=SNP
3	50839188	rs2675799	T	C	100	PASS	AC=336;AF=0.0670927;AN=5008;NS=2504;DP=18369;EAS_AF=0.0526;AMR_AF=0.121;AFR_AF=0.025;EUR_AF=0.1093;SAS_AF=0.0573;AA=T|||;VT=SNP
3	50839803	rs72942567	C	T	100	PASS	AC=711;AF=0.141973;AN=5008;NS=2504;DP=16801;EAS_AF=0.3452;AMR_AF=0.2435;AFR_AF=0.0908;EUR_AF=0.0258;SAS_AF=0.0491;AA=C|||;VT=SNP
3	50840348	rs1598926	T	A	100	PASS	AC=3563;AF=0.711462;AN=5008;NS=2504;DP=11684;EAS_AF=0.5992;AMR_AF=0.5937;AFR_AF=0.6165;EUR_AF=0.8579;SAS_AF=0.8885;AA=T|||;VT=SNP
3	50840373	rs12492367	A	G	100	PASS	AC=791;AF=0.157947;AN=5008;NS=2504;DP=12339;EAS_AF=0.3452;AMR_AF=0.2637;AFR_AF=0.1369;EUR_AF=0.0308;SAS_AF=0.0491;AA=A|||;VT=SNP
3	50841751	rs138523729	C	T	100	PASS	AC=336;AF=0.0670927;AN=5008;NS=2504;DP=15145;EAS_AF=0.0526;AMR_AF=0.121;AFR_AF=0.025;EUR_AF=0.1093;SAS_AF=0.0573;AA=-|||;VT=SNP
3	50842376	rs2675794	T	G	100	PASS	AC=336;AF=0.0670927;AN=5008;NS=2504;DP=17798;EAS_AF=0.0526;AMR_AF=0.121;AFR_AF=0.025;EUR_AF=0.1093;SAS_AF=0.0573;AA=T|||;VT=SNP
3	50842478	rs12487821	C	T	100	PASS	AC=793;AF=0.158347;AN=5008;NS=2504;DP=18048;EAS_AF=0.3452;AMR_AF=0.2637;AFR_AF=0.1384;EUR_AF=0.0308;SAS_AF=0.0491;AA=C|||;VT=SNP
3	50843007	rs2675793	C	T	100	PASS	AC=336;AF=0.0670927;AN=5008;NS=2504;DP=17243;EAS_AF=0.0526;AMR_AF=0.121;AFR_AF=0.025;EUR_AF=0.1093;SAS_AF=0.0573;AA=C|||;VT=SNP
3	50844281	rs2675792	A	G	100	PASS	AC=335;AF=0.066893;AN=5008;NS=2504;DP=20295;EAS_AF=0.0526;AMR_AF=0.121;AFR_AF=0.025;EUR_AF=0.1083;SAS_AF=0.0573;AA=A|||;VT=SNP
3	50844836	rs34712521	C	A	100	PASS	AC=305;AF=0.0609026;AN=5008;NS=2504;DP=17439;EAS_AF=0.0526;AMR_AF=0.1182;AFR_AF=0.003;EUR_AF=0.1093;SAS_AF=0.0573;AA=C|||;VT=SNP
3	50845399	rs12490519	C	T	100	PASS	AC=765;AF=0.152756;AN=5008;NS=2504;DP=18550;EAS_AF=0.3452;AMR_AF=0.2507;AFR_AF=0.1278;EUR_AF=0.0258;SAS_AF=0.0491;AA=C|||;VT=SNP
3	50845681	rs2609037	T	G	100	PASS	AC=336;AF=0.0670927;AN=5008;NS=2504;DP=15521;EAS_AF=0.0526;AMR_AF=0.121;AFR_AF=0.025;EUR_AF=0.1093;SAS_AF=0.0573;AA=T|||;VT=SNP
3	50846601	rs2168863	G	C	100	PASS	AC=336;AF=0.0670927;AN=5008;NS=2504;DP=20281;EAS_AF=0.0526;AMR_AF=0.121;AFR_AF=0.025;EUR_AF=0.1093;SAS_AF=0.0573;AA=g|||;VT=SNP
3	50846794	rs2675791	G	A	100	PASS	AC=336;AF=0.0670927;AN=5008;NS=2504;DP=18599;EAS_AF=0.0526;AMR_AF=0.121;AFR_AF=0.025;EUR_AF=0.1093;SAS_AF=0.0573;AA=G|||;VT=SNP
3	50847250	rs2675790	A	G	100	PASS	AC=337;AF=0.0672923;AN=5008;NS=2504;DP=20378;EAS_AF=0.0526;AMR_AF=0.121;AFR_AF=0.0257;EUR_AF=0.1093;SAS_AF=0.0573;AA=A|||;VT=SNP
3	50847489	rs2675789	C	G	100	PASS	AC=336;AF=0.0670927;AN=5008;NS=2504;DP=18664;EAS_AF=0.0526;AMR_AF=0.121;AFR_AF=0.025;EUR_AF=0.1093;SAS_AF=0.0573;AA=C|||;VT=SNP
3	50847702	rs67316637	C	T	100	PASS	AC=337;AF=0.0672923;AN=5008;NS=2504;DP=15766;EAS_AF=0.0526;AMR_AF=0.121;AFR_AF=0.0257;EUR_AF=0.1093;SAS_AF=0.0573;AA=T|||;VT=SNP
3	50848015	rs2675788	G	T	100	PASS	AC=336;AF=0.0670927;AN=5008;NS=2504;DP=15481;EAS_AF=0.0526;AMR_AF=0.121;AFR_AF=0.025;EUR_AF=0.1093;SAS_AF=0.0573;AA=T|||;VT=SNP
3	50848066	rs12494776	A	G	100	PASS	AC=791;AF=0.157947;AN=5008;NS=2504;DP=15570;EAS_AF=0.3452;AMR_AF=0.2637;AFR_AF=0.1369;EUR_AF=0.0308;SAS_AF=0.0491;AA=A|||;VT=SNP
3	50848166	rs2609020	A	G	100	PASS	AC=341;AF=0.0680911;AN=5008;NS=2504;DP=13282;EAS_AF=0.0526;AMR_AF=0.1282;AFR_AF=0.025;EUR_AF=0.1093;SAS_AF=0.0573;AA=A|||;VT=SNP
3	50848394	rs2675787	T	G	100	PASS	AC=336;AF=0.0670927;AN=5008;NS=2504;DP=16993;EAS_AF=0.0526;AMR_AF=0.121;AFR_AF=0.025;EUR_AF=0.1093;SAS_AF=0.0573;AA=T|||;VT=SNP
3	50849368	rs9869945	A	G	100	PASS	AC=3577;AF=0.714257;AN=5008;NS=2504;DP=19239;EAS_AF=0.6022;AMR_AF=0.5965;AFR_AF=0.6188;EUR_AF=0.8588;SAS_AF=0.8937;AA=A|||;VT=SNP
3	50850743	rs2609021	A	G	100	PASS	AC=337;AF=0.0672923;AN=5008;NS=2504;DP=20522;EAS_AF=0.0526;AMR_AF=0.121;AFR_AF=0.025;EUR_AF=0.1093;SAS_AF=0.0583;AA=G|||;VT=SNP
3	50851100	rs1947607	T	C	100	PASS	AC=337;AF=0.0672923;AN=5008;NS=2504;DP=18660;EAS_AF=0.0526;AMR_AF=0.121;AFR_AF=0.025;EUR_AF=0.1093;SAS_AF=0.0583;AA=T|||;VT=SNP
3	50851433	rs2609022	T	C	100	PASS	AC=336;AF=0.0670927;AN=5008;NS=2504;DP=14563;EAS_AF=0.0526;AMR_AF=0.121;AFR_AF=0.025;EUR_AF=0.1093;SAS_AF=0.0573;AA=C|||;VT=SNP
3	50852142	rs34576538	G	T	100	PASS	AC=336;AF=0.0670927;AN=5008;NS=2504;DP=15597;EAS_AF=0.0526;AMR_AF=0.121;AFR_AF=0.025;EUR_AF=0.1093;SAS_AF=0.0573;AA=T|||;VT=SNP
3	50852176	rs17660513	A	G	100	PASS	AC=336;AF=0.0670927;AN=5008;NS=2504;DP=16449;EAS_AF=0.0526;AMR_AF=0.121;AFR_AF=0.025;EUR_AF=0.1093;SAS_AF=0.0573;AA=A|||;VT=SNP
3	50852317	rs34320663	A	G	100	PASS	AC=336;AF=0.0670927;AN=5008;NS=2504;DP=15742;EAS_AF=0.0526;AMR_AF=0.121;AFR_AF=0.025;EUR_AF=0.1093;SAS_AF=0.0573;AA=G|||;VT=SNP
3	50853864	rs3940822	C	T	100	PASS	AC=337;AF=0.0672923;AN=5008;NS=2504;DP=15834;EAS_AF=0.0536;AMR_AF=0.121;AFR_AF=0.025;EUR_AF=0.1093;SAS_AF=0.0573;AA=T|||;VT=SNP
3	50854125	rs2675828	T	C	100	PASS	AC=336;AF=0.0670927;AN=5008;NS=2504;DP=18307;EAS_AF=0.0526;AMR_AF=0.121;AFR_AF=0.025;EUR_AF=0.1093;SAS_AF=0.0573;AA=T|||;VT=SNP
3	50854271	rs60602904	C	T	100	PASS	AC=789;AF=0.157548;AN=5008;NS=2504;DP=17545;EAS_AF=0.3452;AMR_AF=0.2637;AFR_AF=0.1354;EUR_AF=0.0308;SAS_AF=0.0491;AA=C|||;VT=SNP
3	50854353	rs2675829	G	C	100	PASS	AC=336;AF=0.0670927;AN=5008;NS=2504;DP=16536;EAS_AF=0.0526;AMR_AF=0.121;AFR_AF=0.025;EUR_AF=0.1093;SAS_AF=0.0573;AA=G|||;VT=SNP
3	50854529	rs2085587	G	A	100	PASS	AC=336;AF=0.0670927;AN=5008;NS=2504;DP=20184;EAS_AF=0.0526;AMR_AF=0.121;AFR_AF=0.025;EUR_AF=0.1093;SAS_AF=0.0573;AA=G|||;VT=SNP
3	50854591	rs2085588	C	G	100	PASS	AC=4371;AF=0.872804;AN=5008;NS=2504;DP=21422;EAS_AF=0.9474;AMR_AF=0.8602;AFR_AF=0.7579;EUR_AF=0.8897;SAS_AF=0.9427;AA=C|||;VT=SNP
3	50855461	rs2061388	C	T	100	PASS	AC=336;AF=0.0670927;AN=5008;NS=2504;DP=19347;EAS_AF=0.0526;AMR_AF=0.121;AFR_AF=0.025;EUR_AF=0.1093;SAS_AF=0.0573;AA=T|||;VT=SNP
3	50855518	rs62258671	G	A	100	PASS	AC=931;AF=0.185903;AN=5008;NS=2504;DP=19173;EAS_AF=0.2133;AMR_AF=0.1254;AFR_AF=0.0378;EUR_AF=0.2117;SAS_AF=0.3742;AA=G|||;VT=SNP
3	50856087	rs11921011	G	A	100	PASS	AC=4309;AF=0.860423;AN=5008;NS=2504;DP=21541;EAS_AF=0.9474;AMR_AF=0.8573;AFR_AF=0.7126;EUR_AF=0.8897;SAS_AF=0.9427;AA=G|||;VT=SNP
3	50856768	rs2675830	C	A	100	PASS	AC=336;AF=0.0670927;AN=5008;NS=2504;DP=20437;EAS_AF=0.0526;AMR_AF=0.121;AFR_AF=0.025;EUR_AF=0.1093;SAS_AF=0.0573;AA=C|||;VT=SNP
3	50857588	rs73833887	T	G	100	PASS	AC=336;AF=0.0670927;AN=5008;NS=2504;DP=20835;EAS_AF=0.0526;AMR_AF=0.121;AFR_AF=0.025;EUR_AF=0.1093;SAS_AF=0.0573;AA=T|||;VT=SNP
3	50857796	rs2609031	C	T	100	PASS	AC=337;AF=0.0672923;AN=5008;NS=2504;DP=19579;EAS_AF=0.0526;AMR_AF=0.121;AFR_AF=0.0257;EUR_AF=0.1093;SAS_AF=0.0573;AA=C|||;VT=SNP
3	50857832	rs1966920	A	G	100	PASS	AC=336;AF=0.0670927;AN=5008;NS=2504;DP=20834;EAS_AF=0.0526;AMR_AF=0.121;AFR_AF=0.025;EUR_AF=0.1093;SAS_AF=0.0573;AA=A|||;VT=SNP
3	50858068	rs1471177	A	G	100	PASS	AC=343;AF=0.0684904;AN=5008;NS=2504;DP=20717;EAS_AF=0.0526;AMR_AF=0.121;AFR_AF=0.0303;EUR_AF=0.1093;SAS_AF=0.0573;AA=G|||;VT=SNP
3	50858674	rs13065995	G	T	100	PASS	AC=336;AF=0.0670927;AN=5008;NS=2504;DP=18024;EAS_AF=0.0526;AMR_AF=0.121;AFR_AF=0.025;EUR_AF=0.1093;SAS_AF=0.0573;AA=T|||;VT=SNP
3	50859020	rs2608993	C	T	100	PASS	AC=336;AF=0.0670927;AN=5008;NS=2504;DP=16876;EAS_AF=0.0526;AMR_AF=0.121;AFR_AF=0.025;EUR_AF=0.1093;SAS_AF=0.0573;AA=C|||;VT=SNP
3	50860736	rs12494708	G	A	100	PASS	AC=790;AF=0.157748;AN=5008;NS=2504;DP=11838;EAS_AF=0.3462;AMR_AF=0.2637;AFR_AF=0.1354;EUR_AF=0.0308;SAS_AF=0.0491;AA=-|||;VT=SNP
3	50861024	rs71329008	T	G	100	PASS	AC=337;AF=0.0672923;AN=5008;NS=2504;DP=17000;EAS_AF=0.0526;AMR_AF=0.121;AFR_AF=0.025;EUR_AF=0.1093;SAS_AF=0.0583;AA=-|||;VT=SNP
3	50861562	rs2675832	T	A	100	PASS	AC=337;AF=0.0672923;AN=5008;NS=2504;DP=17346;EAS_AF=0.0526;AMR_AF=0.121;AFR_AF=0.025;EUR_AF=0.1093;SAS_AF=0.0583;AA=G|||;VT=SNP
3	50861611	rs10510754	A	G	100	PASS	AC=3578;AF=0.714457;AN=5008;NS=2504;DP=17876;EAS_AF=0.6012;AMR_AF=0.5965;AFR_AF=0.6203;EUR_AF=0.8588;SAS_AF=0.8937;AA=A|||;VT=SNP
3	50862363	rs2675834	A	G	100	PASS	AC=336;AF=0.0670927;AN=5008;NS=2504;DP=16124;EAS_AF=0.0526;AMR_AF=0.121;AFR_AF=0.025;EUR_AF=0.1093;SAS_AF=0.0573;AA=A|||;VT=SNP
3	50862740	rs2675835	G	A	100	PASS	AC=340;AF=0.0678914;AN=5008;NS=2504;DP=17593;EAS_AF=0.0526;AMR_AF=0.121;AFR_AF=0.028;EUR_AF=0.1093;SAS_AF=0.0573;AA=A|||;VT=SNP
3	50863104	rs2675836	T	C	100	PASS	AC=336;AF=0.0670927;AN=5008;NS=2504;DP=18256;EAS_AF=0.0526;AMR_AF=0.121;AFR_AF=0.025;EUR_AF=0.1093;SAS_AF=0.0573;AA=C|||;VT=SNP
3	50863960	rs2675837	G	A	100	PASS	AC=336;AF=0.0670927;AN=5008;NS=2504;DP=18552;EAS_AF=0.0526;AMR_AF=0.121;AFR_AF=0.025;EUR_AF=0.1093;SAS_AF=0.0573;AA=G|||;VT=SNP
3	50865881	rs2355696	G	A	100	PASS	AC=336;AF=0.0670927;AN=5008;NS=2504;DP=18775;EAS_AF=0.0526;AMR_AF=0.121;AFR_AF=0.025;EUR_AF=0.1093;SAS_AF=0.0573;AA=G|||;VT=SNP
3	50866106	rs2355697	G	A	100	PASS	AC=3515;AF=0.701877;AN=5008;NS=2504;DP=18901;EAS_AF=0.5992;AMR_AF=0.5937;AFR_AF=0.5756;EUR_AF=0.8588;SAS_AF=0.8937;AA=G|||;VT=SNP
3	50866200	rs56844171	A	G	100	PASS	AC=792;AF=0.158147;AN=5008;NS=2504;DP=18677;EAS_AF=0.3482;AMR_AF=0.2637;AFR_AF=0.1354;EUR_AF=0.0308;SAS_AF=0.0491;AA=A|||;VT=SNP
3	50866507	rs58356214	T	C	100	PASS	AC=796;AF=0.158946;AN=5008;NS=2504;DP=17131;EAS_AF=0.3492;AMR_AF=0.2651;AFR_AF=0.1362;EUR_AF=0.0318;SAS_AF=0.0491;AA=T|||;VT=SNP
3	50866573	rs2085580	G	A	100	PASS	AC=4309;AF=0.860423;AN=5008;NS=2504;DP=17627;EAS_AF=0.9474;AMR_AF=0.8573;AFR_AF=0.7126;EUR_AF=0.8897;SAS_AF=0.9427;AA=A|||;VT=SNP
3	50867588	rs2045511	G	T	100	PASS	AC=336;AF=0.0670927;AN=5008;NS=2504;DP=16052;EAS_AF=0.0526;AMR_AF=0.121;AFR_AF=0.025;EUR_AF=0.1093;SAS_AF=0.0573;AA=G|||;VT=SNP
3	50867740	rs2045510	T	C	100	PASS	AC=336;AF=0.0670927;AN=5008;NS=2504;DP=16766;EAS_AF=0.0526;AMR_AF=0.121;AFR_AF=0.025;EUR_AF=0.1093;SAS_AF=0.0573;AA=C|||;VT=SNP
3	50868120	rs17051468	G	A	100	PASS	AC=715;AF=0.142772;AN=5008;NS=2504;DP=17596;EAS_AF=0.3482;AMR_AF=0.2435;AFR_AF=0.0915;EUR_AF=0.0258;SAS_AF=0.0491;AA=G|||;VT=SNP
3	50868436	rs115888014	A	G	100	PASS	AC=127;AF=0.0253594;AN=5008;NS=2504;DP=12688;EAS_AF=0.002;AMR_AF=0.0432;AFR_AF=0.0038;EUR_AF=0.0686;SAS_AF=0.0215;AA=A|||;VT=SNP
3	50868515	rs2675804	C	A	100	PASS	AC=336;AF=0.0670927;AN=5008;NS=2504;DP=12029;EAS_AF=0.0526;AMR_AF=0.121;AFR_AF=0.025;EUR_AF=0.1093;SAS_AF=0.0573;AA=C|||;VT=SNP
3	50868583	rs4346542	G	A	100	PASS	AC=3515;AF=0.701877;AN=5008;NS=2504;DP=12929;EAS_AF=0.5992;AMR_AF=0.5937;AFR_AF=0.5756;EUR_AF=0.8588;SAS_AF=0.8937;AA=G|||;VT=SNP
3	50869101	rs12491402	A	G	100	PASS	AC=792;AF=0.158147;AN=5008;NS=2504;DP=23590;EAS_AF=0.3482;AMR_AF=0.2637;AFR_AF=0.1354;EUR_AF=0.0308;SAS_AF=0.0491;AA=A|||;VT=SNP
3	50869143	rs111914568	T	C	100	PASS	AC=350;AF=0.0698882;AN=5008;NS=2504;DP=22127;EAS_AF=0.0526;AMR_AF=0.1326;AFR_AF=0.0257;EUR_AF=0.1143;SAS_AF=0.0573;AA=T|||;VT=SNP
3	50869346	rs13099712	C	T	100	PASS	AC=336;AF=0.0670927;AN=5008;NS=2504;DP=21756;EAS_AF=0.0526;AMR_AF=0.121;AFR_AF=0.025;EUR_AF=0.1093;SAS_AF=0.0573;AA=C|||;VT=SNP
3	50869779	rs13100403	C	G	100	PASS	AC=336;AF=0.0670927;AN=5008;NS=2504;DP=18985;EAS_AF=0.0526;AMR_AF=0.121;AFR_AF=0.025;EUR_AF=0.1093;SAS_AF=0.0573;AA=C|||;VT=SNP
3	50871586	rs2125364	G	A	100	PASS	AC=336;AF=0.0670927;AN=5008;NS=2504;DP=16522;EAS_AF=0.0526;AMR_AF=0.121;AFR_AF=0.025;EUR_AF=0.1093;SAS_AF=0.0573;AA=A|||;VT=SNP
3	50872976	rs11917538	G	A	100	PASS	AC=3577;AF=0.714257;AN=5008;NS=2504;DP=18221;EAS_AF=0.5992;AMR_AF=0.5965;AFR_AF=0.621;EUR_AF=0.8588;SAS_AF=0.8937;AA=G|||;VT=SNP
3	50873740	rs6763990	C	T	100	PASS	AC=4295;AF=0.857628;AN=5008;NS=2504;DP=18010;EAS_AF=0.9474;AMR_AF=0.8458;AFR_AF=0.7118;EUR_AF=0.8847;SAS_AF=0.9427;AA=C|||;VT=SNP
3	50874112	rs2675784	G	A	100	PASS	AC=350;AF=0.0698882;AN=5008;NS=2504;DP=19069;EAS_AF=0.0526;AMR_AF=0.1326;AFR_AF=0.0257;EUR_AF=0.1143;SAS_AF=0.0573;AA=G|||;VT=SNP
3	50874280	rs2608990	C	T	100	PASS	AC=323;AF=0.0644968;AN=5008;NS=2504;DP=19706;EAS_AF=0.0526;AMR_AF=0.1297;AFR_AF=0.0068;EUR_AF=0.1143;SAS_AF=0.0573;AA=C|||;VT=SNP
3	50875048	rs2219432	G	A	100	PASS	AC=350;AF=0.0698882;AN=5008;NS=2504;DP=18999;EAS_AF=0.0526;AMR_AF=0.1326;AFR_AF=0.0257;EUR_AF=0.1143;SAS_AF=0.0573;AA=G|||;VT=SNP
3	50875146	rs2219431	G	T	100	PASS	AC=350;AF=0.0698882;AN=5008;NS=2504;DP=19481;EAS_AF=0.0526;AMR_AF=0.1326;AFR_AF=0.0257;EUR_AF=0.1143;SAS_AF=0.0573;AA=G|||;VT=SNP
3	50876124	rs1458385	A	G	100	PASS	AC=3562;AF=0.711262;AN=5008;NS=2504;DP=19086;EAS_AF=0.5992;AMR_AF=0.5937;AFR_AF=0.6157;EUR_AF=0.8579;SAS_AF=0.8885;AA=A|||;VT=SNP
3	50876769	rs1379874	A	G	100	PASS	AC=350;AF=0.0698882;AN=5008;NS=2504;DP=19038;EAS_AF=0.0526;AMR_AF=0.1326;AFR_AF=0.0257;EUR_AF=0.1143;SAS_AF=0.0573;AA=A|||;VT=SNP
3	50876831	rs1379873	A	G	100	PASS	AC=350;AF=0.0698882;AN=5008;NS=2504;DP=16076;EAS_AF=0.0526;AMR_AF=0.1326;AFR_AF=0.0257;EUR_AF=0.1143;SAS_AF=0.0573;AA=A|||;VT=SNP
3	50878122	rs9875961	G	A	100	PASS	AC=3498;AF=0.698482;AN=5008;NS=2504;DP=18873;EAS_AF=0.5972;AMR_AF=0.5893;AFR_AF=0.5711;EUR_AF=0.8579;SAS_AF=0.8885;AA=G|||;VT=SNP
3	50878440	rs60917457	G	T	100	PASS	AC=777;AF=0.155152;AN=5008;NS=2504;DP=15857;EAS_AF=0.3472;AMR_AF=0.2522;AFR_AF=0.1346;EUR_AF=0.0258;SAS_AF=0.0491;AA=G|||;VT=SNP
3	50878734	rs2609019	C	T	100	PASS	AC=350;AF=0.0698882;AN=5008;NS=2504;DP=17506;EAS_AF=0.0526;AMR_AF=0.1326;AFR_AF=0.0257;EUR_AF=0.1143;SAS_AF=0.0573;AA=C|||;VT=SNP
3	50880360	rs1379875	A	G	100	PASS	AC=350;AF=0.0698882;AN=5008;NS=2504;DP=16944;EAS_AF=0.0526;AMR_AF=0.1326;AFR_AF=0.0257;EUR_AF=0.1143;SAS_AF=0.0573;AA=A|||;VT=SNP
3	50880677	rs7638082	G	A	100	PASS	AC=3561;AF=0.711062;AN=5008;NS=2504;DP=19308;EAS_AF=0.5972;AMR_AF=0.5937;AFR_AF=0.6165;EUR_AF=0.8579;SAS_AF=0.8885;AA=G|||;VT=SNP
3	50881857	rs2609018	A	G	100	PASS	AC=350;AF=0.0698882;AN=5008;NS=2504;DP=15328;EAS_AF=0.0526;AMR_AF=0.1326;AFR_AF=0.0257;EUR_AF=0.1143;SAS_AF=0.0573;AA=G|||;VT=SNP
3	50881974	rs1531271	T	C	100	PASS	AC=350;AF=0.0698882;AN=5008;NS=2504;DP=16685;EAS_AF=0.0526;AMR_AF=0.1326;AFR_AF=0.0257;EUR_AF=0.1143;SAS_AF=0.0573;AA=T|||;VT=SNP
3	50881994	rs1531270	T	C	100	PASS	AC=500;AF=0.0998403;AN=5008;NS=2504;DP=16668;EAS_AF=0.2381;AMR_AF=0.1268;AFR_AF=0.0045;EUR_AF=0.0815;SAS_AF=0.0859;AA=T|||;VT=SNP
3	50882396	rs9859692	A	G	100	PASS	AC=3558;AF=0.710463;AN=5008;NS=2504;DP=17910;EAS_AF=0.5972;AMR_AF=0.5922;AFR_AF=0.615;EUR_AF=0.8579;SAS_AF=0.8885;AA=A|||;VT=SNP
3	50883792	rs4688752	G	A	100	PASS	AC=777;AF=0.155152;AN=5008;NS=2504;DP=19035;EAS_AF=0.3472;AMR_AF=0.2522;AFR_AF=0.1346;EUR_AF=0.0258;SAS_AF=0.0491;AA=G|||;VT=SNP
3	50884142	rs2085586	G	A	100	PASS	AC=350;AF=0.0698882;AN=5008;NS=2504;DP=19870;EAS_AF=0.0526;AMR_AF=0.1326;AFR_AF=0.0257;EUR_AF=0.1143;SAS_AF=0.0573;AA=A|||;VT=SNP
3	50884219	rs2085585	A	G	100	PASS	AC=350;AF=0.0698882;AN=5008;NS=2504;DP=20066;EAS_AF=0.0526;AMR_AF=0.1326;AFR_AF=0.0257;EUR_AF=0.1143;SAS_AF=0.0573;AA=G|||;VT=SNP
3	50884232	rs2085584	C	T	100	PASS	AC=350;AF=0.0698882;AN=5008;NS=2504;DP=20413;EAS_AF=0.0526;AMR_AF=0.1326;AFR_AF=0.0257;EUR_AF=0.1143;SAS_AF=0.0573;AA=C|||;VT=SNP
3	50887492	rs13072085	C	T	100	PASS	AC=350;AF=0.0698882;AN=5008;NS=2504;DP=18949;EAS_AF=0.0526;AMR_AF=0.1326;AFR_AF=0.0257;EUR_AF=0.1143;SAS_AF=0.0573;AA=C|||;VT=SNP
3	50890839	rs2085582	T	A	100	PASS	AC=350;AF=0.0698882;AN=5008;NS=2504;DP=18934;EAS_AF=0.0526;AMR_AF=0.1326;AFR_AF=0.0257;EUR_AF=0.1143;SAS_AF=0.0573;AA=T|||;VT=SNP
3	50891886	rs6770954	G	A	100	PASS	AC=4358;AF=0.870208;AN=5008;NS=2504;DP=11569;EAS_AF=0.9474;AMR_AF=0.8487;AFR_AF=0.7579;EUR_AF=0.8847;SAS_AF=0.9427;AA=G|||;VT=SNP
3	50894785	rs36057916	C	G	100	PASS	AC=351;AF=0.0700879;AN=5008;NS=2504;DP=17985;EAS_AF=0.0526;AMR_AF=0.1326;AFR_AF=0.0257;EUR_AF=0.1153;SAS_AF=0.0573;AA=G|||;VT=SNP
3	50895209	rs77561225	A	G	100	PASS	AC=779;AF=0.155551;AN=5008;NS=2504;DP=21949;EAS_AF=0.3472;AMR_AF=0.2522;AFR_AF=0.1362;EUR_AF=0.0258;SAS_AF=0.0491;AA=A|||;VT=SNP
3	50896991	rs2609016	C	A	100	PASS	AC=350;AF=0.0698882;AN=5008;NS=2504;DP=18054;EAS_AF=0.0526;AMR_AF=0.1326;AFR_AF=0.0257;EUR_AF=0.1143;SAS_AF=0.0573;AA=C|||;VT=SNP
3	50897315	rs7642158	T	C	100	PASS	AC=713;AF=0.142372;AN=5008;NS=2504;DP=19562;EAS_AF=0.0526;AMR_AF=0.1542;AFR_AF=0.2882;EUR_AF=0.1153;SAS_AF=0.0573;AA=C|||;VT=SNP
3	50897386	rs11921930	G	A	100	PASS	AC=895;AF=0.178714;AN=5008;NS=2504;DP=20362;EAS_AF=0.2123;AMR_AF=0.121;AFR_AF=0.0287;EUR_AF=0.2018;SAS_AF=0.364;AA=G|||;VT=SNP
3	50900103	rs2219433	C	G	100	PASS	AC=713;AF=0.142372;AN=5008;NS=2504;DP=20987;EAS_AF=0.0526;AMR_AF=0.1542;AFR_AF=0.2882;EUR_AF=0.1153;SAS_AF=0.0573;AA=G|||;VT=SNP
3	50900354	rs12639243	C	T	100	PASS	AC=1492;AF=0.297923;AN=5008;NS=2504;DP=22226;EAS_AF=0.3998;AMR_AF=0.4063;AFR_AF=0.4244;EUR_AF=0.1412;SAS_AF=0.1063;AA=T|||;VT=SNP
3	50900974	rs2675825	C	T	100	PASS	AC=350;AF=0.0698882;AN=5008;NS=2504;DP=20290;EAS_AF=0.0526;AMR_AF=0.1326;AFR_AF=0.0257;EUR_AF=0.1143;SAS_AF=0.0573;AA=C|||;VT=SNP
3	50901345	rs2609028	A	G	100	PASS	AC=351;AF=0.0700879;AN=5008;NS=2504;DP=20142;EAS_AF=0.0526;AMR_AF=0.1326;AFR_AF=0.0257;EUR_AF=0.1143;SAS_AF=0.0583;AA=A|||;VT=SNP
3	50901817	rs2125368	C	T	100	PASS	AC=751;AF=0.14996;AN=5008;NS=2504;DP=18457;EAS_AF=0.3472;AMR_AF=0.2493;AFR_AF=0.1165;EUR_AF=0.0258;SAS_AF=0.0491;AA=C|||;VT=SNP
3	50902312	rs2675822	G	A	100	PASS	AC=350;AF=0.0698882;AN=5008;NS=2504;DP=17845;EAS_AF=0.0526;AMR_AF=0.134;AFR_AF=0.0257;EUR_AF=0.1133;SAS_AF=0.0573;AA=G|||;VT=SNP
3	50902456	rs2675821	A	G	100	PASS	AC=352;AF=0.0702875;AN=5008;NS=2504;DP=16772;EAS_AF=0.0526;AMR_AF=0.1326;AFR_AF=0.0265;EUR_AF=0.1153;SAS_AF=0.0573;AA=A|||;VT=SNP
3	50902953	rs2262847	T	C	100	PASS	AC=1141;AF=0.227835;AN=5008;NS=2504;DP=22090;EAS_AF=0.3472;AMR_AF=0.2738;AFR_AF=0.3979;EUR_AF=0.0268;SAS_AF=0.0491;AA=T|||;VT=SNP
3	50903207	rs1841067	G	A	100	PASS	AC=350;AF=0.0698882;AN=5008;NS=2504;DP=20125;EAS_AF=0.0526;AMR_AF=0.1326;AFR_AF=0.0257;EUR_AF=0.1143;SAS_AF=0.0573;AA=A|||;VT=SNP
3	50904642	rs1598927	G	A	100	PASS	AC=676;AF=0.134984;AN=5008;NS=2504;DP=17421;EAS_AF=0.0526;AMR_AF=0.1542;AFR_AF=0.2602;EUR_AF=0.1153;SAS_AF=0.0573;AA=a|||;VT=SNP
3	50904909	rs2675819	T	G	100	PASS	AC=350;AF=0.0698882;AN=5008;NS=2504;DP=17823;EAS_AF=0.0526;AMR_AF=0.1326;AFR_AF=0.0257;EUR_AF=0.1143;SAS_AF=0.0573;AA=g|||;VT=SNP
3	50906647	rs71329014	T	C	100	PASS	AC=350;AF=0.0698882;AN=5008;NS=2504;DP=12551;EAS_AF=0.0526;AMR_AF=0.1326;AFR_AF=0.0257;EUR_AF=0.1143;SAS_AF=0.0573;AA=-|||;VT=SNP
3	50908897	rs2168865	C	T	100	PASS	AC=351;AF=0.0700879;AN=5008;NS=2504;DP=17885;EAS_AF=0.0526;AMR_AF=0.1326;AFR_AF=0.0257;EUR_AF=0.1143;SAS_AF=0.0583;AA=C|||;VT=SNP
3	50909434	rs1598928	A	G	100	PASS	AC=350;AF=0.0698882;AN=5008;NS=2504;DP=18811;EAS_AF=0.0526;AMR_AF=0.1326;AFR_AF=0.0257;EUR_AF=0.1143;SAS_AF=0.0573;AA=G|||;VT=SNP
3	50910359	rs4530518	T	G	100	PASS	AC=651;AF=0.129992;AN=5008;NS=2504;DP=19491;EAS_AF=0.0526;AMR_AF=0.1513;AFR_AF=0.2428;EUR_AF=0.1153;SAS_AF=0.0573;AA=G|||;VT=SNP
3	50910499	rs4346541	T	C	100	PASS	AC=1448;AF=0.289137;AN=5008;NS=2504;DP=21055;EAS_AF=0.4028;AMR_AF=0.4063;AFR_AF=0.3835;EUR_AF=0.1421;SAS_AF=0.1125;AA=C|||;VT=SNP
3	50910625	rs2355700	A	G	100	PASS	AC=1431;AF=0.285743;AN=5008;NS=2504;DP=20845;EAS_AF=0.3998;AMR_AF=0.4035;AFR_AF=0.3797;EUR_AF=0.1412;SAS_AF=0.1063;AA=G|||;VT=SNP
3	50912294	rs66472954	A	G	100	PASS	AC=350;AF=0.0698882;AN=5008;NS=2504;DP=17178;EAS_AF=0.0526;AMR_AF=0.1326;AFR_AF=0.0257;EUR_AF=0.1143;SAS_AF=0.0573;AA=A|||;VT=SNP
3	50912347	rs67672341	C	G	100	PASS	AC=350;AF=0.0698882;AN=5008;NS=2504;DP=18475;EAS_AF=0.0526;AMR_AF=0.1326;AFR_AF=0.0257;EUR_AF=0.1143;SAS_AF=0.0573;AA=C|||;VT=SNP
3	50913439	rs67211895	A	T	100	PASS	AC=350;AF=0.0698882;AN=5008;NS=2504;DP=16633;EAS_AF=0.0526;AMR_AF=0.1326;AFR_AF=0.0257;EUR_AF=0.1143;SAS_AF=0.0573;AA=A|||;VT=SNP
3	50913949	rs35193996	T	A	100	PASS	AC=350;AF=0.0698882;AN=5008;NS=2504;DP=15116;EAS_AF=0.0526;AMR_AF=0.1326;AFR_AF=0.0257;EUR_AF=0.1143;SAS_AF=0.0573;AA=T|||;VT=SNP
3	50914241	rs2355702	T	C	100	PASS	AC=712;AF=0.142173;AN=5008;NS=2504;DP=16756;EAS_AF=0.0526;AMR_AF=0.1542;AFR_AF=0.2882;EUR_AF=0.1153;SAS_AF=0.0562;AA=C|||;VT=SNP
3	50915158	rs4511895	G	A	100	PASS	AC=1749;AF=0.349241;AN=5008;NS=2504;DP=20792;EAS_AF=0.3839;AMR_AF=0.3401;AFR_AF=0.1225;EUR_AF=0.5189;SAS_AF=0.4519;AA=G|||;VT=SNP
3	50915743	rs148366291	T	C	100	PASS	AC=350;AF=0.0698882;AN=5008;NS=2504;DP=21014;EAS_AF=0.0526;AMR_AF=0.1326;AFR_AF=0.0257;EUR_AF=0.1143;SAS_AF=0.0573;AA=C|||;VT=SNP
3	50915928	rs34058795	A	G	100	PASS	AC=350;AF=0.0698882;AN=5008;NS=2504;DP=21106;EAS_AF=0.0526;AMR_AF=0.1326;AFR_AF=0.0257;EUR_AF=0.1143;SAS_AF=0.0573;AA=A|||;VT=SNP
3	50916648	rs144358790	C	G	100	PASS	AC=350;AF=0.0698882;AN=5008;NS=2504;DP=22128;EAS_AF=0.0526;AMR_AF=0.1326;AFR_AF=0.0257;EUR_AF=0.1143;SAS_AF=0.0573;AA=C|||;VT=SNP
3	50916956	rs151017204	G	A	100	PASS	AC=350;AF=0.0698882;AN=5008;NS=2504;DP=21004;EAS_AF=0.2083;AMR_AF=0.0476;AFR_AF=0.0045;EUR_AF=0.0746;SAS_AF=0.0266;AA=G|||;VT=SNP
3	50919168	rs4552340	C	A	100	PASS	AC=1600;AF=0.319489;AN=5008;NS=2504;DP=20938;EAS_AF=0.4038;AMR_AF=0.4236;AFR_AF=0.4478;EUR_AF=0.1521;SAS_AF=0.1575;AA=A|||;VT=SNP
3	50919292	rs78956898	G	A	100	PASS	AC=350;AF=0.0698882;AN=5008;NS=2504;DP=19700;EAS_AF=0.0526;AMR_AF=0.1326;AFR_AF=0.0257;EUR_AF=0.1143;SAS_AF=0.0573;AA=A|||;VT=SNP
3	50919618	rs76747326	A	G	100	PASS	AC=351;AF=0.0700879;AN=5008;NS=2504;DP=20404;EAS_AF=0.0526;AMR_AF=0.1326;AFR_AF=0.0265;EUR_AF=0.1143;SAS_AF=0.0573;AA=A|||;VT=SNP
3	50919626	rs7633959	T	C	100	PASS	AC=713;AF=0.142372;AN=5008;NS=2504;DP=20495;EAS_AF=0.0526;AMR_AF=0.1542;AFR_AF=0.2882;EUR_AF=0.1153;SAS_AF=0.0573;AA=C|||;VT=SNP
3	50919922	rs13084627	A	C	100	PASS	AC=388;AF=0.077476;AN=5008;NS=2504;DP=22217;EAS_AF=0.1101;AMR_AF=0.0692;AFR_AF=0.0083;EUR_AF=0.1899;SAS_AF=0.0276;AA=A|||;VT=SNP
3	50920349	rs76644123	C	T	100	PASS	AC=350;AF=0.0698882;AN=5008;NS=2504;DP=20442;EAS_AF=0.0526;AMR_AF=0.1326;AFR_AF=0.0257;EUR_AF=0.1143;SAS_AF=0.0573;AA=C|||;VT=SNP
3	50920469	rs12490039	G	A	100	PASS	AC=704;AF=0.140575;AN=5008;NS=2504;DP=17565;EAS_AF=0.3472;AMR_AF=0.2435;AFR_AF=0.0847;EUR_AF=0.0258;SAS_AF=0.0481;AA=G|||;VT=SNP
3	50921261	rs6795573	T	C	100	PASS	AC=1491;AF=0.297724;AN=5008;NS=2504;DP=14987;EAS_AF=0.3998;AMR_AF=0.4035;AFR_AF=0.4244;EUR_AF=0.1421;SAS_AF=0.1063;AA=C|||;VT=SNP
3	50921599	rs71329017	G	A	100	PASS	AC=350;AF=0.0698882;AN=5008;NS=2504;DP=16580;EAS_AF=0.0526;AMR_AF=0.1326;AFR_AF=0.0257;EUR_AF=0.1143;SAS_AF=0.0573;AA=G|||;VT=SNP
3	50921662	rs66684483	C	T	100	PASS	AC=350;AF=0.0698882;AN=5008;NS=2504;DP=15676;EAS_AF=0.0526;AMR_AF=0.1326;AFR_AF=0.0257;EUR_AF=0.1143;SAS_AF=0.0573;AA=C|||;VT=SNP
3	50924102	rs79829948	T	G	100	PASS	AC=777;AF=0.155152;AN=5008;NS=2504;DP=14095;EAS_AF=0.3472;AMR_AF=0.2522;AFR_AF=0.1346;EUR_AF=0.0258;SAS_AF=0.0491;AA=T|||;VT=SNP
3	50925785	rs74365977	T	C	100	PASS	AC=350;AF=0.0698882;AN=5008;NS=2504;DP=20890;EAS_AF=0.0526;AMR_AF=0.1326;AFR_AF=0.0257;EUR_AF=0.1143;SAS_AF=0.0573;AA=T|||;VT=SNP
3	50927009	rs11928389	T	C	100	PASS	AC=3788;AF=0.75639;AN=5008;NS=2504;DP=17343;EAS_AF=0.7867;AMR_AF=0.7795;AFR_AF=0.9334;EUR_AF=0.665;SAS_AF=0.5634;AA=C|||;VT=SNP
3	50927145	rs13093798	C	T	100	PASS	AC=336;AF=0.0670927;AN=5008;NS=2504;DP=16348;EAS_AF=0.0526;AMR_AF=0.121;AFR_AF=0.025;EUR_AF=0.1093;SAS_AF=0.0573;AA=T|||;VT=SNP
3	50927540	rs13088434	G	T	100	PASS	AC=336;AF=0.0670927;AN=5008;NS=2504;DP=15359;EAS_AF=0.0526;AMR_AF=0.121;AFR_AF=0.025;EUR_AF=0.1093;SAS_AF=0.0573;AA=T|||;VT=SNP
3	50927802	rs72937253	A	T	100	PASS	AC=792;AF=0.158147;AN=5008;NS=2504;DP=14617;EAS_AF=0.3462;AMR_AF=0.2637;AFR_AF=0.1369;EUR_AF=0.0308;SAS_AF=0.0491;AA=A|||;VT=SNP
3	50930962	rs72937251	G	A	100	PASS	AC=789;AF=0.157548;AN=5008;NS=2504;DP=19287;EAS_AF=0.3462;AMR_AF=0.2637;AFR_AF=0.1346;EUR_AF=0.0308;SAS_AF=0.0491;AA=G|||;VT=SNP
3	50931450	rs112213545	T	C	100	PASS	AC=336;AF=0.0670927;AN=5008;NS=2504;DP=12403;EAS_AF=0.0526;AMR_AF=0.121;AFR_AF=0.025;EUR_AF=0.1093;SAS_AF=0.0573;AA=T|||;VT=SNP
3	50932324	rs11130263	G	A	100	PASS	AC=699;AF=0.139577;AN=5008;NS=2504;DP=15345;EAS_AF=0.0536;AMR_AF=0.1427;AFR_AF=0.2867;EUR_AF=0.1103;SAS_AF=0.0573;AA=A|||;VT=SNP
3	50932726	rs2355705	T	G	100	PASS	AC=700;AF=0.139776;AN=5008;NS=2504;DP=13395;EAS_AF=0.0526;AMR_AF=0.1427;AFR_AF=0.2874;EUR_AF=0.1113;SAS_AF=0.0573;AA=t|||;VT=SNP
3	50932822	rs73079191	T	G	100	PASS	AC=335;AF=0.066893;AN=5008;NS=2504;DP=12747;EAS_AF=0.0526;AMR_AF=0.121;AFR_AF=0.0242;EUR_AF=0.1093;SAS_AF=0.0573;AA=T|||;VT=SNP
3	50933638	rs6769733	T	C	100	PASS	AC=1507;AF=0.300919;AN=5008;NS=2504;DP=21736;EAS_AF=0.4018;AMR_AF=0.4092;AFR_AF=0.4281;EUR_AF=0.1421;SAS_AF=0.1115;AA=C|||;VT=SNP
3	50934315	rs34972378	A	G	100	PASS	AC=336;AF=0.0670927;AN=5008;NS=2504;DP=19093;EAS_AF=0.0526;AMR_AF=0.121;AFR_AF=0.025;EUR_AF=0.1093;SAS_AF=0.0573;AA=A|||;VT=SNP
3	50936517	rs151209464	C	T	100	PASS	AC=336;AF=0.0670927;AN=5008;NS=2504;DP=19762;EAS_AF=0.0526;AMR_AF=0.121;AFR_AF=0.025;EUR_AF=0.1093;SAS_AF=0.0573;AA=C|||;VT=SNP
3	50936687	rs12485524	T	C	100	PASS	AC=790;AF=0.157748;AN=5008;NS=2504;DP=22770;EAS_AF=0.3462;AMR_AF=0.2637;AFR_AF=0.1354;EUR_AF=0.0308;SAS_AF=0.0491;AA=T|||;VT=SNP
3	50937219	rs13085320	A	C	100	PASS	AC=336;AF=0.0670927;AN=5008;NS=2504;DP=19729;EAS_AF=0.0526;AMR_AF=0.121;AFR_AF=0.025;EUR_AF=0.1093;SAS_AF=0.0573;AA=A|||;VT=SNP
3	50937416	rs4446201	T	C	100	PASS	AC=1465;AF=0.292532;AN=5008;NS=2504;DP=20196;EAS_AF=0.3988;AMR_AF=0.4035;AFR_AF=0.4251;EUR_AF=0.1193;SAS_AF=0.1033;AA=C|||;VT=SNP
3	50937594	rs13086545	G	T	100	PASS	AC=337;AF=0.0672923;AN=5008;NS=2504;DP=21118;EAS_AF=0.0526;AMR_AF=0.121;AFR_AF=0.025;EUR_AF=0.1093;SAS_AF=0.0583;AA=T|||;VT=SNP
3	50937834	rs61627377	C	T	100	PASS	AC=712;AF=0.142173;AN=5008;NS=2504;DP=21443;EAS_AF=0.3462;AMR_AF=0.2435;AFR_AF=0.0908;EUR_AF=0.0268;SAS_AF=0.0481;AA=C|||;VT=SNP
3	50937957	rs2355707	A	G	100	PASS	AC=792;AF=0.158147;AN=5008;NS=2504;DP=20807;EAS_AF=0.3462;AMR_AF=0.2637;AFR_AF=0.1369;EUR_AF=0.0308;SAS_AF=0.0491;AA=A|||;VT=SNP
3	50938678	rs13092418	A	C	100	PASS	AC=335;AF=0.066893;AN=5008;NS=2504;DP=19581;EAS_AF=0.0516;AMR_AF=0.121;AFR_AF=0.025;EUR_AF=0.1093;SAS_AF=0.0573;AA=A|||;VT=SNP
3	50939067	rs13097480	C	T	100	PASS	AC=336;AF=0.0670927;AN=5008;NS=2504;DP=21258;EAS_AF=0.0526;AMR_AF=0.121;AFR_AF=0.025;EUR_AF=0.1093;SAS_AF=0.0573;AA=C|||;VT=SNP
3	50939943	rs75945821	A	G	100	PASS	AC=336;AF=0.0670927;AN=5008;NS=2504;DP=17955;EAS_AF=0.0526;AMR_AF=0.121;AFR_AF=0.025;EUR_AF=0.1093;SAS_AF=0.0573;AA=G|||;VT=SNP
3	50940844	rs35071080	A	G	100	PASS	AC=336;AF=0.0670927;AN=5008;NS=2504;DP=20346;EAS_AF=0.0526;AMR_AF=0.121;AFR_AF=0.025;EUR_AF=0.1093;SAS_AF=0.0573;AA=A|||;VT=SNP
3	50941441	rs7625232	T	C	100	PASS	AC=1494;AF=0.298323;AN=5008;NS=2504;DP=17880;EAS_AF=0.3988;AMR_AF=0.4063;AFR_AF=0.4266;EUR_AF=0.1412;SAS_AF=0.1063;AA=C|||;VT=SNP
3	50941768	rs75206874	C	T	100	PASS	AC=342;AF=0.0682907;AN=5008;NS=2504;DP=21268;EAS_AF=0.0526;AMR_AF=0.121;AFR_AF=0.0295;EUR_AF=0.1093;SAS_AF=0.0573;AA=C|||;VT=SNP
3	50942307	rs142340979	A	G	100	PASS	AC=336;AF=0.0670927;AN=5008;NS=2504;DP=20054;EAS_AF=0.0526;AMR_AF=0.121;AFR_AF=0.025;EUR_AF=0.1093;SAS_AF=0.0573;AA=A|||;VT=SNP
3	50944579	rs13085759	C	A	100	PASS	AC=336;AF=0.0670927;AN=5008;NS=2504;DP=22728;EAS_AF=0.0526;AMR_AF=0.121;AFR_AF=0.025;EUR_AF=0.1093;SAS_AF=0.0573;AA=N|||;VT=SNP
3	50945367	rs73081114	G	T	100	PASS	AC=336;AF=0.0670927;AN=5008;NS=2504;DP=19817;EAS_AF=0.0526;AMR_AF=0.121;AFR_AF=0.025;EUR_AF=0.1093;SAS_AF=0.0573;AA=g|||;VT=SNP
3	50945503	rs4452323	G	A	100	PASS	AC=336;AF=0.0670927;AN=5008;NS=2504;DP=18694;EAS_AF=0.0526;AMR_AF=0.121;AFR_AF=0.025;EUR_AF=0.1093;SAS_AF=0.0573;AA=g|||;VT=SNP
3	50946367	rs13088041	T	C	100	PASS	AC=336;AF=0.0670927;AN=5008;NS=2504;DP=16589;EAS_AF=0.0526;AMR_AF=0.121;AFR_AF=0.025;EUR_AF=0.1093;SAS_AF=0.0573;AA=C|||;VT=SNP
3	50946649	rs35842302	A	C	100	PASS	AC=336;AF=0.0670927;AN=5008;NS=2504;DP=17032;EAS_AF=0.0526;AMR_AF=0.121;AFR_AF=0.025;EUR_AF=0.1093;SAS_AF=0.0573;AA=A|||;VT=SNP
3	50946842	rs13088988	T	C	100	PASS	AC=336;AF=0.0670927;AN=5008;NS=2504;DP=17347;EAS_AF=0.0526;AMR_AF=0.121;AFR_AF=0.025;EUR_AF=0.1093;SAS_AF=0.0573;AA=T|||;VT=SNP
3	50948501	rs72937262	A	G	100	PASS	AC=787;AF=0.157149;AN=5008;NS=2504;DP=19758;EAS_AF=0.3472;AMR_AF=0.255;AFR_AF=0.1392;EUR_AF=0.0278;SAS_AF=0.0491;AA=A|||;VT=SNP
3	50948707	rs34006781	G	A	100	PASS	AC=336;AF=0.0670927;AN=5008;NS=2504;DP=19725;EAS_AF=0.0526;AMR_AF=0.121;AFR_AF=0.025;EUR_AF=0.1093;SAS_AF=0.0573;AA=A|||;VT=SNP
3	50949432	rs72937265	A	G	100	PASS	AC=717;AF=0.143171;AN=5008;NS=2504;DP=17593;EAS_AF=0.3472;AMR_AF=0.245;AFR_AF=0.0938;EUR_AF=0.0258;SAS_AF=0.0481;AA=A|||;VT=SNP
3	50950346	rs35082196	G	T	100	PASS	AC=336;AF=0.0670927;AN=5008;NS=2504;DP=18789;EAS_AF=0.0526;AMR_AF=0.121;AFR_AF=0.025;EUR_AF=0.1093;SAS_AF=0.0573;AA=G|||;VT=SNP
3	50950745	rs28762180	G	A	100	PASS	AC=336;AF=0.0670927;AN=5008;NS=2504;DP=20342;EAS_AF=0.0526;AMR_AF=0.121;AFR_AF=0.025;EUR_AF=0.1093;SAS_AF=0.0573;AA=G|||;VT=SNP
3	50950909	rs4447760	C	T	100	PASS	AC=1500;AF=0.299521;AN=5008;NS=2504;DP=19098;EAS_AF=0.4028;AMR_AF=0.4092;AFR_AF=0.4221;EUR_AF=0.1421;SAS_AF=0.1115;AA=T|||;VT=SNP
3	50951692	rs35122553	T	A	100	PASS	AC=336;AF=0.0670927;AN=5008;NS=2504;DP=15279;EAS_AF=0.0526;AMR_AF=0.121;AFR_AF=0.025;EUR_AF=0.1093;SAS_AF=0.0573;AA=T|||;VT=SNP
3	50951758	rs34307982	G	A	100	PASS	AC=336;AF=0.0670927;AN=5008;NS=2504;DP=15630;EAS_AF=0.0526;AMR_AF=0.121;AFR_AF=0.025;EUR_AF=0.1093;SAS_AF=0.0573;AA=G|||;VT=SNP
3	50952307	rs67895930	G	T	100	PASS	AC=336;AF=0.0670927;AN=5008;NS=2504;DP=21988;EAS_AF=0.0526;AMR_AF=0.121;AFR_AF=0.025;EUR_AF=0.1093;SAS_AF=0.0573;AA=G|||;VT=SNP
3	50952460	rs34640865	G	A	100	PASS	AC=336;AF=0.0670927;AN=5008;NS=2504;DP=21149;EAS_AF=0.0526;AMR_AF=0.121;AFR_AF=0.025;EUR_AF=0.1093;SAS_AF=0.0573;AA=G|||;VT=SNP
3	50953933	rs12492850	C	T	100	PASS	AC=708;AF=0.141374;AN=5008;NS=2504;DP=19885;EAS_AF=0.3472;AMR_AF=0.2435;AFR_AF=0.0877;EUR_AF=0.0258;SAS_AF=0.0481;AA=C|||;VT=SNP
3	50954329	rs35150418	A	G	100	PASS	AC=336;AF=0.0670927;AN=5008;NS=2504;DP=15169;EAS_AF=0.0526;AMR_AF=0.121;AFR_AF=0.025;EUR_AF=0.1093;SAS_AF=0.0573;AA=A|||;VT=SNP
3	50954504	rs34075959	C	T	100	PASS	AC=336;AF=0.0670927;AN=5008;NS=2504;DP=15702;EAS_AF=0.0526;AMR_AF=0.121;AFR_AF=0.025;EUR_AF=0.1093;SAS_AF=0.0573;AA=C|||;VT=SNP
3	50954638	rs67794896	G	A	100	PASS	AC=336;AF=0.0670927;AN=5008;NS=2504;DP=15735;EAS_AF=0.0526;AMR_AF=0.121;AFR_AF=0.025;EUR_AF=0.1093;SAS_AF=0.0573;AA=A|||;VT=SNP
3	50954676	rs68096338	G	T	100	PASS	AC=336;AF=0.0670927;AN=5008;NS=2504;DP=15324;EAS_AF=0.0526;AMR_AF=0.121;AFR_AF=0.025;EUR_AF=0.1093;SAS_AF=0.0573;AA=G|||;VT=SNP
3	50955012	rs4688697	G	A	100	PASS	AC=712;AF=0.142173;AN=5008;NS=2504;DP=14178;EAS_AF=0.3472;AMR_AF=0.2435;AFR_AF=0.0908;EUR_AF=0.0258;SAS_AF=0.0481;AA=G|||;VT=SNP
3	50955224	rs34855107	G	A	100	PASS	AC=339;AF=0.0676917;AN=5008;NS=2504;DP=19221;EAS_AF=0.0526;AMR_AF=0.121;AFR_AF=0.0272;EUR_AF=0.1093;SAS_AF=0.0573;AA=G|||;VT=SNP
3	50955718	rs78367270	G	C	100	PASS	AC=625;AF=0.1248;AN=5008;NS=2504;DP=22642;EAS_AF=0.0526;AMR_AF=0.1398;AFR_AF=0.233;EUR_AF=0.1103;SAS_AF=0.0573;AA=G|||;VT=SNP
3	50956008	rs143189157	C	T	100	PASS	AC=336;AF=0.0670927;AN=5008;NS=2504;DP=22601;EAS_AF=0.0526;AMR_AF=0.121;AFR_AF=0.025;EUR_AF=0.1093;SAS_AF=0.0573;AA=T|||;VT=SNP
3	50956372	rs7616183	A	G	100	PASS	AC=1432;AF=0.285942;AN=5008;NS=2504;DP=19928;EAS_AF=0.3998;AMR_AF=0.4035;AFR_AF=0.3805;EUR_AF=0.1412;SAS_AF=0.1063;AA=G|||;VT=SNP
3	50956459	rs141778723	C	T	100	PASS	AC=336;AF=0.0670927;AN=5008;NS=2504;DP=19609;EAS_AF=0.0526;AMR_AF=0.121;AFR_AF=0.025;EUR_AF=0.1093;SAS_AF=0.0573;AA=C|||;VT=SNP
3	50956791	rs138360806	T	C	100	PASS	AC=338;AF=0.067492;AN=5008;NS=2504;DP=20806;EAS_AF=0.0536;AMR_AF=0.121;AFR_AF=0.025;EUR_AF=0.1093;SAS_AF=0.0583;AA=C|||;VT=SNP
3	50956793	rs75767837	C	T	100	PASS	AC=791;AF=0.157947;AN=5008;NS=2504;DP=20778;EAS_AF=0.3472;AMR_AF=0.2637;AFR_AF=0.1354;EUR_AF=0.0308;SAS_AF=0.0491;AA=C|||;VT=SNP
3	50956915	rs149246503	A	G	100	PASS	AC=336;AF=0.0670927;AN=5008;NS=2504;DP=20127;EAS_AF=0.0526;AMR_AF=0.121;AFR_AF=0.025;EUR_AF=0.1093;SAS_AF=0.0573;AA=G|||;VT=SNP
3	50957788	rs4688693	T	G	100	PASS	AC=702;AF=0.140176;AN=5008;NS=2504;DP=18146;EAS_AF=0.0526;AMR_AF=0.1427;AFR_AF=0.2897;EUR_AF=0.1103;SAS_AF=0.0573;AA=G|||;VT=SNP
3	50957844	rs139064121	C	T	100	PASS	AC=336;AF=0.0670927;AN=5008;NS=2504;DP=18095;EAS_AF=0.0526;AMR_AF=0.121;AFR_AF=0.025;EUR_AF=0.1093;SAS_AF=0.0573;AA=C|||;VT=SNP
3	50959214	rs112564820	C	T	100	PASS	AC=794;AF=0.158546;AN=5008;NS=2504;DP=21479;EAS_AF=0.3472;AMR_AF=0.2666;AFR_AF=0.1354;EUR_AF=0.0318;SAS_AF=0.0491;AA=C|||;VT=SNP
3	50959822	rs57732473	T	C	100	PASS	AC=336;AF=0.0670927;AN=5008;NS=2504;DP=20622;EAS_AF=0.0526;AMR_AF=0.121;AFR_AF=0.025;EUR_AF=0.1093;SAS_AF=0.0573;AA=T|||;VT=SNP
3	50959940	rs35121433	G	A	100	PASS	AC=336;AF=0.0670927;AN=5008;NS=2504;DP=16277;EAS_AF=0.0526;AMR_AF=0.121;AFR_AF=0.025;EUR_AF=0.1093;SAS_AF=0.0573;AA=A|||;VT=SNP
3	50960348	rs35190976	C	G	100	PASS	AC=336;AF=0.0670927;AN=5008;NS=2504;DP=16000;EAS_AF=0.0526;AMR_AF=0.121;AFR_AF=0.025;EUR_AF=0.1093;SAS_AF=0.0573;AA=C|||;VT=SNP
3	50960614	rs36018544	C	G	100	PASS	AC=336;AF=0.0670927;AN=5008;NS=2504;DP=19225;EAS_AF=0.0526;AMR_AF=0.121;AFR_AF=0.025;EUR_AF=0.1093;SAS_AF=0.0573;AA=G|||;VT=SNP
3	50962368	rs7627266	C	T	100	PASS	AC=1493;AF=0.298123;AN=5008;NS=2504;DP=21486;EAS_AF=0.3998;AMR_AF=0.4063;AFR_AF=0.4244;EUR_AF=0.1421;SAS_AF=0.1063;AA=T|||;VT=SNP
3	50962551	rs34786937	T	C	100	PASS	AC=335;AF=0.066893;AN=5008;NS=2504;DP=19577;EAS_AF=0.0526;AMR_AF=0.1196;AFR_AF=0.025;EUR_AF=0.1093;SAS_AF=0.0573;AA=T|||;VT=SNP
3	50962794	rs34184643	G	C	100	PASS	AC=336;AF=0.0670927;AN=5008;NS=2504;DP=19772;EAS_AF=0.0526;AMR_AF=0.121;AFR_AF=0.025;EUR_AF=0.1093;SAS_AF=0.0573;AA=G|||;VT=SNP
3	50964223	rs71329023	T	G	100	PASS	AC=336;AF=0.0670927;AN=5008;NS=2504;DP=22211;EAS_AF=0.0526;AMR_AF=0.121;AFR_AF=0.025;EUR_AF=0.1093;SAS_AF=0.0573;AA=G|||;VT=SNP
3	50965041	rs68130118	G	A	100	PASS	AC=336;AF=0.0670927;AN=5008;NS=2504;DP=18446;EAS_AF=0.0526;AMR_AF=0.121;AFR_AF=0.025;EUR_AF=0.1093;SAS_AF=0.0573;AA=A|||;VT=SNP
3	50965660	rs67843425	A	G	100	PASS	AC=336;AF=0.0670927;AN=5008;NS=2504;DP=11783;EAS_AF=0.0526;AMR_AF=0.121;AFR_AF=0.025;EUR_AF=0.1093;SAS_AF=0.0573;AA=G|||;VT=SNP
3	50966039	rs73081144	G	A	100	PASS	AC=336;AF=0.0670927;AN=5008;NS=2504;DP=17795;EAS_AF=0.0526;AMR_AF=0.121;AFR_AF=0.025;EUR_AF=0.1093;SAS_AF=0.0573;AA=G|||;VT=SNP
3	50966191	rs61108141	A	G	100	PASS	AC=1433;AF=0.286142;AN=5008;NS=2504;DP=18777;EAS_AF=0.3998;AMR_AF=0.4035;AFR_AF=0.3812;EUR_AF=0.1412;SAS_AF=0.1063;AA=G|||;VT=SNP
3	50967228	rs7623868	A	G	100	PASS	AC=336;AF=0.0670927;AN=5008;NS=2504;DP=18154;EAS_AF=0.0526;AMR_AF=0.121;AFR_AF=0.025;EUR_AF=0.1093;SAS_AF=0.0573;AA=A|||;VT=SNP
3	50967299	rs7623976	A	G	100	PASS	AC=336;AF=0.0670927;AN=5008;NS=2504;DP=19014;EAS_AF=0.0526;AMR_AF=0.121;AFR_AF=0.025;EUR_AF=0.1093;SAS_AF=0.0573;AA=A|||;VT=SNP
3	50967970	rs35499413	G	A	100	PASS	AC=336;AF=0.0670927;AN=5008;NS=2504;DP=16967;EAS_AF=0.0526;AMR_AF=0.121;AFR_AF=0.025;EUR_AF=0.1093;SAS_AF=0.0573;AA=G|||;VT=SNP
3	50968897	rs4078296	T	C	100	PASS	AC=765;AF=0.152756;AN=5008;NS=2504;DP=18774;EAS_AF=0.3472;AMR_AF=0.2507;AFR_AF=0.1263;EUR_AF=0.0258;SAS_AF=0.0491;AA=T|||;VT=SNP
3	50969437	rs36110549	A	G	100	PASS	AC=336;AF=0.0670927;AN=5008;NS=2504;DP=20146;EAS_AF=0.0526;AMR_AF=0.121;AFR_AF=0.025;EUR_AF=0.1093;SAS_AF=0.0573;AA=A|||;VT=SNP
3	50969703	rs66626892	T	C	100	PASS	AC=336;AF=0.0670927;AN=5008;NS=2504;DP=19834;EAS_AF=0.0526;AMR_AF=0.121;AFR_AF=0.025;EUR_AF=0.1093;SAS_AF=0.0573;AA=T|||;VT=SNP
3	50969965	rs12488948	T	G	100	PASS	AC=791;AF=0.157947;AN=5008;NS=2504;DP=19505;EAS_AF=0.3472;AMR_AF=0.2637;AFR_AF=0.1354;EUR_AF=0.0308;SAS_AF=0.0491;AA=T|||;VT=SNP
3	50970412	rs4131887	A	G	100	PASS	AC=336;AF=0.0670927;AN=5008;NS=2504;DP=19711;EAS_AF=0.0526;AMR_AF=0.121;AFR_AF=0.025;EUR_AF=0.1093;SAS_AF=0.0573;AA=G|||;VT=SNP
3	50974813	rs62257823	C	T	100	PASS	AC=902;AF=0.180112;AN=5008;NS=2504;DP=15843;EAS_AF=0.2143;AMR_AF=0.1196;AFR_AF=0.0287;EUR_AF=0.2018;SAS_AF=0.3701;AA=C|||;VT=SNP
3	50974834	rs9832952	C	T	100	PASS	AC=3463;AF=0.691494;AN=5008;NS=2504;DP=14644;EAS_AF=0.5972;AMR_AF=0.5879;AFR_AF=0.5461;EUR_AF=0.8569;SAS_AF=0.8885;AA=C|||;VT=SNP
3	50976873	rs13079565	G	A	100	PASS	AC=336;AF=0.0670927;AN=5008;NS=2504;DP=15862;EAS_AF=0.0526;AMR_AF=0.121;AFR_AF=0.025;EUR_AF=0.1093;SAS_AF=0.0573;AA=G|||;VT=SNP
3	50976939	rs13079136	A	G	100	PASS	AC=336;AF=0.0670927;AN=5008;NS=2504;DP=16239;EAS_AF=0.0526;AMR_AF=0.121;AFR_AF=0.025;EUR_AF=0.1093;SAS_AF=0.0573;AA=A|||;VT=SNP
3	50977139	rs9868870	G	A	100	PASS	AC=4370;AF=0.872604;AN=5008;NS=2504;DP=18064;EAS_AF=0.9474;AMR_AF=0.8602;AFR_AF=0.7572;EUR_AF=0.8897;SAS_AF=0.9427;AA=G|||;VT=SNP
3	50978365	rs35492420	A	G	100	PASS	AC=336;AF=0.0670927;AN=5008;NS=2504;DP=17114;EAS_AF=0.0526;AMR_AF=0.121;AFR_AF=0.025;EUR_AF=0.1093;SAS_AF=0.0573;AA=A|||;VT=SNP
3	50978624	rs34628582	A	G	100	PASS	AC=336;AF=0.0670927;AN=5008;NS=2504;DP=17640;EAS_AF=0.0526;AMR_AF=0.121;AFR_AF=0.025;EUR_AF=0.1093;SAS_AF=0.0573;AA=A|||;VT=SNP
3	50980398	rs12488831	T	A	100	PASS	AC=791;AF=0.157947;AN=5008;NS=2504;DP=16167;EAS_AF=0.3472;AMR_AF=0.2637;AFR_AF=0.1354;EUR_AF=0.0308;SAS_AF=0.0491;AA=T|||;VT=SNP
3	50983674	rs6446239	G	C	100	PASS	AC=3876;AF=0.773962;AN=5008;NS=2504;DP=14574;EAS_AF=0.6528;AMR_AF=0.7147;AFR_AF=0.6188;EUR_AF=0.9682;SAS_AF=0.9509;AA=C|||;VT=SNP
3	50984782	rs7372342	A	T	100	PASS	AC=714;AF=0.142572;AN=5008;NS=2504;DP=14174;EAS_AF=0.3472;AMR_AF=0.2435;AFR_AF=0.0915;EUR_AF=0.0258;SAS_AF=0.0491;AA=A|||;VT=SNP
3	50985254	rs60882641	A	G	100	PASS	AC=712;AF=0.142173;AN=5008;NS=2504;DP=11629;EAS_AF=0.3472;AMR_AF=0.2435;AFR_AF=0.0908;EUR_AF=0.0258;SAS_AF=0.0481;AA=A|||;VT=SNP
3	50985566	rs58720544	C	T	100	PASS	AC=714;AF=0.142572;AN=5008;NS=2504;DP=9365;EAS_AF=0.3472;AMR_AF=0.2435;AFR_AF=0.0915;EUR_AF=0.0268;SAS_AF=0.0481;AA=C|||;VT=SNP
3	50987194	rs7433217	G	A	100	PASS	AC=3580;AF=0.714856;AN=5008;NS=2504;DP=15163;EAS_AF=0.6002;AMR_AF=0.5965;AFR_AF=0.6225;EUR_AF=0.8588;SAS_AF=0.8937;AA=G|||;VT=SNP
3	50987228	rs35875816	C	T	100	PASS	AC=336;AF=0.0670927;AN=5008;NS=2504;DP=15741;EAS_AF=0.0526;AMR_AF=0.121;AFR_AF=0.025;EUR_AF=0.1093;SAS_AF=0.0573;AA=C|||;VT=SNP
3	50988027	rs34481683	A	G	100	PASS	AC=336;AF=0.0670927;AN=5008;NS=2504;DP=19731;EAS_AF=0.0526;AMR_AF=0.121;AFR_AF=0.025;EUR_AF=0.1093;SAS_AF=0.0573;AA=A|||;VT=SNP
3	50992787	rs61638760	G	A	100	PASS	AC=336;AF=0.0670927;AN=5008;NS=2504;DP=22216;EAS_AF=0.0526;AMR_AF=0.121;AFR_AF=0.025;EUR_AF=0.1093;SAS_AF=0.0573;AA=A|||;VT=SNP
3	50993009	rs72937299	C	T	100	PASS	AC=791;AF=0.157947;AN=5008;NS=2504;DP=22072;EAS_AF=0.3472;AMR_AF=0.2637;AFR_AF=0.1354;EUR_AF=0.0308;SAS_AF=0.0491;AA=C|||;VT=SNP
3	50993792	rs13086922	T	C	100	PASS	AC=336;AF=0.0670927;AN=5008;NS=2504;DP=18390;EAS_AF=0.0526;AMR_AF=0.121;AFR_AF=0.025;EUR_AF=0.1093;SAS_AF=0.0573;AA=T|||;VT=SNP
3	50994207	rs6771085	T	C	100	PASS	AC=336;AF=0.0670927;AN=5008;NS=2504;DP=18642;EAS_AF=0.0526;AMR_AF=0.121;AFR_AF=0.025;EUR_AF=0.1093;SAS_AF=0.0573;AA=A|||;VT=SNP
3	50996082	rs57642230	C	T	100	PASS	AC=337;AF=0.0672923;AN=5008;NS=2504;DP=18641;EAS_AF=0.0526;AMR_AF=0.121;AFR_AF=0.025;EUR_AF=0.1103;SAS_AF=0.0573;AA=C|||;VT=SNP
3	50996257	rs60184902	C	T	100	PASS	AC=729;AF=0.145567;AN=5008;NS=2504;DP=16468;EAS_AF=0.3472;AMR_AF=0.2464;AFR_AF=0.093;EUR_AF=0.0348;SAS_AF=0.0511;AA=C|||;VT=SNP
3	50997702	rs6763779	T	G	100	PASS	AC=338;AF=0.067492;AN=5008;NS=2504;DP=17825;EAS_AF=0.0536;AMR_AF=0.1225;AFR_AF=0.025;EUR_AF=0.1093;SAS_AF=0.0573;AA=G|||;VT=SNP
3	50997703	rs6763781	T	C	100	PASS	AC=338;AF=0.067492;AN=5008;NS=2504;DP=17805;EAS_AF=0.0536;AMR_AF=0.1225;AFR_AF=0.025;EUR_AF=0.1093;SAS_AF=0.0573;AA=C|||;VT=SNP
3	50998816	rs9869826	T	C	100	PASS	AC=640;AF=0.127796;AN=5008;NS=2504;DP=18957;EAS_AF=0.2401;AMR_AF=0.1441;AFR_AF=0.0961;EUR_AF=0.0815;SAS_AF=0.091;AA=T|||;VT=SNP
3	50998971	rs34836308	G	C	100	PASS	AC=337;AF=0.0672923;AN=5008;NS=2504;DP=18922;EAS_AF=0.0526;AMR_AF=0.1225;AFR_AF=0.025;EUR_AF=0.1093;SAS_AF=0.0573;AA=C|||;VT=SNP
3	51000663	rs66793762	T	C	100	PASS	AC=677;AF=0.135184;AN=5008;NS=2504;DP=19772;EAS_AF=0.1339;AMR_AF=0.0951;AFR_AF=0.0151;EUR_AF=0.2575;SAS_AF=0.2014;AA=T|||;VT=SNP
3	51001131	rs6810241	C	T	100	PASS	AC=4306;AF=0.859824;AN=5008;NS=2504;DP=21041;EAS_AF=0.9474;AMR_AF=0.8573;AFR_AF=0.7103;EUR_AF=0.8897;SAS_AF=0.9427;AA=C|||;VT=SNP
3	51002194	rs13085827	G	A	100	PASS	AC=339;AF=0.0676917;AN=5008;NS=2504;DP=17164;EAS_AF=0.0526;AMR_AF=0.1254;AFR_AF=0.025;EUR_AF=0.1093;SAS_AF=0.0573;AA=G|||;VT=SNP
3	51003213	rs4132022	T	A	100	PASS	AC=337;AF=0.0672923;AN=5008;NS=2504;DP=15409;EAS_AF=0.0526;AMR_AF=0.1225;AFR_AF=0.025;EUR_AF=0.1093;SAS_AF=0.0573;AA=T|||;VT=SNP
3	51005328	rs55900868	C	T	100	PASS	AC=337;AF=0.0672923;AN=5008;NS=2504;DP=20435;EAS_AF=0.0526;AMR_AF=0.1225;AFR_AF=0.025;EUR_AF=0.1093;SAS_AF=0.0573;AA=C|||;VT=SNP
3	51005812	rs71329027	A	G	100	PASS	AC=337;AF=0.0672923;AN=5008;NS=2504;DP=19015;EAS_AF=0.0526;AMR_AF=0.1225;AFR_AF=0.025;EUR_AF=0.1093;SAS_AF=0.0573;AA=G|||;VT=SNP
3	51006237	rs6775938	T	C	100	PASS	AC=4224;AF=0.84345;AN=5008;NS=2504;DP=17628;EAS_AF=0.9474;AMR_AF=0.8357;AFR_AF=0.6641;EUR_AF=0.8847;SAS_AF=0.9417;AA=T|||;VT=SNP
3	51006260	rs13077958	C	G	100	PASS	AC=337;AF=0.0672923;AN=5008;NS=2504;DP=17454;EAS_AF=0.0526;AMR_AF=0.1225;AFR_AF=0.025;EUR_AF=0.1093;SAS_AF=0.0573;AA=C|||;VT=SNP
3	51006603	rs34438446	T	C	100	PASS	AC=1119;AF=0.223442;AN=5008;NS=2504;DP=17822;EAS_AF=0.1548;AMR_AF=0.1931;AFR_AF=0.0219;EUR_AF=0.4354;SAS_AF=0.3701;AA=T|||;VT=SNP
3	51009435	rs9879725	C	T	100	PASS	AC=634;AF=0.126597;AN=5008;NS=2504;DP=22780;EAS_AF=0.2401;AMR_AF=0.1427;AFR_AF=0.0961;EUR_AF=0.0815;SAS_AF=0.0859;AA=C|||;VT=SNP
3	51016534	rs36056105	C	T	100	PASS	AC=337;AF=0.0672923;AN=5008;NS=2504;DP=17310;EAS_AF=0.0526;AMR_AF=0.1225;AFR_AF=0.025;EUR_AF=0.1093;SAS_AF=0.0573;AA=C|||;VT=SNP
3	51017304	rs9838433	T	C	100	PASS	AC=3500;AF=0.698882;AN=5008;NS=2504;DP=19016;EAS_AF=0.5972;AMR_AF=0.5893;AFR_AF=0.5726;EUR_AF=0.8579;SAS_AF=0.8885;AA=T|||;VT=SNP
3	51017750	rs67445615	G	A	100	PASS	AC=337;AF=0.0672923;AN=5008;NS=2504;DP=19708;EAS_AF=0.0526;AMR_AF=0.1225;AFR_AF=0.025;EUR_AF=0.1093;SAS_AF=0.0573;AA=G|||;VT=SNP
3	51018146	rs9823942	G	A	100	PASS	AC=359;AF=0.0716853;AN=5008;NS=2504;DP=16883;EAS_AF=0.0526;AMR_AF=0.1225;AFR_AF=0.0416;EUR_AF=0.1093;SAS_AF=0.0573;AA=A|||;VT=SNP
3	51019119	rs55785224	T	C	100	PASS	AC=337;AF=0.0672923;AN=5008;NS=2504;DP=16421;EAS_AF=0.0526;AMR_AF=0.1225;AFR_AF=0.025;EUR_AF=0.1093;SAS_AF=0.0573;AA=T|||;VT=SNP
3	51019129	rs12488700	C	G	100	PASS	AC=712;AF=0.142173;AN=5008;NS=2504;DP=16364;EAS_AF=0.3472;AMR_AF=0.2435;AFR_AF=0.0908;EUR_AF=0.0258;SAS_AF=0.0481;AA=C|||;VT=SNP
3	51020242	rs7372046	G	A	100	PASS	AC=4226;AF=0.84385;AN=5008;NS=2504;DP=17821;EAS_AF=0.9474;AMR_AF=0.8357;AFR_AF=0.6657;EUR_AF=0.8847;SAS_AF=0.9417;AA=G|||;VT=SNP
3	51020335	rs60292376	T	C	100	PASS	AC=337;AF=0.0672923;AN=5008;NS=2504;DP=18017;EAS_AF=0.0526;AMR_AF=0.1225;AFR_AF=0.025;EUR_AF=0.1093;SAS_AF=0.0573;AA=C|||;VT=SNP
3	51020636	rs57378417	G	A	100	PASS	AC=337;AF=0.0672923;AN=5008;NS=2504;DP=17192;EAS_AF=0.0526;AMR_AF=0.1225;AFR_AF=0.025;EUR_AF=0.1093;SAS_AF=0.0573;AA=G|||;VT=SNP
3	51021313	rs7427615	G	C	100	PASS	AC=712;AF=0.142173;AN=5008;NS=2504;DP=19289;EAS_AF=0.3472;AMR_AF=0.2435;AFR_AF=0.0908;EUR_AF=0.0258;SAS_AF=0.0481;AA=G|||;VT=SNP
3	51021763	rs4073739	T	C	100	PASS	AC=712;AF=0.142173;AN=5008;NS=2504;DP=21030;EAS_AF=0.3472;AMR_AF=0.2435;AFR_AF=0.0908;EUR_AF=0.0258;SAS_AF=0.0481;AA=T|||;VT=SNP
3	51024903	rs11130267	A	G	100	PASS	AC=4286;AF=0.855831;AN=5008;NS=2504;DP=16346;EAS_AF=0.9474;AMR_AF=0.8386;AFR_AF=0.7095;EUR_AF=0.8847;SAS_AF=0.9417;AA=A|||;VT=SNP
3	51024982	rs12494214	G	A	100	PASS	AC=725;AF=0.144768;AN=5008;NS=2504;DP=16850;EAS_AF=0.3502;AMR_AF=0.2464;AFR_AF=0.0923;EUR_AF=0.0268;SAS_AF=0.0532;AA=G|||;VT=SNP
3	51025966	rs35693100	T	G	100	PASS	AC=337;AF=0.0672923;AN=5008;NS=2504;DP=20571;EAS_AF=0.0526;AMR_AF=0.1225;AFR_AF=0.025;EUR_AF=0.1093;SAS_AF=0.0573;AA=T|||;VT=SNP
3	51026265	rs35273485	G	T	100	PASS	AC=337;AF=0.0672923;AN=5008;NS=2504;DP=17913;EAS_AF=0.0526;AMR_AF=0.1225;AFR_AF=0.025;EUR_AF=0.1093;SAS_AF=0.0573;AA=G|||;VT=SNP
3	51026621	rs34040634	C	T	100	PASS	AC=337;AF=0.0672923;AN=5008;NS=2504;DP=19523;EAS_AF=0.0526;AMR_AF=0.1225;AFR_AF=0.025;EUR_AF=0.1093;SAS_AF=0.0573;AA=C|||;VT=SNP
3	51026817	rs12490502	G	C	100	PASS	AC=726;AF=0.144968;AN=5008;NS=2504;DP=18715;EAS_AF=0.3492;AMR_AF=0.245;AFR_AF=0.0938;EUR_AF=0.0268;SAS_AF=0.0542;AA=G|||;VT=SNP
3	51026892	rs13093289	C	T	100	PASS	AC=337;AF=0.0672923;AN=5008;NS=2504;DP=18355;EAS_AF=0.0526;AMR_AF=0.1225;AFR_AF=0.025;EUR_AF=0.1093;SAS_AF=0.0573;AA=C|||;VT=SNP
3	51027178	rs12491206	C	T	100	PASS	AC=711;AF=0.141973;AN=5008;NS=2504;DP=17299;EAS_AF=0.3452;AMR_AF=0.2435;AFR_AF=0.0915;EUR_AF=0.0258;SAS_AF=0.0481;AA=C|||;VT=SNP
3	51027733	rs7428086	G	A	100	PASS	AC=4365;AF=0.871605;AN=5008;NS=2504;DP=18849;EAS_AF=0.9474;AMR_AF=0.8588;AFR_AF=0.7542;EUR_AF=0.8897;SAS_AF=0.9427;AA=G|||;VT=SNP
3	51028298	rs7426759	A	G	100	PASS	AC=338;AF=0.067492;AN=5008;NS=2504;DP=19920;EAS_AF=0.0526;AMR_AF=0.1225;AFR_AF=0.0257;EUR_AF=0.1093;SAS_AF=0.0573;AA=G|||;VT=SNP
3	51029164	rs7614482	A	G	100	PASS	AC=3514;AF=0.701677;AN=5008;NS=2504;DP=17748;EAS_AF=0.5972;AMR_AF=0.5893;AFR_AF=0.584;EUR_AF=0.8569;SAS_AF=0.8885;AA=A|||;VT=SNP
3	51029707	rs6446243	A	G	100	PASS	AC=3521;AF=0.703075;AN=5008;NS=2504;DP=20723;EAS_AF=0.5972;AMR_AF=0.5922;AFR_AF=0.5877;EUR_AF=0.8569;SAS_AF=0.8885;AA=A|||;VT=SNP
3	51031803	rs12185906	T	C	100	PASS	AC=342;AF=0.0682907;AN=5008;NS=2504;DP=19956;EAS_AF=0.0575;AMR_AF=0.1225;AFR_AF=0.025;EUR_AF=0.1093;SAS_AF=0.0573;AA=T|||;VT=SNP
3	51032607	rs7429035	A	C	100	PASS	AC=342;AF=0.0682907;AN=5008;NS=2504;DP=17353;EAS_AF=0.0575;AMR_AF=0.1225;AFR_AF=0.025;EUR_AF=0.1093;SAS_AF=0.0573;AA=A|||;VT=SNP
3	51033741	rs7629809	T	C	100	PASS	AC=342;AF=0.0682907;AN=5008;NS=2504;DP=15476;EAS_AF=0.0575;AMR_AF=0.1225;AFR_AF=0.025;EUR_AF=0.1093;SAS_AF=0.0573;AA=t|||;VT=SNP
3	51034625	rs35481031	C	T	100	PASS	AC=342;AF=0.0682907;AN=5008;NS=2504;DP=17320;EAS_AF=0.0575;AMR_AF=0.121;AFR_AF=0.025;EUR_AF=0.1093;SAS_AF=0.0583;AA=C|||;VT=SNP
3	51035636	rs13062018	G	A	100	PASS	AC=341;AF=0.0680911;AN=5008;NS=2504;DP=16834;EAS_AF=0.0575;AMR_AF=0.121;AFR_AF=0.025;EUR_AF=0.1093;SAS_AF=0.0573;AA=G|||;VT=SNP
3	51036565	rs34002537	G	A	100	PASS	AC=350;AF=0.0698882;AN=5008;NS=2504;DP=16896;EAS_AF=0.0575;AMR_AF=0.1282;AFR_AF=0.025;EUR_AF=0.1093;SAS_AF=0.0613;AA=A|||;VT=SNP
3	51037258	rs6446245	T	G	100	PASS	AC=3548;AF=0.708466;AN=5008;NS=2504;DP=20565;EAS_AF=0.5923;AMR_AF=0.5865;AFR_AF=0.6165;EUR_AF=0.8579;SAS_AF=0.8855;AA=T|||;VT=SNP
3	51037466	rs13064199	T	G	100	PASS	AC=350;AF=0.0698882;AN=5008;NS=2504;DP=19047;EAS_AF=0.0575;AMR_AF=0.1282;AFR_AF=0.025;EUR_AF=0.1093;SAS_AF=0.0613;AA=T|||;VT=SNP
3	51037709	rs72939228	C	T	100	PASS	AC=715;AF=0.142772;AN=5008;NS=2504;DP=21539;EAS_AF=0.3512;AMR_AF=0.2435;AFR_AF=0.0908;EUR_AF=0.0258;SAS_AF=0.047;AA=C|||;VT=SNP
3	51038375	rs7614881	C	T	100	PASS	AC=4269;AF=0.852436;AN=5008;NS=2504;DP=16653;EAS_AF=0.9425;AMR_AF=0.8329;AFR_AF=0.7065;EUR_AF=0.8847;SAS_AF=0.9376;AA=C|||;VT=SNP
3	51038910	rs12496621	G	A	100	PASS	AC=712;AF=0.142173;AN=5008;NS=2504;DP=19305;EAS_AF=0.3472;AMR_AF=0.2435;AFR_AF=0.0908;EUR_AF=0.0258;SAS_AF=0.0481;AA=G|||;VT=SNP
3	51043162	rs10865962	G	A	100	PASS	AC=4298;AF=0.858227;AN=5008;NS=2504;DP=18587;EAS_AF=0.9474;AMR_AF=0.8501;AFR_AF=0.711;EUR_AF=0.8897;SAS_AF=0.9387;AA=G|||;VT=SNP
3	51045677	rs75058195	C	T	100	PASS	AC=4217;AF=0.842053;AN=5008;NS=2504;DP=21379;EAS_AF=0.9474;AMR_AF=0.83;AFR_AF=0.6649;EUR_AF=0.8847;SAS_AF=0.9376;AA=C|||;VT=SNP
3	51045928	rs75051563	A	G	100	PASS	AC=4663;AF=0.93111;AN=5008;NS=2504;DP=20841;EAS_AF=0.9474;AMR_AF=0.8718;AFR_AF=0.975;EUR_AF=0.8907;SAS_AF=0.9387;AA=G|||;VT=SNP
3	51046100	rs74960356	C	A	100	PASS	AC=4650;AF=0.928514;AN=5008;NS=2504;DP=21671;EAS_AF=0.9464;AMR_AF=0.8689;AFR_AF=0.972;EUR_AF=0.8897;SAS_AF=0.9335;AA=A|||;VT=SNP
3	51046479	rs9813718	G	A	100	PASS	AC=4663;AF=0.93111;AN=5008;NS=2504;DP=19155;EAS_AF=0.9474;AMR_AF=0.8718;AFR_AF=0.975;EUR_AF=0.8907;SAS_AF=0.9387;AA=A|||;VT=SNP
3	51046977	rs9681865	T	G	100	PASS	AC=3550;AF=0.708866;AN=5008;NS=2504;DP=17275;EAS_AF=0.5972;AMR_AF=0.585;AFR_AF=0.6157;EUR_AF=0.8579;SAS_AF=0.8845;AA=T|||;VT=SNP
3	51047506	rs150156948	T	C	100	PASS	AC=4662;AF=0.930911;AN=5008;NS=2504;DP=20759;EAS_AF=0.9474;AMR_AF=0.8718;AFR_AF=0.9743;EUR_AF=0.8907;SAS_AF=0.9387;AA=C|||;VT=SNP
3	51048007	rs9713647	T	C	100	PASS	AC=704;AF=0.140575;AN=5008;NS=2504;DP=19853;EAS_AF=0.3472;AMR_AF=0.2435;AFR_AF=0.0847;EUR_AF=0.0258;SAS_AF=0.0481;AA=T|||;VT=SNP
3	51048206	rs9682672	A	G	100	PASS	AC=4663;AF=0.93111;AN=5008;NS=2504;DP=20696;EAS_AF=0.9474;AMR_AF=0.8718;AFR_AF=0.975;EUR_AF=0.8907;SAS_AF=0.9387;AA=G|||;VT=SNP
3	51048840	rs9682095	T	A	100	PASS	AC=4663;AF=0.93111;AN=5008;NS=2504;DP=20618;EAS_AF=0.9474;AMR_AF=0.8718;AFR_AF=0.975;EUR_AF=0.8907;SAS_AF=0.9387;AA=A|||;VT=SNP
3	51048866	rs55698738	A	G	100	PASS	AC=508;AF=0.101438;AN=5008;NS=2504;DP=20073;EAS_AF=0.2401;AMR_AF=0.1354;AFR_AF=0.0038;EUR_AF=0.0815;SAS_AF=0.0869;AA=A|||;VT=SNP
3	51048870	rs9681429	G	A	100	PASS	AC=4216;AF=0.841853;AN=5008;NS=2504;DP=19896;EAS_AF=0.9474;AMR_AF=0.83;AFR_AF=0.6641;EUR_AF=0.8847;SAS_AF=0.9376;AA=G|||;VT=SNP
3	51049002	rs9682254	T	G	100	PASS	AC=3491;AF=0.697085;AN=5008;NS=2504;DP=22081;EAS_AF=0.5972;AMR_AF=0.5836;AFR_AF=0.5719;EUR_AF=0.8579;SAS_AF=0.8845;AA=T|||;VT=SNP
3	51049449	rs9681573	C	G	100	PASS	AC=4663;AF=0.93111;AN=5008;NS=2504;DP=20987;EAS_AF=0.9474;AMR_AF=0.8718;AFR_AF=0.975;EUR_AF=0.8907;SAS_AF=0.9387;AA=G|||;VT=SNP
3	51049471	rs9681582	G	A	100	PASS	AC=4298;AF=0.858227;AN=5008;NS=2504;DP=20329;EAS_AF=0.9474;AMR_AF=0.8516;AFR_AF=0.7103;EUR_AF=0.8897;SAS_AF=0.9387;AA=G|||;VT=SNP
3	51050006	rs62257841	C	A	100	PASS	AC=924;AF=0.184505;AN=5008;NS=2504;DP=20519;EAS_AF=0.2024;AMR_AF=0.1268;AFR_AF=0.0386;EUR_AF=0.2127;SAS_AF=0.3753;AA=C|||;VT=SNP
3	51050357	rs9757419	T	C	100	PASS	AC=4663;AF=0.93111;AN=5008;NS=2504;DP=22083;EAS_AF=0.9474;AMR_AF=0.8718;AFR_AF=0.975;EUR_AF=0.8907;SAS_AF=0.9387;AA=t|||;VT=SNP
3	51050656	rs9758600	A	G	100	PASS	AC=4663;AF=0.93111;AN=5008;NS=2504;DP=20266;EAS_AF=0.9474;AMR_AF=0.8718;AFR_AF=0.975;EUR_AF=0.8907;SAS_AF=0.9387;AA=G|||;VT=SNP
3	51051295	rs9877272	A	C	100	PASS	AC=3550;AF=0.708866;AN=5008;NS=2504;DP=17045;EAS_AF=0.5972;AMR_AF=0.585;AFR_AF=0.6157;EUR_AF=0.8579;SAS_AF=0.8845;AA=A|||;VT=SNP
3	51051496	rs80127151	T	C	100	PASS	AC=711;AF=0.141973;AN=5008;NS=2504;DP=16833;EAS_AF=0.3472;AMR_AF=0.2435;AFR_AF=0.09;EUR_AF=0.0258;SAS_AF=0.0481;AA=T|||;VT=SNP
3	51054823	rs11715556	C	T	100	PASS	AC=4663;AF=0.93111;AN=5008;NS=2504;DP=17071;EAS_AF=0.9474;AMR_AF=0.8718;AFR_AF=0.975;EUR_AF=0.8907;SAS_AF=0.9387;AA=T|||;VT=SNP
3	51054878	rs9818841	A	G	100	PASS	AC=4663;AF=0.93111;AN=5008;NS=2504;DP=17811;EAS_AF=0.9474;AMR_AF=0.8718;AFR_AF=0.975;EUR_AF=0.8907;SAS_AF=0.9387;AA=G|||;VT=SNP
3	51054978	rs9860862	G	A	100	PASS	AC=4663;AF=0.93111;AN=5008;NS=2504;DP=18377;EAS_AF=0.9474;AMR_AF=0.8718;AFR_AF=0.975;EUR_AF=0.8907;SAS_AF=0.9387;AA=G|||;VT=SNP
3	51055385	rs9823453	A	G	100	PASS	AC=4669;AF=0.932308;AN=5008;NS=2504;DP=17626;EAS_AF=0.9474;AMR_AF=0.8718;AFR_AF=0.975;EUR_AF=0.8936;SAS_AF=0.9417;AA=a|||;VT=SNP
3	51055393	rs9861513	G	A	100	PASS	AC=4669;AF=0.932308;AN=5008;NS=2504;DP=17867;EAS_AF=0.9474;AMR_AF=0.8718;AFR_AF=0.975;EUR_AF=0.8936;SAS_AF=0.9417;AA=G|||;VT=SNP
3	51055523	rs9311460	A	G	100	PASS	AC=4663;AF=0.93111;AN=5008;NS=2504;DP=16615;EAS_AF=0.9474;AMR_AF=0.8718;AFR_AF=0.975;EUR_AF=0.8907;SAS_AF=0.9387;AA=A|||;VT=SNP
3	51055576	rs34563986	A	G	100	PASS	AC=4308;AF=0.860224;AN=5008;NS=2504;DP=16353;EAS_AF=0.9474;AMR_AF=0.8329;AFR_AF=0.7322;EUR_AF=0.8847;SAS_AF=0.9376;AA=A|||;VT=SNP
3	51056190	rs9311461	T	C	100	PASS	AC=4663;AF=0.93111;AN=5008;NS=2504;DP=14700;EAS_AF=0.9474;AMR_AF=0.8718;AFR_AF=0.975;EUR_AF=0.8907;SAS_AF=0.9387;AA=C|||;VT=SNP
3	51058254	rs9682922	T	C	100	PASS	AC=4663;AF=0.93111;AN=5008;NS=2504;DP=17921;EAS_AF=0.9474;AMR_AF=0.8718;AFR_AF=0.975;EUR_AF=0.8907;SAS_AF=0.9387;AA=T|||;VT=SNP
3	51058342	rs9848873	C	A	100	PASS	AC=4204;AF=0.839457;AN=5008;NS=2504;DP=18935;EAS_AF=0.9474;AMR_AF=0.83;AFR_AF=0.6551;EUR_AF=0.8847;SAS_AF=0.9376;AA=C|||;VT=SNP
3	51060217	rs9284887	T	G	100	PASS	AC=4663;AF=0.93111;AN=5008;NS=2504;DP=17141;EAS_AF=0.9474;AMR_AF=0.8718;AFR_AF=0.975;EUR_AF=0.8907;SAS_AF=0.9387;AA=G|||;VT=SNP
3	51060237	rs9284888	C	T	100	PASS	AC=4663;AF=0.93111;AN=5008;NS=2504;DP=17192;EAS_AF=0.9474;AMR_AF=0.8718;AFR_AF=0.975;EUR_AF=0.8907;SAS_AF=0.9387;AA=T|||;VT=SNP
3	51060544	rs9713241	A	C	100	PASS	AC=4663;AF=0.93111;AN=5008;NS=2504;DP=18081;EAS_AF=0.9474;AMR_AF=0.8718;AFR_AF=0.975;EUR_AF=0.8907;SAS_AF=0.9387;AA=A|||;VT=SNP
3	51061007	rs62257853	C	T	100	PASS	AC=927;AF=0.185104;AN=5008;NS=2504;DP=17804;EAS_AF=0.2024;AMR_AF=0.1254;AFR_AF=0.0386;EUR_AF=0.2157;SAS_AF=0.3763;AA=C|||;VT=SNP
3	51062970	rs4557193	C	T	100	PASS	AC=4640;AF=0.926518;AN=5008;NS=2504;DP=19028;EAS_AF=0.9474;AMR_AF=0.8718;AFR_AF=0.9576;EUR_AF=0.8907;SAS_AF=0.9387;AA=c|||;VT=SNP
3	51063173	rs9837334	A	G	100	PASS	AC=3551;AF=0.709065;AN=5008;NS=2504;DP=19679;EAS_AF=0.5972;AMR_AF=0.585;AFR_AF=0.6157;EUR_AF=0.8588;SAS_AF=0.8845;AA=A|||;VT=SNP
3	51063566	rs4244699	T	C	100	PASS	AC=4663;AF=0.93111;AN=5008;NS=2504;DP=18484;EAS_AF=0.9474;AMR_AF=0.8718;AFR_AF=0.975;EUR_AF=0.8907;SAS_AF=0.9387;AA=T|||;VT=SNP
3	51064661	rs6445717	A	G	100	PASS	AC=4663;AF=0.93111;AN=5008;NS=2504;DP=18879;EAS_AF=0.9474;AMR_AF=0.8718;AFR_AF=0.975;EUR_AF=0.8907;SAS_AF=0.9387;AA=G|||;VT=SNP
3	51065917	rs72943130	T	G	100	PASS	AC=712;AF=0.142173;AN=5008;NS=2504;DP=17341;EAS_AF=0.3472;AMR_AF=0.2435;AFR_AF=0.0908;EUR_AF=0.0258;SAS_AF=0.0481;AA=T|||;VT=SNP
3	51066024	rs7610901	A	G	100	PASS	AC=4663;AF=0.93111;AN=5008;NS=2504;DP=18337;EAS_AF=0.9474;AMR_AF=0.8718;AFR_AF=0.975;EUR_AF=0.8907;SAS_AF=0.9387;AA=A|||;VT=SNP
3	51067252	rs4438692	G	A	100	PASS	AC=4663;AF=0.93111;AN=5008;NS=2504;DP=19166;EAS_AF=0.9474;AMR_AF=0.8718;AFR_AF=0.975;EUR_AF=0.8907;SAS_AF=0.9387;AA=G|||;VT=SNP
3	51067562	rs4443210	G	A	100	PASS	AC=3551;AF=0.709065;AN=5008;NS=2504;DP=19399;EAS_AF=0.5982;AMR_AF=0.585;AFR_AF=0.6157;EUR_AF=0.8579;SAS_AF=0.8845;AA=G|||;VT=SNP
3	51069483	rs72943137	A	G	100	PASS	AC=725;AF=0.144768;AN=5008;NS=2504;DP=18756;EAS_AF=0.3502;AMR_AF=0.2464;AFR_AF=0.0923;EUR_AF=0.0268;SAS_AF=0.0532;AA=A|||;VT=SNP
3	51069747	rs4323036	A	C	100	PASS	AC=725;AF=0.144768;AN=5008;NS=2504;DP=15968;EAS_AF=0.3502;AMR_AF=0.2464;AFR_AF=0.0923;EUR_AF=0.0268;SAS_AF=0.0532;AA=A|||;VT=SNP
3	51073378	rs4555554	A	G	100	PASS	AC=4663;AF=0.93111;AN=5008;NS=2504;DP=18759;EAS_AF=0.9474;AMR_AF=0.8718;AFR_AF=0.975;EUR_AF=0.8907;SAS_AF=0.9387;AA=a|||;VT=SNP
3	51074286	rs4566574	G	T	100	PASS	AC=4217;AF=0.842053;AN=5008;NS=2504;DP=16971;EAS_AF=0.9474;AMR_AF=0.83;AFR_AF=0.6649;EUR_AF=0.8847;SAS_AF=0.9376;AA=G|||;VT=SNP
3	51075572	rs4373098	A	T	100	PASS	AC=4663;AF=0.93111;AN=5008;NS=2504;DP=18669;EAS_AF=0.9474;AMR_AF=0.8718;AFR_AF=0.975;EUR_AF=0.8907;SAS_AF=0.9387;AA=A|||;VT=SNP
3	51075876	rs7638732	A	G	100	PASS	AC=4282;AF=0.855032;AN=5008;NS=2504;DP=19102;EAS_AF=0.9474;AMR_AF=0.8329;AFR_AF=0.7126;EUR_AF=0.8847;SAS_AF=0.9376;AA=A|||;VT=SNP
3	51077266	rs13324500	A	T	100	PASS	AC=4663;AF=0.93111;AN=5008;NS=2504;DP=12954;EAS_AF=0.9474;AMR_AF=0.8718;AFR_AF=0.975;EUR_AF=0.8907;SAS_AF=0.9387;AA=T|||;VT=SNP
3	51077419	rs13061003	T	C	100	PASS	AC=3515;AF=0.701877;AN=5008;NS=2504;DP=16774;EAS_AF=0.5972;AMR_AF=0.5836;AFR_AF=0.5908;EUR_AF=0.8569;SAS_AF=0.8845;AA=T|||;VT=SNP
3	51080711	rs4336150	C	G	100	PASS	AC=4220;AF=0.842652;AN=5008;NS=2504;DP=18997;EAS_AF=0.9474;AMR_AF=0.83;AFR_AF=0.6672;EUR_AF=0.8847;SAS_AF=0.9376;AA=C|||;VT=SNP
3	51082893	rs12493359	G	A	100	PASS	AC=724;AF=0.144569;AN=5008;NS=2504;DP=18527;EAS_AF=0.3502;AMR_AF=0.245;AFR_AF=0.0923;EUR_AF=0.0268;SAS_AF=0.0532;AA=G|||;VT=SNP
3	51084368	rs9865977	G	A	100	PASS	AC=4663;AF=0.93111;AN=5008;NS=2504;DP=16503;EAS_AF=0.9474;AMR_AF=0.8718;AFR_AF=0.975;EUR_AF=0.8907;SAS_AF=0.9387;AA=A|||;VT=SNP
3	51085266	rs7614171	G	A	100	PASS	AC=4663;AF=0.93111;AN=5008;NS=2504;DP=16680;EAS_AF=0.9474;AMR_AF=0.8718;AFR_AF=0.975;EUR_AF=0.8907;SAS_AF=0.9387;AA=G|||;VT=SNP
3	51086070	rs4927975	C	T	100	PASS	AC=712;AF=0.142173;AN=5008;NS=2504;DP=21118;EAS_AF=0.3472;AMR_AF=0.2435;AFR_AF=0.0908;EUR_AF=0.0258;SAS_AF=0.0481;AA=C|||;VT=SNP
3	51086632	rs4541436	G	C	100	PASS	AC=4661;AF=0.930711;AN=5008;NS=2504;DP=18197;EAS_AF=0.9474;AMR_AF=0.8703;AFR_AF=0.975;EUR_AF=0.8907;SAS_AF=0.9376;AA=N|||;VT=SNP
3	51086691	rs6800279	C	T	100	PASS	AC=3452;AF=0.689297;AN=5008;NS=2504;DP=20252;EAS_AF=0.5972;AMR_AF=0.5807;AFR_AF=0.5439;EUR_AF=0.8579;SAS_AF=0.8845;AA=c|||;VT=SNP
3	51086695	rs4574329	T	C	100	PASS	AC=4664;AF=0.93131;AN=5008;NS=2504;DP=20309;EAS_AF=0.9474;AMR_AF=0.8718;AFR_AF=0.975;EUR_AF=0.8917;SAS_AF=0.9387;AA=N|||;VT=SNP
3	51086733	rs4596182	G	A	100	PASS	AC=4297;AF=0.858027;AN=5008;NS=2504;DP=20907;EAS_AF=0.9474;AMR_AF=0.8501;AFR_AF=0.7103;EUR_AF=0.8897;SAS_AF=0.9387;AA=g|||;VT=SNP
3	51087892	rs6445600	G	A	100	PASS	AC=4664;AF=0.93131;AN=5008;NS=2504;DP=18513;EAS_AF=0.9474;AMR_AF=0.8718;AFR_AF=0.975;EUR_AF=0.8917;SAS_AF=0.9387;AA=A|||;VT=SNP
3	51087917	rs6445603	A	G	100	PASS	AC=4219;AF=0.842452;AN=5008;NS=2504;DP=17317;EAS_AF=0.9474;AMR_AF=0.83;AFR_AF=0.6664;EUR_AF=0.8847;SAS_AF=0.9376;AA=A|||;VT=SNP
3	51087967	rs6768601	A	G	100	PASS	AC=4663;AF=0.93111;AN=5008;NS=2504;DP=16327;EAS_AF=0.9474;AMR_AF=0.8718;AFR_AF=0.975;EUR_AF=0.8907;SAS_AF=0.9387;AA=G|||;VT=SNP
3	51087978	rs72943166	T	C	100	PASS	AC=712;AF=0.142173;AN=5008;NS=2504;DP=16352;EAS_AF=0.3472;AMR_AF=0.2435;AFR_AF=0.0908;EUR_AF=0.0258;SAS_AF=0.0481;AA=T|||;VT=SNP
3	51088949	rs11130273	T	A	100	PASS	AC=4663;AF=0.93111;AN=5008;NS=2504;DP=18798;EAS_AF=0.9474;AMR_AF=0.8718;AFR_AF=0.975;EUR_AF=0.8907;SAS_AF=0.9387;AA=A|||;VT=SNP
3	51089980	rs7629420	G	A	100	PASS	AC=4300;AF=0.858626;AN=5008;NS=2504;DP=21154;EAS_AF=0.9474;AMR_AF=0.8501;AFR_AF=0.7126;EUR_AF=0.8897;SAS_AF=0.9387;AA=G|||;VT=SNP
3	51091392	rs6796642	C	T	100	PASS	AC=3489;AF=0.696685;AN=5008;NS=2504;DP=14569;EAS_AF=0.5972;AMR_AF=0.5836;AFR_AF=0.5703;EUR_AF=0.8579;SAS_AF=0.8845;AA=C|||;VT=SNP
3	51092052	rs4927976	G	T	100	PASS	AC=4664;AF=0.93131;AN=5008;NS=2504;DP=16441;EAS_AF=0.9474;AMR_AF=0.8732;AFR_AF=0.975;EUR_AF=0.8907;SAS_AF=0.9387;AA=T|||;VT=SNP
3	51092752	rs7653539	T	C	100	PASS	AC=4664;AF=0.93131;AN=5008;NS=2504;DP=18558;EAS_AF=0.9474;AMR_AF=0.8732;AFR_AF=0.975;EUR_AF=0.8907;SAS_AF=0.9387;AA=C|||;VT=SNP
3	51093204	rs74633589	T	C	100	PASS	AC=712;AF=0.142173;AN=5008;NS=2504;DP=21333;EAS_AF=0.3472;AMR_AF=0.2435;AFR_AF=0.0908;EUR_AF=0.0258;SAS_AF=0.0481;AA=T|||;VT=SNP
3	51093904	rs6779430	G	C	100	PASS	AC=4663;AF=0.93111;AN=5008;NS=2504;DP=14176;EAS_AF=0.9474;AMR_AF=0.8718;AFR_AF=0.975;EUR_AF=0.8907;SAS_AF=0.9387;AA=C|||;VT=SNP
3	51095028	rs9857727	A	G	100	PASS	AC=4662;AF=0.930911;AN=5008;NS=2504;DP=20766;EAS_AF=0.9474;AMR_AF=0.8718;AFR_AF=0.975;EUR_AF=0.8897;SAS_AF=0.9387;AA=G|||;VT=SNP
3	51095735	rs4927960	T	C	100	PASS	AC=4663;AF=0.93111;AN=5008;NS=2504;DP=20481;EAS_AF=0.9474;AMR_AF=0.8718;AFR_AF=0.975;EUR_AF=0.8907;SAS_AF=0.9387;AA=C|||;VT=SNP
3	51096237	rs4511931	G	A	100	PASS	AC=4300;AF=0.858626;AN=5008;NS=2504;DP=14369;EAS_AF=0.9474;AMR_AF=0.8501;AFR_AF=0.7126;EUR_AF=0.8897;SAS_AF=0.9387;AA=G|||;VT=SNP
3	51098862	rs7373592	A	G	100	PASS	AC=4283;AF=0.855232;AN=5008;NS=2504;DP=19172;EAS_AF=0.9474;AMR_AF=0.8329;AFR_AF=0.7133;EUR_AF=0.8847;SAS_AF=0.9376;AA=A|||;VT=SNP
3	51099776	rs4927977	T	A	100	PASS	AC=4663;AF=0.93111;AN=5008;NS=2504;DP=22261;EAS_AF=0.9474;AMR_AF=0.8718;AFR_AF=0.975;EUR_AF=0.8907;SAS_AF=0.9387;AA=T|||;VT=SNP
3	51100020	rs11920441	T	C	100	PASS	AC=1214;AF=0.242412;AN=5008;NS=2504;DP=19674;EAS_AF=0.2024;AMR_AF=0.2205;AFR_AF=0.0666;EUR_AF=0.3429;SAS_AF=0.4335;AA=T|||;VT=SNP
3	51100167	rs4505743	T	C	100	PASS	AC=4663;AF=0.93111;AN=5008;NS=2504;DP=20040;EAS_AF=0.9474;AMR_AF=0.8718;AFR_AF=0.975;EUR_AF=0.8907;SAS_AF=0.9387;AA=C|||;VT=SNP
3	51100389	rs4507294	T	G	100	PASS	AC=4663;AF=0.93111;AN=5008;NS=2504;DP=18353;EAS_AF=0.9474;AMR_AF=0.8718;AFR_AF=0.975;EUR_AF=0.8907;SAS_AF=0.9387;AA=G|||;VT=SNP
3	51102839	rs4586853	G	A	100	PASS	AC=4299;AF=0.858427;AN=5008;NS=2504;DP=14396;EAS_AF=0.9474;AMR_AF=0.8501;AFR_AF=0.7126;EUR_AF=0.8887;SAS_AF=0.9387;AA=G|||;VT=SNP
3	51103093	rs4348025	A	G	100	PASS	AC=2239;AF=0.447085;AN=5008;NS=2504;DP=16496;EAS_AF=0.3958;AMR_AF=0.3602;AFR_AF=0.4758;EUR_AF=0.5159;SAS_AF=0.4519;AA=A|||;VT=SNP
3	51103133	rs4572801	A	C	100	PASS	AC=3488;AF=0.696486;AN=5008;NS=2504;DP=16821;EAS_AF=0.5992;AMR_AF=0.5836;AFR_AF=0.5696;EUR_AF=0.8559;SAS_AF=0.8845;AA=A|||;VT=SNP
3	51103536	rs4263323	C	T	100	PASS	AC=4661;AF=0.930711;AN=5008;NS=2504;DP=16359;EAS_AF=0.9474;AMR_AF=0.8718;AFR_AF=0.975;EUR_AF=0.8897;SAS_AF=0.9376;AA=T|||;VT=SNP
3	51103646	rs28470684	G	A	100	PASS	AC=4661;AF=0.930711;AN=5008;NS=2504;DP=16472;EAS_AF=0.9474;AMR_AF=0.8718;AFR_AF=0.975;EUR_AF=0.8897;SAS_AF=0.9376;AA=A|||;VT=SNP
3	51103913	rs11919932	G	A	100	PASS	AC=4661;AF=0.930711;AN=5008;NS=2504;DP=18647;EAS_AF=0.9474;AMR_AF=0.8718;AFR_AF=0.975;EUR_AF=0.8897;SAS_AF=0.9376;AA=A|||;VT=SNP
3	51106244	rs6445750	C	G	100	PASS	AC=4661;AF=0.930711;AN=5008;NS=2504;DP=18267;EAS_AF=0.9474;AMR_AF=0.8718;AFR_AF=0.975;EUR_AF=0.8897;SAS_AF=0.9376;AA=C|||;VT=SNP
3	51106439	rs4615113	A	C	100	PASS	AC=4661;AF=0.930711;AN=5008;NS=2504;DP=17826;EAS_AF=0.9474;AMR_AF=0.8718;AFR_AF=0.975;EUR_AF=0.8897;SAS_AF=0.9376;AA=A|||;VT=SNP
3	51106598	rs4530566	T	A	100	PASS	AC=4661;AF=0.930711;AN=5008;NS=2504;DP=15583;EAS_AF=0.9474;AMR_AF=0.8718;AFR_AF=0.975;EUR_AF=0.8897;SAS_AF=0.9376;AA=A|||;VT=SNP
3	51107334	rs4377512	G	T	100	PASS	AC=4661;AF=0.930711;AN=5008;NS=2504;DP=19819;EAS_AF=0.9474;AMR_AF=0.8718;AFR_AF=0.975;EUR_AF=0.8897;SAS_AF=0.9376;AA=T|||;VT=SNP
3	51107870	rs6795272	T	C	100	PASS	AC=4278;AF=0.854233;AN=5008;NS=2504;DP=14557;EAS_AF=0.9474;AMR_AF=0.8329;AFR_AF=0.7103;EUR_AF=0.8837;SAS_AF=0.9376;AA=T|||;VT=SNP
3	51108107	rs6787773	C	T	100	PASS	AC=4661;AF=0.930711;AN=5008;NS=2504;DP=17330;EAS_AF=0.9474;AMR_AF=0.8718;AFR_AF=0.975;EUR_AF=0.8897;SAS_AF=0.9376;AA=C|||;VT=SNP
3	51108374	rs4613496	G	A	100	PASS	AC=4661;AF=0.930711;AN=5008;NS=2504;DP=16155;EAS_AF=0.9474;AMR_AF=0.8718;AFR_AF=0.975;EUR_AF=0.8897;SAS_AF=0.9376;AA=A|||;VT=SNP
3	51109157	rs4511933	G	A	100	PASS	AC=4661;AF=0.930711;AN=5008;NS=2504;DP=20341;EAS_AF=0.9474;AMR_AF=0.8718;AFR_AF=0.975;EUR_AF=0.8897;SAS_AF=0.9376;AA=G|||;VT=SNP
3	51109340	rs4491946	T	A	100	PASS	AC=4638;AF=0.926118;AN=5008;NS=2504;DP=19158;EAS_AF=0.9474;AMR_AF=0.8718;AFR_AF=0.9576;EUR_AF=0.8897;SAS_AF=0.9376;AA=T|||;VT=SNP
3	51109661	rs4244700	G	A	100	PASS	AC=4661;AF=0.930711;AN=5008;NS=2504;DP=17746;EAS_AF=0.9474;AMR_AF=0.8718;AFR_AF=0.975;EUR_AF=0.8897;SAS_AF=0.9376;AA=g|||;VT=SNP
3	51110195	rs4927961	G	A	100	PASS	AC=705;AF=0.140775;AN=5008;NS=2504;DP=17087;EAS_AF=0.3472;AMR_AF=0.2435;AFR_AF=0.0855;EUR_AF=0.0258;SAS_AF=0.0481;AA=G|||;VT=SNP
3	51110521	rs4582086	A	G	100	PASS	AC=4662;AF=0.930911;AN=5008;NS=2504;DP=15843;EAS_AF=0.9474;AMR_AF=0.8718;AFR_AF=0.975;EUR_AF=0.8897;SAS_AF=0.9387;AA=A|||;VT=SNP
3	51110876	rs4488874	A	T	100	PASS	AC=4639;AF=0.926318;AN=5008;NS=2504;DP=14528;EAS_AF=0.9474;AMR_AF=0.8718;AFR_AF=0.9584;EUR_AF=0.8897;SAS_AF=0.9376;AA=A|||;VT=SNP
3	51111645	rs9850021	C	A	100	PASS	AC=4662;AF=0.930911;AN=5008;NS=2504;DP=16970;EAS_AF=0.9474;AMR_AF=0.8718;AFR_AF=0.975;EUR_AF=0.8907;SAS_AF=0.9376;AA=C|||;VT=SNP
3	51113460	rs6445779	C	T	100	PASS	AC=4662;AF=0.930911;AN=5008;NS=2504;DP=18359;EAS_AF=0.9474;AMR_AF=0.8718;AFR_AF=0.975;EUR_AF=0.8907;SAS_AF=0.9376;AA=T|||;VT=SNP
3	51114357	rs13080170	A	G	100	PASS	AC=3511;AF=0.701078;AN=5008;NS=2504;DP=21479;EAS_AF=0.5972;AMR_AF=0.5836;AFR_AF=0.5885;EUR_AF=0.8559;SAS_AF=0.8845;AA=A|||;VT=SNP
3	51116485	rs6445802	T	A	100	PASS	AC=4360;AF=0.870607;AN=5008;NS=2504;DP=15870;EAS_AF=0.9474;AMR_AF=0.853;AFR_AF=0.7579;EUR_AF=0.8887;SAS_AF=0.9376;AA=T|||;VT=SNP
3	51117452	rs6808206	T	A	100	PASS	AC=4661;AF=0.930711;AN=5008;NS=2504;DP=17554;EAS_AF=0.9474;AMR_AF=0.8718;AFR_AF=0.975;EUR_AF=0.8897;SAS_AF=0.9376;AA=A|||;VT=SNP
3	51118501	rs4244701	G	A	100	PASS	AC=4664;AF=0.93131;AN=5008;NS=2504;DP=15260;EAS_AF=0.9494;AMR_AF=0.8732;AFR_AF=0.975;EUR_AF=0.8897;SAS_AF=0.9376;AA=A|||;VT=SNP
3	51118523	rs4244702	G	A	100	PASS	AC=4664;AF=0.93131;AN=5008;NS=2504;DP=15420;EAS_AF=0.9494;AMR_AF=0.8732;AFR_AF=0.975;EUR_AF=0.8897;SAS_AF=0.9376;AA=A|||;VT=SNP
3	51118527	rs4244703	A	G	100	PASS	AC=4664;AF=0.93131;AN=5008;NS=2504;DP=15348;EAS_AF=0.9494;AMR_AF=0.8732;AFR_AF=0.975;EUR_AF=0.8897;SAS_AF=0.9376;AA=A|||;VT=SNP
3	51119096	rs9863847	G	A	100	PASS	AC=4277;AF=0.854034;AN=5008;NS=2504;DP=15030;EAS_AF=0.9474;AMR_AF=0.8329;AFR_AF=0.7103;EUR_AF=0.8837;SAS_AF=0.9366;AA=G|||;VT=SNP
3	51119702	rs35356497	C	T	100	PASS	AC=3549;AF=0.708666;AN=5008;NS=2504;DP=19198;EAS_AF=0.5972;AMR_AF=0.5865;AFR_AF=0.6157;EUR_AF=0.8569;SAS_AF=0.8834;AA=C|||;VT=SNP
3	51119860	rs4244704	T	C	100	PASS	AC=4661;AF=0.930711;AN=5008;NS=2504;DP=21091;EAS_AF=0.9474;AMR_AF=0.8718;AFR_AF=0.975;EUR_AF=0.8897;SAS_AF=0.9376;AA=C|||;VT=SNP
3	51120404	rs6445843	C	G	100	PASS	AC=4275;AF=0.853634;AN=5008;NS=2504;DP=21808;EAS_AF=0.9474;AMR_AF=0.8329;AFR_AF=0.7095;EUR_AF=0.8827;SAS_AF=0.9366;AA=C|||;VT=SNP
3	51121876	rs4446244	G	A	100	PASS	AC=4661;AF=0.930711;AN=5008;NS=2504;DP=15976;EAS_AF=0.9474;AMR_AF=0.8718;AFR_AF=0.975;EUR_AF=0.8897;SAS_AF=0.9376;AA=G|||;VT=SNP
3	51122363	rs7611873	A	G	100	PASS	AC=4661;AF=0.930711;AN=5008;NS=2504;DP=18265;EAS_AF=0.9474;AMR_AF=0.8718;AFR_AF=0.975;EUR_AF=0.8897;SAS_AF=0.9376;AA=G|||;VT=SNP
3	51122750	rs7653451	T	C	100	PASS	AC=4661;AF=0.930711;AN=5008;NS=2504;DP=19566;EAS_AF=0.9474;AMR_AF=0.8718;AFR_AF=0.975;EUR_AF=0.8897;SAS_AF=0.9376;AA=T|||;VT=SNP
3	51123703	rs13060972	G	A	100	PASS	AC=4276;AF=0.853834;AN=5008;NS=2504;DP=20217;EAS_AF=0.9474;AMR_AF=0.8329;AFR_AF=0.7095;EUR_AF=0.8837;SAS_AF=0.9366;AA=G|||;VT=SNP
3	51124351	rs4444745	A	G	100	PASS	AC=4661;AF=0.930711;AN=5008;NS=2504;DP=21808;EAS_AF=0.9474;AMR_AF=0.8718;AFR_AF=0.975;EUR_AF=0.8897;SAS_AF=0.9376;AA=A|||;VT=SNP
3	51124830	rs4269109	A	G	100	PASS	AC=4660;AF=0.930511;AN=5008;NS=2504;DP=20195;EAS_AF=0.9474;AMR_AF=0.8718;AFR_AF=0.9743;EUR_AF=0.8897;SAS_AF=0.9376;AA=A|||;VT=SNP
3	51127380	rs7615291	C	T	100	PASS	AC=4661;AF=0.930711;AN=5008;NS=2504;DP=13688;EAS_AF=0.9474;AMR_AF=0.8718;AFR_AF=0.975;EUR_AF=0.8897;SAS_AF=0.9376;AA=T|||;VT=SNP
3	51128317	rs9828200	T	G	100	PASS	AC=4661;AF=0.930711;AN=5008;NS=2504;DP=18736;EAS_AF=0.9474;AMR_AF=0.8718;AFR_AF=0.975;EUR_AF=0.8897;SAS_AF=0.9376;AA=T|||;VT=SNP
3	51128854	rs4927978	A	T	100	PASS	AC=4661;AF=0.930711;AN=5008;NS=2504;DP=18483;EAS_AF=0.9474;AMR_AF=0.8718;AFR_AF=0.975;EUR_AF=0.8897;SAS_AF=0.9376;AA=A|||;VT=SNP
3	51128862	rs4927979	G	C	100	PASS	AC=4661;AF=0.930711;AN=5008;NS=2504;DP=18423;EAS_AF=0.9474;AMR_AF=0.8718;AFR_AF=0.975;EUR_AF=0.8897;SAS_AF=0.9376;AA=C|||;VT=SNP
3	51129029	rs4927980	G	A	100	PASS	AC=4661;AF=0.930711;AN=5008;NS=2504;DP=16213;EAS_AF=0.9474;AMR_AF=0.8718;AFR_AF=0.975;EUR_AF=0.8897;SAS_AF=0.9376;AA=g|||;VT=SNP
3	51129552	rs4639007	C	T	100	PASS	AC=4274;AF=0.853435;AN=5008;NS=2504;DP=20062;EAS_AF=0.9474;AMR_AF=0.8329;AFR_AF=0.708;EUR_AF=0.8837;SAS_AF=0.9366;AA=C|||;VT=SNP
3	51129594	rs4434173	T	G	100	PASS	AC=3543;AF=0.707468;AN=5008;NS=2504;DP=19854;EAS_AF=0.5972;AMR_AF=0.585;AFR_AF=0.612;EUR_AF=0.8569;SAS_AF=0.8834;AA=T|||;VT=SNP
3	51129662	rs4639008	C	G	100	PASS	AC=2303;AF=0.459864;AN=5008;NS=2504;DP=17603;EAS_AF=0.3948;AMR_AF=0.3631;AFR_AF=0.5227;EUR_AF=0.5169;SAS_AF=0.4519;AA=C|||;VT=SNP
3	51131890	rs77289618	A	G	100	PASS	AC=712;AF=0.142173;AN=5008;NS=2504;DP=17286;EAS_AF=0.3472;AMR_AF=0.2421;AFR_AF=0.0915;EUR_AF=0.0258;SAS_AF=0.0481;AA=A|||;VT=SNP
3	51134991	rs6799211	G	A	100	PASS	AC=4661;AF=0.930711;AN=5008;NS=2504;DP=18842;EAS_AF=0.9474;AMR_AF=0.8718;AFR_AF=0.975;EUR_AF=0.8897;SAS_AF=0.9376;AA=G|||;VT=SNP
3	51135434	rs4464493	T	C	100	PASS	AC=4661;AF=0.930711;AN=5008;NS=2504;DP=17441;EAS_AF=0.9474;AMR_AF=0.8718;AFR_AF=0.975;EUR_AF=0.8897;SAS_AF=0.9376;AA=C|||;VT=SNP
3	51135526	rs4317135	T	C	100	PASS	AC=4661;AF=0.930711;AN=5008;NS=2504;DP=17155;EAS_AF=0.9474;AMR_AF=0.8718;AFR_AF=0.975;EUR_AF=0.8897;SAS_AF=0.9376;AA=t|||;VT=SNP
3	51135765	rs4465974	T	C	100	PASS	AC=4660;AF=0.930511;AN=5008;NS=2504;DP=17160;EAS_AF=0.9474;AMR_AF=0.8718;AFR_AF=0.9743;EUR_AF=0.8897;SAS_AF=0.9376;AA=C|||;VT=SNP
3	51136572	rs12494165	A	G	100	PASS	AC=4275;AF=0.853634;AN=5008;NS=2504;DP=18607;EAS_AF=0.9474;AMR_AF=0.8329;AFR_AF=0.7088;EUR_AF=0.8837;SAS_AF=0.9366;AA=A|||;VT=SNP
3	51136853	rs7629433	C	A	100	PASS	AC=4661;AF=0.930711;AN=5008;NS=2504;DP=19940;EAS_AF=0.9474;AMR_AF=0.8718;AFR_AF=0.975;EUR_AF=0.8897;SAS_AF=0.9376;AA=A|||;VT=SNP
3	51137089	rs4356848	C	T	100	PASS	AC=3544;AF=0.707668;AN=5008;NS=2504;DP=20599;EAS_AF=0.5962;AMR_AF=0.585;AFR_AF=0.6135;EUR_AF=0.8569;SAS_AF=0.8834;AA=C|||;VT=SNP
3	51138846	rs62260377	C	T	100	PASS	AC=905;AF=0.180711;AN=5008;NS=2504;DP=15379;EAS_AF=0.2014;AMR_AF=0.1225;AFR_AF=0.0461;EUR_AF=0.2038;SAS_AF=0.3589;AA=-|||;VT=SNP
3	51141024	rs72941919	T	A	100	PASS	AC=715;AF=0.142772;AN=5008;NS=2504;DP=20535;EAS_AF=0.3492;AMR_AF=0.2435;AFR_AF=0.0915;EUR_AF=0.0258;SAS_AF=0.0481;AA=T|||;VT=SNP
3	51141400	rs6793613	A	G	100	PASS	AC=4661;AF=0.930711;AN=5008;NS=2504;DP=17869;EAS_AF=0.9474;AMR_AF=0.8718;AFR_AF=0.975;EUR_AF=0.8897;SAS_AF=0.9376;AA=G|||;VT=SNP
3	51141414	rs12485754	A	G	100	PASS	AC=717;AF=0.143171;AN=5008;NS=2504;DP=17620;EAS_AF=0.3502;AMR_AF=0.2435;AFR_AF=0.0915;EUR_AF=0.0268;SAS_AF=0.0481;AA=A|||;VT=SNP
3	51141488	rs6793648	A	G	100	PASS	AC=4659;AF=0.930312;AN=5008;NS=2504;DP=18635;EAS_AF=0.9474;AMR_AF=0.8718;AFR_AF=0.9743;EUR_AF=0.8887;SAS_AF=0.9376;AA=A|||;VT=SNP
3	51141985	rs6446011	A	G	100	PASS	AC=4661;AF=0.930711;AN=5008;NS=2504;DP=16918;EAS_AF=0.9474;AMR_AF=0.8718;AFR_AF=0.975;EUR_AF=0.8897;SAS_AF=0.9376;AA=G|||;VT=SNP
3	51142104	rs4353834	G	C	100	PASS	AC=4276;AF=0.853834;AN=5008;NS=2504;DP=17322;EAS_AF=0.9474;AMR_AF=0.8329;AFR_AF=0.7095;EUR_AF=0.8837;SAS_AF=0.9366;AA=G|||;VT=SNP
3	51142359	rs4286453	C	T	100	PASS	AC=4659;AF=0.930312;AN=5008;NS=2504;DP=15520;EAS_AF=0.9474;AMR_AF=0.8703;AFR_AF=0.975;EUR_AF=0.8897;SAS_AF=0.9366;AA=C|||;VT=SNP
3	51143463	rs7639161	T	C	100	PASS	AC=4661;AF=0.930711;AN=5008;NS=2504;DP=19939;EAS_AF=0.9474;AMR_AF=0.8718;AFR_AF=0.975;EUR_AF=0.8897;SAS_AF=0.9376;AA=C|||;VT=SNP
3	51144316	rs9865532	G	A	100	PASS	AC=3536;AF=0.70607;AN=5008;NS=2504;DP=19402;EAS_AF=0.5962;AMR_AF=0.5836;AFR_AF=0.6082;EUR_AF=0.8569;SAS_AF=0.8834;AA=G|||;VT=SNP
3	51145015	rs4511930	G	A	100	PASS	AC=4661;AF=0.930711;AN=5008;NS=2504;DP=20840;EAS_AF=0.9474;AMR_AF=0.8718;AFR_AF=0.975;EUR_AF=0.8897;SAS_AF=0.9376;AA=A|||;VT=SNP
3	51145144	rs4309762	C	T	100	PASS	AC=4661;AF=0.930711;AN=5008;NS=2504;DP=20287;EAS_AF=0.9474;AMR_AF=0.8718;AFR_AF=0.975;EUR_AF=0.8897;SAS_AF=0.9376;AA=T|||;VT=SNP
3	51145556	rs6809524	A	G	100	PASS	AC=4659;AF=0.930312;AN=5008;NS=2504;DP=17105;EAS_AF=0.9464;AMR_AF=0.8718;AFR_AF=0.975;EUR_AF=0.8897;SAS_AF=0.9366;AA=G|||;VT=SNP
3	51146781	rs4927982	G	A	100	PASS	AC=4661;AF=0.930711;AN=5008;NS=2504;DP=19223;EAS_AF=0.9474;AMR_AF=0.8718;AFR_AF=0.975;EUR_AF=0.8897;SAS_AF=0.9376;AA=A|||;VT=SNP
3	51146793	rs4927983	A	G	100	PASS	AC=4661;AF=0.930711;AN=5008;NS=2504;DP=19293;EAS_AF=0.9474;AMR_AF=0.8718;AFR_AF=0.975;EUR_AF=0.8897;SAS_AF=0.9376;AA=A|||;VT=SNP
3	51147807	rs4267675	C	A	100	PASS	AC=4593;AF=0.917133;AN=5008;NS=2504;DP=18237;EAS_AF=0.9435;AMR_AF=0.8703;AFR_AF=0.9266;EUR_AF=0.8887;SAS_AF=0.9397;AA=C|||;VT=SNP
3	51147987	rs4390967	A	C	100	PASS	AC=4661;AF=0.930711;AN=5008;NS=2504;DP=20651;EAS_AF=0.9474;AMR_AF=0.8718;AFR_AF=0.975;EUR_AF=0.8897;SAS_AF=0.9376;AA=C|||;VT=SNP
3	51149233	rs4309763	A	C	100	PASS	AC=4661;AF=0.930711;AN=5008;NS=2504;DP=17964;EAS_AF=0.9474;AMR_AF=0.8718;AFR_AF=0.975;EUR_AF=0.8897;SAS_AF=0.9376;AA=A|||;VT=SNP
3	51151034	rs7640263	C	A	100	PASS	AC=4661;AF=0.930711;AN=5008;NS=2504;DP=18584;EAS_AF=0.9474;AMR_AF=0.8732;AFR_AF=0.975;EUR_AF=0.8897;SAS_AF=0.9366;AA=C|||;VT=SNP
3	51151074	rs7652655	A	G	100	PASS	AC=4662;AF=0.930911;AN=5008;NS=2504;DP=18902;EAS_AF=0.9474;AMR_AF=0.8732;AFR_AF=0.975;EUR_AF=0.8897;SAS_AF=0.9376;AA=A|||;VT=SNP
3	51151217	rs7652818	A	G	100	PASS	AC=4661;AF=0.930711;AN=5008;NS=2504;DP=21637;EAS_AF=0.9474;AMR_AF=0.8718;AFR_AF=0.975;EUR_AF=0.8897;SAS_AF=0.9376;AA=A|||;VT=SNP
3	51151647	rs4478114	C	T	100	PASS	AC=4661;AF=0.930711;AN=5008;NS=2504;DP=21653;EAS_AF=0.9474;AMR_AF=0.8718;AFR_AF=0.975;EUR_AF=0.8897;SAS_AF=0.9376;AA=T|||;VT=SNP
3	51151799	rs6772197	G	A	100	PASS	AC=3537;AF=0.70627;AN=5008;NS=2504;DP=18062;EAS_AF=0.5972;AMR_AF=0.585;AFR_AF=0.6082;EUR_AF=0.8559;SAS_AF=0.8834;AA=G|||;VT=SNP
3	51152705	rs6446118	G	A	100	PASS	AC=4661;AF=0.930711;AN=5008;NS=2504;DP=20686;EAS_AF=0.9474;AMR_AF=0.8718;AFR_AF=0.975;EUR_AF=0.8897;SAS_AF=0.9376;AA=G|||;VT=SNP
3	51152847	rs6767329	A	G	100	PASS	AC=4654;AF=0.929313;AN=5008;NS=2504;DP=23899;EAS_AF=0.9474;AMR_AF=0.8703;AFR_AF=0.9743;EUR_AF=0.8897;SAS_AF=0.9325;AA=A|||;VT=SNP
3	51154163	rs6806090	C	T	100	PASS	AC=4661;AF=0.930711;AN=5008;NS=2504;DP=17012;EAS_AF=0.9474;AMR_AF=0.8718;AFR_AF=0.975;EUR_AF=0.8897;SAS_AF=0.9376;AA=T|||;VT=SNP
3	51155081	rs4927984	G	T	100	PASS	AC=4661;AF=0.930711;AN=5008;NS=2504;DP=18092;EAS_AF=0.9474;AMR_AF=0.8718;AFR_AF=0.975;EUR_AF=0.8897;SAS_AF=0.9376;AA=G|||;VT=SNP
3	51155440	rs4487270	C	T	100	PASS	AC=4661;AF=0.930711;AN=5008;NS=2504;DP=18636;EAS_AF=0.9474;AMR_AF=0.8718;AFR_AF=0.975;EUR_AF=0.8897;SAS_AF=0.9376;AA=T|||;VT=SNP
3	51155761	rs4589968	G	C	100	PASS	AC=4661;AF=0.930711;AN=5008;NS=2504;DP=21052;EAS_AF=0.9474;AMR_AF=0.8718;AFR_AF=0.975;EUR_AF=0.8897;SAS_AF=0.9376;AA=C|||;VT=SNP
3	51155856	rs4586852	G	A	100	PASS	AC=4272;AF=0.853035;AN=5008;NS=2504;DP=20832;EAS_AF=0.9474;AMR_AF=0.8329;AFR_AF=0.7065;EUR_AF=0.8837;SAS_AF=0.9366;AA=G|||;VT=SNP
3	51156106	rs4927985	C	G	100	PASS	AC=4661;AF=0.930711;AN=5008;NS=2504;DP=20204;EAS_AF=0.9474;AMR_AF=0.8718;AFR_AF=0.975;EUR_AF=0.8897;SAS_AF=0.9376;AA=G|||;VT=SNP
3	51156945	rs4927986	G	T	100	PASS	AC=4312;AF=0.861022;AN=5008;NS=2504;DP=20403;EAS_AF=0.9474;AMR_AF=0.8487;AFR_AF=0.7239;EUR_AF=0.8887;SAS_AF=0.9376;AA=G|||;VT=SNP
3	51157402	rs4364203	A	G	100	PASS	AC=3546;AF=0.708067;AN=5008;NS=2504;DP=21466;EAS_AF=0.5972;AMR_AF=0.5865;AFR_AF=0.6135;EUR_AF=0.8569;SAS_AF=0.8834;AA=A|||;VT=SNP
3	51157890	rs59682667	G	C	100	PASS	AC=713;AF=0.142372;AN=5008;NS=2504;DP=20569;EAS_AF=0.3472;AMR_AF=0.2435;AFR_AF=0.0915;EUR_AF=0.0258;SAS_AF=0.0481;AA=G|||;VT=SNP
3	51158818	rs12485331	G	A	100	PASS	AC=713;AF=0.142372;AN=5008;NS=2504;DP=19717;EAS_AF=0.3472;AMR_AF=0.2435;AFR_AF=0.0915;EUR_AF=0.0258;SAS_AF=0.0481;AA=C|||;VT=SNP
3	51159183	rs6446167	T	C	100	PASS	AC=4661;AF=0.930711;AN=5008;NS=2504;DP=18596;EAS_AF=0.9464;AMR_AF=0.8732;AFR_AF=0.975;EUR_AF=0.8897;SAS_AF=0.9376;AA=T|||;VT=SNP
3	51159226	rs6446168	C	T	100	PASS	AC=4639;AF=0.926318;AN=5008;NS=2504;DP=18218;EAS_AF=0.9474;AMR_AF=0.8718;AFR_AF=0.9584;EUR_AF=0.8897;SAS_AF=0.9376;AA=C|||;VT=SNP
3	51159701	rs7643781	G	A	100	PASS	AC=4829;AF=0.964257;AN=5008;NS=2504;DP=18381;EAS_AF=0.9484;AMR_AF=0.9179;AFR_AF=0.9985;EUR_AF=0.9692;SAS_AF=0.9622;AA=A|||;VT=SNP
3	51160825	rs4244696	T	C	100	PASS	AC=4661;AF=0.930711;AN=5008;NS=2504;DP=24170;EAS_AF=0.9474;AMR_AF=0.8718;AFR_AF=0.975;EUR_AF=0.8897;SAS_AF=0.9376;AA=C|||;VT=SNP
3	51163896	rs11130274	G	A	100	PASS	AC=4663;AF=0.93111;AN=5008;NS=2504;DP=20815;EAS_AF=0.9286;AMR_AF=0.8746;AFR_AF=0.9766;EUR_AF=0.9076;SAS_AF=0.9366;AA=G|||;VT=SNP
3	51163964	rs9839484	C	A	100	PASS	AC=3405;AF=0.679912;AN=5008;NS=2504;DP=20428;EAS_AF=0.5853;AMR_AF=0.5648;AFR_AF=0.5998;EUR_AF=0.8022;SAS_AF=0.8415;AA=C|||;VT=SNP
3	51164242	rs9839860	C	T	100	PASS	AC=4664;AF=0.93131;AN=5008;NS=2504;DP=18179;EAS_AF=0.9296;AMR_AF=0.8746;AFR_AF=0.9766;EUR_AF=0.9076;SAS_AF=0.9366;AA=C|||;VT=SNP
3	51164910	rs9841339	G	A	100	PASS	AC=4666;AF=0.931709;AN=5008;NS=2504;DP=22481;EAS_AF=0.9315;AMR_AF=0.8746;AFR_AF=0.9766;EUR_AF=0.9076;SAS_AF=0.9366;AA=G|||;VT=SNP
3	51166103	rs6775483	A	G	100	PASS	AC=4667;AF=0.931909;AN=5008;NS=2504;DP=21443;EAS_AF=0.9315;AMR_AF=0.8746;AFR_AF=0.9766;EUR_AF=0.9085;SAS_AF=0.9366;AA=A|||;VT=SNP
3	51167420	rs4293735	G	A	100	PASS	AC=4666;AF=0.931709;AN=5008;NS=2504;DP=21746;EAS_AF=0.9315;AMR_AF=0.8746;AFR_AF=0.9766;EUR_AF=0.9076;SAS_AF=0.9366;AA=G|||;VT=SNP
3	51167504	rs4359843	G	A	100	PASS	AC=4666;AF=0.931709;AN=5008;NS=2504;DP=20591;EAS_AF=0.9315;AMR_AF=0.8746;AFR_AF=0.9766;EUR_AF=0.9076;SAS_AF=0.9366;AA=G|||;VT=SNP
3	51167824	rs7614785	G	A	100	PASS	AC=4294;AF=0.857428;AN=5008;NS=2504;DP=23768;EAS_AF=0.9315;AMR_AF=0.8487;AFR_AF=0.7103;EUR_AF=0.9066;SAS_AF=0.9356;AA=G|||;VT=SNP
3	51168538	rs7630616	A	G	100	PASS	AC=4666;AF=0.931709;AN=5008;NS=2504;DP=19207;EAS_AF=0.9315;AMR_AF=0.8746;AFR_AF=0.9766;EUR_AF=0.9076;SAS_AF=0.9366;AA=a|||;VT=SNP
3	51168627	rs7630730	A	G	100	PASS	AC=4666;AF=0.931709;AN=5008;NS=2504;DP=20122;EAS_AF=0.9315;AMR_AF=0.8746;AFR_AF=0.9766;EUR_AF=0.9076;SAS_AF=0.9366;AA=G|||;VT=SNP
3	51171144	rs4927957	A	G	100	PASS	AC=4468;AF=0.892173;AN=5008;NS=2504;DP=20386;EAS_AF=0.9296;AMR_AF=0.866;AFR_AF=0.8336;EUR_AF=0.9066;SAS_AF=0.9366;AA=a|||;VT=SNP
3	51171393	rs4927964	G	A	100	PASS	AC=4664;AF=0.93131;AN=5008;NS=2504;DP=22546;EAS_AF=0.9296;AMR_AF=0.8746;AFR_AF=0.9766;EUR_AF=0.9076;SAS_AF=0.9366;AA=g|||;VT=SNP
3	51171443	rs4927965	C	T	100	PASS	AC=4655;AF=0.929513;AN=5008;NS=2504;DP=23031;EAS_AF=0.9296;AMR_AF=0.8746;AFR_AF=0.9766;EUR_AF=0.9076;SAS_AF=0.9274;AA=t|||;VT=SNP
3	51173338	rs57406588	G	A	100	PASS	AC=689;AF=0.13758;AN=5008;NS=2504;DP=15469;EAS_AF=0.3313;AMR_AF=0.245;AFR_AF=0.0855;EUR_AF=0.0258;SAS_AF=0.047;AA=G|||;VT=SNP
```
