## Supplementary material for "Characterization of shared and ancestry-specific signals driving complex traits using multi-ancestry fine-mapping": mesusieoutput

```
                 eur          afr      eur_afr
   [1,] 1.036693e-20 7.125194e-22 5.679376e-21
   [2,] 2.081314e-22 2.444361e-21 4.943003e-23
   [3,] 7.435009e-21 8.693714e-22 5.414751e-21
   [4,] 7.446062e-21 5.393744e-22 2.721037e-21
   [5,] 7.617784e-21 8.751908e-22 5.635234e-21
   [6,] 1.119624e-22 3.776271e-22 3.592608e-23
   [7,] 8.113534e-21 9.102065e-22 6.310018e-21
   [8,] 1.230625e-20 8.265526e-22 7.975378e-21
   [9,] 1.765175e-22 2.925198e-21 4.303677e-23
  [10,] 2.171569e-22 2.480871e-21 5.058066e-23
  [11,] 9.746719e-21 8.405262e-22 6.721935e-21
  [12,] 1.424089e-20 7.267811e-22 7.817930e-21
  [13,] 1.019228e-20 8.305089e-22 6.825611e-21
  [14,] 1.008789e-20 8.202567e-22 6.624635e-21
  [15,] 9.480318e-21 8.404471e-22 6.544700e-21
  [16,] 2.291827e-22 2.849145e-21 5.212885e-23
  [17,] 1.325016e-22 1.185204e-21 5.144235e-23
  [18,] 1.828028e-21 5.182330e-22 6.032767e-22
  [19,] 3.392421e-22 8.193654e-22 1.252979e-22
  [20,] 3.429695e-22 7.747378e-22 1.249343e-22
  [21,] 3.849382e-22 1.037481e-21 1.606604e-22
  [22,] 5.777154e-22 9.529884e-22 2.724729e-22
  [23,] 7.317002e-22 2.097012e-21 9.773570e-23
  [24,] 3.251310e-22 8.065559e-22 1.174825e-22
  [25,] 3.200098e-22 9.791381e-22 1.157413e-22
  [26,] 3.085544e-22 7.530659e-22 1.087335e-22
  [27,] 3.170031e-22 9.986786e-22 1.140055e-22
  [28,] 3.176079e-22 9.986786e-22 1.139467e-22
  [29,] 3.074518e-22 7.454601e-22 1.074642e-22
  [30,] 3.204462e-22 9.694359e-22 1.159740e-22
  [31,] 3.174809e-22 9.751533e-22 1.130553e-22
  [32,] 3.191468e-22 9.543593e-22 1.153819e-22
  [33,] 3.212141e-22 9.815671e-22 1.173041e-22
  [34,] 3.075844e-22 7.359325e-22 1.075289e-22
  [35,] 3.078183e-22 7.346968e-22 1.076342e-22
  [36,] 3.078183e-22 7.346968e-22 1.076342e-22
  [37,] 3.207523e-22 9.616635e-22 1.167466e-22
  [38,] 3.425591e-22 9.849664e-22 1.342967e-22
  [39,] 3.189283e-22 7.299259e-22 1.135193e-22
  [40,] 3.439805e-22 9.591766e-22 1.334097e-22
  [41,] 3.802172e-22 8.900503e-22 1.502173e-22
  [42,] 3.429133e-22 9.824411e-22 1.347804e-22
  [43,] 3.198369e-22 7.171615e-22 1.135120e-22
  [44,] 3.192445e-22 7.183226e-22 1.129771e-22
  [45,] 3.457808e-22 9.565320e-22 1.349321e-22
  [46,] 3.188822e-22 7.106763e-22 1.124507e-22
  [47,] 3.198369e-22 7.193730e-22 1.136734e-22
  [48,] 3.457808e-22 9.524200e-22 1.346966e-22
  [49,] 3.405420e-22 9.499185e-22 1.307099e-22
  [50,] 3.161635e-22 7.126934e-22 1.108863e-22
  [51,] 3.408761e-22 9.565320e-22 1.312612e-22
  [52,] 3.179568e-22 7.171615e-22 1.123388e-22
  [53,] 2.772642e-20 6.299457e-22 5.144187e-21
  [54,] 3.185598e-22 7.217257e-22 1.130421e-22
  [55,] 3.215176e-22 7.205462e-22 1.147929e-22
  [56,] 3.198369e-22 7.274773e-22 1.142577e-22
  [57,] 3.415199e-22 9.860649e-22 1.331879e-22
  [58,] 3.205126e-22 7.322614e-22 1.150267e-22
  [59,] 3.205126e-22 7.322499e-22 1.149529e-22
  [60,] 3.514771e-22 9.921553e-22 1.367558e-22
  [61,] 3.429132e-22 9.996278e-22 1.349811e-22
  [62,] 3.796787e-22 9.326742e-22 1.536365e-22
  [63,] 3.215176e-22 7.420418e-22 1.162895e-22
  [64,] 1.051230e-21 5.476709e-21 1.103033e-22
  [65,] 3.780373e-22 9.571577e-22 1.545650e-22
  [66,] 3.425431e-22 7.890859e-22 1.277292e-22
  [67,] 3.407766e-22 1.061481e-21 1.369468e-22
  [68,] 3.407766e-22 1.066685e-21 1.371932e-22
  [69,] 3.400783e-22 1.066685e-21 1.366054e-22
  [70,] 3.404258e-22 1.068370e-21 1.369775e-22
  [71,] 3.372727e-22 1.011873e-21 1.300732e-22
  [72,] 1.265688e-22 1.092789e-21 3.796995e-23
  [73,] 1.265688e-22 1.106003e-21 3.794892e-23
  [74,] 3.425600e-22 1.074501e-21 1.383369e-22
  [75,] 1.354602e-22 8.840945e-22 4.370164e-23
  [76,] 1.347848e-22 8.858705e-22 4.348681e-23
  [77,] 1.277836e-22 1.681761e-21 3.806964e-23
  [78,] 1.347848e-22 8.856601e-22 4.348866e-23
  [79,] 1.284114e-22 1.678230e-21 3.816032e-23
  [80,] 1.290530e-22 1.653765e-21 3.828023e-23
  [81,] 3.471421e-22 1.050383e-21 1.395499e-22
  [82,] 1.361495e-22 8.883125e-22 4.384763e-23
  [83,] 1.284114e-22 1.668273e-21 3.816832e-23
  [84,] 4.415499e-22 1.054755e-21 1.924322e-22
  [85,] 4.293770e-22 1.021609e-21 1.700069e-22
  [86,] 9.552363e-22 6.531471e-21 1.013318e-22
  [87,] 1.290530e-22 1.643028e-21 3.829800e-23
  [88,] 1.290530e-22 1.686503e-21 3.826139e-23
  [89,] 3.544339e-22 1.058835e-21 1.458485e-22
  [90,] 1.354602e-22 9.525450e-22 4.300557e-23
  [91,] 3.540143e-22 1.058835e-21 1.455185e-22
  [92,] 2.852826e-22 1.010234e-21 1.061651e-22
  [93,] 1.354602e-22 8.806641e-22 4.373353e-23
  [94,] 1.290530e-22 1.624424e-21 3.831426e-23
  [95,] 3.389505e-22 1.087118e-21 1.357801e-22
  [96,] 1.361495e-22 8.787929e-22 4.395277e-23
  [97,] 1.368529e-22 8.753268e-22 4.418360e-23
  [98,] 1.368529e-22 8.749217e-22 4.418780e-23
  [99,] 1.290530e-22 1.610562e-21 3.832662e-23
 [100,] 1.290530e-22 1.638472e-21 3.830194e-23
 [101,] 3.478669e-22 1.043831e-21 1.398084e-22
 [102,] 3.471421e-22 1.063940e-21 1.402298e-22
 [103,] 3.402110e-22 1.090613e-21 1.370527e-22
 [104,] 1.290530e-22 1.671817e-21 3.827354e-23
 [105,] 1.297086e-22 1.601259e-21 3.844031e-23
 [106,] 1.297086e-22 1.601259e-21 3.844031e-23
 [107,] 1.297086e-22 1.601259e-21 3.844031e-23
 [108,] 3.797073e-22 1.013592e-21 1.597704e-22
 [109,] 1.297086e-22 1.596882e-21 3.844444e-23
 [110,] 1.361495e-22 8.651200e-22 4.409815e-23
 [111,] 1.361495e-22 8.668814e-22 4.407446e-23
 [112,] 3.966349e-22 1.019586e-21 1.718589e-22
 [113,] 3.285345e-22 1.078130e-21 1.268570e-22
 [114,] 3.287880e-22 1.099899e-21 1.279170e-22
 [115,] 1.348064e-22 5.624810e-21 3.248275e-23
 [116,] 1.383024e-22 8.672449e-22 4.468908e-23
 [117,] 1.324760e-22 1.579976e-21 3.890953e-23
 [118,] 1.368529e-22 8.717816e-22 4.422460e-23
 [119,] 1.324760e-22 1.677895e-21 3.880869e-23
 [120,] 1.368529e-22 8.794276e-22 4.415209e-23
 [121,] 3.950756e-22 1.032152e-21 1.717012e-22
 [122,] 3.538560e-22 1.078697e-21 1.461217e-22
 [123,] 1.383024e-22 8.765495e-22 4.460322e-23
 [124,] 1.375704e-22 8.765544e-22 4.437778e-23
 [125,] 3.523698e-22 1.070767e-21 1.448575e-22
 [126,] 1.414285e-22 9.026857e-22 4.524991e-23
 [127,] 1.395169e-22 1.767888e-21 3.991326e-23
 [128,] 1.382171e-22 1.080203e-21 3.925608e-23
 [129,] 1.395169e-22 1.772781e-21 3.990774e-23
 [130,] 4.066439e-22 1.045610e-21 1.807170e-22
 [131,] 1.395169e-22 1.772781e-21 3.990774e-23
 [132,] 1.395169e-22 1.196153e-21 3.998174e-23
 [133,] 3.602353e-22 1.054659e-21 1.496130e-22
 [134,] 3.433155e-22 1.111304e-21 1.398173e-22
 [135,] 3.372146e-22 1.112451e-21 1.341548e-22
 [136,] 1.474296e-22 8.855388e-22 4.723802e-23
 [137,] 3.443177e-22 1.101487e-21 1.401166e-22
 [138,] 1.492913e-22 8.838044e-22 4.782665e-23
 [139,] 1.190513e-22 1.553213e-21 3.716198e-23
 [140,] 1.307354e-22 1.436760e-21 3.889839e-23
 [141,] 1.231566e-22 1.061388e-21 3.802603e-23
 [142,] 1.667990e-22 8.402553e-22 5.540343e-23
 [143,] 1.384579e-22 7.211841e-22 4.565099e-23
 [144,] 1.392820e-22 7.195595e-22 4.599467e-23
 [145,] 1.467370e-22 7.207600e-22 4.816605e-23
 [146,] 1.628753e-22 1.112903e-21 4.453602e-23
 [147,] 1.647716e-22 1.100285e-21 4.501516e-23
 [148,] 1.467370e-22 7.218179e-22 4.810926e-23
 [149,] 1.686918e-22 1.069362e-21 4.604605e-23
 [150,] 1.686918e-22 1.039826e-21 4.618345e-23
 [151,] 1.423842e-22 7.189838e-22 4.691810e-23
 [152,] 1.686918e-22 1.057296e-21 4.605092e-23
 [153,] 1.467370e-22 7.226749e-22 4.804171e-23
 [154,] 1.886487e-22 1.001174e-21 5.089290e-23
 [155,] 1.345508e-22 9.843111e-22 4.388262e-23
 [156,] 1.772431e-22 1.084799e-21 4.780753e-23
 [157,] 1.839146e-22 1.054446e-21 4.946913e-23
 [158,] 1.776672e-22 5.015071e-22 4.969916e-23
 [159,] 1.255571e-22 5.831032e-22 4.500472e-23
 [160,] 1.882383e-22 1.101232e-21 5.670332e-23
 [161,] 1.876004e-22 1.123343e-21 5.620111e-23
 [162,] 1.909887e-22 1.019914e-21 5.775488e-23
 [163,] 2.258516e-22 5.675717e-22 8.417465e-23
 [164,] 2.207407e-22 9.890044e-22 6.625595e-23
 [165,] 2.375015e-22 5.724452e-22 8.931505e-23
 [166,] 2.077989e-22 5.724452e-22 7.745701e-23
 [167,] 2.399380e-22 5.842334e-22 9.119895e-23
 [168,] 2.134949e-22 5.793839e-22 8.017820e-23
 [169,] 1.967313e-22 5.867788e-22 7.382705e-23
 [170,] 1.903031e-22 5.806131e-22 7.090300e-23
 [171,] 1.927028e-22 9.998786e-22 5.862793e-23
 [172,] 1.882449e-22 5.806131e-22 7.007285e-23
 [173,] 1.903031e-22 6.055197e-22 6.954196e-23
 [174,] 2.085797e-22 9.426241e-22 8.037171e-23
 [175,] 1.933840e-22 1.018746e-21 5.838819e-23
 [176,] 1.793815e-22 5.975648e-22 6.716218e-23
 [177,] 1.882728e-22 1.032543e-21 5.691897e-23
 [178,] 1.924030e-22 5.940073e-22 7.223758e-23
 [179,] 1.998216e-22 9.157676e-22 7.349773e-23
 [180,] 1.453502e-22 6.005343e-22 5.317628e-23
 [181,] 1.659298e-22 1.088008e-21 5.048637e-23
 [182,] 1.432850e-22 5.868701e-22 5.189975e-23
 [183,] 1.477652e-22 5.971160e-22 5.396857e-23
 [184,] 1.697849e-22 1.007424e-21 5.215863e-23
 [185,] 1.659298e-22 1.071045e-21 5.061415e-23
 [186,] 1.972979e-22 1.094461e-21 5.879045e-23
 [187,] 1.987768e-22 1.897866e-21 7.089465e-23
 [188,] 1.255978e-21 1.511151e-21 1.377173e-22
 [189,] 1.990301e-22 1.819450e-21 6.924091e-23
 [190,] 1.913623e-22 1.924929e-21 6.170897e-23
 [191,] 1.192455e-22 1.790046e-20 5.878457e-23
 [192,] 2.321356e-22 2.012000e-21 6.143938e-23
 [193,] 1.326011e-21 1.679065e-21 1.341446e-22
 [194,] 1.894455e-22 1.991865e-21 1.127883e-22
 [195,] 5.505954e-22 1.258491e-21 4.098721e-22
 [196,] 6.784867e-22 1.539530e-21 1.238454e-22
 [197,] 7.022805e-22 1.594500e-21 1.198399e-22
 [198,] 5.408535e-22 1.091572e-21 9.434865e-23
 [199,] 6.522395e-22 1.494519e-21 1.183645e-22
 [200,] 6.155708e-22 1.584568e-21 1.127592e-22
 [201,] 7.822446e-22 1.435392e-21 1.207694e-22
 [202,] 6.209391e-22 1.497150e-21 1.132081e-22
 [203,] 1.343049e-22 1.208527e-20 7.869186e-23
 [204,] 7.362553e-22 1.449113e-21 1.198104e-22
 [205,] 7.530741e-22 1.712028e-21 1.213205e-22
 [206,] 7.881508e-22 1.467425e-21 1.207750e-22
 [207,] 6.481784e-22 1.562224e-21 1.134381e-22
 [208,] 9.125879e-22 1.432000e-21 1.270972e-22
 [209,] 7.829418e-22 1.796565e-21 1.267682e-22
 [210,] 1.529329e-22 9.616886e-22 4.742948e-23
 [211,] 1.999575e-20 1.396470e-21 6.707247e-22
 [212,] 9.659586e-22 1.329999e-21 1.293716e-22
 [213,] 1.020198e-21 1.460547e-21 1.228482e-22
 [214,] 1.309786e-22 8.435390e-21 7.267752e-23
 [215,] 8.561329e-22 1.284816e-21 1.268731e-22
 [216,] 2.059398e-22 5.251012e-22 6.396903e-23
 [217,] 2.072189e-22 5.238505e-22 6.462391e-23
 [218,] 2.789676e-20 1.373218e-21 8.435467e-22
 [219,] 1.007248e-21 1.437007e-21 1.230555e-22
 [220,] 3.052423e-20 1.361426e-21 9.062136e-22
 [221,] 2.488286e-20 1.362933e-21 7.953594e-22
 [222,] 2.287840e-22 1.229044e-21 8.057312e-23
 [223,] 3.916306e-22 6.146660e-22 9.766580e-23
 [224,] 2.278660e-22 1.051563e-21 7.828943e-23
 [225,] 2.250014e-22 1.095573e-21 7.787108e-23
 [226,] 8.259888e-22 7.872407e-22 4.940619e-22
 [227,] 5.185480e-22 9.833075e-22 1.016592e-22
 [228,] 2.288179e-22 1.070791e-21 7.539979e-23
 [229,] 2.467301e-22 1.023924e-21 7.020293e-23
 [230,] 1.689248e-22 1.213305e-21 6.715913e-23
 [231,] 2.295066e-22 1.090772e-21 7.510092e-23
 [232,] 6.100811e-22 1.294570e-21 4.285500e-22
 [233,] 2.306975e-22 1.114586e-21 7.180149e-23
 [234,] 2.281676e-22 1.094069e-21 7.772147e-23
 [235,] 1.324294e-21 1.086146e-21 1.040242e-21
 [236,] 4.539176e-22 8.672327e-22 9.709149e-23
 [237,] 2.349142e-22 1.075795e-21 7.328893e-23
 [238,] 2.380156e-22 9.604210e-22 7.075415e-23
 [239,] 2.280818e-22 1.053627e-21 8.053765e-23
 [240,] 2.281013e-22 1.053277e-21 7.396686e-23
 [241,] 2.634935e-22 1.114100e-21 7.111999e-23
 [242,] 2.670263e-22 1.000951e-21 7.178017e-23
 [243,] 2.584338e-22 9.306054e-22 7.122252e-23
 [244,] 9.554976e-22 3.092892e-21 1.254546e-21
 [245,] 1.396375e-21 1.725106e-21 1.539501e-21
 [246,] 1.767374e-21 1.695325e-21 2.016548e-21
 [247,] 3.452867e-22 1.147580e-21 1.632216e-22
 [248,] 3.439340e-22 1.055888e-21 2.187588e-22
 [249,] 1.137453e-21 1.053988e-21 9.184424e-22
 [250,] 1.991353e-21 1.695325e-21 2.314507e-21
 [251,] 2.050520e-21 1.582215e-21 2.293563e-21
 [252,] 1.338459e-21 9.926452e-22 1.055211e-21
 [253,] 1.434726e-21 1.035120e-21 1.173422e-21
 [254,] 1.835174e-21 1.516433e-21 1.967187e-21
 [255,] 3.804922e-22 1.118078e-21 1.895919e-22
 [256,] 3.618991e-22 1.101718e-21 1.736255e-22
 [257,] 3.008641e-22 1.054506e-21 8.276781e-23
 [258,] 3.074011e-22 1.046206e-21 8.241098e-23
 [259,] 3.049044e-22 1.021864e-21 8.235180e-23
 [260,] 2.518053e-21 1.468665e-21 2.756653e-21
 [261,] 2.155156e-21 1.358456e-21 2.197199e-21
 [262,] 3.099858e-22 7.500338e-22 8.453389e-23
 [263,] 2.225257e-22 5.479671e-22 6.370878e-23
 [264,] 2.403221e-21 1.387693e-21 2.558422e-21
 [265,] 2.679065e-21 1.463259e-21 3.081553e-21
 [266,] 4.564239e-22 9.203446e-22 2.208005e-22
 [267,] 1.577396e-21 9.702362e-22 1.282311e-21
 [268,] 5.641201e-22 1.276801e-21 4.631666e-22
 [269,] 3.443018e-21 1.398803e-21 3.870392e-21
 [270,] 3.213233e-22 6.462408e-22 1.139776e-22
 [271,] 1.964544e-21 1.340870e-21 1.993518e-21
 [272,] 1.499228e-21 7.451438e-22 9.638573e-22
 [273,] 3.644367e-22 6.543152e-22 1.365659e-22
 [274,] 2.158430e-21 2.109099e-21 2.930353e-21
 [275,] 1.613948e-21 1.718329e-21 1.651442e-21
 [276,] 2.140446e-21 1.723805e-21 2.297962e-21
 [277,] 3.026809e-22 1.268051e-21 1.529638e-22
 [278,] 2.373464e-21 2.411137e-21 3.051044e-21
 [279,] 9.430437e-22 7.885835e-22 6.093598e-22
 [280,] 3.260884e-22 1.110586e-21 1.603889e-22
 [281,] 1.958832e-21 1.403948e-21 1.860887e-21
 [282,] 2.478340e-21 1.009892e-21 1.987999e-21
 [283,] 2.884438e-22 1.086412e-21 1.363921e-22
 [284,] 2.727110e-22 1.060414e-21 1.260565e-22
 [285,] 2.681633e-22 1.056973e-21 1.232284e-22
 [286,] 2.147572e-21 4.431596e-22 3.019410e-22
 [287,] 3.256162e-22 1.010377e-21 1.546425e-22
 [288,] 2.810012e-22 1.080626e-21 1.321407e-22
 [289,] 2.359485e-21 6.531862e-22 1.382909e-21
 [290,] 1.380330e-21 4.405877e-22 5.042875e-22
 [291,] 2.001875e-21 6.344535e-22 1.137238e-21
 [292,] 3.538404e-22 6.456806e-22 1.421249e-22
 [293,] 2.256259e-22 8.629217e-22 7.715100e-23
 [294,] 3.619664e-22 7.481497e-22 1.581888e-22
 [295,] 3.510783e-22 1.294761e-21 1.848059e-22
 [296,] 9.658301e-22 4.370480e-22 3.543497e-22
 [297,] 2.224470e-21 6.720976e-22 1.335035e-21
 [298,] 3.422378e-22 4.697919e-21 2.401854e-22
 [299,] 3.647558e-22 4.657266e-21 2.621391e-22
 [300,] 2.714564e-21 1.019848e-21 2.201729e-21
 [301,] 2.678414e-22 6.610162e-22 8.765855e-23
 [302,] 9.658301e-22 4.193970e-22 3.323367e-22
 [303,] 3.977929e-22 7.226283e-22 1.723424e-22
 [304,] 3.562721e-22 1.366899e-21 1.916056e-22
 [305,] 3.730953e-22 1.311528e-21 2.017803e-22
 [306,] 3.091804e-21 1.096399e-21 2.246724e-21
 [307,] 1.190929e-21 4.164004e-22 4.037818e-22
 [308,] 3.216228e-21 9.606052e-22 2.532515e-21
 [309,] 3.813138e-22 1.359158e-21 2.084887e-22
 [310,] 1.649872e-21 4.258384e-22 5.683476e-22
 [311,] 2.692746e-22 5.045623e-22 8.125546e-23
 [312,] 3.082491e-21 9.818550e-22 2.454255e-21
 [313,] 3.982577e-22 1.279778e-21 2.144697e-22
 [314,] 3.701079e-22 1.333181e-21 1.992034e-22
 [315,] 1.255715e-21 4.370198e-22 4.568613e-22
 [316,] 1.558163e-22 9.264791e-22 5.119005e-23
 [317,] 3.872658e-22 1.351140e-21 2.111706e-22
 [318,] 3.948140e-22 1.295105e-21 2.124874e-22
 [319,] 1.370332e-21 4.393873e-22 5.012032e-22
 [320,] 3.640083e-22 1.299307e-21 1.927091e-22
 [321,] 1.442116e-21 4.418378e-22 5.310606e-22
 [322,] 1.657788e-22 4.507859e-21 9.912033e-23
 [323,] 1.316644e-21 4.324807e-22 4.671149e-22
 [324,] 1.350004e-21 4.348323e-22 4.827033e-22
 [325,] 1.333990e-21 4.348323e-22 4.772042e-22
 [326,] 4.246561e-21 1.065256e-21 3.658524e-21
 [327,] 1.892387e-21 4.325133e-22 6.617928e-22
 [328,] 1.367894e-21 4.348323e-22 4.888415e-22
 [329,] 3.613377e-22 1.326407e-21 1.920229e-22
 [330,] 1.350004e-21 4.369608e-22 4.839543e-22
 [331,] 3.674377e-22 1.434107e-21 2.013489e-22
 [332,] 3.588408e-22 1.312408e-21 1.896446e-22
 [333,] 3.512803e-22 1.303712e-21 1.842141e-22
 [334,] 8.818243e-22 9.525479e-22 6.042391e-22
 [335,] 3.888015e-22 1.316640e-21 2.092102e-22
 [336,] 1.512678e-21 4.465687e-22 5.616455e-22
 [337,] 1.571511e-21 4.512180e-22 5.891228e-22
 [338,] 1.949629e-21 4.564396e-22 7.362268e-22
 [339,] 1.813820e-22 3.352174e-21 1.064151e-22
 [340,] 4.068810e-21 1.125628e-21 3.617745e-21
 [341,] 3.986369e-22 1.449082e-21 2.231435e-22
 [342,] 2.093312e-22 7.568876e-22 6.654823e-23
 [343,] 3.977906e-21 1.142529e-21 3.564246e-21
 [344,] 1.672874e-21 4.635543e-22 6.505258e-22
 [345,] 3.745282e-22 1.284135e-21 1.973959e-22
 [346,] 3.774764e-22 1.278679e-21 1.990072e-22
 [347,] 1.738835e-21 4.962445e-22 7.380585e-22
 [348,] 1.738835e-21 4.962445e-22 7.380585e-22
 [349,] 1.693816e-21 4.962445e-22 7.191390e-22
 [350,] 4.627580e-21 1.308031e-21 4.582149e-21
 [351,] 1.237986e-22 8.296134e-22 4.105027e-23
 [352,] 4.836213e-21 1.345564e-21 4.868993e-21
 [353,] 4.949736e-21 1.367169e-21 5.044102e-21
 [354,] 5.163950e-21 1.401498e-21 5.365831e-21
 [355,] 4.522680e-22 1.427941e-21 2.586313e-22
 [356,] 5.163950e-21 1.401498e-21 5.365831e-21
 [357,] 1.818183e-21 1.361743e-21 1.624883e-21
 [358,] 1.572795e-22 9.380570e-22 5.165801e-23
 [359,] 4.189918e-22 1.286763e-21 2.260625e-22
 [360,] 4.158595e-22 1.274439e-21 2.231748e-22
 [361,] 6.319573e-21 1.519955e-21 7.039056e-21
 [362,] 4.832920e-22 1.261519e-21 2.660949e-22
 [363,] 4.316619e-22 1.261519e-21 2.322429e-22
 [364,] 4.911292e-22 1.240605e-21 2.690088e-22
 [365,] 1.952632e-22 1.289120e-21 8.241368e-23
 [366,] 6.886709e-21 1.563107e-21 7.827364e-21
 [367,] 4.419767e-22 1.244801e-21 2.367641e-22
 [368,] 2.203667e-21 5.087297e-22 9.447575e-22
 [369,] 4.681066e-22 1.263602e-21 2.552358e-22
 [370,] 4.435649e-22 1.347176e-21 2.456205e-22
 [371,] 4.419767e-22 1.215369e-21 2.344953e-22
 [372,] 1.263595e-22 8.278002e-22 4.197637e-23
 [373,] 4.618481e-22 1.331908e-21 2.564742e-22
 [374,] 4.637598e-22 1.192460e-21 2.461321e-22
 [375,] 3.570707e-21 5.142783e-22 1.532333e-21
 [376,] 4.812826e-22 1.302979e-21 2.671905e-22
 [377,] 4.727843e-22 1.242823e-21 2.562085e-22
 [378,] 4.503531e-22 1.239288e-21 2.414271e-22
 [379,] 4.543302e-22 1.291153e-21 2.483635e-22
 [380,] 2.963085e-21 5.072099e-22 1.252064e-21
 [381,] 4.791970e-22 1.423079e-21 2.752393e-22
 [382,] 5.283708e-22 6.540161e-22 2.610232e-22
 [383,] 4.890808e-22 1.349906e-21 2.759342e-22
 [384,] 4.503531e-22 1.272765e-21 2.440206e-22
 [385,] 4.567471e-22 1.300477e-21 2.506612e-22
 [386,] 4.459971e-22 1.302203e-21 2.433424e-22
 [387,] 4.695536e-22 1.377178e-21 2.643981e-22
 [388,] 4.770715e-22 1.347440e-21 2.672258e-22
 [389,] 2.744052e-21 5.050999e-22 1.148398e-21
 [390,] 4.532370e-22 1.177201e-21 2.381684e-22
 [391,] 1.250220e-20 1.159996e-21 1.220151e-20
 [392,] 5.174505e-22 1.242738e-21 2.848901e-22
 [393,] 4.172186e-22 9.497186e-22 1.960477e-22
 [394,] 5.378975e-21 5.201484e-22 2.418475e-21
 [395,] 2.742842e-22 8.861899e-22 8.909955e-23
 [396,] 1.947792e-22 7.299618e-22 7.423931e-23
 [397,] 1.110057e-22 1.852717e-21 3.675819e-23
 [398,] 9.096033e-20 9.789611e-22 5.194317e-20
 [399,] 1.416444e-19 9.048944e-22 7.091563e-20
 [400,] 2.904481e-13 1.433701e-19 1.031962e-11
 [401,] 2.865607e-21 3.460985e-20 6.361524e-21
 [402,] 1.916937e-21 3.989272e-20 4.060207e-21
 [403,] 1.456363e-21 4.000227e-20 2.910152e-21
 [404,] 8.443737e-20 8.620026e-22 3.850579e-20
 [405,] 5.229111e-20 8.388211e-22 2.249721e-20
 [406,] 1.826909e-21 3.249168e-20 3.608640e-21
 [407,] 2.403304e-21 2.753524e-20 4.885474e-21
 [408,] 2.163212e-21 2.739487e-20 4.291461e-21
 [409,] 8.410726e-22 9.002598e-22 2.624385e-22
 [410,] 6.220168e-20 8.553058e-22 2.806042e-20
 [411,] 7.145937e-20 8.120866e-22 2.864650e-20
 [412,] 1.045641e-20 3.484587e-20 3.089318e-20
 [413,] 1.163835e-20 3.601019e-20 3.466898e-20
 [414,] 1.708673e-20 3.234400e-20 5.262284e-20
 [415,] 1.585303e-20 2.910790e-20 4.668398e-20
 [416,] 2.405038e-20 3.074517e-20 7.705069e-20
 [417,] 2.652512e-20 3.169022e-20 8.713162e-20
 [418,] 2.174926e-20 3.781300e-20 7.392714e-20
 [419,] 2.537969e-20 3.552257e-20 8.675260e-20
 [420,] 5.697149e-20 8.894781e-22 2.763401e-20
 [421,] 1.085500e-09 1.358034e-19 6.392827e-08
 [422,] 2.081852e-20 3.505690e-20 6.790213e-20
 [423,] 4.626520e-16 1.475516e-19 8.979609e-15
 [424,] 2.625277e-20 6.940035e-20 1.095320e-19
 [425,] 2.727066e-20 5.889045e-20 1.077940e-19
 [426,] 2.393259e-20 6.797202e-20 1.000189e-19
 [427,] 1.618214e-19 1.198455e-19 1.062951e-18
 [428,] 1.301122e-19 7.866091e-20 7.416623e-19
 [429,] 4.145333e-15 1.156040e-19 8.994960e-14
 [430,] 4.967276e-20 7.658127e-22 1.776148e-20
 [431,] 1.060646e-17 9.073244e-22 5.358341e-18
 [432,] 7.517973e-20 7.914759e-22 2.946059e-20
 [433,] 7.042834e-20 7.949165e-22 2.794904e-20
 [434,] 7.673691e-21 1.088166e-21 4.614524e-21
 [435,] 2.630022e-20 7.744404e-22 9.738912e-21
 [436,] 5.373790e-20 7.859185e-22 2.063006e-20
 [437,] 1.515686e-08 2.096465e-19 1.339519e-06
 [438,] 2.358640e-14 1.399778e-19 6.716473e-13
 [439,] 1.137445e-20 7.810044e-22 4.317893e-21
 [440,] 1.027317e-16 5.122286e-20 1.072026e-15
 [441,] 7.666859e-08 1.039273e-19 4.976875e-06
 [442,] 2.973303e-20 7.511915e-22 1.014678e-20
 [443,] 8.042866e-08 9.218548e-20 4.832253e-06
 [444,] 9.409385e-17 4.825065e-20 9.614407e-16
 [445,] 1.002044e-16 4.744145e-20 1.021842e-15
 [446,] 1.601248e-18 1.171040e-21 1.689792e-18
 [447,] 1.002044e-16 5.232012e-20 1.067822e-15
 [448,] 2.642071e-20 7.527244e-22 9.080603e-21
 [449,] 4.272757e-20 7.279384e-22 1.554344e-20
 [450,] 2.931056e-20 7.529005e-22 1.007264e-20
 [451,] 1.261354e-21 8.333818e-22 4.024929e-22
 [452,] 1.359478e-16 4.820500e-20 1.415239e-15
 [453,] 2.170620e-07 1.093474e-19 1.527986e-05
 [454,] 1.745275e-16 4.902232e-20 1.871212e-15
 [455,] 1.345418e-22 6.200337e-22 4.697555e-23
 [456,] 2.944936e-22 8.230283e-22 1.370598e-22
 [457,] 9.275049e-21 7.554314e-22 3.248439e-21
 [458,] 1.963230e-20 7.304738e-22 7.164344e-21
 [459,] 5.436241e-22 9.030619e-22 1.665378e-22
 [460,] 1.210846e-20 7.613694e-22 4.339695e-21
 [461,] 2.359659e-07 1.370254e-19 1.906293e-05
 [462,] 1.244574e-20 7.607054e-22 4.448123e-21
 [463,] 1.373236e-07 1.256586e-19 1.022167e-05
 [464,] 1.178146e-20 7.613694e-22 4.222942e-21
 [465,] 1.162927e-20 7.616049e-22 4.172502e-21
 [466,] 3.576467e-16 5.630163e-20 4.286111e-15
 [467,] 3.696712e-16 5.039744e-20 4.221719e-15
 [468,] 4.915494e-16 5.652863e-20 6.063060e-15
 [469,] 1.892494e-07 1.381713e-19 1.521342e-05
 [470,] 1.336004e-22 6.746968e-22 4.775985e-23
 [471,] 3.276655e-20 7.670432e-22 1.289483e-20
 [472,] 3.369785e-20 7.282233e-22 1.118932e-20
 [473,] 2.958876e-20 7.545396e-22 9.498781e-21
 [474,] 1.326091e-19 3.654332e-20 6.127397e-19
 [475,] 3.148745e-07 7.330669e-20 1.716762e-05
 [476,] 1.513910e-07 6.979071e-20 7.741284e-06
 [477,] 4.778219e-20 7.314579e-22 1.610049e-20
 [478,] 4.778219e-20 7.317194e-22 1.612331e-20
 [479,] 3.822796e-20 7.557398e-22 1.241234e-20
 [480,] 9.183095e-21 7.697189e-22 2.555220e-21
 [481,] 4.628803e-20 7.330700e-22 1.572962e-20
 [482,] 3.133834e-20 7.559994e-22 1.022113e-20
 [483,] 4.628803e-20 7.332143e-22 1.574076e-20
 [484,] 3.058674e-20 7.572175e-22 1.009870e-20
 [485,] 3.299087e-20 7.324782e-22 1.116056e-20
 [486,] 4.054199e-20 7.555463e-22 1.312254e-20
 [487,] 4.054199e-20 7.554730e-22 1.310776e-20
 [488,] 6.084635e-20 7.342683e-22 2.072699e-20
 [489,] 9.183095e-21 7.708718e-22 2.532502e-21
 [490,] 9.183095e-21 7.713474e-22 2.523833e-21
 [491,] 8.369610e-20 7.567252e-22 2.726779e-20
 [492,] 1.313526e-22 7.163935e-22 4.246869e-23
 [493,] 8.369610e-20 7.571480e-22 2.739321e-20
 [494,] 1.058133e-19 7.360755e-22 3.622207e-20
 [495,] 1.091700e-19 7.354685e-22 3.725932e-20
 [496,] 6.286674e-20 7.304609e-22 2.118837e-20
 [497,] 8.155641e-20 7.657882e-22 2.888208e-20
 [498,] 6.286674e-20 7.280306e-22 2.080365e-20
 [499,] 8.440315e-20 7.308446e-22 2.779066e-20
 [500,] 7.204703e-20 7.563046e-22 2.337111e-20
 [501,] 7.280587e-20 7.565402e-22 2.280263e-20
 [502,] 9.658925e-20 7.336908e-22 3.239659e-20
 [503,] 1.517054e-20 7.796632e-22 3.965373e-21
 [504,] 9.710893e-20 7.328252e-22 3.228742e-20
 [505,] 6.656282e-21 7.710353e-22 1.900686e-21
 [506,] 1.314504e-19 7.535379e-22 4.540592e-20
 [507,] 1.069251e-19 7.611018e-22 3.459200e-20
 [508,] 3.932373e-22 9.173699e-22 1.210191e-22
 [509,] 1.332409e-19 7.603492e-22 4.242979e-20
 [510,] 1.517054e-20 7.793664e-22 3.996043e-21
 [511,] 6.991418e-20 7.567015e-22 2.251604e-20
 [512,] 5.629380e-20 7.428708e-22 1.899066e-20
 [513,] 7.936439e-20 7.487966e-22 2.708986e-20
 [514,] 1.398243e-20 7.811625e-22 3.655225e-21
 [515,] 2.254007e-22 1.972170e-21 7.228914e-23
 [516,] 9.912039e-20 7.510193e-22 3.438022e-20
 [517,] 1.101927e-19 7.625674e-22 3.623971e-20
 [518,] 7.789011e-19 8.772096e-22 5.992992e-19
 [519,] 1.346645e-20 7.816641e-22 3.510864e-21
 [520,] 1.032831e-19 7.609167e-22 3.306201e-20
 [521,] 1.136564e-19 7.613207e-22 3.633885e-20
 [522,] 1.032831e-19 7.608239e-22 3.298793e-20
 [523,] 1.227699e-20 7.828046e-22 3.201329e-21
 [524,] 4.188127e-20 7.425424e-22 1.407760e-20
 [525,] 3.102505e-07 1.201738e-21 3.614786e-07
 [526,] 1.540459e-22 7.322195e-22 5.124693e-23
 [527,] 2.753824e-21 7.827165e-22 7.554100e-22
 [528,] 4.016768e-21 7.790719e-22 1.104803e-21
 [529,] 5.680642e-20 7.489082e-22 1.945909e-20
 [530,] 4.707178e-20 7.574712e-22 1.497804e-20
 [531,] 4.572657e-20 7.574616e-22 1.454526e-20
 [532,] 6.003448e-21 7.796340e-22 1.614439e-21
 [533,] 5.580197e-21 7.794958e-22 1.504415e-21
 [534,] 5.377601e-21 7.818076e-22 1.437579e-21
 [535,] 3.464186e-20 7.407343e-22 1.143896e-20
 [536,] 6.007598e-21 7.815861e-22 1.601333e-21
 [537,] 3.976821e-20 7.512623e-22 1.394624e-20
 [538,] 5.509572e-21 7.806214e-22 1.478756e-21
 [539,] 5.717964e-21 7.815104e-22 1.526392e-21
 [540,] 1.245214e-17 7.058761e-22 7.858270e-18
 [541,] 8.303411e-20 7.477993e-22 2.904970e-20
 [542,] 5.938046e-21 7.944598e-22 1.519057e-21
 [543,] 2.855521e-20 7.362924e-22 9.627263e-21
 [544,] 4.706266e-21 7.959412e-22 1.212150e-21
 [545,] 5.060544e-21 8.013411e-22 1.280717e-21
 [546,] 2.768727e-20 7.456710e-22 9.460755e-21
 [547,] 5.093437e-21 7.431861e-22 1.509840e-21
 [548,] 2.280087e-21 8.033255e-22 6.036451e-22
 [549,] 3.227981e-21 8.014627e-22 8.420145e-22
 [550,] 6.072565e-08 1.871764e-19 5.549646e-06
 [551,] 3.522452e-21 8.068295e-22 9.041711e-22
 [552,] 8.705492e-08 1.804707e-19 7.797857e-06
 [553,] 4.103208e-21 8.198156e-22 1.017475e-21
 [554,] 4.103208e-21 8.221440e-22 1.013722e-21
 [555,] 4.103208e-21 8.206304e-22 1.015706e-21
 [556,] 3.912686e-18 9.068512e-21 1.340048e-17
 [557,] 6.732119e-21 1.272076e-21 6.523752e-21
 [558,] 3.806305e-21 7.535455e-22 1.056997e-21
 [559,] 3.343273e-20 7.361217e-22 1.071445e-20
 [560,] 2.707401e-20 7.383512e-22 8.611192e-21
 [561,] 4.809493e-21 7.770845e-22 1.208042e-21
 [562,] 4.666726e-21 8.691685e-22 1.060152e-21
 [563,] 2.402891e-21 7.384203e-22 7.363343e-22
 [564,] 5.671331e-21 8.838687e-22 1.249058e-21
 [565,] 2.810334e-21 8.523669e-22 6.766444e-22
 [566,] 4.641110e-18 1.201399e-21 5.025613e-18
 [567,] 6.332211e-19 7.725176e-22 1.092447e-19
 [568,] 4.699712e-21 8.982628e-22 1.037633e-21
 [569,] 6.783937e-20 8.361182e-22 1.652599e-20
 [570,] 4.213974e-18 1.271317e-21 4.801274e-18
 [571,] 4.828051e-18 1.256701e-21 5.466222e-18
 [572,] 2.883068e-21 9.293151e-22 6.433458e-22
 [573,] 7.686768e-21 9.390782e-22 1.564915e-21
 [574,] 3.901094e-21 9.705691e-22 8.032842e-22
 [575,] 6.724610e-21 9.375336e-22 1.388810e-21
 [576,] 7.686768e-21 9.401318e-22 1.563106e-21
 [577,] 7.590359e-21 9.427574e-22 1.544120e-21
 [578,] 1.012002e-20 9.364909e-22 2.028074e-21
 [579,] 7.285054e-21 9.481489e-22 1.478300e-21
 [580,] 3.049719e-22 7.539654e-22 1.427168e-22
 [581,] 7.092562e-21 9.508584e-22 1.438241e-21
 [582,] 7.092562e-21 9.524859e-22 1.435829e-21
 [583,] 7.092562e-21 9.524859e-22 1.435829e-21
 [584,] 7.003397e-21 9.558303e-22 1.414385e-21
 [585,] 7.003397e-21 9.563622e-22 1.413623e-21
 [586,] 7.003397e-21 9.574886e-22 1.412017e-21
 [587,] 7.787122e-21 9.580238e-22 1.555828e-21
 [588,] 2.958131e-19 8.493208e-22 6.802967e-20
 [589,] 7.821517e-21 9.878889e-22 1.492030e-21
 [590,] 7.193146e-21 9.636769e-22 1.438216e-21
 [591,] 7.193146e-21 9.642852e-22 1.437352e-21
 [592,] 6.641979e-21 9.636769e-22 1.336724e-21
 [593,] 7.285054e-21 9.648337e-22 1.453420e-21
 [594,] 7.193146e-21 9.659954e-22 1.434936e-21
 [595,] 7.193146e-21 9.677160e-22 1.432524e-21
 [596,] 7.388735e-21 9.683331e-22 1.467351e-21
 [597,] 7.193146e-21 9.712514e-22 1.427626e-21
 [598,] 7.196178e-21 9.973260e-22 1.370247e-21
 [599,] 7.590359e-21 9.718136e-22 1.498977e-21
 [600,] 1.060387e-19 8.456401e-22 2.525512e-20
 [601,] 7.092562e-21 9.700681e-22 1.410912e-21
 [602,] 8.047444e-21 1.008179e-21 1.508131e-21
 [603,] 8.280750e-21 1.008841e-21 1.547096e-21
 [604,] 8.770560e-21 1.008124e-21 1.631330e-21
 [605,] 9.056453e-21 9.912025e-22 1.705193e-21
 [606,] 9.321383e-21 1.020141e-21 1.704362e-21
 [607,] 9.449903e-21 1.020141e-21 1.725763e-21
 [608,] 7.785276e-21 9.626626e-22 1.548858e-21
 [609,] 7.896404e-21 9.603974e-22 1.572785e-21
 [610,] 7.483396e-21 9.559813e-22 1.503759e-21
 [611,] 4.493417e-19 8.328470e-22 1.051778e-19
 [612,] 9.194821e-21 1.003386e-21 1.710632e-21
 [613,] 7.378805e-21 9.410846e-22 1.509380e-21
 [614,] 7.286085e-21 9.364604e-22 1.499470e-21
 [615,] 8.799948e-21 9.814705e-22 1.679046e-21
 [616,] 1.488981e-19 8.822800e-22 3.363593e-20
 [617,] 6.996172e-21 9.256441e-22 1.463405e-21
 [618,] 7.378805e-21 9.227401e-22 1.542494e-21
 [619,] 8.199805e-21 1.033500e-21 1.515346e-21
 [620,] 8.551579e-21 1.032506e-21 1.577166e-21
 [621,] 9.164529e-21 2.249507e-21 5.100182e-22
 [622,] 7.578269e-21 9.184055e-22 1.588888e-21
 [623,] 9.363396e-21 9.840469e-22 1.786356e-21
 [624,] 1.994187e-20 1.099959e-21 1.732411e-20
 [625,] 1.172004e-19 7.835068e-22 3.089544e-20
 [626,] 2.760358e-19 7.581821e-22 9.518853e-20
 [627,] 2.940837e-07 3.424229e-21 1.258721e-06
 [628,] 1.816843e-20 7.805374e-22 5.909908e-21
 [629,] 1.497963e-01 3.357711e-21 6.650918e-01
 [630,] 1.487009e-19 7.589564e-22 4.105359e-20
 [631,] 1.730401e-18 6.233920e-22 9.093959e-19
 [632,] 6.958538e-04 4.690672e-21 4.505028e-03
 [633,] 1.957657e-16 4.738416e-21 6.429065e-16
 [634,] 5.490368e-16 4.648486e-21 1.870649e-15
 [635,] 4.283660e-17 7.612762e-21 1.699782e-16
 [636,] 5.058067e-22 8.864199e-22 1.594333e-22
 [637,] 3.394330e-19 7.583086e-22 9.152562e-20
 [638,] 2.868412e-19 7.556814e-22 7.910871e-20
 [639,] 4.898673e-11 2.673548e-21 1.484984e-10
 [640,] 1.468734e-22 1.191494e-21 5.620519e-23
 [641,] 3.844568e-19 7.633934e-22 9.801810e-20
 [642,] 7.147204e-18 1.964717e-21 1.103278e-17
 [643,] 7.213563e-18 2.175458e-21 1.189637e-17
 [644,] 6.750496e-18 4.296544e-21 1.783081e-17
 [645,] 1.589057e-17 4.263297e-21 4.394629e-17
 [646,] 2.938336e-19 7.607798e-22 7.617725e-20
 [647,] 1.276008e-11 3.518920e-21 4.878156e-11
 [648,] 1.576751e-11 4.075007e-21 6.900053e-11
 [649,] 3.230626e-17 4.951178e-21 1.024705e-16
 [650,] 1.392877e-10 4.541466e-21 6.957028e-10
 [651,] 1.826122e-11 4.449244e-21 8.623551e-11
 [652,] 9.913688e-18 4.850431e-21 2.871375e-17
 [653,] 2.496024e-11 4.394276e-21 1.175037e-10
 [654,] 1.172102e-10 1.350447e-21 1.795789e-10
 [655,] 2.611371e-19 7.599136e-22 6.858362e-20
 [656,] 3.914867e-11 4.545849e-21 1.928983e-10
 [657,] 3.120741e-11 4.345006e-21 1.462699e-10
 [658,] 9.639853e-18 5.047809e-21 2.876011e-17
 [659,] 2.611371e-19 7.600245e-22 6.852685e-20
 [660,] 2.005672e-19 7.616866e-22 5.235427e-20
 [661,] 1.827941e-17 5.176830e-21 5.754650e-17
 [662,] 2.005672e-19 7.611441e-22 5.235352e-20
 [663,] 1.455118e-17 5.316690e-21 4.586440e-17
 [664,] 9.503466e-04 5.426591e-21 7.249740e-03
 [665,] 8.334524e-17 6.038824e-21 3.080997e-16
 [666,] 8.334524e-17 6.038824e-21 3.080997e-16
 [667,] 4.720567e-11 5.049795e-21 2.512520e-10
 [668,] 1.002514e-16 6.281791e-21 3.832194e-16
 [669,] 9.510167e-18 5.599297e-21 3.003348e-17
 [670,] 5.048030e-11 5.115149e-21 2.719359e-10
 [671,] 7.205800e-12 4.901991e-21 3.573420e-11
 [672,] 7.205800e-12 4.965074e-21 3.609645e-11
 [673,] 4.353675e-11 5.344273e-21 2.421022e-10
 [674,] 5.991308e-11 5.344273e-21 3.357880e-10
 [675,] 6.302067e-12 4.910039e-21 3.118315e-11
 [676,] 2.267438e-22 1.396291e-21 1.283873e-22
 [677,] 2.412405e-22 8.040238e-22 7.974343e-23
 [678,] 8.203147e-09 4.974983e-21 4.851434e-08
 [679,] 7.944406e-08 6.133776e-21 5.964291e-07
 [680,] 1.001081e-07 4.956979e-21 6.204321e-07
 [681,] 6.907962e-08 5.391744e-21 4.602635e-07
 [682,] 7.529726e-09 4.620266e-21 4.160940e-08
 [683,] 2.202584e-22 1.410596e-21 1.232725e-22
 [684,] 1.082053e-08 4.001444e-21 5.268380e-08
 [685,] 1.082053e-08 4.001444e-21 5.268380e-08
 [686,] 1.082053e-08 4.001444e-21 5.268380e-08
 [687,] 4.479987e-22 9.303485e-22 1.346891e-22
 [688,] 1.216705e-07 4.300178e-21 6.606254e-07
 [689,] 1.268894e-07 4.454191e-21 7.129989e-07
 [690,] 1.329735e-07 4.246998e-21 7.141459e-07
 [691,] 1.408230e-08 3.957062e-21 6.809839e-08
 [692,] 1.082053e-08 4.001444e-21 5.268380e-08
 [693,] 9.922321e-09 3.957062e-21 4.775244e-08
 [694,] 1.216705e-07 4.300178e-21 6.606254e-07
 [695,] 1.066423e-08 4.001444e-21 5.191224e-08
 [696,] 1.173225e-08 4.050956e-21 5.784721e-08
 [697,] 9.021289e-09 4.050956e-21 4.431556e-08
 [698,] 8.203147e-09 4.169734e-21 4.133193e-08
 [699,] 1.066423e-08 4.096604e-21 5.306079e-08
 [700,] 9.021289e-09 4.096604e-21 4.477866e-08
 [701,] 1.408230e-08 4.050956e-21 6.961107e-08
 [702,] 9.021289e-09 4.147529e-21 4.529370e-08
 [703,] 1.001081e-07 4.592872e-21 5.774190e-07
 [704,] 9.021289e-09 4.147529e-21 4.529370e-08
 [705,] 1.173225e-08 4.147529e-21 5.912893e-08
 [706,] 1.189266e-07 4.510663e-21 6.757852e-07
 [707,] 1.189266e-07 4.510663e-21 6.757852e-07
 [708,] 8.753152e-08 4.733252e-21 5.185181e-07
 [709,] 1.161335e-07 4.733252e-21 6.905832e-07
 [710,] 1.173225e-08 4.300034e-21 6.113714e-08
 [711,] 1.066423e-08 4.300034e-21 5.549292e-08
 [712,] 9.162936e-08 4.562571e-21 5.245962e-07
 [713,] 9.021289e-09 4.300034e-21 4.682610e-08
 [714,] 2.474690e-19 7.558600e-22 6.654972e-20
 [715,] 1.161335e-07 4.855148e-21 7.073393e-07
 [716,] 9.162936e-08 4.679286e-21 5.372842e-07
 [717,] 8.313985e-08 4.679286e-21 4.868649e-07
 [718,] 8.753152e-08 4.733252e-21 5.185181e-07
 [719,] 8.891019e-09 4.454191e-21 4.765113e-08
 [720,] 7.944406e-08 4.911782e-21 4.865772e-07
 [721,] 8.313985e-08 4.800952e-21 4.987625e-07
 [722,] 2.535849e-22 1.369037e-21 1.479001e-22
 [723,] 9.694700e-09 4.686380e-21 5.448790e-08
 [724,] 9.694700e-09 5.571859e-21 6.357338e-08
 [725,] 7.611500e-08 4.976796e-21 4.716458e-07
 [726,] 2.531923e-19 7.553290e-22 6.840187e-20
 [727,] 8.891019e-09 4.740699e-21 5.042283e-08
 [728,] 8.084710e-09 4.740699e-21 4.577855e-08
 [729,] 7.524800e-09 4.801315e-21 4.304636e-08
 [730,] 6.892069e-09 1.005167e-20 7.345831e-08
 [731,] 7.577864e-09 9.358997e-21 7.645249e-08
 [732,] 9.995318e-16 1.091107e-20 6.004496e-15
 [733,] 3.549090e-19 7.551616e-22 9.534896e-20
 [734,] 7.087139e-08 1.002615e-20 8.121100e-07
 [735,] 3.403022e-16 7.327132e-22 2.300108e-16
 [736,] 6.489470e-08 1.015768e-20 7.502178e-07
 [737,] 8.133385e-08 1.045184e-20 9.678915e-07
 [738,] 7.447771e-08 1.045184e-20 8.844931e-07
 [739,] 8.997052e-16 1.059745e-20 5.282346e-15
 [740,] 8.332985e-09 9.358997e-21 8.426967e-08
 [741,] 8.133385e-08 1.045184e-20 9.678915e-07
 [742,] 8.133385e-08 1.045184e-20 9.678915e-07
 [743,] 2.174430e-15 1.171092e-20 1.423087e-14
 [744,] 2.108549e-08 1.002414e-20 2.347951e-07
 [745,] 7.809288e-08 9.743576e-21 8.756462e-07
 [746,] 8.332985e-09 9.358997e-21 8.426967e-08
 [747,] 7.809288e-08 9.743576e-21 8.756462e-07
 [748,] 8.133385e-08 1.030251e-20 9.563802e-07
 [749,] 7.809288e-08 1.090288e-20 9.614734e-07
 [750,] 8.133385e-08 1.169265e-20 1.061665e-06
 [751,] 8.961756e-08 1.156595e-20 1.162133e-06
 [752,] 5.284996e-08 9.904901e-21 5.954920e-07
 [753,] 7.809288e-08 1.107295e-20 9.738218e-07
 [754,] 7.689439e-09 1.032679e-20 8.397868e-08
 [755,] 9.213119e-08 1.104762e-20 1.151219e-06
 [756,] 1.180770e-08 1.030251e-20 1.301433e-07
 [757,] 2.120825e-16 1.504085e-20 1.411160e-15
 [758,] 9.875743e-08 1.137119e-20 1.265854e-06
 [759,] 1.199047e-08 1.030251e-20 1.322097e-07
 [760,] 1.089848e-08 9.118892e-21 1.086261e-07
 [761,] 3.379076e-19 7.545173e-22 9.150591e-20
 [762,] 9.875743e-08 9.904901e-21 1.128644e-06
 [763,] 9.875743e-08 9.904901e-21 1.128644e-06
 [764,] 1.199047e-08 9.118892e-21 1.197857e-07
 [765,] 1.221876e-07 9.777125e-21 1.387776e-06
 [766,] 7.809288e-08 9.503559e-21 8.574977e-07
 [767,] 8.606112e-08 9.307824e-21 9.305426e-07
 [768,] 4.074222e-16 1.250346e-20 2.558675e-15
 [769,] 8.003939e-16 9.380129e-21 4.348915e-15
 [770,] 6.143843e-03 7.831800e-21 6.915920e-02
 [771,] 9.401873e-08 9.003453e-21 9.902325e-07
 [772,] 9.401873e-08 9.119732e-21 1.001080e-06
 [773,] 1.439339e-08 8.764029e-21 1.397970e-07
 [774,] 1.189162e-07 9.502598e-21 1.317748e-06
 [775,] 1.189162e-07 9.502598e-21 1.317748e-06
 [776,] 1.189162e-07 9.502598e-21 1.317748e-06
 [777,] 1.036370e-07 9.119732e-21 1.105795e-06
 [778,] 3.143832e-19 7.537304e-22 8.664137e-20
 [779,] 1.310922e-07 9.380737e-21 1.439897e-06
 [780,] 1.310922e-07 9.502598e-21 1.455740e-06
 [781,] 1.310922e-07 9.380737e-21 1.439897e-06
 [782,] 1.584155e-08 8.876740e-21 1.558371e-07
 [783,] 1.584155e-08 8.876740e-21 1.558371e-07
 [784,] 1.579618e-07 9.502598e-21 1.761155e-06
 [785,] 1.579618e-07 9.502598e-21 1.761155e-06
 [786,] 3.037023e-08 8.929154e-21 3.073612e-07
 [787,] 1.584155e-08 8.876740e-21 1.558371e-07
 [788,] 3.143832e-19 7.530013e-22 8.760996e-20
 [789,] 1.743768e-08 8.876740e-21 1.719244e-07
 [790,] 1.432556e-07 9.638744e-21 1.613176e-06
 [791,] 1.376843e-07 9.119732e-21 1.477951e-06
 [792,] 1.132447e-07 9.369568e-21 1.238682e-06
 [793,] 1.310922e-07 9.638744e-21 1.473369e-06
 [794,] 1.432556e-07 9.638744e-21 1.613176e-06
 [795,] 1.743768e-08 1.027773e-20 1.937249e-07
 [796,] 1.310922e-07 9.638744e-21 1.473369e-06
 [797,] 1.310922e-07 9.638744e-21 1.473369e-06
 [798,] 1.432556e-07 9.638744e-21 1.613176e-06
 [799,] 1.432556e-07 9.700471e-21 1.621913e-06
 [800,] 2.650256e-19 7.500099e-22 8.173870e-20
 [801,] 1.432556e-07 9.638744e-21 1.613176e-06
 [802,] 1.432556e-07 9.638744e-21 1.613176e-06
 [803,] 1.743768e-08 8.876740e-21 1.719244e-07
 [804,] 1.432556e-07 9.482732e-21 1.591023e-06
 [805,] 3.978176e-22 9.652966e-22 1.165859e-22
 [806,] 1.132447e-07 9.003453e-21 1.197443e-06
 [807,] 1.432556e-07 9.638744e-21 1.613176e-06
 [808,] 1.432556e-07 9.777125e-21 1.632737e-06
 [809,] 1.432556e-07 9.777125e-21 1.632737e-06
 [810,] 1.743768e-08 9.229041e-21 1.775059e-07
 [811,] 1.310922e-07 1.015768e-20 1.539906e-06
 [812,] 1.036370e-07 9.639748e-21 1.158910e-06
 [813,] 3.935791e-22 9.843399e-22 1.152595e-22
 [814,] 1.310922e-07 9.904901e-21 1.507623e-06
 [815,] 1.584155e-08 9.118892e-21 1.593164e-07
 [816,] 2.077452e-15 9.912203e-21 1.229350e-14
 [817,] 1.036370e-07 9.639748e-21 1.158910e-06
 [818,] 1.132447e-07 9.503559e-21 1.253655e-06
 [819,] 1.248601e-07 9.369568e-21 1.368604e-06
 [820,] 1.743768e-08 9.118892e-21 1.757680e-07
 [821,] 1.432556e-07 9.904901e-21 1.650726e-06
 [822,] 1.743768e-08 9.118892e-21 1.757680e-07
 [823,] 5.226720e-20 7.589659e-22 1.414072e-20
 [824,] 2.095259e-08 9.118892e-21 2.121128e-07
 [825,] 1.432556e-07 9.904901e-21 1.650726e-06
 [826,] 1.432556e-07 9.904901e-21 1.650726e-06
 [827,] 1.432556e-07 9.904901e-21 1.650726e-06
 [828,] 2.718044e-19 7.533022e-22 7.789606e-20
 [829,] 1.132447e-07 9.639748e-21 1.268811e-06
 [830,] 1.432556e-07 1.019278e-20 1.691005e-06
 [831,] 3.217743e-19 7.533022e-22 9.194669e-20
 [832,] 1.432556e-07 9.904901e-21 1.650726e-06
 [833,] 6.844655e-03 8.007969e-21 7.888404e-02
 [834,] 7.876470e-08 9.904901e-21 8.956036e-07
 [835,] 8.601468e-08 9.638744e-21 9.578405e-07
 [836,] 1.036370e-07 9.639748e-21 1.158910e-06
 [837,] 1.132447e-07 9.639748e-21 1.268811e-06
 [838,] 1.132447e-07 9.639748e-21 1.268811e-06
 [839,] 3.311233e-07 1.017843e-20 4.010002e-06
 [840,] 1.501331e-07 1.298130e-20 2.146957e-06
 [841,] 5.131369e-08 9.639748e-21 5.648647e-07
 [842,] 1.036370e-07 9.639748e-21 1.158910e-06
 [843,] 1.036370e-07 9.639748e-21 1.158910e-06
 [844,] 1.310922e-07 1.004767e-20 1.525884e-06
 [845,] 4.628297e-16 3.133504e-20 6.805766e-15
 [846,] 1.432556e-07 1.090051e-20 1.788609e-06
 [847,] 1.310922e-07 1.004767e-20 1.525884e-06
 [848,] 1.310922e-07 1.019278e-20 1.544367e-06
 [849,] 1.743768e-08 9.248753e-21 1.778157e-07
 [850,] 2.852672e-19 7.535546e-22 8.234487e-20
 [851,] 1.743768e-08 9.248753e-21 1.778157e-07
 [852,] 1.036370e-07 9.927543e-21 1.187939e-06
 [853,] 1.743768e-08 9.248753e-21 1.778157e-07
 [854,] 8.116325e-09 9.502598e-21 8.304008e-08
 [855,] 9.085592e-09 9.777125e-21 9.538285e-08
 [856,] 4.097339e-16 1.214484e-20 2.532495e-15
 [857,] 1.873867e-15 1.005275e-20 1.111907e-14
 [858,] 8.606112e-08 9.330959e-21 9.324950e-07
 [859,] 1.634272e-15 9.640286e-21 9.388901e-15
 [860,] 1.051756e-18 7.480992e-22 3.179411e-19
 [861,] 1.584155e-08 9.118892e-21 1.593164e-07
 [862,] 7.809288e-08 9.369568e-21 8.473064e-07
 [863,] 1.036370e-07 9.369568e-21 1.131422e-06
 [864,] 1.473332e-08 9.002649e-21 1.463701e-07
 [865,] 1.056796e-07 9.119732e-21 1.128060e-06
 [866,] 1.584155e-08 9.118892e-21 1.593164e-07
 [867,] 1.432556e-07 9.904901e-21 1.650726e-06
 [868,] 1.584155e-08 9.002649e-21 1.576500e-07
 [869,] 1.749858e-15 8.861111e-21 9.594592e-15
 [870,] 3.954104e-16 5.450720e-22 1.731375e-16
 [871,] 1.132447e-07 9.637136e-21 1.268521e-06
 [872,] 2.355633e-08 9.248753e-21 2.419232e-07
 [873,] 1.248601e-07 9.369568e-21 1.368604e-06
 [874,] 1.584155e-08 9.358760e-21 1.627334e-07
 [875,] 1.216715e-08 1.021369e-20 1.332789e-07
 [876,] 8.133385e-08 1.108269e-20 1.015976e-06
 [877,] 1.499288e-08 8.877506e-21 1.473060e-07
 [878,] 1.439339e-08 9.499757e-21 1.493219e-07
 [879,] 1.741545e-19 7.607602e-22 5.103559e-20
 [880,] 1.439339e-08 9.774190e-21 1.528124e-07
 [881,] 3.952692e-16 1.322631e-20 2.556356e-15
 [882,] 1.439339e-08 1.004464e-20 1.562208e-07
 [883,] 1.189162e-07 1.156595e-20 1.552576e-06
 [884,] 2.479004e-22 2.186050e-21 1.657231e-22
 [885,] 1.473907e-08 1.065894e-20 1.726053e-07
 [886,] 1.584155e-08 1.076931e-20 1.822773e-07
 [887,] 1.036370e-07 1.011322e-20 1.206532e-06
 [888,] 1.439339e-08 1.076931e-20 1.652066e-07
 [889,] 1.584155e-08 1.076931e-20 1.822773e-07
 [890,] 1.584155e-08 1.085212e-20 1.833972e-07
 [891,] 1.439339e-08 1.085212e-20 1.662202e-07
 [892,] 1.925273e-15 1.121531e-20 1.206881e-14
 [893,] 1.770430e-08 1.069626e-20 2.031789e-07
 [894,] 3.906805e-07 9.428369e-21 4.374622e-06
 [895,] 1.432556e-07 1.080649e-20 1.760672e-06
 [896,] 1.432556e-07 1.080649e-20 1.760672e-06
 [897,] 3.181111e-19 7.628629e-22 9.114131e-20
 [898,] 1.943483e-08 9.284145e-21 1.976147e-07
 [899,] 2.287102e-08 1.068076e-20 2.615140e-07
 [900,] 1.432556e-07 1.192980e-20 1.910198e-06
 [901,] 3.339029e-19 7.634873e-22 9.517526e-20
 [902,] 1.248601e-07 1.008024e-20 1.443630e-06
 [903,] 1.248601e-07 1.008024e-20 1.443630e-06
 [904,] 1.743768e-08 1.065580e-20 1.976449e-07
 [905,] 2.095259e-08 1.065580e-20 2.385985e-07
 [906,] 1.743768e-08 1.065580e-20 1.976449e-07
 [907,] 1.248601e-07 1.008024e-20 1.443630e-06
 [908,] 1.743768e-08 1.065580e-20 1.976449e-07
 [909,] 1.310922e-07 9.805072e-21 1.482571e-06
 [910,] 1.435612e-15 9.664175e-21 8.114730e-15
 [911,] 1.078847e-07 9.805072e-21 1.214838e-06
 [912,] 1.743768e-08 9.161283e-21 1.749399e-07
 [913,] 1.743768e-08 9.682635e-21 1.829908e-07
 [914,] 1.743768e-08 9.033816e-21 1.729489e-07
 [915,] 1.248601e-07 8.449756e-21 1.243302e-06
 [916,] 1.432556e-07 9.679737e-21 1.605823e-06
 [917,] 2.463153e-19 7.592434e-22 7.098928e-20
 [918,] 1.903000e-08 8.919700e-21 1.871723e-07
 [919,] 1.743768e-08 1.036872e-20 1.933704e-07
 [920,] 9.401873e-08 8.449756e-21 9.307326e-07
 [921,] 1.659962e-07 8.910876e-21 1.740015e-06
 [922,] 1.904261e-07 1.008740e-20 2.223848e-06
 [923,] 3.029372e-08 9.290817e-21 3.114710e-07
 [924,] 2.533984e-07 1.008740e-20 2.977821e-06
 [925,] 2.815926e-15 1.022014e-20 1.706771e-14
 [926,] 2.209214e-07 9.415701e-21 2.441704e-06
 [927,] 3.085853e-07 1.008740e-20 3.641848e-06
 [928,] 3.029372e-08 9.161283e-21 3.078985e-07
 [929,] 2.100515e-07 9.679737e-21 2.374190e-06
 [930,] 5.412729e-16 8.130117e-22 4.149303e-16
 [931,] 1.504987e-07 8.176195e-21 1.462263e-06
 [932,] 3.029372e-08 8.145212e-21 2.792939e-07
 [933,] 2.287102e-08 8.565501e-21 2.184945e-07
 [934,] 1.867300e-07 1.010470e-20 2.164920e-06
 [935,] 2.666594e-07 7.727533e-21 2.475963e-06
 [936,] 2.360114e-19 7.992819e-22 9.429955e-20
 [937,] 1.464603e-07 8.447499e-21 1.462835e-06
 [938,] 6.063875e-08 7.441720e-21 5.294560e-07
 [939,] 2.811054e-19 7.670202e-22 7.772757e-20
 [940,] 1.600678e-07 8.584948e-21 1.611495e-06
 [941,] 1.404009e-07 7.623510e-21 1.272610e-06
 [942,] 2.815242e-08 8.035975e-21 2.541832e-07
 [943,] 4.076243e-08 8.248510e-21 3.792154e-07
 [944,] 7.628144e-08 7.240953e-21 6.534070e-07
 [945,] 9.793949e-09 7.027856e-21 7.843161e-08
 [946,] 4.159407e-09 2.447356e-21 1.206503e-08
 [947,] 6.313571e-08 3.616318e-21 2.804037e-07
 [948,] 2.820755e-08 3.410759e-21 1.187648e-07
 [949,] 4.683272e-15 3.050829e-21 1.286418e-14
 [950,] 1.535520e-19 7.660600e-22 4.126145e-20
 [951,] 1.298592e-14 3.606102e-21 4.174425e-14
 [952,] 2.467795e-22 9.736486e-22 1.310507e-22
 [953,] 1.322153e-08 3.060302e-21 4.938217e-08
 [954,] 1.580735e-08 2.930851e-21 5.664500e-08
 [955,] 7.805057e-08 2.769027e-21 2.674290e-07
 [956,] 4.301348e-09 3.898255e-21 1.987133e-08
 [957,] 1.680794e-08 2.559993e-21 5.227859e-08
 [958,] 1.673288e-08 2.892703e-21 5.946567e-08
 [959,] 1.266404e-08 2.491796e-21 3.822139e-08
 [960,] 4.059056e-08 2.281323e-21 1.127884e-07
 [961,] 5.892359e-08 2.281323e-21 1.640210e-07
 [962,] 8.033206e-08 2.281323e-21 2.239250e-07
 [963,] 7.073561e-08 2.236819e-21 1.928665e-07
 [964,] 1.591907e-07 2.326951e-21 4.547808e-07
 [965,] 6.507098e-06 2.067545e-21 1.634143e-05
 [966,] 5.934400e-06 1.997008e-21 1.429453e-05
 [967,] 2.896684e-05 2.088510e-21 7.350328e-05
 [968,] 7.898630e-06 2.209247e-21 2.146210e-05
 [969,] 8.744094e-06 2.028263e-21 2.145111e-05
 [970,] 8.299049e-06 2.009893e-21 2.013768e-05
 [971,] 5.091302e-06 2.028263e-21 1.249755e-05
 [972,] 7.923350e-06 2.151061e-21 2.085906e-05
 [973,] 5.380018e-06 2.254832e-21 1.494353e-05
 [974,] 6.250633e-06 2.299446e-21 1.776443e-05
 [975,] 4.222416e-06 2.268915e-21 1.183398e-05
 [976,] 6.190848e-07 2.075543e-21 1.561611e-06
 [977,] 6.190848e-07 2.088544e-21 1.570018e-06
 [978,] 3.392178e-05 2.170786e-21 9.007047e-05
 [979,] 1.995376e-17 7.275606e-22 3.734735e-18
 [980,] 2.884641e-06 1.632187e-21 5.391993e-06
 [981,] 3.326543e-03 1.180029e-21 3.616257e-03
 [982,] 8.003447e-05 1.291957e-21 1.062226e-04
 [983,] 4.758630e-17 1.077408e-21 5.138293e-17
 [984,] 5.783123e-04 1.566834e-21 9.976417e-04
 [985,] 1.112429e-14 6.544611e-22 3.059026e-15
 [986,] 2.373462e-16 1.112762e-21 2.709431e-16
 [987,] 6.126229e-05 1.179464e-21 7.213691e-05
 [988,] 6.569995e-05 1.169789e-21 7.557414e-05
 [989,] 2.159198e-15 5.917112e-22 4.280044e-16
 [990,] 2.570539e-15 6.564069e-22 7.534126e-16
 [991,] 2.093266e-15 6.581012e-22 6.263964e-16
 [992,] 6.819973e-15 6.504764e-22 1.881346e-15
 [993,] 6.756640e-16 1.399324e-21 9.629111e-16
 [994,] 9.651056e-16 6.467042e-22 2.500740e-16
 [995,] 1.803400e-15 1.607617e-21 2.935456e-15
 [996,] 3.413364e-22 8.450171e-22 1.071896e-22
 [997,] 1.263700e-20 4.012787e-21 2.313426e-20
 [998,] 6.101404e-15 6.574758e-22 1.523202e-15
 [999,] 1.865996e-19 1.399323e-21 2.049240e-19
[1000,] 1.526297e-22 9.138090e-22 5.772459e-23
[1001,] 1.865996e-19 1.498890e-21 2.138532e-19
[1002,] 1.784606e-19 1.553053e-21 2.097495e-19
[1003,] 5.167984e-08 1.499812e-21 8.595746e-08
[1004,] 4.771893e-08 1.475177e-21 7.769549e-08
[1005,] 1.336696e-22 8.585954e-22 4.980317e-23
[1006,] 4.037279e-08 1.402549e-21 6.153783e-08
[1007,] 1.944456e-14 6.517869e-22 4.171362e-15
[1008,] 1.865996e-19 1.579630e-21 2.221147e-19
[1009,] 6.329486e-08 1.400380e-21 9.598900e-08
[1010,] 5.976671e-19 1.587902e-21 7.613251e-19
[1011,] 1.026262e-14 6.512246e-22 2.140304e-15
[1012,] 7.614052e-16 6.514001e-22 1.702208e-16
[1013,] 3.029406e-19 1.667048e-21 3.813156e-19
[1014,] 3.029406e-19 1.667048e-21 3.813156e-19
[1015,] 2.903850e-05 1.377194e-21 3.849717e-05
[1016,] 3.062209e-15 6.880535e-22 1.120777e-15
[1017,] 2.903850e-05 1.366598e-21 3.804207e-05
[1018,] 2.903850e-05 1.377194e-21 3.849717e-05
[1019,] 2.903850e-05 1.388981e-21 3.900410e-05
[1020,] 7.254570e-16 6.525378e-22 1.574435e-16
[1021,] 2.903850e-05 1.399816e-21 3.947076e-05
[1022,] 3.174136e-19 1.745993e-21 4.118937e-19
[1023,] 2.397714e-19 1.616015e-21 2.932875e-19
[1024,] 3.176592e-05 1.447742e-21 4.538679e-05
[1025,] 3.471160e-19 1.883100e-21 4.735353e-19
[1026,] 9.124534e-16 6.574803e-22 1.832920e-16
[1027,] 2.560640e-05 1.399816e-21 3.486944e-05
[1028,] 2.321588e-05 1.460349e-21 3.385032e-05
[1029,] 8.729646e-16 6.573138e-22 1.774306e-16
[1030,] 5.996980e-16 6.573138e-22 1.230303e-16
[1031,] 1.001507e-15 6.588539e-22 1.984375e-16
[1032,] 1.769820e-15 6.657540e-22 3.284824e-16
[1033,] 3.176592e-05 1.411868e-21 4.368988e-05
[1034,] 7.760053e-15 6.556770e-22 1.402247e-15
[1035,] 3.169257e-19 1.812611e-21 4.205451e-19
[1036,] 3.169257e-19 1.812611e-21 4.205451e-19
[1037,] 7.956842e-16 6.588668e-22 1.599559e-16
[1038,] 3.130904e-19 1.829087e-21 4.174152e-19
[1039,] 3.130904e-19 1.796331e-21 4.129522e-19
[1040,] 1.392069e-05 1.324444e-21 1.756962e-05
[1041,] 5.531904e-16 6.621486e-22 1.085905e-16
[1042,] 4.672624e-19 1.698389e-21 6.083326e-19
[1043,] 1.758638e-21 6.725456e-22 6.999261e-22
[1044,] 1.981069e-19 1.705343e-21 2.470122e-19
[1045,] 1.765610e-05 1.301368e-21 2.160464e-05
[1046,] 3.361074e-20 1.040815e-21 3.041985e-20
[1047,] 1.930489e-05 1.312269e-21 2.389816e-05
[1048,] 3.470166e-16 6.655111e-22 6.745843e-17
[1049,] 1.246546e-05 1.343677e-21 1.611302e-05
[1050,] 6.519316e-16 6.754059e-22 1.154206e-16
[1051,] 3.030419e-06 1.322289e-21 3.943252e-06
[1052,] 2.029240e-06 1.355071e-21 2.726148e-06
[1053,] 2.730993e-19 1.900866e-21 3.695707e-19
[1054,] 3.378727e-19 1.864522e-21 4.575392e-19
[1055,] 2.909300e-06 1.343677e-21 3.879986e-06
[1056,] 2.393681e-16 6.655111e-22 4.671594e-17
[1057,] 1.791624e-19 1.956137e-21 2.427391e-19
[1058,] 1.378573e-22 7.499970e-22 5.025097e-23
[1059,] 2.043402e-14 6.589398e-22 3.403071e-15
[1060,] 2.685041e-19 1.976386e-21 3.712807e-19
[1061,] 1.741231e-19 1.801176e-21 2.217758e-19
[1062,] 1.200389e-06 1.630669e-21 2.120046e-06
[1063,] 3.239272e-15 6.692012e-22 5.620978e-16
[1064,] 1.893376e-19 2.064169e-21 2.653806e-19
[1065,] 2.107956e-13 6.563948e-22 3.266754e-14
[1066,] 5.696010e-16 6.578367e-22 1.157750e-16
[1067,] 1.593419e-19 2.018654e-21 2.167437e-19
[1068,] 1.416222e-06 1.381050e-21 1.970543e-06
[1069,] 4.728554e-07 1.486989e-21 7.470615e-07
[1070,] 1.092241e-06 1.522731e-21 1.769658e-06
[1071,] 2.802482e-06 1.336194e-21 3.687450e-06
[1072,] 6.409900e-16 6.563819e-22 1.303564e-16
[1073,] 8.252582e-16 6.458371e-22 1.237855e-16
[1074,] 9.039097e-16 6.376204e-22 1.407634e-16
[1075,] 1.740544e-19 2.087128e-21 2.425727e-19
[1076,] 1.740544e-19 2.087128e-21 2.425727e-19
[1077,] 1.013825e-06 1.497591e-21 1.592950e-06
[1078,] 1.400334e-19 1.997994e-21 1.878344e-19
[1079,] 6.429879e-12 1.632700e-21 1.185295e-11
[1080,] 3.333313e-20 1.322152e-21 3.220580e-20
[1081,] 3.232531e-14 6.685124e-22 6.336763e-15
[1082,] 3.119981e-20 1.695101e-21 3.458151e-20
[1083,] 5.862716e-13 6.656376e-22 1.100350e-13
[1084,] 1.172872e-12 6.667987e-22 2.130985e-13
[1085,] 1.489942e-19 1.442737e-21 1.658180e-19
[1086,] 1.300600e-10 6.653284e-22 1.998649e-11
[1087,] 9.753409e-20 1.455193e-21 1.066564e-19
[1088,] 1.062174e-19 1.576088e-21 1.223535e-19
[1089,] 9.493216e-07 1.310296e-21 1.227904e-06
[1090,] 1.205666e-06 1.211464e-21 1.394267e-06
[1091,] 9.540218e-12 6.644516e-22 1.597065e-12
[1092,] 8.263633e-20 1.534803e-21 9.312235e-20
[1093,] 7.012442e-13 6.649303e-22 1.332627e-13
[1094,] 1.250058e-13 6.642413e-22 2.649066e-14
[1095,] 7.507455e-20 1.268647e-21 7.460410e-20
[1096,] 1.141782e-19 1.484493e-21 1.274604e-19
[1097,] 1.620934e-19 1.481136e-21 1.841378e-19
[1098,] 3.789845e-13 6.662659e-22 7.114865e-14
[1099,] 1.417425e-13 6.663879e-22 2.715414e-14
[1100,] 1.867923e-06 1.176339e-21 2.027050e-06
[1101,] 2.037991e-06 1.184845e-21 2.233767e-06
[1102,] 7.322991e-20 1.172398e-21 6.916558e-20
[1103,] 6.767154e-20 1.428671e-21 7.225658e-20
[1104,] 1.127130e-06 1.184845e-21 1.246868e-06
[1105,] 1.187252e-13 6.638147e-22 2.475012e-14
[1106,] 7.435731e-07 1.184845e-21 8.278088e-07
[1107,] 6.482178e-20 1.487278e-21 7.110328e-20
[1108,] 6.659514e-20 1.229625e-21 6.450541e-20
[1109,] 4.561093e-20 1.499937e-21 4.919972e-20
[1110,] 5.771019e-11 6.648248e-22 9.275403e-12
[1111,] 1.379602e-13 6.639263e-22 2.855176e-14
[1112,] 4.561093e-20 1.190902e-21 4.246436e-20
[1113,] 9.039970e-13 6.660751e-22 1.643199e-13
[1114,] 9.543503e-13 6.634978e-22 1.755124e-13
[1115,] 1.104497e-06 1.225067e-21 1.298109e-06
[1116,] 9.368987e-20 1.527147e-21 1.058048e-19
[1117,] 1.310113e-13 6.646071e-22 2.657643e-14
[1118,] 7.250172e-07 1.210806e-21 8.420530e-07
[1119,] 9.184865e-20 1.541739e-21 1.041865e-19
[1120,] 3.729228e-11 6.660817e-22 5.895325e-12
[1121,] 1.062174e-19 1.139511e-21 9.959319e-20
[1122,] 1.106170e-19 1.467903e-21 1.231604e-19
[1123,] 1.152127e-19 1.467903e-21 1.285638e-19
[1124,] 5.971570e-09 1.115777e-21 6.697457e-09
[1125,] 1.062174e-19 1.430117e-21 1.161563e-19
[1126,] 1.095738e-19 1.186238e-21 1.056052e-19
[1127,] 5.107993e-20 1.131047e-21 4.632709e-20
[1128,] 6.236750e-20 1.356761e-21 6.427513e-20
[1129,] 4.642206e-13 6.723795e-22 7.985329e-14
[1130,] 4.918192e-20 1.376075e-21 5.041755e-20
[1131,] 8.330899e-14 6.683429e-22 1.611990e-14
[1132,] 1.444769e-07 7.917621e-22 8.228248e-08
[1133,] 4.642206e-13 6.771829e-22 7.614251e-14
[1134,] 4.896349e-13 6.774420e-22 8.001522e-14
[1135,] 1.250058e-13 6.699954e-22 2.309695e-14
[1136,] 1.379602e-13 6.720890e-22 2.479699e-14
[1137,] 3.390317e-07 8.394163e-22 2.156380e-07
[1138,] 2.292472e-13 6.488774e-22 2.943067e-14
[1139,] 3.842476e-07 8.613463e-22 2.553622e-07
[1140,] 1.878243e-13 6.509361e-22 2.395126e-14
[1141,] 7.449471e-20 1.167842e-21 7.100168e-20
[1142,] 2.533647e-13 6.476847e-22 3.268091e-14
[1143,] 2.577901e-06 5.380679e-22 5.274706e-07
[1144,] 8.092324e-20 1.196308e-21 7.864660e-20
[1145,] 1.827888e-11 6.276695e-22 1.895029e-12
[1146,] 5.730412e-14 6.362186e-22 8.125781e-15
[1147,] 1.978689e-13 6.480679e-22 2.465926e-14
[1148,] 1.978689e-13 6.502393e-22 2.408375e-14
[1149,] 1.540427e-13 6.511183e-22 1.882012e-14
[1150,] 1.093953e-19 1.209607e-21 1.079238e-19
[1151,] 1.700753e-13 6.511183e-22 2.070387e-14
[1152,] 1.093953e-19 1.219118e-21 1.084682e-19
[1153,] 8.515008e-20 1.325812e-21 8.787171e-20
[1154,] 1.978689e-13 6.559165e-22 2.307020e-14
[1155,] 1.201474e-19 1.161244e-21 1.159289e-19
[1156,] 6.222611e-14 6.574186e-22 7.516499e-15
[1157,] 2.755275e-13 6.569310e-22 3.154870e-14
[1158,] 3.046298e-13 6.569310e-22 3.475000e-14
[1159,] 1.016451e-19 1.280747e-21 1.036122e-19
[1160,] 8.692613e-07 9.134735e-22 6.395010e-07
[1161,] 1.113677e-13 6.413890e-22 1.451385e-14
[1162,] 1.365413e-19 1.348800e-21 1.459253e-19
[1163,] 4.123428e-13 6.573210e-22 4.596279e-14
[1164,] 1.153365e-19 1.144864e-21 1.094587e-19
[1165,] 3.368917e-13 6.570059e-22 3.790618e-14
[1166,] 3.368917e-13 6.553892e-22 3.825167e-14
[1167,] 1.310248e-19 1.371617e-21 1.412093e-19
[1168,] 1.353509e-13 6.399733e-22 1.750876e-14
[1169,] 4.563610e-13 6.524435e-22 5.211688e-14
[1170,] 5.668186e-07 1.026810e-21 5.117725e-07
[1171,] 1.424678e-13 6.373201e-22 1.876379e-14
[1172,] 1.227597e-13 6.366188e-22 1.634097e-14
[1173,] 1.166506e-13 6.377106e-22 1.542578e-14
[1174,] 2.831071e-07 1.098159e-21 2.882899e-07
[1175,] 6.243590e-06 3.839398e-22 3.400888e-07
[1176,] 3.412997e-06 3.782159e-22 1.601469e-07
[1177,] 4.909926e-11 6.577441e-22 3.412645e-12
[1178,] 5.419898e-11 6.561900e-22 3.790501e-12
[1179,] 1.485039e-18 4.172196e-22 5.123343e-19
[1180,] 1.061850e-18 4.195708e-22 3.735168e-19
[1181,] 5.158483e-11 6.572396e-22 3.589659e-12
[1182,] 1.169365e-18 4.257785e-22 4.224853e-19
[1183,] 1.117637e-18 4.244532e-22 4.017629e-19
[1184,] 8.796962e-19 4.005082e-22 2.809516e-19
[1185,] 4.254119e-11 6.546648e-22 3.040866e-12
[1186,] 1.053276e-22 5.051015e-22 3.439006e-23
[1187,] 5.984061e-11 6.572396e-22 4.135789e-12
[1188,] 1.392716e-11 6.435753e-22 1.138571e-12
[1189,] 2.645674e-06 3.996446e-22 2.002651e-07
[1190,] 1.042164e-22 5.040674e-22 3.420655e-23
[1191,] 1.728999e-06 3.825374e-22 9.561650e-08
[1192,] 6.283321e-12 6.448523e-22 5.267424e-13
[1193,] 1.728999e-06 3.825374e-22 9.561650e-08
[1194,] 6.981139e-19 4.324050e-22 2.638968e-19
[1195,] 4.694582e-11 6.615184e-22 3.188282e-12
[1196,] 5.984061e-11 6.582516e-22 4.107156e-12
[1197,] 5.694853e-11 6.588133e-22 3.902684e-12
[1198,] 1.053276e-22 5.027313e-22 3.460204e-23
[1199,] 6.288278e-11 6.588133e-22 4.289655e-12
[1200,] 1.454529e-11 6.457329e-22 1.166022e-12
[1201,] 5.984061e-11 6.598958e-22 4.061774e-12
[1202,] 1.579919e-06 3.834344e-22 8.979370e-08
[1203,] 2.169207e-06 3.829841e-22 1.198424e-07
[1204,] 8.172186e-08 4.620752e-22 1.267341e-06
[1205,] 5.619215e-18 4.447617e-22 2.075995e-18
[1206,] 1.456916e-06 3.843790e-22 8.506839e-08
[1207,] 2.438217e-06 4.002087e-22 1.880221e-07
[1208,] 1.454529e-11 6.461567e-22 1.162068e-12
[1209,] 1.984198e-06 3.984018e-22 1.505960e-07
[1210,] 1.679143e-11 6.474885e-22 1.318903e-12
[1211,] 2.226982e-06 3.986081e-22 1.685496e-07
[1212,] 9.118637e-18 4.360413e-22 3.197749e-18
[1213,] 1.172086e-06 3.858993e-22 7.166745e-08
[1214,] 1.806653e-06 3.865869e-22 1.095828e-07
[1215,] 1.270729e-06 3.858993e-22 7.736543e-08
[1216,] 1.079680e-22 5.001318e-22 3.548749e-23
[1217,] 1.600581e-11 6.474885e-22 1.259914e-12
[1218,] 1.789310e-06 3.970447e-22 1.337748e-07
[1219,] 2.211979e-06 4.010754e-22 1.735416e-07
[1220,] 7.296869e-06 4.691640e-22 1.209578e-04
[1221,] 1.679143e-11 6.493371e-22 1.300186e-12
[1222,] 2.421771e-06 3.994401e-22 1.847542e-07
[1223,] 1.058488e-22 5.001235e-22 3.480012e-23
[1224,] 7.266199e-11 6.674817e-22 4.713068e-12
[1225,] 6.469545e-19 4.043679e-22 2.130403e-19
[1226,] 5.917122e-19 4.054193e-22 1.964396e-19
[1227,] 7.637122e-11 6.674817e-22 4.942102e-12
[1228,] 7.266199e-11 6.680380e-22 4.696800e-12
[1229,] 1.761650e-11 6.512104e-22 1.359775e-12
[1230,] 2.155302e-06 4.143820e-22 1.995941e-07
[1231,] 5.179814e-19 4.151330e-22 1.813312e-19
[1232,] 5.419898e-11 6.674817e-22 3.564238e-12
[1233,] 1.695123e-06 3.848959e-22 9.936015e-08
[1234,] 4.719914e-19 4.437721e-22 1.867427e-19
[1235,] 7.637122e-11 6.697821e-22 4.872486e-12
[1236,] 5.154869e-19 4.437721e-22 2.036626e-19
[1237,] 8.027392e-11 6.674817e-22 5.182521e-12
[1238,] 1.806653e-06 3.853871e-22 1.067242e-07
[1239,] 1.569323e-06 3.848925e-22 9.236072e-08
[1240,] 1.392716e-11 6.521173e-22 1.079216e-12
[1241,] 5.414412e-19 4.467686e-22 2.161276e-19
[1242,] 2.125996e-11 6.471018e-22 1.679954e-12
[1243,] 2.335586e-06 3.853871e-22 1.360887e-07
[1244,] 9.758855e-11 6.674817e-22 6.242941e-12
[1245,] 1.334628e-06 3.875830e-22 8.400814e-08
[1246,] 1.076839e-22 4.986736e-22 3.532896e-23
[1247,] 4.956310e-19 4.222820e-22 1.795373e-19
[1248,] 6.913644e-11 6.674817e-22 4.494870e-12
[1249,] 1.447156e-06 3.894699e-22 9.282138e-08
[1250,] 6.799815e-19 4.562606e-22 2.797935e-19
[1251,] 8.027392e-11 6.680380e-22 5.164599e-12
[1252,] 1.121624e-06 3.928043e-22 7.776686e-08
[1253,] 9.657396e-07 3.934881e-22 6.831894e-08
[1254,] 1.058488e-22 4.996117e-22 3.492900e-23
[1255,] 6.913644e-11 6.586446e-22 4.762210e-12
[1256,] 1.047639e-22 4.986728e-22 3.439169e-23
[1257,] 8.027392e-11 6.576428e-22 5.529949e-12
[1258,] 4.954562e-19 4.578767e-22 2.058943e-19
[1259,] 1.326106e-06 3.947946e-22 9.447502e-08
[1260,] 7.266199e-11 6.602725e-22 4.938565e-12
[1261,] 1.082644e-22 5.009937e-22 3.573077e-23
[1262,] 6.483055e-19 4.177876e-22 2.271736e-19
[1263,] 7.266199e-11 6.597094e-22 4.957430e-12
[1264,] 1.679143e-11 6.428879e-22 1.388559e-12
[1265,] 1.447888e-06 3.903801e-22 9.458725e-08
[1266,] 1.058488e-22 4.992309e-22 3.488377e-23
[1267,] 8.027392e-11 6.592007e-22 5.470708e-12
[1268,] 1.930857e-11 6.424947e-22 1.592348e-12
[1269,] 9.893826e-23 5.186404e-22 3.255772e-23
[1270,] 7.266199e-11 6.597094e-22 4.957430e-12
[1271,] 6.187728e-19 4.562877e-22 2.549739e-19
[1272,] 8.027392e-11 6.595917e-22 5.526922e-12
[1273,] 8.027392e-11 6.585438e-22 5.567180e-12
[1274,] 5.154869e-19 4.483737e-22 2.071272e-19
[1275,] 7.783859e-19 4.498350e-22 3.124148e-19
[1276,] 6.487372e-13 8.670032e-22 6.481198e-14
[1277,] 2.229740e-15 4.251456e-22 1.840785e-16
[1278,] 1.447156e-06 3.977333e-22 1.097126e-07
[1279,] 1.842655e-07 4.115588e-22 7.000870e-08
[1280,] 7.395552e-06 4.534945e-22 1.214223e-04
[1281,] 7.395552e-06 4.504888e-22 1.122628e-04
[1282,] 9.499871e-06 4.537265e-22 1.490304e-04
[1283,] 1.569323e-06 3.857929e-22 9.043195e-08
[1284,] 2.216501e-07 4.120537e-22 1.161295e-07
[1285,] 9.499871e-06 4.557161e-22 1.568474e-04
[1286,] 1.067647e-22 5.035970e-22 3.543183e-23
[1287,] 1.116101e-22 5.006316e-22 3.677755e-23
[1288,] 2.860950e-11 6.367453e-22 2.517917e-12
[1289,] 2.216501e-07 4.132777e-22 1.180585e-07
[1290,] 2.216501e-07 4.145185e-22 1.200198e-07
[1291,] 1.135218e-22 5.010869e-22 3.746999e-23
[1292,] 2.443326e-07 4.132777e-22 1.515529e-07
[1293,] 2.155302e-06 3.825883e-22 1.115871e-07
[1294,] 3.141351e-11 6.389062e-22 2.696363e-12
[1295,] 2.216501e-07 4.231357e-22 1.338152e-07
[1296,] 4.863390e-11 6.367453e-22 4.128288e-12
[1297,] 1.127433e-22 5.009876e-22 3.720118e-23
[1298,] 1.676946e-12 3.844390e-22 2.064738e-13
[1299,] 1.876574e-22 5.141359e-22 5.719000e-23
[1300,] 1.807835e-22 5.132429e-22 5.530829e-23
[1301,] 1.483069e-07 4.789792e-22 2.099823e-06
[1302,] 1.901979e-07 4.789792e-22 2.692640e-06
[1303,] 2.533802e-08 4.789792e-22 3.590165e-07
[1304,] 1.901979e-07 4.789792e-22 2.692640e-06
[1305,] 2.333071e-16 4.774032e-22 9.101038e-17
[1306,] 1.617249e-07 4.069581e-22 9.914066e-07
[1307,] 1.901979e-07 4.751839e-22 2.606779e-06
[1308,] 6.046760e-01 6.954982e-22 3.953240e-01
[1309,] 3.328352e-07 4.079686e-22 2.068347e-06
[1310,] 7.876743e-07 3.807593e-22 7.630613e-07
[1311,] 7.895714e-11 6.333848e-22 6.806813e-12
[1312,] 6.774905e-07 3.999849e-22 1.550446e-06
[1313,] 1.862747e-06 3.794132e-22 8.136276e-08
[1314,] 1.202958e-22 5.025482e-22 3.987586e-23
[1315,] 4.849866e-11 6.337301e-22 4.309246e-12
[1316,] 1.862747e-06 3.848084e-22 1.007600e-07
[1317,] 5.887021e-11 6.267146e-22 5.763361e-12
[1318,] 1.227690e-22 5.018907e-22 4.076591e-23
[1319,] 6.898564e-07 4.063262e-22 6.094356e-08
[1320,] 1.217700e-22 5.010319e-22 4.034335e-23
[1321,] 5.627192e-11 6.305223e-22 5.155553e-12
[1322,] 9.393545e-06 3.779696e-22 2.593649e-05
[1323,] 1.217700e-22 5.013626e-22 4.037945e-23
[1324,] 2.598248e-22 4.990625e-22 8.426652e-23
[1325,] 5.354868e-11 6.294762e-22 4.979345e-12
[1326,] 2.521225e-22 4.991268e-22 8.188295e-23
[1327,] 5.508720e-05 4.436265e-22 8.526011e-04
[1328,] 5.508720e-05 4.452375e-22 8.676236e-04
[1329,] 9.393545e-06 3.761419e-22 2.474680e-05
[1330,] 5.771244e-06 3.761419e-22 1.522883e-05
[1331,] 5.508720e-05 4.542702e-22 9.093333e-04
[1332,] 3.123150e-06 3.801323e-22 1.263921e-07
[1333,] 2.038957e-06 3.799395e-22 9.121356e-08
[1334,] 1.765877e-15 6.659476e-22 4.686366e-16
[1335,] 3.497446e-18 4.326885e-22 3.016904e-17
[1336,] 3.788217e-09 3.939904e-22 3.021839e-10
[1337,] 1.083252e-22 4.994128e-22 3.585055e-23
[1338,] 1.400069e-22 4.971129e-22 4.613243e-23
[1339,] 3.145976e-07 8.432651e-22 7.029824e-06
[1340,] 3.999521e-03 4.710259e-22 1.132966e-01
[1341,] 1.362221e-22 4.721829e-22 4.584721e-23
[1342,] 1.366495e-22 4.968131e-22 4.496859e-23
[1343,] 5.133039e-08 8.386167e-22 3.512162e-08
[1344,] 1.443899e-10 8.632657e-22 8.083620e-11
[1345,] 1.174522e-07 8.620132e-22 8.318967e-08
[1346,] 3.439197e-07 9.966078e-22 1.121773e-05
[1347,] 1.374791e-22 4.977389e-22 4.543067e-23
[1348,] 2.068158e-07 8.267470e-22 4.444379e-06
[1349,] 1.432510e-07 8.210750e-22 9.290529e-08
[1350,] 1.372968e-10 8.509911e-22 7.466068e-11
[1351,] 2.605574e-10 6.386106e-22 6.680289e-11
[1352,] 6.530723e-03 4.587713e-22 1.630121e-01
[1353,] 3.439197e-07 8.209709e-22 7.279332e-06
[1354,] 1.518573e-10 8.509911e-22 8.238064e-11
[1355,] 7.884452e-10 8.817933e-22 4.312493e-10
[1356,] 1.518573e-10 8.659762e-22 8.547830e-11
[1357,] 1.518573e-10 8.570469e-22 8.363076e-11
[1358,] 1.443899e-10 8.659762e-22 8.137010e-11
[1359,] 8.207780e-03 4.551514e-22 1.997303e-01
[1360,] 1.431382e-10 6.331975e-22 3.667685e-11
[1361,] 4.373648e-11 6.331975e-22 1.175563e-11
[1362,] 4.032604e-03 4.567563e-22 9.972014e-02
[1363,] 1.118723e-07 7.851436e-22 6.729292e-08
[1364,] 4.749410e-08 8.157603e-22 9.823277e-07
[1365,] 1.169786e-10 6.536422e-22 3.308768e-11
[1366,] 1.169786e-10 6.517090e-22 3.281523e-11
[1367,] 2.362337e-10 6.367927e-22 6.030288e-11
[1368,] 1.300330e-22 4.988083e-22 4.328143e-23
[1369,] 1.114735e-10 6.561925e-22 3.193305e-11
[1370,] 9.178024e-08 7.851436e-22 5.539689e-08
[1371,] 9.597224e-11 6.682032e-22 2.905390e-11
[1372,] 2.491482e-03 4.499471e-22 5.850034e-02
[1373,] 9.146991e-11 6.713623e-22 2.809429e-11
[1374,] 2.491482e-03 4.514945e-22 5.944735e-02
[1375,] 9.146991e-11 6.702561e-22 2.797058e-11
[1376,] 1.659581e-10 6.581631e-22 4.720300e-11
[1377,] 3.059440e-16 4.881738e-22 9.700469e-15
[1378,] 9.146991e-11 6.597600e-22 2.680029e-11
[1379,] 8.608979e-08 7.893334e-22 5.252440e-08
[1380,] 7.987574e-11 8.663162e-22 4.566636e-11
[1381,] 1.934149e-03 4.518204e-22 4.549566e-02
[1382,] 3.107054e-08 8.224360e-22 6.401583e-07
[1383,] 9.234616e-11 8.632146e-22 5.223015e-11
[1384,] 1.288669e-22 4.986040e-22 4.287072e-23
[1385,] 5.073040e-11 6.621327e-22 1.535016e-11
[1386,] 1.438378e-08 8.278756e-22 1.483407e-07
[1387,] 1.114735e-10 6.581582e-22 3.219796e-11
[1388,] 2.021672e-08 8.281267e-22 9.641141e-08
[1389,] 4.770958e-11 8.631636e-22 2.734774e-11
[1390,] 1.767511e-03 4.500980e-22 4.084120e-02
[1391,] 7.736122e-11 6.655407e-22 2.335884e-11
[1392,] 7.736122e-11 6.601382e-22 2.284823e-11
[1393,] 2.276096e-03 4.500980e-22 5.259223e-02
[1394,] 2.858215e-03 4.485658e-22 6.498969e-02
[1395,] 5.674197e-11 8.978287e-22 3.515405e-11
[1396,] 1.574901e-08 8.157606e-22 1.861896e-07
[1397,] 8.713767e-04 4.485658e-22 1.981499e-02
[1398,] 8.713767e-04 4.485658e-22 1.981499e-02
[1399,] 8.713767e-04 4.497652e-22 1.981097e-02
[1400,] 6.265236e-11 9.048609e-22 3.934384e-11
[1401,] 4.400617e-08 1.010880e-21 4.094886e-08
[1402,] 1.922487e-17 4.568268e-22 5.540753e-17
[1403,] 8.558689e-11 6.809265e-22 2.700409e-11
[1404,] 1.471978e-19 4.253199e-22 5.428880e-20
[1405,] 1.471978e-19 4.253199e-22 5.428880e-20
[1406,] 1.742075e-19 4.244254e-22 6.341168e-20
[1407,] 1.467286e-08 1.016454e-21 1.390177e-08
[1408,] 1.467286e-08 1.016454e-21 1.390177e-08
[1409,] 1.324464e-22 4.620366e-22 4.287446e-23
[1410,] 1.581565e-08 1.022641e-21 1.511166e-08
[1411,] 1.905972e-08 7.973537e-22 2.820295e-07
[1412,] 1.267236e-22 4.605599e-22 4.107842e-23
[1413,] 1.581565e-08 1.076516e-21 1.629201e-08
[1414,] 1.717735e-08 1.083214e-21 1.784448e-08
[1415,] 1.048468e-10 6.062168e-22 9.001321e-12
[1416,] 1.089720e-22 4.797209e-22 3.551849e-23
[1417,] 7.581063e-09 9.132083e-22 3.306224e-08
[1418,] 4.077945e-08 1.147324e-21 4.581353e-08
[1419,] 5.799591e-11 1.027789e-21 4.676089e-11
[1420,] 1.578593e-19 4.079367e-22 5.265332e-20
[1421,] 1.097396e-10 8.127753e-22 5.363305e-11
[1422,] 5.401686e-06 4.214265e-22 8.391206e-05
[1423,] 5.517103e-11 1.007430e-21 4.292647e-11
[1424,] 8.163182e-11 1.019395e-21 6.448198e-11
[1425,] 5.900367e-21 4.937752e-22 2.589263e-21
[1426,] 5.343066e-21 4.973545e-22 2.357807e-21
[1427,] 7.798371e-11 1.008762e-21 6.038609e-11
[1428,] 4.271692e-21 4.377732e-22 1.644078e-21
[1429,] 1.257483e-22 4.531885e-22 4.203309e-23
[1430,] 1.348429e-22 4.620152e-22 4.389958e-23
[1431,] 6.708566e-11 9.696804e-22 4.838552e-11
[1432,] 3.951032e-21 5.161495e-22 1.793070e-21
[1433,] 7.514980e-11 1.021272e-21 5.918880e-11
[1434,] 1.318955e-22 4.623008e-22 4.311767e-23
[1435,] 5.041802e-21 4.974573e-22 2.223543e-21
[1436,] 1.377531e-22 4.632881e-22 4.528295e-23
[1437,] 3.245586e-21 5.025851e-22 1.427641e-21
[1438,] 3.679451e-21 5.007592e-22 1.616948e-21
[1439,] 5.361232e-22 7.899414e-22 1.293443e-22
[1440,] 2.987989e-21 5.103907e-22 1.335742e-21
[1441,] 8.275449e-11 9.662704e-22 5.946284e-11
[1442,] 2.934216e-21 5.067267e-22 1.303344e-21
[1443,] 8.156978e-11 9.701150e-22 5.867069e-11
[1444,] 1.436850e-22 4.930353e-22 4.912303e-23
[1445,] 3.619976e-21 4.532293e-22 1.443586e-21
[1446,] 1.364757e-22 4.852137e-22 4.721724e-23
[1447,] 8.163056e-21 4.673199e-22 3.333126e-21
[1448,] 1.617655e-11 9.708147e-22 1.191895e-11
[1449,] 3.589233e-11 9.411191e-22 2.457867e-11
[1450,] 1.363256e-22 4.915933e-22 4.644040e-23
[1451,] 3.723559e-21 4.481763e-22 1.466517e-21
[1452,] 1.491410e-22 4.838638e-22 5.173291e-23
[1453,] 1.390584e-22 4.925508e-22 4.860130e-23
[1454,] 7.140485e-11 9.302625e-22 4.784689e-11
[1455,] 3.401267e-21 4.422284e-22 1.318823e-21
[1456,] 3.297558e-21 4.481763e-22 1.298283e-21
[1457,] 3.297368e-11 9.696804e-22 2.408895e-11
[1458,] 3.297558e-21 4.533486e-22 1.314823e-21
[1459,] 1.451891e-22 4.925617e-22 4.962071e-23
[1460,] 3.197425e-21 4.546088e-22 1.278514e-21
[1461,] 2.855212e-21 4.541389e-22 1.139663e-21
[1462,] 3.401267e-21 4.541389e-22 1.358948e-21
[1463,] 3.401267e-21 4.584964e-22 1.372909e-21
[1464,] 3.401267e-21 4.584964e-22 1.372909e-21
[1465,] 1.432887e-22 4.906791e-22 4.882350e-23
[1466,] 8.275449e-11 9.522042e-22 5.783069e-11
[1467,] 3.197425e-21 4.611177e-22 1.297784e-21
[1468,] 3.508691e-21 4.611177e-22 1.425075e-21
[1469,] 1.360142e-10 9.193484e-22 8.726761e-11
[1470,] 1.077032e-22 5.092060e-22 3.610548e-23
[1471,] 1.364757e-22 4.761152e-22 4.671804e-23
[1472,] 3.216122e-21 4.711937e-22 1.334152e-21
[1473,] 4.363697e-21 4.625987e-22 1.780822e-21
[1474,] 4.226328e-21 4.625987e-22 1.724432e-21
[1475,] 4.226328e-21 4.697237e-22 1.744666e-21
[1476,] 1.436850e-22 4.892893e-22 4.886239e-23
[1477,] 8.691405e-11 9.900718e-22 6.444982e-11
[1478,] 1.436850e-22 4.880376e-22 4.876885e-23
[1479,] 5.190752e-10 9.161458e-22 3.193480e-10
[1480,] 3.464814e-11 9.895101e-22 2.625651e-11
[1481,] 1.465717e-22 4.856209e-22 4.957015e-23
[1482,] 1.465717e-22 4.856209e-22 4.957015e-23
[1483,] 4.763888e-10 8.858049e-22 2.781362e-10
[1484,] 1.173119e-10 9.515295e-22 8.075535e-11
[1485,] 3.508691e-21 4.726112e-22 1.455052e-21
[1486,] 6.801637e-11 9.546339e-22 4.735197e-11
[1487,] 3.306902e-21 4.728522e-22 1.371246e-21
[1488,] 3.410905e-21 4.712319e-22 1.410014e-21
[1489,] 1.381305e-22 4.859953e-22 4.669127e-23
[1490,] 1.963671e-22 4.128983e-22 5.857181e-23
[1491,] 1.090333e-21 4.907896e-22 4.582708e-22
[1492,] 5.776183e-22 4.307952e-22 2.155172e-22
[1493,] 5.649424e-22 4.305379e-22 2.114501e-22
[1494,] 5.776183e-22 4.377435e-22 2.186867e-22
[1495,] 5.952339e-22 4.366241e-22 2.249483e-22
[1496,] 6.085799e-22 4.355181e-22 2.295346e-22
[1497,] 7.141643e-22 4.332870e-22 2.685911e-22
[1498,] 1.350448e-22 4.931529e-22 4.610413e-23
[1499,] 5.696317e-22 4.375929e-22 2.155515e-22
[1500,] 2.452283e-17 7.086996e-22 1.332614e-17
[1501,] 4.031536e-22 4.154702e-22 1.439858e-22
[1502,] 5.036263e-22 4.204814e-22 1.824243e-22
[1503,] 3.812488e-22 4.268556e-22 1.396405e-22
[1504,] 1.454667e-22 4.859003e-22 5.028130e-23
[1505,] 2.242052e-22 4.240199e-22 7.280669e-23
[1506,] 2.749791e-19 8.101391e-22 1.762766e-19
[1507,] 1.541936e-22 4.754097e-22 5.130504e-23
[1508,] 1.541936e-22 4.754097e-22 5.130504e-23
[1509,] 1.574574e-22 4.756686e-22 5.242956e-23
[1510,] 2.290966e-19 8.268571e-22 1.500979e-19
[1511,] 1.509022e-22 4.756686e-22 5.024811e-23
[1512,] 1.525298e-22 4.756686e-22 5.079000e-23
[1513,] 1.673928e-10 4.297408e-22 1.264380e-09
[1514,] 1.560920e-22 4.825500e-22 5.281942e-23
[1515,] 1.526449e-22 4.818194e-22 5.156526e-23
[1516,] 3.381164e-19 6.985818e-22 1.801866e-19
[1517,] 1.393980e-22 4.711218e-22 4.595101e-23
[1518,] 1.296148e-22 4.553078e-22 4.294572e-23
[1519,] 8.124784e-18 7.846647e-22 3.447099e-18
[1520,] 1.224983e-22 4.739372e-22 4.058860e-23
[1521,] 1.205986e-22 4.739372e-22 3.995721e-23
[1522,] 9.434709e-20 6.330007e-22 4.351847e-20
[1523,] 1.241142e-22 4.728301e-22 4.099172e-23
[1524,] 1.147749e-22 4.749628e-22 3.809963e-23
[1525,] 1.147749e-22 4.740544e-22 3.802726e-23
[1526,] 1.139967e-22 4.729672e-22 3.766918e-23
[1527,] 1.139967e-22 4.731309e-22 3.768519e-23
[1528,] 1.118468e-22 4.734932e-22 3.700290e-23
[1529,] 1.101354e-22 4.736511e-22 3.630907e-23
[1530,] 1.114482e-22 4.737847e-22 3.675580e-23
[1531,] 1.107832e-22 4.752092e-22 3.653939e-23
[1532,] 1.086517e-22 4.936508e-22 3.627428e-23
[1533,] 1.758507e-19 4.201037e-22 6.218963e-20
[1534,] 1.127599e-22 4.731623e-22 3.711282e-23
[1535,] 1.127599e-22 4.731623e-22 3.711282e-23
[1536,] 1.127599e-22 4.731623e-22 3.711282e-23
[1537,] 1.121306e-22 4.730473e-22 3.689129e-23
[1538,] 1.114482e-22 4.730473e-22 3.666850e-23
[1539,] 1.114482e-22 4.729486e-22 3.665450e-23
[1540,] 1.016066e-22 4.871051e-22 3.387623e-23
[1541,] 1.038172e-22 4.810890e-22 3.445385e-23
[1542,] 1.046416e-22 4.825239e-22 3.479507e-23
[1543,] 1.032928e-22 4.817227e-22 3.421839e-23
[1544,] 9.883877e-23 4.795231e-22 3.258464e-23
[1545,] 9.883877e-23 4.793410e-22 3.257965e-23
[1546,] 9.864426e-23 4.795231e-22 3.251528e-23
[1547,] 9.864426e-23 4.802332e-22 3.253277e-23
[1548,] 9.864426e-23 4.800308e-22 3.252795e-23
[1549,] 9.775575e-23 4.974709e-22 3.253048e-23
[1550,] 1.003009e-22 4.793450e-22 3.309189e-23
[1551,] 9.974146e-23 4.785654e-22 3.286969e-23
[1552,] 9.979618e-23 4.787463e-22 3.289535e-23
[1553,] 1.025378e-22 4.781345e-22 3.379884e-23
[1554,] 1.021876e-22 4.929730e-22 3.442485e-23
[1555,] 1.054397e-22 4.782887e-22 3.478051e-23
[1556,] 1.054397e-22 4.782887e-22 3.478051e-23
[1557,] 1.050182e-22 4.784347e-22 3.464946e-23
[1558,] 1.079450e-22 4.782887e-22 3.561511e-23
[1559,] 1.030084e-22 4.785001e-22 3.397822e-23
[1560,] 9.915800e-23 5.126116e-22 3.334372e-23
[1561,] 1.059220e-22 4.795643e-22 3.493440e-23
[1562,] 1.018405e-22 4.914987e-22 3.428323e-23
[1563,] 1.036964e-22 4.868396e-22 3.455988e-23
[1564,] 9.798313e-23 5.427993e-22 3.296739e-23
[1565,] 9.533404e-19 4.222300e-22 3.121846e-19
[1566,] 3.160198e-22 6.086976e-22 1.287760e-22
[1567,] 1.467185e-22 1.574315e-21 6.959227e-23
[1568,] 1.334425e-22 7.638166e-22 4.403287e-23
[1569,] 1.360322e-22 7.879058e-22 4.571367e-23
[1570,] 1.347987e-22 7.796229e-22 4.521832e-23
[1571,] 3.833001e-22 6.364916e-22 8.114695e-23
[1572,] 2.658769e-22 5.328771e-22 6.583189e-23
[1573,] 1.382745e-22 7.355753e-22 4.662038e-23
[1574,] 2.752171e-22 5.244888e-22 6.805893e-23
[1575,] 2.268247e-20 5.012127e-22 9.838854e-21
[1576,] 1.202093e-22 7.203186e-22 3.940607e-23
[1577,] 1.358275e-22 7.729924e-22 4.576226e-23
[1578,] 1.379821e-22 7.758895e-22 4.660962e-23
[1579,] 1.358275e-22 7.737087e-22 4.576853e-23
[1580,] 1.363377e-22 7.746796e-22 4.600468e-23
[1581,] 2.609907e-22 5.138440e-22 6.549120e-23
[1582,] 1.383685e-22 7.747168e-22 4.684564e-23
[1583,] 1.370792e-22 7.743944e-22 4.630366e-23
[1584,] 3.283251e-22 5.289753e-22 7.852208e-23
[1585,] 2.653164e-22 5.299714e-22 6.575682e-23
[1586,] 1.975134e-22 8.745584e-22 4.615056e-23
[1587,] 2.154991e-22 8.504362e-22 4.922317e-23
[1588,] 2.135709e-22 7.745275e-22 5.135205e-23
[1589,] 2.117824e-22 8.404533e-22 5.024708e-23
[1590,] 2.195001e-22 6.714467e-22 5.283313e-23
[1591,] 5.999606e-22 7.603500e-22 1.063921e-22
[1592,] 2.479280e-22 6.317354e-22 5.785059e-23
[1593,] 2.312076e-22 7.169928e-22 5.417304e-23
[1594,] 7.505502e-22 8.197059e-22 1.224442e-22
[1595,] 8.462332e-22 1.598100e-21 1.130566e-22
[1596,] 6.132210e-22 7.912943e-22 2.084414e-22
[1597,] 1.577181e-22 6.194318e-22 4.351298e-23
[1598,] 1.592647e-22 7.499081e-22 4.296806e-23
[1599,] 5.389505e-21 5.379811e-22 9.168482e-22
[1600,] 9.857072e-22 5.387937e-22 2.016210e-22
[1601,] 4.671202e-21 5.601504e-22 7.884092e-22
[1602,] 1.772681e-22 6.231848e-22 4.684393e-23
[1603,] 4.100843e-21 5.326644e-22 7.231170e-22
[1604,] 6.978031e-22 5.731857e-22 1.380279e-22
[1605,] 1.850911e-22 6.243074e-22 4.821540e-23
[1606,] 6.141286e-22 7.641322e-22 2.024919e-22
[1607,] 5.297475e-21 5.349495e-22 9.067180e-22
[1608,] 1.884543e-22 6.149456e-22 4.892963e-23
[1609,] 1.865155e-22 6.149456e-22 4.859854e-23
[1610,] 2.110236e-21 6.985452e-22 7.274398e-22
[1611,] 4.366073e-21 5.312859e-22 7.663830e-22
[1612,] 1.871128e-22 6.149456e-22 4.870047e-23
[1613,] 4.637126e-21 5.256398e-22 8.156271e-22
[1614,] 4.740973e-21 5.256398e-22 8.320122e-22
[1615,] 5.341182e-21 5.124434e-22 9.455279e-22
[1616,] 4.626938e-22 7.853135e-22 1.623880e-22
[1617,] 6.695649e-21 5.203587e-22 1.144477e-21
[1618,] 4.996933e-22 7.849763e-22 1.750886e-22
[1619,] 5.072216e-22 7.810279e-22 1.765104e-22
[1620,] 3.655555e-21 5.015338e-22 6.931452e-22
[1621,] 4.717412e-22 7.825121e-22 1.637503e-22
[1622,] 4.523270e-22 7.872304e-22 1.585453e-22
[1623,] 1.870303e-21 7.091550e-22 6.554878e-22
[1624,] 2.187146e-22 5.492999e-22 5.640902e-23
[1625,] 1.498578e-22 5.288490e-22 4.358591e-23
[1626,] 2.293640e-21 4.541501e-22 4.956017e-22
[1627,] 9.719764e-23 1.142214e-21 3.369620e-23
[1628,] 6.720470e-22 2.209678e-21 1.022622e-22
[1629,] 4.734741e-22 8.255274e-22 1.727709e-22
[1630,] 3.717217e-22 8.153882e-22 1.325940e-22
[1631,] 8.215760e-21 1.124915e-21 9.501986e-22
[1632,] 3.570118e-22 8.226508e-22 1.283686e-22
[1633,] 8.060774e-21 1.082739e-21 9.503102e-22
[1634,] 4.892421e-22 6.469007e-22 1.542319e-22
[1635,] 3.549376e-22 8.137023e-22 1.262421e-22
[1636,] 2.927363e-21 1.476839e-21 3.312229e-22
[1637,] 2.152144e-21 1.454014e-21 2.588220e-22
[1638,] 4.507027e-21 4.232516e-22 1.650239e-21
[1639,] 3.643458e-22 8.290287e-22 1.238900e-22
[1640,] 2.564572e-21 1.509529e-21 3.111710e-22
[1641,] 8.863312e-21 4.007090e-22 3.063182e-21
[1642,] 2.786229e-15 8.045601e-22 1.579274e-16
[1643,] 1.341760e-20 1.489324e-21 1.247347e-21
[1644,] 1.341760e-20 1.595283e-21 1.213876e-21
[1645,] 1.158259e-20 1.543543e-21 1.086890e-21
[1646,] 3.471643e-22 8.114837e-22 1.229621e-22
[1647,] 2.391240e-21 3.730637e-22 6.863572e-22
[1648,] 1.574151e-15 8.583869e-22 8.590121e-17
[1649,] 8.556533e-16 8.546696e-22 4.895499e-17
[1650,] 2.666643e-21 6.150022e-22 6.079145e-22
[1651,] 4.217453e-22 1.799154e-21 8.154317e-23
[1652,] 1.064273e-19 1.176503e-21 8.589337e-21
[1653,] 4.292442e-22 1.805858e-21 8.204458e-23
[1654,] 1.692093e-21 3.881871e-22 5.677018e-22
[1655,] 4.425420e-22 1.695389e-21 8.344628e-23
[1656,] 4.465453e-21 4.075776e-22 1.627485e-21
[1657,] 2.077492e-22 7.247215e-22 7.150813e-23
[1658,] 2.058395e-22 7.242394e-22 7.080045e-23
[1659,] 2.058395e-22 7.237380e-22 7.076435e-23
[1660,] 4.346161e-22 1.721082e-21 8.270353e-23
[1661,] 4.815916e-21 5.579921e-22 1.170757e-21
[1662,] 4.465153e-21 4.123229e-22 1.654985e-21
[1663,] 4.079212e-21 4.092968e-22 1.497276e-21
[1664,] 9.670181e-16 7.798444e-22 6.082285e-17
[1665,] 2.037035e-22 7.165081e-22 6.971781e-23
[1666,] 4.633270e-21 5.579921e-22 1.128785e-21
[1667,] 1.169921e-20 5.495951e-22 2.755236e-21
[1668,] 4.336468e-21 4.136465e-22 1.624155e-21
[1669,] 1.312514e-20 4.433334e-22 2.385447e-21
[1670,] 4.614990e-22 1.717090e-21 8.462731e-23
[1671,] 8.079404e-21 5.479004e-22 1.950713e-21
[1672,] 5.480128e-22 1.715779e-21 9.113011e-23
[1673,] 1.909814e-22 7.130811e-22 6.507116e-23
[1674,] 7.436446e-16 7.620270e-22 4.878303e-17
[1675,] 8.369793e-16 6.347375e-22 5.640928e-17
[1676,] 1.633308e-20 4.468611e-22 2.887381e-21
[1677,] 5.452768e-22 1.708739e-21 9.098626e-23
[1678,] 6.351622e-22 1.702439e-21 9.784998e-23
[1679,] 1.894991e-21 3.923681e-22 6.511524e-22
[1680,] 7.302610e-16 7.572697e-22 4.775468e-17
[1681,] 3.705525e-21 4.083668e-22 1.364883e-21
[1682,] 8.918366e-16 7.599245e-22 5.732799e-17
[1683,] 1.346695e-20 4.901876e-22 2.300214e-21
[1684,] 6.105777e-22 1.746953e-21 9.552907e-23
[1685,] 1.775645e-21 4.094542e-22 6.573316e-22
[1686,] 1.757309e-22 7.094480e-22 5.961455e-23
[1687,] 8.918366e-16 7.359344e-22 5.937129e-17
[1688,] 1.536369e-21 3.853648e-22 5.186119e-22
[1689,] 1.605582e-21 3.846078e-22 5.393053e-22
[1690,] 3.949539e-21 4.043889e-22 1.433270e-21
[1691,] 3.949539e-21 4.033925e-22 1.427959e-21
[1692,] 5.792549e-21 5.350564e-22 1.495417e-21
[1693,] 3.949539e-21 4.103059e-22 1.463734e-21
[1694,] 3.949539e-21 3.986321e-22 1.392468e-21
[1695,] 1.985056e-22 6.996986e-22 6.569320e-23
[1696,] 1.894991e-21 3.902831e-22 6.449515e-22
[1697,] 3.949539e-21 3.926574e-22 1.356625e-21
[1698,] 3.949539e-21 3.926339e-22 1.356478e-21
[1699,] 1.760687e-20 5.114628e-22 2.842880e-21
[1700,] 1.907903e-20 5.130170e-22 3.050222e-21
[1701,] 3.825321e-21 3.973384e-22 1.342044e-21
[1702,] 2.005256e-22 7.000889e-22 6.610397e-23
[1703,] 1.978330e-21 3.930476e-22 6.762779e-22
[1704,] 7.518999e-22 1.815213e-21 1.059928e-22
[1705,] 5.689355e-22 1.760340e-21 9.307012e-23
[1706,] 6.592146e-22 1.836330e-21 9.897459e-23
[1707,] 3.711946e-21 3.991893e-22 1.304103e-21
[1708,] 1.381632e-15 7.781691e-22 8.695677e-17
[1709,] 1.528344e-21 3.915059e-22 5.223144e-22
[1710,] 3.831990e-21 4.008701e-22 1.354993e-21
[1711,] 1.522578e-20 5.279736e-22 2.439249e-21
[1712,] 1.744904e-20 5.355950e-22 4.443881e-21
[1713,] 8.328386e-22 2.073196e-21 1.089128e-22
[1714,] 5.015333e-15 7.993031e-22 2.817892e-16
[1715,] 2.114007e-21 4.030013e-22 7.431863e-22
[1716,] 4.771045e-20 5.256011e-22 2.324432e-20
[1717,] 4.128258e-20 5.697851e-22 2.134967e-20
[1718,] 2.409953e-22 1.506846e-21 5.364783e-23
[1719,] 4.822981e-19 9.504645e-22 4.119202e-19
[1720,] 3.670457e-21 6.545457e-22 2.137885e-21
[1721,] 2.712175e-22 1.003464e-21 6.178675e-23
[1722,] 2.742315e-22 1.005099e-21 6.228287e-23
[1723,] 2.921626e-22 1.093528e-21 6.777940e-23
[1724,] 2.742315e-22 9.667591e-22 6.276125e-23
[1725,] 2.742315e-22 9.509146e-22 6.297076e-23
[1726,] 2.742315e-22 9.472070e-22 6.302086e-23
[1727,] 2.776426e-22 9.438191e-22 6.355010e-23
[1728,] 2.776426e-22 9.401314e-22 6.360152e-23
[1729,] 2.776426e-22 9.401314e-22 6.360152e-23
[1730,] 2.071561e-21 4.836790e-22 9.216911e-22
[1731,] 2.811206e-22 9.139452e-22 6.459336e-23
[1732,] 3.135627e-22 1.004649e-21 7.281038e-23
[1733,] 3.079174e-19 6.060641e-22 1.815215e-19
[1734,] 2.879181e-22 8.929305e-22 6.600607e-23
[1735,] 2.440465e-21 4.748461e-22 1.072392e-21
[1736,] 3.284859e-22 7.930376e-22 1.131803e-22
[1737,] 3.107130e-22 8.966087e-22 6.982137e-23
[1738,] 2.846669e-22 8.894426e-22 6.536472e-23
[1739,] 3.098629e-22 9.894291e-22 7.214464e-23
[1740,] 2.457045e-19 5.834233e-22 1.397695e-19
[1741,] 2.846669e-22 8.965514e-22 6.512740e-23
[1742,] 2.679295e-22 8.965514e-22 6.217810e-23
[1743,] 6.431023e-17 3.932392e-22 1.371107e-17
[1744,] 2.811206e-22 9.003744e-22 6.444427e-23
[1745,] 1.998606e-21 4.320897e-22 7.924457e-22
[1746,] 2.457045e-19 5.775019e-22 1.383207e-19
[1747,] 2.776426e-22 9.803783e-22 6.614785e-23
[1748,] 3.018727e-22 9.972287e-22 7.043311e-23
[1749,] 5.324347e-17 3.930038e-22 1.222964e-17
[1750,] 2.811206e-22 9.073988e-22 6.433614e-23
[1751,] 4.549708e-22 9.029504e-22 1.009104e-22
[1752,] 2.846669e-22 9.073988e-22 6.495655e-23
[1753,] 3.018727e-22 1.000527e-21 7.038396e-23
[1754,] 2.742315e-22 9.148776e-22 6.301965e-23
[1755,] 2.811206e-22 9.113030e-22 6.427682e-23
[1756,] 2.742315e-22 9.113030e-22 6.307155e-23
[1757,] 6.836063e-17 3.930038e-22 1.556221e-17
[1758,] 2.712175e-22 9.224639e-22 6.238535e-23
[1759,] 2.742315e-22 9.113030e-22 6.307155e-23
[1760,] 2.742315e-22 9.113030e-22 6.307155e-23
[1761,] 7.223258e-17 3.970664e-22 1.730046e-17
[1762,] 2.811206e-22 9.148776e-22 6.422299e-23
[1763,] 1.532219e-16 3.951479e-22 3.491226e-17
[1764,] 3.247685e-22 9.148776e-22 7.178116e-23
[1765,] 2.742315e-22 9.261145e-22 6.285930e-23
[1766,] 2.776426e-22 9.301590e-22 6.339482e-23
[1767,] 2.776426e-22 9.261145e-22 6.345255e-23
[1768,] 1.807663e-21 8.743104e-22 7.666746e-22
[1769,] 4.808938e-22 3.040845e-21 7.744645e-23
[1770,] 2.647044e-22 9.014575e-22 6.472798e-23
[1771,] 2.871669e-22 1.000527e-21 6.765253e-23
[1772,] 2.712175e-22 9.417213e-22 6.212216e-23
[1773,] 2.799801e-19 7.605480e-22 2.044648e-19
[1774,] 2.647044e-22 9.894291e-22 6.368042e-23
[1775,] 2.679295e-22 9.373320e-22 6.172130e-23
[1776,] 3.116488e-22 7.918051e-22 1.075110e-22
[1777,] 2.679295e-22 9.373320e-22 6.172130e-23
[1778,] 1.926882e-19 7.457869e-22 1.372861e-19
[1779,] 1.926882e-19 7.554028e-22 1.387464e-19
[1780,] 2.679295e-22 9.410561e-22 6.167200e-23
[1781,] 2.310855e-19 7.704868e-22 1.698432e-19
[1782,] 5.593983e-17 4.134823e-22 1.572297e-17
[1783,] 2.679295e-22 9.410561e-22 6.167200e-23
[1784,] 2.310855e-19 7.758050e-22 1.708038e-19
[1785,] 2.679295e-22 9.410561e-22 6.167200e-23
[1786,] 2.615408e-22 9.894291e-22 6.308309e-23
[1787,] 2.679295e-22 9.410561e-22 6.167200e-23
[1788,] 6.756854e-17 4.199509e-22 1.979040e-17
[1789,] 2.647044e-22 9.336633e-22 6.131534e-23
[1790,] 2.584374e-22 9.821531e-22 6.266853e-23
[1791,] 3.214741e-19 7.958407e-22 2.433339e-19
[1792,] 2.615408e-22 9.367116e-22 6.072131e-23
[1793,] 1.009519e-16 4.207741e-22 2.941800e-17
[1794,] 2.615408e-22 9.290384e-22 6.082098e-23
[1795,] 2.615408e-22 9.330442e-22 6.076873e-23
[1796,] 2.610377e-22 9.367116e-22 6.063318e-23
[1797,] 2.579438e-22 9.290384e-22 6.018844e-23
[1798,] 7.591016e-17 4.242880e-22 2.281121e-17
[1799,] 7.591016e-17 4.261672e-22 2.308462e-17
[1800,] 2.615408e-22 9.288551e-22 6.092884e-23
[1801,] 2.647044e-22 9.288551e-22 6.148656e-23
[1802,] 2.742315e-22 9.615167e-22 6.613016e-23
[1803,] 3.372599e-19 8.397495e-22 2.669314e-19
[1804,] 3.372599e-19 8.758947e-22 2.759567e-19
[1805,] 2.647044e-22 9.401314e-22 6.133755e-23
[1806,] 2.679295e-22 9.361034e-22 6.195655e-23
[1807,] 2.556948e-22 9.452628e-22 5.979295e-23
[1808,] 2.468863e-22 1.030531e-21 6.016658e-23
[1809,] 2.537212e-19 7.712367e-22 1.843414e-19
[1810,] 6.905107e-17 4.652950e-22 2.554018e-17
[1811,] 4.428991e-21 5.283725e-22 2.205985e-21
[1812,] 8.980821e-21 5.280748e-22 4.445432e-21
[1813,] 1.817716e-20 4.481602e-22 7.544830e-21
[1814,] 1.177905e-18 5.138052e-22 5.662525e-19
[1815,] 1.590690e-22 7.746387e-22 4.716975e-23
[1816,] 1.437698e-17 5.799092e-22 7.946479e-18
[1817,] 5.421799e-22 5.023985e-22 1.753599e-22
[1818,] 3.229157e-22 9.050109e-22 1.309132e-22
[1819,] 1.461108e-22 7.275767e-22 4.478350e-23
[1820,] 5.244141e-20 3.967612e-22 1.791452e-20
[1821,] 2.580499e-22 1.045596e-21 1.067043e-22
[1822,] 2.513049e-22 9.753743e-22 1.018805e-22
[1823,] 1.926187e-22 6.805294e-22 5.802858e-23
[1824,] 1.952250e-22 6.909167e-22 5.836482e-23
[1825,] 1.856997e-22 6.948190e-22 5.574940e-23
[1826,] 3.712917e-20 5.007501e-22 1.783684e-20
[1827,] 1.952250e-22 6.895517e-22 5.840562e-23
[1828,] 1.322884e-22 7.938393e-22 4.417255e-23
[1829,] 1.881575e-17 6.438069e-22 1.181923e-17
[1830,] 1.933679e-22 6.820952e-22 5.813492e-23
[1831,] 1.326765e-22 7.966380e-22 4.451892e-23
[1832,] 1.847475e-22 6.847508e-22 5.572570e-23
[1833,] 1.313450e-22 7.792701e-22 4.338392e-23
[1834,] 1.313624e-22 7.761211e-22 4.386221e-23
[1835,] 1.044613e-21 7.865668e-22 3.631526e-22
[1836,] 7.246939e-20 4.382785e-22 2.944323e-20
[1837,] 5.696255e-20 5.146029e-22 2.827962e-20
[1838,] 1.762100e-22 6.746218e-22 5.365208e-23
[1839,] 4.861079e-20 5.132626e-22 2.417871e-20
[1840,] 2.107099e-22 8.436451e-22 8.080075e-23
[1841,] 5.383695e-20 5.268917e-22 2.748622e-20
[1842,] 1.513711e-17 7.024883e-22 1.048953e-17
[1843,] 1.014010e-21 7.743559e-22 3.376023e-22
[1844,] 2.131741e-22 8.343919e-22 8.153184e-23
[1845,] 1.336439e-22 7.681572e-22 4.498453e-23
[1846,] 1.334937e-22 7.681572e-22 4.490190e-23
[1847,] 9.254915e-20 4.668629e-22 4.066536e-20
[1848,] 5.584936e-20 5.454038e-22 2.966350e-20
[1849,] 2.182529e-22 8.460893e-22 8.398511e-23
[1850,] 2.235398e-22 8.431757e-22 8.611697e-23
[1851,] 1.328347e-22 7.699960e-22 4.451968e-23
[1852,] 8.157344e-20 4.810959e-22 3.721821e-20
[1853,] 3.527521e-19 5.913800e-22 2.056245e-19
[1854,] 6.404672e-21 7.230050e-22 2.523588e-21
[1855,] 1.326965e-21 6.148665e-22 4.000391e-22
[1856,] 4.870946e-20 6.529574e-22 2.971201e-20
[1857,] 1.377241e-22 7.463434e-22 4.683883e-23
[1858,] 1.956066e-20 5.410594e-22 1.005065e-20
[1859,] 1.486527e-22 7.762830e-22 5.171865e-23
[1860,] 3.815870e-22 8.791432e-22 1.559721e-22
[1861,] 3.699460e-22 8.895610e-22 1.514938e-22
[1862,] 3.629623e-22 8.655461e-22 1.470619e-22
[1863,] 4.123503e-22 9.074776e-22 1.714969e-22
[1864,] 1.027071e-17 1.047169e-21 1.018437e-17
[1865,] 4.164192e-22 8.621304e-22 1.702739e-22
[1866,] 3.914331e-22 6.602145e-22 1.532805e-22
[1867,] 4.319882e-22 9.145121e-22 1.810223e-22
[1868,] 4.198005e-22 8.544321e-22 1.712997e-22
[1869,] 1.545248e-22 6.396320e-22 4.865707e-23
[1870,] 4.765045e-22 8.907521e-22 1.991426e-22
[1871,] 1.071676e-17 2.062476e-21 1.746396e-17
[1872,] 7.220804e-18 2.158717e-21 1.192390e-17
[1873,] 1.527257e-21 5.558124e-22 5.598253e-22
[1874,] 1.884661e-22 7.259928e-22 5.643580e-23
[1875,] 2.062846e-21 8.777530e-22 6.705185e-22
[1876,] 5.886801e-22 1.023886e-21 2.623659e-22
[1877,] 5.781521e-22 1.025837e-21 2.574906e-22
[1878,] 1.699777e-17 1.875496e-21 2.674840e-17
[1879,] 5.781521e-22 1.034159e-21 2.581912e-22
[1880,] 2.040801e-17 3.114800e-21 4.728676e-17
[1881,] 1.699777e-17 3.114800e-21 3.903330e-17
[1882,] 1.163005e-17 3.114800e-21 2.620252e-17
[1883,] 1.083156e-17 2.037905e-21 1.784591e-17
[1884,] 9.170234e-21 1.642454e-21 1.025416e-20
[1885,] 1.766556e-17 2.057944e-21 2.987925e-17
[1886,] 7.354635e-21 1.674245e-21 8.139606e-21
[1887,] 1.029371e-17 2.096908e-21 1.725276e-17
[1888,] 5.206792e-22 1.073585e-21 2.334231e-22
[1889,] 7.354635e-21 1.722666e-21 8.263622e-21
[1890,] 5.299680e-22 1.053505e-21 2.365029e-22
[1891,] 7.154214e-21 1.740287e-21 8.059742e-21
[1892,] 2.030826e-22 7.323419e-22 6.003394e-23
[1893,] 1.323756e-21 4.666361e-22 3.839582e-22
[1894,] 1.934723e-22 7.454493e-22 5.720818e-23
[1895,] 3.888873e-22 1.042843e-21 1.685091e-22
[1896,] 2.045332e-22 8.087997e-22 5.891118e-23
[1897,] 1.951787e-21 8.749289e-22 6.091061e-22
[1898,] 2.144321e-22 8.057570e-22 6.151668e-23
[1899,] 2.122670e-22 8.166213e-22 6.069804e-23
[1900,] 4.117756e-22 1.003541e-21 1.772428e-22
[1901,] 3.755713e-22 9.820366e-22 1.593336e-22
[1902,] 3.687905e-22 5.732828e-22 1.339725e-22
[1903,] 2.267336e-22 7.109847e-22 6.670344e-23
[1904,] 1.338538e-17 2.698187e-21 2.675982e-17
[1905,] 6.471801e-21 1.244532e-21 5.944988e-21
[1906,] 2.038833e-22 8.216640e-22 5.849700e-23
[1907,] 1.122792e-17 2.672543e-21 2.212624e-17
[1908,] 4.108381e-22 9.860191e-22 1.758312e-22
[1909,] 3.979258e-22 1.011494e-21 1.711999e-22
[1910,] 3.532318e-22 1.015519e-21 1.505518e-22
[1911,] 1.754815e-21 2.734374e-20 3.662621e-21
[1912,] 1.948713e-22 8.030066e-22 5.642742e-23
[1913,] 3.376962e-22 1.017597e-21 1.435165e-22
[1914,] 3.840263e-22 9.878225e-22 1.635252e-22
[1915,] 1.017102e-21 4.721282e-22 2.829056e-22
[1916,] 1.192115e-21 4.717201e-22 3.295683e-22
[1917,] 2.072740e-22 8.767380e-22 5.842889e-23
[1918,] 1.110438e-21 4.730069e-22 3.065748e-22
[1919,] 1.192826e-17 2.808935e-21 2.432681e-17
[1920,] 5.838144e-21 3.474529e-21 9.228714e-21
[1921,] 3.795840e-22 1.021694e-21 1.632461e-22
[1922,] 1.058739e-21 5.148918e-22 3.480535e-22
[1923,] 1.130966e-21 4.754763e-22 3.093216e-22
[1924,] 3.910532e-22 1.013533e-21 1.682151e-22
[1925,] 1.226046e-21 4.750168e-22 3.344872e-22
[1926,] 1.192115e-21 4.754073e-22 3.252580e-22
[1927,] 8.581591e-18 2.672543e-21 1.669405e-17
[1928,] 3.574741e-22 1.030212e-21 1.532735e-22
[1929,] 1.087852e-21 5.159691e-22 3.596551e-22
[1930,] 5.996346e-21 2.921003e-21 8.594778e-21
[1931,] 9.542558e-18 2.644685e-21 1.853627e-17
[1932,] 9.542558e-18 2.695475e-21 1.875973e-17
[1933,] 2.169010e-22 8.947181e-22 6.047294e-23
[1934,] 5.629561e-21 2.893818e-21 7.969253e-21
[1935,] 5.996346e-21 2.959607e-21 8.646869e-21
[1936,] 2.215493e-21 8.872063e-22 5.732097e-22
[1937,] 2.123418e-21 7.901557e-22 5.626485e-22
[1938,] 3.737394e-22 1.009599e-21 1.598263e-22
[1939,] 5.798150e-21 2.893818e-21 8.239276e-21
[1940,] 5.837016e-21 2.829818e-21 8.216438e-21
[1941,] 5.481058e-21 2.638200e-21 7.408988e-21
[1942,] 3.544161e-22 1.007501e-21 1.507521e-22
[1943,] 1.113797e-21 5.159691e-22 3.681453e-22
[1944,] 3.737394e-22 1.007501e-21 1.597267e-22
[1945,] 2.191510e-22 9.115586e-22 6.012019e-23
[1946,] 3.680150e-22 1.007501e-21 1.570656e-22
[1947,] 5.803531e-21 3.190859e-21 8.623603e-21
[1948,] 3.648305e-22 1.007501e-21 1.555861e-22
[1949,] 3.680150e-22 1.017651e-21 1.575336e-22
[1950,] 8.581591e-18 2.491926e-21 1.597158e-17
[1951,] 2.352256e-21 8.457946e-22 6.879645e-22
[1952,] 2.214429e-22 9.019847e-22 6.077731e-23
[1953,] 3.972838e-22 1.019578e-21 1.713142e-22
[1954,] 5.322761e-21 2.776779e-21 7.340105e-21
[1955,] 2.191510e-22 8.775950e-22 6.059090e-23
[1956,] 4.903605e-21 1.642185e-21 5.159471e-21
[1957,] 2.125229e-22 8.790897e-22 5.902041e-23
[1958,] 4.036527e-22 9.938559e-22 1.728067e-22
[1959,] 1.276684e-21 5.057169e-22 4.101895e-22
[1960,] 5.183300e-21 2.715876e-21 7.051059e-21
[1961,] 5.322761e-21 2.776779e-21 7.340105e-21
[1962,] 2.259154e-22 8.790897e-22 6.214810e-23
[1963,] 1.079775e-17 2.373995e-21 1.968441e-17
[1964,] 3.855684e-22 1.021758e-21 1.658136e-22
[1965,] 5.798150e-21 2.744670e-21 8.040166e-21
[1966,] 3.972838e-22 1.023691e-21 1.713981e-22
[1967,] 1.142062e-17 2.398332e-21 2.101124e-17
[1968,] 1.201933e-17 2.373995e-21 2.201620e-17
[1969,] 2.391186e-22 8.807408e-22 6.519713e-23
[1970,] 4.305821e-22 1.029968e-21 1.874029e-22
[1971,] 5.639802e-21 2.934986e-21 8.037531e-21
[1972,] 2.237773e-22 8.874731e-22 6.152452e-23
[1973,] 4.376965e-22 1.027795e-21 1.906383e-22
[1974,] 1.026217e-17 2.307065e-21 1.832068e-17
[1975,] 1.977452e-21 7.978710e-22 5.128700e-22
[1976,] 4.592515e-22 1.025846e-21 2.007077e-22
[1977,] 5.481058e-21 2.656615e-21 7.433082e-21
[1978,] 5.481058e-21 2.684633e-21 7.469413e-21
[1979,] 1.486216e-21 5.067220e-22 4.806445e-22
[1980,] 5.481058e-21 2.684633e-21 7.469413e-21
[1981,] 7.319495e-18 2.307168e-21 1.287082e-17
[1982,] 1.416446e-17 2.307168e-21 2.564569e-17
[1983,] 8.297542e-18 2.258384e-21 1.437796e-17
[1984,] 4.036527e-22 9.860329e-22 1.723795e-22
[1985,] 5.047934e-21 2.516696e-21 6.606469e-21
[1986,] 5.171058e-22 1.017491e-21 2.275422e-22
[1987,] 1.142062e-17 2.278979e-21 2.018925e-17
[1988,] 1.142062e-17 2.206944e-21 1.976606e-17
[1989,] 4.305821e-22 1.023691e-21 1.870490e-22
[1990,] 2.307958e-22 8.868759e-22 6.311956e-23
[1991,] 1.079775e-17 2.165699e-21 1.841174e-17
[1992,] 1.026217e-17 2.220041e-21 1.774888e-17
[1993,] 1.201933e-17 2.166026e-21 2.058972e-17
[1994,] 1.529683e-21 7.735434e-22 4.189902e-22
[1995,] 4.281362e-21 1.485056e-21 4.217794e-21
[1996,] 4.903605e-21 2.340736e-21 6.180646e-21
[1997,] 5.299391e-22 1.001470e-21 2.321965e-22
[1998,] 1.201933e-17 2.125743e-21 2.033299e-17
[1999,] 4.442367e-22 1.025846e-21 1.936126e-22
[2000,] 4.442367e-22 1.003460e-21 1.922684e-22
[2001,] 4.903605e-21 2.286789e-21 6.112785e-21
[2002,] 4.776419e-21 2.291483e-21 5.940964e-21
[2003,] 2.334944e-22 8.788170e-22 6.387386e-23
[2004,] 1.026217e-17 2.227288e-21 1.778702e-17
[2005,] 4.509576e-22 1.019578e-21 1.965557e-22
[2006,] 4.765993e-22 1.015582e-21 2.082470e-22
[2007,] 1.079775e-17 2.146723e-21 1.830437e-17
[2008,] 1.367735e-22 7.867916e-22 4.579034e-23
[2009,] 4.686193e-22 1.021758e-21 2.048798e-22
[2010,] 1.342593e-19 5.094791e-21 2.768581e-19
[2011,] 1.026217e-17 2.166026e-21 1.746248e-17
[2012,] 4.384381e-22 1.027795e-21 1.909885e-22
[2013,] 5.322761e-21 2.428820e-21 6.896099e-21
[2014,] 4.114977e-22 1.034124e-21 1.786210e-22
[2015,] 5.322761e-21 2.081900e-21 6.403588e-21
[2016,] 1.113463e-19 4.468889e-21 2.128803e-19
[2017,] 3.624128e-22 8.609977e-22 1.022950e-22
[2018,] 5.322761e-21 2.104609e-21 6.437624e-21
[2019,] 4.436349e-22 1.023691e-21 1.932014e-22
[2020,] 4.436349e-22 1.019620e-21 1.929601e-22
[2021,] 5.481058e-21 1.310421e-21 5.167633e-21
[2022,] 1.327215e-19 4.645869e-21 2.623193e-19
[2023,] 4.620858e-22 9.891455e-22 1.996931e-22
[2024,] 1.161806e-17 2.313052e-21 2.075467e-17
[2025,] 1.451993e-19 2.910992e-21 2.334121e-19
[2026,] 1.515752e-19 4.704267e-21 3.048527e-19
[2027,] 4.677737e-22 9.638768e-22 2.004567e-22
[2028,] 5.798150e-21 9.254863e-21 1.280942e-20
[2029,] 5.798150e-21 9.254863e-21 1.280942e-20
[2030,] 1.733072e-19 4.704267e-21 3.526754e-19
[2031,] 1.817961e-19 4.758114e-21 3.734341e-19
[2032,] 2.213766e-22 9.744244e-22 8.402588e-23
[2033,] 5.629561e-21 1.551506e-21 5.830864e-21
[2034,] 5.475028e-22 9.495599e-22 2.360521e-22
[2035,] 6.675577e-21 5.643830e-21 1.243453e-20
[2036,] 6.089104e-21 1.003693e-20 1.411555e-20
[2037,] 3.284190e-22 9.380950e-22 1.354991e-22
[2038,] 6.478247e-21 5.854667e-21 1.219185e-20
[2039,] 5.481058e-21 8.930594e-21 1.183014e-20
[2040,] 3.258705e-22 8.913302e-22 1.314921e-22
[2041,] 3.413976e-22 8.874045e-22 1.379392e-22
[2042,] 4.163118e-20 3.817576e-21 6.727598e-20
[2043,] 1.851593e-22 5.598824e-22 5.045928e-23
[2044,] 5.970084e-21 5.802815e-21 1.109931e-20
[2045,] 7.074144e-21 6.484165e-21 1.412648e-20
[2046,] 2.268044e-22 8.471599e-22 7.310488e-23
[2047,] 3.659217e-22 8.666104e-22 1.367354e-22
[2048,] 1.486226e-19 3.621527e-21 2.678286e-19
[2049,] 2.721121e-21 9.166641e-22 5.014562e-22
[2050,] 3.348999e-22 9.597836e-22 1.350315e-22
[2051,] 3.221232e-16 1.957606e-21 5.932010e-16
[2052,] 4.556891e-21 1.185810e-20 1.080006e-20
[2053,] 3.421772e-22 9.641381e-22 1.384218e-22
[2054,] 3.225200e-22 8.500713e-22 1.180416e-22
[2055,] 3.807255e-21 6.165391e-22 6.183148e-22
[2056,] 4.136445e-22 9.233616e-22 1.672003e-22
[2057,] 3.444627e-22 9.407278e-22 1.384986e-22
[2058,] 1.901911e-22 4.625093e-22 5.458437e-23
[2059,] 1.847286e-22 4.194202e-22 5.647770e-23
[2060,] 1.981073e-22 1.182221e-21 8.254635e-23
[2061,] 1.954079e-22 9.196210e-22 7.551564e-23
[2062,] 1.350795e-21 8.219411e-22 3.060483e-22
[2063,] 4.214374e-22 9.272164e-22 1.706713e-22
[2064,] 2.008693e-22 9.243216e-22 7.791175e-23
[2065,] 1.981073e-22 9.180132e-22 7.662420e-23
[2066,] 1.901911e-22 1.185227e-21 7.884837e-23
[2067,] 3.891794e-21 9.272498e-22 6.832577e-22
[2068,] 3.534770e-22 1.021776e-21 8.514696e-23
[2069,] 3.385451e-22 9.856930e-22 1.376978e-22
[2070,] 4.612027e-21 1.290511e-20 1.163061e-20
[2071,] 3.579270e-21 4.820009e-22 6.840107e-22
[2072,] 1.508232e-16 2.125441e-21 2.839977e-16
[2073,] 2.910071e-21 5.063630e-22 5.456799e-22
[2074,] 2.910071e-21 5.170829e-22 5.373463e-22
[2075,] 4.736071e-21 9.489095e-22 8.018033e-22
[2076,] 1.871228e-22 1.706835e-21 8.689094e-23
[2077,] 1.921973e-22 1.865849e-21 9.107348e-23
[2078,] 2.994958e-22 1.202232e-21 1.358660e-22
[2079,] 1.318311e-21 8.664761e-22 2.844970e-22
[2080,] 3.499033e-22 7.586186e-22 9.886873e-23
[2081,] 1.149407e-19 8.693771e-22 9.115259e-20
[2082,] 3.393184e-22 8.720830e-22 1.040444e-22
[2083,] 5.726875e-21 9.860527e-21 1.366677e-20
[2084,] 4.413510e-21 1.034004e-21 7.159253e-22
[2085,] 4.381457e-21 6.878743e-21 8.481293e-21
[2086,] 3.266986e-22 9.533902e-22 1.200403e-22
[2087,] 2.295640e-22 4.754752e-22 6.493670e-23
[2088,] 4.042469e-22 1.100402e-21 1.715086e-22
[2089,] 3.277330e-22 9.533902e-22 1.223931e-22
[2090,] 3.833953e-22 1.116191e-21 1.625915e-22
[2091,] 2.107521e-22 4.514252e-22 6.208630e-23
[2092,] 4.021860e-22 1.118330e-21 1.712864e-22
[2093,] 4.096812e-22 1.132656e-21 1.753044e-22
[2094,] 3.833953e-22 1.131399e-21 1.632394e-22
[2095,] 3.904167e-22 1.135600e-21 1.666273e-22
[2096,] 4.691042e-21 8.378337e-21 9.917777e-21
[2097,] 4.820609e-21 8.378337e-21 1.024197e-20
[2098,] 2.043170e-22 4.690161e-22 5.877576e-23
[2099,] 3.833953e-22 1.148390e-21 1.638500e-22
[2100,] 1.958296e-22 4.697989e-22 5.652250e-23
[2101,] 3.430431e-22 1.148198e-21 1.451647e-22
[2102,] 5.321590e-22 1.647688e-20 7.722282e-22
[2103,] 5.884349e-22 1.140680e-21 2.592487e-22
[2104,] 3.498127e-20 7.461702e-21 7.655014e-20
[2105,] 5.000550e-22 1.747650e-20 7.207729e-22
[2106,] 1.324403e-21 1.987764e-20 2.889001e-21
[2107,] 5.281101e-22 1.747650e-20 7.755693e-22
[2108,] 8.086592e-22 1.128495e-21 3.624337e-22
[2109,] 8.086592e-22 1.128495e-21 3.624337e-22
[2110,] 2.280822e-22 9.182820e-22 7.029290e-23
[2111,] 7.457360e-22 1.127794e-21 3.322509e-22
[2112,] 1.672751e-16 1.862513e-21 2.969254e-16
[2113,] 3.299489e-22 9.606752e-22 1.313981e-22
[2114,] 3.361440e-20 8.188427e-20 1.678195e-19
[2115,] 5.281101e-22 1.730643e-20 7.737054e-22
[2116,] 3.287647e-22 9.413059e-22 1.292736e-22
[2117,] 3.298186e-22 9.488219e-22 1.304718e-22
[2118,] 1.411971e-21 2.070987e-20 3.174760e-21
[2119,] 7.295644e-22 1.141288e-21 3.255433e-22
[2120,] 7.295644e-22 1.141288e-21 3.255433e-22
[2121,] 1.384070e-21 2.172188e-20 3.110505e-21
[2122,] 7.295644e-22 1.150930e-21 3.261525e-22
[2123,] 4.908364e-22 1.910946e-20 7.126132e-22
[2124,] 3.294436e-22 9.379613e-22 1.290976e-22
[2125,] 3.292725e-22 9.302232e-22 1.296421e-22
[2126,] 2.870642e-20 1.006040e-19 1.483364e-19
[2127,] 1.365046e-21 9.747970e-21 2.360485e-21
[2128,] 2.988576e-20 1.007340e-19 1.556398e-19
[2129,] 7.457360e-22 1.161536e-21 3.347665e-22
[2130,] 3.294093e-22 9.265769e-22 1.296883e-22
[2131,] 7.457360e-22 1.175760e-21 3.357539e-22
[2132,] 3.292725e-22 9.229553e-22 1.292241e-22
[2133,] 1.280932e-21 2.172188e-20 2.816413e-21
[2134,] 7.623575e-22 1.181351e-21 3.442153e-22
[2135,] 1.054607e-21 1.111844e-21 4.760635e-22
[2136,] 7.769646e-22 7.979234e-22 1.990623e-22
[2137,] 3.072634e-20 7.503391e-21 6.577346e-20
[2138,] 3.275716e-22 9.010397e-22 1.244395e-22
[2139,] 3.294436e-22 8.975902e-22 1.268075e-22
[2140,] 3.269726e-22 1.109865e-21 1.332573e-22
[2141,] 7.862253e-22 8.525132e-21 1.113493e-21
[2142,] 1.997114e-22 6.610335e-22 7.636150e-23
[2143,] 3.287647e-22 2.750899e-21 2.012315e-22
[2144,] 3.048145e-20 2.782956e-19 2.055672e-19
[2145,] 4.981540e-21 7.873260e-22 7.522224e-22
[2146,] 2.933115e-19 2.019874e-21 4.113611e-19
[2147,] 2.199568e-22 8.908451e-22 6.846970e-23
[2148,] 3.288910e-22 8.371971e-22 1.249203e-22
[2149,] 3.379355e-22 8.371971e-22 1.379074e-22
[2150,] 5.595055e-22 7.594245e-22 1.611867e-22
[2151,] 4.673569e-19 2.065660e-20 2.011067e-18
[2152,] 3.319135e-22 8.379316e-22 1.297907e-22
[2153,] 3.326594e-22 8.412602e-22 1.310708e-22
[2154,] 3.942694e-19 1.009305e-20 1.213412e-18
[2155,] 3.340290e-22 8.722496e-22 1.351566e-22
[2156,] 3.753322e-19 1.096004e-20 1.190480e-18
[2157,] 7.782580e-20 4.980813e-20 3.487397e-19
[2158,] 3.342413e-22 9.117520e-22 1.384505e-22
[2159,] 6.604251e-17 2.071981e-21 1.079435e-16
[2160,] 1.122141e-21 9.040973e-22 2.660441e-22
[2161,] 3.391626e-22 9.949403e-22 1.491801e-22
[2162,] 2.756620e-16 2.039542e-21 5.237575e-16
[2163,] 1.118856e-18 2.991805e-21 2.130515e-18
[2164,] 1.156586e-21 9.025774e-22 2.736575e-22
[2165,] 4.868638e-19 3.028416e-21 8.687249e-19
[2166,] 3.850442e-19 3.481600e-20 1.984156e-18
[2167,] 1.074920e-21 9.144345e-22 2.542925e-22
[2168,] 1.084610e-21 8.769745e-22 2.632697e-22
[2169,] 9.529959e-17 1.650258e-21 1.476309e-16
[2170,] 3.376899e-22 9.387953e-22 1.417626e-22
[2171,] 1.175630e-21 8.682796e-22 2.845712e-22
[2172,] 7.720916e-19 3.060889e-20 4.166194e-18
[2173,] 5.153456e-22 7.862624e-22 1.457567e-22
[2174,] 5.436698e-20 3.807285e-20 2.188202e-19
[2175,] 8.424289e-17 1.552453e-21 1.274623e-16
[2176,] 3.574668e-17 1.417988e-21 5.079279e-17
[2177,] 3.294552e-22 1.673330e-21 1.443051e-22
[2178,] 8.652930e-17 1.730046e-21 1.512563e-16
[2179,] 7.313621e-22 8.908687e-22 1.836415e-22
[2180,] 3.295349e-22 1.732292e-21 1.559837e-22
[2181,] 7.658905e-20 8.326003e-20 4.540988e-19
[2182,] 3.322157e-22 1.403929e-21 1.508335e-22
[2183,] 1.761331e-16 1.844335e-21 3.072507e-16
[2184,] 7.704151e-22 9.062106e-22 1.896908e-22
[2185,] 6.561309e-17 1.668745e-21 1.020387e-16
[2186,] 8.905337e-22 9.050516e-22 2.163216e-22
[2187,] 5.321086e-20 1.290407e-19 3.024466e-19
[2188,] 1.823751e-16 1.374854e-21 2.556553e-16
[2189,] 3.340961e-22 1.593441e-21 1.593512e-22
[2190,] 4.485954e-19 7.946351e-20 3.105717e-18
[2191,] 6.603256e-16 1.389179e-21 9.560801e-16
[2192,] 3.331818e-22 1.557121e-21 1.394334e-22
[2193,] 1.028489e-21 9.188076e-22 2.805413e-22
[2194,] 3.287443e-21 9.302776e-22 7.171970e-22
[2195,] 9.939447e-17 1.386735e-21 1.362192e-16
[2196,] 4.261502e-19 8.139634e-20 2.954376e-18
[2197,] 2.777458e-16 1.271484e-21 3.649298e-16
[2198,] 6.837607e-22 7.732231e-22 1.977096e-22
[2199,] 4.569714e-22 1.478134e-21 1.991682e-22
[2200,] 3.997488e-16 1.387480e-21 5.760915e-16
[2201,] 2.459453e-22 1.268246e-21 9.432256e-23
[2202,] 6.723320e-17 1.567013e-21 1.015002e-16
[2203,] 2.482576e-16 1.415463e-21 3.612426e-16
[2204,] 7.435346e-17 1.599854e-21 1.124837e-16
[2205,] 1.730023e-21 8.848244e-22 4.087909e-22
[2206,] 2.750484e-22 8.110497e-22 9.168581e-23
[2207,] 1.064313e-22 1.446383e-21 3.252108e-23
[2208,] 6.699461e-22 1.249076e-21 3.811414e-22
[2209,] 1.111916e-22 7.077078e-22 3.760013e-23
[2210,] 2.289972e-22 7.037831e-21 1.797798e-22
[2211,] 2.456827e-22 7.062359e-22 7.681662e-23
[2212,] 3.796425e-22 6.786449e-22 9.533181e-23
[2213,] 1.136607e-22 1.482932e-21 3.414830e-23
[2214,] 1.199707e-22 1.476324e-21 3.487243e-23
[2215,] 3.927077e-22 6.742529e-22 9.776418e-23
[2216,] 6.983917e-22 1.063786e-21 3.766183e-22
[2217,] 5.924941e-22 9.113104e-22 1.847346e-22
[2218,] 3.833349e-22 6.705373e-22 9.612155e-23
[2219,] 8.070188e-22 1.115142e-21 4.501127e-22
[2220,] 3.205698e-21 1.120592e-21 2.503494e-21
[2221,] 1.153303e-22 1.641418e-21 3.422059e-23
[2222,] 1.137372e-22 1.633689e-21 3.407873e-23
[2223,] 1.127440e-22 1.630696e-21 3.400789e-23
[2224,] 8.409236e-22 9.025446e-22 2.650766e-22
[2225,] 1.396758e-22 1.359537e-21 3.521520e-23
[2226,] 1.559810e-22 7.158932e-22 4.478387e-23
[2227,] 1.156775e-22 1.953896e-21 4.692627e-23
[2228,] 3.110250e-22 9.338810e-22 1.680229e-22
[2229,] 1.512829e-22 3.255515e-21 8.610925e-23
[2230,] 1.110058e-22 4.716416e-22 3.527182e-23
[2231,] 1.137608e-22 2.117364e-21 3.443833e-23
[2232,] 1.299917e-22 2.715701e-21 3.413546e-23
[2233,] 2.507176e-22 5.687428e-22 6.490335e-23
[2234,] 1.774833e-22 1.383823e-21 5.199573e-23
[2235,] 2.377858e-22 5.687428e-22 6.200741e-23
[2236,] 2.340885e-22 6.152607e-22 5.971221e-23
[2237,] 2.305603e-22 7.261031e-22 1.103203e-22
[2238,] 1.174602e-22 1.916329e-21 3.465728e-23
[2239,] 1.154095e-22 1.589223e-21 3.461069e-23
[2240,] 2.920307e-22 8.014062e-22 1.114150e-22
[2241,] 2.109025e-22 1.891895e-21 4.322794e-23
[2242,] 9.538203e-23 8.583753e-22 2.990542e-23
[2243,] 1.443251e-22 1.053653e-21 3.879408e-23
[2244,] 1.324934e-22 1.791264e-21 3.624896e-23
[2245,] 7.022498e-22 6.966860e-22 1.379090e-22
[2246,] 3.042317e-22 1.636080e-21 6.433275e-23
[2247,] 1.253484e-22 4.603134e-22 3.978288e-23
[2248,] 9.219159e-23 7.478046e-22 3.022618e-23
[2249,] 1.318990e-22 6.674293e-22 5.363833e-23
[2250,] 2.391777e-22 5.442519e-22 6.293713e-23
[2251,] 4.074538e-22 2.710130e-21 6.728221e-23
[2252,] 2.515343e-22 5.028290e-22 6.794407e-23
[2253,] 3.532547e-22 1.753001e-21 7.106215e-23
[2254,] 1.175448e-22 8.108717e-22 4.716614e-23
[2255,] 1.083131e-22 2.291222e-21 3.079702e-23
[2256,] 1.493975e-22 1.959796e-21 3.840301e-23
[2257,] 1.195879e-22 7.521234e-22 4.781511e-23
[2258,] 1.531915e-22 1.338910e-21 3.857557e-23
[2259,] 1.618712e-22 1.992403e-21 3.737983e-23
[2260,] 1.408056e-22 1.629896e-21 3.753455e-23
[2261,] 1.495081e-22 1.756549e-21 3.865252e-23
[2262,] 3.120521e-22 1.245034e-21 6.374546e-23
[2263,] 1.554514e-22 2.686144e-21 3.617737e-23
[2264,] 1.241669e-22 1.853435e-21 3.531978e-23
[2265,] 1.151332e-22 4.789768e-22 3.604138e-23
[2266,] 1.739852e-22 5.486563e-22 5.603764e-23
[2267,] 6.723623e-22 8.045239e-22 1.363882e-22
[2268,] 3.552023e-22 1.959965e-21 7.038206e-23
[2269,] 1.546880e-22 2.038584e-21 3.914364e-23
[2270,] 1.392727e-22 5.894027e-22 5.591239e-23
[2271,] 1.207565e-22 6.464877e-22 4.721690e-23
[2272,] 2.713501e-22 2.311082e-21 5.648395e-23
[2273,] 2.193499e-22 4.847523e-22 5.867971e-23
[2274,] 1.518947e-22 2.412120e-21 3.856680e-23
[2275,] 1.447229e-22 2.423432e-21 3.761002e-23
[2276,] 2.097666e-22 1.189548e-21 6.086805e-23
[2277,] 1.039487e-22 7.934905e-22 3.107018e-23
[2278,] 2.053041e-22 2.420909e-21 4.641677e-23
[2279,] 2.583098e-22 1.666672e-21 5.330879e-23
[2280,] 1.362927e-22 5.585115e-22 5.307069e-23
[2281,] 1.045917e-22 7.320234e-22 3.134357e-23
[2282,] 1.161585e-22 5.862587e-22 3.823934e-23
[2283,] 1.288964e-22 5.702699e-22 3.784173e-23
[2284,] 2.231733e-22 4.941777e-22 6.987319e-23
[2285,] 1.022933e-22 5.110222e-22 3.256105e-23
```
