## Supplementary material for "Characterization of shared and ancestry-specific signals driving complex traits using multi-ancestry fine-mapping": s1_remaining_snps.pvar

```
##FILTER=<ID=PASS,Description="All filters passed">
##reference=ftp://ftp.1000genomes.ebi.ac.uk//vol1/ftp/technical/reference/phase2_reference_assembly_sequence/hs37d5.fa.gz
##contig=<ID=3,assembly=b37,length=198022430>
##ALT=<ID=CNV,Description="Copy Number Polymorphism">
##ALT=<ID=DEL,Description="Deletion">
##ALT=<ID=DUP,Description="Duplication">
##ALT=<ID=INS:ME:ALU,Description="Insertion of ALU element">
##ALT=<ID=INS:ME:LINE1,Description="Insertion of LINE1 element">
##ALT=<ID=INS:ME:SVA,Description="Insertion of SVA element">
##ALT=<ID=INS:MT,Description="Nuclear Mitochondrial Insertion">
##ALT=<ID=INV,Description="Inversion">
##ALT=<ID=CN0,Description="Copy number allele: 0 copies">
##ALT=<ID=CN1,Description="Copy number allele: 1 copy">
##ALT=<ID=CN2,Description="Copy number allele: 2 copies">
##ALT=<ID=CN3,Description="Copy number allele: 3 copies">
##ALT=<ID=CN4,Description="Copy number allele: 4 copies">
##ALT=<ID=CN5,Description="Copy number allele: 5 copies">
##ALT=<ID=CN6,Description="Copy number allele: 6 copies">
##ALT=<ID=CN7,Description="Copy number allele: 7 copies">
##ALT=<ID=CN8,Description="Copy number allele: 8 copies">
##ALT=<ID=CN9,Description="Copy number allele: 9 copies">
##ALT=<ID=CN10,Description="Copy number allele: 10 copies">
##ALT=<ID=CN11,Description="Copy number allele: 11 copies">
##ALT=<ID=CN12,Description="Copy number allele: 12 copies">
##ALT=<ID=CN13,Description="Copy number allele: 13 copies">
##ALT=<ID=CN14,Description="Copy number allele: 14 copies">
##ALT=<ID=CN15,Description="Copy number allele: 15 copies">
##ALT=<ID=CN16,Description="Copy number allele: 16 copies">
##ALT=<ID=CN17,Description="Copy number allele: 17 copies">
##ALT=<ID=CN18,Description="Copy number allele: 18 copies">
##ALT=<ID=CN19,Description="Copy number allele: 19 copies">
##ALT=<ID=CN20,Description="Copy number allele: 20 copies">
##ALT=<ID=CN21,Description="Copy number allele: 21 copies">
##ALT=<ID=CN22,Description="Copy number allele: 22 copies">
##ALT=<ID=CN23,Description="Copy number allele: 23 copies">
##ALT=<ID=CN24,Description="Copy number allele: 24 copies">
##ALT=<ID=CN25,Description="Copy number allele: 25 copies">
##ALT=<ID=CN26,Description="Copy number allele: 26 copies">
##ALT=<ID=CN27,Description="Copy number allele: 27 copies">
##ALT=<ID=CN28,Description="Copy number allele: 28 copies">
##ALT=<ID=CN29,Description="Copy number allele: 29 copies">
##ALT=<ID=CN30,Description="Copy number allele: 30 copies">
##ALT=<ID=CN31,Description="Copy number allele: 31 copies">
##ALT=<ID=CN32,Description="Copy number allele: 32 copies">
##ALT=<ID=CN33,Description="Copy number allele: 33 copies">
##ALT=<ID=CN34,Description="Copy number allele: 34 copies">
##ALT=<ID=CN35,Description="Copy number allele: 35 copies">
##ALT=<ID=CN36,Description="Copy number allele: 36 copies">
##ALT=<ID=CN37,Description="Copy number allele: 37 copies">
##ALT=<ID=CN38,Description="Copy number allele: 38 copies">
##ALT=<ID=CN39,Description="Copy number allele: 39 copies">
##ALT=<ID=CN40,Description="Copy number allele: 40 copies">
##ALT=<ID=CN41,Description="Copy number allele: 41 copies">
##ALT=<ID=CN42,Description="Copy number allele: 42 copies">
##ALT=<ID=CN43,Description="Copy number allele: 43 copies">
##ALT=<ID=CN44,Description="Copy number allele: 44 copies">
##ALT=<ID=CN45,Description="Copy number allele: 45 copies">
##ALT=<ID=CN46,Description="Copy number allele: 46 copies">
##ALT=<ID=CN47,Description="Copy number allele: 47 copies">
##ALT=<ID=CN48,Description="Copy number allele: 48 copies">
##ALT=<ID=CN49,Description="Copy number allele: 49 copies">
##ALT=<ID=CN50,Description="Copy number allele: 50 copies">
##ALT=<ID=CN51,Description="Copy number allele: 51 copies">
##ALT=<ID=CN52,Description="Copy number allele: 52 copies">
##ALT=<ID=CN53,Description="Copy number allele: 53 copies">
##ALT=<ID=CN54,Description="Copy number allele: 54 copies">
##ALT=<ID=CN55,Description="Copy number allele: 55 copies">
##ALT=<ID=CN56,Description="Copy number allele: 56 copies">
##ALT=<ID=CN57,Description="Copy number allele: 57 copies">
##ALT=<ID=CN58,Description="Copy number allele: 58 copies">
##ALT=<ID=CN59,Description="Copy number allele: 59 copies">
##ALT=<ID=CN60,Description="Copy number allele: 60 copies">
##ALT=<ID=CN61,Description="Copy number allele: 61 copies">
##ALT=<ID=CN62,Description="Copy number allele: 62 copies">
##ALT=<ID=CN63,Description="Copy number allele: 63 copies">
##ALT=<ID=CN64,Description="Copy number allele: 64 copies">
##ALT=<ID=CN65,Description="Copy number allele: 65 copies">
##ALT=<ID=CN66,Description="Copy number allele: 66 copies">
##ALT=<ID=CN67,Description="Copy number allele: 67 copies">
##ALT=<ID=CN68,Description="Copy number allele: 68 copies">
##ALT=<ID=CN69,Description="Copy number allele: 69 copies">
##ALT=<ID=CN70,Description="Copy number allele: 70 copies">
##ALT=<ID=CN71,Description="Copy number allele: 71 copies">
##ALT=<ID=CN72,Description="Copy number allele: 72 copies">
##ALT=<ID=CN73,Description="Copy number allele: 73 copies">
##ALT=<ID=CN74,Description="Copy number allele: 74 copies">
##ALT=<ID=CN75,Description="Copy number allele: 75 copies">
##ALT=<ID=CN76,Description="Copy number allele: 76 copies">
##ALT=<ID=CN77,Description="Copy number allele: 77 copies">
##ALT=<ID=CN78,Description="Copy number allele: 78 copies">
##ALT=<ID=CN79,Description="Copy number allele: 79 copies">
##ALT=<ID=CN80,Description="Copy number allele: 80 copies">
##ALT=<ID=CN81,Description="Copy number allele: 81 copies">
##ALT=<ID=CN82,Description="Copy number allele: 82 copies">
##ALT=<ID=CN83,Description="Copy number allele: 83 copies">
##ALT=<ID=CN84,Description="Copy number allele: 84 copies">
##ALT=<ID=CN85,Description="Copy number allele: 85 copies">
##ALT=<ID=CN86,Description="Copy number allele: 86 copies">
##ALT=<ID=CN87,Description="Copy number allele: 87 copies">
##ALT=<ID=CN88,Description="Copy number allele: 88 copies">
##ALT=<ID=CN89,Description="Copy number allele: 89 copies">
##ALT=<ID=CN90,Description="Copy number allele: 90 copies">
##ALT=<ID=CN91,Description="Copy number allele: 91 copies">
##ALT=<ID=CN92,Description="Copy number allele: 92 copies">
##ALT=<ID=CN93,Description="Copy number allele: 93 copies">
##ALT=<ID=CN94,Description="Copy number allele: 94 copies">
##ALT=<ID=CN95,Description="Copy number allele: 95 copies">
##ALT=<ID=CN96,Description="Copy number allele: 96 copies">
##ALT=<ID=CN97,Description="Copy number allele: 97 copies">
##ALT=<ID=CN98,Description="Copy number allele: 98 copies">
##ALT=<ID=CN99,Description="Copy number allele: 99 copies">
##ALT=<ID=CN100,Description="Copy number allele: 100 copies">
##ALT=<ID=CN101,Description="Copy number allele: 101 copies">
##ALT=<ID=CN102,Description="Copy number allele: 102 copies">
##ALT=<ID=CN103,Description="Copy number allele: 103 copies">
##ALT=<ID=CN104,Description="Copy number allele: 104 copies">
##ALT=<ID=CN105,Description="Copy number allele: 105 copies">
##ALT=<ID=CN106,Description="Copy number allele: 106 copies">
##ALT=<ID=CN107,Description="Copy number allele: 107 copies">
##ALT=<ID=CN108,Description="Copy number allele: 108 copies">
##ALT=<ID=CN109,Description="Copy number allele: 109 copies">
##ALT=<ID=CN110,Description="Copy number allele: 110 copies">
##ALT=<ID=CN111,Description="Copy number allele: 111 copies">
##ALT=<ID=CN112,Description="Copy number allele: 112 copies">
##ALT=<ID=CN113,Description="Copy number allele: 113 copies">
##ALT=<ID=CN114,Description="Copy number allele: 114 copies">
##ALT=<ID=CN115,Description="Copy number allele: 115 copies">
##ALT=<ID=CN116,Description="Copy number allele: 116 copies">
##ALT=<ID=CN117,Description="Copy number allele: 117 copies">
##ALT=<ID=CN118,Description="Copy number allele: 118 copies">
##ALT=<ID=CN119,Description="Copy number allele: 119 copies">
##ALT=<ID=CN120,Description="Copy number allele: 120 copies">
##ALT=<ID=CN121,Description="Copy number allele: 121 copies">
##ALT=<ID=CN122,Description="Copy number allele: 122 copies">
##ALT=<ID=CN123,Description="Copy number allele: 123 copies">
##ALT=<ID=CN124,Description="Copy number allele: 124 copies">
##INFO=<ID=CIEND,Number=2,Type=Integer,Description="Confidence interval around END for imprecise variants">
##INFO=<ID=CIPOS,Number=2,Type=Integer,Description="Confidence interval around POS for imprecise variants">
##INFO=<ID=CS,Number=1,Type=String,Description="Source call set.">
##INFO=<ID=END,Number=1,Type=Integer,Description="End coordinate of this variant">
##INFO=<ID=IMPRECISE,Number=0,Type=Flag,Description="Imprecise structural variation">
##INFO=<ID=MC,Number=.,Type=String,Description="Merged calls.">
##INFO=<ID=MEINFO,Number=4,Type=String,Description="Mobile element info of the form NAME,START,END<POLARITY; If there is only 5' OR 3' support for this call, will be NULL NULL for START and END">
##INFO=<ID=MEND,Number=1,Type=Integer,Description="Mitochondrial end coordinate of inserted sequence">
##INFO=<ID=MLEN,Number=1,Type=Integer,Description="Estimated length of mitochondrial insert">
##INFO=<ID=MSTART,Number=1,Type=Integer,Description="Mitochondrial start coordinate of inserted sequence">
##INFO=<ID=SVLEN,Number=.,Type=Integer,Description="SV length. It is only calculated for structural variation MEIs. For other types of SVs; one may calculate the SV length by INFO:END-START+1, or by finding the difference between lengthes of REF and ALT alleles">
##INFO=<ID=SVTYPE,Number=1,Type=String,Description="Type of structural variant">
##INFO=<ID=TSD,Number=1,Type=String,Description="Precise Target Site Duplication for bases, if unknown, value will be NULL">
##INFO=<ID=AC,Number=A,Type=Integer,Description="Total number of alternate alleles in called genotypes">
##INFO=<ID=AF,Number=A,Type=Float,Description="Estimated allele frequency in the range (0,1)">
##INFO=<ID=NS,Number=1,Type=Integer,Description="Number of samples with data">
##INFO=<ID=AN,Number=1,Type=Integer,Description="Total number of alleles in called genotypes">
##INFO=<ID=EAS_AF,Number=A,Type=Float,Description="Allele frequency in the EAS populations calculated from AC and AN, in the range (0,1)">
##INFO=<ID=EUR_AF,Number=A,Type=Float,Description="Allele frequency in the EUR populations calculated from AC and AN, in the range (0,1)">
##INFO=<ID=AFR_AF,Number=A,Type=Float,Description="Allele frequency in the AFR populations calculated from AC and AN, in the range (0,1)">
##INFO=<ID=AMR_AF,Number=A,Type=Float,Description="Allele frequency in the AMR populations calculated from AC and AN, in the range (0,1)">
##INFO=<ID=SAS_AF,Number=A,Type=Float,Description="Allele frequency in the SAS populations calculated from AC and AN, in the range (0,1)">
##INFO=<ID=DP,Number=1,Type=Integer,Description="Total read depth; only low coverage data were counted towards the DP, exome data were not used">
##INFO=<ID=AA,Number=1,Type=String,Description="Ancestral Allele. Format: AA|REF|ALT|IndelType. AA: Ancestral allele, REF:Reference Allele, ALT:Alternate Allele, IndelType:Type of Indel (REF, ALT and IndelType are only defined for indels)">
##INFO=<ID=VT,Number=.,Type=String,Description="indicates what type of variant the line represents">
##INFO=<ID=EX_TARGET,Number=0,Type=Flag,Description="indicates whether a variant is within the exon pull down target boundaries">
##INFO=<ID=MULTI_ALLELIC,Number=0,Type=Flag,Description="indicates whether a site is multi-allelic">
#CHROM	POS	ID	REF	ALT	QUAL	FILTER	INFO
3	51790250	rs1846085	C	A	100	PASS	AC=1021;AF=0.203874;AN=5008;NS=2504;DP=20796;EAS_AF=0.373;AMR_AF=0.2666;AFR_AF=0.2958;EUR_AF=0.0249;SAS_AF=0.045;AA=A|||;VT=SNP
3	51790343	rs35217875	G	A	100	PASS	AC=656;AF=0.13099;AN=5008;NS=2504;DP=18015;EAS_AF=0.0714;AMR_AF=0.1816;AFR_AF=0.0098;EUR_AF=0.2893;SAS_AF=0.1575;AA=G|||;VT=SNP
3	51802431	rs58616022	G	A	100	PASS	AC=640;AF=0.127796;AN=5008;NS=2504;DP=21486;EAS_AF=0.371;AMR_AF=0.2406;AFR_AF=0.0227;EUR_AF=0.0249;SAS_AF=0.045;AA=G|||;VT=SNP
3	51802912	rs12330652	A	G	100	PASS	AC=1302;AF=0.259984;AN=5008;NS=2504;DP=19423;EAS_AF=0.3869;AMR_AF=0.3084;AFR_AF=0.4697;EUR_AF=0.0268;SAS_AF=0.0511;AA=G|||;VT=SNP
3	51805227	rs73834281	A	G	100	PASS	AC=718;AF=0.143371;AN=5008;NS=2504;DP=17915;EAS_AF=0.371;AMR_AF=0.2478;AFR_AF=0.0779;EUR_AF=0.0249;SAS_AF=0.045;AA=A|||;VT=SNP
3	51806522	rs937406	G	A	100	PASS	AC=2394;AF=0.478035;AN=5008;NS=2504;DP=16555;EAS_AF=0.499;AMR_AF=0.5173;AFR_AF=0.6195;EUR_AF=0.2594;SAS_AF=0.4622;AA=A|||;VT=SNP
3	51807783	rs60087403	C	T	100	PASS	AC=726;AF=0.144968;AN=5008;NS=2504;DP=21431;EAS_AF=0.371;AMR_AF=0.2493;AFR_AF=0.0832;EUR_AF=0.0249;SAS_AF=0.045;AA=C|||;VT=SNP
3	51811755	rs56181739	G	A	100	PASS	AC=754;AF=0.150559;AN=5008;NS=2504;DP=13927;EAS_AF=0.3671;AMR_AF=0.2536;AFR_AF=0.0802;EUR_AF=0.0249;SAS_AF=0.0787;AA=G|||;VT=SNP
3	51811944	rs13092298	A	G	100	PASS	AC=808;AF=0.161342;AN=5008;NS=2504;DP=10793;EAS_AF=0.0794;AMR_AF=0.1888;AFR_AF=0.0098;EUR_AF=0.3241;SAS_AF=0.2638;AA=G|||;VT=SNP
3	51812952	rs11130296	C	T	100	PASS	AC=663;AF=0.132388;AN=5008;NS=2504;DP=20767;EAS_AF=0.0764;AMR_AF=0.1787;AFR_AF=0.0098;EUR_AF=0.2873;SAS_AF=0.1636;AA=C|||;VT=SNP
3	51815687	rs1476290	C	A	100	PASS	AC=716;AF=0.142971;AN=5008;NS=2504;DP=15556;EAS_AF=0.3671;AMR_AF=0.255;AFR_AF=0.0772;EUR_AF=0.0249;SAS_AF=0.0429;AA=C|||;VT=SNP
3	51816708	rs75757400	C	A	100	PASS	AC=1022;AF=0.204073;AN=5008;NS=2504;DP=20605;EAS_AF=0.371;AMR_AF=0.2723;AFR_AF=0.2965;EUR_AF=0.0249;SAS_AF=0.0429;AA=A|||;VT=SNP
3	51816859	rs12493496	T	C	100	PASS	AC=641;AF=0.127995;AN=5008;NS=2504;DP=20331;EAS_AF=0.369;AMR_AF=0.2478;AFR_AF=0.0227;EUR_AF=0.0249;SAS_AF=0.0429;AA=T|||;VT=SNP
3	51817323	rs1605066	G	A	100	PASS	AC=640;AF=0.127796;AN=5008;NS=2504;DP=19322;EAS_AF=0.369;AMR_AF=0.2464;AFR_AF=0.0227;EUR_AF=0.0249;SAS_AF=0.0429;AA=G|||;VT=SNP
3	51817952	rs1605067	T	C	100	PASS	AC=717;AF=0.143171;AN=5008;NS=2504;DP=16585;EAS_AF=0.369;AMR_AF=0.2536;AFR_AF=0.0772;EUR_AF=0.0249;SAS_AF=0.0429;AA=T|||;VT=SNP
3	51821181	rs113896921	T	C	100	PASS	AC=677;AF=0.135184;AN=5008;NS=2504;DP=21056;EAS_AF=0.0754;AMR_AF=0.1787;AFR_AF=0.0098;EUR_AF=0.2883;SAS_AF=0.1779;AA=T|||;VT=SNP
3	51821373	rs62259689	G	A	100	PASS	AC=785;AF=0.156749;AN=5008;NS=2504;DP=19119;EAS_AF=0.1131;AMR_AF=0.1571;AFR_AF=0.0129;EUR_AF=0.2018;SAS_AF=0.3497;AA=A|||;VT=SNP
3	51836452	rs57173447	A	G	100	PASS	AC=745;AF=0.148762;AN=5008;NS=2504;DP=18893;EAS_AF=0.4315;AMR_AF=0.2666;AFR_AF=0.0567;EUR_AF=0.0189;SAS_AF=0.0317;AA=A|||;VT=SNP
3	51837850	rs9836804	T	C	100	PASS	AC=800;AF=0.159744;AN=5008;NS=2504;DP=20189;EAS_AF=0.0655;AMR_AF=0.0692;AFR_AF=0.4834;EUR_AF=0.0219;SAS_AF=0.0256;AA=C|||;VT=SNP
3	51839619	rs1505404	C	G	100	PASS	AC=800;AF=0.159744;AN=5008;NS=2504;DP=20945;EAS_AF=0.0625;AMR_AF=0.072;AFR_AF=0.4841;EUR_AF=0.0219;SAS_AF=0.0256;AA=G|||;VT=SNP
3	51844271	rs61257131	G	T	100	PASS	AC=465;AF=0.0928514;AN=5008;NS=2504;DP=22492;EAS_AF=0.0427;AMR_AF=0.0533;AFR_AF=0.2617;EUR_AF=0.0189;SAS_AF=0.0204;AA=G|||;VT=SNP
3	51846359	rs55886133	G	A	100	PASS	AC=252;AF=0.0503195;AN=5008;NS=2504;DP=20916;EAS_AF=0.0427;AMR_AF=0.036;AFR_AF=0.1104;EUR_AF=0.0179;SAS_AF=0.0204;AA=G|||;VT=SNP
3	51846733	rs7634751	G	C	100	PASS	AC=1416;AF=0.282748;AN=5008;NS=2504;DP=17654;EAS_AF=0.623;AMR_AF=0.353;AFR_AF=0.0144;EUR_AF=0.2644;SAS_AF=0.2638;AA=G|||;VT=SNP
3	51848716	rs73834762	C	G	100	PASS	AC=530;AF=0.105831;AN=5008;NS=2504;DP=18328;EAS_AF=0.0605;AMR_AF=0.0576;AFR_AF=0.2814;EUR_AF=0.0209;SAS_AF=0.0368;AA=G|||;VT=SNP
3	51849330	rs73834763	T	C	100	PASS	AC=450;AF=0.0898562;AN=5008;NS=2504;DP=17502;EAS_AF=0.0427;AMR_AF=0.0519;AFR_AF=0.2489;EUR_AF=0.0209;SAS_AF=0.0215;AA=T|||;VT=SNP
3	51849876	rs6809548	C	T	100	PASS	AC=849;AF=0.169529;AN=5008;NS=2504;DP=18226;EAS_AF=0.0625;AMR_AF=0.0764;AFR_AF=0.5045;EUR_AF=0.0239;SAS_AF=0.0429;AA=T|||;VT=SNP
3	51850334	rs75633903	T	G	100	PASS	AC=510;AF=0.101837;AN=5008;NS=2504;DP=17988;EAS_AF=0.0427;AMR_AF=0.0576;AFR_AF=0.2905;EUR_AF=0.0209;SAS_AF=0.0225;AA=G|||;VT=SNP
3	51850335	rs75585027	C	G	100	PASS	AC=510;AF=0.101837;AN=5008;NS=2504;DP=17928;EAS_AF=0.0427;AMR_AF=0.0576;AFR_AF=0.2905;EUR_AF=0.0209;SAS_AF=0.0225;AA=G|||;VT=SNP
3	51850642	rs9857964	G	A	100	PASS	AC=849;AF=0.169529;AN=5008;NS=2504;DP=10486;EAS_AF=0.0625;AMR_AF=0.0764;AFR_AF=0.5045;EUR_AF=0.0239;SAS_AF=0.0429;AA=A|||;VT=SNP
3	51851572	rs28451928	T	C	100	PASS	AC=436;AF=0.0870607;AN=5008;NS=2504;DP=20648;EAS_AF=0.0427;AMR_AF=0.0504;AFR_AF=0.239;EUR_AF=0.0209;SAS_AF=0.0215;AA=T|||;VT=SNP
3	51852154	rs6798914	C	G	100	PASS	AC=437;AF=0.0872604;AN=5008;NS=2504;DP=20848;EAS_AF=0.0427;AMR_AF=0.0504;AFR_AF=0.239;EUR_AF=0.0219;SAS_AF=0.0215;AA=C|||;VT=SNP
3	51853862	rs6795953	G	A	100	PASS	AC=510;AF=0.101837;AN=5008;NS=2504;DP=19065;EAS_AF=0.0437;AMR_AF=0.0576;AFR_AF=0.2897;EUR_AF=0.0209;SAS_AF=0.0225;AA=G|||;VT=SNP
3	51854767	rs73834764	C	T	100	PASS	AC=436;AF=0.0870607;AN=5008;NS=2504;DP=17749;EAS_AF=0.0437;AMR_AF=0.0504;AFR_AF=0.2383;EUR_AF=0.0209;SAS_AF=0.0215;AA=C|||;VT=SNP
3	51854970	rs6768073	T	C	100	PASS	AC=849;AF=0.169529;AN=5008;NS=2504;DP=20162;EAS_AF=0.0625;AMR_AF=0.0764;AFR_AF=0.5045;EUR_AF=0.0239;SAS_AF=0.0429;AA=C|||;VT=SNP
3	51855116	rs12631654	T	C	100	PASS	AC=849;AF=0.169529;AN=5008;NS=2504;DP=16685;EAS_AF=0.0625;AMR_AF=0.0764;AFR_AF=0.5045;EUR_AF=0.0239;SAS_AF=0.0429;AA=C|||;VT=SNP
3	51855143	rs9828077	T	C	100	PASS	AC=849;AF=0.169529;AN=5008;NS=2504;DP=16339;EAS_AF=0.0625;AMR_AF=0.0764;AFR_AF=0.5045;EUR_AF=0.0239;SAS_AF=0.0429;AA=t|||;VT=SNP
3	51855734	rs55804132	C	G	100	PASS	AC=448;AF=0.0894569;AN=5008;NS=2504;DP=17378;EAS_AF=0.0427;AMR_AF=0.0519;AFR_AF=0.2474;EUR_AF=0.0209;SAS_AF=0.0215;AA=C|||;VT=SNP
3	51857817	rs73834765	C	A	100	PASS	AC=506;AF=0.101038;AN=5008;NS=2504;DP=21617;EAS_AF=0.0427;AMR_AF=0.0562;AFR_AF=0.2897;EUR_AF=0.0189;SAS_AF=0.0225;AA=C|||;VT=SNP
3	51858026	rs56204016	A	G	100	PASS	AC=845;AF=0.16873;AN=5008;NS=2504;DP=20640;EAS_AF=0.0625;AMR_AF=0.0749;AFR_AF=0.503;EUR_AF=0.0229;SAS_AF=0.0429;AA=G|||;VT=SNP
3	51858762	rs55894445	C	T	100	PASS	AC=435;AF=0.086861;AN=5008;NS=2504;DP=18683;EAS_AF=0.0427;AMR_AF=0.049;AFR_AF=0.2405;EUR_AF=0.0189;SAS_AF=0.0215;AA=C|||;VT=SNP
3	51858914	rs60818362	G	T	100	PASS	AC=254;AF=0.0507188;AN=5008;NS=2504;DP=17746;EAS_AF=0.0427;AMR_AF=0.036;AFR_AF=0.1104;EUR_AF=0.0189;SAS_AF=0.0215;AA=G|||;VT=SNP
3	51859830	rs6782139	A	C	100	PASS	AC=506;AF=0.101038;AN=5008;NS=2504;DP=17210;EAS_AF=0.0427;AMR_AF=0.0562;AFR_AF=0.2897;EUR_AF=0.0189;SAS_AF=0.0225;AA=A|||;VT=SNP
3	51860817	rs12639503	G	A	100	PASS	AC=847;AF=0.169129;AN=5008;NS=2504;DP=22412;EAS_AF=0.0625;AMR_AF=0.0749;AFR_AF=0.5045;EUR_AF=0.0229;SAS_AF=0.0429;AA=A|||;VT=SNP
3	51861947	rs6802583	A	G	100	PASS	AC=847;AF=0.169129;AN=5008;NS=2504;DP=16373;EAS_AF=0.0625;AMR_AF=0.0749;AFR_AF=0.5045;EUR_AF=0.0229;SAS_AF=0.0429;AA=G|||;VT=SNP
3	51862065	rs6802680	A	G	100	PASS	AC=445;AF=0.0888578;AN=5008;NS=2504;DP=18402;EAS_AF=0.0427;AMR_AF=0.0504;AFR_AF=0.2474;EUR_AF=0.0189;SAS_AF=0.0215;AA=A|||;VT=SNP
3	51862276	rs6798175	C	G	100	PASS	AC=858;AF=0.171326;AN=5008;NS=2504;DP=18124;EAS_AF=0.0635;AMR_AF=0.0764;AFR_AF=0.5113;EUR_AF=0.0229;SAS_AF=0.0429;AA=G|||;VT=SNP
3	51862458	rs6805941	T	C	100	PASS	AC=844;AF=0.16853;AN=5008;NS=2504;DP=20956;EAS_AF=0.0625;AMR_AF=0.0749;AFR_AF=0.5023;EUR_AF=0.0229;SAS_AF=0.0429;AA=t|||;VT=SNP
3	51862761	rs76998544	C	T	100	PASS	AC=443;AF=0.0884585;AN=5008;NS=2504;DP=18178;EAS_AF=0.0427;AMR_AF=0.0504;AFR_AF=0.2458;EUR_AF=0.0189;SAS_AF=0.0215;AA=C|||;VT=SNP
3	51863926	rs6795223	G	T	100	PASS	AC=443;AF=0.0884585;AN=5008;NS=2504;DP=20757;EAS_AF=0.0427;AMR_AF=0.0504;AFR_AF=0.2458;EUR_AF=0.0189;SAS_AF=0.0215;AA=G|||;VT=SNP
3	51864849	rs9866552	A	G	100	PASS	AC=847;AF=0.169129;AN=5008;NS=2504;DP=22045;EAS_AF=0.0625;AMR_AF=0.0749;AFR_AF=0.5045;EUR_AF=0.0229;SAS_AF=0.0429;AA=G|||;VT=SNP;EX_TARGET
3	51866282	rs6763197	C	G	100	PASS	AC=445;AF=0.0888578;AN=5008;NS=2504;DP=21442;EAS_AF=0.0427;AMR_AF=0.0504;AFR_AF=0.2474;EUR_AF=0.0189;SAS_AF=0.0215;AA=C|||;VT=SNP
3	51867010	rs6805324	G	A	100	PASS	AC=847;AF=0.169129;AN=5008;NS=2504;DP=16435;EAS_AF=0.0625;AMR_AF=0.0749;AFR_AF=0.5045;EUR_AF=0.0229;SAS_AF=0.0429;AA=a|||;VT=SNP
3	51868324	rs55891323	G	T	100	PASS	AC=780;AF=0.155751;AN=5008;NS=2504;DP=17199;EAS_AF=0.1558;AMR_AF=0.1499;AFR_AF=0.0393;EUR_AF=0.2296;SAS_AF=0.2413;AA=G|||;VT=SNP
3	51869502	rs9826967	C	G	100	PASS	AC=847;AF=0.169129;AN=5008;NS=2504;DP=16328;EAS_AF=0.0625;AMR_AF=0.0749;AFR_AF=0.5045;EUR_AF=0.0229;SAS_AF=0.0429;AA=G|||;VT=SNP
3	51869922	rs28481670	T	G	100	PASS	AC=847;AF=0.169129;AN=5008;NS=2504;DP=17674;EAS_AF=0.0625;AMR_AF=0.0749;AFR_AF=0.5045;EUR_AF=0.0229;SAS_AF=0.0429;AA=T|||;VT=SNP
3	51870221	rs9869265	A	G	100	PASS	AC=847;AF=0.169129;AN=5008;NS=2504;DP=16295;EAS_AF=0.0625;AMR_AF=0.0749;AFR_AF=0.5045;EUR_AF=0.0229;SAS_AF=0.0429;AA=G|||;VT=SNP
3	51871068	rs73834766	C	G	100	PASS	AC=444;AF=0.0886581;AN=5008;NS=2504;DP=21150;EAS_AF=0.0427;AMR_AF=0.0504;AFR_AF=0.2466;EUR_AF=0.0189;SAS_AF=0.0215;AA=C|||;VT=SNP
3	51871154	rs6762083	C	T	100	PASS	AC=847;AF=0.169129;AN=5008;NS=2504;DP=21805;EAS_AF=0.0625;AMR_AF=0.0749;AFR_AF=0.5045;EUR_AF=0.0229;SAS_AF=0.0429;AA=T|||;VT=SNP
3	51871405	rs6762371	C	T	100	PASS	AC=847;AF=0.169129;AN=5008;NS=2504;DP=19128;EAS_AF=0.0625;AMR_AF=0.0749;AFR_AF=0.5045;EUR_AF=0.0229;SAS_AF=0.0429;AA=c|||;VT=SNP
3	51871763	rs144319860	C	T	100	PASS	AC=170;AF=0.0339457;AN=5008;NS=2504;DP=3006;EAS_AF=0.0417;AMR_AF=0.0331;AFR_AF=0.0492;EUR_AF=0.0189;SAS_AF=0.0215;AA=C|||;VT=SNP
3	51872769	rs73834767	G	T	100	PASS	AC=445;AF=0.0888578;AN=5008;NS=2504;DP=20837;EAS_AF=0.0427;AMR_AF=0.0504;AFR_AF=0.2474;EUR_AF=0.0189;SAS_AF=0.0215;AA=G|||;VT=SNP
3	51873030	rs113995559	A	G	100	PASS	AC=255;AF=0.0509185;AN=5008;NS=2504;DP=18489;EAS_AF=0.0427;AMR_AF=0.036;AFR_AF=0.1112;EUR_AF=0.0189;SAS_AF=0.0215;AA=A|||;VT=SNP
3	51874275	rs9853511	G	A	100	PASS	AC=847;AF=0.169129;AN=5008;NS=2504;DP=17910;EAS_AF=0.0625;AMR_AF=0.0749;AFR_AF=0.5045;EUR_AF=0.0229;SAS_AF=0.0429;AA=A|||;VT=SNP
3	51874679	rs16943	C	T	100	PASS	AC=2358;AF=0.470847;AN=5008;NS=2504;DP=18965;EAS_AF=0.3135;AMR_AF=0.5476;AFR_AF=0.2179;EUR_AF=0.6958;SAS_AF=0.6892;AA=C|||;VT=SNP
3	51874861	rs73834768	C	A	100	PASS	AC=255;AF=0.0509185;AN=5008;NS=2504;DP=20067;EAS_AF=0.0427;AMR_AF=0.036;AFR_AF=0.1112;EUR_AF=0.0189;SAS_AF=0.0215;AA=C|||;VT=SNP
3	51875505	rs56054335	T	C	100	PASS	AC=541;AF=0.108027;AN=5008;NS=2504;DP=23622;EAS_AF=0.0605;AMR_AF=0.0562;AFR_AF=0.2912;EUR_AF=0.0189;SAS_AF=0.0378;AA=T|||;VT=SNP
3	51875690	rs59578159	C	T	100	PASS	AC=508;AF=0.101438;AN=5008;NS=2504;DP=22156;EAS_AF=0.0427;AMR_AF=0.0562;AFR_AF=0.2912;EUR_AF=0.0189;SAS_AF=0.0225;AA=C|||;VT=SNP
3	51876165	rs57269235	C	T	100	PASS	AC=512;AF=0.102236;AN=5008;NS=2504;DP=21087;EAS_AF=0.0427;AMR_AF=0.0576;AFR_AF=0.2935;EUR_AF=0.0189;SAS_AF=0.0225;AA=C|||;VT=SNP
3	51876204	rs56998832	G	A	100	PASS	AC=512;AF=0.102236;AN=5008;NS=2504;DP=20133;EAS_AF=0.0427;AMR_AF=0.0576;AFR_AF=0.2935;EUR_AF=0.0189;SAS_AF=0.0225;AA=G|||;VT=SNP
3	51876208	rs56285190	G	A	100	PASS	AC=512;AF=0.102236;AN=5008;NS=2504;DP=20147;EAS_AF=0.0427;AMR_AF=0.0576;AFR_AF=0.2935;EUR_AF=0.0189;SAS_AF=0.0225;AA=G|||;VT=SNP
3	51878309	rs59215394	T	G	100	PASS	AC=414;AF=0.0826677;AN=5008;NS=2504;DP=17425;EAS_AF=0.0427;AMR_AF=0.0447;AFR_AF=0.2254;EUR_AF=0.0209;SAS_AF=0.0215;AA=T|||;VT=SNP
3	51878811	rs9840833	T	C	100	PASS	AC=1251;AF=0.2498;AN=5008;NS=2504;DP=19088;EAS_AF=0.0754;AMR_AF=0.1772;AFR_AF=0.5098;EUR_AF=0.173;SAS_AF=0.2086;AA=C|||;VT=SNP
3	51879279	rs7639080	A	G	100	PASS	AC=1252;AF=0.25;AN=5008;NS=2504;DP=15587;EAS_AF=0.0754;AMR_AF=0.1772;AFR_AF=0.5106;EUR_AF=0.173;SAS_AF=0.2086;AA=G|||;VT=SNP
3	51879312	rs73838706	T	G	100	PASS	AC=446;AF=0.0890575;AN=5008;NS=2504;DP=15375;EAS_AF=0.0427;AMR_AF=0.0504;AFR_AF=0.2481;EUR_AF=0.0189;SAS_AF=0.0215;AA=T|||;VT=SNP
3	51879687	rs9846102	T	C	100	PASS	AC=674;AF=0.134585;AN=5008;NS=2504;DP=19062;EAS_AF=0.0149;AMR_AF=0.1167;AFR_AF=0.1936;EUR_AF=0.1541;SAS_AF=0.1708;AA=T|||;VT=SNP
3	51880554	rs7623760	C	T	100	PASS	AC=675;AF=0.134784;AN=5008;NS=2504;DP=18088;EAS_AF=0.0149;AMR_AF=0.1167;AFR_AF=0.1944;EUR_AF=0.1541;SAS_AF=0.1708;AA=C|||;VT=SNP
3	51880614	rs7615151	G	T	100	PASS	AC=1169;AF=0.233427;AN=5008;NS=2504;DP=17208;EAS_AF=0.0575;AMR_AF=0.1729;AFR_AF=0.4758;EUR_AF=0.173;SAS_AF=0.1922;AA=T|||;VT=SNP
3	51881371	rs9856180	T	C	100	PASS	AC=675;AF=0.134784;AN=5008;NS=2504;DP=21380;EAS_AF=0.0149;AMR_AF=0.1167;AFR_AF=0.1944;EUR_AF=0.1541;SAS_AF=0.1708;AA=T|||;VT=SNP
3	51881578	rs9874046	A	G	100	PASS	AC=1198;AF=0.239217;AN=5008;NS=2504;DP=18066;EAS_AF=0.0575;AMR_AF=0.1744;AFR_AF=0.4962;EUR_AF=0.173;SAS_AF=0.1933;AA=G|||;VT=SNP
3	51881919	rs9874547	A	G	100	PASS	AC=1198;AF=0.239217;AN=5008;NS=2504;DP=18357;EAS_AF=0.0575;AMR_AF=0.1744;AFR_AF=0.4962;EUR_AF=0.173;SAS_AF=0.1933;AA=G|||;VT=SNP
3	51881925	rs73838708	T	C	100	PASS	AC=410;AF=0.081869;AN=5008;NS=2504;DP=18244;EAS_AF=0.0427;AMR_AF=0.0447;AFR_AF=0.2239;EUR_AF=0.0189;SAS_AF=0.0215;AA=T|||;VT=SNP
3	51882065	rs9841330	G	A	100	PASS	AC=722;AF=0.144169;AN=5008;NS=2504;DP=18568;EAS_AF=0.0149;AMR_AF=0.121;AFR_AF=0.2269;EUR_AF=0.1541;SAS_AF=0.1718;AA=G|||;VT=SNP
3	51882458	rs78144654	G	A	100	PASS	AC=1198;AF=0.239217;AN=5008;NS=2504;DP=18130;EAS_AF=0.0575;AMR_AF=0.1744;AFR_AF=0.4962;EUR_AF=0.173;SAS_AF=0.1933;AA=G|||;VT=SNP
3	51883920	rs150819613	G	A	100	PASS	AC=433;AF=0.0864617;AN=5008;NS=2504;DP=18809;EAS_AF=0.0377;AMR_AF=0.0504;AFR_AF=0.2451;EUR_AF=0.0179;SAS_AF=0.0184;AA=g|||;VT=SNP
3	51883928	rs139240291	A	C	100	PASS	AC=432;AF=0.086262;AN=5008;NS=2504;DP=18800;EAS_AF=0.0377;AMR_AF=0.0504;AFR_AF=0.2443;EUR_AF=0.0179;SAS_AF=0.0184;AA=a|||;VT=SNP
3	51884072	rs2311059	G	A	100	PASS	AC=2363;AF=0.471845;AN=5008;NS=2504;DP=21105;EAS_AF=0.3135;AMR_AF=0.5476;AFR_AF=0.2194;EUR_AF=0.6978;SAS_AF=0.6902;AA=g|||;VT=SNP
3	51884719	rs7643551	T	G	100	PASS	AC=1198;AF=0.239217;AN=5008;NS=2504;DP=19348;EAS_AF=0.0575;AMR_AF=0.1744;AFR_AF=0.4962;EUR_AF=0.173;SAS_AF=0.1933;AA=G|||;VT=SNP
3	51885261	rs12386376	C	T	100	PASS	AC=1198;AF=0.239217;AN=5008;NS=2504;DP=18988;EAS_AF=0.0575;AMR_AF=0.1744;AFR_AF=0.4962;EUR_AF=0.173;SAS_AF=0.1933;AA=T|||;VT=SNP
3	51885382	rs75409314	T	C	100	PASS	AC=410;AF=0.081869;AN=5008;NS=2504;DP=20035;EAS_AF=0.0427;AMR_AF=0.0447;AFR_AF=0.2239;EUR_AF=0.0189;SAS_AF=0.0215;AA=T|||;VT=SNP
3	51885881	rs28821897	C	T	100	PASS	AC=691;AF=0.137979;AN=5008;NS=2504;DP=18507;EAS_AF=0.0149;AMR_AF=0.1383;AFR_AF=0.1952;EUR_AF=0.1541;SAS_AF=0.1708;AA=C|||;VT=SNP
3	51886717	rs144822329	T	C	100	PASS	AC=410;AF=0.081869;AN=5008;NS=2504;DP=20008;EAS_AF=0.0427;AMR_AF=0.0447;AFR_AF=0.2239;EUR_AF=0.0189;SAS_AF=0.0215;AA=T|||;VT=SNP
3	51886899	rs116565668	C	T	100	PASS	AC=430;AF=0.0858626;AN=5008;NS=2504;DP=19736;EAS_AF=0.0427;AMR_AF=0.049;AFR_AF=0.2277;EUR_AF=0.0308;SAS_AF=0.0215;AA=C|||;VT=SNP
3	51887302	rs6789601	G	A	100	PASS	AC=676;AF=0.134984;AN=5008;NS=2504;DP=20549;EAS_AF=0.0149;AMR_AF=0.1167;AFR_AF=0.1952;EUR_AF=0.1541;SAS_AF=0.1708;AA=G|||;VT=SNP
3	51888124	rs6446041	A	G	100	PASS	AC=1198;AF=0.239217;AN=5008;NS=2504;DP=20224;EAS_AF=0.0575;AMR_AF=0.1744;AFR_AF=0.4962;EUR_AF=0.173;SAS_AF=0.1933;AA=a|||;VT=SNP
3	51888219	rs57407585	C	T	100	PASS	AC=476;AF=0.0950479;AN=5008;NS=2504;DP=19444;EAS_AF=0.0427;AMR_AF=0.0533;AFR_AF=0.2693;EUR_AF=0.0189;SAS_AF=0.0215;AA=C|||;VT=SNP
3	51888609	rs61048512	C	T	100	PASS	AC=675;AF=0.134784;AN=5008;NS=2504;DP=20038;EAS_AF=0.0149;AMR_AF=0.1167;AFR_AF=0.1944;EUR_AF=0.1541;SAS_AF=0.1708;AA=C|||;VT=SNP
3	51888890	rs55668803	G	A	100	PASS	AC=722;AF=0.144169;AN=5008;NS=2504;DP=21551;EAS_AF=0.0149;AMR_AF=0.121;AFR_AF=0.2269;EUR_AF=0.1541;SAS_AF=0.1718;AA=G|||;VT=SNP
3	51889043	rs28874597	G	C	100	PASS	AC=722;AF=0.144169;AN=5008;NS=2504;DP=19489;EAS_AF=0.0149;AMR_AF=0.121;AFR_AF=0.2269;EUR_AF=0.1541;SAS_AF=0.1718;AA=G|||;VT=SNP
3	51889229	rs28854335	G	T	100	PASS	AC=1198;AF=0.239217;AN=5008;NS=2504;DP=19845;EAS_AF=0.0575;AMR_AF=0.1744;AFR_AF=0.4962;EUR_AF=0.173;SAS_AF=0.1933;AA=T|||;VT=SNP
3	51889255	rs28799908	G	C	100	PASS	AC=1198;AF=0.239217;AN=5008;NS=2504;DP=20645;EAS_AF=0.0575;AMR_AF=0.1744;AFR_AF=0.4962;EUR_AF=0.173;SAS_AF=0.1933;AA=C|||;VT=SNP
3	51889258	rs61015325	A	C	100	PASS	AC=410;AF=0.081869;AN=5008;NS=2504;DP=20737;EAS_AF=0.0427;AMR_AF=0.0447;AFR_AF=0.2239;EUR_AF=0.0189;SAS_AF=0.0215;AA=A|||;VT=SNP
3	51889970	rs147241523	G	A	100	PASS	AC=410;AF=0.081869;AN=5008;NS=2504;DP=20495;EAS_AF=0.0427;AMR_AF=0.0447;AFR_AF=0.2239;EUR_AF=0.0189;SAS_AF=0.0215;AA=G|||;VT=SNP
3	51890016	rs56662100	C	T	100	PASS	AC=476;AF=0.0950479;AN=5008;NS=2504;DP=20139;EAS_AF=0.0427;AMR_AF=0.0533;AFR_AF=0.2693;EUR_AF=0.0189;SAS_AF=0.0215;AA=C|||;VT=SNP
3	51890135	rs2102297	T	A	100	PASS	AC=1215;AF=0.242612;AN=5008;NS=2504;DP=18744;EAS_AF=0.0575;AMR_AF=0.1772;AFR_AF=0.5076;EUR_AF=0.173;SAS_AF=0.1933;AA=A|||;VT=SNP
3	51890582	rs58932899	G	A	100	PASS	AC=1198;AF=0.239217;AN=5008;NS=2504;DP=20173;EAS_AF=0.0575;AMR_AF=0.1744;AFR_AF=0.4962;EUR_AF=0.173;SAS_AF=0.1933;AA=A|||;VT=SNP
3	51890819	rs9856660	C	T	100	PASS	AC=1198;AF=0.239217;AN=5008;NS=2504;DP=22449;EAS_AF=0.0575;AMR_AF=0.1744;AFR_AF=0.4962;EUR_AF=0.173;SAS_AF=0.1933;AA=c|||;VT=SNP
3	51890884	rs9876690	T	C	100	PASS	AC=1198;AF=0.239217;AN=5008;NS=2504;DP=22371;EAS_AF=0.0575;AMR_AF=0.1744;AFR_AF=0.4962;EUR_AF=0.173;SAS_AF=0.1933;AA=t|||;VT=SNP
3	51891004	rs56183865	G	A	100	PASS	AC=256;AF=0.0511182;AN=5008;NS=2504;DP=22524;EAS_AF=0.0427;AMR_AF=0.036;AFR_AF=0.1112;EUR_AF=0.0189;SAS_AF=0.0225;AA=G|||;VT=SNP
3	51891006	rs9880628	T	C	100	PASS	AC=1199;AF=0.239417;AN=5008;NS=2504;DP=22519;EAS_AF=0.0575;AMR_AF=0.1744;AFR_AF=0.497;EUR_AF=0.173;SAS_AF=0.1933;AA=t|||;VT=SNP
3	51893880	rs28776255	A	C	100	PASS	AC=676;AF=0.134984;AN=5008;NS=2504;DP=16370;EAS_AF=0.0149;AMR_AF=0.1167;AFR_AF=0.1952;EUR_AF=0.1541;SAS_AF=0.1708;AA=A|||;VT=SNP
3	51894607	rs9839703	A	G	100	PASS	AC=681;AF=0.135982;AN=5008;NS=2504;DP=17281;EAS_AF=0.0149;AMR_AF=0.1196;AFR_AF=0.1959;EUR_AF=0.1541;SAS_AF=0.1728;AA=A|||;VT=SNP
3	51894846	rs73838710	G	T	100	PASS	AC=254;AF=0.0507188;AN=5008;NS=2504;DP=21122;EAS_AF=0.0427;AMR_AF=0.036;AFR_AF=0.1112;EUR_AF=0.0189;SAS_AF=0.0204;AA=G|||;VT=SNP
3	51895260	rs2007607	A	G	100	PASS	AC=4375;AF=0.873602;AN=5008;NS=2504;DP=20278;EAS_AF=0.9573;AMR_AF=0.9308;AFR_AF=0.6203;EUR_AF=0.9801;SAS_AF=0.9796;AA=G|||;VT=SNP
3	51895850	rs986539	C	T	100	PASS	AC=4376;AF=0.873802;AN=5008;NS=2504;DP=22522;EAS_AF=0.9573;AMR_AF=0.9308;AFR_AF=0.6203;EUR_AF=0.9811;SAS_AF=0.9796;AA=T|||;VT=SNP;EX_TARGET
3	51898991	rs11719470	G	T	100	PASS	AC=2459;AF=0.491014;AN=5008;NS=2504;DP=17360;EAS_AF=0.3165;AMR_AF=0.5159;AFR_AF=0.3585;EUR_AF=0.6412;SAS_AF=0.6779;AA=G|||;VT=SNP
3	51899242	rs975258	A	G	100	PASS	AC=725;AF=0.144768;AN=5008;NS=2504;DP=19567;EAS_AF=0.0149;AMR_AF=0.121;AFR_AF=0.2277;EUR_AF=0.1541;SAS_AF=0.1738;AA=A|||;VT=SNP
3	51899268	rs9875459	C	T	100	PASS	AC=3653;AF=0.729433;AN=5008;NS=2504;DP=18350;EAS_AF=0.9425;AMR_AF=0.8098;AFR_AF=0.3949;EUR_AF=0.827;SAS_AF=0.8047;AA=C|||;VT=SNP
3	51899948	rs6781310	A	T	100	PASS	AC=681;AF=0.135982;AN=5008;NS=2504;DP=16867;EAS_AF=0.0149;AMR_AF=0.1167;AFR_AF=0.1967;EUR_AF=0.1541;SAS_AF=0.1738;AA=A|||;VT=SNP
3	51900231	rs4295162	C	T	100	PASS	AC=3624;AF=0.723642;AN=5008;NS=2504;DP=16739;EAS_AF=0.9425;AMR_AF=0.804;AFR_AF=0.3759;EUR_AF=0.827;SAS_AF=0.8047;AA=C|||;VT=SNP
3	51900781	rs73838712	C	G	100	PASS	AC=646;AF=0.128994;AN=5008;NS=2504;DP=16055;EAS_AF=0.0149;AMR_AF=0.1153;AFR_AF=0.171;EUR_AF=0.1541;SAS_AF=0.1738;AA=C|||;VT=SNP
3	51901429	rs56222927	C	T	100	PASS	AC=258;AF=0.0515176;AN=5008;NS=2504;DP=14070;EAS_AF=0.0427;AMR_AF=0.036;AFR_AF=0.1142;EUR_AF=0.0189;SAS_AF=0.0204;AA=C|||;VT=SNP
3	51901492	rs57184058	C	T	100	PASS	AC=418;AF=0.0834665;AN=5008;NS=2504;DP=14398;EAS_AF=0.0427;AMR_AF=0.0461;AFR_AF=0.23;EUR_AF=0.0189;SAS_AF=0.0204;AA=C|||;VT=SNP
3	51901707	rs6803994	G	T	100	PASS	AC=681;AF=0.135982;AN=5008;NS=2504;DP=15815;EAS_AF=0.0149;AMR_AF=0.1167;AFR_AF=0.1952;EUR_AF=0.1541;SAS_AF=0.1759;AA=g|||;VT=SNP
3	51901880	rs6765123	C	T	100	PASS	AC=721;AF=0.14397;AN=5008;NS=2504;DP=15675;EAS_AF=0.0149;AMR_AF=0.1196;AFR_AF=0.2247;EUR_AF=0.1541;SAS_AF=0.1748;AA=C|||;VT=SNP
3	51902308	rs74851888	A	T	100	PASS	AC=451;AF=0.0900559;AN=5008;NS=2504;DP=11657;EAS_AF=0.0427;AMR_AF=0.049;AFR_AF=0.2534;EUR_AF=0.0189;SAS_AF=0.0204;AA=A|||;VT=SNP
3	51902612	rs4687780	T	C	100	PASS	AC=4171;AF=0.832867;AN=5008;NS=2504;DP=14299;EAS_AF=0.9851;AMR_AF=0.8646;AFR_AF=0.6952;EUR_AF=0.8459;SAS_AF=0.8262;AA=C|||;VT=SNP
3	51903914	rs4280629	A	G	100	PASS	AC=3644;AF=0.727636;AN=5008;NS=2504;DP=14535;EAS_AF=0.9425;AMR_AF=0.8069;AFR_AF=0.3903;EUR_AF=0.826;SAS_AF=0.8047;AA=a|||;VT=SNP
3	51904546	rs13079734	G	A	100	PASS	AC=1313;AF=0.262181;AN=5008;NS=2504;DP=5042;EAS_AF=0.6081;AMR_AF=0.2983;AFR_AF=0.152;EUR_AF=0.1869;SAS_AF=0.1063;AA=g|||;VT=SNP
3	51905010	rs9831886	G	A	100	PASS	AC=3643;AF=0.727436;AN=5008;NS=2504;DP=17131;EAS_AF=0.9425;AMR_AF=0.8069;AFR_AF=0.3896;EUR_AF=0.826;SAS_AF=0.8047;AA=G|||;VT=SNP
3	51906525	rs2089224	A	G	100	PASS	AC=274;AF=0.0547125;AN=5008;NS=2504;DP=21589;EAS_AF=0.0427;AMR_AF=0.0403;AFR_AF=0.1233;EUR_AF=0.0189;SAS_AF=0.0215;AA=A|||;VT=SNP
3	51907156	rs4687602	C	T	100	PASS	AC=3659;AF=0.730631;AN=5008;NS=2504;DP=19020;EAS_AF=0.9425;AMR_AF=0.8112;AFR_AF=0.3994;EUR_AF=0.826;SAS_AF=0.8047;AA=C|||;VT=SNP
3	51907736	rs7635409	A	G	100	PASS	AC=3592;AF=0.717252;AN=5008;NS=2504;DP=22177;EAS_AF=0.9246;AMR_AF=0.8055;AFR_AF=0.3752;EUR_AF=0.826;SAS_AF=0.7914;AA=A|||;VT=SNP
3	51909030	rs1983106	T	C	100	PASS	AC=452;AF=0.0902556;AN=5008;NS=2504;DP=21596;EAS_AF=0.0427;AMR_AF=0.0504;AFR_AF=0.2526;EUR_AF=0.0189;SAS_AF=0.0215;AA=T|||;VT=SNP
3	51909240	rs1857800	G	C	100	PASS	AC=4394;AF=0.877396;AN=5008;NS=2504;DP=20714;EAS_AF=0.9573;AMR_AF=0.9308;AFR_AF=0.6346;EUR_AF=0.9811;SAS_AF=0.9785;AA=C|||;VT=SNP
3	51910302	rs7644969	T	G	100	PASS	AC=4393;AF=0.877196;AN=5008;NS=2504;DP=18914;EAS_AF=0.9573;AMR_AF=0.9308;AFR_AF=0.6339;EUR_AF=0.9811;SAS_AF=0.9785;AA=G|||;VT=SNP
3	51910366	rs7629080	G	A	100	PASS	AC=579;AF=0.115615;AN=5008;NS=2504;DP=19236;EAS_AF=0.0149;AMR_AF=0.111;AFR_AF=0.1203;EUR_AF=0.1551;SAS_AF=0.1759;AA=G|||;VT=SNP
3	51910539	rs7627992	A	G	100	PASS	AC=4360;AF=0.870607;AN=5008;NS=2504;DP=16500;EAS_AF=0.9573;AMR_AF=0.928;AFR_AF=0.6104;EUR_AF=0.9811;SAS_AF=0.9785;AA=G|||;VT=SNP
3	51911261	rs112886560	C	T	100	PASS	AC=578;AF=0.115415;AN=5008;NS=2504;DP=14886;EAS_AF=0.0149;AMR_AF=0.111;AFR_AF=0.121;EUR_AF=0.1551;SAS_AF=0.1738;AA=C|||;VT=SNP
3	51911963	rs80089117	A	G	100	PASS	AC=3712;AF=0.741214;AN=5008;NS=2504;DP=16728;EAS_AF=0.9484;AMR_AF=0.8127;AFR_AF=0.438;EUR_AF=0.8241;SAS_AF=0.8016;AA=A|||;VT=SNP
3	51912367	rs564526	G	A	100	PASS	AC=3705;AF=0.739816;AN=5008;NS=2504;DP=16201;EAS_AF=0.9484;AMR_AF=0.8098;AFR_AF=0.4297;EUR_AF=0.827;SAS_AF=0.8047;AA=G|||;VT=SNP
3	51913269	rs68187058	G	A	100	PASS	AC=934;AF=0.186502;AN=5008;NS=2504;DP=18721;EAS_AF=0.0446;AMR_AF=0.1686;AFR_AF=0.2905;EUR_AF=0.1948;SAS_AF=0.1963;AA=A|||;VT=SNP
3	51913461	rs28764797	C	T	100	PASS	AC=765;AF=0.152756;AN=5008;NS=2504;DP=18683;EAS_AF=0.0079;AMR_AF=0.1585;AFR_AF=0.2216;EUR_AF=0.1859;SAS_AF=0.1708;AA=C|||;VT=SNP
3	51914106	rs1468019	G	C	100	PASS	AC=4526;AF=0.903754;AN=5008;NS=2504;DP=19936;EAS_AF=0.9812;AMR_AF=0.9006;AFR_AF=0.848;EUR_AF=0.8678;SAS_AF=0.9387;AA=C|||;VT=SNP
3	51914475	rs1827739	T	C	100	PASS	AC=4506;AF=0.89976;AN=5008;NS=2504;DP=22398;EAS_AF=0.9812;AMR_AF=0.9049;AFR_AF=0.8306;EUR_AF=0.8678;SAS_AF=0.9387;AA=C|||;VT=SNP
3	51915413	rs1394812	T	C	100	PASS	AC=4535;AF=0.905551;AN=5008;NS=2504;DP=20124;EAS_AF=0.9802;AMR_AF=0.9049;AFR_AF=0.8563;EUR_AF=0.8638;SAS_AF=0.9387;AA=C|||;VT=SNP
3	51915619	rs4387956	C	A	100	PASS	AC=3386;AF=0.676118;AN=5008;NS=2504;DP=21946;EAS_AF=0.9385;AMR_AF=0.7161;AFR_AF=0.3994;EUR_AF=0.6779;SAS_AF=0.7495;AA=C|||;VT=SNP
3	51915752	rs7639477	C	A	100	PASS	AC=3386;AF=0.676118;AN=5008;NS=2504;DP=19260;EAS_AF=0.9385;AMR_AF=0.7161;AFR_AF=0.3994;EUR_AF=0.6779;SAS_AF=0.7495;AA=A|||;VT=SNP
3	51916185	rs4522758	T	G	100	PASS	AC=4491;AF=0.896765;AN=5008;NS=2504;DP=19382;EAS_AF=0.9802;AMR_AF=0.8977;AFR_AF=0.8268;EUR_AF=0.8638;SAS_AF=0.9387;AA=G|||;VT=SNP
3	51916311	rs4687603	T	C	100	PASS	AC=3393;AF=0.677516;AN=5008;NS=2504;DP=12117;EAS_AF=0.9385;AMR_AF=0.7176;AFR_AF=0.4024;EUR_AF=0.6779;SAS_AF=0.7515;AA=C|||;VT=SNP
3	51916374	rs4687783	G	C	100	PASS	AC=3392;AF=0.677316;AN=5008;NS=2504;DP=17249;EAS_AF=0.9385;AMR_AF=0.7161;AFR_AF=0.4024;EUR_AF=0.6779;SAS_AF=0.7515;AA=G|||;VT=SNP
3	51916433	rs2089226	T	C	100	PASS	AC=4489;AF=0.896366;AN=5008;NS=2504;DP=16316;EAS_AF=0.9722;AMR_AF=0.8934;AFR_AF=0.8374;EUR_AF=0.8618;SAS_AF=0.9356;AA=C|||;VT=SNP
3	51917015	rs1605070	C	A	100	PASS	AC=3387;AF=0.676318;AN=5008;NS=2504;DP=21896;EAS_AF=0.9385;AMR_AF=0.7161;AFR_AF=0.3994;EUR_AF=0.6779;SAS_AF=0.7505;AA=C|||;VT=SNP
3	51917610	rs9840336	G	A	100	PASS	AC=4520;AF=0.902556;AN=5008;NS=2504;DP=19103;EAS_AF=0.9802;AMR_AF=0.9006;AFR_AF=0.8472;EUR_AF=0.8638;SAS_AF=0.9387;AA=A|||;VT=SNP
3	51918228	rs1587922	A	G	100	PASS	AC=3396;AF=0.678115;AN=5008;NS=2504;DP=19706;EAS_AF=0.9395;AMR_AF=0.719;AFR_AF=0.4024;EUR_AF=0.6779;SAS_AF=0.7526;AA=A|||;VT=SNP
3	51919734	rs62259725	A	G	100	PASS	AC=571;AF=0.114018;AN=5008;NS=2504;DP=15217;EAS_AF=0.0556;AMR_AF=0.098;AFR_AF=0.1747;EUR_AF=0.1362;SAS_AF=0.0808;AA=A|||;VT=SNP
3	51920002	rs1605069	C	T	100	PASS	AC=3389;AF=0.676717;AN=5008;NS=2504;DP=16021;EAS_AF=0.9385;AMR_AF=0.719;AFR_AF=0.4002;EUR_AF=0.6759;SAS_AF=0.7515;AA=C|||;VT=SNP
3	51920065	rs1605068	T	A	100	PASS	AC=3437;AF=0.686302;AN=5008;NS=2504;DP=17469;EAS_AF=0.9385;AMR_AF=0.7219;AFR_AF=0.4372;EUR_AF=0.6759;SAS_AF=0.7485;AA=A|||;VT=SNP
3	51926817	rs73082723	C	A	100	PASS	AC=1466;AF=0.292732;AN=5008;NS=2504;DP=19450;EAS_AF=0.379;AMR_AF=0.2594;AFR_AF=0.3646;EUR_AF=0.2376;SAS_AF=0.1871;AA=C|||;VT=SNP
3	51927598	rs4234645	C	T	100	PASS	AC=3452;AF=0.689297;AN=5008;NS=2504;DP=18404;EAS_AF=0.8671;AMR_AF=0.7536;AFR_AF=0.4319;EUR_AF=0.7107;SAS_AF=0.7863;AA=C|||;VT=SNP
3	51930349	rs57754217	C	T	100	PASS	AC=464;AF=0.0926518;AN=5008;NS=2504;DP=19362;EAS_AF=0.0169;AMR_AF=0.1455;AFR_AF=0.0537;EUR_AF=0.1909;SAS_AF=0.0849;AA=C|||;VT=SNP
3	51930850	rs57859638	T	C	100	PASS	AC=494;AF=0.0986422;AN=5008;NS=2504;DP=15992;EAS_AF=0.0169;AMR_AF=0.1441;AFR_AF=0.0772;EUR_AF=0.1899;SAS_AF=0.0859;AA=T|||;VT=SNP;EX_TARGET
3	51931146	rs113180132	C	G	100	PASS	AC=494;AF=0.0986422;AN=5008;NS=2504;DP=16591;EAS_AF=0.0169;AMR_AF=0.1441;AFR_AF=0.0772;EUR_AF=0.1899;SAS_AF=0.0859;AA=C|||;VT=SNP
3	51932002	rs4687786	A	G	100	PASS	AC=3672;AF=0.733227;AN=5008;NS=2504;DP=20273;EAS_AF=0.872;AMR_AF=0.7824;AFR_AF=0.5136;EUR_AF=0.7495;SAS_AF=0.8354;AA=A|||;VT=SNP
3	51932720	rs7619650	A	G	100	PASS	AC=654;AF=0.130591;AN=5008;NS=2504;DP=20223;EAS_AF=0.0169;AMR_AF=0.1585;AFR_AF=0.1906;EUR_AF=0.1899;SAS_AF=0.0859;AA=A|||;VT=SNP
3	51933178	rs1847677	A	G	100	PASS	AC=3669;AF=0.732628;AN=5008;NS=2504;DP=18151;EAS_AF=0.871;AMR_AF=0.7824;AFR_AF=0.5129;EUR_AF=0.7495;SAS_AF=0.8344;AA=G|||;VT=SNP
3	51933219	rs1847678	G	T	100	PASS	AC=3667;AF=0.732228;AN=5008;NS=2504;DP=16747;EAS_AF=0.871;AMR_AF=0.7824;AFR_AF=0.5121;EUR_AF=0.7485;SAS_AF=0.8344;AA=G|||;VT=SNP
3	51935719	rs1948879	A	G	100	PASS	AC=3445;AF=0.687899;AN=5008;NS=2504;DP=19796;EAS_AF=0.871;AMR_AF=0.768;AFR_AF=0.379;EUR_AF=0.7495;SAS_AF=0.7965;AA=A|||;VT=SNP
3	51935922	rs6769186	G	C	100	PASS	AC=3671;AF=0.733027;AN=5008;NS=2504;DP=19117;EAS_AF=0.871;AMR_AF=0.7824;AFR_AF=0.5136;EUR_AF=0.7505;SAS_AF=0.8344;AA=C|||;VT=SNP
3	51936193	rs11130298	G	A	100	PASS	AC=3562;AF=0.711262;AN=5008;NS=2504;DP=19750;EAS_AF=0.871;AMR_AF=0.7781;AFR_AF=0.4342;EUR_AF=0.7495;SAS_AF=0.8344;AA=G|||;VT=SNP
3	51936367	rs7373525	T	C	100	PASS	AC=3663;AF=0.73143;AN=5008;NS=2504;DP=20242;EAS_AF=0.871;AMR_AF=0.781;AFR_AF=0.5091;EUR_AF=0.7495;SAS_AF=0.8344;AA=T|||;VT=SNP
3	51936523	rs115470580	C	T	100	PASS	AC=402;AF=0.0802716;AN=5008;NS=2504;DP=19133;EAS_AF=0.0169;AMR_AF=0.1412;AFR_AF=0.0098;EUR_AF=0.1889;SAS_AF=0.0859;AA=C|||;VT=SNP
3	51936559	rs7373140	C	G	100	PASS	AC=3671;AF=0.733027;AN=5008;NS=2504;DP=18486;EAS_AF=0.871;AMR_AF=0.7824;AFR_AF=0.5144;EUR_AF=0.7495;SAS_AF=0.8344;AA=C|||;VT=SNP
3	51936949	rs7635125	T	C	100	PASS	AC=3738;AF=0.746406;AN=5008;NS=2504;DP=21287;EAS_AF=0.8988;AMR_AF=0.7824;AFR_AF=0.5287;EUR_AF=0.7495;SAS_AF=0.8548;AA=C|||;VT=SNP
3	51941785	rs4416372	C	T	100	PASS	AC=510;AF=0.101837;AN=5008;NS=2504;DP=18540;EAS_AF=0.0833;AMR_AF=0.0461;AFR_AF=0.2073;EUR_AF=0.0606;SAS_AF=0.0603;AA=C|||;VT=SNP
3	51942227	rs10433610	T	A	100	PASS	AC=4260;AF=0.850639;AN=5008;NS=2504;DP=17032;EAS_AF=0.9831;AMR_AF=0.8357;AFR_AF=0.7413;EUR_AF=0.8101;SAS_AF=0.9141;AA=A|||;VT=SNP
3	51943333	rs6775482	G	T	100	PASS	AC=3586;AF=0.716054;AN=5008;NS=2504;DP=16275;EAS_AF=0.872;AMR_AF=0.7795;AFR_AF=0.4516;EUR_AF=0.7485;SAS_AF=0.8344;AA=G|||;VT=SNP
3	51943652	rs6446088	C	T	100	PASS	AC=454;AF=0.090655;AN=5008;NS=2504;DP=15667;EAS_AF=0.0169;AMR_AF=0.1427;AFR_AF=0.0484;EUR_AF=0.1889;SAS_AF=0.0859;AA=C|||;VT=SNP
3	51944040	rs9311472	A	G	100	PASS	AC=3672;AF=0.733227;AN=5008;NS=2504;DP=18893;EAS_AF=0.872;AMR_AF=0.7824;AFR_AF=0.5144;EUR_AF=0.7495;SAS_AF=0.8344;AA=N|||;VT=SNP
3	51944167	rs11923140	G	A	100	PASS	AC=585;AF=0.116813;AN=5008;NS=2504;DP=17612;EAS_AF=0.0833;AMR_AF=0.0548;AFR_AF=0.2602;EUR_AF=0.0606;SAS_AF=0.0593;AA=g|||;VT=SNP
3	51946130	rs6795443	C	A	100	PASS	AC=3579;AF=0.714657;AN=5008;NS=2504;DP=16905;EAS_AF=0.872;AMR_AF=0.7795;AFR_AF=0.4486;EUR_AF=0.7465;SAS_AF=0.8333;AA=C|||;VT=SNP
3	51947341	rs56913328	T	C	100	PASS	AC=497;AF=0.0992412;AN=5008;NS=2504;DP=18138;EAS_AF=0.0169;AMR_AF=0.1441;AFR_AF=0.0787;EUR_AF=0.1909;SAS_AF=0.0859;AA=T|||;VT=SNP
3	51947510	rs323857	C	T	100	PASS	AC=3561;AF=0.711062;AN=5008;NS=2504;DP=18682;EAS_AF=0.872;AMR_AF=0.7767;AFR_AF=0.4372;EUR_AF=0.7455;SAS_AF=0.8333;AA=C|||;VT=SNP
3	51948706	rs323856	C	G	100	PASS	AC=3575;AF=0.713858;AN=5008;NS=2504;DP=17307;EAS_AF=0.872;AMR_AF=0.7781;AFR_AF=0.4463;EUR_AF=0.7465;SAS_AF=0.8333;AA=C|||;VT=SNP
3	51949142	rs75732353	G	A	100	PASS	AC=496;AF=0.0990415;AN=5008;NS=2504;DP=14283;EAS_AF=0.0169;AMR_AF=0.1441;AFR_AF=0.0779;EUR_AF=0.1909;SAS_AF=0.0859;AA=G|||;VT=SNP
3	51949148	rs77466226	T	C	100	PASS	AC=496;AF=0.0990415;AN=5008;NS=2504;DP=13848;EAS_AF=0.0169;AMR_AF=0.1441;AFR_AF=0.0779;EUR_AF=0.1909;SAS_AF=0.0859;AA=T|||;VT=SNP
3	51952072	rs79794890	G	C	100	PASS	AC=456;AF=0.0910543;AN=5008;NS=2504;DP=18412;EAS_AF=0.0169;AMR_AF=0.1427;AFR_AF=0.0492;EUR_AF=0.1899;SAS_AF=0.0859;AA=G|||;VT=SNP
3	51955963	rs76199570	A	G	100	PASS	AC=503;AF=0.100439;AN=5008;NS=2504;DP=20924;EAS_AF=0.0774;AMR_AF=0.0533;AFR_AF=0.1732;EUR_AF=0.0537;SAS_AF=0.1074;AA=A|||;VT=SNP
3	51956728	rs78087317	T	C	100	PASS	AC=204;AF=0.0407348;AN=5008;NS=2504;DP=19373;EAS_AF=0.0625;AMR_AF=0.013;AFR_AF=0.0696;EUR_AF=0.0119;SAS_AF=0.0286;AA=T|||;VT=SNP
3	51956741	rs74790061	G	A	100	PASS	AC=473;AF=0.0944489;AN=5008;NS=2504;DP=18491;EAS_AF=0.0625;AMR_AF=0.0533;AFR_AF=0.1702;EUR_AF=0.0537;SAS_AF=0.0961;AA=G|||;VT=SNP
3	51957761	rs116161966	C	A	100	PASS	AC=460;AF=0.091853;AN=5008;NS=2504;DP=17112;EAS_AF=0.0635;AMR_AF=0.0591;AFR_AF=0.1694;EUR_AF=0.0666;SAS_AF=0.0654;AA=-|||;VT=SNP
3	51960778	rs11709277	C	T	100	PASS	AC=2226;AF=0.444489;AN=5008;NS=2504;DP=13902;EAS_AF=0.494;AMR_AF=0.4669;AFR_AF=0.7912;EUR_AF=0.2217;SAS_AF=0.138;AA=T|||;VT=SNP
3	51962081	rs323881	T	C	100	PASS	AC=757;AF=0.151158;AN=5008;NS=2504;DP=16291;EAS_AF=0.0704;AMR_AF=0.0764;AFR_AF=0.3699;EUR_AF=0.0606;SAS_AF=0.0849;AA=C|||;VT=SNP
3	51972835	rs116788287	C	T	100	PASS	AC=204;AF=0.0407348;AN=5008;NS=2504;DP=21123;EAS_AF=0.0615;AMR_AF=0.0101;AFR_AF=0.0726;EUR_AF=0.0099;SAS_AF=0.0297;AA=C|||;VT=SNP
3	51975577	rs929533	C	T	100	PASS	AC=1722;AF=0.34385;AN=5008;NS=2504;DP=14522;EAS_AF=0.4157;AMR_AF=0.4294;AFR_AF=0.4924;EUR_AF=0.2137;SAS_AF=0.1421;AA=C|||;VT=SNP
3	51978640	rs4687792	G	A	100	PASS	AC=841;AF=0.167931;AN=5008;NS=2504;DP=18131;EAS_AF=0.4117;AMR_AF=0.3069;AFR_AF=0.0061;EUR_AF=0.1123;SAS_AF=0.0941;AA=G|||;VT=SNP
3	51979120	rs4986825	C	T	100	PASS	AC=112;AF=0.0223642;AN=5008;NS=2504;DP=17805;EAS_AF=0.0615;AMR_AF=0.0043;AFR_AF=0.0008;EUR_AF=0.0139;SAS_AF=0.0327;AA=C|||;VT=SNP;EX_TARGET
3	51981021	rs3774344	C	T	100	PASS	AC=258;AF=0.0515176;AN=5008;NS=2504;DP=16516;EAS_AF=0.0615;AMR_AF=0.0159;AFR_AF=0.1051;EUR_AF=0.0139;SAS_AF=0.0327;AA=C|||;VT=SNP
3	51982251	rs188953	A	G	100	PASS	AC=956;AF=0.190895;AN=5008;NS=2504;DP=18690;EAS_AF=0.2768;AMR_AF=0.2349;AFR_AF=0.3396;EUR_AF=0.0169;SAS_AF=0.0491;AA=G|||;VT=SNP
3	51983539	rs1876052	C	G	100	PASS	AC=212;AF=0.0423323;AN=5008;NS=2504;DP=19004;EAS_AF=0.0615;AMR_AF=0.013;AFR_AF=0.0696;EUR_AF=0.0149;SAS_AF=0.0348;AA=C|||;VT=SNP
3	51984914	rs323879	T	C	100	PASS	AC=591;AF=0.118011;AN=5008;NS=2504;DP=20093;EAS_AF=0.0694;AMR_AF=0.0403;AFR_AF=0.3343;EUR_AF=0.0139;SAS_AF=0.0378;AA=C|||;VT=SNP
3	51989546	rs79548896	A	G	100	PASS	AC=227;AF=0.0453275;AN=5008;NS=2504;DP=17675;EAS_AF=0.0615;AMR_AF=0.013;AFR_AF=0.0817;EUR_AF=0.0139;SAS_AF=0.0348;AA=A|||;VT=SNP
3	51990605	rs323871	G	C	100	PASS	AC=589;AF=0.117612;AN=5008;NS=2504;DP=13298;EAS_AF=0.0685;AMR_AF=0.0418;AFR_AF=0.3343;EUR_AF=0.0139;SAS_AF=0.0358;AA=C|||;VT=SNP;EX_TARGET
3	51990930	rs13068631	G	C	100	PASS	AC=1134;AF=0.226438;AN=5008;NS=2504;DP=18677;EAS_AF=0.2857;AMR_AF=0.2565;AFR_AF=0.0166;EUR_AF=0.3449;SAS_AF=0.3057;AA=G|||;VT=SNP
3	51991251	rs1566941	T	C	100	PASS	AC=208;AF=0.0415335;AN=5008;NS=2504;DP=19382;EAS_AF=0.0615;AMR_AF=0.0115;AFR_AF=0.0696;EUR_AF=0.0139;SAS_AF=0.0327;AA=T|||;VT=SNP
3	51993725	rs323873	G	A	100	PASS	AC=585;AF=0.116813;AN=5008;NS=2504;DP=17534;EAS_AF=0.0685;AMR_AF=0.0403;AFR_AF=0.3321;EUR_AF=0.0139;SAS_AF=0.0358;AA=A|||;VT=SNP
3	51993839	rs2271069	G	C	100	PASS	AC=221;AF=0.0441294;AN=5008;NS=2504;DP=18295;EAS_AF=0.0615;AMR_AF=0.013;AFR_AF=0.0787;EUR_AF=0.0139;SAS_AF=0.0327;AA=G|||;VT=SNP
3	51994587	rs323874	T	C	100	PASS	AC=592;AF=0.118211;AN=5008;NS=2504;DP=21558;EAS_AF=0.0685;AMR_AF=0.0403;AFR_AF=0.3374;EUR_AF=0.0139;SAS_AF=0.0358;AA=C|||;VT=SNP;EX_TARGET
3	51998125	rs3755797	G	A	100	PASS	AC=113;AF=0.0225639;AN=5008;NS=2504;DP=15306;EAS_AF=0.0615;AMR_AF=0.0043;AFR_AF=0.0008;EUR_AF=0.0149;SAS_AF=0.0327;AA=G|||;VT=SNP
3	51999370	rs77515618	C	T	100	PASS	AC=103;AF=0.0205671;AN=5008;NS=2504;DP=19393;EAS_AF=0.0516;AMR_AF=0.0043;AFR_AF=0.0008;EUR_AF=0.0159;SAS_AF=0.0317;AA=C|||;VT=SNP
3	51999463	rs323877	G	C	100	PASS	AC=4484;AF=0.895367;AN=5008;NS=2504;DP=19125;EAS_AF=0.9891;AMR_AF=0.8501;AFR_AF=0.9818;EUR_AF=0.7465;SAS_AF=0.8671;AA=C|||;VT=SNP
3	52006405	rs11926611	C	A	100	PASS	AC=645;AF=0.128794;AN=5008;NS=2504;DP=15123;EAS_AF=0.0704;AMR_AF=0.0432;AFR_AF=0.3419;EUR_AF=0.0249;SAS_AF=0.0685;AA=G|||;VT=SNP
3	52008707	rs116944820	G	A	100	PASS	AC=116;AF=0.0231629;AN=5008;NS=2504;DP=16487;EAS_AF=0.0625;AMR_AF=0.0043;AFR_AF=0.0008;EUR_AF=0.0149;SAS_AF=0.0348;AA=G|||;VT=SNP
3	52011879	rs411209	C	T	100	PASS	AC=513;AF=0.102436;AN=5008;NS=2504;DP=18920;EAS_AF=0.0704;AMR_AF=0.0331;AFR_AF=0.2776;EUR_AF=0.0149;SAS_AF=0.0378;AA=T|||;VT=SNP;EX_TARGET
3	52013883	rs13099450	A	G	100	PASS	AC=1139;AF=0.227436;AN=5008;NS=2504;DP=16718;EAS_AF=0.2887;AMR_AF=0.2594;AFR_AF=0.0166;EUR_AF=0.341;SAS_AF=0.3098;AA=A|||;VT=SNP
3	52018221	rs56715917	G	A	100	PASS	AC=117;AF=0.0233626;AN=5008;NS=2504;DP=16791;EAS_AF=0.0635;AMR_AF=0.0043;AFR_AF=0.0008;EUR_AF=0.0149;SAS_AF=0.0348;AA=G|||;VT=SNP
3	52018507	rs62259755	G	T	100	PASS	AC=737;AF=0.147165;AN=5008;NS=2504;DP=17152;EAS_AF=0.1865;AMR_AF=0.0879;AFR_AF=0.0378;EUR_AF=0.1491;SAS_AF=0.2945;AA=G|||;VT=SNP
3	52018509	rs62259756	A	G	100	PASS	AC=737;AF=0.147165;AN=5008;NS=2504;DP=17073;EAS_AF=0.1865;AMR_AF=0.0879;AFR_AF=0.0378;EUR_AF=0.1491;SAS_AF=0.2945;AA=A|||;VT=SNP
3	52020411	rs323893	C	T	100	PASS	AC=650;AF=0.129792;AN=5008;NS=2504;DP=16063;EAS_AF=0.0704;AMR_AF=0.0447;AFR_AF=0.3449;EUR_AF=0.0249;SAS_AF=0.0685;AA=T|||;VT=SNP
3	52021092	rs323894	A	G	100	PASS	AC=517;AF=0.103235;AN=5008;NS=2504;DP=20383;EAS_AF=0.0704;AMR_AF=0.0331;AFR_AF=0.2806;EUR_AF=0.0149;SAS_AF=0.0378;AA=G|||;VT=SNP;EX_TARGET
3	52021316	rs323895	A	G	100	PASS	AC=642;AF=0.128195;AN=5008;NS=2504;DP=18748;EAS_AF=0.0704;AMR_AF=0.0432;AFR_AF=0.3396;EUR_AF=0.0249;SAS_AF=0.0685;AA=G|||;VT=SNP;EX_TARGET
3	52027330	rs323864	T	C	100	PASS	AC=646;AF=0.128994;AN=5008;NS=2504;DP=14506;EAS_AF=0.0704;AMR_AF=0.0447;AFR_AF=0.3419;EUR_AF=0.0249;SAS_AF=0.0685;AA=C|||;VT=SNP
3	52039160	rs75256143	C	G	100	PASS	AC=211;AF=0.0421326;AN=5008;NS=2504;DP=19194;EAS_AF=0.0645;AMR_AF=0.0173;AFR_AF=0.003;EUR_AF=0.0636;SAS_AF=0.0675;AA=C|||;VT=SNP
3	52039224	rs57263506	A	G	100	PASS	AC=778;AF=0.155351;AN=5008;NS=2504;DP=19621;EAS_AF=0.0952;AMR_AF=0.0548;AFR_AF=0.3449;EUR_AF=0.0736;SAS_AF=0.1166;AA=G|||;VT=SNP
3	52039509	rs75179816	G	T	100	PASS	AC=209;AF=0.0417332;AN=5008;NS=2504;DP=17829;EAS_AF=0.0625;AMR_AF=0.0173;AFR_AF=0.003;EUR_AF=0.0636;SAS_AF=0.0675;AA=G|||;VT=SNP
3	52040440	rs79700037	A	G	100	PASS	AC=226;AF=0.0451278;AN=5008;NS=2504;DP=20388;EAS_AF=0.0615;AMR_AF=0.0187;AFR_AF=0.0151;EUR_AF=0.0636;SAS_AF=0.0685;AA=A|||;VT=SNP
3	52041566	rs12632423	G	A	100	PASS	AC=802;AF=0.160144;AN=5008;NS=2504;DP=15764;EAS_AF=0.3819;AMR_AF=0.3084;AFR_AF=0.0053;EUR_AF=0.1093;SAS_AF=0.0879;AA=A|||;VT=SNP
3	52042004	rs7614743	G	C	100	PASS	AC=783;AF=0.15635;AN=5008;NS=2504;DP=18533;EAS_AF=0.0714;AMR_AF=0.0576;AFR_AF=0.3691;EUR_AF=0.0736;SAS_AF=0.1115;AA=g|||;VT=SNP
3	52043445	rs76422492	G	C	100	PASS	AC=275;AF=0.0549121;AN=5008;NS=2504;DP=14424;EAS_AF=0.0635;AMR_AF=0.0231;AFR_AF=0.0484;EUR_AF=0.0636;SAS_AF=0.0685;AA=G|||;VT=SNP
3	52043889	rs61087263	A	G	100	PASS	AC=646;AF=0.128994;AN=5008;NS=2504;DP=18500;EAS_AF=0.0714;AMR_AF=0.0461;AFR_AF=0.3086;EUR_AF=0.0636;SAS_AF=0.0716;AA=G|||;VT=SNP
3	52044458	rs148341748	A	C	100	PASS	AC=745;AF=0.148762;AN=5008;NS=2504;DP=21436;EAS_AF=0.0665;AMR_AF=0.1066;AFR_AF=0.2602;EUR_AF=0.1561;SAS_AF=0.1053;AA=-|||;VT=SNP
3	52045268	rs61546679	G	T	100	PASS	AC=275;AF=0.0549121;AN=5008;NS=2504;DP=16758;EAS_AF=0.0635;AMR_AF=0.0231;AFR_AF=0.0484;EUR_AF=0.0636;SAS_AF=0.0685;AA=G|||;VT=SNP
3	52045373	rs59076737	C	T	100	PASS	AC=1501;AF=0.29972;AN=5008;NS=2504;DP=18661;EAS_AF=0.4097;AMR_AF=0.4107;AFR_AF=0.3366;EUR_AF=0.2068;SAS_AF=0.1534;AA=C|||;VT=SNP
3	52045828	rs111327794	G	A	100	PASS	AC=379;AF=0.0756789;AN=5008;NS=2504;DP=11758;EAS_AF=0.0635;AMR_AF=0.0317;AFR_AF=0.1225;EUR_AF=0.0636;SAS_AF=0.0685;AA=G|||;VT=SNP
3	52046707	rs74453875	G	A	100	PASS	AC=232;AF=0.0463259;AN=5008;NS=2504;DP=22955;EAS_AF=0.0645;AMR_AF=0.0187;AFR_AF=0.0174;EUR_AF=0.0636;SAS_AF=0.0685;AA=G|||;VT=SNP
3	52046829	rs74960480	C	T	100	PASS	AC=840;AF=0.167732;AN=5008;NS=2504;DP=21670;EAS_AF=0.4137;AMR_AF=0.3069;AFR_AF=0.0045;EUR_AF=0.1113;SAS_AF=0.0941;AA=C|||;VT=SNP
3	52047421	rs6446166	A	G	100	PASS	AC=737;AF=0.147165;AN=5008;NS=2504;DP=23908;EAS_AF=0.0714;AMR_AF=0.0504;AFR_AF=0.3374;EUR_AF=0.0746;SAS_AF=0.1115;AA=G|||;VT=SNP
3	52048421	rs59682660	A	C	100	PASS	AC=231;AF=0.0461262;AN=5008;NS=2504;DP=20231;EAS_AF=0.0635;AMR_AF=0.0187;AFR_AF=0.0174;EUR_AF=0.0636;SAS_AF=0.0685;AA=A|||;VT=SNP
3	52049544	rs74536257	T	G	100	PASS	AC=441;AF=0.0880591;AN=5008;NS=2504;DP=19551;EAS_AF=0.0714;AMR_AF=0.0346;AFR_AF=0.1596;EUR_AF=0.0636;SAS_AF=0.0716;AA=G|||;VT=SNP
3	52050285	rs115765570	C	T	100	PASS	AC=211;AF=0.0421326;AN=5008;NS=2504;DP=16253;EAS_AF=0.0605;AMR_AF=0.0173;AFR_AF=0.0045;EUR_AF=0.0646;SAS_AF=0.0685;AA=C|||;VT=SNP
3	52051287	rs77426564	T	C	100	PASS	AC=214;AF=0.0427316;AN=5008;NS=2504;DP=18339;EAS_AF=0.0635;AMR_AF=0.0173;AFR_AF=0.0053;EUR_AF=0.0636;SAS_AF=0.0685;AA=T|||;VT=SNP
3	52053888	rs77009082	A	G	100	PASS	AC=516;AF=0.103035;AN=5008;NS=2504;DP=18189;EAS_AF=0.0724;AMR_AF=0.0375;AFR_AF=0.2141;EUR_AF=0.0636;SAS_AF=0.0716;AA=G|||;VT=SNP
3	52053952	rs74972723	A	G	100	PASS	AC=513;AF=0.102436;AN=5008;NS=2504;DP=17157;EAS_AF=0.0714;AMR_AF=0.0375;AFR_AF=0.2133;EUR_AF=0.0636;SAS_AF=0.0706;AA=G|||;VT=SNP
3	52055987	rs112508261	A	G	100	PASS	AC=662;AF=0.132188;AN=5008;NS=2504;DP=20925;EAS_AF=0.0724;AMR_AF=0.0476;AFR_AF=0.32;EUR_AF=0.0646;SAS_AF=0.0695;AA=A|||;VT=SNP
3	52059636	rs9873175	C	T	100	PASS	AC=1324;AF=0.264377;AN=5008;NS=2504;DP=19608;EAS_AF=0.4742;AMR_AF=0.3343;AFR_AF=0.2398;EUR_AF=0.1213;SAS_AF=0.1789;AA=C|||;VT=SNP
3	52060720	rs66514320	G	A	100	PASS	AC=942;AF=0.188099;AN=5008;NS=2504;DP=9737;EAS_AF=0.3958;AMR_AF=0.3084;AFR_AF=0.0953;EUR_AF=0.0865;SAS_AF=0.1186;AA=G|||;VT=SNP
3	52063134	rs12492696	A	T	100	PASS	AC=1043;AF=0.208267;AN=5008;NS=2504;DP=19344;EAS_AF=0.3968;AMR_AF=0.3141;AFR_AF=0.1694;EUR_AF=0.0855;SAS_AF=0.1176;AA=A|||;VT=SNP
3	52063781	rs13315877	G	A	100	PASS	AC=383;AF=0.0764776;AN=5008;NS=2504;DP=19440;EAS_AF=0.0704;AMR_AF=0.0303;AFR_AF=0.1467;EUR_AF=0.0358;SAS_AF=0.0624;AA=G|||;VT=SNP
3	52063886	rs12487108	C	G	100	PASS	AC=1355;AF=0.270567;AN=5008;NS=2504;DP=18356;EAS_AF=0.4157;AMR_AF=0.3372;AFR_AF=0.3313;EUR_AF=0.0954;SAS_AF=0.1718;AA=G|||;VT=SNP
3	52064510	rs4687798	C	A	100	PASS	AC=1033;AF=0.20627;AN=5008;NS=2504;DP=20389;EAS_AF=0.4147;AMR_AF=0.3141;AFR_AF=0.143;EUR_AF=0.0855;SAS_AF=0.1247;AA=C|||;VT=SNP
3	52064794	rs4687606	C	T	100	PASS	AC=957;AF=0.191094;AN=5008;NS=2504;DP=15974;EAS_AF=0.3968;AMR_AF=0.3098;AFR_AF=0.1135;EUR_AF=0.0845;SAS_AF=0.1094;AA=C|||;VT=SNP
3	52065202	rs6792935	G	T	100	PASS	AC=815;AF=0.16274;AN=5008;NS=2504;DP=19828;EAS_AF=0.3968;AMR_AF=0.3069;AFR_AF=0.0045;EUR_AF=0.0855;SAS_AF=0.1125;AA=G|||;VT=SNP
3	52066094	rs2334960	T	A	100	PASS	AC=1100;AF=0.219649;AN=5008;NS=2504;DP=17920;EAS_AF=0.4147;AMR_AF=0.3199;AFR_AF=0.1952;EUR_AF=0.0865;SAS_AF=0.1176;AA=A|||;VT=SNP
3	52066183	rs2334959	G	A	100	PASS	AC=1015;AF=0.202676;AN=5008;NS=2504;DP=19252;EAS_AF=0.4147;AMR_AF=0.3141;AFR_AF=0.1339;EUR_AF=0.0865;SAS_AF=0.1176;AA=G|||;VT=SNP
3	52066482	rs745618	C	T	100	PASS	AC=809;AF=0.161542;AN=5008;NS=2504;DP=23966;EAS_AF=0.3968;AMR_AF=0.3069;AFR_AF=0.0045;EUR_AF=0.0825;SAS_AF=0.1094;AA=C|||;VT=SNP
3	52067121	rs13320599	A	G	100	PASS	AC=354;AF=0.0706869;AN=5008;NS=2504;DP=22487;EAS_AF=0.0704;AMR_AF=0.0259;AFR_AF=0.1278;EUR_AF=0.0358;SAS_AF=0.0613;AA=A|||;VT=SNP
3	52068059	rs9813222	G	A	100	PASS	AC=346;AF=0.0690895;AN=5008;NS=2504;DP=19945;EAS_AF=0.0694;AMR_AF=0.0259;AFR_AF=0.1225;EUR_AF=0.0348;SAS_AF=0.0624;AA=G|||;VT=SNP
3	52068244	rs9813541	G	A	100	PASS	AC=583;AF=0.116414;AN=5008;NS=2504;DP=18983;EAS_AF=0.0704;AMR_AF=0.0418;AFR_AF=0.2511;EUR_AF=0.0437;SAS_AF=0.1094;AA=G|||;VT=SNP
3	52068272	rs6792297	A	T	100	PASS	AC=663;AF=0.132388;AN=5008;NS=2504;DP=19059;EAS_AF=0.0704;AMR_AF=0.0447;AFR_AF=0.3101;EUR_AF=0.0437;SAS_AF=0.1094;AA=a|||;VT=SNP
3	52068736	rs9817697	C	A	100	PASS	AC=661;AF=0.131989;AN=5008;NS=2504;DP=20880;EAS_AF=0.0704;AMR_AF=0.0432;AFR_AF=0.3094;EUR_AF=0.0437;SAS_AF=0.1094;AA=A|||;VT=SNP
3	52068774	rs72622936	A	G	100	PASS	AC=809;AF=0.161542;AN=5008;NS=2504;DP=20948;EAS_AF=0.3938;AMR_AF=0.3069;AFR_AF=0.0045;EUR_AF=0.0845;SAS_AF=0.1104;AA=A|||;VT=SNP
3	52069222	rs4687799	G	T	100	PASS	AC=981;AF=0.195887;AN=5008;NS=2504;DP=22049;EAS_AF=0.3899;AMR_AF=0.3141;AFR_AF=0.1339;EUR_AF=0.0825;SAS_AF=0.1125;AA=G|||;VT=SNP
3	52070033	rs7643070	T	C	100	PASS	AC=710;AF=0.141773;AN=5008;NS=2504;DP=19084;EAS_AF=0.0724;AMR_AF=0.0519;AFR_AF=0.3381;EUR_AF=0.0437;SAS_AF=0.1125;AA=C|||;VT=SNP
3	52070196	rs7631668	C	G	100	PASS	AC=1000;AF=0.199681;AN=5008;NS=2504;DP=20641;EAS_AF=0.2431;AMR_AF=0.085;AFR_AF=0.112;EUR_AF=0.1322;SAS_AF=0.4243;AA=c|||;VT=SNP
3	52070874	rs9866081	A	G	100	PASS	AC=1601;AF=0.319688;AN=5008;NS=2504;DP=15318;EAS_AF=0.4603;AMR_AF=0.3415;AFR_AF=0.441;EUR_AF=0.0984;SAS_AF=0.2229;AA=G|||;VT=SNP
3	52070955	rs9848727	T	G	100	PASS	AC=1564;AF=0.3123;AN=5008;NS=2504;DP=15362;EAS_AF=0.4593;AMR_AF=0.3372;AFR_AF=0.4221;EUR_AF=0.0934;SAS_AF=0.2198;AA=T|||;VT=SNP
3	52071647	rs9833784	G	A	100	PASS	AC=345;AF=0.0688898;AN=5008;NS=2504;DP=19153;EAS_AF=0.0734;AMR_AF=0.0202;AFR_AF=0.1218;EUR_AF=0.0348;SAS_AF=0.0624;AA=G|||;VT=SNP
3	52072084	rs66530305	C	T	100	PASS	AC=921;AF=0.183906;AN=5008;NS=2504;DP=21090;EAS_AF=0.369;AMR_AF=0.2997;AFR_AF=0.1377;EUR_AF=0.0567;SAS_AF=0.1043;AA=C|||;VT=SNP
3	52075944	rs7642787	A	G	100	PASS	AC=1552;AF=0.309904;AN=5008;NS=2504;DP=17759;EAS_AF=0.4623;AMR_AF=0.3285;AFR_AF=0.4266;EUR_AF=0.0775;SAS_AF=0.2209;AA=G|||;VT=SNP
3	52076019	rs7642881	A	G	100	PASS	AC=1569;AF=0.313299;AN=5008;NS=2504;DP=18533;EAS_AF=0.4623;AMR_AF=0.3357;AFR_AF=0.4259;EUR_AF=0.0915;SAS_AF=0.2198;AA=G|||;VT=SNP
3	52076500	rs7611498	G	A	100	PASS	AC=717;AF=0.143171;AN=5008;NS=2504;DP=11201;EAS_AF=0.0933;AMR_AF=0.0447;AFR_AF=0.3722;EUR_AF=0.0318;SAS_AF=0.0695;AA=g|||;VT=SNP
3	52077132	rs111490052	A	G	100	PASS	AC=1572;AF=0.313898;AN=5008;NS=2504;DP=14839;EAS_AF=0.4623;AMR_AF=0.3372;AFR_AF=0.4054;EUR_AF=0.1004;SAS_AF=0.2403;AA=G|||;VT=SNP
3	52077823	rs72622937	C	A	100	PASS	AC=789;AF=0.157548;AN=5008;NS=2504;DP=19511;EAS_AF=0.37;AMR_AF=0.2925;AFR_AF=0.0098;EUR_AF=0.0656;SAS_AF=0.137;AA=C|||;VT=SNP
3	52078783	rs72964039	C	G	100	PASS	AC=764;AF=0.152556;AN=5008;NS=2504;DP=17970;EAS_AF=0.0913;AMR_AF=0.0447;AFR_AF=0.3858;EUR_AF=0.0348;SAS_AF=0.0982;AA=G|||;VT=SNP
3	52080112	rs13316105	A	C	100	PASS	AC=1552;AF=0.309904;AN=5008;NS=2504;DP=16586;EAS_AF=0.4821;AMR_AF=0.3372;AFR_AF=0.4002;EUR_AF=0.1004;SAS_AF=0.2065;AA=C|||;VT=SNP
3	52080970	rs7616695	T	C	100	PASS	AC=1721;AF=0.34365;AN=5008;NS=2504;DP=18683;EAS_AF=0.4821;AMR_AF=0.353;AFR_AF=0.4251;EUR_AF=0.164;SAS_AF=0.2689;AA=C|||;VT=SNP
3	52081136	rs7644325	A	G	100	PASS	AC=1673;AF=0.334065;AN=5008;NS=2504;DP=17102;EAS_AF=0.4821;AMR_AF=0.3516;AFR_AF=0.3994;EUR_AF=0.1581;SAS_AF=0.2618;AA=G|||;VT=SNP
3	52081724	rs55834589	C	T	100	PASS	AC=462;AF=0.0922524;AN=5008;NS=2504;DP=16304;EAS_AF=0.0903;AMR_AF=0.0375;AFR_AF=0.1309;EUR_AF=0.0915;SAS_AF=0.0818;AA=C|||;VT=SNP
3	52081811	rs12495536	C	A	100	PASS	AC=1639;AF=0.327276;AN=5008;NS=2504;DP=19077;EAS_AF=0.4633;AMR_AF=0.3501;AFR_AF=0.3941;EUR_AF=0.159;SAS_AF=0.2536;AA=C|||;VT=SNP
3	52084040	rs3821841	C	T	100	PASS	AC=782;AF=0.15615;AN=5008;NS=2504;DP=17757;EAS_AF=0.3661;AMR_AF=0.2896;AFR_AF=0.0121;EUR_AF=0.0656;SAS_AF=0.1329;AA=C|||;VT=SNP
3	52088485	rs72964042	A	C	100	PASS	AC=632;AF=0.126198;AN=5008;NS=2504;DP=20961;EAS_AF=0.0873;AMR_AF=0.0461;AFR_AF=0.2549;EUR_AF=0.0954;SAS_AF=0.0808;AA=A|||;VT=SNP
3	52088651	rs4687607	G	A	100	PASS	AC=1670;AF=0.333466;AN=5008;NS=2504;DP=18812;EAS_AF=0.4712;AMR_AF=0.3516;AFR_AF=0.4047;EUR_AF=0.161;SAS_AF=0.2597;AA=A|||;VT=SNP
3	52091254	rs9851576	A	G	100	PASS	AC=1679;AF=0.335264;AN=5008;NS=2504;DP=15967;EAS_AF=0.4742;AMR_AF=0.353;AFR_AF=0.4047;EUR_AF=0.161;SAS_AF=0.2648;AA=G|||;VT=SNP
3	52092670	rs72964044	G	C	100	PASS	AC=625;AF=0.1248;AN=5008;NS=2504;DP=23519;EAS_AF=0.0873;AMR_AF=0.0447;AFR_AF=0.2519;EUR_AF=0.0934;SAS_AF=0.0808;AA=G|||;VT=SNP
3	52095555	rs13319566	C	G	100	PASS	AC=629;AF=0.125599;AN=5008;NS=2504;DP=17462;EAS_AF=0.0873;AMR_AF=0.0461;AFR_AF=0.2542;EUR_AF=0.0934;SAS_AF=0.0808;AA=C|||;VT=SNP
3	52096432	rs9860982	T	C	100	PASS	AC=648;AF=0.129393;AN=5008;NS=2504;DP=18336;EAS_AF=0.0873;AMR_AF=0.0461;AFR_AF=0.2685;EUR_AF=0.0934;SAS_AF=0.0808;AA=T|||;VT=SNP
3	52097060	rs4687608	C	T	100	PASS	AC=1067;AF=0.213059;AN=5008;NS=2504;DP=18093;EAS_AF=0.6091;AMR_AF=0.3314;AFR_AF=0.0091;EUR_AF=0.0716;SAS_AF=0.1421;AA=C|||;VT=SNP;EX_TARGET
3	52098458	rs57335685	C	T	100	PASS	AC=481;AF=0.0960463;AN=5008;NS=2504;DP=20147;EAS_AF=0.0923;AMR_AF=0.0418;AFR_AF=0.1415;EUR_AF=0.0934;SAS_AF=0.0798;AA=C|||;VT=SNP
3	52099441	rs17051957	T	C	100	PASS	AC=669;AF=0.133586;AN=5008;NS=2504;DP=18424;EAS_AF=0.0923;AMR_AF=0.0504;AFR_AF=0.2784;EUR_AF=0.0944;SAS_AF=0.0798;AA=T|||;VT=SNP
3	52103045	rs2878438	A	G	100	PASS	AC=1706;AF=0.340655;AN=5008;NS=2504;DP=18061;EAS_AF=0.4752;AMR_AF=0.3573;AFR_AF=0.4153;EUR_AF=0.164;SAS_AF=0.271;AA=G|||;VT=SNP
3	52103500	rs12485855	A	G	100	PASS	AC=802;AF=0.160144;AN=5008;NS=2504;DP=17619;EAS_AF=0.369;AMR_AF=0.2911;AFR_AF=0.0091;EUR_AF=0.0686;SAS_AF=0.1503;AA=A|||;VT=SNP
3	52103787	rs12496447	T	C	100	PASS	AC=1714;AF=0.342252;AN=5008;NS=2504;DP=16616;EAS_AF=0.4812;AMR_AF=0.3573;AFR_AF=0.4138;EUR_AF=0.165;SAS_AF=0.274;AA=C|||;VT=SNP
3	52105925	rs9865330	G	A	100	PASS	AC=769;AF=0.153554;AN=5008;NS=2504;DP=17105;EAS_AF=0.119;AMR_AF=0.0663;AFR_AF=0.3222;EUR_AF=0.0924;SAS_AF=0.0859;AA=A|||;VT=SNP
3	52106828	rs76382119	G	A	100	PASS	AC=398;AF=0.0794728;AN=5008;NS=2504;DP=16256;EAS_AF=0.0069;AMR_AF=0.1455;AFR_AF=0.0091;EUR_AF=0.2107;SAS_AF=0.0675;AA=G|||;VT=SNP
3	52107909	rs876782	T	C	100	PASS	AC=869;AF=0.173522;AN=5008;NS=2504;DP=22402;EAS_AF=0.1042;AMR_AF=0.0677;AFR_AF=0.382;EUR_AF=0.0944;SAS_AF=0.1196;AA=C|||;VT=SNP
3	52107966	rs28659792	G	C	100	PASS	AC=463;AF=0.0924521;AN=5008;NS=2504;DP=21153;EAS_AF=0.0873;AMR_AF=0.0418;AFR_AF=0.1339;EUR_AF=0.0924;SAS_AF=0.0777;AA=G|||;VT=SNP
3	52108372	rs4687801	G	A	100	PASS	AC=796;AF=0.158946;AN=5008;NS=2504;DP=16972;EAS_AF=0.373;AMR_AF=0.2882;AFR_AF=0.0098;EUR_AF=0.0676;SAS_AF=0.1421;AA=G|||;VT=SNP
3	52109407	rs747343	T	C	100	PASS	AC=1706;AF=0.340655;AN=5008;NS=2504;DP=18690;EAS_AF=0.4772;AMR_AF=0.3588;AFR_AF=0.4213;EUR_AF=0.162;SAS_AF=0.2618;AA=C|||;VT=SNP
3	52109564	rs893056	G	A	100	PASS	AC=616;AF=0.123003;AN=5008;NS=2504;DP=18599;EAS_AF=0.0605;AMR_AF=0.0519;AFR_AF=0.2678;EUR_AF=0.0895;SAS_AF=0.0767;AA=G|||;VT=SNP
3	52109668	rs9857878	C	T	100	PASS	AC=536;AF=0.107029;AN=5008;NS=2504;DP=19137;EAS_AF=0.0605;AMR_AF=0.0476;AFR_AF=0.2103;EUR_AF=0.0895;SAS_AF=0.0757;AA=C|||;VT=SNP
3	52109841	rs731684	T	C	100	PASS	AC=1673;AF=0.334065;AN=5008;NS=2504;DP=18520;EAS_AF=0.4504;AMR_AF=0.3588;AFR_AF=0.4198;EUR_AF=0.159;SAS_AF=0.2607;AA=C|||;VT=SNP
3	52110089	rs41292354	C	T	100	PASS	AC=538;AF=0.107428;AN=5008;NS=2504;DP=16631;EAS_AF=0.1895;AMR_AF=0.0346;AFR_AF=0.0174;EUR_AF=0.0507;SAS_AF=0.2546;AA=C|||;VT=SNP
3	52111051	rs4687802	G	A	100	PASS	AC=788;AF=0.157348;AN=5008;NS=2504;DP=21720;EAS_AF=0.369;AMR_AF=0.2882;AFR_AF=0.0068;EUR_AF=0.0676;SAS_AF=0.1421;AA=G|||;VT=SNP
3	52111474	rs9809254	T	C	100	PASS	AC=869;AF=0.173522;AN=5008;NS=2504;DP=17205;EAS_AF=0.1032;AMR_AF=0.0677;AFR_AF=0.3812;EUR_AF=0.0964;SAS_AF=0.1196;AA=t|||;VT=SNP
3	52115398	rs13314125	C	T	100	PASS	AC=466;AF=0.0930511;AN=5008;NS=2504;DP=20276;EAS_AF=0.0883;AMR_AF=0.0418;AFR_AF=0.1346;EUR_AF=0.0924;SAS_AF=0.0787;AA=C|||;VT=SNP
3	52115752	rs77861329	G	A	100	PASS	AC=450;AF=0.0898562;AN=5008;NS=2504;DP=20707;EAS_AF=0.0833;AMR_AF=0.0418;AFR_AF=0.1392;EUR_AF=0.0775;SAS_AF=0.0767;AA=G|||;VT=SNP
3	52116236	rs11707129	G	C	100	PASS	AC=2802;AF=0.559505;AN=5008;NS=2504;DP=18822;EAS_AF=0.5169;AMR_AF=0.4827;AFR_AF=0.4516;EUR_AF=0.6581;SAS_AF=0.7025;AA=C|||;VT=SNP
3	52116714	rs7618573	T	C	100	PASS	AC=804;AF=0.160543;AN=5008;NS=2504;DP=19618;EAS_AF=0.374;AMR_AF=0.2911;AFR_AF=0.0121;EUR_AF=0.0686;SAS_AF=0.1431;AA=T|||;VT=SNP
3	52120209	rs9828327	T	C	100	PASS	AC=1692;AF=0.337859;AN=5008;NS=2504;DP=16956;EAS_AF=0.4613;AMR_AF=0.3588;AFR_AF=0.4213;EUR_AF=0.162;SAS_AF=0.2638;AA=C|||;VT=SNP
3	52120214	rs9846049	A	G	100	PASS	AC=857;AF=0.171126;AN=5008;NS=2504;DP=17091;EAS_AF=0.0873;AMR_AF=0.0677;AFR_AF=0.3843;EUR_AF=0.0944;SAS_AF=0.1217;AA=G|||;VT=SNP
3	52121297	rs12489539	T	C	100	PASS	AC=806;AF=0.160942;AN=5008;NS=2504;DP=21285;EAS_AF=0.376;AMR_AF=0.2896;AFR_AF=0.0113;EUR_AF=0.0716;SAS_AF=0.1421;AA=T|||;VT=SNP
3	52122163	rs79156000	C	T	100	PASS	AC=527;AF=0.105232;AN=5008;NS=2504;DP=21016;EAS_AF=0.2073;AMR_AF=0.0331;AFR_AF=0.0136;EUR_AF=0.0497;SAS_AF=0.2321;AA=C|||;VT=SNP
3	52123313	rs4687805	A	G	100	PASS	AC=1690;AF=0.33746;AN=5008;NS=2504;DP=17652;EAS_AF=0.4613;AMR_AF=0.3602;AFR_AF=0.4191;EUR_AF=0.162;SAS_AF=0.2638;AA=a|||;VT=SNP
3	52124885	rs55664415	G	A	100	PASS	AC=464;AF=0.0926518;AN=5008;NS=2504;DP=14946;EAS_AF=0.0873;AMR_AF=0.0418;AFR_AF=0.1339;EUR_AF=0.0924;SAS_AF=0.0787;AA=G|||;VT=SNP
3	52125343	rs6781635	A	G	100	PASS	AC=819;AF=0.163538;AN=5008;NS=2504;DP=17878;EAS_AF=0.0873;AMR_AF=0.0648;AFR_AF=0.357;EUR_AF=0.0944;SAS_AF=0.1217;AA=G|||;VT=SNP
3	52125393	rs12493204	T	C	100	PASS	AC=797;AF=0.159145;AN=5008;NS=2504;DP=20522;EAS_AF=0.374;AMR_AF=0.2896;AFR_AF=0.0091;EUR_AF=0.0676;SAS_AF=0.1421;AA=T|||;VT=SNP
3	52125551	rs58080002	A	G	100	PASS	AC=583;AF=0.116414;AN=5008;NS=2504;DP=17862;EAS_AF=0.002;AMR_AF=0.121;AFR_AF=0.2632;EUR_AF=0.0964;SAS_AF=0.0532;AA=A|||;VT=SNP
3	52132029	rs9843852	C	G	100	PASS	AC=805;AF=0.160743;AN=5008;NS=2504;DP=21201;EAS_AF=0.0873;AMR_AF=0.0634;AFR_AF=0.354;EUR_AF=0.0944;SAS_AF=0.1125;AA=C|||;VT=SNP
3	52137469	rs9843299	G	T	100	PASS	AC=493;AF=0.0984425;AN=5008;NS=2504;DP=19040;EAS_AF=0.0873;AMR_AF=0.0432;AFR_AF=0.1551;EUR_AF=0.0924;SAS_AF=0.0787;AA=G|||;VT=SNP
3	52137674	rs75169819	T	C	100	PASS	AC=829;AF=0.165535;AN=5008;NS=2504;DP=18168;EAS_AF=0.373;AMR_AF=0.2911;AFR_AF=0.0333;EUR_AF=0.0676;SAS_AF=0.1421;AA=T|||;VT=SNP
3	52138377	rs9868101	T	C	100	PASS	AC=688;AF=0.13738;AN=5008;NS=2504;DP=19158;EAS_AF=0.0873;AMR_AF=0.0533;AFR_AF=0.2973;EUR_AF=0.0924;SAS_AF=0.0787;AA=T|||;VT=SNP
3	52138900	rs17051963	A	C	100	PASS	AC=798;AF=0.159345;AN=5008;NS=2504;DP=19290;EAS_AF=0.373;AMR_AF=0.2911;AFR_AF=0.0091;EUR_AF=0.0676;SAS_AF=0.1431;AA=A|||;VT=SNP
3	52139910	rs13071976	G	C	100	PASS	AC=1071;AF=0.213858;AN=5008;NS=2504;DP=17344;EAS_AF=0.2857;AMR_AF=0.2608;AFR_AF=0.0204;EUR_AF=0.328;SAS_AF=0.2505;AA=G|||;VT=SNP
3	52140591	rs4687609	G	T	100	PASS	AC=825;AF=0.164736;AN=5008;NS=2504;DP=19813;EAS_AF=0.3671;AMR_AF=0.2911;AFR_AF=0.0356;EUR_AF=0.0676;SAS_AF=0.1411;AA=G|||;VT=SNP
3	52142654	rs74864831	A	G	100	PASS	AC=790;AF=0.157748;AN=5008;NS=2504;DP=17222;EAS_AF=0.3671;AMR_AF=0.2896;AFR_AF=0.0091;EUR_AF=0.0676;SAS_AF=0.1421;AA=A|||;VT=SNP
3	52143133	rs75834643	G	A	100	PASS	AC=790;AF=0.157748;AN=5008;NS=2504;DP=18613;EAS_AF=0.3671;AMR_AF=0.2896;AFR_AF=0.0091;EUR_AF=0.0676;SAS_AF=0.1421;AA=G|||;VT=SNP
3	52143504	rs9874939	C	A	100	PASS	AC=1524;AF=0.304313;AN=5008;NS=2504;DP=17939;EAS_AF=0.4554;AMR_AF=0.3444;AFR_AF=0.3064;EUR_AF=0.162;SAS_AF=0.2638;AA=C|||;VT=SNP
3	52143516	rs74603747	A	C	100	PASS	AC=821;AF=0.163938;AN=5008;NS=2504;DP=17867;EAS_AF=0.3681;AMR_AF=0.2911;AFR_AF=0.0287;EUR_AF=0.0686;SAS_AF=0.1442;AA=a|||;VT=SNP
3	52144182	rs4687806	G	A	100	PASS	AC=789;AF=0.157548;AN=5008;NS=2504;DP=20600;EAS_AF=0.3671;AMR_AF=0.2882;AFR_AF=0.0091;EUR_AF=0.0676;SAS_AF=0.1421;AA=G|||;VT=SNP
3	52144947	rs9847073	A	G	100	PASS	AC=669;AF=0.133586;AN=5008;NS=2504;DP=22971;EAS_AF=0.0893;AMR_AF=0.0533;AFR_AF=0.2814;EUR_AF=0.0924;SAS_AF=0.0787;AA=A|||;VT=SNP
3	52146327	rs80255536	C	G	100	PASS	AC=789;AF=0.157548;AN=5008;NS=2504;DP=18737;EAS_AF=0.3671;AMR_AF=0.2882;AFR_AF=0.0091;EUR_AF=0.0676;SAS_AF=0.1421;AA=C|||;VT=SNP
3	52147485	rs9830293	A	G	100	PASS	AC=846;AF=0.16893;AN=5008;NS=2504;DP=18940;EAS_AF=0.0873;AMR_AF=0.0677;AFR_AF=0.3759;EUR_AF=0.0944;SAS_AF=0.1217;AA=G|||;VT=SNP
3	52147850	rs59890038	A	G	100	PASS	AC=671;AF=0.133986;AN=5008;NS=2504;DP=18517;EAS_AF=0.0873;AMR_AF=0.0533;AFR_AF=0.2844;EUR_AF=0.0924;SAS_AF=0.0787;AA=A|||;VT=SNP
3	52148233	rs9817653	T	G	100	PASS	AC=689;AF=0.13758;AN=5008;NS=2504;DP=19953;EAS_AF=0.0873;AMR_AF=0.0533;AFR_AF=0.298;EUR_AF=0.0924;SAS_AF=0.0787;AA=T|||;VT=SNP
3	52148483	rs6778442	T	C	100	PASS	AC=1730;AF=0.345447;AN=5008;NS=2504;DP=19099;EAS_AF=0.4554;AMR_AF=0.3631;AFR_AF=0.4463;EUR_AF=0.171;SAS_AF=0.2628;AA=C|||;VT=SNP
3	52149649	rs9882775	C	T	100	PASS	AC=483;AF=0.0964457;AN=5008;NS=2504;DP=16509;EAS_AF=0.0873;AMR_AF=0.0418;AFR_AF=0.1483;EUR_AF=0.0924;SAS_AF=0.0787;AA=c|||;VT=SNP
3	52149818	rs12488456	T	C	100	PASS	AC=799;AF=0.159545;AN=5008;NS=2504;DP=16778;EAS_AF=0.373;AMR_AF=0.2882;AFR_AF=0.0121;EUR_AF=0.0676;SAS_AF=0.1421;AA=t|||;VT=SNP
3	52153473	rs78144509	T	C	100	PASS	AC=798;AF=0.159345;AN=5008;NS=2504;DP=18123;EAS_AF=0.373;AMR_AF=0.2896;AFR_AF=0.0091;EUR_AF=0.0676;SAS_AF=0.1442;AA=T|||;VT=SNP
3	52157726	rs920160	A	C	100	PASS	AC=833;AF=0.166334;AN=5008;NS=2504;DP=22138;EAS_AF=0.374;AMR_AF=0.2896;AFR_AF=0.0363;EUR_AF=0.0676;SAS_AF=0.1421;AA=A|||;VT=SNP
3	52159476	rs13081228	G	A	100	PASS	AC=1069;AF=0.213458;AN=5008;NS=2504;DP=20599;EAS_AF=0.2867;AMR_AF=0.2594;AFR_AF=0.0212;EUR_AF=0.327;SAS_AF=0.2485;AA=G|||;VT=SNP
3	52161643	rs28387060	C	T	100	PASS	AC=1703;AF=0.340056;AN=5008;NS=2504;DP=16470;EAS_AF=0.4583;AMR_AF=0.3588;AFR_AF=0.4327;EUR_AF=0.162;SAS_AF=0.2628;AA=T|||;VT=SNP
3	52161820	rs12386365	C	T	100	PASS	AC=872;AF=0.174121;AN=5008;NS=2504;DP=16498;EAS_AF=0.0873;AMR_AF=0.0677;AFR_AF=0.3971;EUR_AF=0.0944;SAS_AF=0.1196;AA=T|||;VT=SNP
3	52163155	rs6784807	G	T	100	PASS	AC=4676;AF=0.933706;AN=5008;NS=2504;DP=16760;EAS_AF=0.9653;AMR_AF=0.9524;AFR_AF=0.9932;EUR_AF=0.8618;SAS_AF=0.8814;AA=T|||;VT=SNP
3	52163189	rs6773704	A	G	100	PASS	AC=1706;AF=0.340655;AN=5008;NS=2504;DP=17139;EAS_AF=0.4583;AMR_AF=0.3588;AFR_AF=0.4334;EUR_AF=0.162;SAS_AF=0.2648;AA=G|||;VT=SNP
3	52163804	rs77348386	G	A	100	PASS	AC=795;AF=0.158746;AN=5008;NS=2504;DP=19714;EAS_AF=0.371;AMR_AF=0.2911;AFR_AF=0.0091;EUR_AF=0.0676;SAS_AF=0.1421;AA=G|||;VT=SNP
3	52166147	rs9809977	T	C	100	PASS	AC=686;AF=0.136981;AN=5008;NS=2504;DP=20914;EAS_AF=0.0883;AMR_AF=0.0533;AFR_AF=0.2965;EUR_AF=0.0924;SAS_AF=0.0767;AA=T|||;VT=SNP
3	52166596	rs9841469	C	A	100	PASS	AC=685;AF=0.136781;AN=5008;NS=2504;DP=18358;EAS_AF=0.0873;AMR_AF=0.0533;AFR_AF=0.2965;EUR_AF=0.0924;SAS_AF=0.0767;AA=C|||;VT=SNP
3	52167773	rs4687808	C	G	100	PASS	AC=793;AF=0.158347;AN=5008;NS=2504;DP=18734;EAS_AF=0.371;AMR_AF=0.2896;AFR_AF=0.0091;EUR_AF=0.0676;SAS_AF=0.1411;AA=C|||;VT=SNP
3	52167975	rs4687809	G	A	100	PASS	AC=793;AF=0.158347;AN=5008;NS=2504;DP=18931;EAS_AF=0.371;AMR_AF=0.2896;AFR_AF=0.0091;EUR_AF=0.0676;SAS_AF=0.1411;AA=G|||;VT=SNP
3	52168506	rs140655180	G	A	100	PASS	AC=793;AF=0.158347;AN=5008;NS=2504;DP=14589;EAS_AF=0.371;AMR_AF=0.2896;AFR_AF=0.0091;EUR_AF=0.0676;SAS_AF=0.1411;AA=G|||;VT=SNP
3	52169095	rs4687810	T	C	100	PASS	AC=1704;AF=0.340256;AN=5008;NS=2504;DP=19487;EAS_AF=0.4583;AMR_AF=0.3573;AFR_AF=0.4342;EUR_AF=0.162;SAS_AF=0.2628;AA=C|||;VT=SNP
3	52170862	rs6809294	G	C	100	PASS	AC=512;AF=0.102236;AN=5008;NS=2504;DP=23483;EAS_AF=0.0069;AMR_AF=0.1571;AFR_AF=0.0779;EUR_AF=0.2266;SAS_AF=0.0665;AA=G|||;VT=SNP
3	52173625	rs2334961	G	C	100	PASS	AC=1704;AF=0.340256;AN=5008;NS=2504;DP=20939;EAS_AF=0.4583;AMR_AF=0.3573;AFR_AF=0.4342;EUR_AF=0.162;SAS_AF=0.2628;AA=c|||;VT=SNP
3	52174970	rs735768	T	G	100	PASS	AC=1702;AF=0.339856;AN=5008;NS=2504;DP=21177;EAS_AF=0.4573;AMR_AF=0.3573;AFR_AF=0.4334;EUR_AF=0.162;SAS_AF=0.2628;AA=G|||;VT=SNP
3	52175783	rs12629791	C	T	100	PASS	AC=1700;AF=0.339457;AN=5008;NS=2504;DP=17973;EAS_AF=0.4573;AMR_AF=0.3559;AFR_AF=0.4327;EUR_AF=0.162;SAS_AF=0.2628;AA=T|||;VT=SNP
3	52176007	rs28452586	A	G	100	PASS	AC=868;AF=0.173323;AN=5008;NS=2504;DP=18577;EAS_AF=0.0873;AMR_AF=0.0663;AFR_AF=0.3949;EUR_AF=0.0944;SAS_AF=0.1196;AA=G|||;VT=SNP
3	52176701	rs749995	C	T	100	PASS	AC=1700;AF=0.339457;AN=5008;NS=2504;DP=21252;EAS_AF=0.4573;AMR_AF=0.3559;AFR_AF=0.4327;EUR_AF=0.162;SAS_AF=0.2628;AA=T|||;VT=SNP
3	52177348	rs893055	T	C	100	PASS	AC=1727;AF=0.344848;AN=5008;NS=2504;DP=17629;EAS_AF=0.4593;AMR_AF=0.3588;AFR_AF=0.4349;EUR_AF=0.173;SAS_AF=0.272;AA=C|||;VT=SNP
3	52178185	rs79707309	C	T	100	PASS	AC=220;AF=0.0439297;AN=5008;NS=2504;DP=19765;EAS_AF=0.002;AMR_AF=0.098;AFR_AF=0.003;EUR_AF=0.0944;SAS_AF=0.0521;AA=C|||;VT=SNP
3	52182944	rs17051977	T	C	100	PASS	AC=671;AF=0.133986;AN=5008;NS=2504;DP=22174;EAS_AF=0.0883;AMR_AF=0.0519;AFR_AF=0.2859;EUR_AF=0.0924;SAS_AF=0.0767;AA=T|||;VT=SNP
3	52184760	rs2304505	T	C	100	PASS	AC=667;AF=0.133187;AN=5008;NS=2504;DP=19726;EAS_AF=0.0883;AMR_AF=0.0548;AFR_AF=0.2814;EUR_AF=0.0924;SAS_AF=0.0767;AA=T|||;VT=SNP
3	52188308	rs6777340	T	C	100	PASS	AC=1707;AF=0.340855;AN=5008;NS=2504;DP=13721;EAS_AF=0.4593;AMR_AF=0.3559;AFR_AF=0.4349;EUR_AF=0.163;SAS_AF=0.2638;AA=C|||;VT=SNP
3	52188361	rs114209632	C	T	100	PASS	AC=482;AF=0.096246;AN=5008;NS=2504;DP=13072;EAS_AF=0.0873;AMR_AF=0.0403;AFR_AF=0.1483;EUR_AF=0.0924;SAS_AF=0.0787;AA=C|||;VT=SNP;EX_TARGET
3	52190657	rs9811707	G	A	100	PASS	AC=687;AF=0.137181;AN=5008;NS=2504;DP=16533;EAS_AF=0.0873;AMR_AF=0.0519;AFR_AF=0.2973;EUR_AF=0.0924;SAS_AF=0.0787;AA=G|||;VT=SNP
3	52190937	rs56281986	A	T	100	PASS	AC=481;AF=0.0960463;AN=5008;NS=2504;DP=13157;EAS_AF=0.0873;AMR_AF=0.0403;AFR_AF=0.1475;EUR_AF=0.0924;SAS_AF=0.0787;AA=A|||;VT=SNP
3	52192911	rs112905563	C	T	100	PASS	AC=702;AF=0.140176;AN=5008;NS=2504;DP=11137;EAS_AF=0.0873;AMR_AF=0.0533;AFR_AF=0.298;EUR_AF=0.1014;SAS_AF=0.0828;AA=C|||;VT=SNP
3	52196241	rs6786592	T	C	100	PASS	AC=1712;AF=0.341853;AN=5008;NS=2504;DP=20296;EAS_AF=0.4593;AMR_AF=0.3559;AFR_AF=0.441;EUR_AF=0.162;SAS_AF=0.2618;AA=C|||;VT=SNP
3	52196548	rs9815010	C	T	100	PASS	AC=682;AF=0.136182;AN=5008;NS=2504;DP=19559;EAS_AF=0.0863;AMR_AF=0.0519;AFR_AF=0.2973;EUR_AF=0.0924;SAS_AF=0.0746;AA=C|||;VT=SNP
3	52196749	rs79553248	C	T	100	PASS	AC=775;AF=0.154752;AN=5008;NS=2504;DP=16654;EAS_AF=0.3542;AMR_AF=0.2882;AFR_AF=0.0068;EUR_AF=0.0676;SAS_AF=0.1442;AA=C|||;VT=SNP
3	52197513	rs9816434	C	T	100	PASS	AC=717;AF=0.143171;AN=5008;NS=2504;DP=19772;EAS_AF=0.0863;AMR_AF=0.0548;AFR_AF=0.3147;EUR_AF=0.0934;SAS_AF=0.0838;AA=T|||;VT=SNP
3	52198322	rs7638246	T	C	100	PASS	AC=846;AF=0.16893;AN=5008;NS=2504;DP=10746;EAS_AF=0.0863;AMR_AF=0.0648;AFR_AF=0.3797;EUR_AF=0.0944;SAS_AF=0.1196;AA=t|||;VT=SNP
3	52198618	rs56322622	T	G	100	PASS	AC=686;AF=0.136981;AN=5008;NS=2504;DP=10715;EAS_AF=0.0863;AMR_AF=0.0519;AFR_AF=0.3003;EUR_AF=0.0924;SAS_AF=0.0746;AA=T|||;VT=SNP
3	52198853	rs113582976	G	T	100	PASS	AC=406;AF=0.0810703;AN=5008;NS=2504;DP=14958;EAS_AF=0.0069;AMR_AF=0.1412;AFR_AF=0.0091;EUR_AF=0.2207;SAS_AF=0.0685;AA=G|||;VT=SNP
3	52199453	rs9847092	T	C	100	PASS	AC=845;AF=0.16873;AN=5008;NS=2504;DP=5719;EAS_AF=0.0863;AMR_AF=0.0663;AFR_AF=0.3797;EUR_AF=0.0944;SAS_AF=0.1176;AA=t|||;VT=SNP
3	52201141	rs57466127	G	A	100	PASS	AC=677;AF=0.135184;AN=5008;NS=2504;DP=18397;EAS_AF=0.0863;AMR_AF=0.0504;AFR_AF=0.2943;EUR_AF=0.0924;SAS_AF=0.0746;AA=G|||;VT=SNP
3	52201210	rs9637473	G	A	100	PASS	AC=775;AF=0.154752;AN=5008;NS=2504;DP=17261;EAS_AF=0.3542;AMR_AF=0.2896;AFR_AF=0.0068;EUR_AF=0.0676;SAS_AF=0.1431;AA=G|||;VT=SNP
3	52202820	rs1237830	T	C	100	PASS	AC=773;AF=0.154353;AN=5008;NS=2504;DP=15239;EAS_AF=0.0863;AMR_AF=0.0605;AFR_AF=0.3533;EUR_AF=0.0944;SAS_AF=0.0838;AA=C|||;VT=SNP
3	52203249	rs808787	G	A	100	PASS	AC=737;AF=0.147165;AN=5008;NS=2504;DP=14860;EAS_AF=0.0863;AMR_AF=0.0562;AFR_AF=0.3359;EUR_AF=0.0934;SAS_AF=0.0746;AA=G|||;VT=SNP
3	52203599	rs171294	C	G	100	PASS	AC=737;AF=0.147165;AN=5008;NS=2504;DP=20111;EAS_AF=0.0863;AMR_AF=0.0562;AFR_AF=0.3359;EUR_AF=0.0934;SAS_AF=0.0746;AA=C|||;VT=SNP
3	52203938	rs352146	A	G	100	PASS	AC=846;AF=0.16893;AN=5008;NS=2504;DP=14632;EAS_AF=0.0863;AMR_AF=0.0663;AFR_AF=0.3805;EUR_AF=0.0944;SAS_AF=0.1176;AA=G|||;VT=SNP
3	52206318	rs77222888	G	A	100	PASS	AC=782;AF=0.15615;AN=5008;NS=2504;DP=20739;EAS_AF=0.3542;AMR_AF=0.2882;AFR_AF=0.0144;EUR_AF=0.0676;SAS_AF=0.1411;AA=G|||;VT=SNP
3	52207886	rs164638	T	G	100	PASS	AC=783;AF=0.15635;AN=5008;NS=2504;DP=19113;EAS_AF=0.0873;AMR_AF=0.0576;AFR_AF=0.3381;EUR_AF=0.0954;SAS_AF=0.1145;AA=G|||;VT=SNP
3	52207888	rs3852069	G	T	100	PASS	AC=736;AF=0.146965;AN=5008;NS=2504;DP=18965;EAS_AF=0.3224;AMR_AF=0.2781;AFR_AF=0.0212;EUR_AF=0.0497;SAS_AF=0.1431;AA=G|||;VT=SNP
3	52208285	rs352147	A	G	100	PASS	AC=765;AF=0.152756;AN=5008;NS=2504;DP=15867;EAS_AF=0.0853;AMR_AF=0.0591;AFR_AF=0.3487;EUR_AF=0.0944;SAS_AF=0.0838;AA=G|||;VT=SNP
3	52208898	rs352148	T	C	100	PASS	AC=744;AF=0.148562;AN=5008;NS=2504;DP=19768;EAS_AF=0.0853;AMR_AF=0.0562;AFR_AF=0.3321;EUR_AF=0.0934;SAS_AF=0.0879;AA=T|||;VT=SNP
3	52209320	rs123681	A	G	100	PASS	AC=730;AF=0.145767;AN=5008;NS=2504;DP=20640;EAS_AF=0.0853;AMR_AF=0.0548;AFR_AF=0.3321;EUR_AF=0.0934;SAS_AF=0.0746;AA=A|||;VT=SNP
3	52209530	rs352149	C	A	100	PASS	AC=729;AF=0.145567;AN=5008;NS=2504;DP=15571;EAS_AF=0.0853;AMR_AF=0.0548;AFR_AF=0.3313;EUR_AF=0.0934;SAS_AF=0.0746;AA=C|||;VT=SNP
3	52209884	rs183029	A	G	100	PASS	AC=792;AF=0.158147;AN=5008;NS=2504;DP=18954;EAS_AF=0.0853;AMR_AF=0.0605;AFR_AF=0.3691;EUR_AF=0.0944;SAS_AF=0.0828;AA=G|||;VT=SNP
3	52209995	rs352150	A	G	100	PASS	AC=765;AF=0.152756;AN=5008;NS=2504;DP=19036;EAS_AF=0.0853;AMR_AF=0.0591;AFR_AF=0.3495;EUR_AF=0.0944;SAS_AF=0.0828;AA=G|||;VT=SNP
3	52210055	rs79533629	C	T	100	PASS	AC=788;AF=0.157348;AN=5008;NS=2504;DP=19708;EAS_AF=0.3522;AMR_AF=0.2882;AFR_AF=0.0076;EUR_AF=0.0676;SAS_AF=0.1585;AA=C|||;VT=SNP
3	52210272	rs352151	C	G	100	PASS	AC=741;AF=0.147963;AN=5008;NS=2504;DP=18545;EAS_AF=0.0853;AMR_AF=0.0548;AFR_AF=0.3313;EUR_AF=0.0934;SAS_AF=0.0869;AA=C|||;VT=SNP
3	52210700	rs352152	G	T	100	PASS	AC=1700;AF=0.339457;AN=5008;NS=2504;DP=22424;EAS_AF=0.4395;AMR_AF=0.3559;AFR_AF=0.4463;EUR_AF=0.161;SAS_AF=0.2638;AA=T|||;VT=SNP
3	52210872	rs164639	C	T	100	PASS	AC=760;AF=0.151757;AN=5008;NS=2504;DP=23127;EAS_AF=0.0863;AMR_AF=0.0576;AFR_AF=0.3449;EUR_AF=0.0944;SAS_AF=0.0838;AA=T|||;VT=SNP
3	52211184	rs352153	A	T	100	PASS	AC=655;AF=0.130791;AN=5008;NS=2504;DP=20136;EAS_AF=0.0893;AMR_AF=0.0504;AFR_AF=0.2753;EUR_AF=0.0924;SAS_AF=0.0746;AA=A|||;VT=SNP
3	52211822	rs353556	A	G	100	PASS	AC=1611;AF=0.321685;AN=5008;NS=2504;DP=17421;EAS_AF=0.4931;AMR_AF=0.3847;AFR_AF=0.2489;EUR_AF=0.2584;SAS_AF=0.2638;AA=G|||;VT=SNP
3	52212441	rs62261070	C	T	100	PASS	AC=196;AF=0.0391374;AN=5008;NS=2504;DP=16537;EAS_AF=0.0079;AMR_AF=0.072;AFR_AF=0.0053;EUR_AF=0.1093;SAS_AF=0.0215;AA=C|||;VT=SNP
3	52212661	rs3852070	G	C	100	PASS	AC=3227;AF=0.644369;AN=5008;NS=2504;DP=18460;EAS_AF=0.8968;AMR_AF=0.5461;AFR_AF=0.733;EUR_AF=0.4274;SAS_AF=0.5573;AA=g|||;VT=SNP
3	52212724	rs3852071	C	T	100	PASS	AC=1881;AF=0.375599;AN=5008;NS=2504;DP=18384;EAS_AF=0.1806;AMR_AF=0.3069;AFR_AF=0.5983;EUR_AF=0.3728;SAS_AF=0.3272;AA=t|||;VT=SNP
3	52213653	rs352155	T	C	100	PASS	AC=532;AF=0.10623;AN=5008;NS=2504;DP=17366;EAS_AF=0.0417;AMR_AF=0.0836;AFR_AF=0.2564;EUR_AF=0.0537;SAS_AF=0.0399;AA=T|||;VT=SNP
3	52214610	rs352156	C	T	100	PASS	AC=187;AF=0.0373403;AN=5008;NS=2504;DP=18842;EAS_AF=0.0268;AMR_AF=0.0576;AFR_AF=0.0242;EUR_AF=0.0497;SAS_AF=0.0389;AA=C|||;VT=SNP
3	52214640	rs34656997	A	G	100	PASS	AC=1257;AF=0.250998;AN=5008;NS=2504;DP=18551;EAS_AF=0.3552;AMR_AF=0.3458;AFR_AF=0.0144;EUR_AF=0.3499;SAS_AF=0.2945;AA=A|||;VT=SNP
3	52217088	rs353551	C	T	100	PASS	AC=1942;AF=0.38778;AN=5008;NS=2504;DP=16944;EAS_AF=0.372;AMR_AF=0.4798;AFR_AF=0.2579;EUR_AF=0.5209;SAS_AF=0.3773;AA=c|||;VT=SNP
3	52217704	rs352158	C	T	100	PASS	AC=1957;AF=0.390775;AN=5008;NS=2504;DP=20971;EAS_AF=0.3829;AMR_AF=0.487;AFR_AF=0.2504;EUR_AF=0.5219;SAS_AF=0.3855;AA=c|||;VT=SNP
3	52220203	rs614288	T	C	100	PASS	AC=2356;AF=0.470447;AN=5008;NS=2504;DP=18543;EAS_AF=0.3929;AMR_AF=0.5274;AFR_AF=0.4887;EUR_AF=0.5308;SAS_AF=0.4233;AA=C|||;VT=SNP
3	52220483	rs352159	T	C	100	PASS	AC=239;AF=0.0477236;AN=5008;NS=2504;DP=22054;EAS_AF=0.0268;AMR_AF=0.0605;AFR_AF=0.0598;EUR_AF=0.0547;SAS_AF=0.0368;AA=T|||;VT=SNP
3	52221092	rs352160	C	T	100	PASS	AC=233;AF=0.0465256;AN=5008;NS=2504;DP=16127;EAS_AF=0.0248;AMR_AF=0.0591;AFR_AF=0.0575;EUR_AF=0.0547;SAS_AF=0.0368;AA=C|||;VT=SNP
3	52221849	rs352161	C	A	100	PASS	AC=1970;AF=0.393371;AN=5008;NS=2504;DP=19760;EAS_AF=0.3829;AMR_AF=0.4914;AFR_AF=0.2935;EUR_AF=0.5258;SAS_AF=0.3333;AA=C|||;VT=SNP
3	52228150	rs411457	A	T	100	PASS	AC=2057;AF=0.410743;AN=5008;NS=2504;DP=20755;EAS_AF=0.3919;AMR_AF=0.4971;AFR_AF=0.3018;EUR_AF=0.5268;SAS_AF=0.3967;AA=A|||;VT=SNP
3	52228496	rs524986	T	C	100	PASS	AC=2335;AF=0.466254;AN=5008;NS=2504;DP=19052;EAS_AF=0.3919;AMR_AF=0.5231;AFR_AF=0.4728;EUR_AF=0.5298;SAS_AF=0.4284;AA=C|||;VT=SNP
3	52228767	rs113516983	C	T	100	PASS	AC=81;AF=0.0161741;AN=5008;NS=2504;DP=13778;EAS_AF=0.003;AMR_AF=0.0115;AFR_AF=0.0015;EUR_AF=0.0328;SAS_AF=0.0358;AA=C|||;VT=SNP
3	52229095	rs352173	C	G	100	PASS	AC=224;AF=0.0447284;AN=5008;NS=2504;DP=13632;EAS_AF=0.0258;AMR_AF=0.0576;AFR_AF=0.062;EUR_AF=0.0527;SAS_AF=0.0235;AA=C|||;VT=SNP
3	52230440	rs104902	A	C	100	PASS	AC=248;AF=0.0495208;AN=5008;NS=2504;DP=18727;EAS_AF=0.0258;AMR_AF=0.0677;AFR_AF=0.0756;EUR_AF=0.0537;SAS_AF=0.0215;AA=a|||;VT=SNP
3	52230475	rs104903	A	T	100	PASS	AC=2141;AF=0.427516;AN=5008;NS=2504;DP=19429;EAS_AF=0.3978;AMR_AF=0.4986;AFR_AF=0.3374;EUR_AF=0.5338;SAS_AF=0.4202;AA=T|||;VT=SNP
3	52233861	rs181274	T	A	100	PASS	AC=2320;AF=0.463259;AN=5008;NS=2504;DP=16741;EAS_AF=0.3978;AMR_AF=0.5173;AFR_AF=0.4607;EUR_AF=0.5348;SAS_AF=0.4223;AA=A|||;VT=SNP
3	52234203	rs352171	A	G	100	PASS	AC=2170;AF=0.433307;AN=5008;NS=2504;DP=18152;EAS_AF=0.3958;AMR_AF=0.5;AFR_AF=0.3843;EUR_AF=0.5308;SAS_AF=0.3906;AA=A|||;VT=SNP
3	52236077	rs352170	A	G	100	PASS	AC=2079;AF=0.415136;AN=5008;NS=2504;DP=20100;EAS_AF=0.3988;AMR_AF=0.4928;AFR_AF=0.3185;EUR_AF=0.5308;SAS_AF=0.3885;AA=A|||;VT=SNP
3	52236762	rs352169	G	A	100	PASS	AC=2007;AF=0.400759;AN=5008;NS=2504;DP=22221;EAS_AF=0.3948;AMR_AF=0.4856;AFR_AF=0.2708;EUR_AF=0.5308;SAS_AF=0.3885;AA=G|||;VT=SNP
3	52237970	rs352168	C	T	100	PASS	AC=1995;AF=0.398363;AN=5008;NS=2504;DP=19357;EAS_AF=0.3948;AMR_AF=0.487;AFR_AF=0.2625;EUR_AF=0.5298;SAS_AF=0.3875;AA=C|||;VT=SNP;EX_TARGET
3	52238656	rs352167	T	C	100	PASS	AC=2307;AF=0.460663;AN=5008;NS=2504;DP=23274;EAS_AF=0.4008;AMR_AF=0.5173;AFR_AF=0.4516;EUR_AF=0.5328;SAS_AF=0.4202;AA=t|||;VT=SNP
3	52238677	rs352166	C	T	100	PASS	AC=2057;AF=0.410743;AN=5008;NS=2504;DP=23182;EAS_AF=0.4008;AMR_AF=0.4914;AFR_AF=0.2769;EUR_AF=0.5328;SAS_AF=0.4192;AA=T|||;VT=SNP
3	52241229	rs164641	T	C	100	PASS	AC=311;AF=0.0621006;AN=5008;NS=2504;DP=17362;EAS_AF=0.0278;AMR_AF=0.0706;AFR_AF=0.115;EUR_AF=0.0577;SAS_AF=0.0245;AA=T|||;VT=SNP
3	52241835	rs6802320	T	C	100	PASS	AC=1422;AF=0.283946;AN=5008;NS=2504;DP=20602;EAS_AF=0.372;AMR_AF=0.3559;AFR_AF=0.112;EUR_AF=0.3588;SAS_AF=0.2975;AA=T|||;VT=SNP
3	52242902	rs352165	A	G	100	PASS	AC=2081;AF=0.415535;AN=5008;NS=2504;DP=21089;EAS_AF=0.3988;AMR_AF=0.4928;AFR_AF=0.2897;EUR_AF=0.5348;SAS_AF=0.4254;AA=G|||;VT=SNP
3	52244051	rs11712164	A	T	100	PASS	AC=1586;AF=0.316693;AN=5008;NS=2504;DP=22019;EAS_AF=0.371;AMR_AF=0.379;AFR_AF=0.149;EUR_AF=0.4076;SAS_AF=0.3497;AA=A|||;VT=SNP
3	52247110	rs352163	G	A	100	PASS	AC=2135;AF=0.426318;AN=5008;NS=2504;DP=18393;EAS_AF=0.3948;AMR_AF=0.5014;AFR_AF=0.3245;EUR_AF=0.5378;SAS_AF=0.4284;AA=G|||;VT=SNP
3	52247314	rs164640	C	T	100	PASS	AC=2138;AF=0.426917;AN=5008;NS=2504;DP=15790;EAS_AF=0.3978;AMR_AF=0.5029;AFR_AF=0.326;EUR_AF=0.5398;SAS_AF=0.4233;AA=C|||;VT=SNP
3	52252969	rs352162	T	C	100	PASS	AC=2576;AF=0.514377;AN=5008;NS=2504;DP=15506;EAS_AF=0.4008;AMR_AF=0.5346;AFR_AF=0.6089;EUR_AF=0.5437;SAS_AF=0.4591;AA=C|||;VT=SNP
3	52256697	rs352140	C	T	100	PASS	AC=2081;AF=0.415535;AN=5008;NS=2504;DP=20684;EAS_AF=0.3948;AMR_AF=0.4986;AFR_AF=0.2852;EUR_AF=0.5457;SAS_AF=0.4202;AA=c|||;VT=SNP;EX_TARGET
3	52258372	rs352139	T	C	100	PASS	AC=2554;AF=0.509984;AN=5008;NS=2504;DP=18062;EAS_AF=0.4048;AMR_AF=0.536;AFR_AF=0.6051;EUR_AF=0.5527;SAS_AF=0.4274;AA=C|||;VT=SNP
3	52261031	rs187084	A	G	100	PASS	AC=1891;AF=0.377596;AN=5008;NS=2504;DP=23876;EAS_AF=0.4048;AMR_AF=0.4395;AFR_AF=0.292;EUR_AF=0.4274;SAS_AF=0.3701;AA=G|||;VT=SNP
3	52261468	rs352144	T	G	100	PASS	AC=161;AF=0.0321486;AN=5008;NS=2504;DP=19517;EAS_AF=0.0337;AMR_AF=0.0548;AFR_AF=0.0053;EUR_AF=0.0586;SAS_AF=0.0235;AA=T|||;VT=SNP
3	52264907	rs352143	T	C	100	PASS	AC=1016;AF=0.202875;AN=5008;NS=2504;DP=21314;EAS_AF=0.0357;AMR_AF=0.1671;AFR_AF=0.4244;EUR_AF=0.1909;SAS_AF=0.1135;AA=C|||;VT=SNP;EX_TARGET
3	52265215	rs164637	G	A	100	PASS	AC=146;AF=0.0291534;AN=5008;NS=2504;DP=18908;EAS_AF=0.0268;AMR_AF=0.0605;AFR_AF=0.003;EUR_AF=0.0567;SAS_AF=0.0164;AA=G|||;VT=SNP;EX_TARGET
3	52265259	rs164636	G	C	100	PASS	AC=149;AF=0.0297524;AN=5008;NS=2504;DP=18321;EAS_AF=0.0268;AMR_AF=0.0605;AFR_AF=0.0053;EUR_AF=0.0567;SAS_AF=0.0164;AA=G|||;VT=SNP
3	52266382	rs352142	A	C	100	PASS	AC=391;AF=0.0780751;AN=5008;NS=2504;DP=16340;EAS_AF=0.0288;AMR_AF=0.121;AFR_AF=0.1505;EUR_AF=0.0437;SAS_AF=0.0358;AA=C|||;VT=SNP
3	52267118	rs352141	G	C	100	PASS	AC=220;AF=0.0439297;AN=5008;NS=2504;DP=19580;EAS_AF=0.0258;AMR_AF=0.062;AFR_AF=0.0545;EUR_AF=0.0616;SAS_AF=0.0174;AA=G|||;VT=SNP
3	52267580	rs353545	G	C	100	PASS	AC=4860;AF=0.970447;AN=5008;NS=2504;DP=15522;EAS_AF=0.9742;AMR_AF=0.9409;AFR_AF=0.9947;EUR_AF=0.9433;SAS_AF=0.9826;AA=C|||;VT=SNP
3	52267732	rs2267847	C	G	100	PASS	AC=1303;AF=0.260184;AN=5008;NS=2504;DP=14962;EAS_AF=0.3671;AMR_AF=0.3501;AFR_AF=0.0166;EUR_AF=0.3638;SAS_AF=0.3088;AA=C|||;VT=SNP
3	52268866	rs353547	T	C	100	PASS	AC=3271;AF=0.653155;AN=5008;NS=2504;DP=18467;EAS_AF=0.6121;AMR_AF=0.5764;AFR_AF=0.767;EUR_AF=0.5775;SAS_AF=0.6738;AA=C|||;VT=SNP
3	52269491	rs353548	A	G	100	PASS	AC=4783;AF=0.955072;AN=5008;NS=2504;DP=18610;EAS_AF=0.9732;AMR_AF=0.9323;AFR_AF=0.944;EUR_AF=0.9404;SAS_AF=0.9826;AA=a|||;VT=SNP
3	52273421	rs610060	G	A	100	PASS	AC=2567;AF=0.51258;AN=5008;NS=2504;DP=10947;EAS_AF=0.6032;AMR_AF=0.5245;AFR_AF=0.3986;EUR_AF=0.4811;SAS_AF=0.5971;AA=G|||;VT=SNP
3	52279594	rs7618915	G	A	100	PASS	AC=1514;AF=0.302316;AN=5008;NS=2504;DP=11564;EAS_AF=0.3651;AMR_AF=0.3184;AFR_AF=0.2035;EUR_AF=0.3539;SAS_AF=0.3067;AA=G|||;VT=SNP
3	52286825	rs34551211	C	T	100	PASS	AC=150;AF=0.0299521;AN=5008;NS=2504;DP=15550;EAS_AF=0.0278;AMR_AF=0.0576;AFR_AF=0.0053;EUR_AF=0.0577;SAS_AF=0.0174;AA=C|||;VT=SNP
3	52287293	rs34569561	T	C	100	PASS	AC=1522;AF=0.303914;AN=5008;NS=2504;DP=20241;EAS_AF=0.3651;AMR_AF=0.3184;AFR_AF=0.2103;EUR_AF=0.3529;SAS_AF=0.3067;AA=T|||;VT=SNP
3	52287468	rs11717383	G	T	100	PASS	AC=2543;AF=0.507788;AN=5008;NS=2504;DP=17544;EAS_AF=0.3998;AMR_AF=0.4813;AFR_AF=0.6717;EUR_AF=0.5179;SAS_AF=0.4059;AA=T|||;VT=SNP
3	52288945	rs1060330	T	C	100	PASS	AC=2542;AF=0.507588;AN=5008;NS=2504;DP=13257;EAS_AF=0.3998;AMR_AF=0.4813;AFR_AF=0.6702;EUR_AF=0.5179;SAS_AF=0.407;AA=C|||;VT=SNP
3	52291078	rs57823393	G	A	100	PASS	AC=878;AF=0.175319;AN=5008;NS=2504;DP=21172;EAS_AF=0.3095;AMR_AF=0.1254;AFR_AF=0.0197;EUR_AF=0.2058;SAS_AF=0.2515;AA=G|||;VT=SNP
3	52295895	rs7614727	C	T	100	PASS	AC=2552;AF=0.509585;AN=5008;NS=2504;DP=18359;EAS_AF=0.4008;AMR_AF=0.4827;AFR_AF=0.6762;EUR_AF=0.5179;SAS_AF=0.407;AA=T|||;VT=SNP
3	52298171	rs13093555	T	C	100	PASS	AC=150;AF=0.0299521;AN=5008;NS=2504;DP=17979;EAS_AF=0.0278;AMR_AF=0.0576;AFR_AF=0.0053;EUR_AF=0.0577;SAS_AF=0.0174;AA=T|||;VT=SNP
3	52299521	rs59612757	T	C	100	PASS	AC=1020;AF=0.203674;AN=5008;NS=2504;DP=15690;EAS_AF=0.0347;AMR_AF=0.1628;AFR_AF=0.4599;EUR_AF=0.166;SAS_AF=0.0992;AA=C|||;VT=SNP
3	52299737	rs34385735	G	A	100	PASS	AC=150;AF=0.0299521;AN=5008;NS=2504;DP=16558;EAS_AF=0.0278;AMR_AF=0.0576;AFR_AF=0.0053;EUR_AF=0.0577;SAS_AF=0.0174;AA=G|||;VT=SNP
3	52302785	rs76033947	T	C	100	PASS	AC=132;AF=0.0263578;AN=5008;NS=2504;DP=18693;EAS_AF=0.002;AMR_AF=0.036;AFR_AF=0.0045;EUR_AF=0.0686;SAS_AF=0.0307;AA=T|||;VT=SNP
3	52305633	rs7629072	C	T	100	PASS	AC=2546;AF=0.508387;AN=5008;NS=2504;DP=20362;EAS_AF=0.3998;AMR_AF=0.4813;AFR_AF=0.6747;EUR_AF=0.5179;SAS_AF=0.4049;AA=T|||;VT=SNP
3	52307169	rs59565798	G	A	100	PASS	AC=1253;AF=0.2502;AN=5008;NS=2504;DP=18816;EAS_AF=0.3651;AMR_AF=0.3012;AFR_AF=0.0159;EUR_AF=0.3529;SAS_AF=0.3067;AA=G|||;VT=SNP
3	52308845	rs6445358	C	G	100	PASS	AC=2546;AF=0.508387;AN=5008;NS=2504;DP=18754;EAS_AF=0.3998;AMR_AF=0.4813;AFR_AF=0.6747;EUR_AF=0.5179;SAS_AF=0.4049;AA=G|||;VT=SNP
3	52310442	rs699465	G	A	100	PASS	AC=693;AF=0.138379;AN=5008;NS=2504;DP=16536;EAS_AF=0.1756;AMR_AF=0.134;AFR_AF=0.0408;EUR_AF=0.1332;SAS_AF=0.2403;AA=G|||;VT=SNP
3	52314663	rs73088790	C	T	100	PASS	AC=528;AF=0.105431;AN=5008;NS=2504;DP=16794;EAS_AF=0.1746;AMR_AF=0.0994;AFR_AF=0.003;EUR_AF=0.0835;SAS_AF=0.1994;AA=C|||;VT=SNP
3	52314955	rs13098856	G	A	100	PASS	AC=159;AF=0.0317492;AN=5008;NS=2504;DP=11938;EAS_AF=0.0278;AMR_AF=0.0591;AFR_AF=0.0053;EUR_AF=0.0606;SAS_AF=0.0225;AA=G|||;VT=SNP
3	52315192	rs9844183	A	G	100	PASS	AC=1028;AF=0.205272;AN=5008;NS=2504;DP=9659;EAS_AF=0.0347;AMR_AF=0.1643;AFR_AF=0.4607;EUR_AF=0.168;SAS_AF=0.1033;AA=G|||;VT=SNP
3	52320228	rs112001168	C	T	100	PASS	AC=79;AF=0.0157748;AN=5008;NS=2504;DP=15174;EAS_AF=0.002;AMR_AF=0.013;AFR_AF=0.0023;EUR_AF=0.0368;SAS_AF=0.0286;AA=C|||;VT=SNP
3	52321788	rs13065677	C	T	100	PASS	AC=152;AF=0.0303514;AN=5008;NS=2504;DP=14816;EAS_AF=0.0278;AMR_AF=0.0591;AFR_AF=0.0053;EUR_AF=0.0586;SAS_AF=0.0174;AA=C|||;VT=SNP
3	52322417	rs57615517	G	A	100	PASS	AC=1252;AF=0.25;AN=5008;NS=2504;DP=13620;EAS_AF=0.3661;AMR_AF=0.2997;AFR_AF=0.0151;EUR_AF=0.3529;SAS_AF=0.3067;AA=G|||;VT=SNP
3	52322680	rs13071708	G	A	100	PASS	AC=153;AF=0.0305511;AN=5008;NS=2504;DP=17879;EAS_AF=0.0288;AMR_AF=0.0591;AFR_AF=0.0053;EUR_AF=0.0586;SAS_AF=0.0174;AA=G|||;VT=SNP
3	52322797	rs34228726	A	G	100	PASS	AC=1513;AF=0.302117;AN=5008;NS=2504;DP=16504;EAS_AF=0.3661;AMR_AF=0.317;AFR_AF=0.2035;EUR_AF=0.3529;SAS_AF=0.3067;AA=A|||;VT=SNP
3	52324165	rs3796342	C	T	100	PASS	AC=152;AF=0.0303514;AN=5008;NS=2504;DP=17572;EAS_AF=0.0278;AMR_AF=0.0591;AFR_AF=0.0053;EUR_AF=0.0586;SAS_AF=0.0174;AA=C|||;VT=SNP
3	52325106	rs35130772	C	G	100	PASS	AC=152;AF=0.0303514;AN=5008;NS=2504;DP=21247;EAS_AF=0.0278;AMR_AF=0.0591;AFR_AF=0.0053;EUR_AF=0.0586;SAS_AF=0.0174;AA=C|||;VT=SNP;EX_TARGET
3	52325759	rs2276834	A	G	100	PASS	AC=2549;AF=0.508986;AN=5008;NS=2504;DP=19089;EAS_AF=0.4008;AMR_AF=0.4813;AFR_AF=0.6747;EUR_AF=0.5189;SAS_AF=0.4059;AA=G|||;VT=SNP;EX_TARGET
3	52333671	rs7622851	C	G	100	PASS	AC=2549;AF=0.508986;AN=5008;NS=2504;DP=14577;EAS_AF=0.4028;AMR_AF=0.4827;AFR_AF=0.674;EUR_AF=0.5179;SAS_AF=0.4049;AA=G|||;VT=SNP
3	52338852	rs9311474	T	C	100	PASS	AC=2551;AF=0.509385;AN=5008;NS=2504;DP=21947;EAS_AF=0.4028;AMR_AF=0.4827;AFR_AF=0.674;EUR_AF=0.5189;SAS_AF=0.4059;AA=C|||;VT=SNP
3	52341215	rs3844291	A	C	100	PASS	AC=1385;AF=0.276558;AN=5008;NS=2504;DP=24057;EAS_AF=0.369;AMR_AF=0.3156;AFR_AF=0.1067;EUR_AF=0.3519;SAS_AF=0.3057;AA=A|||;VT=SNP
3	52342529	rs699469	T	G	100	PASS	AC=705;AF=0.140775;AN=5008;NS=2504;DP=21001;EAS_AF=0.1746;AMR_AF=0.1354;AFR_AF=0.0416;EUR_AF=0.1352;SAS_AF=0.2495;AA=T|||;VT=SNP
3	52344680	rs17052058	A	G	100	PASS	AC=914;AF=0.182508;AN=5008;NS=2504;DP=19373;EAS_AF=0.0337;AMR_AF=0.1599;AFR_AF=0.3835;EUR_AF=0.163;SAS_AF=0.1002;AA=A|||;VT=SNP
3	52346240	rs17052061	T	G	100	PASS	AC=904;AF=0.180511;AN=5008;NS=2504;DP=19948;EAS_AF=0.0258;AMR_AF=0.1599;AFR_AF=0.382;EUR_AF=0.163;SAS_AF=0.1002;AA=G|||;VT=SNP
3	52346730	rs111593386	G	T	100	PASS	AC=861;AF=0.171925;AN=5008;NS=2504;DP=17368;EAS_AF=0.0188;AMR_AF=0.1571;AFR_AF=0.3797;EUR_AF=0.16;SAS_AF=0.0716;AA=g|||;VT=SNP
3	52348364	rs730050	C	A	100	PASS	AC=1981;AF=0.395567;AN=5008;NS=2504;DP=17502;EAS_AF=0.5843;AMR_AF=0.4438;AFR_AF=0.1309;EUR_AF=0.3897;SAS_AF=0.5307;AA=c|||;VT=SNP
3	52349204	rs3852063	A	G	100	PASS	AC=1265;AF=0.252596;AN=5008;NS=2504;DP=15305;EAS_AF=0.378;AMR_AF=0.3026;AFR_AF=0.0159;EUR_AF=0.3529;SAS_AF=0.3047;AA=A|||;VT=SNP
3	52349412	rs3852064	G	T	100	PASS	AC=1565;AF=0.3125;AN=5008;NS=2504;DP=19807;EAS_AF=0.378;AMR_AF=0.3213;AFR_AF=0.233;EUR_AF=0.3529;SAS_AF=0.3047;AA=G|||;VT=SNP
3	52350212	rs6445386	A	G	100	PASS	AC=904;AF=0.180511;AN=5008;NS=2504;DP=22762;EAS_AF=0.0258;AMR_AF=0.1614;AFR_AF=0.382;EUR_AF=0.162;SAS_AF=0.1002;AA=G|||;VT=SNP
3	52350745	rs55997317	G	A	100	PASS	AC=903;AF=0.180312;AN=5008;NS=2504;DP=19012;EAS_AF=0.0258;AMR_AF=0.1614;AFR_AF=0.382;EUR_AF=0.162;SAS_AF=0.0992;AA=A|||;VT=SNP
3	52352864	rs17052068	C	T	100	PASS	AC=861;AF=0.171925;AN=5008;NS=2504;DP=21538;EAS_AF=0.0188;AMR_AF=0.1599;AFR_AF=0.3797;EUR_AF=0.159;SAS_AF=0.0706;AA=C|||;VT=SNP
3	52353119	rs34332947	G	T	100	PASS	AC=142;AF=0.0283546;AN=5008;NS=2504;DP=22009;EAS_AF=0.0188;AMR_AF=0.0591;AFR_AF=0.0053;EUR_AF=0.0577;SAS_AF=0.0174;AA=G|||;VT=SNP
3	52354242	rs57441156	C	G	100	PASS	AC=902;AF=0.180112;AN=5008;NS=2504;DP=19938;EAS_AF=0.0258;AMR_AF=0.1614;AFR_AF=0.3812;EUR_AF=0.162;SAS_AF=0.0992;AA=G|||;VT=SNP
3	52354376	rs61150019	G	A	100	PASS	AC=862;AF=0.172125;AN=5008;NS=2504;DP=17646;EAS_AF=0.0188;AMR_AF=0.1585;AFR_AF=0.3805;EUR_AF=0.16;SAS_AF=0.0706;AA=G|||;VT=SNP
3	52354432	rs55965068	A	G	100	PASS	AC=902;AF=0.180112;AN=5008;NS=2504;DP=16003;EAS_AF=0.0258;AMR_AF=0.1614;AFR_AF=0.3812;EUR_AF=0.162;SAS_AF=0.0992;AA=G|||;VT=SNP
3	52354772	rs6763882	C	T	100	PASS	AC=862;AF=0.172125;AN=5008;NS=2504;DP=17080;EAS_AF=0.0198;AMR_AF=0.1585;AFR_AF=0.3782;EUR_AF=0.162;SAS_AF=0.0706;AA=C|||;VT=SNP
3	52358117	rs11711934	T	C	100	PASS	AC=907;AF=0.18111;AN=5008;NS=2504;DP=18800;EAS_AF=0.0258;AMR_AF=0.1614;AFR_AF=0.3835;EUR_AF=0.164;SAS_AF=0.0992;AA=C|||;VT=SNP
3	52358417	rs11707931	C	G	100	PASS	AC=859;AF=0.171526;AN=5008;NS=2504;DP=17685;EAS_AF=0.0188;AMR_AF=0.1585;AFR_AF=0.379;EUR_AF=0.159;SAS_AF=0.0706;AA=C|||;VT=SNP
3	52359040	rs35133416	C	T	100	PASS	AC=859;AF=0.171526;AN=5008;NS=2504;DP=18184;EAS_AF=0.0188;AMR_AF=0.1585;AFR_AF=0.379;EUR_AF=0.159;SAS_AF=0.0706;AA=C|||;VT=SNP
3	52359678	rs6796333	T	C	100	PASS	AC=906;AF=0.180911;AN=5008;NS=2504;DP=18999;EAS_AF=0.0258;AMR_AF=0.1614;AFR_AF=0.3835;EUR_AF=0.163;SAS_AF=0.0992;AA=C|||;VT=SNP
3	52360647	rs34181173	G	A	100	PASS	AC=141;AF=0.028155;AN=5008;NS=2504;DP=16153;EAS_AF=0.0188;AMR_AF=0.0591;AFR_AF=0.003;EUR_AF=0.0577;SAS_AF=0.0194;AA=G|||;VT=SNP
3	52362580	rs34628357	G	A	100	PASS	AC=142;AF=0.0283546;AN=5008;NS=2504;DP=23797;EAS_AF=0.0188;AMR_AF=0.0591;AFR_AF=0.0053;EUR_AF=0.0577;SAS_AF=0.0174;AA=G|||;VT=SNP
3	52366044	rs34762015	G	A	100	PASS	AC=871;AF=0.173922;AN=5008;NS=2504;DP=20584;EAS_AF=0.0188;AMR_AF=0.1599;AFR_AF=0.382;EUR_AF=0.162;SAS_AF=0.0746;AA=G|||;VT=SNP
3	52367932	rs4687612	A	G	100	PASS	AC=704;AF=0.140575;AN=5008;NS=2504;DP=22515;EAS_AF=0.1766;AMR_AF=0.1326;AFR_AF=0.0295;EUR_AF=0.1332;SAS_AF=0.2669;AA=A|||;VT=SNP
3	52368387	rs2335640	T	C	100	PASS	AC=867;AF=0.173123;AN=5008;NS=2504;DP=21154;EAS_AF=0.0188;AMR_AF=0.1599;AFR_AF=0.3797;EUR_AF=0.162;SAS_AF=0.0736;AA=T|||;VT=SNP
3	52368947	rs34238085	A	C	100	PASS	AC=909;AF=0.18151;AN=5008;NS=2504;DP=11402;EAS_AF=0.0258;AMR_AF=0.1628;AFR_AF=0.3812;EUR_AF=0.165;SAS_AF=0.1022;AA=C|||;VT=SNP
3	52371789	rs13059674	T	G	100	PASS	AC=912;AF=0.182109;AN=5008;NS=2504;DP=19078;EAS_AF=0.0258;AMR_AF=0.1628;AFR_AF=0.3828;EUR_AF=0.165;SAS_AF=0.1033;AA=G|||;VT=SNP
3	52371991	rs11705963	T	G	100	PASS	AC=1335;AF=0.266573;AN=5008;NS=2504;DP=16649;EAS_AF=0.0258;AMR_AF=0.1859;AFR_AF=0.6717;EUR_AF=0.173;SAS_AF=0.1207;AA=g|||;VT=SNP
3	52372128	rs11706001	T	A	100	PASS	AC=870;AF=0.173722;AN=5008;NS=2504;DP=16259;EAS_AF=0.0248;AMR_AF=0.1599;AFR_AF=0.3722;EUR_AF=0.163;SAS_AF=0.0798;AA=t|||;VT=SNP
3	52372366	rs11706108	T	C	100	PASS	AC=1330;AF=0.265575;AN=5008;NS=2504;DP=14939;EAS_AF=0.0258;AMR_AF=0.1844;AFR_AF=0.6694;EUR_AF=0.173;SAS_AF=0.1196;AA=C|||;VT=SNP
3	52373792	rs7643570	G	T	100	PASS	AC=1325;AF=0.264577;AN=5008;NS=2504;DP=17184;EAS_AF=0.0258;AMR_AF=0.1816;AFR_AF=0.6694;EUR_AF=0.171;SAS_AF=0.1186;AA=T|||;VT=SNP
3	52374516	rs56357549	T	G	100	PASS	AC=868;AF=0.173323;AN=5008;NS=2504;DP=13391;EAS_AF=0.0188;AMR_AF=0.1599;AFR_AF=0.3797;EUR_AF=0.163;SAS_AF=0.0736;AA=t|||;VT=SNP
3	52374889	rs6794675	T	A	100	PASS	AC=1285;AF=0.256589;AN=5008;NS=2504;DP=17782;EAS_AF=0.0188;AMR_AF=0.1787;AFR_AF=0.6679;EUR_AF=0.169;SAS_AF=0.091;AA=t|||;VT=SNP
3	52375711	rs34523877	T	C	100	PASS	AC=912;AF=0.182109;AN=5008;NS=2504;DP=18808;EAS_AF=0.0258;AMR_AF=0.1628;AFR_AF=0.3828;EUR_AF=0.166;SAS_AF=0.1022;AA=c|||;VT=SNP
3	52376773	rs71297391	C	T	100	PASS	AC=138;AF=0.0275559;AN=5008;NS=2504;DP=22595;EAS_AF=0.0188;AMR_AF=0.0562;AFR_AF=0.0053;EUR_AF=0.0557;SAS_AF=0.0174;AA=C|||;VT=SNP
3	52377294	rs13091545	A	G	100	PASS	AC=1332;AF=0.265974;AN=5008;NS=2504;DP=18603;EAS_AF=0.0258;AMR_AF=0.1844;AFR_AF=0.6725;EUR_AF=0.172;SAS_AF=0.1186;AA=G|||;VT=SNP
3	52378540	rs13060192	G	C	100	PASS	AC=153;AF=0.0305511;AN=5008;NS=2504;DP=21518;EAS_AF=0.0188;AMR_AF=0.0591;AFR_AF=0.0113;EUR_AF=0.0616;SAS_AF=0.0164;AA=G|||;VT=SNP;EX_TARGET
3	52379420	rs11718125	T	C	100	PASS	AC=859;AF=0.171526;AN=5008;NS=2504;DP=19636;EAS_AF=0.0238;AMR_AF=0.1513;AFR_AF=0.351;EUR_AF=0.164;SAS_AF=0.1033;AA=C|||;VT=SNP
3	52380991	rs11716017	C	T	100	PASS	AC=764;AF=0.152556;AN=5008;NS=2504;DP=23087;EAS_AF=0.0188;AMR_AF=0.147;AFR_AF=0.3086;EUR_AF=0.161;SAS_AF=0.0746;AA=C|||;VT=SNP
3	52382473	rs116698005	A	C	100	PASS	AC=95;AF=0.0189696;AN=5008;NS=2504;DP=18923;EAS_AF=0.0069;AMR_AF=0.0144;AFR_AF=0.0045;EUR_AF=0.0408;SAS_AF=0.0317;AA=A|||;VT=SNP
3	52383120	rs34355561	G	A	100	PASS	AC=760;AF=0.151757;AN=5008;NS=2504;DP=23393;EAS_AF=0.0188;AMR_AF=0.147;AFR_AF=0.3064;EUR_AF=0.16;SAS_AF=0.0746;AA=G|||;VT=SNP;EX_TARGET
3	52383340	rs35982798	C	T	100	PASS	AC=139;AF=0.0277556;AN=5008;NS=2504;DP=22078;EAS_AF=0.0188;AMR_AF=0.0562;AFR_AF=0.0053;EUR_AF=0.0557;SAS_AF=0.0184;AA=C|||;VT=SNP;EX_TARGET
3	52385115	rs34908451	C	T	100	PASS	AC=768;AF=0.153355;AN=5008;NS=2504;DP=17568;EAS_AF=0.0188;AMR_AF=0.1499;AFR_AF=0.3086;EUR_AF=0.163;SAS_AF=0.0746;AA=C|||;VT=SNP
3	52387078	rs35860312	T	C	100	PASS	AC=1326;AF=0.264776;AN=5008;NS=2504;DP=20337;EAS_AF=0.0238;AMR_AF=0.1844;AFR_AF=0.6679;EUR_AF=0.174;SAS_AF=0.1186;AA=C|||;VT=SNP
3	52390555	rs66462821	C	T	100	PASS	AC=1321;AF=0.263778;AN=5008;NS=2504;DP=18543;EAS_AF=0.0238;AMR_AF=0.1816;AFR_AF=0.6679;EUR_AF=0.171;SAS_AF=0.1186;AA=T|||;VT=SNP
3	52390789	rs61734640	C	T	100	PASS	AC=138;AF=0.0275559;AN=5008;NS=2504;DP=16673;EAS_AF=0.0188;AMR_AF=0.0562;AFR_AF=0.0053;EUR_AF=0.0557;SAS_AF=0.0174;AA=C|||;VT=SNP;EX_TARGET
3	52391182	rs57172722	C	G	100	PASS	AC=318;AF=0.0634984;AN=5008;NS=2504;DP=16614;EAS_AF=0.1022;AMR_AF=0.1888;AFR_AF=0.0008;EUR_AF=0.0567;SAS_AF=0.0266;AA=C|||;VT=SNP
3	52391735	rs11714402	A	C	100	PASS	AC=807;AF=0.161142;AN=5008;NS=2504;DP=17029;EAS_AF=0.0238;AMR_AF=0.1542;AFR_AF=0.3101;EUR_AF=0.165;SAS_AF=0.1022;AA=C|||;VT=SNP;EX_TARGET
3	52392877	rs11707864	G	A	100	PASS	AC=765;AF=0.152756;AN=5008;NS=2504;DP=18008;EAS_AF=0.0188;AMR_AF=0.1513;AFR_AF=0.3086;EUR_AF=0.16;SAS_AF=0.0736;AA=G|||;VT=SNP
3	52393442	rs2306864	C	G	100	PASS	AC=656;AF=0.13099;AN=5008;NS=2504;DP=18375;EAS_AF=0.3046;AMR_AF=0.0706;AFR_AF=0.0076;EUR_AF=0.1074;SAS_AF=0.1861;AA=C|||;VT=SNP;EX_TARGET
3	52393472	rs71297394	C	T	100	PASS	AC=138;AF=0.0275559;AN=5008;NS=2504;DP=18112;EAS_AF=0.0188;AMR_AF=0.0562;AFR_AF=0.0053;EUR_AF=0.0557;SAS_AF=0.0174;AA=C|||;VT=SNP
3	52399278	rs13075370	G	A	100	PASS	AC=760;AF=0.151757;AN=5008;NS=2504;DP=18238;EAS_AF=0.0188;AMR_AF=0.147;AFR_AF=0.3071;EUR_AF=0.16;SAS_AF=0.0736;AA=G|||;VT=SNP
3	52399627	rs11709658	G	A	100	PASS	AC=761;AF=0.151957;AN=5008;NS=2504;DP=18179;EAS_AF=0.0188;AMR_AF=0.147;AFR_AF=0.3079;EUR_AF=0.16;SAS_AF=0.0736;AA=G|||;VT=SNP
3	52400740	rs3752819	G	C	100	PASS	AC=766;AF=0.152955;AN=5008;NS=2504;DP=16680;EAS_AF=0.0188;AMR_AF=0.147;AFR_AF=0.3109;EUR_AF=0.16;SAS_AF=0.0746;AA=G|||;VT=SNP;EX_TARGET
3	52401836	rs71297395	G	A	100	PASS	AC=138;AF=0.0275559;AN=5008;NS=2504;DP=18878;EAS_AF=0.0188;AMR_AF=0.0562;AFR_AF=0.0053;EUR_AF=0.0557;SAS_AF=0.0174;AA=G|||;VT=SNP
3	52403526	rs1077142	A	G	100	PASS	AC=1328;AF=0.265176;AN=5008;NS=2504;DP=19447;EAS_AF=0.0238;AMR_AF=0.1844;AFR_AF=0.6694;EUR_AF=0.174;SAS_AF=0.1186;AA=G|||;VT=SNP
3	52407041	rs1546737	C	T	100	PASS	AC=1004;AF=0.200479;AN=5008;NS=2504;DP=13907;EAS_AF=0.1776;AMR_AF=0.2651;AFR_AF=0.0129;EUR_AF=0.3459;SAS_AF=0.2822;AA=C|||;VT=SNP;EX_TARGET
3	52407412	rs34365302	A	G	100	PASS	AC=282;AF=0.0563099;AN=5008;NS=2504;DP=10132;EAS_AF=0.0278;AMR_AF=0.1009;AFR_AF=0.0242;EUR_AF=0.1233;SAS_AF=0.0286;AA=A|||;VT=SNP
3	52407725	rs13096571	C	T	100	PASS	AC=139;AF=0.0277556;AN=5008;NS=2504;DP=18754;EAS_AF=0.0188;AMR_AF=0.0591;AFR_AF=0.0053;EUR_AF=0.0567;SAS_AF=0.0153;AA=C|||;VT=SNP
3	52407805	rs13076508	T	C	100	PASS	AC=152;AF=0.0303514;AN=5008;NS=2504;DP=20035;EAS_AF=0.0188;AMR_AF=0.0605;AFR_AF=0.0113;EUR_AF=0.0596;SAS_AF=0.0164;AA=T|||;VT=SNP
3	52407933	rs13076890	T	C	100	PASS	AC=811;AF=0.161941;AN=5008;NS=2504;DP=18423;EAS_AF=0.0238;AMR_AF=0.1527;AFR_AF=0.3132;EUR_AF=0.166;SAS_AF=0.1022;AA=C|||;VT=SNP
3	52411929	rs67834575	T	A	100	PASS	AC=767;AF=0.153155;AN=5008;NS=2504;DP=20314;EAS_AF=0.0188;AMR_AF=0.1499;AFR_AF=0.3086;EUR_AF=0.163;SAS_AF=0.0736;AA=T|||;VT=SNP
3	52412006	rs67248391	A	T	100	PASS	AC=767;AF=0.153155;AN=5008;NS=2504;DP=19022;EAS_AF=0.0188;AMR_AF=0.1499;AFR_AF=0.3086;EUR_AF=0.163;SAS_AF=0.0736;AA=A|||;VT=SNP
3	52412461	rs71297396	C	T	100	PASS	AC=155;AF=0.0309505;AN=5008;NS=2504;DP=8252;EAS_AF=0.0188;AMR_AF=0.0605;AFR_AF=0.0144;EUR_AF=0.0577;SAS_AF=0.0174;AA=C|||;VT=SNP
3	52413670	rs13089892	C	T	100	PASS	AC=143;AF=0.0285543;AN=5008;NS=2504;DP=18725;EAS_AF=0.0188;AMR_AF=0.0605;AFR_AF=0.0053;EUR_AF=0.0577;SAS_AF=0.0174;AA=C|||;VT=SNP
3	52414273	rs13091360	G	A	100	PASS	AC=156;AF=0.0311502;AN=5008;NS=2504;DP=15282;EAS_AF=0.0188;AMR_AF=0.0605;AFR_AF=0.0151;EUR_AF=0.0577;SAS_AF=0.0174;AA=G|||;VT=SNP
3	52417638	rs28481563	T	C	100	PASS	AC=1332;AF=0.265974;AN=5008;NS=2504;DP=19554;EAS_AF=0.0238;AMR_AF=0.1873;AFR_AF=0.671;EUR_AF=0.174;SAS_AF=0.1186;AA=C|||;VT=SNP
3	52419291	rs34827613	C	G	100	PASS	AC=153;AF=0.0305511;AN=5008;NS=2504;DP=17922;EAS_AF=0.0188;AMR_AF=0.0591;AFR_AF=0.0136;EUR_AF=0.0577;SAS_AF=0.0174;AA=C|||;VT=SNP
3	52424001	rs9861879	A	G	100	PASS	AC=1327;AF=0.264976;AN=5008;NS=2504;DP=19471;EAS_AF=0.0278;AMR_AF=0.183;AFR_AF=0.6672;EUR_AF=0.173;SAS_AF=0.1186;AA=G|||;VT=SNP
3	52426884	rs419050	C	T	100	PASS	AC=150;AF=0.0299521;AN=5008;NS=2504;DP=10972;EAS_AF=0.0188;AMR_AF=0.0576;AFR_AF=0.0121;EUR_AF=0.0577;SAS_AF=0.0174;AA=C|||;VT=SNP;EX_TARGET
3	52429665	rs419752	C	T	100	PASS	AC=150;AF=0.0299521;AN=5008;NS=2504;DP=17891;EAS_AF=0.0188;AMR_AF=0.0576;AFR_AF=0.0121;EUR_AF=0.0577;SAS_AF=0.0174;AA=C|||;VT=SNP;EX_TARGET
3	52430526	rs12163565	G	A	100	PASS	AC=831;AF=0.165935;AN=5008;NS=2504;DP=17097;EAS_AF=0.2927;AMR_AF=0.1239;AFR_AF=0.0219;EUR_AF=0.1978;SAS_AF=0.227;AA=G|||;VT=SNP;EX_TARGET
3	52431671	rs390802	G	A	100	PASS	AC=665;AF=0.132788;AN=5008;NS=2504;DP=19936;EAS_AF=0.0268;AMR_AF=0.1441;AFR_AF=0.2065;EUR_AF=0.164;SAS_AF=0.1022;AA=A|||;VT=SNP
3	52432033	rs123603	C	T	100	PASS	AC=153;AF=0.0305511;AN=5008;NS=2504;DP=20262;EAS_AF=0.0188;AMR_AF=0.0562;AFR_AF=0.0151;EUR_AF=0.0577;SAS_AF=0.0174;AA=C|||;VT=SNP;EX_TARGET
3	52434967	rs498946	T	C	100	PASS	AC=1349;AF=0.269369;AN=5008;NS=2504;DP=19119;EAS_AF=0.0268;AMR_AF=0.1801;AFR_AF=0.6853;EUR_AF=0.174;SAS_AF=0.1186;AA=C|||;VT=SNP
3	52435860	rs123598	G	A	100	PASS	AC=141;AF=0.028155;AN=5008;NS=2504;DP=17811;EAS_AF=0.0188;AMR_AF=0.0576;AFR_AF=0.0053;EUR_AF=0.0577;SAS_AF=0.0174;AA=G|||;VT=SNP
3	52441606	rs419604	A	T	100	PASS	AC=140;AF=0.0279553;AN=5008;NS=2504;DP=17610;EAS_AF=0.0188;AMR_AF=0.0576;AFR_AF=0.0053;EUR_AF=0.0577;SAS_AF=0.0164;AA=A|||;VT=SNP
3	52442354	rs123602	G	C	100	PASS	AC=823;AF=0.164337;AN=5008;NS=2504;DP=20247;EAS_AF=0.0268;AMR_AF=0.1499;AFR_AF=0.3238;EUR_AF=0.163;SAS_AF=0.1022;AA=C|||;VT=SNP
3	52443280	rs409803	A	G	100	PASS	AC=196;AF=0.0391374;AN=5008;NS=2504;DP=19676;EAS_AF=0.0268;AMR_AF=0.062;AFR_AF=0.0144;EUR_AF=0.0616;SAS_AF=0.046;AA=G|||;VT=SNP
3	52448913	rs2109557	A	G	100	PASS	AC=4867;AF=0.971845;AN=5008;NS=2504;DP=11056;EAS_AF=0.9812;AMR_AF=0.9424;AFR_AF=0.9947;EUR_AF=0.9423;SAS_AF=0.9826;AA=G|||;VT=SNP
3	52449047	rs2878549	T	C	100	PASS	AC=4866;AF=0.971645;AN=5008;NS=2504;DP=15560;EAS_AF=0.9812;AMR_AF=0.9424;AFR_AF=0.9947;EUR_AF=0.9414;SAS_AF=0.9826;AA=C|||;VT=SNP
3	52450043	rs13094687	A	G	100	PASS	AC=1251;AF=0.2498;AN=5008;NS=2504;DP=20158;EAS_AF=0.3819;AMR_AF=0.2997;AFR_AF=0.0151;EUR_AF=0.3539;SAS_AF=0.2883;AA=A|||;VT=SNP
3	52453893	rs498778	C	T	100	PASS	AC=4865;AF=0.971446;AN=5008;NS=2504;DP=17423;EAS_AF=0.9812;AMR_AF=0.9424;AFR_AF=0.9947;EUR_AF=0.9404;SAS_AF=0.9826;AA=T|||;VT=SNP;EX_TARGET
3	52456973	rs2272088	A	G	100	PASS	AC=1307;AF=0.260982;AN=5008;NS=2504;DP=19112;EAS_AF=0.3829;AMR_AF=0.3012;AFR_AF=0.0461;EUR_AF=0.3539;SAS_AF=0.3016;AA=A|||;VT=SNP
3	52459175	rs575476	C	T	100	PASS	AC=4867;AF=0.971845;AN=5008;NS=2504;DP=17295;EAS_AF=0.9812;AMR_AF=0.9424;AFR_AF=0.9947;EUR_AF=0.9414;SAS_AF=0.9836;AA=T|||;VT=SNP
3	52459843	rs6795333	T	C	100	PASS	AC=4867;AF=0.971845;AN=5008;NS=2504;DP=11915;EAS_AF=0.9812;AMR_AF=0.9424;AFR_AF=0.9947;EUR_AF=0.9414;SAS_AF=0.9836;AA=C|||;VT=SNP
3	52459881	rs11130303	C	T	100	PASS	AC=4867;AF=0.971845;AN=5008;NS=2504;DP=12685;EAS_AF=0.9812;AMR_AF=0.9424;AFR_AF=0.9947;EUR_AF=0.9414;SAS_AF=0.9836;AA=T|||;VT=SNP
3	52467263	rs648514	G	A	100	PASS	AC=2137;AF=0.426717;AN=5008;NS=2504;DP=20502;EAS_AF=0.4534;AMR_AF=0.4496;AFR_AF=0.2693;EUR_AF=0.4503;SAS_AF=0.5716;AA=G|||;VT=SNP
3	52467322	rs1403102	A	G	100	PASS	AC=231;AF=0.0461262;AN=5008;NS=2504;DP=20552;EAS_AF=0.1369;AMR_AF=0.0692;AFR_AF=0.0053;EUR_AF=0.0239;SAS_AF=0.0143;AA=A|||;VT=SNP
3	52468940	rs613519	T	C	100	PASS	AC=4812;AF=0.960863;AN=5008;NS=2504;DP=16807;EAS_AF=0.9732;AMR_AF=0.938;AFR_AF=0.9864;EUR_AF=0.9374;SAS_AF=0.954;AA=T|||;VT=SNP
3	52471942	rs82825	G	A	100	PASS	AC=4187;AF=0.836062;AN=5008;NS=2504;DP=19593;EAS_AF=0.9732;AMR_AF=0.8487;AFR_AF=0.6838;EUR_AF=0.834;SAS_AF=0.8937;AA=G|||;VT=SNP
3	52477080	rs2016575	T	C	100	PASS	AC=4202;AF=0.839058;AN=5008;NS=2504;DP=19589;EAS_AF=0.9732;AMR_AF=0.8516;AFR_AF=0.6868;EUR_AF=0.838;SAS_AF=0.8988;AA=T|||;VT=SNP
3	52478802	rs113966471	T	C	100	PASS	AC=4811;AF=0.960663;AN=5008;NS=2504;DP=9839;EAS_AF=0.9722;AMR_AF=0.938;AFR_AF=0.9864;EUR_AF=0.9384;SAS_AF=0.953;AA=-|||;VT=SNP
3	52480446	rs676034	T	C	100	PASS	AC=4867;AF=0.971845;AN=5008;NS=2504;DP=19829;EAS_AF=0.9812;AMR_AF=0.9424;AFR_AF=0.9947;EUR_AF=0.9414;SAS_AF=0.9836;AA=C|||;VT=SNP
3	52482851	rs634382	A	G	100	PASS	AC=3681;AF=0.735024;AN=5008;NS=2504;DP=16890;EAS_AF=0.9732;AMR_AF=0.8184;AFR_AF=0.3366;EUR_AF=0.828;SAS_AF=0.8732;AA=G|||;VT=SNP
3	52487100	rs3755810	A	C	100	PASS	AC=4867;AF=0.971845;AN=5008;NS=2504;DP=17031;EAS_AF=0.9812;AMR_AF=0.9424;AFR_AF=0.9947;EUR_AF=0.9414;SAS_AF=0.9836;AA=C|||;VT=SNP
3	52488202	rs1035002	C	T	100	PASS	AC=4858;AF=0.970048;AN=5008;NS=2504;DP=16020;EAS_AF=0.9782;AMR_AF=0.9424;AFR_AF=0.9939;EUR_AF=0.9394;SAS_AF=0.9806;AA=T|||;VT=SNP
3	52488639	rs3821839	C	G	100	PASS	AC=819;AF=0.163538;AN=5008;NS=2504;DP=19508;EAS_AF=0.2946;AMR_AF=0.1196;AFR_AF=0.0174;EUR_AF=0.2018;SAS_AF=0.2178;AA=C|||;VT=SNP
3	52489047	rs3066892	A	G	100	PASS	AC=4815;AF=0.961462;AN=5008;NS=2504;DP=16260;EAS_AF=0.9802;AMR_AF=0.9366;AFR_AF=0.9637;EUR_AF=0.9354;SAS_AF=0.9836;AA=a|||;VT=SNP
3	52489074	rs2215466	A	G	100	PASS	AC=4864;AF=0.971246;AN=5008;NS=2504;DP=19071;EAS_AF=0.9812;AMR_AF=0.9395;AFR_AF=0.9947;EUR_AF=0.9404;SAS_AF=0.9836;AA=A|||;VT=SNP
3	52490391	rs34261027	A	G	100	PASS	AC=3688;AF=0.736422;AN=5008;NS=2504;DP=17285;EAS_AF=0.9782;AMR_AF=0.8156;AFR_AF=0.3313;EUR_AF=0.828;SAS_AF=0.8845;AA=A|||;VT=SNP
3	52491046	rs2267921	T	C	100	PASS	AC=844;AF=0.16853;AN=5008;NS=2504;DP=22922;EAS_AF=0.3026;AMR_AF=0.1196;AFR_AF=0.0174;EUR_AF=0.2028;SAS_AF=0.2342;AA=T|||;VT=SNP
3	52491836	rs12629472	G	A	100	PASS	AC=821;AF=0.163938;AN=5008;NS=2504;DP=21642;EAS_AF=0.2956;AMR_AF=0.1196;AFR_AF=0.0174;EUR_AF=0.2018;SAS_AF=0.2188;AA=G|||;VT=SNP;EX_TARGET
3	52492085	rs4687614	G	A	100	PASS	AC=4816;AF=0.961661;AN=5008;NS=2504;DP=21675;EAS_AF=0.9812;AMR_AF=0.9366;AFR_AF=0.9652;EUR_AF=0.9354;SAS_AF=0.9816;AA=G|||;VT=SNP
3	52492475	rs9850471	A	G	100	PASS	AC=4867;AF=0.971845;AN=5008;NS=2504;DP=19822;EAS_AF=0.9812;AMR_AF=0.9395;AFR_AF=0.997;EUR_AF=0.9394;SAS_AF=0.9847;AA=G|||;VT=SNP
3	52492707	rs1541495	T	C	100	PASS	AC=4784;AF=0.955272;AN=5008;NS=2504;DP=19795;EAS_AF=0.9782;AMR_AF=0.9337;AFR_AF=0.9644;EUR_AF=0.9334;SAS_AF=0.9571;AA=T|||;VT=SNP;EX_TARGET
3	52493275	rs9855470	A	G	100	PASS	AC=4866;AF=0.971645;AN=5008;NS=2504;DP=20771;EAS_AF=0.9812;AMR_AF=0.9395;AFR_AF=0.997;EUR_AF=0.9394;SAS_AF=0.9836;AA=A|||;VT=SNP
3	52494141	rs13074649	A	G	100	PASS	AC=4867;AF=0.971845;AN=5008;NS=2504;DP=13375;EAS_AF=0.9812;AMR_AF=0.9395;AFR_AF=0.997;EUR_AF=0.9394;SAS_AF=0.9847;AA=G|||;VT=SNP
3	52495365	rs4687541	G	T	100	PASS	AC=4865;AF=0.971446;AN=5008;NS=2504;DP=17508;EAS_AF=0.9812;AMR_AF=0.9395;AFR_AF=0.9955;EUR_AF=0.9394;SAS_AF=0.9847;AA=T|||;VT=SNP
3	52496229	rs3774409	C	T	100	PASS	AC=4866;AF=0.971645;AN=5008;NS=2504;DP=20955;EAS_AF=0.9812;AMR_AF=0.9395;AFR_AF=0.997;EUR_AF=0.9394;SAS_AF=0.9836;AA=C|||;VT=SNP
3	52497254	rs6771558	C	G	100	PASS	AC=4866;AF=0.971645;AN=5008;NS=2504;DP=19784;EAS_AF=0.9812;AMR_AF=0.9395;AFR_AF=0.997;EUR_AF=0.9394;SAS_AF=0.9836;AA=C|||;VT=SNP
3	52497778	rs6772177	C	T	100	PASS	AC=739;AF=0.147564;AN=5008;NS=2504;DP=11721;EAS_AF=0.1845;AMR_AF=0.1427;AFR_AF=0.0363;EUR_AF=0.1481;SAS_AF=0.2628;AA=C|||;VT=SNP
3	52497849	rs6772191	C	T	100	PASS	AC=4867;AF=0.971845;AN=5008;NS=2504;DP=15438;EAS_AF=0.9812;AMR_AF=0.9395;AFR_AF=0.997;EUR_AF=0.9394;SAS_AF=0.9847;AA=C|||;VT=SNP
3	52498782	rs2335928	A	C	100	PASS	AC=4867;AF=0.971845;AN=5008;NS=2504;DP=16254;EAS_AF=0.9812;AMR_AF=0.9395;AFR_AF=0.997;EUR_AF=0.9394;SAS_AF=0.9847;AA=C|||;VT=SNP
3	52498966	rs2335929	A	G	100	PASS	AC=4867;AF=0.971845;AN=5008;NS=2504;DP=18435;EAS_AF=0.9812;AMR_AF=0.9395;AFR_AF=0.997;EUR_AF=0.9394;SAS_AF=0.9847;AA=G|||;VT=SNP
3	52500452	rs6782162	C	G	100	PASS	AC=4867;AF=0.971845;AN=5008;NS=2504;DP=17731;EAS_AF=0.9812;AMR_AF=0.9395;AFR_AF=0.997;EUR_AF=0.9394;SAS_AF=0.9847;AA=G|||;VT=SNP
3	52500521	rs9847332	T	C	100	PASS	AC=4866;AF=0.971645;AN=5008;NS=2504;DP=16814;EAS_AF=0.9812;AMR_AF=0.9395;AFR_AF=0.997;EUR_AF=0.9394;SAS_AF=0.9836;AA=C|||;VT=SNP
3	52501109	rs4687616	T	C	100	PASS	AC=4867;AF=0.971845;AN=5008;NS=2504;DP=15790;EAS_AF=0.9812;AMR_AF=0.9395;AFR_AF=0.997;EUR_AF=0.9394;SAS_AF=0.9847;AA=C|||;VT=SNP
3	52501292	rs6414568	T	C	100	PASS	AC=4865;AF=0.971446;AN=5008;NS=2504;DP=17557;EAS_AF=0.9812;AMR_AF=0.9395;AFR_AF=0.9962;EUR_AF=0.9394;SAS_AF=0.9836;AA=c|||;VT=SNP
3	52501451	rs2159607	G	T	100	PASS	AC=4213;AF=0.841254;AN=5008;NS=2504;DP=15924;EAS_AF=0.9782;AMR_AF=0.8501;AFR_AF=0.6891;EUR_AF=0.838;SAS_AF=0.9029;AA=G|||;VT=SNP
3	52501616	rs2109558	G	C	100	PASS	AC=4829;AF=0.964257;AN=5008;NS=2504;DP=20967;EAS_AF=0.9782;AMR_AF=0.9366;AFR_AF=0.9947;EUR_AF=0.9364;SAS_AF=0.9571;AA=G|||;VT=SNP
3	52503701	rs6445483	A	G	100	PASS	AC=4867;AF=0.971845;AN=5008;NS=2504;DP=17043;EAS_AF=0.9812;AMR_AF=0.9395;AFR_AF=0.997;EUR_AF=0.9394;SAS_AF=0.9847;AA=G|||;VT=SNP
3	52503800	rs6445484	A	G	100	PASS	AC=4867;AF=0.971845;AN=5008;NS=2504;DP=15917;EAS_AF=0.9812;AMR_AF=0.9395;AFR_AF=0.997;EUR_AF=0.9394;SAS_AF=0.9847;AA=G|||;VT=SNP
3	52503823	rs6445485	T	C	100	PASS	AC=4866;AF=0.971645;AN=5008;NS=2504;DP=15997;EAS_AF=0.9812;AMR_AF=0.9395;AFR_AF=0.997;EUR_AF=0.9384;SAS_AF=0.9847;AA=C|||;VT=SNP
3	52504133	rs1035003	G	T	100	PASS	AC=4865;AF=0.971446;AN=5008;NS=2504;DP=14003;EAS_AF=0.9812;AMR_AF=0.9395;AFR_AF=0.9955;EUR_AF=0.9394;SAS_AF=0.9847;AA=T|||;VT=SNP
3	52504503	rs1011064	C	T	100	PASS	AC=4864;AF=0.971246;AN=5008;NS=2504;DP=18462;EAS_AF=0.9812;AMR_AF=0.9395;AFR_AF=0.9955;EUR_AF=0.9394;SAS_AF=0.9836;AA=C|||;VT=SNP
3	52505445	rs929528	C	T	100	PASS	AC=4866;AF=0.971645;AN=5008;NS=2504;DP=21448;EAS_AF=0.9812;AMR_AF=0.9395;AFR_AF=0.997;EUR_AF=0.9394;SAS_AF=0.9836;AA=T|||;VT=SNP
3	52505525	rs929529	T	C	100	PASS	AC=4864;AF=0.971246;AN=5008;NS=2504;DP=20915;EAS_AF=0.9812;AMR_AF=0.9395;AFR_AF=0.9955;EUR_AF=0.9394;SAS_AF=0.9836;AA=C|||;VT=SNP
3	52506282	rs4312651	A	G	100	PASS	AC=4866;AF=0.971645;AN=5008;NS=2504;DP=20399;EAS_AF=0.9812;AMR_AF=0.9395;AFR_AF=0.997;EUR_AF=0.9394;SAS_AF=0.9836;AA=G|||;VT=SNP
3	52506426	rs6784615	C	T	100	PASS	AC=4823;AF=0.963059;AN=5008;NS=2504;DP=21469;EAS_AF=0.9782;AMR_AF=0.9366;AFR_AF=0.9917;EUR_AF=0.9364;SAS_AF=0.955;AA=C|||;VT=SNP;EX_TARGET
3	52506491	rs6445486	A	G	100	PASS	AC=4866;AF=0.971645;AN=5008;NS=2504;DP=22074;EAS_AF=0.9812;AMR_AF=0.9395;AFR_AF=0.997;EUR_AF=0.9394;SAS_AF=0.9836;AA=A|||;VT=SNP
3	52506848	rs1011063	C	T	100	PASS	AC=4175;AF=0.833666;AN=5008;NS=2504;DP=21538;EAS_AF=0.9782;AMR_AF=0.8386;AFR_AF=0.6846;EUR_AF=0.8211;SAS_AF=0.8957;AA=T|||;VT=SNP
3	52506903	rs1011062	A	G	100	PASS	AC=4867;AF=0.971845;AN=5008;NS=2504;DP=20227;EAS_AF=0.9812;AMR_AF=0.9395;AFR_AF=0.997;EUR_AF=0.9394;SAS_AF=0.9847;AA=A|||;VT=SNP
3	52508406	rs11921116	G	A	100	PASS	AC=4827;AF=0.963858;AN=5008;NS=2504;DP=15991;EAS_AF=0.9772;AMR_AF=0.9366;AFR_AF=0.9947;EUR_AF=0.9364;SAS_AF=0.956;AA=G|||;VT=SNP
3	52509029	rs11721286	A	G	100	PASS	AC=4831;AF=0.964657;AN=5008;NS=2504;DP=18876;EAS_AF=0.9782;AMR_AF=0.9366;AFR_AF=0.9962;EUR_AF=0.9364;SAS_AF=0.9571;AA=A|||;VT=SNP
3	52509277	rs4687617	G	A	100	PASS	AC=4831;AF=0.964657;AN=5008;NS=2504;DP=16633;EAS_AF=0.9782;AMR_AF=0.9366;AFR_AF=0.9962;EUR_AF=0.9364;SAS_AF=0.9571;AA=G|||;VT=SNP
3	52510697	rs7620015	G	A	100	PASS	AC=4830;AF=0.964457;AN=5008;NS=2504;DP=21402;EAS_AF=0.9782;AMR_AF=0.9352;AFR_AF=0.9962;EUR_AF=0.9364;SAS_AF=0.9571;AA=G|||;VT=SNP
3	52510982	rs4687543	C	T	100	PASS	AC=4830;AF=0.964457;AN=5008;NS=2504;DP=17459;EAS_AF=0.9782;AMR_AF=0.9352;AFR_AF=0.9962;EUR_AF=0.9364;SAS_AF=0.9571;AA=C|||;VT=SNP
3	52512318	rs2109559	A	G	100	PASS	AC=4831;AF=0.964657;AN=5008;NS=2504;DP=22979;EAS_AF=0.9782;AMR_AF=0.9352;AFR_AF=0.9962;EUR_AF=0.9364;SAS_AF=0.9581;AA=G|||;VT=SNP;EX_TARGET
3	52513027	rs9867823	G	C	100	PASS	AC=4866;AF=0.971645;AN=5008;NS=2504;DP=18368;EAS_AF=0.9812;AMR_AF=0.938;AFR_AF=0.997;EUR_AF=0.9394;SAS_AF=0.9847;AA=C|||;VT=SNP
3	52513940	rs4687618	T	C	100	PASS	AC=4866;AF=0.971645;AN=5008;NS=2504;DP=16608;EAS_AF=0.9812;AMR_AF=0.938;AFR_AF=0.997;EUR_AF=0.9394;SAS_AF=0.9847;AA=C|||;VT=SNP
3	52515533	rs758803	T	C	100	PASS	AC=4865;AF=0.971446;AN=5008;NS=2504;DP=19727;EAS_AF=0.9812;AMR_AF=0.938;AFR_AF=0.9962;EUR_AF=0.9394;SAS_AF=0.9847;AA=C|||;VT=SNP
3	52516293	rs6800707	C	G	100	PASS	AC=4238;AF=0.846246;AN=5008;NS=2504;DP=20247;EAS_AF=0.9782;AMR_AF=0.8516;AFR_AF=0.7095;EUR_AF=0.838;SAS_AF=0.8998;AA=C|||;VT=SNP
3	52517206	rs728408	G	A	100	PASS	AC=4831;AF=0.964657;AN=5008;NS=2504;DP=19046;EAS_AF=0.9782;AMR_AF=0.9352;AFR_AF=0.9962;EUR_AF=0.9364;SAS_AF=0.9581;AA=g|||;VT=SNP
3	52518786	rs4687619	T	C	100	PASS	AC=4866;AF=0.971645;AN=5008;NS=2504;DP=15433;EAS_AF=0.9812;AMR_AF=0.938;AFR_AF=0.997;EUR_AF=0.9394;SAS_AF=0.9847;AA=C|||;VT=SNP
3	52520502	rs4687544	C	A	100	PASS	AC=4866;AF=0.971645;AN=5008;NS=2504;DP=17849;EAS_AF=0.9812;AMR_AF=0.938;AFR_AF=0.997;EUR_AF=0.9394;SAS_AF=0.9847;AA=A|||;VT=SNP
3	52522659	rs887514	T	C	100	PASS	AC=4828;AF=0.964058;AN=5008;NS=2504;DP=10654;EAS_AF=0.9782;AMR_AF=0.9352;AFR_AF=0.9947;EUR_AF=0.9364;SAS_AF=0.9571;AA=T|||;VT=SNP
3	52523405	rs887515	C	T	100	PASS	AC=3647;AF=0.728235;AN=5008;NS=2504;DP=14648;EAS_AF=0.9782;AMR_AF=0.8112;AFR_AF=0.3079;EUR_AF=0.8241;SAS_AF=0.8814;AA=C|||;VT=SNP;EX_TARGET
3	52524574	rs6810027	C	A	100	PASS	AC=4866;AF=0.971645;AN=5008;NS=2504;DP=19198;EAS_AF=0.9812;AMR_AF=0.938;AFR_AF=0.997;EUR_AF=0.9394;SAS_AF=0.9847;AA=A|||;VT=SNP
3	52524974	rs4687621	A	C	100	PASS	AC=4866;AF=0.971645;AN=5008;NS=2504;DP=18572;EAS_AF=0.9812;AMR_AF=0.938;AFR_AF=0.997;EUR_AF=0.9394;SAS_AF=0.9847;AA=c|||;VT=SNP
3	52528000	rs6787493	T	C	100	PASS	AC=4831;AF=0.964657;AN=5008;NS=2504;DP=19906;EAS_AF=0.9782;AMR_AF=0.9352;AFR_AF=0.9962;EUR_AF=0.9364;SAS_AF=0.9581;AA=C|||;VT=SNP
3	52528292	rs6445506	T	C	100	PASS	AC=4831;AF=0.964657;AN=5008;NS=2504;DP=17988;EAS_AF=0.9782;AMR_AF=0.9352;AFR_AF=0.9962;EUR_AF=0.9364;SAS_AF=0.9581;AA=C|||;VT=SNP
3	52529266	rs758800	T	C	100	PASS	AC=4752;AF=0.948882;AN=5008;NS=2504;DP=14135;EAS_AF=0.8929;AMR_AF=0.9092;AFR_AF=0.9955;EUR_AF=0.9394;SAS_AF=0.9816;AA=C|||;VT=SNP
3	52529773	rs9846089	T	G	100	PASS	AC=4866;AF=0.971645;AN=5008;NS=2504;DP=18060;EAS_AF=0.9812;AMR_AF=0.938;AFR_AF=0.997;EUR_AF=0.9394;SAS_AF=0.9847;AA=G|||;VT=SNP
3	52529899	rs9863753	A	T	100	PASS	AC=4830;AF=0.964457;AN=5008;NS=2504;DP=20094;EAS_AF=0.9812;AMR_AF=0.9352;AFR_AF=0.9947;EUR_AF=0.9364;SAS_AF=0.956;AA=T|||;VT=SNP
3	52530787	rs17052201	C	T	100	PASS	AC=608;AF=0.121406;AN=5008;NS=2504;DP=19503;EAS_AF=0.2688;AMR_AF=0.0951;AFR_AF=0.0053;EUR_AF=0.1431;SAS_AF=0.1227;AA=C|||;VT=SNP
3	52531681	rs67749743	G	A	100	PASS	AC=360;AF=0.071885;AN=5008;NS=2504;DP=18358;EAS_AF=0.0238;AMR_AF=0.0937;AFR_AF=0.1324;EUR_AF=0.0785;SAS_AF=0.0174;AA=G|||;VT=SNP
3	52532118	rs13326165	A	G	100	PASS	AC=4020;AF=0.802716;AN=5008;NS=2504;DP=18884;EAS_AF=0.9752;AMR_AF=0.8213;AFR_AF=0.5862;EUR_AF=0.8082;SAS_AF=0.8988;AA=G|||;VT=SNP
3	52532291	rs34736619	G	C	100	PASS	AC=1506;AF=0.300719;AN=5008;NS=2504;DP=17188;EAS_AF=0.4435;AMR_AF=0.4539;AFR_AF=0.0877;EUR_AF=0.4264;SAS_AF=0.2035;AA=-|||;VT=SNP
3	52536308	rs758801	A	C	100	PASS	AC=4450;AF=0.888578;AN=5008;NS=2504;DP=19238;EAS_AF=0.9772;AMR_AF=0.8689;AFR_AF=0.8003;EUR_AF=0.8708;SAS_AF=0.9489;AA=C|||;VT=SNP
3	52536514	rs731831	G	A	100	PASS	AC=1331;AF=0.265775;AN=5008;NS=2504;DP=18984;EAS_AF=0.4236;AMR_AF=0.428;AFR_AF=0.0469;EUR_AF=0.3638;SAS_AF=0.183;AA=G|||;VT=SNP
3	52537969	rs4687545	T	C	100	PASS	AC=4810;AF=0.960463;AN=5008;NS=2504;DP=14939;EAS_AF=0.9752;AMR_AF=0.9207;AFR_AF=0.9932;EUR_AF=0.9135;SAS_AF=0.9775;AA=C|||;VT=SNP;EX_TARGET
3	52538300	rs7613444	G	C	100	PASS	AC=821;AF=0.163938;AN=5008;NS=2504;DP=15401;EAS_AF=0.2907;AMR_AF=0.1182;AFR_AF=0.0166;EUR_AF=0.1918;SAS_AF=0.2362;AA=G|||;VT=SNP
3	52540544	rs1010552	G	T	100	PASS	AC=1310;AF=0.261581;AN=5008;NS=2504;DP=18256;EAS_AF=0.4385;AMR_AF=0.4251;AFR_AF=0.0166;EUR_AF=0.3579;SAS_AF=0.1953;AA=G|||;VT=SNP
3	52540773	rs1010553	T	C	100	PASS	AC=3199;AF=0.638778;AN=5008;NS=2504;DP=18395;EAS_AF=0.5446;AMR_AF=0.4265;AFR_AF=0.8601;EUR_AF=0.4682;SAS_AF=0.7628;AA=C|||;VT=SNP;EX_TARGET
3	52541253	rs11130306	A	G	100	PASS	AC=3176;AF=0.634185;AN=5008;NS=2504;DP=18512;EAS_AF=0.5377;AMR_AF=0.4294;AFR_AF=0.854;EUR_AF=0.4652;SAS_AF=0.7556;AA=G|||;VT=SNP
3	52542919	rs1010554	T	C	100	PASS	AC=3003;AF=0.599641;AN=5008;NS=2504;DP=17287;EAS_AF=0.5466;AMR_AF=0.4107;AFR_AF=0.7352;EUR_AF=0.4493;SAS_AF=0.7597;AA=C|||;VT=SNP
3	52543120	rs111979374	G	A	100	PASS	AC=84;AF=0.0167732;AN=5008;NS=2504;DP=16317;EAS_AF=0.002;AMR_AF=0.0159;AFR_AF=0.0015;EUR_AF=0.0358;SAS_AF=0.0337;AA=G|||;VT=SNP
3	52546116	rs758802	C	G	100	PASS	AC=4798;AF=0.958067;AN=5008;NS=2504;DP=16506;EAS_AF=0.9762;AMR_AF=0.9092;AFR_AF=0.9932;EUR_AF=0.9095;SAS_AF=0.9765;AA=G|||;VT=SNP
3	52546487	rs7644763	C	T	100	PASS	AC=4783;AF=0.955072;AN=5008;NS=2504;DP=18838;EAS_AF=0.9752;AMR_AF=0.9078;AFR_AF=0.9834;EUR_AF=0.9095;SAS_AF=0.9765;AA=T|||;VT=SNP
3	52546820	rs2015971	C	T	100	PASS	AC=1712;AF=0.341853;AN=5008;NS=2504;DP=17755;EAS_AF=0.4454;AMR_AF=0.5504;AFR_AF=0.1415;EUR_AF=0.4612;SAS_AF=0.2352;AA=C|||;VT=SNP;EX_TARGET
3	52548818	rs740903	C	T	100	PASS	AC=821;AF=0.163938;AN=5008;NS=2504;DP=17171;EAS_AF=0.2331;AMR_AF=0.1412;AFR_AF=0.0461;EUR_AF=0.0934;SAS_AF=0.3405;AA=C|||;VT=SNP;EX_TARGET
3	52551010	rs79979130	C	T	100	PASS	AC=219;AF=0.04373;AN=5008;NS=2504;DP=15664;EAS_AF=0.0228;AMR_AF=0.0893;AFR_AF=0.0129;EUR_AF=0.0905;SAS_AF=0.0266;AA=C|||;VT=SNP;EX_TARGET
3	52551265	rs66824127	T	C	100	PASS	AC=2303;AF=0.459864;AN=5008;NS=2504;DP=14272;EAS_AF=0.621;AMR_AF=0.6167;AFR_AF=0.2821;EUR_AF=0.5666;SAS_AF=0.3129;AA=T|||;VT=SNP
3	52551284	rs67409736	G	T	100	PASS	AC=2911;AF=0.58127;AN=5008;NS=2504;DP=14326;EAS_AF=0.621;AMR_AF=0.6556;AFR_AF=0.6997;EUR_AF=0.5656;SAS_AF=0.3436;AA=T|||;VT=SNP
3	52555316	rs13081028	G	A	100	PASS	AC=2732;AF=0.545527;AN=5008;NS=2504;DP=18202;EAS_AF=0.4633;AMR_AF=0.6455;AFR_AF=0.7005;EUR_AF=0.5636;SAS_AF=0.3313;AA=A|||;VT=SNP
3	52555957	rs9853056	T	C	100	PASS	AC=2823;AF=0.563698;AN=5008;NS=2504;DP=20880;EAS_AF=0.4613;AMR_AF=0.6571;AFR_AF=0.7534;EUR_AF=0.5646;SAS_AF=0.3456;AA=C|||;VT=SNP;EX_TARGET
3	52556369	rs35325270	C	T	100	PASS	AC=699;AF=0.139577;AN=5008;NS=2504;DP=18425;EAS_AF=0.0228;AMR_AF=0.1239;AFR_AF=0.3593;EUR_AF=0.0905;SAS_AF=0.0245;AA=C|||;VT=SNP;EX_TARGET
3	52556890	rs4434138	A	G	100	PASS	AC=1709;AF=0.341254;AN=5008;NS=2504;DP=16846;EAS_AF=0.4385;AMR_AF=0.4957;AFR_AF=0.1528;EUR_AF=0.4732;SAS_AF=0.2505;AA=A|||;VT=SNP;EX_TARGET
3	52557038	rs4234633	C	T	100	PASS	AC=1677;AF=0.334864;AN=5008;NS=2504;DP=15978;EAS_AF=0.4375;AMR_AF=0.4942;AFR_AF=0.152;EUR_AF=0.4592;SAS_AF=0.2352;AA=C|||;VT=SNP;EX_TARGET
3	52558008	rs13303	T	C	100	PASS	AC=2747;AF=0.548522;AN=5008;NS=2504;DP=15967;EAS_AF=0.4524;AMR_AF=0.6513;AFR_AF=0.7141;EUR_AF=0.5656;SAS_AF=0.3333;AA=C|||;VT=SNP;EX_TARGET
3	52558133	rs13621	T	C	100	PASS	AC=1958;AF=0.390974;AN=5008;NS=2504;DP=18731;EAS_AF=0.4296;AMR_AF=0.5115;AFR_AF=0.3343;EUR_AF=0.4652;SAS_AF=0.2658;AA=C|||;VT=SNP;EX_TARGET
3	52558904	rs34005367	A	T	100	PASS	AC=1664;AF=0.332268;AN=5008;NS=2504;DP=14527;EAS_AF=0.4266;AMR_AF=0.4957;AFR_AF=0.1498;EUR_AF=0.4602;SAS_AF=0.2342;AA=A|||;VT=SNP;EX_TARGET
3	52559705	rs11709284	G	A	100	PASS	AC=2711;AF=0.541334;AN=5008;NS=2504;DP=20634;EAS_AF=0.4514;AMR_AF=0.6484;AFR_AF=0.6929;EUR_AF=0.5636;SAS_AF=0.3303;AA=A|||;VT=SNP
3	52560021	rs4475032	C	T	100	PASS	AC=1663;AF=0.332069;AN=5008;NS=2504;DP=19493;EAS_AF=0.4266;AMR_AF=0.4942;AFR_AF=0.1483;EUR_AF=0.4612;SAS_AF=0.2352;AA=c|||;VT=SNP
3	52561779	rs11711421	C	T	100	PASS	AC=1932;AF=0.385783;AN=5008;NS=2504;DP=20437;EAS_AF=0.4038;AMR_AF=0.5101;AFR_AF=0.3351;EUR_AF=0.4652;SAS_AF=0.2658;AA=T|||;VT=SNP
3	52563462	rs35371456	C	T	100	PASS	AC=208;AF=0.0415335;AN=5008;NS=2504;DP=18675;EAS_AF=0.0228;AMR_AF=0.085;AFR_AF=0.0098;EUR_AF=0.0895;SAS_AF=0.0235;AA=C|||;VT=SNP
3	52563572	rs4687624	C	T	100	PASS	AC=1646;AF=0.328674;AN=5008;NS=2504;DP=18786;EAS_AF=0.4375;AMR_AF=0.4914;AFR_AF=0.1278;EUR_AF=0.4622;SAS_AF=0.2352;AA=C|||;VT=SNP
3	52563718	rs4687625	C	T	100	PASS	AC=1664;AF=0.332268;AN=5008;NS=2504;DP=19832;EAS_AF=0.4266;AMR_AF=0.4942;AFR_AF=0.1498;EUR_AF=0.4602;SAS_AF=0.2352;AA=T|||;VT=SNP
3	52565100	rs6778735	T	C	100	PASS	AC=2430;AF=0.485224;AN=5008;NS=2504;DP=22268;EAS_AF=0.4494;AMR_AF=0.6354;AFR_AF=0.5129;EUR_AF=0.5606;SAS_AF=0.3006;AA=c|||;VT=SNP
3	52565247	rs13066644	G	A	100	PASS	AC=215;AF=0.0429313;AN=5008;NS=2504;DP=19810;EAS_AF=0.0228;AMR_AF=0.085;AFR_AF=0.0151;EUR_AF=0.0895;SAS_AF=0.0235;AA=G|||;VT=SNP
3	52565317	rs13066389	C	T	100	PASS	AC=387;AF=0.0772764;AN=5008;NS=2504;DP=19443;EAS_AF=0.0228;AMR_AF=0.1009;AFR_AF=0.1362;EUR_AF=0.0905;SAS_AF=0.0235;AA=C|||;VT=SNP
3	52566065	rs4282054	T	C	100	PASS	AC=2740;AF=0.547125;AN=5008;NS=2504;DP=17208;EAS_AF=0.4514;AMR_AF=0.6527;AFR_AF=0.7027;EUR_AF=0.5636;SAS_AF=0.3436;AA=t|||;VT=SNP
3	52566354	rs7614424	C	T	100	PASS	AC=388;AF=0.077476;AN=5008;NS=2504;DP=16279;EAS_AF=0.0228;AMR_AF=0.1009;AFR_AF=0.1369;EUR_AF=0.0905;SAS_AF=0.0235;AA=C|||;VT=SNP
3	52566682	rs7636227	G	A	100	PASS	AC=2678;AF=0.534744;AN=5008;NS=2504;DP=17722;EAS_AF=0.4484;AMR_AF=0.647;AFR_AF=0.6952;EUR_AF=0.5616;SAS_AF=0.2996;AA=G|||;VT=SNP
3	52566820	rs12489732	C	A	100	PASS	AC=1296;AF=0.258786;AN=5008;NS=2504;DP=17919;EAS_AF=0.4246;AMR_AF=0.4164;AFR_AF=0.0159;EUR_AF=0.3579;SAS_AF=0.2025;AA=C|||;VT=SNP
3	52566914	rs7614981	C	A	100	PASS	AC=2301;AF=0.459465;AN=5008;NS=2504;DP=18073;EAS_AF=0.4484;AMR_AF=0.6066;AFR_AF=0.469;EUR_AF=0.5527;SAS_AF=0.2577;AA=C|||;VT=SNP
3	52567014	rs12489828	G	T	100	PASS	AC=2301;AF=0.459465;AN=5008;NS=2504;DP=15153;EAS_AF=0.4484;AMR_AF=0.6066;AFR_AF=0.469;EUR_AF=0.5527;SAS_AF=0.2577;AA=T|||;VT=SNP
3	52567188	rs28661185	G	T	100	PASS	AC=1662;AF=0.331869;AN=5008;NS=2504;DP=13596;EAS_AF=0.4256;AMR_AF=0.4928;AFR_AF=0.1498;EUR_AF=0.4612;SAS_AF=0.2342;AA=G|||;VT=SNP
3	52567617	rs66782572	A	G	100	PASS	AC=2343;AF=0.467851;AN=5008;NS=2504;DP=4261;EAS_AF=0.4504;AMR_AF=0.6095;AFR_AF=0.4728;EUR_AF=0.5557;SAS_AF=0.2883;AA=a|||;VT=SNP
3	52568805	rs7639267	G	T	100	PASS	AC=2730;AF=0.545128;AN=5008;NS=2504;DP=17352;EAS_AF=0.4504;AMR_AF=0.6585;AFR_AF=0.7005;EUR_AF=0.5676;SAS_AF=0.3292;AA=T|||;VT=SNP
3	52569098	rs4687626	G	A	100	PASS	AC=1663;AF=0.332069;AN=5008;NS=2504;DP=18624;EAS_AF=0.4256;AMR_AF=0.4928;AFR_AF=0.1498;EUR_AF=0.4622;SAS_AF=0.2342;AA=G|||;VT=SNP
3	52572056	rs7638808	A	G	100	PASS	AC=2337;AF=0.466653;AN=5008;NS=2504;DP=22574;EAS_AF=0.4266;AMR_AF=0.5504;AFR_AF=0.5643;EUR_AF=0.4751;SAS_AF=0.3078;AA=G|||;VT=SNP
3	52572447	rs6445528	A	G	100	PASS	AC=2337;AF=0.466653;AN=5008;NS=2504;DP=20767;EAS_AF=0.4266;AMR_AF=0.5519;AFR_AF=0.5635;EUR_AF=0.4751;SAS_AF=0.3078;AA=G|||;VT=SNP
3	52573096	rs13076398	G	A	100	PASS	AC=1659;AF=0.33127;AN=5008;NS=2504;DP=19907;EAS_AF=0.4246;AMR_AF=0.4928;AFR_AF=0.1483;EUR_AF=0.4612;SAS_AF=0.2342;AA=G|||;VT=SNP
3	52573844	rs62256903	G	A	100	PASS	AC=1910;AF=0.38139;AN=5008;NS=2504;DP=16797;EAS_AF=0.4246;AMR_AF=0.5058;AFR_AF=0.3306;EUR_AF=0.4622;SAS_AF=0.2342;AA=G|||;VT=SNP
3	52575831	rs1133415	G	A	100	PASS	AC=2074;AF=0.414137;AN=5008;NS=2504;DP=22090;EAS_AF=0.4276;AMR_AF=0.536;AFR_AF=0.3744;EUR_AF=0.4732;SAS_AF=0.3067;AA=A|||;VT=SNP
3	52579288	rs6802671	A	T	100	PASS	AC=4074;AF=0.813498;AN=5008;NS=2504;DP=19589;EAS_AF=0.7669;AMR_AF=0.8415;AFR_AF=0.8873;EUR_AF=0.8986;SAS_AF=0.6544;AA=T|||;VT=SNP
3	52580173	rs78691006	A	G	100	PASS	AC=173;AF=0.0345447;AN=5008;NS=2504;DP=14593;EAS_AF=0.0258;AMR_AF=0.0173;AFR_AF=0.0015;EUR_AF=0.0417;SAS_AF=0.093;AA=A|||;VT=SNP
3	52584715	rs2878628	A	G	100	PASS	AC=1995;AF=0.398363;AN=5008;NS=2504;DP=20078;EAS_AF=0.4296;AMR_AF=0.5029;AFR_AF=0.3737;EUR_AF=0.4284;SAS_AF=0.2945;AA=A|||;VT=SNP
3	52584787	rs2251219	T	C	100	PASS	AC=1618;AF=0.323083;AN=5008;NS=2504;DP=20114;EAS_AF=0.4296;AMR_AF=0.4654;AFR_AF=0.1452;EUR_AF=0.4195;SAS_AF=0.2536;AA=T|||;VT=SNP;EX_TARGET
3	52585760	rs1961959	G	C	100	PASS	AC=1583;AF=0.316094;AN=5008;NS=2504;DP=18517;EAS_AF=0.4256;AMR_AF=0.4597;AFR_AF=0.149;EUR_AF=0.4165;SAS_AF=0.2239;AA=G|||;VT=SNP
3	52585990	rs1961958	A	G	100	PASS	AC=1597;AF=0.31889;AN=5008;NS=2504;DP=19390;EAS_AF=0.4385;AMR_AF=0.4597;AFR_AF=0.1498;EUR_AF=0.4165;SAS_AF=0.2239;AA=A|||;VT=SNP
3	52586682	rs1570	T	A	100	PASS	AC=1998;AF=0.398962;AN=5008;NS=2504;DP=20334;EAS_AF=0.4296;AMR_AF=0.5043;AFR_AF=0.3737;EUR_AF=0.4294;SAS_AF=0.2955;AA=T|||;VT=SNP
3	52587387	rs3774367	C	A	100	PASS	AC=4092;AF=0.817093;AN=5008;NS=2504;DP=17931;EAS_AF=0.7847;AMR_AF=0.8386;AFR_AF=0.8865;EUR_AF=0.8986;SAS_AF=0.6575;AA=A|||;VT=SNP
3	52593119	rs17052256	A	G	100	PASS	AC=1997;AF=0.398762;AN=5008;NS=2504;DP=19496;EAS_AF=0.4296;AMR_AF=0.5029;AFR_AF=0.3737;EUR_AF=0.4284;SAS_AF=0.2965;AA=a|||;VT=SNP
3	52593138	rs17052259	A	G	100	PASS	AC=1997;AF=0.398762;AN=5008;NS=2504;DP=19871;EAS_AF=0.4296;AMR_AF=0.5029;AFR_AF=0.3737;EUR_AF=0.4284;SAS_AF=0.2965;AA=A|||;VT=SNP
3	52593230	rs3796353	C	T	100	PASS	AC=1985;AF=0.396366;AN=5008;NS=2504;DP=19570;EAS_AF=0.4296;AMR_AF=0.5029;AFR_AF=0.3737;EUR_AF=0.4284;SAS_AF=0.2843;AA=T|||;VT=SNP
3	52594631	rs142205053	C	A	100	PASS	AC=80;AF=0.0159744;AN=5008;NS=2504;DP=17391;EAS_AF=0.002;AMR_AF=0.0115;AFR_AF=0.0015;EUR_AF=0.0358;SAS_AF=0.0327;AA=C|||;VT=SNP
3	52596398	rs6778844	T	C	100	PASS	AC=1584;AF=0.316294;AN=5008;NS=2504;DP=15232;EAS_AF=0.4276;AMR_AF=0.4582;AFR_AF=0.149;EUR_AF=0.4165;SAS_AF=0.2239;AA=T|||;VT=SNP
3	52596914	rs33964154	A	G	100	PASS	AC=1622;AF=0.323882;AN=5008;NS=2504;DP=15047;EAS_AF=0.4296;AMR_AF=0.4611;AFR_AF=0.1498;EUR_AF=0.4195;SAS_AF=0.2546;AA=A|||;VT=SNP
3	52597664	rs2289249	G	A	100	PASS	AC=1553;AF=0.310104;AN=5008;NS=2504;DP=18836;EAS_AF=0.4276;AMR_AF=0.4568;AFR_AF=0.1263;EUR_AF=0.4165;SAS_AF=0.2239;AA=G|||;VT=SNP
3	52598540	rs13059862	G	A	100	PASS	AC=2237;AF=0.446685;AN=5008;NS=2504;DP=14831;EAS_AF=0.4296;AMR_AF=0.5144;AFR_AF=0.5582;EUR_AF=0.4294;SAS_AF=0.2832;AA=A|||;VT=SNP
3	52598608	rs13060048	G	A	100	PASS	AC=1981;AF=0.395567;AN=5008;NS=2504;DP=15692;EAS_AF=0.4296;AMR_AF=0.5014;AFR_AF=0.3722;EUR_AF=0.4284;SAS_AF=0.2832;AA=G|||;VT=SNP
3	52599789	rs6786919	A	G	100	PASS	AC=1993;AF=0.397963;AN=5008;NS=2504;DP=17369;EAS_AF=0.4296;AMR_AF=0.5014;AFR_AF=0.3722;EUR_AF=0.4284;SAS_AF=0.2955;AA=G|||;VT=SNP
3	52599922	rs6798246	G	A	100	PASS	AC=1571;AF=0.313698;AN=5008;NS=2504;DP=15380;EAS_AF=0.4276;AMR_AF=0.4582;AFR_AF=0.1483;EUR_AF=0.4165;SAS_AF=0.2117;AA=g|||;VT=SNP
3	52600999	rs1821879	T	C	100	PASS	AC=2249;AF=0.449081;AN=5008;NS=2504;DP=15825;EAS_AF=0.4296;AMR_AF=0.5144;AFR_AF=0.5582;EUR_AF=0.4294;SAS_AF=0.2955;AA=C|||;VT=SNP
3	52602274	rs13063160	T	C	100	PASS	AC=2250;AF=0.449281;AN=5008;NS=2504;DP=17764;EAS_AF=0.4296;AMR_AF=0.5159;AFR_AF=0.5582;EUR_AF=0.4294;SAS_AF=0.2955;AA=C|||;VT=SNP
3	52603352	rs10433550	A	G	100	PASS	AC=1996;AF=0.398562;AN=5008;NS=2504;DP=14338;EAS_AF=0.4296;AMR_AF=0.5029;AFR_AF=0.3737;EUR_AF=0.4284;SAS_AF=0.2955;AA=G|||;VT=SNP
3	52604180	rs9758945	A	G	100	PASS	AC=1996;AF=0.398562;AN=5008;NS=2504;DP=18094;EAS_AF=0.4306;AMR_AF=0.5014;AFR_AF=0.3737;EUR_AF=0.4284;SAS_AF=0.2955;AA=A|||;VT=SNP
3	52604861	rs6786043	A	G	100	PASS	AC=2250;AF=0.449281;AN=5008;NS=2504;DP=16992;EAS_AF=0.4296;AMR_AF=0.5144;AFR_AF=0.559;EUR_AF=0.4294;SAS_AF=0.2955;AA=G|||;VT=SNP
3	52605005	rs6788887	T	C	100	PASS	AC=1984;AF=0.396166;AN=5008;NS=2504;DP=14994;EAS_AF=0.4296;AMR_AF=0.5029;AFR_AF=0.3737;EUR_AF=0.4284;SAS_AF=0.2832;AA=T|||;VT=SNP
3	52605136	rs6788993	T	C	100	PASS	AC=2106;AF=0.420527;AN=5008;NS=2504;DP=16822;EAS_AF=0.4296;AMR_AF=0.5086;AFR_AF=0.4622;EUR_AF=0.4294;SAS_AF=0.2832;AA=C|||;VT=SNP
3	52605943	rs4687546	T	A	100	PASS	AC=1983;AF=0.395966;AN=5008;NS=2504;DP=10226;EAS_AF=0.4296;AMR_AF=0.5014;AFR_AF=0.3737;EUR_AF=0.4284;SAS_AF=0.2832;AA=A|||;VT=SNP
3	52605974	rs7623199	C	T	100	PASS	AC=1572;AF=0.313898;AN=5008;NS=2504;DP=12362;EAS_AF=0.4286;AMR_AF=0.4582;AFR_AF=0.1483;EUR_AF=0.4165;SAS_AF=0.2117;AA=C|||;VT=SNP
3	52606292	rs11714565	C	T	100	PASS	AC=1985;AF=0.396366;AN=5008;NS=2504;DP=15807;EAS_AF=0.4296;AMR_AF=0.5029;AFR_AF=0.3737;EUR_AF=0.4284;SAS_AF=0.2843;AA=T|||;VT=SNP
3	52606366	rs7625743	C	G	100	PASS	AC=2239;AF=0.447085;AN=5008;NS=2504;DP=15070;EAS_AF=0.4296;AMR_AF=0.5159;AFR_AF=0.559;EUR_AF=0.4294;SAS_AF=0.2832;AA=G|||;VT=SNP
3	52607682	rs11130307	G	A	100	PASS	AC=1570;AF=0.313498;AN=5008;NS=2504;DP=22268;EAS_AF=0.4276;AMR_AF=0.4582;AFR_AF=0.1467;EUR_AF=0.4175;SAS_AF=0.2117;AA=G|||;VT=SNP
3	52607685	rs12632381	G	A	100	PASS	AC=1570;AF=0.313498;AN=5008;NS=2504;DP=22287;EAS_AF=0.4276;AMR_AF=0.4582;AFR_AF=0.1467;EUR_AF=0.4175;SAS_AF=0.2117;AA=G|||;VT=SNP
3	52608949	rs4687547	C	T	100	PASS	AC=1609;AF=0.321286;AN=5008;NS=2504;DP=18447;EAS_AF=0.4296;AMR_AF=0.4611;AFR_AF=0.149;EUR_AF=0.4195;SAS_AF=0.2423;AA=C|||;VT=SNP
3	52609157	rs6762457	G	A	100	PASS	AC=1610;AF=0.321486;AN=5008;NS=2504;DP=18870;EAS_AF=0.4296;AMR_AF=0.4611;AFR_AF=0.149;EUR_AF=0.4195;SAS_AF=0.2434;AA=N|||;VT=SNP
3	52609362	rs6805156	T	C	100	PASS	AC=2239;AF=0.447085;AN=5008;NS=2504;DP=16485;EAS_AF=0.4296;AMR_AF=0.5159;AFR_AF=0.559;EUR_AF=0.4294;SAS_AF=0.2832;AA=t|||;VT=SNP
3	52610415	rs7652191	T	C	100	PASS	AC=2237;AF=0.446685;AN=5008;NS=2504;DP=14583;EAS_AF=0.4296;AMR_AF=0.5144;AFR_AF=0.5582;EUR_AF=0.4294;SAS_AF=0.2832;AA=C|||;VT=SNP
3	52610651	rs17264436	T	A	100	PASS	AC=1583;AF=0.316094;AN=5008;NS=2504;DP=16156;EAS_AF=0.4276;AMR_AF=0.4582;AFR_AF=0.1483;EUR_AF=0.4165;SAS_AF=0.2239;AA=T|||;VT=SNP;EX_TARGET
3	52611413	rs11718420	T	C	100	PASS	AC=1983;AF=0.395966;AN=5008;NS=2504;DP=13189;EAS_AF=0.4296;AMR_AF=0.5014;AFR_AF=0.3737;EUR_AF=0.4284;SAS_AF=0.2832;AA=C|||;VT=SNP
3	52611554	rs34735556	G	T	100	PASS	AC=225;AF=0.0449281;AN=5008;NS=2504;DP=20652;EAS_AF=0.0258;AMR_AF=0.0922;AFR_AF=0.0151;EUR_AF=0.0915;SAS_AF=0.0235;AA=G|||;VT=SNP
3	52612159	rs34954168	C	T	100	PASS	AC=1609;AF=0.321286;AN=5008;NS=2504;DP=19017;EAS_AF=0.4296;AMR_AF=0.4611;AFR_AF=0.149;EUR_AF=0.4195;SAS_AF=0.2423;AA=C|||;VT=SNP
3	52612178	rs34115864	A	G	100	PASS	AC=1571;AF=0.313698;AN=5008;NS=2504;DP=19630;EAS_AF=0.4276;AMR_AF=0.4582;AFR_AF=0.1483;EUR_AF=0.4165;SAS_AF=0.2117;AA=A|||;VT=SNP
3	52613656	rs35107891	G	C	100	PASS	AC=1572;AF=0.313898;AN=5008;NS=2504;DP=19199;EAS_AF=0.4276;AMR_AF=0.4582;AFR_AF=0.149;EUR_AF=0.4165;SAS_AF=0.2117;AA=G|||;VT=SNP
3	52614670	rs11718509	G	A	100	PASS	AC=1622;AF=0.323882;AN=5008;NS=2504;DP=18195;EAS_AF=0.4296;AMR_AF=0.4611;AFR_AF=0.149;EUR_AF=0.4195;SAS_AF=0.2556;AA=G|||;VT=SNP
3	52615227	rs4687629	G	C	100	PASS	AC=2238;AF=0.446885;AN=5008;NS=2504;DP=18979;EAS_AF=0.4296;AMR_AF=0.5144;AFR_AF=0.559;EUR_AF=0.4294;SAS_AF=0.2832;AA=C|||;VT=SNP
3	52615301	rs4687630	G	A	100	PASS	AC=1621;AF=0.323682;AN=5008;NS=2504;DP=17153;EAS_AF=0.4296;AMR_AF=0.4611;AFR_AF=0.149;EUR_AF=0.4195;SAS_AF=0.2546;AA=G|||;VT=SNP
3	52616978	rs13078422	T	C	100	PASS	AC=1539;AF=0.307308;AN=5008;NS=2504;DP=12705;EAS_AF=0.4286;AMR_AF=0.4539;AFR_AF=0.1256;EUR_AF=0.4165;SAS_AF=0.2117;AA=T|||;VT=SNP
3	52617288	rs6799490	C	T	100	PASS	AC=4223;AF=0.843251;AN=5008;NS=2504;DP=14093;EAS_AF=0.7867;AMR_AF=0.853;AFR_AF=0.9735;EUR_AF=0.9006;SAS_AF=0.6595;AA=T|||;VT=SNP
3	52617802	rs11720159	T	G	100	PASS	AC=2238;AF=0.446885;AN=5008;NS=2504;DP=14375;EAS_AF=0.4306;AMR_AF=0.5144;AFR_AF=0.5582;EUR_AF=0.4294;SAS_AF=0.2832;AA=G|||;VT=SNP
3	52618018	rs11720243	T	C	100	PASS	AC=2238;AF=0.446885;AN=5008;NS=2504;DP=14756;EAS_AF=0.4306;AMR_AF=0.5144;AFR_AF=0.5582;EUR_AF=0.4294;SAS_AF=0.2832;AA=C|||;VT=SNP
3	52618319	rs12487445	A	C	100	PASS	AC=1585;AF=0.316494;AN=5008;NS=2504;DP=14495;EAS_AF=0.4286;AMR_AF=0.4582;AFR_AF=0.149;EUR_AF=0.4165;SAS_AF=0.2239;AA=A|||;VT=SNP
3	52618362	rs35272104	G	C	100	PASS	AC=226;AF=0.0451278;AN=5008;NS=2504;DP=15330;EAS_AF=0.0258;AMR_AF=0.0922;AFR_AF=0.0159;EUR_AF=0.0915;SAS_AF=0.0235;AA=G|||;VT=SNP
3	52618941	rs7614498	A	T	100	PASS	AC=2246;AF=0.448482;AN=5008;NS=2504;DP=14901;EAS_AF=0.4306;AMR_AF=0.5144;AFR_AF=0.5552;EUR_AF=0.4294;SAS_AF=0.2955;AA=A|||;VT=SNP
3	52619792	rs12629699	T	C	100	PASS	AC=2251;AF=0.449481;AN=5008;NS=2504;DP=15154;EAS_AF=0.4306;AMR_AF=0.5144;AFR_AF=0.559;EUR_AF=0.4294;SAS_AF=0.2955;AA=C|||;VT=SNP
3	52619836	rs12629701	T	C	100	PASS	AC=1995;AF=0.398363;AN=5008;NS=2504;DP=16317;EAS_AF=0.4306;AMR_AF=0.5014;AFR_AF=0.3729;EUR_AF=0.4284;SAS_AF=0.2955;AA=T|||;VT=SNP
3	52621627	rs3733046	C	T	100	PASS	AC=2238;AF=0.446885;AN=5008;NS=2504;DP=12740;EAS_AF=0.4236;AMR_AF=0.5144;AFR_AF=0.5575;EUR_AF=0.4304;SAS_AF=0.2904;AA=T|||;VT=SNP
3	52621839	rs3852066	C	T	100	PASS	AC=2231;AF=0.445487;AN=5008;NS=2504;DP=17217;EAS_AF=0.4286;AMR_AF=0.5144;AFR_AF=0.5575;EUR_AF=0.4304;SAS_AF=0.2781;AA=T|||;VT=SNP
3	52622086	rs2590838	G	A	100	PASS	AC=2625;AF=0.524161;AN=5008;NS=2504;DP=17951;EAS_AF=0.4544;AMR_AF=0.6225;AFR_AF=0.6921;EUR_AF=0.5219;SAS_AF=0.3016;AA=A|||;VT=SNP
3	52623465	rs35225119	A	T	100	PASS	AC=224;AF=0.0447284;AN=5008;NS=2504;DP=17800;EAS_AF=0.0258;AMR_AF=0.0922;AFR_AF=0.0151;EUR_AF=0.0905;SAS_AF=0.0235;AA=A|||;VT=SNP
3	52624233	rs4336110	C	T	100	PASS	AC=1564;AF=0.3123;AN=5008;NS=2504;DP=13552;EAS_AF=0.4266;AMR_AF=0.4582;AFR_AF=0.1467;EUR_AF=0.4175;SAS_AF=0.2065;AA=C|||;VT=SNP
3	52624387	rs73078824	G	T	100	PASS	AC=946;AF=0.188898;AN=5008;NS=2504;DP=15010;EAS_AF=0.3165;AMR_AF=0.1599;AFR_AF=0.0182;EUR_AF=0.2654;SAS_AF=0.2301;AA=G|||;VT=SNP
3	52624723	rs11708075	C	T	100	PASS	AC=1564;AF=0.3123;AN=5008;NS=2504;DP=18466;EAS_AF=0.4266;AMR_AF=0.4582;AFR_AF=0.1467;EUR_AF=0.4175;SAS_AF=0.2065;AA=C|||;VT=SNP
3	52624769	rs68021750	G	A	100	PASS	AC=1602;AF=0.319888;AN=5008;NS=2504;DP=17086;EAS_AF=0.4286;AMR_AF=0.4611;AFR_AF=0.1475;EUR_AF=0.4205;SAS_AF=0.2372;AA=g|||;VT=SNP
3	52625019	rs62253700	T	A	100	PASS	AC=1614;AF=0.322284;AN=5008;NS=2504;DP=21204;EAS_AF=0.4286;AMR_AF=0.4611;AFR_AF=0.1475;EUR_AF=0.4205;SAS_AF=0.2495;AA=T|||;VT=SNP
3	52626443	rs2336147	T	C	100	PASS	AC=2456;AF=0.490415;AN=5008;NS=2504;DP=18516;EAS_AF=0.4544;AMR_AF=0.6081;AFR_AF=0.5726;EUR_AF=0.5209;SAS_AF=0.3016;AA=t|||;VT=SNP
3	52626646	rs2336146	A	G	100	PASS	AC=2232;AF=0.445687;AN=5008;NS=2504;DP=20741;EAS_AF=0.4286;AMR_AF=0.5159;AFR_AF=0.5575;EUR_AF=0.4304;SAS_AF=0.2781;AA=N|||;VT=SNP
3	52627486	rs13085331	G	C	100	PASS	AC=1603;AF=0.320088;AN=5008;NS=2504;DP=20261;EAS_AF=0.4286;AMR_AF=0.4611;AFR_AF=0.1483;EUR_AF=0.4205;SAS_AF=0.2372;AA=C|||;VT=SNP
3	52627660	rs12498066	G	A	100	PASS	AC=1604;AF=0.320288;AN=5008;NS=2504;DP=21780;EAS_AF=0.4286;AMR_AF=0.4611;AFR_AF=0.1483;EUR_AF=0.4205;SAS_AF=0.2382;AA=G|||;VT=SNP
3	52628056	rs2577831	C	A	100	PASS	AC=2586;AF=0.516374;AN=5008;NS=2504;DP=19482;EAS_AF=0.4544;AMR_AF=0.6081;AFR_AF=0.6989;EUR_AF=0.5139;SAS_AF=0.271;AA=A|||;VT=SNP
3	52628321	rs7628578	A	T	100	PASS	AC=2182;AF=0.435703;AN=5008;NS=2504;DP=21811;EAS_AF=0.4286;AMR_AF=0.4986;AFR_AF=0.5575;EUR_AF=0.4225;SAS_AF=0.2474;AA=T|||;VT=SNP
3	52628816	rs11714419	A	G	100	PASS	AC=1545;AF=0.308506;AN=5008;NS=2504;DP=22506;EAS_AF=0.4266;AMR_AF=0.4553;AFR_AF=0.1248;EUR_AF=0.4175;SAS_AF=0.2188;AA=A|||;VT=SNP
3	52629177	rs34754793	A	T	100	PASS	AC=2235;AF=0.446286;AN=5008;NS=2504;DP=20348;EAS_AF=0.4286;AMR_AF=0.5159;AFR_AF=0.5598;EUR_AF=0.4304;SAS_AF=0.2781;AA=-|||;VT=SNP
3	52629386	rs2118540	T	C	100	PASS	AC=1531;AF=0.305711;AN=5008;NS=2504;DP=18323;EAS_AF=0.4266;AMR_AF=0.4553;AFR_AF=0.1233;EUR_AF=0.4175;SAS_AF=0.2065;AA=T|||;VT=SNP
3	52629633	rs2164884	C	T	100	PASS	AC=1602;AF=0.319888;AN=5008;NS=2504;DP=19508;EAS_AF=0.4286;AMR_AF=0.4611;AFR_AF=0.1475;EUR_AF=0.4205;SAS_AF=0.2372;AA=C|||;VT=SNP
3	52629750	rs2336145	A	C	100	PASS	AC=1544;AF=0.308307;AN=5008;NS=2504;DP=19204;EAS_AF=0.4266;AMR_AF=0.4553;AFR_AF=0.1241;EUR_AF=0.4175;SAS_AF=0.2188;AA=A|||;VT=SNP
3	52630548	rs4687633	G	A	100	PASS	AC=1614;AF=0.322284;AN=5008;NS=2504;DP=16109;EAS_AF=0.4286;AMR_AF=0.4611;AFR_AF=0.1475;EUR_AF=0.4205;SAS_AF=0.2495;AA=G|||;VT=SNP
3	52632357	rs62253703	T	C	100	PASS	AC=1613;AF=0.322085;AN=5008;NS=2504;DP=16875;EAS_AF=0.4276;AMR_AF=0.4611;AFR_AF=0.1475;EUR_AF=0.4205;SAS_AF=0.2495;AA=C|||;VT=SNP
3	52632911	rs6790330	G	A	100	PASS	AC=1599;AF=0.319289;AN=5008;NS=2504;DP=16500;EAS_AF=0.4276;AMR_AF=0.4611;AFR_AF=0.1475;EUR_AF=0.4185;SAS_AF=0.2372;AA=G|||;VT=SNP
3	52633929	rs4687636	G	A	100	PASS	AC=1564;AF=0.3123;AN=5008;NS=2504;DP=13793;EAS_AF=0.4256;AMR_AF=0.4582;AFR_AF=0.1475;EUR_AF=0.4175;SAS_AF=0.2065;AA=G|||;VT=SNP
3	52634092	rs4687637	C	T	100	PASS	AC=1978;AF=0.394968;AN=5008;NS=2504;DP=14557;EAS_AF=0.4276;AMR_AF=0.5029;AFR_AF=0.3737;EUR_AF=0.4294;SAS_AF=0.2781;AA=T|||;VT=SNP
3	52634605	rs34173654	T	C	100	PASS	AC=1566;AF=0.3127;AN=5008;NS=2504;DP=18195;EAS_AF=0.4266;AMR_AF=0.4582;AFR_AF=0.1475;EUR_AF=0.4185;SAS_AF=0.2065;AA=T|||;VT=SNP
3	52634619	rs9917834	A	C	100	PASS	AC=2236;AF=0.446486;AN=5008;NS=2504;DP=18347;EAS_AF=0.4286;AMR_AF=0.5159;AFR_AF=0.5598;EUR_AF=0.4314;SAS_AF=0.2781;AA=C|||;VT=SNP
3	52637486	rs2276824	C	G	100	PASS	AC=2858;AF=0.570687;AN=5008;NS=2504;DP=19501;EAS_AF=0.4544;AMR_AF=0.647;AFR_AF=0.8056;EUR_AF=0.5706;SAS_AF=0.319;AA=G|||;VT=SNP
3	52638482	rs10433615	C	T	100	PASS	AC=1604;AF=0.320288;AN=5008;NS=2504;DP=17575;EAS_AF=0.4286;AMR_AF=0.4611;AFR_AF=0.149;EUR_AF=0.4205;SAS_AF=0.2372;AA=C|||;VT=SNP
3	52639257	rs11130308	G	C	100	PASS	AC=2235;AF=0.446286;AN=5008;NS=2504;DP=13468;EAS_AF=0.4286;AMR_AF=0.5159;AFR_AF=0.5598;EUR_AF=0.4304;SAS_AF=0.2781;AA=C|||;VT=SNP
3	52641255	rs3774366	T	C	100	PASS	AC=2246;AF=0.448482;AN=5008;NS=2504;DP=17880;EAS_AF=0.4276;AMR_AF=0.5159;AFR_AF=0.5598;EUR_AF=0.4304;SAS_AF=0.2904;AA=C|||;VT=SNP
3	52641703	rs71299610	T	G	100	PASS	AC=225;AF=0.0449281;AN=5008;NS=2504;DP=20362;EAS_AF=0.0258;AMR_AF=0.0922;AFR_AF=0.0159;EUR_AF=0.0905;SAS_AF=0.0235;AA=T|||;VT=SNP
3	52642487	rs3774365	T	C	100	PASS	AC=1614;AF=0.322284;AN=5008;NS=2504;DP=19709;EAS_AF=0.4276;AMR_AF=0.4611;AFR_AF=0.1483;EUR_AF=0.4205;SAS_AF=0.2495;AA=T|||;VT=SNP
3	52642936	rs12487591	A	T	100	PASS	AC=1615;AF=0.322484;AN=5008;NS=2504;DP=16050;EAS_AF=0.4276;AMR_AF=0.4611;AFR_AF=0.149;EUR_AF=0.4205;SAS_AF=0.2495;AA=T|||;VT=SNP
3	52643307	rs3733045	A	G	100	PASS	AC=2243;AF=0.447883;AN=5008;NS=2504;DP=21527;EAS_AF=0.4276;AMR_AF=0.5144;AFR_AF=0.5582;EUR_AF=0.4304;SAS_AF=0.2904;AA=G|||;VT=SNP;EX_TARGET
3	52643685	rs3755806	T	C	100	PASS	AC=1615;AF=0.322484;AN=5008;NS=2504;DP=22548;EAS_AF=0.4276;AMR_AF=0.4611;AFR_AF=0.1483;EUR_AF=0.4215;SAS_AF=0.2495;AA=T|||;VT=SNP;EX_TARGET
3	52644836	rs13065851	T	A	100	PASS	AC=1576;AF=0.314696;AN=5008;NS=2504;DP=17980;EAS_AF=0.4256;AMR_AF=0.4582;AFR_AF=0.1475;EUR_AF=0.4175;SAS_AF=0.2188;AA=T|||;VT=SNP
3	52647449	rs11709448	T	C	100	PASS	AC=1577;AF=0.314896;AN=5008;NS=2504;DP=15259;EAS_AF=0.4266;AMR_AF=0.4582;AFR_AF=0.1475;EUR_AF=0.4175;SAS_AF=0.2188;AA=t|||;VT=SNP
3	52648265	rs9879090	T	C	100	PASS	AC=2865;AF=0.572085;AN=5008;NS=2504;DP=12375;EAS_AF=0.4534;AMR_AF=0.647;AFR_AF=0.8056;EUR_AF=0.5785;SAS_AF=0.319;AA=C|||;VT=SNP
3	52649748	rs13083798	A	G	100	PASS	AC=2453;AF=0.489816;AN=5008;NS=2504;DP=18546;EAS_AF=0.4534;AMR_AF=0.6066;AFR_AF=0.5726;EUR_AF=0.5139;SAS_AF=0.3078;AA=G|||;VT=SNP
3	52650348	rs10510760	G	A	100	PASS	AC=1293;AF=0.258187;AN=5008;NS=2504;DP=20689;EAS_AF=0.4276;AMR_AF=0.4164;AFR_AF=0.0151;EUR_AF=0.3588;SAS_AF=0.1963;AA=G|||;VT=SNP
3	52651966	rs4687638	A	C	100	PASS	AC=1576;AF=0.314696;AN=5008;NS=2504;DP=18780;EAS_AF=0.4256;AMR_AF=0.4582;AFR_AF=0.1475;EUR_AF=0.4175;SAS_AF=0.2188;AA=A|||;VT=SNP
3	52653414	rs62253733	A	G	100	PASS	AC=1576;AF=0.314696;AN=5008;NS=2504;DP=18495;EAS_AF=0.4256;AMR_AF=0.4582;AFR_AF=0.1475;EUR_AF=0.4175;SAS_AF=0.2188;AA=A|||;VT=SNP
3	52655415	rs34341238	A	G	100	PASS	AC=2242;AF=0.447684;AN=5008;NS=2504;DP=16293;EAS_AF=0.4276;AMR_AF=0.5144;AFR_AF=0.5575;EUR_AF=0.4304;SAS_AF=0.2904;AA=a|||;VT=SNP
3	52656092	rs11717043	A	T	100	PASS	AC=1614;AF=0.322284;AN=5008;NS=2504;DP=21574;EAS_AF=0.4276;AMR_AF=0.4611;AFR_AF=0.1483;EUR_AF=0.4205;SAS_AF=0.2495;AA=A|||;VT=SNP
3	52656340	rs4687639	A	C	100	PASS	AC=1614;AF=0.322284;AN=5008;NS=2504;DP=18881;EAS_AF=0.4276;AMR_AF=0.4611;AFR_AF=0.1483;EUR_AF=0.4205;SAS_AF=0.2495;AA=C|||;VT=SNP
3	52657002	rs13064064	T	C	100	PASS	AC=1614;AF=0.322284;AN=5008;NS=2504;DP=17721;EAS_AF=0.4276;AMR_AF=0.4611;AFR_AF=0.1483;EUR_AF=0.4205;SAS_AF=0.2495;AA=C|||;VT=SNP
3	52657472	rs34537256	A	G	100	PASS	AC=1576;AF=0.314696;AN=5008;NS=2504;DP=21605;EAS_AF=0.4256;AMR_AF=0.4582;AFR_AF=0.1475;EUR_AF=0.4175;SAS_AF=0.2188;AA=A|||;VT=SNP
3	52659079	rs13086936	T	C	100	PASS	AC=224;AF=0.0447284;AN=5008;NS=2504;DP=20621;EAS_AF=0.0258;AMR_AF=0.0922;AFR_AF=0.0151;EUR_AF=0.0905;SAS_AF=0.0235;AA=T|||;VT=SNP
3	52659124	rs34215106	T	C	100	PASS	AC=1614;AF=0.322284;AN=5008;NS=2504;DP=20981;EAS_AF=0.4276;AMR_AF=0.4611;AFR_AF=0.1483;EUR_AF=0.4205;SAS_AF=0.2495;AA=T|||;VT=SNP
3	52659963	rs1561337	G	A	100	PASS	AC=1614;AF=0.322284;AN=5008;NS=2504;DP=20930;EAS_AF=0.4276;AMR_AF=0.4611;AFR_AF=0.1483;EUR_AF=0.4205;SAS_AF=0.2495;AA=G|||;VT=SNP
3	52661640	rs35249778	G	C	100	PASS	AC=1612;AF=0.321885;AN=5008;NS=2504;DP=19459;EAS_AF=0.4276;AMR_AF=0.4611;AFR_AF=0.1467;EUR_AF=0.4205;SAS_AF=0.2495;AA=G|||;VT=SNP
3	52662722	rs6445529	T	A	100	PASS	AC=2242;AF=0.447684;AN=5008;NS=2504;DP=13033;EAS_AF=0.4276;AMR_AF=0.5144;AFR_AF=0.5575;EUR_AF=0.4304;SAS_AF=0.2904;AA=A|||;VT=SNP
3	52663882	rs7622694	G	A	100	PASS	AC=2229;AF=0.445088;AN=5008;NS=2504;DP=19814;EAS_AF=0.4276;AMR_AF=0.5144;AFR_AF=0.5575;EUR_AF=0.4304;SAS_AF=0.2771;AA=A|||;VT=SNP
3	52666650	rs4687548	A	T	100	PASS	AC=1579;AF=0.315296;AN=5008;NS=2504;DP=16793;EAS_AF=0.4276;AMR_AF=0.4611;AFR_AF=0.1339;EUR_AF=0.4205;SAS_AF=0.2331;AA=T|||;VT=SNP
3	52666866	rs13069481	C	T	100	PASS	AC=1579;AF=0.315296;AN=5008;NS=2504;DP=15826;EAS_AF=0.4276;AMR_AF=0.4611;AFR_AF=0.1339;EUR_AF=0.4205;SAS_AF=0.2331;AA=C|||;VT=SNP
3	52668119	rs2083180	G	T	100	PASS	AC=2227;AF=0.444688;AN=5008;NS=2504;DP=16962;EAS_AF=0.4286;AMR_AF=0.5086;AFR_AF=0.5575;EUR_AF=0.4235;SAS_AF=0.2853;AA=T|||;VT=SNP
3	52669389	rs6796726	G	C	100	PASS	AC=2225;AF=0.444289;AN=5008;NS=2504;DP=13287;EAS_AF=0.4276;AMR_AF=0.5144;AFR_AF=0.5567;EUR_AF=0.4304;SAS_AF=0.274;AA=C|||;VT=SNP
3	52669498	rs111434579	C	T	100	PASS	AC=225;AF=0.0449281;AN=5008;NS=2504;DP=15374;EAS_AF=0.0258;AMR_AF=0.0922;AFR_AF=0.0159;EUR_AF=0.0905;SAS_AF=0.0235;AA=C|||;VT=SNP
3	52670044	rs13098776	C	T	100	PASS	AC=2226;AF=0.444489;AN=5008;NS=2504;DP=14907;EAS_AF=0.4276;AMR_AF=0.5144;AFR_AF=0.5575;EUR_AF=0.4304;SAS_AF=0.274;AA=T|||;VT=SNP
3	52672167	rs13068293	C	A	100	PASS	AC=1597;AF=0.31889;AN=5008;NS=2504;DP=15851;EAS_AF=0.4276;AMR_AF=0.4611;AFR_AF=0.1475;EUR_AF=0.4205;SAS_AF=0.2331;AA=A|||;VT=SNP
3	52672531	rs11719514	T	C	100	PASS	AC=1525;AF=0.304513;AN=5008;NS=2504;DP=16061;EAS_AF=0.4256;AMR_AF=0.4553;AFR_AF=0.1225;EUR_AF=0.4175;SAS_AF=0.2025;AA=T|||;VT=SNP
3	52672742	rs11720432	T	C	100	PASS	AC=1560;AF=0.311502;AN=5008;NS=2504;DP=15603;EAS_AF=0.4256;AMR_AF=0.4582;AFR_AF=0.1475;EUR_AF=0.4175;SAS_AF=0.2025;AA=T|||;VT=SNP
3	52674300	rs13060675	T	G	100	PASS	AC=1609;AF=0.321286;AN=5008;NS=2504;DP=15640;EAS_AF=0.4276;AMR_AF=0.4611;AFR_AF=0.1475;EUR_AF=0.4205;SAS_AF=0.2454;AA=T|||;VT=SNP
3	52674542	rs13081031	C	T	100	PASS	AC=1597;AF=0.31889;AN=5008;NS=2504;DP=18983;EAS_AF=0.4276;AMR_AF=0.4611;AFR_AF=0.1475;EUR_AF=0.4205;SAS_AF=0.2331;AA=C|||;VT=SNP
3	52674667	rs11130310	C	T	100	PASS	AC=2217;AF=0.442692;AN=5008;NS=2504;DP=20046;EAS_AF=0.4187;AMR_AF=0.5144;AFR_AF=0.5575;EUR_AF=0.4304;SAS_AF=0.274;AA=T|||;VT=SNP
3	52675005	rs11130311	T	C	100	PASS	AC=1597;AF=0.31889;AN=5008;NS=2504;DP=18009;EAS_AF=0.4276;AMR_AF=0.4611;AFR_AF=0.1475;EUR_AF=0.4205;SAS_AF=0.2331;AA=T|||;VT=SNP
3	52675055	rs11130312	A	C	100	PASS	AC=1610;AF=0.321486;AN=5008;NS=2504;DP=18950;EAS_AF=0.4276;AMR_AF=0.4611;AFR_AF=0.1483;EUR_AF=0.4205;SAS_AF=0.2454;AA=A|||;VT=SNP
3	52675279	rs13086898	G	A	100	PASS	AC=1597;AF=0.31889;AN=5008;NS=2504;DP=11968;EAS_AF=0.4276;AMR_AF=0.4611;AFR_AF=0.1475;EUR_AF=0.4205;SAS_AF=0.2331;AA=A|||;VT=SNP
3	52676190	rs11130313	A	C	100	PASS	AC=1598;AF=0.319089;AN=5008;NS=2504;DP=18273;EAS_AF=0.4286;AMR_AF=0.4611;AFR_AF=0.1475;EUR_AF=0.4205;SAS_AF=0.2331;AA=A|||;VT=SNP
3	52677478	rs13099479	G	A	100	PASS	AC=218;AF=0.0435304;AN=5008;NS=2504;DP=18917;EAS_AF=0.0268;AMR_AF=0.0922;AFR_AF=0.0098;EUR_AF=0.0905;SAS_AF=0.0235;AA=G|||;VT=SNP
3	52677960	rs7642198	T	C	100	PASS	AC=1597;AF=0.31889;AN=5008;NS=2504;DP=13639;EAS_AF=0.4276;AMR_AF=0.4611;AFR_AF=0.1475;EUR_AF=0.4205;SAS_AF=0.2331;AA=C|||;VT=SNP
3	52678270	rs13085895	G	C	100	PASS	AC=1597;AF=0.31889;AN=5008;NS=2504;DP=15012;EAS_AF=0.4276;AMR_AF=0.4611;AFR_AF=0.1475;EUR_AF=0.4205;SAS_AF=0.2331;AA=G|||;VT=SNP
3	52678370	rs13085775	C	T	100	PASS	AC=2226;AF=0.444489;AN=5008;NS=2504;DP=16499;EAS_AF=0.4276;AMR_AF=0.5144;AFR_AF=0.5575;EUR_AF=0.4304;SAS_AF=0.274;AA=T|||;VT=SNP
3	52678494	rs13086297	G	A	100	PASS	AC=1599;AF=0.319289;AN=5008;NS=2504;DP=15591;EAS_AF=0.4286;AMR_AF=0.4611;AFR_AF=0.1483;EUR_AF=0.4205;SAS_AF=0.2331;AA=G|||;VT=SNP
3	52678621	rs138200462	G	A	100	PASS	AC=92;AF=0.0183706;AN=5008;NS=2504;DP=16138;EAS_AF=0.002;AMR_AF=0.0173;AFR_AF=0.0015;EUR_AF=0.0437;SAS_AF=0.0327;AA=g|||;VT=SNP
3	52680823	rs2028216	C	T	100	PASS	AC=1558;AF=0.311102;AN=5008;NS=2504;DP=17981;EAS_AF=0.4256;AMR_AF=0.4582;AFR_AF=0.1467;EUR_AF=0.4175;SAS_AF=0.2014;AA=C|||;VT=SNP
3	52682205	rs34757451	G	A	100	PASS	AC=1597;AF=0.31889;AN=5008;NS=2504;DP=16587;EAS_AF=0.4276;AMR_AF=0.4611;AFR_AF=0.1475;EUR_AF=0.4205;SAS_AF=0.2331;AA=G|||;VT=SNP
3	52682946	rs2289250	C	A	100	PASS	AC=1597;AF=0.31889;AN=5008;NS=2504;DP=20703;EAS_AF=0.4276;AMR_AF=0.4611;AFR_AF=0.1475;EUR_AF=0.4205;SAS_AF=0.2331;AA=C|||;VT=SNP
3	52683864	rs33967311	C	A	100	PASS	AC=1597;AF=0.31889;AN=5008;NS=2504;DP=19318;EAS_AF=0.4276;AMR_AF=0.4611;AFR_AF=0.1475;EUR_AF=0.4205;SAS_AF=0.2331;AA=C|||;VT=SNP
3	52684128	rs62253740	A	T	100	PASS	AC=2220;AF=0.443291;AN=5008;NS=2504;DP=16458;EAS_AF=0.4266;AMR_AF=0.5144;AFR_AF=0.5537;EUR_AF=0.4304;SAS_AF=0.274;AA=t|||;VT=SNP
3	52685244	rs13065019	T	C	100	PASS	AC=1597;AF=0.31889;AN=5008;NS=2504;DP=17855;EAS_AF=0.4266;AMR_AF=0.4611;AFR_AF=0.1483;EUR_AF=0.4205;SAS_AF=0.2331;AA=T|||;VT=SNP
3	52685305	rs35211965	C	G	100	PASS	AC=1561;AF=0.311701;AN=5008;NS=2504;DP=16463;EAS_AF=0.4256;AMR_AF=0.4582;AFR_AF=0.1483;EUR_AF=0.4175;SAS_AF=0.2025;AA=C|||;VT=SNP
3	52686127	rs115689148	C	T	100	PASS	AC=80;AF=0.0159744;AN=5008;NS=2504;DP=15476;EAS_AF=0.002;AMR_AF=0.0115;AFR_AF=0.0015;EUR_AF=0.0358;SAS_AF=0.0327;AA=C|||;VT=SNP
3	52686887	rs6770463	G	A	100	PASS	AC=1598;AF=0.319089;AN=5008;NS=2504;DP=16050;EAS_AF=0.4276;AMR_AF=0.4611;AFR_AF=0.1483;EUR_AF=0.4205;SAS_AF=0.2331;AA=G|||;VT=SNP
3	52687562	rs4435633	T	G	100	PASS	AC=2226;AF=0.444489;AN=5008;NS=2504;DP=16311;EAS_AF=0.4276;AMR_AF=0.5159;AFR_AF=0.5567;EUR_AF=0.4304;SAS_AF=0.274;AA=G|||;VT=SNP
3	52687566	rs7612511	T	C	100	PASS	AC=2379;AF=0.47504;AN=5008;NS=2504;DP=16135;EAS_AF=0.5466;AMR_AF=0.3746;AFR_AF=0.3026;EUR_AF=0.4781;SAS_AF=0.7025;AA=T|||;VT=SNP
3	52687686	rs35409678	G	A	100	PASS	AC=1559;AF=0.311302;AN=5008;NS=2504;DP=19467;EAS_AF=0.4256;AMR_AF=0.4582;AFR_AF=0.1467;EUR_AF=0.4175;SAS_AF=0.2025;AA=G|||;VT=SNP
3	52690638	rs2336148	G	A	100	PASS	AC=1562;AF=0.311901;AN=5008;NS=2504;DP=18301;EAS_AF=0.4256;AMR_AF=0.4582;AFR_AF=0.149;EUR_AF=0.4175;SAS_AF=0.2025;AA=G|||;VT=SNP
3	52691112	rs12486847	T	C	100	PASS	AC=1527;AF=0.304912;AN=5008;NS=2504;DP=17216;EAS_AF=0.4256;AMR_AF=0.4553;AFR_AF=0.1241;EUR_AF=0.4175;SAS_AF=0.2025;AA=T|||;VT=SNP
3	52692124	rs2336149	G	A	100	PASS	AC=2226;AF=0.444489;AN=5008;NS=2504;DP=17251;EAS_AF=0.4276;AMR_AF=0.5144;AFR_AF=0.5575;EUR_AF=0.4304;SAS_AF=0.274;AA=A|||;VT=SNP
3	52692359	rs2590846	C	G	100	PASS	AC=1598;AF=0.319089;AN=5008;NS=2504;DP=17050;EAS_AF=0.4276;AMR_AF=0.4611;AFR_AF=0.1483;EUR_AF=0.4205;SAS_AF=0.2331;AA=G|||;VT=SNP;EX_TARGET
3	52692721	rs7611731	T	C	100	PASS	AC=2224;AF=0.444089;AN=5008;NS=2504;DP=18497;EAS_AF=0.4276;AMR_AF=0.5144;AFR_AF=0.556;EUR_AF=0.4304;SAS_AF=0.274;AA=C|||;VT=SNP
3	52693366	rs35198201	G	C	100	PASS	AC=257;AF=0.0513179;AN=5008;NS=2504;DP=18821;EAS_AF=0.0258;AMR_AF=0.1009;AFR_AF=0.0159;EUR_AF=0.1014;SAS_AF=0.0389;AA=G|||;VT=SNP
3	52694198	rs6804145	C	T	100	PASS	AC=2226;AF=0.444489;AN=5008;NS=2504;DP=15238;EAS_AF=0.4276;AMR_AF=0.5144;AFR_AF=0.5575;EUR_AF=0.4304;SAS_AF=0.274;AA=T|||;VT=SNP
3	52696798	rs34168767	C	A	100	PASS	AC=1597;AF=0.31889;AN=5008;NS=2504;DP=13692;EAS_AF=0.4276;AMR_AF=0.4611;AFR_AF=0.1475;EUR_AF=0.4205;SAS_AF=0.2331;AA=C|||;VT=SNP
3	52697082	rs11130314	T	C	100	PASS	AC=1597;AF=0.31889;AN=5008;NS=2504;DP=17986;EAS_AF=0.4276;AMR_AF=0.4611;AFR_AF=0.1475;EUR_AF=0.4205;SAS_AF=0.2331;AA=T|||;VT=SNP
3	52697163	rs11130315	A	G	100	PASS	AC=1597;AF=0.31889;AN=5008;NS=2504;DP=20030;EAS_AF=0.4276;AMR_AF=0.4611;AFR_AF=0.1475;EUR_AF=0.4205;SAS_AF=0.2331;AA=G|||;VT=SNP
3	52697566	rs79993196	T	C	100	PASS	AC=216;AF=0.043131;AN=5008;NS=2504;DP=19373;EAS_AF=0.0258;AMR_AF=0.0922;AFR_AF=0.0091;EUR_AF=0.0905;SAS_AF=0.0235;AA=T|||;VT=SNP
3	52698417	rs12488461	T	C	100	PASS	AC=1559;AF=0.311302;AN=5008;NS=2504;DP=10802;EAS_AF=0.4256;AMR_AF=0.4582;AFR_AF=0.1467;EUR_AF=0.4175;SAS_AF=0.2025;AA=T|||;VT=SNP
3	52698560	rs12488527	T	C	100	PASS	AC=1597;AF=0.31889;AN=5008;NS=2504;DP=12639;EAS_AF=0.4276;AMR_AF=0.4611;AFR_AF=0.1475;EUR_AF=0.4205;SAS_AF=0.2331;AA=T|||;VT=SNP
3	52698805	rs71299613	G	A	100	PASS	AC=224;AF=0.0447284;AN=5008;NS=2504;DP=19315;EAS_AF=0.0258;AMR_AF=0.0922;AFR_AF=0.0151;EUR_AF=0.0905;SAS_AF=0.0235;AA=G|||;VT=SNP
3	52699741	rs62255362	C	G	100	PASS	AC=1597;AF=0.31889;AN=5008;NS=2504;DP=18333;EAS_AF=0.4276;AMR_AF=0.4611;AFR_AF=0.1475;EUR_AF=0.4205;SAS_AF=0.2331;AA=C|||;VT=SNP
3	52700477	rs35976524	G	A	100	PASS	AC=1289;AF=0.257388;AN=5008;NS=2504;DP=18434;EAS_AF=0.4256;AMR_AF=0.4164;AFR_AF=0.0174;EUR_AF=0.3588;SAS_AF=0.1912;AA=G|||;VT=SNP
3	52701501	rs77146033	G	T	100	PASS	AC=1601;AF=0.319688;AN=5008;NS=2504;DP=15744;EAS_AF=0.4276;AMR_AF=0.464;AFR_AF=0.1475;EUR_AF=0.4215;SAS_AF=0.2342;AA=G|||;VT=SNP
3	52701502	rs62255364	C	T	100	PASS	AC=1601;AF=0.319688;AN=5008;NS=2504;DP=15819;EAS_AF=0.4276;AMR_AF=0.464;AFR_AF=0.1475;EUR_AF=0.4215;SAS_AF=0.2342;AA=C|||;VT=SNP
3	52703615	rs6768697	C	T	100	PASS	AC=1559;AF=0.311302;AN=5008;NS=2504;DP=15342;EAS_AF=0.4256;AMR_AF=0.4582;AFR_AF=0.1467;EUR_AF=0.4175;SAS_AF=0.2025;AA=C|||;VT=SNP
3	52706724	rs12493107	G	T	100	PASS	AC=1561;AF=0.311701;AN=5008;NS=2504;DP=14790;EAS_AF=0.4256;AMR_AF=0.4582;AFR_AF=0.1483;EUR_AF=0.4175;SAS_AF=0.2025;AA=G|||;VT=SNP
3	52707026	rs6803012	G	A	100	PASS	AC=1561;AF=0.311701;AN=5008;NS=2504;DP=12382;EAS_AF=0.4256;AMR_AF=0.4582;AFR_AF=0.1483;EUR_AF=0.4175;SAS_AF=0.2025;AA=G|||;VT=SNP
3	52708073	rs12637632	A	T	100	PASS	AC=1644;AF=0.328275;AN=5008;NS=2504;DP=10678;EAS_AF=0.4276;AMR_AF=0.4654;AFR_AF=0.1808;EUR_AF=0.4205;SAS_AF=0.2331;AA=A|||;VT=SNP
3	52708075	rs6414569	A	T	100	PASS	AC=2305;AF=0.460264;AN=5008;NS=2504;DP=10550;EAS_AF=0.4315;AMR_AF=0.5231;AFR_AF=0.562;EUR_AF=0.4384;SAS_AF=0.3303;AA=a|||;VT=SNP
3	52708288	rs12632265	G	A	100	PASS	AC=1560;AF=0.311502;AN=5008;NS=2504;DP=9914;EAS_AF=0.4256;AMR_AF=0.4582;AFR_AF=0.1467;EUR_AF=0.4185;SAS_AF=0.2025;AA=G|||;VT=SNP
3	52708429	rs34610142	G	A	100	PASS	AC=1559;AF=0.311302;AN=5008;NS=2504;DP=8751;EAS_AF=0.4256;AMR_AF=0.4582;AFR_AF=0.1467;EUR_AF=0.4175;SAS_AF=0.2025;AA=G|||;VT=SNP
3	52708737	rs12496476	A	G	100	PASS	AC=1559;AF=0.311302;AN=5008;NS=2504;DP=8174;EAS_AF=0.4256;AMR_AF=0.4582;AFR_AF=0.1467;EUR_AF=0.4175;SAS_AF=0.2025;AA=A|||;VT=SNP
3	52709259	rs12496634	A	C	100	PASS	AC=1597;AF=0.31889;AN=5008;NS=2504;DP=18420;EAS_AF=0.4276;AMR_AF=0.4611;AFR_AF=0.1475;EUR_AF=0.4205;SAS_AF=0.2331;AA=A|||;VT=SNP
3	52710172	rs62255368	T	A	100	PASS	AC=2227;AF=0.444688;AN=5008;NS=2504;DP=13559;EAS_AF=0.4276;AMR_AF=0.513;AFR_AF=0.5582;EUR_AF=0.4304;SAS_AF=0.2751;AA=-|||;VT=SNP
3	52710636	rs2336542	A	G	100	PASS	AC=1603;AF=0.320088;AN=5008;NS=2504;DP=20779;EAS_AF=0.4286;AMR_AF=0.4611;AFR_AF=0.1475;EUR_AF=0.4205;SAS_AF=0.2382;AA=G|||;VT=SNP
3	52711531	rs9714129	T	C	100	PASS	AC=1602;AF=0.319888;AN=5008;NS=2504;DP=16432;EAS_AF=0.4276;AMR_AF=0.4611;AFR_AF=0.1475;EUR_AF=0.4205;SAS_AF=0.2382;AA=-|||;VT=SNP
3	52711974	rs67539070	T	C	100	PASS	AC=1602;AF=0.319888;AN=5008;NS=2504;DP=17451;EAS_AF=0.4276;AMR_AF=0.4611;AFR_AF=0.1475;EUR_AF=0.4205;SAS_AF=0.2382;AA=t|||;VT=SNP
3	52716937	rs34157897	T	C	100	PASS	AC=2231;AF=0.445487;AN=5008;NS=2504;DP=17836;EAS_AF=0.4276;AMR_AF=0.5144;AFR_AF=0.5575;EUR_AF=0.4304;SAS_AF=0.2791;AA=C|||;VT=SNP
3	52716943	rs71299614	C	A	100	PASS	AC=224;AF=0.0447284;AN=5008;NS=2504;DP=17862;EAS_AF=0.0258;AMR_AF=0.0922;AFR_AF=0.0151;EUR_AF=0.0905;SAS_AF=0.0235;AA=C|||;VT=SNP
3	52717282	rs6445531	T	C	100	PASS	AC=2231;AF=0.445487;AN=5008;NS=2504;DP=16767;EAS_AF=0.4276;AMR_AF=0.5144;AFR_AF=0.5575;EUR_AF=0.4304;SAS_AF=0.2791;AA=t|||;VT=SNP
3	52718154	rs10865973	A	T	100	PASS	AC=1565;AF=0.3125;AN=5008;NS=2504;DP=11766;EAS_AF=0.4246;AMR_AF=0.4582;AFR_AF=0.1483;EUR_AF=0.4175;SAS_AF=0.2076;AA=A|||;VT=SNP
3	52718280	rs10865974	G	T	100	PASS	AC=2231;AF=0.445487;AN=5008;NS=2504;DP=17635;EAS_AF=0.4276;AMR_AF=0.5144;AFR_AF=0.5575;EUR_AF=0.4304;SAS_AF=0.2791;AA=T|||;VT=SNP
3	52719088	rs3733039	C	T	100	PASS	AC=2233;AF=0.445887;AN=5008;NS=2504;DP=15709;EAS_AF=0.4276;AMR_AF=0.5144;AFR_AF=0.5575;EUR_AF=0.4314;SAS_AF=0.2802;AA=T|||;VT=SNP
3	52719398	rs1866268	C	A	100	PASS	AC=2231;AF=0.445487;AN=5008;NS=2504;DP=11320;EAS_AF=0.4276;AMR_AF=0.5144;AFR_AF=0.5575;EUR_AF=0.4304;SAS_AF=0.2791;AA=A|||;VT=SNP
3	52719816	rs10933	C	T	100	PASS	AC=2182;AF=0.435703;AN=5008;NS=2504;DP=6878;EAS_AF=0.5466;AMR_AF=0.3545;AFR_AF=0.2095;EUR_AF=0.4284;SAS_AF=0.6922;AA=C|||;VT=SNP
3	52720080	rs1108842	A	C	100	PASS	AC=2456;AF=0.490415;AN=5008;NS=2504;DP=13059;EAS_AF=0.4534;AMR_AF=0.6066;AFR_AF=0.5726;EUR_AF=0.5209;SAS_AF=0.3037;AA=C|||;VT=SNP;EX_TARGET
3	52721305	rs11177	G	A	100	PASS	AC=1562;AF=0.311901;AN=5008;NS=2504;DP=18389;EAS_AF=0.4236;AMR_AF=0.4582;AFR_AF=0.1467;EUR_AF=0.4175;SAS_AF=0.2076;AA=G|||;VT=SNP;EX_TARGET
3	52722335	rs3774349	A	C	100	PASS	AC=2449;AF=0.489018;AN=5008;NS=2504;DP=19126;EAS_AF=0.4534;AMR_AF=0.6066;AFR_AF=0.5681;EUR_AF=0.5209;SAS_AF=0.3027;AA=G|||;VT=SNP
3	52722562	rs35911561	T	C	100	PASS	AC=593;AF=0.118411;AN=5008;NS=2504;DP=21986;EAS_AF=0.0278;AMR_AF=0.1326;AFR_AF=0.2337;EUR_AF=0.1004;SAS_AF=0.0644;AA=T|||;VT=SNP
3	52725771	rs35315313	G	T	100	PASS	AC=2231;AF=0.445487;AN=5008;NS=2504;DP=12771;EAS_AF=0.4276;AMR_AF=0.5144;AFR_AF=0.5575;EUR_AF=0.4304;SAS_AF=0.2791;AA=T|||;VT=SNP
3	52725961	rs13076193	C	A	100	PASS	AC=1564;AF=0.3123;AN=5008;NS=2504;DP=15425;EAS_AF=0.4256;AMR_AF=0.4582;AFR_AF=0.1475;EUR_AF=0.4175;SAS_AF=0.2065;AA=C|||;VT=SNP
3	52726695	rs6762813	C	T	100	PASS	AC=1560;AF=0.311502;AN=5008;NS=2504;DP=21689;EAS_AF=0.4256;AMR_AF=0.4582;AFR_AF=0.1437;EUR_AF=0.4175;SAS_AF=0.2076;AA=C|||;VT=SNP
3	52727257	rs2289247	G	A	100	PASS	AC=2229;AF=0.445088;AN=5008;NS=2504;DP=18562;EAS_AF=0.4276;AMR_AF=0.513;AFR_AF=0.5575;EUR_AF=0.4294;SAS_AF=0.2791;AA=A|||;VT=SNP;EX_TARGET
3	52728804	rs6976	C	T	100	PASS	AC=1526;AF=0.304712;AN=5008;NS=2504;DP=22414;EAS_AF=0.4256;AMR_AF=0.4539;AFR_AF=0.121;EUR_AF=0.4165;SAS_AF=0.2076;AA=C|||;VT=SNP
3	52731269	rs2164885	T	C	100	PASS	AC=2231;AF=0.445487;AN=5008;NS=2504;DP=19001;EAS_AF=0.4276;AMR_AF=0.5144;AFR_AF=0.5575;EUR_AF=0.4304;SAS_AF=0.2791;AA=C|||;VT=SNP
3	52731483	rs11130317	C	T	100	PASS	AC=1602;AF=0.319888;AN=5008;NS=2504;DP=21254;EAS_AF=0.4276;AMR_AF=0.4611;AFR_AF=0.1475;EUR_AF=0.4205;SAS_AF=0.2382;AA=C|||;VT=SNP
3	52731598	rs3733041	T	C	100	PASS	AC=2231;AF=0.445487;AN=5008;NS=2504;DP=21078;EAS_AF=0.4276;AMR_AF=0.5144;AFR_AF=0.5575;EUR_AF=0.4304;SAS_AF=0.2791;AA=T|||;VT=SNP
3	52732429	rs13081155	A	G	100	PASS	AC=2457;AF=0.490615;AN=5008;NS=2504;DP=16399;EAS_AF=0.4554;AMR_AF=0.6066;AFR_AF=0.5726;EUR_AF=0.5209;SAS_AF=0.3027;AA=G|||;VT=SNP
3	52733106	rs6765687	C	T	100	PASS	AC=951;AF=0.189896;AN=5008;NS=2504;DP=19271;EAS_AF=0.3115;AMR_AF=0.1599;AFR_AF=0.0204;EUR_AF=0.2664;SAS_AF=0.2362;AA=C|||;VT=SNP
3	52734954	rs11130318	G	C	100	PASS	AC=1566;AF=0.3127;AN=5008;NS=2504;DP=16484;EAS_AF=0.4276;AMR_AF=0.4582;AFR_AF=0.1467;EUR_AF=0.4175;SAS_AF=0.2076;AA=G|||;VT=SNP
3	52738165	rs12635140	T	C	100	PASS	AC=2250;AF=0.449281;AN=5008;NS=2504;DP=16049;EAS_AF=0.4276;AMR_AF=0.5187;AFR_AF=0.5711;EUR_AF=0.4314;SAS_AF=0.2761;AA=C|||;VT=SNP
3	52739520	rs8906	T	C	100	PASS	AC=1526;AF=0.304712;AN=5008;NS=2504;DP=14244;EAS_AF=0.4256;AMR_AF=0.4553;AFR_AF=0.1218;EUR_AF=0.4175;SAS_AF=0.2045;AA=T|||;VT=SNP
3	52740182	rs6617	C	G	100	PASS	AC=2230;AF=0.445288;AN=5008;NS=2504;DP=13167;EAS_AF=0.4286;AMR_AF=0.5144;AFR_AF=0.5575;EUR_AF=0.4304;SAS_AF=0.2771;AA=G|||;VT=SNP
3	52741160	rs3755798	G	A	100	PASS	AC=2286;AF=0.45647;AN=5008;NS=2504;DP=16352;EAS_AF=0.4286;AMR_AF=0.513;AFR_AF=0.5537;EUR_AF=0.4294;SAS_AF=0.3415;AA=A|||;VT=SNP
3	52742413	rs34017441	T	C	100	PASS	AC=1755;AF=0.350439;AN=5008;NS=2504;DP=18083;EAS_AF=0.4296;AMR_AF=0.4683;AFR_AF=0.2118;EUR_AF=0.4205;SAS_AF=0.3006;AA=T|||;VT=SNP
3	52742537	rs12486554	A	T	100	PASS	AC=1807;AF=0.360823;AN=5008;NS=2504;DP=16404;EAS_AF=0.4256;AMR_AF=0.4899;AFR_AF=0.2784;EUR_AF=0.4264;SAS_AF=0.2464;AA=A|||;VT=SNP
3	52743384	rs6445534	G	A	100	PASS	AC=2295;AF=0.458267;AN=5008;NS=2504;DP=17686;EAS_AF=0.4296;AMR_AF=0.5144;AFR_AF=0.5575;EUR_AF=0.4304;SAS_AF=0.3425;AA=A|||;VT=SNP
3	52743854	rs34182518	G	A	100	PASS	AC=213;AF=0.0425319;AN=5008;NS=2504;DP=17459;EAS_AF=0.0258;AMR_AF=0.0922;AFR_AF=0.0098;EUR_AF=0.0885;SAS_AF=0.0215;AA=G|||;VT=SNP
3	52744460	rs13079063	A	G	100	PASS	AC=2292;AF=0.457668;AN=5008;NS=2504;DP=18066;EAS_AF=0.4296;AMR_AF=0.5144;AFR_AF=0.5545;EUR_AF=0.4304;SAS_AF=0.3436;AA=A|||;VT=SNP
3	52745087	rs11235	T	C	100	PASS	AC=2109;AF=0.421126;AN=5008;NS=2504;DP=15746;EAS_AF=0.5446;AMR_AF=0.353;AFR_AF=0.2005;EUR_AF=0.4314;SAS_AF=0.6299;AA=T|||;VT=SNP
3	52746541	rs4687644	T	G	100	PASS	AC=2296;AF=0.458466;AN=5008;NS=2504;DP=20297;EAS_AF=0.4296;AMR_AF=0.5144;AFR_AF=0.5575;EUR_AF=0.4304;SAS_AF=0.3436;AA=G|||;VT=SNP
3	52747321	rs62255371	A	G	100	PASS	AC=1667;AF=0.332867;AN=5008;NS=2504;DP=16836;EAS_AF=0.4276;AMR_AF=0.4611;AFR_AF=0.149;EUR_AF=0.4205;SAS_AF=0.3027;AA=a|||;VT=SNP
3	52747673	rs2336543	G	A	100	PASS	AC=818;AF=0.163339;AN=5008;NS=2504;DP=15065;EAS_AF=0.2163;AMR_AF=0.1527;AFR_AF=0.0514;EUR_AF=0.1014;SAS_AF=0.3313;AA=G|||;VT=SNP
3	52747742	rs7620039	G	A	100	PASS	AC=1562;AF=0.311901;AN=5008;NS=2504;DP=14118;EAS_AF=0.4256;AMR_AF=0.4582;AFR_AF=0.1483;EUR_AF=0.4145;SAS_AF=0.2065;AA=G|||;VT=SNP
3	52748058	rs1468638	T	C	100	PASS	AC=2294;AF=0.458067;AN=5008;NS=2504;DP=15970;EAS_AF=0.4276;AMR_AF=0.5159;AFR_AF=0.5575;EUR_AF=0.4304;SAS_AF=0.3425;AA=C|||;VT=SNP
3	52748271	rs2878726	C	G	100	PASS	AC=1566;AF=0.3127;AN=5008;NS=2504;DP=18747;EAS_AF=0.4266;AMR_AF=0.4582;AFR_AF=0.1483;EUR_AF=0.4175;SAS_AF=0.2065;AA=C|||;VT=SNP
3	52748857	rs11716747	C	T	100	PASS	AC=2286;AF=0.45647;AN=5008;NS=2504;DP=14612;EAS_AF=0.4276;AMR_AF=0.513;AFR_AF=0.553;EUR_AF=0.4304;SAS_AF=0.3425;AA=C|||;VT=SNP
3	52749334	rs35526119	C	T	100	PASS	AC=2289;AF=0.457069;AN=5008;NS=2504;DP=19228;EAS_AF=0.4276;AMR_AF=0.5144;AFR_AF=0.5537;EUR_AF=0.4304;SAS_AF=0.3436;AA=T|||;VT=SNP
3	52751534	rs7624716	T	C	100	PASS	AC=2294;AF=0.458067;AN=5008;NS=2504;DP=15972;EAS_AF=0.4286;AMR_AF=0.5144;AFR_AF=0.5575;EUR_AF=0.4304;SAS_AF=0.3425;AA=C|||;VT=SNP
3	52752075	rs2109634	T	G	100	PASS	AC=2294;AF=0.458067;AN=5008;NS=2504;DP=13225;EAS_AF=0.4286;AMR_AF=0.5144;AFR_AF=0.5575;EUR_AF=0.4304;SAS_AF=0.3425;AA=t|||;VT=SNP
3	52752959	rs35212380	C	G	100	PASS	AC=2520;AF=0.503195;AN=5008;NS=2504;DP=18463;EAS_AF=0.4544;AMR_AF=0.6081;AFR_AF=0.5726;EUR_AF=0.5199;SAS_AF=0.3681;AA=G|||;VT=SNP
3	52753532	rs34918356	T	G	100	PASS	AC=2291;AF=0.457468;AN=5008;NS=2504;DP=15508;EAS_AF=0.4286;AMR_AF=0.5144;AFR_AF=0.5537;EUR_AF=0.4314;SAS_AF=0.3436;AA=G|||;VT=SNP
3	52755592	rs11130319	A	T	100	PASS	AC=1774;AF=0.354233;AN=5008;NS=2504;DP=16238;EAS_AF=0.4444;AMR_AF=0.4683;AFR_AF=0.2126;EUR_AF=0.4225;SAS_AF=0.3016;AA=T|||;VT=SNP
3	52758942	rs11714088	A	C	100	PASS	AC=1668;AF=0.333067;AN=5008;NS=2504;DP=15301;EAS_AF=0.4296;AMR_AF=0.4611;AFR_AF=0.149;EUR_AF=0.4205;SAS_AF=0.3016;AA=A|||;VT=SNP
3	52759169	rs34610878	G	C	100	PASS	AC=1666;AF=0.332668;AN=5008;NS=2504;DP=16515;EAS_AF=0.4296;AMR_AF=0.4611;AFR_AF=0.149;EUR_AF=0.4205;SAS_AF=0.2996;AA=G|||;VT=SNP
3	52759254	rs13063138	G	A	100	PASS	AC=213;AF=0.0425319;AN=5008;NS=2504;DP=14717;EAS_AF=0.0258;AMR_AF=0.0922;AFR_AF=0.0098;EUR_AF=0.0885;SAS_AF=0.0215;AA=G|||;VT=SNP
3	52762698	rs11130321	C	T	100	PASS	AC=2097;AF=0.41873;AN=5008;NS=2504;DP=19758;EAS_AF=0.4256;AMR_AF=0.5043;AFR_AF=0.4902;EUR_AF=0.4274;SAS_AF=0.2454;AA=C|||;VT=SNP
3	52763000	rs7653028	A	T	100	PASS	AC=2198;AF=0.438898;AN=5008;NS=2504;DP=19123;EAS_AF=0.4266;AMR_AF=0.5072;AFR_AF=0.4917;EUR_AF=0.4304;SAS_AF=0.3405;AA=T|||;VT=SNP
3	52763163	rs34291015	C	T	100	PASS	AC=1656;AF=0.330671;AN=5008;NS=2504;DP=17202;EAS_AF=0.4276;AMR_AF=0.4611;AFR_AF=0.149;EUR_AF=0.4205;SAS_AF=0.2914;AA=T|||;VT=SNP
3	52763453	rs13087538	G	A	100	PASS	AC=214;AF=0.0427316;AN=5008;NS=2504;DP=15325;EAS_AF=0.0258;AMR_AF=0.0937;AFR_AF=0.0098;EUR_AF=0.0885;SAS_AF=0.0215;AA=G|||;VT=SNP
3	52763954	rs4687549	T	C	100	PASS	AC=1563;AF=0.312101;AN=5008;NS=2504;DP=14681;EAS_AF=0.4256;AMR_AF=0.4582;AFR_AF=0.1483;EUR_AF=0.4175;SAS_AF=0.2045;AA=T|||;VT=SNP
3	52764624	rs10780035	C	T	100	PASS	AC=1561;AF=0.311701;AN=5008;NS=2504;DP=21676;EAS_AF=0.4256;AMR_AF=0.4582;AFR_AF=0.1467;EUR_AF=0.4175;SAS_AF=0.2045;AA=T|||;VT=SNP
3	52765646	rs2079929	C	T	100	PASS	AC=2288;AF=0.456869;AN=5008;NS=2504;DP=22437;EAS_AF=0.4276;AMR_AF=0.513;AFR_AF=0.556;EUR_AF=0.4304;SAS_AF=0.3405;AA=T|||;VT=SNP
3	52765882	rs11714030	C	T	100	PASS	AC=2198;AF=0.438898;AN=5008;NS=2504;DP=21263;EAS_AF=0.4276;AMR_AF=0.5072;AFR_AF=0.4909;EUR_AF=0.4304;SAS_AF=0.3405;AA=T|||;VT=SNP
3	52766122	rs34739010	A	G	100	PASS	AC=2290;AF=0.457268;AN=5008;NS=2504;DP=20878;EAS_AF=0.4276;AMR_AF=0.513;AFR_AF=0.5567;EUR_AF=0.4304;SAS_AF=0.3415;AA=G|||;VT=SNP
3	52766606	rs2268027	G	A	100	PASS	AC=1563;AF=0.312101;AN=5008;NS=2504;DP=20571;EAS_AF=0.4256;AMR_AF=0.4582;AFR_AF=0.1483;EUR_AF=0.4175;SAS_AF=0.2045;AA=G|||;VT=SNP
3	52767427	rs767418	C	T	100	PASS	AC=2287;AF=0.456669;AN=5008;NS=2504;DP=23409;EAS_AF=0.4276;AMR_AF=0.513;AFR_AF=0.5552;EUR_AF=0.4304;SAS_AF=0.3405;AA=T|||;VT=SNP
3	52770277	rs11130323	T	C	100	PASS	AC=1673;AF=0.334065;AN=5008;NS=2504;DP=16613;EAS_AF=0.4296;AMR_AF=0.4611;AFR_AF=0.1528;EUR_AF=0.4205;SAS_AF=0.3016;AA=C|||;VT=SNP
3	52770310	rs11130324	T	G	100	PASS	AC=2728;AF=0.544728;AN=5008;NS=2504;DP=15710;EAS_AF=0.4554;AMR_AF=0.6239;AFR_AF=0.7163;EUR_AF=0.5229;SAS_AF=0.3712;AA=G|||;VT=SNP
3	52770984	rs11130325	G	C	100	PASS	AC=1666;AF=0.332668;AN=5008;NS=2504;DP=15079;EAS_AF=0.4296;AMR_AF=0.4611;AFR_AF=0.149;EUR_AF=0.4205;SAS_AF=0.2996;AA=G|||;VT=SNP
3	52771468	rs6445535	T	C	100	PASS	AC=2292;AF=0.457668;AN=5008;NS=2504;DP=16157;EAS_AF=0.4296;AMR_AF=0.5144;AFR_AF=0.556;EUR_AF=0.4304;SAS_AF=0.3415;AA=C|||;VT=SNP
3	52774530	rs2159644	C	T	100	PASS	AC=2293;AF=0.457867;AN=5008;NS=2504;DP=15355;EAS_AF=0.4276;AMR_AF=0.5144;AFR_AF=0.5582;EUR_AF=0.4304;SAS_AF=0.3415;AA=c|||;VT=SNP
3	52776908	rs7638162	T	C	100	PASS	AC=2295;AF=0.458267;AN=5008;NS=2504;DP=17096;EAS_AF=0.4296;AMR_AF=0.5144;AFR_AF=0.5567;EUR_AF=0.4304;SAS_AF=0.3436;AA=C|||;VT=SNP
3	52778051	rs2286800	C	T	100	PASS	AC=1563;AF=0.312101;AN=5008;NS=2504;DP=19433;EAS_AF=0.4276;AMR_AF=0.4582;AFR_AF=0.1467;EUR_AF=0.4175;SAS_AF=0.2045;AA=C|||;VT=SNP
3	52778347	rs2268026	T	C	100	PASS	AC=1665;AF=0.332468;AN=5008;NS=2504;DP=20004;EAS_AF=0.4296;AMR_AF=0.4611;AFR_AF=0.1475;EUR_AF=0.4205;SAS_AF=0.3006;AA=T|||;VT=SNP;EX_TARGET
3	52778572	rs45556336	T	C	100	PASS	AC=228;AF=0.0455272;AN=5008;NS=2504;DP=16512;EAS_AF=0.0258;AMR_AF=0.0922;AFR_AF=0.0151;EUR_AF=0.0905;SAS_AF=0.0276;AA=T|||;VT=SNP
3	52779801	rs13074853	T	C	100	PASS	AC=2290;AF=0.457268;AN=5008;NS=2504;DP=17343;EAS_AF=0.4296;AMR_AF=0.5144;AFR_AF=0.5537;EUR_AF=0.4304;SAS_AF=0.3425;AA=C|||;VT=SNP
3	52780509	rs2072390	A	T	100	PASS	AC=2288;AF=0.456869;AN=5008;NS=2504;DP=20084;EAS_AF=0.4276;AMR_AF=0.5144;AFR_AF=0.5537;EUR_AF=0.4304;SAS_AF=0.3425;AA=T|||;VT=SNP
3	52781539	rs13082208	T	G	100	PASS	AC=1650;AF=0.329473;AN=5008;NS=2504;DP=19567;EAS_AF=0.4276;AMR_AF=0.464;AFR_AF=0.2088;EUR_AF=0.4175;SAS_AF=0.2055;AA=T|||;VT=SNP
3	52782274	rs13087772	T	G	100	PASS	AC=1564;AF=0.3123;AN=5008;NS=2504;DP=11890;EAS_AF=0.4276;AMR_AF=0.4582;AFR_AF=0.1475;EUR_AF=0.4175;SAS_AF=0.2045;AA=T|||;VT=SNP
3	52782839	rs62255396	C	T	100	PASS	AC=1664;AF=0.332268;AN=5008;NS=2504;DP=19111;EAS_AF=0.4296;AMR_AF=0.4611;AFR_AF=0.1475;EUR_AF=0.4205;SAS_AF=0.2996;AA=C|||;VT=SNP
3	52784416	rs6787154	C	T	100	PASS	AC=2295;AF=0.458267;AN=5008;NS=2504;DP=18762;EAS_AF=0.4296;AMR_AF=0.5144;AFR_AF=0.5575;EUR_AF=0.4304;SAS_AF=0.3425;AA=T|||;VT=SNP
3	52785168	rs13082960	A	C	100	PASS	AC=1666;AF=0.332668;AN=5008;NS=2504;DP=15191;EAS_AF=0.4296;AMR_AF=0.4611;AFR_AF=0.1475;EUR_AF=0.4205;SAS_AF=0.3016;AA=A|||;VT=SNP
3	52785238	rs7646741	A	G	100	PASS	AC=2523;AF=0.503794;AN=5008;NS=2504;DP=17465;EAS_AF=0.4554;AMR_AF=0.6066;AFR_AF=0.5726;EUR_AF=0.5209;SAS_AF=0.3701;AA=G|||;VT=SNP
3	52787242	rs13095332	C	T	100	PASS	AC=1562;AF=0.311901;AN=5008;NS=2504;DP=17174;EAS_AF=0.4256;AMR_AF=0.4582;AFR_AF=0.1467;EUR_AF=0.4175;SAS_AF=0.2055;AA=C|||;VT=SNP
3	52787603	rs2336545	T	C	100	PASS	AC=1666;AF=0.332668;AN=5008;NS=2504;DP=23303;EAS_AF=0.4296;AMR_AF=0.4611;AFR_AF=0.1475;EUR_AF=0.4205;SAS_AF=0.3016;AA=T|||;VT=SNP
3	52788959	rs6414570	A	G	100	PASS	AC=2289;AF=0.457069;AN=5008;NS=2504;DP=14010;EAS_AF=0.4296;AMR_AF=0.5144;AFR_AF=0.5537;EUR_AF=0.4304;SAS_AF=0.3415;AA=G|||;VT=SNP
3	52790213	rs13061423	T	C	100	PASS	AC=1667;AF=0.332867;AN=5008;NS=2504;DP=16792;EAS_AF=0.4296;AMR_AF=0.4611;AFR_AF=0.1475;EUR_AF=0.4205;SAS_AF=0.3027;AA=T|||;VT=SNP
3	52792537	rs55807227	T	C	100	PASS	AC=1042;AF=0.208067;AN=5008;NS=2504;DP=15006;EAS_AF=0.3145;AMR_AF=0.1715;AFR_AF=0.0772;EUR_AF=0.2674;SAS_AF=0.2403;AA=T|||;VT=SNP
3	52793239	rs11130327	A	G	100	PASS	AC=1656;AF=0.330671;AN=5008;NS=2504;DP=15949;EAS_AF=0.4315;AMR_AF=0.464;AFR_AF=0.2088;EUR_AF=0.4175;SAS_AF=0.2076;AA=A|||;VT=SNP
3	52793602	rs12497998	C	T	100	PASS	AC=2301;AF=0.459465;AN=5008;NS=2504;DP=19639;EAS_AF=0.4315;AMR_AF=0.5159;AFR_AF=0.559;EUR_AF=0.4304;SAS_AF=0.3436;AA=T|||;VT=SNP
3	52794367	rs4687648	T	G	100	PASS	AC=2297;AF=0.458666;AN=5008;NS=2504;DP=11974;EAS_AF=0.4296;AMR_AF=0.5144;AFR_AF=0.559;EUR_AF=0.4304;SAS_AF=0.3425;AA=G|||;VT=SNP
3	52795224	rs2268025	A	T	100	PASS	AC=1559;AF=0.311302;AN=5008;NS=2504;DP=16903;EAS_AF=0.4226;AMR_AF=0.4582;AFR_AF=0.1467;EUR_AF=0.4165;SAS_AF=0.2065;AA=A|||;VT=SNP
3	52797634	rs1029871	G	C	100	PASS	AC=1534;AF=0.30631;AN=5008;NS=2504;DP=17414;EAS_AF=0.4246;AMR_AF=0.4553;AFR_AF=0.1278;EUR_AF=0.4175;SAS_AF=0.2055;AA=G|||;VT=SNP;EX_TARGET
3	52799138	rs113474502	G	A	100	PASS	AC=257;AF=0.0513179;AN=5008;NS=2504;DP=17214;EAS_AF=0.002;AMR_AF=0.0706;AFR_AF=0.0053;EUR_AF=0.1153;SAS_AF=0.0849;AA=G|||;VT=SNP
3	52800284	rs2230535	T	C	100	PASS	AC=1664;AF=0.332268;AN=5008;NS=2504;DP=18334;EAS_AF=0.4296;AMR_AF=0.4597;AFR_AF=0.1475;EUR_AF=0.4195;SAS_AF=0.3016;AA=T|||;VT=SNP;EX_TARGET
3	52800731	rs4687650	A	G	100	PASS	AC=1654;AF=0.330272;AN=5008;NS=2504;DP=15123;EAS_AF=0.4276;AMR_AF=0.464;AFR_AF=0.2103;EUR_AF=0.4185;SAS_AF=0.2065;AA=-|||;VT=SNP
3	52800979	rs34131802	G	A	100	PASS	AC=222;AF=0.0443291;AN=5008;NS=2504;DP=14062;EAS_AF=0.0258;AMR_AF=0.0922;AFR_AF=0.0151;EUR_AF=0.0895;SAS_AF=0.0225;AA=-|||;VT=SNP
3	52802402	rs2230534	A	C	100	PASS	AC=1660;AF=0.33147;AN=5008;NS=2504;DP=18867;EAS_AF=0.4266;AMR_AF=0.4597;AFR_AF=0.1475;EUR_AF=0.4195;SAS_AF=0.3006;AA=a|||;VT=SNP;EX_TARGET
3	52803205	rs2268024	T	C	100	PASS	AC=1560;AF=0.311502;AN=5008;NS=2504;DP=17290;EAS_AF=0.4246;AMR_AF=0.4568;AFR_AF=0.1467;EUR_AF=0.4165;SAS_AF=0.2065;AA=T|||;VT=SNP
3	52804487	rs13071584	T	C	100	PASS	AC=2158;AF=0.430911;AN=5008;NS=2504;DP=11902;EAS_AF=0.4266;AMR_AF=0.5;AFR_AF=0.4644;EUR_AF=0.4294;SAS_AF=0.3425;AA=t|||;VT=SNP
3	52805093	rs998909	A	G	100	PASS	AC=2154;AF=0.430112;AN=5008;NS=2504;DP=10392;EAS_AF=0.4266;AMR_AF=0.5;AFR_AF=0.4614;EUR_AF=0.4294;SAS_AF=0.3425;AA=G|||;VT=SNP
3	52807736	rs11717836	A	G	100	PASS	AC=1557;AF=0.310903;AN=5008;NS=2504;DP=16956;EAS_AF=0.4246;AMR_AF=0.4568;AFR_AF=0.1445;EUR_AF=0.4165;SAS_AF=0.2065;AA=A|||;VT=SNP
3	52808341	rs1014969	G	A	100	PASS	AC=2222;AF=0.44369;AN=5008;NS=2504;DP=22028;EAS_AF=0.4266;AMR_AF=0.5115;AFR_AF=0.5091;EUR_AF=0.4235;SAS_AF=0.3456;AA=A|||;VT=SNP
3	52809193	rs3755799	G	A	100	PASS	AC=1741;AF=0.347644;AN=5008;NS=2504;DP=20781;EAS_AF=0.3304;AMR_AF=0.4294;AFR_AF=0.3873;EUR_AF=0.3439;SAS_AF=0.2577;AA=A|||;VT=SNP
3	52809525	rs2019065	T	C	100	PASS	AC=2102;AF=0.419728;AN=5008;NS=2504;DP=21523;EAS_AF=0.381;AMR_AF=0.4841;AFR_AF=0.5068;EUR_AF=0.4205;SAS_AF=0.2955;AA=C|||;VT=SNP
3	52811172	rs6792369	C	G	100	PASS	AC=2118;AF=0.422923;AN=5008;NS=2504;DP=15138;EAS_AF=0.378;AMR_AF=0.4885;AFR_AF=0.531;EUR_AF=0.4006;SAS_AF=0.2996;AA=G|||;VT=SNP
3	52814256	rs2302417	T	A	100	PASS	AC=1946;AF=0.388578;AN=5008;NS=2504;DP=19158;EAS_AF=0.4087;AMR_AF=0.562;AFR_AF=0.2292;EUR_AF=0.5129;SAS_AF=0.3323;AA=A|||;VT=SNP
3	52814709	rs36012032	C	A	100	PASS	AC=211;AF=0.0421326;AN=5008;NS=2504;DP=19212;EAS_AF=0.0268;AMR_AF=0.0922;AFR_AF=0.0076;EUR_AF=0.0895;SAS_AF=0.0204;AA=C|||;VT=SNP
3	52815905	rs2710323	T	C	100	PASS	AC=2613;AF=0.521765;AN=5008;NS=2504;DP=21680;EAS_AF=0.4147;AMR_AF=0.6009;AFR_AF=0.7216;EUR_AF=0.505;SAS_AF=0.3231;AA=C|||;VT=SNP;EX_TARGET
3	52817593	rs2710322	T	C	100	PASS	AC=4076;AF=0.813898;AN=5008;NS=2504;DP=21921;EAS_AF=0.745;AMR_AF=0.8429;AFR_AF=0.9002;EUR_AF=0.8996;SAS_AF=0.6595;AA=C|||;VT=SNP
3	52817675	rs3774354	G	A	100	PASS	AC=1475;AF=0.294529;AN=5008;NS=2504;DP=21965;EAS_AF=0.372;AMR_AF=0.451;AFR_AF=0.1445;EUR_AF=0.3966;SAS_AF=0.2014;AA=G|||;VT=SNP
3	52817778	rs3774355	G	A	100	PASS	AC=1441;AF=0.28774;AN=5008;NS=2504;DP=18448;EAS_AF=0.372;AMR_AF=0.4481;AFR_AF=0.1203;EUR_AF=0.3966;SAS_AF=0.2014;AA=G|||;VT=SNP
3	52818579	rs2239551	G	A	100	PASS	AC=1522;AF=0.303914;AN=5008;NS=2504;DP=18479;EAS_AF=0.373;AMR_AF=0.4597;AFR_AF=0.1649;EUR_AF=0.4095;SAS_AF=0.2014;AA=G|||;VT=SNP
3	52819327	rs2268023	T	A	100	PASS	AC=1920;AF=0.383387;AN=5008;NS=2504;DP=17557;EAS_AF=0.374;AMR_AF=0.4798;AFR_AF=0.4334;EUR_AF=0.4314;SAS_AF=0.2076;AA=A|||;VT=SNP
3	52820981	rs678	A	T	100	PASS	AC=1437;AF=0.286941;AN=5008;NS=2504;DP=17837;EAS_AF=0.3621;AMR_AF=0.4452;AFR_AF=0.1293;EUR_AF=0.3936;SAS_AF=0.2004;AA=A|||;VT=SNP;EX_TARGET
3	52821011	rs1042779	A	G	100	PASS	AC=2127;AF=0.42472;AN=5008;NS=2504;DP=17314;EAS_AF=0.379;AMR_AF=0.487;AFR_AF=0.5393;EUR_AF=0.3986;SAS_AF=0.2996;AA=G|||;VT=SNP;EX_TARGET
3	52821177	rs2286798	A	C	100	PASS	AC=1784;AF=0.35623;AN=5008;NS=2504;DP=18181;EAS_AF=0.3611;AMR_AF=0.4712;AFR_AF=0.3699;EUR_AF=0.3966;SAS_AF=0.2096;AA=A|||;VT=SNP;EX_TARGET
3	52822509	rs2239550	G	C	100	PASS	AC=1702;AF=0.339856;AN=5008;NS=2504;DP=17810;EAS_AF=0.373;AMR_AF=0.4669;AFR_AF=0.292;EUR_AF=0.4076;SAS_AF=0.2106;AA=C|||;VT=SNP
3	52822789	rs2284351	T	C	100	PASS	AC=1704;AF=0.340256;AN=5008;NS=2504;DP=18308;EAS_AF=0.373;AMR_AF=0.4669;AFR_AF=0.2935;EUR_AF=0.4076;SAS_AF=0.2106;AA=C|||;VT=SNP
3	52822856	rs2284350	T	C	100	PASS	AC=1705;AF=0.340455;AN=5008;NS=2504;DP=17863;EAS_AF=0.373;AMR_AF=0.4669;AFR_AF=0.2935;EUR_AF=0.4085;SAS_AF=0.2106;AA=C|||;VT=SNP
3	52822921	rs2300149	C	T	100	PASS	AC=1702;AF=0.339856;AN=5008;NS=2504;DP=19408;EAS_AF=0.373;AMR_AF=0.4669;AFR_AF=0.292;EUR_AF=0.4076;SAS_AF=0.2106;AA=t|||;VT=SNP
3	52823126	rs2239549	G	A	100	PASS	AC=1382;AF=0.275958;AN=5008;NS=2504;DP=20703;EAS_AF=0.373;AMR_AF=0.4409;AFR_AF=0.0719;EUR_AF=0.4066;SAS_AF=0.2004;AA=G|||;VT=SNP
3	52823430	rs4687550	T	G	100	PASS	AC=1663;AF=0.332069;AN=5008;NS=2504;DP=20290;EAS_AF=0.373;AMR_AF=0.4467;AFR_AF=0.2912;EUR_AF=0.3917;SAS_AF=0.2025;AA=T|||;VT=SNP
3	52823448	rs4687551	T	C	100	PASS	AC=1753;AF=0.35004;AN=5008;NS=2504;DP=20450;EAS_AF=0.377;AMR_AF=0.4568;AFR_AF=0.351;EUR_AF=0.3917;SAS_AF=0.2025;AA=C|||;VT=SNP
3	52824095	rs2270197	T	G	100	PASS	AC=1343;AF=0.268171;AN=5008;NS=2504;DP=20225;EAS_AF=0.373;AMR_AF=0.4207;AFR_AF=0.0703;EUR_AF=0.3907;SAS_AF=0.1933;AA=T|||;VT=SNP
3	52824610	rs6778329	G	A	100	PASS	AC=1649;AF=0.329273;AN=5008;NS=2504;DP=20475;EAS_AF=0.3611;AMR_AF=0.4467;AFR_AF=0.2905;EUR_AF=0.3917;SAS_AF=0.2014;AA=A|||;VT=SNP
3	52825462	rs1076425	A	G	100	PASS	AC=1567;AF=0.312899;AN=5008;NS=2504;DP=20872;EAS_AF=0.373;AMR_AF=0.4438;AFR_AF=0.2209;EUR_AF=0.3917;SAS_AF=0.2014;AA=A|||;VT=SNP
3	52825528	rs1075653	T	C	100	PASS	AC=1997;AF=0.398762;AN=5008;NS=2504;DP=20506;EAS_AF=0.373;AMR_AF=0.4654;AFR_AF=0.5333;EUR_AF=0.3926;SAS_AF=0.2025;AA=T|||;VT=SNP
3	52825585	rs9324	T	C	100	PASS	AC=2063;AF=0.411941;AN=5008;NS=2504;DP=19605;EAS_AF=0.373;AMR_AF=0.4669;AFR_AF=0.5825;EUR_AF=0.3926;SAS_AF=0.2025;AA=C|||;VT=SNP;EX_TARGET
3	52826276	rs2071506	T	C	100	PASS	AC=1999;AF=0.399161;AN=5008;NS=2504;DP=20350;EAS_AF=0.373;AMR_AF=0.4654;AFR_AF=0.5356;EUR_AF=0.3917;SAS_AF=0.2025;AA=C|||;VT=SNP
3	52826620	rs746694	C	T	100	PASS	AC=1875;AF=0.374401;AN=5008;NS=2504;DP=19123;EAS_AF=0.3611;AMR_AF=0.4582;AFR_AF=0.4546;EUR_AF=0.3917;SAS_AF=0.2025;AA=C|||;VT=SNP
3	52826707	rs2071507	G	A	100	PASS	AC=1329;AF=0.265375;AN=5008;NS=2504;DP=16999;EAS_AF=0.3611;AMR_AF=0.4207;AFR_AF=0.0696;EUR_AF=0.3907;SAS_AF=0.1922;AA=G|||;VT=SNP
3	52826846	rs2071508	G	A	100	PASS	AC=1643;AF=0.328075;AN=5008;NS=2504;DP=20817;EAS_AF=0.372;AMR_AF=0.4438;AFR_AF=0.2806;EUR_AF=0.3907;SAS_AF=0.2004;AA=g|||;VT=SNP
3	52827566	rs4687654	G	A	100	PASS	AC=1634;AF=0.326278;AN=5008;NS=2504;DP=19300;EAS_AF=0.372;AMR_AF=0.4452;AFR_AF=0.2821;EUR_AF=0.3777;SAS_AF=0.2014;AA=G|||;VT=SNP
3	52827915	rs2239699	C	T	100	PASS	AC=1536;AF=0.306709;AN=5008;NS=2504;DP=20345;EAS_AF=0.37;AMR_AF=0.4424;AFR_AF=0.2118;EUR_AF=0.3777;SAS_AF=0.2004;AA=C|||;VT=SNP
3	52828628	rs9881468	C	T	100	PASS	AC=1408;AF=0.28115;AN=5008;NS=2504;DP=18218;EAS_AF=0.3681;AMR_AF=0.4265;AFR_AF=0.1188;EUR_AF=0.3926;SAS_AF=0.1933;AA=C|||;VT=SNP
3	52830764	rs2240921	C	T	100	PASS	AC=845;AF=0.16873;AN=5008;NS=2504;DP=20871;EAS_AF=0.0407;AMR_AF=0.1427;AFR_AF=0.3631;EUR_AF=0.1044;SAS_AF=0.1227;AA=C|||;VT=SNP;EX_TARGET
3	52831009	rs2240920	C	T	100	PASS	AC=1640;AF=0.327476;AN=5008;NS=2504;DP=21652;EAS_AF=0.3571;AMR_AF=0.4539;AFR_AF=0.2867;EUR_AF=0.3807;SAS_AF=0.2076;AA=C|||;VT=SNP
3	52831701	rs2240919	C	G	100	PASS	AC=1225;AF=0.244609;AN=5008;NS=2504;DP=19943;EAS_AF=0.3571;AMR_AF=0.4207;AFR_AF=0.031;EUR_AF=0.3489;SAS_AF=0.1851;AA=C|||;VT=SNP
3	52833219	rs2535629	G	A	100	PASS	AC=2426;AF=0.484425;AN=5008;NS=2504;DP=17105;EAS_AF=0.372;AMR_AF=0.4986;AFR_AF=0.7443;EUR_AF=0.3728;SAS_AF=0.3538;AA=A|||;VT=SNP
3	52833805	rs3617	C	A	100	PASS	AC=2723;AF=0.54373;AN=5008;NS=2504;DP=19671;EAS_AF=0.4137;AMR_AF=0.6095;AFR_AF=0.7663;EUR_AF=0.4841;SAS_AF=0.3916;AA=A|||;VT=SNP;EX_TARGET
3	52835354	rs736408	C	T	100	PASS	AC=2450;AF=0.489217;AN=5008;NS=2504;DP=21412;EAS_AF=0.3819;AMR_AF=0.4986;AFR_AF=0.7466;EUR_AF=0.3847;SAS_AF=0.3528;AA=T|||;VT=SNP
3	52835514	rs11712872	G	A	100	PASS	AC=261;AF=0.0521166;AN=5008;NS=2504;DP=17379;EAS_AF=0.0427;AMR_AF=0.1066;AFR_AF=0.0106;EUR_AF=0.1024;SAS_AF=0.0276;AA=G|||;VT=SNP
3	52837793	rs4481150	T	C	100	PASS	AC=2556;AF=0.510383;AN=5008;NS=2504;DP=17803;EAS_AF=0.4266;AMR_AF=0.5965;AFR_AF=0.6233;EUR_AF=0.501;SAS_AF=0.3926;AA=C|||;VT=SNP
3	52837855	rs2710331	T	C	100	PASS	AC=1947;AF=0.388778;AN=5008;NS=2504;DP=18374;EAS_AF=0.3681;AMR_AF=0.4784;AFR_AF=0.5053;EUR_AF=0.3936;SAS_AF=0.184;AA=T|||;VT=SNP;EX_TARGET
3	52838402	rs4687552	T	C	100	PASS	AC=1551;AF=0.309704;AN=5008;NS=2504;DP=19176;EAS_AF=0.3681;AMR_AF=0.4409;AFR_AF=0.2262;EUR_AF=0.3926;SAS_AF=0.184;AA=T|||;VT=SNP
3	52838654	rs9968117	C	T	100	PASS	AC=930;AF=0.185703;AN=5008;NS=2504;DP=16873;EAS_AF=0.0595;AMR_AF=0.1383;AFR_AF=0.351;EUR_AF=0.1054;SAS_AF=0.2086;AA=T|||;VT=SNP
3	52841220	rs13059141	G	A	100	PASS	AC=262;AF=0.0523163;AN=5008;NS=2504;DP=17408;EAS_AF=0.0427;AMR_AF=0.1066;AFR_AF=0.0106;EUR_AF=0.1024;SAS_AF=0.0286;AA=G|||;VT=SNP
3	52844534	rs17331151	C	T	100	PASS	AC=262;AF=0.0523163;AN=5008;NS=2504;DP=17208;EAS_AF=0.0437;AMR_AF=0.1052;AFR_AF=0.0106;EUR_AF=0.1024;SAS_AF=0.0286;AA=C|||;VT=SNP
3	52844733	rs11717749	C	T	100	PASS	AC=274;AF=0.0547125;AN=5008;NS=2504;DP=16463;EAS_AF=0.0437;AMR_AF=0.1066;AFR_AF=0.0106;EUR_AF=0.1034;SAS_AF=0.0389;AA=C|||;VT=SNP
3	52845105	rs2535627	T	C	100	PASS	AC=2672;AF=0.533546;AN=5008;NS=2504;DP=18377;EAS_AF=0.4306;AMR_AF=0.6009;AFR_AF=0.705;EUR_AF=0.5;SAS_AF=0.3947;AA=C|||;VT=SNP
3	52847544	rs17331178	C	A	100	PASS	AC=262;AF=0.0523163;AN=5008;NS=2504;DP=18387;EAS_AF=0.0437;AMR_AF=0.1066;AFR_AF=0.0106;EUR_AF=0.1014;SAS_AF=0.0286;AA=C|||;VT=SNP
3	52847601	rs2071044	C	T	100	PASS	AC=2768;AF=0.552716;AN=5008;NS=2504;DP=18785;EAS_AF=0.4256;AMR_AF=0.6066;AFR_AF=0.7799;EUR_AF=0.498;SAS_AF=0.3947;AA=T|||;VT=SNP
3	52848207	rs77347777	C	T	100	PASS	AC=401;AF=0.0800719;AN=5008;NS=2504;DP=18918;EAS_AF=0.0159;AMR_AF=0.0519;AFR_AF=0.1483;EUR_AF=0.1024;SAS_AF=0.0511;AA=C|||;VT=SNP;EX_TARGET
3	52848896	rs3774358	G	A	100	PASS	AC=1235;AF=0.246605;AN=5008;NS=2504;DP=17556;EAS_AF=0.5288;AMR_AF=0.2118;AFR_AF=0.0598;EUR_AF=0.2147;SAS_AF=0.2658;AA=G|||;VT=SNP
3	52849493	rs34288509	G	C	100	PASS	AC=336;AF=0.0670927;AN=5008;NS=2504;DP=15690;EAS_AF=0.0417;AMR_AF=0.1182;AFR_AF=0.0378;EUR_AF=0.1034;SAS_AF=0.0593;AA=G|||;VT=SNP
3	52849549	rs7617468	T	C	100	PASS	AC=2544;AF=0.507987;AN=5008;NS=2504;DP=16780;EAS_AF=0.372;AMR_AF=0.5605;AFR_AF=0.7209;EUR_AF=0.4046;SAS_AF=0.4294;AA=C|||;VT=SNP
3	52849878	rs2008680	T	G	100	PASS	AC=755;AF=0.150759;AN=5008;NS=2504;DP=16551;EAS_AF=0.0784;AMR_AF=0.1787;AFR_AF=0.0272;EUR_AF=0.3082;SAS_AF=0.2106;AA=T|||;VT=SNP
3	52851137	rs2240917	T	C	100	PASS	AC=2543;AF=0.507788;AN=5008;NS=2504;DP=17689;EAS_AF=0.37;AMR_AF=0.5576;AFR_AF=0.7042;EUR_AF=0.4046;SAS_AF=0.455;AA=C|||;VT=SNP
3	52852060	rs2245538	T	C	100	PASS	AC=2543;AF=0.507788;AN=5008;NS=2504;DP=17286;EAS_AF=0.37;AMR_AF=0.5576;AFR_AF=0.7042;EUR_AF=0.4046;SAS_AF=0.455;AA=C|||;VT=SNP;EX_TARGET
3	52852538	rs4687657	G	T	100	PASS	AC=1291;AF=0.257788;AN=5008;NS=2504;DP=18673;EAS_AF=0.3155;AMR_AF=0.3919;AFR_AF=0.1997;EUR_AF=0.3022;SAS_AF=0.136;AA=G|||;VT=SNP;EX_TARGET
3	52852897	rs35004449	G	T	100	PASS	AC=1326;AF=0.264776;AN=5008;NS=2504;DP=20177;EAS_AF=0.3155;AMR_AF=0.3934;AFR_AF=0.2254;EUR_AF=0.3022;SAS_AF=0.136;AA=G|||;VT=SNP
3	52853401	rs3821831	C	T	100	PASS	AC=984;AF=0.196486;AN=5008;NS=2504;DP=18318;EAS_AF=0.0863;AMR_AF=0.2017;AFR_AF=0.1498;EUR_AF=0.3449;SAS_AF=0.2168;AA=C|||;VT=SNP;EX_TARGET
3	52853747	rs2276815	C	G	100	PASS	AC=1294;AF=0.258387;AN=5008;NS=2504;DP=19341;EAS_AF=0.3165;AMR_AF=0.3919;AFR_AF=0.2012;EUR_AF=0.3022;SAS_AF=0.136;AA=C|||;VT=SNP;EX_TARGET
3	52854140	rs9831977	T	G	100	PASS	AC=351;AF=0.0700879;AN=5008;NS=2504;DP=19663;EAS_AF=0.0417;AMR_AF=0.1167;AFR_AF=0.0605;EUR_AF=0.0994;SAS_AF=0.0491;AA=T|||;VT=SNP
3	52854186	rs2239548	A	C	100	PASS	AC=2545;AF=0.508187;AN=5008;NS=2504;DP=18816;EAS_AF=0.371;AMR_AF=0.5576;AFR_AF=0.705;EUR_AF=0.4046;SAS_AF=0.455;AA=C|||;VT=SNP
3	52855229	rs2239547	T	C	100	PASS	AC=1297;AF=0.258986;AN=5008;NS=2504;DP=16460;EAS_AF=0.3175;AMR_AF=0.3934;AFR_AF=0.2012;EUR_AF=0.3032;SAS_AF=0.136;AA=T|||;VT=SNP
3	52855865	rs2256332	G	A	100	PASS	AC=2566;AF=0.51238;AN=5008;NS=2504;DP=16710;EAS_AF=0.37;AMR_AF=0.5562;AFR_AF=0.7337;EUR_AF=0.3926;SAS_AF=0.4519;AA=A|||;VT=SNP
3	52857778	rs34860124	T	A	100	PASS	AC=278;AF=0.0555112;AN=5008;NS=2504;DP=19528;EAS_AF=0.0417;AMR_AF=0.111;AFR_AF=0.0076;EUR_AF=0.1004;SAS_AF=0.0491;AA=T|||;VT=SNP;EX_TARGET
3	52859212	rs2240916	T	A	100	PASS	AC=355;AF=0.0708866;AN=5008;NS=2504;DP=20224;EAS_AF=0.0417;AMR_AF=0.1254;AFR_AF=0.0159;EUR_AF=0.1441;SAS_AF=0.0613;AA=T|||;VT=SNP
3	52859526	rs2240915	T	A	100	PASS	AC=2547;AF=0.508586;AN=5008;NS=2504;DP=17785;EAS_AF=0.372;AMR_AF=0.5576;AFR_AF=0.705;EUR_AF=0.4046;SAS_AF=0.456;AA=A|||;VT=SNP
3	52859630	rs2535633	C	G	100	PASS	AC=2547;AF=0.508586;AN=5008;NS=2504;DP=20155;EAS_AF=0.372;AMR_AF=0.5576;AFR_AF=0.705;EUR_AF=0.4046;SAS_AF=0.456;AA=G|||;VT=SNP
3	52860366	rs4687658	C	G	100	PASS	AC=1228;AF=0.245208;AN=5008;NS=2504;DP=20650;EAS_AF=0.3175;AMR_AF=0.379;AFR_AF=0.1997;EUR_AF=0.2584;SAS_AF=0.1237;AA=C|||;VT=SNP
3	52860816	rs2276816	C	T	100	PASS	AC=354;AF=0.0706869;AN=5008;NS=2504;DP=19514;EAS_AF=0.0575;AMR_AF=0.1037;AFR_AF=0.0023;EUR_AF=0.1252;SAS_AF=0.0971;AA=C|||;VT=SNP;EX_TARGET
3	52860936	rs2276817	C	T	100	PASS	AC=1227;AF=0.245008;AN=5008;NS=2504;DP=20931;EAS_AF=0.3175;AMR_AF=0.379;AFR_AF=0.1989;EUR_AF=0.2584;SAS_AF=0.1237;AA=C|||;VT=SNP;EX_TARGET
3	52861211	rs13072536	A	T	100	PASS	AC=1228;AF=0.245208;AN=5008;NS=2504;DP=20759;EAS_AF=0.3175;AMR_AF=0.379;AFR_AF=0.1997;EUR_AF=0.2584;SAS_AF=0.1237;AA=A|||;VT=SNP;EX_TARGET
3	52862003	rs12488303	G	A	100	PASS	AC=1228;AF=0.245208;AN=5008;NS=2504;DP=19716;EAS_AF=0.3175;AMR_AF=0.379;AFR_AF=0.1997;EUR_AF=0.2584;SAS_AF=0.1237;AA=G|||;VT=SNP
3	52862055	rs11709430	G	A	100	PASS	AC=357;AF=0.0712859;AN=5008;NS=2504;DP=19318;EAS_AF=0.0417;AMR_AF=0.1254;AFR_AF=0.0174;EUR_AF=0.1441;SAS_AF=0.0613;AA=G|||;VT=SNP
3	52862200	rs2072391	C	T	100	PASS	AC=1228;AF=0.245208;AN=5008;NS=2504;DP=20470;EAS_AF=0.3175;AMR_AF=0.379;AFR_AF=0.1997;EUR_AF=0.2584;SAS_AF=0.1237;AA=C|||;VT=SNP
3	52862753	rs2245647	A	G	100	PASS	AC=2546;AF=0.508387;AN=5008;NS=2504;DP=20515;EAS_AF=0.372;AMR_AF=0.5576;AFR_AF=0.7042;EUR_AF=0.4046;SAS_AF=0.456;AA=G|||;VT=SNP
3	52863605	rs3774364	G	A	100	PASS	AC=1690;AF=0.33746;AN=5008;NS=2504;DP=18811;EAS_AF=0.3591;AMR_AF=0.5101;AFR_AF=0.2852;EUR_AF=0.4036;SAS_AF=0.1953;AA=G|||;VT=SNP
3	52864135	rs4687554	T	C	100	PASS	AC=1228;AF=0.245208;AN=5008;NS=2504;DP=20972;EAS_AF=0.3175;AMR_AF=0.379;AFR_AF=0.1997;EUR_AF=0.2584;SAS_AF=0.1237;AA=T|||;VT=SNP
3	52864584	rs2071042	A	G	100	PASS	AC=2546;AF=0.508387;AN=5008;NS=2504;DP=19086;EAS_AF=0.372;AMR_AF=0.5576;AFR_AF=0.7042;EUR_AF=0.4046;SAS_AF=0.456;AA=G|||;VT=SNP;EX_TARGET
3	52864635	rs2276818	A	G	100	PASS	AC=418;AF=0.0834665;AN=5008;NS=2504;DP=19453;EAS_AF=0.0417;AMR_AF=0.1297;AFR_AF=0.0613;EUR_AF=0.1441;SAS_AF=0.0613;AA=A|||;VT=SNP;EX_TARGET
3	52864693	rs2071041	T	G	100	PASS	AC=1800;AF=0.359425;AN=5008;NS=2504;DP=18993;EAS_AF=0.3175;AMR_AF=0.4251;AFR_AF=0.6067;EUR_AF=0.2594;SAS_AF=0.1247;AA=T|||;VT=SNP
3	52864860	rs2071040	A	G	100	PASS	AC=963;AF=0.192292;AN=5008;NS=2504;DP=20065;EAS_AF=0.3175;AMR_AF=0.3631;AFR_AF=0.0083;EUR_AF=0.2575;SAS_AF=0.1237;AA=A|||;VT=SNP
3	52865125	rs77223362	G	A	100	PASS	AC=351;AF=0.0700879;AN=5008;NS=2504;DP=17156;EAS_AF=0.0417;AMR_AF=0.1254;AFR_AF=0.0129;EUR_AF=0.1441;SAS_AF=0.0613;AA=G|||;VT=SNP
3	52865126	rs2071039	C	A	100	PASS	AC=352;AF=0.0702875;AN=5008;NS=2504;DP=17240;EAS_AF=0.0417;AMR_AF=0.1254;AFR_AF=0.0129;EUR_AF=0.1451;SAS_AF=0.0613;AA=C|||;VT=SNP
3	52865593	rs28552648	G	A	100	PASS	AC=418;AF=0.0834665;AN=5008;NS=2504;DP=19884;EAS_AF=0.0417;AMR_AF=0.1297;AFR_AF=0.0613;EUR_AF=0.1441;SAS_AF=0.0613;AA=G|||;VT=SNP
3	52865798	rs3755801	G	A	100	PASS	AC=462;AF=0.0922524;AN=5008;NS=2504;DP=16945;EAS_AF=0.0417;AMR_AF=0.1311;AFR_AF=0.0855;EUR_AF=0.1451;SAS_AF=0.0716;AA=G|||;VT=SNP
3	52866157	rs3755803	C	G	100	PASS	AC=1228;AF=0.245208;AN=5008;NS=2504;DP=19385;EAS_AF=0.3175;AMR_AF=0.379;AFR_AF=0.1997;EUR_AF=0.2584;SAS_AF=0.1237;AA=C|||;VT=SNP
3	52866299	rs3755805	G	A	100	PASS	AC=279;AF=0.0557109;AN=5008;NS=2504;DP=19375;EAS_AF=0.0417;AMR_AF=0.1124;AFR_AF=0.0076;EUR_AF=0.1004;SAS_AF=0.0491;AA=G|||;VT=SNP
3	52866535	rs7652667	C	A	100	PASS	AC=2462;AF=0.491613;AN=5008;NS=2504;DP=21599;EAS_AF=0.628;AMR_AF=0.4424;AFR_AF=0.2958;EUR_AF=0.5954;SAS_AF=0.544;AA=C|||;VT=SNP
3	52866845	rs11915546	A	C	100	PASS	AC=2462;AF=0.491613;AN=5008;NS=2504;DP=19055;EAS_AF=0.628;AMR_AF=0.4424;AFR_AF=0.2958;EUR_AF=0.5954;SAS_AF=0.544;AA=A|||;VT=SNP
3	52866936	rs79664140	A	G	100	PASS	AC=355;AF=0.0708866;AN=5008;NS=2504;DP=20367;EAS_AF=0.0417;AMR_AF=0.1254;AFR_AF=0.0159;EUR_AF=0.1441;SAS_AF=0.0613;AA=A|||;VT=SNP
3	52867595	rs60332615	C	A	100	PASS	AC=2454;AF=0.490016;AN=5008;NS=2504;DP=16262;EAS_AF=0.628;AMR_AF=0.4409;AFR_AF=0.2912;EUR_AF=0.5944;SAS_AF=0.544;AA=C|||;VT=SNP;EX_TARGET
3	52868145	rs11918800	G	A	100	PASS	AC=2461;AF=0.491414;AN=5008;NS=2504;DP=20952;EAS_AF=0.628;AMR_AF=0.4424;AFR_AF=0.2958;EUR_AF=0.5944;SAS_AF=0.544;AA=G|||;VT=SNP
3	52868445	rs13083728	G	A	100	PASS	AC=1226;AF=0.244808;AN=5008;NS=2504;DP=18144;EAS_AF=0.3165;AMR_AF=0.3775;AFR_AF=0.1989;EUR_AF=0.2594;SAS_AF=0.1237;AA=G|||;VT=SNP
3	52868523	rs76029595	C	T	100	PASS	AC=355;AF=0.0708866;AN=5008;NS=2504;DP=19576;EAS_AF=0.0417;AMR_AF=0.1254;AFR_AF=0.0159;EUR_AF=0.1441;SAS_AF=0.0613;AA=C|||;VT=SNP
3	52868610	rs11922961	T	C	100	PASS	AC=2464;AF=0.492013;AN=5008;NS=2504;DP=18178;EAS_AF=0.63;AMR_AF=0.4424;AFR_AF=0.295;EUR_AF=0.5964;SAS_AF=0.544;AA=T|||;VT=SNP
3	52868670	rs62255421	G	A	100	PASS	AC=4067;AF=0.812101;AN=5008;NS=2504;DP=16242;EAS_AF=0.8998;AMR_AF=0.8372;AFR_AF=0.5469;EUR_AF=0.9463;SAS_AF=0.9243;AA=A|||;VT=SNP
3	52869263	rs2276823	C	A	100	PASS	AC=2444;AF=0.488019;AN=5008;NS=2504;DP=18679;EAS_AF=0.625;AMR_AF=0.4409;AFR_AF=0.2943;EUR_AF=0.5875;SAS_AF=0.5399;AA=C|||;VT=SNP
3	52870132	rs1573815	G	A	100	PASS	AC=1227;AF=0.245008;AN=5008;NS=2504;DP=21216;EAS_AF=0.3175;AMR_AF=0.3775;AFR_AF=0.1997;EUR_AF=0.2584;SAS_AF=0.1237;AA=G|||;VT=SNP
3	52870324	rs4687662	T	C	100	PASS	AC=1357;AF=0.270966;AN=5008;NS=2504;DP=18075;EAS_AF=0.5427;AMR_AF=0.2334;AFR_AF=0.062;EUR_AF=0.2435;SAS_AF=0.3282;AA=T|||;VT=SNP
3	52870618	rs4687663	T	A	100	PASS	AC=1228;AF=0.245208;AN=5008;NS=2504;DP=18774;EAS_AF=0.3175;AMR_AF=0.379;AFR_AF=0.1997;EUR_AF=0.2584;SAS_AF=0.1237;AA=T|||;VT=SNP
3	52871101	rs1139106	G	A	100	PASS	AC=410;AF=0.081869;AN=5008;NS=2504;DP=18507;EAS_AF=0.0417;AMR_AF=0.1297;AFR_AF=0.0582;EUR_AF=0.1451;SAS_AF=0.0562;AA=G|||;VT=SNP
3	52871929	rs3733047	G	A	100	PASS	AC=1228;AF=0.245208;AN=5008;NS=2504;DP=19239;EAS_AF=0.3175;AMR_AF=0.379;AFR_AF=0.1989;EUR_AF=0.2584;SAS_AF=0.1247;AA=G|||;VT=SNP
3	52873984	rs11626	C	T	100	PASS	AC=450;AF=0.0898562;AN=5008;NS=2504;DP=17133;EAS_AF=0.0417;AMR_AF=0.1311;AFR_AF=0.0847;EUR_AF=0.1392;SAS_AF=0.0665;AA=C|||;VT=SNP
3	52874288	rs6445538	T	C	100	PASS	AC=1223;AF=0.244209;AN=5008;NS=2504;DP=15899;EAS_AF=0.3175;AMR_AF=0.379;AFR_AF=0.1899;EUR_AF=0.2664;SAS_AF=0.1237;AA=T|||;VT=SNP
3	52874296	rs6445539	G	A	100	PASS	AC=1236;AF=0.246805;AN=5008;NS=2504;DP=15915;EAS_AF=0.3175;AMR_AF=0.379;AFR_AF=0.2005;EUR_AF=0.2654;SAS_AF=0.1237;AA=G|||;VT=SNP
3	52874446	rs6769789	C	T	100	PASS	AC=2345;AF=0.468251;AN=5008;NS=2504;DP=17428;EAS_AF=0.628;AMR_AF=0.4352;AFR_AF=0.2118;EUR_AF=0.5944;SAS_AF=0.544;AA=C|||;VT=SNP;EX_TARGET
3	52874753	rs56019197	T	C	100	PASS	AC=2457;AF=0.490615;AN=5008;NS=2504;DP=12714;EAS_AF=0.628;AMR_AF=0.4409;AFR_AF=0.2943;EUR_AF=0.5934;SAS_AF=0.544;AA=T|||;VT=SNP
3	52874861	rs7638524	G	A	100	PASS	AC=1237;AF=0.247005;AN=5008;NS=2504;DP=19858;EAS_AF=0.3175;AMR_AF=0.379;AFR_AF=0.2005;EUR_AF=0.2654;SAS_AF=0.1247;AA=G|||;VT=SNP
3	52875546	rs11718060	G	A	100	PASS	AC=346;AF=0.0690895;AN=5008;NS=2504;DP=20594;EAS_AF=0.0417;AMR_AF=0.1254;AFR_AF=0.0174;EUR_AF=0.1382;SAS_AF=0.0562;AA=G|||;VT=SNP
3	52876389	rs11719137	G	T	100	PASS	AC=2447;AF=0.488618;AN=5008;NS=2504;DP=20805;EAS_AF=0.628;AMR_AF=0.4409;AFR_AF=0.2935;EUR_AF=0.5924;SAS_AF=0.5358;AA=G|||;VT=SNP
3	52876639	rs12638195	G	A	100	PASS	AC=969;AF=0.19349;AN=5008;NS=2504;DP=20343;EAS_AF=0.0853;AMR_AF=0.2017;AFR_AF=0.1415;EUR_AF=0.3439;SAS_AF=0.2147;AA=G|||;VT=SNP
3	52877270	rs11720228	G	A	100	PASS	AC=277;AF=0.0553115;AN=5008;NS=2504;DP=17073;EAS_AF=0.0417;AMR_AF=0.1124;AFR_AF=0.0076;EUR_AF=0.0984;SAS_AF=0.0491;AA=G|||;VT=SNP
3	52878600	rs56214994	G	C	100	PASS	AC=2465;AF=0.492212;AN=5008;NS=2504;DP=21264;EAS_AF=0.628;AMR_AF=0.4424;AFR_AF=0.2995;EUR_AF=0.5934;SAS_AF=0.544;AA=G|||;VT=SNP
3	52880128	rs6445541	G	T	100	PASS	AC=1690;AF=0.33746;AN=5008;NS=2504;DP=14864;EAS_AF=0.3591;AMR_AF=0.5101;AFR_AF=0.2882;EUR_AF=0.4046;SAS_AF=0.1902;AA=G|||;VT=SNP
3	52880543	rs4687672	G	A	100	PASS	AC=1237;AF=0.247005;AN=5008;NS=2504;DP=19381;EAS_AF=0.3175;AMR_AF=0.379;AFR_AF=0.202;EUR_AF=0.2644;SAS_AF=0.1237;AA=G|||;VT=SNP
3	52880740	rs2001732	C	T	100	PASS	AC=436;AF=0.0870607;AN=5008;NS=2504;DP=21134;EAS_AF=0.0417;AMR_AF=0.1254;AFR_AF=0.084;EUR_AF=0.1302;SAS_AF=0.0665;AA=C|||;VT=SNP
3	52883070	rs11715347	C	T	100	PASS	AC=2453;AF=0.489816;AN=5008;NS=2504;DP=20497;EAS_AF=0.629;AMR_AF=0.4409;AFR_AF=0.2905;EUR_AF=0.5934;SAS_AF=0.544;AA=C|||;VT=SNP
3	52883332	rs33999310	G	A	100	PASS	AC=262;AF=0.0523163;AN=5008;NS=2504;DP=22099;EAS_AF=0.0417;AMR_AF=0.1066;AFR_AF=0.0068;EUR_AF=0.0885;SAS_AF=0.0491;AA=G|||;VT=SNP
3	52885112	rs13080929	A	C	100	PASS	AC=388;AF=0.077476;AN=5008;NS=2504;DP=22098;EAS_AF=0.0427;AMR_AF=0.1282;AFR_AF=0.0454;EUR_AF=0.1392;SAS_AF=0.0573;AA=A|||;VT=SNP
3	52886240	rs2336558	C	T	100	PASS	AC=2454;AF=0.490016;AN=5008;NS=2504;DP=22835;EAS_AF=0.629;AMR_AF=0.4409;AFR_AF=0.2912;EUR_AF=0.5934;SAS_AF=0.544;AA=C|||;VT=SNP
3	52886241	rs12496077	G	A	100	PASS	AC=1235;AF=0.246605;AN=5008;NS=2504;DP=22793;EAS_AF=0.3165;AMR_AF=0.379;AFR_AF=0.2012;EUR_AF=0.2644;SAS_AF=0.1237;AA=G|||;VT=SNP
3	52886605	rs2276825	T	C	100	PASS	AC=1253;AF=0.2502;AN=5008;NS=2504;DP=22057;EAS_AF=0.3165;AMR_AF=0.3847;AFR_AF=0.2035;EUR_AF=0.2753;SAS_AF=0.1237;AA=T|||;VT=SNP;EX_TARGET
3	52888485	rs9682464	C	T	100	PASS	AC=1254;AF=0.250399;AN=5008;NS=2504;DP=18659;EAS_AF=0.3175;AMR_AF=0.3847;AFR_AF=0.2035;EUR_AF=0.2753;SAS_AF=0.1237;AA=C|||;VT=SNP
3	52889771	rs6803519	C	T	100	PASS	AC=1233;AF=0.246206;AN=5008;NS=2504;DP=24640;EAS_AF=0.3155;AMR_AF=0.3775;AFR_AF=0.202;EUR_AF=0.2644;SAS_AF=0.1227;AA=C|||;VT=SNP
3	52890418	rs4687676	C	T	100	PASS	AC=4113;AF=0.821286;AN=5008;NS=2504;DP=19093;EAS_AF=0.9583;AMR_AF=0.8343;AFR_AF=0.5983;EUR_AF=0.8598;SAS_AF=0.9325;AA=C|||;VT=SNP
3	52890475	rs4687556	T	C	100	PASS	AC=3694;AF=0.73762;AN=5008;NS=2504;DP=19041;EAS_AF=0.9454;AMR_AF=0.8199;AFR_AF=0.4947;EUR_AF=0.8598;SAS_AF=0.6677;AA=T|||;VT=SNP
3	52891426	rs9637477	G	C	100	PASS	AC=3694;AF=0.73762;AN=5008;NS=2504;DP=16101;EAS_AF=0.9454;AMR_AF=0.8199;AFR_AF=0.4947;EUR_AF=0.8598;SAS_AF=0.6677;AA=G|||;VT=SNP
3	52891570	rs7630552	G	C	100	PASS	AC=2455;AF=0.490216;AN=5008;NS=2504;DP=15360;EAS_AF=0.628;AMR_AF=0.438;AFR_AF=0.2935;EUR_AF=0.5934;SAS_AF=0.545;AA=g|||;VT=SNP
3	52891707	rs7620690	A	G	100	PASS	AC=2460;AF=0.491214;AN=5008;NS=2504;DP=10566;EAS_AF=0.628;AMR_AF=0.4409;AFR_AF=0.295;EUR_AF=0.5934;SAS_AF=0.546;AA=A|||;VT=SNP
3	52891756	rs7620706	A	T	100	PASS	AC=1226;AF=0.244808;AN=5008;NS=2504;DP=8716;EAS_AF=0.3175;AMR_AF=0.379;AFR_AF=0.1936;EUR_AF=0.2664;SAS_AF=0.1217;AA=A|||;VT=SNP
3	52893426	rs7612624	T	C	100	PASS	AC=2435;AF=0.486222;AN=5008;NS=2504;DP=8912;EAS_AF=0.629;AMR_AF=0.4366;AFR_AF=0.2769;EUR_AF=0.5934;SAS_AF=0.547;AA=T|||;VT=SNP
3	52893465	rs6798941	C	T	100	PASS	AC=1364;AF=0.272364;AN=5008;NS=2504;DP=6961;EAS_AF=0.3165;AMR_AF=0.4207;AFR_AF=0.2247;EUR_AF=0.3181;SAS_AF=0.1391;AA=T|||;VT=SNP
3	52895785	rs12487379	G	A	100	PASS	AC=1591;AF=0.317692;AN=5008;NS=2504;DP=19614;EAS_AF=0.3611;AMR_AF=0.5;AFR_AF=0.2209;EUR_AF=0.4026;SAS_AF=0.1871;AA=G|||;VT=SNP
3	52895934	rs77572134	T	C	100	PASS	AC=338;AF=0.067492;AN=5008;NS=2504;DP=21310;EAS_AF=0.0357;AMR_AF=0.121;AFR_AF=0.0174;EUR_AF=0.1292;SAS_AF=0.0665;AA=T|||;VT=SNP
3	52896032	rs13072537	C	A	100	PASS	AC=2010;AF=0.401358;AN=5008;NS=2504;DP=18876;EAS_AF=0.374;AMR_AF=0.5115;AFR_AF=0.3283;EUR_AF=0.4036;SAS_AF=0.4479;AA=A|||;VT=SNP
3	52896409	rs11708390	C	A	100	PASS	AC=347;AF=0.0692891;AN=5008;NS=2504;DP=18525;EAS_AF=0.0357;AMR_AF=0.1282;AFR_AF=0.0174;EUR_AF=0.1332;SAS_AF=0.0665;AA=C|||;VT=SNP
3	52896855	rs11130329	C	A	100	PASS	AC=4426;AF=0.883786;AN=5008;NS=2504;DP=19465;EAS_AF=0.9643;AMR_AF=0.8487;AFR_AF=0.8169;EUR_AF=0.8668;SAS_AF=0.9335;AA=A|||;VT=SNP
3	52897095	rs6773650	A	T	100	PASS	AC=1990;AF=0.397364;AN=5008;NS=2504;DP=20434;EAS_AF=0.374;AMR_AF=0.5086;AFR_AF=0.3283;EUR_AF=0.3887;SAS_AF=0.4448;AA=T|||;VT=SNP
3	52897236	rs35230793	G	A	100	PASS	AC=265;AF=0.0529153;AN=5008;NS=2504;DP=20452;EAS_AF=0.0357;AMR_AF=0.1081;AFR_AF=0.0159;EUR_AF=0.0775;SAS_AF=0.0562;AA=G|||;VT=SNP
3	52897801	rs4350911	C	T	100	PASS	AC=2782;AF=0.555511;AN=5008;NS=2504;DP=21396;EAS_AF=0.626;AMR_AF=0.4669;AFR_AF=0.5061;EUR_AF=0.6113;SAS_AF=0.5552;AA=C|||;VT=SNP
3	52897823	rs6764322	C	T	100	PASS	AC=2782;AF=0.555511;AN=5008;NS=2504;DP=21064;EAS_AF=0.626;AMR_AF=0.4669;AFR_AF=0.5061;EUR_AF=0.6113;SAS_AF=0.5552;AA=C|||;VT=SNP
3	52897842	rs4687559	C	T	100	PASS	AC=1249;AF=0.249401;AN=5008;NS=2504;DP=20768;EAS_AF=0.3254;AMR_AF=0.3732;AFR_AF=0.2057;EUR_AF=0.2694;SAS_AF=0.1217;AA=C|||;VT=SNP
3	52898121	rs4687560	T	G	100	PASS	AC=1249;AF=0.249401;AN=5008;NS=2504;DP=17459;EAS_AF=0.3254;AMR_AF=0.3732;AFR_AF=0.2057;EUR_AF=0.2694;SAS_AF=0.1217;AA=T|||;VT=SNP
3	52898427	rs13076033	T	C	100	PASS	AC=265;AF=0.0529153;AN=5008;NS=2504;DP=15495;EAS_AF=0.0357;AMR_AF=0.1138;AFR_AF=0.0076;EUR_AF=0.0915;SAS_AF=0.0491;AA=T|||;VT=SNP
3	52899284	rs4687679	G	C	100	PASS	AC=2586;AF=0.516374;AN=5008;NS=2504;DP=18069;EAS_AF=0.626;AMR_AF=0.4553;AFR_AF=0.3517;EUR_AF=0.6233;SAS_AF=0.5593;AA=G|||;VT=SNP
3	52900424	rs2336661	C	G	100	PASS	AC=4445;AF=0.88758;AN=5008;NS=2504;DP=17962;EAS_AF=0.9643;AMR_AF=0.8545;AFR_AF=0.8147;EUR_AF=0.8817;SAS_AF=0.9366;AA=G|||;VT=SNP
3	52900696	rs11707829	C	T	100	PASS	AC=306;AF=0.0611022;AN=5008;NS=2504;DP=19859;EAS_AF=0.0357;AMR_AF=0.121;AFR_AF=0.0129;EUR_AF=0.1173;SAS_AF=0.0521;AA=C|||;VT=SNP
3	52901974	rs9825230	G	A	100	PASS	AC=1551;AF=0.309704;AN=5008;NS=2504;DP=18404;EAS_AF=0.3611;AMR_AF=0.4928;AFR_AF=0.2194;EUR_AF=0.3757;SAS_AF=0.181;AA=G|||;VT=SNP
3	52904524	rs9836499	G	T	100	PASS	AC=2787;AF=0.55651;AN=5008;NS=2504;DP=17768;EAS_AF=0.627;AMR_AF=0.4697;AFR_AF=0.5083;EUR_AF=0.6103;SAS_AF=0.5552;AA=G|||;VT=SNP
3	52905213	rs2336664	A	G	100	PASS	AC=1982;AF=0.395767;AN=5008;NS=2504;DP=22425;EAS_AF=0.374;AMR_AF=0.5058;AFR_AF=0.3238;EUR_AF=0.3887;SAS_AF=0.4448;AA=G|||;VT=SNP
3	52905236	rs11720233	A	G	100	PASS	AC=324;AF=0.0646965;AN=5008;NS=2504;DP=21309;EAS_AF=0.0367;AMR_AF=0.121;AFR_AF=0.0174;EUR_AF=0.1183;SAS_AF=0.0624;AA=A|||;VT=SNP
3	52905376	rs11712498	G	A	100	PASS	AC=346;AF=0.0690895;AN=5008;NS=2504;DP=17228;EAS_AF=0.0367;AMR_AF=0.121;AFR_AF=0.0325;EUR_AF=0.1193;SAS_AF=0.0634;AA=G|||;VT=SNP
3	52905802	rs4302374	T	C	100	PASS	AC=1196;AF=0.238818;AN=5008;NS=2504;DP=18706;EAS_AF=0.3244;AMR_AF=0.3718;AFR_AF=0.1793;EUR_AF=0.2575;SAS_AF=0.1176;AA=T|||;VT=SNP
3	52905917	rs6797399	G	A	100	PASS	AC=1226;AF=0.244808;AN=5008;NS=2504;DP=14914;EAS_AF=0.3244;AMR_AF=0.3718;AFR_AF=0.202;EUR_AF=0.2575;SAS_AF=0.1176;AA=G|||;VT=SNP
3	52907372	rs4687680	G	A	100	PASS	AC=1697;AF=0.338858;AN=5008;NS=2504;DP=21509;EAS_AF=0.3601;AMR_AF=0.5029;AFR_AF=0.3245;EUR_AF=0.3767;SAS_AF=0.181;AA=A|||;VT=SNP
3	52908398	rs56383738	T	C	100	PASS	AC=2414;AF=0.482029;AN=5008;NS=2504;DP=20085;EAS_AF=0.628;AMR_AF=0.4438;AFR_AF=0.2262;EUR_AF=0.6233;SAS_AF=0.5593;AA=T|||;VT=SNP
3	52908577	rs6445547	T	C	100	PASS	AC=1226;AF=0.244808;AN=5008;NS=2504;DP=18407;EAS_AF=0.3244;AMR_AF=0.3718;AFR_AF=0.202;EUR_AF=0.2575;SAS_AF=0.1176;AA=T|||;VT=SNP
3	52908652	rs34026403	G	A	100	PASS	AC=309;AF=0.0617013;AN=5008;NS=2504;DP=16455;EAS_AF=0.0357;AMR_AF=0.121;AFR_AF=0.0144;EUR_AF=0.1173;SAS_AF=0.0532;AA=G|||;VT=SNP
3	52909877	rs9839035	C	T	100	PASS	AC=1226;AF=0.244808;AN=5008;NS=2504;DP=18845;EAS_AF=0.3244;AMR_AF=0.3718;AFR_AF=0.202;EUR_AF=0.2575;SAS_AF=0.1176;AA=C|||;VT=SNP
3	52912214	rs9850563	G	A	100	PASS	AC=2587;AF=0.516573;AN=5008;NS=2504;DP=22253;EAS_AF=0.627;AMR_AF=0.4553;AFR_AF=0.3517;EUR_AF=0.6233;SAS_AF=0.5593;AA=G|||;VT=SNP
3	52912296	rs12492391	C	A	100	PASS	AC=1550;AF=0.309505;AN=5008;NS=2504;DP=20754;EAS_AF=0.3601;AMR_AF=0.4928;AFR_AF=0.2194;EUR_AF=0.3757;SAS_AF=0.181;AA=C|||;VT=SNP
3	52913006	rs3821873	C	T	100	PASS	AC=2808;AF=0.560703;AN=5008;NS=2504;DP=21491;EAS_AF=0.627;AMR_AF=0.4712;AFR_AF=0.5098;EUR_AF=0.6233;SAS_AF=0.5603;AA=C|||;VT=SNP
3	52913279	rs3796352	C	T	100	PASS	AC=242;AF=0.0483227;AN=5008;NS=2504;DP=18812;EAS_AF=0.0357;AMR_AF=0.1081;AFR_AF=0.0068;EUR_AF=0.0765;SAS_AF=0.046;AA=C|||;VT=SNP
3	52913403	rs1986656	C	T	100	PASS	AC=307;AF=0.0613019;AN=5008;NS=2504;DP=19755;EAS_AF=0.0357;AMR_AF=0.121;AFR_AF=0.0129;EUR_AF=0.1173;SAS_AF=0.0532;AA=C|||;VT=SNP
3	52913781	rs9860296	C	T	100	PASS	AC=3075;AF=0.614018;AN=5008;NS=2504;DP=21394;EAS_AF=0.6399;AMR_AF=0.4726;AFR_AF=0.5106;EUR_AF=0.6233;SAS_AF=0.818;AA=C|||;VT=SNP
3	52914143	rs6798472	T	C	100	PASS	AC=4448;AF=0.888179;AN=5008;NS=2504;DP=18325;EAS_AF=0.9643;AMR_AF=0.8545;AFR_AF=0.8169;EUR_AF=0.8817;SAS_AF=0.9366;AA=C|||;VT=SNP
3	52915692	rs2336665	C	T	100	PASS	AC=4444;AF=0.88738;AN=5008;NS=2504;DP=18096;EAS_AF=0.9643;AMR_AF=0.8545;AFR_AF=0.8132;EUR_AF=0.8817;SAS_AF=0.9376;AA=T|||;VT=SNP
3	52915712	rs2336666	C	T	100	PASS	AC=1213;AF=0.242212;AN=5008;NS=2504;DP=18305;EAS_AF=0.3254;AMR_AF=0.3732;AFR_AF=0.1793;EUR_AF=0.2694;SAS_AF=0.1207;AA=C|||;VT=SNP
3	52916363	rs2336667	C	T	100	PASS	AC=2789;AF=0.556909;AN=5008;NS=2504;DP=23125;EAS_AF=0.627;AMR_AF=0.4697;AFR_AF=0.5091;EUR_AF=0.6113;SAS_AF=0.5552;AA=C|||;VT=SNP
3	52916911	rs71299621	G	T	100	PASS	AC=307;AF=0.0613019;AN=5008;NS=2504;DP=19668;EAS_AF=0.0357;AMR_AF=0.121;AFR_AF=0.0129;EUR_AF=0.1173;SAS_AF=0.0532;AA=G|||;VT=SNP
3	52916916	rs9876403	C	T	100	PASS	AC=1243;AF=0.248203;AN=5008;NS=2504;DP=19877;EAS_AF=0.3244;AMR_AF=0.3732;AFR_AF=0.202;EUR_AF=0.2694;SAS_AF=0.1217;AA=C|||;VT=SNP
3	52916939	rs4687682	T	C	100	PASS	AC=2717;AF=0.542532;AN=5008;NS=2504;DP=20257;EAS_AF=0.627;AMR_AF=0.464;AFR_AF=0.4569;EUR_AF=0.6133;SAS_AF=0.5542;AA=T|||;VT=SNP
3	52917038	rs71299622	G	A	100	PASS	AC=248;AF=0.0495208;AN=5008;NS=2504;DP=20321;EAS_AF=0.0357;AMR_AF=0.1081;AFR_AF=0.0113;EUR_AF=0.0765;SAS_AF=0.046;AA=G|||;VT=SNP
3	52918422	rs4687562	C	T	100	PASS	AC=3059;AF=0.610823;AN=5008;NS=2504;DP=15210;EAS_AF=0.6409;AMR_AF=0.4712;AFR_AF=0.5098;EUR_AF=0.6113;SAS_AF=0.8149;AA=c|||;VT=SNP
3	52918499	rs4687683	T	G	100	PASS	AC=2789;AF=0.556909;AN=5008;NS=2504;DP=14692;EAS_AF=0.628;AMR_AF=0.4697;AFR_AF=0.5091;EUR_AF=0.6113;SAS_AF=0.5542;AA=T|||;VT=SNP
3	52918513	rs4687684	C	T	100	PASS	AC=2789;AF=0.556909;AN=5008;NS=2504;DP=16655;EAS_AF=0.628;AMR_AF=0.4697;AFR_AF=0.5091;EUR_AF=0.6113;SAS_AF=0.5542;AA=C|||;VT=SNP
3	52919002	rs2878762	T	C	100	PASS	AC=1286;AF=0.256789;AN=5008;NS=2504;DP=19844;EAS_AF=0.3234;AMR_AF=0.3862;AFR_AF=0.2042;EUR_AF=0.2982;SAS_AF=0.1247;AA=T|||;VT=SNP
3	52919096	rs2336668	G	T	100	PASS	AC=2788;AF=0.556709;AN=5008;NS=2504;DP=19975;EAS_AF=0.628;AMR_AF=0.4683;AFR_AF=0.5091;EUR_AF=0.6113;SAS_AF=0.5542;AA=G|||;VT=SNP
3	52919447	rs12638968	T	A	100	PASS	AC=3205;AF=0.639976;AN=5008;NS=2504;DP=18741;EAS_AF=0.6409;AMR_AF=0.4798;AFR_AF=0.615;EUR_AF=0.6123;SAS_AF=0.8149;AA=A|||;VT=SNP
3	52922621	rs6795646	C	T	100	PASS	AC=3076;AF=0.614217;AN=5008;NS=2504;DP=20154;EAS_AF=0.6409;AMR_AF=0.4712;AFR_AF=0.5098;EUR_AF=0.6233;SAS_AF=0.82;AA=C|||;VT=SNP
3	52923251	rs9880978	G	C	100	PASS	AC=2586;AF=0.516374;AN=5008;NS=2504;DP=22108;EAS_AF=0.629;AMR_AF=0.4539;AFR_AF=0.351;EUR_AF=0.6233;SAS_AF=0.5583;AA=G|||;VT=SNP
3	52923714	rs13060282	G	A	100	PASS	AC=325;AF=0.0648962;AN=5008;NS=2504;DP=19972;EAS_AF=0.0357;AMR_AF=0.121;AFR_AF=0.0174;EUR_AF=0.1183;SAS_AF=0.0644;AA=G|||;VT=SNP
3	52924227	rs9810807	C	T	100	PASS	AC=2788;AF=0.556709;AN=5008;NS=2504;DP=20485;EAS_AF=0.627;AMR_AF=0.4697;AFR_AF=0.4985;EUR_AF=0.6233;SAS_AF=0.5562;AA=C|||;VT=SNP
3	52924930	rs11714793	A	G	100	PASS	AC=352;AF=0.0702875;AN=5008;NS=2504;DP=14694;EAS_AF=0.0357;AMR_AF=0.121;AFR_AF=0.0461;EUR_AF=0.1183;SAS_AF=0.0532;AA=A|||;VT=SNP
3	52925403	rs9836178	T	C	100	PASS	AC=3641;AF=0.727037;AN=5008;NS=2504;DP=15773;EAS_AF=0.6567;AMR_AF=0.6196;AFR_AF=0.7057;EUR_AF=0.7475;SAS_AF=0.8834;AA=C|||;VT=SNP
3	52926687	rs11713324	T	C	100	PASS	AC=429;AF=0.0856629;AN=5008;NS=2504;DP=20847;EAS_AF=0.0357;AMR_AF=0.1282;AFR_AF=0.0938;EUR_AF=0.1183;SAS_AF=0.0624;AA=T|||;VT=SNP
3	52927060	rs11713479	T	C	100	PASS	AC=429;AF=0.0856629;AN=5008;NS=2504;DP=18544;EAS_AF=0.0357;AMR_AF=0.1282;AFR_AF=0.0938;EUR_AF=0.1183;SAS_AF=0.0624;AA=T|||;VT=SNP
3	52927228	rs35651539	T	C	100	PASS	AC=307;AF=0.0613019;AN=5008;NS=2504;DP=19735;EAS_AF=0.0357;AMR_AF=0.121;AFR_AF=0.0129;EUR_AF=0.1173;SAS_AF=0.0532;AA=T|||;VT=SNP
3	52929072	rs75791629	G	A	100	PASS	AC=447;AF=0.0892572;AN=5008;NS=2504;DP=20299;EAS_AF=0.0357;AMR_AF=0.1282;AFR_AF=0.115;EUR_AF=0.1173;SAS_AF=0.0532;AA=G|||;VT=SNP
3	52931971	rs9844736	T	G	100	PASS	AC=3661;AF=0.73103;AN=5008;NS=2504;DP=16961;EAS_AF=0.6746;AMR_AF=0.6196;AFR_AF=0.711;EUR_AF=0.7435;SAS_AF=0.8824;AA=G|||;VT=SNP
3	52932744	rs13062228	T	C	100	PASS	AC=559;AF=0.111621;AN=5008;NS=2504;DP=22827;EAS_AF=0.0536;AMR_AF=0.1326;AFR_AF=0.1634;EUR_AF=0.1183;SAS_AF=0.0798;AA=N|||;VT=SNP
3	52935428	rs6773040	C	A	100	PASS	AC=3548;AF=0.708466;AN=5008;NS=2504;DP=18568;EAS_AF=0.6736;AMR_AF=0.6052;AFR_AF=0.6346;EUR_AF=0.7425;SAS_AF=0.8824;AA=A|||;VT=SNP
3	52935763	rs35404467	T	C	100	PASS	AC=463;AF=0.0924521;AN=5008;NS=2504;DP=21512;EAS_AF=0.0536;AMR_AF=0.1268;AFR_AF=0.0946;EUR_AF=0.1183;SAS_AF=0.0787;AA=T|||;VT=SNP
3	52936763	rs11922975	C	T	100	PASS	AC=2737;AF=0.546526;AN=5008;NS=2504;DP=12395;EAS_AF=0.6071;AMR_AF=0.4726;AFR_AF=0.469;EUR_AF=0.6233;SAS_AF=0.5624;AA=C|||;VT=SNP
3	52937560	rs36126605	G	A	100	PASS	AC=462;AF=0.0922524;AN=5008;NS=2504;DP=17292;EAS_AF=0.0536;AMR_AF=0.1268;AFR_AF=0.0946;EUR_AF=0.1183;SAS_AF=0.0777;AA=G|||;VT=SNP
3	52937774	rs1134546	A	G	100	PASS	AC=611;AF=0.122005;AN=5008;NS=2504;DP=18323;EAS_AF=0.1042;AMR_AF=0.1844;AFR_AF=0.0083;EUR_AF=0.2575;SAS_AF=0.1104;AA=A|||;VT=SNP
3	52938092	rs7626551	C	G	100	PASS	AC=2737;AF=0.546526;AN=5008;NS=2504;DP=19822;EAS_AF=0.6071;AMR_AF=0.4712;AFR_AF=0.4697;EUR_AF=0.6233;SAS_AF=0.5624;AA=C|||;VT=SNP
3	52942776	rs11715231	G	A	100	PASS	AC=282;AF=0.0563099;AN=5008;NS=2504;DP=16285;EAS_AF=0.0546;AMR_AF=0.1037;AFR_AF=0.0121;EUR_AF=0.0765;SAS_AF=0.0634;AA=G|||;VT=SNP
3	52942876	rs13068194	C	T	100	PASS	AC=386;AF=0.0770767;AN=5008;NS=2504;DP=17584;EAS_AF=0.0546;AMR_AF=0.1196;AFR_AF=0.0454;EUR_AF=0.1173;SAS_AF=0.0716;AA=C|||;VT=SNP
3	52943551	rs11715498	G	C	100	PASS	AC=465;AF=0.0928514;AN=5008;NS=2504;DP=19225;EAS_AF=0.0546;AMR_AF=0.1268;AFR_AF=0.0946;EUR_AF=0.1183;SAS_AF=0.0798;AA=G|||;VT=SNP
3	52944328	rs11716506	C	T	100	PASS	AC=465;AF=0.0928514;AN=5008;NS=2504;DP=18884;EAS_AF=0.0546;AMR_AF=0.1268;AFR_AF=0.0946;EUR_AF=0.1183;SAS_AF=0.0798;AA=C|||;VT=SNP
3	52944645	rs11716612	C	T	100	PASS	AC=465;AF=0.0928514;AN=5008;NS=2504;DP=15496;EAS_AF=0.0546;AMR_AF=0.1268;AFR_AF=0.0946;EUR_AF=0.1183;SAS_AF=0.0798;AA=C|||;VT=SNP
3	52944724	rs9865248	C	T	100	PASS	AC=2503;AF=0.4998;AN=5008;NS=2504;DP=14902;EAS_AF=0.6062;AMR_AF=0.4539;AFR_AF=0.3124;EUR_AF=0.6143;SAS_AF=0.5583;AA=C|||;VT=SNP
3	52945786	rs56231111	A	G	100	PASS	AC=466;AF=0.0930511;AN=5008;NS=2504;DP=17124;EAS_AF=0.0546;AMR_AF=0.1268;AFR_AF=0.0946;EUR_AF=0.1183;SAS_AF=0.0808;AA=G|||;VT=SNP
3	52945930	rs9871175	G	A	100	PASS	AC=2720;AF=0.543131;AN=5008;NS=2504;DP=15769;EAS_AF=0.6062;AMR_AF=0.4697;AFR_AF=0.469;EUR_AF=0.6143;SAS_AF=0.5573;AA=G|||;VT=SNP
3	52948332	rs4687687	A	G	100	PASS	AC=2382;AF=0.475639;AN=5008;NS=2504;DP=19608;EAS_AF=0.6081;AMR_AF=0.4438;AFR_AF=0.2254;EUR_AF=0.6143;SAS_AF=0.5573;AA=A|||;VT=SNP
3	52948461	rs13067373	A	G	100	PASS	AC=465;AF=0.0928514;AN=5008;NS=2504;DP=18474;EAS_AF=0.0546;AMR_AF=0.1268;AFR_AF=0.0946;EUR_AF=0.1183;SAS_AF=0.0798;AA=G|||;VT=SNP
3	52948674	rs4687689	A	C	100	PASS	AC=2506;AF=0.500399;AN=5008;NS=2504;DP=21663;EAS_AF=0.6081;AMR_AF=0.4524;AFR_AF=0.3139;EUR_AF=0.6153;SAS_AF=0.5573;AA=A|||;VT=SNP
3	52949143	rs35569457	T	G	100	PASS	AC=474;AF=0.0946486;AN=5008;NS=2504;DP=21388;EAS_AF=0.0546;AMR_AF=0.1326;AFR_AF=0.0953;EUR_AF=0.1223;SAS_AF=0.0798;AA=T|||;VT=SNP
3	52949254	rs11708337	A	G	100	PASS	AC=463;AF=0.0924521;AN=5008;NS=2504;DP=21873;EAS_AF=0.0546;AMR_AF=0.1268;AFR_AF=0.0946;EUR_AF=0.1173;SAS_AF=0.0787;AA=A|||;VT=SNP
3	52950554	rs4608686	A	G	100	PASS	AC=463;AF=0.0924521;AN=5008;NS=2504;DP=15043;EAS_AF=0.0546;AMR_AF=0.1268;AFR_AF=0.0946;EUR_AF=0.1173;SAS_AF=0.0787;AA=A|||;VT=SNP
3	52950659	rs12629687	T	C	100	PASS	AC=2725;AF=0.544129;AN=5008;NS=2504;DP=14735;EAS_AF=0.6062;AMR_AF=0.4697;AFR_AF=0.4705;EUR_AF=0.6153;SAS_AF=0.5593;AA=T|||;VT=SNP
3	52951519	rs2336162	C	T	100	PASS	AC=3531;AF=0.705072;AN=5008;NS=2504;DP=17582;EAS_AF=0.6736;AMR_AF=0.6037;AFR_AF=0.6331;EUR_AF=0.7326;SAS_AF=0.8783;AA=T|||;VT=SNP
3	52952433	rs3733034	C	T	100	PASS	AC=382;AF=0.076278;AN=5008;NS=2504;DP=16078;EAS_AF=0.0546;AMR_AF=0.1196;AFR_AF=0.0454;EUR_AF=0.1163;SAS_AF=0.0685;AA=C|||;VT=SNP
3	52953055	rs9880619	G	A	100	PASS	AC=2508;AF=0.500799;AN=5008;NS=2504;DP=13673;EAS_AF=0.6081;AMR_AF=0.4539;AFR_AF=0.3124;EUR_AF=0.6153;SAS_AF=0.5603;AA=G|||;VT=SNP
3	52953069	rs6762260	T	C	100	PASS	AC=463;AF=0.0924521;AN=5008;NS=2504;DP=12844;EAS_AF=0.0556;AMR_AF=0.1268;AFR_AF=0.0946;EUR_AF=0.1173;SAS_AF=0.0777;AA=T|||;VT=SNP
3	52953844	rs9985365	A	G	100	PASS	AC=3184;AF=0.635783;AN=5008;NS=2504;DP=21397;EAS_AF=0.621;AMR_AF=0.4914;AFR_AF=0.6172;EUR_AF=0.6153;SAS_AF=0.7996;AA=A|||;VT=SNP
3	52954169	rs73839535	T	C	100	PASS	AC=463;AF=0.0924521;AN=5008;NS=2504;DP=19366;EAS_AF=0.0546;AMR_AF=0.1268;AFR_AF=0.0946;EUR_AF=0.1173;SAS_AF=0.0787;AA=T|||;VT=SNP
3	52956023	rs3733035	A	G	100	PASS	AC=463;AF=0.0924521;AN=5008;NS=2504;DP=24376;EAS_AF=0.0536;AMR_AF=0.1268;AFR_AF=0.0946;EUR_AF=0.1173;SAS_AF=0.0798;AA=A|||;VT=SNP
3	52956918	rs11130331	G	A	100	PASS	AC=2504;AF=0.5;AN=5008;NS=2504;DP=21141;EAS_AF=0.6062;AMR_AF=0.4539;AFR_AF=0.3116;EUR_AF=0.6153;SAS_AF=0.5593;AA=G|||;VT=SNP
3	52957402	rs61473083	T	C	100	PASS	AC=382;AF=0.076278;AN=5008;NS=2504;DP=15097;EAS_AF=0.0536;AMR_AF=0.1196;AFR_AF=0.0454;EUR_AF=0.1163;SAS_AF=0.0695;AA=T|||;VT=SNP
3	52958304	rs13095705	C	T	100	PASS	AC=461;AF=0.0920527;AN=5008;NS=2504;DP=17557;EAS_AF=0.0536;AMR_AF=0.1254;AFR_AF=0.0946;EUR_AF=0.1173;SAS_AF=0.0787;AA=C|||;VT=SNP
3	52958439	rs2710342	T	C	100	PASS	AC=3531;AF=0.705072;AN=5008;NS=2504;DP=18068;EAS_AF=0.6736;AMR_AF=0.6037;AFR_AF=0.6331;EUR_AF=0.7326;SAS_AF=0.8783;AA=C|||;VT=SNP
3	52958590	rs11720488	G	A	100	PASS	AC=338;AF=0.067492;AN=5008;NS=2504;DP=16936;EAS_AF=0.0536;AMR_AF=0.1182;AFR_AF=0.0129;EUR_AF=0.1163;SAS_AF=0.0695;AA=G|||;VT=SNP
3	52958927	rs11713376	A	G	100	PASS	AC=338;AF=0.067492;AN=5008;NS=2504;DP=17340;EAS_AF=0.0536;AMR_AF=0.1182;AFR_AF=0.0129;EUR_AF=0.1163;SAS_AF=0.0695;AA=A|||;VT=SNP
3	52959216	rs11705797	G	A	100	PASS	AC=379;AF=0.0756789;AN=5008;NS=2504;DP=15711;EAS_AF=0.0536;AMR_AF=0.1182;AFR_AF=0.0439;EUR_AF=0.1163;SAS_AF=0.0695;AA=G|||;VT=SNP
3	52959537	rs9847024	A	C	100	PASS	AC=1212;AF=0.242013;AN=5008;NS=2504;DP=15935;EAS_AF=0.3264;AMR_AF=0.3746;AFR_AF=0.1808;EUR_AF=0.2654;SAS_AF=0.1196;AA=A|||;VT=SNP
3	52960859	rs2581810	C	T	100	PASS	AC=3003;AF=0.599641;AN=5008;NS=2504;DP=18265;EAS_AF=0.6558;AMR_AF=0.6037;AFR_AF=0.4228;EUR_AF=0.7356;SAS_AF=0.638;AA=C|||;VT=SNP
3	52962748	rs13082061	C	G	100	PASS	AC=3552;AF=0.709265;AN=5008;NS=2504;DP=11606;EAS_AF=0.6687;AMR_AF=0.6254;AFR_AF=0.6369;EUR_AF=0.7356;SAS_AF=0.8814;AA=G|||;VT=SNP
3	52963668	rs11718834	A	C	100	PASS	AC=405;AF=0.0808706;AN=5008;NS=2504;DP=18982;EAS_AF=0.0556;AMR_AF=0.111;AFR_AF=0.0953;EUR_AF=0.0775;SAS_AF=0.0695;AA=A|||;VT=SNP
3	52965255	rs10510761	C	T	100	PASS	AC=413;AF=0.0824681;AN=5008;NS=2504;DP=18646;EAS_AF=0.0556;AMR_AF=0.1124;AFR_AF=0.0998;EUR_AF=0.0775;SAS_AF=0.0706;AA=T|||;VT=SNP
3	52965713	rs2710339	G	A	100	PASS	AC=2599;AF=0.51897;AN=5008;NS=2504;DP=16304;EAS_AF=0.6002;AMR_AF=0.4928;AFR_AF=0.3283;EUR_AF=0.6581;SAS_AF=0.5685;AA=G|||;VT=SNP
3	52966558	rs2581827	C	T	100	PASS	AC=2811;AF=0.561302;AN=5008;NS=2504;DP=19492;EAS_AF=0.6002;AMR_AF=0.5086;AFR_AF=0.4803;EUR_AF=0.6581;SAS_AF=0.5685;AA=C|||;VT=SNP
3	52966821	rs34493168	A	G	100	PASS	AC=423;AF=0.0844649;AN=5008;NS=2504;DP=15690;EAS_AF=0.0556;AMR_AF=0.1138;AFR_AF=0.1067;EUR_AF=0.0775;SAS_AF=0.0706;AA=G|||;VT=SNP
3	52968726	rs2257216	T	C	100	PASS	AC=2814;AF=0.561901;AN=5008;NS=2504;DP=20023;EAS_AF=0.6002;AMR_AF=0.5086;AFR_AF=0.4818;EUR_AF=0.659;SAS_AF=0.5685;AA=T|||;VT=SNP
3	52969128	rs2710314	T	C	100	PASS	AC=2598;AF=0.51877;AN=5008;NS=2504;DP=19250;EAS_AF=0.6002;AMR_AF=0.4928;AFR_AF=0.3275;EUR_AF=0.6581;SAS_AF=0.5685;AA=T|||;VT=SNP
3	52969529	rs2710313	T	A	100	PASS	AC=3123;AF=0.623602;AN=5008;NS=2504;DP=17767;EAS_AF=0.6131;AMR_AF=0.5115;AFR_AF=0.525;EUR_AF=0.6581;SAS_AF=0.8119;AA=T|||;VT=SNP
3	52969697	rs13092352	C	T	100	PASS	AC=406;AF=0.0810703;AN=5008;NS=2504;DP=17436;EAS_AF=0.0556;AMR_AF=0.111;AFR_AF=0.0961;EUR_AF=0.0775;SAS_AF=0.0695;AA=C|||;VT=SNP
3	52970877	rs62253602	C	T	100	PASS	AC=964;AF=0.192492;AN=5008;NS=2504;DP=18282;EAS_AF=0.1181;AMR_AF=0.1873;AFR_AF=0.143;EUR_AF=0.3211;SAS_AF=0.2076;AA=c|||;VT=SNP
3	52971579	rs11713290	G	A	100	PASS	AC=407;AF=0.08127;AN=5008;NS=2504;DP=17494;EAS_AF=0.0556;AMR_AF=0.111;AFR_AF=0.0968;EUR_AF=0.0775;SAS_AF=0.0695;AA=G|||;VT=SNP
3	52971680	rs11714037	C	A	100	PASS	AC=324;AF=0.0646965;AN=5008;NS=2504;DP=15159;EAS_AF=0.0556;AMR_AF=0.1037;AFR_AF=0.0454;EUR_AF=0.0765;SAS_AF=0.0603;AA=C|||;VT=SNP
3	52972468	rs2581797	C	T	100	PASS	AC=3001;AF=0.599241;AN=5008;NS=2504;DP=17504;EAS_AF=0.6558;AMR_AF=0.6023;AFR_AF=0.4221;EUR_AF=0.7356;SAS_AF=0.638;AA=C|||;VT=SNP
3	52972862	rs62253603	G	A	100	PASS	AC=963;AF=0.192292;AN=5008;NS=2504;DP=19447;EAS_AF=0.1171;AMR_AF=0.1873;AFR_AF=0.143;EUR_AF=0.3211;SAS_AF=0.2076;AA=G|||;VT=SNP
3	52972907	rs2581801	G	T	100	PASS	AC=3672;AF=0.733227;AN=5008;NS=2504;DP=19492;EAS_AF=0.6687;AMR_AF=0.6383;AFR_AF=0.7201;EUR_AF=0.7356;SAS_AF=0.8824;AA=T|||;VT=SNP
3	52973305	rs13069006	G	C	100	PASS	AC=324;AF=0.0646965;AN=5008;NS=2504;DP=17417;EAS_AF=0.0556;AMR_AF=0.1037;AFR_AF=0.0454;EUR_AF=0.0765;SAS_AF=0.0603;AA=G|||;VT=SNP
3	52973373	rs2581802	A	T	100	PASS	AC=3683;AF=0.735423;AN=5008;NS=2504;DP=16781;EAS_AF=0.6687;AMR_AF=0.6412;AFR_AF=0.7269;EUR_AF=0.7356;SAS_AF=0.8824;AA=T|||;VT=SNP
3	52974152	rs2710346	C	T	100	PASS	AC=2813;AF=0.561701;AN=5008;NS=2504;DP=16128;EAS_AF=0.6012;AMR_AF=0.5086;AFR_AF=0.4811;EUR_AF=0.6581;SAS_AF=0.5685;AA=C|||;VT=SNP
3	52974184	rs13074524	A	G	100	PASS	AC=413;AF=0.0824681;AN=5008;NS=2504;DP=15771;EAS_AF=0.0556;AMR_AF=0.1124;AFR_AF=0.0998;EUR_AF=0.0775;SAS_AF=0.0706;AA=A|||;VT=SNP
3	52974589	rs2336540	G	A	100	PASS	AC=406;AF=0.0810703;AN=5008;NS=2504;DP=16507;EAS_AF=0.0556;AMR_AF=0.111;AFR_AF=0.0961;EUR_AF=0.0775;SAS_AF=0.0695;AA=G|||;VT=SNP
3	52974630	rs2336541	G	C	100	PASS	AC=406;AF=0.0810703;AN=5008;NS=2504;DP=16280;EAS_AF=0.0556;AMR_AF=0.111;AFR_AF=0.0961;EUR_AF=0.0775;SAS_AF=0.0695;AA=G|||;VT=SNP
3	52975069	rs62253604	C	T	100	PASS	AC=971;AF=0.19389;AN=5008;NS=2504;DP=20484;EAS_AF=0.1181;AMR_AF=0.1873;AFR_AF=0.1437;EUR_AF=0.3211;SAS_AF=0.2137;AA=C|||;VT=SNP
3	52975565	rs11717715	G	A	100	PASS	AC=423;AF=0.0844649;AN=5008;NS=2504;DP=12648;EAS_AF=0.0556;AMR_AF=0.1138;AFR_AF=0.1067;EUR_AF=0.0775;SAS_AF=0.0706;AA=G|||;VT=SNP
3	52975916	rs11710707	A	G	100	PASS	AC=324;AF=0.0646965;AN=5008;NS=2504;DP=16860;EAS_AF=0.0556;AMR_AF=0.1037;AFR_AF=0.0454;EUR_AF=0.0765;SAS_AF=0.0603;AA=A|||;VT=SNP
3	52975987	rs11718538	C	G	100	PASS	AC=406;AF=0.0810703;AN=5008;NS=2504;DP=17922;EAS_AF=0.0556;AMR_AF=0.111;AFR_AF=0.0961;EUR_AF=0.0775;SAS_AF=0.0695;AA=c|||;VT=SNP
3	52976075	rs2710345	T	C	100	PASS	AC=3691;AF=0.737021;AN=5008;NS=2504;DP=18134;EAS_AF=0.6696;AMR_AF=0.6412;AFR_AF=0.7322;EUR_AF=0.7356;SAS_AF=0.8824;AA=C|||;VT=SNP
3	52976469	rs7621939	C	T	100	PASS	AC=1192;AF=0.238019;AN=5008;NS=2504;DP=17323;EAS_AF=0.3304;AMR_AF=0.353;AFR_AF=0.177;EUR_AF=0.2634;SAS_AF=0.1176;AA=C|||;VT=SNP
3	52978418	rs62253605	T	C	100	PASS	AC=1484;AF=0.296326;AN=5008;NS=2504;DP=17736;EAS_AF=0.4841;AMR_AF=0.2925;AFR_AF=0.0764;EUR_AF=0.337;SAS_AF=0.3609;AA=T|||;VT=SNP
3	52978691	rs2710332	A	G	100	PASS	AC=1364;AF=0.272364;AN=5008;NS=2504;DP=14363;EAS_AF=0.4841;AMR_AF=0.2767;AFR_AF=0.0386;EUR_AF=0.2873;SAS_AF=0.3517;AA=A|||;VT=SNP
3	52979050	rs2581805	T	C	100	PASS	AC=3691;AF=0.737021;AN=5008;NS=2504;DP=14465;EAS_AF=0.6696;AMR_AF=0.6412;AFR_AF=0.7322;EUR_AF=0.7356;SAS_AF=0.8824;AA=C|||;VT=SNP
3	52979178	rs35380116	A	G	100	PASS	AC=3021;AF=0.603235;AN=5008;NS=2504;DP=12265;EAS_AF=0.6567;AMR_AF=0.6066;AFR_AF=0.4334;EUR_AF=0.7356;SAS_AF=0.6391;AA=G|||;VT=SNP
3	52980573	rs13072395	T	C	100	PASS	AC=280;AF=0.0559105;AN=5008;NS=2504;DP=20364;EAS_AF=0.0556;AMR_AF=0.1037;AFR_AF=0.0121;EUR_AF=0.0765;SAS_AF=0.0603;AA=T|||;VT=SNP
3	52981119	rs11130332	A	T	100	PASS	AC=3013;AF=0.601637;AN=5008;NS=2504;DP=18696;EAS_AF=0.6567;AMR_AF=0.6052;AFR_AF=0.4281;EUR_AF=0.7366;SAS_AF=0.638;AA=a|||;VT=SNP
3	52982110	rs35720014	A	C	100	PASS	AC=325;AF=0.0648962;AN=5008;NS=2504;DP=18728;EAS_AF=0.0556;AMR_AF=0.1037;AFR_AF=0.0454;EUR_AF=0.0765;SAS_AF=0.0613;AA=A|||;VT=SNP
3	52982159	rs2581815	G	C	100	PASS	AC=3003;AF=0.599641;AN=5008;NS=2504;DP=18595;EAS_AF=0.6558;AMR_AF=0.6037;AFR_AF=0.4228;EUR_AF=0.7356;SAS_AF=0.638;AA=G|||;VT=SNP
3	52982296	rs2952830	G	A	100	PASS	AC=1408;AF=0.28115;AN=5008;NS=2504;DP=14823;EAS_AF=0.4841;AMR_AF=0.2767;AFR_AF=0.062;EUR_AF=0.2903;SAS_AF=0.362;AA=G|||;VT=SNP
3	52983246	rs7648514	G	C	100	PASS	AC=3549;AF=0.708666;AN=5008;NS=2504;DP=17987;EAS_AF=0.6696;AMR_AF=0.6239;AFR_AF=0.6324;EUR_AF=0.7376;SAS_AF=0.8824;AA=t|||;VT=SNP
3	52983434	rs6445550	G	A	100	PASS	AC=1199;AF=0.239417;AN=5008;NS=2504;DP=16902;EAS_AF=0.3294;AMR_AF=0.3545;AFR_AF=0.1815;EUR_AF=0.2624;SAS_AF=0.1196;AA=g|||;VT=SNP
3	52983806	rs11708223	A	G	100	PASS	AC=3549;AF=0.708666;AN=5008;NS=2504;DP=17051;EAS_AF=0.6696;AMR_AF=0.6239;AFR_AF=0.6324;EUR_AF=0.7376;SAS_AF=0.8824;AA=G|||;VT=SNP
3	52983902	rs62253606	A	G	100	PASS	AC=962;AF=0.192093;AN=5008;NS=2504;DP=18932;EAS_AF=0.1171;AMR_AF=0.1873;AFR_AF=0.143;EUR_AF=0.3221;SAS_AF=0.2055;AA=A|||;VT=SNP
3	52984770	rs13078834	G	T	100	PASS	AC=280;AF=0.0559105;AN=5008;NS=2504;DP=15248;EAS_AF=0.0556;AMR_AF=0.1037;AFR_AF=0.0121;EUR_AF=0.0765;SAS_AF=0.0603;AA=G|||;VT=SNP
3	52985319	rs9865094	G	C	100	PASS	AC=3004;AF=0.59984;AN=5008;NS=2504;DP=14270;EAS_AF=0.6558;AMR_AF=0.6023;AFR_AF=0.4228;EUR_AF=0.7376;SAS_AF=0.638;AA=G|||;VT=SNP
3	52985711	rs9831409	A	T	100	PASS	AC=3004;AF=0.59984;AN=5008;NS=2504;DP=18554;EAS_AF=0.6567;AMR_AF=0.6023;AFR_AF=0.4228;EUR_AF=0.7366;SAS_AF=0.638;AA=A|||;VT=SNP
3	52986012	rs36051354	T	C	100	PASS	AC=1638;AF=0.327077;AN=5008;NS=2504;DP=19975;EAS_AF=0.4841;AMR_AF=0.304;AFR_AF=0.1846;EUR_AF=0.338;SAS_AF=0.363;AA=T|||;VT=SNP
3	52986277	rs34872575	G	A	100	PASS	AC=324;AF=0.0646965;AN=5008;NS=2504;DP=15251;EAS_AF=0.0556;AMR_AF=0.1037;AFR_AF=0.0454;EUR_AF=0.0765;SAS_AF=0.0603;AA=G|||;VT=SNP
3	52987645	rs9311485	T	G	100	PASS	AC=3067;AF=0.61242;AN=5008;NS=2504;DP=18526;EAS_AF=0.6567;AMR_AF=0.6037;AFR_AF=0.4697;EUR_AF=0.7366;SAS_AF=0.638;AA=T|||;VT=SNP
3	52989383	rs62253608	C	T	100	PASS	AC=963;AF=0.192292;AN=5008;NS=2504;DP=12695;EAS_AF=0.1181;AMR_AF=0.1873;AFR_AF=0.143;EUR_AF=0.3211;SAS_AF=0.2065;AA=C|||;VT=SNP
3	52990650	rs11717132	G	A	100	PASS	AC=405;AF=0.0808706;AN=5008;NS=2504;DP=14506;EAS_AF=0.0556;AMR_AF=0.111;AFR_AF=0.0953;EUR_AF=0.0775;SAS_AF=0.0695;AA=G|||;VT=SNP
3	52991189	rs2439434	G	A	100	PASS	AC=3124;AF=0.623802;AN=5008;NS=2504;DP=21649;EAS_AF=0.6131;AMR_AF=0.5101;AFR_AF=0.5257;EUR_AF=0.659;SAS_AF=0.8119;AA=g|||;VT=SNP
3	52991307	rs2465101	A	T	100	PASS	AC=3134;AF=0.625799;AN=5008;NS=2504;DP=20367;EAS_AF=0.6131;AMR_AF=0.5115;AFR_AF=0.5325;EUR_AF=0.659;SAS_AF=0.8119;AA=A|||;VT=SNP
3	52991584	rs75794552	C	T	100	PASS	AC=405;AF=0.0808706;AN=5008;NS=2504;DP=20982;EAS_AF=0.0556;AMR_AF=0.111;AFR_AF=0.0953;EUR_AF=0.0775;SAS_AF=0.0695;AA=C|||;VT=SNP
3	52992278	rs60887045	C	A	100	PASS	AC=405;AF=0.0808706;AN=5008;NS=2504;DP=20422;EAS_AF=0.0556;AMR_AF=0.111;AFR_AF=0.0953;EUR_AF=0.0775;SAS_AF=0.0695;AA=C|||;VT=SNP
3	52992992	rs35378159	G	A	100	PASS	AC=281;AF=0.0561102;AN=5008;NS=2504;DP=22127;EAS_AF=0.0556;AMR_AF=0.1037;AFR_AF=0.0129;EUR_AF=0.0765;SAS_AF=0.0603;AA=G|||;VT=SNP
3	52994138	rs2336669	A	G	100	PASS	AC=1216;AF=0.242812;AN=5008;NS=2504;DP=20742;EAS_AF=0.3472;AMR_AF=0.3545;AFR_AF=0.1823;EUR_AF=0.2624;SAS_AF=0.1176;AA=A|||;VT=SNP
3	52994981	rs2581803	G	A	100	PASS	AC=3128;AF=0.624601;AN=5008;NS=2504;DP=17431;EAS_AF=0.6151;AMR_AF=0.5101;AFR_AF=0.5265;EUR_AF=0.66;SAS_AF=0.8119;AA=G|||;VT=SNP
3	52995166	rs34313969	A	G	100	PASS	AC=405;AF=0.0808706;AN=5008;NS=2504;DP=19945;EAS_AF=0.0556;AMR_AF=0.111;AFR_AF=0.0953;EUR_AF=0.0775;SAS_AF=0.0695;AA=A|||;VT=SNP
3	52995416	rs6770957	T	C	100	PASS	AC=1198;AF=0.239217;AN=5008;NS=2504;DP=17668;EAS_AF=0.3304;AMR_AF=0.3545;AFR_AF=0.1823;EUR_AF=0.2614;SAS_AF=0.1176;AA=T|||;VT=SNP
3	52995444	rs2710326	T	C	100	PASS	AC=2817;AF=0.5625;AN=5008;NS=2504;DP=17075;EAS_AF=0.6012;AMR_AF=0.5072;AFR_AF=0.4834;EUR_AF=0.66;SAS_AF=0.5685;AA=T|||;VT=SNP
3	52995575	rs58515094	C	T	100	PASS	AC=405;AF=0.0808706;AN=5008;NS=2504;DP=18145;EAS_AF=0.0556;AMR_AF=0.111;AFR_AF=0.0953;EUR_AF=0.0775;SAS_AF=0.0695;AA=C|||;VT=SNP
3	52996032	rs4515041	T	A	100	PASS	AC=2816;AF=0.5623;AN=5008;NS=2504;DP=18703;EAS_AF=0.6012;AMR_AF=0.5072;AFR_AF=0.4834;EUR_AF=0.659;SAS_AF=0.5685;AA=T|||;VT=SNP
3	52996052	rs61172708	T	G	100	PASS	AC=405;AF=0.0808706;AN=5008;NS=2504;DP=19131;EAS_AF=0.0556;AMR_AF=0.111;AFR_AF=0.0953;EUR_AF=0.0775;SAS_AF=0.0695;AA=T|||;VT=SNP
3	52997154	rs7652131	C	T	100	PASS	AC=1195;AF=0.238618;AN=5008;NS=2504;DP=10732;EAS_AF=0.3304;AMR_AF=0.3545;AFR_AF=0.1793;EUR_AF=0.2624;SAS_AF=0.1176;AA=C|||;VT=SNP
3	52997871	rs4519686	T	C	100	PASS	AC=3680;AF=0.734824;AN=5008;NS=2504;DP=16454;EAS_AF=0.6696;AMR_AF=0.6398;AFR_AF=0.7239;EUR_AF=0.7366;SAS_AF=0.8824;AA=C|||;VT=SNP
3	52997945	rs35385050	C	A	100	PASS	AC=324;AF=0.0646965;AN=5008;NS=2504;DP=15148;EAS_AF=0.0556;AMR_AF=0.1037;AFR_AF=0.0454;EUR_AF=0.0765;SAS_AF=0.0603;AA=C|||;VT=SNP
3	52998504	rs2336670	T	G	100	PASS	AC=2814;AF=0.561901;AN=5008;NS=2504;DP=17636;EAS_AF=0.6012;AMR_AF=0.5058;AFR_AF=0.4818;EUR_AF=0.659;SAS_AF=0.5695;AA=T|||;VT=SNP
3	52999243	rs11713206	A	G	100	PASS	AC=274;AF=0.0547125;AN=5008;NS=2504;DP=18400;EAS_AF=0.0556;AMR_AF=0.1037;AFR_AF=0.0076;EUR_AF=0.0765;SAS_AF=0.0603;AA=A|||;VT=SNP
3	52999789	rs9812543	G	A	100	PASS	AC=1198;AF=0.239217;AN=5008;NS=2504;DP=15336;EAS_AF=0.3304;AMR_AF=0.3545;AFR_AF=0.1815;EUR_AF=0.2624;SAS_AF=0.1176;AA=G|||;VT=SNP
3	53000232	rs71299700	C	A	100	PASS	AC=415;AF=0.0828674;AN=5008;NS=2504;DP=12355;EAS_AF=0.0556;AMR_AF=0.1138;AFR_AF=0.1014;EUR_AF=0.0775;SAS_AF=0.0695;AA=C|||;VT=SNP
3	53001007	rs11707576	C	T	100	PASS	AC=3684;AF=0.735623;AN=5008;NS=2504;DP=10093;EAS_AF=0.6687;AMR_AF=0.6398;AFR_AF=0.7277;EUR_AF=0.7366;SAS_AF=0.8824;AA=T|||;VT=SNP
3	53001847	rs62253649	A	G	100	PASS	AC=964;AF=0.192492;AN=5008;NS=2504;DP=17738;EAS_AF=0.119;AMR_AF=0.1873;AFR_AF=0.1437;EUR_AF=0.3211;SAS_AF=0.2055;AA=A|||;VT=SNP
3	53002150	rs9823697	G	A	100	PASS	AC=3070;AF=0.613019;AN=5008;NS=2504;DP=21338;EAS_AF=0.6131;AMR_AF=0.5086;AFR_AF=0.4849;EUR_AF=0.66;SAS_AF=0.8119;AA=G|||;VT=SNP
3	53002557	rs35737577	G	C	100	PASS	AC=405;AF=0.0808706;AN=5008;NS=2504;DP=17709;EAS_AF=0.0556;AMR_AF=0.111;AFR_AF=0.0953;EUR_AF=0.0775;SAS_AF=0.0695;AA=G|||;VT=SNP
3	53002708	rs2336671	T	C	100	PASS	AC=3740;AF=0.746805;AN=5008;NS=2504;DP=14038;EAS_AF=0.6776;AMR_AF=0.7003;AFR_AF=0.7315;EUR_AF=0.7366;SAS_AF=0.8824;AA=C|||;VT=SNP
3	53003021	rs2245424	G	C	100	PASS	AC=2598;AF=0.51877;AN=5008;NS=2504;DP=19380;EAS_AF=0.6002;AMR_AF=0.4914;AFR_AF=0.3275;EUR_AF=0.659;SAS_AF=0.5685;AA=G|||;VT=SNP
3	53003179	rs11717619	A	C	100	PASS	AC=482;AF=0.096246;AN=5008;NS=2504;DP=18728;EAS_AF=0.0556;AMR_AF=0.1153;AFR_AF=0.1505;EUR_AF=0.0775;SAS_AF=0.0706;AA=C|||;VT=SNP;EX_TARGET
3	53004604	rs6792578	G	A	100	PASS	AC=1268;AF=0.253195;AN=5008;NS=2504;DP=19008;EAS_AF=0.3224;AMR_AF=0.2997;AFR_AF=0.2693;EUR_AF=0.2634;SAS_AF=0.1166;AA=G|||;VT=SNP
3	53004620	rs6768844	C	T	100	PASS	AC=1269;AF=0.253395;AN=5008;NS=2504;DP=18357;EAS_AF=0.3234;AMR_AF=0.2983;AFR_AF=0.27;EUR_AF=0.2624;SAS_AF=0.1176;AA=C|||;VT=SNP
3	53005110	rs57916015	T	G	100	PASS	AC=975;AF=0.194688;AN=5008;NS=2504;DP=14044;EAS_AF=0.1181;AMR_AF=0.1873;AFR_AF=0.143;EUR_AF=0.3211;SAS_AF=0.2188;AA=T|||;VT=SNP
3	53005235	rs35849389	A	G	100	PASS	AC=405;AF=0.0808706;AN=5008;NS=2504;DP=18758;EAS_AF=0.0556;AMR_AF=0.111;AFR_AF=0.0953;EUR_AF=0.0775;SAS_AF=0.0695;AA=A|||;VT=SNP
3	53006055	rs35671032	T	C	100	PASS	AC=964;AF=0.192492;AN=5008;NS=2504;DP=22436;EAS_AF=0.119;AMR_AF=0.1873;AFR_AF=0.143;EUR_AF=0.3211;SAS_AF=0.2065;AA=T|||;VT=SNP
3	53006265	rs34933390	T	G	100	PASS	AC=422;AF=0.0842652;AN=5008;NS=2504;DP=20761;EAS_AF=0.0556;AMR_AF=0.1138;AFR_AF=0.1059;EUR_AF=0.0775;SAS_AF=0.0706;AA=G|||;VT=SNP
3	53007803	rs2336672	T	C	100	PASS	AC=2197;AF=0.438698;AN=5008;NS=2504;DP=18674;EAS_AF=0.4008;AMR_AF=0.4928;AFR_AF=0.5174;EUR_AF=0.34;SAS_AF=0.4346;AA=C|||;VT=SNP
3	53007995	rs9846976	T	C	100	PASS	AC=1411;AF=0.281749;AN=5008;NS=2504;DP=21236;EAS_AF=0.3244;AMR_AF=0.3141;AFR_AF=0.3654;EUR_AF=0.2634;SAS_AF=0.1207;AA=T|||;VT=SNP
3	53008769	rs35384050	G	T	100	PASS	AC=405;AF=0.0808706;AN=5008;NS=2504;DP=15216;EAS_AF=0.0556;AMR_AF=0.111;AFR_AF=0.0953;EUR_AF=0.0775;SAS_AF=0.0695;AA=G|||;VT=SNP
3	53009043	rs73087044	C	G	100	PASS	AC=962;AF=0.192093;AN=5008;NS=2504;DP=14370;EAS_AF=0.1171;AMR_AF=0.1873;AFR_AF=0.143;EUR_AF=0.3211;SAS_AF=0.2065;AA=C|||;VT=SNP
3	53009595	rs6801235	T	C	100	PASS	AC=1836;AF=0.366613;AN=5008;NS=2504;DP=21256;EAS_AF=0.379;AMR_AF=0.428;AFR_AF=0.4743;EUR_AF=0.341;SAS_AF=0.1912;AA=C|||;VT=SNP
3	53010271	rs13091844	C	T	100	PASS	AC=422;AF=0.0842652;AN=5008;NS=2504;DP=16884;EAS_AF=0.0556;AMR_AF=0.1138;AFR_AF=0.1059;EUR_AF=0.0775;SAS_AF=0.0706;AA=T|||;VT=SNP
3	53010742	rs36090694	T	C	100	PASS	AC=324;AF=0.0646965;AN=5008;NS=2504;DP=18490;EAS_AF=0.0556;AMR_AF=0.1037;AFR_AF=0.0454;EUR_AF=0.0765;SAS_AF=0.0603;AA=T|||;VT=SNP
3	53011050	rs9842974	C	A	100	PASS	AC=1270;AF=0.253594;AN=5008;NS=2504;DP=18559;EAS_AF=0.3224;AMR_AF=0.2983;AFR_AF=0.2708;EUR_AF=0.2634;SAS_AF=0.1176;AA=C|||;VT=SNP
3	53011374	rs11130333	A	G	100	PASS	AC=966;AF=0.192891;AN=5008;NS=2504;DP=15850;EAS_AF=0.119;AMR_AF=0.1902;AFR_AF=0.143;EUR_AF=0.3211;SAS_AF=0.2065;AA=A|||;VT=SNP
3	53011868	rs11706035	A	T	100	PASS	AC=422;AF=0.0842652;AN=5008;NS=2504;DP=16599;EAS_AF=0.0556;AMR_AF=0.1138;AFR_AF=0.1059;EUR_AF=0.0775;SAS_AF=0.0706;AA=T|||;VT=SNP
3	53012888	rs34943350	C	T	100	PASS	AC=280;AF=0.0559105;AN=5008;NS=2504;DP=17068;EAS_AF=0.0556;AMR_AF=0.1037;AFR_AF=0.0121;EUR_AF=0.0765;SAS_AF=0.0603;AA=c|||;VT=SNP
3	53013267	rs62253653	A	G	100	PASS	AC=741;AF=0.147963;AN=5008;NS=2504;DP=20039;EAS_AF=0.1101;AMR_AF=0.1657;AFR_AF=0.0272;EUR_AF=0.2833;SAS_AF=0.1984;AA=A|||;VT=SNP
3	53013839	rs11720191	T	C	100	PASS	AC=405;AF=0.0808706;AN=5008;NS=2504;DP=17166;EAS_AF=0.0556;AMR_AF=0.111;AFR_AF=0.0953;EUR_AF=0.0775;SAS_AF=0.0695;AA=T|||;VT=SNP
3	53014657	rs2581816	C	T	100	PASS	AC=2056;AF=0.410543;AN=5008;NS=2504;DP=13828;EAS_AF=0.3988;AMR_AF=0.4769;AFR_AF=0.4221;EUR_AF=0.341;SAS_AF=0.4315;AA=T|||;VT=SNP
3	53015839	rs11710394	A	G	100	PASS	AC=405;AF=0.0808706;AN=5008;NS=2504;DP=18806;EAS_AF=0.0556;AMR_AF=0.111;AFR_AF=0.0953;EUR_AF=0.0775;SAS_AF=0.0695;AA=G|||;VT=SNP
3	53016421	rs60942590	G	A	100	PASS	AC=405;AF=0.0808706;AN=5008;NS=2504;DP=18553;EAS_AF=0.0556;AMR_AF=0.111;AFR_AF=0.0953;EUR_AF=0.0775;SAS_AF=0.0695;AA=G|||;VT=SNP
3	53016552	rs2581819	C	A	100	PASS	AC=2873;AF=0.573682;AN=5008;NS=2504;DP=13447;EAS_AF=0.6012;AMR_AF=0.5086;AFR_AF=0.528;EUR_AF=0.659;SAS_AF=0.5654;AA=C|||;VT=SNP
3	53017307	rs2564930	T	C	100	PASS	AC=2598;AF=0.51877;AN=5008;NS=2504;DP=19514;EAS_AF=0.6012;AMR_AF=0.4914;AFR_AF=0.3268;EUR_AF=0.659;SAS_AF=0.5685;AA=T|||;VT=SNP
3	53019964	rs34561018	G	T	100	PASS	AC=265;AF=0.0529153;AN=5008;NS=2504;DP=18123;EAS_AF=0.0407;AMR_AF=0.0793;AFR_AF=0.0091;EUR_AF=0.0934;SAS_AF=0.0644;AA=G|||;VT=SNP
3	53020063	rs6777554	G	A	100	PASS	AC=1624;AF=0.324281;AN=5008;NS=2504;DP=17036;EAS_AF=0.2867;AMR_AF=0.2939;AFR_AF=0.5265;EUR_AF=0.1034;SAS_AF=0.3384;AA=G|||;VT=SNP
3	53020544	rs2581820	A	G	100	PASS	AC=2990;AF=0.597045;AN=5008;NS=2504;DP=15111;EAS_AF=0.6597;AMR_AF=0.5965;AFR_AF=0.4145;EUR_AF=0.7366;SAS_AF=0.636;AA=G|||;VT=SNP
3	53020559	rs2564931	G	A	100	PASS	AC=1871;AF=0.373602;AN=5008;NS=2504;DP=15056;EAS_AF=0.5407;AMR_AF=0.4049;AFR_AF=0.1619;EUR_AF=0.4165;SAS_AF=0.4213;AA=G|||;VT=SNP
3	53021588	rs2581821	T	G	100	PASS	AC=1530;AF=0.305511;AN=5008;NS=2504;DP=17712;EAS_AF=0.4831;AMR_AF=0.2968;AFR_AF=0.1097;EUR_AF=0.339;SAS_AF=0.3589;AA=T|||;VT=SNP
3	53021749	rs2581822	G	A	100	PASS	AC=1531;AF=0.305711;AN=5008;NS=2504;DP=19680;EAS_AF=0.4861;AMR_AF=0.2968;AFR_AF=0.1097;EUR_AF=0.339;SAS_AF=0.3569;AA=G|||;VT=SNP
3	53022010	rs2564932	C	A	100	PASS	AC=1531;AF=0.305711;AN=5008;NS=2504;DP=18143;EAS_AF=0.4861;AMR_AF=0.2968;AFR_AF=0.1097;EUR_AF=0.339;SAS_AF=0.3569;AA=C|||;VT=SNP
3	53022076	rs2581823	C	G	100	PASS	AC=3473;AF=0.69349;AN=5008;NS=2504;DP=16865;EAS_AF=0.6796;AMR_AF=0.6744;AFR_AF=0.5446;EUR_AF=0.7366;SAS_AF=0.8783;AA=G|||;VT=SNP
3	53022408	rs2581824	C	A	100	PASS	AC=1826;AF=0.364617;AN=5008;NS=2504;DP=17082;EAS_AF=0.5397;AMR_AF=0.4049;AFR_AF=0.1324;EUR_AF=0.4165;SAS_AF=0.4162;AA=C|||;VT=SNP
3	53023373	rs2564933	A	C	100	PASS	AC=1530;AF=0.305511;AN=5008;NS=2504;DP=14678;EAS_AF=0.4851;AMR_AF=0.2968;AFR_AF=0.1097;EUR_AF=0.339;SAS_AF=0.3569;AA=A|||;VT=SNP
3	53023428	rs62253656	G	C	100	PASS	AC=1124;AF=0.224441;AN=5008;NS=2504;DP=11725;EAS_AF=0.119;AMR_AF=0.1916;AFR_AF=0.2549;EUR_AF=0.3201;SAS_AF=0.2168;AA=G|||;VT=SNP
3	53023635	rs11130335	C	T	100	PASS	AC=958;AF=0.191294;AN=5008;NS=2504;DP=16260;EAS_AF=0.119;AMR_AF=0.183;AFR_AF=0.1415;EUR_AF=0.3181;SAS_AF=0.2086;AA=C|||;VT=SNP
3	53024139	rs13058817	C	T	100	PASS	AC=289;AF=0.0577077;AN=5008;NS=2504;DP=18174;EAS_AF=0.0546;AMR_AF=0.1066;AFR_AF=0.0159;EUR_AF=0.0775;SAS_AF=0.0624;AA=C|||;VT=SNP
3	53024580	rs2564934	G	A	100	PASS	AC=1821;AF=0.363618;AN=5008;NS=2504;DP=20140;EAS_AF=0.5397;AMR_AF=0.4035;AFR_AF=0.1271;EUR_AF=0.4165;SAS_AF=0.4192;AA=g|||;VT=SNP
3	53025585	rs2564936	A	C	100	PASS	AC=1832;AF=0.365815;AN=5008;NS=2504;DP=17550;EAS_AF=0.5397;AMR_AF=0.4049;AFR_AF=0.1324;EUR_AF=0.4165;SAS_AF=0.4223;AA=C|||;VT=SNP
3	53025837	rs12053904	C	T	100	PASS	AC=1115;AF=0.222644;AN=5008;NS=2504;DP=20570;EAS_AF=0.119;AMR_AF=0.1931;AFR_AF=0.2542;EUR_AF=0.3191;SAS_AF=0.2086;AA=C|||;VT=SNP
3	53025859	rs2564937	C	T	100	PASS	AC=1819;AF=0.363219;AN=5008;NS=2504;DP=20455;EAS_AF=0.5397;AMR_AF=0.4035;AFR_AF=0.1256;EUR_AF=0.4165;SAS_AF=0.4192;AA=C|||;VT=SNP
3	53026104	rs6771610	T	C	100	PASS	AC=1295;AF=0.258586;AN=5008;NS=2504;DP=19068;EAS_AF=0.3204;AMR_AF=0.3055;AFR_AF=0.2852;EUR_AF=0.2624;SAS_AF=0.1217;AA=T|||;VT=SNP
3	53026366	rs35076015	C	T	100	PASS	AC=289;AF=0.0577077;AN=5008;NS=2504;DP=16866;EAS_AF=0.0546;AMR_AF=0.1066;AFR_AF=0.0159;EUR_AF=0.0775;SAS_AF=0.0624;AA=C|||;VT=SNP
3	53026384	rs2564938	C	T	100	PASS	AC=1806;AF=0.360623;AN=5008;NS=2504;DP=16963;EAS_AF=0.5397;AMR_AF=0.4049;AFR_AF=0.1263;EUR_AF=0.4165;SAS_AF=0.4039;AA=C|||;VT=SNP
3	53026480	rs34238610	A	T	100	PASS	AC=291;AF=0.058107;AN=5008;NS=2504;DP=11570;EAS_AF=0.0546;AMR_AF=0.1066;AFR_AF=0.0174;EUR_AF=0.0775;SAS_AF=0.0624;AA=A|||;VT=SNP
3	53026714	rs2115779	A	C	100	PASS	AC=1113;AF=0.222244;AN=5008;NS=2504;DP=16414;EAS_AF=0.119;AMR_AF=0.1916;AFR_AF=0.2534;EUR_AF=0.3191;SAS_AF=0.2086;AA=A|||;VT=SNP
3	53027983	rs2246556	T	C	100	PASS	AC=3498;AF=0.698482;AN=5008;NS=2504;DP=17604;EAS_AF=0.6637;AMR_AF=0.6455;AFR_AF=0.6225;EUR_AF=0.7087;SAS_AF=0.864;AA=C|||;VT=SNP
3	53028061	rs2336720	C	T	100	PASS	AC=1180;AF=0.235623;AN=5008;NS=2504;DP=17586;EAS_AF=0.122;AMR_AF=0.2133;AFR_AF=0.2572;EUR_AF=0.3509;SAS_AF=0.2209;AA=C|||;VT=SNP
3	53028375	rs2336721	C	T	100	PASS	AC=1026;AF=0.204872;AN=5008;NS=2504;DP=18416;EAS_AF=0.122;AMR_AF=0.2032;AFR_AF=0.146;EUR_AF=0.3509;SAS_AF=0.2209;AA=C|||;VT=SNP
3	53031638	rs2564962	T	C	100	PASS	AC=1666;AF=0.332668;AN=5008;NS=2504;DP=19527;EAS_AF=0.5188;AMR_AF=0.3343;AFR_AF=0.1286;EUR_AF=0.3569;SAS_AF=0.3906;AA=C|||;VT=SNP
3	53033057	rs2564920	A	C	100	PASS	AC=1666;AF=0.332668;AN=5008;NS=2504;DP=17309;EAS_AF=0.5188;AMR_AF=0.3343;AFR_AF=0.1278;EUR_AF=0.3569;SAS_AF=0.3916;AA=C|||;VT=SNP
3	53033295	rs2564919	A	G	100	PASS	AC=1667;AF=0.332867;AN=5008;NS=2504;DP=16298;EAS_AF=0.5188;AMR_AF=0.3343;AFR_AF=0.1278;EUR_AF=0.3579;SAS_AF=0.3916;AA=A|||;VT=SNP
3	53033796	rs12635298	T	C	100	PASS	AC=1663;AF=0.332069;AN=5008;NS=2504;DP=17391;EAS_AF=0.5188;AMR_AF=0.3343;AFR_AF=0.1256;EUR_AF=0.3569;SAS_AF=0.3916;AA=C|||;VT=SNP
3	53035044	rs2581792	T	C	100	PASS	AC=1503;AF=0.30012;AN=5008;NS=2504;DP=5705;EAS_AF=0.5188;AMR_AF=0.3112;AFR_AF=0.0628;EUR_AF=0.3062;SAS_AF=0.3814;AA=T|||;VT=SNP
3	53037695	rs2564917	C	T	100	PASS	AC=2536;AF=0.50639;AN=5008;NS=2504;DP=17748;EAS_AF=0.5417;AMR_AF=0.4481;AFR_AF=0.5113;EUR_AF=0.3588;SAS_AF=0.6564;AA=T|||;VT=SNP
3	53038118	rs2564964	A	G	100	PASS	AC=1660;AF=0.33147;AN=5008;NS=2504;DP=16301;EAS_AF=0.5188;AMR_AF=0.3329;AFR_AF=0.1218;EUR_AF=0.3569;SAS_AF=0.3947;AA=A|||;VT=SNP
3	53038280	rs75614137	C	T	100	PASS	AC=2237;AF=0.446685;AN=5008;NS=2504;DP=12386;EAS_AF=0.5585;AMR_AF=0.4625;AFR_AF=0.2156;EUR_AF=0.4145;SAS_AF=0.6656;AA=c|||;VT=SNP
3	53038786	rs2581795	A	G	100	PASS	AC=2536;AF=0.50639;AN=5008;NS=2504;DP=16441;EAS_AF=0.5417;AMR_AF=0.4481;AFR_AF=0.5121;EUR_AF=0.3588;SAS_AF=0.6554;AA=G|||;VT=SNP
3	53039455	rs1529544	G	A	100	PASS	AC=2675;AF=0.534145;AN=5008;NS=2504;DP=20812;EAS_AF=0.5595;AMR_AF=0.5072;AFR_AF=0.5136;EUR_AF=0.4175;SAS_AF=0.6748;AA=A|||;VT=SNP
3	53040456	rs11711773	C	A	100	PASS	AC=295;AF=0.0589058;AN=5008;NS=2504;DP=17081;EAS_AF=0.0546;AMR_AF=0.1066;AFR_AF=0.0204;EUR_AF=0.0775;SAS_AF=0.0624;AA=C|||;VT=SNP
3	53040459	rs11715894	T	A	100	PASS	AC=1849;AF=0.369209;AN=5008;NS=2504;DP=17069;EAS_AF=0.5367;AMR_AF=0.4078;AFR_AF=0.1384;EUR_AF=0.4165;SAS_AF=0.4325;AA=A|||;VT=SNP
3	53040546	rs2581796	A	G	100	PASS	AC=3618;AF=0.722444;AN=5008;NS=2504;DP=16431;EAS_AF=0.6766;AMR_AF=0.6931;AFR_AF=0.6543;EUR_AF=0.7366;SAS_AF=0.8681;AA=G|||;VT=SNP
3	53041344	rs56129941	G	T	100	PASS	AC=945;AF=0.188698;AN=5008;NS=2504;DP=18584;EAS_AF=0.119;AMR_AF=0.1844;AFR_AF=0.1407;EUR_AF=0.3191;SAS_AF=0.1943;AA=G|||;VT=SNP
3	53041509	rs35174175	T	C	100	PASS	AC=288;AF=0.057508;AN=5008;NS=2504;DP=16480;EAS_AF=0.0546;AMR_AF=0.1066;AFR_AF=0.0151;EUR_AF=0.0775;SAS_AF=0.0624;AA=T|||;VT=SNP
3	53042469	rs4687692	A	C	100	PASS	AC=3628;AF=0.724441;AN=5008;NS=2504;DP=18664;EAS_AF=0.6796;AMR_AF=0.6916;AFR_AF=0.6581;EUR_AF=0.7366;SAS_AF=0.8712;AA=C|||;VT=SNP
3	53042951	rs71617204	G	A	100	PASS	AC=288;AF=0.057508;AN=5008;NS=2504;DP=13847;EAS_AF=0.0516;AMR_AF=0.1066;AFR_AF=0.0174;EUR_AF=0.0775;SAS_AF=0.0624;AA=G|||;VT=SNP
3	53043637	rs56155510	C	T	100	PASS	AC=945;AF=0.188698;AN=5008;NS=2504;DP=15474;EAS_AF=0.119;AMR_AF=0.1844;AFR_AF=0.1399;EUR_AF=0.3201;SAS_AF=0.1943;AA=C|||;VT=SNP
3	53046216	rs2564947	C	T	100	PASS	AC=2895;AF=0.578075;AN=5008;NS=2504;DP=17349;EAS_AF=0.6597;AMR_AF=0.598;AFR_AF=0.3555;EUR_AF=0.7356;SAS_AF=0.6186;AA=C|||;VT=SNP
3	53046697	rs55962821	C	T	100	PASS	AC=948;AF=0.189297;AN=5008;NS=2504;DP=13898;EAS_AF=0.119;AMR_AF=0.1844;AFR_AF=0.143;EUR_AF=0.3201;SAS_AF=0.1933;AA=-|||;VT=SNP
3	53048960	rs34979715	G	A	100	PASS	AC=285;AF=0.0569089;AN=5008;NS=2504;DP=19591;EAS_AF=0.0575;AMR_AF=0.1052;AFR_AF=0.0121;EUR_AF=0.0775;SAS_AF=0.0613;AA=G|||;VT=SNP
3	53049047	rs4687694	T	C	100	PASS	AC=2684;AF=0.535942;AN=5008;NS=2504;DP=17881;EAS_AF=0.5615;AMR_AF=0.5072;AFR_AF=0.5159;EUR_AF=0.4165;SAS_AF=0.68;AA=C|||;VT=SNP
3	53049103	rs12635933	G	A	100	PASS	AC=945;AF=0.188698;AN=5008;NS=2504;DP=17169;EAS_AF=0.119;AMR_AF=0.1844;AFR_AF=0.1407;EUR_AF=0.3201;SAS_AF=0.1933;AA=G|||;VT=SNP
3	53051577	rs17304694	G	A	100	PASS	AC=990;AF=0.197684;AN=5008;NS=2504;DP=19336;EAS_AF=0.119;AMR_AF=0.2161;AFR_AF=0.1422;EUR_AF=0.34;SAS_AF=0.1943;AA=G|||;VT=SNP
3	53053924	rs35507120	C	T	100	PASS	AC=285;AF=0.0569089;AN=5008;NS=2504;DP=17510;EAS_AF=0.0516;AMR_AF=0.1066;AFR_AF=0.0159;EUR_AF=0.0775;SAS_AF=0.0613;AA=C|||;VT=SNP
3	53054150	rs55796351	A	T	100	PASS	AC=990;AF=0.197684;AN=5008;NS=2504;DP=17015;EAS_AF=0.119;AMR_AF=0.2161;AFR_AF=0.1422;EUR_AF=0.34;SAS_AF=0.1943;AA=A|||;VT=SNP
3	53054234	rs2581776	G	A	100	PASS	AC=1545;AF=0.308506;AN=5008;NS=2504;DP=16278;EAS_AF=0.4891;AMR_AF=0.2983;AFR_AF=0.1112;EUR_AF=0.338;SAS_AF=0.3661;AA=G|||;VT=SNP
3	53054727	rs2581777	T	C	100	PASS	AC=1557;AF=0.310903;AN=5008;NS=2504;DP=17408;EAS_AF=0.4891;AMR_AF=0.3012;AFR_AF=0.118;EUR_AF=0.338;SAS_AF=0.3671;AA=T|||;VT=SNP
3	53055311	rs2581778	G	A	100	PASS	AC=2679;AF=0.534944;AN=5008;NS=2504;DP=18086;EAS_AF=0.5615;AMR_AF=0.5072;AFR_AF=0.5151;EUR_AF=0.4165;SAS_AF=0.6759;AA=A|||;VT=SNP
3	53055522	rs2244552	A	G	100	PASS	AC=2639;AF=0.526957;AN=5008;NS=2504;DP=20152;EAS_AF=0.5615;AMR_AF=0.5072;AFR_AF=0.4841;EUR_AF=0.4165;SAS_AF=0.6769;AA=G|||;VT=SNP
3	53055842	rs2244461	G	A	100	PASS	AC=1536;AF=0.306709;AN=5008;NS=2504;DP=18421;EAS_AF=0.4841;AMR_AF=0.2983;AFR_AF=0.112;EUR_AF=0.338;SAS_AF=0.3609;AA=G|||;VT=SNP
3	53056199	rs2581779	T	C	100	PASS	AC=3698;AF=0.738419;AN=5008;NS=2504;DP=17055;EAS_AF=0.6825;AMR_AF=0.6988;AFR_AF=0.7057;EUR_AF=0.7366;SAS_AF=0.8701;AA=C|||;VT=SNP
3	53058960	rs2581780	C	T	100	PASS	AC=3598;AF=0.71845;AN=5008;NS=2504;DP=12336;EAS_AF=0.6806;AMR_AF=0.6931;AFR_AF=0.6339;EUR_AF=0.7366;SAS_AF=0.8712;AA=T|||;VT=SNP
3	53059495	rs77058023	T	C	100	PASS	AC=279;AF=0.0557109;AN=5008;NS=2504;DP=14642;EAS_AF=0.0456;AMR_AF=0.0865;AFR_AF=0.0061;EUR_AF=0.1352;SAS_AF=0.0297;AA=T|||;VT=SNP
3	53060449	rs2564951	C	T	100	PASS	AC=1427;AF=0.284944;AN=5008;NS=2504;DP=18040;EAS_AF=0.4802;AMR_AF=0.2839;AFR_AF=0.0734;EUR_AF=0.3002;SAS_AF=0.3548;AA=C|||;VT=SNP
3	53060637	rs2255107	C	T	100	PASS	AC=3653;AF=0.729433;AN=5008;NS=2504;DP=14854;EAS_AF=0.6766;AMR_AF=0.7003;AFR_AF=0.6551;EUR_AF=0.7594;SAS_AF=0.8742;AA=c|||;VT=SNP
3	53061377	rs12633064	T	C	100	PASS	AC=954;AF=0.190495;AN=5008;NS=2504;DP=18891;EAS_AF=0.121;AMR_AF=0.183;AFR_AF=0.1415;EUR_AF=0.3211;SAS_AF=0.1994;AA=T|||;VT=SNP
3	53061985	rs62255895	T	C	100	PASS	AC=960;AF=0.191693;AN=5008;NS=2504;DP=21578;EAS_AF=0.119;AMR_AF=0.1873;AFR_AF=0.1415;EUR_AF=0.326;SAS_AF=0.1994;AA=T|||;VT=SNP
3	53062661	rs9847710	T	C	100	PASS	AC=2753;AF=0.54972;AN=5008;NS=2504;DP=20521;EAS_AF=0.6151;AMR_AF=0.5144;AFR_AF=0.5363;EUR_AF=0.4115;SAS_AF=0.6677;AA=C|||;VT=SNP
3	53063360	rs2581806	A	G	100	PASS	AC=1546;AF=0.308706;AN=5008;NS=2504;DP=15502;EAS_AF=0.495;AMR_AF=0.3012;AFR_AF=0.1112;EUR_AF=0.335;SAS_AF=0.362;AA=A|||;VT=SNP
3	53063870	rs62255897	A	G	100	PASS	AC=1021;AF=0.203874;AN=5008;NS=2504;DP=14209;EAS_AF=0.1637;AMR_AF=0.1873;AFR_AF=0.1415;EUR_AF=0.328;SAS_AF=0.2137;AA=A|||;VT=SNP
3	53063924	rs62255898	G	A	100	PASS	AC=961;AF=0.191893;AN=5008;NS=2504;DP=15965;EAS_AF=0.119;AMR_AF=0.1873;AFR_AF=0.1415;EUR_AF=0.327;SAS_AF=0.1994;AA=G|||;VT=SNP
3	53064022	rs12489490	C	A	100	PASS	AC=852;AF=0.170128;AN=5008;NS=2504;DP=16587;EAS_AF=0.2659;AMR_AF=0.2795;AFR_AF=0.0106;EUR_AF=0.2575;SAS_AF=0.1196;AA=-|||;VT=SNP
3	53066280	rs11713171	G	C	100	PASS	AC=404;AF=0.0806709;AN=5008;NS=2504;DP=17102;EAS_AF=0.1002;AMR_AF=0.1124;AFR_AF=0.0643;EUR_AF=0.0765;SAS_AF=0.0644;AA=G|||;VT=SNP
3	53067833	rs71301803	C	T	100	PASS	AC=852;AF=0.170128;AN=5008;NS=2504;DP=10409;EAS_AF=0.2659;AMR_AF=0.2795;AFR_AF=0.0083;EUR_AF=0.2604;SAS_AF=0.1196;AA=C|||;VT=SNP
3	53068042	rs11709427	C	T	100	PASS	AC=2136;AF=0.426518;AN=5008;NS=2504;DP=10543;EAS_AF=0.5942;AMR_AF=0.4323;AFR_AF=0.3048;EUR_AF=0.4125;SAS_AF=0.4284;AA=C|||;VT=SNP
3	53068155	rs73079924	T	A	100	PASS	AC=956;AF=0.190895;AN=5008;NS=2504;DP=13772;EAS_AF=0.119;AMR_AF=0.1873;AFR_AF=0.1407;EUR_AF=0.325;SAS_AF=0.1973;AA=T|||;VT=SNP
3	53070462	rs2564956	C	T	100	PASS	AC=2748;AF=0.548722;AN=5008;NS=2504;DP=20475;EAS_AF=0.6141;AMR_AF=0.5144;AFR_AF=0.531;EUR_AF=0.4125;SAS_AF=0.6697;AA=T|||;VT=SNP
3	53070755	rs17304995	A	G	100	PASS	AC=868;AF=0.173323;AN=5008;NS=2504;DP=21865;EAS_AF=0.2669;AMR_AF=0.2795;AFR_AF=0.0159;EUR_AF=0.2594;SAS_AF=0.1258;AA=A|||;VT=SNP
3	53070875	rs11712653	C	A	100	PASS	AC=404;AF=0.0806709;AN=5008;NS=2504;DP=18914;EAS_AF=0.0992;AMR_AF=0.1124;AFR_AF=0.0643;EUR_AF=0.0765;SAS_AF=0.0654;AA=T|||;VT=SNP
3	53070914	rs17052727	T	C	100	PASS	AC=704;AF=0.140575;AN=5008;NS=2504;DP=19432;EAS_AF=0.12;AMR_AF=0.1729;AFR_AF=0.0651;EUR_AF=0.0765;SAS_AF=0.3067;AA=T|||;VT=SNP
3	53071652	rs2581818	C	A	100	PASS	AC=1652;AF=0.329872;AN=5008;NS=2504;DP=15728;EAS_AF=0.494;AMR_AF=0.3098;AFR_AF=0.1861;EUR_AF=0.336;SAS_AF=0.363;AA=C|||;VT=SNP
3	53071797	rs2581817	G	C	100	PASS	AC=2790;AF=0.557109;AN=5008;NS=2504;DP=14822;EAS_AF=0.6141;AMR_AF=0.5144;AFR_AF=0.5628;EUR_AF=0.4125;SAS_AF=0.6697;AA=C|||;VT=SNP
3	53072167	rs34121720	C	T	100	PASS	AC=403;AF=0.0804712;AN=5008;NS=2504;DP=18721;EAS_AF=0.0992;AMR_AF=0.1124;AFR_AF=0.0643;EUR_AF=0.0765;SAS_AF=0.0644;AA=C|||;VT=SNP
3	53073314	rs71301804	C	A	100	PASS	AC=402;AF=0.0802716;AN=5008;NS=2504;DP=21948;EAS_AF=0.0992;AMR_AF=0.111;AFR_AF=0.0643;EUR_AF=0.0765;SAS_AF=0.0644;AA=C|||;VT=SNP
3	53074263	rs13072818	C	T	100	PASS	AC=403;AF=0.0804712;AN=5008;NS=2504;DP=17252;EAS_AF=0.0992;AMR_AF=0.1124;AFR_AF=0.0643;EUR_AF=0.0765;SAS_AF=0.0644;AA=C|||;VT=SNP
3	53074824	rs13100714	T	G	100	PASS	AC=405;AF=0.0808706;AN=5008;NS=2504;DP=16008;EAS_AF=0.0992;AMR_AF=0.1124;AFR_AF=0.0643;EUR_AF=0.0765;SAS_AF=0.0665;AA=T|||;VT=SNP
3	53076415	rs11718388	G	A	100	PASS	AC=403;AF=0.0804712;AN=5008;NS=2504;DP=17119;EAS_AF=0.0992;AMR_AF=0.1124;AFR_AF=0.0643;EUR_AF=0.0765;SAS_AF=0.0644;AA=G|||;VT=SNP
3	53076755	rs9818819	T	G	100	PASS	AC=1656;AF=0.330671;AN=5008;NS=2504;DP=19245;EAS_AF=0.495;AMR_AF=0.3084;AFR_AF=0.1868;EUR_AF=0.336;SAS_AF=0.3661;AA=T|||;VT=SNP
3	53077276	rs34340609	A	G	100	PASS	AC=1096;AF=0.21885;AN=5008;NS=2504;DP=18102;EAS_AF=0.12;AMR_AF=0.2046;AFR_AF=0.3449;EUR_AF=0.0765;SAS_AF=0.3067;AA=G|||;VT=SNP
3	53077372	rs1346719	T	C	100	PASS	AC=1096;AF=0.21885;AN=5008;NS=2504;DP=19185;EAS_AF=0.12;AMR_AF=0.2046;AFR_AF=0.3434;EUR_AF=0.0765;SAS_AF=0.3088;AA=T|||;VT=SNP
3	53077806	rs7613013	A	G	100	PASS	AC=1663;AF=0.332069;AN=5008;NS=2504;DP=20356;EAS_AF=0.495;AMR_AF=0.3084;AFR_AF=0.1914;EUR_AF=0.336;SAS_AF=0.3671;AA=A|||;VT=SNP
3	53078590	rs34230854	C	A	100	PASS	AC=1146;AF=0.228834;AN=5008;NS=2504;DP=23882;EAS_AF=0.2659;AMR_AF=0.2968;AFR_AF=0.2216;EUR_AF=0.2594;SAS_AF=0.1207;AA=C|||;VT=SNP
3	53079732	rs6808387	C	T	100	PASS	AC=2133;AF=0.425919;AN=5008;NS=2504;DP=4184;EAS_AF=0.3849;AMR_AF=0.4827;AFR_AF=0.379;EUR_AF=0.5855;SAS_AF=0.3272;AA=C|||;VT=SNP
3	53080148	rs2564941	A	C	100	PASS	AC=3835;AF=0.765775;AN=5008;NS=2504;DP=5209;EAS_AF=0.88;AMR_AF=0.7939;AFR_AF=0.5983;EUR_AF=0.9225;SAS_AF=0.6933;AA=C|||;VT=SNP
3	53080555	rs3821872	C	G	100	PASS	AC=3835;AF=0.765775;AN=5008;NS=2504;DP=8583;EAS_AF=0.88;AMR_AF=0.7939;AFR_AF=0.5983;EUR_AF=0.9225;SAS_AF=0.6933;AA=C|||;VT=SNP
3	53080987	rs3806692	C	G	100	PASS	AC=804;AF=0.160543;AN=5008;NS=2504;DP=13957;EAS_AF=0.12;AMR_AF=0.1816;AFR_AF=0.1362;EUR_AF=0.0765;SAS_AF=0.3067;AA=C|||;VT=SNP
3	53081612	rs6781896	T	C	100	PASS	AC=957;AF=0.191094;AN=5008;NS=2504;DP=17850;EAS_AF=0.119;AMR_AF=0.1888;AFR_AF=0.1399;EUR_AF=0.325;SAS_AF=0.1984;AA=T|||;VT=SNP
3	53082532	rs2581826	C	T	100	PASS	AC=3831;AF=0.764976;AN=5008;NS=2504;DP=13863;EAS_AF=0.879;AMR_AF=0.7939;AFR_AF=0.5961;EUR_AF=0.9225;SAS_AF=0.6933;AA=c|||;VT=SNP
3	53082937	rs7644973	C	T	100	PASS	AC=1165;AF=0.232628;AN=5008;NS=2504;DP=17615;EAS_AF=0.2659;AMR_AF=0.2968;AFR_AF=0.2352;EUR_AF=0.2604;SAS_AF=0.1207;AA=C|||;VT=SNP
3	53083742	rs6445555	G	T	100	PASS	AC=3832;AF=0.765176;AN=5008;NS=2504;DP=17241;EAS_AF=0.879;AMR_AF=0.7939;AFR_AF=0.5968;EUR_AF=0.9225;SAS_AF=0.6933;AA=T|||;VT=SNP
3	53083803	rs7647960	C	G	100	PASS	AC=1657;AF=0.330871;AN=5008;NS=2504;DP=18371;EAS_AF=0.496;AMR_AF=0.3084;AFR_AF=0.1868;EUR_AF=0.336;SAS_AF=0.3661;AA=C|||;VT=SNP
3	53083811	rs6445556	G	A	100	PASS	AC=3832;AF=0.765176;AN=5008;NS=2504;DP=18133;EAS_AF=0.88;AMR_AF=0.7939;AFR_AF=0.5961;EUR_AF=0.9225;SAS_AF=0.6933;AA=g|||;VT=SNP
3	53083843	rs7617501	T	C	100	PASS	AC=1657;AF=0.330871;AN=5008;NS=2504;DP=18145;EAS_AF=0.496;AMR_AF=0.3084;AFR_AF=0.1868;EUR_AF=0.336;SAS_AF=0.3661;AA=T|||;VT=SNP
3	53083969	rs6445557	C	T	100	PASS	AC=3831;AF=0.764976;AN=5008;NS=2504;DP=19197;EAS_AF=0.879;AMR_AF=0.7939;AFR_AF=0.5961;EUR_AF=0.9225;SAS_AF=0.6933;AA=T|||;VT=SNP
3	53084326	rs11707780	C	T	100	PASS	AC=804;AF=0.160543;AN=5008;NS=2504;DP=18982;EAS_AF=0.121;AMR_AF=0.1816;AFR_AF=0.1362;EUR_AF=0.0765;SAS_AF=0.3057;AA=C|||;VT=SNP
3	53085044	rs2581812	G	A	100	PASS	AC=1451;AF=0.289736;AN=5008;NS=2504;DP=14218;EAS_AF=0.495;AMR_AF=0.2839;AFR_AF=0.0756;EUR_AF=0.3012;SAS_AF=0.3599;AA=G|||;VT=SNP
3	53085280	rs750474	G	T	100	PASS	AC=3829;AF=0.764577;AN=5008;NS=2504;DP=19845;EAS_AF=0.878;AMR_AF=0.7925;AFR_AF=0.5961;EUR_AF=0.9225;SAS_AF=0.6933;AA=G|||;VT=SNP
3	53085475	rs71301807	C	G	100	PASS	AC=1165;AF=0.232628;AN=5008;NS=2504;DP=22172;EAS_AF=0.2649;AMR_AF=0.2968;AFR_AF=0.2322;EUR_AF=0.2614;SAS_AF=0.1247;AA=C|||;VT=SNP
3	53085577	rs71301808	C	G	100	PASS	AC=335;AF=0.066893;AN=5008;NS=2504;DP=20740;EAS_AF=0.1002;AMR_AF=0.1037;AFR_AF=0.0166;EUR_AF=0.0765;SAS_AF=0.0644;AA=C|||;VT=SNP
3	53085801	rs2581811	T	C	100	PASS	AC=1661;AF=0.331669;AN=5008;NS=2504;DP=22270;EAS_AF=0.495;AMR_AF=0.3084;AFR_AF=0.1906;EUR_AF=0.336;SAS_AF=0.3661;AA=T|||;VT=SNP
3	53086234	rs12488768	C	T	100	PASS	AC=2174;AF=0.434105;AN=5008;NS=2504;DP=21786;EAS_AF=0.3839;AMR_AF=0.4856;AFR_AF=0.4062;EUR_AF=0.5865;SAS_AF=0.3303;AA=C|||;VT=SNP
3	53086573	rs58660500	C	T	100	PASS	AC=335;AF=0.066893;AN=5008;NS=2504;DP=17667;EAS_AF=0.1002;AMR_AF=0.1037;AFR_AF=0.0166;EUR_AF=0.0765;SAS_AF=0.0644;AA=C|||;VT=SNP
3	53086728	rs58492539	C	G	100	PASS	AC=955;AF=0.190695;AN=5008;NS=2504;DP=19661;EAS_AF=0.12;AMR_AF=0.1902;AFR_AF=0.1369;EUR_AF=0.325;SAS_AF=0.1984;AA=C|||;VT=SNP
3	53087088	rs12632575	G	A	100	PASS	AC=3901;AF=0.778954;AN=5008;NS=2504;DP=17682;EAS_AF=0.879;AMR_AF=0.8012;AFR_AF=0.6452;EUR_AF=0.9225;SAS_AF=0.6933;AA=G|||;VT=SNP
3	53087482	rs13088455	C	G	100	PASS	AC=2171;AF=0.433506;AN=5008;NS=2504;DP=15182;EAS_AF=0.3849;AMR_AF=0.4856;AFR_AF=0.4024;EUR_AF=0.5865;SAS_AF=0.3313;AA=C|||;VT=SNP
3	53087621	rs7627462	A	G	100	PASS	AC=4122;AF=0.823083;AN=5008;NS=2504;DP=10715;EAS_AF=0.879;AMR_AF=0.8156;AFR_AF=0.8048;EUR_AF=0.9225;SAS_AF=0.6933;AA=G|||;VT=SNP
3	53088285	rs9831861	T	G	100	PASS	AC=2167;AF=0.432708;AN=5008;NS=2504;DP=11404;EAS_AF=0.3839;AMR_AF=0.4856;AFR_AF=0.4017;EUR_AF=0.5875;SAS_AF=0.3282;AA=T|||;VT=SNP
3	53088601	rs3097417	C	G	100	PASS	AC=4415;AF=0.881589;AN=5008;NS=2504;DP=14481;EAS_AF=0.8998;AMR_AF=0.8732;AFR_AF=0.8003;EUR_AF=0.9235;SAS_AF=0.9356;AA=G|||;VT=SNP
3	53088790	rs11923593	A	G	100	PASS	AC=1499;AF=0.299321;AN=5008;NS=2504;DP=17845;EAS_AF=0.495;AMR_AF=0.2968;AFR_AF=0.0741;EUR_AF=0.337;SAS_AF=0.365;AA=A|||;VT=SNP
3	53088815	rs9756317	T	C	100	PASS	AC=4119;AF=0.822484;AN=5008;NS=2504;DP=17789;EAS_AF=0.88;AMR_AF=0.8156;AFR_AF=0.8011;EUR_AF=0.9235;SAS_AF=0.6933;AA=T|||;VT=SNP
3	53088844	rs2581807	G	A	100	PASS	AC=4117;AF=0.822085;AN=5008;NS=2504;DP=16826;EAS_AF=0.879;AMR_AF=0.8141;AFR_AF=0.8011;EUR_AF=0.9235;SAS_AF=0.6933;AA=A|||;VT=SNP
3	53089445	rs2581808	C	T	100	PASS	AC=1661;AF=0.331669;AN=5008;NS=2504;DP=17734;EAS_AF=0.495;AMR_AF=0.3084;AFR_AF=0.1936;EUR_AF=0.337;SAS_AF=0.3609;AA=C|||;VT=SNP
3	53089683	rs2581809	G	C	100	PASS	AC=1669;AF=0.333267;AN=5008;NS=2504;DP=16274;EAS_AF=0.495;AMR_AF=0.3084;AFR_AF=0.1974;EUR_AF=0.337;SAS_AF=0.364;AA=G|||;VT=SNP
3	53090312	rs71301809	C	T	100	PASS	AC=333;AF=0.0664936;AN=5008;NS=2504;DP=13201;EAS_AF=0.0992;AMR_AF=0.1037;AFR_AF=0.0166;EUR_AF=0.0755;SAS_AF=0.0644;AA=C|||;VT=SNP
3	53090490	rs4687697	C	T	100	PASS	AC=2175;AF=0.434305;AN=5008;NS=2504;DP=16342;EAS_AF=0.3849;AMR_AF=0.4856;AFR_AF=0.4047;EUR_AF=0.5865;SAS_AF=0.3323;AA=C|||;VT=SNP
3	53091078	rs7647313	G	A	100	PASS	AC=1941;AF=0.38758;AN=5008;NS=2504;DP=18116;EAS_AF=0.495;AMR_AF=0.3314;AFR_AF=0.3933;EUR_AF=0.337;SAS_AF=0.3609;AA=G|||;VT=SNP
3	53091164	rs7625909	C	T	100	PASS	AC=1940;AF=0.38738;AN=5008;NS=2504;DP=17189;EAS_AF=0.495;AMR_AF=0.33;AFR_AF=0.3933;EUR_AF=0.337;SAS_AF=0.3609;AA=C|||;VT=SNP
3	53091852	rs12632240	C	T	100	PASS	AC=1941;AF=0.38758;AN=5008;NS=2504;DP=11362;EAS_AF=0.496;AMR_AF=0.33;AFR_AF=0.3926;EUR_AF=0.337;SAS_AF=0.362;AA=c|||;VT=SNP
3	53091900	rs13085514	C	T	100	PASS	AC=333;AF=0.0664936;AN=5008;NS=2504;DP=11945;EAS_AF=0.0992;AMR_AF=0.1037;AFR_AF=0.0166;EUR_AF=0.0755;SAS_AF=0.0644;AA=c|||;VT=SNP
3	53092375	rs9870898	A	G	100	PASS	AC=1131;AF=0.225839;AN=5008;NS=2504;DP=14889;EAS_AF=0.2292;AMR_AF=0.2954;AFR_AF=0.2345;EUR_AF=0.2604;SAS_AF=0.1258;AA=a|||;VT=SNP
3	53094194	rs11712910	C	A	100	PASS	AC=1410;AF=0.28155;AN=5008;NS=2504;DP=18872;EAS_AF=0.495;AMR_AF=0.281;AFR_AF=0.0613;EUR_AF=0.2903;SAS_AF=0.3507;AA=C|||;VT=SNP
3	53094730	rs2564926	G	A	100	PASS	AC=4204;AF=0.839457;AN=5008;NS=2504;DP=18128;EAS_AF=0.879;AMR_AF=0.8213;AFR_AF=0.8623;EUR_AF=0.9235;SAS_AF=0.6943;AA=A|||;VT=SNP
3	53095879	rs11923572	C	T	100	PASS	AC=2936;AF=0.586262;AN=5008;NS=2504;DP=18276;EAS_AF=0.6508;AMR_AF=0.5202;AFR_AF=0.5333;EUR_AF=0.662;SAS_AF=0.5603;AA=C|||;VT=SNP
3	53096047	rs11915851	A	G	100	PASS	AC=2936;AF=0.586262;AN=5008;NS=2504;DP=19255;EAS_AF=0.6508;AMR_AF=0.5202;AFR_AF=0.5333;EUR_AF=0.662;SAS_AF=0.5603;AA=G|||;VT=SNP
3	53096230	rs2581789	C	T	100	PASS	AC=2936;AF=0.586262;AN=5008;NS=2504;DP=19808;EAS_AF=0.6508;AMR_AF=0.5202;AFR_AF=0.5333;EUR_AF=0.662;SAS_AF=0.5603;AA=T|||;VT=SNP
3	53096394	rs6794389	A	G	100	PASS	AC=1188;AF=0.23722;AN=5008;NS=2504;DP=18770;EAS_AF=0.2292;AMR_AF=0.2954;AFR_AF=0.2716;EUR_AF=0.2614;SAS_AF=0.1329;AA=A|||;VT=SNP
3	53096552	rs6805298	G	A	100	PASS	AC=1184;AF=0.236422;AN=5008;NS=2504;DP=18340;EAS_AF=0.2292;AMR_AF=0.2954;AFR_AF=0.2685;EUR_AF=0.2614;SAS_AF=0.1329;AA=G|||;VT=SNP
3	53096875	rs9758988	T	C	100	PASS	AC=1270;AF=0.253594;AN=5008;NS=2504;DP=17410;EAS_AF=0.1538;AMR_AF=0.2118;AFR_AF=0.3381;EUR_AF=0.325;SAS_AF=0.1984;AA=T|||;VT=SNP
3	53097108	rs4687698	C	T	100	PASS	AC=1187;AF=0.237021;AN=5008;NS=2504;DP=14453;EAS_AF=0.2292;AMR_AF=0.2954;AFR_AF=0.2708;EUR_AF=0.2614;SAS_AF=0.1329;AA=C|||;VT=SNP
3	53097660	rs6445558	G	T	100	PASS	AC=2543;AF=0.507788;AN=5008;NS=2504;DP=12562;EAS_AF=0.3829;AMR_AF=0.513;AFR_AF=0.671;EUR_AF=0.5865;SAS_AF=0.3313;AA=T|||;VT=SNP
3	53098775	rs1811351	A	G	100	PASS	AC=991;AF=0.197883;AN=5008;NS=2504;DP=21692;EAS_AF=0.1538;AMR_AF=0.1902;AFR_AF=0.1369;EUR_AF=0.325;SAS_AF=0.2004;AA=A|||;VT=SNP
3	53098875	rs59989280	T	C	100	PASS	AC=1275;AF=0.254593;AN=5008;NS=2504;DP=22208;EAS_AF=0.2302;AMR_AF=0.3069;AFR_AF=0.3298;EUR_AF=0.2614;SAS_AF=0.1339;AA=T|||;VT=SNP
3	53098938	rs6789219	C	G	100	PASS	AC=1274;AF=0.254393;AN=5008;NS=2504;DP=22436;EAS_AF=0.2302;AMR_AF=0.3069;AFR_AF=0.3298;EUR_AF=0.2614;SAS_AF=0.1329;AA=c|||;VT=SNP
3	53099334	rs71301811	T	C	100	PASS	AC=283;AF=0.0565096;AN=5008;NS=2504;DP=11232;EAS_AF=0.0506;AMR_AF=0.1023;AFR_AF=0.0166;EUR_AF=0.0765;SAS_AF=0.0634;AA=T|||;VT=SNP
3	53100086	rs73082037	C	A	100	PASS	AC=765;AF=0.152756;AN=5008;NS=2504;DP=18649;EAS_AF=0.1438;AMR_AF=0.1657;AFR_AF=0.0219;EUR_AF=0.2873;SAS_AF=0.1912;AA=C|||;VT=SNP
3	53100214	rs6770152	G	T	100	PASS	AC=2894;AF=0.577875;AN=5008;NS=2504;DP=19850;EAS_AF=0.4028;AMR_AF=0.5793;AFR_AF=0.7239;EUR_AF=0.5865;SAS_AF=0.5511;AA=T|||;VT=SNP
3	53101224	rs4687699	C	T	100	PASS	AC=1675;AF=0.334465;AN=5008;NS=2504;DP=17889;EAS_AF=0.2401;AMR_AF=0.366;AFR_AF=0.4281;EUR_AF=0.2604;SAS_AF=0.3589;AA=T|||;VT=SNP
3	53101544	rs11714902	G	C	100	PASS	AC=334;AF=0.0666933;AN=5008;NS=2504;DP=16848;EAS_AF=0.0982;AMR_AF=0.1052;AFR_AF=0.0166;EUR_AF=0.0765;SAS_AF=0.0644;AA=G|||;VT=SNP
3	53101580	rs6799185	C	T	100	PASS	AC=1949;AF=0.389177;AN=5008;NS=2504;DP=18475;EAS_AF=0.3343;AMR_AF=0.4568;AFR_AF=0.4032;EUR_AF=0.338;SAS_AF=0.4315;AA=T|||;VT=SNP
3	53101640	rs11714876	C	G	100	PASS	AC=627;AF=0.1252;AN=5008;NS=2504;DP=20415;EAS_AF=0.1171;AMR_AF=0.1614;AFR_AF=0.0166;EUR_AF=0.0765;SAS_AF=0.3047;AA=G|||;VT=SNP
3	53101780	rs2581790	T	C	100	PASS	AC=1634;AF=0.326278;AN=5008;NS=2504;DP=18896;EAS_AF=0.5069;AMR_AF=0.3026;AFR_AF=0.1551;EUR_AF=0.338;SAS_AF=0.3763;AA=T|||;VT=SNP
3	53102236	rs34244302	C	G	100	PASS	AC=322;AF=0.0642971;AN=5008;NS=2504;DP=20056;EAS_AF=0.0982;AMR_AF=0.0879;AFR_AF=0.0166;EUR_AF=0.0765;SAS_AF=0.0644;AA=C|||;VT=SNP
3	53102389	rs13072457	G	A	100	PASS	AC=318;AF=0.0634984;AN=5008;NS=2504;DP=20868;EAS_AF=0.0982;AMR_AF=0.0879;AFR_AF=0.0136;EUR_AF=0.0765;SAS_AF=0.0644;AA=G|||;VT=SNP
3	53103155	rs2564924	C	T	100	PASS	AC=2420;AF=0.483227;AN=5008;NS=2504;DP=19353;EAS_AF=0.7272;AMR_AF=0.585;AFR_AF=0.1641;EUR_AF=0.5964;SAS_AF=0.4744;AA=C|||;VT=SNP
3	53103262	rs2564923	A	G	100	PASS	AC=2572;AF=0.513578;AN=5008;NS=2504;DP=19791;EAS_AF=0.7272;AMR_AF=0.5922;AFR_AF=0.2753;EUR_AF=0.5964;SAS_AF=0.4744;AA=A|||;VT=SNP
3	53103645	rs13078971	G	C	100	PASS	AC=347;AF=0.0692891;AN=5008;NS=2504;DP=18776;EAS_AF=0.1002;AMR_AF=0.1066;AFR_AF=0.0144;EUR_AF=0.0765;SAS_AF=0.0777;AA=G|||;VT=SNP
3	53103796	rs34530577	G	T	100	PASS	AC=2391;AF=0.477436;AN=5008;NS=2504;DP=17770;EAS_AF=0.6786;AMR_AF=0.585;AFR_AF=0.1762;EUR_AF=0.5964;SAS_AF=0.4785;AA=G|||;VT=SNP
3	53103981	rs60579898	G	C	100	PASS	AC=1701;AF=0.339657;AN=5008;NS=2504;DP=19853;EAS_AF=0.1746;AMR_AF=0.2738;AFR_AF=0.4342;EUR_AF=0.326;SAS_AF=0.4427;AA=C|||;VT=SNP
3	53104360	rs73082047	G	T	100	PASS	AC=1012;AF=0.202077;AN=5008;NS=2504;DP=14723;EAS_AF=0.1558;AMR_AF=0.1902;AFR_AF=0.1543;EUR_AF=0.325;SAS_AF=0.1963;AA=G|||;VT=SNP
3	53104639	rs13084937	G	A	100	PASS	AC=1039;AF=0.207468;AN=5008;NS=2504;DP=13846;EAS_AF=0.1002;AMR_AF=0.1499;AFR_AF=0.5083;EUR_AF=0.0765;SAS_AF=0.0869;AA=G|||;VT=SNP
3	53106047	rs2336723	T	C	100	PASS	AC=2705;AF=0.540136;AN=5008;NS=2504;DP=23173;EAS_AF=0.7262;AMR_AF=0.5994;AFR_AF=0.3608;EUR_AF=0.5984;SAS_AF=0.4888;AA=T|||;VT=SNP
3	53106125	rs4478072	G	T	100	PASS	AC=849;AF=0.169529;AN=5008;NS=2504;DP=21434;EAS_AF=0.1002;AMR_AF=0.1455;AFR_AF=0.3737;EUR_AF=0.0755;SAS_AF=0.0787;AA=G|||;VT=SNP
3	53106880	rs2564939	T	C	100	PASS	AC=3911;AF=0.78095;AN=5008;NS=2504;DP=14629;EAS_AF=0.8442;AMR_AF=0.8069;AFR_AF=0.7829;EUR_AF=0.674;SAS_AF=0.8047;AA=C|||;VT=SNP
3	53107569	rs2564940	G	A	100	PASS	AC=2435;AF=0.486222;AN=5008;NS=2504;DP=18043;EAS_AF=0.7242;AMR_AF=0.5836;AFR_AF=0.1755;EUR_AF=0.5954;SAS_AF=0.4796;AA=G|||;VT=SNP
3	53107600	rs2581798	T	C	100	PASS	AC=3648;AF=0.728435;AN=5008;NS=2504;DP=18175;EAS_AF=0.8442;AMR_AF=0.7939;AFR_AF=0.5976;EUR_AF=0.672;SAS_AF=0.7975;AA=C|||;VT=SNP
3	53107780	rs35333155	C	T	100	PASS	AC=2213;AF=0.441893;AN=5008;NS=2504;DP=16614;EAS_AF=0.7242;AMR_AF=0.5562;AFR_AF=0.0651;EUR_AF=0.5487;SAS_AF=0.4693;AA=C|||;VT=SNP
3	53108776	rs2581799	G	A	100	PASS	AC=2223;AF=0.44389;AN=5008;NS=2504;DP=22552;EAS_AF=0.7242;AMR_AF=0.5562;AFR_AF=0.0726;EUR_AF=0.5487;SAS_AF=0.4693;AA=G|||;VT=SNP
3	53108815	rs116656058	C	T	100	PASS	AC=148;AF=0.0295527;AN=5008;NS=2504;DP=22036;EAS_AF=0.0853;AMR_AF=0.036;AFR_AF=0.0015;EUR_AF=0.0149;SAS_AF=0.0204;AA=C|||;VT=SNP
3	53109352	rs2581800	A	G	100	PASS	AC=2768;AF=0.552716;AN=5008;NS=2504;DP=21923;EAS_AF=0.7242;AMR_AF=0.6023;AFR_AF=0.4092;EUR_AF=0.5984;SAS_AF=0.4877;AA=G|||;VT=SNP
3	53111069	rs7622420	A	G	100	PASS	AC=856;AF=0.170927;AN=5008;NS=2504;DP=21132;EAS_AF=0.1012;AMR_AF=0.1484;AFR_AF=0.3767;EUR_AF=0.0755;SAS_AF=0.0787;AA=A|||;VT=SNP
3	53111704	rs1864367	T	C	100	PASS	AC=2503;AF=0.4998;AN=5008;NS=2504;DP=19973;EAS_AF=0.7252;AMR_AF=0.5893;AFR_AF=0.2216;EUR_AF=0.5974;SAS_AF=0.4796;AA=T|||;VT=SNP
3	53113762	rs11707575	C	A	100	PASS	AC=835;AF=0.166733;AN=5008;NS=2504;DP=20608;EAS_AF=0.1012;AMR_AF=0.1455;AFR_AF=0.3638;EUR_AF=0.0736;SAS_AF=0.0787;AA=C|||;VT=SNP
3	53114540	rs56386026	C	T	100	PASS	AC=1002;AF=0.20008;AN=5008;NS=2504;DP=22624;EAS_AF=0.1349;AMR_AF=0.1902;AFR_AF=0.1626;EUR_AF=0.326;SAS_AF=0.1953;AA=C|||;VT=SNP
3	53115160	rs2253209	A	C	100	PASS	AC=2455;AF=0.490216;AN=5008;NS=2504;DP=18856;EAS_AF=0.746;AMR_AF=0.5836;AFR_AF=0.1732;EUR_AF=0.5964;SAS_AF=0.4796;AA=A|||;VT=SNP
3	53116230	rs2336724	T	C	100	PASS	AC=3309;AF=0.660743;AN=5008;NS=2504;DP=15645;EAS_AF=0.8472;AMR_AF=0.7305;AFR_AF=0.5492;EUR_AF=0.672;SAS_AF=0.5583;AA=C|||;VT=SNP
3	53116851	rs36033494	C	T	100	PASS	AC=2360;AF=0.471246;AN=5008;NS=2504;DP=16733;EAS_AF=0.745;AMR_AF=0.5375;AFR_AF=0.1717;EUR_AF=0.5626;SAS_AF=0.453;AA=T|||;VT=SNP
3	53117663	rs71301814	G	A	100	PASS	AC=353;AF=0.0704872;AN=5008;NS=2504;DP=13771;EAS_AF=0.1022;AMR_AF=0.1066;AFR_AF=0.0182;EUR_AF=0.0746;SAS_AF=0.0787;AA=G|||;VT=SNP
3	53117798	rs11710292	T	C	100	PASS	AC=356;AF=0.0710863;AN=5008;NS=2504;DP=17684;EAS_AF=0.1022;AMR_AF=0.1081;AFR_AF=0.0182;EUR_AF=0.0765;SAS_AF=0.0787;AA=T|||;VT=SNP
3	53118204	rs2564929	T	C	100	PASS	AC=3927;AF=0.784145;AN=5008;NS=2504;DP=17815;EAS_AF=0.8651;AMR_AF=0.8055;AFR_AF=0.7829;EUR_AF=0.673;SAS_AF=0.8016;AA=C|||;VT=SNP
3	53118739	rs2336725	C	T	100	PASS	AC=2456;AF=0.490415;AN=5008;NS=2504;DP=20944;EAS_AF=0.745;AMR_AF=0.585;AFR_AF=0.174;EUR_AF=0.5964;SAS_AF=0.4796;AA=C|||;VT=SNP
3	53119329	rs930122	T	C	100	PASS	AC=3445;AF=0.687899;AN=5008;NS=2504;DP=15235;EAS_AF=0.8472;AMR_AF=0.7363;AFR_AF=0.6286;EUR_AF=0.673;SAS_AF=0.5849;AA=C|||;VT=SNP
3	53119534	rs2253675	T	C	100	PASS	AC=3318;AF=0.66254;AN=5008;NS=2504;DP=20860;EAS_AF=0.8472;AMR_AF=0.732;AFR_AF=0.553;EUR_AF=0.672;SAS_AF=0.5613;AA=T|||;VT=SNP
3	53119581	rs59583591	T	C	100	PASS	AC=858;AF=0.171326;AN=5008;NS=2504;DP=20898;EAS_AF=0.1022;AMR_AF=0.147;AFR_AF=0.3782;EUR_AF=0.0755;SAS_AF=0.0787;AA=T|||;VT=SNP
3	53119703	rs2253685	G	A	100	PASS	AC=2456;AF=0.490415;AN=5008;NS=2504;DP=18978;EAS_AF=0.745;AMR_AF=0.585;AFR_AF=0.174;EUR_AF=0.5964;SAS_AF=0.4796;AA=G|||;VT=SNP
3	53120098	rs2253796	C	T	100	PASS	AC=2456;AF=0.490415;AN=5008;NS=2504;DP=20280;EAS_AF=0.745;AMR_AF=0.585;AFR_AF=0.174;EUR_AF=0.5964;SAS_AF=0.4796;AA=C|||;VT=SNP
3	53120766	rs7625448	C	A	100	PASS	AC=833;AF=0.166334;AN=5008;NS=2504;DP=16927;EAS_AF=0.1002;AMR_AF=0.1441;AFR_AF=0.3631;EUR_AF=0.0746;SAS_AF=0.0787;AA=C|||;VT=SNP
3	53120924	rs11130338	C	T	100	PASS	AC=2457;AF=0.490615;AN=5008;NS=2504;DP=16693;EAS_AF=0.746;AMR_AF=0.585;AFR_AF=0.174;EUR_AF=0.5964;SAS_AF=0.4796;AA=C|||;VT=SNP
3	53121014	rs62255925	G	A	100	PASS	AC=989;AF=0.197484;AN=5008;NS=2504;DP=16512;EAS_AF=0.1349;AMR_AF=0.1902;AFR_AF=0.1528;EUR_AF=0.326;SAS_AF=0.1953;AA=G|||;VT=SNP
3	53121276	rs4687701	A	G	100	PASS	AC=2458;AF=0.490815;AN=5008;NS=2504;DP=17490;EAS_AF=0.747;AMR_AF=0.585;AFR_AF=0.174;EUR_AF=0.5964;SAS_AF=0.4796;AA=G|||;VT=SNP
3	53122257	rs2581782	T	C	100	PASS	AC=2459;AF=0.491014;AN=5008;NS=2504;DP=18661;EAS_AF=0.747;AMR_AF=0.5865;AFR_AF=0.174;EUR_AF=0.5974;SAS_AF=0.4785;AA=C|||;VT=SNP
3	53122258	rs2581783	G	A	100	PASS	AC=2457;AF=0.490615;AN=5008;NS=2504;DP=18686;EAS_AF=0.747;AMR_AF=0.585;AFR_AF=0.174;EUR_AF=0.5964;SAS_AF=0.4785;AA=G|||;VT=SNP
3	53122370	rs2581784	A	G	100	PASS	AC=2456;AF=0.490415;AN=5008;NS=2504;DP=18972;EAS_AF=0.745;AMR_AF=0.585;AFR_AF=0.174;EUR_AF=0.5964;SAS_AF=0.4796;AA=a|||;VT=SNP
3	53122969	rs2082093	G	A	100	PASS	AC=2456;AF=0.490415;AN=5008;NS=2504;DP=15059;EAS_AF=0.745;AMR_AF=0.585;AFR_AF=0.174;EUR_AF=0.5964;SAS_AF=0.4796;AA=G|||;VT=SNP
3	53123032	rs2099162	C	T	100	PASS	AC=3598;AF=0.71845;AN=5008;NS=2504;DP=16571;EAS_AF=0.8651;AMR_AF=0.7882;AFR_AF=0.5477;EUR_AF=0.672;SAS_AF=0.7965;AA=T|||;VT=SNP
3	53123079	rs9875573	A	T	100	PASS	AC=851;AF=0.169928;AN=5008;NS=2504;DP=17560;EAS_AF=0.1022;AMR_AF=0.147;AFR_AF=0.3729;EUR_AF=0.0755;SAS_AF=0.0787;AA=A|||;VT=SNP
3	53123273	rs891368	A	G	100	PASS	AC=2456;AF=0.490415;AN=5008;NS=2504;DP=17081;EAS_AF=0.745;AMR_AF=0.585;AFR_AF=0.174;EUR_AF=0.5964;SAS_AF=0.4796;AA=A|||;VT=SNP
3	53123486	rs1078968	G	A	100	PASS	AC=2456;AF=0.490415;AN=5008;NS=2504;DP=21917;EAS_AF=0.745;AMR_AF=0.585;AFR_AF=0.174;EUR_AF=0.5964;SAS_AF=0.4796;AA=G|||;VT=SNP
3	53125297	rs7645611	G	C	100	PASS	AC=836;AF=0.166933;AN=5008;NS=2504;DP=18450;EAS_AF=0.1012;AMR_AF=0.1441;AFR_AF=0.3442;EUR_AF=0.0755;SAS_AF=0.1053;AA=G|||;VT=SNP
3	53125429	rs62255926	A	T	100	PASS	AC=741;AF=0.147963;AN=5008;NS=2504;DP=17796;EAS_AF=0.124;AMR_AF=0.1643;AFR_AF=0.0234;EUR_AF=0.2863;SAS_AF=0.1871;AA=A|||;VT=SNP
3	53125469	rs2564922	G	A	100	PASS	AC=3259;AF=0.650759;AN=5008;NS=2504;DP=17655;EAS_AF=0.8472;AMR_AF=0.7305;AFR_AF=0.5129;EUR_AF=0.672;SAS_AF=0.5562;AA=A|||;VT=SNP
3	53125585	rs2564921	T	C	100	PASS	AC=2456;AF=0.490415;AN=5008;NS=2504;DP=18152;EAS_AF=0.746;AMR_AF=0.5865;AFR_AF=0.174;EUR_AF=0.5974;SAS_AF=0.4765;AA=T|||;VT=SNP
3	53125922	rs11242	T	C	100	PASS	AC=2456;AF=0.490415;AN=5008;NS=2504;DP=18681;EAS_AF=0.746;AMR_AF=0.585;AFR_AF=0.174;EUR_AF=0.5964;SAS_AF=0.4785;AA=C|||;VT=SNP;EX_TARGET
3	53126143	rs2581786	G	A	100	PASS	AC=2455;AF=0.490216;AN=5008;NS=2504;DP=20533;EAS_AF=0.746;AMR_AF=0.585;AFR_AF=0.174;EUR_AF=0.5964;SAS_AF=0.4775;AA=G|||;VT=SNP
3	53127677	rs2581787	G	T	100	PASS	AC=2339;AF=0.467053;AN=5008;NS=2504;DP=16311;EAS_AF=0.744;AMR_AF=0.5749;AFR_AF=0.0923;EUR_AF=0.5964;SAS_AF=0.4785;AA=G|||;VT=SNP
3	53127767	rs56058643	T	C	100	PASS	AC=990;AF=0.197684;AN=5008;NS=2504;DP=17545;EAS_AF=0.1349;AMR_AF=0.1902;AFR_AF=0.1543;EUR_AF=0.326;SAS_AF=0.1943;AA=T|||;VT=SNP
3	53127876	rs35163227	A	G	100	PASS	AC=356;AF=0.0710863;AN=5008;NS=2504;DP=18743;EAS_AF=0.1022;AMR_AF=0.1095;AFR_AF=0.0182;EUR_AF=0.0755;SAS_AF=0.0787;AA=A|||;VT=SNP
3	53128351	rs55950520	G	A	100	PASS	AC=973;AF=0.194289;AN=5008;NS=2504;DP=18692;EAS_AF=0.1349;AMR_AF=0.1902;AFR_AF=0.1415;EUR_AF=0.326;SAS_AF=0.1943;AA=G|||;VT=SNP
3	53128371	rs9874517	A	G	100	PASS	AC=932;AF=0.186102;AN=5008;NS=2504;DP=15904;EAS_AF=0.1022;AMR_AF=0.147;AFR_AF=0.3949;EUR_AF=0.0765;SAS_AF=0.1309;AA=A|||;VT=SNP
3	53129183	rs13320044	G	A	100	PASS	AC=826;AF=0.164936;AN=5008;NS=2504;DP=15260;EAS_AF=0.1012;AMR_AF=0.1412;AFR_AF=0.3585;EUR_AF=0.0746;SAS_AF=0.0787;AA=G|||;VT=SNP
3	53130435	rs62255929	C	T	100	PASS	AC=987;AF=0.197085;AN=5008;NS=2504;DP=15114;EAS_AF=0.1349;AMR_AF=0.1902;AFR_AF=0.152;EUR_AF=0.326;SAS_AF=0.1943;AA=C|||;VT=SNP
3	53130466	rs80132892	G	A	100	PASS	AC=970;AF=0.19369;AN=5008;NS=2504;DP=15696;EAS_AF=0.1349;AMR_AF=0.1902;AFR_AF=0.1392;EUR_AF=0.326;SAS_AF=0.1943;AA=G|||;VT=SNP
3	53130745	rs11718752	T	C	100	PASS	AC=887;AF=0.177117;AN=5008;NS=2504;DP=18020;EAS_AF=0.1012;AMR_AF=0.147;AFR_AF=0.3805;EUR_AF=0.0765;SAS_AF=0.1053;AA=T|||;VT=SNP
3	53130905	rs7640293	C	T	100	PASS	AC=861;AF=0.171925;AN=5008;NS=2504;DP=14045;EAS_AF=0.1012;AMR_AF=0.1455;AFR_AF=0.3684;EUR_AF=0.0755;SAS_AF=0.0971;AA=C|||;VT=SNP
3	53130913	rs7640294	C	A	100	PASS	AC=2456;AF=0.490415;AN=5008;NS=2504;DP=14116;EAS_AF=0.745;AMR_AF=0.585;AFR_AF=0.1747;EUR_AF=0.5964;SAS_AF=0.4785;AA=A|||;VT=SNP
3	53131043	rs113575180	G	C	100	PASS	AC=354;AF=0.0706869;AN=5008;NS=2504;DP=16239;EAS_AF=0.1012;AMR_AF=0.1081;AFR_AF=0.0182;EUR_AF=0.0755;SAS_AF=0.0787;AA=G|||;VT=SNP
3	53131772	rs2163167	T	C	100	PASS	AC=2445;AF=0.488219;AN=5008;NS=2504;DP=19360;EAS_AF=0.746;AMR_AF=0.5836;AFR_AF=0.1679;EUR_AF=0.5934;SAS_AF=0.4796;AA=T|||;VT=SNP
3	53131830	rs2115782	G	A	100	PASS	AC=2443;AF=0.487819;AN=5008;NS=2504;DP=19740;EAS_AF=0.745;AMR_AF=0.5821;AFR_AF=0.1679;EUR_AF=0.5934;SAS_AF=0.4796;AA=G|||;VT=SNP
3	53131948	rs62255931	A	G	100	PASS	AC=989;AF=0.197484;AN=5008;NS=2504;DP=20591;EAS_AF=0.1349;AMR_AF=0.1916;AFR_AF=0.1543;EUR_AF=0.326;SAS_AF=0.1922;AA=A|||;VT=SNP
3	53132622	rs2564958	A	T	100	PASS	AC=2642;AF=0.527556;AN=5008;NS=2504;DP=16541;EAS_AF=0.7232;AMR_AF=0.6326;AFR_AF=0.152;EUR_AF=0.669;SAS_AF=0.6135;AA=A|||;VT=SNP
3	53133149	rs2581828	C	G	100	PASS	AC=2601;AF=0.519369;AN=5008;NS=2504;DP=19438;EAS_AF=0.752;AMR_AF=0.5951;AFR_AF=0.2186;EUR_AF=0.6103;SAS_AF=0.5389;AA=C|||;VT=SNP
3	53133526	rs2581829	A	G	100	PASS	AC=2610;AF=0.521166;AN=5008;NS=2504;DP=19206;EAS_AF=0.747;AMR_AF=0.598;AFR_AF=0.2194;EUR_AF=0.6183;SAS_AF=0.5419;AA=A|||;VT=SNP
3	53134098	rs2581830	T	C	100	PASS	AC=2605;AF=0.520168;AN=5008;NS=2504;DP=22012;EAS_AF=0.745;AMR_AF=0.598;AFR_AF=0.2186;EUR_AF=0.6183;SAS_AF=0.5399;AA=T|||;VT=SNP
3	53134863	rs35783750	T	C	100	PASS	AC=2605;AF=0.520168;AN=5008;NS=2504;DP=17588;EAS_AF=0.746;AMR_AF=0.598;AFR_AF=0.2179;EUR_AF=0.6183;SAS_AF=0.5399;AA=T|||;VT=SNP
3	53134971	rs34454739	A	G	100	PASS	AC=2605;AF=0.520168;AN=5008;NS=2504;DP=16418;EAS_AF=0.746;AMR_AF=0.598;AFR_AF=0.2179;EUR_AF=0.6183;SAS_AF=0.5399;AA=G|||;VT=SNP
3	53135938	rs4395392	T	C	100	PASS	AC=2607;AF=0.520567;AN=5008;NS=2504;DP=17592;EAS_AF=0.746;AMR_AF=0.598;AFR_AF=0.2194;EUR_AF=0.6183;SAS_AF=0.5399;AA=C|||;VT=SNP
3	53136461	rs2564961	G	A	100	PASS	AC=2604;AF=0.519968;AN=5008;NS=2504;DP=19797;EAS_AF=0.745;AMR_AF=0.598;AFR_AF=0.2186;EUR_AF=0.6173;SAS_AF=0.5399;AA=G|||;VT=SNP
3	53136551	rs891369	G	A	100	PASS	AC=940;AF=0.1877;AN=5008;NS=2504;DP=20988;EAS_AF=0.1339;AMR_AF=0.1801;AFR_AF=0.1505;EUR_AF=0.2903;SAS_AF=0.1933;AA=G|||;VT=SNP
3	53137311	rs4337632	C	G	100	PASS	AC=2610;AF=0.521166;AN=5008;NS=2504;DP=19089;EAS_AF=0.745;AMR_AF=0.5994;AFR_AF=0.2186;EUR_AF=0.6183;SAS_AF=0.544;AA=C|||;VT=SNP
3	53138254	rs1560333	T	C	100	PASS	AC=3788;AF=0.75639;AN=5008;NS=2504;DP=21654;EAS_AF=0.88;AMR_AF=0.7911;AFR_AF=0.5431;EUR_AF=0.9085;SAS_AF=0.7362;AA=C|||;VT=SNP
3	53139506	rs2564942	C	T	100	PASS	AC=2602;AF=0.519569;AN=5008;NS=2504;DP=16477;EAS_AF=0.7411;AMR_AF=0.5994;AFR_AF=0.2179;EUR_AF=0.6193;SAS_AF=0.5399;AA=G|||;VT=SNP
3	53139507	rs2581774	A	G	100	PASS	AC=2605;AF=0.520168;AN=5008;NS=2504;DP=16586;EAS_AF=0.7421;AMR_AF=0.5994;AFR_AF=0.2194;EUR_AF=0.6193;SAS_AF=0.5399;AA=G|||;VT=SNP
3	53139977	rs2336722	G	A	100	PASS	AC=2597;AF=0.51857;AN=5008;NS=2504;DP=15227;EAS_AF=0.7421;AMR_AF=0.598;AFR_AF=0.2179;EUR_AF=0.6113;SAS_AF=0.5429;AA=G|||;VT=SNP
3	53140603	rs1004807	T	C	100	PASS	AC=3630;AF=0.72484;AN=5008;NS=2504;DP=14819;EAS_AF=0.8542;AMR_AF=0.7493;AFR_AF=0.6793;EUR_AF=0.7177;SAS_AF=0.6431;AA=T|||;VT=SNP
3	53140630	rs1004808	A	C	100	PASS	AC=1695;AF=0.338458;AN=5008;NS=2504;DP=15226;EAS_AF=0.3056;AMR_AF=0.2695;AFR_AF=0.388;EUR_AF=0.3171;SAS_AF=0.3763;AA=C|||;VT=SNP
3	53141306	rs71301815	C	T	100	PASS	AC=373;AF=0.0744808;AN=5008;NS=2504;DP=11709;EAS_AF=0.1062;AMR_AF=0.1081;AFR_AF=0.0129;EUR_AF=0.0905;SAS_AF=0.0849;AA=C|||;VT=SNP
3	53141516	rs73088322	C	G	100	PASS	AC=964;AF=0.192492;AN=5008;NS=2504;DP=18286;EAS_AF=0.1339;AMR_AF=0.1945;AFR_AF=0.1483;EUR_AF=0.3062;SAS_AF=0.1943;AA=C|||;VT=SNP
3	53141549	rs73088327	C	T	100	PASS	AC=964;AF=0.192492;AN=5008;NS=2504;DP=18585;EAS_AF=0.1339;AMR_AF=0.1945;AFR_AF=0.1483;EUR_AF=0.3062;SAS_AF=0.1943;AA=C|||;VT=SNP
3	53141965	rs4282053	G	C	100	PASS	AC=955;AF=0.190695;AN=5008;NS=2504;DP=20081;EAS_AF=0.1339;AMR_AF=0.1945;AFR_AF=0.1415;EUR_AF=0.3062;SAS_AF=0.1943;AA=G|||;VT=SNP
3	53142071	rs71301816	G	A	100	PASS	AC=373;AF=0.0744808;AN=5008;NS=2504;DP=20356;EAS_AF=0.1062;AMR_AF=0.1081;AFR_AF=0.0129;EUR_AF=0.0905;SAS_AF=0.0849;AA=G|||;VT=SNP
3	53142221	rs9845352	A	T	100	PASS	AC=956;AF=0.190895;AN=5008;NS=2504;DP=16789;EAS_AF=0.1339;AMR_AF=0.1945;AFR_AF=0.1415;EUR_AF=0.3062;SAS_AF=0.1953;AA=C|||;VT=SNP
3	53142256	rs9845484	A	G	100	PASS	AC=956;AF=0.190895;AN=5008;NS=2504;DP=15562;EAS_AF=0.1339;AMR_AF=0.1945;AFR_AF=0.1415;EUR_AF=0.3062;SAS_AF=0.1953;AA=A|||;VT=SNP
3	53142980	rs2115780	G	A	100	PASS	AC=1694;AF=0.338259;AN=5008;NS=2504;DP=16855;EAS_AF=0.501;AMR_AF=0.2997;AFR_AF=0.202;EUR_AF=0.338;SAS_AF=0.3824;AA=G|||;VT=SNP
3	53143901	rs7615099	A	G	100	PASS	AC=979;AF=0.195487;AN=5008;NS=2504;DP=20382;EAS_AF=0.1339;AMR_AF=0.2061;AFR_AF=0.1437;EUR_AF=0.3141;SAS_AF=0.1994;AA=A|||;VT=SNP
3	53144363	rs9838517	T	C	100	PASS	AC=979;AF=0.195487;AN=5008;NS=2504;DP=19255;EAS_AF=0.1339;AMR_AF=0.2061;AFR_AF=0.1437;EUR_AF=0.3141;SAS_AF=0.1994;AA=T|||;VT=SNP
3	53147576	rs13088281	C	A	100	PASS	AC=383;AF=0.0764776;AN=5008;NS=2504;DP=15430;EAS_AF=0.1091;AMR_AF=0.1095;AFR_AF=0.0113;EUR_AF=0.0924;SAS_AF=0.091;AA=C|||;VT=SNP
3	53147886	rs13433700	C	T	100	PASS	AC=969;AF=0.19349;AN=5008;NS=2504;DP=14955;EAS_AF=0.1349;AMR_AF=0.1931;AFR_AF=0.1573;EUR_AF=0.3052;SAS_AF=0.1881;AA=C|||;VT=SNP
3	53148455	rs2564944	G	C	100	PASS	AC=3491;AF=0.697085;AN=5008;NS=2504;DP=22773;EAS_AF=0.8452;AMR_AF=0.7334;AFR_AF=0.6089;EUR_AF=0.6938;SAS_AF=0.6411;AA=G|||;VT=SNP
3	53149268	rs34390878	G	A	100	PASS	AC=320;AF=0.0638978;AN=5008;NS=2504;DP=21924;EAS_AF=0.0188;AMR_AF=0.085;AFR_AF=0.0008;EUR_AF=0.0755;SAS_AF=0.1687;AA=G|||;VT=SNP
3	53151664	rs73088342	A	C	100	PASS	AC=986;AF=0.196885;AN=5008;NS=2504;DP=20562;EAS_AF=0.1349;AMR_AF=0.1931;AFR_AF=0.1694;EUR_AF=0.3062;SAS_AF=0.1881;AA=C|||;VT=SNP
3	53153431	rs6783748	A	T	100	PASS	AC=973;AF=0.194289;AN=5008;NS=2504;DP=20431;EAS_AF=0.1349;AMR_AF=0.1931;AFR_AF=0.1596;EUR_AF=0.3062;SAS_AF=0.1881;AA=A|||;VT=SNP
3	53155072	rs11713926	C	T	100	PASS	AC=380;AF=0.0758786;AN=5008;NS=2504;DP=20737;EAS_AF=0.1081;AMR_AF=0.1095;AFR_AF=0.0113;EUR_AF=0.0905;SAS_AF=0.091;AA=C|||;VT=SNP
3	53155158	rs9757079	C	T	100	PASS	AC=975;AF=0.194688;AN=5008;NS=2504;DP=18432;EAS_AF=0.1339;AMR_AF=0.1945;AFR_AF=0.1596;EUR_AF=0.3082;SAS_AF=0.1881;AA=T|||;VT=SNP
3	53156065	rs3796351	G	C	100	PASS	AC=976;AF=0.194888;AN=5008;NS=2504;DP=14709;EAS_AF=0.1369;AMR_AF=0.1945;AFR_AF=0.1596;EUR_AF=0.3062;SAS_AF=0.1881;AA=G|||;VT=SNP
3	53156867	rs9878875	T	C	100	PASS	AC=988;AF=0.197284;AN=5008;NS=2504;DP=15572;EAS_AF=0.1359;AMR_AF=0.1945;AFR_AF=0.1694;EUR_AF=0.3062;SAS_AF=0.1881;AA=T|||;VT=SNP
3	53157302	rs12630819	A	T	100	PASS	AC=975;AF=0.194688;AN=5008;NS=2504;DP=20911;EAS_AF=0.1359;AMR_AF=0.1945;AFR_AF=0.1596;EUR_AF=0.3062;SAS_AF=0.1881;AA=A|||;VT=SNP
3	53157546	rs12638996	T	C	100	PASS	AC=976;AF=0.194888;AN=5008;NS=2504;DP=16902;EAS_AF=0.1359;AMR_AF=0.1945;AFR_AF=0.1604;EUR_AF=0.3062;SAS_AF=0.1881;AA=T|||;VT=SNP
3	53160132	rs9867023	T	C	100	PASS	AC=976;AF=0.194888;AN=5008;NS=2504;DP=20378;EAS_AF=0.1359;AMR_AF=0.1945;AFR_AF=0.1596;EUR_AF=0.3062;SAS_AF=0.1892;AA=C|||;VT=SNP
3	53160193	rs6769931	G	T	100	PASS	AC=976;AF=0.194888;AN=5008;NS=2504;DP=19699;EAS_AF=0.1359;AMR_AF=0.1945;AFR_AF=0.1596;EUR_AF=0.3062;SAS_AF=0.1892;AA=G|||;VT=SNP
3	53160216	rs6809973	T	C	100	PASS	AC=976;AF=0.194888;AN=5008;NS=2504;DP=18981;EAS_AF=0.1359;AMR_AF=0.1945;AFR_AF=0.1596;EUR_AF=0.3062;SAS_AF=0.1892;AA=T|||;VT=SNP
3	53160243	rs6769944	G	A	100	PASS	AC=976;AF=0.194888;AN=5008;NS=2504;DP=18231;EAS_AF=0.1359;AMR_AF=0.1945;AFR_AF=0.1596;EUR_AF=0.3062;SAS_AF=0.1892;AA=G|||;VT=SNP
3	53160271	rs115242042	C	T	100	PASS	AC=968;AF=0.193291;AN=5008;NS=2504;DP=17459;EAS_AF=0.1369;AMR_AF=0.1902;AFR_AF=0.1566;EUR_AF=0.3042;SAS_AF=0.1892;AA=A|||;VT=SNP
3	53160360	rs11713763	G	A	100	PASS	AC=1213;AF=0.242212;AN=5008;NS=2504;DP=16568;EAS_AF=0.3403;AMR_AF=0.3934;AFR_AF=0.025;EUR_AF=0.3519;SAS_AF=0.2147;AA=G|||;VT=SNP
3	53162279	rs9820125	A	C	100	PASS	AC=974;AF=0.194489;AN=5008;NS=2504;DP=17125;EAS_AF=0.1359;AMR_AF=0.1945;AFR_AF=0.1581;EUR_AF=0.3062;SAS_AF=0.1892;AA=A|||;VT=SNP
3	53162406	rs9858469	G	A	100	PASS	AC=976;AF=0.194888;AN=5008;NS=2504;DP=24026;EAS_AF=0.1359;AMR_AF=0.1945;AFR_AF=0.1596;EUR_AF=0.3062;SAS_AF=0.1892;AA=A|||;VT=SNP
3	53162445	rs9820324	A	G	100	PASS	AC=976;AF=0.194888;AN=5008;NS=2504;DP=23486;EAS_AF=0.1359;AMR_AF=0.1945;AFR_AF=0.1596;EUR_AF=0.3062;SAS_AF=0.1892;AA=A|||;VT=SNP
3	53162660	rs112768159	G	C	100	PASS	AC=976;AF=0.194888;AN=5008;NS=2504;DP=19032;EAS_AF=0.1359;AMR_AF=0.1945;AFR_AF=0.1596;EUR_AF=0.3062;SAS_AF=0.1892;AA=g|||;VT=SNP
3	53162747	rs28734933	C	T	100	PASS	AC=976;AF=0.194888;AN=5008;NS=2504;DP=22322;EAS_AF=0.1359;AMR_AF=0.1945;AFR_AF=0.1596;EUR_AF=0.3062;SAS_AF=0.1892;AA=t|||;VT=SNP
3	53163057	rs28501212	A	T	100	PASS	AC=976;AF=0.194888;AN=5008;NS=2504;DP=19894;EAS_AF=0.1359;AMR_AF=0.1945;AFR_AF=0.1596;EUR_AF=0.3062;SAS_AF=0.1892;AA=A|||;VT=SNP
3	53163953	rs9830353	A	T	100	PASS	AC=973;AF=0.194289;AN=5008;NS=2504;DP=19588;EAS_AF=0.1379;AMR_AF=0.1916;AFR_AF=0.1596;EUR_AF=0.3032;SAS_AF=0.1892;AA=T|||;VT=SNP
3	53164094	rs9868263	C	T	100	PASS	AC=973;AF=0.194289;AN=5008;NS=2504;DP=18886;EAS_AF=0.1369;AMR_AF=0.1916;AFR_AF=0.1596;EUR_AF=0.3042;SAS_AF=0.1892;AA=C|||;VT=SNP
3	53164193	rs9868406	C	T	100	PASS	AC=973;AF=0.194289;AN=5008;NS=2504;DP=14069;EAS_AF=0.1369;AMR_AF=0.1916;AFR_AF=0.1596;EUR_AF=0.3032;SAS_AF=0.1902;AA=C|||;VT=SNP
3	53164803	rs1560332	C	T	100	PASS	AC=959;AF=0.191494;AN=5008;NS=2504;DP=19949;EAS_AF=0.1369;AMR_AF=0.1873;AFR_AF=0.1604;EUR_AF=0.2922;SAS_AF=0.1892;AA=T|||;VT=SNP
3	53165194	rs6792345	T	C	100	PASS	AC=959;AF=0.191494;AN=5008;NS=2504;DP=21964;EAS_AF=0.1369;AMR_AF=0.1873;AFR_AF=0.1596;EUR_AF=0.2932;SAS_AF=0.1892;AA=C|||;VT=SNP
3	53165263	rs6792363	T	G	100	PASS	AC=959;AF=0.191494;AN=5008;NS=2504;DP=22446;EAS_AF=0.1369;AMR_AF=0.1873;AFR_AF=0.1596;EUR_AF=0.2932;SAS_AF=0.1892;AA=G|||;VT=SNP
3	53165464	rs6445565	C	T	100	PASS	AC=959;AF=0.191494;AN=5008;NS=2504;DP=21241;EAS_AF=0.1369;AMR_AF=0.1873;AFR_AF=0.1596;EUR_AF=0.2932;SAS_AF=0.1892;AA=C|||;VT=SNP
3	53165627	rs6445566	A	G	100	PASS	AC=961;AF=0.191893;AN=5008;NS=2504;DP=23012;EAS_AF=0.1389;AMR_AF=0.1873;AFR_AF=0.1596;EUR_AF=0.2932;SAS_AF=0.1892;AA=G|||;VT=SNP
3	53166098	rs13319872	A	G	100	PASS	AC=961;AF=0.191893;AN=5008;NS=2504;DP=4603;EAS_AF=0.1389;AMR_AF=0.1873;AFR_AF=0.1596;EUR_AF=0.2932;SAS_AF=0.1892;AA=G|||;VT=SNP
3	53166135	rs6777975	C	G	100	PASS	AC=1563;AF=0.312101;AN=5008;NS=2504;DP=13525;EAS_AF=0.1597;AMR_AF=0.2651;AFR_AF=0.4281;EUR_AF=0.2932;SAS_AF=0.365;AA=G|||;VT=SNP
3	53166510	rs9824325	T	C	100	PASS	AC=963;AF=0.192292;AN=5008;NS=2504;DP=17498;EAS_AF=0.1399;AMR_AF=0.1859;AFR_AF=0.1596;EUR_AF=0.2952;SAS_AF=0.1892;AA=C|||;VT=SNP
3	53166659	rs9828221	T	A	100	PASS	AC=964;AF=0.192492;AN=5008;NS=2504;DP=21335;EAS_AF=0.1389;AMR_AF=0.1888;AFR_AF=0.1596;EUR_AF=0.2952;SAS_AF=0.1892;AA=A|||;VT=SNP
3	53167474	rs6784207	C	A	100	PASS	AC=958;AF=0.191294;AN=5008;NS=2504;DP=21512;EAS_AF=0.1379;AMR_AF=0.1859;AFR_AF=0.1589;EUR_AF=0.2932;SAS_AF=0.1892;AA=A|||;VT=SNP
3	53167854	rs6799837	T	G	100	PASS	AC=970;AF=0.19369;AN=5008;NS=2504;DP=23558;EAS_AF=0.1409;AMR_AF=0.1873;AFR_AF=0.1589;EUR_AF=0.3002;SAS_AF=0.1902;AA=T|||;VT=SNP
3	53168113	rs9861744	G	T	100	PASS	AC=3379;AF=0.67472;AN=5008;NS=2504;DP=17845;EAS_AF=0.8383;AMR_AF=0.732;AFR_AF=0.5318;EUR_AF=0.6998;SAS_AF=0.6329;AA=G|||;VT=SNP
3	53169302	rs57514626	T	G	100	PASS	AC=984;AF=0.196486;AN=5008;NS=2504;DP=18374;EAS_AF=0.1409;AMR_AF=0.1888;AFR_AF=0.1687;EUR_AF=0.3002;SAS_AF=0.1902;AA=T|||;VT=SNP
3	53169323	rs61296683	G	C	100	PASS	AC=984;AF=0.196486;AN=5008;NS=2504;DP=18571;EAS_AF=0.1409;AMR_AF=0.1888;AFR_AF=0.1687;EUR_AF=0.3002;SAS_AF=0.1902;AA=G|||;VT=SNP
3	53169651	rs9867590	C	G	100	PASS	AC=984;AF=0.196486;AN=5008;NS=2504;DP=17539;EAS_AF=0.1409;AMR_AF=0.1888;AFR_AF=0.1687;EUR_AF=0.3002;SAS_AF=0.1902;AA=C|||;VT=SNP
3	53170044	rs9834111	A	G	100	PASS	AC=983;AF=0.196286;AN=5008;NS=2504;DP=19654;EAS_AF=0.1409;AMR_AF=0.1888;AFR_AF=0.1687;EUR_AF=0.3002;SAS_AF=0.1892;AA=G|||;VT=SNP
3	53170174	rs9872260	C	T	100	PASS	AC=966;AF=0.192891;AN=5008;NS=2504;DP=21709;EAS_AF=0.1399;AMR_AF=0.1873;AFR_AF=0.1589;EUR_AF=0.2982;SAS_AF=0.1892;AA=C|||;VT=SNP
3	53170500	rs4687570	C	T	100	PASS	AC=3365;AF=0.671925;AN=5008;NS=2504;DP=18088;EAS_AF=0.8363;AMR_AF=0.7305;AFR_AF=0.5295;EUR_AF=0.6988;SAS_AF=0.6258;AA=C|||;VT=SNP
3	53170625	rs9817467	T	C	100	PASS	AC=983;AF=0.196286;AN=5008;NS=2504;DP=23987;EAS_AF=0.1409;AMR_AF=0.1888;AFR_AF=0.1687;EUR_AF=0.3002;SAS_AF=0.1892;AA=C|||;VT=SNP
3	53171822	rs9844531	A	G	100	PASS	AC=1551;AF=0.309704;AN=5008;NS=2504;DP=18708;EAS_AF=0.1756;AMR_AF=0.2622;AFR_AF=0.4017;EUR_AF=0.3002;SAS_AF=0.3671;AA=G|||;VT=SNP
3	53172112	rs9845021	A	G	100	PASS	AC=1000;AF=0.199681;AN=5008;NS=2504;DP=20027;EAS_AF=0.1558;AMR_AF=0.1888;AFR_AF=0.1687;EUR_AF=0.3002;SAS_AF=0.1912;AA=A|||;VT=SNP
3	53172972	rs11130341	G	A	100	PASS	AC=3348;AF=0.66853;AN=5008;NS=2504;DP=22105;EAS_AF=0.8165;AMR_AF=0.732;AFR_AF=0.5318;EUR_AF=0.6988;SAS_AF=0.6247;AA=G|||;VT=SNP
3	53175017	rs1080500	G	A	100	PASS	AC=1144;AF=0.228435;AN=5008;NS=2504;DP=26095;EAS_AF=0.3075;AMR_AF=0.3876;AFR_AF=0.0265;EUR_AF=0.334;SAS_AF=0.1984;AA=G|||;VT=SNP
3	53175557	rs7615501	G	A	100	PASS	AC=3899;AF=0.778554;AN=5008;NS=2504;DP=20233;EAS_AF=0.7698;AMR_AF=0.8098;AFR_AF=0.947;EUR_AF=0.6243;SAS_AF=0.6963;AA=A|||;VT=SNP
3	53176264	rs7610701	T	G	100	PASS	AC=2953;AF=0.589657;AN=5008;NS=2504;DP=21876;EAS_AF=0.5794;AMR_AF=0.4524;AFR_AF=0.5242;EUR_AF=0.5974;SAS_AF=0.7781;AA=T|||;VT=SNP
3	53177276	rs73087762	A	G	100	PASS	AC=418;AF=0.0834665;AN=5008;NS=2504;DP=20275;EAS_AF=0.0456;AMR_AF=0.0879;AFR_AF=0.0537;EUR_AF=0.1193;SAS_AF=0.1227;AA=A|||;VT=SNP
3	53178405	rs62254272	C	T	100	PASS	AC=431;AF=0.0860623;AN=5008;NS=2504;DP=20012;EAS_AF=0.0298;AMR_AF=0.0865;AFR_AF=0.0802;EUR_AF=0.1163;SAS_AF=0.1207;AA=C|||;VT=SNP
3	53178658	rs62254273	G	A	100	PASS	AC=431;AF=0.0860623;AN=5008;NS=2504;DP=19463;EAS_AF=0.0298;AMR_AF=0.0865;AFR_AF=0.0802;EUR_AF=0.1163;SAS_AF=0.1207;AA=G|||;VT=SNP
3	53179754	rs6807359	C	T	100	PASS	AC=3702;AF=0.739217;AN=5008;NS=2504;DP=19796;EAS_AF=0.8095;AMR_AF=0.7651;AFR_AF=0.4372;EUR_AF=0.8688;SAS_AF=0.9233;AA=T|||;VT=SNP
3	53179915	rs11130344	T	C	100	PASS	AC=2891;AF=0.577276;AN=5008;NS=2504;DP=17913;EAS_AF=0.7808;AMR_AF=0.6686;AFR_AF=0.1831;EUR_AF=0.7594;SAS_AF=0.6483;AA=T|||;VT=SNP
3	53180805	rs62254274	A	G	100	PASS	AC=514;AF=0.102636;AN=5008;NS=2504;DP=21839;EAS_AF=0.0437;AMR_AF=0.0951;AFR_AF=0.1263;EUR_AF=0.1173;SAS_AF=0.1217;AA=A|||;VT=SNP
3	53183385	rs7616077	T	C	100	PASS	AC=2887;AF=0.576478;AN=5008;NS=2504;DP=20135;EAS_AF=0.7798;AMR_AF=0.6686;AFR_AF=0.1846;EUR_AF=0.7584;SAS_AF=0.6442;AA=T|||;VT=SNP
3	53184574	rs1872037	C	T	100	PASS	AC=1456;AF=0.290735;AN=5008;NS=2504;DP=19769;EAS_AF=0.3155;AMR_AF=0.4395;AFR_AF=0.0613;EUR_AF=0.505;SAS_AF=0.2495;AA=C|||;VT=SNP
3	53184856	rs35292588	G	A	100	PASS	AC=642;AF=0.128195;AN=5008;NS=2504;DP=17142;EAS_AF=0.0298;AMR_AF=0.1268;AFR_AF=0.1672;EUR_AF=0.17;SAS_AF=0.135;AA=G|||;VT=SNP
3	53185447	rs62254276	C	T	100	PASS	AC=357;AF=0.0712859;AN=5008;NS=2504;DP=18409;EAS_AF=0.0298;AMR_AF=0.0836;AFR_AF=0.0242;EUR_AF=0.1153;SAS_AF=0.1237;AA=C|||;VT=SNP
3	53185487	rs62254277	C	G	100	PASS	AC=355;AF=0.0708866;AN=5008;NS=2504;DP=19663;EAS_AF=0.0298;AMR_AF=0.0836;AFR_AF=0.0227;EUR_AF=0.1153;SAS_AF=0.1237;AA=C|||;VT=SNP
3	53185626	rs62254278	G	A	100	PASS	AC=355;AF=0.0708866;AN=5008;NS=2504;DP=18812;EAS_AF=0.0298;AMR_AF=0.0836;AFR_AF=0.0227;EUR_AF=0.1153;SAS_AF=0.1237;AA=G|||;VT=SNP
3	53186700	rs6777221	A	G	100	PASS	AC=355;AF=0.0708866;AN=5008;NS=2504;DP=23581;EAS_AF=0.0298;AMR_AF=0.0836;AFR_AF=0.0227;EUR_AF=0.1153;SAS_AF=0.1237;AA=A|||;VT=SNP
3	53186704	rs13085294	G	A	100	PASS	AC=2820;AF=0.563099;AN=5008;NS=2504;DP=23426;EAS_AF=0.7758;AMR_AF=0.6657;AFR_AF=0.1475;EUR_AF=0.7594;SAS_AF=0.6309;AA=G|||;VT=SNP
3	53187662	rs62254279	G	A	100	PASS	AC=355;AF=0.0708866;AN=5008;NS=2504;DP=20995;EAS_AF=0.0298;AMR_AF=0.0836;AFR_AF=0.0227;EUR_AF=0.1153;SAS_AF=0.1237;AA=G|||;VT=SNP
3	53188062	rs62254280	G	T	100	PASS	AC=352;AF=0.0702875;AN=5008;NS=2504;DP=18531;EAS_AF=0.0298;AMR_AF=0.0821;AFR_AF=0.0227;EUR_AF=0.1133;SAS_AF=0.1237;AA=G|||;VT=SNP
3	53189438	rs2358617	T	C	100	PASS	AC=2945;AF=0.588059;AN=5008;NS=2504;DP=21821;EAS_AF=0.7808;AMR_AF=0.6729;AFR_AF=0.2231;EUR_AF=0.7594;SAS_AF=0.6462;AA=T|||;VT=SNP
3	53189670	rs11130345	A	G	100	PASS	AC=2965;AF=0.592053;AN=5008;NS=2504;DP=20445;EAS_AF=0.7798;AMR_AF=0.6758;AFR_AF=0.2383;EUR_AF=0.7594;SAS_AF=0.6452;AA=a|||;VT=SNP
3	53190870	rs4687706	G	A	100	PASS	AC=2814;AF=0.561901;AN=5008;NS=2504;DP=12001;EAS_AF=0.7629;AMR_AF=0.6614;AFR_AF=0.143;EUR_AF=0.7614;SAS_AF=0.6452;AA=G|||;VT=SNP
3	53191163	rs6778939	C	T	100	PASS	AC=2797;AF=0.558506;AN=5008;NS=2504;DP=19862;EAS_AF=0.7609;AMR_AF=0.6585;AFR_AF=0.1399;EUR_AF=0.7584;SAS_AF=0.6391;AA=C|||;VT=SNP
3	53192697	rs62254282	C	T	100	PASS	AC=608;AF=0.121406;AN=5008;NS=2504;DP=22974;EAS_AF=0.2073;AMR_AF=0.196;AFR_AF=0.0242;EUR_AF=0.1233;SAS_AF=0.1094;AA=C|||;VT=SNP
3	53197420	rs57046386	C	T	100	PASS	AC=624;AF=0.124601;AN=5008;NS=2504;DP=18908;EAS_AF=0.2212;AMR_AF=0.1974;AFR_AF=0.0234;EUR_AF=0.1252;SAS_AF=0.1094;AA=C|||;VT=SNP
3	53197640	rs11924565	C	T	100	PASS	AC=4040;AF=0.806709;AN=5008;NS=2504;DP=20729;EAS_AF=0.7579;AMR_AF=0.7896;AFR_AF=0.8449;EUR_AF=0.8738;SAS_AF=0.7485;AA=C|||;VT=SNP
3	53199014	rs1483185	T	G	100	PASS	AC=3762;AF=0.751198;AN=5008;NS=2504;DP=20413;EAS_AF=0.7748;AMR_AF=0.7536;AFR_AF=0.562;EUR_AF=0.8459;SAS_AF=0.8834;AA=G|||;VT=SNP
3	53199080	rs1483186	C	T	100	PASS	AC=4106;AF=0.819888;AN=5008;NS=2504;DP=19975;EAS_AF=0.755;AMR_AF=0.7925;AFR_AF=0.8964;EUR_AF=0.8738;SAS_AF=0.7474;AA=C|||;VT=SNP
3	53199997	rs1483187	A	T	100	PASS	AC=4301;AF=0.858826;AN=5008;NS=2504;DP=18254;EAS_AF=0.7788;AMR_AF=0.7939;AFR_AF=0.9191;EUR_AF=0.8748;SAS_AF=0.8896;AA=T|||;VT=SNP
3	53200664	rs3773733	G	A	100	PASS	AC=3781;AF=0.754992;AN=5008;NS=2504;DP=23584;EAS_AF=0.7748;AMR_AF=0.755;AFR_AF=0.5779;EUR_AF=0.8489;SAS_AF=0.8773;AA=A|||;VT=SNP
3	53200876	rs3773732	A	G	100	PASS	AC=2982;AF=0.595447;AN=5008;NS=2504;DP=22805;EAS_AF=0.6558;AMR_AF=0.6801;AFR_AF=0.3843;EUR_AF=0.7237;SAS_AF=0.6268;AA=A|||;VT=SNP
3	53201613	rs73091417	C	T	100	PASS	AC=365;AF=0.0728834;AN=5008;NS=2504;DP=24926;EAS_AF=0.0079;AMR_AF=0.0807;AFR_AF=0.0091;EUR_AF=0.1451;SAS_AF=0.1462;AA=c|||;VT=SNP
3	53201898	rs750170	G	A	100	PASS	AC=4013;AF=0.801318;AN=5008;NS=2504;DP=18557;EAS_AF=0.75;AMR_AF=0.7824;AFR_AF=0.8646;EUR_AF=0.8469;SAS_AF=0.7352;AA=A|||;VT=SNP
3	53202143	rs3773731	C	T	100	PASS	AC=690;AF=0.13778;AN=5008;NS=2504;DP=19714;EAS_AF=0.2312;AMR_AF=0.2075;AFR_AF=0.0295;EUR_AF=0.1511;SAS_AF=0.1247;AA=C|||;VT=SNP
3	53204466	rs11130347	G	A	100	PASS	AC=2536;AF=0.50639;AN=5008;NS=2504;DP=17834;EAS_AF=0.7391;AMR_AF=0.6124;AFR_AF=0.1104;EUR_AF=0.667;SAS_AF=0.5613;AA=G|||;VT=SNP
3	53204515	rs4687571	T	G	100	PASS	AC=3160;AF=0.63099;AN=5008;NS=2504;DP=17703;EAS_AF=0.7431;AMR_AF=0.6643;AFR_AF=0.5242;EUR_AF=0.6958;SAS_AF=0.5695;AA=T|||;VT=SNP
3	53204845	rs3773729	C	T	100	PASS	AC=2750;AF=0.549121;AN=5008;NS=2504;DP=19403;EAS_AF=0.7411;AMR_AF=0.6268;AFR_AF=0.2489;EUR_AF=0.667;SAS_AF=0.5808;AA=T|||;VT=SNP
3	53205106	rs3821690	G	A	100	PASS	AC=698;AF=0.139377;AN=5008;NS=2504;DP=18371;EAS_AF=0.2222;AMR_AF=0.2075;AFR_AF=0.0416;EUR_AF=0.1541;SAS_AF=0.1227;AA=G|||;VT=SNP
3	53205134	rs3773728	G	C	100	PASS	AC=2769;AF=0.552915;AN=5008;NS=2504;DP=17737;EAS_AF=0.7371;AMR_AF=0.6326;AFR_AF=0.2746;EUR_AF=0.67;SAS_AF=0.5624;AA=G|||;VT=SNP
3	53205494	rs3773727	G	A	100	PASS	AC=3854;AF=0.769569;AN=5008;NS=2504;DP=19576;EAS_AF=0.752;AMR_AF=0.7666;AFR_AF=0.7943;EUR_AF=0.8171;SAS_AF=0.7076;AA=A|||;VT=SNP
3	53206065	rs3773726	C	T	100	PASS	AC=678;AF=0.135383;AN=5008;NS=2504;DP=16962;EAS_AF=0.2202;AMR_AF=0.2075;AFR_AF=0.0287;EUR_AF=0.1531;SAS_AF=0.1227;AA=c|||;VT=SNP
3	53206490	rs73091425	C	T	100	PASS	AC=384;AF=0.0766773;AN=5008;NS=2504;DP=19339;EAS_AF=0.0149;AMR_AF=0.0821;AFR_AF=0.0182;EUR_AF=0.1461;SAS_AF=0.1442;AA=C|||;VT=SNP
3	53206586	rs3796256	C	T	100	PASS	AC=2722;AF=0.54353;AN=5008;NS=2504;DP=19059;EAS_AF=0.7381;AMR_AF=0.6282;AFR_AF=0.2398;EUR_AF=0.671;SAS_AF=0.5624;AA=C|||;VT=SNP
3	53207185	rs6797662	C	T	100	PASS	AC=679;AF=0.135583;AN=5008;NS=2504;DP=22228;EAS_AF=0.2202;AMR_AF=0.2075;AFR_AF=0.0287;EUR_AF=0.1541;SAS_AF=0.1227;AA=C|||;VT=SNP
3	53207327	rs6775022	G	A	100	PASS	AC=685;AF=0.136781;AN=5008;NS=2504;DP=18021;EAS_AF=0.2202;AMR_AF=0.2075;AFR_AF=0.0325;EUR_AF=0.1551;SAS_AF=0.1227;AA=G|||;VT=SNP
3	53207401	rs6764111	A	G	100	PASS	AC=3632;AF=0.72524;AN=5008;NS=2504;DP=19376;EAS_AF=0.9583;AMR_AF=0.8501;AFR_AF=0.4334;EUR_AF=0.826;SAS_AF=0.6871;AA=G|||;VT=SNP
3	53207516	rs3773725	C	G	100	PASS	AC=2888;AF=0.576677;AN=5008;NS=2504;DP=21464;EAS_AF=0.7381;AMR_AF=0.6369;AFR_AF=0.3601;EUR_AF=0.67;SAS_AF=0.5644;AA=G|||;VT=SNP
3	53207647	rs3773724	G	A	100	PASS	AC=680;AF=0.135783;AN=5008;NS=2504;DP=18459;EAS_AF=0.2202;AMR_AF=0.2075;AFR_AF=0.0295;EUR_AF=0.1541;SAS_AF=0.1227;AA=G|||;VT=SNP
3	53207745	rs3773723	C	T	100	PASS	AC=2888;AF=0.576677;AN=5008;NS=2504;DP=20315;EAS_AF=0.7381;AMR_AF=0.6369;AFR_AF=0.3601;EUR_AF=0.67;SAS_AF=0.5644;AA=C|||;VT=SNP
3	53208782	rs6778964	G	A	100	PASS	AC=2857;AF=0.570487;AN=5008;NS=2504;DP=20133;EAS_AF=0.7381;AMR_AF=0.6369;AFR_AF=0.3374;EUR_AF=0.669;SAS_AF=0.5644;AA=G|||;VT=SNP
3	53208917	rs3821689	T	C	100	PASS	AC=2941;AF=0.58726;AN=5008;NS=2504;DP=20170;EAS_AF=0.7371;AMR_AF=0.6412;AFR_AF=0.3971;EUR_AF=0.672;SAS_AF=0.5644;AA=T|||;VT=SNP
3	53209438	rs73091435	G	A	100	PASS	AC=387;AF=0.0772764;AN=5008;NS=2504;DP=19954;EAS_AF=0.0159;AMR_AF=0.0836;AFR_AF=0.0189;EUR_AF=0.1461;SAS_AF=0.1442;AA=G|||;VT=SNP
3	53209500	rs1872035	G	T	100	PASS	AC=2703;AF=0.539736;AN=5008;NS=2504;DP=20531;EAS_AF=0.7371;AMR_AF=0.6268;AFR_AF=0.2284;EUR_AF=0.668;SAS_AF=0.5634;AA=G|||;VT=SNP
3	53212212	rs112724859	C	A	100	PASS	AC=380;AF=0.0758786;AN=5008;NS=2504;DP=16042;EAS_AF=0.0159;AMR_AF=0.0807;AFR_AF=0.0189;EUR_AF=0.1441;SAS_AF=0.1411;AA=C|||;VT=SNP
3	53212383	rs2306570	C	T	100	PASS	AC=379;AF=0.0756789;AN=5008;NS=2504;DP=15890;EAS_AF=0.0159;AMR_AF=0.0807;AFR_AF=0.0204;EUR_AF=0.1441;SAS_AF=0.138;AA=C|||;VT=SNP
3	53212574	rs2306571	C	G	100	PASS	AC=2834;AF=0.565895;AN=5008;NS=2504;DP=17490;EAS_AF=0.7341;AMR_AF=0.6484;AFR_AF=0.3116;EUR_AF=0.6779;SAS_AF=0.5624;AA=C|||;VT=SNP
3	53212716	rs17052826	C	T	100	PASS	AC=462;AF=0.0922524;AN=5008;NS=2504;DP=20728;EAS_AF=0.0149;AMR_AF=0.0865;AFR_AF=0.0779;EUR_AF=0.1441;SAS_AF=0.1421;AA=C|||;VT=SNP
3	53213657	rs2230493	T	C	100	PASS	AC=410;AF=0.081869;AN=5008;NS=2504;DP=21183;EAS_AF=0.0159;AMR_AF=0.0807;AFR_AF=0.0416;EUR_AF=0.1441;SAS_AF=0.1411;AA=T|||;VT=SNP;EX_TARGET
3	53213970	rs11130349	C	T	100	PASS	AC=3562;AF=0.711262;AN=5008;NS=2504;DP=19258;EAS_AF=0.9583;AMR_AF=0.8473;AFR_AF=0.3805;EUR_AF=0.827;SAS_AF=0.6881;AA=C|||;VT=SNP
3	53215141	rs2242305	C	A	100	PASS	AC=876;AF=0.17492;AN=5008;NS=2504;DP=14696;EAS_AF=0.2222;AMR_AF=0.2262;AFR_AF=0.1634;EUR_AF=0.1541;SAS_AF=0.1268;AA=C|||;VT=SNP
3	53215799	rs7630325	G	A	100	PASS	AC=805;AF=0.160743;AN=5008;NS=2504;DP=19628;EAS_AF=0.2242;AMR_AF=0.2176;AFR_AF=0.1082;EUR_AF=0.161;SAS_AF=0.1258;AA=g|||;VT=SNP
3	53215875	rs11130350	A	C	100	PASS	AC=2561;AF=0.511382;AN=5008;NS=2504;DP=19317;EAS_AF=0.7153;AMR_AF=0.6153;AFR_AF=0.1415;EUR_AF=0.673;SAS_AF=0.5613;AA=a|||;VT=SNP
3	53216692	rs13084863	C	T	100	PASS	AC=2782;AF=0.555511;AN=5008;NS=2504;DP=20376;EAS_AF=0.8581;AMR_AF=0.5072;AFR_AF=0.2375;EUR_AF=0.507;SAS_AF=0.7577;AA=t|||;VT=SNP
3	53217413	rs2306572	A	G	100	PASS	AC=1007;AF=0.201078;AN=5008;NS=2504;DP=16898;EAS_AF=0.2063;AMR_AF=0.2695;AFR_AF=0.0809;EUR_AF=0.2734;SAS_AF=0.2352;AA=A|||;VT=SNP;EX_TARGET
3	53218639	rs112611929	C	T	100	PASS	AC=518;AF=0.103435;AN=5008;NS=2504;DP=13839;EAS_AF=0.0208;AMR_AF=0.0432;AFR_AF=0.298;EUR_AF=0.0427;SAS_AF=0.0307;AA=C|||;VT=SNP
3	53220129	rs45513792	G	T	100	PASS	AC=347;AF=0.0692891;AN=5008;NS=2504;DP=16122;EAS_AF=0.0208;AMR_AF=0.0317;AFR_AF=0.1755;EUR_AF=0.0417;SAS_AF=0.0307;AA=G|||;VT=SNP;EX_TARGET
3	53220215	rs2230494	G	A	100	PASS	AC=1413;AF=0.282149;AN=5008;NS=2504;DP=20269;EAS_AF=0.2202;AMR_AF=0.2925;AFR_AF=0.3411;EUR_AF=0.2863;SAS_AF=0.2546;AA=G|||;VT=SNP;EX_TARGET
3	53220375	rs41275531	G	A	100	PASS	AC=501;AF=0.10004;AN=5008;NS=2504;DP=18986;EAS_AF=0.0208;AMR_AF=0.0418;AFR_AF=0.2867;EUR_AF=0.0417;SAS_AF=0.0307;AA=G|||;VT=SNP;EX_TARGET
3	53220569	rs45596236	G	A	100	PASS	AC=1414;AF=0.282348;AN=5008;NS=2504;DP=18610;EAS_AF=0.2202;AMR_AF=0.2925;AFR_AF=0.3411;EUR_AF=0.2873;SAS_AF=0.2546;AA=G|||;VT=SNP
3	53221095	rs11130351	A	G	100	PASS	AC=3750;AF=0.748802;AN=5008;NS=2504;DP=22738;EAS_AF=0.9444;AMR_AF=0.9078;AFR_AF=0.3003;EUR_AF=0.9563;SAS_AF=0.8272;AA=G|||;VT=SNP
3	53221510	rs41315886	C	T	100	PASS	AC=345;AF=0.0688898;AN=5008;NS=2504;DP=18989;EAS_AF=0.0208;AMR_AF=0.0317;AFR_AF=0.174;EUR_AF=0.0417;SAS_AF=0.0307;AA=C|||;VT=SNP
3	53221987	rs3773722	G	A	100	PASS	AC=3532;AF=0.705272;AN=5008;NS=2504;DP=18542;EAS_AF=0.7659;AMR_AF=0.7176;AFR_AF=0.671;EUR_AF=0.7505;SAS_AF=0.6339;AA=G|||;VT=SNP
3	53222761	rs2306574	C	T	100	PASS	AC=3573;AF=0.713458;AN=5008;NS=2504;DP=21045;EAS_AF=0.7639;AMR_AF=0.719;AFR_AF=0.702;EUR_AF=0.7505;SAS_AF=0.635;AA=C|||;VT=SNP;EX_TARGET
3	53225193	rs7634447	A	C	100	PASS	AC=2687;AF=0.536542;AN=5008;NS=2504;DP=14259;EAS_AF=0.373;AMR_AF=0.6744;AFR_AF=0.4508;EUR_AF=0.7416;SAS_AF=0.5123;AA=A|||;VT=SNP
3	53225383	rs9847580	C	T	100	PASS	AC=498;AF=0.0994409;AN=5008;NS=2504;DP=14613;EAS_AF=0.0159;AMR_AF=0.0821;AFR_AF=0.1331;EUR_AF=0.1402;SAS_AF=0.1104;AA=C|||;VT=SNP
3	53226997	rs57742023	G	A	100	PASS	AC=879;AF=0.175519;AN=5008;NS=2504;DP=18856;EAS_AF=0.1984;AMR_AF=0.2493;AFR_AF=0.0318;EUR_AF=0.2435;SAS_AF=0.2239;AA=G|||;VT=SNP
3	53227428	rs7643235	T	C	100	PASS	AC=2265;AF=0.452276;AN=5008;NS=2504;DP=19588;EAS_AF=0.3929;AMR_AF=0.585;AFR_AF=0.236;EUR_AF=0.6113;SAS_AF=0.5481;AA=T|||;VT=SNP
3	53228342	rs729396	C	T	100	PASS	AC=930;AF=0.185703;AN=5008;NS=2504;DP=19649;EAS_AF=0.1538;AMR_AF=0.3055;AFR_AF=0.059;EUR_AF=0.3459;SAS_AF=0.1401;AA=C|||;VT=SNP
3	53228655	rs62254320	C	T	100	PASS	AC=929;AF=0.185503;AN=5008;NS=2504;DP=19588;EAS_AF=0.1984;AMR_AF=0.2536;AFR_AF=0.0522;EUR_AF=0.2584;SAS_AF=0.229;AA=C|||;VT=SNP
3	53228836	rs12490555	C	T	100	PASS	AC=903;AF=0.180312;AN=5008;NS=2504;DP=20882;EAS_AF=0.1984;AMR_AF=0.2536;AFR_AF=0.0325;EUR_AF=0.2584;SAS_AF=0.229;AA=C|||;VT=SNP
3	53228919	rs12490645	G	A	100	PASS	AC=901;AF=0.179912;AN=5008;NS=2504;DP=20803;EAS_AF=0.1964;AMR_AF=0.2522;AFR_AF=0.0325;EUR_AF=0.2594;SAS_AF=0.229;AA=G|||;VT=SNP
3	53230066	rs116786248	G	A	100	PASS	AC=114;AF=0.0227636;AN=5008;NS=2504;DP=15067;EAS_AF=0.0208;AMR_AF=0.0173;AFR_AF=0.0045;EUR_AF=0.0398;SAS_AF=0.0358;AA=G|||;VT=SNP
3	53230324	rs9845906	C	G	100	PASS	AC=2789;AF=0.556909;AN=5008;NS=2504;DP=17656;EAS_AF=0.3909;AMR_AF=0.6772;AFR_AF=0.4554;EUR_AF=0.7823;SAS_AF=0.5481;AA=G|||;VT=SNP
3	53230518	rs11721257	A	G	100	PASS	AC=971;AF=0.19389;AN=5008;NS=2504;DP=17754;EAS_AF=0.1548;AMR_AF=0.3055;AFR_AF=0.0598;EUR_AF=0.3499;SAS_AF=0.1759;AA=A|||;VT=SNP
3	53230556	rs11713513	G	A	100	PASS	AC=978;AF=0.195288;AN=5008;NS=2504;DP=19438;EAS_AF=0.1548;AMR_AF=0.3055;AFR_AF=0.0673;EUR_AF=0.3469;SAS_AF=0.1759;AA=G|||;VT=SNP
3	53231295	rs61395826	C	T	100	PASS	AC=910;AF=0.181709;AN=5008;NS=2504;DP=13726;EAS_AF=0.126;AMR_AF=0.2363;AFR_AF=0.1702;EUR_AF=0.2137;SAS_AF=0.183;AA=C|||;VT=SNP
3	53231493	rs11927161	T	C	100	PASS	AC=4189;AF=0.836462;AN=5008;NS=2504;DP=15379;EAS_AF=0.9315;AMR_AF=0.9251;AFR_AF=0.5416;EUR_AF=0.9543;SAS_AF=0.953;AA=C|||;VT=SNP
3	53231547	rs12495976	T	C	100	PASS	AC=2469;AF=0.493011;AN=5008;NS=2504;DP=16164;EAS_AF=0.7341;AMR_AF=0.5778;AFR_AF=0.202;EUR_AF=0.5755;SAS_AF=0.4928;AA=T|||;VT=SNP
3	53232062	rs6764868	T	C	100	PASS	AC=4181;AF=0.834864;AN=5008;NS=2504;DP=19680;EAS_AF=0.9315;AMR_AF=0.9222;AFR_AF=0.5363;EUR_AF=0.9543;SAS_AF=0.954;AA=C|||;VT=SNP
3	53232093	rs11130355	A	G	100	PASS	AC=1419;AF=0.283347;AN=5008;NS=2504;DP=19845;EAS_AF=0.5784;AMR_AF=0.268;AFR_AF=0.0658;EUR_AF=0.2187;SAS_AF=0.3507;AA=A|||;VT=SNP
3	53233043	rs13075685	G	C	100	PASS	AC=4183;AF=0.835264;AN=5008;NS=2504;DP=21130;EAS_AF=0.9296;AMR_AF=0.9222;AFR_AF=0.5386;EUR_AF=0.9553;SAS_AF=0.954;AA=C|||;VT=SNP
3	53234994	rs11919522	A	G	100	PASS	AC=2050;AF=0.409345;AN=5008;NS=2504;DP=22036;EAS_AF=0.6121;AMR_AF=0.3761;AFR_AF=0.2564;EUR_AF=0.3857;SAS_AF=0.455;AA=A|||;VT=SNP
3	53235249	rs73076247	C	T	100	PASS	AC=427;AF=0.0852636;AN=5008;NS=2504;DP=20037;EAS_AF=0.0327;AMR_AF=0.0908;AFR_AF=0.0227;EUR_AF=0.166;SAS_AF=0.137;AA=C|||;VT=SNP
3	53235373	rs73076249	C	T	100	PASS	AC=427;AF=0.0852636;AN=5008;NS=2504;DP=21226;EAS_AF=0.0327;AMR_AF=0.0908;AFR_AF=0.0227;EUR_AF=0.166;SAS_AF=0.137;AA=c|||;VT=SNP
3	53235530	rs73076251	T	C	100	PASS	AC=427;AF=0.0852636;AN=5008;NS=2504;DP=17316;EAS_AF=0.0327;AMR_AF=0.0908;AFR_AF=0.0227;EUR_AF=0.166;SAS_AF=0.137;AA=T|||;VT=SNP
3	53235760	rs11130356	A	G	100	PASS	AC=4199;AF=0.838458;AN=5008;NS=2504;DP=19498;EAS_AF=0.9296;AMR_AF=0.9236;AFR_AF=0.5499;EUR_AF=0.9553;SAS_AF=0.954;AA=G|||;VT=SNP
3	53236921	rs62254355	G	A	100	PASS	AC=849;AF=0.169529;AN=5008;NS=2504;DP=14290;EAS_AF=0.1329;AMR_AF=0.2248;AFR_AF=0.1339;EUR_AF=0.2058;SAS_AF=0.1789;AA=G|||;VT=SNP
3	53237353	rs11721183	C	T	100	PASS	AC=2031;AF=0.405551;AN=5008;NS=2504;DP=16412;EAS_AF=0.6111;AMR_AF=0.3804;AFR_AF=0.2383;EUR_AF=0.3877;SAS_AF=0.456;AA=C|||;VT=SNP
3	53237601	rs13100572	A	G	100	PASS	AC=2033;AF=0.40595;AN=5008;NS=2504;DP=13625;EAS_AF=0.6121;AMR_AF=0.3804;AFR_AF=0.2375;EUR_AF=0.3887;SAS_AF=0.4571;AA=A|||;VT=SNP
3	53237604	rs12152293	T	C	100	PASS	AC=966;AF=0.192891;AN=5008;NS=2504;DP=13957;EAS_AF=0.1488;AMR_AF=0.3026;AFR_AF=0.0643;EUR_AF=0.3509;SAS_AF=0.1718;AA=T|||;VT=SNP
3	53238013	rs7621983	G	A	100	PASS	AC=429;AF=0.0856629;AN=5008;NS=2504;DP=17663;EAS_AF=0.0357;AMR_AF=0.0908;AFR_AF=0.0212;EUR_AF=0.168;SAS_AF=0.136;AA=G|||;VT=SNP
3	53238188	rs2358622	C	A	100	PASS	AC=916;AF=0.182907;AN=5008;NS=2504;DP=19000;EAS_AF=0.1329;AMR_AF=0.2262;AFR_AF=0.1815;EUR_AF=0.2087;SAS_AF=0.1789;AA=C|||;VT=SNP
3	53238942	rs60520044	T	G	100	PASS	AC=880;AF=0.175719;AN=5008;NS=2504;DP=21408;EAS_AF=0.1339;AMR_AF=0.2378;AFR_AF=0.1346;EUR_AF=0.2207;SAS_AF=0.184;AA=T|||;VT=SNP
3	53239055	rs35938538	T	C	100	PASS	AC=2033;AF=0.40595;AN=5008;NS=2504;DP=20410;EAS_AF=0.6111;AMR_AF=0.3818;AFR_AF=0.239;EUR_AF=0.3877;SAS_AF=0.456;AA=C|||;VT=SNP
3	53239160	rs11717404	C	T	100	PASS	AC=2114;AF=0.422125;AN=5008;NS=2504;DP=18764;EAS_AF=0.3185;AMR_AF=0.5389;AFR_AF=0.2738;EUR_AF=0.5666;SAS_AF=0.498;AA=C|||;VT=SNP
3	53239254	rs4687711	C	T	100	PASS	AC=4197;AF=0.838059;AN=5008;NS=2504;DP=19244;EAS_AF=0.9296;AMR_AF=0.9236;AFR_AF=0.5484;EUR_AF=0.9553;SAS_AF=0.954;AA=T|||;VT=SNP
3	53239586	rs12495066	C	T	100	PASS	AC=869;AF=0.173522;AN=5008;NS=2504;DP=16150;EAS_AF=0.1369;AMR_AF=0.232;AFR_AF=0.1339;EUR_AF=0.2137;SAS_AF=0.182;AA=C|||;VT=SNP
3	53239891	rs6773960	T	C	100	PASS	AC=4199;AF=0.838458;AN=5008;NS=2504;DP=11510;EAS_AF=0.9306;AMR_AF=0.9251;AFR_AF=0.5484;EUR_AF=0.9553;SAS_AF=0.954;AA=C|||;VT=SNP
3	53239899	rs12637702	C	G	100	PASS	AC=432;AF=0.086262;AN=5008;NS=2504;DP=11906;EAS_AF=0.0367;AMR_AF=0.0922;AFR_AF=0.0212;EUR_AF=0.167;SAS_AF=0.138;AA=C|||;VT=SNP
3	53239929	rs12152497	C	T	100	PASS	AC=986;AF=0.196885;AN=5008;NS=2504;DP=13781;EAS_AF=0.1488;AMR_AF=0.2997;AFR_AF=0.0809;EUR_AF=0.3499;SAS_AF=0.1728;AA=c|||;VT=SNP
3	53240032	rs4290797	G	A	100	PASS	AC=1282;AF=0.25599;AN=5008;NS=2504;DP=10553;EAS_AF=0.1845;AMR_AF=0.3084;AFR_AF=0.1589;EUR_AF=0.3539;SAS_AF=0.3231;AA=G|||;VT=SNP
3	53240104	rs12152320	A	T	100	PASS	AC=1998;AF=0.398962;AN=5008;NS=2504;DP=9861;EAS_AF=0.3185;AMR_AF=0.5231;AFR_AF=0.1944;EUR_AF=0.5666;SAS_AF=0.498;AA=A|||;VT=SNP
3	53240530	rs12637819	C	G	100	PASS	AC=4199;AF=0.838458;AN=5008;NS=2504;DP=11448;EAS_AF=0.9306;AMR_AF=0.9251;AFR_AF=0.5484;EUR_AF=0.9553;SAS_AF=0.954;AA=G|||;VT=SNP
3	53240854	rs4328795	G	T	100	PASS	AC=4157;AF=0.830072;AN=5008;NS=2504;DP=15797;EAS_AF=0.9306;AMR_AF=0.9236;AFR_AF=0.5174;EUR_AF=0.9553;SAS_AF=0.954;AA=T|||;VT=SNP
3	53241131	rs7426478	C	T	100	PASS	AC=1369;AF=0.273363;AN=5008;NS=2504;DP=18178;EAS_AF=0.5754;AMR_AF=0.2738;AFR_AF=0.0499;EUR_AF=0.2197;SAS_AF=0.319;AA=c|||;VT=SNP
3	53241176	rs4133174	A	T	100	PASS	AC=1000;AF=0.199681;AN=5008;NS=2504;DP=17723;EAS_AF=0.1488;AMR_AF=0.3026;AFR_AF=0.0908;EUR_AF=0.3489;SAS_AF=0.1728;AA=A|||;VT=SNP
3	53241181	rs4320054	A	G	100	PASS	AC=2009;AF=0.401158;AN=5008;NS=2504;DP=17779;EAS_AF=0.6121;AMR_AF=0.3833;AFR_AF=0.2194;EUR_AF=0.3877;SAS_AF=0.456;AA=A|||;VT=SNP
3	53241271	rs4133175	C	T	100	PASS	AC=1002;AF=0.20008;AN=5008;NS=2504;DP=17264;EAS_AF=0.1488;AMR_AF=0.304;AFR_AF=0.0908;EUR_AF=0.3499;SAS_AF=0.1728;AA=C|||;VT=SNP
3	53241485	rs4687712	G	A	100	PASS	AC=1854;AF=0.370208;AN=5008;NS=2504;DP=19745;EAS_AF=0.2827;AMR_AF=0.5331;AFR_AF=0.2163;EUR_AF=0.5636;SAS_AF=0.3538;AA=G|||;VT=SNP
3	53241509	rs2358618	T	C	100	PASS	AC=4157;AF=0.830072;AN=5008;NS=2504;DP=19538;EAS_AF=0.9296;AMR_AF=0.9236;AFR_AF=0.5182;EUR_AF=0.9553;SAS_AF=0.954;AA=C|||;VT=SNP
3	53243913	rs35416537	A	G	100	PASS	AC=1443;AF=0.288139;AN=5008;NS=2504;DP=18061;EAS_AF=0.5754;AMR_AF=0.2752;AFR_AF=0.0817;EUR_AF=0.2197;SAS_AF=0.3507;AA=A|||;VT=SNP
3	53244151	rs7624336	G	T	100	PASS	AC=480;AF=0.0958466;AN=5008;NS=2504;DP=18547;EAS_AF=0.0367;AMR_AF=0.0965;AFR_AF=0.0537;EUR_AF=0.168;SAS_AF=0.1391;AA=T|||;VT=SNP
3	53244333	rs35028414	A	G	100	PASS	AC=974;AF=0.194489;AN=5008;NS=2504;DP=19396;EAS_AF=0.1508;AMR_AF=0.304;AFR_AF=0.0908;EUR_AF=0.3499;SAS_AF=0.1421;AA=A|||;VT=SNP
3	53244440	rs6769824	A	G	100	PASS	AC=1605;AF=0.320487;AN=5008;NS=2504;DP=20498;EAS_AF=0.5734;AMR_AF=0.2911;AFR_AF=0.1974;EUR_AF=0.2207;SAS_AF=0.3497;AA=A|||;VT=SNP
3	53244603	rs6772648	T	C	100	PASS	AC=1603;AF=0.320088;AN=5008;NS=2504;DP=16802;EAS_AF=0.5734;AMR_AF=0.2896;AFR_AF=0.1959;EUR_AF=0.2207;SAS_AF=0.3507;AA=T|||;VT=SNP
3	53244637	rs6806033	C	T	100	PASS	AC=2037;AF=0.406749;AN=5008;NS=2504;DP=16298;EAS_AF=0.6111;AMR_AF=0.3818;AFR_AF=0.2171;EUR_AF=0.3877;SAS_AF=0.4898;AA=C|||;VT=SNP
3	53244819	rs4687572	G	T	100	PASS	AC=2035;AF=0.40635;AN=5008;NS=2504;DP=14035;EAS_AF=0.6101;AMR_AF=0.3818;AFR_AF=0.2171;EUR_AF=0.3877;SAS_AF=0.4888;AA=G|||;VT=SNP
3	53244983	rs61584438	G	A	100	PASS	AC=698;AF=0.139377;AN=5008;NS=2504;DP=10619;EAS_AF=0.1339;AMR_AF=0.2161;AFR_AF=0.0166;EUR_AF=0.2137;SAS_AF=0.18;AA=T|||;VT=SNP
3	53245199	rs11130357	C	A	100	PASS	AC=2032;AF=0.405751;AN=5008;NS=2504;DP=5225;EAS_AF=0.6071;AMR_AF=0.3818;AFR_AF=0.2171;EUR_AF=0.3877;SAS_AF=0.4888;AA=C|||;VT=SNP
3	53245902	rs7620260	A	G	100	PASS	AC=2176;AF=0.434505;AN=5008;NS=2504;DP=17778;EAS_AF=0.6121;AMR_AF=0.3876;AFR_AF=0.3185;EUR_AF=0.3877;SAS_AF=0.4898;AA=A|||;VT=SNP
3	53246148	rs73076265	A	G	100	PASS	AC=433;AF=0.0864617;AN=5008;NS=2504;DP=22241;EAS_AF=0.0367;AMR_AF=0.0922;AFR_AF=0.0212;EUR_AF=0.167;SAS_AF=0.1391;AA=A|||;VT=SNP
3	53246213	rs6445569	T	C	100	PASS	AC=1398;AF=0.279153;AN=5008;NS=2504;DP=22325;EAS_AF=0.5744;AMR_AF=0.2738;AFR_AF=0.0499;EUR_AF=0.2197;SAS_AF=0.3497;AA=T|||;VT=SNP
3	53246350	rs6764139	C	A	100	PASS	AC=2172;AF=0.433706;AN=5008;NS=2504;DP=19674;EAS_AF=0.6081;AMR_AF=0.3876;AFR_AF=0.3192;EUR_AF=0.3877;SAS_AF=0.4888;AA=A|||;VT=SNP
3	53246641	rs6764476	C	T	100	PASS	AC=2175;AF=0.434305;AN=5008;NS=2504;DP=19279;EAS_AF=0.6111;AMR_AF=0.3876;AFR_AF=0.3192;EUR_AF=0.3877;SAS_AF=0.4888;AA=T|||;VT=SNP
3	53246926	rs34041412	T	A	100	PASS	AC=1902;AF=0.379792;AN=5008;NS=2504;DP=18490;EAS_AF=0.2817;AMR_AF=0.536;AFR_AF=0.2723;EUR_AF=0.5666;SAS_AF=0.3231;AA=T|||;VT=SNP
3	53247016	rs35209711	A	G	100	PASS	AC=1903;AF=0.379992;AN=5008;NS=2504;DP=20386;EAS_AF=0.2817;AMR_AF=0.536;AFR_AF=0.2723;EUR_AF=0.5676;SAS_AF=0.3231;AA=A|||;VT=SNP
3	53247220	rs6779976	A	G	100	PASS	AC=2176;AF=0.434505;AN=5008;NS=2504;DP=18533;EAS_AF=0.6121;AMR_AF=0.3876;AFR_AF=0.3192;EUR_AF=0.3877;SAS_AF=0.4888;AA=G|||;VT=SNP
3	53247450	rs113293960	C	T	100	PASS	AC=433;AF=0.0864617;AN=5008;NS=2504;DP=15762;EAS_AF=0.0367;AMR_AF=0.0922;AFR_AF=0.0212;EUR_AF=0.167;SAS_AF=0.1391;AA=C|||;VT=SNP
3	53247505	rs4687713	C	T	100	PASS	AC=1394;AF=0.278355;AN=5008;NS=2504;DP=15958;EAS_AF=0.5754;AMR_AF=0.2738;AFR_AF=0.0461;EUR_AF=0.2197;SAS_AF=0.3497;AA=C|||;VT=SNP
3	53247930	rs10446474	A	C	100	PASS	AC=4296;AF=0.857827;AN=5008;NS=2504;DP=16439;EAS_AF=0.9296;AMR_AF=0.928;AFR_AF=0.6218;EUR_AF=0.9543;SAS_AF=0.954;AA=C|||;VT=SNP
3	53248187	rs183410136	C	T	100	PASS	AC=213;AF=0.0425319;AN=5008;NS=2504;DP=15415;EAS_AF=0.0704;AMR_AF=0.0375;AFR_AF=0.0197;EUR_AF=0.0447;SAS_AF=0.046;AA=C|||;VT=SNP
3	53248503	rs7430345	T	C	100	PASS	AC=4345;AF=0.867612;AN=5008;NS=2504;DP=15984;EAS_AF=0.9296;AMR_AF=0.9308;AFR_AF=0.6566;EUR_AF=0.9553;SAS_AF=0.954;AA=C|||;VT=SNP
3	53248965	rs35029290	G	A	100	PASS	AC=2178;AF=0.434904;AN=5008;NS=2504;DP=15253;EAS_AF=0.6121;AMR_AF=0.3876;AFR_AF=0.3185;EUR_AF=0.3887;SAS_AF=0.4908;AA=G|||;VT=SNP
3	53249086	rs13088187	T	A	100	PASS	AC=970;AF=0.19369;AN=5008;NS=2504;DP=12461;EAS_AF=0.1468;AMR_AF=0.304;AFR_AF=0.0908;EUR_AF=0.3499;SAS_AF=0.1421;AA=T|||;VT=SNP
3	53249119	rs55762522	A	G	100	PASS	AC=1743;AF=0.348043;AN=5008;NS=2504;DP=13575;EAS_AF=0.5754;AMR_AF=0.2968;AFR_AF=0.2973;EUR_AF=0.2207;SAS_AF=0.3497;AA=A|||;VT=SNP
3	53249136	rs36031811	G	A	100	PASS	AC=2178;AF=0.434904;AN=5008;NS=2504;DP=14069;EAS_AF=0.6121;AMR_AF=0.3876;AFR_AF=0.3177;EUR_AF=0.3887;SAS_AF=0.4918;AA=A|||;VT=SNP
3	53249359	rs12374008	C	T	100	PASS	AC=1906;AF=0.380591;AN=5008;NS=2504;DP=16330;EAS_AF=0.2817;AMR_AF=0.5375;AFR_AF=0.2753;EUR_AF=0.5656;SAS_AF=0.3231;AA=C|||;VT=SNP
3	53249670	rs12487179	G	A	100	PASS	AC=931;AF=0.185903;AN=5008;NS=2504;DP=17139;EAS_AF=0.1349;AMR_AF=0.232;AFR_AF=0.1815;EUR_AF=0.2167;SAS_AF=0.18;AA=G|||;VT=SNP
3	53249773	rs7635020	T	A	100	PASS	AC=4303;AF=0.859225;AN=5008;NS=2504;DP=19927;EAS_AF=0.9306;AMR_AF=0.928;AFR_AF=0.6256;EUR_AF=0.9563;SAS_AF=0.953;AA=A|||;VT=SNP
3	53250286	rs10446475	A	G	100	PASS	AC=970;AF=0.19369;AN=5008;NS=2504;DP=17730;EAS_AF=0.1468;AMR_AF=0.304;AFR_AF=0.0915;EUR_AF=0.3509;SAS_AF=0.1401;AA=A|||;VT=SNP
3	53250574	rs6445571	C	T	100	PASS	AC=1399;AF=0.279353;AN=5008;NS=2504;DP=14408;EAS_AF=0.5754;AMR_AF=0.2738;AFR_AF=0.0499;EUR_AF=0.2197;SAS_AF=0.3497;AA=C|||;VT=SNP
3	53251807	rs7641212	T	C	100	PASS	AC=2065;AF=0.41234;AN=5008;NS=2504;DP=20258;EAS_AF=0.5218;AMR_AF=0.3213;AFR_AF=0.3343;EUR_AF=0.3628;SAS_AF=0.5204;AA=T|||;VT=SNP
3	53252338	rs11130358	G	A	100	PASS	AC=1870;AF=0.373403;AN=5008;NS=2504;DP=20281;EAS_AF=0.5962;AMR_AF=0.3862;AFR_AF=0.0628;EUR_AF=0.4443;SAS_AF=0.4816;AA=G|||;VT=SNP
3	53252757	rs73840240	A	C	100	PASS	AC=873;AF=0.174321;AN=5008;NS=2504;DP=19718;EAS_AF=0.1458;AMR_AF=0.147;AFR_AF=0.1172;EUR_AF=0.17;SAS_AF=0.3047;AA=A|||;VT=SNP
3	53252851	rs11130359	C	T	100	PASS	AC=2215;AF=0.442292;AN=5008;NS=2504;DP=12541;EAS_AF=0.628;AMR_AF=0.4179;AFR_AF=0.2126;EUR_AF=0.4662;SAS_AF=0.5542;AA=C|||;VT=SNP
3	53252899	rs11715417	T	G	100	PASS	AC=1507;AF=0.300919;AN=5008;NS=2504;DP=15002;EAS_AF=0.5843;AMR_AF=0.2666;AFR_AF=0.0749;EUR_AF=0.2087;SAS_AF=0.4335;AA=T|||;VT=SNP
3	53253717	rs7617191	C	T	100	PASS	AC=881;AF=0.175919;AN=5008;NS=2504;DP=15073;EAS_AF=0.1567;AMR_AF=0.1427;AFR_AF=0.1172;EUR_AF=0.168;SAS_AF=0.3067;AA=T|||;VT=SNP
3	53253792	rs7628672	A	T	100	PASS	AC=884;AF=0.176518;AN=5008;NS=2504;DP=15724;EAS_AF=0.1597;AMR_AF=0.1427;AFR_AF=0.1172;EUR_AF=0.168;SAS_AF=0.3067;AA=T|||;VT=SNP
3	53254111	rs12633545	C	T	100	PASS	AC=600;AF=0.119808;AN=5008;NS=2504;DP=14907;EAS_AF=0.1091;AMR_AF=0.134;AFR_AF=0.0484;EUR_AF=0.167;SAS_AF=0.1687;AA=C|||;VT=SNP
3	53254338	rs6773409	C	G	100	PASS	AC=882;AF=0.176118;AN=5008;NS=2504;DP=19415;EAS_AF=0.1567;AMR_AF=0.1427;AFR_AF=0.118;EUR_AF=0.168;SAS_AF=0.3067;AA=C|||;VT=SNP
3	53254682	rs1979490	G	C	100	PASS	AC=889;AF=0.177516;AN=5008;NS=2504;DP=20463;EAS_AF=0.1567;AMR_AF=0.1455;AFR_AF=0.1218;EUR_AF=0.168;SAS_AF=0.3067;AA=g|||;VT=SNP
3	53254931	rs1979491	T	C	100	PASS	AC=888;AF=0.177316;AN=5008;NS=2504;DP=21335;EAS_AF=0.1567;AMR_AF=0.1441;AFR_AF=0.1218;EUR_AF=0.168;SAS_AF=0.3067;AA=T|||;VT=SNP
3	53255206	rs1979492	G	A	100	PASS	AC=888;AF=0.177316;AN=5008;NS=2504;DP=15477;EAS_AF=0.1567;AMR_AF=0.1441;AFR_AF=0.1218;EUR_AF=0.168;SAS_AF=0.3067;AA=G|||;VT=SNP
3	53255309	rs6789516	A	G	100	PASS	AC=889;AF=0.177516;AN=5008;NS=2504;DP=17540;EAS_AF=0.1567;AMR_AF=0.1441;AFR_AF=0.1225;EUR_AF=0.168;SAS_AF=0.3067;AA=G|||;VT=SNP
3	53255347	rs6800557	G	A	100	PASS	AC=888;AF=0.177316;AN=5008;NS=2504;DP=18131;EAS_AF=0.1567;AMR_AF=0.1441;AFR_AF=0.1218;EUR_AF=0.168;SAS_AF=0.3067;AA=G|||;VT=SNP
3	53256697	rs7647990	G	A	100	PASS	AC=1416;AF=0.282748;AN=5008;NS=2504;DP=21360;EAS_AF=0.5476;AMR_AF=0.1931;AFR_AF=0.0749;EUR_AF=0.2107;SAS_AF=0.4284;AA=G|||;VT=SNP
3	53257049	rs79351215	G	A	100	PASS	AC=837;AF=0.167133;AN=5008;NS=2504;DP=24167;EAS_AF=0.1567;AMR_AF=0.1412;AFR_AF=0.0847;EUR_AF=0.168;SAS_AF=0.3067;AA=G|||;VT=SNP
3	53257111	rs77140015	T	C	100	PASS	AC=606;AF=0.121006;AN=5008;NS=2504;DP=22770;EAS_AF=0.1091;AMR_AF=0.1354;AFR_AF=0.0522;EUR_AF=0.167;SAS_AF=0.1687;AA=T|||;VT=SNP
3	53257376	rs55852030	G	A	100	PASS	AC=2173;AF=0.433906;AN=5008;NS=2504;DP=20741;EAS_AF=0.5952;AMR_AF=0.4207;AFR_AF=0.2103;EUR_AF=0.4632;SAS_AF=0.5491;AA=g|||;VT=SNP
3	53257587	rs73840242	C	T	100	PASS	AC=888;AF=0.177316;AN=5008;NS=2504;DP=17748;EAS_AF=0.1567;AMR_AF=0.1441;AFR_AF=0.1218;EUR_AF=0.168;SAS_AF=0.3067;AA=C|||;VT=SNP
3	53257656	rs66499453	G	A	100	PASS	AC=1445;AF=0.288538;AN=5008;NS=2504;DP=18098;EAS_AF=0.5446;AMR_AF=0.1945;AFR_AF=0.0983;EUR_AF=0.2097;SAS_AF=0.4294;AA=G|||;VT=SNP
3	53258424	rs12632671	G	A	100	PASS	AC=128;AF=0.0255591;AN=5008;NS=2504;DP=21523;EAS_AF=0.0198;AMR_AF=0.0231;AFR_AF=0.0038;EUR_AF=0.0467;SAS_AF=0.0409;AA=G|||;VT=SNP
3	53259371	rs73840245	G	C	100	PASS	AC=890;AF=0.177716;AN=5008;NS=2504;DP=17343;EAS_AF=0.1567;AMR_AF=0.1441;AFR_AF=0.121;EUR_AF=0.168;SAS_AF=0.3098;AA=G|||;VT=SNP
3	53259608	rs3736151	C	T	100	PASS	AC=887;AF=0.177117;AN=5008;NS=2504;DP=18624;EAS_AF=0.1567;AMR_AF=0.1441;AFR_AF=0.121;EUR_AF=0.168;SAS_AF=0.3067;AA=C|||;VT=SNP
3	53259850	rs3163	C	T	100	PASS	AC=606;AF=0.121006;AN=5008;NS=2504;DP=17021;EAS_AF=0.1091;AMR_AF=0.1354;AFR_AF=0.0522;EUR_AF=0.167;SAS_AF=0.1687;AA=C|||;VT=SNP;EX_TARGET
3	53259996	rs3816767	G	A	100	PASS	AC=2180;AF=0.435304;AN=5008;NS=2504;DP=17248;EAS_AF=0.6032;AMR_AF=0.4207;AFR_AF=0.2088;EUR_AF=0.4642;SAS_AF=0.5491;AA=G|||;VT=SNP
3	53260054	rs73840248	T	C	100	PASS	AC=888;AF=0.177316;AN=5008;NS=2504;DP=19020;EAS_AF=0.1567;AMR_AF=0.1441;AFR_AF=0.121;EUR_AF=0.168;SAS_AF=0.3078;AA=C|||;VT=SNP
3	53260231	rs73840249	C	T	100	PASS	AC=887;AF=0.177117;AN=5008;NS=2504;DP=19735;EAS_AF=0.1567;AMR_AF=0.1441;AFR_AF=0.121;EUR_AF=0.168;SAS_AF=0.3067;AA=T|||;VT=SNP
3	53260325	rs7650103	A	G	100	PASS	AC=3070;AF=0.613019;AN=5008;NS=2504;DP=20663;EAS_AF=0.7599;AMR_AF=0.5648;AFR_AF=0.3321;EUR_AF=0.6322;SAS_AF=0.8558;AA=G|||;VT=SNP
3	53260620	rs2279320	T	G	100	PASS	AC=887;AF=0.177117;AN=5008;NS=2504;DP=19338;EAS_AF=0.1567;AMR_AF=0.1441;AFR_AF=0.121;EUR_AF=0.168;SAS_AF=0.3067;AA=G|||;VT=SNP
3	53260710	rs2279321	G	A	100	PASS	AC=1395;AF=0.278554;AN=5008;NS=2504;DP=18983;EAS_AF=0.5546;AMR_AF=0.2032;AFR_AF=0.0484;EUR_AF=0.2097;SAS_AF=0.4294;AA=G|||;VT=SNP;EX_TARGET
3	53260716	rs2279322	C	T	100	PASS	AC=2186;AF=0.436502;AN=5008;NS=2504;DP=18818;EAS_AF=0.6032;AMR_AF=0.4207;AFR_AF=0.2133;EUR_AF=0.4642;SAS_AF=0.5491;AA=C|||;VT=SNP;EX_TARGET
3	53260903	rs2279323	G	C	100	PASS	AC=704;AF=0.140575;AN=5008;NS=2504;DP=19324;EAS_AF=0.1091;AMR_AF=0.1441;AFR_AF=0.121;EUR_AF=0.168;SAS_AF=0.1687;AA=G|||;VT=SNP;EX_TARGET
3	53261019	rs41275535	C	G	100	PASS	AC=606;AF=0.121006;AN=5008;NS=2504;DP=17597;EAS_AF=0.1091;AMR_AF=0.1354;AFR_AF=0.0522;EUR_AF=0.167;SAS_AF=0.1687;AA=C|||;VT=SNP
3	53261677	rs11719464	T	C	100	PASS	AC=3061;AF=0.611222;AN=5008;NS=2504;DP=21623;EAS_AF=0.752;AMR_AF=0.5648;AFR_AF=0.329;EUR_AF=0.6342;SAS_AF=0.8569;AA=C|||;VT=SNP
3	53261733	rs73840252	C	T	100	PASS	AC=880;AF=0.175719;AN=5008;NS=2504;DP=19766;EAS_AF=0.1567;AMR_AF=0.1427;AFR_AF=0.1165;EUR_AF=0.168;SAS_AF=0.3067;AA=T|||;VT=SNP
3	53261827	rs79446544	G	T	100	PASS	AC=614;AF=0.122604;AN=5008;NS=2504;DP=17812;EAS_AF=0.1091;AMR_AF=0.1383;AFR_AF=0.053;EUR_AF=0.169;SAS_AF=0.1718;AA=G|||;VT=SNP
3	53261931	rs7612011	T	C	100	PASS	AC=880;AF=0.175719;AN=5008;NS=2504;DP=23099;EAS_AF=0.1567;AMR_AF=0.1427;AFR_AF=0.1165;EUR_AF=0.168;SAS_AF=0.3067;AA=C|||;VT=SNP
3	53262000	rs41275539	G	A	100	PASS	AC=606;AF=0.121006;AN=5008;NS=2504;DP=22936;EAS_AF=0.1091;AMR_AF=0.1354;AFR_AF=0.0522;EUR_AF=0.167;SAS_AF=0.1687;AA=g|||;VT=SNP
3	53262400	rs3736153	G	C	100	PASS	AC=880;AF=0.175719;AN=5008;NS=2504;DP=23296;EAS_AF=0.1567;AMR_AF=0.1427;AFR_AF=0.1165;EUR_AF=0.168;SAS_AF=0.3067;AA=G|||;VT=SNP
3	53262472	rs3736154	G	A	100	PASS	AC=880;AF=0.175719;AN=5008;NS=2504;DP=21339;EAS_AF=0.1567;AMR_AF=0.1427;AFR_AF=0.1165;EUR_AF=0.168;SAS_AF=0.3067;AA=G|||;VT=SNP
3	53262773	rs41275541	T	C	100	PASS	AC=885;AF=0.176717;AN=5008;NS=2504;DP=21025;EAS_AF=0.1567;AMR_AF=0.1427;AFR_AF=0.1203;EUR_AF=0.168;SAS_AF=0.3067;AA=C|||;VT=SNP
3	53263279	rs3736156	A	G	100	PASS	AC=3008;AF=0.600639;AN=5008;NS=2504;DP=16709;EAS_AF=0.752;AMR_AF=0.5591;AFR_AF=0.2927;EUR_AF=0.6322;SAS_AF=0.8579;AA=G|||;VT=SNP;EX_TARGET
3	53263971	rs4267636	C	T	100	PASS	AC=880;AF=0.175719;AN=5008;NS=2504;DP=21173;EAS_AF=0.1567;AMR_AF=0.1427;AFR_AF=0.1165;EUR_AF=0.168;SAS_AF=0.3067;AA=C|||;VT=SNP
3	53264085	rs6793684	G	T	100	PASS	AC=882;AF=0.176118;AN=5008;NS=2504;DP=19694;EAS_AF=0.1567;AMR_AF=0.1441;AFR_AF=0.1172;EUR_AF=0.168;SAS_AF=0.3067;AA=G|||;VT=SNP
3	53264124	rs6793773	G	T	100	PASS	AC=880;AF=0.175719;AN=5008;NS=2504;DP=18369;EAS_AF=0.1567;AMR_AF=0.1427;AFR_AF=0.1165;EUR_AF=0.168;SAS_AF=0.3067;AA=T|||;VT=SNP
3	53264160	rs6782597	A	G	100	PASS	AC=3048;AF=0.608626;AN=5008;NS=2504;DP=18380;EAS_AF=0.752;AMR_AF=0.5605;AFR_AF=0.323;EUR_AF=0.6322;SAS_AF=0.8569;AA=G|||;VT=SNP
3	53264211	rs6787685	T	C	100	PASS	AC=880;AF=0.175719;AN=5008;NS=2504;DP=18907;EAS_AF=0.1567;AMR_AF=0.1427;AFR_AF=0.1165;EUR_AF=0.168;SAS_AF=0.3067;AA=C|||;VT=SNP
3	53264214	rs11717767	G	A	100	PASS	AC=1152;AF=0.230032;AN=5008;NS=2504;DP=18705;EAS_AF=0.248;AMR_AF=0.3862;AFR_AF=0.0953;EUR_AF=0.3658;SAS_AF=0.1431;AA=G|||;VT=SNP
3	53264485	rs1131728	A	G	100	PASS	AC=886;AF=0.176917;AN=5008;NS=2504;DP=18973;EAS_AF=0.1567;AMR_AF=0.1427;AFR_AF=0.1203;EUR_AF=0.169;SAS_AF=0.3067;AA=G|||;VT=SNP;EX_TARGET
3	53265011	rs73840256	T	C	100	PASS	AC=900;AF=0.179712;AN=5008;NS=2504;DP=18591;EAS_AF=0.1567;AMR_AF=0.1427;AFR_AF=0.1316;EUR_AF=0.168;SAS_AF=0.3067;AA=C|||;VT=SNP
3	53265088	rs73840258	A	C	100	PASS	AC=899;AF=0.179513;AN=5008;NS=2504;DP=20424;EAS_AF=0.1567;AMR_AF=0.1427;AFR_AF=0.1309;EUR_AF=0.168;SAS_AF=0.3067;AA=A|||;VT=SNP
3	53265206	rs7633598	A	C	100	PASS	AC=900;AF=0.179712;AN=5008;NS=2504;DP=21389;EAS_AF=0.1567;AMR_AF=0.1427;AFR_AF=0.1309;EUR_AF=0.168;SAS_AF=0.3078;AA=C|||;VT=SNP
3	53265581	rs17234092	C	T	100	PASS	AC=632;AF=0.126198;AN=5008;NS=2504;DP=19727;EAS_AF=0.0476;AMR_AF=0.2176;AFR_AF=0.0484;EUR_AF=0.2515;SAS_AF=0.1186;AA=C|||;VT=SNP;EX_TARGET
3	53265766	rs11130362	C	T	100	PASS	AC=1202;AF=0.240016;AN=5008;NS=2504;DP=19256;EAS_AF=0.1786;AMR_AF=0.1816;AFR_AF=0.2307;EUR_AF=0.2227;SAS_AF=0.3753;AA=C|||;VT=SNP
3	53265957	rs728910	T	C	100	PASS	AC=700;AF=0.139776;AN=5008;NS=2504;DP=20703;EAS_AF=0.1101;AMR_AF=0.1427;AFR_AF=0.1165;EUR_AF=0.168;SAS_AF=0.1708;AA=T|||;VT=SNP
3	53266531	rs735940	C	T	100	PASS	AC=623;AF=0.124401;AN=5008;NS=2504;DP=17563;EAS_AF=0.1091;AMR_AF=0.1369;AFR_AF=0.0651;EUR_AF=0.167;SAS_AF=0.1677;AA=C|||;VT=SNP
3	53267100	rs2242300	C	A	100	PASS	AC=880;AF=0.175719;AN=5008;NS=2504;DP=20654;EAS_AF=0.1567;AMR_AF=0.1427;AFR_AF=0.1165;EUR_AF=0.168;SAS_AF=0.3067;AA=A|||;VT=SNP
3	53267155	rs2242301	G	A	100	PASS	AC=2178;AF=0.434904;AN=5008;NS=2504;DP=20318;EAS_AF=0.5923;AMR_AF=0.4193;AFR_AF=0.2156;EUR_AF=0.4652;SAS_AF=0.5491;AA=G|||;VT=SNP;EX_TARGET
3	53267296	rs2242302	G	A	100	PASS	AC=697;AF=0.139177;AN=5008;NS=2504;DP=18435;EAS_AF=0.1091;AMR_AF=0.1427;AFR_AF=0.1165;EUR_AF=0.168;SAS_AF=0.1687;AA=G|||;VT=SNP;EX_TARGET
3	53267532	rs56058589	C	T	100	PASS	AC=880;AF=0.175719;AN=5008;NS=2504;DP=20800;EAS_AF=0.1567;AMR_AF=0.1427;AFR_AF=0.1165;EUR_AF=0.168;SAS_AF=0.3067;AA=T|||;VT=SNP
3	53267709	rs114030816	G	C	100	PASS	AC=129;AF=0.0257588;AN=5008;NS=2504;DP=18296;EAS_AF=0.0198;AMR_AF=0.0231;AFR_AF=0.0038;EUR_AF=0.0477;SAS_AF=0.0409;AA=G|||;VT=SNP
3	53267962	rs60084328	C	T	100	PASS	AC=880;AF=0.175719;AN=5008;NS=2504;DP=19722;EAS_AF=0.1567;AMR_AF=0.1427;AFR_AF=0.1165;EUR_AF=0.168;SAS_AF=0.3067;AA=T|||;VT=SNP
3	53268122	rs34107310	C	T	100	PASS	AC=2179;AF=0.435104;AN=5008;NS=2504;DP=19590;EAS_AF=0.5923;AMR_AF=0.4193;AFR_AF=0.2148;EUR_AF=0.4672;SAS_AF=0.5491;AA=C|||;VT=SNP
3	53268137	rs35794580	C	A	100	PASS	AC=2179;AF=0.435104;AN=5008;NS=2504;DP=20100;EAS_AF=0.5923;AMR_AF=0.4193;AFR_AF=0.2148;EUR_AF=0.4672;SAS_AF=0.5491;AA=C|||;VT=SNP
3	53268235	rs55646281	A	C	100	PASS	AC=888;AF=0.177316;AN=5008;NS=2504;DP=22685;EAS_AF=0.1567;AMR_AF=0.1427;AFR_AF=0.1225;EUR_AF=0.168;SAS_AF=0.3067;AA=C|||;VT=SNP
3	53268242	rs13074156	G	A	100	PASS	AC=2179;AF=0.435104;AN=5008;NS=2504;DP=22666;EAS_AF=0.5923;AMR_AF=0.4193;AFR_AF=0.2148;EUR_AF=0.4672;SAS_AF=0.5491;AA=G|||;VT=SNP
3	53268429	rs3773739	A	G	100	PASS	AC=3059;AF=0.610823;AN=5008;NS=2504;DP=18501;EAS_AF=0.749;AMR_AF=0.562;AFR_AF=0.3313;EUR_AF=0.6352;SAS_AF=0.8558;AA=G|||;VT=SNP
3	53268526	rs73840274	T	C	100	PASS	AC=880;AF=0.175719;AN=5008;NS=2504;DP=18940;EAS_AF=0.1567;AMR_AF=0.1427;AFR_AF=0.1165;EUR_AF=0.168;SAS_AF=0.3067;AA=T|||;VT=SNP
3	53268545	rs3773740	T	C	100	PASS	AC=2179;AF=0.435104;AN=5008;NS=2504;DP=18729;EAS_AF=0.5923;AMR_AF=0.4193;AFR_AF=0.2148;EUR_AF=0.4672;SAS_AF=0.5491;AA=T|||;VT=SNP
3	53269046	rs1051485	T	C	100	PASS	AC=880;AF=0.175719;AN=5008;NS=2504;DP=15418;EAS_AF=0.1567;AMR_AF=0.1427;AFR_AF=0.1165;EUR_AF=0.168;SAS_AF=0.3067;AA=C|||;VT=SNP;EX_TARGET
3	53269163	rs1051483	G	A	100	PASS	AC=697;AF=0.139177;AN=5008;NS=2504;DP=12635;EAS_AF=0.1091;AMR_AF=0.1427;AFR_AF=0.1165;EUR_AF=0.168;SAS_AF=0.1687;AA=G|||;VT=SNP;EX_TARGET
3	53269275	rs2242304	T	C	100	PASS	AC=880;AF=0.175719;AN=5008;NS=2504;DP=9147;EAS_AF=0.1567;AMR_AF=0.1427;AFR_AF=0.1165;EUR_AF=0.168;SAS_AF=0.3067;AA=C|||;VT=SNP
3	53269317	rs2035450	T	C	100	PASS	AC=3060;AF=0.611022;AN=5008;NS=2504;DP=12886;EAS_AF=0.75;AMR_AF=0.562;AFR_AF=0.3313;EUR_AF=0.6332;SAS_AF=0.8579;AA=C|||;VT=SNP
3	53269407	rs73840276	G	A	100	PASS	AC=881;AF=0.175919;AN=5008;NS=2504;DP=15804;EAS_AF=0.1577;AMR_AF=0.1427;AFR_AF=0.1165;EUR_AF=0.168;SAS_AF=0.3067;AA=G|||;VT=SNP
3	53269735	rs58110216	A	G	100	PASS	AC=697;AF=0.139177;AN=5008;NS=2504;DP=18010;EAS_AF=0.1091;AMR_AF=0.1427;AFR_AF=0.1165;EUR_AF=0.168;SAS_AF=0.1687;AA=A|||;VT=SNP
3	53269743	rs60499054	G	A	100	PASS	AC=2178;AF=0.434904;AN=5008;NS=2504;DP=17969;EAS_AF=0.5923;AMR_AF=0.4193;AFR_AF=0.2148;EUR_AF=0.4652;SAS_AF=0.5501;AA=G|||;VT=SNP
3	53269802	rs56998997	T	A	100	PASS	AC=880;AF=0.175719;AN=5008;NS=2504;DP=18251;EAS_AF=0.1567;AMR_AF=0.1427;AFR_AF=0.1165;EUR_AF=0.168;SAS_AF=0.3067;AA=T|||;VT=SNP
3	53269904	rs4687715	G	A	100	PASS	AC=1729;AF=0.345248;AN=5008;NS=2504;DP=20001;EAS_AF=0.251;AMR_AF=0.4222;AFR_AF=0.5106;EUR_AF=0.3658;SAS_AF=0.1431;AA=G|||;VT=SNP
3	53270062	rs3773741	G	C	100	PASS	AC=878;AF=0.175319;AN=5008;NS=2504;DP=20410;EAS_AF=0.1567;AMR_AF=0.1427;AFR_AF=0.1165;EUR_AF=0.168;SAS_AF=0.3047;AA=G|||;VT=SNP
3	53270113	rs3773742	A	T	100	PASS	AC=881;AF=0.175919;AN=5008;NS=2504;DP=21721;EAS_AF=0.1567;AMR_AF=0.1427;AFR_AF=0.1165;EUR_AF=0.168;SAS_AF=0.3078;AA=T|||;VT=SNP
3	53270169	rs3773743	G	T	100	PASS	AC=881;AF=0.175919;AN=5008;NS=2504;DP=20983;EAS_AF=0.1567;AMR_AF=0.1427;AFR_AF=0.1165;EUR_AF=0.169;SAS_AF=0.3067;AA=G|||;VT=SNP
3	53270222	rs12629909	T	C	100	PASS	AC=893;AF=0.178315;AN=5008;NS=2504;DP=19940;EAS_AF=0.1567;AMR_AF=0.1427;AFR_AF=0.1165;EUR_AF=0.169;SAS_AF=0.319;AA=C|||;VT=SNP
3	53270344	rs3773744	T	C	100	PASS	AC=3055;AF=0.610024;AN=5008;NS=2504;DP=19885;EAS_AF=0.751;AMR_AF=0.562;AFR_AF=0.3275;EUR_AF=0.6332;SAS_AF=0.8569;AA=C|||;VT=SNP
3	53270424	rs3773745	A	G	100	PASS	AC=3060;AF=0.611022;AN=5008;NS=2504;DP=21225;EAS_AF=0.751;AMR_AF=0.562;AFR_AF=0.3313;EUR_AF=0.6332;SAS_AF=0.8569;AA=G|||;VT=SNP
3	53270682	rs3773746	G	C	100	PASS	AC=880;AF=0.175719;AN=5008;NS=2504;DP=20566;EAS_AF=0.1567;AMR_AF=0.1427;AFR_AF=0.1165;EUR_AF=0.168;SAS_AF=0.3067;AA=C|||;VT=SNP
3	53270689	rs3821691	G	A	100	PASS	AC=880;AF=0.175719;AN=5008;NS=2504;DP=20417;EAS_AF=0.1567;AMR_AF=0.1427;AFR_AF=0.1165;EUR_AF=0.168;SAS_AF=0.3067;AA=G|||;VT=SNP
3	53270849	rs6768738	G	C	100	PASS	AC=698;AF=0.139377;AN=5008;NS=2504;DP=19511;EAS_AF=0.1091;AMR_AF=0.1441;AFR_AF=0.1165;EUR_AF=0.168;SAS_AF=0.1687;AA=G|||;VT=SNP
3	53270928	rs2884495	T	C	100	PASS	AC=2179;AF=0.435104;AN=5008;NS=2504;DP=19067;EAS_AF=0.5942;AMR_AF=0.4193;AFR_AF=0.2141;EUR_AF=0.4652;SAS_AF=0.5501;AA=T|||;VT=SNP
3	53270947	rs2358621	A	C	100	PASS	AC=2178;AF=0.434904;AN=5008;NS=2504;DP=19299;EAS_AF=0.5942;AMR_AF=0.4193;AFR_AF=0.2141;EUR_AF=0.4652;SAS_AF=0.5491;AA=A|||;VT=SNP
3	53271040	rs12633000	A	C	100	PASS	AC=882;AF=0.176118;AN=5008;NS=2504;DP=23330;EAS_AF=0.1567;AMR_AF=0.1427;AFR_AF=0.1165;EUR_AF=0.168;SAS_AF=0.3088;AA=A|||;VT=SNP
3	53271047	rs12633001	A	G	100	PASS	AC=882;AF=0.176118;AN=5008;NS=2504;DP=23132;EAS_AF=0.1567;AMR_AF=0.1427;AFR_AF=0.1165;EUR_AF=0.168;SAS_AF=0.3088;AA=G|||;VT=SNP
3	53271676	rs111716390	T	C	100	PASS	AC=1024;AF=0.204473;AN=5008;NS=2504;DP=16116;EAS_AF=0.1577;AMR_AF=0.1484;AFR_AF=0.2126;EUR_AF=0.168;SAS_AF=0.319;AA=C|||;VT=SNP
3	53272067	rs3821692	G	A	100	PASS	AC=649;AF=0.129593;AN=5008;NS=2504;DP=17116;EAS_AF=0.1091;AMR_AF=0.1398;AFR_AF=0.0817;EUR_AF=0.168;SAS_AF=0.1687;AA=G|||;VT=SNP
3	53272314	rs3773747	T	C	100	PASS	AC=2407;AF=0.480631;AN=5008;NS=2504;DP=23235;EAS_AF=0.3611;AMR_AF=0.5605;AFR_AF=0.6051;EUR_AF=0.5358;SAS_AF=0.3221;AA=T|||;VT=SNP
3	53272782	rs62255988	G	A	100	PASS	AC=1226;AF=0.244808;AN=5008;NS=2504;DP=20822;EAS_AF=0.255;AMR_AF=0.3934;AFR_AF=0.1248;EUR_AF=0.3827;SAS_AF=0.1493;AA=G|||;VT=SNP
3	53272889	rs12629312	G	A	100	PASS	AC=1366;AF=0.272764;AN=5008;NS=2504;DP=22156;EAS_AF=0.5308;AMR_AF=0.196;AFR_AF=0.0514;EUR_AF=0.2048;SAS_AF=0.4305;AA=G|||;VT=SNP
3	53272944	rs7628245	C	T	100	PASS	AC=1518;AF=0.303115;AN=5008;NS=2504;DP=21544;EAS_AF=0.5506;AMR_AF=0.2017;AFR_AF=0.0605;EUR_AF=0.1948;SAS_AF=0.5593;AA=T|||;VT=SNP
3	53273287	rs28758191	G	A	100	PASS	AC=2276;AF=0.454473;AN=5008;NS=2504;DP=20354;EAS_AF=0.3869;AMR_AF=0.6239;AFR_AF=0.3782;EUR_AF=0.5815;SAS_AF=0.3763;AA=A|||;VT=SNP
3	53273473	rs9284890	T	C	100	PASS	AC=2338;AF=0.466853;AN=5008;NS=2504;DP=15975;EAS_AF=0.3631;AMR_AF=0.5764;AFR_AF=0.5855;EUR_AF=0.4503;SAS_AF=0.3528;AA=C|||;VT=SNP
3	53273965	rs10212420	A	C	100	PASS	AC=1037;AF=0.207069;AN=5008;NS=2504;DP=16371;EAS_AF=0.0724;AMR_AF=0.1354;AFR_AF=0.4062;EUR_AF=0.1799;SAS_AF=0.1554;AA=A|||;VT=SNP
3	53274602	rs2306569	T	C	100	PASS	AC=1265;AF=0.252596;AN=5008;NS=2504;DP=20827;EAS_AF=0.3046;AMR_AF=0.4755;AFR_AF=0.1165;EUR_AF=0.338;SAS_AF=0.137;AA=T|||;VT=SNP
3	53274688	rs9820968	C	G	100	PASS	AC=1693;AF=0.338059;AN=5008;NS=2504;DP=20080;EAS_AF=0.1319;AMR_AF=0.2767;AFR_AF=0.4992;EUR_AF=0.4294;SAS_AF=0.2822;AA=G|||;VT=SNP
3	53274986	rs62255989	C	T	100	PASS	AC=583;AF=0.116414;AN=5008;NS=2504;DP=20931;EAS_AF=0.0585;AMR_AF=0.134;AFR_AF=0.0431;EUR_AF=0.2475;SAS_AF=0.1278;AA=C|||;VT=SNP
3	53275540	rs62255990	G	A	100	PASS	AC=555;AF=0.110823;AN=5008;NS=2504;DP=18367;EAS_AF=0.0595;AMR_AF=0.1095;AFR_AF=0.0681;EUR_AF=0.1779;SAS_AF=0.1534;AA=G|||;VT=SNP
3	53275641	rs12487632	C	T	100	PASS	AC=1863;AF=0.372005;AN=5008;NS=2504;DP=17634;EAS_AF=0.3631;AMR_AF=0.6124;AFR_AF=0.1725;EUR_AF=0.5835;SAS_AF=0.2628;AA=C|||;VT=SNP
3	53275777	rs9864057	A	G	100	PASS	AC=4316;AF=0.861821;AN=5008;NS=2504;DP=17779;EAS_AF=0.9385;AMR_AF=0.8602;AFR_AF=0.8797;EUR_AF=0.7495;SAS_AF=0.8753;AA=A|||;VT=SNP
3	53275871	rs41275543	G	A	100	PASS	AC=626;AF=0.125;AN=5008;NS=2504;DP=21477;EAS_AF=0.0605;AMR_AF=0.1398;AFR_AF=0.0628;EUR_AF=0.2555;SAS_AF=0.1309;AA=G|||;VT=SNP
3	53276052	rs9827244	G	A	100	PASS	AC=1096;AF=0.21885;AN=5008;NS=2504;DP=17704;EAS_AF=0.0595;AMR_AF=0.1441;AFR_AF=0.4576;EUR_AF=0.1789;SAS_AF=0.1544;AA=G|||;VT=SNP
3	53276485	rs968702	G	C	100	PASS	AC=1077;AF=0.215056;AN=5008;NS=2504;DP=19619;EAS_AF=0.0595;AMR_AF=0.1412;AFR_AF=0.4463;EUR_AF=0.1779;SAS_AF=0.1534;AA=G|||;VT=SNP
3	53276554	rs79987882	A	G	100	PASS	AC=557;AF=0.111222;AN=5008;NS=2504;DP=20303;EAS_AF=0.0595;AMR_AF=0.1095;AFR_AF=0.0719;EUR_AF=0.175;SAS_AF=0.1534;AA=A|||;VT=SNP
3	53276697	rs7610113	T	C	100	PASS	AC=2962;AF=0.591454;AN=5008;NS=2504;DP=18354;EAS_AF=0.4266;AMR_AF=0.755;AFR_AF=0.6256;EUR_AF=0.7674;SAS_AF=0.4182;AA=C|||;VT=SNP
3	53276700	rs7640493	C	T	100	PASS	AC=1076;AF=0.214856;AN=5008;NS=2504;DP=18336;EAS_AF=0.0595;AMR_AF=0.1412;AFR_AF=0.4455;EUR_AF=0.1779;SAS_AF=0.1534;AA=T|||;VT=SNP
3	53277063	rs73840299	C	T	100	PASS	AC=568;AF=0.113419;AN=5008;NS=2504;DP=19647;EAS_AF=0.0407;AMR_AF=0.0965;AFR_AF=0.1573;EUR_AF=0.1312;SAS_AF=0.1227;AA=C|||;VT=SNP
3	53277094	rs4687716	G	A	100	PASS	AC=1281;AF=0.255791;AN=5008;NS=2504;DP=19833;EAS_AF=0.3065;AMR_AF=0.4798;AFR_AF=0.1248;EUR_AF=0.338;SAS_AF=0.137;AA=G|||;VT=SNP
3	53277476	rs7356056	C	T	100	PASS	AC=1076;AF=0.214856;AN=5008;NS=2504;DP=19051;EAS_AF=0.0595;AMR_AF=0.1412;AFR_AF=0.4455;EUR_AF=0.1779;SAS_AF=0.1534;AA=C|||;VT=SNP
3	53277546	rs77351539	G	C	100	PASS	AC=407;AF=0.08127;AN=5008;NS=2504;DP=20441;EAS_AF=0.0407;AMR_AF=0.0836;AFR_AF=0.0424;EUR_AF=0.1312;SAS_AF=0.1227;AA=G|||;VT=SNP
3	53277653	rs9858133	G	T	100	PASS	AC=1018;AF=0.203275;AN=5008;NS=2504;DP=21175;EAS_AF=0.0595;AMR_AF=0.1369;AFR_AF=0.4039;EUR_AF=0.1779;SAS_AF=0.1534;AA=T|||;VT=SNP
3	53277790	rs62255992	A	C	100	PASS	AC=570;AF=0.113818;AN=5008;NS=2504;DP=17932;EAS_AF=0.0407;AMR_AF=0.0965;AFR_AF=0.1581;EUR_AF=0.1322;SAS_AF=0.1227;AA=A|||;VT=SNP
3	53277811	rs9858049	C	T	100	PASS	AC=891;AF=0.177915;AN=5008;NS=2504;DP=18518;EAS_AF=0.0407;AMR_AF=0.1138;AFR_AF=0.3918;EUR_AF=0.1322;SAS_AF=0.1227;AA=C|||;VT=SNP
3	53277859	rs79453591	C	A	100	PASS	AC=142;AF=0.0283546;AN=5008;NS=2504;DP=19886;EAS_AF=0.0188;AMR_AF=0.0245;AFR_AF=0.0242;EUR_AF=0.0437;SAS_AF=0.0307;AA=C|||;VT=SNP
3	53278241	rs12493802	C	T	100	PASS	AC=2038;AF=0.406949;AN=5008;NS=2504;DP=20652;EAS_AF=0.3671;AMR_AF=0.6282;AFR_AF=0.2867;EUR_AF=0.5905;SAS_AF=0.2648;AA=C|||;VT=SNP
3	53278320	rs9820979	A	G	100	PASS	AC=2799;AF=0.558906;AN=5008;NS=2504;DP=19737;EAS_AF=0.4266;AMR_AF=0.7406;AFR_AF=0.5106;EUR_AF=0.7664;SAS_AF=0.4182;AA=G|||;VT=SNP
3	53278324	rs12054426	T	C	100	PASS	AC=550;AF=0.109824;AN=5008;NS=2504;DP=19843;EAS_AF=0.0595;AMR_AF=0.1081;AFR_AF=0.0673;EUR_AF=0.175;SAS_AF=0.1534;AA=T|||;VT=SNP
3	53278653	rs7646760	C	A	100	PASS	AC=2949;AF=0.588858;AN=5008;NS=2504;DP=19718;EAS_AF=0.4266;AMR_AF=0.7536;AFR_AF=0.6165;EUR_AF=0.7674;SAS_AF=0.4182;AA=A|||;VT=SNP
3	53279491	rs62255993	G	C	100	PASS	AC=576;AF=0.115016;AN=5008;NS=2504;DP=15564;EAS_AF=0.0605;AMR_AF=0.1326;AFR_AF=0.034;EUR_AF=0.2515;SAS_AF=0.1278;AA=G|||;VT=SNP
3	53279509	rs12485313	T	G	100	PASS	AC=2439;AF=0.487021;AN=5008;NS=2504;DP=15435;EAS_AF=0.4266;AMR_AF=0.7233;AFR_AF=0.2481;EUR_AF=0.7644;SAS_AF=0.4192;AA=T|||;VT=SNP
3	53279525	rs12494824	C	T	100	PASS	AC=1279;AF=0.255391;AN=5008;NS=2504;DP=15293;EAS_AF=0.3056;AMR_AF=0.4784;AFR_AF=0.1248;EUR_AF=0.338;SAS_AF=0.137;AA=C|||;VT=SNP
3	53279629	rs146625073	C	A	100	PASS	AC=150;AF=0.0299521;AN=5008;NS=2504;DP=16794;EAS_AF=0.0188;AMR_AF=0.0259;AFR_AF=0.0295;EUR_AF=0.0437;SAS_AF=0.0307;AA=C|||;VT=SNP
3	53279749	rs62255994	C	T	100	PASS	AC=551;AF=0.110024;AN=5008;NS=2504;DP=18366;EAS_AF=0.0605;AMR_AF=0.1311;AFR_AF=0.0166;EUR_AF=0.2515;SAS_AF=0.1268;AA=C|||;VT=SNP
3	53279830	rs62255995	A	G	100	PASS	AC=432;AF=0.086262;AN=5008;NS=2504;DP=20064;EAS_AF=0.0407;AMR_AF=0.0865;AFR_AF=0.059;EUR_AF=0.1312;SAS_AF=0.1237;AA=A|||;VT=SNP
3	53279868	rs62255996	A	G	100	PASS	AC=432;AF=0.086262;AN=5008;NS=2504;DP=21327;EAS_AF=0.0407;AMR_AF=0.0865;AFR_AF=0.059;EUR_AF=0.1312;SAS_AF=0.1237;AA=A|||;VT=SNP
3	53280007	rs7627444	G	C	100	PASS	AC=1854;AF=0.370208;AN=5008;NS=2504;DP=18392;EAS_AF=0.3661;AMR_AF=0.611;AFR_AF=0.1589;EUR_AF=0.5895;SAS_AF=0.2638;AA=G|||;VT=SNP
3	53280098	rs7617474	A	G	100	PASS	AC=2439;AF=0.487021;AN=5008;NS=2504;DP=18883;EAS_AF=0.4266;AMR_AF=0.7233;AFR_AF=0.2481;EUR_AF=0.7644;SAS_AF=0.4192;AA=A|||;VT=SNP
3	53280686	rs62255999	C	T	100	PASS	AC=577;AF=0.115216;AN=5008;NS=2504;DP=17025;EAS_AF=0.0615;AMR_AF=0.134;AFR_AF=0.0333;EUR_AF=0.2515;SAS_AF=0.1278;AA=C|||;VT=SNP
3	53280735	rs62256000	C	T	100	PASS	AC=575;AF=0.114816;AN=5008;NS=2504;DP=16206;EAS_AF=0.0605;AMR_AF=0.1326;AFR_AF=0.0333;EUR_AF=0.2515;SAS_AF=0.1278;AA=C|||;VT=SNP
3	53281076	rs62256001	A	G	100	PASS	AC=428;AF=0.0854633;AN=5008;NS=2504;DP=15275;EAS_AF=0.0407;AMR_AF=0.0865;AFR_AF=0.059;EUR_AF=0.1302;SAS_AF=0.1207;AA=A|||;VT=SNP
3	53281183	rs7630632	G	T	100	PASS	AC=1858;AF=0.371006;AN=5008;NS=2504;DP=14837;EAS_AF=0.3671;AMR_AF=0.6124;AFR_AF=0.1596;EUR_AF=0.5895;SAS_AF=0.2648;AA=G|||;VT=SNP
3	53281265	rs7625237	T	C	100	PASS	AC=2818;AF=0.5627;AN=5008;NS=2504;DP=14348;EAS_AF=0.4107;AMR_AF=0.732;AFR_AF=0.5991;EUR_AF=0.7227;SAS_AF=0.3855;AA=C|||;VT=SNP
3	53281750	rs9879195	C	G	100	PASS	AC=685;AF=0.136781;AN=5008;NS=2504;DP=18757;EAS_AF=0.0437;AMR_AF=0.1527;AFR_AF=0.0923;EUR_AF=0.2694;SAS_AF=0.1452;AA=C|||;VT=SNP
3	53282033	rs41332244	C	T	100	PASS	AC=702;AF=0.140176;AN=5008;NS=2504;DP=21397;EAS_AF=0.0694;AMR_AF=0.049;AFR_AF=0.2602;EUR_AF=0.0447;SAS_AF=0.2137;AA=c|||;VT=SNP
3	53282188	rs4687717	T	C	100	PASS	AC=2654;AF=0.529952;AN=5008;NS=2504;DP=21592;EAS_AF=0.6349;AMR_AF=0.5692;AFR_AF=0.2799;EUR_AF=0.6153;SAS_AF=0.6442;AA=T|||;VT=SNP
3	53282303	rs4687718	A	G	100	PASS	AC=3798;AF=0.758387;AN=5008;NS=2504;DP=22174;EAS_AF=0.9583;AMR_AF=0.8674;AFR_AF=0.388;EUR_AF=0.8638;SAS_AF=0.8671;AA=A|||;VT=SNP
3	53282549	rs11720625	C	G	100	PASS	AC=2476;AF=0.494409;AN=5008;NS=2504;DP=18764;EAS_AF=0.4067;AMR_AF=0.6354;AFR_AF=0.407;EUR_AF=0.5924;SAS_AF=0.502;AA=G|||;VT=SNP
3	53282990	rs62256002	T	C	100	PASS	AC=416;AF=0.0830671;AN=5008;NS=2504;DP=14304;EAS_AF=0.0427;AMR_AF=0.0821;AFR_AF=0.0401;EUR_AF=0.1312;SAS_AF=0.1339;AA=T|||;VT=SNP
3	53283952	rs62256003	A	T	100	PASS	AC=698;AF=0.139377;AN=5008;NS=2504;DP=20403;EAS_AF=0.0665;AMR_AF=0.1383;AFR_AF=0.1157;EUR_AF=0.2505;SAS_AF=0.1329;AA=T|||;VT=SNP
3	53284419	rs10433617	C	T	100	PASS	AC=697;AF=0.139177;AN=5008;NS=2504;DP=18819;EAS_AF=0.0665;AMR_AF=0.1383;AFR_AF=0.115;EUR_AF=0.2505;SAS_AF=0.1329;AA=C|||;VT=SNP
3	53284437	rs10433618	C	A	100	PASS	AC=561;AF=0.112021;AN=5008;NS=2504;DP=18607;EAS_AF=0.0665;AMR_AF=0.1311;AFR_AF=0.0166;EUR_AF=0.2505;SAS_AF=0.1319;AA=C|||;VT=SNP
3	53285200	rs59145995	T	A	100	PASS	AC=694;AF=0.138578;AN=5008;NS=2504;DP=20243;EAS_AF=0.0665;AMR_AF=0.1383;AFR_AF=0.1127;EUR_AF=0.2505;SAS_AF=0.1329;AA=T|||;VT=SNP
3	53285424	rs35495179	G	C	100	PASS	AC=1134;AF=0.226438;AN=5008;NS=2504;DP=21008;EAS_AF=0.2887;AMR_AF=0.4726;AFR_AF=0.0265;EUR_AF=0.339;SAS_AF=0.1421;AA=G|||;VT=SNP
3	53286409	rs9826552	G	A	100	PASS	AC=889;AF=0.177516;AN=5008;NS=2504;DP=21507;EAS_AF=0.0665;AMR_AF=0.1571;AFR_AF=0.2451;EUR_AF=0.2545;SAS_AF=0.136;AA=G|||;VT=SNP
3	53286411	rs9846315	T	A	100	PASS	AC=1301;AF=0.259784;AN=5008;NS=2504;DP=21586;EAS_AF=0.1151;AMR_AF=0.1671;AFR_AF=0.3782;EUR_AF=0.2555;SAS_AF=0.319;AA=A|||;VT=SNP
3	53286688	rs9850440	T	C	100	PASS	AC=1080;AF=0.215655;AN=5008;NS=2504;DP=17206;EAS_AF=0.0665;AMR_AF=0.1671;AFR_AF=0.3828;EUR_AF=0.2535;SAS_AF=0.1391;AA=t|||;VT=SNP
3	53286784	rs9830594	C	T	100	PASS	AC=938;AF=0.1873;AN=5008;NS=2504;DP=19267;EAS_AF=0.0665;AMR_AF=0.1599;AFR_AF=0.2761;EUR_AF=0.2575;SAS_AF=0.1391;AA=c|||;VT=SNP
3	53286932	rs141078441	C	T	100	PASS	AC=577;AF=0.115216;AN=5008;NS=2504;DP=16886;EAS_AF=0.0635;AMR_AF=0.111;AFR_AF=0.0779;EUR_AF=0.175;SAS_AF=0.1605;AA=t|||;VT=SNP
3	53286976	rs9830895	C	T	100	PASS	AC=935;AF=0.186701;AN=5008;NS=2504;DP=17541;EAS_AF=0.0665;AMR_AF=0.1599;AFR_AF=0.2776;EUR_AF=0.2525;SAS_AF=0.1391;AA=c|||;VT=SNP
3	53288224	rs13101181	G	A	100	PASS	AC=1295;AF=0.258586;AN=5008;NS=2504;DP=22778;EAS_AF=0.2698;AMR_AF=0.4784;AFR_AF=0.1256;EUR_AF=0.3419;SAS_AF=0.1851;AA=G|||;VT=SNP
3	53288475	rs13059189	G	A	100	PASS	AC=1326;AF=0.264776;AN=5008;NS=2504;DP=23001;EAS_AF=0.2698;AMR_AF=0.4813;AFR_AF=0.1483;EUR_AF=0.34;SAS_AF=0.1861;AA=G|||;VT=SNP
3	53289527	rs7633966	T	G	100	PASS	AC=1754;AF=0.35024;AN=5008;NS=2504;DP=11088;EAS_AF=0.129;AMR_AF=0.2882;AFR_AF=0.5408;EUR_AF=0.4165;SAS_AF=0.2965;AA=g|||;VT=SNP
3	53289634	rs62256006	G	A	100	PASS	AC=536;AF=0.107029;AN=5008;NS=2504;DP=8735;EAS_AF=0.0615;AMR_AF=0.1081;AFR_AF=0.0598;EUR_AF=0.164;SAS_AF=0.1585;AA=g|||;VT=SNP
3	53290198	rs147254549	G	C	100	PASS	AC=76;AF=0.0151757;AN=5008;NS=2504;DP=10662;EAS_AF=0.002;AMR_AF=0.0259;AFR_AF=0.0015;EUR_AF=0.0457;SAS_AF=0.0082;AA=g|||;VT=SNP
3	53290264	rs17030933	C	G	100	PASS	AC=812;AF=0.162141;AN=5008;NS=2504;DP=14807;EAS_AF=0.0675;AMR_AF=0.1513;AFR_AF=0.1936;EUR_AF=0.2465;SAS_AF=0.138;AA=c|||;VT=SNP
3	53290385	rs17030934	G	A	100	PASS	AC=813;AF=0.16234;AN=5008;NS=2504;DP=12716;EAS_AF=0.0675;AMR_AF=0.1513;AFR_AF=0.1936;EUR_AF=0.2465;SAS_AF=0.1391;AA=g|||;VT=SNP
3	53290705	rs77948234	C	T	100	PASS	AC=1293;AF=0.258187;AN=5008;NS=2504;DP=19212;EAS_AF=0.2768;AMR_AF=0.4769;AFR_AF=0.1097;EUR_AF=0.3559;SAS_AF=0.184;AA=C|||;VT=SNP
3	53291134	rs58558806	T	C	100	PASS	AC=813;AF=0.16234;AN=5008;NS=2504;DP=20529;EAS_AF=0.0675;AMR_AF=0.1513;AFR_AF=0.1936;EUR_AF=0.2465;SAS_AF=0.1391;AA=T|||;VT=SNP
3	53291478	rs11130365	C	T	100	PASS	AC=1815;AF=0.36242;AN=5008;NS=2504;DP=20737;EAS_AF=0.3313;AMR_AF=0.4986;AFR_AF=0.3147;EUR_AF=0.3579;SAS_AF=0.3671;AA=T|||;VT=SNP
3	53291982	rs7648309	G	A	100	PASS	AC=1587;AF=0.316893;AN=5008;NS=2504;DP=19538;EAS_AF=0.3313;AMR_AF=0.4827;AFR_AF=0.152;EUR_AF=0.3559;SAS_AF=0.3671;AA=G|||;VT=SNP
3	53292090	rs4687573	C	T	100	PASS	AC=2023;AF=0.403954;AN=5008;NS=2504;DP=19474;EAS_AF=0.3313;AMR_AF=0.513;AFR_AF=0.466;EUR_AF=0.3559;SAS_AF=0.3671;AA=T|||;VT=SNP
3	53293373	rs11130367	G	A	100	PASS	AC=1563;AF=0.312101;AN=5008;NS=2504;DP=20176;EAS_AF=0.2768;AMR_AF=0.4957;AFR_AF=0.3048;EUR_AF=0.3539;SAS_AF=0.1851;AA=G|||;VT=SNP
3	53293855	rs7637934	G	T	100	PASS	AC=3229;AF=0.644768;AN=5008;NS=2504;DP=19184;EAS_AF=0.4603;AMR_AF=0.7622;AFR_AF=0.6135;EUR_AF=0.7684;SAS_AF=0.6667;AA=T|||;VT=SNP
3	53293986	rs12490667	G	A	100	PASS	AC=1292;AF=0.257987;AN=5008;NS=2504;DP=20297;EAS_AF=0.2768;AMR_AF=0.4769;AFR_AF=0.1097;EUR_AF=0.3539;SAS_AF=0.1851;AA=G|||;VT=SNP
3	53294215	rs17052957	T	G	100	PASS	AC=3354;AF=0.669728;AN=5008;NS=2504;DP=19427;EAS_AF=0.4603;AMR_AF=0.7723;AFR_AF=0.7012;EUR_AF=0.7714;SAS_AF=0.6656;AA=G|||;VT=SNP
3	53294445	rs34774173	G	C	100	PASS	AC=1579;AF=0.315296;AN=5008;NS=2504;DP=21115;EAS_AF=0.2768;AMR_AF=0.4957;AFR_AF=0.3162;EUR_AF=0.3539;SAS_AF=0.1861;AA=G|||;VT=SNP
3	53295285	rs7622159	C	T	100	PASS	AC=642;AF=0.128195;AN=5008;NS=2504;DP=16848;EAS_AF=0.0675;AMR_AF=0.1383;AFR_AF=0.0703;EUR_AF=0.2475;SAS_AF=0.1391;AA=C|||;VT=SNP
3	53296320	rs931254	T	C	100	PASS	AC=3353;AF=0.669529;AN=5008;NS=2504;DP=19122;EAS_AF=0.4603;AMR_AF=0.7723;AFR_AF=0.7005;EUR_AF=0.7714;SAS_AF=0.6656;AA=C|||;VT=SNP
3	53296563	rs62256009	C	T	100	PASS	AC=640;AF=0.127796;AN=5008;NS=2504;DP=12832;EAS_AF=0.0675;AMR_AF=0.1383;AFR_AF=0.0696;EUR_AF=0.2465;SAS_AF=0.1391;AA=C|||;VT=SNP
3	53297331	rs9856552	C	T	100	PASS	AC=3352;AF=0.669329;AN=5008;NS=2504;DP=14374;EAS_AF=0.4603;AMR_AF=0.7723;AFR_AF=0.6997;EUR_AF=0.7714;SAS_AF=0.6656;AA=N|||;VT=SNP
3	53301717	rs62256010	C	T	100	PASS	AC=551;AF=0.110024;AN=5008;NS=2504;DP=11376;EAS_AF=0.0615;AMR_AF=0.1095;AFR_AF=0.0681;EUR_AF=0.166;SAS_AF=0.1595;AA=C|||;VT=SNP
3	53301969	rs9854669	G	A	100	PASS	AC=1882;AF=0.375799;AN=5008;NS=2504;DP=11893;EAS_AF=0.1835;AMR_AF=0.2839;AFR_AF=0.4947;EUR_AF=0.4135;SAS_AF=0.4397;AA=A|||;VT=SNP
3	53302332	rs12630183	A	C	100	PASS	AC=649;AF=0.129593;AN=5008;NS=2504;DP=21389;EAS_AF=0.0615;AMR_AF=0.1196;AFR_AF=0.1346;EUR_AF=0.168;SAS_AF=0.1605;AA=A|||;VT=SNP
3	53302637	rs62256043	C	T	100	PASS	AC=850;AF=0.169728;AN=5008;NS=2504;DP=18110;EAS_AF=0.0675;AMR_AF=0.1484;AFR_AF=0.2247;EUR_AF=0.2445;SAS_AF=0.1391;AA=T|||;VT=SNP
3	53303011	rs62256044	G	A	100	PASS	AC=539;AF=0.107628;AN=5008;NS=2504;DP=16634;EAS_AF=0.0585;AMR_AF=0.1095;AFR_AF=0.0605;EUR_AF=0.167;SAS_AF=0.1595;AA=G|||;VT=SNP
3	53303516	rs143804589	A	G	100	PASS	AC=77;AF=0.0153754;AN=5008;NS=2504;DP=18143;EAS_AF=0.002;AMR_AF=0.0259;AFR_AF=0.0015;EUR_AF=0.0467;SAS_AF=0.0082;AA=A|||;VT=SNP
3	53305069	rs62256046	C	T	100	PASS	AC=708;AF=0.141374;AN=5008;NS=2504;DP=19073;EAS_AF=0.0585;AMR_AF=0.1182;AFR_AF=0.1815;EUR_AF=0.168;SAS_AF=0.1616;AA=C|||;VT=SNP
3	53306838	rs62256047	T	G	100	PASS	AC=710;AF=0.141773;AN=5008;NS=2504;DP=15973;EAS_AF=0.0585;AMR_AF=0.1182;AFR_AF=0.1831;EUR_AF=0.168;SAS_AF=0.1616;AA=T|||;VT=SNP
3	53307352	rs17234771	G	A	100	PASS	AC=699;AF=0.139577;AN=5008;NS=2504;DP=18802;EAS_AF=0.0675;AMR_AF=0.147;AFR_AF=0.115;EUR_AF=0.2445;SAS_AF=0.1339;AA=G|||;VT=SNP
3	53307626	rs62256049	T	G	100	PASS	AC=591;AF=0.118011;AN=5008;NS=2504;DP=20313;EAS_AF=0.0675;AMR_AF=0.1354;AFR_AF=0.0386;EUR_AF=0.2455;SAS_AF=0.1339;AA=T|||;VT=SNP
3	53308159	rs62256050	C	T	100	PASS	AC=1198;AF=0.239217;AN=5008;NS=2504;DP=18933;EAS_AF=0.125;AMR_AF=0.1614;AFR_AF=0.2897;EUR_AF=0.2475;SAS_AF=0.3354;AA=C|||;VT=SNP
3	53308467	rs9821134	A	G	100	PASS	AC=1034;AF=0.20647;AN=5008;NS=2504;DP=17954;EAS_AF=0.0615;AMR_AF=0.1383;AFR_AF=0.4145;EUR_AF=0.169;SAS_AF=0.1616;AA=G|||;VT=SNP
3	53310794	rs4687720	G	A	100	PASS	AC=1205;AF=0.240615;AN=5008;NS=2504;DP=12592;EAS_AF=0.2798;AMR_AF=0.4035;AFR_AF=0.0825;EUR_AF=0.3489;SAS_AF=0.1871;AA=G|||;VT=SNP
3	53311072	rs7620395	A	C	100	PASS	AC=3327;AF=0.664337;AN=5008;NS=2504;DP=17890;EAS_AF=0.4891;AMR_AF=0.7666;AFR_AF=0.6528;EUR_AF=0.7654;SAS_AF=0.684;AA=C|||;VT=SNP
3	53311775	rs62256051	C	T	100	PASS	AC=532;AF=0.10623;AN=5008;NS=2504;DP=16014;EAS_AF=0.0585;AMR_AF=0.1052;AFR_AF=0.0567;EUR_AF=0.166;SAS_AF=0.1616;AA=C|||;VT=SNP
3	53312915	rs6798771	C	T	100	PASS	AC=1203;AF=0.240216;AN=5008;NS=2504;DP=22297;EAS_AF=0.2798;AMR_AF=0.4035;AFR_AF=0.0825;EUR_AF=0.3479;SAS_AF=0.1861;AA=C|||;VT=SNP
3	53313049	rs56654807	C	G	100	PASS	AC=598;AF=0.119409;AN=5008;NS=2504;DP=23978;EAS_AF=0.0675;AMR_AF=0.1369;AFR_AF=0.0431;EUR_AF=0.2475;SAS_AF=0.1319;AA=C|||;VT=SNP
3	53313224	rs111867709	C	G	100	PASS	AC=591;AF=0.118011;AN=5008;NS=2504;DP=18548;EAS_AF=0.0675;AMR_AF=0.1369;AFR_AF=0.0378;EUR_AF=0.2475;SAS_AF=0.1319;AA=C|||;VT=SNP
3	53314753	rs62256053	G	T	100	PASS	AC=590;AF=0.117812;AN=5008;NS=2504;DP=12022;EAS_AF=0.0675;AMR_AF=0.1369;AFR_AF=0.0386;EUR_AF=0.2455;SAS_AF=0.1319;AA=G|||;VT=SNP
3	53317098	rs56125165	C	T	100	PASS	AC=556;AF=0.111022;AN=5008;NS=2504;DP=21698;EAS_AF=0.2073;AMR_AF=0.0865;AFR_AF=0.0076;EUR_AF=0.165;SAS_AF=0.1135;AA=C|||;VT=SNP
3	53318700	rs3209045	G	A	100	PASS	AC=538;AF=0.107428;AN=5008;NS=2504;DP=14281;EAS_AF=0.0605;AMR_AF=0.1081;AFR_AF=0.0575;EUR_AF=0.165;SAS_AF=0.1636;AA=G|||;VT=SNP
3	53318868	rs11551405	C	A	100	PASS	AC=589;AF=0.117612;AN=5008;NS=2504;DP=19991;EAS_AF=0.0675;AMR_AF=0.1383;AFR_AF=0.0378;EUR_AF=0.2455;SAS_AF=0.1309;AA=C|||;VT=SNP
3	53319203	rs1108506	C	G	100	PASS	AC=596;AF=0.11901;AN=5008;NS=2504;DP=20780;EAS_AF=0.0675;AMR_AF=0.1354;AFR_AF=0.0424;EUR_AF=0.2485;SAS_AF=0.1309;AA=C|||;VT=SNP
3	53321002	rs6792874	T	C	100	PASS	AC=1964;AF=0.392173;AN=5008;NS=2504;DP=19453;EAS_AF=0.1845;AMR_AF=0.3545;AFR_AF=0.4766;EUR_AF=0.4145;SAS_AF=0.4959;AA=C|||;VT=SNP
3	53321631	rs9628	A	C	100	PASS	AC=1964;AF=0.392173;AN=5008;NS=2504;DP=17374;EAS_AF=0.1845;AMR_AF=0.353;AFR_AF=0.4766;EUR_AF=0.4155;SAS_AF=0.4959;AA=C|||;VT=SNP;EX_TARGET
3	53322431	rs62256054	G	C	100	PASS	AC=636;AF=0.126997;AN=5008;NS=2504;DP=21316;EAS_AF=0.0585;AMR_AF=0.1124;AFR_AF=0.1309;EUR_AF=0.167;SAS_AF=0.1616;AA=G|||;VT=SNP
3	53323914	rs2279319	T	C	100	PASS	AC=1853;AF=0.370008;AN=5008;NS=2504;DP=17300;EAS_AF=0.1845;AMR_AF=0.3415;AFR_AF=0.4002;EUR_AF=0.4145;SAS_AF=0.4949;AA=T|||;VT=SNP
3	53324915	rs3732834	A	G	100	PASS	AC=3374;AF=0.673722;AN=5008;NS=2504;DP=16014;EAS_AF=0.7202;AMR_AF=0.5778;AFR_AF=0.6029;EUR_AF=0.6511;SAS_AF=0.8129;AA=G|||;VT=SNP;EX_TARGET
3	53325905	rs13063111	C	A	100	PASS	AC=3312;AF=0.661342;AN=5008;NS=2504;DP=19529;EAS_AF=0.4653;AMR_AF=0.7637;AFR_AF=0.6498;EUR_AF=0.7753;SAS_AF=0.6892;AA=A|||;VT=SNP
3	53327437	rs73080266	G	A	100	PASS	AC=587;AF=0.117212;AN=5008;NS=2504;DP=18709;EAS_AF=0.0675;AMR_AF=0.1354;AFR_AF=0.0378;EUR_AF=0.2465;SAS_AF=0.1299;AA=g|||;VT=SNP
3	53328655	rs62256057	C	T	100	PASS	AC=1472;AF=0.29393;AN=5008;NS=2504;DP=22394;EAS_AF=0.127;AMR_AF=0.2622;AFR_AF=0.3487;EUR_AF=0.4135;SAS_AF=0.2914;AA=C|||;VT=SNP
3	53328703	rs17307289	A	C	100	PASS	AC=2076;AF=0.414537;AN=5008;NS=2504;DP=19451;EAS_AF=0.1855;AMR_AF=0.3602;AFR_AF=0.556;EUR_AF=0.4155;SAS_AF=0.4969;AA=C|||;VT=SNP
3	53328868	rs73080271	C	G	100	PASS	AC=589;AF=0.117612;AN=5008;NS=2504;DP=22168;EAS_AF=0.0675;AMR_AF=0.1369;AFR_AF=0.0378;EUR_AF=0.2465;SAS_AF=0.1309;AA=C|||;VT=SNP
3	53328883	rs7643417	A	G	100	PASS	AC=1964;AF=0.392173;AN=5008;NS=2504;DP=21952;EAS_AF=0.1855;AMR_AF=0.3516;AFR_AF=0.4766;EUR_AF=0.4145;SAS_AF=0.4969;AA=G|||;VT=SNP
3	53330051	rs62256059	C	T	100	PASS	AC=2074;AF=0.414137;AN=5008;NS=2504;DP=17051;EAS_AF=0.1845;AMR_AF=0.3602;AFR_AF=0.5552;EUR_AF=0.4155;SAS_AF=0.4969;AA=T|||;VT=SNP
3	53331547	rs13062474	C	T	100	PASS	AC=1202;AF=0.240016;AN=5008;NS=2504;DP=15999;EAS_AF=0.2798;AMR_AF=0.402;AFR_AF=0.0832;EUR_AF=0.3479;SAS_AF=0.1851;AA=C|||;VT=SNP
3	53332026	rs73080273	T	C	100	PASS	AC=591;AF=0.118011;AN=5008;NS=2504;DP=19479;EAS_AF=0.0675;AMR_AF=0.1369;AFR_AF=0.0386;EUR_AF=0.2475;SAS_AF=0.1309;AA=T|||;VT=SNP
3	53332363	rs10461029	A	G	100	PASS	AC=1224;AF=0.244409;AN=5008;NS=2504;DP=20122;EAS_AF=0.127;AMR_AF=0.2493;AFR_AF=0.1672;EUR_AF=0.4135;SAS_AF=0.2924;AA=A|||;VT=SNP
3	53332477	rs7641238	T	C	100	PASS	AC=3111;AF=0.621206;AN=5008;NS=2504;DP=22437;EAS_AF=0.4663;AMR_AF=0.745;AFR_AF=0.5204;EUR_AF=0.7624;SAS_AF=0.684;AA=C|||;VT=SNP
3	53332706	rs7649323	G	C	100	PASS	AC=1203;AF=0.240216;AN=5008;NS=2504;DP=21919;EAS_AF=0.2798;AMR_AF=0.402;AFR_AF=0.0825;EUR_AF=0.3479;SAS_AF=0.1871;AA=G|||;VT=SNP
3	53334148	rs34799308	G	A	100	PASS	AC=1202;AF=0.240016;AN=5008;NS=2504;DP=20320;EAS_AF=0.2788;AMR_AF=0.402;AFR_AF=0.0825;EUR_AF=0.3479;SAS_AF=0.1871;AA=G|||;VT=SNP
3	53335411	rs62256961	C	T	100	PASS	AC=515;AF=0.102835;AN=5008;NS=2504;DP=16915;EAS_AF=0.0595;AMR_AF=0.1066;AFR_AF=0.0431;EUR_AF=0.165;SAS_AF=0.1616;AA=C|||;VT=SNP
3	53335429	rs6804620	A	G	100	PASS	AC=3164;AF=0.631789;AN=5008;NS=2504;DP=16381;EAS_AF=0.4643;AMR_AF=0.7536;AFR_AF=0.5567;EUR_AF=0.7634;SAS_AF=0.684;AA=G|||;VT=SNP
3	53335509	rs2170675	G	T	100	PASS	AC=3061;AF=0.611222;AN=5008;NS=2504;DP=17573;EAS_AF=0.4643;AMR_AF=0.7421;AFR_AF=0.4856;EUR_AF=0.7624;SAS_AF=0.684;AA=G|||;VT=SNP
3	53335720	rs79648456	C	T	100	PASS	AC=88;AF=0.0175719;AN=5008;NS=2504;DP=19582;EAS_AF=0.0139;AMR_AF=0.0259;AFR_AF=0.0015;EUR_AF=0.0457;SAS_AF=0.0082;AA=C|||;VT=SNP
3	53336459	rs74513657	A	G	100	PASS	AC=133;AF=0.0265575;AN=5008;NS=2504;DP=17896;EAS_AF=0.0308;AMR_AF=0.0274;AFR_AF=0.0061;EUR_AF=0.0457;SAS_AF=0.0297;AA=A|||;VT=SNP
3	53337444	rs62256962	G	A	100	PASS	AC=590;AF=0.117812;AN=5008;NS=2504;DP=19434;EAS_AF=0.0675;AMR_AF=0.1369;AFR_AF=0.0378;EUR_AF=0.2475;SAS_AF=0.1309;AA=G|||;VT=SNP
3	53338761	rs13100097	T	C	100	PASS	AC=3296;AF=0.658147;AN=5008;NS=2504;DP=15889;EAS_AF=0.4643;AMR_AF=0.7622;AFR_AF=0.652;EUR_AF=0.7634;SAS_AF=0.684;AA=C|||;VT=SNP
3	53339783	rs12637463	G	T	100	PASS	AC=3107;AF=0.620407;AN=5008;NS=2504;DP=16998;EAS_AF=0.4643;AMR_AF=0.745;AFR_AF=0.5189;EUR_AF=0.7624;SAS_AF=0.684;AA=T|||;VT=SNP
3	53343936	rs2358619	T	C	100	PASS	AC=3159;AF=0.630791;AN=5008;NS=2504;DP=18272;EAS_AF=0.4653;AMR_AF=0.7536;AFR_AF=0.553;EUR_AF=0.7634;SAS_AF=0.683;AA=C|||;VT=SNP
3	53344322	rs62256964	T	G	100	PASS	AC=591;AF=0.118011;AN=5008;NS=2504;DP=20565;EAS_AF=0.0675;AMR_AF=0.1369;AFR_AF=0.0378;EUR_AF=0.2485;SAS_AF=0.1309;AA=T|||;VT=SNP
3	53345623	rs17307574	T	C	100	PASS	AC=1223;AF=0.244209;AN=5008;NS=2504;DP=18448;EAS_AF=0.127;AMR_AF=0.2478;AFR_AF=0.1664;EUR_AF=0.4145;SAS_AF=0.2924;AA=T|||;VT=SNP
3	53349036	rs62256965	A	G	100	PASS	AC=590;AF=0.117812;AN=5008;NS=2504;DP=16304;EAS_AF=0.0675;AMR_AF=0.1354;AFR_AF=0.0378;EUR_AF=0.2475;SAS_AF=0.1319;AA=A|||;VT=SNP
3	53349364	rs79550721	C	G	100	PASS	AC=545;AF=0.108826;AN=5008;NS=2504;DP=15762;EAS_AF=0.0694;AMR_AF=0.1095;AFR_AF=0.0567;EUR_AF=0.165;SAS_AF=0.1616;AA=C|||;VT=SNP
3	53349384	rs111403831	T	C	100	PASS	AC=589;AF=0.117612;AN=5008;NS=2504;DP=15315;EAS_AF=0.0675;AMR_AF=0.1354;AFR_AF=0.0378;EUR_AF=0.2475;SAS_AF=0.1309;AA=T|||;VT=SNP
3	53349507	rs7374211	G	A	100	PASS	AC=1298;AF=0.259185;AN=5008;NS=2504;DP=11997;EAS_AF=0.5248;AMR_AF=0.2161;AFR_AF=0.056;EUR_AF=0.2346;SAS_AF=0.316;AA=G|||;VT=SNP
3	53349508	rs73080295	C	T	100	PASS	AC=590;AF=0.117812;AN=5008;NS=2504;DP=11963;EAS_AF=0.0675;AMR_AF=0.1354;AFR_AF=0.0378;EUR_AF=0.2485;SAS_AF=0.1309;AA=C|||;VT=SNP
3	53351656	rs62256966	T	C	100	PASS	AC=589;AF=0.117612;AN=5008;NS=2504;DP=16655;EAS_AF=0.0675;AMR_AF=0.1354;AFR_AF=0.0378;EUR_AF=0.2475;SAS_AF=0.1309;AA=T|||;VT=SNP
3	53352099	rs1001222	G	A	100	PASS	AC=1204;AF=0.240415;AN=5008;NS=2504;DP=16583;EAS_AF=0.2798;AMR_AF=0.4035;AFR_AF=0.0825;EUR_AF=0.3479;SAS_AF=0.1871;AA=G|||;VT=SNP
3	53354121	rs141424904	C	G	100	PASS	AC=79;AF=0.0157748;AN=5008;NS=2504;DP=13535;EAS_AF=0.005;AMR_AF=0.0259;AFR_AF=0.0015;EUR_AF=0.0457;SAS_AF=0.0082;AA=C|||;VT=SNP
3	53355645	rs62256967	C	T	100	PASS	AC=585;AF=0.116813;AN=5008;NS=2504;DP=18149;EAS_AF=0.0704;AMR_AF=0.1095;AFR_AF=0.0862;EUR_AF=0.165;SAS_AF=0.1616;AA=C|||;VT=SNP
3	53356208	rs62256968	G	A	100	PASS	AC=587;AF=0.117212;AN=5008;NS=2504;DP=12297;EAS_AF=0.0675;AMR_AF=0.1354;AFR_AF=0.0378;EUR_AF=0.2465;SAS_AF=0.1299;AA=G|||;VT=SNP
3	53357019	rs4404439	C	T	100	PASS	AC=3173;AF=0.633586;AN=5008;NS=2504;DP=15290;EAS_AF=0.4762;AMR_AF=0.7536;AFR_AF=0.5545;EUR_AF=0.7634;SAS_AF=0.684;AA=T|||;VT=SNP
3	53357829	rs150636862	C	A	100	PASS	AC=583;AF=0.116414;AN=5008;NS=2504;DP=15106;EAS_AF=0.0694;AMR_AF=0.1095;AFR_AF=0.0855;EUR_AF=0.165;SAS_AF=0.1616;AA=C|||;VT=SNP
3	53358018	rs6806814	G	C	100	PASS	AC=2813;AF=0.561701;AN=5008;NS=2504;DP=17434;EAS_AF=0.4177;AMR_AF=0.6772;AFR_AF=0.5182;EUR_AF=0.7634;SAS_AF=0.4796;AA=G|||;VT=SNP
3	53358117	rs77413676	T	C	100	PASS	AC=540;AF=0.107827;AN=5008;NS=2504;DP=18554;EAS_AF=0.0694;AMR_AF=0.1081;AFR_AF=0.0537;EUR_AF=0.165;SAS_AF=0.1616;AA=T|||;VT=SNP
3	53359150	rs62256969	G	A	100	PASS	AC=556;AF=0.111022;AN=5008;NS=2504;DP=15348;EAS_AF=0.0675;AMR_AF=0.134;AFR_AF=0.0166;EUR_AF=0.2465;SAS_AF=0.1278;AA=G|||;VT=SNP
3	53360412	rs58144216	A	G	100	PASS	AC=1233;AF=0.246206;AN=5008;NS=2504;DP=21378;EAS_AF=0.1379;AMR_AF=0.2493;AFR_AF=0.1672;EUR_AF=0.4125;SAS_AF=0.2914;AA=A|||;VT=SNP
3	53360550	rs922958	A	G	100	PASS	AC=3175;AF=0.633986;AN=5008;NS=2504;DP=18927;EAS_AF=0.4762;AMR_AF=0.7536;AFR_AF=0.556;EUR_AF=0.7634;SAS_AF=0.684;AA=G|||;VT=SNP
3	53360741	rs4687723	T	C	100	PASS	AC=3306;AF=0.660144;AN=5008;NS=2504;DP=20472;EAS_AF=0.4762;AMR_AF=0.7608;AFR_AF=0.6513;EUR_AF=0.7634;SAS_AF=0.684;AA=t|||;VT=SNP
3	53361913	rs62256971	G	T	100	PASS	AC=584;AF=0.116613;AN=5008;NS=2504;DP=19741;EAS_AF=0.0694;AMR_AF=0.1095;AFR_AF=0.0862;EUR_AF=0.165;SAS_AF=0.1616;AA=G|||;VT=SNP
3	53361976	rs77403204	C	T	100	PASS	AC=1205;AF=0.240615;AN=5008;NS=2504;DP=17849;EAS_AF=0.2808;AMR_AF=0.402;AFR_AF=0.0825;EUR_AF=0.3489;SAS_AF=0.1871;AA=C|||;VT=SNP
3	53362187	rs62257004	A	G	100	PASS	AC=588;AF=0.117412;AN=5008;NS=2504;DP=17703;EAS_AF=0.0675;AMR_AF=0.1369;AFR_AF=0.0378;EUR_AF=0.2475;SAS_AF=0.1288;AA=A|||;VT=SNP
3	53362310	rs6445576	C	T	100	PASS	AC=3307;AF=0.660343;AN=5008;NS=2504;DP=17316;EAS_AF=0.4762;AMR_AF=0.7622;AFR_AF=0.6513;EUR_AF=0.7634;SAS_AF=0.684;AA=T|||;VT=SNP
3	53362560	rs73082274	A	T	100	PASS	AC=588;AF=0.117412;AN=5008;NS=2504;DP=17992;EAS_AF=0.0675;AMR_AF=0.1369;AFR_AF=0.0378;EUR_AF=0.2465;SAS_AF=0.1299;AA=A|||;VT=SNP
3	53362565	rs11707463	A	G	100	PASS	AC=1205;AF=0.240615;AN=5008;NS=2504;DP=17995;EAS_AF=0.2808;AMR_AF=0.402;AFR_AF=0.0825;EUR_AF=0.3489;SAS_AF=0.1871;AA=A|||;VT=SNP
3	53363940	rs11705809	T	C	100	PASS	AC=1205;AF=0.240615;AN=5008;NS=2504;DP=20821;EAS_AF=0.2808;AMR_AF=0.402;AFR_AF=0.0825;EUR_AF=0.3489;SAS_AF=0.1871;AA=T|||;VT=SNP
3	53366879	rs62257005	C	T	100	PASS	AC=643;AF=0.128395;AN=5008;NS=2504;DP=12764;EAS_AF=0.0694;AMR_AF=0.1124;AFR_AF=0.1293;EUR_AF=0.165;SAS_AF=0.1616;AA=C|||;VT=SNP
3	53369590	rs62257007	G	A	100	PASS	AC=589;AF=0.117612;AN=5008;NS=2504;DP=16897;EAS_AF=0.0675;AMR_AF=0.1369;AFR_AF=0.0386;EUR_AF=0.2465;SAS_AF=0.1299;AA=g|||;VT=SNP
3	53370192	rs6804517	A	G	100	PASS	AC=3721;AF=0.743011;AN=5008;NS=2504;DP=17758;EAS_AF=0.4762;AMR_AF=0.7839;AFR_AF=0.9508;EUR_AF=0.7644;SAS_AF=0.6861;AA=G|||;VT=SNP
3	53370225	rs62257008	G	A	100	PASS	AC=585;AF=0.116813;AN=5008;NS=2504;DP=17869;EAS_AF=0.0704;AMR_AF=0.1095;AFR_AF=0.0862;EUR_AF=0.165;SAS_AF=0.1616;AA=G|||;VT=SNP
3	53372744	rs78177413	C	T	100	PASS	AC=589;AF=0.117612;AN=5008;NS=2504;DP=12429;EAS_AF=0.0675;AMR_AF=0.1369;AFR_AF=0.0386;EUR_AF=0.2465;SAS_AF=0.1299;AA=C|||;VT=SNP
3	53373204	rs13082092	T	G	100	PASS	AC=1205;AF=0.240615;AN=5008;NS=2504;DP=17914;EAS_AF=0.2808;AMR_AF=0.402;AFR_AF=0.0825;EUR_AF=0.3489;SAS_AF=0.1871;AA=T|||;VT=SNP
3	53373238	rs12629138	G	T	100	PASS	AC=126;AF=0.0251597;AN=5008;NS=2504;DP=17804;EAS_AF=0.0308;AMR_AF=0.0259;AFR_AF=0.0015;EUR_AF=0.0457;SAS_AF=0.0297;AA=C|||;VT=SNP
3	53374417	rs62257009	T	C	100	PASS	AC=596;AF=0.11901;AN=5008;NS=2504;DP=16667;EAS_AF=0.0675;AMR_AF=0.1369;AFR_AF=0.0439;EUR_AF=0.2465;SAS_AF=0.1299;AA=T|||;VT=SNP
3	53374687	rs1038395	C	T	100	PASS	AC=3306;AF=0.660144;AN=5008;NS=2504;DP=19283;EAS_AF=0.4762;AMR_AF=0.7622;AFR_AF=0.6513;EUR_AF=0.7634;SAS_AF=0.683;AA=T|||;VT=SNP
3	53375404	rs7649934	T	C	100	PASS	AC=3307;AF=0.660343;AN=5008;NS=2504;DP=12968;EAS_AF=0.4762;AMR_AF=0.7622;AFR_AF=0.6513;EUR_AF=0.7634;SAS_AF=0.684;AA=C|||;VT=SNP
3	53375706	rs12631287	G	A	100	PASS	AC=1478;AF=0.295128;AN=5008;NS=2504;DP=15600;EAS_AF=0.1369;AMR_AF=0.2622;AFR_AF=0.3457;EUR_AF=0.4135;SAS_AF=0.2914;AA=G|||;VT=SNP
3	53375890	rs12491493	T	G	100	PASS	AC=3308;AF=0.660543;AN=5008;NS=2504;DP=14245;EAS_AF=0.4762;AMR_AF=0.7622;AFR_AF=0.6513;EUR_AF=0.7634;SAS_AF=0.6851;AA=G|||;VT=SNP
3	53376669	rs6795127	C	T	100	PASS	AC=1205;AF=0.240615;AN=5008;NS=2504;DP=18597;EAS_AF=0.2798;AMR_AF=0.402;AFR_AF=0.0825;EUR_AF=0.3499;SAS_AF=0.1871;AA=C|||;VT=SNP
3	53378245	rs2029213	C	T	100	PASS	AC=1170;AF=0.233626;AN=5008;NS=2504;DP=16620;EAS_AF=0.2798;AMR_AF=0.402;AFR_AF=0.0567;EUR_AF=0.3489;SAS_AF=0.1871;AA=C|||;VT=SNP
3	53380053	rs9812118	T	C	100	PASS	AC=1205;AF=0.240615;AN=5008;NS=2504;DP=15731;EAS_AF=0.2808;AMR_AF=0.4006;AFR_AF=0.0832;EUR_AF=0.3489;SAS_AF=0.1871;AA=T|||;VT=SNP
3	53382724	rs62257011	G	C	100	PASS	AC=589;AF=0.117612;AN=5008;NS=2504;DP=16350;EAS_AF=0.0675;AMR_AF=0.1383;AFR_AF=0.0378;EUR_AF=0.2465;SAS_AF=0.1299;AA=G|||;VT=SNP
3	53383474	rs62257012	G	A	100	PASS	AC=3169;AF=0.632788;AN=5008;NS=2504;DP=14099;EAS_AF=0.4663;AMR_AF=0.7536;AFR_AF=0.5582;EUR_AF=0.7634;SAS_AF=0.6851;AA=A|||;VT=SNP
3	53384720	rs62257013	C	T	100	PASS	AC=591;AF=0.118011;AN=5008;NS=2504;DP=18420;EAS_AF=0.0675;AMR_AF=0.1383;AFR_AF=0.0386;EUR_AF=0.2475;SAS_AF=0.1299;AA=C|||;VT=SNP
3	53385418	rs4687576	T	C	100	PASS	AC=1206;AF=0.240815;AN=5008;NS=2504;DP=19321;EAS_AF=0.2808;AMR_AF=0.402;AFR_AF=0.0825;EUR_AF=0.3489;SAS_AF=0.1881;AA=t|||;VT=SNP
3	53387889	rs6766141	C	T	100	PASS	AC=1167;AF=0.233027;AN=5008;NS=2504;DP=16976;EAS_AF=0.2778;AMR_AF=0.4006;AFR_AF=0.0567;EUR_AF=0.3489;SAS_AF=0.1871;AA=C|||;VT=SNP
3	53388237	rs112688051	A	G	100	PASS	AC=592;AF=0.118211;AN=5008;NS=2504;DP=12735;EAS_AF=0.0675;AMR_AF=0.1398;AFR_AF=0.0393;EUR_AF=0.2465;SAS_AF=0.1299;AA=A|||;VT=SNP
3	53388287	rs148707300	C	T	100	PASS	AC=585;AF=0.116813;AN=5008;NS=2504;DP=14705;EAS_AF=0.0704;AMR_AF=0.1081;AFR_AF=0.087;EUR_AF=0.165;SAS_AF=0.1616;AA=C|||;VT=SNP
3	53388457	rs60287116	C	T	100	PASS	AC=1201;AF=0.239816;AN=5008;NS=2504;DP=15506;EAS_AF=0.2778;AMR_AF=0.4006;AFR_AF=0.0825;EUR_AF=0.3489;SAS_AF=0.1871;AA=C|||;VT=SNP
3	53388950	rs35536048	C	G	100	PASS	AC=1202;AF=0.240016;AN=5008;NS=2504;DP=21000;EAS_AF=0.2788;AMR_AF=0.4006;AFR_AF=0.0825;EUR_AF=0.3489;SAS_AF=0.1871;AA=C|||;VT=SNP
3	53392663	rs9942027	C	T	100	PASS	AC=1199;AF=0.239417;AN=5008;NS=2504;DP=19906;EAS_AF=0.2788;AMR_AF=0.4006;AFR_AF=0.0802;EUR_AF=0.3489;SAS_AF=0.1871;AA=C|||;VT=SNP
3	53393844	rs12633047	C	T	100	PASS	AC=132;AF=0.0263578;AN=5008;NS=2504;DP=17317;EAS_AF=0.0308;AMR_AF=0.0259;AFR_AF=0.003;EUR_AF=0.0497;SAS_AF=0.0297;AA=C|||;VT=SNP
3	53393970	rs2129011	T	A	100	PASS	AC=2833;AF=0.565695;AN=5008;NS=2504;DP=18012;EAS_AF=0.4157;AMR_AF=0.6787;AFR_AF=0.534;EUR_AF=0.7634;SAS_AF=0.4796;AA=t|||;VT=SNP
3	53394917	rs2358734	T	C	100	PASS	AC=3195;AF=0.637979;AN=5008;NS=2504;DP=16113;EAS_AF=0.4742;AMR_AF=0.7536;AFR_AF=0.5726;EUR_AF=0.7634;SAS_AF=0.684;AA=C|||;VT=SNP
3	53395095	rs78770788	A	T	100	PASS	AC=618;AF=0.123403;AN=5008;NS=2504;DP=17171;EAS_AF=0.0675;AMR_AF=0.1412;AFR_AF=0.0431;EUR_AF=0.2535;SAS_AF=0.1431;AA=A|||;VT=SNP
3	53396145	rs11714096	G	C	100	PASS	AC=1201;AF=0.239816;AN=5008;NS=2504;DP=17585;EAS_AF=0.2788;AMR_AF=0.4006;AFR_AF=0.0817;EUR_AF=0.3489;SAS_AF=0.1871;AA=G|||;VT=SNP
3	53396716	rs62257014	T	A	100	PASS	AC=590;AF=0.117812;AN=5008;NS=2504;DP=17517;EAS_AF=0.0675;AMR_AF=0.1398;AFR_AF=0.0378;EUR_AF=0.2465;SAS_AF=0.1299;AA=T|||;VT=SNP
3	53396817	rs62257015	G	A	100	PASS	AC=590;AF=0.117812;AN=5008;NS=2504;DP=17388;EAS_AF=0.0675;AMR_AF=0.1398;AFR_AF=0.0378;EUR_AF=0.2465;SAS_AF=0.1299;AA=G|||;VT=SNP
3	53397244	rs2884525	T	C	100	PASS	AC=3194;AF=0.63778;AN=5008;NS=2504;DP=20606;EAS_AF=0.4732;AMR_AF=0.7536;AFR_AF=0.5726;EUR_AF=0.7634;SAS_AF=0.684;AA=C|||;VT=SNP
3	53397312	rs11719367	T	G	100	PASS	AC=3195;AF=0.637979;AN=5008;NS=2504;DP=21072;EAS_AF=0.4742;AMR_AF=0.7536;AFR_AF=0.5726;EUR_AF=0.7634;SAS_AF=0.684;AA=G|||;VT=SNP
3	53397481	rs10510763	C	T	100	PASS	AC=642;AF=0.128195;AN=5008;NS=2504;DP=18900;EAS_AF=0.0704;AMR_AF=0.111;AFR_AF=0.1278;EUR_AF=0.166;SAS_AF=0.1616;AA=C|||;VT=SNP
3	53398568	rs79193219	G	A	100	PASS	AC=1200;AF=0.239617;AN=5008;NS=2504;DP=15435;EAS_AF=0.2788;AMR_AF=0.4006;AFR_AF=0.0802;EUR_AF=0.3489;SAS_AF=0.1881;AA=G|||;VT=SNP
3	53399256	rs62257016	T	G	100	PASS	AC=919;AF=0.183506;AN=5008;NS=2504;DP=13792;EAS_AF=0.0675;AMR_AF=0.1614;AFR_AF=0.2731;EUR_AF=0.2485;SAS_AF=0.1309;AA=T|||;VT=SNP
3	53405646	rs17235667	C	A	100	PASS	AC=599;AF=0.119609;AN=5008;NS=2504;DP=18701;EAS_AF=0.0675;AMR_AF=0.1398;AFR_AF=0.0431;EUR_AF=0.2485;SAS_AF=0.1299;AA=C|||;VT=SNP
3	53406425	rs13090627	C	T	100	PASS	AC=1199;AF=0.239417;AN=5008;NS=2504;DP=16178;EAS_AF=0.2788;AMR_AF=0.4006;AFR_AF=0.0802;EUR_AF=0.3489;SAS_AF=0.1871;AA=C|||;VT=SNP
3	53406840	rs76785074	G	C	100	PASS	AC=386;AF=0.0770767;AN=5008;NS=2504;DP=18487;EAS_AF=0.0387;AMR_AF=0.0778;AFR_AF=0.0371;EUR_AF=0.1143;SAS_AF=0.1319;AA=G|||;VT=SNP
3	53407362	rs62257024	C	G	100	PASS	AC=600;AF=0.119808;AN=5008;NS=2504;DP=18727;EAS_AF=0.0675;AMR_AF=0.1398;AFR_AF=0.0431;EUR_AF=0.2485;SAS_AF=0.1309;AA=C|||;VT=SNP
3	53408177	rs4687724	C	T	100	PASS	AC=1721;AF=0.34365;AN=5008;NS=2504;DP=15109;EAS_AF=0.3482;AMR_AF=0.5058;AFR_AF=0.1233;EUR_AF=0.5119;SAS_AF=0.3487;AA=C|||;VT=SNP
3	53408333	rs4687725	C	T	100	PASS	AC=1199;AF=0.239417;AN=5008;NS=2504;DP=16465;EAS_AF=0.2788;AMR_AF=0.4006;AFR_AF=0.0802;EUR_AF=0.3489;SAS_AF=0.1871;AA=C|||;VT=SNP
3	53409564	rs111562056	T	C	100	PASS	AC=599;AF=0.119609;AN=5008;NS=2504;DP=15301;EAS_AF=0.0675;AMR_AF=0.1398;AFR_AF=0.0424;EUR_AF=0.2485;SAS_AF=0.1309;AA=T|||;VT=SNP
3	53409585	rs6445579	A	G	100	PASS	AC=3309;AF=0.660743;AN=5008;NS=2504;DP=14356;EAS_AF=0.4742;AMR_AF=0.7622;AFR_AF=0.6543;EUR_AF=0.7634;SAS_AF=0.684;AA=G|||;VT=SNP
3	53413247	rs62257025	T	C	100	PASS	AC=601;AF=0.120008;AN=5008;NS=2504;DP=22628;EAS_AF=0.0675;AMR_AF=0.1398;AFR_AF=0.0439;EUR_AF=0.2485;SAS_AF=0.1309;AA=T|||;VT=SNP
3	53413573	rs752859	T	C	100	PASS	AC=3312;AF=0.661342;AN=5008;NS=2504;DP=22934;EAS_AF=0.4752;AMR_AF=0.7637;AFR_AF=0.6551;EUR_AF=0.7634;SAS_AF=0.684;AA=C|||;VT=SNP
3	53413979	rs1483986	C	T	100	PASS	AC=1687;AF=0.336861;AN=5008;NS=2504;DP=20662;EAS_AF=0.3482;AMR_AF=0.5014;AFR_AF=0.1006;EUR_AF=0.5109;SAS_AF=0.3487;AA=C|||;VT=SNP
3	53414424	rs79680238	C	T	100	PASS	AC=144;AF=0.028754;AN=5008;NS=2504;DP=19234;EAS_AF=0.0347;AMR_AF=0.0245;AFR_AF=0.003;EUR_AF=0.0378;SAS_AF=0.0511;AA=C|||;VT=SNP
3	53414494	rs2171292	T	C	100	PASS	AC=3304;AF=0.659744;AN=5008;NS=2504;DP=17640;EAS_AF=0.4752;AMR_AF=0.7622;AFR_AF=0.6573;EUR_AF=0.7634;SAS_AF=0.6738;AA=C|||;VT=SNP
3	53415468	rs12053905	G	A	100	PASS	AC=1039;AF=0.207468;AN=5008;NS=2504;DP=17889;EAS_AF=0.0675;AMR_AF=0.1671;AFR_AF=0.3578;EUR_AF=0.2525;SAS_AF=0.1309;AA=G|||;VT=SNP
3	53416831	rs7631463	G	A	100	PASS	AC=1039;AF=0.207468;AN=5008;NS=2504;DP=18921;EAS_AF=0.0675;AMR_AF=0.1671;AFR_AF=0.3578;EUR_AF=0.2525;SAS_AF=0.1309;AA=G|||;VT=SNP
3	53417156	rs4687726	A	G	100	PASS	AC=2729;AF=0.544928;AN=5008;NS=2504;DP=18527;EAS_AF=0.4157;AMR_AF=0.6686;AFR_AF=0.4592;EUR_AF=0.7634;SAS_AF=0.4816;AA=A|||;VT=SNP
3	53422146	rs4687727	G	T	100	PASS	AC=1689;AF=0.33726;AN=5008;NS=2504;DP=18843;EAS_AF=0.3472;AMR_AF=0.5014;AFR_AF=0.1006;EUR_AF=0.5129;SAS_AF=0.3497;AA=G|||;VT=SNP
3	53422802	rs6780100	T	C	100	PASS	AC=899;AF=0.179513;AN=5008;NS=2504;DP=18261;EAS_AF=0.0665;AMR_AF=0.1614;AFR_AF=0.2579;EUR_AF=0.2495;SAS_AF=0.1309;AA=T|||;VT=SNP
3	53423343	rs71301827	T	C	100	PASS	AC=1130;AF=0.225639;AN=5008;NS=2504;DP=15432;EAS_AF=0.2768;AMR_AF=0.3963;AFR_AF=0.034;EUR_AF=0.3459;SAS_AF=0.1871;AA=T|||;VT=SNP
3	53424056	rs6783810	T	C	100	PASS	AC=1701;AF=0.339657;AN=5008;NS=2504;DP=20488;EAS_AF=0.3591;AMR_AF=0.5014;AFR_AF=0.1006;EUR_AF=0.5129;SAS_AF=0.3497;AA=T|||;VT=SNP
3	53424876	rs34636653	C	G	100	PASS	AC=1690;AF=0.33746;AN=5008;NS=2504;DP=13610;EAS_AF=0.3472;AMR_AF=0.5014;AFR_AF=0.1021;EUR_AF=0.5129;SAS_AF=0.3487;AA=C|||;VT=SNP
3	53425148	rs59064949	C	T	100	PASS	AC=608;AF=0.121406;AN=5008;NS=2504;DP=17038;EAS_AF=0.0675;AMR_AF=0.1398;AFR_AF=0.0371;EUR_AF=0.2465;SAS_AF=0.1493;AA=C|||;VT=SNP
3	53425328	rs6445580	A	G	100	PASS	AC=3358;AF=0.670527;AN=5008;NS=2504;DP=18618;EAS_AF=0.5883;AMR_AF=0.7622;AFR_AF=0.5968;EUR_AF=0.7634;SAS_AF=0.6943;AA=G|||;VT=SNP
3	53426381	rs6790961	A	G	100	PASS	AC=3358;AF=0.670527;AN=5008;NS=2504;DP=21323;EAS_AF=0.5883;AMR_AF=0.7622;AFR_AF=0.5968;EUR_AF=0.7634;SAS_AF=0.6943;AA=G|||;VT=SNP
3	53427513	rs76497270	C	G	100	PASS	AC=1688;AF=0.337061;AN=5008;NS=2504;DP=22941;EAS_AF=0.3472;AMR_AF=0.5014;AFR_AF=0.1006;EUR_AF=0.5129;SAS_AF=0.3487;AA=C|||;VT=SNP
3	53427972	rs35777100	C	T	100	PASS	AC=1687;AF=0.336861;AN=5008;NS=2504;DP=22204;EAS_AF=0.3472;AMR_AF=0.5;AFR_AF=0.1006;EUR_AF=0.5129;SAS_AF=0.3487;AA=C|||;VT=SNP
3	53428743	rs10433551	G	A	100	PASS	AC=344;AF=0.0686901;AN=5008;NS=2504;DP=19234;EAS_AF=0.0466;AMR_AF=0.0821;AFR_AF=0.0083;EUR_AF=0.1302;SAS_AF=0.1002;AA=G|||;VT=SNP
3	53432016	rs4370021	A	G	100	PASS	AC=2920;AF=0.583067;AN=5008;NS=2504;DP=21141;EAS_AF=0.4127;AMR_AF=0.7536;AFR_AF=0.5628;EUR_AF=0.7634;SAS_AF=0.4796;AA=G|||;VT=SNP
3	53432378	rs62252817	T	G	100	PASS	AC=635;AF=0.126797;AN=5008;NS=2504;DP=19813;EAS_AF=0.0665;AMR_AF=0.1427;AFR_AF=0.0688;EUR_AF=0.2465;SAS_AF=0.1329;AA=T|||;VT=SNP
3	53434612	rs4687728	T	C	100	PASS	AC=3351;AF=0.669129;AN=5008;NS=2504;DP=18973;EAS_AF=0.5982;AMR_AF=0.7622;AFR_AF=0.5983;EUR_AF=0.7634;SAS_AF=0.6748;AA=C|||;VT=SNP
3	53434929	rs495024	G	A	100	PASS	AC=3744;AF=0.747604;AN=5008;NS=2504;DP=18935;EAS_AF=0.5883;AMR_AF=0.7867;AFR_AF=0.8888;EUR_AF=0.7654;SAS_AF=0.6748;AA=A|||;VT=SNP
3	53434952	rs62252818	T	C	100	PASS	AC=583;AF=0.116414;AN=5008;NS=2504;DP=19174;EAS_AF=0.0665;AMR_AF=0.1369;AFR_AF=0.0371;EUR_AF=0.2435;SAS_AF=0.1299;AA=T|||;VT=SNP
3	53436669	rs7653192	T	C	100	PASS	AC=3344;AF=0.667732;AN=5008;NS=2504;DP=19268;EAS_AF=0.5982;AMR_AF=0.7622;AFR_AF=0.593;EUR_AF=0.7634;SAS_AF=0.6748;AA=C|||;VT=SNP
3	53438990	rs11716719	G	C	100	PASS	AC=3324;AF=0.663738;AN=5008;NS=2504;DP=16045;EAS_AF=0.5873;AMR_AF=0.7622;AFR_AF=0.5923;EUR_AF=0.7634;SAS_AF=0.6667;AA=G|||;VT=SNP
3	53439974	rs6805246	C	T	100	PASS	AC=944;AF=0.188498;AN=5008;NS=2504;DP=18383;EAS_AF=0.0665;AMR_AF=0.1686;AFR_AF=0.2617;EUR_AF=0.2823;SAS_AF=0.1329;AA=C|||;VT=SNP
3	53440128	rs62252819	A	T	100	PASS	AC=640;AF=0.127796;AN=5008;NS=2504;DP=18660;EAS_AF=0.0665;AMR_AF=0.147;AFR_AF=0.0461;EUR_AF=0.2793;SAS_AF=0.1319;AA=A|||;VT=SNP
3	53441032	rs13088228	G	A	100	PASS	AC=1654;AF=0.330272;AN=5008;NS=2504;DP=19451;EAS_AF=0.3522;AMR_AF=0.4942;AFR_AF=0.0998;EUR_AF=0.4811;SAS_AF=0.3476;AA=G|||;VT=SNP
3	53441376	rs10452033	G	A	100	PASS	AC=1325;AF=0.264577;AN=5008;NS=2504;DP=18793;EAS_AF=0.1984;AMR_AF=0.2075;AFR_AF=0.3684;EUR_AF=0.2167;SAS_AF=0.2822;AA=A|||;VT=SNP
3	53442118	rs542739	C	T	100	PASS	AC=3581;AF=0.715056;AN=5008;NS=2504;DP=18158;EAS_AF=0.5823;AMR_AF=0.7767;AFR_AF=0.767;EUR_AF=0.7654;SAS_AF=0.6861;AA=C|||;VT=SNP
3	53442234	rs608439	G	C	100	PASS	AC=3794;AF=0.757588;AN=5008;NS=2504;DP=15049;EAS_AF=0.5903;AMR_AF=0.781;AFR_AF=0.9145;EUR_AF=0.7654;SAS_AF=0.6933;AA=C|||;VT=SNP
3	53442246	rs145213902	C	T	100	PASS	AC=148;AF=0.0295527;AN=5008;NS=2504;DP=15297;EAS_AF=0.0149;AMR_AF=0.0346;AFR_AF=0.0008;EUR_AF=0.0378;SAS_AF=0.0716;AA=C|||;VT=SNP
3	53442255	rs111842465	T	G	100	PASS	AC=183;AF=0.0365415;AN=5008;NS=2504;DP=15166;EAS_AF=0.0188;AMR_AF=0.0504;AFR_AF=0.0076;EUR_AF=0.0964;SAS_AF=0.0225;AA=T|||;VT=SNP
3	53442466	rs545580	T	G	100	PASS	AC=2514;AF=0.501997;AN=5008;NS=2504;DP=22287;EAS_AF=0.376;AMR_AF=0.5274;AFR_AF=0.7663;EUR_AF=0.4463;SAS_AF=0.3139;AA=T|||;VT=SNP
3	53442907	rs550043	A	G	100	PASS	AC=813;AF=0.16234;AN=5008;NS=2504;DP=23473;EAS_AF=0.0774;AMR_AF=0.0951;AFR_AF=0.3729;EUR_AF=0.1054;SAS_AF=0.0716;AA=A|||;VT=SNP
3	53443028	rs6772435	G	T	100	PASS	AC=890;AF=0.177716;AN=5008;NS=2504;DP=20914;EAS_AF=0.0476;AMR_AF=0.17;AFR_AF=0.1641;EUR_AF=0.3201;SAS_AF=0.1892;AA=T|||;VT=SNP
3	53443354	rs13080668	T	C	100	PASS	AC=1077;AF=0.215056;AN=5008;NS=2504;DP=19580;EAS_AF=0.2827;AMR_AF=0.3732;AFR_AF=0.0635;EUR_AF=0.2962;SAS_AF=0.1544;AA=T|||;VT=SNP
3	53443543	rs4687578	A	G	100	PASS	AC=3813;AF=0.761382;AN=5008;NS=2504;DP=16721;EAS_AF=0.5794;AMR_AF=0.781;AFR_AF=0.9425;EUR_AF=0.7654;SAS_AF=0.6861;AA=G|||;VT=SNP
3	53443859	rs9832685	T	C	100	PASS	AC=921;AF=0.183906;AN=5008;NS=2504;DP=15956;EAS_AF=0.0476;AMR_AF=0.1744;AFR_AF=0.1846;EUR_AF=0.3221;SAS_AF=0.1881;AA=T|||;VT=SNP
3	53444897	rs111982009	A	G	100	PASS	AC=179;AF=0.0357428;AN=5008;NS=2504;DP=16462;EAS_AF=0.0188;AMR_AF=0.0461;AFR_AF=0.0076;EUR_AF=0.0954;SAS_AF=0.0225;AA=A|||;VT=SNP
3	53445957	rs674628	G	A	100	PASS	AC=2506;AF=0.500399;AN=5008;NS=2504;DP=20614;EAS_AF=0.2976;AMR_AF=0.3919;AFR_AF=0.711;EUR_AF=0.4702;SAS_AF=0.5327;AA=A|||;VT=SNP
3	53446252	rs73084328	T	G	100	PASS	AC=706;AF=0.140974;AN=5008;NS=2504;DP=16123;EAS_AF=0.0496;AMR_AF=0.1657;AFR_AF=0.0257;EUR_AF=0.3201;SAS_AF=0.1892;AA=T|||;VT=SNP
3	53446430	rs6774544	A	G	100	PASS	AC=877;AF=0.17512;AN=5008;NS=2504;DP=18950;EAS_AF=0.0476;AMR_AF=0.1729;AFR_AF=0.1528;EUR_AF=0.3211;SAS_AF=0.1881;AA=A|||;VT=SNP
3	53447891	rs6781107	T	G	100	PASS	AC=1514;AF=0.302316;AN=5008;NS=2504;DP=15337;EAS_AF=0.2192;AMR_AF=0.2911;AFR_AF=0.2057;EUR_AF=0.3638;SAS_AF=0.4632;AA=G|||;VT=SNP
3	53449260	rs62250760	C	T	100	PASS	AC=1526;AF=0.304712;AN=5008;NS=2504;DP=18261;EAS_AF=0.2302;AMR_AF=0.2911;AFR_AF=0.2057;EUR_AF=0.3648;SAS_AF=0.4632;AA=c|||;VT=SNP
3	53449365	rs9831958	T	C	100	PASS	AC=1110;AF=0.221645;AN=5008;NS=2504;DP=17166;EAS_AF=0.0625;AMR_AF=0.2118;AFR_AF=0.2057;EUR_AF=0.3638;SAS_AF=0.2679;AA=c|||;VT=SNP
3	53450822	rs6776147	C	T	100	PASS	AC=1078;AF=0.215256;AN=5008;NS=2504;DP=17732;EAS_AF=0.0516;AMR_AF=0.2118;AFR_AF=0.1906;EUR_AF=0.3638;SAS_AF=0.2669;AA=C|||;VT=SNP
3	53450873	rs17053054	G	A	100	PASS	AC=209;AF=0.0417332;AN=5008;NS=2504;DP=18657;EAS_AF=0.0417;AMR_AF=0.0259;AFR_AF=0.0545;EUR_AF=0.0427;SAS_AF=0.0348;AA=G|||;VT=SNP
3	53451041	rs62250762	A	T	100	PASS	AC=699;AF=0.139577;AN=5008;NS=2504;DP=19228;EAS_AF=0.0476;AMR_AF=0.1643;AFR_AF=0.0227;EUR_AF=0.3201;SAS_AF=0.1892;AA=A|||;VT=SNP
3	53451047	rs6776350	C	T	100	PASS	AC=1099;AF=0.219449;AN=5008;NS=2504;DP=19141;EAS_AF=0.0516;AMR_AF=0.2118;AFR_AF=0.2057;EUR_AF=0.3638;SAS_AF=0.2679;AA=T|||;VT=SNP
3	53451359	rs6791868	A	T	100	PASS	AC=1088;AF=0.217252;AN=5008;NS=2504;DP=18840;EAS_AF=0.0516;AMR_AF=0.2118;AFR_AF=0.1974;EUR_AF=0.3638;SAS_AF=0.2679;AA=T|||;VT=SNP
3	53452405	rs6776943	A	G	100	PASS	AC=1082;AF=0.216054;AN=5008;NS=2504;DP=23352;EAS_AF=0.0625;AMR_AF=0.2118;AFR_AF=0.1853;EUR_AF=0.3638;SAS_AF=0.2669;AA=A|||;VT=SNP
3	53452430	rs28363804	C	A	100	PASS	AC=647;AF=0.129193;AN=5008;NS=2504;DP=23581;EAS_AF=0.0784;AMR_AF=0.085;AFR_AF=0.2549;EUR_AF=0.1054;SAS_AF=0.0675;AA=C|||;VT=SNP
3	53453103	rs4687729	T	C	100	PASS	AC=4226;AF=0.84385;AN=5008;NS=2504;DP=22861;EAS_AF=0.9216;AMR_AF=0.9063;AFR_AF=0.6626;EUR_AF=0.8748;SAS_AF=0.9325;AA=C|||;VT=SNP
3	53453287	rs13318484	G	T	100	PASS	AC=890;AF=0.177716;AN=5008;NS=2504;DP=19230;EAS_AF=0.0476;AMR_AF=0.1715;AFR_AF=0.1626;EUR_AF=0.3211;SAS_AF=0.1892;AA=G|||;VT=SNP
3	53454680	rs660746	T	G	100	PASS	AC=1170;AF=0.233626;AN=5008;NS=2504;DP=22439;EAS_AF=0.4206;AMR_AF=0.2161;AFR_AF=0.0537;EUR_AF=0.2227;SAS_AF=0.3078;AA=T|||;VT=SNP
3	53454941	rs2358739	C	G	100	PASS	AC=2492;AF=0.497604;AN=5008;NS=2504;DP=21206;EAS_AF=0.6915;AMR_AF=0.6095;AFR_AF=0.2897;EUR_AF=0.5298;SAS_AF=0.4663;AA=C|||;VT=SNP
3	53455569	rs2358740	G	T	100	PASS	AC=1035;AF=0.206669;AN=5008;NS=2504;DP=20571;EAS_AF=0.2827;AMR_AF=0.3703;AFR_AF=0.0219;EUR_AF=0.3072;SAS_AF=0.1585;AA=G|||;VT=SNP
3	53456042	rs483958	G	C	100	PASS	AC=2485;AF=0.496206;AN=5008;NS=2504;DP=21214;EAS_AF=0.6925;AMR_AF=0.6052;AFR_AF=0.2897;EUR_AF=0.5249;SAS_AF=0.4663;AA=G|||;VT=SNP
3	53456085	rs484723	G	C	100	PASS	AC=2485;AF=0.496206;AN=5008;NS=2504;DP=22440;EAS_AF=0.6925;AMR_AF=0.6052;AFR_AF=0.2897;EUR_AF=0.5249;SAS_AF=0.4663;AA=G|||;VT=SNP
3	53456524	rs3102231	T	C	100	PASS	AC=4203;AF=0.839257;AN=5008;NS=2504;DP=22141;EAS_AF=0.9216;AMR_AF=0.9063;AFR_AF=0.6324;EUR_AF=0.8946;SAS_AF=0.9294;AA=C|||;VT=SNP
3	53456549	rs13314396	A	G	100	PASS	AC=1124;AF=0.224441;AN=5008;NS=2504;DP=23073;EAS_AF=0.0893;AMR_AF=0.2118;AFR_AF=0.1944;EUR_AF=0.3648;SAS_AF=0.2689;AA=A|||;VT=SNP
3	53456607	rs13321516	G	T	100	PASS	AC=1124;AF=0.224441;AN=5008;NS=2504;DP=23989;EAS_AF=0.0893;AMR_AF=0.2118;AFR_AF=0.1944;EUR_AF=0.3648;SAS_AF=0.2689;AA=G|||;VT=SNP
3	53457291	rs2129010	G	T	100	PASS	AC=890;AF=0.177716;AN=5008;NS=2504;DP=20274;EAS_AF=0.0754;AMR_AF=0.1686;AFR_AF=0.1467;EUR_AF=0.3171;SAS_AF=0.1881;AA=G|||;VT=SNP
3	53457309	rs546804	A	C	100	PASS	AC=4391;AF=0.876797;AN=5008;NS=2504;DP=21240;EAS_AF=0.9583;AMR_AF=0.9409;AFR_AF=0.6558;EUR_AF=0.9563;SAS_AF=0.9642;AA=C|||;VT=SNP
3	53457482	rs12493165	G	A	100	PASS	AC=351;AF=0.0700879;AN=5008;NS=2504;DP=18644;EAS_AF=0.1508;AMR_AF=0.0821;AFR_AF=0;EUR_AF=0.0119;SAS_AF=0.1329;AA=G|||;VT=SNP
3	53457579	rs1531876	A	G	100	PASS	AC=2452;AF=0.489617;AN=5008;NS=2504;DP=19539;EAS_AF=0.3512;AMR_AF=0.6081;AFR_AF=0.444;EUR_AF=0.6571;SAS_AF=0.4376;AA=A|||;VT=SNP
3	53457819	rs11130368	T	C	100	PASS	AC=416;AF=0.0830671;AN=5008;NS=2504;DP=16656;EAS_AF=0.1498;AMR_AF=0.085;AFR_AF=0;EUR_AF=0.0119;SAS_AF=0.1984;AA=T|||;VT=SNP
3	53457939	rs552486	A	G	100	PASS	AC=1125;AF=0.224641;AN=5008;NS=2504;DP=18646;EAS_AF=0.4226;AMR_AF=0.2089;AFR_AF=0.0461;EUR_AF=0.2137;SAS_AF=0.2843;AA=A|||;VT=SNP
3	53458934	rs681751	T	G	100	PASS	AC=4197;AF=0.838059;AN=5008;NS=2504;DP=21730;EAS_AF=0.9157;AMR_AF=0.9063;AFR_AF=0.6331;EUR_AF=0.8887;SAS_AF=0.9346;AA=G|||;VT=SNP
3	53459387	rs562351	G	T	100	PASS	AC=1353;AF=0.270168;AN=5008;NS=2504;DP=15879;EAS_AF=0.4018;AMR_AF=0.2277;AFR_AF=0.2088;EUR_AF=0.2237;SAS_AF=0.2955;AA=G|||;VT=SNP
3	53459692	rs80137279	C	T	100	PASS	AC=420;AF=0.0838658;AN=5008;NS=2504;DP=20247;EAS_AF=0.1528;AMR_AF=0.0836;AFR_AF=0;EUR_AF=0.0139;SAS_AF=0.1984;AA=C|||;VT=SNP
3	53459760	rs6763806	G	C	100	PASS	AC=1564;AF=0.3123;AN=5008;NS=2504;DP=20993;EAS_AF=0.2054;AMR_AF=0.2997;AFR_AF=0.2383;EUR_AF=0.3787;SAS_AF=0.4632;AA=C|||;VT=SNP
3	53460398	rs9842441	C	A	100	PASS	AC=858;AF=0.171326;AN=5008;NS=2504;DP=21457;EAS_AF=0.0486;AMR_AF=0.1657;AFR_AF=0.1467;EUR_AF=0.3161;SAS_AF=0.1861;AA=C|||;VT=SNP
3	53461088	rs77998128	C	A	100	PASS	AC=420;AF=0.0838658;AN=5008;NS=2504;DP=19089;EAS_AF=0.1528;AMR_AF=0.0836;AFR_AF=0;EUR_AF=0.0139;SAS_AF=0.1984;AA=C|||;VT=SNP
3	53461118	rs7637478	C	G	100	PASS	AC=865;AF=0.172724;AN=5008;NS=2504;DP=19671;EAS_AF=0.0486;AMR_AF=0.1657;AFR_AF=0.1513;EUR_AF=0.3161;SAS_AF=0.1871;AA=C|||;VT=SNP
3	53461956	rs9852695	G	A	100	PASS	AC=1521;AF=0.303714;AN=5008;NS=2504;DP=19163;EAS_AF=0.2153;AMR_AF=0.2954;AFR_AF=0.2012;EUR_AF=0.3777;SAS_AF=0.4632;AA=A|||;VT=SNP
3	53463904	rs7614722	C	T	100	PASS	AC=873;AF=0.174321;AN=5008;NS=2504;DP=21387;EAS_AF=0.0486;AMR_AF=0.1657;AFR_AF=0.1573;EUR_AF=0.3171;SAS_AF=0.1861;AA=C|||;VT=SNP
3	53464475	rs62250804	G	A	100	PASS	AC=906;AF=0.180911;AN=5008;NS=2504;DP=21331;EAS_AF=0.0486;AMR_AF=0.1671;AFR_AF=0.1815;EUR_AF=0.3171;SAS_AF=0.1861;AA=G|||;VT=SNP
3	53465728	rs17308399	C	T	100	PASS	AC=850;AF=0.169728;AN=5008;NS=2504;DP=21986;EAS_AF=0.0486;AMR_AF=0.1657;AFR_AF=0.1407;EUR_AF=0.3161;SAS_AF=0.1861;AA=C|||;VT=SNP
3	53465890	rs62250805	G	A	100	PASS	AC=858;AF=0.171326;AN=5008;NS=2504;DP=20026;EAS_AF=0.0486;AMR_AF=0.1657;AFR_AF=0.1467;EUR_AF=0.3161;SAS_AF=0.1861;AA=G|||;VT=SNP
3	53466077	rs667217	C	T	100	PASS	AC=1350;AF=0.269569;AN=5008;NS=2504;DP=20851;EAS_AF=0.4018;AMR_AF=0.2277;AFR_AF=0.2065;EUR_AF=0.2227;SAS_AF=0.2965;AA=C|||;VT=SNP
3	53466851	rs664030	C	T	100	PASS	AC=1351;AF=0.269768;AN=5008;NS=2504;DP=21018;EAS_AF=0.4018;AMR_AF=0.2277;AFR_AF=0.208;EUR_AF=0.2227;SAS_AF=0.2955;AA=C|||;VT=SNP
3	53467506	rs9880156	G	A	100	PASS	AC=1505;AF=0.300519;AN=5008;NS=2504;DP=20622;EAS_AF=0.2044;AMR_AF=0.2954;AFR_AF=0.1967;EUR_AF=0.3787;SAS_AF=0.4632;AA=A|||;VT=SNP
3	53467524	rs9880167	G	A	100	PASS	AC=858;AF=0.171326;AN=5008;NS=2504;DP=20467;EAS_AF=0.0486;AMR_AF=0.1657;AFR_AF=0.1467;EUR_AF=0.3161;SAS_AF=0.1861;AA=G|||;VT=SNP
3	53467948	rs7638575	A	G	100	PASS	AC=1506;AF=0.300719;AN=5008;NS=2504;DP=17641;EAS_AF=0.2044;AMR_AF=0.2968;AFR_AF=0.1967;EUR_AF=0.3787;SAS_AF=0.4632;AA=G|||;VT=SNP
3	53468342	rs7641028	A	C	100	PASS	AC=862;AF=0.172125;AN=5008;NS=2504;DP=20466;EAS_AF=0.0496;AMR_AF=0.1671;AFR_AF=0.146;EUR_AF=0.3171;SAS_AF=0.1881;AA=A|||;VT=SNP
3	53470863	rs511963	A	G	100	PASS	AC=1557;AF=0.310903;AN=5008;NS=2504;DP=16229;EAS_AF=0.4167;AMR_AF=0.268;AFR_AF=0.2345;EUR_AF=0.2624;SAS_AF=0.3855;AA=A|||;VT=SNP
3	53470943	rs9311499	A	C	100	PASS	AC=886;AF=0.176917;AN=5008;NS=2504;DP=17498;EAS_AF=0.0496;AMR_AF=0.1671;AFR_AF=0.1619;EUR_AF=0.3221;SAS_AF=0.1861;AA=A|||;VT=SNP
3	53471338	rs516362	G	A	100	PASS	AC=3004;AF=0.59984;AN=5008;NS=2504;DP=19013;EAS_AF=0.6171;AMR_AF=0.5259;AFR_AF=0.5068;EUR_AF=0.6004;SAS_AF=0.7597;AA=g|||;VT=SNP
3	53471757	rs793196	G	A	100	PASS	AC=1533;AF=0.30611;AN=5008;NS=2504;DP=15722;EAS_AF=0.4167;AMR_AF=0.2666;AFR_AF=0.2254;EUR_AF=0.2634;SAS_AF=0.3732;AA=G|||;VT=SNP
3	53471835	rs793197	A	G	100	PASS	AC=1328;AF=0.265176;AN=5008;NS=2504;DP=14544;EAS_AF=0.4127;AMR_AF=0.2205;AFR_AF=0.1914;EUR_AF=0.2157;SAS_AF=0.2955;AA=A|||;VT=SNP
3	53473738	rs580419	G	A	100	PASS	AC=1545;AF=0.308506;AN=5008;NS=2504;DP=13954;EAS_AF=0.4167;AMR_AF=0.2666;AFR_AF=0.2345;EUR_AF=0.2634;SAS_AF=0.3732;AA=G|||;VT=SNP
3	53473877	rs7640606	A	G	100	PASS	AC=1052;AF=0.210064;AN=5008;NS=2504;DP=17285;EAS_AF=0.0486;AMR_AF=0.1772;AFR_AF=0.2814;EUR_AF=0.3241;SAS_AF=0.1861;AA=A|||;VT=SNP
3	53473940	rs7650885	G	T	100	PASS	AC=1052;AF=0.210064;AN=5008;NS=2504;DP=18531;EAS_AF=0.0486;AMR_AF=0.1772;AFR_AF=0.2814;EUR_AF=0.3241;SAS_AF=0.1861;AA=G|||;VT=SNP
3	53474278	rs79989571	T	C	100	PASS	AC=200;AF=0.0399361;AN=5008;NS=2504;DP=12703;EAS_AF=0.0149;AMR_AF=0.0461;AFR_AF=0.0219;EUR_AF=0.0477;SAS_AF=0.0777;AA=T|||;VT=SNP
3	53474469	rs62250807	T	C	100	PASS	AC=875;AF=0.17472;AN=5008;NS=2504;DP=9359;EAS_AF=0.0486;AMR_AF=0.1671;AFR_AF=0.1536;EUR_AF=0.3231;SAS_AF=0.1861;AA=T|||;VT=SNP
3	53475074	rs9799015	T	C	100	PASS	AC=1029;AF=0.205471;AN=5008;NS=2504;DP=18324;EAS_AF=0.2996;AMR_AF=0.3617;AFR_AF=0.0408;EUR_AF=0.2724;SAS_AF=0.1513;AA=T|||;VT=SNP
3	53475612	rs12487086	G	T	100	PASS	AC=420;AF=0.0838658;AN=5008;NS=2504;DP=21001;EAS_AF=0.1518;AMR_AF=0.0836;AFR_AF=0;EUR_AF=0.0139;SAS_AF=0.1994;AA=G|||;VT=SNP
3	53476021	rs4302375	T	G	100	PASS	AC=2420;AF=0.483227;AN=5008;NS=2504;DP=19769;EAS_AF=0.4643;AMR_AF=0.4337;AFR_AF=0.3888;EUR_AF=0.5865;SAS_AF=0.5593;AA=G|||;VT=SNP
3	53476325	rs582001	G	A	100	PASS	AC=1543;AF=0.308107;AN=5008;NS=2504;DP=22440;EAS_AF=0.4157;AMR_AF=0.2666;AFR_AF=0.2337;EUR_AF=0.2634;SAS_AF=0.3732;AA=G|||;VT=SNP
3	53476765	rs143071453	C	G	100	PASS	AC=420;AF=0.0838658;AN=5008;NS=2504;DP=20516;EAS_AF=0.1518;AMR_AF=0.0836;AFR_AF=0;EUR_AF=0.0139;SAS_AF=0.1994;AA=c|||;VT=SNP
3	53477129	rs114588747	G	C	100	PASS	AC=419;AF=0.0836661;AN=5008;NS=2504;DP=20977;EAS_AF=0.1518;AMR_AF=0.0836;AFR_AF=0;EUR_AF=0.0139;SAS_AF=0.1984;AA=G|||;VT=SNP
3	53477929	rs3111308	C	G	100	PASS	AC=1325;AF=0.264577;AN=5008;NS=2504;DP=21466;EAS_AF=0.4107;AMR_AF=0.2205;AFR_AF=0.1906;EUR_AF=0.2157;SAS_AF=0.2955;AA=C|||;VT=SNP
3	53478093	rs9875016	T	A	100	PASS	AC=874;AF=0.174521;AN=5008;NS=2504;DP=23176;EAS_AF=0.0486;AMR_AF=0.1671;AFR_AF=0.1528;EUR_AF=0.3231;SAS_AF=0.1861;AA=T|||;VT=SNP
3	53478269	rs9817570	A	T	100	PASS	AC=874;AF=0.174521;AN=5008;NS=2504;DP=21809;EAS_AF=0.0486;AMR_AF=0.1671;AFR_AF=0.1528;EUR_AF=0.3231;SAS_AF=0.1861;AA=A|||;VT=SNP
3	53478747	rs647206	G	T	100	PASS	AC=1323;AF=0.264177;AN=5008;NS=2504;DP=19611;EAS_AF=0.4087;AMR_AF=0.2205;AFR_AF=0.1906;EUR_AF=0.2157;SAS_AF=0.2955;AA=G|||;VT=SNP
3	53480315	rs141961092	A	T	100	PASS	AC=872;AF=0.174121;AN=5008;NS=2504;DP=21829;EAS_AF=0.0486;AMR_AF=0.1671;AFR_AF=0.1513;EUR_AF=0.3231;SAS_AF=0.1861;AA=A|||;VT=SNP
3	53480553	rs57552159	G	A	100	PASS	AC=1541;AF=0.307708;AN=5008;NS=2504;DP=21213;EAS_AF=0.4127;AMR_AF=0.2666;AFR_AF=0.2345;EUR_AF=0.2634;SAS_AF=0.3732;AA=G|||;VT=SNP
3	53480581	rs144964885	C	G	100	PASS	AC=421;AF=0.0840655;AN=5008;NS=2504;DP=21110;EAS_AF=0.1528;AMR_AF=0.0836;AFR_AF=0;EUR_AF=0.0139;SAS_AF=0.1994;AA=C|||;VT=SNP
3	53481196	rs74549437	T	C	100	PASS	AC=421;AF=0.0840655;AN=5008;NS=2504;DP=17163;EAS_AF=0.1528;AMR_AF=0.0836;AFR_AF=0;EUR_AF=0.0139;SAS_AF=0.1994;AA=T|||;VT=SNP
3	53481297	rs587871	G	C	100	PASS	AC=2415;AF=0.482228;AN=5008;NS=2504;DP=18564;EAS_AF=0.4623;AMR_AF=0.4337;AFR_AF=0.3865;EUR_AF=0.5865;SAS_AF=0.5593;AA=C|||;VT=SNP
3	53481425	rs554326	C	T	100	PASS	AC=1115;AF=0.222644;AN=5008;NS=2504;DP=17960;EAS_AF=0.3978;AMR_AF=0.2089;AFR_AF=0.0469;EUR_AF=0.2167;SAS_AF=0.2955;AA=C|||;VT=SNP
3	53481714	rs551551	C	T	100	PASS	AC=2414;AF=0.482029;AN=5008;NS=2504;DP=21457;EAS_AF=0.4613;AMR_AF=0.4337;AFR_AF=0.3865;EUR_AF=0.5865;SAS_AF=0.5593;AA=T|||;VT=SNP
3	53481831	rs9876191	G	A	100	PASS	AC=874;AF=0.174521;AN=5008;NS=2504;DP=19444;EAS_AF=0.0486;AMR_AF=0.1671;AFR_AF=0.1528;EUR_AF=0.3231;SAS_AF=0.1861;AA=g|||;VT=SNP
3	53482586	rs116044748	A	G	100	PASS	AC=421;AF=0.0840655;AN=5008;NS=2504;DP=16176;EAS_AF=0.1528;AMR_AF=0.0836;AFR_AF=0;EUR_AF=0.0139;SAS_AF=0.1994;AA=A|||;VT=SNP
3	53482651	rs9821840	T	A	100	PASS	AC=871;AF=0.173922;AN=5008;NS=2504;DP=17186;EAS_AF=0.0486;AMR_AF=0.1671;AFR_AF=0.1528;EUR_AF=0.3231;SAS_AF=0.183;AA=T|||;VT=SNP
3	53482726	rs75047605	G	A	100	PASS	AC=421;AF=0.0840655;AN=5008;NS=2504;DP=15440;EAS_AF=0.1528;AMR_AF=0.0836;AFR_AF=0;EUR_AF=0.0139;SAS_AF=0.1994;AA=G|||;VT=SNP
3	53483202	rs2930177	G	A	100	PASS	AC=1126;AF=0.22484;AN=5008;NS=2504;DP=12974;EAS_AF=0.4087;AMR_AF=0.2089;AFR_AF=0.0469;EUR_AF=0.2167;SAS_AF=0.2955;AA=A|||;VT=SNP
3	53483229	rs9881928	C	T	100	PASS	AC=875;AF=0.17472;AN=5008;NS=2504;DP=13400;EAS_AF=0.0506;AMR_AF=0.1671;AFR_AF=0.152;EUR_AF=0.3231;SAS_AF=0.1861;AA=C|||;VT=SNP
3	53483455	rs17236437	A	G	100	PASS	AC=694;AF=0.138578;AN=5008;NS=2504;DP=15567;EAS_AF=0.0486;AMR_AF=0.1542;AFR_AF=0.0234;EUR_AF=0.3221;SAS_AF=0.1871;AA=A|||;VT=SNP
3	53483609	rs78275950	A	G	100	PASS	AC=140;AF=0.0279553;AN=5008;NS=2504;DP=17454;EAS_AF=0.0417;AMR_AF=0.0231;AFR_AF=0.003;EUR_AF=0.0437;SAS_AF=0.0348;AA=A|||;VT=SNP
3	53485351	rs587785	A	G	100	PASS	AC=3031;AF=0.605232;AN=5008;NS=2504;DP=21005;EAS_AF=0.6151;AMR_AF=0.5259;AFR_AF=0.5295;EUR_AF=0.6004;SAS_AF=0.7587;AA=G|||;VT=SNP
3	53485719	rs17053078	A	G	100	PASS	AC=435;AF=0.086861;AN=5008;NS=2504;DP=19033;EAS_AF=0.1528;AMR_AF=0.0836;AFR_AF=0.0106;EUR_AF=0.0139;SAS_AF=0.1994;AA=A|||;VT=SNP
3	53485790	rs10510764	C	G	100	PASS	AC=420;AF=0.0838658;AN=5008;NS=2504;DP=19031;EAS_AF=0.1528;AMR_AF=0.0836;AFR_AF=0;EUR_AF=0.0139;SAS_AF=0.1984;AA=C|||;VT=SNP
3	53486112	rs17053081	T	C	100	PASS	AC=439;AF=0.0876597;AN=5008;NS=2504;DP=22021;EAS_AF=0.1558;AMR_AF=0.0836;AFR_AF=0.0106;EUR_AF=0.0139;SAS_AF=0.2004;AA=T|||;VT=SNP
3	53486231	rs681320	A	C	100	PASS	AC=1336;AF=0.266773;AN=5008;NS=2504;DP=21334;EAS_AF=0.4048;AMR_AF=0.2205;AFR_AF=0.2012;EUR_AF=0.2187;SAS_AF=0.2955;AA=A|||;VT=SNP
3	53486249	rs77047703	A	G	100	PASS	AC=694;AF=0.138578;AN=5008;NS=2504;DP=20992;EAS_AF=0.1835;AMR_AF=0.1311;AFR_AF=0.0651;EUR_AF=0.0606;SAS_AF=0.2771;AA=A|||;VT=SNP
3	53486662	rs28481733	T	C	100	PASS	AC=442;AF=0.0882588;AN=5008;NS=2504;DP=21326;EAS_AF=0.1687;AMR_AF=0.0807;AFR_AF=0;EUR_AF=0.0139;SAS_AF=0.2065;AA=T|||;VT=SNP
3	53486831	rs531193	A	G	100	PASS	AC=2658;AF=0.530751;AN=5008;NS=2504;DP=21735;EAS_AF=0.4494;AMR_AF=0.4452;AFR_AF=0.584;EUR_AF=0.5895;SAS_AF=0.5429;AA=A|||;VT=SNP
3	53487051	rs28703682	G	A	100	PASS	AC=1636;AF=0.326677;AN=5008;NS=2504;DP=21871;EAS_AF=0.2361;AMR_AF=0.2853;AFR_AF=0.2821;EUR_AF=0.4006;SAS_AF=0.4335;AA=A|||;VT=SNP
3	53487279	rs2930176	G	A	100	PASS	AC=2345;AF=0.468251;AN=5008;NS=2504;DP=22701;EAS_AF=0.5645;AMR_AF=0.4352;AFR_AF=0.2216;EUR_AF=0.5328;SAS_AF=0.6595;AA=A|||;VT=SNP
3	53488023	rs7623859	A	G	100	PASS	AC=218;AF=0.0435304;AN=5008;NS=2504;DP=15729;EAS_AF=0.0149;AMR_AF=0.0519;AFR_AF=0.0272;EUR_AF=0.0547;SAS_AF=0.0777;AA=A|||;VT=SNP
3	53488269	rs12491071	A	G	100	PASS	AC=466;AF=0.0930511;AN=5008;NS=2504;DP=17317;EAS_AF=0.1865;AMR_AF=0.0836;AFR_AF=0;EUR_AF=0.0139;SAS_AF=0.2106;AA=A|||;VT=SNP
3	53488348	rs12488068	T	C	100	PASS	AC=467;AF=0.0932508;AN=5008;NS=2504;DP=19154;EAS_AF=0.1865;AMR_AF=0.0836;AFR_AF=0;EUR_AF=0.0149;SAS_AF=0.2106;AA=T|||;VT=SNP
3	53489090	rs9830114	T	C	100	PASS	AC=305;AF=0.0609026;AN=5008;NS=2504;DP=21492;EAS_AF=0.0407;AMR_AF=0.0331;AFR_AF=0.1203;EUR_AF=0.0467;SAS_AF=0.0358;AA=T|||;VT=SNP
3	53489106	rs578318	A	G	100	PASS	AC=2116;AF=0.422524;AN=5008;NS=2504;DP=20778;EAS_AF=0.4514;AMR_AF=0.3862;AFR_AF=0.2655;EUR_AF=0.5596;SAS_AF=0.4898;AA=A|||;VT=SNP
3	53494509	rs75464395	C	T	100	PASS	AC=465;AF=0.0928514;AN=5008;NS=2504;DP=18982;EAS_AF=0.1855;AMR_AF=0.0836;AFR_AF=0;EUR_AF=0.0139;SAS_AF=0.2106;AA=C|||;VT=SNP
3	53495044	rs76011939	T	A	100	PASS	AC=465;AF=0.0928514;AN=5008;NS=2504;DP=20783;EAS_AF=0.1855;AMR_AF=0.0836;AFR_AF=0;EUR_AF=0.0139;SAS_AF=0.2106;AA=T|||;VT=SNP
3	53495847	rs555480	G	T	100	PASS	AC=2045;AF=0.408347;AN=5008;NS=2504;DP=20458;EAS_AF=0.4325;AMR_AF=0.3847;AFR_AF=0.23;EUR_AF=0.5586;SAS_AF=0.4867;AA=G|||;VT=SNP
3	53496877	rs12492748	C	T	100	PASS	AC=465;AF=0.0928514;AN=5008;NS=2504;DP=18972;EAS_AF=0.1865;AMR_AF=0.0836;AFR_AF=0;EUR_AF=0.0139;SAS_AF=0.2096;AA=C|||;VT=SNP
3	53497145	rs523094	C	T	100	PASS	AC=2022;AF=0.403754;AN=5008;NS=2504;DP=23913;EAS_AF=0.4375;AMR_AF=0.3775;AFR_AF=0.2133;EUR_AF=0.5586;SAS_AF=0.4857;AA=C|||;VT=SNP
3	53498942	rs2101397	A	G	100	PASS	AC=1658;AF=0.33107;AN=5008;NS=2504;DP=17866;EAS_AF=0.4107;AMR_AF=0.3401;AFR_AF=0.0371;EUR_AF=0.5129;SAS_AF=0.453;AA=A|||;VT=SNP
3	53501303	rs150668681	C	G	100	PASS	AC=466;AF=0.0930511;AN=5008;NS=2504;DP=14345;EAS_AF=0.1875;AMR_AF=0.0836;AFR_AF=0;EUR_AF=0.0139;SAS_AF=0.2096;AA=C|||;VT=SNP
3	53503896	rs145226981	G	T	100	PASS	AC=816;AF=0.162939;AN=5008;NS=2504;DP=22517;EAS_AF=0.1915;AMR_AF=0.2291;AFR_AF=0.0129;EUR_AF=0.2833;SAS_AF=0.1656;AA=G|||;VT=SNP
3	53504251	rs576359	C	T	100	PASS	AC=4418;AF=0.882188;AN=5008;NS=2504;DP=20884;EAS_AF=0.9633;AMR_AF=0.9308;AFR_AF=0.6967;EUR_AF=0.9334;SAS_AF=0.9622;AA=T|||;VT=SNP
3	53505130	rs142179178	G	A	100	PASS	AC=465;AF=0.0928514;AN=5008;NS=2504;DP=21602;EAS_AF=0.1865;AMR_AF=0.0836;AFR_AF=0;EUR_AF=0.0139;SAS_AF=0.2096;AA=G|||;VT=SNP
3	53505484	rs147492926	G	C	100	PASS	AC=1287;AF=0.256989;AN=5008;NS=2504;DP=21505;EAS_AF=0.3274;AMR_AF=0.4251;AFR_AF=0.0514;EUR_AF=0.341;SAS_AF=0.2566;AA=G|||;VT=SNP
3	53506777	rs1087083	T	C	100	PASS	AC=2974;AF=0.59385;AN=5008;NS=2504;DP=22153;EAS_AF=0.6349;AMR_AF=0.4971;AFR_AF=0.5348;EUR_AF=0.5994;SAS_AF=0.6943;AA=t|||;VT=SNP
3	53507023	rs111863483	G	A	100	PASS	AC=4417;AF=0.881989;AN=5008;NS=2504;DP=21648;EAS_AF=0.9633;AMR_AF=0.9308;AFR_AF=0.6967;EUR_AF=0.9324;SAS_AF=0.9622;AA=A|||;VT=SNP
3	53507050	rs112052181	G	A	100	PASS	AC=2945;AF=0.588059;AN=5008;NS=2504;DP=22289;EAS_AF=0.6359;AMR_AF=0.4885;AFR_AF=0.5348;EUR_AF=0.5755;SAS_AF=0.6943;AA=A|||;VT=SNP
3	53507121	rs2965048	G	T	100	PASS	AC=2061;AF=0.411542;AN=5008;NS=2504;DP=25530;EAS_AF=0.4484;AMR_AF=0.3847;AFR_AF=0.2307;EUR_AF=0.5606;SAS_AF=0.4836;AA=G|||;VT=SNP
3	53507195	rs2930173	G	T	100	PASS	AC=4505;AF=0.899561;AN=5008;NS=2504;DP=23001;EAS_AF=0.9633;AMR_AF=0.9352;AFR_AF=0.7602;EUR_AF=0.9334;SAS_AF=0.9622;AA=T|||;VT=SNP
3	53508040	rs4026181	A	G	100	PASS	AC=4505;AF=0.899561;AN=5008;NS=2504;DP=17638;EAS_AF=0.9633;AMR_AF=0.9352;AFR_AF=0.7602;EUR_AF=0.9334;SAS_AF=0.9622;AA=a|||;VT=SNP
3	53508133	rs11715213	C	A	100	PASS	AC=1472;AF=0.29393;AN=5008;NS=2504;DP=17101;EAS_AF=0.3274;AMR_AF=0.4424;AFR_AF=0.1604;EUR_AF=0.3579;SAS_AF=0.2689;AA=C|||;VT=SNP
3	53508819	rs76892032	A	G	100	PASS	AC=465;AF=0.0928514;AN=5008;NS=2504;DP=15506;EAS_AF=0.1865;AMR_AF=0.0836;AFR_AF=0;EUR_AF=0.0139;SAS_AF=0.2096;AA=A|||;VT=SNP
3	53509107	rs658071	C	T	100	PASS	AC=4419;AF=0.882388;AN=5008;NS=2504;DP=17411;EAS_AF=0.9633;AMR_AF=0.9308;AFR_AF=0.6974;EUR_AF=0.9334;SAS_AF=0.9622;AA=T|||;VT=SNP
3	53509316	rs562331	T	C	100	PASS	AC=2138;AF=0.426917;AN=5008;NS=2504;DP=18234;EAS_AF=0.4494;AMR_AF=0.3948;AFR_AF=0.2632;EUR_AF=0.5855;SAS_AF=0.4847;AA=T|||;VT=SNP
3	53510786	rs9870685	G	A	100	PASS	AC=375;AF=0.0748802;AN=5008;NS=2504;DP=20498;EAS_AF=0.0407;AMR_AF=0.0375;AFR_AF=0.171;EUR_AF=0.0457;SAS_AF=0.0368;AA=A|||;VT=SNP
3	53511648	rs793202	G	A	100	PASS	AC=2325;AF=0.464257;AN=5008;NS=2504;DP=15468;EAS_AF=0.4514;AMR_AF=0.3934;AFR_AF=0.4304;EUR_AF=0.5507;SAS_AF=0.4847;AA=A|||;VT=SNP
3	53513354	rs312475	A	G	100	PASS	AC=1428;AF=0.285144;AN=5008;NS=2504;DP=23761;EAS_AF=0.3224;AMR_AF=0.4078;AFR_AF=0.2519;EUR_AF=0.3062;SAS_AF=0.183;AA=A|||;VT=SNP
3	53514416	rs312476	G	T	100	PASS	AC=1313;AF=0.262181;AN=5008;NS=2504;DP=15673;EAS_AF=0.3234;AMR_AF=0.3732;AFR_AF=0.2315;EUR_AF=0.2465;SAS_AF=0.1779;AA=G|||;VT=SNP
3	53514447	rs75313248	T	C	100	PASS	AC=411;AF=0.0820687;AN=5008;NS=2504;DP=18138;EAS_AF=0.1815;AMR_AF=0.0086;AFR_AF=0;EUR_AF=0.0139;SAS_AF=0.2127;AA=T|||;VT=SNP
3	53515136	rs312477	G	A	100	PASS	AC=990;AF=0.197684;AN=5008;NS=2504;DP=18883;EAS_AF=0.3234;AMR_AF=0.3401;AFR_AF=0.0265;EUR_AF=0.2286;SAS_AF=0.1667;AA=G|||;VT=SNP
3	53515794	rs9841726	T	C	100	PASS	AC=672;AF=0.134185;AN=5008;NS=2504;DP=21300;EAS_AF=0.0357;AMR_AF=0.0764;AFR_AF=0.3601;EUR_AF=0.0686;SAS_AF=0.0389;AA=T|||;VT=SNP
3	53515961	rs34016406	A	G	100	PASS	AC=414;AF=0.0826677;AN=5008;NS=2504;DP=20745;EAS_AF=0.1815;AMR_AF=0.0086;AFR_AF=0;EUR_AF=0.0159;SAS_AF=0.2137;AA=A|||;VT=SNP
3	53516203	rs312478	C	T	100	PASS	AC=2812;AF=0.561502;AN=5008;NS=2504;DP=22014;EAS_AF=0.5446;AMR_AF=0.5115;AFR_AF=0.7716;EUR_AF=0.3847;SAS_AF=0.5123;AA=T|||;VT=SNP
3	53518047	rs79384749	C	A	100	PASS	AC=412;AF=0.0822684;AN=5008;NS=2504;DP=22645;EAS_AF=0.1835;AMR_AF=0.0086;AFR_AF=0;EUR_AF=0.0139;SAS_AF=0.2117;AA=C|||;VT=SNP
3	53519767	rs998411	G	A	100	PASS	AC=1385;AF=0.276558;AN=5008;NS=2504;DP=17642;EAS_AF=0.3274;AMR_AF=0.4337;AFR_AF=0.1233;EUR_AF=0.341;SAS_AF=0.2536;AA=A|||;VT=SNP
3	53520140	rs7630080	A	G	100	PASS	AC=834;AF=0.166534;AN=5008;NS=2504;DP=19495;EAS_AF=0.0357;AMR_AF=0.0836;AFR_AF=0.4788;EUR_AF=0.0696;SAS_AF=0.0378;AA=A|||;VT=SNP
3	53522314	rs1264098	T	G	100	PASS	AC=1388;AF=0.277157;AN=5008;NS=2504;DP=19083;EAS_AF=0.3274;AMR_AF=0.4323;AFR_AF=0.1248;EUR_AF=0.341;SAS_AF=0.2556;AA=G|||;VT=SNP
3	53522787	rs2884712	A	G	100	PASS	AC=822;AF=0.164137;AN=5008;NS=2504;DP=22169;EAS_AF=0.0367;AMR_AF=0.0821;AFR_AF=0.4713;EUR_AF=0.0686;SAS_AF=0.0368;AA=A|||;VT=SNP
3	53523785	rs312482	A	T	100	PASS	AC=1691;AF=0.33766;AN=5008;NS=2504;DP=20452;EAS_AF=0.4107;AMR_AF=0.402;AFR_AF=0.0333;EUR_AF=0.5119;SAS_AF=0.4489;AA=A|||;VT=SNP
3	53524051	rs312483	G	A	100	PASS	AC=1064;AF=0.21246;AN=5008;NS=2504;DP=20122;EAS_AF=0.3244;AMR_AF=0.3617;AFR_AF=0.0287;EUR_AF=0.2803;SAS_AF=0.1697;AA=T|||;VT=SNP
3	53525193	rs4432635	G	A	100	PASS	AC=411;AF=0.0820687;AN=5008;NS=2504;DP=19030;EAS_AF=0.1825;AMR_AF=0.0086;AFR_AF=0.0008;EUR_AF=0.0139;SAS_AF=0.2106;AA=G|||;VT=SNP
3	53527289	rs312484	A	G	100	PASS	AC=2313;AF=0.461861;AN=5008;NS=2504;DP=18165;EAS_AF=0.4554;AMR_AF=0.4726;AFR_AF=0.3472;EUR_AF=0.5765;SAS_AF=0.498;AA=A|||;VT=SNP
3	53527293	rs3755815	T	G	100	PASS	AC=1059;AF=0.211462;AN=5008;NS=2504;DP=18001;EAS_AF=0.3214;AMR_AF=0.3689;AFR_AF=0.0295;EUR_AF=0.2773;SAS_AF=0.1646;AA=T|||;VT=SNP
3	53527439	rs3755816	G	C	100	PASS	AC=410;AF=0.081869;AN=5008;NS=2504;DP=18446;EAS_AF=0.1825;AMR_AF=0.0086;AFR_AF=0;EUR_AF=0.0139;SAS_AF=0.2106;AA=G|||;VT=SNP
3	53529013	rs312479	T	A	100	PASS	AC=4823;AF=0.963059;AN=5008;NS=2504;DP=7001;EAS_AF=0.9891;AMR_AF=0.9539;AFR_AF=0.9697;EUR_AF=0.9205;SAS_AF=0.9775;AA=T|||;VT=SNP
3	53529140	rs312480	T	C	100	PASS	AC=4304;AF=0.859425;AN=5008;NS=2504;DP=8155;EAS_AF=0.9633;AMR_AF=0.9121;AFR_AF=0.6377;EUR_AF=0.9125;SAS_AF=0.9601;AA=C|||;VT=SNP
3	53532755	rs3774414	C	T	100	PASS	AC=1555;AF=0.310503;AN=5008;NS=2504;DP=20998;EAS_AF=0.3244;AMR_AF=0.4352;AFR_AF=0.2602;EUR_AF=0.334;SAS_AF=0.2515;AA=T|||;VT=SNP
3	53533827	rs219847	A	G	100	PASS	AC=2186;AF=0.436502;AN=5008;NS=2504;DP=16543;EAS_AF=0.4583;AMR_AF=0.4625;AFR_AF=0.2526;EUR_AF=0.5775;SAS_AF=0.499;AA=A|||;VT=SNP
3	53534200	rs36029422	C	T	100	PASS	AC=1108;AF=0.221246;AN=5008;NS=2504;DP=12740;EAS_AF=0.3204;AMR_AF=0.3718;AFR_AF=0.0658;EUR_AF=0.2773;SAS_AF=0.1646;AA=C|||;VT=SNP
3	53534580	rs80320456	G	A	100	PASS	AC=145;AF=0.0289537;AN=5008;NS=2504;DP=18314;EAS_AF=0.0407;AMR_AF=0.0303;AFR_AF=0.003;EUR_AF=0.0447;SAS_AF=0.0348;AA=G|||;VT=SNP
3	53535073	rs11926234	C	T	100	PASS	AC=359;AF=0.0716853;AN=5008;NS=2504;DP=15958;EAS_AF=0.003;AMR_AF=0.0865;AFR_AF=0.0068;EUR_AF=0.1928;SAS_AF=0.0951;AA=C|||;VT=SNP
3	53535098	rs17788344	A	T	100	PASS	AC=1062;AF=0.212061;AN=5008;NS=2504;DP=17212;EAS_AF=0.3254;AMR_AF=0.3703;AFR_AF=0.0272;EUR_AF=0.2763;SAS_AF=0.1667;AA=A|||;VT=SNP
3	53536586	rs73084382	A	T	100	PASS	AC=165;AF=0.0329473;AN=5008;NS=2504;DP=16233;EAS_AF=0.003;AMR_AF=0.0432;AFR_AF=0.0401;EUR_AF=0.0646;SAS_AF=0.0143;AA=A|||;VT=SNP
3	53537879	rs6763768	T	C	100	PASS	AC=1546;AF=0.308706;AN=5008;NS=2504;DP=16936;EAS_AF=0.3304;AMR_AF=0.4366;AFR_AF=0.2474;EUR_AF=0.334;SAS_AF=0.2526;AA=C|||;VT=SNP
3	53538107	rs3774417	A	T	100	PASS	AC=1063;AF=0.21226;AN=5008;NS=2504;DP=18720;EAS_AF=0.3264;AMR_AF=0.3689;AFR_AF=0.0272;EUR_AF=0.2773;SAS_AF=0.1667;AA=A|||;VT=SNP
3	53539241	rs35280126	C	T	100	PASS	AC=1540;AF=0.307508;AN=5008;NS=2504;DP=16469;EAS_AF=0.3274;AMR_AF=0.4366;AFR_AF=0.2458;EUR_AF=0.333;SAS_AF=0.2526;AA=T|||;VT=SNP
3	53541364	rs312485	A	G	100	PASS	AC=4284;AF=0.855431;AN=5008;NS=2504;DP=14439;EAS_AF=0.9653;AMR_AF=0.915;AFR_AF=0.6104;EUR_AF=0.9245;SAS_AF=0.9601;AA=G|||;VT=SNP
3	53544337	rs55937644	G	A	100	PASS	AC=91;AF=0.0181709;AN=5008;NS=2504;DP=20753;EAS_AF=0.0208;AMR_AF=0.0216;AFR_AF=0.0061;EUR_AF=0.0328;SAS_AF=0.0143;AA=A|||;VT=SNP
3	53544878	rs3821842	A	T	100	PASS	AC=2216;AF=0.442492;AN=5008;NS=2504;DP=20020;EAS_AF=0.2917;AMR_AF=0.2795;AFR_AF=0.8109;EUR_AF=0.3201;SAS_AF=0.3415;AA=T|||;VT=SNP
3	53545454	rs312486	G	C	100	PASS	AC=4118;AF=0.822284;AN=5008;NS=2504;DP=20288;EAS_AF=0.8631;AMR_AF=0.8314;AFR_AF=0.8147;EUR_AF=0.7773;SAS_AF=0.8303;AA=C|||;VT=SNP
3	53545562	rs3774419	G	A	100	PASS	AC=1330;AF=0.265575;AN=5008;NS=2504;DP=18736;EAS_AF=0.1617;AMR_AF=0.1988;AFR_AF=0.3623;EUR_AF=0.2396;SAS_AF=0.316;AA=G|||;VT=SNP
3	53545622	rs312487	T	C	100	PASS	AC=2090;AF=0.417332;AN=5008;NS=2504;DP=18503;EAS_AF=0.5744;AMR_AF=0.5634;AFR_AF=0.115;EUR_AF=0.4861;SAS_AF=0.4898;AA=C|||;VT=SNP
3	53548031	rs59968724	C	G	100	PASS	AC=388;AF=0.077476;AN=5008;NS=2504;DP=22334;EAS_AF=0.0982;AMR_AF=0.0447;AFR_AF=0.1536;EUR_AF=0.0358;SAS_AF=0.0194;AA=C|||;VT=SNP
3	53549099	rs56755560	G	A	100	PASS	AC=409;AF=0.0816693;AN=5008;NS=2504;DP=19099;EAS_AF=0.0982;AMR_AF=0.0504;AFR_AF=0.1566;EUR_AF=0.0487;SAS_AF=0.0194;AA=G|||;VT=SNP
3	53551010	rs3774421	G	A	100	PASS	AC=737;AF=0.147165;AN=5008;NS=2504;DP=21411;EAS_AF=0.128;AMR_AF=0.1686;AFR_AF=0.0756;EUR_AF=0.2783;SAS_AF=0.1135;AA=G|||;VT=SNP
3	53551575	rs79853140	A	G	100	PASS	AC=750;AF=0.14976;AN=5008;NS=2504;DP=17713;EAS_AF=0.128;AMR_AF=0.17;AFR_AF=0.0832;EUR_AF=0.2803;SAS_AF=0.1135;AA=A|||;VT=SNP
3	53551753	rs113835384	C	T	100	PASS	AC=406;AF=0.0810703;AN=5008;NS=2504;DP=17949;EAS_AF=0.0982;AMR_AF=0.049;AFR_AF=0.1551;EUR_AF=0.0487;SAS_AF=0.0194;AA=C|||;VT=SNP
3	53551902	rs312481	A	G	100	PASS	AC=4194;AF=0.83746;AN=5008;NS=2504;DP=23340;EAS_AF=0.8641;AMR_AF=0.8329;AFR_AF=0.8752;EUR_AF=0.7744;SAS_AF=0.8272;AA=G|||;VT=SNP
3	53552663	rs62250859	A	G	100	PASS	AC=67;AF=0.0133786;AN=5008;NS=2504;DP=21571;EAS_AF=0.002;AMR_AF=0.0274;AFR_AF=0.0015;EUR_AF=0.0388;SAS_AF=0.0051;AA=A|||;VT=SNP
3	53553086	rs3774423	C	T	100	PASS	AC=405;AF=0.0808706;AN=5008;NS=2504;DP=19712;EAS_AF=0.0962;AMR_AF=0.0504;AFR_AF=0.1551;EUR_AF=0.0487;SAS_AF=0.0194;AA=C|||;VT=SNP
3	53553745	rs740757	T	C	100	PASS	AC=4182;AF=0.835064;AN=5008;NS=2504;DP=20796;EAS_AF=0.8641;AMR_AF=0.8285;AFR_AF=0.8691;EUR_AF=0.7744;SAS_AF=0.8262;AA=C|||;VT=SNP
3	53553923	rs35593046	G	T	100	PASS	AC=1445;AF=0.288538;AN=5008;NS=2504;DP=20749;EAS_AF=0.5526;AMR_AF=0.2795;AFR_AF=0.1331;EUR_AF=0.2396;SAS_AF=0.2832;AA=G|||;VT=SNP
3	53554808	rs114094549	A	G	100	PASS	AC=819;AF=0.163538;AN=5008;NS=2504;DP=15998;EAS_AF=0.127;AMR_AF=0.2882;AFR_AF=0.0756;EUR_AF=0.2783;SAS_AF=0.1135;AA=A|||;VT=SNP
3	53555026	rs62251862	T	C	100	PASS	AC=818;AF=0.163339;AN=5008;NS=2504;DP=18384;EAS_AF=0.127;AMR_AF=0.2882;AFR_AF=0.0749;EUR_AF=0.2783;SAS_AF=0.1135;AA=T|||;VT=SNP
3	53555607	rs17788662	G	T	100	PASS	AC=739;AF=0.147564;AN=5008;NS=2504;DP=17998;EAS_AF=0.128;AMR_AF=0.1729;AFR_AF=0.0764;EUR_AF=0.2783;SAS_AF=0.1115;AA=G|||;VT=SNP
3	53556114	rs114841291	G	A	100	PASS	AC=67;AF=0.0133786;AN=5008;NS=2504;DP=19094;EAS_AF=0.002;AMR_AF=0.0274;AFR_AF=0.0015;EUR_AF=0.0388;SAS_AF=0.0051;AA=G|||;VT=SNP
3	53556170	rs73840111	A	G	100	PASS	AC=1693;AF=0.338059;AN=5008;NS=2504;DP=20050;EAS_AF=0.2897;AMR_AF=0.3703;AFR_AF=0.3608;EUR_AF=0.328;SAS_AF=0.3446;AA=G|||;VT=SNP
3	53556223	rs979220	T	C	100	PASS	AC=1576;AF=0.314696;AN=5008;NS=2504;DP=20683;EAS_AF=0.1171;AMR_AF=0.2334;AFR_AF=0.6316;EUR_AF=0.2425;SAS_AF=0.2219;AA=T|||;VT=SNP
3	53556658	rs3774424	G	T	100	PASS	AC=733;AF=0.146366;AN=5008;NS=2504;DP=18914;EAS_AF=0.127;AMR_AF=0.17;AFR_AF=0.0726;EUR_AF=0.2793;SAS_AF=0.1125;AA=G|||;VT=SNP
3	53558012	rs3821843	G	A	100	PASS	AC=3370;AF=0.672923;AN=5008;NS=2504;DP=19820;EAS_AF=0.4563;AMR_AF=0.5548;AFR_AF=0.9032;EUR_AF=0.6899;SAS_AF=0.6513;AA=A|||;VT=SNP
3	53558123	rs3774425	G	A	100	PASS	AC=1530;AF=0.305511;AN=5008;NS=2504;DP=20888;EAS_AF=0.2599;AMR_AF=0.2104;AFR_AF=0.3707;EUR_AF=0.2922;SAS_AF=0.3456;AA=A|||;VT=SNP
3	53559002	rs3774426	C	T	100	PASS	AC=1184;AF=0.236422;AN=5008;NS=2504;DP=16482;EAS_AF=0.1736;AMR_AF=0.2435;AFR_AF=0.1392;EUR_AF=0.3907;SAS_AF=0.2689;AA=C|||;VT=SNP
3	53559907	rs62251864	A	G	100	PASS	AC=863;AF=0.172324;AN=5008;NS=2504;DP=20421;EAS_AF=0.1329;AMR_AF=0.1571;AFR_AF=0.211;EUR_AF=0.2455;SAS_AF=0.0961;AA=A|||;VT=SNP
3	53560321	rs9311502	T	C	100	PASS	AC=1721;AF=0.34365;AN=5008;NS=2504;DP=22771;EAS_AF=0.2659;AMR_AF=0.2046;AFR_AF=0.5635;EUR_AF=0.2525;SAS_AF=0.319;AA=T|||;VT=SNP
3	53561686	rs12629517	A	G	100	PASS	AC=1589;AF=0.317292;AN=5008;NS=2504;DP=19146;EAS_AF=0.1925;AMR_AF=0.3559;AFR_AF=0.1846;EUR_AF=0.5149;SAS_AF=0.3947;AA=A|||;VT=SNP
3	53562519	rs35555534	T	C	100	PASS	AC=530;AF=0.105831;AN=5008;NS=2504;DP=18227;EAS_AF=0.0099;AMR_AF=0.1326;AFR_AF=0.1097;EUR_AF=0.1541;SAS_AF=0.1309;AA=T|||;VT=SNP
3	53562586	rs6777794	T	G	100	PASS	AC=1548;AF=0.309105;AN=5008;NS=2504;DP=16554;EAS_AF=0.1925;AMR_AF=0.3559;AFR_AF=0.1581;EUR_AF=0.5139;SAS_AF=0.3896;AA=T|||;VT=SNP
3	53562602	rs6777870	T	C	100	PASS	AC=1567;AF=0.312899;AN=5008;NS=2504;DP=16402;EAS_AF=0.1855;AMR_AF=0.3588;AFR_AF=0.177;EUR_AF=0.5139;SAS_AF=0.3885;AA=T|||;VT=SNP
3	53562894	rs6445583	G	A	100	PASS	AC=3570;AF=0.712859;AN=5008;NS=2504;DP=16517;EAS_AF=0.4524;AMR_AF=0.5778;AFR_AF=0.9546;EUR_AF=0.7545;SAS_AF=0.7076;AA=A|||;VT=SNP
3	53562951	rs72957281	T	C	100	PASS	AC=952;AF=0.190096;AN=5008;NS=2504;DP=16232;EAS_AF=0.13;AMR_AF=0.2795;AFR_AF=0.2141;EUR_AF=0.2465;SAS_AF=0.0982;AA=T|||;VT=SNP
3	53565829	rs3774428	G	T	100	PASS	AC=850;AF=0.169728;AN=5008;NS=2504;DP=20961;EAS_AF=0.127;AMR_AF=0.1556;AFR_AF=0.2073;EUR_AF=0.2445;SAS_AF=0.0961;AA=G|||;VT=SNP
3	53566450	rs3774430	A	G	100	PASS	AC=643;AF=0.128395;AN=5008;NS=2504;DP=19277;EAS_AF=0.0853;AMR_AF=0.0533;AFR_AF=0.3608;EUR_AF=0.0358;SAS_AF=0.0072;AA=A|||;VT=SNP
3	53568269	rs1547951	A	C	100	PASS	AC=2017;AF=0.402756;AN=5008;NS=2504;DP=16599;EAS_AF=0.2649;AMR_AF=0.3804;AFR_AF=0.6452;EUR_AF=0.3082;SAS_AF=0.3303;AA=C|||;VT=SNP
3	53568283	rs1547950	T	C	100	PASS	AC=2541;AF=0.507388;AN=5008;NS=2504;DP=18757;EAS_AF=0.2768;AMR_AF=0.5043;AFR_AF=0.7557;EUR_AF=0.4622;SAS_AF=0.4581;AA=C|||;VT=SNP
3	53568580	rs1547949	T	C	100	PASS	AC=1104;AF=0.220447;AN=5008;NS=2504;DP=16838;EAS_AF=0.1458;AMR_AF=0.3314;AFR_AF=0.233;EUR_AF=0.3052;SAS_AF=0.1145;AA=T|||;VT=SNP
3	53569303	rs59422128	C	A	100	PASS	AC=877;AF=0.17512;AN=5008;NS=2504;DP=17719;EAS_AF=0.126;AMR_AF=0.1599;AFR_AF=0.2126;EUR_AF=0.2555;SAS_AF=0.1033;AA=C|||;VT=SNP
3	53570040	rs9865394	G	A	100	PASS	AC=597;AF=0.119209;AN=5008;NS=2504;DP=18622;EAS_AF=0.0823;AMR_AF=0.0432;AFR_AF=0.354;EUR_AF=0.0089;SAS_AF=0.0072;AA=T|||;VT=SNP
3	53570651	rs59512909	G	A	100	PASS	AC=1000;AF=0.199681;AN=5008;NS=2504;DP=19317;EAS_AF=0.126;AMR_AF=0.2046;AFR_AF=0.2345;EUR_AF=0.3101;SAS_AF=0.1115;AA=G|||;VT=SNP
3	53571477	rs35131285	G	A	100	PASS	AC=1146;AF=0.228834;AN=5008;NS=2504;DP=16634;EAS_AF=0.1736;AMR_AF=0.2363;AFR_AF=0.146;EUR_AF=0.3569;SAS_AF=0.2607;AA=G|||;VT=SNP
3	53571914	rs33999362	A	G	100	PASS	AC=1364;AF=0.272364;AN=5008;NS=2504;DP=17719;EAS_AF=0.1419;AMR_AF=0.2839;AFR_AF=0.2973;EUR_AF=0.4085;SAS_AF=0.2249;AA=A|||;VT=SNP
3	53572890	rs1008339	G	C	100	PASS	AC=3586;AF=0.716054;AN=5008;NS=2504;DP=19540;EAS_AF=0.4315;AMR_AF=0.5807;AFR_AF=0.9667;EUR_AF=0.7744;SAS_AF=0.7065;AA=C|||;VT=SNP
3	53573517	rs13078747	T	C	100	PASS	AC=1569;AF=0.313299;AN=5008;NS=2504;DP=24791;EAS_AF=0.1875;AMR_AF=0.3588;AFR_AF=0.18;EUR_AF=0.5099;SAS_AF=0.3885;AA=T|||;VT=SNP
3	53573886	rs55828852	C	G	100	PASS	AC=1101;AF=0.219848;AN=5008;NS=2504;DP=23177;EAS_AF=0.2113;AMR_AF=0.2147;AFR_AF=0.2307;EUR_AF=0.3171;SAS_AF=0.1176;AA=C|||;VT=SNP
3	53574602	rs34106488	A	G	100	PASS	AC=1576;AF=0.314696;AN=5008;NS=2504;DP=13329;EAS_AF=0.1925;AMR_AF=0.3617;AFR_AF=0.18;EUR_AF=0.5099;SAS_AF=0.3885;AA=A|||;VT=SNP
3	53576649	rs740756	A	G	100	PASS	AC=798;AF=0.159345;AN=5008;NS=2504;DP=15947;EAS_AF=0.128;AMR_AF=0.1931;AFR_AF=0.0817;EUR_AF=0.3151;SAS_AF=0.1125;AA=A|||;VT=SNP
3	53576679	rs758603	A	C	100	PASS	AC=3613;AF=0.721446;AN=5008;NS=2504;DP=17009;EAS_AF=0.4534;AMR_AF=0.585;AFR_AF=0.9622;EUR_AF=0.7763;SAS_AF=0.7127;AA=C|||;VT=SNP
3	53577164	rs11709630	G	T	100	PASS	AC=3029;AF=0.604832;AN=5008;NS=2504;DP=11490;EAS_AF=0.4216;AMR_AF=0.4438;AFR_AF=0.8192;EUR_AF=0.6352;SAS_AF=0.5869;AA=t|||;VT=SNP
3	53577973	rs62251868	C	T	100	PASS	AC=609;AF=0.121605;AN=5008;NS=2504;DP=22198;EAS_AF=0.128;AMR_AF=0.1412;AFR_AF=0.0136;EUR_AF=0.2594;SAS_AF=0.1053;AA=C|||;VT=SNP
3	53578883	rs12715461	A	G	100	PASS	AC=3595;AF=0.717851;AN=5008;NS=2504;DP=19092;EAS_AF=0.4554;AMR_AF=0.5821;AFR_AF=0.9463;EUR_AF=0.7773;SAS_AF=0.7147;AA=G|||;VT=SNP
3	53581725	rs3774439	T	A	100	PASS	AC=989;AF=0.197484;AN=5008;NS=2504;DP=19465;EAS_AF=0.1756;AMR_AF=0.1542;AFR_AF=0.0983;EUR_AF=0.2604;SAS_AF=0.32;AA=A|||;VT=SNP
3	53582633	rs17053168	T	G	100	PASS	AC=1557;AF=0.310903;AN=5008;NS=2504;DP=16622;EAS_AF=0.2609;AMR_AF=0.2003;AFR_AF=0.4312;EUR_AF=0.2644;SAS_AF=0.3262;AA=G|||;VT=SNP
3	53583200	rs3774440	T	C	100	PASS	AC=612;AF=0.122204;AN=5008;NS=2504;DP=21644;EAS_AF=0.127;AMR_AF=0.1412;AFR_AF=0.0159;EUR_AF=0.2584;SAS_AF=0.1074;AA=T|||;VT=SNP
3	53583468	rs6764908	T	C	100	PASS	AC=829;AF=0.165535;AN=5008;NS=2504;DP=19751;EAS_AF=0.127;AMR_AF=0.1499;AFR_AF=0.1747;EUR_AF=0.2594;SAS_AF=0.1074;AA=T|||;VT=SNP
3	53585307	rs3821846	A	G	100	PASS	AC=1556;AF=0.310703;AN=5008;NS=2504;DP=20563;EAS_AF=0.1756;AMR_AF=0.2233;AFR_AF=0.4402;EUR_AF=0.3171;SAS_AF=0.3303;AA=G|||;VT=SNP
3	53586144	rs3774441	C	T	100	PASS	AC=1944;AF=0.388179;AN=5008;NS=2504;DP=19606;EAS_AF=0.252;AMR_AF=0.2205;AFR_AF=0.7209;EUR_AF=0.2674;SAS_AF=0.3221;AA=c|||;VT=SNP
3	53587277	rs3821847	G	A	100	PASS	AC=585;AF=0.116813;AN=5008;NS=2504;DP=24132;EAS_AF=0.126;AMR_AF=0.1354;AFR_AF=0.0121;EUR_AF=0.2495;SAS_AF=0.0992;AA=G|||;VT=SNP
3	53587519	rs991818	C	T	100	PASS	AC=1623;AF=0.324081;AN=5008;NS=2504;DP=21695;EAS_AF=0.1756;AMR_AF=0.2608;AFR_AF=0.4955;EUR_AF=0.3569;SAS_AF=0.2566;AA=C|||;VT=SNP
3	53587939	rs67495732	A	G	100	PASS	AC=655;AF=0.130791;AN=5008;NS=2504;DP=19864;EAS_AF=0.0982;AMR_AF=0.1412;AFR_AF=0.1309;EUR_AF=0.1571;SAS_AF=0.1299;AA=A|||;VT=SNP
3	53589468	rs3774446	T	G	100	PASS	AC=1457;AF=0.290935;AN=5008;NS=2504;DP=12942;EAS_AF=0.1746;AMR_AF=0.3098;AFR_AF=0.1989;EUR_AF=0.4503;SAS_AF=0.3579;AA=T|||;VT=SNP
3	53590303	rs62251869	G	A	100	PASS	AC=758;AF=0.151358;AN=5008;NS=2504;DP=19281;EAS_AF=0.128;AMR_AF=0.1945;AFR_AF=0.0371;EUR_AF=0.3111;SAS_AF=0.135;AA=G|||;VT=SNP
3	53590478	rs62251870	G	A	100	PASS	AC=682;AF=0.136182;AN=5008;NS=2504;DP=18741;EAS_AF=0.128;AMR_AF=0.1484;AFR_AF=0.0484;EUR_AF=0.2604;SAS_AF=0.1268;AA=G|||;VT=SNP
3	53591109	rs7634679	T	C	100	PASS	AC=3626;AF=0.724042;AN=5008;NS=2504;DP=18779;EAS_AF=0.4593;AMR_AF=0.5879;AFR_AF=0.9637;EUR_AF=0.7763;SAS_AF=0.7157;AA=N|||;VT=SNP
3	53592864	rs2359453	G	A	100	PASS	AC=3572;AF=0.713259;AN=5008;NS=2504;DP=18369;EAS_AF=0.4514;AMR_AF=0.5821;AFR_AF=0.938;EUR_AF=0.7714;SAS_AF=0.7127;AA=A|||;VT=SNP
3	53593234	rs1074235	T	G	100	PASS	AC=766;AF=0.152955;AN=5008;NS=2504;DP=17928;EAS_AF=0.128;AMR_AF=0.1945;AFR_AF=0.0371;EUR_AF=0.3161;SAS_AF=0.138;AA=T|||;VT=SNP
3	53594413	rs56021416	A	C	100	PASS	AC=2139;AF=0.427117;AN=5008;NS=2504;DP=17115;EAS_AF=0.252;AMR_AF=0.4049;AFR_AF=0.5552;EUR_AF=0.5129;SAS_AF=0.362;AA=A|||;VT=SNP
3	53594431	rs62251903	A	C	100	PASS	AC=686;AF=0.136981;AN=5008;NS=2504;DP=17240;EAS_AF=0.128;AMR_AF=0.1484;AFR_AF=0.0484;EUR_AF=0.2604;SAS_AF=0.1309;AA=A|||;VT=SNP
3	53594974	rs62251904	A	T	100	PASS	AC=640;AF=0.127796;AN=5008;NS=2504;DP=19759;EAS_AF=0.128;AMR_AF=0.147;AFR_AF=0.0151;EUR_AF=0.2604;SAS_AF=0.1299;AA=A|||;VT=SNP
3	53596184	rs13100574	A	G	100	PASS	AC=431;AF=0.0860623;AN=5008;NS=2504;DP=18242;EAS_AF=0.0119;AMR_AF=0.1196;AFR_AF=0.0613;EUR_AF=0.1521;SAS_AF=0.1043;AA=A|||;VT=SNP
3	53596532	rs10049492	A	G	100	PASS	AC=1650;AF=0.329473;AN=5008;NS=2504;DP=16814;EAS_AF=0.2093;AMR_AF=0.3271;AFR_AF=0.2179;EUR_AF=0.4702;SAS_AF=0.4611;AA=G|||;VT=SNP
3	53596606	rs75840374	G	A	100	PASS	AC=798;AF=0.159345;AN=5008;NS=2504;DP=17290;EAS_AF=0.127;AMR_AF=0.1902;AFR_AF=0.0703;EUR_AF=0.3141;SAS_AF=0.1319;AA=G|||;VT=SNP
3	53597022	rs62251905	G	A	100	PASS	AC=1269;AF=0.253395;AN=5008;NS=2504;DP=19620;EAS_AF=0.1974;AMR_AF=0.2075;AFR_AF=0.1952;EUR_AF=0.3171;SAS_AF=0.3569;AA=G|||;VT=SNP
3	53597491	rs807191	A	C	100	PASS	AC=3621;AF=0.723043;AN=5008;NS=2504;DP=15859;EAS_AF=0.4504;AMR_AF=0.5879;AFR_AF=0.9697;EUR_AF=0.7753;SAS_AF=0.7127;AA=C|||;VT=SNP
3	53598080	rs807190	C	T	100	PASS	AC=1883;AF=0.375998;AN=5008;NS=2504;DP=19256;EAS_AF=0.2093;AMR_AF=0.3372;AFR_AF=0.3903;EUR_AF=0.4692;SAS_AF=0.4601;AA=T|||;VT=SNP
3	53599780	rs807189	T	C	100	PASS	AC=3032;AF=0.605431;AN=5008;NS=2504;DP=21833;EAS_AF=0.3968;AMR_AF=0.585;AFR_AF=0.7065;EUR_AF=0.8032;SAS_AF=0.4949;AA=T|||;VT=SNP
3	53599972	rs11715993	T	C	100	PASS	AC=1376;AF=0.27476;AN=5008;NS=2504;DP=20323;EAS_AF=0.2153;AMR_AF=0.2824;AFR_AF=0.1982;EUR_AF=0.4175;SAS_AF=0.2873;AA=T|||;VT=SNP
3	53600137	rs17053186	C	T	100	PASS	AC=1201;AF=0.239816;AN=5008;NS=2504;DP=20640;EAS_AF=0.1657;AMR_AF=0.1599;AFR_AF=0.4365;EUR_AF=0.167;SAS_AF=0.182;AA=T|||;VT=SNP
3	53600270	rs7612148	G	C	100	PASS	AC=2838;AF=0.566693;AN=5008;NS=2504;DP=19347;EAS_AF=0.2907;AMR_AF=0.4467;AFR_AF=0.9402;EUR_AF=0.5089;SAS_AF=0.4908;AA=C|||;VT=SNP
```
