## Supplementary material for "Characterization of shared and ancestry-specific signals driving complex traits using multi-ancestry fine-mapping": mesusieoutput

```
                 eur          afr      eur_afr
   [1,] 2.432234e-17 6.794774e-17 6.842166e-18
   [2,] 5.466989e-17 1.646350e-16 1.795184e-17
   [3,] 2.047906e-17 5.916514e-17 5.927132e-18
   [4,] 2.037083e-17 5.955200e-17 5.886992e-18
   [5,] 4.303665e-17 1.565555e-16 1.382758e-17
   [6,] 6.029263e-17 1.919586e-16 1.992374e-17
   [7,] 3.155155e-17 6.352393e-17 8.423675e-18
   [8,] 5.474211e-17 1.921844e-16 1.812856e-17
   [9,] 1.552219e-17 5.673382e-17 5.034866e-18
  [10,] 5.198506e-17 1.677610e-16 1.732479e-17
  [11,] 4.474488e-17 1.522066e-16 1.508620e-17
  [12,] 3.601162e-17 1.031876e-16 7.874812e-18
  [13,] 1.836476e-17 5.730862e-17 5.858698e-18
  [14,] 1.608547e-17 7.422922e-17 4.911887e-18
  [15,] 2.144110e-17 8.362198e-17 5.853203e-18
  [16,] 4.478420e-17 8.615366e-17 1.372214e-17
  [17,] 2.565727e-17 6.404761e-17 9.164656e-18
  [18,] 3.997149e-17 7.799201e-17 1.246556e-17
  [19,] 3.941188e-17 2.018136e-16 1.645148e-17
  [20,] 4.123571e-17 8.031221e-17 1.334148e-17
  [21,] 1.863934e-17 1.498125e-16 6.259589e-18
  [22,] 1.862010e-17 1.384805e-16 6.209829e-18
  [23,] 1.869061e-17 1.456849e-16 6.269694e-18
  [24,] 1.847743e-17 5.334161e-17 5.721959e-18
  [25,] 1.874940e-17 1.396363e-16 6.272818e-18
  [26,] 1.863386e-17 1.446710e-16 6.238055e-18
  [27,] 4.499786e-17 9.702852e-17 1.469519e-17
  [28,] 9.142902e-17 2.099258e-16 3.291693e-17
  [29,] 9.917294e-17 2.067039e-16 3.553871e-17
  [30,] 3.632437e-17 8.286418e-17 1.322736e-17
  [31,] 1.676638e-17 5.388611e-17 5.268524e-18
  [32,] 4.577699e-17 9.643672e-17 1.473054e-17
  [33,] 3.065148e-17 6.088864e-17 1.060474e-17
  [34,] 9.268971e-17 2.254344e-16 3.532352e-17
  [35,] 1.888459e-17 8.197776e-17 5.519571e-18
  [36,] 2.013819e-17 1.287232e-16 6.044464e-18
  [37,] 2.004417e-16 1.896366e-16 6.339576e-17
  [38,] 2.329119e-16 1.896291e-16 7.342063e-17
  [39,] 5.176505e-17 1.731689e-16 1.837904e-17
  [40,] 2.782428e-17 2.085044e-16 1.175909e-17
  [41,] 8.323727e-17 2.781770e-16 3.999251e-17
  [42,] 2.745298e-16 1.893236e-16 8.895006e-17
  [43,] 1.782606e-16 1.869760e-16 6.117123e-17
  [44,] 2.440179e-17 2.673955e-16 9.174237e-18
  [45,] 1.671359e-17 6.955279e-17 5.549461e-18
  [46,] 1.749414e-17 8.845178e-17 5.353292e-18
  [47,] 3.374782e-17 3.142716e-16 1.180886e-17
  [48,] 1.739163e-17 6.316310e-17 5.897274e-18
  [49,] 1.879519e-17 6.508878e-17 6.627916e-18
  [50,] 2.567820e-17 2.304701e-16 7.335646e-18
  [51,] 2.905277e-16 1.520513e-16 1.264092e-16
  [52,] 2.554516e-17 3.047771e-16 9.836866e-18
  [53,] 2.299427e-17 8.103747e-17 7.306789e-18
  [54,] 1.580291e-17 3.418451e-16 5.446301e-18
  [55,] 1.666960e-17 1.741865e-16 6.359775e-18
  [56,] 3.278852e-17 9.481468e-17 8.587414e-18
  [57,] 8.810572e-17 4.104685e-16 5.271468e-17
  [58,] 2.241530e-17 1.829106e-16 8.049658e-18
  [59,] 7.802079e-17 1.607135e-16 3.358940e-17
  [60,] 1.681622e-17 8.788693e-17 5.055272e-18
  [61,] 2.468939e-17 2.026436e-16 9.124247e-18
  [62,] 6.622735e-17 7.053419e-17 2.153133e-17
  [63,] 1.657096e-17 5.655950e-17 5.470458e-18
  [64,] 7.796995e-17 1.149559e-16 1.898637e-17
  [65,] 2.702764e-17 1.990528e-16 1.009119e-17
  [66,] 3.187846e-17 1.553836e-16 1.055613e-17
  [67,] 3.459908e-16 1.487793e-16 1.025449e-16
  [68,] 4.060242e-17 9.138268e-17 1.253779e-17
  [69,] 6.900209e-17 8.900294e-17 1.618735e-17
  [70,] 3.469362e-17 1.319275e-16 1.153598e-17
  [71,] 1.522692e-17 6.555301e-17 4.963197e-18
  [72,] 2.637081e-17 1.605517e-16 7.330208e-18
  [73,] 2.518701e-17 1.314082e-16 8.015368e-18
  [74,] 8.788327e-17 9.576650e-17 2.345942e-17
  [75,] 1.760963e-17 5.322213e-17 5.493676e-18
  [76,] 2.273102e-17 1.288825e-16 7.336332e-18
  [77,] 2.274050e-17 1.294222e-16 7.328106e-18
  [78,] 1.662703e-17 5.291355e-17 5.255740e-18
  [79,] 5.376226e-17 1.059009e-16 2.340826e-17
  [80,] 3.306536e-16 1.549290e-16 1.229328e-16
  [81,] 1.687101e-17 9.053803e-17 5.586095e-18
  [82,] 1.172922e-16 1.242426e-16 1.844721e-17
  [83,] 1.684241e-17 9.232521e-17 5.489677e-18
  [84,] 2.435460e-17 2.586911e-16 7.049038e-18
  [85,] 3.583450e-17 1.160330e-16 9.744202e-18
  [86,] 1.878956e-17 5.285581e-17 5.902724e-18
  [87,] 1.079710e-16 1.246785e-16 1.773390e-17
  [88,] 1.322886e-16 7.046015e-17 3.290715e-17
  [89,] 3.635814e-17 7.141745e-17 1.433586e-17
  [90,] 3.665589e-17 1.165557e-16 9.739428e-18
  [91,] 3.727672e-17 1.112174e-16 1.013888e-17
  [92,] 1.679124e-17 1.584469e-16 5.696068e-18
  [93,] 1.947086e-15 9.790843e-17 1.763814e-16
  [94,] 1.813672e-16 2.416276e-16 4.107431e-17
  [95,] 1.535176e-17 5.304527e-17 4.970326e-18
  [96,] 1.600984e-17 6.695180e-17 5.357989e-18
  [97,] 3.033410e-17 5.720860e-17 1.048713e-17
  [98,] 1.820811e-17 6.796077e-17 5.377944e-18
  [99,] 9.197117e-17 9.523476e-17 2.131065e-17
 [100,] 3.328794e-17 8.276659e-17 9.962238e-18
 [101,] 3.498039e-17 9.714751e-17 9.710984e-18
 [102,] 6.749835e-17 6.531946e-17 1.532720e-17
 [103,] 3.055675e-17 8.184787e-17 9.283664e-18
 [104,] 6.641537e-17 6.574869e-17 1.500614e-17
 [105,] 1.086803e-15 1.826940e-16 4.911886e-16
 [106,] 1.958705e-17 6.932543e-17 5.565414e-18
 [107,] 1.692506e-17 8.048129e-17 5.284806e-18
 [108,] 8.378052e-17 1.067872e-16 1.734854e-17
 [109,] 3.378409e-17 9.055008e-17 9.873003e-18
 [110,] 7.297930e-17 1.041850e-16 2.027617e-17
 [111,] 7.237071e-17 1.041314e-16 2.021562e-17
 [112,] 3.211635e-17 9.250854e-17 9.346950e-18
 [113,] 3.149691e-17 1.312415e-16 9.853702e-18
 [114,] 9.721419e-17 1.039190e-16 1.788524e-17
 [115,] 1.483169e-17 9.821922e-17 4.872405e-18
 [116,] 9.408530e-17 1.152631e-16 3.506278e-17
 [117,] 2.009487e-16 7.606174e-17 5.213568e-17
 [118,] 2.855895e-17 1.258818e-16 9.432715e-18
 [119,] 6.648243e-17 1.082547e-16 2.265054e-17
 [120,] 8.201762e-17 1.136151e-16 2.070469e-17
 [121,] 2.753404e-17 1.007445e-16 8.348567e-18
 [122,] 4.858301e-16 2.003672e-16 4.750679e-16
 [123,] 2.358202e-16 1.038074e-16 5.299169e-17
 [124,] 1.808266e-16 8.195419e-17 6.301916e-17
 [125,] 2.685794e-17 9.305128e-17 8.525728e-18
 [126,] 3.122822e-16 7.664041e-17 8.862121e-17
 [127,] 1.690749e-17 1.698008e-16 6.737637e-18
 [128,] 1.697707e-17 1.636435e-16 6.759415e-18
 [129,] 1.537721e-16 1.799393e-16 5.878419e-17
 [130,] 9.919398e-17 1.025686e-16 2.259176e-17
 [131,] 1.086548e-16 9.186026e-17 2.621155e-17
 [132,] 2.729942e-16 1.682756e-16 2.097579e-16
 [133,] 2.337703e-16 1.740375e-16 1.811619e-16
 [134,] 4.561031e-17 1.103274e-16 1.565404e-17
 [135,] 1.966807e-16 8.510080e-17 6.765497e-17
 [136,] 5.037150e-17 1.256191e-16 1.888682e-17
 [137,] 1.816862e-16 1.865690e-16 7.125275e-17
 [138,] 2.150867e-17 6.917505e-17 6.450230e-18
 [139,] 1.829479e-17 5.858315e-17 5.760655e-18
 [140,] 1.759245e-17 6.236065e-17 5.668169e-18
 [141,] 4.653967e-17 2.155430e-16 1.628684e-17
 [142,] 2.225036e-17 5.246891e-17 6.893280e-18
 [143,] 4.499925e-17 2.019815e-16 1.525620e-17
 [144,] 1.074949e-16 7.055308e-17 2.577079e-17
 [145,] 4.341582e-17 9.055385e-17 1.690930e-17
 [146,] 1.869298e-16 7.836546e-17 5.200352e-17
 [147,] 2.198312e-16 8.563383e-17 6.983334e-17
 [148,] 3.645634e-17 2.206211e-16 1.397573e-17
 [149,] 2.595566e-17 6.742321e-17 6.859475e-18
 [150,] 6.614449e-17 9.816508e-17 2.368782e-17
 [151,] 1.745638e-16 8.562799e-17 5.743278e-17
 [152,] 7.923278e-17 1.058027e-16 2.243541e-17
 [153,] 6.006098e-17 1.000465e-16 1.741263e-17
 [154,] 1.241255e-16 2.104683e-16 5.022046e-17
 [155,] 2.180764e-17 5.273861e-17 6.902573e-18
 [156,] 1.163689e-16 1.005806e-16 4.516322e-17
 [157,] 5.814977e-17 1.026580e-16 1.931972e-17
 [158,] 2.924391e-17 2.810630e-16 1.019089e-17
 [159,] 2.519941e-17 8.199936e-17 7.993942e-18
 [160,] 1.157096e-16 9.923452e-17 4.648755e-17
 [161,] 1.461887e-16 9.159603e-17 4.894547e-17
 [162,] 2.482946e-17 6.663027e-17 6.663394e-18
 [163,] 6.789087e-17 9.497532e-17 2.317930e-17
 [164,] 2.416276e-17 7.142698e-17 6.394394e-18
 [165,] 1.346603e-16 8.717552e-17 4.306486e-17
 [166,] 3.198074e-17 5.454366e-17 9.563174e-18
 [167,] 2.838790e-17 5.440932e-17 8.659682e-18
 [168,] 4.419078e-17 5.756725e-17 1.382329e-17
 [169,] 1.530458e-16 1.292525e-16 6.235125e-17
 [170,] 1.951504e-16 9.930955e-17 6.823140e-17
 [171,] 1.507781e-15 6.848992e-17 5.147942e-16
 [172,] 7.489995e-17 1.205622e-16 2.047050e-17
 [173,] 3.069540e-17 2.874889e-16 1.094953e-17
 [174,] 5.624229e-17 5.577353e-17 1.521330e-17
 [175,] 9.938942e-17 1.577191e-16 4.365297e-17
 [176,] 7.039952e-17 6.719958e-17 1.944103e-17
 [177,] 6.930862e-17 8.577791e-17 2.565310e-17
 [178,] 1.107296e-16 1.532528e-16 4.925112e-17
 [179,] 1.465457e-16 2.065590e-16 6.064991e-17
 [180,] 1.186359e-16 8.766919e-17 2.225679e-17
 [181,] 6.009375e-17 6.855591e-17 1.521049e-17
 [182,] 1.636670e-16 1.086700e-16 6.325985e-17
 [183,] 4.358046e-17 1.162001e-16 1.365674e-17
 [184,] 7.039057e-17 5.275441e-17 1.988457e-17
 [185,] 8.061106e-17 6.132286e-17 2.277840e-17
 [186,] 8.220910e-17 6.779827e-17 2.948823e-17
 [187,] 2.197590e-16 1.884406e-16 9.018977e-17
 [188,] 4.377748e-17 1.172875e-16 1.393354e-17
 [189,] 2.410164e-16 1.828908e-16 9.747883e-17
 [190,] 1.360394e-16 7.760613e-17 3.462356e-17
 [191,] 6.764997e-17 5.729745e-17 1.831887e-17
 [192,] 5.824324e-17 7.531888e-17 1.419285e-17
 [193,] 1.982195e-16 1.263411e-16 8.327014e-17
 [194,] 2.651821e-17 1.937474e-16 8.940626e-18
 [195,] 4.678458e-17 1.018957e-16 1.139802e-17
 [196,] 8.135533e-17 7.570169e-17 1.598856e-17
 [197,] 1.556000e-17 5.267923e-17 4.952956e-18
 [198,] 2.081454e-16 1.333907e-16 1.166757e-16
 [199,] 1.989205e-17 1.099303e-16 6.227308e-18
 [200,] 2.247652e-17 8.538357e-17 7.898043e-18
 [201,] 2.675512e-17 6.320562e-17 7.465037e-18
 [202,] 6.104043e-17 7.976135e-17 1.844196e-17
 [203,] 6.567628e-17 3.243394e-16 2.258476e-17
 [204,] 2.228361e-17 8.187525e-17 6.456131e-18
 [205,] 1.827947e-17 5.425780e-17 5.566543e-18
 [206,] 2.612541e-17 6.496940e-17 7.462019e-18
 [207,] 2.804701e-17 6.394543e-17 8.868568e-18
 [208,] 1.708331e-17 7.077036e-17 6.147807e-18
 [209,] 1.590521e-17 7.229809e-17 5.223000e-18
 [210,] 2.138749e-17 1.028417e-16 7.808308e-18
 [211,] 5.892725e-16 6.174778e-17 2.137592e-16
 [212,] 2.194969e-16 2.605117e-16 1.355222e-16
 [213,] 1.280782e-16 2.035346e-16 8.080414e-17
 [214,] 8.530514e-17 1.611996e-16 1.999181e-17
 [215,] 3.118644e-17 1.290930e-16 1.095501e-17
 [216,] 1.586340e-16 5.316667e-17 4.421399e-17
 [217,] 2.355915e-16 5.452135e-17 5.121356e-17
 [218,] 2.390897e-16 5.466064e-17 5.154998e-17
 [219,] 3.808101e-16 7.473463e-17 1.508247e-16
 [220,] 8.063366e-17 7.660634e-17 2.631370e-17
 [221,] 3.166318e-17 2.115430e-16 1.162229e-17
 [222,] 4.698568e-17 7.272083e-17 1.338526e-17
 [223,] 6.805140e-17 7.529160e-17 2.114531e-17
 [224,] 1.132946e-16 1.920826e-16 3.444758e-17
 [225,] 4.651875e-17 7.177986e-17 1.326743e-17
 [226,] 1.839322e-17 1.169894e-16 6.733377e-18
 [227,] 1.849001e-17 1.051818e-16 6.311528e-18
 [228,] 3.344528e-17 1.871019e-16 1.077139e-17
 [229,] 1.796816e-17 3.249509e-16 8.022659e-18
 [230,] 3.896979e-17 6.494268e-17 1.253962e-17
 [231,] 3.924545e-17 6.472792e-17 1.253184e-17
 [232,] 4.070909e-17 7.785119e-17 1.116193e-17
 [233,] 2.634167e-17 2.615262e-16 9.458172e-18
 [234,] 3.528777e-17 7.961341e-17 1.356997e-17
 [235,] 2.686576e-17 2.727100e-16 9.843363e-18
 [236,] 3.553083e-17 8.260287e-17 1.346906e-17
 [237,] 1.594951e-17 1.000490e-16 5.709418e-18
 [238,] 2.046702e-17 8.050614e-17 7.943270e-18
 [239,] 1.630607e-17 1.683303e-16 6.460231e-18
 [240,] 2.674270e-17 1.389382e-16 1.157641e-17
 [241,] 7.218871e-17 1.583503e-16 1.362196e-17
 [242,] 2.756819e-17 5.614568e-17 9.390699e-18
 [243,] 2.544633e-17 5.575470e-17 8.602177e-18
 [244,] 2.768232e-17 5.576483e-17 9.372572e-18
 [245,] 1.657724e-17 7.531197e-17 5.835464e-18
 [246,] 2.828464e-17 7.715461e-17 8.954875e-18
 [247,] 6.444685e-17 1.182369e-16 1.314067e-17
 [248,] 3.515998e-17 5.393233e-17 1.137941e-17
 [249,] 6.545654e-17 1.349793e-16 1.339389e-17
 [250,] 1.891057e-17 8.879800e-17 6.175563e-18
 [251,] 1.557713e-17 7.734297e-17 5.207123e-18
 [252,] 6.596302e-17 1.713409e-16 1.323454e-17
 [253,] 1.564028e-17 7.092031e-17 5.225096e-18
 [254,] 1.926860e-17 8.427006e-17 6.262435e-18
 [255,] 1.733393e-17 7.196018e-17 6.177990e-18
 [256,] 6.608794e-17 4.303477e-16 9.623653e-18
 [257,] 1.738335e-17 8.596592e-17 6.458811e-18
 [258,] 1.800765e-17 8.993254e-17 6.857859e-18
 [259,] 6.738691e-17 1.408577e-16 1.347309e-17
 [260,] 6.506317e-17 1.465731e-16 1.305792e-17
 [261,] 2.006338e-17 6.993043e-16 1.037509e-17
 [262,] 2.590449e-16 4.824394e-16 1.435877e-16
 [263,] 2.788943e-17 6.543288e-16 1.924452e-17
 [264,] 6.167574e-17 1.170016e-16 1.332937e-17
 [265,] 2.319308e-17 4.140615e-16 8.635524e-18
 [266,] 2.008395e-17 6.587328e-17 6.659628e-18
 [267,] 3.415137e-16 2.428379e-16 1.545355e-16
 [268,] 1.987090e-17 1.159027e-16 6.896659e-18
 [269,] 8.349704e-17 2.044885e-16 3.466168e-17
 [270,] 7.268896e-17 5.657780e-17 1.792991e-17
 [271,] 6.687066e-17 5.637124e-17 1.852312e-17
 [272,] 2.013045e-17 8.321979e-17 6.444878e-18
 [273,] 4.817215e-17 1.544026e-16 1.201616e-17
 [274,] 5.542630e-17 1.185523e-16 1.435847e-17
 [275,] 5.827416e-17 1.123593e-16 1.529236e-17
 [276,] 5.289482e-17 1.075153e-16 1.458172e-17
 [277,] 4.239838e-17 7.034454e-17 1.233026e-17
 [278,] 1.684322e-17 7.654340e-17 6.024222e-18
 [279,] 8.580119e-17 6.768641e-17 2.449656e-17
 [280,] 3.455961e-17 7.924414e-17 1.422525e-17
 [281,] 9.017604e-17 1.725650e-16 5.218726e-17
 [282,] 4.177971e-17 8.809165e-17 1.843342e-17
 [283,] 2.359306e-17 7.611740e-17 8.999961e-18
 [284,] 1.905598e-17 9.210334e-17 5.360997e-18
 [285,] 1.082285e-16 1.809825e-16 3.292132e-17
 [286,] 2.513653e-17 6.254078e-17 6.883653e-18
 [287,] 2.190327e-17 1.778043e-16 7.344736e-18
 [288,] 2.387109e-16 9.336647e-17 4.824455e-17
 [289,] 2.100036e-17 1.072852e-16 8.720915e-18
 [290,] 4.860746e-17 1.794174e-16 2.290473e-17
 [291,] 3.123998e-17 5.459572e-17 9.928703e-18
 [292,] 2.193499e-17 8.254556e-17 8.530640e-18
 [293,] 9.519481e-17 9.842194e-17 2.827042e-17
 [294,] 2.853787e-16 1.073470e-16 4.919650e-17
 [295,] 1.691489e-17 1.052010e-16 5.023617e-18
 [296,] 3.692852e-17 1.263461e-16 8.003892e-18
 [297,] 1.017482e-16 7.976989e-17 2.055215e-17
 [298,] 2.162075e-17 1.176149e-16 5.452565e-18
 [299,] 1.716095e-17 1.424894e-16 5.031465e-18
 [300,] 1.839454e-17 1.146167e-16 7.357084e-18
 [301,] 1.896653e-17 1.455403e-16 5.109789e-18
 [302,] 1.896702e-17 1.198176e-16 5.148388e-18
 [303,] 1.839484e-17 7.579460e-17 6.097684e-18
 [304,] 4.128406e-17 1.823469e-16 1.426267e-17
 [305,] 1.600855e-17 2.802026e-16 5.366249e-18
 [306,] 1.604601e-17 2.848347e-16 5.351247e-18
 [307,] 4.333274e-17 1.194782e-16 1.684162e-17
 [308,] 1.670930e-17 9.287799e-17 5.024559e-18
 [309,] 2.168238e-17 8.475881e-17 7.547007e-18
 [310,] 1.574846e-17 9.248947e-17 5.192830e-18
 [311,] 1.573682e-17 9.154402e-17 5.202887e-18
 [312,] 1.573867e-17 9.275497e-17 5.205648e-18
 [313,] 1.907830e-17 3.721905e-16 7.282693e-18
 [314,] 2.266545e-17 1.747332e-16 7.627679e-18
 [315,] 1.790313e-17 8.328781e-17 5.892373e-18
 [316,] 5.044268e-17 1.038080e-16 1.745316e-17
 [317,] 2.426992e-17 1.021993e-16 5.878654e-18
 [318,] 2.055249e-17 1.608390e-16 6.834499e-18
 [319,] 2.595876e-17 1.414031e-16 1.137719e-17
 [320,] 1.617615e-15 1.763094e-16 7.272290e-16
 [321,] 2.195091e-17 1.667291e-16 6.963497e-18
 [322,] 4.305972e-17 8.378199e-17 1.256058e-17
 [323,] 4.557645e-17 9.898307e-17 1.447577e-17
 [324,] 8.036880e-17 4.122814e-16 6.444582e-17
 [325,] 2.068815e-17 1.465969e-16 6.736116e-18
 [326,] 1.277336e-15 2.695868e-16 6.806327e-16
 [327,] 1.973888e-16 8.968733e-17 3.578190e-17
 [328,] 1.884560e-16 8.195178e-17 3.615257e-17
 [329,] 4.309469e-17 1.011997e-16 1.399629e-17
 [330,] 4.324307e-17 1.017113e-16 1.095733e-17
 [331,] 8.645614e-17 1.813928e-14 1.345065e-17
 [332,] 1.639449e-17 3.034566e-16 5.022908e-18
 [333,] 2.832297e-17 1.494324e-16 1.000253e-17
 [334,] 3.931085e-17 1.314360e-16 7.537402e-18
 [335,] 3.501422e-17 1.263227e-16 8.694913e-18
 [336,] 3.503211e-17 2.041217e-16 1.721588e-17
 [337,] 1.010838e-16 1.777223e-16 3.283212e-17
 [338,] 1.384215e-16 5.985683e-17 4.460115e-17
 [339,] 1.625308e-16 1.494397e-16 1.163765e-16
 [340,] 7.649417e-17 6.356306e-17 2.934500e-17
 [341,] 3.810545e-17 1.383624e-16 1.450724e-17
 [342,] 1.895707e-17 9.539281e-16 7.386424e-18
 [343,] 8.515979e-17 6.330609e-17 3.282338e-17
 [344,] 7.331449e-17 6.218722e-17 1.656479e-17
 [345,] 3.338952e-17 7.110271e-17 1.146158e-17
 [346,] 7.726671e-17 6.231826e-17 2.930669e-17
 [347,] 2.735632e-17 6.460618e-16 7.005726e-18
 [348,] 7.281385e-17 6.309628e-17 2.786744e-17
 [349,] 7.298150e-17 6.512939e-17 2.868896e-17
 [350,] 6.437489e-17 6.492228e-17 2.517986e-17
 [351,] 9.208585e-17 1.079602e-16 2.855681e-17
 [352,] 2.030347e-17 9.588505e-16 8.345948e-18
 [353,] 9.395209e-17 6.215521e-17 3.549587e-17
 [354,] 7.711005e-17 6.540727e-17 3.045547e-17
 [355,] 7.098233e-17 6.542446e-17 2.799042e-17
 [356,] 7.398475e-17 6.542670e-17 2.920143e-17
 [357,] 9.174847e-17 6.038293e-17 3.045175e-17
 [358,] 6.223597e-17 5.662244e-17 2.179153e-17
 [359,] 8.244065e-17 7.053930e-17 3.459286e-17
 [360,] 7.034669e-17 6.731647e-17 2.833823e-17
 [361,] 1.064068e-16 5.372388e-17 2.977212e-17
 [362,] 1.868351e-16 5.297685e-17 5.629613e-17
 [363,] 1.466997e-16 5.416195e-17 3.613780e-17
 [364,] 2.376247e-16 5.260316e-17 6.923702e-17
 [365,] 2.222652e-16 5.237610e-17 6.290586e-17
 [366,] 2.181017e-16 5.250185e-17 6.298051e-17
 [367,] 1.955059e-16 5.310705e-17 4.930028e-17
 [368,] 4.418869e-17 1.091877e-16 1.422726e-17
 [369,] 1.907566e-15 6.328243e-17 6.223990e-16
 [370,] 2.275068e-16 5.371297e-17 7.125543e-17
 [371,] 1.363134e-15 6.643153e-17 4.914205e-16
 [372,] 3.374492e-16 5.729083e-17 9.630080e-17
 [373,] 1.815378e-16 5.435386e-17 4.421371e-17
 [374,] 2.184683e-16 5.262347e-17 5.834658e-17
 [375,] 2.566890e-16 5.235982e-17 7.276027e-17
 [376,] 2.338712e-16 5.257813e-17 6.298311e-17
 [377,] 2.929363e-16 5.247769e-17 8.383973e-17
 [378,] 1.900171e-16 5.767044e-17 4.168337e-17
 [379,] 2.142028e-16 5.521099e-17 7.073843e-17
 [380,] 2.005476e-17 8.435704e-16 8.095456e-18
 [381,] 2.754146e-16 5.237736e-17 7.383878e-17
 [382,] 7.689611e-16 7.964277e-17 1.438096e-16
 [383,] 1.436369e-16 1.209977e-16 3.735485e-17
 [384,] 2.961995e-16 5.349446e-17 9.100992e-17
 [385,] 2.255168e-17 2.123651e-16 7.336565e-18
 [386,] 3.521602e-16 5.397548e-17 1.107459e-16
 [387,] 2.235326e-15 6.288201e-17 7.155513e-16
 [388,] 4.767434e-17 1.946030e-16 1.542474e-17
 [389,] 3.791300e-16 5.364521e-17 1.170032e-16
 [390,] 4.758490e-17 1.946024e-16 1.540964e-17
 [391,] 2.493510e-15 6.288935e-17 7.936389e-16
 [392,] 3.954938e-16 5.356985e-17 1.213659e-16
 [393,] 2.639756e-16 6.138789e-17 1.014167e-16
 [394,] 2.999774e-16 6.001520e-17 1.120946e-16
 [395,] 2.256878e-15 6.780832e-17 8.236979e-16
 [396,] 4.085029e-16 6.061030e-17 1.509942e-16
 [397,] 1.912336e-17 7.130152e-16 7.390501e-18
 [398,] 1.009473e-16 1.774734e-16 2.475880e-17
 [399,] 1.932501e-17 7.330861e-16 7.551239e-18
 [400,] 3.013674e-16 5.766479e-17 1.045451e-16
 [401,] 2.360734e-16 5.369032e-17 7.224767e-17
 [402,] 2.458420e-16 5.519171e-17 8.113918e-17
 [403,] 1.773591e-15 6.816071e-17 6.596386e-16
 [404,] 9.640919e-16 7.685264e-17 4.334323e-16
 [405,] 2.518454e-15 6.846331e-17 9.290266e-16
 [406,] 3.850673e-16 6.028928e-17 1.426238e-16
 [407,] 4.997961e-17 1.902244e-16 1.607236e-17
 [408,] 1.820458e-17 1.572535e-16 6.319247e-18
 [409,] 1.826779e-17 1.559032e-16 6.360897e-18
 [410,] 1.995775e-16 5.865760e-17 7.303239e-17
 [411,] 3.509786e-16 6.315506e-17 1.394611e-16
 [412,] 3.953467e-16 6.034482e-17 1.471472e-16
 [413,] 9.618442e-16 6.252600e-17 3.034647e-16
 [414,] 5.378728e-17 1.915216e-16 1.818744e-17
 [415,] 4.631810e-17 1.495624e-15 3.713228e-17
 [416,] 1.025854e-15 6.454922e-17 3.435154e-16
 [417,] 8.585473e-16 6.447744e-17 2.892552e-16
 [418,] 9.929058e-16 6.241149e-17 3.124762e-16
 [419,] 3.818966e-16 6.575222e-17 1.563127e-16
 [420,] 1.002558e-15 6.642532e-17 3.601356e-16
 [421,] 7.506678e-16 6.288121e-17 2.430660e-16
 [422,] 1.145923e-15 6.795700e-17 4.244393e-16
 [423,] 1.862459e-16 5.918399e-17 6.785933e-17
 [424,] 1.617767e-16 7.865493e-17 7.592606e-17
 [425,] 4.861082e-16 5.867466e-17 1.604412e-16
 [426,] 1.060582e-15 5.926560e-17 2.956421e-16
 [427,] 1.291244e-16 8.614211e-17 5.937205e-17
 [428,] 8.692044e-16 6.900985e-17 2.113623e-16
 [429,] 9.202456e-16 6.951360e-17 2.379220e-16
 [430,] 8.266088e-16 6.711503e-17 2.001698e-16
 [431,] 2.080443e-16 9.811887e-17 1.114170e-16
 [432,] 8.530357e-16 6.043996e-17 2.549448e-16
 [433,] 9.863965e-16 5.629978e-17 2.534342e-16
 [434,] 9.627787e-16 6.126400e-17 2.997851e-16
 [435,] 1.205464e-15 5.905514e-17 3.288412e-16
 [436,] 6.366687e-17 6.293035e-17 1.932419e-17
 [437,] 7.379551e-16 7.586322e-17 2.435793e-16
 [438,] 1.878188e-17 6.885379e-16 7.161563e-18
 [439,] 1.837866e-17 7.317926e-16 6.827996e-18
 [440,] 1.313293e-16 5.609929e-17 4.741023e-17
 [441,] 4.091901e-17 6.742890e-17 1.242759e-17
 [442,] 4.819959e-17 2.672250e-16 1.536851e-17
 [443,] 2.206328e-16 5.947807e-17 5.948986e-17
 [444,] 4.194787e-16 5.762253e-17 1.204354e-16
 [445,] 8.505375e-16 6.242698e-17 2.104906e-16
 [446,] 6.791876e-17 6.301300e-17 1.903766e-17
 [447,] 8.680458e-16 5.385029e-17 1.669942e-16
 [448,] 1.910174e-17 3.163483e-16 4.920007e-18
 [449,] 5.789573e-17 7.881249e-17 1.212098e-17
 [450,] 1.974676e-17 7.985015e-17 5.374243e-18
 [451,] 1.722291e-17 1.391550e-16 6.360609e-18
 [452,] 2.504992e-16 1.446476e-16 3.163873e-17
 [453,] 1.731975e-17 6.317507e-16 5.904602e-18
 [454,] 1.421864e-16 5.293720e-17 4.405984e-17
 [455,] 2.780628e-16 5.689810e-17 9.751246e-17
 [456,] 2.228151e-16 6.024155e-17 7.981729e-17
 [457,] 2.994074e-17 1.345110e-16 6.076042e-18
 [458,] 1.216977e-16 3.369371e-15 5.140897e-16
 [459,] 1.583369e-17 7.623729e-17 4.950269e-18
 [460,] 1.562881e-17 7.677463e-17 5.051149e-18
 [461,] 3.003404e-17 1.300059e-16 6.213880e-18
 [462,] 3.164220e-17 6.538432e-17 7.827764e-18
 [463,] 3.165622e-17 6.683074e-17 7.747900e-18
 [464,] 3.043663e-17 6.706608e-17 7.484598e-18
 [465,] 2.857776e-17 6.538922e-17 7.157916e-18
 [466,] 9.067900e-17 9.196098e-17 4.121936e-17
 [467,] 5.786354e-17 7.497025e-17 1.941194e-17
 [468,] 6.005147e-17 7.205514e-17 1.926350e-17
 [469,] 6.017335e-17 7.559186e-17 2.024982e-17
 [470,] 1.927877e-17 3.742279e-16 6.657737e-18
 [471,] 1.938892e-17 3.541589e-16 6.583946e-18
 [472,] 3.945335e-17 2.551525e-16 1.409291e-17
 [473,] 2.148992e-17 3.607140e-16 6.399992e-18
 [474,] 7.652025e-17 1.010694e-16 2.544618e-17
 [475,] 1.551931e-17 1.671944e-16 5.551582e-18
 [476,] 4.025357e-17 5.647673e-17 1.187199e-17
 [477,] 7.494469e-17 1.423212e-16 3.408256e-17
 [478,] 1.979171e-17 3.072748e-16 6.486522e-18
 [479,] 2.173734e-17 3.612639e-16 6.420559e-18
 [480,] 3.922530e-17 3.221090e-16 1.446906e-17
 [481,] 1.929215e-17 3.878449e-16 6.678961e-18
 [482,] 7.816113e-17 7.318093e-17 2.885548e-17
 [483,] 3.756535e-17 2.749700e-16 1.676259e-17
 [484,] 2.239752e-17 1.893980e-16 6.261839e-18
 [485,] 1.951349e-17 9.253887e-17 5.720354e-18
 [486,] 2.295985e-17 1.162463e-16 7.240952e-18
 [487,] 3.879884e-17 1.014150e-16 1.288140e-17
 [488,] 3.871567e-17 1.004071e-16 1.276383e-17
 [489,] 4.210152e-17 5.287277e-16 2.072139e-17
 [490,] 1.912074e-17 2.657237e-16 6.631555e-18
 [491,] 2.195585e-17 8.208569e-17 5.622654e-18
 [492,] 1.993643e-17 1.920833e-16 6.395714e-18
 [493,] 1.983926e-17 1.872212e-16 6.400568e-18
 [494,] 3.830683e-17 7.526685e-17 1.170116e-17
 [495,] 4.701443e-17 7.380289e-17 1.633745e-17
 [496,] 3.979846e-17 7.237300e-17 1.238830e-17
 [497,] 1.978346e-17 2.965607e-16 7.028118e-18
 [498,] 2.421069e-17 6.492307e-17 6.490752e-18
 [499,] 1.974570e-17 2.312653e-16 6.967274e-18
 [500,] 3.915954e-17 1.162011e-16 1.219238e-17
 [501,] 4.077963e-17 6.890139e-17 1.320029e-17
 [502,] 4.015863e-17 6.905056e-17 1.211916e-17
 [503,] 3.943127e-17 6.914021e-17 1.188913e-17
 [504,] 1.980046e-17 1.724132e-16 6.821289e-18
 [505,] 3.973611e-17 6.802944e-17 1.181616e-17
 [506,] 2.484209e-17 6.283503e-17 6.707846e-18
 [507,] 3.886880e-17 6.801530e-17 1.144288e-17
 [508,] 1.910310e-17 9.510592e-17 5.994059e-18
 [509,] 3.914897e-17 6.865640e-17 1.162087e-17
 [510,] 3.886620e-17 6.771811e-17 1.131368e-17
 [511,] 3.916294e-17 6.772111e-17 1.137985e-17
 [512,] 2.534324e-17 5.788407e-17 7.147854e-18
 [513,] 4.376774e-17 6.893764e-17 1.319237e-17
 [514,] 2.443297e-17 1.320133e-16 7.905606e-18
 [515,] 1.981936e-17 1.637218e-16 6.878732e-18
 [516,] 4.346171e-17 6.913598e-17 1.316714e-17
 [517,] 4.404124e-17 6.906742e-17 1.330886e-17
 [518,] 1.976283e-17 1.721969e-16 6.822415e-18
 [519,] 1.979824e-17 1.682520e-16 6.864441e-18
 [520,] 4.923695e-17 3.713490e-16 2.067648e-17
 [521,] 1.984084e-17 2.148973e-16 7.052586e-18
 [522,] 2.665256e-17 1.041349e-16 6.021523e-18
 [523,] 1.952643e-17 3.727624e-16 8.256565e-18
 [524,] 1.978903e-17 3.363585e-16 7.267145e-18
 [525,] 5.128210e-17 1.935108e-16 1.618159e-17
 [526,] 4.074215e-17 2.090116e-16 1.369558e-17
 [527,] 1.994287e-17 1.908649e-16 7.035756e-18
 [528,] 4.052419e-17 1.649703e-16 1.397410e-17
 [529,] 2.335299e-17 6.565172e-17 9.328842e-18
 [530,] 2.041489e-17 2.004644e-16 7.494625e-18
 [531,] 4.466499e-17 9.107048e-17 1.805813e-17
 [532,] 3.967603e-17 8.784852e-17 1.466637e-17
 [533,] 4.019567e-17 1.064795e-16 1.169474e-17
 [534,] 4.253275e-17 8.553755e-17 1.579271e-17
 [535,] 2.301798e-17 6.451070e-17 6.101164e-18
 [536,] 1.997040e-17 1.522640e-16 7.021302e-18
 [537,] 4.050028e-17 2.112257e-16 1.356723e-17
 [538,] 4.834499e-17 8.718743e-17 1.930551e-17
 [539,] 4.240743e-17 8.387053e-17 1.277738e-17
 [540,] 4.189250e-17 8.394236e-17 1.252953e-17
 [541,] 4.187101e-17 8.394236e-17 1.252443e-17
 [542,] 4.177204e-17 8.386410e-17 1.249684e-17
 [543,] 2.024182e-17 1.672597e-16 7.209698e-18
 [544,] 1.930030e-17 1.724814e-16 6.206758e-18
 [545,] 2.009006e-17 1.315854e-16 6.967571e-18
 [546,] 4.039494e-17 1.682329e-16 1.339768e-17
 [547,] 1.867511e-17 1.700661e-16 6.762598e-18
 [548,] 2.021997e-17 1.453738e-16 6.674765e-18
 [549,] 1.979770e-17 1.517846e-16 6.801818e-18
 [550,] 2.020949e-17 1.288336e-16 7.025788e-18
 [551,] 1.988616e-17 1.079294e-16 6.710531e-18
 [552,] 1.908540e-17 1.144663e-16 6.024643e-18
 [553,] 4.242616e-17 8.666192e-17 1.325153e-17
 [554,] 4.388174e-17 7.940336e-17 1.282178e-17
 [555,] 4.403985e-17 1.174198e-16 1.127366e-17
 [556,] 4.434938e-17 7.563730e-17 1.225330e-17
 [557,] 2.051951e-17 6.435798e-17 5.603934e-18
 [558,] 4.415847e-17 7.556009e-17 1.223129e-17
 [559,] 3.805625e-17 9.836465e-17 1.499914e-17
 [560,] 4.374142e-17 7.577548e-17 1.213886e-17
 [561,] 4.150252e-17 1.052597e-16 1.169225e-17
 [562,] 4.484380e-17 7.521088e-17 1.237800e-17
 [563,] 4.084261e-17 2.091795e-16 1.372711e-17
 [564,] 4.107870e-17 8.803165e-17 1.291165e-17
 [565,] 2.293750e-17 6.923920e-17 5.972950e-18
 [566,] 4.123714e-17 1.162727e-16 1.169677e-17
 [567,] 4.250234e-17 8.431983e-17 1.277619e-17
 [568,] 1.993724e-17 1.191486e-16 6.808186e-18
 [569,] 4.052998e-17 1.075397e-16 1.170063e-17
 [570,] 4.070752e-17 2.860539e-16 1.412040e-17
 [571,] 1.980629e-17 7.496306e-17 5.366386e-18
 [572,] 4.059672e-17 2.062097e-16 1.356212e-17
 [573,] 2.214329e-17 8.533302e-17 5.496876e-18
 [574,] 2.236439e-17 6.064896e-17 6.216819e-18
 [575,] 1.972637e-17 9.367663e-17 8.789548e-18
 [576,] 2.038556e-17 1.155493e-16 9.744887e-18
 [577,] 2.003276e-17 7.092160e-17 6.627570e-18
 [578,] 3.805297e-17 1.721678e-16 1.808872e-17
 [579,] 4.916437e-17 6.507636e-16 2.291607e-17
 [580,] 6.545282e-17 1.549746e-16 1.956580e-17
 [581,] 7.099040e-17 1.482534e-16 1.939685e-17
 [582,] 3.917808e-17 1.330469e-16 1.304495e-17
 [583,] 3.915271e-17 1.339258e-16 1.288519e-17
 [584,] 4.214766e-17 2.730371e-16 2.720873e-17
 [585,] 2.426104e-17 5.463441e-17 7.984101e-18
 [586,] 3.998634e-17 1.751779e-16 1.981442e-17
 [587,] 3.954353e-17 1.652792e-16 1.394922e-17
 [588,] 1.837226e-17 5.812810e-17 6.694075e-18
 [589,] 3.827406e-17 1.722114e-16 1.825555e-17
 [590,] 1.519290e-17 1.172331e-16 5.123419e-18
 [591,] 3.215617e-17 5.577920e-17 9.731609e-18
 [592,] 7.007893e-17 1.496773e-16 1.933714e-17
 [593,] 3.503250e-17 5.398507e-17 1.102281e-17
 [594,] 3.481448e-17 1.714241e-16 1.913108e-17
 [595,] 2.261585e-17 2.254301e-16 7.042133e-18
 [596,] 6.997476e-17 1.424348e-16 1.980212e-17
 [597,] 3.470456e-17 5.963315e-17 9.680600e-18
 [598,] 3.950414e-17 1.680972e-16 1.583581e-17
 [599,] 7.281534e-17 1.431214e-16 2.032448e-17
 [600,] 3.506665e-17 5.466538e-17 1.094739e-17
 [601,] 2.212684e-17 2.423782e-16 7.148697e-18
 [602,] 3.651718e-17 1.802474e-16 2.087567e-17
 [603,] 2.714134e-17 6.034931e-17 1.051013e-17
 [604,] 3.839327e-17 1.690236e-16 1.519806e-17
 [605,] 3.483429e-17 5.478741e-17 1.081823e-17
 [606,] 4.720204e-17 1.518319e-16 2.849976e-17
 [607,] 4.571536e-17 1.501087e-16 2.719158e-17
 [608,] 4.604323e-17 9.652744e-17 1.950764e-17
 [609,] 2.875661e-17 5.677675e-17 8.271632e-18
 [610,] 2.069611e-17 2.149198e-16 7.312097e-18
 [611,] 3.197222e-17 5.521764e-17 9.884725e-18
 [612,] 6.623165e-17 2.151815e-16 4.803141e-17
 [613,] 4.523862e-17 1.120060e-16 2.005183e-17
 [614,] 2.028864e-17 1.156063e-16 6.856325e-18
 [615,] 2.012276e-17 1.224094e-16 7.163991e-18
 [616,] 3.825915e-17 1.655217e-16 1.502891e-17
 [617,] 2.980793e-17 5.489081e-17 9.414940e-18
 [618,] 4.327688e-17 1.000147e-16 1.834309e-17
 [619,] 4.349468e-17 1.455220e-16 2.511600e-17
 [620,] 4.470073e-17 1.390426e-16 2.549035e-17
 [621,] 2.196287e-17 2.082344e-16 7.062573e-18
 [622,] 3.202813e-17 5.466644e-17 1.005240e-17
 [623,] 2.838595e-17 5.614839e-17 1.009514e-17
 [624,] 3.292683e-17 5.575189e-17 9.871577e-18
 [625,] 2.108652e-17 2.288385e-16 7.334404e-18
 [626,] 3.917519e-17 1.451323e-16 2.181726e-17
 [627,] 4.019623e-17 3.911606e-16 1.406858e-17
 [628,] 6.258893e-17 1.539193e-16 1.896575e-17
 [629,] 2.909533e-17 5.383231e-17 9.850815e-18
 [630,] 3.904849e-17 1.522662e-16 2.216625e-17
 [631,] 4.535940e-17 2.746457e-16 2.896006e-17
 [632,] 4.368040e-17 1.540304e-16 2.588531e-17
 [633,] 4.029882e-17 1.548549e-16 2.331545e-17
 [634,] 4.401068e-17 1.638037e-16 2.691334e-17
 [635,] 4.020157e-17 3.913253e-16 1.387679e-17
 [636,] 4.341243e-17 1.573756e-16 2.595509e-17
 [637,] 4.508871e-17 1.577828e-16 2.732700e-17
 [638,] 4.002333e-17 2.546670e-16 2.262673e-17
 [639,] 6.546220e-17 1.548340e-16 1.957928e-17
 [640,] 3.650881e-17 5.369025e-17 1.203615e-17
 [641,] 4.105085e-17 1.510364e-16 2.364331e-17
 [642,] 2.183800e-17 2.437552e-16 7.267759e-18
 [643,] 7.254059e-16 1.929306e-16 2.175430e-16
 [644,] 5.128342e-17 1.277158e-16 2.904810e-17
 [645,] 3.254039e-17 5.366581e-17 1.076102e-17
 [646,] 4.847348e-17 1.147505e-16 2.561469e-17
 [647,] 2.061838e-17 2.543001e-16 7.466686e-18
 [648,] 4.759556e-17 1.481194e-16 2.846775e-17
 [649,] 3.451096e-17 2.754310e-16 9.181586e-18
 [650,] 4.866061e-17 1.449635e-16 2.898614e-17
 [651,] 4.618004e-17 1.489724e-16 2.745124e-17
 [652,] 4.243018e-17 1.651193e-16 2.091681e-17
 [653,] 4.741105e-17 1.478905e-16 2.830531e-17
 [654,] 4.660465e-17 1.291812e-16 2.592922e-17
 [655,] 4.844940e-17 1.347170e-16 2.779618e-17
 [656,] 4.280792e-17 1.143775e-16 1.627910e-17
 [657,] 3.910431e-17 4.148480e-16 1.387508e-17
 [658,] 4.686070e-17 4.897402e-16 4.503017e-17
 [659,] 3.336916e-17 7.842680e-17 1.508928e-17
 [660,] 3.963865e-17 2.732525e-16 2.251684e-17
 [661,] 3.796635e-17 1.586305e-16 1.471835e-17
 [662,] 3.912046e-17 3.044155e-16 2.277796e-17
 [663,] 4.720063e-17 2.366590e-16 3.318159e-17
 [664,] 3.909049e-17 2.870630e-16 2.230727e-17
 [665,] 3.913228e-17 4.214201e-16 1.394863e-17
 [666,] 7.869986e-17 1.178584e-16 2.346392e-17
 [667,] 4.082112e-17 1.627499e-16 1.947819e-17
 [668,] 3.572303e-17 4.244278e-16 2.606346e-17
 [669,] 3.592815e-17 5.543803e-17 1.090582e-17
 [670,] 5.687688e-17 1.969671e-16 1.495808e-17
 [671,] 2.422104e-17 2.142594e-16 7.988894e-18
 [672,] 3.754902e-17 1.766651e-16 9.343687e-18
 [673,] 3.247417e-17 7.923376e-17 9.211906e-18
 [674,] 2.740701e-17 6.007791e-17 8.228807e-18
 [675,] 2.431143e-17 1.710118e-16 8.127933e-18
 [676,] 3.065848e-17 7.407366e-17 8.949116e-18
 [677,] 5.838727e-17 1.085033e-16 1.543600e-17
 [678,] 3.646830e-17 7.217587e-17 1.037881e-17
 [679,] 5.451817e-17 2.218204e-16 2.080843e-17
 [680,] 4.433282e-17 1.115800e-16 1.054341e-17
 [681,] 3.665284e-17 7.144684e-17 9.713699e-18
 [682,] 3.842339e-17 1.247603e-16 9.628666e-18
 [683,] 2.605439e-17 5.530595e-17 7.870902e-18
 [684,] 3.559903e-17 1.139322e-16 9.415299e-18
 [685,] 2.701394e-17 5.951262e-17 8.114878e-18
 [686,] 3.461743e-17 1.228454e-16 9.166470e-18
 [687,] 3.684882e-17 1.141985e-16 9.348376e-18
 [688,] 4.219154e-17 8.041268e-17 1.775312e-17
 [689,] 5.603051e-17 8.746284e-17 1.737107e-17
 [690,] 5.289891e-17 7.362843e-17 1.781661e-17
 [691,] 5.035857e-17 6.718882e-17 1.956591e-17
 [692,] 2.376595e-17 5.382482e-17 7.223876e-18
 [693,] 3.489580e-17 8.970149e-17 1.521348e-17
 [694,] 4.795707e-17 2.234322e-16 1.370316e-17
 [695,] 3.605913e-17 1.233667e-16 9.147999e-18
 [696,] 3.578660e-17 1.243655e-16 9.105068e-18
 [697,] 2.991971e-17 8.623544e-17 1.260251e-17
 [698,] 2.963081e-17 7.563661e-17 8.318272e-18
 [699,] 2.902964e-17 5.641050e-17 8.423649e-18
 [700,] 3.317405e-17 1.471499e-16 1.812333e-17
 [701,] 4.583980e-17 7.214783e-17 1.203677e-17
 [702,] 2.858595e-17 7.254787e-17 1.169036e-17
 [703,] 5.655348e-17 8.657258e-17 2.651337e-17
 [704,] 7.278772e-17 9.723838e-17 3.726136e-17
 [705,] 2.748901e-17 1.846626e-16 9.754366e-18
 [706,] 4.452695e-17 1.251970e-16 9.916016e-18
 [707,] 6.481101e-17 8.379070e-17 3.009241e-17
 [708,] 5.187236e-17 2.019603e-16 1.092377e-17
 [709,] 3.256946e-17 1.126988e-16 8.279741e-18
 [710,] 3.911782e-17 8.991158e-16 1.253437e-17
 [711,] 4.521867e-17 7.761323e-17 1.126257e-17
 [712,] 5.717045e-17 2.204875e-16 1.002537e-17
 [713,] 7.742254e-17 1.146959e-16 4.161989e-17
 [714,] 7.201687e-17 1.421635e-16 1.329313e-17
 [715,] 3.432090e-17 5.265057e-17 1.062547e-17
 [716,] 8.726179e-17 1.061030e-16 1.745346e-17
 [717,] 2.549845e-17 1.158472e-16 1.280636e-17
 [718,] 2.902945e-17 5.720081e-17 1.076642e-17
 [719,] 1.892043e-16 7.414133e-17 7.389812e-17
 [720,] 2.954685e-17 1.014036e-16 1.474740e-17
 [721,] 2.884930e-17 1.164416e-16 1.503488e-17
 [722,] 1.315618e-16 8.173525e-17 3.558156e-17
 [723,] 5.524104e-17 2.559693e-16 9.549779e-18
 [724,] 2.208015e-17 2.381489e-16 6.625630e-18
 [725,] 4.201429e-17 2.782885e-16 8.726956e-18
 [726,] 4.146949e-17 2.772749e-16 8.708657e-18
 [727,] 3.238371e-17 1.240643e-16 1.765338e-17
 [728,] 1.541295e-16 9.450337e-17 6.767293e-17
 [729,] 2.647035e-17 1.079031e-16 1.303145e-17
 [730,] 4.913285e-17 9.974863e-17 9.950804e-18
 [731,] 4.697480e-17 8.506780e-17 1.014504e-17
 [732,] 2.668351e-17 1.434857e-16 1.462012e-17
 [733,] 3.704742e-17 5.443257e-17 1.067625e-17
 [734,] 1.635897e-17 1.295571e-16 5.685500e-18
 [735,] 2.726049e-17 1.741998e-16 8.991117e-18
 [736,] 2.577424e-14 1.169048e-16 4.209102e-15
 [737,] 8.863028e-16 1.076196e-16 3.589027e-16
 [738,] 3.331999e-14 1.740859e-16 1.721743e-15
 [739,] 2.280146e-17 1.306024e-16 5.499871e-18
 [740,] 5.980713e-17 1.571079e-16 2.139262e-17
 [741,] 5.706626e-17 1.453493e-16 1.175428e-17
 [742,] 2.481676e-17 1.372930e-16 5.588164e-18
 [743,] 6.029168e-17 1.250611e-16 2.047837e-17
 [744,] 1.949941e-17 9.594283e-17 5.471753e-18
 [745,] 6.249705e-17 1.056781e-16 1.848467e-17
 [746,] 1.733412e-16 8.401766e-17 2.892827e-17
 [747,] 3.476952e-14 1.024238e-16 2.460717e-15
 [748,] 1.971533e-17 8.658603e-17 5.521530e-18
 [749,] 1.549057e-17 5.836148e-17 5.012912e-18
 [750,] 1.553873e-17 5.862872e-17 5.065446e-18
 [751,] 1.603434e-17 6.154215e-17 4.949432e-18
 [752,] 9.560983e-16 6.489113e-17 2.176149e-16
 [753,] 1.543417e-17 5.725251e-17 5.008318e-18
 [754,] 1.618425e-17 6.205417e-17 4.970818e-18
 [755,] 2.154867e-17 7.668512e-17 7.234297e-18
 [756,] 1.613347e-15 7.438574e-17 2.789182e-16
 [757,] 6.446751e-17 8.886802e-17 1.759288e-17
 [758,] 2.426912e-17 1.035434e-16 5.835308e-18
 [759,] 6.509889e-17 8.937992e-17 1.829745e-17
 [760,] 6.511750e-17 9.182185e-17 1.888501e-17
 [761,] 4.453128e-16 7.552735e-17 1.708399e-16
 [762,] 8.341942e-17 8.944337e-17 2.020983e-17
 [763,] 2.123214e-17 9.573129e-17 5.567174e-18
 [764,] 4.617049e-16 8.230411e-17 1.088282e-16
 [765,] 6.474564e-17 1.968011e-16 2.275733e-17
 [766,] 1.012405e-16 9.830422e-17 2.296412e-17
 [767,] 3.419748e-16 7.491105e-17 7.531129e-17
 [768,] 1.682673e-17 8.064915e-17 4.962977e-18
 [769,] 1.037211e-15 7.450408e-17 1.920945e-16
 [770,] 9.133818e-17 9.775906e-17 2.153883e-17
 [771,] 1.654186e-17 5.871671e-17 5.039547e-18
 [772,] 2.049838e-17 8.734277e-17 6.643114e-18
 [773,] 1.060807e-15 7.937226e-17 1.867077e-16
 [774,] 2.506907e-17 8.968141e-17 5.953091e-18
 [775,] 2.167342e-17 1.540276e-16 7.124195e-18
 [776,] 6.202153e-16 7.790995e-17 1.921880e-16
 [777,] 1.022839e-16 1.053633e-16 2.089988e-17
 [778,] 6.141019e-17 9.925670e-17 1.795071e-17
 [779,] 1.646390e-15 7.074002e-17 5.947727e-16
 [780,] 1.679978e-17 7.532133e-17 4.995427e-18
 [781,] 9.950219e-16 8.248270e-17 1.699246e-16
 [782,] 6.428793e-17 1.410745e-16 2.080809e-17
 [783,] 2.155777e-16 7.030463e-17 5.329913e-17
 [784,] 1.109174e-15 9.883399e-17 1.704194e-16
 [785,] 3.785330e-16 6.993108e-17 8.806364e-17
 [786,] 3.226039e-16 6.963819e-17 8.020704e-17
 [787,] 2.806490e-17 1.113202e-16 6.221977e-18
 [788,] 1.543415e-17 5.769457e-17 5.012761e-18
 [789,] 1.539686e-17 6.037397e-17 4.961444e-18
 [790,] 3.499213e-17 2.361319e-16 1.185844e-17
 [791,] 6.374999e-16 7.123477e-17 1.290058e-16
 [792,] 1.539407e-17 7.937208e-17 5.074839e-18
 [793,] 2.596490e-17 1.034811e-16 5.965372e-18
 [794,] 5.150583e-15 1.817070e-16 1.723189e-15
 [795,] 6.273589e-17 1.039812e-16 1.901134e-17
 [796,] 3.603072e-16 7.158420e-17 7.759587e-17
 [797,] 8.835506e-16 7.310680e-17 1.767075e-16
 [798,] 1.573549e-17 6.141298e-17 4.925727e-18
 [799,] 1.772241e-17 5.695671e-17 6.026033e-18
 [800,] 1.952231e-14 8.885722e-17 4.748964e-15
 [801,] 3.111042e-15 6.789940e-17 9.410340e-16
 [802,] 1.614306e-17 6.325608e-17 5.474267e-18
 [803,] 3.128262e-15 6.609069e-17 8.342500e-16
 [804,] 1.995500e-14 8.517562e-17 5.165541e-15
 [805,] 3.383968e-17 3.287364e-16 1.180993e-17
 [806,] 1.660898e-15 8.703239e-17 2.647144e-16
 [807,] 1.620504e-15 8.169785e-17 2.742805e-16
 [808,] 6.250199e-17 1.079026e-16 2.046994e-17
 [809,] 6.027778e-17 1.396650e-16 1.774195e-17
 [810,] 1.746911e-15 7.843225e-17 4.037688e-16
 [811,] 2.226412e-17 5.961947e-17 6.566508e-18
 [812,] 1.672417e-15 7.160868e-17 4.416801e-16
 [813,] 1.858635e-15 1.030959e-16 2.580149e-16
 [814,] 3.310026e-17 3.266363e-16 1.240001e-17
 [815,] 2.726298e-14 8.529884e-17 6.957581e-15
 [816,] 2.514945e-14 7.820819e-17 6.239721e-15
 [817,] 2.769956e-14 8.560676e-17 7.014109e-15
 [818,] 2.724150e-14 8.530633e-17 6.951163e-15
 [819,] 2.078699e-15 7.160447e-17 5.421128e-16
 [820,] 1.715461e-15 7.243243e-17 4.919133e-16
 [821,] 1.828622e-12 7.622904e-17 1.185390e-13
 [822,] 4.347577e-15 1.046687e-16 5.221881e-16
 [823,] 6.505573e-17 9.647943e-17 2.007566e-17
 [824,] 8.843283e-15 6.931449e-17 1.243461e-15
 [825,] 1.862254e-15 7.193155e-17 5.064901e-16
 [826,] 2.242019e-17 6.239584e-17 6.420819e-18
 [827,] 1.742566e-14 8.292392e-17 4.918188e-15
 [828,] 2.891063e-17 8.437849e-17 8.336269e-18
 [829,] 4.384136e-12 6.691162e-17 3.545206e-13
 [830,] 6.618669e-17 1.019969e-16 2.125026e-17
 [831,] 2.259148e-15 7.114107e-17 5.380770e-16
 [832,] 6.407246e-17 9.242237e-17 1.879607e-17
 [833,] 2.038352e-14 8.308849e-17 5.686685e-15
 [834,] 2.298921e-17 6.733097e-17 6.384404e-18
 [835,] 1.685686e-11 6.912016e-17 1.002662e-12
 [836,] 2.578229e-17 7.092914e-17 8.333222e-18
 [837,] 6.667839e-17 1.053996e-16 2.202488e-17
 [838,] 6.503047e-17 9.347489e-17 1.938622e-17
 [839,] 6.648299e-17 9.390765e-17 1.990360e-17
 [840,] 1.369506e-15 8.016051e-17 3.422734e-16
 [841,] 1.356602e-14 9.043868e-17 3.230716e-15
 [842,] 5.051444e-17 5.740633e-16 1.266657e-17
 [843,] 7.611975e-13 6.561079e-17 7.752791e-14
 [844,] 1.397926e-12 6.480583e-17 1.169314e-13
 [845,] 6.616316e-17 9.557810e-17 2.011647e-17
 [846,] 6.506866e-17 9.460030e-17 1.956194e-17
 [847,] 6.449314e-17 9.844000e-17 2.018302e-17
 [848,] 5.584260e-17 9.689219e-17 1.737866e-17
 [849,] 2.246832e-15 7.114309e-17 5.359658e-16
 [850,] 1.396742e-15 1.051898e-16 1.920907e-16
 [851,] 6.937503e-17 1.156641e-16 2.333522e-17
 [852,] 7.309223e-15 6.346611e-17 2.176607e-15
 [853,] 6.557514e-17 9.772042e-17 2.041501e-17
 [854,] 6.852601e-17 1.053983e-16 2.280816e-17
 [855,] 1.917207e-12 6.292936e-17 1.770392e-13
 [856,] 6.485981e-17 9.829788e-17 2.028296e-17
 [857,] 1.088474e-14 6.904347e-17 2.861389e-15
 [858,] 9.745582e-16 1.788761e-16 1.629652e-16
 [859,] 1.586777e-15 8.802959e-17 2.559697e-16
 [860,] 2.657526e-16 1.500616e-16 7.408011e-17
 [861,] 2.406031e-17 6.142385e-17 6.649666e-18
 [862,] 9.260503e-16 8.257645e-17 1.249437e-16
 [863,] 2.281496e-15 7.363130e-17 3.474925e-16
 [864,] 1.717570e-17 5.529770e-17 5.685254e-18
 [865,] 2.433328e-15 7.451703e-17 3.638160e-16
 [866,] 9.247131e-17 7.040316e-17 2.067322e-17
 [867,] 6.956663e-15 6.272056e-17 8.638780e-16
 [868,] 1.630966e-17 5.581177e-17 5.372530e-18
 [869,] 4.187941e-15 5.868501e-17 6.891869e-16
 [870,] 4.829006e-15 5.739516e-17 7.996034e-16
 [871,] 1.648021e-15 7.131550e-17 3.784311e-16
 [872,] 6.267026e-17 1.133091e-16 2.031152e-17
 [873,] 9.392493e-16 8.443828e-17 1.646209e-16
 [874,] 2.365169e-16 9.430782e-17 6.916472e-17
 [875,] 4.382538e-17 5.430294e-17 1.226182e-17
 [876,] 2.685657e-17 8.693437e-17 7.913760e-18
 [877,] 6.457457e-17 5.668002e-17 1.691640e-17
 [878,] 1.391408e-16 9.218236e-17 3.642268e-17
 [879,] 4.751190e-17 6.221111e-17 1.181698e-17
 [880,] 6.572842e-17 1.292507e-16 2.327240e-17
 [881,] 5.994804e-17 5.348400e-17 1.913321e-17
 [882,] 2.502904e-17 1.054552e-16 7.793563e-18
 [883,] 3.465840e-16 6.427396e-17 9.597717e-17
 [884,] 3.127747e-14 8.939070e-17 1.008148e-14
 [885,] 2.242070e-15 1.163742e-16 4.981267e-16
 [886,] 4.745374e-16 1.700192e-16 1.236869e-16
 [887,] 7.991594e-16 7.640805e-17 2.472714e-16
 [888,] 6.981980e-16 7.437268e-17 2.041645e-16
 [889,] 2.559504e-15 2.935098e-16 2.835223e-15
 [890,] 3.166748e-11 1.225700e-16 1.071332e-12
 [891,] 1.166331e-16 5.221977e-17 3.472197e-17
 [892,] 4.142530e-16 1.708470e-16 1.181805e-16
 [893,] 6.768772e-12 6.746945e-17 1.840871e-12
 [894,] 2.461109e-15 5.938204e-17 6.999649e-16
 [895,] 3.031572e-15 1.892635e-16 3.931526e-16
 [896,] 4.448721e-12 6.689208e-17 1.165210e-12
 [897,] 2.342939e-17 1.550074e-16 6.415473e-18
 [898,] 1.266371e-16 4.853303e-16 1.691944e-17
 [899,] 4.648092e-17 2.084693e-16 1.978448e-17
 [900,] 2.532293e-16 5.263756e-17 7.009045e-17
 [901,] 1.492035e-15 1.682375e-16 1.226301e-16
 [902,] 6.416576e-15 7.774887e-17 7.311740e-16
 [903,] 4.604376e-15 7.133419e-17 5.983578e-16
 [904,] 1.814051e-12 5.619405e-17 2.822394e-13
 [905,] 2.623863e-16 1.622216e-16 6.372031e-17
 [906,] 4.622065e-17 1.949674e-16 1.826532e-17
 [907,] 2.152964e-17 1.587284e-16 6.512028e-18
 [908,] 2.463440e-15 1.769375e-16 7.262646e-16
 [909,] 1.852983e-17 1.063379e-16 7.513082e-18
 [910,] 1.171811e-12 1.350464e-16 2.381505e-13
 [911,] 4.459479e-13 7.169440e-17 1.052452e-13
 [912,] 4.624860e-17 2.303043e-16 1.827743e-17
 [913,] 1.323845e-16 2.816225e-16 1.684106e-17
 [914,] 1.649737e-15 5.918003e-17 4.227941e-16
 [915,] 5.715218e-12 6.771246e-17 1.101870e-12
 [916,] 4.637541e-17 1.493014e-16 1.710924e-17
 [917,] 5.914112e-12 6.720298e-17 1.195071e-12
 [918,] 2.132299e-16 7.013293e-17 9.030903e-17
 [919,] 2.144218e-17 1.594433e-16 6.549486e-18
 [920,] 1.284816e-13 6.390946e-17 4.072585e-14
 [921,] 1.863128e-15 5.927429e-17 4.843740e-16
 [922,] 3.222405e-16 1.703800e-16 9.121615e-17
 [923,] 3.434524e-14 1.239482e-16 2.641979e-14
 [924,] 3.605207e-14 1.345029e-16 2.957480e-14
 [925,] 3.341993e-14 1.383008e-16 2.792684e-14
 [926,] 2.394232e-14 1.012019e-16 1.556889e-14
 [927,] 4.536451e-15 7.085296e-17 5.868872e-16
 [928,] 1.218469e-16 2.329185e-16 1.652344e-17
 [929,] 1.302961e-16 7.275147e-17 5.143662e-17
 [930,] 1.078973e-16 2.078179e-16 1.675290e-17
 [931,] 2.028689e-17 1.045166e-16 8.969955e-18
 [932,] 2.928871e-14 1.395091e-16 2.418547e-14
 [933,] 2.071860e-17 1.009244e-16 9.179453e-18
 [934,] 2.058384e-15 5.927718e-17 5.252122e-16
 [935,] 3.283939e-15 1.946767e-16 4.169407e-16
 [936,] 1.120424e-16 2.257653e-16 1.675290e-17
 [937,] 3.501347e-15 1.957876e-16 4.406583e-16
 [938,] 2.012401e-17 1.108891e-16 8.959794e-18
 [939,] 3.825613e-14 1.307006e-16 3.053393e-14
 [940,] 3.527902e-15 1.632300e-16 4.855890e-16
 [941,] 2.165107e-17 1.330017e-16 6.498966e-18
 [942,] 1.235134e-16 7.616108e-17 5.041671e-17
 [943,] 1.466635e-16 7.174533e-17 5.757261e-17
 [944,] 2.721312e-15 2.039278e-16 5.109750e-16
 [945,] 1.239167e-16 7.442695e-17 4.890279e-17
 [946,] 3.632976e-16 1.708091e-16 1.040129e-16
 [947,] 3.307211e-15 1.598152e-16 4.654724e-16
 [948,] 2.129759e-17 8.882308e-17 6.308526e-18
 [949,] 1.291205e-16 2.165657e-16 1.664311e-17
 [950,] 2.811822e-17 5.335361e-17 9.478803e-18
 [951,] 1.934960e-17 8.220352e-17 7.725908e-18
 [952,] 5.370568e-17 4.536405e-16 1.369714e-17
 [953,] 2.269405e-17 8.876745e-17 9.860952e-18
 [954,] 1.415186e-13 6.582576e-17 4.831211e-14
 [955,] 2.320639e-17 1.676267e-16 6.438031e-18
 [956,] 1.185794e-16 1.648014e-16 1.700854e-17
 [957,] 1.168922e-16 1.578402e-16 1.703492e-17
 [958,] 2.760178e-17 1.473008e-16 7.059875e-18
 [959,] 1.158137e-16 1.546238e-16 1.705657e-17
 [960,] 1.187131e-16 1.644432e-16 1.701428e-17
 [961,] 2.316899e-17 2.912450e-16 6.573870e-18
 [962,] 1.169280e-16 1.537050e-16 1.709321e-17
 [963,] 4.027343e-17 5.297947e-17 1.179127e-17
 [964,] 4.189219e-17 5.313579e-17 1.212115e-17
 [965,] 4.934617e-17 5.342029e-17 1.395715e-17
 [966,] 7.134268e-17 1.496780e-16 1.232063e-17
 [967,] 1.796216e-13 7.273553e-17 3.906297e-14
 [968,] 2.623216e-13 1.165980e-16 1.314849e-13
 [969,] 7.268818e-15 2.857485e-16 4.178408e-16
 [970,] 4.662097e-17 1.211024e-16 1.820993e-17
 [971,] 1.557390e-13 6.794450e-17 4.162045e-14
 [972,] 2.035605e-17 1.686762e-16 7.638244e-18
 [973,] 3.468573e-17 6.039490e-17 1.293079e-17
 [974,] 3.924767e-17 7.430086e-17 1.686013e-17
 [975,] 2.161847e-17 6.725151e-17 7.324470e-18
 [976,] 6.781191e-16 6.841862e-16 6.410975e-17
 [977,] 1.024198e-15 1.881729e-16 2.925738e-16
 [978,] 3.014390e-14 6.462602e-17 6.294017e-15
 [979,] 9.343683e-17 1.787635e-16 2.248441e-17
 [980,] 9.339085e-17 1.793122e-16 2.248239e-17
 [981,] 2.587673e-17 1.207251e-16 1.260260e-17
 [982,] 9.338712e-17 1.813509e-16 2.242566e-17
 [983,] 9.250665e-17 1.856506e-16 2.226312e-17
 [984,] 9.289762e-17 1.865257e-16 2.227254e-17
 [985,] 3.303372e-14 6.652463e-17 6.124529e-15
 [986,] 2.113490e-17 1.293788e-16 7.600134e-18
 [987,] 2.059440e-17 1.074945e-16 6.979074e-18
 [988,] 2.005465e-17 7.416703e-17 7.116828e-18
 [989,] 3.553440e-14 6.601708e-17 6.655868e-15
 [990,] 3.168732e-14 6.648245e-17 6.047404e-15
 [991,] 2.512202e-17 1.776224e-16 1.408313e-17
 [992,] 6.613161e-16 6.405059e-16 6.396669e-17
 [993,] 2.058424e-17 1.429583e-16 7.063368e-18
 [994,] 3.773089e-17 1.806420e-16 1.384506e-17
 [995,] 5.664655e-16 6.967972e-16 5.516504e-17
 [996,] 1.021951e-13 8.769378e-17 3.045031e-14
 [997,] 4.433315e-17 1.163312e-16 1.646607e-17
 [998,] 1.966582e-13 9.456864e-17 5.734549e-14
 [999,] 7.150168e-17 9.704554e-17 3.374661e-17
[1000,] 7.186537e-16 3.967079e-16 7.717952e-17
[1001,] 8.199284e-14 7.121854e-17 2.279920e-14
[1002,] 4.484668e-17 1.237705e-16 1.730512e-17
[1003,] 3.775554e-14 7.223257e-17 1.127294e-14
[1004,] 4.403871e-17 1.314032e-16 1.697483e-17
[1005,] 2.233729e-17 7.574344e-17 7.569489e-18
[1006,] 4.884241e-17 1.306583e-16 2.118675e-17
[1007,] 2.073666e-17 8.217098e-17 6.712915e-18
[1008,] 2.801324e-15 4.852100e-16 2.310553e-16
[1009,] 2.087797e-17 8.189019e-17 6.817811e-18
[1010,] 1.539671e-12 6.680803e-17 5.691440e-13
[1011,] 2.124029e-17 8.402856e-17 7.044497e-18
[1012,] 2.187604e-17 1.578861e-16 1.161813e-17
[1013,] 6.357349e-13 8.395715e-17 3.360741e-13
[1014,] 2.084051e-17 8.163567e-17 6.798004e-18
[1015,] 1.824536e-17 5.956174e-17 6.025131e-18
[1016,] 1.955804e-14 1.677065e-16 1.044917e-15
[1017,] 2.142728e-14 3.017802e-16 2.218133e-15
[1018,] 4.498148e-17 1.799056e-16 2.016232e-17
[1019,] 5.821628e-17 1.302433e-16 3.918556e-17
[1020,] 1.394127e-14 2.244001e-16 1.674851e-15
[1021,] 2.842684e-17 1.433586e-16 1.569323e-17
[1022,] 1.768406e-14 2.432874e-16 2.017254e-15
[1023,] 1.117107e-14 1.914687e-16 1.745674e-15
[1024,] 3.978863e-17 1.865468e-16 1.119473e-17
[1025,] 1.895946e-17 1.595596e-16 9.671348e-18
[1026,] 1.738224e-17 1.462197e-16 8.428052e-18
[1027,] 5.159479e-17 4.840452e-16 2.062587e-17
[1028,] 2.137708e-17 8.014012e-17 6.999693e-18
[1029,] 3.881202e-17 6.978644e-17 1.579884e-17
[1030,] 8.759508e-15 2.011471e-16 1.363612e-15
[1031,] 4.483601e-17 1.550353e-16 1.785267e-17
[1032,] 4.665669e-17 1.265741e-16 1.911688e-17
[1033,] 4.209803e-17 1.900660e-16 1.634508e-17
[1034,] 3.831882e-16 8.004966e-17 7.058783e-17
[1035,] 3.711609e-13 6.733421e-17 9.507978e-14
[1036,] 1.550022e-16 5.976810e-17 6.652583e-17
[1037,] 1.907280e-15 1.789975e-16 2.980466e-16
[1038,] 9.706788e-17 8.067485e-17 5.373848e-17
[1039,] 1.033569e-16 7.346181e-17 5.312827e-17
[1040,] 2.060084e-16 5.689849e-17 7.688172e-17
[1041,] 1.087595e-16 7.367097e-17 5.616001e-17
[1042,] 1.117961e-16 8.704855e-17 6.607783e-17
[1043,] 1.218233e-16 8.812188e-17 7.319877e-17
[1044,] 3.064524e-16 1.057555e-16 3.932172e-17
[1045,] 2.031788e-17 6.018820e-17 6.252297e-18
[1046,] 1.963292e-17 6.414758e-17 6.194058e-18
[1047,] 4.855456e-17 7.355203e-17 1.411425e-17
[1048,] 1.958094e-17 6.335427e-17 6.214811e-18
[1049,] 1.956132e-17 6.373759e-17 6.344743e-18
[1050,] 2.087584e-17 7.900095e-17 6.722171e-18
[1051,] 2.094517e-17 7.886686e-17 6.744627e-18
[1052,] 2.088755e-17 7.900053e-17 6.724838e-18
[1053,] 1.955913e-17 6.375202e-17 6.308009e-18
[1054,] 2.372748e-16 2.074707e-16 5.105626e-17
[1055,] 1.958668e-17 6.270127e-17 6.197358e-18
[1056,] 1.780419e-16 7.730430e-17 3.897092e-17
[1057,] 4.885877e-17 7.392414e-17 1.437703e-17
[1058,] 1.961473e-17 6.434134e-17 6.195590e-18
[1059,] 4.345251e-17 2.542153e-16 1.809462e-17
[1060,] 1.956323e-17 6.770197e-17 6.439775e-18
[1061,] 1.957107e-17 6.755438e-17 6.364981e-18
[1062,] 4.884388e-17 7.868639e-17 1.477795e-17
[1063,] 9.935085e-17 8.457002e-17 4.101954e-17
[1064,] 1.958795e-17 6.938396e-17 6.349118e-18
[1065,] 1.959163e-17 6.624732e-17 6.230784e-18
[1066,] 9.429023e-16 1.849954e-16 2.746870e-16
[1067,] 1.956395e-17 6.433087e-17 6.369625e-18
[1068,] 1.963463e-17 7.352546e-17 6.617026e-18
[1069,] 4.880199e-15 1.459204e-16 7.646685e-16
[1070,] 5.295675e-17 9.932016e-17 1.764929e-17
[1071,] 7.251564e-17 1.882053e-16 1.902212e-17
[1072,] 1.963320e-17 7.503936e-17 6.728664e-18
[1073,] 2.089562e-17 8.001207e-17 6.713312e-18
[1074,] 2.369775e-16 2.085424e-16 4.856660e-17
[1075,] 2.087794e-17 8.001177e-17 6.710216e-18
[1076,] 2.091961e-17 8.042207e-17 6.714460e-18
[1077,] 5.238716e-17 9.840634e-17 1.724867e-17
[1078,] 1.963568e-17 7.513736e-17 6.698864e-18
[1079,] 2.089904e-17 7.987069e-17 6.715526e-18
[1080,] 1.967087e-17 7.384425e-17 6.906440e-18
[1081,] 2.079078e-17 8.018038e-17 6.697199e-18
[1082,] 1.989622e-17 7.214848e-17 7.077087e-18
[1083,] 1.985922e-17 7.228665e-17 7.077430e-18
[1084,] 1.979879e-17 7.296839e-17 6.886972e-18
[1085,] 2.543639e-16 2.088086e-16 5.127263e-17
[1086,] 1.963136e-17 7.373816e-17 6.530867e-18
[1087,] 2.082379e-17 7.996807e-17 6.701123e-18
[1088,] 1.965829e-17 7.517297e-17 6.948344e-18
[1089,] 4.343518e-17 1.839902e-16 1.696103e-17
[1090,] 1.965395e-17 7.663422e-17 6.967297e-18
[1091,] 2.088002e-17 8.009356e-17 6.711948e-18
[1092,] 5.201648e-17 9.607694e-17 1.681439e-17
[1093,] 1.963725e-17 7.443648e-17 6.535287e-18
[1094,] 4.389648e-17 1.676101e-16 1.718131e-17
[1095,] 2.083953e-17 7.977736e-17 6.706751e-18
[1096,] 2.118547e-17 7.988815e-17 6.777962e-18
[1097,] 2.359908e-17 9.000371e-17 6.634259e-18
[1098,] 2.042010e-17 6.256497e-17 5.705633e-18
[1099,] 1.276008e-14 1.272852e-16 1.707753e-15
[1100,] 2.110451e-17 8.883942e-17 6.720940e-18
[1101,] 1.971372e-17 9.242731e-17 6.511888e-18
[1102,] 9.537718e-15 1.376076e-16 1.467096e-15
[1103,] 2.145117e-17 8.667946e-17 6.775523e-18
[1104,] 1.976328e-17 9.320786e-17 6.400050e-18
[1105,] 1.978810e-17 9.060700e-17 6.310069e-18
[1106,] 1.974229e-17 9.102568e-17 6.412817e-18
[1107,] 4.096690e-17 1.435525e-16 1.133227e-17
[1108,] 1.978660e-17 8.389588e-17 6.280507e-18
[1109,] 2.145360e-17 8.646128e-17 6.777654e-18
[1110,] 3.249820e-16 1.580295e-16 7.172226e-17
[1111,] 3.069972e-12 1.365100e-16 6.031700e-13
[1112,] 2.159242e-17 8.626279e-17 6.804519e-18
[1113,] 2.451492e-17 1.070189e-16 6.648480e-18
[1114,] 2.280871e-17 1.148578e-16 6.491221e-18
[1115,] 2.605922e-17 9.618017e-17 6.915531e-18
[1116,] 2.231195e-17 8.829052e-17 6.891950e-18
[1117,] 2.246168e-17 9.030122e-17 6.899049e-18
[1118,] 2.549594e-17 1.073636e-16 6.742677e-18
[1119,] 2.570373e-17 1.031208e-16 6.795028e-18
[1120,] 5.245357e-16 1.759617e-16 1.891921e-16
[1121,] 2.575079e-17 9.748554e-17 6.838582e-18
[1122,] 2.616350e-17 9.689823e-17 6.899073e-18
[1123,] 2.607780e-17 9.630117e-17 6.892470e-18
[1124,] 2.584714e-17 1.000748e-16 6.832851e-18
[1125,] 1.350924e-14 2.139337e-16 2.453509e-15
[1126,] 2.574511e-17 1.008612e-16 6.814211e-18
[1127,] 4.638285e-17 1.475803e-16 1.109880e-17
[1128,] 6.193656e-17 1.324353e-16 2.419985e-17
[1129,] 3.115041e-17 1.044814e-16 7.556493e-18
[1130,] 2.610274e-17 1.007524e-16 6.862355e-18
[1131,] 2.576979e-17 9.575606e-17 6.856904e-18
[1132,] 2.607334e-17 1.131227e-16 6.782488e-18
[1133,] 2.557771e-13 8.666462e-17 7.298738e-14
[1134,] 2.608760e-17 1.005479e-16 6.861008e-18
[1135,] 2.653656e-17 1.003805e-16 6.920966e-18
[1136,] 2.589173e-17 9.986071e-17 6.840395e-18
[1137,] 2.586725e-17 8.631421e-17 6.975978e-18
[1138,] 2.589493e-17 9.898094e-17 6.847740e-18
[1139,] 2.833254e-17 1.853422e-16 1.020295e-17
[1140,] 2.595294e-17 9.392306e-17 6.899459e-18
[1141,] 1.763493e-15 1.831452e-16 4.953759e-16
[1142,] 2.591828e-17 9.574915e-17 6.878053e-18
[1143,] 2.632120e-17 9.905707e-17 6.903966e-18
[1144,] 2.638665e-17 1.018558e-16 6.891747e-18
[1145,] 2.573992e-17 7.605755e-17 7.194738e-18
[1146,] 6.067344e-17 7.210291e-17 2.422030e-17
[1147,] 4.565185e-17 1.595424e-16 1.112765e-17
[1148,] 2.948403e-17 1.722839e-16 1.041018e-17
[1149,] 2.639154e-17 9.523115e-17 6.952009e-18
[1150,] 2.543069e-17 7.399009e-17 7.188173e-18
[1151,] 2.553204e-17 7.656782e-17 7.146018e-18
[1152,] 2.903848e-17 8.701808e-17 7.838839e-18
[1153,] 2.562905e-17 7.508036e-17 7.202206e-18
[1154,] 2.540365e-17 7.299035e-17 7.209806e-18
[1155,] 2.251567e-17 9.133609e-17 6.901798e-18
[1156,] 2.915407e-17 1.794865e-16 1.043233e-17
[1157,] 2.491467e-17 7.437471e-17 7.081759e-18
[1158,] 2.499202e-17 7.423074e-17 7.099599e-18
[1159,] 2.520545e-17 7.390830e-17 7.147156e-18
[1160,] 1.084527e-16 5.680059e-17 3.626837e-17
[1161,] 2.230185e-17 9.090905e-17 6.866492e-18
[1162,] 2.474820e-17 7.410879e-17 7.050958e-18
[1163,] 2.441543e-17 7.384802e-17 6.994236e-18
[1164,] 2.466882e-17 7.361822e-17 7.046783e-18
[1165,] 2.409466e-17 7.306568e-17 6.950635e-18
[1166,] 2.447643e-17 7.350358e-17 7.012997e-18
[1167,] 2.403366e-17 7.122989e-17 6.979816e-18
[1168,] 2.442032e-17 9.586969e-17 6.674299e-18
[1169,] 2.408739e-17 7.472843e-17 6.915350e-18
[1170,] 2.212254e-17 9.061581e-17 6.828108e-18
[1171,] 9.459584e-15 1.305224e-16 1.493099e-15
[1172,] 1.149582e-16 8.870608e-17 2.314562e-17
[1173,] 4.384404e-17 1.508051e-16 1.113163e-17
[1174,] 1.533939e-17 5.757379e-17 4.934078e-18
[1175,] 2.090102e-17 7.409640e-17 6.789765e-18
[1176,] 2.444675e-17 1.195381e-16 9.673045e-18
[1177,] 1.534785e-17 5.753427e-17 4.943895e-18
[1178,] 6.982416e-17 7.345790e-17 1.662580e-17
[1179,] 6.922250e-17 7.432430e-17 1.685232e-17
[1180,] 2.093047e-17 7.386123e-17 6.866272e-18
[1181,] 2.241569e-17 6.601593e-17 8.382722e-18
[1182,] 1.689261e-17 5.754392e-17 5.491853e-18
[1183,] 2.092477e-17 7.043923e-17 6.822745e-18
[1184,] 6.948349e-17 7.483206e-17 1.678235e-17
[1185,] 2.239313e-17 6.467588e-17 8.228798e-18
[1186,] 2.286533e-17 6.484862e-17 8.482484e-18
[1187,] 2.379263e-17 6.319570e-17 8.712163e-18
[1188,] 9.167329e-17 6.670075e-17 1.825126e-17
[1189,] 1.064199e-16 1.572071e-16 2.965685e-17
[1190,] 8.166900e-17 9.338217e-17 2.023600e-17
[1191,] 8.308654e-17 9.955450e-17 1.846622e-17
[1192,] 1.107779e-16 1.526754e-16 3.030900e-17
[1193,] 1.104820e-16 1.628885e-16 2.657422e-17
[1194,] 3.975589e-17 8.521836e-17 1.050480e-17
[1195,] 9.773580e-17 1.179132e-16 2.083264e-17
[1196,] 8.393262e-17 1.142356e-16 1.956781e-17
[1197,] 4.232455e-17 8.603156e-17 1.058317e-17
[1198,] 8.626508e-17 9.866220e-17 1.990582e-17
[1199,] 4.141572e-17 1.836031e-16 1.362531e-17
[1200,] 7.521302e-17 9.622530e-17 1.888981e-17
[1201,] 8.525035e-17 1.071778e-16 1.872536e-17
[1202,] 4.165900e-17 2.031249e-16 1.396775e-17
[1203,] 8.286355e-17 1.029397e-16 1.892322e-17
[1204,] 8.343358e-17 1.017735e-16 1.911956e-17
[1205,] 8.428373e-17 1.016497e-16 1.903329e-17
[1206,] 1.119408e-16 1.549730e-16 3.195460e-17
[1207,] 4.127259e-17 1.817951e-16 1.375449e-17
[1208,] 1.213243e-16 1.525950e-16 3.268667e-17
[1209,] 8.068963e-17 9.050529e-17 3.520912e-17
[1210,] 8.510467e-17 9.244406e-17 2.380832e-17
[1211,] 8.759024e-17 9.385365e-17 2.346281e-17
[1212,] 4.155400e-17 2.574984e-16 1.422448e-17
[1213,] 8.509094e-17 9.648255e-17 2.476851e-17
[1214,] 4.126008e-17 1.057281e-16 1.487540e-17
[1215,] 4.144315e-17 1.134134e-16 1.541725e-17
[1216,] 1.295484e-16 2.024790e-16 5.110456e-17
[1217,] 1.173836e-14 2.015792e-16 2.985552e-15
[1218,] 4.221922e-17 2.409643e-16 1.519983e-17
[1219,] 1.299448e-15 9.546837e-17 3.534549e-16
[1220,] 4.256423e-17 1.216709e-16 1.652368e-17
[1221,] 4.331572e-17 1.639460e-16 1.772081e-17
[1222,] 4.161393e-17 2.369494e-16 1.417328e-17
[1223,] 4.366478e-17 1.780564e-16 1.842611e-17
[1224,] 2.864535e-15 1.392177e-16 5.098384e-16
[1225,] 4.905124e-15 8.031370e-17 1.045093e-15
[1226,] 2.473375e-13 1.116181e-16 7.911580e-14
[1227,] 5.043138e-15 8.012085e-17 1.094054e-15
[1228,] 4.197551e-17 9.901048e-17 1.462953e-17
[1229,] 4.245842e-17 8.265870e-17 1.395587e-17
[1230,] 5.890758e-15 8.015808e-17 1.267469e-15
[1231,] 6.189040e-15 8.047270e-17 1.702026e-15
[1232,] 4.169884e-17 9.738389e-17 1.436879e-17
[1233,] 1.229656e-16 2.176412e-16 5.043804e-17
[1234,] 1.112574e-16 1.259750e-16 3.757114e-17
[1235,] 4.277189e-17 1.078864e-16 1.593913e-17
[1236,] 1.271027e-16 2.041919e-16 5.003837e-17
[1237,] 3.685697e-17 6.761668e-17 1.053766e-17
[1238,] 4.080334e-17 8.417243e-17 1.354810e-17
[1239,] 3.849218e-17 6.694671e-17 1.065472e-17
[1240,] 1.255908e-16 2.180976e-16 5.172995e-17
[1241,] 1.317477e-16 2.245500e-16 5.585916e-17
[1242,] 4.273897e-17 6.065211e-17 1.304053e-17
[1243,] 4.454607e-14 6.090781e-17 5.708097e-15
[1244,] 3.739791e-17 6.768384e-17 1.056507e-17
[1245,] 6.417400e-16 5.679842e-17 2.139125e-16
[1246,] 2.046874e-16 5.543149e-17 6.154884e-17
[1247,] 2.620530e-13 6.908091e-17 9.967335e-14
[1248,] 2.114437e-16 5.317812e-17 5.784257e-17
[1249,] 2.967162e-13 7.482703e-17 1.295338e-13
[1250,] 2.197346e-17 7.269214e-17 7.733076e-18
[1251,] 7.588310e-16 5.610567e-17 2.434230e-16
[1252,] 8.793979e-16 1.325986e-16 2.750374e-16
[1253,] 2.342460e-16 5.315457e-17 6.391396e-17
[1254,] 1.712415e-16 5.315763e-17 4.769759e-17
[1255,] 2.227745e-16 5.317784e-17 6.096984e-17
[1256,] 9.805962e-16 5.620741e-17 3.113601e-16
[1257,] 9.139578e-16 5.580606e-17 2.841256e-16
[1258,] 9.584636e-16 5.853945e-17 3.454285e-16
[1259,] 1.000499e-15 5.565753e-17 3.130380e-16
[1260,] 5.065067e-16 1.205035e-16 1.077064e-16
[1261,] 2.432830e-16 5.350566e-17 6.769751e-17
[1262,] 4.120320e-17 9.040282e-17 1.312135e-17
[1263,] 3.731211e-14 8.125065e-17 1.067193e-14
[1264,] 3.397053e-14 8.152297e-17 9.882204e-15
[1265,] 2.295018e-14 1.779898e-16 6.646378e-15
[1266,] 1.156212e-15 5.870384e-17 4.159062e-16
[1267,] 1.263732e-15 5.647365e-17 4.055349e-16
[1268,] 1.188886e-15 5.729538e-17 3.976323e-16
[1269,] 1.834574e-16 5.321842e-17 5.248457e-17
[1270,] 3.575417e-17 1.012011e-16 1.080113e-17
[1271,] 1.030093e-13 1.169208e-16 4.065870e-14
[1272,] 4.536113e-17 2.878977e-16 1.757922e-17
[1273,] 1.729563e-16 5.337905e-17 5.007138e-17
[1274,] 1.812297e-13 7.056789e-17 7.137938e-14
[1275,] 3.703542e-17 7.038518e-17 1.056208e-17
[1276,] 1.659446e-14 8.694698e-17 5.860161e-15
[1277,] 2.986179e-14 7.384061e-17 3.231335e-15
[1278,] 1.688807e-13 7.005531e-17 6.562421e-14
[1279,] 2.482164e-14 8.501198e-17 8.203870e-15
[1280,] 1.750793e-16 5.371861e-17 4.545354e-17
[1281,] 3.718532e-17 7.401396e-17 1.058207e-17
[1282,] 2.252767e-13 6.495135e-17 7.291056e-14
[1283,] 3.657569e-17 6.333907e-17 1.053065e-17
[1284,] 1.982619e-16 5.304132e-17 5.381885e-17
[1285,] 3.709456e-17 6.314357e-17 1.062863e-17
[1286,] 8.768130e-16 5.603837e-17 2.758338e-16
[1287,] 2.762671e-14 7.320910e-17 3.133551e-15
[1288,] 2.828052e-14 7.245754e-17 3.338949e-15
[1289,] 2.633657e-14 7.235850e-17 3.156532e-15
[1290,] 3.486670e-14 7.279092e-17 3.940159e-15
[1291,] 4.570890e-17 3.057154e-16 1.800819e-17
[1292,] 3.737203e-17 6.960196e-17 1.055819e-17
[1293,] 1.212228e-16 6.038519e-17 4.022954e-17
[1294,] 1.978104e-16 5.328732e-17 5.273297e-17
[1295,] 1.410286e-12 1.115078e-16 3.833757e-13
[1296,] 3.654428e-14 7.794691e-17 5.416250e-15
[1297,] 4.547221e-17 3.055947e-16 1.783367e-17
[1298,] 3.344898e-13 1.064308e-16 1.636300e-13
[1299,] 8.692654e-16 5.476377e-17 2.465938e-16
[1300,] 1.750529e-12 9.094415e-17 4.210520e-13
[1301,] 1.322562e-15 5.550005e-17 3.530560e-16
[1302,] 3.842619e-17 6.936855e-17 1.093651e-17
[1303,] 4.361443e-14 6.121224e-17 6.036165e-15
[1304,] 1.039137e-15 1.244377e-16 2.096802e-16
[1305,] 2.912107e-14 8.201647e-17 8.337283e-15
[1306,] 4.677587e-14 6.218398e-17 7.002017e-15
[1307,] 1.561661e-15 5.821498e-17 2.351568e-16
[1308,] 3.819714e-17 6.841818e-17 1.094847e-17
[1309,] 2.866202e-17 7.446031e-17 9.293236e-18
[1310,] 7.005884e-14 6.235555e-17 1.036102e-14
[1311,] 7.192223e-14 6.239055e-17 1.068406e-14
[1312,] 4.423152e-17 3.423695e-16 1.721955e-17
[1313,] 6.184275e-14 6.227528e-17 9.159895e-15
[1314,] 7.391601e-14 6.212728e-17 1.048659e-14
[1315,] 7.774479e-14 6.202265e-17 1.072842e-14
[1316,] 7.342331e-14 6.235106e-17 1.079570e-14
[1317,] 2.335108e-14 8.311837e-17 7.067971e-15
[1318,] 2.238219e-14 9.260831e-17 8.899872e-15
[1319,] 1.612692e-15 5.702278e-17 2.719445e-16
[1320,] 2.797360e-17 6.425446e-17 8.744971e-18
[1321,] 2.206131e-14 8.211306e-17 6.416556e-15
[1322,] 4.384175e-16 6.736382e-17 7.449791e-17
[1323,] 2.012423e-14 8.983254e-17 7.556481e-15
[1324,] 7.347949e-16 9.243076e-17 9.717212e-17
[1325,] 4.481444e-17 3.370786e-16 1.776201e-17
[1326,] 4.534332e-17 3.140827e-16 1.785938e-17
[1327,] 4.230244e-14 9.653791e-17 1.816235e-14
[1328,] 2.244062e-17 6.471781e-17 7.677953e-18
[1329,] 3.632873e-17 5.574565e-17 1.016766e-17
[1330,] 2.111808e-14 6.554043e-17 3.418999e-15
[1331,] 2.335873e-14 9.602887e-17 1.005730e-14
[1332,] 1.437665e-16 5.536238e-17 3.679970e-17
[1333,] 1.825364e-14 6.707133e-17 2.738226e-15
[1334,] 1.885140e-14 1.127878e-16 1.038788e-14
[1335,] 4.490478e-17 2.428336e-16 1.689960e-17
[1336,] 1.262136e-12 9.010125e-17 2.979683e-13
[1337,] 1.758298e-16 5.639213e-17 4.022006e-17
[1338,] 5.522192e-14 1.815889e-16 1.510519e-14
[1339,] 3.631949e-17 5.610748e-17 1.024144e-17
[1340,] 4.427474e-17 2.735177e-16 1.680132e-17
[1341,] 2.255732e-12 8.724314e-17 5.344174e-13
[1342,] 4.441257e-17 2.926154e-16 1.692297e-17
[1343,] 3.823193e-17 6.943812e-17 1.094020e-17
[1344,] 1.317254e-16 5.708290e-17 3.315387e-17
[1345,] 3.813523e-17 6.984285e-17 1.091247e-17
[1346,] 1.797891e-16 5.470752e-17 4.515168e-17
[1347,] 1.873822e-12 5.367793e-17 2.660958e-13
[1348,] 3.316459e-16 6.213868e-17 6.241012e-17
[1349,] 4.521939e-17 2.374304e-16 1.704808e-17
[1350,] 4.260603e-17 1.374550e-16 1.495240e-17
[1351,] 4.275513e-17 1.357964e-16 1.503424e-17
[1352,] 1.843844e-16 5.483147e-17 4.566806e-17
[1353,] 3.794966e-17 6.563667e-17 1.093163e-17
[1354,] 3.808899e-17 6.656410e-17 1.091969e-17
[1355,] 1.884428e-16 5.500459e-17 4.608991e-17
[1356,] 4.465730e-17 2.365373e-16 1.664277e-17
[1357,] 1.911057e-16 5.476222e-17 4.755938e-17
[1358,] 1.719305e-16 5.460206e-17 4.386455e-17
[1359,] 1.024361e-12 8.635187e-17 2.560755e-13
[1360,] 1.115780e-12 8.682263e-17 2.732843e-13
[1361,] 2.069939e-12 8.713428e-17 4.936469e-13
[1362,] 1.614571e-16 5.583630e-17 3.823227e-17
[1363,] 1.029494e-15 6.482868e-17 4.362168e-16
[1364,] 4.561391e-17 3.118442e-16 1.807032e-17
[1365,] 3.311475e-16 6.637153e-17 5.867569e-17
[1366,] 3.268630e-16 6.505245e-17 5.897776e-17
[1367,] 8.646757e-13 9.045281e-17 2.156134e-13
[1368,] 1.506252e-16 5.507776e-17 3.716486e-17
[1369,] 4.121871e-17 7.167939e-17 1.403222e-17
[1370,] 4.251776e-17 7.201245e-17 1.466765e-17
[1371,] 1.710274e-16 5.672736e-17 3.926538e-17
[1372,] 6.611019e-14 3.283530e-16 1.143935e-13
[1373,] 2.371663e-17 8.487797e-17 7.521501e-18
[1374,] 2.258095e-14 9.126071e-17 8.711059e-15
[1375,] 4.735489e-17 8.222905e-17 1.638446e-17
[1376,] 4.243951e-17 1.368126e-16 1.478534e-17
[1377,] 4.539186e-17 3.312333e-16 1.808782e-17
[1378,] 8.257883e-16 1.336024e-16 1.632966e-16
[1379,] 4.907260e-16 6.898849e-17 8.015036e-17
[1380,] 4.411386e-17 2.623300e-16 1.651283e-17
[1381,] 1.604997e-16 5.542043e-17 3.864437e-17
[1382,] 2.110409e-17 6.966304e-17 7.261757e-18
[1383,] 3.368418e-16 6.467238e-17 6.078088e-17
[1384,] 1.580970e-16 5.477044e-17 3.968328e-17
[1385,] 4.386210e-17 2.782983e-16 1.647436e-17
[1386,] 1.582708e-16 5.535542e-17 3.829597e-17
[1387,] 1.646577e-16 5.495972e-17 4.062013e-17
[1388,] 1.710946e-16 5.518854e-17 4.410024e-17
[1389,] 1.556534e-16 5.511550e-17 4.275238e-17
[1390,] 4.496821e-17 8.016151e-17 1.513548e-17
[1391,] 2.558131e-16 6.648377e-17 4.659561e-17
[1392,] 1.691734e-16 5.522669e-17 4.098160e-17
[1393,] 4.377391e-17 2.690306e-16 1.628797e-17
[1394,] 1.574282e-16 5.612714e-17 4.523098e-17
[1395,] 4.498031e-17 8.035376e-17 1.517183e-17
[1396,] 6.536798e-13 8.439998e-17 1.719485e-13
[1397,] 9.754061e-16 6.239740e-17 3.893635e-16
[1398,] 4.256495e-17 1.449813e-16 1.511672e-17
[1399,] 3.999218e-17 7.122058e-17 1.340986e-17
[1400,] 1.584836e-16 5.481240e-17 3.970043e-17
[1401,] 4.252966e-17 1.418398e-16 1.500277e-17
[1402,] 4.578624e-17 5.453833e-16 1.907594e-17
[1403,] 9.354731e-16 6.425548e-17 3.916808e-16
[1404,] 3.631240e-17 5.604298e-17 1.016127e-17
[1405,] 9.037020e-16 6.557118e-17 3.914254e-16
[1406,] 4.579327e-17 3.064537e-16 1.833245e-17
[1407,] 1.137305e-15 6.392893e-17 4.698754e-16
[1408,] 4.293204e-17 1.518970e-16 1.564373e-17
[1409,] 2.796734e-15 5.269703e-17 6.246486e-16
[1410,] 4.469869e-17 3.201969e-16 1.758812e-17
[1411,] 4.257834e-17 1.507480e-16 1.527901e-17
[1412,] 1.544754e-16 5.497433e-17 3.827366e-17
[1413,] 1.649575e-16 5.489509e-17 4.098797e-17
[1414,] 2.616409e-16 6.514216e-17 4.789027e-17
[1415,] 2.108196e-16 6.481272e-17 3.981802e-17
[1416,] 4.421621e-17 2.916555e-16 1.653908e-17
[1417,] 1.725234e-16 5.497039e-17 4.243765e-17
[1418,] 1.510169e-12 9.116578e-17 3.666852e-13
[1419,] 1.148914e-12 9.227036e-17 2.721938e-13
[1420,] 1.342526e-12 9.237739e-17 3.154791e-13
[1421,] 4.236757e-17 1.593034e-16 1.526329e-17
[1422,] 9.997241e-16 6.242145e-17 3.993378e-16
[1423,] 6.549531e-14 3.040541e-16 1.037261e-13
[1424,] 1.324034e-12 8.558601e-17 3.486459e-13
[1425,] 3.996779e-17 8.715267e-17 1.491777e-17
[1426,] 3.890930e-13 8.365894e-17 1.446078e-13
[1427,] 2.349203e-17 8.667371e-17 7.480466e-18
[1428,] 4.515942e-17 2.427364e-16 1.710831e-17
[1429,] 1.785696e-16 5.742593e-17 3.941651e-17
[1430,] 1.253562e-16 1.708293e-16 4.257913e-17
[1431,] 1.104486e-13 2.461418e-16 1.508670e-13
[1432,] 2.996911e-12 6.433584e-17 9.888194e-13
[1433,] 6.127633e-13 7.210330e-17 2.512607e-13
[1434,] 2.001634e-12 9.203752e-17 4.720521e-13
[1435,] 4.550050e-17 2.427214e-16 1.734270e-17
[1436,] 4.576773e-17 3.277113e-16 1.832862e-17
[1437,] 4.975325e-12 6.178225e-17 1.582522e-12
[1438,] 2.724911e-12 6.314728e-17 9.240125e-13
[1439,] 4.542716e-17 8.919887e-17 1.639482e-17
[1440,] 2.315975e-13 6.073113e-17 7.268896e-14
[1441,] 4.618908e-13 1.097375e-16 3.047050e-13
[1442,] 1.785868e-12 9.259000e-17 4.165086e-13
[1443,] 1.751078e-12 1.366663e-16 3.154378e-13
[1444,] 4.538536e-17 3.292472e-16 1.804840e-17
[1445,] 2.554875e-12 7.251173e-17 1.093819e-12
[1446,] 2.032746e-12 7.348148e-17 8.339060e-13
[1447,] 1.573622e-16 5.499836e-17 4.175414e-17
[1448,] 1.633718e-12 9.259902e-17 3.810956e-13
[1449,] 4.142292e-17 2.134380e-16 1.361576e-17
[1450,] 2.479349e-15 1.525299e-16 3.200741e-16
[1451,] 2.368761e-15 1.052964e-16 3.569249e-16
[1452,] 3.841910e-17 6.540336e-17 1.104809e-17
[1453,] 1.116743e-16 6.797834e-17 4.527137e-17
[1454,] 2.727664e-15 1.810277e-16 3.231406e-16
[1455,] 4.523925e-17 3.286890e-16 1.791489e-17
[1456,] 2.004250e-15 1.108397e-16 3.382026e-16
[1457,] 2.161449e-17 6.985914e-17 7.529745e-18
[1458,] 4.631147e-17 8.890135e-17 1.676315e-17
[1459,] 2.558618e-17 1.927761e-16 9.365223e-18
[1460,] 2.651766e-15 1.925782e-16 3.555662e-16
[1461,] 1.161173e-16 7.952898e-17 5.309917e-17
[1462,] 5.007574e-17 1.300303e-16 1.729733e-17
[1463,] 1.158275e-15 1.250337e-16 2.320929e-16
[1464,] 7.686628e-17 9.703848e-17 3.896786e-17
[1465,] 4.146431e-13 1.091521e-16 9.453145e-14
[1466,] 1.954543e-15 1.019192e-16 4.200103e-16
[1467,] 4.368882e-14 1.048146e-16 2.142283e-14
[1468,] 4.436795e-13 5.888624e-17 1.183445e-13
[1469,] 4.331895e-14 1.074668e-16 2.208911e-14
[1470,] 1.521990e-16 1.458711e-16 1.049521e-16
[1471,] 5.253964e-13 5.576230e-17 1.144836e-13
[1472,] 3.602214e-13 5.470940e-17 7.586835e-14
[1473,] 2.114295e-15 1.424553e-16 4.842982e-16
[1474,] 8.407257e-17 1.036539e-16 4.431847e-17
[1475,] 1.710184e-15 1.432484e-16 3.941299e-16
[1476,] 1.546817e-15 1.113334e-16 2.984056e-16
[1477,] 1.966436e-17 6.119602e-17 6.498983e-18
[1478,] 4.049813e-17 2.050397e-16 7.108771e-18
[1479,] 7.720378e-17 8.623123e-17 1.579857e-17
[1480,] 2.951979e-13 1.261857e-16 3.220049e-14
[1481,] 8.712565e-16 1.034748e-16 1.996033e-16
[1482,] 1.766469e-15 1.461362e-16 5.169947e-16
[1483,] 1.762585e-13 2.405608e-16 1.191161e-14
[1484,] 2.054057e-17 6.653552e-17 6.727356e-18
[1485,] 4.460331e-17 1.368413e-15 6.048519e-18
[1486,] 4.204403e-17 1.351279e-15 5.851287e-18
[1487,] 5.009618e-17 1.072343e-15 6.733135e-18
[1488,] 4.382619e-17 1.237332e-15 6.050558e-18
[1489,] 4.495883e-17 1.027039e-15 6.261165e-18
[1490,] 5.245975e-17 5.598742e-17 1.462881e-17
[1491,] 5.559895e-17 1.239303e-15 7.078707e-18
[1492,] 2.075742e-17 3.482219e-16 1.177903e-17
[1493,] 8.520158e-16 1.208733e-16 1.725695e-16
[1494,] 9.161941e-17 2.101017e-16 6.505421e-17
[1495,] 2.937418e-17 2.248990e-16 1.681185e-17
[1496,] 8.547799e-16 1.000063e-16 1.845713e-16
[1497,] 2.824508e-17 2.325125e-16 1.614169e-17
[1498,] 3.003146e-17 1.383166e-16 1.498570e-17
[1499,] 2.274986e-17 2.045727e-16 1.185119e-17
[1500,] 5.132395e-17 1.366857e-15 6.662390e-18
[1501,] 3.070662e-17 2.384013e-16 1.805091e-17
[1502,] 7.740282e-17 1.826811e-16 2.171926e-17
[1503,] 2.865487e-17 2.172359e-16 9.299959e-18
[1504,] 3.130641e-12 2.870957e-16 5.532051e-12
[1505,] 2.231236e-17 4.081464e-16 1.346728e-17
[1506,] 4.415028e-12 1.194095e-16 2.444572e-12
[1507,] 1.872532e-17 6.227871e-16 1.126675e-17
[1508,] 2.079296e-17 3.837561e-16 1.204931e-17
[1509,] 8.497961e-16 1.306668e-16 1.725461e-16
[1510,] 2.318850e-17 3.221646e-16 1.345769e-17
[1511,] 2.335082e-17 3.502027e-16 1.394151e-17
[1512,] 2.242097e-17 3.464734e-16 1.316430e-17
[1513,] 9.418816e-16 1.254136e-16 1.883268e-16
[1514,] 1.986768e-17 3.430890e-16 1.105377e-17
[1515,] 2.144933e-17 3.809651e-16 1.256655e-17
[1516,] 7.855709e-13 1.007137e-16 1.936521e-13
[1517,] 2.111410e-17 3.862802e-16 1.233641e-17
[1518,] 5.290415e-17 9.915534e-16 7.024937e-18
[1519,] 3.287076e-12 2.959526e-16 5.958855e-12
[1520,] 1.873650e-17 3.980076e-16 1.017972e-17
[1521,] 3.099763e-12 3.367141e-16 6.443171e-12
[1522,] 4.739628e-14 3.539477e-16 1.983045e-15
[1523,] 4.810855e-13 1.226133e-16 5.087522e-14
[1524,] 1.052790e-15 2.185793e-16 1.578601e-16
[1525,] 5.113422e-17 7.099744e-17 1.101008e-17
[1526,] 1.086826e-13 4.582223e-16 4.778687e-15
[1527,] 3.135647e-16 2.602328e-16 1.350425e-16
[1528,] 1.167738e-13 5.523849e-16 4.739653e-15
[1529,] 1.286591e-13 4.699423e-16 5.442109e-15
[1530,] 3.482862e-13 7.600906e-17 7.568253e-14
[1531,] 1.221504e-13 4.552800e-16 5.266856e-15
[1532,] 1.142736e-15 1.175905e-16 2.403613e-16
[1533,] 9.071651e-14 5.592509e-16 3.758396e-15
[1534,] 9.358350e-14 4.950230e-16 4.045045e-15
[1535,] 4.766776e-17 7.302091e-17 1.029892e-17
[1536,] 5.010250e-13 8.037928e-17 9.499810e-14
[1537,] 1.160007e-13 4.903595e-16 4.912187e-15
[1538,] 3.287272e-13 9.445944e-17 5.089659e-14
[1539,] 1.191874e-13 4.263528e-16 5.320142e-15
[1540,] 4.496134e-17 1.998434e-16 1.409651e-17
[1541,] 1.030324e-15 1.889895e-16 1.652863e-16
[1542,] 1.365289e-13 4.861593e-16 5.635424e-15
[1543,] 5.510354e-13 7.273523e-17 5.033861e-14
[1544,] 5.494329e-17 5.633665e-16 4.724307e-17
[1545,] 8.090195e-17 2.383748e-16 7.092829e-17
[1546,] 1.036355e-16 2.635213e-16 8.648411e-17
[1547,] 9.113226e-16 8.672281e-17 4.673238e-16
[1548,] 5.671202e-17 5.422504e-16 5.040847e-17
[1549,] 5.542031e-17 5.709608e-16 4.887266e-17
[1550,] 5.480447e-17 5.300803e-16 4.552481e-17
[1551,] 5.457351e-17 5.331777e-16 4.501905e-17
[1552,] 2.432204e-15 7.175195e-17 1.068639e-15
[1553,] 9.710231e-16 1.702223e-16 1.631858e-16
[1554,] 5.523952e-17 4.874321e-16 4.418636e-17
[1555,] 5.560706e-17 5.144185e-16 4.612526e-17
[1556,] 5.572163e-17 5.294264e-16 4.705385e-17
[1557,] 5.551054e-17 5.033492e-16 4.539751e-17
[1558,] 1.559899e-15 1.084067e-16 3.445033e-16
[1559,] 5.531836e-17 5.221936e-16 4.570542e-17
[1560,] 1.370671e-15 1.075916e-16 3.089540e-16
[1561,] 1.665194e-15 1.091629e-16 3.643446e-16
[1562,] 5.649299e-17 5.150417e-16 4.842215e-17
[1563,] 7.517217e-16 1.842387e-16 1.254807e-16
[1564,] 6.119501e-17 9.284090e-17 1.638744e-17
[1565,] 6.121573e-17 9.285894e-17 1.638860e-17
[1566,] 5.530502e-17 5.943738e-16 4.921948e-17
[1567,] 5.576572e-17 5.303714e-16 4.720637e-17
[1568,] 7.930623e-17 2.468596e-16 7.055485e-17
[1569,] 5.619920e-17 5.082079e-16 4.736736e-17
[1570,] 7.199628e-16 1.889549e-16 1.196547e-16
[1571,] 6.246534e-17 1.438686e-16 1.562567e-17
[1572,] 6.662102e-16 1.876116e-16 1.118625e-16
[1573,] 6.729128e-16 2.037463e-16 1.096437e-16
[1574,] 6.896086e-16 2.093685e-16 1.115069e-16
[1575,] 1.270751e-15 8.099512e-17 6.035107e-16
[1576,] 1.827679e-15 1.378781e-16 2.588740e-16
[1577,] 1.880084e-15 9.679586e-17 3.479257e-16
[1578,] 6.570526e-17 9.884793e-17 1.669280e-17
[1579,] 1.520640e-15 1.100614e-16 3.272739e-16
[1580,] 1.466473e-15 1.470278e-16 2.084600e-16
[1581,] 6.011195e-17 2.667410e-16 2.149776e-17
[1582,] 1.301165e-15 1.073217e-16 2.926351e-16
[1583,] 1.568756e-15 1.522165e-16 2.183006e-16
[1584,] 1.372891e-15 6.891317e-17 5.570343e-16
[1585,] 1.297149e-15 1.069660e-16 2.880656e-16
[1586,] 5.391943e-17 2.462474e-16 2.768850e-17
[1587,] 4.099047e-17 1.741828e-16 1.175965e-17
[1588,] 3.178675e-17 1.767222e-16 9.606703e-18
[1589,] 4.287022e-17 5.371208e-16 1.895810e-17
[1590,] 5.273898e-17 8.137613e-16 4.628138e-17
[1591,] 3.156937e-16 6.832013e-17 5.915689e-17
[1592,] 1.497597e-15 7.750000e-17 6.837604e-16
[1593,] 1.809181e-15 9.201543e-17 9.603732e-16
[1594,] 6.763351e-17 9.243011e-17 1.731471e-17
[1595,] 5.125609e-17 1.320295e-16 1.743014e-17
[1596,] 9.376801e-17 3.572680e-16 9.108946e-17
[1597,] 1.540073e-15 1.016570e-16 3.670577e-16
[1598,] 5.891711e-17 2.690684e-16 2.084354e-17
[1599,] 3.524089e-17 1.967398e-16 1.242639e-17
[1600,] 1.470293e-15 9.592522e-17 3.676445e-16
[1601,] 1.424099e-15 1.016349e-16 3.408041e-16
[1602,] 3.468282e-17 2.378824e-16 1.413002e-17
[1603,] 2.107524e-15 1.300995e-16 5.243733e-16
[1604,] 3.580377e-17 1.864192e-16 1.171360e-17
[1605,] 5.339538e-17 1.751811e-16 1.690758e-17
[1606,] 6.385730e-17 2.767842e-16 2.422060e-17
[1607,] 6.510880e-17 9.189427e-17 1.676051e-17
[1608,] 7.913902e-13 8.014047e-17 4.755848e-14
[1609,] 1.139489e-15 1.018265e-16 2.752579e-16
[1610,] 9.776146e-16 1.613496e-16 7.167725e-16
[1611,] 5.889648e-17 1.739667e-16 1.851881e-17
[1612,] 3.595489e-15 7.885386e-17 1.740817e-15
[1613,] 1.235022e-15 9.963939e-17 3.055625e-16
[1614,] 5.196338e-17 7.950705e-17 1.309436e-17
[1615,] 1.973435e-15 1.317953e-16 4.865584e-16
[1616,] 1.078964e-15 1.126999e-16 6.492928e-16
[1617,] 3.689113e-15 7.854726e-17 1.779584e-15
[1618,] 1.193706e-15 9.824621e-17 3.051035e-16
[1619,] 1.223634e-15 9.993735e-17 3.041534e-16
[1620,] 5.029133e-17 8.056248e-17 1.270080e-17
[1621,] 1.772252e-15 1.121348e-16 1.106937e-15
[1622,] 4.598645e-16 5.543812e-17 1.064309e-16
[1623,] 1.446682e-15 8.126630e-17 3.405810e-16
[1624,] 4.955793e-14 7.782208e-17 5.144017e-15
[1625,] 4.250060e-15 8.166729e-17 2.099988e-15
[1626,] 5.590188e-16 7.366630e-17 1.423914e-16
[1627,] 6.057704e-16 7.384251e-17 1.522034e-16
[1628,] 8.196363e-17 1.561082e-16 2.423053e-17
[1629,] 8.194362e-17 1.561082e-16 2.422554e-17
[1630,] 4.207798e-15 8.459876e-17 2.150292e-15
[1631,] 4.300526e-17 4.807062e-16 2.434215e-17
[1632,] 9.817803e-17 2.679433e-16 8.197906e-17
[1633,] 4.363345e-15 8.039863e-17 2.122694e-15
[1634,] 4.495559e-15 8.226553e-17 2.238680e-15
[1635,] 4.112015e-15 8.014003e-17 1.994394e-15
[1636,] 1.127209e-15 1.391882e-16 7.715364e-16
[1637,] 1.090287e-15 1.404718e-16 7.493208e-16
[1638,] 6.970196e-16 5.787826e-17 1.447889e-16
[1639,] 1.170573e-15 1.327422e-16 7.811187e-16
[1640,] 1.216136e-15 1.328249e-16 8.131172e-16
[1641,] 5.831178e-17 1.721048e-16 1.897242e-17
[1642,] 6.303219e-16 5.578600e-17 1.403337e-16
[1643,] 1.085011e-15 1.187259e-16 6.732062e-16
[1644,] 1.063586e-15 1.178442e-16 6.559647e-16
[1645,] 6.042775e-17 1.727870e-16 1.921577e-17
[1646,] 5.507675e-16 7.472052e-17 1.270754e-16
[1647,] 1.201278e-15 1.159392e-16 6.495897e-16
[1648,] 6.070432e-17 1.093650e-16 1.328022e-17
[1649,] 3.828280e-17 5.514104e-16 1.832925e-17
[1650,] 6.847207e-17 1.778014e-16 2.106178e-17
[1651,] 6.398046e-17 1.044775e-16 1.615920e-17
[1652,] 7.140336e-17 1.778637e-16 2.186782e-17
[1653,] 1.147058e-15 1.456811e-16 8.143354e-16
[1654,] 7.485572e-16 7.425026e-17 1.852358e-16
[1655,] 7.309477e-17 1.777312e-16 2.235595e-17
[1656,] 7.155374e-16 7.611875e-17 1.627367e-16
[1657,] 8.068751e-16 7.753068e-17 1.917724e-16
[1658,] 6.314920e-17 1.150743e-16 1.536433e-17
[1659,] 3.028982e-17 1.619370e-16 1.062474e-17
[1660,] 6.984146e-16 7.746086e-17 1.677668e-16
[1661,] 6.784039e-17 1.722482e-16 2.271815e-17
[1662,] 4.640134e-17 3.582059e-16 1.797431e-17
[1663,] 5.888690e-17 5.226638e-16 2.577316e-17
[1664,] 9.322816e-16 1.195006e-16 4.980325e-16
[1665,] 6.370523e-16 7.680950e-17 1.565440e-16
[1666,] 3.815168e-16 2.480421e-16 1.634296e-16
[1667,] 3.395983e-17 3.983149e-16 1.049650e-17
[1668,] 4.545692e-17 3.888677e-16 2.180340e-17
[1669,] 7.591961e-17 1.741053e-16 2.366737e-17
[1670,] 7.485715e-16 1.330321e-16 4.738116e-16
[1671,] 6.870808e-17 1.372047e-16 1.609773e-17
[1672,] 4.432040e-17 4.259998e-16 1.080460e-17
[1673,] 1.019228e-15 8.914310e-17 2.230098e-16
[1674,] 9.014239e-16 9.003919e-17 1.967330e-16
[1675,] 3.063178e-14 1.646560e-16 7.275781e-15
[1676,] 1.097466e-15 7.783313e-17 2.956957e-16
[1677,] 6.935713e-17 1.706377e-16 2.228674e-17
[1678,] 9.923119e-17 2.022602e-16 1.595654e-17
[1679,] 3.856026e-16 8.890937e-17 9.447163e-17
[1680,] 6.932167e-17 1.016225e-16 1.756718e-17
[1681,] 6.533676e-16 6.236785e-17 2.127678e-16
[1682,] 7.913928e-17 1.648245e-16 2.527955e-17
[1683,] 4.451927e-16 8.545363e-17 1.133502e-16
[1684,] 5.844682e-13 6.296395e-17 1.396493e-13
[1685,] 4.461261e-16 9.824985e-17 9.900212e-17
[1686,] 4.055543e-16 8.399011e-17 1.079713e-16
[1687,] 9.664995e-16 6.146581e-17 3.022865e-16
[1688,] 4.443217e-17 8.406492e-17 1.249658e-17
[1689,] 7.701096e-16 9.033383e-17 1.781265e-16
[1690,] 6.627280e-17 9.055457e-17 1.769895e-17
[1691,] 7.601849e-17 8.341275e-17 2.248430e-17
[1692,] 6.764905e-17 1.372249e-16 1.960317e-17
[1693,] 7.307543e-17 8.336320e-17 2.168143e-17
[1694,] 6.538682e-17 9.515925e-17 1.709896e-17
[1695,] 6.555572e-17 9.123557e-17 1.746275e-17
[1696,] 6.817958e-17 8.312739e-17 1.703289e-17
[1697,] 7.878659e-16 9.336315e-17 1.768009e-16
[1698,] 8.399267e-16 9.225505e-17 1.898969e-16
[1699,] 6.613018e-17 1.252051e-16 1.945580e-17
[1700,] 7.330654e-17 8.583562e-17 1.725884e-17
[1701,] 6.812639e-16 1.070879e-16 1.022779e-16
[1702,] 6.377538e-17 1.368999e-16 1.865522e-17
[1703,] 7.223636e-17 8.429982e-17 1.743486e-17
[1704,] 6.545948e-17 1.370132e-16 1.909016e-17
[1705,] 6.712709e-17 1.301808e-16 2.108878e-17
[1706,] 8.577949e-16 1.117996e-16 1.223160e-16
[1707,] 7.316352e-17 9.338928e-17 1.840283e-17
[1708,] 7.528618e-16 9.496692e-17 1.660849e-16
[1709,] 7.414046e-17 9.010583e-17 1.663326e-17
[1710,] 7.753320e-17 9.686836e-17 1.932991e-17
[1711,] 7.237909e-17 9.382980e-17 1.817860e-17
[1712,] 4.457306e-16 6.168485e-17 1.543175e-16
[1713,] 7.136376e-16 9.081609e-17 1.649225e-16
[1714,] 7.641766e-17 9.303970e-17 1.899165e-17
[1715,] 1.082788e-15 1.391064e-16 2.559053e-16
[1716,] 2.440948e-12 6.544613e-17 4.302312e-13
[1717,] 4.104360e-16 5.934279e-17 8.488051e-17
[1718,] 5.601073e-17 1.301750e-16 1.492872e-17
[1719,] 5.969598e-16 9.174997e-17 1.371996e-16
[1720,] 1.243036e-12 1.501296e-16 1.625631e-13
[1721,] 7.452071e-17 9.642859e-17 1.806373e-17
[1722,] 5.849258e-17 9.351190e-17 1.298874e-17
[1723,] 7.497063e-17 9.497393e-17 1.834811e-17
[1724,] 5.651104e-17 1.323368e-16 1.495364e-17
[1725,] 7.486152e-17 9.635390e-17 1.812196e-17
[1726,] 4.503250e-16 5.847317e-17 9.513431e-17
[1727,] 7.677497e-17 9.668549e-17 1.832395e-17
[1728,] 7.345157e-17 1.031374e-16 1.815425e-17
[1729,] 4.735668e-16 6.376593e-17 1.757036e-16
[1730,] 7.754711e-17 9.981761e-17 1.876810e-17
[1731,] 9.731182e-16 1.301495e-16 1.267895e-16
[1732,] 7.735306e-17 1.035065e-16 1.861316e-17
[1733,] 7.974219e-17 1.026429e-16 1.904985e-17
[1734,] 4.056937e-16 6.134996e-17 8.009382e-17
[1735,] 8.810806e-17 9.980633e-17 2.023837e-17
[1736,] 7.833476e-16 9.639149e-17 1.195544e-16
[1737,] 8.496868e-17 1.026705e-16 1.916048e-17
[1738,] 7.398422e-17 9.433865e-17 1.831331e-17
[1739,] 7.454608e-17 9.432444e-17 1.839733e-17
[1740,] 9.031071e-16 7.883611e-17 1.465379e-16
[1741,] 7.040288e-17 1.004354e-16 1.822198e-17
[1742,] 7.370740e-17 9.312563e-17 1.856296e-17
[1743,] 7.190094e-17 1.654602e-16 2.330129e-17
[1744,] 7.144002e-16 9.203813e-17 1.620450e-16
[1745,] 5.647648e-16 7.271482e-17 2.401024e-16
[1746,] 7.355268e-17 1.578086e-16 2.168130e-17
[1747,] 7.711042e-17 1.041594e-16 1.850710e-17
[1748,] 7.303123e-17 1.650649e-16 2.323152e-17
[1749,] 7.369185e-17 8.877132e-17 2.583192e-17
[1750,] 7.184892e-17 9.674754e-17 1.766839e-17
[1751,] 6.625992e-16 6.489678e-17 2.499763e-16
[1752,] 7.772744e-16 9.050931e-17 1.796219e-16
[1753,] 1.973262e-15 6.147152e-17 5.245956e-16
[1754,] 3.878510e-16 6.958274e-17 1.351061e-16
[1755,] 7.567822e-17 1.650177e-16 2.365141e-17
[1756,] 6.300792e-16 8.643192e-17 1.570876e-16
[1757,] 7.095326e-16 6.487065e-17 2.463822e-16
[1758,] 1.061997e-15 1.009979e-16 2.188894e-16
[1759,] 9.387503e-16 6.799402e-17 3.723378e-16
[1760,] 8.855184e-16 8.842924e-17 2.142179e-16
[1761,] 9.013034e-16 6.777635e-17 3.565429e-16
[1762,] 5.079877e-17 7.772751e-17 1.472133e-17
[1763,] 6.618265e-17 8.398671e-17 2.027748e-17
[1764,] 7.732097e-17 1.574690e-16 2.259558e-17
[1765,] 1.796307e-16 6.211115e-17 7.294191e-17
[1766,] 8.514368e-16 6.593044e-17 3.259538e-16
[1767,] 7.174129e-17 1.650088e-16 2.266555e-17
[1768,] 6.941911e-17 1.650075e-16 2.197409e-17
[1769,] 8.697290e-16 6.907039e-17 3.510360e-16
[1770,] 7.737424e-17 1.575076e-16 2.260274e-17
[1771,] 6.975293e-17 1.652896e-16 2.193356e-17
[1772,] 8.300900e-17 1.960192e-16 2.177601e-17
[1773,] 5.617249e-17 3.268699e-16 1.666472e-17
[1774,] 4.153665e-16 6.820548e-17 1.552094e-16
[1775,] 5.961558e-17 1.086096e-16 1.667652e-17
[1776,] 5.787136e-17 1.133284e-16 1.575422e-17
[1777,] 9.018295e-16 8.607084e-17 2.220399e-16
[1778,] 7.931956e-17 1.759591e-16 2.321845e-17
[1779,] 1.418308e-16 5.549455e-17 4.867151e-17
[1780,] 5.678468e-16 6.808245e-17 2.258684e-16
[1781,] 8.521306e-17 1.565659e-16 2.452739e-17
[1782,] 8.064473e-17 1.843348e-16 2.287327e-17
[1783,] 1.023584e-15 9.418752e-17 2.228783e-16
[1784,] 2.451935e-15 6.375146e-17 8.018304e-16
[1785,] 1.203250e-15 9.409801e-17 1.763517e-16
[1786,] 7.793028e-17 1.685674e-16 2.398418e-17
[1787,] 3.785820e-17 7.809058e-17 1.198433e-17
[1788,] 8.118075e-17 1.685635e-16 2.490918e-17
[1789,] 8.389031e-17 1.139179e-16 1.769130e-17
[1790,] 7.111772e-17 1.445524e-16 1.305189e-17
[1791,] 3.581761e-16 1.302873e-16 1.136842e-16
[1792,] 1.556410e-16 1.294660e-16 4.753542e-17
[1793,] 3.217288e-12 5.547752e-17 8.936580e-13
[1794,] 4.736894e-16 1.191491e-16 3.540998e-16
[1795,] 6.417120e-17 9.605189e-17 1.817883e-17
[1796,] 3.864328e-16 1.098201e-16 2.692689e-16
[1797,] 6.981297e-16 1.147698e-16 5.201089e-16
[1798,] 6.446202e-17 9.668054e-17 1.926824e-17
[1799,] 6.508094e-17 9.959189e-17 2.010831e-17
[1800,] 4.509896e-16 5.964793e-17 1.662096e-16
[1801,] 6.014534e-16 7.258243e-17 3.043664e-16
[1802,] 3.804778e-16 5.541056e-17 1.143826e-16
[1803,] 5.841517e-17 1.567258e-16 2.024834e-17
[1804,] 6.978535e-16 7.236535e-17 3.523028e-16
[1805,] 5.865318e-17 1.727973e-16 2.105805e-17
[1806,] 5.421685e-16 5.392867e-17 1.688690e-16
[1807,] 6.401901e-17 9.560208e-17 1.808982e-17
[1808,] 6.299705e-16 5.513563e-17 2.064617e-16
[1809,] 6.898494e-16 6.958695e-17 3.382599e-16
[1810,] 1.558389e-15 8.680876e-17 3.991855e-16
[1811,] 6.425916e-17 9.646627e-17 1.902351e-17
[1812,] 5.949765e-16 8.038853e-17 2.945843e-16
[1813,] 8.548611e-16 5.479801e-17 2.329772e-16
[1814,] 5.680906e-17 1.551320e-16 1.845951e-17
[1815,] 7.391546e-16 5.464244e-17 2.172960e-16
[1816,] 6.336856e-16 7.509026e-17 3.303460e-16
[1817,] 9.529208e-16 5.786951e-17 3.389635e-16
[1818,] 1.295274e-15 5.527896e-17 3.973115e-16
[1819,] 1.233858e-15 5.489329e-17 3.624566e-16
[1820,] 6.424207e-17 9.110413e-17 1.754457e-17
[1821,] 1.526479e-15 9.452882e-17 1.053133e-15
[1822,] 6.416580e-17 9.037399e-17 1.757412e-17
[1823,] 5.638818e-17 1.747286e-16 1.877518e-17
[1824,] 1.015258e-15 5.826953e-17 3.794325e-16
[1825,] 1.125501e-15 8.811402e-17 2.746033e-16
[1826,] 6.518722e-17 8.678204e-17 1.587393e-17
[1827,] 6.429498e-17 9.046437e-17 1.846075e-17
[1828,] 6.543057e-17 8.534304e-17 1.580474e-17
[1829,] 6.570190e-17 9.172565e-17 1.601696e-17
[1830,] 6.649181e-17 9.133017e-17 1.591717e-17
[1831,] 6.327864e-17 8.764467e-17 1.766131e-17
[1832,] 3.347894e-17 9.798424e-17 1.682206e-17
[1833,] 1.966579e-16 1.295748e-16 6.378082e-17
[1834,] 6.412019e-17 8.647684e-17 1.817600e-17
[1835,] 6.298718e-17 7.594879e-17 1.647501e-17
[1836,] 3.870679e-16 6.066771e-17 1.001141e-16
[1837,] 4.879359e-16 5.670189e-17 1.488977e-16
[1838,] 2.424552e-16 1.296408e-16 7.802545e-17
[1839,] 6.471426e-17 7.918188e-17 1.764075e-17
[1840,] 1.249276e-15 5.699806e-17 4.328769e-16
[1841,] 6.490882e-17 9.666819e-17 1.924487e-17
[1842,] 6.655743e-17 8.189039e-17 1.878598e-17
[1843,] 6.568652e-17 8.038166e-17 1.824331e-17
[1844,] 6.685260e-17 1.040823e-16 2.143405e-17
[1845,] 1.332816e-16 8.794102e-17 3.632136e-17
[1846,] 6.733159e-17 8.373386e-17 1.925670e-17
[1847,] 6.803727e-17 1.024627e-16 2.204117e-17
[1848,] 3.201987e-16 9.468439e-17 8.671198e-17
[1849,] 7.055546e-17 8.248329e-17 2.015680e-17
[1850,] 6.491398e-17 8.256454e-17 1.791701e-17
[1851,] 7.380158e-17 1.055298e-16 1.497911e-17
[1852,] 6.961445e-17 1.013660e-16 2.281548e-17
[1853,] 4.396419e-17 7.250707e-17 1.349119e-17
[1854,] 6.822340e-17 1.018913e-16 2.202690e-17
[1855,] 6.769454e-17 9.276030e-17 2.045669e-17
[1856,] 6.771921e-17 9.228841e-17 2.040394e-17
[1857,] 6.750983e-17 9.273202e-17 2.036746e-17
[1858,] 1.344739e-16 2.644776e-16 2.596197e-17
[1859,] 3.071522e-16 7.191901e-17 1.406381e-16
[1860,] 6.926577e-14 5.366226e-17 1.694168e-14
[1861,] 3.603688e-16 7.181853e-17 1.653092e-16
[1862,] 7.749156e-17 8.278581e-17 1.983105e-17
[1863,] 5.617085e-17 1.693555e-16 1.729065e-17
[1864,] 1.476595e-15 1.474650e-16 8.632722e-16
[1865,] 7.458331e-17 8.501567e-17 2.148590e-17
[1866,] 6.943070e-17 1.158405e-16 2.464663e-17
[1867,] 1.675084e-16 1.066733e-16 3.733614e-17
[1868,] 6.610743e-17 8.532779e-17 1.802177e-17
[1869,] 1.323969e-16 6.481210e-17 4.208320e-17
[1870,] 1.380059e-16 3.691121e-16 2.555702e-17
[1871,] 6.885157e-17 1.057046e-16 2.239134e-17
[1872,] 6.903206e-17 1.049405e-16 2.241135e-17
[1873,] 3.578922e-16 7.146716e-17 1.631359e-16
[1874,] 2.270337e-15 1.833489e-16 6.101014e-16
[1875,] 1.342107e-15 2.179878e-16 1.322103e-15
[1876,] 1.123604e-16 2.720677e-16 2.096644e-17
[1877,] 6.616784e-17 1.432283e-16 2.320824e-17
[1878,] 1.185964e-16 7.311275e-17 4.369729e-17
[1879,] 3.301177e-17 5.470526e-17 1.038043e-17
[1880,] 2.497526e-17 4.203503e-16 1.046399e-17
[1881,] 8.708431e-16 5.674019e-17 3.327890e-16
[1882,] 6.682765e-17 1.536439e-16 2.478863e-17
[1883,] 1.281426e-16 2.061070e-16 2.517270e-17
[1884,] 4.309373e-17 9.331779e-17 1.459470e-17
[1885,] 1.457833e-15 5.464239e-17 5.004867e-16
[1886,] 9.588460e-17 1.898915e-16 2.462306e-17
[1887,] 1.185899e-16 9.181973e-17 3.122255e-17
[1888,] 6.495236e-17 1.331501e-16 1.883369e-17
[1889,] 5.729030e-17 1.739219e-16 1.736837e-17
[1890,] 1.371274e-16 2.790978e-16 2.522386e-17
[1891,] 6.672523e-17 1.610044e-16 2.261491e-17
[1892,] 1.432105e-16 2.650904e-16 2.638636e-17
[1893,] 4.194143e-17 9.262113e-17 1.350603e-17
[1894,] 5.611249e-17 1.698480e-16 1.726275e-17
[1895,] 4.183793e-17 9.171778e-17 1.334821e-17
[1896,] 6.705980e-17 5.973577e-17 1.808134e-17
[1897,] 5.534131e-17 1.675532e-16 1.715705e-17
[1898,] 1.031339e-15 5.425853e-17 3.435340e-16
[1899,] 2.741459e-16 1.667895e-16 1.170879e-16
[1900,] 4.239270e-16 6.458684e-17 1.731315e-16
[1901,] 5.550305e-17 1.666734e-16 1.722001e-17
[1902,] 7.334557e-17 5.965510e-17 1.971798e-17
[1903,] 1.580415e-16 9.765391e-17 3.824185e-17
[1904,] 1.679711e-16 1.014932e-16 3.718476e-17
[1905,] 1.171099e-16 1.931557e-16 2.386912e-17
[1906,] 3.455299e-16 5.552354e-17 1.447952e-16
[1907,] 6.757130e-17 1.072852e-16 1.905382e-17
[1908,] 7.287743e-17 5.942427e-17 1.978751e-17
[1909,] 1.764130e-16 9.705078e-17 4.279543e-17
[1910,] 4.210798e-17 8.711398e-17 1.332740e-17
[1911,] 4.291810e-17 9.695034e-17 1.481900e-17
[1912,] 4.216413e-17 9.621057e-17 1.385742e-17
[1913,] 7.277993e-17 5.972380e-17 1.951389e-17
[1914,] 2.605710e-16 5.590230e-17 6.927366e-17
[1915,] 1.159864e-15 1.220788e-16 6.085817e-16
[1916,] 9.719269e-16 5.404721e-17 2.805006e-16
[1917,] 6.683316e-17 1.315270e-16 2.295597e-17
[1918,] 1.052199e-15 5.409941e-17 3.429593e-16
[1919,] 4.184530e-17 9.941399e-17 1.312787e-17
[1920,] 6.553569e-17 8.575659e-17 1.307907e-17
[1921,] 8.046174e-17 6.080333e-17 2.065799e-17
[1922,] 5.508364e-17 1.584994e-16 1.708578e-17
[1923,] 5.858330e-17 6.299801e-17 1.434885e-17
[1924,] 5.440004e-17 1.720385e-16 1.716676e-17
[1925,] 1.331818e-15 1.168256e-16 6.995653e-16
[1926,] 2.491471e-16 1.396012e-16 8.931113e-17
[1927,] 5.544474e-17 1.721588e-16 1.719279e-17
[1928,] 9.042095e-16 5.734852e-17 3.650789e-16
[1929,] 2.293586e-16 1.044401e-16 4.404466e-17
[1930,] 1.498535e-16 9.160370e-17 3.933198e-17
[1931,] 5.530061e-17 1.916242e-16 1.942429e-17
[1932,] 1.632950e-16 9.111305e-17 4.272835e-17
[1933,] 6.708501e-17 1.393256e-16 2.370669e-17
[1934,] 6.634491e-17 1.347561e-16 2.213848e-17
[1935,] 1.471049e-15 5.816792e-17 6.101353e-16
[1936,] 5.373519e-17 1.643180e-16 1.716419e-17
[1937,] 2.869377e-16 1.390361e-16 1.024136e-16
[1938,] 1.209208e-16 1.822032e-16 3.077501e-17
[1939,] 1.631925e-16 1.095900e-16 3.591374e-17
[1940,] 1.807105e-15 6.051547e-17 7.357335e-16
[1941,] 1.125613e-16 1.784217e-16 2.903458e-17
[1942,] 2.030161e-15 1.475993e-16 1.869849e-15
[1943,] 1.681879e-16 1.000329e-16 3.942367e-17
[1944,] 8.197528e-17 7.262619e-17 1.724074e-17
[1945,] 2.030799e-16 1.137319e-16 8.678007e-17
[1946,] 1.374415e-16 1.059677e-16 3.170523e-17
[1947,] 1.521681e-16 9.590953e-17 3.794333e-17
[1948,] 1.896257e-16 1.329590e-16 1.337086e-16
[1949,] 1.100637e-16 1.007372e-16 4.557817e-17
[1950,] 4.628490e-16 1.745348e-16 4.141521e-16
[1951,] 1.549980e-16 4.434845e-16 2.381278e-17
[1952,] 4.032436e-16 1.157378e-16 2.693739e-16
[1953,] 6.370565e-17 1.007874e-16 2.450418e-17
[1954,] 3.925785e-16 1.199895e-16 2.681306e-16
[1955,] 1.194966e-16 8.615562e-17 4.273442e-17
[1956,] 4.901671e-17 5.422961e-17 1.319106e-17
[1957,] 4.550363e-17 5.601155e-17 1.295946e-17
[1958,] 1.127817e-16 8.439619e-17 3.948536e-17
[1959,] 1.343830e-16 9.265340e-17 4.113795e-17
[1960,] 4.699369e-17 5.540492e-17 1.277191e-17
[1961,] 4.522597e-16 1.322105e-16 3.287933e-16
[1962,] 1.235969e-16 8.594998e-17 4.419156e-17
[1963,] 6.040360e-17 9.853388e-17 2.279044e-17
[1964,] 1.368535e-16 8.429436e-17 4.776524e-17
[1965,] 1.527024e-16 8.420702e-17 5.319785e-17
[1966,] 2.626847e-16 1.382545e-16 9.263678e-17
[1967,] 5.923904e-17 5.548561e-17 1.565599e-17
[1968,] 2.207050e-16 6.029673e-17 1.017561e-16
[1969,] 2.895026e-16 2.766955e-16 2.699219e-16
[1970,] 5.549426e-17 5.570250e-17 1.467384e-17
[1971,] 1.646326e-16 8.299835e-17 5.605171e-17
[1972,] 5.720549e-17 5.536251e-17 1.523842e-17
[1973,] 5.868009e-17 1.749604e-16 1.995782e-17
[1974,] 6.164254e-17 5.564296e-17 1.614154e-17
[1975,] 1.609379e-16 8.428209e-17 5.598023e-17
[1976,] 1.486062e-16 8.891225e-17 7.843999e-17
[1977,] 1.670064e-16 8.361374e-17 5.755814e-17
[1978,] 4.254728e-16 2.580870e-16 2.332978e-16
[1979,] 5.642342e-17 1.659771e-16 1.782085e-17
[1980,] 5.804193e-17 1.743002e-16 1.966468e-17
[1981,] 7.773946e-17 5.597811e-17 1.964598e-17
[1982,] 1.031472e-16 5.875199e-17 2.546356e-17
[1983,] 7.866835e-17 9.257162e-17 2.455896e-17
[1984,] 4.248550e-17 1.083834e-16 1.650073e-17
[1985,] 8.742931e-17 5.857753e-17 2.209574e-17
[1986,] 1.609761e-16 9.509717e-17 8.845620e-17
[1987,] 4.364319e-17 5.975916e-17 1.612581e-17
[1988,] 1.752134e-16 7.393027e-17 8.135301e-17
[1989,] 4.542588e-13 2.085316e-16 4.640689e-13
[1990,] 4.028901e-16 1.758904e-16 9.548197e-17
[1991,] 1.033462e-12 7.645637e-17 6.802065e-13
[1992,] 1.803510e-16 2.574579e-16 3.062125e-17
[1993,] 2.414821e-16 1.210916e-15 2.202538e-17
[1994,] 7.057014e-13 9.954646e-17 2.078427e-14
[1995,] 4.353480e-16 1.731930e-16 1.064971e-16
[1996,] 3.130582e-13 1.408835e-16 3.001315e-14
[1997,] 3.547581e-13 1.441085e-16 3.275099e-14
[1998,] 6.975749e-16 1.096161e-16 2.098064e-16
[1999,] 2.712243e-12 2.743966e-16 6.228876e-12
[2000,] 1.689592e-16 1.130149e-16 6.500173e-17
[2001,] 5.909257e-17 9.376875e-17 1.446406e-17
[2002,] 4.065837e-16 1.747895e-16 9.786277e-17
[2003,] 6.751946e-10 1.903355e-16 2.479298e-10
[2004,] 3.406637e-12 3.096686e-16 8.673479e-12
[2005,] 2.633100e-12 2.604117e-16 5.795647e-12
[2006,] 5.376435e-17 8.973950e-17 1.397664e-17
[2007,] 5.516560e-17 8.975885e-17 1.424045e-17
[2008,] 5.295054e-17 9.460425e-17 1.347117e-17
[2009,] 7.974262e-16 1.211020e-16 1.305864e-16
[2010,] 5.410770e-17 1.224352e-16 1.510541e-17
[2011,] 4.875983e-16 1.152810e-16 1.221806e-16
[2012,] 3.790666e-16 1.143856e-16 9.787397e-17
[2013,] 4.106664e-12 2.653492e-15 4.126573e-11
[2014,] 5.171147e-17 1.213901e-16 1.468345e-17
[2015,] 5.139210e-17 1.227998e-16 1.449758e-17
[2016,] 3.870315e-16 1.160385e-16 9.809583e-17
[2017,] 1.000541e-16 1.687870e-16 3.244501e-17
[2018,] 6.137664e-17 1.861389e-16 1.131876e-17
[2019,] 6.345112e-16 1.078187e-16 2.010658e-16
[2020,] 5.256581e-17 1.222288e-16 1.468046e-17
[2021,] 6.834243e-09 2.035280e-16 2.599074e-09
[2022,] 9.486236e-17 1.679423e-16 3.115750e-17
[2023,] 5.035093e-16 1.074440e-16 1.683892e-16
[2024,] 3.581538e-12 2.392127e-16 7.134459e-12
[2025,] 4.773994e-17 3.739062e-16 1.842049e-17
[2026,] 1.826748e-12 1.179418e-15 1.107497e-11
[2027,] 1.040545e-16 1.685935e-16 3.350510e-17
[2028,] 3.078924e-16 1.681411e-16 8.095083e-17
[2029,] 5.939430e-17 6.607728e-16 2.934078e-17
[2030,] 2.759151e-16 1.710805e-16 2.835074e-16
[2031,] 2.890895e-16 1.780582e-16 3.069842e-16
[2032,] 4.188072e-13 1.052831e-16 3.957682e-13
[2033,] 6.016098e-17 4.745790e-16 5.009560e-17
[2034,] 2.368968e-16 9.044792e-17 1.290719e-16
[2035,] 2.423547e-16 8.943275e-17 1.302343e-16
[2036,] 7.789493e-13 8.704701e-17 6.010902e-13
[2037,] 4.424646e-13 1.118383e-16 4.437364e-13
[2038,] 3.359826e-13 8.602848e-16 5.512225e-13
[2039,] 9.264465e-17 1.940998e-16 3.263879e-17
[2040,] 2.766415e-16 1.885731e-16 3.046256e-16
[2041,] 8.891790e-17 1.872035e-16 2.936523e-17
[2042,] 5.703676e-17 3.754935e-16 4.237371e-17
[2043,] 2.417527e-16 1.713051e-16 2.452139e-16
[2044,] 1.292886e-16 2.073248e-16 7.482991e-17
[2045,] 5.574982e-17 4.697626e-16 4.443438e-17
[2046,] 4.313719e-16 1.110763e-16 1.263562e-16
[2047,] 8.005939e-13 1.920189e-16 1.262165e-12
[2048,] 5.719275e-17 1.997914e-16 2.811688e-17
[2049,] 1.314038e-15 1.069845e-16 4.339530e-16
[2050,] 4.216091e-13 2.807761e-16 7.110636e-13
[2051,] 4.925272e-13 7.863195e-17 3.354563e-13
[2052,] 2.038807e-15 7.693679e-16 1.473475e-15
[2053,] 5.485298e-17 1.998668e-16 1.390112e-17
[2054,] 1.034687e-16 2.213936e-15 2.815874e-17
[2055,] 1.502850e-15 1.518656e-16 5.044204e-16
[2056,] 7.416390e-17 7.114034e-17 1.356828e-17
[2057,] 2.239453e-14 1.633524e-16 6.224716e-15
[2058,] 1.158538e-15 9.308879e-17 4.350443e-16
[2059,] 1.012730e-16 2.506043e-16 1.796786e-17
[2060,] 2.105838e-15 7.534274e-16 1.516663e-15
[2061,] 1.030706e-16 2.387228e-16 1.812486e-17
[2062,] 9.351436e-17 1.695772e-16 2.657708e-17
[2063,] 8.015943e-17 6.073927e-17 2.252236e-17
[2064,] 9.817278e-16 1.064034e-16 3.433385e-16
[2065,] 9.281512e-16 9.591697e-17 2.916619e-16
[2066,] 5.348188e-17 1.286514e-16 2.023387e-17
[2067,] 1.572515e-14 1.636051e-16 3.113757e-15
[2068,] 4.084534e-13 8.167946e-16 1.366717e-12
[2069,] 3.695458e-13 3.879728e-16 5.302741e-13
[2070,] 1.358145e-08 2.425435e-16 3.192775e-08
[2071,] 1.673791e-14 1.577407e-16 3.441563e-15
[2072,] 5.293543e-17 1.321820e-16 2.021638e-17
[2073,] 5.389733e-17 1.363545e-16 2.095687e-17
[2074,] 1.146575e-11 9.435363e-16 3.998901e-11
[2075,] 1.502688e-14 1.843146e-16 2.341478e-15
[2076,] 1.004142e-16 2.240324e-16 1.812393e-17
[2077,] 1.374763e-14 1.772523e-16 2.217388e-15
[2078,] 1.652418e-08 3.152572e-16 4.880249e-08
[2079,] 1.413368e-14 1.654040e-16 2.784883e-15
[2080,] 2.907958e-13 4.659641e-16 7.953307e-13
[2081,] 8.972446e-17 1.861270e-16 2.746863e-17
[2082,] 9.628937e-17 1.948799e-16 3.378609e-17
[2083,] 1.354319e-14 1.641215e-16 2.697430e-15
[2084,] 5.274941e-17 1.259729e-16 1.970110e-17
[2085,] 8.117838e-13 1.048937e-16 7.644757e-13
[2086,] 2.823117e-13 3.385052e-16 6.309450e-13
[2087,] 1.056545e-12 6.868171e-17 6.043304e-13
[2088,] 5.287657e-17 1.305808e-16 2.012900e-17
[2089,] 1.018973e-16 2.196869e-16 1.825168e-17
[2090,] 6.762664e-13 3.126268e-16 1.564207e-12
[2091,] 9.046539e-17 2.372984e-16 1.817126e-17
[2092,] 9.233517e-17 2.395710e-16 1.792163e-17
[2093,] 2.360005e-07 2.932987e-16 6.990362e-07
[2094,] 1.182676e-12 5.069513e-16 2.270611e-12
[2095,] 5.402998e-09 1.602378e-16 1.067023e-09
[2096,] 9.211268e-17 2.678443e-16 1.856100e-17
[2097,] 8.811152e-17 1.914293e-16 3.042219e-17
[2098,] 4.578213e-16 6.066544e-17 2.223145e-16
[2099,] 4.723601e-16 6.107532e-17 2.311425e-16
[2100,] 3.855089e-13 4.601567e-16 5.954200e-13
[2101,] 1.344679e-14 2.010784e-16 2.013549e-15
[2102,] 4.453048e-13 3.806982e-16 6.354226e-13
[2103,] 8.808635e-17 1.913997e-16 3.040866e-17
[2104,] 7.113295e-13 9.953602e-16 3.437729e-12
[2105,] 9.437731e-17 2.795829e-16 1.842381e-17
[2106,] 4.412078e-16 5.711747e-17 1.968234e-16
[2107,] 9.459238e-17 2.803150e-16 1.839341e-17
[2108,] 2.676771e-13 3.851061e-16 3.738231e-13
[2109,] 9.592288e-17 1.697838e-16 3.141792e-17
[2110,] 4.189923e-13 4.092006e-16 6.161571e-13
[2111,] 9.228305e-17 1.697703e-16 3.022922e-17
[2112,] 9.298640e-17 2.753049e-16 1.856176e-17
[2113,] 9.864641e-13 3.513524e-16 2.506531e-12
[2114,] 5.888743e-13 1.915391e-16 9.232432e-13
[2115,] 9.899222e-13 8.372939e-16 2.204971e-12
[2116,] 5.983987e-16 6.094107e-17 2.931903e-16
[2117,] 1.744738e-15 1.067764e-16 1.850129e-16
[2118,] 9.738641e-17 1.697587e-16 3.143626e-17
[2119,] 1.589554e-15 1.108774e-16 1.662836e-16
[2120,] 1.123715e-12 8.577691e-16 2.548417e-12
[2121,] 8.781755e-17 1.697582e-16 2.840371e-17
[2122,] 9.325006e-17 2.877335e-16 1.874384e-17
[2123,] 1.356488e-15 1.257639e-16 3.480367e-16
[2124,] 4.802995e-17 1.570797e-16 1.898974e-17
[2125,] 4.870186e-17 1.640460e-16 1.962807e-17
[2126,] 3.311166e-17 9.166913e-17 7.881323e-18
[2127,] 4.978877e-17 1.625023e-16 2.004614e-17
[2128,] 9.535162e-17 1.698388e-16 3.074724e-17
[2129,] 2.314971e-14 1.973457e-16 5.346976e-15
[2130,] 4.953146e-17 1.620327e-16 1.995457e-17
[2131,] 3.653689e-13 4.635684e-16 5.645378e-13
[2132,] 8.925597e-17 2.790696e-16 1.934968e-17
[2133,] 3.315525e-13 4.297798e-16 4.924460e-13
[2134,] 1.569483e-14 1.576024e-16 3.232089e-15
[2135,] 5.642691e-16 6.156516e-17 2.793747e-16
[2136,] 9.892809e-13 3.542899e-16 2.528653e-12
[2137,] 5.084261e-17 9.094097e-17 1.378982e-17
[2138,] 1.096275e-12 8.233131e-16 2.440386e-12
[2139,] 5.272306e-16 6.225957e-17 2.639135e-16
[2140,] 9.665738e-16 9.588752e-17 3.021006e-16
[2141,] 9.484517e-13 8.392806e-16 2.108061e-12
[2142,] 5.025369e-17 1.607819e-16 2.025045e-17
[2143,] 8.813177e-17 2.831599e-16 1.965213e-17
[2144,] 7.714881e-16 5.560722e-17 3.111587e-16
[2145,] 8.394701e-13 1.799584e-15 5.706761e-12
[2146,] 6.811273e-09 1.537550e-16 5.906000e-10
[2147,] 6.885990e-09 1.612086e-16 1.453067e-09
[2148,] 1.489511e-15 6.039750e-17 5.086319e-16
[2149,] 5.232318e-16 6.258791e-17 2.633505e-16
[2150,] 1.363912e-15 6.064339e-17 4.748262e-16
[2151,] 9.451674e-17 1.696351e-16 3.030478e-17
[2152,] 1.412576e-15 6.069083e-17 4.911413e-16
[2153,] 8.985184e-17 2.803150e-16 1.925037e-17
[2154,] 8.899404e-17 2.655391e-16 1.911144e-17
[2155,] 1.040268e-15 9.698666e-17 2.948624e-16
[2156,] 1.294834e-15 1.988537e-16 3.892566e-16
[2157,] 4.387469e-13 2.026980e-16 7.110035e-13
[2158,] 9.353904e-13 7.729482e-16 2.006296e-12
[2159,] 9.441120e-17 2.627439e-16 1.814859e-17
[2160,] 8.185406e-13 1.848485e-15 5.628642e-12
[2161,] 7.976326e-09 1.508832e-16 7.428159e-10
[2162,] 8.085246e-09 1.625567e-16 1.789831e-09
[2163,] 9.878103e-13 8.195582e-16 2.179767e-12
[2164,] 6.587838e-09 1.624767e-16 1.460842e-09
[2165,] 4.857445e-17 1.482713e-16 1.891461e-17
[2166,] 1.558125e-14 1.530809e-16 3.337589e-15
[2167,] 4.710835e-16 7.056986e-17 2.661382e-16
[2168,] 1.299530e-15 6.322321e-17 4.888654e-16
[2169,] 8.120733e-17 6.589604e-16 2.331422e-17
[2170,] 9.285970e-17 1.679954e-16 2.871324e-17
[2171,] 4.844196e-16 7.144352e-17 2.770081e-16
[2172,] 1.326907e-08 1.488020e-16 1.296733e-09
[2173,] 8.736411e-17 1.357831e-16 2.656888e-17
[2174,] 1.352684e-08 1.488106e-16 1.318764e-09
[2175,] 4.101944e-16 6.333927e-17 2.080228e-16
[2176,] 4.911330e-08 1.656081e-16 1.180213e-08
[2177,] 1.862015e-08 1.634236e-16 4.270587e-09
[2178,] 4.732007e-17 1.566509e-16 1.870342e-17
[2179,] 1.149049e-16 3.585980e-16 1.753013e-17
[2180,] 1.189296e-15 6.256546e-17 4.373534e-16
[2181,] 9.640553e-16 6.362576e-17 3.715385e-16
[2182,] 4.633269e-17 1.602205e-16 1.831015e-17
[2183,] 4.481364e-17 2.005008e-16 1.249961e-17
[2184,] 4.675317e-16 7.189502e-17 2.685728e-16
[2185,] 1.050942e-15 6.215470e-17 3.818646e-16
[2186,] 8.103167e-17 1.690944e-16 2.628633e-17
[2187,] 7.806919e-09 1.498280e-16 6.997136e-10
[2188,] 4.674543e-17 1.520859e-16 1.822547e-17
[2189,] 4.711967e-17 1.509665e-16 1.834286e-17
[2190,] 1.016195e-08 1.640615e-16 2.403482e-09
[2191,] 1.157494e-08 1.496697e-16 1.106445e-09
[2192,] 9.051678e-17 1.698552e-16 2.933515e-17
[2193,] 6.482595e-13 3.279598e-16 1.536232e-12
[2194,] 5.128044e-17 1.568704e-16 2.057193e-17
[2195,] 5.071748e-17 1.578745e-16 2.034732e-17
[2196,] 3.356132e-13 1.574404e-16 4.408129e-13
[2197,] 5.505846e-17 9.276023e-17 1.440304e-17
[2198,] 4.321220e-13 1.815225e-16 6.428383e-13
[2199,] 1.145087e-12 7.543852e-16 2.462938e-12
[2200,] 8.666336e-13 8.025968e-16 1.879048e-12
[2201,] 4.746100e-17 8.135538e-17 1.047519e-17
[2202,] 3.804695e-16 7.601821e-17 2.229117e-16
[2203,] 1.232785e-15 6.162373e-17 4.465532e-16
[2204,] 4.856566e-17 8.018219e-17 1.070893e-17
[2205,] 1.206869e-12 9.246119e-16 2.833874e-12
[2206,] 4.669199e-13 1.902849e-16 7.223102e-13
[2207,] 7.930527e-13 3.694904e-16 2.061937e-12
[2208,] 7.502162e-09 1.519461e-16 6.786981e-10
[2209,] 1.095618e-12 8.581008e-16 2.480253e-12
[2210,] 6.055887e-09 1.500257e-16 5.807287e-10
[2211,] 1.162264e-12 8.145581e-16 2.583825e-12
[2212,] 5.607128e-09 1.803829e-16 1.809004e-09
[2213,] 1.107537e-15 5.973816e-17 3.822615e-16
[2214,] 5.061556e-17 1.454688e-16 1.981481e-17
[2215,] 8.363386e-13 1.952034e-16 1.375926e-12
[2216,] 4.693948e-16 5.780165e-17 2.192037e-16
[2217,] 1.506989e-08 1.417214e-16 3.317975e-09
[2218,] 5.693927e-17 1.423639e-16 2.250096e-17
[2219,] 1.062954e-12 7.640978e-16 2.347467e-12
[2220,] 4.423295e-13 1.269851e-16 4.907669e-13
[2221,] 8.717935e-17 1.669769e-16 2.787352e-17
[2222,] 9.659755e-13 1.195719e-15 5.417256e-12
[2223,] 4.875027e-17 1.405066e-16 1.864808e-17
[2224,] 3.497663e-17 7.136217e-17 1.421575e-17
[2225,] 1.151247e-16 4.027800e-16 1.740311e-17
[2226,] 4.928557e-17 6.406934e-17 1.163172e-17
[2227,] 1.383820e-16 2.137367e-16 5.364329e-17
[2228,] 1.139374e-15 5.944545e-17 2.720921e-16
[2229,] 1.314078e-12 7.181686e-16 2.862990e-12
[2230,] 4.880222e-17 6.505122e-17 1.146434e-17
[2231,] 1.068865e-16 3.960085e-16 1.821164e-17
[2232,] 9.841071e-09 1.466558e-16 8.946336e-10
[2233,] 1.042236e-08 1.506224e-16 8.332775e-10
[2234,] 4.435668e-17 6.028068e-17 1.098294e-17
[2235,] 9.550871e-13 2.049159e-16 1.641113e-12
[2236,] 1.119952e-08 1.637184e-16 2.761508e-09
[2237,] 8.069402e-13 9.919245e-17 7.122701e-13
[2238,] 1.765361e-15 7.886668e-16 1.296718e-15
[2239,] 5.375397e-13 1.091520e-16 5.191445e-13
[2240,] 1.391298e-15 2.066012e-16 3.850579e-16
[2241,] 8.132323e-13 1.212188e-15 4.531963e-12
[2242,] 1.856033e-15 1.085874e-16 5.093552e-16
[2243,] 4.551231e-16 5.590352e-17 2.044633e-16
[2244,] 1.058497e-16 4.100441e-16 1.848805e-17
[2245,] 1.210668e-15 6.061058e-17 4.348747e-16
[2246,] 7.854793e-13 1.383132e-15 4.704634e-12
[2247,] 8.038194e-17 1.695305e-16 2.729138e-17
[2248,] 9.856214e-09 1.630981e-16 2.402753e-09
[2249,] 6.792367e-09 1.645655e-16 1.741679e-09
[2250,] 5.235826e-17 1.459446e-16 2.063303e-17
[2251,] 8.274871e-17 1.669663e-16 2.650391e-17
[2252,] 4.872154e-17 1.641075e-16 1.958025e-17
[2253,] 8.495816e-13 3.418514e-16 2.101742e-12
[2254,] 9.803837e-13 3.604980e-16 2.534856e-12
[2255,] 1.147343e-16 3.589696e-16 1.766459e-17
[2256,] 8.510139e-17 2.714830e-16 2.004243e-17
[2257,] 9.385041e-17 1.698583e-16 3.040572e-17
[2258,] 2.148312e-15 1.450677e-16 6.516075e-16
[2259,] 8.136621e-13 3.457206e-16 2.025420e-12
[2260,] 1.988670e-16 8.251275e-17 1.096695e-16
[2261,] 5.093878e-17 1.513802e-16 2.011105e-17
[2262,] 2.348927e-17 6.345941e-17 8.204141e-18
[2263,] 1.005607e-12 3.364738e-16 2.479519e-12
[2264,] 7.814463e-13 3.671142e-16 2.023194e-12
[2265,] 4.122381e-09 2.181277e-16 1.767817e-11
[2266,] 1.095069e-08 1.559438e-16 1.632410e-09
[2267,] 1.231779e-12 9.094659e-16 2.876996e-12
[2268,] 4.719103e-16 5.418648e-17 1.555550e-16
[2269,] 4.904064e-17 1.630390e-16 1.969524e-17
[2270,] 1.501391e-13 1.053028e-16 3.968163e-14
[2271,] 5.051441e-16 6.919775e-17 1.607682e-16
[2272,] 5.092511e-16 6.919815e-17 1.618268e-16
[2273,] 1.095594e-12 2.969568e-16 2.480944e-12
[2274,] 6.507823e-16 5.398689e-17 2.032422e-16
[2275,] 1.623079e-15 2.037120e-16 4.721909e-16
[2276,] 6.934058e-13 2.721635e-16 1.441473e-12
[2277,] 5.007485e-17 1.587215e-16 2.005532e-17
[2278,] 4.653923e-17 1.625277e-16 1.846873e-17
[2279,] 7.785976e-17 2.735341e-16 2.202449e-17
[2280,] 7.206630e-09 1.491102e-16 7.168598e-10
[2281,] 1.643147e-15 5.959926e-17 5.292694e-16
[2282,] 1.742975e-15 1.972105e-16 4.962468e-16
[2283,] 1.194643e-12 8.084204e-16 2.632613e-12
[2284,] 1.236068e-12 2.367991e-16 2.374061e-12
[2285,] 1.102865e-12 7.315494e-16 2.319657e-12
[2286,] 4.878013e-17 1.535467e-16 1.918655e-17
[2287,] 1.286350e-12 7.297794e-16 2.729390e-12
[2288,] 8.069906e-13 1.404574e-16 9.867812e-13
[2289,] 7.660970e-17 2.785759e-16 2.244637e-17
[2290,] 7.465909e-17 2.594674e-16 2.280977e-17
[2291,] 2.836406e-13 4.822703e-16 7.990613e-13
[2292,] 1.887748e-15 5.958578e-17 6.027844e-16
[2293,] 2.088069e-15 8.634202e-17 1.458144e-15
[2294,] 7.391529e-13 1.541090e-16 9.763939e-13
[2295,] 7.334208e-13 4.277675e-16 1.207192e-12
[2296,] 2.070143e-13 2.091165e-16 3.332680e-13
[2297,] 1.613238e-15 8.637790e-17 1.128264e-15
[2298,] 2.014073e-15 1.075956e-16 5.897674e-16
[2299,] 7.791792e-17 3.077418e-16 2.302744e-17
[2300,] 1.330471e-15 8.594412e-17 9.199510e-16
[2301,] 8.650906e-13 7.987536e-16 1.874273e-12
[2302,] 3.116156e-13 4.786173e-16 8.792646e-13
[2303,] 7.593297e-17 3.005087e-16 2.345158e-17
[2304,] 2.366865e-15 1.060685e-16 7.047826e-16
[2305,] 6.752117e-13 7.637098e-16 1.413116e-12
[2306,] 9.504777e-13 7.975273e-16 2.070184e-12
[2307,] 7.896415e-17 2.703336e-16 2.154469e-17
[2308,] 7.120355e-09 1.519017e-16 6.464359e-10
[2309,] 5.493524e-13 1.448299e-16 6.837576e-13
[2310,] 1.406019e-15 8.449488e-17 9.588637e-16
[2311,] 2.001010e-13 4.943767e-16 5.592673e-13
[2312,] 1.911118e-15 1.083127e-16 5.532977e-16
[2313,] 1.964273e-13 5.009153e-16 5.526814e-13
[2314,] 1.340221e-13 5.309901e-16 3.785026e-13
[2315,] 1.665754e-13 9.503240e-16 5.929446e-13
[2316,] 1.630963e-15 8.612397e-17 1.137587e-15
[2317,] 4.620382e-13 1.516605e-16 5.945464e-13
[2318,] 7.705224e-17 2.871667e-16 2.267667e-17
[2319,] 1.029398e-12 5.883187e-16 2.000454e-12
[2320,] 9.288315e-09 1.619085e-16 2.001108e-09
[2321,] 1.069961e-12 8.216989e-16 2.378489e-12
[2322,] 6.108886e-17 1.870362e-16 2.048805e-17
[2323,] 7.825026e-16 5.850676e-17 3.665767e-16
[2324,] 1.106697e-12 1.433970e-15 6.816927e-12
[2325,] 9.297354e-13 7.510560e-16 1.973078e-12
[2326,] 1.392002e-15 8.806958e-17 9.885056e-16
[2327,] 7.809209e-09 1.577249e-16 6.190993e-10
[2328,] 7.418659e-17 2.792256e-16 2.356828e-17
[2329,] 1.529960e-12 8.580314e-16 3.543179e-12
[2330,] 1.188901e-12 8.456614e-16 2.689659e-12
[2331,] 5.382377e-13 1.476404e-16 6.805172e-13
[2332,] 1.460205e-15 5.909582e-17 4.496914e-16
[2333,] 4.858499e-17 1.610029e-16 1.941415e-17
[2334,] 1.193062e-08 1.626864e-16 2.699184e-09
[2335,] 8.140180e-13 7.716834e-16 1.731854e-12
[2336,] 7.369597e-16 5.833293e-17 3.439908e-16
[2337,] 8.029037e-17 2.782276e-16 2.137175e-17
[2338,] 4.759456e-17 1.520782e-16 1.853050e-17
[2339,] 4.708879e-17 1.554653e-16 1.843760e-17
[2340,] 9.137536e-17 1.509518e-16 2.060329e-17
[2341,] 8.198308e-09 1.629399e-16 1.840078e-09
[2342,] 4.750976e-17 1.552917e-16 1.863484e-17
[2343,] 6.329013e-13 1.577102e-16 8.508210e-13
[2344,] 4.814217e-17 1.525150e-16 1.881421e-17
[2345,] 1.704260e-15 8.465551e-17 1.170212e-15
[2346,] 5.022250e-17 1.559028e-16 1.998651e-17
[2347,] 4.934273e-17 1.573539e-16 1.962570e-17
[2348,] 1.706828e-15 8.503915e-17 1.177321e-15
[2349,] 1.131042e-12 8.066702e-16 2.503069e-12
[2350,] 7.858389e-09 1.514833e-16 7.190454e-10
[2351,] 9.222587e-13 3.019356e-16 2.101120e-12
[2352,] 8.993807e-13 8.132241e-16 1.969094e-12
[2353,] 8.241874e-17 2.732497e-16 2.065000e-17
[2354,] 1.616487e-15 8.455027e-17 1.107086e-15
[2355,] 6.951469e-09 1.514911e-16 6.396717e-10
[2356,] 4.777255e-17 1.525186e-16 1.863596e-17
[2357,] 1.284444e-12 8.398565e-16 2.915128e-12
[2358,] 4.774869e-17 1.526448e-16 1.857034e-17
[2359,] 1.535287e-15 8.246317e-17 1.024148e-15
[2360,] 1.766222e-15 5.942819e-17 5.605199e-16
[2361,] 1.607496e-15 5.979603e-17 5.266860e-16
[2362,] 5.851457e-13 1.599082e-16 7.932800e-13
[2363,] 9.492057e-09 1.511134e-16 8.739460e-10
[2364,] 1.433857e-15 8.617713e-17 9.975487e-16
[2365,] 1.501181e-15 8.625092e-17 1.046674e-15
[2366,] 1.456548e-15 8.646400e-17 1.017227e-15
[2367,] 1.540357e-15 9.080895e-17 1.129041e-15
[2368,] 1.482180e-15 8.544745e-17 1.023546e-15
[2369,] 7.836334e-17 2.860400e-16 2.219282e-17
[2370,] 1.558561e-15 8.530112e-17 1.075932e-15
[2371,] 1.279417e-16 1.144348e-15 7.851056e-17
[2372,] 1.802147e-12 3.012999e-16 3.178821e-12
[2373,] 1.439444e-15 8.404616e-17 9.772383e-16
[2374,] 8.440376e-09 1.515176e-16 7.687439e-10
[2375,] 1.084281e-12 2.768029e-16 2.337779e-12
[2376,] 1.659750e-15 5.958224e-17 5.357108e-16
[2377,] 4.417247e-17 1.613847e-16 1.720988e-17
[2378,] 1.324216e-06 1.827147e-16 2.453659e-06
[2379,] 4.678079e-17 1.581824e-16 1.840030e-17
[2380,] 4.267674e-06 3.557415e-16 1.638230e-05
[2381,] 9.923640e-13 9.140285e-16 2.295378e-12
[2382,] 4.747165e-17 1.611223e-16 1.886565e-17
[2383,] 4.701240e-17 1.557739e-16 1.841166e-17
[2384,] 4.617422e-17 1.650964e-16 1.831113e-17
[2385,] 6.546200e-16 5.676566e-17 2.785554e-16
[2386,] 1.675999e-15 5.957557e-17 5.385495e-16
[2387,] 7.871589e-17 2.660627e-16 2.147439e-17
[2388,] 7.561889e-17 2.615292e-16 2.247462e-17
[2389,] 1.028374e-15 8.388688e-17 6.902194e-16
[2390,] 1.504281e-15 1.060661e-16 4.560672e-16
[2391,] 1.194006e-15 8.350712e-17 8.014405e-16
[2392,] 4.503614e-17 1.970891e-16 1.264050e-17
[2393,] 8.192895e-09 1.515417e-16 7.467777e-10
[2394,] 4.779981e-17 1.546731e-16 1.868799e-17
[2395,] 1.756070e-12 7.326346e-16 3.830757e-12
[2396,] 4.662646e-17 1.677467e-16 1.864351e-17
[2397,] 5.357362e-13 1.643300e-16 7.412362e-13
[2398,] 6.735007e-09 1.621581e-16 1.476235e-09
[2399,] 1.587912e-12 8.666990e-16 7.527441e-12
[2400,] 1.232667e-15 8.576775e-17 8.499260e-16
[2401,] 4.636665e-17 1.594935e-16 1.824953e-17
[2402,] 4.606623e-17 1.593296e-16 1.809257e-17
[2403,] 1.236161e-15 8.557875e-17 8.506199e-16
[2404,] 4.606653e-17 1.535302e-16 1.785608e-17
[2405,] 8.500412e-17 2.579882e-16 1.934875e-17
[2406,] 4.641445e-17 1.572923e-16 1.819072e-17
[2407,] 4.739461e-17 1.539722e-16 1.852394e-17
[2408,] 8.863204e-07 2.093472e-16 1.913371e-06
[2409,] 1.029170e-15 6.058500e-17 3.613157e-16
[2410,] 1.239807e-12 8.149473e-16 2.772137e-12
[2411,] 1.424657e-12 1.054393e-15 3.516920e-12
[2412,] 8.534750e-13 8.706018e-16 1.910958e-12
[2413,] 4.528942e-13 1.583984e-16 6.044541e-13
[2414,] 1.001001e-08 1.629503e-16 2.236310e-09
[2415,] 8.084656e-09 1.630488e-16 1.818774e-09
[2416,] 5.588617e-16 5.857879e-17 2.619343e-16
[2417,] 7.650498e-17 2.726545e-16 2.248600e-17
[2418,] 1.040973e-08 1.628617e-16 2.316303e-09
[2419,] 9.634410e-09 1.628603e-16 2.147081e-09
[2420,] 1.236571e-15 8.601980e-17 8.550926e-16
[2421,] 3.704199e-14 8.118518e-17 1.440284e-14
[2422,] 7.769496e-17 2.824277e-16 2.231366e-17
[2423,] 4.909093e-17 1.684749e-16 1.993255e-17
[2424,] 1.078276e-15 8.479976e-17 7.323352e-16
[2425,] 1.072225e-12 1.379415e-15 6.452216e-12
[2426,] 1.138499e-15 8.386424e-17 7.664850e-16
[2427,] 1.137523e-15 8.728750e-17 7.954396e-16
[2428,] 7.503986e-17 2.865098e-16 2.347582e-17
[2429,] 4.746479e-17 1.642710e-16 1.899429e-17
[2430,] 5.367852e-17 1.209977e-16 3.467140e-17
[2431,] 4.185278e-06 2.025374e-15 7.212187e-05
[2432,] 1.332928e-15 5.975686e-17 4.389197e-16
[2433,] 1.257652e-15 8.499199e-17 8.600687e-16
[2434,] 1.231428e-15 8.524257e-17 8.439286e-16
[2435,] 4.582066e-17 1.701361e-16 1.830424e-17
[2436,] 8.727722e-13 8.650601e-16 1.956408e-12
[2437,] 4.043994e-16 5.364364e-17 1.401926e-16
[2438,] 9.584535e-16 8.534504e-17 6.532569e-16
[2439,] 3.197658e-06 8.879335e-16 2.811431e-05
[2440,] 4.692783e-17 1.617212e-16 1.861903e-17
[2441,] 8.479950e-16 8.305899e-17 5.609521e-16
[2442,] 4.497486e-17 1.993917e-16 1.261278e-17
[2443,] 8.545787e-16 8.210228e-17 5.593638e-16
[2444,] 4.723315e-17 1.592730e-16 1.867222e-17
[2445,] 1.200715e-12 9.074305e-16 2.802696e-12
[2446,] 4.539886e-17 1.687157e-16 1.804158e-17
[2447,] 7.760571e-16 8.317176e-17 5.127361e-16
[2448,] 1.349172e-06 1.965685e-16 2.719025e-06
[2449,] 1.088917e-15 5.983230e-17 3.665420e-16
[2450,] 6.359284e-13 8.903814e-16 1.415851e-12
[2451,] 1.698148e-12 8.032911e-16 3.840401e-12
[2452,] 2.730460e-06 9.113381e-16 2.441843e-05
[2453,] 5.124485e-06 9.001539e-16 4.618660e-05
[2454,] 1.267002e-12 8.473619e-16 2.887567e-12
[2455,] 1.027055e-12 9.881460e-16 2.455096e-12
[2456,] 7.889350e-16 5.996961e-17 2.704926e-16
[2457,] 4.775167e-07 5.328142e-15 1.373090e-05
[2458,] 1.243909e-12 9.776396e-16 3.000748e-12
[2459,] 3.897247e-07 5.181531e-15 1.089053e-05
[2460,] 6.249205e-16 1.495036e-16 5.325004e-16
[2461,] 9.326906e-16 1.103792e-16 2.330482e-16
[2462,] 8.528578e-13 1.605989e-15 1.985437e-12
[2463,] 4.651314e-17 1.615619e-16 1.840227e-17
[2464,] 5.347525e-16 1.025467e-16 3.533235e-16
[2465,] 5.115336e-16 7.145679e-16 1.052359e-15
[2466,] 1.277212e-12 8.407532e-16 2.904864e-12
[2467,] 1.157070e-06 2.670466e-16 3.254010e-06
[2468,] 4.928186e-16 8.562512e-17 3.322949e-16
[2469,] 4.507132e-12 2.125586e-16 6.350297e-12
[2470,] 2.666144e-12 2.234794e-16 3.813035e-12
[2471,] 1.264187e-06 6.298286e-15 4.547786e-05
[2472,] 2.260935e-12 2.332605e-16 3.307100e-12
[2473,] 1.334941e-06 4.954770e-15 4.100867e-05
[2474,] 3.610011e-12 2.345904e-16 5.394319e-12
[2475,] 1.573071e-06 1.770673e-16 2.797787e-06
[2476,] 8.238830e-17 1.411282e-16 2.032191e-17
[2477,] 7.784270e-13 3.138252e-15 7.087299e-12
[2478,] 4.019520e-12 2.195176e-16 5.756333e-12
[2479,] 4.082579e-05 7.225277e-16 3.238287e-04
[2480,] 1.942306e-12 6.603806e-17 9.228863e-13
[2481,] 1.858951e-12 6.557613e-17 8.575790e-13
[2482,] 8.712580e-17 1.199305e-16 1.973331e-17
[2483,] 9.504011e-13 6.634050e-17 4.604968e-13
[2484,] 1.109798e-14 1.592738e-16 1.276628e-14
[2485,] 2.583900e-12 6.924927e-17 1.316294e-12
[2486,] 2.232626e-12 6.854819e-17 1.109658e-12
[2487,] 2.035149e-12 7.242303e-17 1.106422e-12
[2488,] 2.786038e-16 6.347083e-17 1.096672e-16
[2489,] 6.051481e-16 1.782346e-16 1.906159e-16
[2490,] 2.412409e-16 6.342989e-17 9.524307e-17
[2491,] 1.740265e-14 1.184053e-16 1.675016e-14
[2492,] 9.292139e-12 4.764681e-16 3.345983e-11
[2493,] 3.188459e-16 6.448049e-17 1.069712e-16
[2494,] 2.195260e-14 1.544007e-16 2.744807e-14
[2495,] 3.703981e-17 5.135449e-16 2.297252e-17
[2496,] 3.141168e-17 2.666678e-16 1.460803e-17
[2497,] 8.741974e-15 2.370133e-16 1.435114e-14
[2498,] 4.743782e-17 1.047327e-16 1.558055e-17
[2499,] 4.082032e-14 9.190015e-17 1.122248e-14
[2500,] 4.835228e-17 3.489682e-16 2.894595e-17
[2501,] 6.715216e-15 2.421871e-16 1.099028e-14
[2502,] 9.009009e-15 2.345114e-16 1.474117e-14
[2503,] 7.882099e-15 2.453966e-16 1.318968e-14
[2504,] 9.305741e-15 2.438651e-16 1.569419e-14
[2505,] 7.452916e-15 2.509185e-16 1.261653e-14
[2506,] 8.775952e-15 2.303712e-16 1.413236e-14
[2507,] 8.439524e-15 2.445436e-16 1.415937e-14
[2508,] 3.201303e-11 6.316798e-17 9.881536e-12
[2509,] 5.082637e-14 9.282971e-17 1.331987e-14
[2510,] 8.127491e-15 2.474475e-16 1.371626e-14
[2511,] 1.050422e-14 1.892486e-16 1.348676e-14
[2512,] 8.157233e-15 2.572990e-16 1.412096e-14
[2513,] 4.448382e-12 1.258394e-15 8.845204e-12
[2514,] 8.928671e-15 2.412992e-16 1.489597e-14
[2515,] 8.430570e-15 2.516412e-16 1.444203e-14
[2516,] 2.276139e-17 1.459576e-16 6.660837e-18
[2517,] 2.363787e-02 2.720861e-16 7.090457e-02
[2518,] 9.492663e-15 2.309499e-16 1.540424e-14
[2519,] 8.855432e-15 2.433906e-16 1.486206e-14
[2520,] 1.213507e-14 1.871396e-16 1.557824e-14
[2521,] 9.679405e-15 2.400433e-16 1.618368e-14
[2522,] 1.082735e-14 1.803189e-16 1.342112e-14
[2523,] 1.229598e-14 1.790907e-16 1.527179e-14
[2524,] 1.005694e-14 2.542287e-16 1.758678e-14
[2525,] 9.925606e-15 2.389036e-16 1.656683e-14
[2526,] 2.251207e-17 1.486770e-16 6.643252e-18
[2527,] 4.853323e-11 6.371467e-17 1.669101e-11
[2528,] 2.214327e-17 1.635076e-16 6.618291e-18
[2529,] 2.181109e-17 1.939746e-16 6.533424e-18
[2530,] 2.196402e-17 1.906466e-16 6.535820e-18
[2531,] 2.270316e-17 2.072927e-16 6.545624e-18
[2532,] 2.133944e-17 1.913763e-16 6.476898e-18
[2533,] 2.105374e-17 1.874026e-16 6.496652e-18
[2534,] 2.106714e-17 1.399863e-16 6.576645e-18
[2535,] 2.115792e-17 1.913465e-16 6.489322e-18
[2536,] 2.103706e-17 1.397021e-16 6.579157e-18
[2537,] 2.092271e-17 2.014440e-16 6.528190e-18
[2538,] 4.137985e-09 2.672960e-16 1.105852e-08
[2539,] 1.050097e-13 9.524943e-17 2.471448e-14
[2540,] 6.591550e-11 7.254474e-17 3.419898e-11
[2541,] 2.108028e-17 1.882572e-16 6.494061e-18
[2542,] 2.093696e-17 1.896985e-16 6.512953e-18
[2543,] 2.092803e-17 1.848203e-16 6.510538e-18
[2544,] 1.338114e-13 8.539071e-17 4.707509e-14
[2545,] 2.098794e-17 1.333848e-16 6.577545e-18
[2546,] 2.096696e-17 1.991219e-16 6.515905e-18
[2547,] 2.099737e-17 2.045442e-16 6.515754e-18
[2548,] 2.087826e-17 1.328212e-16 6.589327e-18
[2549,] 5.039578e-11 6.903830e-17 2.165513e-11
[2550,] 2.095840e-17 1.839297e-16 6.502717e-18
[2551,] 2.085801e-17 1.830212e-16 6.517393e-18
[2552,] 2.080141e-17 2.044804e-16 6.555685e-18
[2553,] 2.078075e-17 1.830353e-16 6.532441e-18
[2554,] 2.076500e-17 1.371253e-16 6.623451e-18
[2555,] 2.123890e-17 1.902807e-16 6.488792e-18
[2556,] 2.453768e-17 6.445241e-17 8.919353e-18
[2557,] 2.078202e-17 1.244204e-16 6.598739e-18
[2558,] 2.218221e-17 1.824769e-16 6.555875e-18
[2559,] 2.376919e-17 6.673871e-17 8.713655e-18
[2560,] 3.170365e-17 1.651040e-15 1.597684e-17
[2561,] 3.147603e-17 7.153296e-16 1.651301e-17
[2562,] 2.337670e-14 3.727153e-16 5.559101e-14
[2563,] 5.329421e-16 2.027349e-15 6.240439e-17
[2564,] 5.730176e-17 2.130951e-16 2.281631e-17
[2565,] 4.578431e-17 1.704534e-16 1.602828e-17
[2566,] 3.176354e-17 6.817875e-16 1.486667e-17
[2567,] 5.734329e-14 3.290882e-16 1.212832e-13
[2568,] 5.635694e-02 5.622617e-16 3.784652e-01
[2569,] 6.870359e-14 2.018578e-16 1.023302e-13
[2570,] 4.370229e-14 2.072712e-16 6.525900e-14
[2571,] 3.498776e-14 2.164181e-16 5.340235e-14
[2572,] 4.033643e-14 1.433122e-16 4.734376e-14
[2573,] 5.730635e-14 3.175670e-16 1.037272e-13
[2574,] 1.293480e-10 4.350999e-16 1.225243e-10
[2575,] 1.510910e-01 1.370988e-16 1.776420e-01
[2576,] 1.017194e-13 1.045568e-16 8.681693e-14
[2577,] 1.889308e-10 1.321198e-16 2.390775e-10
[2578,] 1.130384e-02 6.208833e-17 3.055650e-03
[2579,] 1.116255e-10 1.068620e-16 1.105621e-10
[2580,] 1.081099e-12 6.620748e-17 3.012734e-13
[2581,] 4.030176e-17 7.435427e-17 1.156897e-17
[2582,] 1.935002e-14 3.845169e-16 1.231615e-14
[2583,] 7.837157e-15 5.410802e-16 3.276555e-16
[2584,] 4.127130e-17 7.377309e-17 1.187465e-17
[2585,] 1.361735e-14 1.102129e-16 8.584568e-15
[2586,] 1.744384e-14 8.875006e-17 2.317810e-15
[2587,] 1.103700e-14 1.179516e-16 7.229471e-15
[2588,] 1.446922e-16 3.108324e-15 1.957641e-17
[2589,] 2.439196e-14 1.861801e-16 1.438686e-15
[2590,] 4.090927e-17 7.888196e-17 1.138154e-17
[2591,] 6.973707e-15 1.227669e-16 7.602777e-16
[2592,] 2.090322e-13 1.247216e-16 1.239798e-14
[2593,] 1.699690e-14 1.098583e-16 1.071174e-14
[2594,] 6.050630e-17 1.044977e-16 2.155832e-17
[2595,] 7.081205e-17 1.163268e-16 2.026662e-17
[2596,] 6.120468e-17 1.570844e-16 2.944963e-17
[2597,] 1.803339e-16 7.908803e-17 6.186386e-17
[2598,] 6.494867e-16 8.256177e-17 1.137032e-16
[2599,] 2.159994e-14 7.309132e-17 8.297789e-15
[2600,] 2.293057e-14 7.307106e-17 8.798108e-15
[2601,] 1.498730e-14 7.304381e-17 5.756126e-15
[2602,] 5.495625e-16 8.669701e-17 9.314712e-17
[2603,] 3.045327e-16 1.128345e-16 4.303149e-17
[2604,] 2.015345e-14 7.305609e-17 7.739750e-15
[2605,] 6.471045e-16 2.715155e-16 3.467158e-16
[2606,] 1.964866e-14 6.420873e-17 2.853677e-15
[2607,] 4.231922e-17 1.910498e-16 1.396791e-17
[2608,] 1.461764e-14 7.176143e-17 5.302459e-15
[2609,] 6.632002e-17 1.912131e-16 3.611799e-17
[2610,] 9.142255e-17 9.632429e-17 1.853583e-17
[2611,] 8.001386e-17 2.381509e-16 2.945202e-17
[2612,] 3.495821e-14 6.463589e-17 4.803760e-15
[2613,] 2.709959e-14 7.315436e-17 1.045967e-14
[2614,] 3.690323e-16 1.180007e-16 1.717373e-16
[2615,] 2.257589e-13 5.848999e-17 6.414475e-14
[2616,] 2.256776e-13 5.819167e-17 6.710896e-14
[2617,] 2.388511e-13 6.048763e-17 5.422577e-14
[2618,] 2.067481e-12 5.823413e-17 6.736927e-13
[2619,] 5.097054e-16 1.632714e-16 3.037940e-16
[2620,] 3.443003e-16 1.158649e-16 7.810106e-17
[2621,] 2.580576e-16 9.574155e-17 1.013603e-16
[2622,] 2.034448e-12 5.885467e-17 7.324953e-13
[2623,] 4.129146e-15 1.151484e-16 3.270210e-16
[2624,] 1.677086e-14 7.314532e-17 6.483451e-15
[2625,] 9.408143e-17 1.367937e-16 2.227702e-17
[2626,] 3.020548e-14 6.772732e-17 8.144204e-15
[2627,] 3.732632e-15 8.730139e-17 3.910541e-16
[2628,] 1.336795e-14 7.789157e-17 1.300871e-15
[2629,] 1.309641e-14 6.973547e-17 4.321395e-15
[2630,] 6.864987e-16 6.129211e-17 1.522945e-16
[2631,] 4.872533e-16 1.452229e-16 1.992279e-16
[2632,] 2.717144e-16 7.409925e-17 8.618542e-17
[2633,] 2.359735e-16 7.423527e-17 7.518388e-17
[2634,] 8.835909e-15 6.348440e-17 2.321378e-15
[2635,] 2.583278e-16 7.021908e-17 7.419504e-17
[2636,] 1.749196e-16 1.375919e-16 3.590676e-17
[2637,] 3.083320e-12 7.293852e-17 5.677112e-13
[2638,] 2.344083e-15 6.569248e-17 4.476716e-16
[2639,] 8.826210e-16 1.305718e-16 3.824791e-16
[2640,] 1.029570e-16 2.046776e-16 5.239691e-17
[2641,] 2.882933e-14 5.984630e-17 5.164026e-15
[2642,] 2.334011e-14 8.970611e-17 8.788604e-15
[2643,] 1.335397e-12 8.301504e-17 4.975121e-13
[2644,] 6.230768e-16 8.369858e-17 9.382067e-17
[2645,] 2.686372e-17 5.444479e-17 7.665646e-18
[2646,] 1.369383e-16 5.556253e-17 4.130898e-17
[2647,] 7.339786e-17 1.354775e-16 1.282570e-17
[2648,] 6.885976e-17 1.283492e-16 1.258534e-17
[2649,] 6.045171e-15 7.555472e-17 1.962890e-15
[2650,] 1.634466e-14 3.699821e-16 1.925666e-14
[2651,] 1.021940e-15 1.203646e-16 2.595282e-16
[2652,] 3.420033e-17 1.714247e-15 3.888816e-17
[2653,] 7.612153e-16 7.862694e-17 2.693487e-16
[2654,] 8.158378e-16 7.859617e-17 2.883511e-16
[2655,] 3.025447e-17 2.176325e-15 3.301095e-17
[2656,] 4.707202e-17 1.365281e-16 1.474931e-17
[2657,] 9.347573e-16 8.052050e-17 3.408321e-16
[2658,] 7.543476e-17 1.168375e-16 1.380850e-17
[2659,] 2.805094e-17 2.141543e-15 2.836053e-17
[2660,] 9.217796e-16 1.227241e-16 3.189619e-16
[2661,] 7.387204e-16 1.377760e-16 4.021575e-17
[2662,] 2.190344e-15 7.204108e-17 2.567812e-16
[2663,] 2.192594e-15 1.308606e-15 7.910647e-17
[2664,] 1.096442e-15 9.607785e-16 1.989848e-15
[2665,] 9.379832e-16 1.220562e-16 3.179132e-16
[2666,] 1.163961e-15 9.174045e-17 4.820967e-16
[2667,] 7.704109e-17 3.393448e-16 1.140621e-17
[2668,] 8.452883e-16 1.233305e-16 2.951717e-16
[2669,] 9.011263e-17 1.510315e-16 1.217852e-17
[2670,] 7.290483e-17 1.380216e-16 2.172386e-17
[2671,] 2.436729e-17 2.950476e-15 1.332874e-17
[2672,] 6.205392e-17 3.115462e-16 1.218169e-17
[2673,] 6.557475e-15 1.956710e-16 4.002732e-15
[2674,] 5.043317e-16 1.093043e-16 6.914316e-17
[2675,] 2.550078e-17 1.011733e-15 8.734886e-18
[2676,] 3.629822e-17 2.106760e-16 1.270029e-17
[2677,] 7.610543e-17 1.646571e-16 1.199876e-17
[2678,] 1.399020e-16 5.791225e-17 4.730498e-17
[2679,] 3.395065e-17 2.527226e-16 1.248209e-17
[2680,] 8.310855e-17 1.730645e-16 1.230081e-17
[2681,] 5.337353e-16 5.514917e-17 1.186513e-16
[2682,] 2.184760e-15 1.681616e-16 8.254749e-16
[2683,] 9.538008e-17 1.632044e-16 1.350731e-17
[2684,] 1.157126e-15 7.178352e-17 3.266383e-16
[2685,] 2.920062e-15 1.634612e-16 1.021081e-15
[2686,] 2.031699e-15 1.827683e-16 7.235010e-16
[2687,] 2.330446e-16 2.591911e-16 2.032899e-16
[2688,] 5.847566e-17 3.210942e-15 1.141394e-17
[2689,] 3.497054e-16 1.110002e-16 2.036372e-16
[2690,] 2.367756e-17 1.202137e-16 1.021116e-17
[2691,] 1.139440e-04 8.023146e-17 9.998861e-01
[2692,] 2.925087e-17 1.700507e-16 1.373237e-17
[2693,] 1.614145e-01 9.029095e-16 6.314448e-01
[2694,] 1.949944e-14 1.087437e-16 1.000703e-14
[2695,] 4.007534e-17 2.786628e-16 1.586873e-17
[2696,] 7.348533e-14 7.775608e-17 2.055158e-14
[2697,] 3.882170e-17 2.458873e-16 9.178650e-18
[2698,] 3.395837e-17 1.728998e-16 8.611266e-18
[2699,] 9.621608e-15 5.717923e-16 1.780376e-14
[2700,] 2.362290e-17 3.964246e-16 7.505607e-18
[2701,] 5.910486e-13 6.658064e-16 1.583881e-12
[2702,] 3.095453e-16 1.947337e-16 7.958524e-17
[2703,] 9.302372e-14 5.899460e-16 2.083688e-13
[2704,] 4.001298e-17 2.093662e-16 9.530875e-18
[2705,] 6.856448e-13 7.533096e-16 2.016611e-12
[2706,] 3.764435e-13 5.440651e-17 3.020429e-17
[2707,] 2.424973e-15 5.100751e-16 1.977994e-15
[2708,] 8.363335e-13 9.758454e-16 2.959191e-12
[2709,] 1.122573e-11 5.434197e-17 1.230701e-16
[2710,] 1.658021e-13 5.422308e-17 2.707820e-17
[2711,] 1.042706e-15 7.250092e-17 2.903470e-16
[2712,] 3.517034e-13 3.285889e-16 5.566153e-13
[2713,] 3.982591e-17 2.644333e-16 1.559785e-17
[2714,] 1.473274e-16 9.606966e-17 5.571786e-17
[2715,] 1.112779e-15 7.579160e-17 3.521570e-16
[2716,] 3.200795e-13 2.848523e-16 4.563272e-13
[2717,] 1.420285e-01 2.070892e-16 6.434821e-02
[2718,] 2.191967e-16 6.853395e-17 1.036645e-16
[2719,] 6.350857e-16 9.423612e-17 1.374722e-12
[2720,] 3.573762e-17 5.512234e-17 1.072289e-17
[2721,] 5.074983e-17 5.643504e-17 1.275415e-17
[2722,] 4.957586e-17 5.475286e-17 1.293415e-17
[2723,] 1.278757e-12 4.020492e-16 2.442984e-12
[2724,] 2.158303e-17 3.057792e-16 8.211869e-18
[2725,] 1.209428e-14 2.029960e-15 4.174836e-14
[2726,] 2.005154e-15 7.963781e-17 7.413648e-16
[2727,] 1.513115e-14 3.875982e-16 2.104301e-14
[2728,] 2.036304e-05 2.995724e-16 1.588356e-05
[2729,] 2.450122e-04 6.502239e-16 4.822107e-04
[2730,] 4.279573e-17 2.501068e-16 1.674374e-17
[2731,] 3.716110e-15 5.552077e-16 3.225415e-15
[2732,] 1.685847e-16 5.577737e-17 3.662219e-17
[2733,] 2.712492e-16 4.622393e-14 1.826076e-15
[2734,] 4.716138e-17 2.743470e-16 1.899260e-17
[2735,] 5.401655e-17 2.314890e-16 2.129511e-17
[2736,] 7.513592e-16 3.621661e-16 4.945265e-16
[2737,] 5.321989e-14 1.077524e-16 3.084219e-15
[2738,] 4.632222e-17 1.566324e-16 1.222723e-17
[2739,] 2.869442e-17 3.772147e-15 6.618870e-18
[2740,] 6.504187e-14 2.699612e-16 7.147906e-14
[2741,] 9.627326e-17 1.654120e-16 8.244402e-17
[2742,] 2.372315e-16 1.600556e-16 7.023306e-17
[2743,] 1.716552e-16 1.316345e-16 6.269641e-17
[2744,] 1.537901e-16 1.287880e-16 5.512800e-17
[2745,] 3.778283e-08 3.217536e-16 5.582110e-08
[2746,] 2.338200e-17 3.089466e-16 8.042472e-18
[2747,] 1.220130e-16 1.072206e-16 3.730224e-17
[2748,] 7.379478e-13 3.470568e-16 1.344132e-12
[2749,] 1.402166e-16 1.334938e-16 5.177870e-17
[2750,] 1.358767e-16 1.334454e-16 5.014448e-17
[2751,] 1.692232e-16 6.803433e-17 4.404004e-17
[2752,] 1.487625e-16 1.074307e-16 4.411761e-17
[2753,] 2.319263e-17 2.746161e-16 7.967536e-18
[2754,] 7.952006e-17 9.548721e-17 1.479440e-17
[2755,] 2.352582e-17 2.970237e-16 8.155451e-18
[2756,] 6.146986e-17 9.481341e-17 1.216751e-17
[2757,] 3.323590e-08 2.863573e-16 4.590159e-08
[2758,] 2.599351e-17 7.988423e-17 6.807776e-18
[2759,] 9.688366e-17 1.294047e-16 3.481063e-17
[2760,] 2.399505e-17 1.132478e-16 7.996237e-18
[2761,] 2.645839e-13 1.575199e-16 1.201891e-13
[2762,] 2.358429e-17 2.566685e-16 8.122251e-18
[2763,] 2.350979e-17 2.785074e-16 8.113113e-18
[2764,] 3.878763e-17 9.804814e-17 8.678910e-18
[2765,] 9.344236e-12 5.948001e-16 2.787470e-11
[2766,] 1.860408e-16 1.026362e-16 7.163189e-17
[2767,] 7.744101e-17 1.073434e-16 2.096745e-17
[2768,] 3.526861e-08 4.275443e-16 6.546089e-08
[2769,] 5.109493e-17 9.790597e-17 2.131958e-17
[2770,] 1.212611e-16 1.387166e-16 4.662672e-17
[2771,] 4.354478e-08 3.792067e-16 8.479688e-08
[2772,] 1.145583e-16 1.204392e-16 4.232922e-17
[2773,] 7.049597e-17 1.153385e-16 2.458454e-17
[2774,] 5.360031e-17 1.166367e-16 1.945282e-17
[2775,] 2.198105e-16 4.872807e-16 1.146961e-16
[2776,] 5.584163e-17 1.339096e-16 2.177304e-17
[2777,] 2.003980e-15 3.064787e-16 1.068804e-15
[2778,] 4.788535e-17 1.450401e-16 1.765210e-17
[2779,] 1.021041e-11 8.945244e-16 2.402120e-11
[2780,] 1.173523e-16 9.330214e-16 1.441384e-16
[2781,] 2.458475e-16 1.011721e-16 7.395501e-17
[2782,] 7.769521e-11 1.085666e-16 4.701806e-11
[2783,] 2.350959e-17 2.836778e-16 8.143176e-18
[2784,] 4.896061e-17 1.666199e-16 1.883334e-17
[2785,] 1.396596e-10 4.403673e-16 3.471231e-10
[2786,] 2.271393e-11 3.375892e-16 3.119424e-11
[2787,] 9.359196e-11 2.042045e-16 1.171633e-10
[2788,] 1.490042e-10 7.457918e-16 5.561214e-10
[2789,] 4.767372e-17 1.782733e-16 1.799962e-17
[2790,] 6.163095e-11 1.458191e-16 5.443379e-11
[2791,] 1.651400e-13 1.538359e-16 7.093865e-14
[2792,] 1.248124e-16 1.823210e-16 4.254087e-17
[2793,] 1.805242e-11 5.669067e-16 3.301814e-11
[2794,] 1.859468e-16 1.824806e-16 6.334736e-17
[2795,] 9.355866e-17 1.821733e-16 4.089757e-17
[2796,] 3.895051e-11 1.313045e-16 3.023527e-11
[2797,] 2.349425e-17 2.620750e-16 8.097254e-18
[2798,] 8.942360e-11 9.501194e-17 4.577760e-11
[2799,] 9.855478e-11 3.197291e-15 7.247758e-10
[2800,] 2.368448e-17 2.018280e-15 1.605401e-17
[2801,] 9.011234e-13 1.570430e-16 7.924931e-13
[2802,] 3.141974e-15 1.321460e-16 1.280609e-15
[2803,] 1.328991e-16 1.413252e-16 5.233965e-17
[2804,] 2.646563e-17 5.757124e-17 8.896111e-18
[2805,] 2.472185e-16 3.075580e-16 1.144411e-16
[2806,] 2.484872e-14 5.872487e-17 7.144420e-15
[2807,] 3.551557e-17 1.433782e-16 1.158984e-17
[2808,] 1.072176e-14 7.892971e-17 5.247261e-15
[2809,] 9.209177e-13 6.252934e-17 2.611612e-13
[2810,] 7.304955e-13 9.940938e-17 4.442005e-13
[2811,] 1.456058e-12 5.633380e-17 1.327702e-13
[2812,] 1.085336e-16 7.548893e-17 3.122069e-17
[2813,] 1.862032e-12 5.430520e-17 3.629518e-13
[2814,] 1.488306e-12 5.330101e-17 1.785665e-13
[2815,] 1.412460e-16 6.120689e-17 3.786048e-17
[2816,] 1.077042e-16 8.121834e-17 3.775282e-17
[2817,] 4.354883e-14 6.435062e-17 1.213324e-14
[2818,] 5.173574e-13 1.328141e-16 4.267036e-13
[2819,] 7.359914e-13 5.543038e-17 1.641073e-13
[2820,] 3.277427e-14 6.259059e-17 5.451322e-15
[2821,] 8.828222e-13 3.717699e-16 1.521946e-12
[2822,] 2.712392e-14 1.434420e-16 1.100263e-14
[2823,] 4.478508e-17 1.501519e-16 1.588655e-17
[2824,] 6.907310e-17 1.053750e-16 2.187154e-17
[2825,] 9.263823e-17 1.560883e-16 3.551916e-17
[2826,] 7.320430e-09 2.986777e-16 1.340537e-08
[2827,] 3.456989e-11 1.654708e-16 2.381563e-11
[2828,] 1.193167e-13 1.175942e-16 8.459453e-14
[2829,] 1.821604e-14 1.650362e-16 1.149602e-14
[2830,] 6.889567e-17 6.928519e-17 1.749226e-17
[2831,] 2.699551e-10 6.367073e-17 6.190413e-11
[2832,] 1.473563e-08 1.053182e-16 7.036122e-09
[2833,] 1.189795e-15 1.144612e-16 5.674392e-16
[2834,] 1.169146e-15 1.122894e-16 4.496498e-16
[2835,] 3.711845e-17 1.488291e-16 1.198151e-17
[2836,] 1.672876e-16 2.399392e-16 3.979766e-17
[2837,] 1.306050e-10 1.129712e-16 8.043354e-11
[2838,] 7.003635e-13 1.171698e-16 3.196323e-13
[2839,] 3.680902e-17 1.484783e-16 1.185513e-17
[2840,] 1.831076e-16 1.643505e-16 4.958116e-17
[2841,] 1.644306e-16 1.561062e-16 4.627697e-17
[2842,] 1.406849e-15 1.022039e-16 6.132191e-16
[2843,] 7.472165e-17 1.090486e-16 2.619685e-17
[2844,] 1.576125e-16 1.930856e-16 3.987326e-17
[2845,] 6.284979e-11 8.793493e-17 2.291407e-11
[2846,] 3.296670e-17 2.314936e-16 1.254025e-17
[2847,] 8.736418e-17 2.399736e-16 1.362625e-17
[2848,] 1.604573e-14 2.712169e-16 1.977199e-14
[2849,] 5.160171e-16 2.234848e-16 5.093693e-16
[2850,] 7.486210e-16 6.532311e-17 2.844751e-16
[2851,] 1.017776e-14 1.614436e-16 4.222238e-15
[2852,] 3.303461e-10 9.720747e-17 1.379812e-10
[2853,] 2.520531e-10 9.711462e-17 1.055186e-10
[2854,] 2.691224e-10 1.037236e-16 1.459079e-10
[2855,] 1.212030e-12 1.090517e-16 3.695121e-13
[2856,] 1.316790e-15 2.728924e-16 2.278307e-16
[2857,] 1.462941e-15 3.072854e-16 1.262594e-15
[2858,] 1.810660e-16 1.707640e-16 4.802273e-17
[2859,] 1.309508e-15 3.172276e-16 1.137623e-15
[2860,] 3.041226e-17 7.858999e-17 7.497856e-18
[2861,] 7.256618e-15 2.369238e-16 6.007964e-15
[2862,] 7.868641e-17 4.938910e-15 8.055889e-17
[2863,] 2.493240e-14 1.688109e-16 1.190691e-14
[2864,] 1.607788e-12 2.290234e-16 1.923605e-12
[2865,] 4.648492e-15 1.765814e-16 2.070724e-15
[2866,] 1.098050e-16 1.472032e-16 5.967068e-17
[2867,] 8.746395e-12 1.022070e-16 4.826012e-12
[2868,] 9.508897e-15 1.565155e-16 3.809633e-15
[2869,] 3.536229e-17 1.431448e-16 1.153503e-17
[2870,] 8.841581e-16 1.078025e-16 3.315325e-16
[2871,] 1.227639e-11 6.264505e-17 2.096515e-12
[2872,] 1.089441e-16 2.590023e-16 7.450173e-17
[2873,] 8.961195e-16 1.031715e-16 3.038854e-16
[2874,] 6.040178e-14 1.745485e-16 2.952560e-14
[2875,] 3.933977e-10 1.023229e-16 1.757660e-10
[2876,] 2.204041e-16 2.221452e-16 1.800749e-16
[2877,] 6.929256e-16 1.202281e-16 2.721641e-16
[2878,] 1.303727e-13 2.393531e-16 8.249822e-14
[2879,] 7.577752e-16 1.127746e-16 2.761820e-16
[2880,] 8.808236e-16 1.373580e-16 3.950034e-16
[2881,] 1.934795e-16 2.300154e-16 4.785470e-17
[2882,] 3.768743e-17 7.477893e-17 1.023056e-17
[2883,] 3.467974e-10 1.436205e-16 2.771265e-10
[2884,] 3.595685e-17 7.818439e-17 1.204874e-17
[2885,] 3.741979e-17 7.773080e-17 1.243975e-17
[2886,] 3.462228e-17 7.718209e-17 1.134155e-17
[2887,] 3.568993e-17 1.470238e-16 1.085342e-17
[2888,] 4.418001e-10 8.545967e-17 1.465870e-10
[2889,] 6.227107e-16 9.394970e-17 1.027687e-16
[2890,] 1.172612e-01 8.186145e-17 9.574874e-03
[2891,] 1.703999e-13 6.379865e-17 3.301412e-14
[2892,] 2.739532e-17 7.691945e-17 8.477340e-18
[2893,] 1.412145e-09 1.124549e-16 8.564035e-10
[2894,] 3.340822e-17 1.387111e-16 1.052055e-17
[2895,] 4.000609e-10 8.782278e-17 1.368893e-10
[2896,] 8.995684e-16 1.133664e-16 3.346755e-16
[2897,] 1.501818e-09 8.944815e-17 5.205771e-10
[2898,] 7.173795e-17 2.490015e-16 4.759832e-17
[2899,] 3.437405e-14 8.323860e-17 2.349553e-15
[2900,] 2.855369e-15 4.756543e-16 1.772604e-15
[2901,] 7.282243e-17 2.400979e-16 2.952501e-17
[2902,] 7.056831e-17 1.512510e-16 2.528390e-17
[2903,] 1.679911e-16 9.790138e-17 7.255811e-17
[2904,] 4.282859e-17 1.510884e-16 2.589105e-17
[2905,] 3.591493e-17 2.208135e-16 2.349293e-17
[2906,] 2.357948e-17 2.615006e-16 1.357757e-17
[2907,] 9.710457e-17 1.986200e-16 3.690587e-17
[2908,] 2.359920e-16 3.849689e-16 1.364308e-16
[2909,] 3.838912e-17 7.984713e-17 1.139217e-17
[2910,] 4.723883e-17 8.590057e-17 1.277651e-17
[2911,] 2.131899e-16 3.274436e-16 1.175859e-16
[2912,] 1.214004e-15 1.228393e-16 5.201223e-16
[2913,] 9.286820e-17 1.979317e-16 3.692675e-17
[2914,] 1.863485e-16 2.134791e-16 7.460407e-17
[2915,] 2.004991e-16 1.005280e-16 6.626409e-17
[2916,] 1.716181e-16 1.100030e-16 6.124682e-17
[2917,] 5.102941e-17 1.215206e-16 1.231555e-17
[2918,] 1.738100e-16 1.076827e-16 6.065020e-17
[2919,] 2.501282e-16 2.845170e-16 1.883590e-16
[2920,] 3.899897e-17 1.464014e-16 1.275653e-17
[2921,] 2.490248e-17 1.159625e-16 6.195068e-18
[2922,] 1.632617e-15 7.007064e-16 1.369905e-15
[2923,] 1.461037e-16 1.220703e-16 5.241819e-17
[2924,] 1.618123e-16 1.085370e-16 5.692569e-17
[2925,] 1.474414e-16 1.511743e-16 6.160489e-17
[2926,] 3.967573e-17 1.470061e-16 1.317633e-17
[2927,] 1.573747e-16 1.049888e-16 5.339987e-17
[2928,] 1.075301e-15 1.632410e-15 1.100375e-15
[2929,] 1.497876e-16 1.095664e-16 5.112177e-17
[2930,] 2.005209e-16 1.094473e-16 6.948620e-17
[2931,] 3.232562e-17 1.527686e-16 1.035355e-17
[2932,] 1.851609e-16 1.301561e-16 7.137449e-17
[2933,] 1.741616e-16 1.299480e-16 6.693846e-17
[2934,] 8.055410e-17 5.410938e-17 2.658845e-17
[2935,] 1.953360e-16 1.244977e-16 7.533299e-17
[2936,] 3.085583e-17 7.788488e-17 8.959137e-18
[2937,] 1.790869e-16 1.302316e-16 6.901238e-17
[2938,] 1.750074e-16 1.278428e-16 6.660729e-17
[2939,] 1.900469e-16 1.293605e-16 7.303804e-17
[2940,] 3.584327e-17 1.466909e-16 1.174239e-17
[2941,] 1.752219e-16 1.313504e-16 6.789494e-17
[2942,] 5.387156e-17 6.730373e-17 2.045177e-17
[2943,] 2.128498e-16 1.175915e-16 7.608256e-17
[2944,] 1.961933e-16 1.185103e-16 7.061168e-17
[2945,] 1.931674e-16 1.168429e-16 6.858059e-17
[2946,] 2.657807e-15 9.384773e-16 2.505989e-15
[2947,] 3.950226e-17 1.466531e-16 1.290984e-17
[2948,] 1.927582e-16 1.169069e-16 6.847415e-17
[2949,] 2.245939e-15 9.041739e-16 2.069114e-15
[2950,] 2.125665e-16 1.172678e-16 7.580732e-17
[2951,] 1.856092e-16 1.175473e-16 6.630534e-17
[2952,] 3.604768e-17 1.472297e-16 1.163750e-17
[2953,] 2.075006e-16 1.175242e-16 7.415443e-17
[2954,] 3.610171e-17 1.472180e-16 1.165559e-17
[2955,] 1.935327e-16 1.189475e-16 6.980798e-17
[2956,] 1.785850e-16 1.169907e-16 6.346070e-17
[2957,] 1.653944e-15 5.515097e-17 4.797252e-16
[2958,] 2.224377e-17 8.936124e-17 6.143423e-18
[2959,] 1.827017e-16 1.187889e-16 6.584764e-17
[2960,] 1.743477e-17 6.572690e-17 6.099245e-18
[2961,] 8.570947e-17 1.125029e-16 2.976318e-17
[2962,] 1.311027e-16 1.130739e-16 4.537496e-17
[2963,] 1.788871e-16 1.112976e-16 6.101871e-17
[2964,] 4.004254e-17 7.488185e-17 1.164701e-17
[2965,] 1.774872e-16 1.136781e-16 6.220986e-17
[2966,] 1.891031e-16 1.114515e-16 6.474470e-17
[2967,] 1.981691e-16 1.078152e-16 6.512516e-17
[2968,] 1.956015e-16 1.161191e-16 6.897508e-17
[2969,] 1.814019e-16 1.168785e-16 6.441249e-17
[2970,] 1.684010e-15 5.360619e-17 4.287069e-16
[2971,] 1.889142e-16 1.164325e-16 6.681088e-17
[2972,] 1.668773e-15 7.618916e-16 1.440521e-15
[2973,] 3.649154e-17 8.009336e-17 1.109791e-17
[2974,] 1.731816e-15 5.660028e-17 5.426658e-16
[2975,] 3.961621e-17 1.479093e-16 1.276166e-17
[2976,] 1.678531e-15 1.046275e-15 1.564475e-15
[2977,] 2.062736e-15 1.026483e-15 1.913138e-15
[2978,] 4.801435e-17 6.784435e-17 1.837380e-17
[2979,] 1.814190e-16 1.157466e-16 6.362450e-17
[2980,] 1.856944e-16 1.170750e-16 6.603578e-17
[2981,] 2.021274e-16 1.182077e-16 7.258844e-17
[2982,] 1.901190e-16 1.167855e-16 6.736458e-17
[2983,] 1.885918e-16 1.162505e-16 6.648136e-17
[2984,] 1.854314e-16 1.147098e-16 6.447241e-17
[2985,] 1.945386e-16 1.144548e-16 6.743504e-17
[2986,] 1.921893e-16 1.142521e-16 6.647078e-17
[2987,] 2.063775e-16 1.131772e-16 7.003433e-17
[2988,] 2.277458e-16 1.133029e-16 7.740349e-17
[2989,] 2.233138e-16 1.135268e-16 7.615051e-17
[2990,] 2.063634e-16 1.067307e-16 6.170855e-17
[2991,] 1.951739e-16 1.066789e-16 5.861619e-17
[2992,] 2.406675e-16 1.091307e-16 7.721787e-17
[2993,] 2.284057e-16 1.086483e-16 7.264396e-17
[2994,] 2.609305e-17 7.636053e-17 8.408170e-18
[2995,] 3.357017e-16 1.141703e-16 1.161697e-16
[2996,] 2.211636e-16 8.643721e-17 7.990708e-17
[2997,] 1.979315e-14 3.602449e-16 1.757833e-14
[2998,] 3.202006e-16 1.071529e-16 1.393462e-16
[2999,] 2.947444e-16 1.042040e-16 1.248469e-16
[3000,] 3.080338e-16 1.067932e-16 1.330711e-16
[3001,] 2.868094e-16 1.033858e-16 1.206680e-16
[3002,] 2.894526e-17 7.362282e-17 8.949423e-18
[3003,] 4.848214e-15 4.278113e-16 4.224624e-15
[3004,] 4.457934e-16 5.332669e-17 1.041458e-16
[3005,] 3.851066e-16 5.000217e-16 2.500528e-16
[3006,] 3.121777e-17 1.638851e-16 1.119592e-17
[3007,] 3.058577e-16 1.134700e-16 1.405694e-16
[3008,] 3.203218e-16 1.142589e-16 1.480897e-16
[3009,] 2.940617e-16 1.057796e-16 1.259511e-16
[3010,] 3.930647e-16 5.368449e-17 8.896297e-17
[3011,] 2.536510e-15 5.984089e-17 6.188652e-16
[3012,] 2.737882e-16 1.055506e-16 1.164256e-16
[3013,] 2.996883e-16 1.059097e-16 1.285832e-16
[3014,] 4.279413e-16 5.443475e-17 9.069629e-17
[3015,] 2.944278e-16 1.142963e-16 1.357894e-16
[3016,] 3.954699e-17 6.893510e-17 1.106410e-17
[3017,] 2.894476e-16 9.897612e-17 1.175027e-16
[3018,] 4.926331e-15 1.667225e-16 3.222256e-15
[3019,] 4.015737e-15 2.038401e-16 2.869882e-15
[3020,] 5.609564e-16 9.870325e-17 2.317342e-16
[3021,] 1.493533e-17 1.233817e-16 6.362555e-18
[3022,] 3.540398e-17 7.070491e-17 8.465977e-18
[3023,] 1.497448e-16 9.889462e-17 4.600247e-17
[3024,] 3.246722e-17 1.018306e-16 7.221936e-18
[3025,] 1.921718e-15 2.083636e-16 1.225310e-15
[3026,] 1.492875e-17 1.211768e-16 6.333660e-18
[3027,] 1.575686e-17 1.422315e-16 7.043521e-18
[3028,] 3.056954e-17 1.506467e-16 1.074931e-17
[3029,] 6.741718e-16 8.185521e-17 2.224944e-16
[3030,] 1.490541e-17 1.940197e-16 6.607847e-18
[3031,] 1.675407e-17 6.143553e-17 5.619739e-18
[3032,] 2.164221e-17 2.178899e-16 1.196277e-17
[3033,] 2.282719e-17 1.166358e-16 7.220440e-18
[3034,] 2.349046e-17 1.172979e-16 7.740337e-18
[3035,] 2.283560e-17 1.041381e-16 7.694923e-18
[3036,] 5.308264e-16 5.846074e-17 9.412931e-17
[3037,] 3.735481e-17 7.311237e-17 1.147366e-17
[3038,] 6.231740e-16 8.033738e-17 1.970000e-16
[3039,] 3.412747e-16 5.414942e-17 7.893966e-17
[3040,] 1.707556e-17 8.766091e-17 6.267260e-18
[3041,] 1.938191e-16 2.974804e-16 1.680213e-16
[3042,] 6.201511e-17 9.112648e-17 1.308847e-17
[3043,] 5.990651e-17 8.049482e-17 1.823299e-17
[3044,] 8.672440e-16 6.154852e-16 6.576826e-16
[3045,] 4.057993e-16 6.464553e-17 1.263905e-16
[3046,] 3.380941e-16 6.385836e-17 6.930189e-17
[3047,] 1.041618e-15 6.025517e-16 6.185087e-16
[3048,] 2.335607e-16 1.548863e-16 9.918722e-17
[3049,] 2.914053e-17 1.474848e-16 1.011893e-17
[3050,] 8.952587e-16 4.610115e-16 6.105833e-16
[3051,] 3.506667e-16 6.524855e-17 6.949747e-17
[3052,] 9.782197e-17 1.127830e-16 1.890624e-17
[3053,] 1.091493e-15 8.761928e-17 1.149576e-16
[3054,] 2.629194e-17 1.468993e-16 9.065286e-18
[3055,] 9.980274e-16 6.003359e-17 1.639114e-16
[3056,] 5.354728e-17 7.223057e-17 1.293404e-17
[3057,] 7.173629e-16 6.609792e-17 1.071326e-16
[3058,] 6.466935e-16 6.871011e-17 2.966039e-16
[3059,] 3.154978e-17 1.438326e-16 1.091375e-17
[3060,] 2.538311e-17 1.051930e-16 8.288979e-18
[3061,] 2.249255e-17 6.555721e-17 7.082142e-18
[3062,] 2.627495e-15 2.747470e-16 2.153861e-15
[3063,] 3.875204e-17 6.888722e-17 1.555965e-17
[3064,] 3.381196e-16 8.282216e-17 1.370340e-16
[3065,] 1.639292e-17 5.779631e-17 5.315537e-18
[3066,] 3.761127e-17 1.393488e-16 1.299783e-17
[3067,] 3.918067e-17 1.400998e-16 1.351462e-17
[3068,] 4.123176e-17 1.422736e-16 1.439070e-17
[3069,] 3.957955e-17 1.391092e-16 1.364838e-17
[3070,] 2.922529e-17 1.725960e-16 1.035474e-17
[3071,] 9.265962e-15 5.248629e-17 2.393934e-15
[3072,] 8.948845e-17 6.597191e-17 2.070532e-17
[3073,] 1.577526e-17 6.428095e-17 4.878753e-18
[3074,] 2.595955e-17 1.262488e-16 1.099483e-17
[3075,] 4.796588e-17 1.825709e-16 1.869110e-17
[3076,] 2.992677e-17 3.448630e-16 6.961928e-18
[3077,] 1.431579e-15 5.669573e-17 3.183873e-16
[3078,] 1.398511e-15 6.426106e-17 4.022363e-16
[3079,] 2.573019e-17 1.256488e-16 8.108005e-18
[3080,] 3.979723e-17 6.502620e-17 1.266509e-17
[3081,] 2.487155e-15 1.718711e-16 1.552221e-15
[3082,] 2.739490e-16 6.470253e-17 7.296355e-17
[3083,] 3.341101e-17 1.220582e-16 8.882126e-18
[3084,] 3.497463e-17 1.242869e-16 9.174274e-18
[3085,] 3.317265e-17 1.286786e-16 8.739732e-18
[3086,] 2.694261e-16 6.508880e-17 7.508055e-17
[3087,] 3.226762e-17 1.213857e-16 1.038708e-17
[3088,] 3.390395e-17 1.246985e-16 9.004576e-18
[3089,] 3.533460e-17 1.250327e-16 9.294030e-18
[3090,] 3.498184e-17 1.300136e-16 9.144259e-18
[3091,] 3.150499e-17 1.216170e-16 1.011920e-17
[3092,] 2.985912e-17 1.308319e-16 8.118755e-18
[3093,] 9.919710e-17 1.499819e-16 3.429742e-17
[3094,] 4.078086e-16 1.082693e-16 2.320128e-16
[3095,] 3.235325e-17 1.230025e-16 1.027223e-17
[3096,] 3.261633e-17 1.212745e-16 1.055627e-17
[3097,] 2.708149e-17 9.394505e-17 7.572428e-18
[3098,] 3.319749e-17 1.215894e-16 1.064734e-17
[3099,] 3.179641e-17 1.218910e-16 1.017211e-17
[3100,] 1.305213e-14 6.333312e-17 4.576238e-15
[3101,] 2.614614e-15 6.979861e-17 9.950795e-16
[3102,] 3.981181e-16 1.264641e-16 2.447985e-16
[3103,] 1.020069e-15 3.724347e-16 6.631355e-16
[3104,] 3.221915e-15 5.649978e-17 1.659644e-16
[3105,] 1.690799e-17 7.861080e-17 5.514035e-18
[3106,] 2.274770e-17 5.277399e-17 7.304441e-18
[3107,] 7.363622e-16 1.214524e-16 4.843895e-16
[3108,] 2.541705e-15 5.589795e-17 1.329111e-16
[3109,] 2.376699e-17 5.352773e-17 7.754753e-18
[3110,] 1.772415e-17 7.713415e-17 5.774835e-18
[3111,] 1.959780e-15 3.800443e-16 1.064568e-15
[3112,] 2.214636e-17 5.321191e-17 7.220578e-18
[3113,] 1.723349e-17 9.545351e-17 5.358311e-18
[3114,] 2.218536e-17 5.375075e-17 7.345455e-18
[3115,] 1.840198e-17 5.320027e-17 5.745849e-18
[3116,] 1.790634e-17 9.737662e-17 5.429125e-18
[3117,] 1.747017e-17 8.431738e-17 5.399719e-18
[3118,] 1.651252e-17 5.323893e-17 5.140686e-18
[3119,] 2.204436e-17 5.350232e-17 7.255980e-18
[3120,] 2.331454e-16 1.593944e-16 1.459829e-16
[3121,] 1.756451e-17 7.758450e-17 5.674465e-18
[3122,] 3.902032e-15 1.012403e-16 2.152621e-15
[3123,] 2.080070e-17 5.432054e-17 6.670574e-18
[3124,] 1.922542e-17 5.408325e-17 5.835099e-18
[3125,] 1.661603e-17 9.248805e-17 5.286502e-18
[3126,] 2.525558e-17 6.249836e-17 9.502428e-18
[3127,] 1.667469e-17 9.385498e-17 5.288076e-18
[3128,] 2.441252e-17 6.284203e-17 9.202105e-18
[3129,] 2.507796e-17 6.190107e-17 9.387736e-18
[3130,] 2.026864e-17 5.353648e-17 6.293027e-18
[3131,] 1.644514e-17 8.866855e-17 5.290357e-18
[3132,] 2.859487e-16 2.777781e-16 2.252088e-16
[3133,] 1.223724e-15 7.685668e-17 4.962752e-16
[3134,] 1.205213e-15 7.578123e-17 4.791784e-16
[3135,] 1.696947e-17 9.220961e-17 5.291997e-18
[3136,] 1.728598e-17 9.132842e-17 5.381632e-18
[3137,] 1.787181e-17 5.746444e-17 6.290023e-18
[3138,] 1.728049e-17 9.227637e-17 5.381898e-18
[3139,] 1.310820e-15 7.658661e-17 4.868564e-16
[3140,] 1.654316e-17 9.145145e-17 5.291622e-18
[3141,] 1.720212e-17 9.238223e-17 5.365770e-18
[3142,] 1.655220e-17 9.105023e-17 5.291171e-18
[3143,] 1.664740e-17 5.422845e-17 5.136089e-18
[3144,] 5.093584e-16 2.964890e-16 3.964668e-16
[3145,] 1.927618e-17 7.441126e-17 5.562261e-18
[3146,] 1.137138e-15 7.703773e-17 4.272654e-16
[3147,] 1.693461e-17 8.232915e-17 6.243589e-18
[3148,] 6.000561e-16 5.918883e-16 5.965012e-16
[3149,] 4.039549e-17 1.436598e-16 1.348796e-17
[3150,] 3.932667e-17 1.433326e-16 1.303046e-17
[3151,] 1.928225e-17 7.234182e-17 5.594188e-18
[3152,] 2.049441e-17 5.992938e-17 5.812267e-18
[3153,] 1.916349e-17 7.638743e-17 5.513702e-18
[3154,] 7.676236e-16 7.411035e-17 2.732260e-16
[3155,] 9.321337e-16 7.419409e-17 3.319274e-16
[3156,] 4.363764e-17 1.429974e-16 1.424174e-17
[3157,] 2.814910e-16 9.283823e-17 1.358565e-16
[3158,] 1.591864e-17 5.371943e-17 4.977847e-18
[3159,] 1.840251e-17 7.698818e-17 5.356053e-18
[3160,] 1.834746e-17 7.476181e-17 5.367899e-18
[3161,] 1.646481e-17 9.140876e-17 5.302896e-18
[3162,] 4.163066e-17 1.428317e-16 1.365671e-17
[3163,] 4.420857e-17 1.428671e-16 1.445727e-17
[3164,] 9.675780e-16 8.941293e-17 4.621745e-16
[3165,] 2.094212e-15 1.215927e-16 8.780718e-16
[3166,] 4.920546e-17 1.428920e-16 1.610371e-17
[3167,] 4.179372e-17 1.224049e-16 1.335211e-17
[3168,] 1.673269e-17 8.058934e-17 5.327475e-18
[3169,] 1.536518e-15 8.874742e-17 7.300297e-16
[3170,] 4.730403e-17 1.428714e-16 1.552833e-17
[3171,] 2.821093e-17 7.648012e-17 7.920621e-18
[3172,] 1.852064e-17 6.494792e-17 5.297605e-18
[3173,] 4.037079e-16 5.619833e-16 3.896990e-16
[3174,] 2.760768e-17 5.414840e-17 7.779081e-18
[3175,] 2.276949e-17 5.407246e-17 6.970580e-18
[3176,] 2.493458e-17 5.611915e-17 8.478110e-18
[3177,] 1.691730e-16 8.071011e-17 7.532682e-17
[3178,] 1.026792e-15 2.728374e-16 5.937356e-16
[3179,] 6.316214e-16 6.123152e-17 2.346127e-16
[3180,] 2.467396e-17 1.831704e-16 8.015996e-18
[3181,] 2.544231e-17 1.131265e-16 1.117902e-17
[3182,] 2.208122e-17 1.997622e-16 5.398021e-18
[3183,] 1.757682e-17 8.136091e-17 6.087805e-18
[3184,] 5.025813e-17 1.125494e-16 1.669010e-17
[3185,] 5.878542e-17 1.296556e-16 3.288981e-17
[3186,] 1.024685e-15 1.981888e-15 2.715209e-15
[3187,] 2.855154e-17 1.763614e-16 9.823862e-18
[3188,] 1.801087e-17 1.638163e-16 7.489287e-18
[3189,] 1.011413e-15 3.039758e-16 1.257402e-15
[3190,] 3.344948e-17 6.759957e-17 1.307199e-17
[3191,] 9.300265e-16 3.150782e-16 1.167434e-15
[3192,] 2.266772e-17 6.994507e-16 1.066298e-17
[3193,] 8.942470e-16 2.982957e-16 1.088301e-15
[3194,] 1.816007e-17 1.688989e-16 7.610432e-18
[3195,] 2.949906e-17 2.007238e-16 1.449389e-17
[3196,] 1.244447e-16 8.516616e-17 5.055643e-17
[3197,] 1.275345e-16 8.734539e-17 5.363667e-17
[3198,] 1.842577e-17 1.701427e-16 7.759732e-18
[3199,] 4.774129e-16 6.070361e-16 3.001741e-16
[3200,] 1.259220e-16 8.628804e-17 5.201981e-17
[3201,] 4.601784e-16 6.764608e-16 2.955848e-16
[3202,] 1.181370e-16 8.619647e-17 4.863430e-17
[3203,] 2.738013e-17 1.936903e-16 1.318386e-17
[3204,] 3.525467e-16 3.588971e-16 1.895435e-16
[3205,] 1.847413e-17 1.683929e-16 7.770716e-18
[3206,] 1.788708e-17 1.774056e-16 7.533475e-18
[3207,] 1.842976e-17 1.696523e-16 7.757640e-18
[3208,] 1.417794e-16 1.647160e-16 1.399451e-16
[3209,] 1.298544e-16 8.482925e-17 5.255544e-17
[3210,] 1.316604e-16 9.106114e-17 5.871004e-17
[3211,] 3.089378e-17 6.218402e-17 1.103021e-17
[3212,] 8.950565e-17 2.598690e-16 4.036198e-17
[3213,] 1.740040e-17 5.337461e-17 5.676574e-18
[3214,] 2.753713e-17 2.245315e-16 1.367433e-17
[3215,] 1.982049e-17 1.960870e-16 8.706698e-18
[3216,] 1.950794e-17 1.960870e-16 8.536510e-18
[3217,] 1.685880e-17 1.800275e-16 6.991415e-18
[3218,] 1.709381e-17 5.251283e-17 5.416584e-18
[3219,] 2.884975e-17 1.834910e-16 1.001554e-17
[3220,] 1.092638e-16 2.597449e-16 4.846294e-17
[3221,] 3.467676e-17 1.628957e-16 1.180928e-17
[3222,] 3.176417e-17 1.613122e-16 1.072350e-17
[3223,] 2.049084e-17 9.165912e-17 6.822810e-18
[3224,] 3.003053e-17 1.660047e-16 9.995700e-18
[3225,] 2.363823e-17 8.707189e-17 7.898811e-18
[3226,] 1.558265e-17 1.488524e-16 5.337890e-18
[3227,] 2.545642e-17 1.089346e-16 8.469271e-18
[3228,] 2.173740e-17 8.911537e-17 7.188379e-18
[3229,] 3.432550e-17 6.069717e-17 1.250225e-17
[3230,] 1.792770e-17 5.737343e-17 5.553201e-18
[3231,] 2.154227e-17 8.622992e-17 7.040895e-18
[3232,] 2.333867e-17 7.788349e-17 7.580636e-18
[3233,] 2.062276e-17 2.052406e-16 8.116477e-18
[3234,] 1.833485e-17 6.231207e-17 6.540110e-18
[3235,] 2.643508e-17 6.654688e-17 8.676408e-18
[3236,] 4.728407e-17 3.168371e-16 2.442282e-17
[3237,] 2.568752e-17 6.644931e-17 8.343196e-18
[3238,] 2.997485e-17 6.779157e-17 1.012871e-17
[3239,] 2.783160e-17 8.562946e-17 9.184065e-18
[3240,] 2.945138e-17 6.560128e-17 8.811801e-18
[3241,] 3.223373e-17 6.776040e-17 1.072204e-17
[3242,] 3.505827e-17 8.330292e-17 1.072213e-17
[3243,] 5.243313e-17 1.266469e-16 1.457402e-17
[3244,] 2.165066e-17 6.704455e-17 6.909726e-18
[3245,] 2.504823e-17 8.144214e-17 8.381147e-18
[3246,] 1.791709e-17 6.880542e-17 5.957040e-18
[3247,] 1.796050e-17 6.988782e-17 6.063518e-18
[3248,] 2.087942e-17 1.673746e-16 1.019614e-17
[3249,] 2.534152e-17 8.270584e-17 8.552741e-18
[3250,] 4.928845e-17 9.810453e-17 1.486091e-17
[3251,] 4.876714e-17 9.760195e-17 1.491771e-17
[3252,] 1.784541e-17 7.108894e-17 5.884317e-18
[3253,] 1.788372e-17 7.178297e-17 5.962824e-18
[3254,] 5.135274e-17 1.263254e-16 1.431456e-17
[3255,] 3.781972e-17 2.831327e-16 1.424656e-17
[3256,] 5.029467e-17 9.852033e-17 1.506032e-17
[3257,] 2.232898e-17 7.355481e-17 8.805496e-18
[3258,] 4.399149e-17 8.506555e-17 1.409492e-17
[3259,] 3.382083e-17 2.700070e-16 7.089996e-18
[3260,] 2.864002e-17 1.136350e-15 7.776833e-18
[3261,] 1.525732e-17 6.352588e-17 5.034827e-18
[3262,] 1.515651e-17 6.577216e-17 4.982773e-18
[3263,] 1.522066e-17 5.930811e-17 4.964261e-18
[3264,] 7.696334e-17 1.041993e-16 1.345168e-17
[3265,] 3.026027e-17 1.016128e-16 8.227576e-18
[3266,] 7.977961e-17 5.494504e-17 2.041049e-17
[3267,] 3.034184e-17 1.191294e-16 7.996232e-18
[3268,] 2.983726e-17 6.763914e-16 8.146003e-18
[3269,] 4.225293e-17 1.784449e-16 7.857800e-18
[3270,] 3.082169e-17 7.222353e-16 8.284583e-18
[3271,] 4.178441e-17 9.815371e-17 1.410604e-17
[3272,] 4.133007e-17 1.642133e-16 7.863563e-18
[3273,] 2.350834e-17 6.243831e-17 8.442305e-18
[3274,] 1.529993e-17 6.276917e-17 5.065271e-18
[3275,] 6.738611e-17 1.569025e-16 1.059607e-17
[3276,] 4.016629e-17 9.848160e-17 1.331044e-17
[3277,] 9.186203e-17 1.494222e-16 3.407222e-17
[3278,] 1.840988e-17 1.352403e-16 6.796748e-18
[3279,] 1.719751e-17 5.575101e-17 5.513434e-18
[3280,] 9.745173e-17 1.472978e-16 3.612035e-17
[3281,] 1.774064e-17 6.757896e-17 5.722191e-18
[3282,] 1.545226e-17 5.452769e-17 5.102524e-18
[3283,] 3.846511e-17 9.483509e-17 1.267571e-17
[3284,] 1.808843e-17 6.765706e-17 5.775977e-18
[3285,] 1.808988e-17 6.836009e-17 5.767137e-18
[3286,] 1.815262e-16 8.169150e-17 2.652253e-17
[3287,] 3.560707e-17 1.174750e-16 1.340841e-17
[3288,] 6.248694e-17 7.796748e-17 1.753275e-17
[3289,] 2.946520e-17 1.026129e-16 1.128475e-17
[3290,] 3.245266e-17 1.346016e-16 1.274238e-17
[3291,] 5.643835e-17 7.810935e-17 1.632575e-17
[3292,] 1.046155e-16 6.408129e-17 3.893874e-17
[3293,] 2.235493e-17 5.437738e-17 6.931565e-18
[3294,] 4.382477e-17 5.946493e-17 1.578033e-17
[3295,] 2.155217e-17 5.531585e-17 6.826410e-18
[3296,] 3.824583e-17 6.911546e-17 1.318636e-17
[3297,] 3.429050e-17 6.212358e-17 1.254856e-17
[3298,] 2.161664e-17 5.441448e-17 6.725661e-18
[3299,] 8.596032e-17 1.355485e-16 2.707869e-17
[3300,] 4.142540e-17 6.235849e-17 1.302129e-17
[3301,] 3.749706e-17 1.217864e-16 1.436194e-17
[3302,] 3.852617e-17 6.226697e-17 1.205519e-17
[3303,] 3.769834e-17 1.201865e-16 1.437237e-17
[3304,] 3.800426e-17 6.133474e-17 1.129969e-17
[3305,] 8.324754e-17 3.095354e-16 1.733112e-17
[3306,] 3.807179e-17 5.962317e-17 1.371671e-17
[3307,] 1.084765e-16 1.919346e-16 3.132320e-17
[3308,] 2.173920e-17 5.504980e-17 6.859069e-18
[3309,] 4.029000e-17 6.269978e-17 1.272893e-17
[3310,] 2.215350e-17 5.492716e-17 6.973199e-18
[3311,] 4.210388e-17 1.207884e-16 1.613838e-17
[3312,] 1.061463e-16 6.273225e-17 3.862438e-17
[3313,] 4.020657e-17 6.152330e-17 1.172933e-17
[3314,] 2.826110e-17 7.859277e-17 1.120369e-17
[3315,] 3.744633e-17 1.914932e-16 1.718625e-17
[3316,] 3.772406e-17 6.288104e-17 1.393036e-17
[3317,] 3.697753e-17 1.279233e-16 1.438907e-17
[3318,] 8.536941e-17 3.422997e-16 1.742612e-17
[3319,] 9.942286e-17 2.067307e-16 2.808167e-17
[3320,] 2.875563e-17 1.017680e-16 1.095962e-17
[3321,] 3.035129e-17 5.623869e-17 1.024552e-17
[3322,] 4.610302e-17 1.131367e-16 1.762794e-17
[3323,] 8.098319e-17 6.185269e-17 2.953818e-17
[3324,] 2.970636e-17 1.013463e-16 1.133067e-17
[3325,] 7.832940e-17 6.127999e-17 2.832974e-17
[3326,] 8.094267e-17 6.211291e-17 2.963303e-17
[3327,] 3.013077e-17 1.004357e-16 1.146426e-17
[3328,] 3.348852e-17 3.778496e-16 9.322847e-18
[3329,] 4.140802e-17 5.634811e-17 1.289259e-17
[3330,] 1.243978e-16 6.963761e-17 4.991674e-17
[3331,] 3.892496e-17 1.246659e-16 1.506710e-17
[3332,] 3.945329e-17 1.241089e-16 1.526066e-17
[3333,] 4.071530e-17 5.751115e-17 1.310948e-17
[3334,] 4.133080e-17 1.223455e-16 1.590927e-17
[3335,] 9.810644e-17 2.016012e-16 2.795581e-17
[3336,] 8.027635e-17 6.194424e-17 2.343157e-17
[3337,] 6.689988e-17 1.030584e-16 2.509226e-17
[3338,] 1.583298e-17 5.284501e-17 5.068077e-18
[3339,] 1.536763e-17 5.263825e-17 4.928596e-18
[3340,] 3.234234e-17 7.027335e-17 1.323471e-17
[3341,] 2.210816e-17 1.356077e-16 7.963541e-18
[3342,] 2.331150e-17 6.158943e-17 6.292485e-18
[3343,] 9.598584e-17 6.044280e-17 1.503786e-17
[3344,] 2.390755e-17 1.321330e-16 8.520672e-18
[3345,] 1.828091e-17 6.898213e-17 6.141529e-18
[3346,] 2.323392e-17 1.287526e-16 8.343165e-18
[3347,] 1.995033e-17 7.716208e-17 6.980687e-18
[3348,] 2.316470e-17 1.301909e-16 8.330231e-18
[3349,] 2.319454e-17 1.269638e-16 8.303646e-18
[3350,] 1.205755e-16 6.201837e-17 1.494564e-17
[3351,] 2.267815e-17 1.307850e-16 8.118137e-18
[3352,] 1.021294e-16 6.341117e-17 1.494398e-17
[3353,] 1.817309e-17 6.947753e-17 6.054612e-18
[3354,] 1.968532e-17 7.875698e-17 6.808769e-18
[3355,] 2.118446e-17 7.528045e-17 7.669272e-18
[3356,] 2.391735e-17 1.502256e-16 9.087223e-18
[3357,] 2.003367e-17 8.453628e-17 7.165969e-18
[3358,] 2.116585e-17 7.676316e-17 7.679508e-18
[3359,] 3.665697e-17 1.061556e-16 1.351814e-17
[3360,] 1.987322e-17 9.293257e-17 7.180947e-18
[3361,] 1.181221e-15 9.762898e-17 2.989752e-16
[3362,] 3.349795e-17 2.536170e-16 8.553771e-18
[3363,] 2.252015e-17 1.492142e-16 8.221924e-18
[3364,] 2.930921e-17 1.274989e-16 1.132257e-17
[3365,] 2.010411e-17 9.387965e-17 7.378967e-18
[3366,] 2.017564e-17 9.225354e-17 7.411271e-18
[3367,] 2.335971e-17 1.695386e-16 8.800818e-18
[3368,] 1.834332e-17 7.645326e-17 6.289786e-18
[3369,] 2.495194e-17 2.296441e-16 9.527611e-18
[3370,] 2.358406e-17 1.407129e-16 8.490684e-18
[3371,] 8.038538e-17 7.981434e-17 2.311839e-17
[3372,] 2.049795e-17 8.956363e-17 7.589650e-18
[3373,] 3.761987e-17 1.906575e-16 1.267605e-17
[3374,] 2.037788e-17 8.560520e-17 7.427732e-18
[3375,] 1.302174e-16 6.670057e-17 1.498822e-17
[3376,] 8.547413e-16 1.230450e-16 1.652271e-17
[3377,] 2.339079e-17 1.342299e-16 8.341613e-18
[3378,] 1.843058e-17 4.283170e-16 6.371010e-18
[3379,] 2.248862e-17 1.242606e-16 5.391619e-18
[3380,] 1.979943e-16 3.749683e-16 1.241781e-16
[3381,] 1.830214e-17 6.882605e-17 6.369784e-18
[3382,] 4.084735e-17 7.189648e-17 1.307153e-17
[3383,] 5.110466e-17 7.001402e-16 1.307492e-17
[3384,] 2.436642e-17 2.280327e-16 6.549563e-18
[3385,] 3.827281e-17 6.618397e-17 1.142705e-17
[3386,] 4.034579e-17 7.073734e-17 1.275433e-17
[3387,] 3.960455e-17 6.969445e-17 1.234490e-17
[3388,] 2.056987e-17 3.419803e-16 7.417812e-18
[3389,] 2.671991e-16 8.890647e-17 7.945534e-17
[3390,] 1.614852e-16 2.440103e-16 1.144831e-16
[3391,] 4.984743e-16 1.315777e-16 2.094314e-16
[3392,] 1.527688e-16 3.212041e-16 1.178476e-16
[3393,] 6.816214e-16 1.365119e-16 2.936378e-16
[3394,] 2.540680e-16 8.649309e-17 7.313126e-17
[3395,] 1.446968e-16 2.303341e-16 9.933585e-17
[3396,] 2.265139e-17 6.391791e-16 7.111195e-18
[3397,] 1.747004e-16 6.995419e-17 6.108636e-17
[3398,] 9.701348e-16 1.199789e-16 3.685927e-16
[3399,] 2.341588e-16 7.221694e-17 8.562022e-17
[3400,] 2.906929e-15 8.856223e-17 9.672142e-16
[3401,] 2.165048e-17 2.859378e-16 6.998588e-18
[3402,] 3.439496e-15 8.165792e-16 4.987497e-15
[3403,] 5.241198e-17 1.082254e-16 1.552127e-17
[3404,] 1.144096e-15 1.879720e-16 9.275664e-16
[3405,] 5.623396e-17 1.582985e-16 2.362585e-17
[3406,] 5.766596e-17 1.622742e-16 2.469360e-17
[3407,] 1.576782e-15 2.596566e-16 1.407686e-15
[3408,] 6.258930e-16 6.469179e-16 6.883815e-16
[3409,] 2.037705e-16 7.032499e-17 7.744379e-17
[3410,] 1.713989e-16 8.399441e-17 8.413740e-17
[3411,] 7.569694e-16 1.916601e-15 1.039742e-15
[3412,] 1.954018e-15 2.519466e-15 2.919176e-15
[3413,] 7.108187e-16 1.945802e-15 9.715910e-16
[3414,] 2.390678e-17 1.270716e-16 7.224701e-18
[3415,] 1.689656e-15 2.302311e-15 2.427276e-15
[3416,] 6.808683e-16 1.943309e-15 9.237090e-16
[3417,] 3.807935e-16 8.472998e-17 1.057628e-16
[3418,] 1.592778e-15 2.177224e-15 2.240884e-15
[3419,] 1.621152e-15 2.385111e-15 2.336925e-15
[3420,] 6.352976e-16 2.250241e-16 2.542764e-16
[3421,] 7.731420e-17 2.143296e-16 2.801077e-17
[3422,] 5.217439e-17 1.433738e-16 1.643278e-17
[3423,] 8.838053e-16 1.106851e-16 2.759842e-16
[3424,] 2.014577e-16 1.053718e-16 1.138111e-16
[3425,] 2.301204e-16 1.043114e-16 1.305186e-16
[3426,] 2.627687e-17 2.081866e-16 6.521534e-18
[3427,] 1.137459e-15 1.610490e-15 1.430116e-15
[3428,] 8.974152e-17 7.311805e-16 2.019099e-17
[3429,] 4.241399e-16 8.671056e-17 1.128139e-16
[3430,] 1.143964e-15 1.305983e-15 1.370649e-15
[3431,] 1.006652e-15 1.285915e-15 1.183816e-15
[3432,] 2.647993e-16 1.318026e-16 1.732867e-16
[3433,] 1.139010e-15 2.228390e-15 1.562379e-15
[3434,] 1.887913e-16 9.322626e-17 9.876735e-17
[3435,] 1.358209e-15 1.316515e-15 1.663951e-15
[3436,] 9.350601e-15 2.419387e-16 4.279878e-15
[3437,] 5.182376e-17 1.278330e-16 1.669067e-17
[3438,] 1.559013e-15 1.334048e-15 1.937133e-15
[3439,] 1.722479e-16 9.030167e-17 8.787977e-17
[3440,] 3.212970e-17 1.144883e-16 1.061136e-17
[3441,] 1.442171e-16 8.532832e-17 7.007057e-17
[3442,] 5.208260e-17 1.251360e-16 1.605317e-17
[3443,] 7.371315e-17 3.257410e-16 5.468337e-17
[3444,] 2.398874e-16 8.945981e-17 1.201824e-16
[3445,] 1.514354e-16 1.570881e-16 1.038261e-16
[3446,] 1.957733e-15 1.353645e-15 2.506787e-15
[3447,] 2.759986e-17 2.768937e-16 1.054959e-17
[3448,] 1.870112e-16 1.361753e-16 1.216719e-16
[3449,] 2.703204e-16 1.629624e-16 2.002144e-16
[3450,] 1.978497e-15 6.227344e-16 2.190741e-15
[3451,] 3.036402e-17 1.416870e-16 1.032367e-17
[3452,] 1.828145e-15 5.937610e-16 1.976700e-15
[3453,] 1.388228e-16 1.143517e-16 2.993195e-17
[3454,] 2.694002e-17 4.991566e-16 6.531115e-18
[3455,] 1.797883e-15 5.413533e-16 1.882642e-15
[3456,] 2.580389e-17 2.029701e-16 6.599529e-18
[3457,] 6.166038e-16 6.297084e-17 1.590034e-16
[3458,] 1.502651e-15 6.071225e-16 1.608178e-15
[3459,] 3.053370e-15 6.263225e-17 1.985845e-16
[3460,] 2.537595e-17 1.947073e-16 6.590193e-18
[3461,] 2.516256e-17 2.477176e-16 6.535339e-18
[3462,] 1.226961e-16 2.000129e-16 3.155625e-17
[3463,] 2.612955e-17 2.990827e-16 6.440368e-18
[3464,] 3.037037e-17 1.364162e-16 1.005176e-17
[3465,] 2.756389e-17 3.144357e-16 6.510018e-18
[3466,] 9.213809e-16 5.934454e-17 2.530647e-16
[3467,] 2.670348e-17 3.192201e-16 6.465294e-18
[3468,] 5.440161e-16 5.843552e-17 1.442859e-16
[3469,] 2.653967e-17 3.450667e-16 6.450709e-18
[3470,] 8.776867e-16 1.334250e-15 1.021256e-15
[3471,] 5.343453e-16 5.852288e-17 1.293504e-16
[3472,] 2.851099e-17 3.050997e-16 6.538716e-18
[3473,] 1.640134e-15 1.438753e-15 2.094834e-15
[3474,] 2.787354e-17 3.610051e-16 6.480866e-18
[3475,] 2.540449e-17 2.997896e-16 6.428061e-18
[3476,] 5.047078e-16 5.862223e-17 1.225366e-16
[3477,] 2.852518e-17 3.192955e-16 1.123770e-17
[3478,] 1.258732e-15 1.175648e-15 1.478273e-15
[3479,] 8.559159e-16 5.841777e-17 2.115963e-16
[3480,] 3.593610e-15 5.764689e-17 1.159113e-16
[3481,] 1.067598e-15 5.865772e-17 2.442870e-16
[3482,] 3.512726e-17 1.963622e-16 7.300895e-18
[3483,] 2.384736e-17 3.327860e-16 6.414232e-18
[3484,] 2.418988e-17 3.396974e-16 6.418701e-18
[3485,] 2.419567e-17 3.378915e-16 6.418444e-18
[3486,] 1.097206e-14 6.256656e-17 4.439292e-16
[3487,] 3.132710e-15 4.764667e-15 6.153534e-15
[3488,] 1.278304e-14 2.156094e-16 5.488301e-15
[3489,] 9.331693e-17 1.406574e-16 2.773372e-17
[3490,] 7.549127e-16 5.697815e-17 1.901840e-16
[3491,] 2.367570e-17 2.138233e-16 6.338197e-18
[3492,] 2.468477e-17 2.790308e-16 6.343298e-18
[3493,] 3.922809e-15 3.215656e-15 7.064432e-15
[3494,] 7.193539e-16 8.635683e-17 1.343563e-16
[3495,] 5.599058e-16 8.815448e-17 1.053909e-16
[3496,] 3.240664e-15 5.903706e-17 1.063428e-15
[3497,] 3.296423e-16 9.846172e-17 6.118418e-17
[3498,] 2.223376e-17 2.674303e-16 6.395097e-18
[3499,] 1.109486e-16 7.828304e-17 2.557071e-17
[3500,] 1.981653e-17 1.271043e-16 6.547592e-18
[3501,] 2.020849e-17 3.489434e-16 9.046445e-18
[3502,] 4.207484e-17 1.471310e-16 1.343058e-17
[3503,] 2.313174e-17 3.807489e-16 1.292355e-17
[3504,] 3.680703e-15 3.712031e-16 3.276785e-15
[3505,] 4.098273e-15 3.976886e-16 3.769281e-15
[3506,] 2.279958e-17 4.051275e-16 1.278888e-17
[3507,] 8.367120e-16 6.391733e-17 3.126577e-16
[3508,] 2.312719e-17 1.369768e-16 1.024328e-17
[3509,] 2.008024e-17 1.248046e-16 7.595634e-18
[3510,] 2.394525e-17 1.308904e-16 1.053367e-17
[3511,] 2.723986e-17 1.176926e-16 1.211061e-17
[3512,] 2.592063e-17 1.182763e-16 1.139717e-17
[3513,] 6.904985e-17 2.599051e-16 2.927897e-17
[3514,] 5.926547e-16 3.595104e-16 1.203327e-16
[3515,] 7.895309e-17 3.321857e-16 1.307121e-17
[3516,] 2.452890e-17 1.221628e-16 1.069439e-17
[3517,] 8.701481e-16 1.386905e-16 5.445980e-16
[3518,] 2.576918e-15 1.862233e-16 1.692013e-15
[3519,] 2.490542e-17 1.200586e-16 1.086789e-17
[3520,] 9.578828e-17 9.545564e-17 4.989984e-17
[3521,] 9.941767e-17 9.332267e-17 5.124740e-17
```
