## Supplementary material for "Characterization of shared and ancestry-specific signals driving complex traits using multi-ancestry fine-mapping": s1_data.bim

```
3	chr3:55487689:C:A	0	55487689	A	C
3	chr3:55488950:A:G	0	55488950	G	A
3	chr3:55489009:T:TC	0	55489009	TC	T
3	chr3:55489010:G:C	0	55489010	C	G
3	chr3:55489364:A:G	0	55489364	G	A
3	chr3:55489545:C:T	0	55489545	T	C
3	chr3:55491145:G:A	0	55491145	A	G
3	chr3:55491956:C:T	0	55491956	T	C
3	chr3:55492322:C:T	0	55492322	T	C
3	chr3:55493614:G:A	0	55493614	A	G
3	chr3:55494205:A:C	0	55494205	C	A
3	chr3:55495326:C:A	0	55495326	A	C
3	chr3:55495352:T:C	0	55495352	C	T
3	chr3:55495455:C:G	0	55495455	G	C
3	chr3:55496159:T:TA	0	55496159	TA	T
3	chr3:55497812:G:A	0	55497812	A	G
3	chr3:55497931:G:A	0	55497931	A	G
3	chr3:55498190:C:T	0	55498190	T	C
3	chr3:55499119:G:C	0	55499119	C	G
3	chr3:55501246:A:G	0	55501246	G	A
3	chr3:55501671:A:C	0	55501671	C	A
3	chr3:55502445:C:A	0	55502445	A	C
3	chr3:55502639:C:T	0	55502639	T	C
3	chr3:55502746:C:T	0	55502746	T	C
3	chr3:55502774:G:A	0	55502774	A	G
3	chr3:55503024:C:T	0	55503024	T	C
3	chr3:55503269:A:G	0	55503269	G	A
3	chr3:55503494:A:G	0	55503494	G	A
3	chr3:55504615:C:T	0	55504615	T	C
3	chr3:55504625:C:T	0	55504625	T	C
3	chr3:55505532:G:A	0	55505532	A	G
3	chr3:55507105:G:A	0	55507105	A	G
3	chr3:55508149:T:A	0	55508149	A	T
3	chr3:55510028:A:G	0	55510028	G	A
3	chr3:55511570:A:G	0	55511570	G	A
3	chr3:55511886:T:C	0	55511886	C	T
3	chr3:55513994:T:A	0	55513994	A	T
3	chr3:55514225:C:T	0	55514225	T	C
3	chr3:55514226:G:A	0	55514226	A	G
3	chr3:55514821:G:A	0	55514821	A	G
3	chr3:55515105:C:T	0	55515105	T	C
3	chr3:55515305:T:C	0	55515305	C	T
3	chr3:55516206:C:T	0	55516206	T	C
3	chr3:55516661:T:C	0	55516661	C	T
3	chr3:55516740:C:G	0	55516740	G	C
3	chr3:55517036:C:T	0	55517036	T	C
3	chr3:55517644:C:A	0	55517644	A	C
3	chr3:55518071:C:T	0	55518071	T	C
3	chr3:55518787:A:G	0	55518787	G	A
3	chr3:55518820:G:A	0	55518820	A	G
3	chr3:55519069:C:T	0	55519069	T	C
3	chr3:55519777:A:C	0	55519777	C	A
3	chr3:55520175:A:G	0	55520175	G	A
3	chr3:55521357:C:G	0	55521357	G	C
3	chr3:55521664:A:G	0	55521664	G	A
3	chr3:55521676:C:G	0	55521676	G	C
3	chr3:55522773:A:T	0	55522773	T	A
3	chr3:55523192:A:G	0	55523192	G	A
3	chr3:55523672:A:C	0	55523672	C	A
3	chr3:55524224:A:T	0	55524224	T	A
3	chr3:55524861:T:C	0	55524861	C	T
3	chr3:55525240:A:T	0	55525240	T	A
3	chr3:55525478:T:A	0	55525478	A	T
3	chr3:55525709:TG:T	0	55525709	T	TG
3	chr3:55526116:G:A	0	55526116	A	G
3	chr3:55526974:C:T	0	55526974	T	C
3	chr3:55527629:A:G	0	55527629	G	A
3	chr3:55528798:TC:T	0	55528798	T	TC
3	chr3:55529516:T:C	0	55529516	C	T
3	chr3:55530975:A:G	0	55530975	G	A
3	chr3:55533385:G:A	0	55533385	A	G
3	chr3:55533424:A:G	0	55533424	G	A
3	chr3:55533591:G:A	0	55533591	A	G
3	chr3:55534514:C:T	0	55534514	T	C
3	chr3:55534728:A:G	0	55534728	G	A
3	chr3:55534785:T:C	0	55534785	C	T
3	chr3:55534933:T:C	0	55534933	C	T
3	chr3:55535853:A:G	0	55535853	G	A
3	chr3:55536924:C:T	0	55536924	T	C
3	chr3:55537121:A:G	0	55537121	G	A
3	chr3:55537390:T:G	0	55537390	G	T
3	chr3:55539215:T:C	0	55539215	C	T
3	chr3:55539835:A:G	0	55539835	G	A
3	chr3:55540792:A:G	0	55540792	G	A
3	chr3:55540910:A:C	0	55540910	C	A
3	chr3:55541757:G:A	0	55541757	A	G
3	chr3:55541985:T:G	0	55541985	G	T
3	chr3:55542423:C:T	0	55542423	T	C
3	chr3:55543224:A:T	0	55543224	T	A
3	chr3:55543785:T:C	0	55543785	C	T
3	chr3:55543907:C:T	0	55543907	T	C
3	chr3:55543967:C:T	0	55543967	T	C
3	chr3:55544221:A:G	0	55544221	G	A
3	chr3:55544518:G:A	0	55544518	A	G
3	chr3:55544630:C:T	0	55544630	T	C
3	chr3:55544694:G:A	0	55544694	A	G
3	chr3:55544818:C:T	0	55544818	T	C
3	chr3:55544904:C:T	0	55544904	T	C
3	chr3:55545058:T:C	0	55545058	C	T
3	chr3:55545065:C:T	0	55545065	T	C
3	chr3:55545201:C:G	0	55545201	G	C
3	chr3:55545425:G:A	0	55545425	A	G
3	chr3:55545452:G:A	0	55545452	A	G
3	chr3:55545746:G:A	0	55545746	A	G
3	chr3:55545946:T:C	0	55545946	C	T
3	chr3:55545993:A:T	0	55545993	T	A
3	chr3:55546728:C:A	0	55546728	A	C
3	chr3:55548723:A:T	0	55548723	T	A
3	chr3:55548772:T:C	0	55548772	C	T
3	chr3:55549125:T:A	0	55549125	A	T
3	chr3:55549265:C:T	0	55549265	T	C
3	chr3:55549384:C:T	0	55549384	T	C
3	chr3:55550125:C:T	0	55550125	T	C
3	chr3:55550175:T:C	0	55550175	C	T
3	chr3:55550553:A:T	0	55550553	T	A
3	chr3:55550626:T:C	0	55550626	C	T
3	chr3:55550720:A:G	0	55550720	G	A
3	chr3:55550970:C:T	0	55550970	T	C
3	chr3:55551696:C:T	0	55551696	T	C
3	chr3:55552069:G:A	0	55552069	A	G
3	chr3:55552372:T:C	0	55552372	C	T
3	chr3:55552405:C:T	0	55552405	T	C
3	chr3:55552444:G:T	0	55552444	T	G
3	chr3:55552501:G:A	0	55552501	A	G
3	chr3:55552529:T:C	0	55552529	C	T
3	chr3:55552600:C:T	0	55552600	T	C
3	chr3:55552692:T:A	0	55552692	A	T
3	chr3:55552710:C:T	0	55552710	T	C
3	chr3:55553514:C:T	0	55553514	T	C
3	chr3:55553570:G:C	0	55553570	C	G
3	chr3:55553643:A:G	0	55553643	G	A
3	chr3:55553745:T:A	0	55553745	A	T
3	chr3:55553861:G:A	0	55553861	A	G
3	chr3:55554854:C:G	0	55554854	G	C
3	chr3:55554898:A:G	0	55554898	G	A
3	chr3:55554954:G:A	0	55554954	A	G
3	chr3:55555150:C:T	0	55555150	T	C
3	chr3:55555776:T:C	0	55555776	C	T
3	chr3:55555783:A:G	0	55555783	G	A
3	chr3:55555813:A:G	0	55555813	G	A
3	chr3:55557819:C:G	0	55557819	G	C
3	chr3:55557967:G:T	0	55557967	T	G
3	chr3:55558191:G:A	0	55558191	A	G
3	chr3:55558426:C:T	0	55558426	T	C
3	chr3:55558451:T:C	0	55558451	C	T
3	chr3:55558946:A:G	0	55558946	G	A
3	chr3:55559704:C:T	0	55559704	T	C
3	chr3:55559903:A:G	0	55559903	G	A
3	chr3:55559973:G:A	0	55559973	A	G
3	chr3:55560050:G:C	0	55560050	C	G
3	chr3:55561786:G:A	0	55561786	A	G
3	chr3:55562453:C:T	0	55562453	T	C
3	chr3:55562711:C:A	0	55562711	A	C
3	chr3:55562749:T:G	0	55562749	G	T
3	chr3:55562888:T:C	0	55562888	C	T
3	chr3:55562943:T:C	0	55562943	C	T
3	chr3:55563258:C:T	0	55563258	T	C
3	chr3:55564566:G:A	0	55564566	A	G
3	chr3:55564895:G:A	0	55564895	A	G
3	chr3:55565296:A:G	0	55565296	G	A
3	chr3:55565478:G:A	0	55565478	A	G
3	chr3:55565991:C:T	0	55565991	T	C
3	chr3:55566454:G:A	0	55566454	A	G
3	chr3:55566518:A:G	0	55566518	G	A
3	chr3:55568048:G:A	0	55568048	A	G
3	chr3:55568109:T:A	0	55568109	A	T
3	chr3:55568800:T:C	0	55568800	C	T
3	chr3:55571040:A:G	0	55571040	G	A
3	chr3:55571093:A:ACT	0	55571093	ACT	A
3	chr3:55571172:C:T	0	55571172	T	C
3	chr3:55571333:C:T	0	55571333	T	C
3	chr3:55572049:A:G	0	55572049	G	A
3	chr3:55572080:G:A	0	55572080	A	G
3	chr3:55572448:T:C	0	55572448	C	T
3	chr3:55572665:C:T	0	55572665	T	C
3	chr3:55572745:C:T	0	55572745	T	C
3	chr3:55573601:G:A	0	55573601	A	G
3	chr3:55573709:C:T	0	55573709	T	C
3	chr3:55574312:C:A	0	55574312	A	C
3	chr3:55575309:C:T	0	55575309	T	C
3	chr3:55575602:T:C	0	55575602	C	T
3	chr3:55576378:G:A	0	55576378	A	G
3	chr3:55576960:T:G	0	55576960	G	T
3	chr3:55579260:G:A	0	55579260	A	G
3	chr3:55579531:G:A	0	55579531	A	G
3	chr3:55579741:A:G	0	55579741	G	A
3	chr3:55579934:A:G	0	55579934	G	A
3	chr3:55580021:G:A	0	55580021	A	G
3	chr3:55580512:G:A	0	55580512	A	G
3	chr3:55581137:C:T	0	55581137	T	C
3	chr3:55581232:A:G	0	55581232	G	A
3	chr3:55582576:T:G	0	55582576	G	T
3	chr3:55582619:G:A	0	55582619	A	G
3	chr3:55583085:A:G	0	55583085	G	A
3	chr3:55583910:A:T	0	55583910	T	A
3	chr3:55584126:C:T	0	55584126	T	C
3	chr3:55584464:G:A	0	55584464	A	G
3	chr3:55584848:G:A	0	55584848	A	G
3	chr3:55585065:G:A	0	55585065	A	G
3	chr3:55586433:C:T	0	55586433	T	C
3	chr3:55586538:T:C	0	55586538	C	T
3	chr3:55588784:T:C	0	55588784	C	T
3	chr3:55588928:G:A	0	55588928	A	G
3	chr3:55589143:C:T	0	55589143	T	C
3	chr3:55590436:C:T	0	55590436	T	C
3	chr3:55591049:G:A	0	55591049	A	G
3	chr3:55592037:A:C	0	55592037	C	A
3	chr3:55592302:G:A	0	55592302	A	G
3	chr3:55592887:C:T	0	55592887	T	C
3	chr3:55595425:C:T	0	55595425	T	C
3	chr3:55597656:T:C	0	55597656	C	T
3	chr3:55598892:GA:G	0	55598892	G	GA
3	chr3:55599714:G:A	0	55599714	A	G
3	chr3:55600448:T:C	0	55600448	C	T
3	chr3:55601942:C:T	0	55601942	T	C
3	chr3:55602717:A:G	0	55602717	G	A
3	chr3:55603498:GGT:G	0	55603498	G	GGT
3	chr3:55603505:G:GTA	0	55603505	GTA	G
3	chr3:55603735:T:C	0	55603735	C	T
3	chr3:55604491:T:C	0	55604491	C	T
3	chr3:55604497:C:T	0	55604497	T	C
3	chr3:55605989:AG:A	0	55605989	A	AG
3	chr3:55606198:G:A	0	55606198	A	G
3	chr3:55606682:G:A	0	55606682	A	G
3	chr3:55608081:A:G	0	55608081	G	A
3	chr3:55608478:A:G	0	55608478	G	A
3	chr3:55609043:C:T	0	55609043	T	C
3	chr3:55609185:G:A	0	55609185	A	G
3	chr3:55615736:T:C	0	55615736	C	T
3	chr3:55616308:AG:A	0	55616308	A	AG
3	chr3:55616310:T:A	0	55616310	A	T
3	chr3:55616676:A:G	0	55616676	G	A
3	chr3:55617725:G:C	0	55617725	C	G
3	chr3:55619559:G:A	0	55619559	A	G
3	chr3:55619677:A:G	0	55619677	G	A
3	chr3:55619784:G:A	0	55619784	A	G
3	chr3:55623605:C:T	0	55623605	T	C
3	chr3:55623677:T:C	0	55623677	C	T
3	chr3:55623930:C:T	0	55623930	T	C
3	chr3:55624268:A:G	0	55624268	G	A
3	chr3:55624323:T:C	0	55624323	C	T
3	chr3:55625699:C:T	0	55625699	T	C
3	chr3:55625706:G:A	0	55625706	A	G
3	chr3:55625721:A:T	0	55625721	T	A
3	chr3:55626846:G:A	0	55626846	A	G
3	chr3:55628100:T:C	0	55628100	C	T
3	chr3:55629565:T:C	0	55629565	C	T
3	chr3:55630421:G:A	0	55630421	A	G
3	chr3:55630539:G:C	0	55630539	C	G
3	chr3:55631355:G:A	0	55631355	A	G
3	chr3:55631761:T:C	0	55631761	C	T
3	chr3:55631862:A:G	0	55631862	G	A
3	chr3:55631947:C:A	0	55631947	A	C
3	chr3:55633512:C:G	0	55633512	G	C
3	chr3:55634442:G:A	0	55634442	A	G
3	chr3:55634967:C:T	0	55634967	T	C
3	chr3:55634996:C:T	0	55634996	T	C
3	chr3:55635114:C:T	0	55635114	T	C
3	chr3:55635736:T:C	0	55635736	C	T
3	chr3:55636383:G:C	0	55636383	C	G
3	chr3:55636722:C:T	0	55636722	T	C
3	chr3:55636892:A:C	0	55636892	C	A
3	chr3:55637015:T:G	0	55637015	G	T
3	chr3:55637357:A:G	0	55637357	G	A
3	chr3:55637558:T:C	0	55637558	C	T
3	chr3:55637731:C:T	0	55637731	T	C
3	chr3:55640358:C:A	0	55640358	A	C
3	chr3:55643005:C:T	0	55643005	T	C
3	chr3:55643238:T:A	0	55643238	A	T
3	chr3:55644550:C:T	0	55644550	T	C
3	chr3:55645780:C:G	0	55645780	G	C
3	chr3:55645813:G:A	0	55645813	A	G
3	chr3:55646178:T:C	0	55646178	C	T
3	chr3:55648698:C:T	0	55648698	T	C
3	chr3:55648986:G:A	0	55648986	A	G
3	chr3:55649898:G:A	0	55649898	A	G
3	chr3:55651986:C:T	0	55651986	T	C
3	chr3:55653694:G:T	0	55653694	T	G
3	chr3:55655090:GAC:G	0	55655090	G	GAC
3	chr3:55655241:GC:G	0	55655241	G	GC
3	chr3:55655324:T:C	0	55655324	C	T
3	chr3:55655355:C:G	0	55655355	G	C
3	chr3:55655936:C:A	0	55655936	A	C
3	chr3:55656961:C:T	0	55656961	T	C
3	chr3:55657369:T:C	0	55657369	C	T
3	chr3:55659263:A:G	0	55659263	G	A
3	chr3:55659288:C:T	0	55659288	T	C
3	chr3:55660033:T:C	0	55660033	C	T
3	chr3:55660308:T:G	0	55660308	G	T
3	chr3:55660710:C:T	0	55660710	T	C
3	chr3:55663952:C:T	0	55663952	T	C
3	chr3:55664148:T:C	0	55664148	C	T
3	chr3:55665212:A:G	0	55665212	G	A
3	chr3:55665303:T:A	0	55665303	A	T
3	chr3:55665852:T:C	0	55665852	C	T
3	chr3:55666055:G:A	0	55666055	A	G
3	chr3:55666294:C:T	0	55666294	T	C
3	chr3:55666484:G:A	0	55666484	A	G
3	chr3:55666624:T:C	0	55666624	C	T
3	chr3:55666691:G:T	0	55666691	T	G
3	chr3:55666797:A:G	0	55666797	G	A
3	chr3:55666862:T:G	0	55666862	G	T
3	chr3:55666929:AAT:A	0	55666929	A	AAT
3	chr3:55667730:C:T	0	55667730	T	C
3	chr3:55667790:A:C	0	55667790	C	A
3	chr3:55667808:A:G	0	55667808	G	A
3	chr3:55668895:G:T	0	55668895	T	G
3	chr3:55669073:T:C	0	55669073	C	T
3	chr3:55669245:T:C	0	55669245	C	T
3	chr3:55669575:T:G	0	55669575	G	T
3	chr3:55670051:A:G	0	55670051	G	A
3	chr3:55670373:T:C	0	55670373	C	T
3	chr3:55670838:A:G	0	55670838	G	A
3	chr3:55674665:C:T	0	55674665	T	C
3	chr3:55676427:C:T	0	55676427	T	C
3	chr3:55676634:CA:C	0	55676634	C	CA
3	chr3:55677342:T:C	0	55677342	C	T
3	chr3:55677476:C:A	0	55677476	A	C
3	chr3:55682623:T:C	0	55682623	C	T
3	chr3:55682817:A:G	0	55682817	G	A
3	chr3:55683090:C:G	0	55683090	G	C
3	chr3:55685524:C:A	0	55685524	A	C
3	chr3:55685799:C:T	0	55685799	T	C
3	chr3:55686434:T:C	0	55686434	C	T
3	chr3:55688207:T:C	0	55688207	C	T
3	chr3:55693144:G:C	0	55693144	C	G
3	chr3:55693317:T:C	0	55693317	C	T
3	chr3:55693579:G:C	0	55693579	C	G
3	chr3:55693923:C:G	0	55693923	G	C
3	chr3:55697117:G:A	0	55697117	A	G
3	chr3:55698566:T:C	0	55698566	C	T
3	chr3:55699362:C:T	0	55699362	T	C
3	chr3:55699689:A:G	0	55699689	G	A
3	chr3:55700089:A:G	0	55700089	G	A
3	chr3:55700645:C:T	0	55700645	T	C
3	chr3:55700653:C:T	0	55700653	T	C
3	chr3:55700748:G:A	0	55700748	A	G
3	chr3:55702544:T:C	0	55702544	C	T
3	chr3:55702839:C:A	0	55702839	A	C
3	chr3:55702849:A:T	0	55702849	T	A
3	chr3:55704272:A:T	0	55704272	T	A
3	chr3:55704353:G:A	0	55704353	A	G
3	chr3:55704481:T:G	0	55704481	G	T
3	chr3:55704719:T:C	0	55704719	C	T
3	chr3:55704749:T:C	0	55704749	C	T
3	chr3:55704836:A:G	0	55704836	G	A
3	chr3:55704886:G:C	0	55704886	C	G
3	chr3:55705663:G:A	0	55705663	A	G
3	chr3:55706240:C:T	0	55706240	T	C
3	chr3:55706327:A:C	0	55706327	C	A
3	chr3:55706362:TTTTG:T	0	55706362	T	TTTTG
3	chr3:55706505:C:T	0	55706505	T	C
3	chr3:55706596:G:C	0	55706596	C	G
3	chr3:55706696:G:A	0	55706696	A	G
3	chr3:55707113:G:A	0	55707113	A	G
3	chr3:55707224:G:A	0	55707224	A	G
3	chr3:55707714:A:G	0	55707714	G	A
3	chr3:55707866:T:A	0	55707866	A	T
3	chr3:55708007:A:G	0	55708007	G	A
3	chr3:55708067:C:G	0	55708067	G	C
3	chr3:55708651:A:G	0	55708651	G	A
3	chr3:55709170:T:C	0	55709170	C	T
3	chr3:55709247:G:A	0	55709247	A	G
3	chr3:55709750:A:T	0	55709750	T	A
3	chr3:55710132:C:T	0	55710132	T	C
3	chr3:55710707:A:T	0	55710707	T	A
3	chr3:55710994:T:C	0	55710994	C	T
3	chr3:55711541:G:A	0	55711541	A	G
3	chr3:55712008:C:T	0	55712008	T	C
3	chr3:55712779:G:A	0	55712779	A	G
3	chr3:55713968:G:A	0	55713968	A	G
3	chr3:55715134:T:C	0	55715134	C	T
3	chr3:55715166:T:C	0	55715166	C	T
3	chr3:55715283:G:A	0	55715283	A	G
3	chr3:55715854:T:A	0	55715854	A	T
3	chr3:55716744:C:T	0	55716744	T	C
3	chr3:55716911:G:A	0	55716911	A	G
3	chr3:55717301:G:A	0	55717301	A	G
3	chr3:55717745:T:C	0	55717745	C	T
3	chr3:55718101:T:C	0	55718101	C	T
3	chr3:55718271:G:C	0	55718271	C	G
3	chr3:55718631:C:T	0	55718631	T	C
3	chr3:55719090:C:A	0	55719090	A	C
3	chr3:55719091:T:C	0	55719091	C	T
3	chr3:55719941:ATTCCTTTCT:A	0	55719941	A	ATTCCTTTCT
3	chr3:55720974:A:G	0	55720974	G	A
3	chr3:55721466:T:C	0	55721466	C	T
3	chr3:55721659:C:A	0	55721659	A	C
3	chr3:55722093:T:C	0	55722093	C	T
3	chr3:55722379:T:A	0	55722379	A	T
3	chr3:55722665:C:T	0	55722665	T	C
3	chr3:55723009:T:C	0	55723009	C	T
3	chr3:55723022:T:C	0	55723022	C	T
3	chr3:55724471:T:G	0	55724471	G	T
3	chr3:55724714:G:A	0	55724714	A	G
3	chr3:55725528:T:G	0	55725528	G	T
3	chr3:55726137:G:A	0	55726137	A	G
3	chr3:55726583:C:T	0	55726583	T	C
3	chr3:55726785:G:T	0	55726785	T	G
3	chr3:55727870:T:A	0	55727870	A	T
3	chr3:55728088:T:C	0	55728088	C	T
3	chr3:55728237:A:G	0	55728237	G	A
3	chr3:55730131:T:C	0	55730131	C	T
3	chr3:55730637:G:A	0	55730637	A	G
3	chr3:55731197:AG:A	0	55731197	A	AG
3	chr3:55731690:C:A	0	55731690	A	C
3	chr3:55732382:C:T	0	55732382	T	C
3	chr3:55733960:C:T	0	55733960	T	C
3	chr3:55734102:T:C	0	55734102	C	T
3	chr3:55735274:A:C	0	55735274	C	A
3	chr3:55735540:T:C	0	55735540	C	T
3	chr3:55735957:T:C	0	55735957	C	T
3	chr3:55737927:G:A	0	55737927	A	G
3	chr3:55738338:G:A	0	55738338	A	G
3	chr3:55738345:A:G	0	55738345	G	A
3	chr3:55739707:G:T	0	55739707	T	G
3	chr3:55740182:G:A	0	55740182	A	G
3	chr3:55741505:A:T	0	55741505	T	A
3	chr3:55741671:T:C	0	55741671	C	T
3	chr3:55744147:A:G	0	55744147	G	A
3	chr3:55744594:G:A	0	55744594	A	G
3	chr3:55744837:A:G	0	55744837	G	A
3	chr3:55745111:A:G	0	55745111	G	A
3	chr3:55746138:G:A	0	55746138	A	G
3	chr3:55746521:C:A	0	55746521	A	C
3	chr3:55746780:A:G	0	55746780	G	A
3	chr3:55746788:A:T	0	55746788	T	A
3	chr3:55747632:T:C	0	55747632	C	T
3	chr3:55747667:G:A	0	55747667	A	G
3	chr3:55747831:T:C	0	55747831	C	T
3	chr3:55748741:G:A	0	55748741	A	G
3	chr3:55749499:A:C	0	55749499	C	A
3	chr3:55750151:T:TAAAG	0	55750151	TAAAG	T
3	chr3:55750299:T:C	0	55750299	C	T
3	chr3:55750603:G:A	0	55750603	A	G
3	chr3:55752044:T:C	0	55752044	C	T
3	chr3:55752512:C:G	0	55752512	G	C
3	chr3:55752774:T:TC	0	55752774	TC	T
3	chr3:55754318:G:A	0	55754318	A	G
3	chr3:55755696:T:C	0	55755696	C	T
3	chr3:55755885:T:A	0	55755885	A	T
3	chr3:55756740:C:G	0	55756740	G	C
3	chr3:55757173:C:T	0	55757173	T	C
3	chr3:55757308:A:G	0	55757308	G	A
3	chr3:55757340:A:G	0	55757340	G	A
3	chr3:55757886:G:C	0	55757886	C	G
3	chr3:55758198:A:C	0	55758198	C	A
3	chr3:55758843:G:C	0	55758843	C	G
3	chr3:55759049:A:G	0	55759049	G	A
3	chr3:55760366:C:T	0	55760366	T	C
3	chr3:55760559:C:G	0	55760559	G	C
3	chr3:55763007:GT:G	0	55763007	G	GT
3	chr3:55765790:C:T	0	55765790	T	C
3	chr3:55765855:C:T	0	55765855	T	C
3	chr3:55766982:A:G	0	55766982	G	A
3	chr3:55767060:G:A	0	55767060	A	G
3	chr3:55767655:C:T	0	55767655	T	C
3	chr3:55768219:T:G	0	55768219	G	T
3	chr3:55768721:G:A	0	55768721	A	G
3	chr3:55768774:G:C	0	55768774	C	G
3	chr3:55768954:G:A	0	55768954	A	G
3	chr3:55769263:T:C	0	55769263	C	T
3	chr3:55769304:A:G	0	55769304	G	A
3	chr3:55769407:A:T	0	55769407	T	A
3	chr3:55769495:A:G	0	55769495	G	A
3	chr3:55770368:T:C	0	55770368	C	T
3	chr3:55770596:G:A	0	55770596	A	G
3	chr3:55770711:T:C	0	55770711	C	T
3	chr3:55770797:G:T	0	55770797	T	G
3	chr3:55771294:G:C	0	55771294	C	G
3	chr3:55771419:C:T	0	55771419	T	C
3	chr3:55771639:A:C	0	55771639	C	A
3	chr3:55771968:G:A	0	55771968	A	G
3	chr3:55772786:G:A	0	55772786	A	G
3	chr3:55773043:C:T	0	55773043	T	C
3	chr3:55773227:C:T	0	55773227	T	C
3	chr3:55773271:C:T	0	55773271	T	C
3	chr3:55774174:T:C	0	55774174	C	T
3	chr3:55774437:C:T	0	55774437	T	C
3	chr3:55774599:G:A	0	55774599	A	G
3	chr3:55774615:C:T	0	55774615	T	C
3	chr3:55775455:C:A	0	55775455	A	C
3	chr3:55776179:GACCAAGTGAACTGGAATTAT:G	0	55776179	G	GACCAAGTGAACTGGAATTAT
3	chr3:55776462:G:A	0	55776462	A	G
3	chr3:55776738:A:T	0	55776738	T	A
3	chr3:55776901:C:T	0	55776901	T	C
3	chr3:55777720:A:G	0	55777720	G	A
3	chr3:55777835:G:A	0	55777835	A	G
3	chr3:55779370:C:T	0	55779370	T	C
3	chr3:55781554:A:G	0	55781554	G	A
3	chr3:55781734:A:C	0	55781734	C	A
3	chr3:55782240:G:C	0	55782240	C	G
3	chr3:55782397:G:A	0	55782397	A	G
3	chr3:55782557:A:G	0	55782557	G	A
3	chr3:55782871:T:C	0	55782871	C	T
3	chr3:55783957:T:C	0	55783957	C	T
3	chr3:55784201:A:G	0	55784201	G	A
3	chr3:55784214:A:C	0	55784214	C	A
3	chr3:55784221:A:G	0	55784221	G	A
3	chr3:55784605:A:G	0	55784605	G	A
3	chr3:55784804:A:G	0	55784804	G	A
3	chr3:55784993:G:T	0	55784993	T	G
3	chr3:55785051:C:T	0	55785051	T	C
3	chr3:55785055:G:A	0	55785055	A	G
3	chr3:55785715:C:T	0	55785715	T	C
3	chr3:55785791:G:A	0	55785791	A	G
3	chr3:55786247:C:T	0	55786247	T	C
3	chr3:55787083:C:T	0	55787083	T	C
3	chr3:55787511:T:C	0	55787511	C	T
3	chr3:55787976:T:A	0	55787976	A	T
3	chr3:55788223:T:A	0	55788223	A	T
3	chr3:55788731:T:C	0	55788731	C	T
3	chr3:55788948:T:A	0	55788948	A	T
3	chr3:55788991:A:G	0	55788991	G	A
3	chr3:55789340:A:G	0	55789340	G	A
3	chr3:55789406:T:C	0	55789406	C	T
3	chr3:55789408:C:T	0	55789408	T	C
3	chr3:55789649:T:C	0	55789649	C	T
3	chr3:55789808:T:A	0	55789808	A	T
3	chr3:55790321:G:A	0	55790321	A	G
3	chr3:55791300:G:C	0	55791300	C	G
3	chr3:55791673:C:T	0	55791673	T	C
3	chr3:55792752:A:G	0	55792752	G	A
3	chr3:55793386:A:G	0	55793386	G	A
3	chr3:55793423:T:G	0	55793423	G	T
3	chr3:55793577:G:A	0	55793577	A	G
3	chr3:55793720:G:A	0	55793720	A	G
3	chr3:55794417:G:A	0	55794417	A	G
3	chr3:55795032:C:T	0	55795032	T	C
3	chr3:55795823:A:G	0	55795823	G	A
3	chr3:55798365:G:A	0	55798365	A	G
3	chr3:55798802:A:C	0	55798802	C	A
3	chr3:55798816:A:G	0	55798816	G	A
3	chr3:55800394:G:A	0	55800394	A	G
3	chr3:55800489:T:C	0	55800489	C	T
3	chr3:55800521:G:A	0	55800521	A	G
3	chr3:55800806:G:C	0	55800806	C	G
3	chr3:55800944:G:T	0	55800944	T	G
3	chr3:55801242:T:A	0	55801242	A	T
3	chr3:55801993:T:G	0	55801993	G	T
3	chr3:55801995:T:C	0	55801995	C	T
3	chr3:55802354:T:G	0	55802354	G	T
3	chr3:55802837:C:A	0	55802837	A	C
3	chr3:55803048:T:C	0	55803048	C	T
3	chr3:55803782:T:C	0	55803782	C	T
3	chr3:55804001:A:G	0	55804001	G	A
3	chr3:55804920:T:C	0	55804920	C	T
3	chr3:55805223:C:T	0	55805223	T	C
3	chr3:55805382:A:G	0	55805382	G	A
3	chr3:55805513:G:A	0	55805513	A	G
3	chr3:55805993:A:G	0	55805993	G	A
3	chr3:55806068:A:G	0	55806068	G	A
3	chr3:55806107:C:T	0	55806107	T	C
3	chr3:55806739:T:G	0	55806739	G	T
3	chr3:55807169:C:T	0	55807169	T	C
3	chr3:55807254:A:G	0	55807254	G	A
3	chr3:55807559:G:A	0	55807559	A	G
3	chr3:55807572:T:C	0	55807572	C	T
3	chr3:55807621:CT:C	0	55807621	C	CT
3	chr3:55807723:T:C	0	55807723	C	T
3	chr3:55807899:C:T	0	55807899	T	C
3	chr3:55808088:A:G	0	55808088	G	A
3	chr3:55809244:C:T	0	55809244	T	C
3	chr3:55809258:C:T	0	55809258	T	C
3	chr3:55809593:C:G	0	55809593	G	C
3	chr3:55810219:A:G	0	55810219	G	A
3	chr3:55810548:C:T	0	55810548	T	C
3	chr3:55810918:C:T	0	55810918	T	C
3	chr3:55811193:A:G	0	55811193	G	A
3	chr3:55812035:C:T	0	55812035	T	C
3	chr3:55812970:C:T	0	55812970	T	C
3	chr3:55814991:T:C	0	55814991	C	T
3	chr3:55815212:G:GACA	0	55815212	GACA	G
3	chr3:55815950:G:T	0	55815950	T	G
3	chr3:55816943:G:A	0	55816943	A	G
3	chr3:55816992:C:T	0	55816992	T	C
3	chr3:55819241:T:A	0	55819241	A	T
3	chr3:55819470:A:G	0	55819470	G	A
3	chr3:55820523:A:G	0	55820523	G	A
3	chr3:55820876:C:T	0	55820876	T	C
3	chr3:55821010:G:A	0	55821010	A	G
3	chr3:55821143:C:T	0	55821143	T	C
3	chr3:55821200:T:A	0	55821200	A	T
3	chr3:55821400:T:C	0	55821400	C	T
3	chr3:55821792:G:A	0	55821792	A	G
3	chr3:55822834:C:T	0	55822834	T	C
3	chr3:55823465:T:C	0	55823465	C	T
3	chr3:55823930:A:G	0	55823930	G	A
3	chr3:55824944:C:G	0	55824944	G	C
3	chr3:55827348:A:G	0	55827348	G	A
3	chr3:55827835:T:C	0	55827835	C	T
3	chr3:55828092:G:T	0	55828092	T	G
3	chr3:55828881:A:G	0	55828881	G	A
3	chr3:55828961:G:A	0	55828961	A	G
3	chr3:55829046:G:A	0	55829046	A	G
3	chr3:55829321:C:T	0	55829321	T	C
3	chr3:55829397:C:T	0	55829397	T	C
3	chr3:55829831:A:T	0	55829831	T	A
3	chr3:55829843:T:C	0	55829843	C	T
3	chr3:55830477:A:G	0	55830477	G	A
3	chr3:55831000:A:G	0	55831000	G	A
3	chr3:55831210:G:A	0	55831210	A	G
3	chr3:55831722:G:A	0	55831722	A	G
3	chr3:55831807:C:T	0	55831807	T	C
3	chr3:55831833:A:G	0	55831833	G	A
3	chr3:55831938:A:G	0	55831938	G	A
3	chr3:55831982:T:C	0	55831982	C	T
3	chr3:55832268:C:T	0	55832268	T	C
3	chr3:55832474:T:C	0	55832474	C	T
3	chr3:55832762:A:G	0	55832762	G	A
3	chr3:55832789:C:T	0	55832789	T	C
3	chr3:55833212:T:C	0	55833212	C	T
3	chr3:55833705:C:T	0	55833705	T	C
3	chr3:55833730:T:A	0	55833730	A	T
3	chr3:55833749:A:G	0	55833749	G	A
3	chr3:55833908:GA:G	0	55833908	G	GA
3	chr3:55834186:C:T	0	55834186	T	C
3	chr3:55835317:C:T	0	55835317	T	C
3	chr3:55835423:T:C	0	55835423	C	T
3	chr3:55835799:G:C	0	55835799	C	G
3	chr3:55836400:A:G	0	55836400	G	A
3	chr3:55836527:G:A	0	55836527	A	G
3	chr3:55837469:C:T	0	55837469	T	C
3	chr3:55837489:C:T	0	55837489	T	C
3	chr3:55837505:C:T	0	55837505	T	C
3	chr3:55837828:C:T	0	55837828	T	C
3	chr3:55837854:TA:T	0	55837854	T	TA
3	chr3:55838178:TAGA:T	0	55838178	T	TAGA
3	chr3:55838784:G:A	0	55838784	A	G
3	chr3:55839092:C:G	0	55839092	G	C
3	chr3:55839613:A:G	0	55839613	G	A
3	chr3:55839803:C:T	0	55839803	T	C
3	chr3:55840344:A:G	0	55840344	G	A
3	chr3:55841035:A:T	0	55841035	T	A
3	chr3:55841313:G:T	0	55841313	T	G
3	chr3:55841741:AG:A	0	55841741	A	AG
3	chr3:55841992:G:C	0	55841992	C	G
3	chr3:55842185:T:C	0	55842185	C	T
3	chr3:55842594:G:T	0	55842594	T	G
3	chr3:55842748:A:G	0	55842748	G	A
3	chr3:55842800:T:C	0	55842800	C	T
3	chr3:55842922:A:T	0	55842922	T	A
3	chr3:55844499:A:T	0	55844499	T	A
3	chr3:55845343:T:A	0	55845343	A	T
3	chr3:55845393:G:A	0	55845393	A	G
3	chr3:55845398:G:T	0	55845398	T	G
3	chr3:55845814:T:C	0	55845814	C	T
3	chr3:55845821:G:A	0	55845821	A	G
3	chr3:55845998:T:C	0	55845998	C	T
3	chr3:55846037:C:T	0	55846037	T	C
3	chr3:55846187:C:A	0	55846187	A	C
3	chr3:55846229:T:C	0	55846229	C	T
3	chr3:55846232:A:G	0	55846232	G	A
3	chr3:55846490:C:T	0	55846490	T	C
3	chr3:55846850:G:A	0	55846850	A	G
3	chr3:55846993:A:C	0	55846993	C	A
3	chr3:55847693:G:GAGAAAAAGAAAGGAAAT	0	55847693	GAGAAAAAGAAAGGAAAT	G
3	chr3:55848549:C:T	0	55848549	T	C
3	chr3:55849204:C:T	0	55849204	T	C
3	chr3:55849235:C:A	0	55849235	A	C
3	chr3:55849244:GCTT:G	0	55849244	G	GCTT
3	chr3:55849354:T:C	0	55849354	C	T
3	chr3:55849368:T:C	0	55849368	C	T
3	chr3:55849832:A:G	0	55849832	G	A
3	chr3:55850271:G:A	0	55850271	A	G
3	chr3:55850516:G:T	0	55850516	T	G
3	chr3:55850982:C:T	0	55850982	T	C
3	chr3:55851078:T:C	0	55851078	C	T
3	chr3:55852168:T:C	0	55852168	C	T
3	chr3:55852656:T:G	0	55852656	G	T
3	chr3:55854506:C:T	0	55854506	T	C
3	chr3:55854862:G:C	0	55854862	C	G
3	chr3:55855379:C:T	0	55855379	T	C
3	chr3:55856448:T:C	0	55856448	C	T
3	chr3:55858781:G:A	0	55858781	A	G
3	chr3:55859229:C:T	0	55859229	T	C
3	chr3:55859431:G:A	0	55859431	A	G
3	chr3:55859640:G:A	0	55859640	A	G
3	chr3:55859879:A:G	0	55859879	G	A
3	chr3:55860923:G:A	0	55860923	A	G
3	chr3:55861381:G:A	0	55861381	A	G
3	chr3:55862229:T:C	0	55862229	C	T
3	chr3:55863677:G:A	0	55863677	A	G
3	chr3:55864071:C:G	0	55864071	G	C
3	chr3:55864741:T:C	0	55864741	C	T
3	chr3:55864822:G:A	0	55864822	A	G
3	chr3:55865722:T:C	0	55865722	C	T
3	chr3:55865817:T:C	0	55865817	C	T
3	chr3:55866061:A:G	0	55866061	G	A
3	chr3:55866664:A:T	0	55866664	T	A
3	chr3:55866984:A:G	0	55866984	G	A
3	chr3:55867981:C:T	0	55867981	T	C
3	chr3:55868424:G:A	0	55868424	A	G
3	chr3:55869087:A:G	0	55869087	G	A
3	chr3:55869599:T:C	0	55869599	C	T
3	chr3:55869739:C:G	0	55869739	G	C
3	chr3:55869888:G:A	0	55869888	A	G
3	chr3:55872986:C:T	0	55872986	T	C
3	chr3:55876978:A:G	0	55876978	G	A
3	chr3:55877109:C:T	0	55877109	T	C
3	chr3:55877239:T:C	0	55877239	C	T
3	chr3:55877501:A:T	0	55877501	T	A
3	chr3:55878987:T:C	0	55878987	C	T
3	chr3:55879209:G:A	0	55879209	A	G
3	chr3:55880143:G:A	0	55880143	A	G
3	chr3:55881425:A:T	0	55881425	T	A
3	chr3:55881584:G:A	0	55881584	A	G
3	chr3:55881636:A:G	0	55881636	G	A
3	chr3:55881820:A:C	0	55881820	C	A
3	chr3:55882876:A:T	0	55882876	T	A
3	chr3:55885059:C:T	0	55885059	T	C
3	chr3:55885761:T:G	0	55885761	G	T
3	chr3:55888074:C:T	0	55888074	T	C
3	chr3:55890257:T:C	0	55890257	C	T
3	chr3:55890939:C:T	0	55890939	T	C
3	chr3:55891363:C:T	0	55891363	T	C
3	chr3:55893007:T:G	0	55893007	G	T
3	chr3:55893537:G:A	0	55893537	A	G
3	chr3:55893951:T:C	0	55893951	C	T
3	chr3:55894752:T:C	0	55894752	C	T
3	chr3:55895016:T:C	0	55895016	C	T
3	chr3:55895132:A:G	0	55895132	G	A
3	chr3:55895383:C:T	0	55895383	T	C
3	chr3:55895820:A:G	0	55895820	G	A
3	chr3:55896820:T:C	0	55896820	C	T
3	chr3:55896965:C:T	0	55896965	T	C
3	chr3:55897611:A:G	0	55897611	G	A
3	chr3:55898472:C:T	0	55898472	T	C
3	chr3:55899265:A:G	0	55899265	G	A
3	chr3:55899939:T:C	0	55899939	C	T
3	chr3:55899951:T:C	0	55899951	C	T
3	chr3:55899965:C:G	0	55899965	G	C
3	chr3:55900122:G:A	0	55900122	A	G
3	chr3:55900273:A:G	0	55900273	G	A
3	chr3:55900387:C:T	0	55900387	T	C
3	chr3:55900797:A:G	0	55900797	G	A
3	chr3:55900911:G:A	0	55900911	A	G
3	chr3:55901333:G:T	0	55901333	T	G
3	chr3:55901442:A:G	0	55901442	G	A
3	chr3:55901675:C:T	0	55901675	T	C
3	chr3:55901850:A:G	0	55901850	G	A
3	chr3:55902094:C:T	0	55902094	T	C
3	chr3:55904656:T:A	0	55904656	A	T
3	chr3:55905173:C:T	0	55905173	T	C
3	chr3:55905328:G:A	0	55905328	A	G
3	chr3:55905664:A:G	0	55905664	G	A
3	chr3:55906155:T:C	0	55906155	C	T
3	chr3:55906349:G:A	0	55906349	A	G
3	chr3:55908166:A:G	0	55908166	G	A
3	chr3:55908617:G:C	0	55908617	C	G
3	chr3:55908796:A:G	0	55908796	G	A
3	chr3:55909390:A:C	0	55909390	C	A
3	chr3:55909563:T:C	0	55909563	C	T
3	chr3:55909725:G:A	0	55909725	A	G
3	chr3:55909902:T:C	0	55909902	C	T
3	chr3:55910264:C:T	0	55910264	T	C
3	chr3:55911337:A:C	0	55911337	C	A
3	chr3:55911638:C:T	0	55911638	T	C
3	chr3:55911979:T:C	0	55911979	C	T
3	chr3:55912212:G:A	0	55912212	A	G
3	chr3:55912580:C:G	0	55912580	G	C
3	chr3:55912873:C:G	0	55912873	G	C
3	chr3:55913600:C:T	0	55913600	T	C
3	chr3:55914032:T:A	0	55914032	A	T
3	chr3:55914699:C:T	0	55914699	T	C
3	chr3:55914788:C:G	0	55914788	G	C
3	chr3:55915191:A:T	0	55915191	T	A
3	chr3:55915244:A:C	0	55915244	C	A
3	chr3:55915457:G:C	0	55915457	C	G
3	chr3:55915853:A:G	0	55915853	G	A
3	chr3:55916101:A:G	0	55916101	G	A
3	chr3:55917132:C:G	0	55917132	G	C
3	chr3:55917829:C:T	0	55917829	T	C
3	chr3:55918754:A:G	0	55918754	G	A
3	chr3:55920187:A:C	0	55920187	C	A
3	chr3:55920395:C:T	0	55920395	T	C
3	chr3:55920482:A:T	0	55920482	T	A
3	chr3:55920838:T:C	0	55920838	C	T
3	chr3:55921186:G:A	0	55921186	A	G
3	chr3:55921478:A:C	0	55921478	C	A
3	chr3:55921562:T:C	0	55921562	C	T
3	chr3:55921659:A:T	0	55921659	T	A
3	chr3:55921890:G:T	0	55921890	T	G
3	chr3:55922047:C:T	0	55922047	T	C
3	chr3:55922347:A:T	0	55922347	T	A
3	chr3:55922767:T:C	0	55922767	C	T
3	chr3:55924031:T:G	0	55924031	G	T
3	chr3:55924054:T:C	0	55924054	C	T
3	chr3:55924388:A:G	0	55924388	G	A
3	chr3:55925651:C:T	0	55925651	T	C
3	chr3:55925694:A:C	0	55925694	C	A
3	chr3:55928741:C:G	0	55928741	G	C
3	chr3:55929049:T:C	0	55929049	C	T
3	chr3:55930530:T:C	0	55930530	C	T
3	chr3:55931867:T:C	0	55931867	C	T
3	chr3:55933165:C:T	0	55933165	T	C
3	chr3:55935026:A:T	0	55935026	T	A
3	chr3:55935635:T:C	0	55935635	C	T
3	chr3:55936123:C:T	0	55936123	T	C
3	chr3:55936362:AG:A	0	55936362	A	AG
3	chr3:55936938:C:T	0	55936938	T	C
3	chr3:55939095:T:C	0	55939095	C	T
3	chr3:55940176:C:T	0	55940176	T	C
3	chr3:55942105:C:T	0	55942105	T	C
3	chr3:55943225:G:C	0	55943225	C	G
3	chr3:55943521:CT:C	0	55943521	C	CT
3	chr3:55943526:G:A	0	55943526	A	G
3	chr3:55943901:G:C	0	55943901	C	G
3	chr3:55944758:A:G	0	55944758	G	A
3	chr3:55945482:G:A	0	55945482	A	G
3	chr3:55945936:A:G	0	55945936	G	A
3	chr3:55947260:CCCTCAACTATAT:C	0	55947260	C	CCCTCAACTATAT
3	chr3:55947274:C:T	0	55947274	T	C
3	chr3:55947590:GTTTTCCCTGGGT:G	0	55947590	G	GTTTTCCCTGGGT
3	chr3:55947974:G:T	0	55947974	T	G
3	chr3:55948316:T:C	0	55948316	C	T
3	chr3:55949832:G:A	0	55949832	A	G
3	chr3:55951084:G:A	0	55951084	A	G
3	chr3:55951369:A:T	0	55951369	T	A
3	chr3:55951723:T:C	0	55951723	C	T
3	chr3:55952031:C:T	0	55952031	T	C
3	chr3:55952855:A:C	0	55952855	C	A
3	chr3:55953174:C:T	0	55953174	T	C
3	chr3:55953795:A:G	0	55953795	G	A
3	chr3:55954366:A:G	0	55954366	G	A
3	chr3:55955679:G:T	0	55955679	T	G
3	chr3:55955910:G:A	0	55955910	A	G
3	chr3:55956698:A:G	0	55956698	G	A
3	chr3:55956948:G:GCTA	0	55956948	GCTA	G
3	chr3:55957782:AG:A	0	55957782	A	AG
3	chr3:55957987:C:T	0	55957987	T	C
3	chr3:55958746:C:A	0	55958746	A	C
3	chr3:55958784:G:C	0	55958784	C	G
3	chr3:55959500:C:T	0	55959500	T	C
3	chr3:55959515:A:G	0	55959515	G	A
3	chr3:55959923:C:T	0	55959923	T	C
3	chr3:55960095:C:T	0	55960095	T	C
3	chr3:55960563:A:G	0	55960563	G	A
3	chr3:55960727:C:T	0	55960727	T	C
3	chr3:55960877:G:A	0	55960877	A	G
3	chr3:55961254:T:C	0	55961254	C	T
3	chr3:55961610:T:C	0	55961610	C	T
3	chr3:55961707:TA:T	0	55961707	T	TA
3	chr3:55962257:T:C	0	55962257	C	T
3	chr3:55962398:C:T	0	55962398	T	C
3	chr3:55962759:C:A	0	55962759	A	C
3	chr3:55962926:G:C	0	55962926	C	G
3	chr3:55962932:T:C	0	55962932	C	T
3	chr3:55963359:C:T	0	55963359	T	C
3	chr3:55963490:A:G	0	55963490	G	A
3	chr3:55963865:C:T	0	55963865	T	C
3	chr3:55964318:C:T	0	55964318	T	C
3	chr3:55965067:T:C	0	55965067	C	T
3	chr3:55965313:T:C	0	55965313	C	T
3	chr3:55965325:A:G	0	55965325	G	A
3	chr3:55965470:C:T	0	55965470	T	C
3	chr3:55965700:C:T	0	55965700	T	C
3	chr3:55966884:C:T	0	55966884	T	C
3	chr3:55967635:T:C	0	55967635	C	T
3	chr3:55970132:T:C	0	55970132	C	T
3	chr3:55970394:G:A	0	55970394	A	G
3	chr3:55970739:C:T	0	55970739	T	C
3	chr3:55971331:T:C	0	55971331	C	T
3	chr3:55971395:C:G	0	55971395	G	C
3	chr3:55971627:A:G	0	55971627	G	A
3	chr3:55971687:T:C	0	55971687	C	T
3	chr3:55971763:T:C	0	55971763	C	T
3	chr3:55973328:A:G	0	55973328	G	A
3	chr3:55973337:C:T	0	55973337	T	C
3	chr3:55975139:C:T	0	55975139	T	C
3	chr3:55975651:T:C	0	55975651	C	T
3	chr3:55976219:G:A	0	55976219	A	G
3	chr3:55976929:A:G	0	55976929	G	A
3	chr3:55977748:C:T	0	55977748	T	C
3	chr3:55978068:A:G	0	55978068	G	A
3	chr3:55978784:G:A	0	55978784	A	G
3	chr3:55978823:G:A	0	55978823	A	G
3	chr3:55978860:T:C	0	55978860	C	T
3	chr3:55978905:C:G	0	55978905	G	C
3	chr3:55978920:C:A	0	55978920	A	C
3	chr3:55979348:C:T	0	55979348	T	C
3	chr3:55980024:A:C	0	55980024	C	A
3	chr3:55980089:G:T	0	55980089	T	G
3	chr3:55980436:C:T	0	55980436	T	C
3	chr3:55980487:G:A	0	55980487	A	G
3	chr3:55980489:G:C	0	55980489	C	G
3	chr3:55980735:G:T	0	55980735	T	G
3	chr3:55980753:A:G	0	55980753	G	A
3	chr3:55981486:C:T	0	55981486	T	C
3	chr3:55981642:A:G	0	55981642	G	A
3	chr3:55981897:G:A	0	55981897	A	G
3	chr3:55982650:G:A	0	55982650	A	G
3	chr3:55982729:A:G	0	55982729	G	A
3	chr3:55982834:T:G	0	55982834	G	T
3	chr3:55983091:C:T	0	55983091	T	C
3	chr3:55983570:T:C	0	55983570	C	T
3	chr3:55984018:A:G	0	55984018	G	A
3	chr3:55984122:T:C	0	55984122	C	T
3	chr3:55984275:T:A	0	55984275	A	T
3	chr3:55984845:C:T	0	55984845	T	C
3	chr3:55985042:A:G	0	55985042	G	A
3	chr3:55985777:T:C	0	55985777	C	T
3	chr3:55985877:C:A	0	55985877	A	C
3	chr3:55986131:G:A	0	55986131	A	G
3	chr3:55986293:A:G	0	55986293	G	A
3	chr3:55987082:T:C	0	55987082	C	T
3	chr3:55987608:A:G	0	55987608	G	A
3	chr3:55988165:T:A	0	55988165	A	T
3	chr3:55989103:G:A	0	55989103	A	G
3	chr3:55989535:G:A	0	55989535	A	G
3	chr3:55989597:G:A	0	55989597	A	G
3	chr3:55990995:C:T	0	55990995	T	C
3	chr3:55991434:G:A	0	55991434	A	G
3	chr3:55992849:C:T	0	55992849	T	C
3	chr3:55993277:G:A	0	55993277	A	G
3	chr3:55993281:T:C	0	55993281	C	T
3	chr3:55993499:T:C	0	55993499	C	T
3	chr3:55993775:T:G	0	55993775	G	T
3	chr3:55993888:T:C	0	55993888	C	T
3	chr3:55994074:A:G	0	55994074	G	A
3	chr3:55994107:C:T	0	55994107	T	C
3	chr3:55994519:G:A	0	55994519	A	G
3	chr3:55994765:T:C	0	55994765	C	T
3	chr3:55994821:A:G	0	55994821	G	A
3	chr3:55995029:C:T	0	55995029	T	C
3	chr3:55995243:G:T	0	55995243	T	G
3	chr3:55995676:A:T	0	55995676	T	A
3	chr3:55995698:A:G	0	55995698	G	A
3	chr3:55996578:A:G	0	55996578	G	A
3	chr3:55996950:G:A	0	55996950	A	G
3	chr3:55997061:T:C	0	55997061	C	T
3	chr3:55997176:A:C	0	55997176	C	A
3	chr3:55997209:C:T	0	55997209	T	C
3	chr3:55997293:T:TC	0	55997293	TC	T
3	chr3:55997325:A:G	0	55997325	G	A
3	chr3:55997577:T:C	0	55997577	C	T
3	chr3:55998054:C:T	0	55998054	T	C
3	chr3:55998585:G:A	0	55998585	A	G
3	chr3:55999019:G:A	0	55999019	A	G
3	chr3:55999253:T:C	0	55999253	C	T
3	chr3:55999668:C:T	0	55999668	T	C
3	chr3:56000233:A:G	0	56000233	G	A
3	chr3:56000240:A:G	0	56000240	G	A
3	chr3:56000874:C:T	0	56000874	T	C
3	chr3:56001214:A:G	0	56001214	G	A
3	chr3:56001740:G:C	0	56001740	C	G
3	chr3:56001857:C:T	0	56001857	T	C
3	chr3:56001963:C:T	0	56001963	T	C
3	chr3:56003904:T:A	0	56003904	A	T
3	chr3:56003971:G:A	0	56003971	A	G
3	chr3:56006175:C:A	0	56006175	A	C
3	chr3:56006529:G:A	0	56006529	A	G
3	chr3:56007159:C:T	0	56007159	T	C
3	chr3:56008200:T:C	0	56008200	C	T
3	chr3:56008809:A:G	0	56008809	G	A
3	chr3:56009661:C:T	0	56009661	T	C
3	chr3:56011443:C:T	0	56011443	T	C
3	chr3:56012614:G:A	0	56012614	A	G
3	chr3:56012741:C:A	0	56012741	A	C
3	chr3:56012971:G:A	0	56012971	A	G
3	chr3:56013361:G:A	0	56013361	A	G
3	chr3:56013544:A:T	0	56013544	T	A
3	chr3:56014939:C:T	0	56014939	T	C
3	chr3:56015681:C:T	0	56015681	T	C
3	chr3:56017010:G:A	0	56017010	A	G
3	chr3:56017634:G:A	0	56017634	A	G
3	chr3:56017751:G:A	0	56017751	A	G
3	chr3:56019873:G:A	0	56019873	A	G
3	chr3:56020049:T:C	0	56020049	C	T
3	chr3:56020599:A:G	0	56020599	G	A
3	chr3:56020706:C:T	0	56020706	T	C
3	chr3:56020897:T:C	0	56020897	C	T
3	chr3:56021529:G:C	0	56021529	C	G
3	chr3:56022413:A:C	0	56022413	C	A
3	chr3:56022423:C:A	0	56022423	A	C
3	chr3:56022430:A:C	0	56022430	C	A
3	chr3:56023969:G:A	0	56023969	A	G
3	chr3:56023976:T:C	0	56023976	C	T
3	chr3:56024072:T:C	0	56024072	C	T
3	chr3:56024141:C:T	0	56024141	T	C
3	chr3:56024490:T:C	0	56024490	C	T
3	chr3:56024683:C:T	0	56024683	T	C
3	chr3:56025345:G:A	0	56025345	A	G
3	chr3:56025610:A:C	0	56025610	C	A
3	chr3:56025623:T:C	0	56025623	C	T
3	chr3:56026164:C:T	0	56026164	T	C
3	chr3:56026291:C:T	0	56026291	T	C
3	chr3:56026302:G:A	0	56026302	A	G
3	chr3:56027462:T:C	0	56027462	C	T
3	chr3:56029706:ATCT:A	0	56029706	A	ATCT
3	chr3:56032074:C:T	0	56032074	T	C
3	chr3:56032537:C:T	0	56032537	T	C
3	chr3:56033702:C:T	0	56033702	T	C
3	chr3:56036632:C:A	0	56036632	A	C
3	chr3:56036730:A:C	0	56036730	C	A
3	chr3:56037486:T:A	0	56037486	A	T
3	chr3:56037507:G:A	0	56037507	A	G
3	chr3:56038306:C:T	0	56038306	T	C
3	chr3:56039831:T:C	0	56039831	C	T
3	chr3:56041981:GA:G	0	56041981	G	GA
3	chr3:56046314:A:G	0	56046314	G	A
3	chr3:56047745:T:C	0	56047745	C	T
3	chr3:56049220:G:C	0	56049220	C	G
3	chr3:56049520:G:T	0	56049520	T	G
3	chr3:56050212:A:G	0	56050212	G	A
3	chr3:56050339:G:A	0	56050339	A	G
3	chr3:56051277:CAG:C	0	56051277	C	CAG
3	chr3:56052396:G:A	0	56052396	A	G
3	chr3:56053073:C:T	0	56053073	T	C
3	chr3:56053729:CAT:C	0	56053729	C	CAT
3	chr3:56055278:T:A	0	56055278	A	T
3	chr3:56056337:G:A	0	56056337	A	G
3	chr3:56056359:G:A	0	56056359	A	G
3	chr3:56057753:A:T	0	56057753	T	A
3	chr3:56058444:C:T	0	56058444	T	C
3	chr3:56058870:C:A	0	56058870	A	C
3	chr3:56059152:G:A	0	56059152	A	G
3	chr3:56060058:T:C	0	56060058	C	T
3	chr3:56061537:A:G	0	56061537	G	A
3	chr3:56061804:T:C	0	56061804	C	T
3	chr3:56062182:C:T	0	56062182	T	C
3	chr3:56063229:T:C	0	56063229	C	T
3	chr3:56063861:T:C	0	56063861	C	T
3	chr3:56064153:G:A	0	56064153	A	G
3	chr3:56064967:C:T	0	56064967	T	C
3	chr3:56065063:G:A	0	56065063	A	G
3	chr3:56065445:T:C	0	56065445	C	T
3	chr3:56066651:C:T	0	56066651	T	C
3	chr3:56068285:G:C	0	56068285	C	G
3	chr3:56068781:G:C	0	56068781	C	G
3	chr3:56069259:T:C	0	56069259	C	T
3	chr3:56069896:G:A	0	56069896	A	G
3	chr3:56070519:TA:T	0	56070519	T	TA
3	chr3:56070615:G:T	0	56070615	T	G
3	chr3:56070936:A:G	0	56070936	G	A
3	chr3:56071170:C:A	0	56071170	A	C
3	chr3:56071321:A:G	0	56071321	G	A
3	chr3:56071808:A:G	0	56071808	G	A
3	chr3:56072198:C:T	0	56072198	T	C
3	chr3:56072650:A:T	0	56072650	T	A
3	chr3:56072802:A:G	0	56072802	G	A
3	chr3:56073205:G:A	0	56073205	A	G
3	chr3:56073468:T:C	0	56073468	C	T
3	chr3:56074013:A:T	0	56074013	T	A
3	chr3:56074382:G:C	0	56074382	C	G
3	chr3:56075340:C:T	0	56075340	T	C
3	chr3:56075429:T:C	0	56075429	C	T
3	chr3:56075746:G:T	0	56075746	T	G
3	chr3:56075940:A:G	0	56075940	G	A
3	chr3:56076995:T:C	0	56076995	C	T
3	chr3:56077344:G:A	0	56077344	A	G
3	chr3:56077424:T:C	0	56077424	C	T
3	chr3:56077428:G:A	0	56077428	A	G
3	chr3:56077656:A:G	0	56077656	G	A
3	chr3:56078147:G:C	0	56078147	C	G
3	chr3:56079134:C:T	0	56079134	T	C
3	chr3:56079167:A:G	0	56079167	G	A
3	chr3:56079528:G:A	0	56079528	A	G
3	chr3:56079899:T:C	0	56079899	C	T
3	chr3:56079903:A:G	0	56079903	G	A
3	chr3:56079991:T:C	0	56079991	C	T
3	chr3:56080006:G:A	0	56080006	A	G
3	chr3:56080320:G:A	0	56080320	A	G
3	chr3:56080445:C:A	0	56080445	A	C
3	chr3:56080722:G:A	0	56080722	A	G
3	chr3:56080833:T:C	0	56080833	C	T
3	chr3:56081160:C:G	0	56081160	G	C
3	chr3:56081537:G:GAA	0	56081537	GAA	G
3	chr3:56081802:A:T	0	56081802	T	A
3	chr3:56081918:T:C	0	56081918	C	T
3	chr3:56082080:T:C	0	56082080	C	T
3	chr3:56082238:T:A	0	56082238	A	T
3	chr3:56082612:A:G	0	56082612	G	A
3	chr3:56082698:C:A	0	56082698	A	C
3	chr3:56082762:C:T	0	56082762	T	C
3	chr3:56082884:C:T	0	56082884	T	C
3	chr3:56082996:G:A	0	56082996	A	G
3	chr3:56083074:A:G	0	56083074	G	A
3	chr3:56083153:A:C	0	56083153	C	A
3	chr3:56083274:C:T	0	56083274	T	C
3	chr3:56083278:G:A	0	56083278	A	G
3	chr3:56083399:C:G	0	56083399	G	C
3	chr3:56083433:G:A	0	56083433	A	G
3	chr3:56083439:C:T	0	56083439	T	C
3	chr3:56083596:T:C	0	56083596	C	T
3	chr3:56083942:C:T	0	56083942	T	C
3	chr3:56084957:T:G	0	56084957	G	T
3	chr3:56085336:T:G	0	56085336	G	T
3	chr3:56085637:G:A	0	56085637	A	G
3	chr3:56085943:C:T	0	56085943	T	C
3	chr3:56086469:C:T	0	56086469	T	C
3	chr3:56087882:G:T	0	56087882	T	G
3	chr3:56088056:C:T	0	56088056	T	C
3	chr3:56088106:T:C	0	56088106	C	T
3	chr3:56088575:A:G	0	56088575	G	A
3	chr3:56090011:T:A	0	56090011	A	T
3	chr3:56090429:GC:G	0	56090429	G	GC
3	chr3:56091698:G:A	0	56091698	A	G
3	chr3:56091795:T:C	0	56091795	C	T
3	chr3:56091973:C:A	0	56091973	A	C
3	chr3:56093188:G:A	0	56093188	A	G
3	chr3:56093501:A:G	0	56093501	G	A
3	chr3:56093759:A:C	0	56093759	C	A
3	chr3:56094237:G:T	0	56094237	T	G
3	chr3:56094442:C:T	0	56094442	T	C
3	chr3:56094601:A:T	0	56094601	T	A
3	chr3:56095443:G:A	0	56095443	A	G
3	chr3:56096364:T:C	0	56096364	C	T
3	chr3:56096486:G:T	0	56096486	T	G
3	chr3:56097394:T:C	0	56097394	C	T
3	chr3:56098060:G:A	0	56098060	A	G
3	chr3:56098133:C:T	0	56098133	T	C
3	chr3:56098622:G:A	0	56098622	A	G
3	chr3:56099174:A:G	0	56099174	G	A
3	chr3:56099648:C:T	0	56099648	T	C
3	chr3:56099661:C:A	0	56099661	A	C
3	chr3:56100618:T:C	0	56100618	C	T
3	chr3:56101423:A:G	0	56101423	G	A
3	chr3:56101470:T:C	0	56101470	C	T
3	chr3:56101711:G:A	0	56101711	A	G
3	chr3:56102014:T:C	0	56102014	C	T
3	chr3:56102914:C:A	0	56102914	A	C
3	chr3:56102998:T:C	0	56102998	C	T
3	chr3:56103967:C:T	0	56103967	T	C
3	chr3:56104276:T:C	0	56104276	C	T
3	chr3:56104329:A:C	0	56104329	C	A
3	chr3:56104575:G:A	0	56104575	A	G
3	chr3:56104904:G:A	0	56104904	A	G
3	chr3:56104925:A:G	0	56104925	G	A
3	chr3:56105381:GCAACTCCAAC:G	0	56105381	G	GCAACTCCAAC
3	chr3:56106283:A:G	0	56106283	G	A
3	chr3:56106423:G:A	0	56106423	A	G
3	chr3:56106626:C:T	0	56106626	T	C
3	chr3:56107411:C:T	0	56107411	T	C
3	chr3:56107611:G:A	0	56107611	A	G
3	chr3:56107761:A:G	0	56107761	G	A
3	chr3:56107881:T:C	0	56107881	C	T
3	chr3:56107885:A:C	0	56107885	C	A
3	chr3:56108243:G:A	0	56108243	A	G
3	chr3:56108409:A:C	0	56108409	C	A
3	chr3:56108832:T:C	0	56108832	C	T
3	chr3:56109058:T:G	0	56109058	G	T
3	chr3:56109122:C:T	0	56109122	T	C
3	chr3:56109800:CCAA:C	0	56109800	C	CCAA
3	chr3:56110070:C:T	0	56110070	T	C
3	chr3:56110233:A:C	0	56110233	C	A
3	chr3:56110519:G:A	0	56110519	A	G
3	chr3:56110807:C:T	0	56110807	T	C
3	chr3:56110865:G:C	0	56110865	C	G
3	chr3:56111134:T:A	0	56111134	A	T
3	chr3:56111145:G:C	0	56111145	C	G
3	chr3:56111419:C:T	0	56111419	T	C
3	chr3:56112402:TAAC:T	0	56112402	T	TAAC
3	chr3:56112526:C:T	0	56112526	T	C
3	chr3:56112651:G:A	0	56112651	A	G
3	chr3:56112782:C:G	0	56112782	G	C
3	chr3:56112887:C:T	0	56112887	T	C
3	chr3:56112898:C:T	0	56112898	T	C
3	chr3:56112973:A:T	0	56112973	T	A
3	chr3:56113111:A:C	0	56113111	C	A
3	chr3:56113228:C:T	0	56113228	T	C
3	chr3:56113407:T:C	0	56113407	C	T
3	chr3:56113430:A:C	0	56113430	C	A
3	chr3:56113503:A:G	0	56113503	G	A
3	chr3:56113676:A:G	0	56113676	G	A
3	chr3:56114261:C:T	0	56114261	T	C
3	chr3:56114282:A:G	0	56114282	G	A
3	chr3:56114545:T:C	0	56114545	C	T
3	chr3:56114856:G:A	0	56114856	A	G
3	chr3:56115164:C:G	0	56115164	G	C
3	chr3:56115464:A:G	0	56115464	G	A
3	chr3:56115505:T:C	0	56115505	C	T
3	chr3:56115628:G:A	0	56115628	A	G
3	chr3:56117084:G:C	0	56117084	C	G
3	chr3:56117371:T:G	0	56117371	G	T
3	chr3:56117615:A:G	0	56117615	G	A
3	chr3:56117942:T:C	0	56117942	C	T
3	chr3:56118273:T:C	0	56118273	C	T
3	chr3:56118586:C:T	0	56118586	T	C
3	chr3:56118876:C:T	0	56118876	T	C
3	chr3:56119989:G:A	0	56119989	A	G
3	chr3:56120293:C:A	0	56120293	A	C
3	chr3:56120350:T:A	0	56120350	A	T
3	chr3:56120552:G:A	0	56120552	A	G
3	chr3:56120972:T:C	0	56120972	C	T
3	chr3:56120978:G:A	0	56120978	A	G
3	chr3:56121393:A:G	0	56121393	G	A
3	chr3:56122655:A:G	0	56122655	G	A
3	chr3:56123297:C:G	0	56123297	G	C
3	chr3:56123631:T:C	0	56123631	C	T
3	chr3:56126327:T:C	0	56126327	C	T
3	chr3:56126923:G:A	0	56126923	A	G
3	chr3:56126972:A:C	0	56126972	C	A
3	chr3:56127262:T:A	0	56127262	A	T
3	chr3:56127432:T:G	0	56127432	G	T
3	chr3:56128008:G:A	0	56128008	A	G
3	chr3:56128758:G:A	0	56128758	A	G
3	chr3:56129280:G:A	0	56129280	A	G
3	chr3:56129341:C:A	0	56129341	A	C
3	chr3:56130271:G:A	0	56130271	A	G
3	chr3:56130986:T:C	0	56130986	C	T
3	chr3:56131011:G:A	0	56131011	A	G
3	chr3:56132437:G:A	0	56132437	A	G
3	chr3:56132439:G:A	0	56132439	A	G
3	chr3:56133063:A:G	0	56133063	G	A
3	chr3:56133334:G:A	0	56133334	A	G
3	chr3:56133937:G:A	0	56133937	A	G
3	chr3:56134220:C:T	0	56134220	T	C
3	chr3:56135937:A:T	0	56135937	T	A
3	chr3:56136240:G:A	0	56136240	A	G
3	chr3:56136316:C:T	0	56136316	T	C
3	chr3:56136476:G:C	0	56136476	C	G
3	chr3:56136732:A:T	0	56136732	T	A
3	chr3:56137402:A:ACTAT	0	56137402	ACTAT	A
3	chr3:56138991:C:T	0	56138991	T	C
3	chr3:56139237:C:T	0	56139237	T	C
3	chr3:56139974:T:C	0	56139974	C	T
3	chr3:56143470:T:C	0	56143470	C	T
3	chr3:56144389:G:A	0	56144389	A	G
3	chr3:56144407:C:T	0	56144407	T	C
3	chr3:56146098:C:T	0	56146098	T	C
3	chr3:56146178:C:T	0	56146178	T	C
3	chr3:56146693:G:A	0	56146693	A	G
3	chr3:56146859:C:T	0	56146859	T	C
3	chr3:56147150:A:T	0	56147150	T	A
3	chr3:56149772:G:A	0	56149772	A	G
3	chr3:56149957:T:C	0	56149957	C	T
3	chr3:56150650:T:C	0	56150650	C	T
3	chr3:56151236:C:T	0	56151236	T	C
3	chr3:56152041:C:T	0	56152041	T	C
3	chr3:56152208:A:G	0	56152208	G	A
3	chr3:56152500:A:G	0	56152500	G	A
3	chr3:56153419:G:A	0	56153419	A	G
3	chr3:56154726:T:C	0	56154726	C	T
3	chr3:56155025:C:T	0	56155025	T	C
3	chr3:56155385:T:G	0	56155385	G	T
3	chr3:56155541:C:T	0	56155541	T	C
3	chr3:56155603:G:A	0	56155603	A	G
3	chr3:56156069:T:C	0	56156069	C	T
3	chr3:56156418:C:G	0	56156418	G	C
3	chr3:56156531:G:A	0	56156531	A	G
3	chr3:56157300:A:G	0	56157300	G	A
3	chr3:56158512:T:C	0	56158512	C	T
3	chr3:56159186:T:C	0	56159186	C	T
3	chr3:56159472:T:C	0	56159472	C	T
3	chr3:56159632:A:G	0	56159632	G	A
3	chr3:56159876:A:T	0	56159876	T	A
3	chr3:56160208:G:A	0	56160208	A	G
3	chr3:56161335:T:C	0	56161335	C	T
3	chr3:56161654:G:A	0	56161654	A	G
3	chr3:56161673:C:T	0	56161673	T	C
3	chr3:56161907:C:T	0	56161907	T	C
3	chr3:56163082:T:C	0	56163082	C	T
3	chr3:56163160:T:C	0	56163160	C	T
3	chr3:56163500:C:T	0	56163500	T	C
3	chr3:56163871:A:G	0	56163871	G	A
3	chr3:56164470:G:A	0	56164470	A	G
3	chr3:56164584:G:A	0	56164584	A	G
3	chr3:56165029:A:T	0	56165029	T	A
3	chr3:56165222:G:C	0	56165222	C	G
3	chr3:56165233:ATATAT:A	0	56165233	A	ATATAT
3	chr3:56165781:GC:G	0	56165781	G	GC
3	chr3:56165935:G:A	0	56165935	A	G
3	chr3:56166273:A:G	0	56166273	G	A
3	chr3:56166433:T:C	0	56166433	C	T
3	chr3:56167077:T:C	0	56167077	C	T
3	chr3:56167615:C:T	0	56167615	T	C
3	chr3:56168452:T:G	0	56168452	G	T
3	chr3:56169580:G:A	0	56169580	A	G
3	chr3:56169635:C:T	0	56169635	T	C
3	chr3:56169822:AAC:A	0	56169822	A	AAC
3	chr3:56170745:C:T	0	56170745	T	C
3	chr3:56172232:G:A	0	56172232	A	G
3	chr3:56172980:A:T	0	56172980	T	A
3	chr3:56172982:C:A	0	56172982	A	C
3	chr3:56173420:T:C	0	56173420	C	T
3	chr3:56173606:G:A	0	56173606	A	G
3	chr3:56173781:C:G	0	56173781	G	C
3	chr3:56173980:T:G	0	56173980	G	T
3	chr3:56174006:G:A	0	56174006	A	G
3	chr3:56174144:C:T	0	56174144	T	C
3	chr3:56174889:A:G	0	56174889	G	A
3	chr3:56175630:A:G	0	56175630	G	A
3	chr3:56175701:C:T	0	56175701	T	C
3	chr3:56176819:A:T	0	56176819	T	A
3	chr3:56177076:A:G	0	56177076	G	A
3	chr3:56179142:G:A	0	56179142	A	G
3	chr3:56179149:C:T	0	56179149	T	C
3	chr3:56179190:C:T	0	56179190	T	C
3	chr3:56179620:G:A	0	56179620	A	G
3	chr3:56179680:GC:G	0	56179680	G	GC
3	chr3:56179704:A:G	0	56179704	G	A
3	chr3:56179902:G:C	0	56179902	C	G
3	chr3:56180052:G:T	0	56180052	T	G
3	chr3:56180251:C:A	0	56180251	A	C
3	chr3:56180420:G:A	0	56180420	A	G
3	chr3:56181417:T:G	0	56181417	G	T
3	chr3:56181446:T:C	0	56181446	C	T
3	chr3:56181573:A:G	0	56181573	G	A
3	chr3:56183143:T:C	0	56183143	C	T
3	chr3:56183426:C:A	0	56183426	A	C
3	chr3:56183767:G:A	0	56183767	A	G
3	chr3:56184356:C:G	0	56184356	G	C
3	chr3:56184488:C:T	0	56184488	T	C
3	chr3:56184697:C:G	0	56184697	G	C
3	chr3:56184861:T:C	0	56184861	C	T
3	chr3:56185182:T:C	0	56185182	C	T
3	chr3:56185836:A:T	0	56185836	T	A
3	chr3:56185904:T:C	0	56185904	C	T
3	chr3:56186345:T:C	0	56186345	C	T
3	chr3:56186378:T:TA	0	56186378	TA	T
3	chr3:56186686:C:T	0	56186686	T	C
3	chr3:56186965:T:C	0	56186965	C	T
3	chr3:56187034:G:C	0	56187034	C	G
3	chr3:56187189:T:C	0	56187189	C	T
3	chr3:56187579:T:G	0	56187579	G	T
3	chr3:56189067:CAG:C	0	56189067	C	CAG
3	chr3:56189087:T:C	0	56189087	C	T
3	chr3:56189356:G:A	0	56189356	A	G
3	chr3:56189689:T:C	0	56189689	C	T
3	chr3:56190059:G:A	0	56190059	A	G
3	chr3:56191301:C:G	0	56191301	G	C
3	chr3:56191875:C:G	0	56191875	G	C
3	chr3:56192013:G:A	0	56192013	A	G
3	chr3:56192138:AC:A	0	56192138	A	AC
3	chr3:56192565:TAA:T	0	56192565	T	TAA
3	chr3:56193097:G:A	0	56193097	A	G
3	chr3:56193390:C:T	0	56193390	T	C
3	chr3:56193489:C:A	0	56193489	A	C
3	chr3:56193894:C:T	0	56193894	T	C
3	chr3:56194330:G:A	0	56194330	A	G
3	chr3:56194364:G:A	0	56194364	A	G
3	chr3:56194470:G:A	0	56194470	A	G
3	chr3:56195277:G:A	0	56195277	A	G
3	chr3:56196275:A:G	0	56196275	G	A
3	chr3:56197490:C:T	0	56197490	T	C
3	chr3:56197570:G:A	0	56197570	A	G
3	chr3:56198206:A:G	0	56198206	G	A
3	chr3:56198232:C:T	0	56198232	T	C
3	chr3:56198827:T:C	0	56198827	C	T
3	chr3:56199152:A:T	0	56199152	T	A
3	chr3:56199711:G:A	0	56199711	A	G
3	chr3:56200739:T:G	0	56200739	G	T
3	chr3:56200755:C:T	0	56200755	T	C
3	chr3:56201378:C:T	0	56201378	T	C
3	chr3:56201575:C:A	0	56201575	A	C
3	chr3:56201742:G:A	0	56201742	A	G
3	chr3:56202190:T:C	0	56202190	C	T
3	chr3:56202529:T:C	0	56202529	C	T
3	chr3:56202764:G:A	0	56202764	A	G
3	chr3:56203258:G:A	0	56203258	A	G
3	chr3:56203389:G:A	0	56203389	A	G
3	chr3:56203588:T:C	0	56203588	C	T
3	chr3:56203875:A:T	0	56203875	T	A
3	chr3:56204178:G:C	0	56204178	C	G
3	chr3:56204378:G:T	0	56204378	T	G
3	chr3:56205075:T:C	0	56205075	C	T
3	chr3:56205545:C:T	0	56205545	T	C
3	chr3:56206089:T:C	0	56206089	C	T
3	chr3:56206396:A:G	0	56206396	G	A
3	chr3:56206798:G:A	0	56206798	A	G
3	chr3:56207246:C:A	0	56207246	A	C
3	chr3:56207260:C:T	0	56207260	T	C
3	chr3:56207363:A:G	0	56207363	G	A
3	chr3:56207433:T:C	0	56207433	C	T
3	chr3:56207884:A:G	0	56207884	G	A
3	chr3:56208148:T:C	0	56208148	C	T
3	chr3:56208321:G:A	0	56208321	A	G
3	chr3:56208696:A:G	0	56208696	G	A
3	chr3:56208773:A:G	0	56208773	G	A
3	chr3:56209059:G:T	0	56209059	T	G
3	chr3:56209144:A:T	0	56209144	T	A
3	chr3:56210673:T:C	0	56210673	C	T
3	chr3:56210756:C:T	0	56210756	T	C
3	chr3:56210999:T:C	0	56210999	C	T
3	chr3:56211067:T:C	0	56211067	C	T
3	chr3:56211202:A:G	0	56211202	G	A
3	chr3:56211386:T:C	0	56211386	C	T
3	chr3:56211817:A:T	0	56211817	T	A
3	chr3:56212274:C:T	0	56212274	T	C
3	chr3:56212941:C:T	0	56212941	T	C
3	chr3:56213235:G:A	0	56213235	A	G
3	chr3:56213372:T:C	0	56213372	C	T
3	chr3:56213438:C:T	0	56213438	T	C
3	chr3:56213823:G:A	0	56213823	A	G
3	chr3:56213838:C:T	0	56213838	T	C
3	chr3:56213891:C:T	0	56213891	T	C
3	chr3:56214006:G:A	0	56214006	A	G
3	chr3:56214105:C:T	0	56214105	T	C
3	chr3:56214633:T:A	0	56214633	A	T
3	chr3:56214724:T:C	0	56214724	C	T
3	chr3:56214798:GC:G	0	56214798	G	GC
3	chr3:56214810:C:T	0	56214810	T	C
3	chr3:56215017:G:A	0	56215017	A	G
3	chr3:56215163:T:G	0	56215163	G	T
3	chr3:56215227:C:T	0	56215227	T	C
3	chr3:56215370:C:A	0	56215370	A	C
3	chr3:56215539:T:C	0	56215539	C	T
3	chr3:56215553:G:A	0	56215553	A	G
3	chr3:56215748:G:C	0	56215748	C	G
3	chr3:56215750:A:T	0	56215750	T	A
3	chr3:56215838:C:T	0	56215838	T	C
3	chr3:56216034:A:G	0	56216034	G	A
3	chr3:56216430:G:A	0	56216430	A	G
3	chr3:56216528:A:G	0	56216528	G	A
3	chr3:56216609:T:C	0	56216609	C	T
3	chr3:56216800:G:A	0	56216800	A	G
3	chr3:56216872:C:T	0	56216872	T	C
3	chr3:56217143:A:G	0	56217143	G	A
3	chr3:56217388:C:T	0	56217388	T	C
3	chr3:56217414:A:G	0	56217414	G	A
3	chr3:56218785:T:C	0	56218785	C	T
3	chr3:56219178:C:T	0	56219178	T	C
3	chr3:56219527:G:A	0	56219527	A	G
3	chr3:56219649:T:C	0	56219649	C	T
3	chr3:56220105:A:G	0	56220105	G	A
3	chr3:56220533:G:A	0	56220533	A	G
3	chr3:56221159:G:T	0	56221159	T	G
3	chr3:56221160:A:T	0	56221160	T	A
3	chr3:56221161:A:C	0	56221161	C	A
3	chr3:56221775:G:A	0	56221775	A	G
3	chr3:56224033:T:G	0	56224033	G	T
3	chr3:56224537:T:C	0	56224537	C	T
3	chr3:56224660:C:T	0	56224660	T	C
3	chr3:56224771:C:T	0	56224771	T	C
3	chr3:56225144:T:G	0	56225144	G	T
3	chr3:56225155:C:T	0	56225155	T	C
3	chr3:56225419:T:C	0	56225419	C	T
3	chr3:56225697:C:T	0	56225697	T	C
3	chr3:56225837:T:C	0	56225837	C	T
3	chr3:56225844:T:A	0	56225844	A	T
3	chr3:56226295:G:A	0	56226295	A	G
3	chr3:56226461:G:A	0	56226461	A	G
3	chr3:56226813:G:A	0	56226813	A	G
3	chr3:56227005:A:G	0	56227005	G	A
3	chr3:56227101:A:G	0	56227101	G	A
3	chr3:56227337:G:A	0	56227337	A	G
3	chr3:56228189:C:T	0	56228189	T	C
3	chr3:56229228:T:C	0	56229228	C	T
3	chr3:56229506:G:T	0	56229506	T	G
3	chr3:56230701:T:C	0	56230701	C	T
3	chr3:56230801:A:G	0	56230801	G	A
3	chr3:56231876:AT:A	0	56231876	A	AT
3	chr3:56231924:C:T	0	56231924	T	C
3	chr3:56232072:T:G	0	56232072	G	T
3	chr3:56232775:A:G	0	56232775	G	A
3	chr3:56233552:G:A	0	56233552	A	G
3	chr3:56233781:C:T	0	56233781	T	C
3	chr3:56233813:C:A	0	56233813	A	C
3	chr3:56234716:T:C	0	56234716	C	T
3	chr3:56235248:A:G	0	56235248	G	A
3	chr3:56235952:T:G	0	56235952	G	T
3	chr3:56236244:T:C	0	56236244	C	T
3	chr3:56236310:T:C	0	56236310	C	T
3	chr3:56236500:A:C	0	56236500	C	A
3	chr3:56237822:A:C	0	56237822	C	A
3	chr3:56237861:T:C	0	56237861	C	T
3	chr3:56239569:A:G	0	56239569	G	A
3	chr3:56239715:C:T	0	56239715	T	C
3	chr3:56239724:C:T	0	56239724	T	C
3	chr3:56240762:G:A	0	56240762	A	G
3	chr3:56240867:G:T	0	56240867	T	G
3	chr3:56241213:C:T	0	56241213	T	C
3	chr3:56242018:G:A	0	56242018	A	G
3	chr3:56243156:T:C	0	56243156	C	T
3	chr3:56243988:C:T	0	56243988	T	C
3	chr3:56244478:T:C	0	56244478	C	T
3	chr3:56244565:C:T	0	56244565	T	C
3	chr3:56244727:A:G	0	56244727	G	A
3	chr3:56245387:T:G	0	56245387	G	T
3	chr3:56245636:T:C	0	56245636	C	T
3	chr3:56245751:T:C	0	56245751	C	T
3	chr3:56245900:A:C	0	56245900	C	A
3	chr3:56246135:A:G	0	56246135	G	A
3	chr3:56246288:C:T	0	56246288	T	C
3	chr3:56247324:AAT:A	0	56247324	A	AAT
3	chr3:56248950:T:C	0	56248950	C	T
3	chr3:56249636:G:A	0	56249636	A	G
3	chr3:56250001:G:A	0	56250001	A	G
3	chr3:56250277:G:A	0	56250277	A	G
3	chr3:56250454:T:A	0	56250454	A	T
3	chr3:56250519:C:T	0	56250519	T	C
3	chr3:56250756:C:T	0	56250756	T	C
3	chr3:56252018:A:T	0	56252018	T	A
3	chr3:56252599:G:A	0	56252599	A	G
3	chr3:56253496:G:A	0	56253496	A	G
3	chr3:56253741:T:C	0	56253741	C	T
3	chr3:56254191:G:A	0	56254191	A	G
3	chr3:56254222:C:A	0	56254222	A	C
3	chr3:56254282:A:C	0	56254282	C	A
3	chr3:56254869:T:A	0	56254869	A	T
3	chr3:56255486:G:C	0	56255486	C	G
3	chr3:56255872:G:C	0	56255872	C	G
3	chr3:56256446:T:C	0	56256446	C	T
3	chr3:56256963:C:A	0	56256963	A	C
3	chr3:56256987:C:G	0	56256987	G	C
3	chr3:56257105:G:A	0	56257105	A	G
3	chr3:56257182:C:T	0	56257182	T	C
3	chr3:56257207:T:C	0	56257207	C	T
3	chr3:56258166:T:C	0	56258166	C	T
3	chr3:56258801:C:A	0	56258801	A	C
3	chr3:56260532:T:C	0	56260532	C	T
3	chr3:56261523:G:A	0	56261523	A	G
3	chr3:56261961:G:T	0	56261961	T	G
3	chr3:56263736:A:G	0	56263736	G	A
3	chr3:56264110:T:C	0	56264110	C	T
3	chr3:56264817:G:A	0	56264817	A	G
3	chr3:56264977:C:T	0	56264977	T	C
3	chr3:56265666:A:G	0	56265666	G	A
3	chr3:56265957:C:A	0	56265957	A	C
3	chr3:56266422:A:G	0	56266422	G	A
3	chr3:56266971:A:G	0	56266971	G	A
3	chr3:56267077:C:T	0	56267077	T	C
3	chr3:56267450:T:C	0	56267450	C	T
3	chr3:56267598:C:T	0	56267598	T	C
3	chr3:56268160:G:A	0	56268160	A	G
3	chr3:56268373:G:A	0	56268373	A	G
3	chr3:56268918:A:G	0	56268918	G	A
3	chr3:56269293:T:C	0	56269293	C	T
3	chr3:56270067:A:AAGG	0	56270067	AAGG	A
3	chr3:56270178:AAAAG:A	0	56270178	A	AAAAG
3	chr3:56271382:T:C	0	56271382	C	T
3	chr3:56272034:T:A	0	56272034	A	T
3	chr3:56272404:T:C	0	56272404	C	T
3	chr3:56272410:A:T	0	56272410	T	A
3	chr3:56272701:T:C	0	56272701	C	T
3	chr3:56273116:C:A	0	56273116	A	C
3	chr3:56273675:G:A	0	56273675	A	G
3	chr3:56275606:A:C	0	56275606	C	A
3	chr3:56277068:A:C	0	56277068	C	A
3	chr3:56277657:T:C	0	56277657	C	T
3	chr3:56277827:A:C	0	56277827	C	A
3	chr3:56278008:A:G	0	56278008	G	A
3	chr3:56278106:T:A	0	56278106	A	T
3	chr3:56278112:C:G	0	56278112	G	C
3	chr3:56279828:A:G	0	56279828	G	A
3	chr3:56279871:T:C	0	56279871	C	T
3	chr3:56280014:G:T	0	56280014	T	G
3	chr3:56281087:C:T	0	56281087	T	C
3	chr3:56281362:G:A	0	56281362	A	G
3	chr3:56282827:G:T	0	56282827	T	G
3	chr3:56283820:G:A	0	56283820	A	G
3	chr3:56284602:G:A	0	56284602	A	G
3	chr3:56285825:A:G	0	56285825	G	A
3	chr3:56286081:G:A	0	56286081	A	G
3	chr3:56286311:A:G	0	56286311	G	A
3	chr3:56286385:A:G	0	56286385	G	A
3	chr3:56287247:A:G	0	56287247	G	A
3	chr3:56287373:G:A	0	56287373	A	G
3	chr3:56288179:C:T	0	56288179	T	C
3	chr3:56288466:A:G	0	56288466	G	A
3	chr3:56289418:T:C	0	56289418	C	T
3	chr3:56291219:T:A	0	56291219	A	T
3	chr3:56292945:C:T	0	56292945	T	C
3	chr3:56294182:G:A	0	56294182	A	G
3	chr3:56294433:C:T	0	56294433	T	C
3	chr3:56294441:G:T	0	56294441	T	G
3	chr3:56294564:T:G	0	56294564	G	T
3	chr3:56294959:A:T	0	56294959	T	A
3	chr3:56295083:C:A	0	56295083	A	C
3	chr3:56295236:T:G	0	56295236	G	T
3	chr3:56296340:C:T	0	56296340	T	C
3	chr3:56297325:G:C	0	56297325	C	G
3	chr3:56297388:G:C	0	56297388	C	G
3	chr3:56297389:T:A	0	56297389	A	T
3	chr3:56297407:A:G	0	56297407	G	A
3	chr3:56297567:G:T	0	56297567	T	G
3	chr3:56297644:G:A	0	56297644	A	G
3	chr3:56297663:G:A	0	56297663	A	G
3	chr3:56297715:T:A	0	56297715	A	T
3	chr3:56297993:A:C	0	56297993	C	A
3	chr3:56298165:C:T	0	56298165	T	C
3	chr3:56298843:T:C	0	56298843	C	T
3	chr3:56299057:A:G	0	56299057	G	A
3	chr3:56299281:T:C	0	56299281	C	T
3	chr3:56301614:T:G	0	56301614	G	T
3	chr3:56301910:G:A	0	56301910	A	G
3	chr3:56302822:T:C	0	56302822	C	T
3	chr3:56302996:A:G	0	56302996	G	A
3	chr3:56304864:C:T	0	56304864	T	C
3	chr3:56305864:T:TG	0	56305864	TG	T
3	chr3:56307118:C:T	0	56307118	T	C
3	chr3:56307297:C:T	0	56307297	T	C
3	chr3:56307486:C:T	0	56307486	T	C
3	chr3:56307564:G:A	0	56307564	A	G
3	chr3:56307768:G:A	0	56307768	A	G
3	chr3:56307835:C:T	0	56307835	T	C
3	chr3:56308799:T:C	0	56308799	C	T
3	chr3:56309082:A:G	0	56309082	G	A
3	chr3:56309269:C:G	0	56309269	G	C
3	chr3:56309323:G:A	0	56309323	A	G
3	chr3:56309516:G:A	0	56309516	A	G
3	chr3:56310611:CT:C	0	56310611	C	CT
3	chr3:56310876:C:T	0	56310876	T	C
3	chr3:56311919:A:G	0	56311919	G	A
3	chr3:56313897:G:A	0	56313897	A	G
3	chr3:56314678:G:A	0	56314678	A	G
3	chr3:56315695:T:A	0	56315695	A	T
3	chr3:56316367:T:C	0	56316367	C	T
3	chr3:56316797:A:G	0	56316797	G	A
3	chr3:56317715:A:G	0	56317715	G	A
3	chr3:56317866:A:T	0	56317866	T	A
3	chr3:56318519:A:G	0	56318519	G	A
3	chr3:56319077:G:A	0	56319077	A	G
3	chr3:56321732:G:A	0	56321732	A	G
3	chr3:56322364:C:T	0	56322364	T	C
3	chr3:56323066:T:C	0	56323066	C	T
3	chr3:56323525:G:A	0	56323525	A	G
3	chr3:56323825:T:C	0	56323825	C	T
3	chr3:56324824:A:G	0	56324824	G	A
3	chr3:56326555:C:A	0	56326555	A	C
3	chr3:56326566:A:G	0	56326566	G	A
3	chr3:56326656:G:A	0	56326656	A	G
3	chr3:56326846:C:G	0	56326846	G	C
3	chr3:56327324:C:A	0	56327324	A	C
3	chr3:56327408:T:C	0	56327408	C	T
3	chr3:56327449:T:G	0	56327449	G	T
3	chr3:56327670:C:A	0	56327670	A	C
3	chr3:56328182:A:C	0	56328182	C	A
3	chr3:56328943:T:G	0	56328943	G	T
3	chr3:56330480:A:G	0	56330480	G	A
3	chr3:56333162:T:C	0	56333162	C	T
3	chr3:56333330:C:G	0	56333330	G	C
3	chr3:56335481:G:T	0	56335481	T	G
3	chr3:56335519:C:G	0	56335519	G	C
3	chr3:56335835:A:G	0	56335835	G	A
3	chr3:56336162:A:G	0	56336162	G	A
3	chr3:56336176:T:A	0	56336176	A	T
3	chr3:56336177:C:T	0	56336177	T	C
3	chr3:56336732:A:G	0	56336732	G	A
3	chr3:56336763:C:T	0	56336763	T	C
3	chr3:56337011:T:C	0	56337011	C	T
3	chr3:56337155:C:T	0	56337155	T	C
3	chr3:56337437:A:T	0	56337437	T	A
3	chr3:56337635:C:G	0	56337635	G	C
3	chr3:56338603:CAAA:C	0	56338603	C	CAAA
3	chr3:56338698:A:C	0	56338698	C	A
3	chr3:56339288:G:A	0	56339288	A	G
3	chr3:56339425:A:G	0	56339425	G	A
3	chr3:56339434:A:G	0	56339434	G	A
3	chr3:56340288:T:C	0	56340288	C	T
3	chr3:56340888:C:T	0	56340888	T	C
3	chr3:56341260:T:C	0	56341260	C	T
3	chr3:56341686:C:G	0	56341686	G	C
3	chr3:56341741:C:G	0	56341741	G	C
3	chr3:56342314:T:C	0	56342314	C	T
3	chr3:56343930:A:G	0	56343930	G	A
3	chr3:56344032:A:C	0	56344032	C	A
3	chr3:56344235:A:G	0	56344235	G	A
3	chr3:56344515:C:G	0	56344515	G	C
3	chr3:56344585:T:C	0	56344585	C	T
3	chr3:56346211:A:C	0	56346211	C	A
3	chr3:56346753:A:G	0	56346753	G	A
3	chr3:56346758:A:G	0	56346758	G	A
3	chr3:56346802:G:A	0	56346802	A	G
3	chr3:56347298:A:G	0	56347298	G	A
3	chr3:56348518:ATAC:A	0	56348518	A	ATAC
3	chr3:56349241:A:T	0	56349241	T	A
3	chr3:56349582:T:C	0	56349582	C	T
3	chr3:56349828:G:A	0	56349828	A	G
3	chr3:56350089:G:A	0	56350089	A	G
3	chr3:56350484:T:C	0	56350484	C	T
3	chr3:56350552:G:GGA	0	56350552	GGA	G
3	chr3:56350555:T:G	0	56350555	G	T
3	chr3:56351310:A:G	0	56351310	G	A
3	chr3:56352067:A:C	0	56352067	C	A
3	chr3:56352692:G:A	0	56352692	A	G
3	chr3:56352851:C:T	0	56352851	T	C
3	chr3:56354442:G:C	0	56354442	C	G
3	chr3:56354771:C:G	0	56354771	G	C
3	chr3:56355591:G:A	0	56355591	A	G
3	chr3:56355710:T:C	0	56355710	C	T
3	chr3:56355864:TTC:T	0	56355864	T	TTC
3	chr3:56356737:C:G	0	56356737	G	C
3	chr3:56356755:T:C	0	56356755	C	T
3	chr3:56356964:C:T	0	56356964	T	C
3	chr3:56357281:G:C	0	56357281	C	G
3	chr3:56357483:G:A	0	56357483	A	G
3	chr3:56358360:C:G	0	56358360	G	C
3	chr3:56358964:A:G	0	56358964	G	A
3	chr3:56359041:T:G	0	56359041	G	T
3	chr3:56359524:A:G	0	56359524	G	A
3	chr3:56360280:T:C	0	56360280	C	T
3	chr3:56360443:A:T	0	56360443	T	A
3	chr3:56360809:G:A	0	56360809	A	G
3	chr3:56361332:T:C	0	56361332	C	T
3	chr3:56363043:G:A	0	56363043	A	G
3	chr3:56363315:A:C	0	56363315	C	A
3	chr3:56364286:G:A	0	56364286	A	G
3	chr3:56364996:C:T	0	56364996	T	C
3	chr3:56365311:G:A	0	56365311	A	G
3	chr3:56365607:C:T	0	56365607	T	C
3	chr3:56365657:T:A	0	56365657	A	T
3	chr3:56365826:C:T	0	56365826	T	C
3	chr3:56367375:C:T	0	56367375	T	C
3	chr3:56367418:A:G	0	56367418	G	A
3	chr3:56367536:C:T	0	56367536	T	C
3	chr3:56367835:G:A	0	56367835	A	G
3	chr3:56369435:A:G	0	56369435	G	A
3	chr3:56369503:C:T	0	56369503	T	C
3	chr3:56369755:C:T	0	56369755	T	C
3	chr3:56369838:G:A	0	56369838	A	G
3	chr3:56369950:T:C	0	56369950	C	T
3	chr3:56370076:G:A	0	56370076	A	G
3	chr3:56370370:C:T	0	56370370	T	C
3	chr3:56370420:G:A	0	56370420	A	G
3	chr3:56370748:C:T	0	56370748	T	C
3	chr3:56371141:G:A	0	56371141	A	G
3	chr3:56371244:G:C	0	56371244	C	G
3	chr3:56371670:T:A	0	56371670	A	T
3	chr3:56371911:C:T	0	56371911	T	C
3	chr3:56372939:A:G	0	56372939	G	A
3	chr3:56373677:G:A	0	56373677	A	G
3	chr3:56373911:A:G	0	56373911	G	A
3	chr3:56374171:A:G	0	56374171	G	A
3	chr3:56374230:G:A	0	56374230	A	G
3	chr3:56374258:A:G	0	56374258	G	A
3	chr3:56374696:T:C	0	56374696	C	T
3	chr3:56375020:A:G	0	56375020	G	A
3	chr3:56375106:T:C	0	56375106	C	T
3	chr3:56375227:A:G	0	56375227	G	A
3	chr3:56375237:G:A	0	56375237	A	G
3	chr3:56375590:A:G	0	56375590	G	A
3	chr3:56375900:A:T	0	56375900	T	A
3	chr3:56375960:C:A	0	56375960	A	C
3	chr3:56375987:T:C	0	56375987	C	T
3	chr3:56376051:C:A	0	56376051	A	C
3	chr3:56376437:G:A	0	56376437	A	G
3	chr3:56376979:T:C	0	56376979	C	T
3	chr3:56376980:G:A	0	56376980	A	G
3	chr3:56377304:C:T	0	56377304	T	C
3	chr3:56377379:C:T	0	56377379	T	C
3	chr3:56377858:AAAAAACAAAAAAC:A	0	56377858	A	AAAAAACAAAAAAC
3	chr3:56378314:T:C	0	56378314	C	T
3	chr3:56378581:AAAAAAC:A	0	56378581	A	AAAAAAC
3	chr3:56378879:A:G	0	56378879	G	A
3	chr3:56379356:C:A	0	56379356	A	C
3	chr3:56379937:A:G	0	56379937	G	A
3	chr3:56380322:A:G	0	56380322	G	A
3	chr3:56380621:C:T	0	56380621	T	C
3	chr3:56381143:G:A	0	56381143	A	G
3	chr3:56381632:A:G	0	56381632	G	A
3	chr3:56381699:A:G	0	56381699	G	A
3	chr3:56381811:G:C	0	56381811	C	G
3	chr3:56382551:T:G	0	56382551	G	T
3	chr3:56382690:G:A	0	56382690	A	G
3	chr3:56382749:C:T	0	56382749	T	C
3	chr3:56382767:G:A	0	56382767	A	G
3	chr3:56383379:G:A	0	56383379	A	G
3	chr3:56383656:T:C	0	56383656	C	T
3	chr3:56383744:C:T	0	56383744	T	C
3	chr3:56384128:T:A	0	56384128	A	T
3	chr3:56384178:C:T	0	56384178	T	C
3	chr3:56384327:A:G	0	56384327	G	A
3	chr3:56384655:T:G	0	56384655	G	T
3	chr3:56384945:T:C	0	56384945	C	T
3	chr3:56385838:T:C	0	56385838	C	T
3	chr3:56386990:G:A	0	56386990	A	G
3	chr3:56387462:T:G	0	56387462	G	T
3	chr3:56387556:T:C	0	56387556	C	T
3	chr3:56387563:C:T	0	56387563	T	C
3	chr3:56387591:C:T	0	56387591	T	C
3	chr3:56388212:C:A	0	56388212	A	C
3	chr3:56388434:C:T	0	56388434	T	C
3	chr3:56388743:C:T	0	56388743	T	C
3	chr3:56388878:C:G	0	56388878	G	C
3	chr3:56388926:A:G	0	56388926	G	A
3	chr3:56389110:A:C	0	56389110	C	A
3	chr3:56389118:G:A	0	56389118	A	G
3	chr3:56389631:C:T	0	56389631	T	C
3	chr3:56393910:T:C	0	56393910	C	T
3	chr3:56394255:A:G	0	56394255	G	A
3	chr3:56394688:C:T	0	56394688	T	C
3	chr3:56394852:C:T	0	56394852	T	C
3	chr3:56395004:T:G	0	56395004	G	T
3	chr3:56395230:A:G	0	56395230	G	A
3	chr3:56395391:T:C	0	56395391	C	T
3	chr3:56395850:T:C	0	56395850	C	T
3	chr3:56395915:C:T	0	56395915	T	C
3	chr3:56395934:G:A	0	56395934	A	G
3	chr3:56397416:G:C	0	56397416	C	G
3	chr3:56397609:A:G	0	56397609	G	A
3	chr3:56397960:T:C	0	56397960	C	T
3	chr3:56398132:T:G	0	56398132	G	T
3	chr3:56398207:T:C	0	56398207	C	T
3	chr3:56398247:T:A	0	56398247	A	T
3	chr3:56398768:A:G	0	56398768	G	A
3	chr3:56398769:T:C	0	56398769	C	T
3	chr3:56399421:A:C	0	56399421	C	A
3	chr3:56400187:A:G	0	56400187	G	A
3	chr3:56400417:A:C	0	56400417	C	A
3	chr3:56400584:G:T	0	56400584	T	G
3	chr3:56400716:C:T	0	56400716	T	C
3	chr3:56400947:C:T	0	56400947	T	C
3	chr3:56401128:C:T	0	56401128	T	C
3	chr3:56401367:A:C	0	56401367	C	A
3	chr3:56401414:G:C	0	56401414	C	G
3	chr3:56401672:C:T	0	56401672	T	C
3	chr3:56402084:G:A	0	56402084	A	G
3	chr3:56402133:G:A	0	56402133	A	G
3	chr3:56402376:A:T	0	56402376	T	A
3	chr3:56403044:A:G	0	56403044	G	A
3	chr3:56403415:C:T	0	56403415	T	C
3	chr3:56403828:T:C	0	56403828	C	T
3	chr3:56403987:G:A	0	56403987	A	G
3	chr3:56404589:C:T	0	56404589	T	C
3	chr3:56404702:ACCC:A	0	56404702	A	ACCC
3	chr3:56404831:G:A	0	56404831	A	G
3	chr3:56405025:T:C	0	56405025	C	T
3	chr3:56405368:G:A	0	56405368	A	G
3	chr3:56405490:T:C	0	56405490	C	T
3	chr3:56406058:A:C	0	56406058	C	A
3	chr3:56406136:GC:G	0	56406136	G	GC
3	chr3:56406342:C:T	0	56406342	T	C
3	chr3:56406938:C:A	0	56406938	A	C
3	chr3:56406949:A:T	0	56406949	T	A
3	chr3:56407767:T:C	0	56407767	C	T
3	chr3:56408197:A:T	0	56408197	T	A
3	chr3:56408211:C:G	0	56408211	G	C
3	chr3:56408864:CAA:C	0	56408864	C	CAA
3	chr3:56409167:G:C	0	56409167	C	G
3	chr3:56409851:C:T	0	56409851	T	C
3	chr3:56410658:G:A	0	56410658	A	G
3	chr3:56410811:G:A	0	56410811	A	G
3	chr3:56412540:T:C	0	56412540	C	T
3	chr3:56412568:C:T	0	56412568	T	C
3	chr3:56412660:C:T	0	56412660	T	C
3	chr3:56412939:C:G	0	56412939	G	C
3	chr3:56413149:G:A	0	56413149	A	G
3	chr3:56413172:C:T	0	56413172	T	C
3	chr3:56413653:C:T	0	56413653	T	C
3	chr3:56413841:C:T	0	56413841	T	C
3	chr3:56414338:C:G	0	56414338	G	C
3	chr3:56414363:C:T	0	56414363	T	C
3	chr3:56414385:G:T	0	56414385	T	G
3	chr3:56414698:C:T	0	56414698	T	C
3	chr3:56414860:C:T	0	56414860	T	C
3	chr3:56414978:G:A	0	56414978	A	G
3	chr3:56415175:A:G	0	56415175	G	A
3	chr3:56415476:G:A	0	56415476	A	G
3	chr3:56416694:C:T	0	56416694	T	C
3	chr3:56417349:A:G	0	56417349	G	A
3	chr3:56417667:T:G	0	56417667	G	T
3	chr3:56419169:C:T	0	56419169	T	C
3	chr3:56419288:A:G	0	56419288	G	A
3	chr3:56419546:T:C	0	56419546	C	T
3	chr3:56420325:C:T	0	56420325	T	C
3	chr3:56420410:T:C	0	56420410	C	T
3	chr3:56420859:C:T	0	56420859	T	C
3	chr3:56420869:C:G	0	56420869	G	C
3	chr3:56421243:G:A	0	56421243	A	G
3	chr3:56421607:T:C	0	56421607	C	T
3	chr3:56421912:C:A	0	56421912	A	C
3	chr3:56422367:C:G	0	56422367	G	C
3	chr3:56422415:G:T	0	56422415	T	G
3	chr3:56422518:G:A	0	56422518	A	G
3	chr3:56422765:T:C	0	56422765	C	T
3	chr3:56423295:A:G	0	56423295	G	A
3	chr3:56423457:A:G	0	56423457	G	A
3	chr3:56423677:A:G	0	56423677	G	A
3	chr3:56424132:G:A	0	56424132	A	G
3	chr3:56424274:T:A	0	56424274	A	T
3	chr3:56425093:G:A	0	56425093	A	G
3	chr3:56425336:T:C	0	56425336	C	T
3	chr3:56425541:C:T	0	56425541	T	C
3	chr3:56425681:A:G	0	56425681	G	A
3	chr3:56425720:T:C	0	56425720	C	T
3	chr3:56426626:G:A	0	56426626	A	G
3	chr3:56426724:C:T	0	56426724	T	C
3	chr3:56426785:G:A	0	56426785	A	G
3	chr3:56427265:TTGG:T	0	56427265	T	TTGG
3	chr3:56427318:G:A	0	56427318	A	G
3	chr3:56427865:T:C	0	56427865	C	T
3	chr3:56428099:A:G	0	56428099	G	A
3	chr3:56428358:T:C	0	56428358	C	T
3	chr3:56428377:C:T	0	56428377	T	C
3	chr3:56430885:T:A	0	56430885	A	T
3	chr3:56431686:G:A	0	56431686	A	G
3	chr3:56431734:T:C	0	56431734	C	T
3	chr3:56431882:C:T	0	56431882	T	C
3	chr3:56432299:T:C	0	56432299	C	T
3	chr3:56432502:T:C	0	56432502	C	T
3	chr3:56433296:G:T	0	56433296	T	G
3	chr3:56433360:G:A	0	56433360	A	G
3	chr3:56433663:A:G	0	56433663	G	A
3	chr3:56433969:C:T	0	56433969	T	C
3	chr3:56436000:C:T	0	56436000	T	C
3	chr3:56436636:G:A	0	56436636	A	G
3	chr3:56437133:G:A	0	56437133	A	G
3	chr3:56437192:A:G	0	56437192	G	A
3	chr3:56439091:C:T	0	56439091	T	C
3	chr3:56440504:C:T	0	56440504	T	C
3	chr3:56440874:A:T	0	56440874	T	A
3	chr3:56440927:C:T	0	56440927	T	C
3	chr3:56440987:T:C	0	56440987	C	T
3	chr3:56443468:T:C	0	56443468	C	T
3	chr3:56444237:C:T	0	56444237	T	C
3	chr3:56444262:C:T	0	56444262	T	C
3	chr3:56444405:C:T	0	56444405	T	C
3	chr3:56444513:A:G	0	56444513	G	A
3	chr3:56444615:A:G	0	56444615	G	A
3	chr3:56445335:C:T	0	56445335	T	C
3	chr3:56445438:T:C	0	56445438	C	T
3	chr3:56445542:C:T	0	56445542	T	C
3	chr3:56445921:T:C	0	56445921	C	T
3	chr3:56446133:G:A	0	56446133	A	G
3	chr3:56446594:A:G	0	56446594	G	A
3	chr3:56446759:G:T	0	56446759	T	G
3	chr3:56448481:C:A	0	56448481	A	C
3	chr3:56448670:C:T	0	56448670	T	C
3	chr3:56448722:G:A	0	56448722	A	G
3	chr3:56448814:A:G	0	56448814	G	A
3	chr3:56449634:A:G	0	56449634	G	A
3	chr3:56450104:A:G	0	56450104	G	A
3	chr3:56450359:C:A	0	56450359	A	C
3	chr3:56450534:A:T	0	56450534	T	A
3	chr3:56450856:T:C	0	56450856	C	T
3	chr3:56452614:G:A	0	56452614	A	G
3	chr3:56453194:G:T	0	56453194	T	G
3	chr3:56453552:C:G	0	56453552	G	C
3	chr3:56453839:T:A	0	56453839	A	T
3	chr3:56454490:G:A	0	56454490	A	G
3	chr3:56456937:A:G	0	56456937	G	A
3	chr3:56457124:G:A	0	56457124	A	G
3	chr3:56457266:A:G	0	56457266	G	A
3	chr3:56458692:C:G	0	56458692	G	C
3	chr3:56459506:A:G	0	56459506	G	A
3	chr3:56459622:G:C	0	56459622	C	G
3	chr3:56460815:C:T	0	56460815	T	C
3	chr3:56461063:G:A	0	56461063	A	G
3	chr3:56461155:C:G	0	56461155	G	C
3	chr3:56461318:C:A	0	56461318	A	C
3	chr3:56461767:G:T	0	56461767	T	G
3	chr3:56462211:A:G	0	56462211	G	A
3	chr3:56463455:T:A	0	56463455	A	T
3	chr3:56463585:T:C	0	56463585	C	T
3	chr3:56463633:A:G	0	56463633	G	A
3	chr3:56463827:A:T	0	56463827	T	A
3	chr3:56463869:G:A	0	56463869	A	G
3	chr3:56463933:A:G	0	56463933	G	A
3	chr3:56464235:G:A	0	56464235	A	G
3	chr3:56464719:T:A	0	56464719	A	T
3	chr3:56468050:G:T	0	56468050	T	G
3	chr3:56468104:CG:C	0	56468104	C	CG
3	chr3:56468590:C:T	0	56468590	T	C
3	chr3:56469491:A:C	0	56469491	C	A
3	chr3:56470404:G:A	0	56470404	A	G
3	chr3:56471023:C:A	0	56471023	A	C
3	chr3:56471242:T:C	0	56471242	C	T
3	chr3:56471448:C:G	0	56471448	G	C
3	chr3:56472347:C:T	0	56472347	T	C
3	chr3:56474198:G:A	0	56474198	A	G
3	chr3:56474831:A:G	0	56474831	G	A
3	chr3:56475281:T:C	0	56475281	C	T
3	chr3:56475385:C:T	0	56475385	T	C
3	chr3:56476456:A:G	0	56476456	G	A
3	chr3:56476535:A:G	0	56476535	G	A
3	chr3:56476556:G:A	0	56476556	A	G
3	chr3:56476722:GCAGTT:G	0	56476722	G	GCAGTT
3	chr3:56477061:C:T	0	56477061	T	C
3	chr3:56477787:C:T	0	56477787	T	C
3	chr3:56477932:C:T	0	56477932	T	C
3	chr3:56478276:T:C	0	56478276	C	T
3	chr3:56478644:G:A	0	56478644	A	G
3	chr3:56478828:T:C	0	56478828	C	T
3	chr3:56479768:T:C	0	56479768	C	T
3	chr3:56479809:C:T	0	56479809	T	C
3	chr3:56480514:G:A	0	56480514	A	G
3	chr3:56481378:A:G	0	56481378	G	A
3	chr3:56481753:C:T	0	56481753	T	C
3	chr3:56481818:T:C	0	56481818	C	T
3	chr3:56482617:C:T	0	56482617	T	C
3	chr3:56483004:T:C	0	56483004	C	T
3	chr3:56483225:T:C	0	56483225	C	T
3	chr3:56484156:T:C	0	56484156	C	T
3	chr3:56485100:A:T	0	56485100	T	A
3	chr3:56485258:G:A	0	56485258	A	G
3	chr3:56485426:T:C	0	56485426	C	T
3	chr3:56485887:A:C	0	56485887	C	A
3	chr3:56486644:A:G	0	56486644	G	A
3	chr3:56487136:G:A	0	56487136	A	G
3	chr3:56487944:T:C	0	56487944	C	T
3	chr3:56490100:C:T	0	56490100	T	C
3	chr3:56490150:G:A	0	56490150	A	G
3	chr3:56490574:G:A	0	56490574	A	G
3	chr3:56490824:G:A	0	56490824	A	G
3	chr3:56491249:T:C	0	56491249	C	T
3	chr3:56491327:A:G	0	56491327	G	A
3	chr3:56492816:G:A	0	56492816	A	G
3	chr3:56493230:C:T	0	56493230	T	C
3	chr3:56493240:T:C	0	56493240	C	T
3	chr3:56493241:G:A	0	56493241	A	G
3	chr3:56493260:T:C	0	56493260	C	T
3	chr3:56493338:A:G	0	56493338	G	A
3	chr3:56493518:C:T	0	56493518	T	C
3	chr3:56494121:C:A	0	56494121	A	C
3	chr3:56494985:A:T	0	56494985	T	A
3	chr3:56495862:C:A	0	56495862	A	C
3	chr3:56496681:A:G	0	56496681	G	A
3	chr3:56497080:G:A	0	56497080	A	G
3	chr3:56498370:C:T	0	56498370	T	C
3	chr3:56499686:T:C	0	56499686	C	T
3	chr3:56499792:C:G	0	56499792	G	C
3	chr3:56500385:A:G	0	56500385	G	A
3	chr3:56500406:A:G	0	56500406	G	A
3	chr3:56500879:T:C	0	56500879	C	T
3	chr3:56501209:T:C	0	56501209	C	T
3	chr3:56502484:G:A	0	56502484	A	G
3	chr3:56502559:A:G	0	56502559	G	A
3	chr3:56503477:G:A	0	56503477	A	G
3	chr3:56505049:G:T	0	56505049	T	G
3	chr3:56507412:G:A	0	56507412	A	G
3	chr3:56508347:T:C	0	56508347	C	T
3	chr3:56510034:G:A	0	56510034	A	G
3	chr3:56510355:C:T	0	56510355	T	C
3	chr3:56510521:C:T	0	56510521	T	C
3	chr3:56512736:G:A	0	56512736	A	G
3	chr3:56513612:A:G	0	56513612	G	A
3	chr3:56516197:C:T	0	56516197	T	C
3	chr3:56516726:A:G	0	56516726	G	A
3	chr3:56516973:C:T	0	56516973	T	C
3	chr3:56517994:G:A	0	56517994	A	G
3	chr3:56518230:T:A	0	56518230	A	T
3	chr3:56518345:C:G	0	56518345	G	C
3	chr3:56518842:G:A	0	56518842	A	G
3	chr3:56519295:T:C	0	56519295	C	T
3	chr3:56519613:CAT:C	0	56519613	C	CAT
3	chr3:56520381:C:T	0	56520381	T	C
3	chr3:56521486:T:C	0	56521486	C	T
3	chr3:56522762:G:T	0	56522762	T	G
3	chr3:56524288:T:C	0	56524288	C	T
3	chr3:56524455:T:A	0	56524455	A	T
3	chr3:56525205:A:G	0	56525205	G	A
3	chr3:56525552:G:A	0	56525552	A	G
3	chr3:56526017:CA:C	0	56526017	C	CA
3	chr3:56526263:A:G	0	56526263	G	A
3	chr3:56526530:G:A	0	56526530	A	G
3	chr3:56527328:G:A	0	56527328	A	G
3	chr3:56527437:G:A	0	56527437	A	G
3	chr3:56527579:T:C	0	56527579	C	T
3	chr3:56527976:C:T	0	56527976	T	C
3	chr3:56528064:T:A	0	56528064	A	T
3	chr3:56528799:T:C	0	56528799	C	T
3	chr3:56529131:A:G	0	56529131	G	A
3	chr3:56530724:G:A	0	56530724	A	G
3	chr3:56531833:A:G	0	56531833	G	A
3	chr3:56532008:C:T	0	56532008	T	C
3	chr3:56532443:G:GT	0	56532443	GT	G
3	chr3:56532887:C:T	0	56532887	T	C
3	chr3:56533147:G:A	0	56533147	A	G
3	chr3:56534840:G:A	0	56534840	A	G
3	chr3:56535463:C:T	0	56535463	T	C
3	chr3:56535560:T:C	0	56535560	C	T
3	chr3:56535578:C:A	0	56535578	A	C
3	chr3:56536849:G:A	0	56536849	A	G
3	chr3:56536928:A:G	0	56536928	G	A
3	chr3:56537403:G:C	0	56537403	C	G
3	chr3:56538029:C:A	0	56538029	A	C
3	chr3:56538674:A:G	0	56538674	G	A
3	chr3:56539010:T:C	0	56539010	C	T
3	chr3:56539450:A:G	0	56539450	G	A
3	chr3:56539702:T:A	0	56539702	A	T
3	chr3:56540049:T:A	0	56540049	A	T
3	chr3:56540403:T:C	0	56540403	C	T
3	chr3:56541406:C:G	0	56541406	G	C
3	chr3:56541584:A:G	0	56541584	G	A
3	chr3:56542165:G:A	0	56542165	A	G
3	chr3:56542475:C:T	0	56542475	T	C
3	chr3:56543187:T:C	0	56543187	C	T
3	chr3:56543219:G:A	0	56543219	A	G
3	chr3:56543825:T:C	0	56543825	C	T
3	chr3:56543945:A:G	0	56543945	G	A
3	chr3:56544082:C:A	0	56544082	A	C
3	chr3:56544344:G:A	0	56544344	A	G
3	chr3:56544883:A:T	0	56544883	T	A
3	chr3:56545246:T:C	0	56545246	C	T
3	chr3:56545387:T:C	0	56545387	C	T
3	chr3:56545510:C:T	0	56545510	T	C
3	chr3:56545652:G:A	0	56545652	A	G
3	chr3:56546418:G:C	0	56546418	C	G
3	chr3:56546956:T:TG	0	56546956	TG	T
3	chr3:56547351:G:T	0	56547351	T	G
3	chr3:56547609:A:G	0	56547609	G	A
3	chr3:56547792:A:G	0	56547792	G	A
3	chr3:56548283:T:C	0	56548283	C	T
3	chr3:56549008:A:G	0	56549008	G	A
3	chr3:56549044:C:T	0	56549044	T	C
3	chr3:56549350:G:A	0	56549350	A	G
3	chr3:56549516:T:TA	0	56549516	TA	T
3	chr3:56550313:T:C	0	56550313	C	T
3	chr3:56551125:TCTCAGCAACAACC:T	0	56551125	T	TCTCAGCAACAACC
3	chr3:56551230:T:C	0	56551230	C	T
3	chr3:56551947:T:C	0	56551947	C	T
3	chr3:56552343:A:T	0	56552343	T	A
3	chr3:56552521:C:T	0	56552521	T	C
3	chr3:56553181:T:C	0	56553181	C	T
3	chr3:56553787:CA:C	0	56553787	C	CA
3	chr3:56554059:TTATC:T	0	56554059	T	TTATC
3	chr3:56554170:A:G	0	56554170	G	A
3	chr3:56554283:G:T	0	56554283	T	G
3	chr3:56554346:A:C	0	56554346	C	A
3	chr3:56554423:T:C	0	56554423	C	T
3	chr3:56554715:C:G	0	56554715	G	C
3	chr3:56554921:T:A	0	56554921	A	T
3	chr3:56555029:A:G	0	56555029	G	A
3	chr3:56556041:A:G	0	56556041	G	A
3	chr3:56556272:T:C	0	56556272	C	T
3	chr3:56557150:A:G	0	56557150	G	A
3	chr3:56557394:G:C	0	56557394	C	G
3	chr3:56557480:C:A	0	56557480	A	C
3	chr3:56557876:T:C	0	56557876	C	T
3	chr3:56558111:C:G	0	56558111	G	C
3	chr3:56559077:G:C	0	56559077	C	G
3	chr3:56559142:G:A	0	56559142	A	G
3	chr3:56559360:A:G	0	56559360	G	A
3	chr3:56559515:C:A	0	56559515	A	C
3	chr3:56559652:T:C	0	56559652	C	T
3	chr3:56559729:C:G	0	56559729	G	C
3	chr3:56559865:T:C	0	56559865	C	T
3	chr3:56560058:A:G	0	56560058	G	A
3	chr3:56560093:A:G	0	56560093	G	A
3	chr3:56560111:A:G	0	56560111	G	A
3	chr3:56560360:C:T	0	56560360	T	C
3	chr3:56560361:A:G	0	56560361	G	A
3	chr3:56560610:C:T	0	56560610	T	C
3	chr3:56560707:G:A	0	56560707	A	G
3	chr3:56561578:A:G	0	56561578	G	A
3	chr3:56562187:C:T	0	56562187	T	C
3	chr3:56562733:G:T	0	56562733	T	G
3	chr3:56562764:G:A	0	56562764	A	G
3	chr3:56563227:G:C	0	56563227	C	G
3	chr3:56563505:G:A	0	56563505	A	G
3	chr3:56563660:A:G	0	56563660	G	A
3	chr3:56563665:G:C	0	56563665	C	G
3	chr3:56563926:C:T	0	56563926	T	C
3	chr3:56564516:G:A	0	56564516	A	G
3	chr3:56564803:T:C	0	56564803	C	T
3	chr3:56565131:T:C	0	56565131	C	T
3	chr3:56566503:G:A	0	56566503	A	G
3	chr3:56567087:T:C	0	56567087	C	T
3	chr3:56567147:T:C	0	56567147	C	T
3	chr3:56567167:G:A	0	56567167	A	G
3	chr3:56567315:G:A	0	56567315	A	G
3	chr3:56567714:A:G	0	56567714	G	A
3	chr3:56567759:C:T	0	56567759	T	C
3	chr3:56567766:C:T	0	56567766	T	C
3	chr3:56567791:C:T	0	56567791	T	C
3	chr3:56567911:T:C	0	56567911	C	T
3	chr3:56567980:A:G	0	56567980	G	A
3	chr3:56568060:C:T	0	56568060	T	C
3	chr3:56568087:G:A	0	56568087	A	G
3	chr3:56568380:T:C	0	56568380	C	T
3	chr3:56568471:A:G	0	56568471	G	A
3	chr3:56568933:G:A	0	56568933	A	G
3	chr3:56569176:T:C	0	56569176	C	T
3	chr3:56569205:TAAG:T	0	56569205	T	TAAG
3	chr3:56569647:G:A	0	56569647	A	G
3	chr3:56569691:C:T	0	56569691	T	C
3	chr3:56569865:A:T	0	56569865	T	A
3	chr3:56570478:C:T	0	56570478	T	C
3	chr3:56571521:A:G	0	56571521	G	A
3	chr3:56571859:C:T	0	56571859	T	C
3	chr3:56571962:C:A	0	56571962	A	C
3	chr3:56573124:G:T	0	56573124	T	G
3	chr3:56573992:C:T	0	56573992	T	C
3	chr3:56574005:A:G	0	56574005	G	A
3	chr3:56574212:A:G	0	56574212	G	A
3	chr3:56576089:A:G	0	56576089	G	A
3	chr3:56576376:A:T	0	56576376	T	A
3	chr3:56576871:C:T	0	56576871	T	C
3	chr3:56577580:T:C	0	56577580	C	T
3	chr3:56577961:C:G	0	56577961	G	C
3	chr3:56578571:G:T	0	56578571	T	G
3	chr3:56579250:G:A	0	56579250	A	G
3	chr3:56579277:A:G	0	56579277	G	A
3	chr3:56580364:T:A	0	56580364	A	T
3	chr3:56580621:T:C	0	56580621	C	T
3	chr3:56581071:A:G	0	56581071	G	A
3	chr3:56581755:T:C	0	56581755	C	T
3	chr3:56582236:A:G	0	56582236	G	A
3	chr3:56582356:A:G	0	56582356	G	A
3	chr3:56582568:CT:C	0	56582568	C	CT
3	chr3:56582767:A:G	0	56582767	G	A
3	chr3:56582785:G:T	0	56582785	T	G
3	chr3:56583142:T:C	0	56583142	C	T
3	chr3:56583201:G:A	0	56583201	A	G
3	chr3:56583777:A:G	0	56583777	G	A
3	chr3:56584801:C:T	0	56584801	T	C
3	chr3:56585163:AAG:A	0	56585163	A	AAG
3	chr3:56585785:A:G	0	56585785	G	A
3	chr3:56586366:A:T	0	56586366	T	A
3	chr3:56587602:G:A	0	56587602	A	G
3	chr3:56587699:C:T	0	56587699	T	C
3	chr3:56587720:T:C	0	56587720	C	T
3	chr3:56587805:G:A	0	56587805	A	G
3	chr3:56587817:C:T	0	56587817	T	C
3	chr3:56588253:G:T	0	56588253	T	G
3	chr3:56589502:G:A	0	56589502	A	G
3	chr3:56589589:A:T	0	56589589	T	A
3	chr3:56590131:T:C	0	56590131	C	T
3	chr3:56591582:G:A	0	56591582	A	G
3	chr3:56592542:C:T	0	56592542	T	C
3	chr3:56593020:A:G	0	56593020	G	A
3	chr3:56593330:G:T	0	56593330	T	G
3	chr3:56594003:G:A	0	56594003	A	G
3	chr3:56595222:G:C	0	56595222	C	G
3	chr3:56595241:G:T	0	56595241	T	G
3	chr3:56595271:T:C	0	56595271	C	T
3	chr3:56595650:A:G	0	56595650	G	A
3	chr3:56595732:G:A	0	56595732	A	G
3	chr3:56596138:C:T	0	56596138	T	C
3	chr3:56596483:G:GATATTCAAACTACTGAATATGCAAGCTATTGA	0	56596483	GATATTCAAACTACTGAATATGCAAGCTATTGA	G
3	chr3:56596625:A:C	0	56596625	C	A
3	chr3:56596834:C:T	0	56596834	T	C
3	chr3:56597207:G:T	0	56597207	T	G
3	chr3:56597245:T:C	0	56597245	C	T
3	chr3:56597587:C:A	0	56597587	A	C
3	chr3:56597669:G:A	0	56597669	A	G
3	chr3:56598044:G:A	0	56598044	A	G
3	chr3:56599374:A:G	0	56599374	G	A
3	chr3:56599666:A:G	0	56599666	G	A
3	chr3:56599846:T:C	0	56599846	C	T
3	chr3:56600188:C:T	0	56600188	T	C
3	chr3:56600516:G:A	0	56600516	A	G
3	chr3:56600609:C:T	0	56600609	T	C
3	chr3:56601164:G:A	0	56601164	A	G
3	chr3:56601258:G:C	0	56601258	C	G
3	chr3:56601285:G:A	0	56601285	A	G
3	chr3:56601403:G:A	0	56601403	A	G
3	chr3:56602218:T:A	0	56602218	A	T
3	chr3:56602754:T:G	0	56602754	G	T
3	chr3:56602896:A:G	0	56602896	G	A
3	chr3:56603201:GGTCT:G	0	56603201	G	GGTCT
3	chr3:56603708:G:C	0	56603708	C	G
3	chr3:56603744:C:T	0	56603744	T	C
3	chr3:56604041:T:C	0	56604041	C	T
3	chr3:56604160:C:T	0	56604160	T	C
3	chr3:56604192:C:T	0	56604192	T	C
3	chr3:56604570:A:C	0	56604570	C	A
3	chr3:56604613:C:G	0	56604613	G	C
3	chr3:56604650:G:A	0	56604650	A	G
3	chr3:56604845:A:G	0	56604845	G	A
3	chr3:56604906:T:C	0	56604906	C	T
3	chr3:56605095:C:T	0	56605095	T	C
3	chr3:56605430:C:G	0	56605430	G	C
3	chr3:56605962:TCC:T	0	56605962	T	TCC
3	chr3:56606023:C:T	0	56606023	T	C
3	chr3:56606316:T:A	0	56606316	A	T
3	chr3:56606349:C:T	0	56606349	T	C
3	chr3:56606656:G:A	0	56606656	A	G
3	chr3:56606690:C:A	0	56606690	A	C
3	chr3:56607331:G:T	0	56607331	T	G
3	chr3:56608149:G:C	0	56608149	C	G
3	chr3:56608823:C:T	0	56608823	T	C
3	chr3:56609604:T:C	0	56609604	C	T
3	chr3:56610577:G:A	0	56610577	A	G
3	chr3:56611083:G:A	0	56611083	A	G
3	chr3:56611678:G:C	0	56611678	C	G
3	chr3:56611838:G:A	0	56611838	A	G
3	chr3:56612183:T:C	0	56612183	C	T
3	chr3:56612792:A:G	0	56612792	G	A
3	chr3:56613771:T:C	0	56613771	C	T
3	chr3:56613906:A:G	0	56613906	G	A
3	chr3:56614264:G:A	0	56614264	A	G
3	chr3:56615254:C:T	0	56615254	T	C
3	chr3:56615291:CTTTA:C	0	56615291	C	CTTTA
3	chr3:56615566:C:T	0	56615566	T	C
3	chr3:56615731:T:C	0	56615731	C	T
3	chr3:56616554:A:G	0	56616554	G	A
3	chr3:56617874:T:C	0	56617874	C	T
3	chr3:56618451:T:C	0	56618451	C	T
3	chr3:56618452:T:A	0	56618452	A	T
3	chr3:56620113:C:T	0	56620113	T	C
3	chr3:56620294:T:C	0	56620294	C	T
3	chr3:56620675:T:C	0	56620675	C	T
3	chr3:56620806:C:G	0	56620806	G	C
3	chr3:56621413:A:C	0	56621413	C	A
3	chr3:56622218:G:A	0	56622218	A	G
3	chr3:56623229:C:T	0	56623229	T	C
3	chr3:56624064:A:G	0	56624064	G	A
3	chr3:56624286:G:A	0	56624286	A	G
3	chr3:56625210:C:T	0	56625210	T	C
3	chr3:56625531:G:C	0	56625531	C	G
3	chr3:56625812:T:C	0	56625812	C	T
3	chr3:56625904:A:G	0	56625904	G	A
3	chr3:56626058:C:T	0	56626058	T	C
3	chr3:56626201:A:G	0	56626201	G	A
3	chr3:56627881:AAAT:A	0	56627881	A	AAAT
3	chr3:56628042:G:A	0	56628042	A	G
3	chr3:56628160:G:A	0	56628160	A	G
3	chr3:56628187:T:C	0	56628187	C	T
3	chr3:56630020:C:T	0	56630020	T	C
3	chr3:56630156:G:A	0	56630156	A	G
3	chr3:56630294:C:A	0	56630294	A	C
3	chr3:56630824:A:G	0	56630824	G	A
3	chr3:56630987:A:T	0	56630987	T	A
3	chr3:56631203:T:C	0	56631203	C	T
3	chr3:56631327:T:C	0	56631327	C	T
3	chr3:56631485:G:A	0	56631485	A	G
3	chr3:56631645:G:A	0	56631645	A	G
3	chr3:56631997:A:G	0	56631997	G	A
3	chr3:56632120:G:C	0	56632120	C	G
3	chr3:56632757:G:C	0	56632757	C	G
3	chr3:56632859:A:G	0	56632859	G	A
3	chr3:56632929:T:G	0	56632929	G	T
3	chr3:56633654:G:C	0	56633654	C	G
3	chr3:56634030:C:T	0	56634030	T	C
3	chr3:56634272:A:T	0	56634272	T	A
3	chr3:56634494:C:T	0	56634494	T	C
3	chr3:56634982:T:C	0	56634982	C	T
3	chr3:56635120:C:T	0	56635120	T	C
3	chr3:56635331:T:C	0	56635331	C	T
3	chr3:56635489:C:CT	0	56635489	CT	C
3	chr3:56636253:G:C	0	56636253	C	G
3	chr3:56636278:T:C	0	56636278	C	T
3	chr3:56636623:G:A	0	56636623	A	G
3	chr3:56636896:G:A	0	56636896	A	G
3	chr3:56638275:G:A	0	56638275	A	G
3	chr3:56639322:T:TA	0	56639322	TA	T
3	chr3:56639385:T:C	0	56639385	C	T
3	chr3:56639423:A:T	0	56639423	T	A
3	chr3:56640162:A:C	0	56640162	C	A
3	chr3:56640275:T:C	0	56640275	C	T
3	chr3:56640496:C:T	0	56640496	T	C
3	chr3:56641112:C:CACA	0	56641112	CACA	C
3	chr3:56641180:TTTGTAAC:T	0	56641180	T	TTTGTAAC
3	chr3:56641237:G:A	0	56641237	A	G
3	chr3:56641476:G:C	0	56641476	C	G
3	chr3:56642735:C:G	0	56642735	G	C
3	chr3:56642750:A:G	0	56642750	G	A
3	chr3:56642764:G:A	0	56642764	A	G
3	chr3:56643154:C:T	0	56643154	T	C
3	chr3:56643157:G:A	0	56643157	A	G
3	chr3:56643179:G:A	0	56643179	A	G
3	chr3:56643610:C:A	0	56643610	A	C
3	chr3:56643850:A:G	0	56643850	G	A
3	chr3:56644005:T:C	0	56644005	C	T
3	chr3:56644288:C:A	0	56644288	A	C
3	chr3:56644587:T:C	0	56644587	C	T
3	chr3:56645164:C:G	0	56645164	G	C
3	chr3:56645527:T:C	0	56645527	C	T
3	chr3:56645577:T:C	0	56645577	C	T
3	chr3:56646020:C:T	0	56646020	T	C
3	chr3:56646224:T:G	0	56646224	G	T
3	chr3:56647378:G:A	0	56647378	A	G
3	chr3:56647403:A:AC	0	56647403	AC	A
3	chr3:56647615:C:T	0	56647615	T	C
3	chr3:56647625:A:G	0	56647625	G	A
3	chr3:56647820:T:G	0	56647820	G	T
3	chr3:56647903:A:G	0	56647903	G	A
3	chr3:56647921:G:A	0	56647921	A	G
3	chr3:56648065:C:G	0	56648065	G	C
3	chr3:56648226:C:T	0	56648226	T	C
3	chr3:56648386:G:A	0	56648386	A	G
3	chr3:56648813:A:C	0	56648813	C	A
3	chr3:56649267:A:G	0	56649267	G	A
3	chr3:56650492:T:G	0	56650492	G	T
3	chr3:56650617:G:A	0	56650617	A	G
3	chr3:56650620:C:T	0	56650620	T	C
3	chr3:56650737:C:T	0	56650737	T	C
3	chr3:56650950:G:A	0	56650950	A	G
3	chr3:56653609:C:T	0	56653609	T	C
3	chr3:56654386:G:A	0	56654386	A	G
3	chr3:56654997:C:T	0	56654997	T	C
3	chr3:56655686:T:G	0	56655686	G	T
3	chr3:56655954:T:C	0	56655954	C	T
3	chr3:56656971:T:C	0	56656971	C	T
3	chr3:56657760:C:T	0	56657760	T	C
3	chr3:56657897:C:T	0	56657897	T	C
3	chr3:56657903:T:C	0	56657903	C	T
3	chr3:56658058:CT:C	0	56658058	C	CT
3	chr3:56658293:T:G	0	56658293	G	T
3	chr3:56658614:A:G	0	56658614	G	A
3	chr3:56658630:G:A	0	56658630	A	G
3	chr3:56658879:G:A	0	56658879	A	G
3	chr3:56659928:G:A	0	56659928	A	G
3	chr3:56660263:G:A	0	56660263	A	G
3	chr3:56660636:C:A	0	56660636	A	C
3	chr3:56660714:A:G	0	56660714	G	A
3	chr3:56660849:A:G	0	56660849	G	A
3	chr3:56661032:T:A	0	56661032	A	T
3	chr3:56661261:C:G	0	56661261	G	C
3	chr3:56661272:G:A	0	56661272	A	G
3	chr3:56661816:G:A	0	56661816	A	G
3	chr3:56661896:G:A	0	56661896	A	G
3	chr3:56662135:A:AG	0	56662135	AG	A
3	chr3:56662875:A:G	0	56662875	G	A
3	chr3:56662879:T:C	0	56662879	C	T
3	chr3:56663829:C:T	0	56663829	T	C
3	chr3:56664238:G:A	0	56664238	A	G
3	chr3:56664397:A:C	0	56664397	C	A
3	chr3:56664975:G:A	0	56664975	A	G
3	chr3:56664991:A:C	0	56664991	C	A
3	chr3:56665446:G:A	0	56665446	A	G
3	chr3:56665743:A:G	0	56665743	G	A
3	chr3:56666401:G:C	0	56666401	C	G
3	chr3:56666741:A:G	0	56666741	G	A
3	chr3:56667027:T:C	0	56667027	C	T
3	chr3:56667300:T:C	0	56667300	C	T
3	chr3:56667781:G:A	0	56667781	A	G
3	chr3:56667914:A:T	0	56667914	T	A
3	chr3:56668064:T:C	0	56668064	C	T
3	chr3:56668208:C:T	0	56668208	T	C
3	chr3:56668700:G:A	0	56668700	A	G
3	chr3:56669493:C:T	0	56669493	T	C
3	chr3:56669541:A:C	0	56669541	C	A
3	chr3:56669680:AGTGT:A	0	56669680	A	AGTGT
3	chr3:56669718:A:C	0	56669718	C	A
3	chr3:56670274:T:C	0	56670274	C	T
3	chr3:56670581:T:A	0	56670581	A	T
3	chr3:56670891:C:A	0	56670891	A	C
3	chr3:56670905:A:C	0	56670905	C	A
3	chr3:56671303:C:T	0	56671303	T	C
3	chr3:56671366:A:G	0	56671366	G	A
3	chr3:56671478:T:A	0	56671478	A	T
3	chr3:56672301:T:G	0	56672301	G	T
3	chr3:56672811:T:A	0	56672811	A	T
3	chr3:56674074:C:T	0	56674074	T	C
3	chr3:56674497:A:C	0	56674497	C	A
3	chr3:56674579:C:T	0	56674579	T	C
3	chr3:56674760:C:T	0	56674760	T	C
3	chr3:56674833:T:C	0	56674833	C	T
3	chr3:56675148:A:C	0	56675148	C	A
3	chr3:56675241:T:C	0	56675241	C	T
3	chr3:56675573:CTTTAA:C	0	56675573	C	CTTTAA
3	chr3:56675656:A:T	0	56675656	T	A
3	chr3:56675785:C:T	0	56675785	T	C
3	chr3:56675983:C:T	0	56675983	T	C
3	chr3:56677107:T:C	0	56677107	C	T
3	chr3:56678949:C:G	0	56678949	G	C
3	chr3:56679221:T:A	0	56679221	A	T
3	chr3:56679947:G:A	0	56679947	A	G
3	chr3:56680395:A:C	0	56680395	C	A
3	chr3:56680437:T:A	0	56680437	A	T
3	chr3:56680672:CTTAT:C	0	56680672	C	CTTAT
3	chr3:56682061:A:G	0	56682061	G	A
3	chr3:56684202:G:A	0	56684202	A	G
3	chr3:56684776:A:T	0	56684776	T	A
3	chr3:56684839:A:AT	0	56684839	AT	A
3	chr3:56685182:A:G	0	56685182	G	A
3	chr3:56685474:AAAAC:A	0	56685474	A	AAAAC
3	chr3:56685803:G:A	0	56685803	A	G
3	chr3:56686367:G:C	0	56686367	C	G
3	chr3:56686410:CT:C	0	56686410	C	CT
3	chr3:56686563:T:C	0	56686563	C	T
3	chr3:56686609:G:A	0	56686609	A	G
3	chr3:56687189:A:G	0	56687189	G	A
3	chr3:56688491:T:C	0	56688491	C	T
3	chr3:56689097:G:A	0	56689097	A	G
3	chr3:56689632:C:T	0	56689632	T	C
3	chr3:56690804:C:T	0	56690804	T	C
3	chr3:56690947:A:G	0	56690947	G	A
3	chr3:56691279:C:T	0	56691279	T	C
3	chr3:56692077:A:C	0	56692077	C	A
3	chr3:56692129:A:G	0	56692129	G	A
3	chr3:56692277:G:A	0	56692277	A	G
3	chr3:56692618:C:T	0	56692618	T	C
3	chr3:56692947:A:C	0	56692947	C	A
3	chr3:56693092:GACTGGAAGAAAA:G	0	56693092	G	GACTGGAAGAAAA
3	chr3:56693712:TAAAC:T	0	56693712	T	TAAAC
3	chr3:56693752:A:G	0	56693752	G	A
3	chr3:56693857:T:G	0	56693857	G	T
3	chr3:56694077:C:T	0	56694077	T	C
3	chr3:56694360:C:T	0	56694360	T	C
3	chr3:56694783:C:T	0	56694783	T	C
3	chr3:56694871:C:A	0	56694871	A	C
3	chr3:56694926:C:T	0	56694926	T	C
3	chr3:56696556:A:C	0	56696556	C	A
3	chr3:56696759:C:A	0	56696759	A	C
3	chr3:56696819:G:A	0	56696819	A	G
3	chr3:56697082:G:A	0	56697082	A	G
3	chr3:56698238:T:C	0	56698238	C	T
3	chr3:56699042:T:C	0	56699042	C	T
3	chr3:56699066:T:C	0	56699066	C	T
3	chr3:56699769:C:T	0	56699769	T	C
3	chr3:56700407:G:A	0	56700407	A	G
3	chr3:56700602:C:T	0	56700602	T	C
3	chr3:56701034:C:G	0	56701034	G	C
3	chr3:56702914:G:T	0	56702914	T	G
3	chr3:56703362:C:T	0	56703362	T	C
3	chr3:56703618:G:A	0	56703618	A	G
3	chr3:56704312:C:T	0	56704312	T	C
3	chr3:56704608:C:T	0	56704608	T	C
3	chr3:56705052:CAT:C	0	56705052	C	CAT
3	chr3:56705551:T:A	0	56705551	A	T
3	chr3:56705895:T:C	0	56705895	C	T
3	chr3:56706478:AATG:A	0	56706478	A	AATG
3	chr3:56707557:A:G	0	56707557	G	A
3	chr3:56708224:C:T	0	56708224	T	C
3	chr3:56708272:A:G	0	56708272	G	A
3	chr3:56708380:G:T	0	56708380	T	G
3	chr3:56708446:G:A	0	56708446	A	G
3	chr3:56708554:T:C	0	56708554	C	T
3	chr3:56709998:G:A	0	56709998	A	G
3	chr3:56711873:AC:A	0	56711873	A	AC
3	chr3:56712450:T:C	0	56712450	C	T
3	chr3:56714820:A:G	0	56714820	G	A
3	chr3:56715017:G:T	0	56715017	T	G
3	chr3:56715058:A:G	0	56715058	G	A
3	chr3:56715252:G:A	0	56715252	A	G
3	chr3:56715344:A:G	0	56715344	G	A
3	chr3:56715359:C:T	0	56715359	T	C
3	chr3:56715822:G:A	0	56715822	A	G
3	chr3:56715874:T:C	0	56715874	C	T
3	chr3:56717179:C:G	0	56717179	G	C
3	chr3:56718331:T:C	0	56718331	C	T
3	chr3:56718371:C:T	0	56718371	T	C
3	chr3:56718675:G:A	0	56718675	A	G
3	chr3:56718726:TG:T	0	56718726	T	TG
3	chr3:56718904:G:A	0	56718904	A	G
3	chr3:56718918:G:A	0	56718918	A	G
3	chr3:56718947:C:T	0	56718947	T	C
3	chr3:56718975:T:C	0	56718975	C	T
3	chr3:56719045:C:T	0	56719045	T	C
3	chr3:56719153:T:C	0	56719153	C	T
3	chr3:56719377:A:T	0	56719377	T	A
3	chr3:56719634:C:T	0	56719634	T	C
3	chr3:56719786:G:T	0	56719786	T	G
3	chr3:56720197:G:C	0	56720197	C	G
3	chr3:56720786:G:A	0	56720786	A	G
3	chr3:56720811:C:G	0	56720811	G	C
3	chr3:56721309:C:T	0	56721309	T	C
3	chr3:56721668:T:C	0	56721668	C	T
3	chr3:56721886:C:T	0	56721886	T	C
3	chr3:56722110:C:T	0	56722110	T	C
3	chr3:56722475:A:G	0	56722475	G	A
3	chr3:56722835:T:A	0	56722835	A	T
3	chr3:56723042:G:C	0	56723042	C	G
3	chr3:56723260:G:C	0	56723260	C	G
3	chr3:56723457:A:G	0	56723457	G	A
3	chr3:56723500:C:T	0	56723500	T	C
3	chr3:56723689:T:C	0	56723689	C	T
3	chr3:56723997:C:A	0	56723997	A	C
3	chr3:56724175:G:A	0	56724175	A	G
3	chr3:56724413:A:G	0	56724413	G	A
3	chr3:56724420:C:T	0	56724420	T	C
3	chr3:56725772:A:G	0	56725772	G	A
3	chr3:56726228:A:G	0	56726228	G	A
3	chr3:56726638:C:T	0	56726638	T	C
3	chr3:56726669:A:T	0	56726669	T	A
3	chr3:56726716:G:A	0	56726716	A	G
3	chr3:56726875:G:A	0	56726875	A	G
3	chr3:56726887:A:G	0	56726887	G	A
3	chr3:56727622:A:G	0	56727622	G	A
3	chr3:56727687:G:A	0	56727687	A	G
3	chr3:56728939:A:G	0	56728939	G	A
3	chr3:56728940:A:G	0	56728940	G	A
3	chr3:56729200:T:C	0	56729200	C	T
3	chr3:56729288:G:A	0	56729288	A	G
3	chr3:56729497:A:G	0	56729497	G	A
3	chr3:56729591:A:G	0	56729591	G	A
3	chr3:56729853:CAGG:C	0	56729853	C	CAGG
3	chr3:56729974:C:T	0	56729974	T	C
3	chr3:56730102:G:A	0	56730102	A	G
3	chr3:56730413:A:G	0	56730413	G	A
3	chr3:56731156:G:A	0	56731156	A	G
3	chr3:56731219:A:T	0	56731219	T	A
3	chr3:56731411:C:T	0	56731411	T	C
3	chr3:56731517:G:T	0	56731517	T	G
3	chr3:56731594:G:A	0	56731594	A	G
3	chr3:56732110:G:A	0	56732110	A	G
3	chr3:56732951:T:C	0	56732951	C	T
3	chr3:56733140:G:A	0	56733140	A	G
3	chr3:56733425:C:A	0	56733425	A	C
3	chr3:56733661:G:A	0	56733661	A	G
3	chr3:56734044:C:G	0	56734044	G	C
3	chr3:56734214:C:T	0	56734214	T	C
3	chr3:56734972:T:C	0	56734972	C	T
3	chr3:56735418:C:T	0	56735418	T	C
3	chr3:56735688:T:C	0	56735688	C	T
3	chr3:56735850:T:C	0	56735850	C	T
3	chr3:56737938:A:G	0	56737938	G	A
3	chr3:56737971:C:T	0	56737971	T	C
3	chr3:56738097:G:A	0	56738097	A	G
3	chr3:56742880:T:C	0	56742880	C	T
3	chr3:56743854:A:C	0	56743854	C	A
3	chr3:56744983:G:A	0	56744983	A	G
3	chr3:56745975:C:T	0	56745975	T	C
3	chr3:56748785:G:A	0	56748785	A	G
3	chr3:56749778:T:C	0	56749778	C	T
3	chr3:56751528:C:T	0	56751528	T	C
3	chr3:56752192:A:G	0	56752192	G	A
3	chr3:56752227:T:C	0	56752227	C	T
3	chr3:56752325:C:T	0	56752325	T	C
3	chr3:56753423:C:T	0	56753423	T	C
3	chr3:56753664:A:G	0	56753664	G	A
3	chr3:56754368:T:C	0	56754368	C	T
3	chr3:56755708:C:T	0	56755708	T	C
3	chr3:56757213:C:T	0	56757213	T	C
3	chr3:56759694:A:G	0	56759694	G	A
3	chr3:56759969:A:G	0	56759969	G	A
3	chr3:56761159:G:A	0	56761159	A	G
3	chr3:56761192:A:C	0	56761192	C	A
3	chr3:56762710:T:C	0	56762710	C	T
3	chr3:56763159:C:G	0	56763159	G	C
3	chr3:56763740:T:G	0	56763740	G	T
3	chr3:56763760:G:A	0	56763760	A	G
3	chr3:56763802:T:C	0	56763802	C	T
3	chr3:56764067:T:TAA	0	56764067	TAA	T
3	chr3:56764101:T:C	0	56764101	C	T
3	chr3:56764278:C:T	0	56764278	T	C
3	chr3:56764676:C:G	0	56764676	G	C
3	chr3:56764721:A:G	0	56764721	G	A
3	chr3:56765091:A:G	0	56765091	G	A
3	chr3:56767441:G:A	0	56767441	A	G
3	chr3:56769147:A:G	0	56769147	G	A
3	chr3:56769271:G:A	0	56769271	A	G
3	chr3:56770229:T:A	0	56770229	A	T
3	chr3:56770982:G:A	0	56770982	A	G
3	chr3:56772117:A:G	0	56772117	G	A
3	chr3:56772144:G:C	0	56772144	C	G
3	chr3:56774714:A:G	0	56774714	G	A
3	chr3:56774742:T:C	0	56774742	C	T
3	chr3:56775600:A:G	0	56775600	G	A
3	chr3:56778422:T:C	0	56778422	C	T
3	chr3:56778710:A:T	0	56778710	T	A
3	chr3:56779203:T:G	0	56779203	G	T
3	chr3:56780130:A:G	0	56780130	G	A
3	chr3:56781592:C:A	0	56781592	A	C
3	chr3:56781823:A:G	0	56781823	G	A
3	chr3:56781966:C:T	0	56781966	T	C
3	chr3:56782217:C:G	0	56782217	G	C
3	chr3:56782548:G:A	0	56782548	A	G
3	chr3:56782814:C:A	0	56782814	A	C
3	chr3:56783400:G:A	0	56783400	A	G
3	chr3:56785668:T:G	0	56785668	G	T
3	chr3:56786290:C:G	0	56786290	G	C
3	chr3:56786328:A:T	0	56786328	T	A
3	chr3:56787290:T:C	0	56787290	C	T
3	chr3:56787374:T:C	0	56787374	C	T
3	chr3:56787497:T:C	0	56787497	C	T
3	chr3:56787498:G:A	0	56787498	A	G
3	chr3:56787516:A:C	0	56787516	C	A
3	chr3:56788154:T:C	0	56788154	C	T
3	chr3:56789338:A:G	0	56789338	G	A
3	chr3:56791142:C:T	0	56791142	T	C
3	chr3:56792296:A:C	0	56792296	C	A
3	chr3:56792665:G:A	0	56792665	A	G
3	chr3:56793424:T:C	0	56793424	C	T
3	chr3:56793633:A:G	0	56793633	G	A
3	chr3:56794396:G:A	0	56794396	A	G
3	chr3:56794782:G:A	0	56794782	A	G
3	chr3:56794909:G:C	0	56794909	C	G
3	chr3:56795095:G:A	0	56795095	A	G
3	chr3:56795633:A:G	0	56795633	G	A
3	chr3:56795864:C:T	0	56795864	T	C
3	chr3:56796431:C:T	0	56796431	T	C
3	chr3:56797094:C:A	0	56797094	A	C
3	chr3:56797239:T:C	0	56797239	C	T
3	chr3:56797520:G:A	0	56797520	A	G
3	chr3:56799686:G:A	0	56799686	A	G
3	chr3:56799738:T:C	0	56799738	C	T
3	chr3:56799951:T:C	0	56799951	C	T
3	chr3:56800170:G:A	0	56800170	A	G
3	chr3:56800261:A:G	0	56800261	G	A
3	chr3:56800398:T:C	0	56800398	C	T
3	chr3:56800496:C:T	0	56800496	T	C
3	chr3:56800950:T:A	0	56800950	A	T
3	chr3:56802407:T:G	0	56802407	G	T
3	chr3:56802688:G:A	0	56802688	A	G
3	chr3:56802694:A:C	0	56802694	C	A
3	chr3:56802712:T:C	0	56802712	C	T
3	chr3:56802786:T:A	0	56802786	A	T
3	chr3:56803754:G:A	0	56803754	A	G
3	chr3:56803988:G:A	0	56803988	A	G
3	chr3:56804005:C:T	0	56804005	T	C
3	chr3:56805347:G:A	0	56805347	A	G
3	chr3:56805349:C:T	0	56805349	T	C
3	chr3:56805404:T:C	0	56805404	C	T
3	chr3:56805621:C:T	0	56805621	T	C
3	chr3:56805874:T:G	0	56805874	G	T
3	chr3:56806277:C:T	0	56806277	T	C
3	chr3:56806846:T:TTG	0	56806846	TTG	T
3	chr3:56807059:G:A	0	56807059	A	G
3	chr3:56807691:G:A	0	56807691	A	G
3	chr3:56807810:C:T	0	56807810	T	C
3	chr3:56807940:A:G	0	56807940	G	A
3	chr3:56807985:A:T	0	56807985	T	A
3	chr3:56809000:T:G	0	56809000	G	T
3	chr3:56809384:G:A	0	56809384	A	G
3	chr3:56809403:G:A	0	56809403	A	G
3	chr3:56810007:C:T	0	56810007	T	C
3	chr3:56810663:T:C	0	56810663	C	T
3	chr3:56812041:T:G	0	56812041	G	T
3	chr3:56812625:T:C	0	56812625	C	T
3	chr3:56812863:A:G	0	56812863	G	A
3	chr3:56813917:C:G	0	56813917	G	C
3	chr3:56814678:T:C	0	56814678	C	T
3	chr3:56814746:C:A	0	56814746	A	C
3	chr3:56814925:C:T	0	56814925	T	C
3	chr3:56814971:T:C	0	56814971	C	T
3	chr3:56815027:A:C	0	56815027	C	A
3	chr3:56815677:C:T	0	56815677	T	C
3	chr3:56816160:A:G	0	56816160	G	A
3	chr3:56816788:C:T	0	56816788	T	C
3	chr3:56817359:G:A	0	56817359	A	G
3	chr3:56819874:G:A	0	56819874	A	G
3	chr3:56819894:G:T	0	56819894	T	G
3	chr3:56820476:G:A	0	56820476	A	G
3	chr3:56821652:T:C	0	56821652	C	T
3	chr3:56822281:A:G	0	56822281	G	A
3	chr3:56822511:T:C	0	56822511	C	T
3	chr3:56822528:C:T	0	56822528	T	C
3	chr3:56822572:C:T	0	56822572	T	C
3	chr3:56823369:C:T	0	56823369	T	C
3	chr3:56823405:T:C	0	56823405	C	T
3	chr3:56824302:T:C	0	56824302	C	T
3	chr3:56824466:A:G	0	56824466	G	A
3	chr3:56824658:A:G	0	56824658	G	A
3	chr3:56825269:T:C	0	56825269	C	T
3	chr3:56825307:A:C	0	56825307	C	A
3	chr3:56825396:T:C	0	56825396	C	T
3	chr3:56825533:AG:A	0	56825533	A	AG
3	chr3:56825608:A:T	0	56825608	T	A
3	chr3:56825691:C:T	0	56825691	T	C
3	chr3:56825801:T:G	0	56825801	G	T
3	chr3:56826684:T:C	0	56826684	C	T
3	chr3:56826788:C:G	0	56826788	G	C
3	chr3:56826855:A:T	0	56826855	T	A
3	chr3:56827063:T:C	0	56827063	C	T
3	chr3:56827194:A:G	0	56827194	G	A
3	chr3:56828313:A:C	0	56828313	C	A
3	chr3:56828362:T:C	0	56828362	C	T
3	chr3:56828976:G:A	0	56828976	A	G
3	chr3:56829272:C:T	0	56829272	T	C
3	chr3:56829375:C:T	0	56829375	T	C
3	chr3:56829426:C:A	0	56829426	A	C
3	chr3:56829943:C:T	0	56829943	T	C
3	chr3:56830088:G:T	0	56830088	T	G
3	chr3:56830455:TGGA:T	0	56830455	T	TGGA
3	chr3:56831053:T:A	0	56831053	A	T
3	chr3:56831417:T:C	0	56831417	C	T
3	chr3:56831546:T:C	0	56831546	C	T
3	chr3:56831594:G:A	0	56831594	A	G
3	chr3:56831673:C:T	0	56831673	T	C
3	chr3:56831724:C:T	0	56831724	T	C
3	chr3:56831748:A:G	0	56831748	G	A
3	chr3:56831769:C:A	0	56831769	A	C
3	chr3:56832058:G:C	0	56832058	C	G
3	chr3:56832097:T:TAG	0	56832097	TAG	T
3	chr3:56832375:T:C	0	56832375	C	T
3	chr3:56832478:C:T	0	56832478	T	C
3	chr3:56832518:AC:A	0	56832518	A	AC
3	chr3:56832977:A:C	0	56832977	C	A
3	chr3:56833418:T:C	0	56833418	C	T
3	chr3:56833737:G:T	0	56833737	T	G
3	chr3:56834678:C:T	0	56834678	T	C
3	chr3:56834743:T:C	0	56834743	C	T
3	chr3:56835419:A:G	0	56835419	G	A
3	chr3:56835571:C:T	0	56835571	T	C
3	chr3:56836506:A:G	0	56836506	G	A
3	chr3:56836618:C:CA	0	56836618	CA	C
3	chr3:56837002:T:C	0	56837002	C	T
3	chr3:56837038:C:T	0	56837038	T	C
3	chr3:56837284:G:A	0	56837284	A	G
3	chr3:56837404:A:G	0	56837404	G	A
3	chr3:56837601:T:C	0	56837601	C	T
3	chr3:56840005:G:A	0	56840005	A	G
3	chr3:56840180:T:G	0	56840180	G	T
3	chr3:56840348:C:T	0	56840348	T	C
3	chr3:56840701:T:C	0	56840701	C	T
3	chr3:56841543:G:A	0	56841543	A	G
3	chr3:56842140:C:G	0	56842140	G	C
3	chr3:56842608:T:C	0	56842608	C	T
3	chr3:56843083:C:A	0	56843083	A	C
3	chr3:56843098:G:A	0	56843098	A	G
3	chr3:56843760:C:T	0	56843760	T	C
3	chr3:56843892:T:C	0	56843892	C	T
3	chr3:56844480:G:C	0	56844480	C	G
3	chr3:56844777:C:T	0	56844777	T	C
3	chr3:56844919:T:C	0	56844919	C	T
3	chr3:56844961:TTA:T	0	56844961	T	TTA
3	chr3:56848035:T:C	0	56848035	C	T
3	chr3:56848949:G:A	0	56848949	A	G
3	chr3:56848958:C:T	0	56848958	T	C
3	chr3:56849462:T:C	0	56849462	C	T
3	chr3:56850056:A:G	0	56850056	G	A
3	chr3:56852068:T:A	0	56852068	A	T
3	chr3:56854140:A:G	0	56854140	G	A
3	chr3:56854358:A:G	0	56854358	G	A
3	chr3:56855033:C:T	0	56855033	T	C
3	chr3:56855397:G:C	0	56855397	C	G
3	chr3:56855514:C:G	0	56855514	G	C
3	chr3:56857088:GA:G	0	56857088	G	GA
3	chr3:56857418:T:C	0	56857418	C	T
3	chr3:56858898:G:T	0	56858898	T	G
3	chr3:56859097:A:G	0	56859097	G	A
3	chr3:56859298:C:T	0	56859298	T	C
3	chr3:56859702:T:G	0	56859702	G	T
3	chr3:56860354:T:C	0	56860354	C	T
3	chr3:56860855:G:A	0	56860855	A	G
3	chr3:56861204:G:C	0	56861204	C	G
3	chr3:56861672:G:A	0	56861672	A	G
3	chr3:56862732:T:C	0	56862732	C	T
3	chr3:56862901:A:G	0	56862901	G	A
3	chr3:56863335:T:C	0	56863335	C	T
3	chr3:56863547:G:A	0	56863547	A	G
3	chr3:56865914:A:T	0	56865914	T	A
3	chr3:56867022:T:C	0	56867022	C	T
3	chr3:56867133:G:A	0	56867133	A	G
3	chr3:56867300:T:C	0	56867300	C	T
3	chr3:56867575:C:G	0	56867575	G	C
3	chr3:56867659:C:G	0	56867659	G	C
3	chr3:56868024:G:T	0	56868024	T	G
3	chr3:56868655:G:A	0	56868655	A	G
3	chr3:56868720:T:G	0	56868720	G	T
3	chr3:56868746:G:A	0	56868746	A	G
3	chr3:56870914:A:C	0	56870914	C	A
3	chr3:56870930:T:C	0	56870930	C	T
3	chr3:56872028:C:G	0	56872028	G	C
3	chr3:56872368:T:C	0	56872368	C	T
3	chr3:56872473:A:G	0	56872473	G	A
3	chr3:56872608:C:T	0	56872608	T	C
3	chr3:56872989:T:A	0	56872989	A	T
3	chr3:56873340:C:T	0	56873340	T	C
3	chr3:56873857:G:T	0	56873857	T	G
3	chr3:56874985:A:G	0	56874985	G	A
3	chr3:56875165:A:G	0	56875165	G	A
3	chr3:56876063:G:A	0	56876063	A	G
3	chr3:56876095:T:C	0	56876095	C	T
3	chr3:56876710:T:C	0	56876710	C	T
3	chr3:56877083:A:G	0	56877083	G	A
3	chr3:56877432:C:G	0	56877432	G	C
3	chr3:56879296:G:A	0	56879296	A	G
3	chr3:56879337:A:C	0	56879337	C	A
3	chr3:56880026:G:C	0	56880026	C	G
3	chr3:56880126:T:C	0	56880126	C	T
3	chr3:56881691:T:C	0	56881691	C	T
3	chr3:56883929:G:A	0	56883929	A	G
3	chr3:56884732:C:T	0	56884732	T	C
3	chr3:56884937:G:A	0	56884937	A	G
3	chr3:56885407:C:T	0	56885407	T	C
3	chr3:56885482:C:A	0	56885482	A	C
3	chr3:56885784:C:T	0	56885784	T	C
3	chr3:56886005:C:T	0	56886005	T	C
3	chr3:56886606:C:T	0	56886606	T	C
3	chr3:56886881:G:A	0	56886881	A	G
3	chr3:56887943:C:T	0	56887943	T	C
3	chr3:56889990:A:AGCT	0	56889990	AGCT	A
3	chr3:56890333:C:A	0	56890333	A	C
3	chr3:56890600:C:T	0	56890600	T	C
3	chr3:56890683:G:A	0	56890683	A	G
3	chr3:56890771:C:G	0	56890771	G	C
3	chr3:56890832:G:A	0	56890832	A	G
3	chr3:56891207:G:A	0	56891207	A	G
3	chr3:56891674:G:A	0	56891674	A	G
3	chr3:56891856:G:A	0	56891856	A	G
3	chr3:56891897:C:T	0	56891897	T	C
3	chr3:56892055:G:C	0	56892055	C	G
3	chr3:56892138:A:G	0	56892138	G	A
3	chr3:56892995:G:A	0	56892995	A	G
3	chr3:56893536:T:G	0	56893536	G	T
3	chr3:56893581:G:A	0	56893581	A	G
3	chr3:56894438:C:A	0	56894438	A	C
3	chr3:56895038:C:T	0	56895038	T	C
3	chr3:56895933:T:C	0	56895933	C	T
3	chr3:56896040:C:T	0	56896040	T	C
3	chr3:56896076:C:T	0	56896076	T	C
3	chr3:56896296:G:A	0	56896296	A	G
3	chr3:56897113:C:T	0	56897113	T	C
3	chr3:56898680:G:A	0	56898680	A	G
3	chr3:56898724:C:T	0	56898724	T	C
3	chr3:56899063:A:C	0	56899063	C	A
3	chr3:56900701:G:A	0	56900701	A	G
3	chr3:56900800:A:C	0	56900800	C	A
3	chr3:56901196:G:A	0	56901196	A	G
3	chr3:56901353:C:A	0	56901353	A	C
3	chr3:56904371:G:A	0	56904371	A	G
3	chr3:56904465:A:C	0	56904465	C	A
3	chr3:56906791:C:T	0	56906791	T	C
3	chr3:56907084:T:C	0	56907084	C	T
3	chr3:56907475:T:G	0	56907475	G	T
3	chr3:56907558:A:C	0	56907558	C	A
3	chr3:56907734:G:A	0	56907734	A	G
3	chr3:56907947:C:T	0	56907947	T	C
3	chr3:56908042:T:G	0	56908042	G	T
3	chr3:56908383:A:G	0	56908383	G	A
3	chr3:56909221:A:C	0	56909221	C	A
3	chr3:56910464:A:G	0	56910464	G	A
3	chr3:56910970:G:A	0	56910970	A	G
3	chr3:56912667:C:T	0	56912667	T	C
3	chr3:56913687:C:T	0	56913687	T	C
3	chr3:56913884:C:T	0	56913884	T	C
3	chr3:56913893:G:A	0	56913893	A	G
3	chr3:56914180:G:A	0	56914180	A	G
3	chr3:56914629:C:T	0	56914629	T	C
3	chr3:56914716:C:T	0	56914716	T	C
3	chr3:56915073:A:C	0	56915073	C	A
3	chr3:56915788:A:G	0	56915788	G	A
3	chr3:56916027:G:A	0	56916027	A	G
3	chr3:56916824:G:A	0	56916824	A	G
3	chr3:56916849:C:A	0	56916849	A	C
3	chr3:56919146:A:C	0	56919146	C	A
3	chr3:56919157:G:A	0	56919157	A	G
3	chr3:56919596:C:T	0	56919596	T	C
3	chr3:56919693:A:T	0	56919693	T	A
3	chr3:56919710:T:C	0	56919710	C	T
3	chr3:56920425:G:A	0	56920425	A	G
3	chr3:56920493:G:A	0	56920493	A	G
3	chr3:56920867:G:A	0	56920867	A	G
3	chr3:56922208:C:T	0	56922208	T	C
3	chr3:56922765:G:C	0	56922765	C	G
3	chr3:56922924:G:A	0	56922924	A	G
3	chr3:56923517:A:T	0	56923517	T	A
3	chr3:56924330:G:A	0	56924330	A	G
3	chr3:56924649:G:A	0	56924649	A	G
3	chr3:56925652:A:G	0	56925652	G	A
3	chr3:56926490:C:T	0	56926490	T	C
3	chr3:56926860:A:AC	0	56926860	AC	A
3	chr3:56927603:C:T	0	56927603	T	C
3	chr3:56928349:TCA:T	0	56928349	T	TCA
3	chr3:56928365:T:C	0	56928365	C	T
3	chr3:56929316:C:T	0	56929316	T	C
3	chr3:56929971:G:A	0	56929971	A	G
3	chr3:56930646:T:C	0	56930646	C	T
3	chr3:56931039:A:G	0	56931039	G	A
3	chr3:56932702:A:C	0	56932702	C	A
3	chr3:56932938:G:A	0	56932938	A	G
3	chr3:56934480:G:A	0	56934480	A	G
3	chr3:56934513:A:G	0	56934513	G	A
3	chr3:56934792:G:A	0	56934792	A	G
3	chr3:56934857:G:A	0	56934857	A	G
3	chr3:56934898:G:A	0	56934898	A	G
3	chr3:56935032:G:A	0	56935032	A	G
3	chr3:56935065:T:A	0	56935065	A	T
3	chr3:56935154:A:G	0	56935154	G	A
3	chr3:56936511:T:C	0	56936511	C	T
3	chr3:56938365:C:A	0	56938365	A	C
3	chr3:56938860:C:T	0	56938860	T	C
3	chr3:56939471:C:T	0	56939471	T	C
3	chr3:56940096:G:A	0	56940096	A	G
3	chr3:56940711:T:C	0	56940711	C	T
3	chr3:56941053:G:A	0	56941053	A	G
3	chr3:56941264:C:G	0	56941264	G	C
3	chr3:56941408:A:G	0	56941408	G	A
3	chr3:56941506:C:T	0	56941506	T	C
3	chr3:56942207:T:C	0	56942207	C	T
3	chr3:56942322:T:C	0	56942322	C	T
3	chr3:56942830:G:A	0	56942830	A	G
3	chr3:56943155:TG:T	0	56943155	T	TG
3	chr3:56943213:A:G	0	56943213	G	A
3	chr3:56943580:C:T	0	56943580	T	C
3	chr3:56944049:G:A	0	56944049	A	G
3	chr3:56944058:C:T	0	56944058	T	C
3	chr3:56944327:A:G	0	56944327	G	A
3	chr3:56944869:G:A	0	56944869	A	G
3	chr3:56944934:T:C	0	56944934	C	T
3	chr3:56945056:A:G	0	56945056	G	A
3	chr3:56945511:C:T	0	56945511	T	C
3	chr3:56945943:G:A	0	56945943	A	G
3	chr3:56946595:C:T	0	56946595	T	C
3	chr3:56946989:A:G	0	56946989	G	A
3	chr3:56947135:T:C	0	56947135	C	T
3	chr3:56947152:A:G	0	56947152	G	A
3	chr3:56947782:C:T	0	56947782	T	C
3	chr3:56947904:A:G	0	56947904	G	A
3	chr3:56948328:G:A	0	56948328	A	G
3	chr3:56948456:G:A	0	56948456	A	G
3	chr3:56948638:T:C	0	56948638	C	T
3	chr3:56948835:A:AT	0	56948835	AT	A
3	chr3:56949309:C:G	0	56949309	G	C
3	chr3:56949356:G:C	0	56949356	C	G
3	chr3:56950027:G:A	0	56950027	A	G
3	chr3:56950253:G:T	0	56950253	T	G
3	chr3:56950765:C:A	0	56950765	A	C
3	chr3:56950933:G:A	0	56950933	A	G
3	chr3:56951657:G:A	0	56951657	A	G
3	chr3:56952821:G:A	0	56952821	A	G
3	chr3:56953032:T:A	0	56953032	A	T
3	chr3:56954027:A:G	0	56954027	G	A
3	chr3:56954198:T:TGC	0	56954198	TGC	T
3	chr3:56954836:C:A	0	56954836	A	C
3	chr3:56955359:C:CT	0	56955359	CT	C
3	chr3:56955439:A:G	0	56955439	G	A
3	chr3:56955889:C:T	0	56955889	T	C
3	chr3:56955917:G:C	0	56955917	C	G
3	chr3:56956476:T:C	0	56956476	C	T
3	chr3:56956522:C:T	0	56956522	T	C
3	chr3:56958494:A:G	0	56958494	G	A
3	chr3:56958620:T:C	0	56958620	C	T
3	chr3:56958710:C:T	0	56958710	T	C
3	chr3:56959003:C:T	0	56959003	T	C
3	chr3:56959175:A:G	0	56959175	G	A
3	chr3:56959706:G:A	0	56959706	A	G
3	chr3:56959846:T:C	0	56959846	C	T
3	chr3:56959857:G:A	0	56959857	A	G
3	chr3:56961007:C:T	0	56961007	T	C
3	chr3:56961130:AG:A	0	56961130	A	AG
3	chr3:56961149:AATGTAAATAC:A	0	56961149	A	AATGTAAATAC
3	chr3:56961600:T:C	0	56961600	C	T
3	chr3:56961624:C:CTG	0	56961624	CTG	C
3	chr3:56961849:C:T	0	56961849	T	C
3	chr3:56961877:C:T	0	56961877	T	C
3	chr3:56961966:G:A	0	56961966	A	G
3	chr3:56962031:G:T	0	56962031	T	G
3	chr3:56962387:G:C	0	56962387	C	G
3	chr3:56962767:G:A	0	56962767	A	G
3	chr3:56963621:C:T	0	56963621	T	C
3	chr3:56964933:C:T	0	56964933	T	C
3	chr3:56965021:G:A	0	56965021	A	G
3	chr3:56965270:G:A	0	56965270	A	G
3	chr3:56965347:A:T	0	56965347	T	A
3	chr3:56965613:T:C	0	56965613	C	T
3	chr3:56965808:T:C	0	56965808	C	T
3	chr3:56965940:G:A	0	56965940	A	G
3	chr3:56966113:T:C	0	56966113	C	T
3	chr3:56966239:A:G	0	56966239	G	A
3	chr3:56966302:T:C	0	56966302	C	T
3	chr3:56966905:C:A	0	56966905	A	C
3	chr3:56966922:A:G	0	56966922	G	A
3	chr3:56967192:T:C	0	56967192	C	T
3	chr3:56968532:T:A	0	56968532	A	T
3	chr3:56969016:C:G	0	56969016	G	C
3	chr3:56969053:C:T	0	56969053	T	C
3	chr3:56969147:ACTT:A	0	56969147	A	ACTT
3	chr3:56970379:A:G	0	56970379	G	A
3	chr3:56970934:C:A	0	56970934	A	C
3	chr3:56971687:T:C	0	56971687	C	T
3	chr3:56971962:GC:G	0	56971962	G	GC
3	chr3:56972112:T:C	0	56972112	C	T
3	chr3:56974071:T:G	0	56974071	G	T
3	chr3:56974088:A:G	0	56974088	G	A
3	chr3:56974687:T:C	0	56974687	C	T
3	chr3:56975069:G:A	0	56975069	A	G
3	chr3:56975279:G:A	0	56975279	A	G
3	chr3:56977047:A:G	0	56977047	G	A
3	chr3:56977206:T:C	0	56977206	C	T
3	chr3:56978095:G:A	0	56978095	A	G
3	chr3:56978161:C:CT	0	56978161	CT	C
3	chr3:56978467:C:T	0	56978467	T	C
3	chr3:56978483:C:A	0	56978483	A	C
3	chr3:56978950:G:C	0	56978950	C	G
3	chr3:56979106:A:G	0	56979106	G	A
3	chr3:56979555:C:T	0	56979555	T	C
3	chr3:56979562:T:C	0	56979562	C	T
3	chr3:56979788:A:G	0	56979788	G	A
3	chr3:56979925:G:A	0	56979925	A	G
3	chr3:56980256:G:A	0	56980256	A	G
3	chr3:56980317:A:T	0	56980317	T	A
3	chr3:56980404:C:T	0	56980404	T	C
3	chr3:56980640:T:C	0	56980640	C	T
3	chr3:56981103:C:T	0	56981103	T	C
3	chr3:56981293:G:A	0	56981293	A	G
3	chr3:56981442:G:A	0	56981442	A	G
3	chr3:56982194:G:A	0	56982194	A	G
3	chr3:56982222:A:T	0	56982222	T	A
3	chr3:56982664:A:G	0	56982664	G	A
3	chr3:56982847:C:T	0	56982847	T	C
3	chr3:56983246:A:T	0	56983246	T	A
3	chr3:56983752:A:G	0	56983752	G	A
3	chr3:56983802:G:A	0	56983802	A	G
3	chr3:56983898:C:T	0	56983898	T	C
3	chr3:56984150:A:C	0	56984150	C	A
3	chr3:56984219:C:T	0	56984219	T	C
3	chr3:56984446:A:C	0	56984446	C	A
3	chr3:56984964:T:C	0	56984964	C	T
3	chr3:56985078:G:C	0	56985078	C	G
3	chr3:56985553:A:C	0	56985553	C	A
3	chr3:56985945:G:A	0	56985945	A	G
3	chr3:56985972:T:A	0	56985972	A	T
3	chr3:56986436:A:G	0	56986436	G	A
3	chr3:56986453:A:G	0	56986453	G	A
3	chr3:56986506:C:G	0	56986506	G	C
3	chr3:56986604:C:T	0	56986604	T	C
3	chr3:56986883:AT:A	0	56986883	A	AT
3	chr3:56987054:T:C	0	56987054	C	T
3	chr3:56987728:C:A	0	56987728	A	C
3	chr3:56987765:C:T	0	56987765	T	C
3	chr3:56988419:T:C	0	56988419	C	T
3	chr3:56989055:G:A	0	56989055	A	G
3	chr3:56990187:A:C	0	56990187	C	A
3	chr3:56990220:A:G	0	56990220	G	A
3	chr3:56990321:C:T	0	56990321	T	C
3	chr3:56990715:A:G	0	56990715	G	A
3	chr3:56991654:G:A	0	56991654	A	G
3	chr3:56992665:T:C	0	56992665	C	T
3	chr3:56994331:A:G	0	56994331	G	A
3	chr3:56994535:A:T	0	56994535	T	A
3	chr3:56996807:G:A	0	56996807	A	G
3	chr3:56997305:T:C	0	56997305	C	T
3	chr3:56997441:G:A	0	56997441	A	G
3	chr3:56997633:G:T	0	56997633	T	G
3	chr3:56997949:T:C	0	56997949	C	T
3	chr3:56998472:T:C	0	56998472	C	T
3	chr3:56998662:T:C	0	56998662	C	T
3	chr3:57000523:CTAT:C	0	57000523	C	CTAT
3	chr3:57000601:C:T	0	57000601	T	C
3	chr3:57000782:C:T	0	57000782	T	C
3	chr3:57001086:T:C	0	57001086	C	T
3	chr3:57001455:A:G	0	57001455	G	A
3	chr3:57001885:G:A	0	57001885	A	G
3	chr3:57002219:A:T	0	57002219	T	A
3	chr3:57002224:T:A	0	57002224	A	T
3	chr3:57002644:T:C	0	57002644	C	T
3	chr3:57002835:G:A	0	57002835	A	G
3	chr3:57002891:A:G	0	57002891	G	A
3	chr3:57003021:C:T	0	57003021	T	C
3	chr3:57004004:C:T	0	57004004	T	C
3	chr3:57004339:T:C	0	57004339	C	T
3	chr3:57005052:C:T	0	57005052	T	C
3	chr3:57006641:A:T	0	57006641	T	A
3	chr3:57008286:T:C	0	57008286	C	T
3	chr3:57009126:G:A	0	57009126	A	G
3	chr3:57011112:A:G	0	57011112	G	A
3	chr3:57012064:G:A	0	57012064	A	G
3	chr3:57012806:A:G	0	57012806	G	A
3	chr3:57013257:C:T	0	57013257	T	C
3	chr3:57013564:G:T	0	57013564	T	G
3	chr3:57013756:T:C	0	57013756	C	T
3	chr3:57014448:A:C	0	57014448	C	A
3	chr3:57014582:T:G	0	57014582	G	T
3	chr3:57015496:G:T	0	57015496	T	G
3	chr3:57015555:TC:T	0	57015555	T	TC
3	chr3:57015766:T:C	0	57015766	C	T
3	chr3:57016014:G:C	0	57016014	C	G
3	chr3:57016197:A:G	0	57016197	G	A
3	chr3:57017463:T:C	0	57017463	C	T
3	chr3:57017692:C:T	0	57017692	T	C
3	chr3:57017850:A:G	0	57017850	G	A
3	chr3:57018060:G:C	0	57018060	C	G
3	chr3:57018165:G:A	0	57018165	A	G
3	chr3:57018936:A:G	0	57018936	G	A
3	chr3:57019325:A:G	0	57019325	G	A
3	chr3:57019400:T:C	0	57019400	C	T
3	chr3:57019724:T:C	0	57019724	C	T
3	chr3:57019893:T:C	0	57019893	C	T
3	chr3:57020220:A:G	0	57020220	G	A
3	chr3:57020243:G:T	0	57020243	T	G
3	chr3:57020921:A:C	0	57020921	C	A
3	chr3:57021315:TAACAA:T	0	57021315	T	TAACAA
3	chr3:57021620:G:A	0	57021620	A	G
3	chr3:57022090:A:G	0	57022090	G	A
3	chr3:57022131:G:A	0	57022131	A	G
3	chr3:57022819:G:A	0	57022819	A	G
3	chr3:57023159:A:T	0	57023159	T	A
3	chr3:57024160:G:A	0	57024160	A	G
3	chr3:57024199:C:G	0	57024199	G	C
3	chr3:57024516:C:G	0	57024516	G	C
3	chr3:57024518:C:T	0	57024518	T	C
3	chr3:57024636:C:T	0	57024636	T	C
3	chr3:57024716:T:C	0	57024716	C	T
3	chr3:57024733:C:T	0	57024733	T	C
3	chr3:57025342:A:C	0	57025342	C	A
3	chr3:57025635:G:A	0	57025635	A	G
3	chr3:57026561:G:A	0	57026561	A	G
3	chr3:57026624:GCCA:G	0	57026624	G	GCCA
3	chr3:57026929:G:A	0	57026929	A	G
3	chr3:57027297:C:T	0	57027297	T	C
3	chr3:57027866:A:T	0	57027866	T	A
3	chr3:57028232:C:T	0	57028232	T	C
3	chr3:57029157:G:A	0	57029157	A	G
3	chr3:57029392:A:G	0	57029392	G	A
3	chr3:57029832:C:T	0	57029832	T	C
3	chr3:57030653:G:A	0	57030653	A	G
3	chr3:57030661:T:C	0	57030661	C	T
3	chr3:57031028:C:T	0	57031028	T	C
3	chr3:57031245:A:G	0	57031245	G	A
3	chr3:57031271:C:G	0	57031271	G	C
3	chr3:57031568:C:T	0	57031568	T	C
3	chr3:57031711:C:T	0	57031711	T	C
3	chr3:57031765:GGAA:G	0	57031765	G	GGAA
3	chr3:57031946:G:A	0	57031946	A	G
3	chr3:57032710:G:T	0	57032710	T	G
3	chr3:57033181:A:C	0	57033181	C	A
3	chr3:57033442:A:G	0	57033442	G	A
3	chr3:57033450:C:T	0	57033450	T	C
3	chr3:57034111:T:C	0	57034111	C	T
3	chr3:57034157:G:A	0	57034157	A	G
3	chr3:57035198:C:T	0	57035198	T	C
3	chr3:57035497:C:T	0	57035497	T	C
3	chr3:57036087:C:T	0	57036087	T	C
3	chr3:57036128:C:A	0	57036128	A	C
3	chr3:57036578:T:G	0	57036578	G	T
3	chr3:57037032:C:T	0	57037032	T	C
3	chr3:57037600:C:T	0	57037600	T	C
3	chr3:57037698:A:C	0	57037698	C	A
3	chr3:57038882:G:A	0	57038882	A	G
3	chr3:57038883:C:T	0	57038883	T	C
3	chr3:57039042:G:A	0	57039042	A	G
3	chr3:57039765:T:C	0	57039765	C	T
3	chr3:57039937:C:T	0	57039937	T	C
3	chr3:57040091:C:T	0	57040091	T	C
3	chr3:57040190:C:A	0	57040190	A	C
3	chr3:57041045:A:G	0	57041045	G	A
3	chr3:57041866:A:G	0	57041866	G	A
3	chr3:57042168:T:C	0	57042168	C	T
3	chr3:57042266:T:TG	0	57042266	TG	T
3	chr3:57043169:G:T	0	57043169	T	G
3	chr3:57043309:G:T	0	57043309	T	G
3	chr3:57043414:T:C	0	57043414	C	T
3	chr3:57043699:C:A	0	57043699	A	C
3	chr3:57043874:G:A	0	57043874	A	G
3	chr3:57043916:C:T	0	57043916	T	C
3	chr3:57044262:T:A	0	57044262	A	T
3	chr3:57044397:G:A	0	57044397	A	G
3	chr3:57044644:A:G	0	57044644	G	A
3	chr3:57044834:G:A	0	57044834	A	G
3	chr3:57044919:C:G	0	57044919	G	C
3	chr3:57045112:C:T	0	57045112	T	C
3	chr3:57045197:A:G	0	57045197	G	A
3	chr3:57045199:G:A	0	57045199	A	G
3	chr3:57045245:T:C	0	57045245	C	T
3	chr3:57045471:T:C	0	57045471	C	T
3	chr3:57045785:T:C	0	57045785	C	T
3	chr3:57046056:C:T	0	57046056	T	C
3	chr3:57046257:A:G	0	57046257	G	A
3	chr3:57046685:C:T	0	57046685	T	C
3	chr3:57047176:C:T	0	57047176	T	C
3	chr3:57047486:G:T	0	57047486	T	G
3	chr3:57047525:G:A	0	57047525	A	G
3	chr3:57047802:C:G	0	57047802	G	C
3	chr3:57048125:T:C	0	57048125	C	T
3	chr3:57048324:C:T	0	57048324	T	C
3	chr3:57048681:T:C	0	57048681	C	T
3	chr3:57049441:A:G	0	57049441	G	A
3	chr3:57049442:C:A	0	57049442	A	C
3	chr3:57050790:T:C	0	57050790	C	T
3	chr3:57050982:T:C	0	57050982	C	T
3	chr3:57051013:T:A	0	57051013	A	T
3	chr3:57052889:T:C	0	57052889	C	T
3	chr3:57053802:G:A	0	57053802	A	G
3	chr3:57054086:T:C	0	57054086	C	T
3	chr3:57054495:G:A	0	57054495	A	G
3	chr3:57055265:G:A	0	57055265	A	G
3	chr3:57056163:A:G	0	57056163	G	A
3	chr3:57056332:A:G	0	57056332	G	A
3	chr3:57057259:G:A	0	57057259	A	G
3	chr3:57057355:A:C	0	57057355	C	A
3	chr3:57057547:G:A	0	57057547	A	G
3	chr3:57058606:C:A	0	57058606	A	C
3	chr3:57059809:A:C	0	57059809	C	A
3	chr3:57061307:T:A	0	57061307	A	T
3	chr3:57062484:A:G	0	57062484	G	A
3	chr3:57063284:GCAGC:G	0	57063284	G	GCAGC
3	chr3:57064679:C:T	0	57064679	T	C
3	chr3:57064928:T:C	0	57064928	C	T
3	chr3:57065176:C:T	0	57065176	T	C
3	chr3:57065747:G:T	0	57065747	T	G
3	chr3:57065778:T:C	0	57065778	C	T
3	chr3:57066049:AAAAC:A	0	57066049	A	AAAAC
3	chr3:57068819:A:G	0	57068819	G	A
3	chr3:57068822:C:T	0	57068822	T	C
3	chr3:57069096:T:C	0	57069096	C	T
3	chr3:57069684:C:T	0	57069684	T	C
3	chr3:57069737:G:T	0	57069737	T	G
3	chr3:57069841:C:T	0	57069841	T	C
3	chr3:57070400:C:T	0	57070400	T	C
3	chr3:57070578:G:A	0	57070578	A	G
3	chr3:57070694:A:C	0	57070694	C	A
3	chr3:57070742:T:C	0	57070742	C	T
3	chr3:57071023:G:C	0	57071023	C	G
3	chr3:57071038:C:T	0	57071038	T	C
3	chr3:57071093:C:T	0	57071093	T	C
3	chr3:57071785:A:G	0	57071785	G	A
3	chr3:57071856:T:A	0	57071856	A	T
3	chr3:57072117:TAAC:T	0	57072117	T	TAAC
3	chr3:57072881:C:T	0	57072881	T	C
3	chr3:57075067:T:C	0	57075067	C	T
3	chr3:57075533:C:T	0	57075533	T	C
3	chr3:57075734:T:A	0	57075734	A	T
3	chr3:57076885:C:A	0	57076885	A	C
3	chr3:57077036:C:A	0	57077036	A	C
3	chr3:57077923:G:T	0	57077923	T	G
3	chr3:57078671:G:T	0	57078671	T	G
3	chr3:57078950:G:T	0	57078950	T	G
3	chr3:57079049:A:G	0	57079049	G	A
3	chr3:57079917:G:A	0	57079917	A	G
3	chr3:57079935:CTAAA:C	0	57079935	C	CTAAA
3	chr3:57080271:A:G	0	57080271	G	A
3	chr3:57080780:TCTC:T	0	57080780	T	TCTC
3	chr3:57081539:C:T	0	57081539	T	C
3	chr3:57081933:G:A	0	57081933	A	G
3	chr3:57082200:G:A	0	57082200	A	G
3	chr3:57082573:T:C	0	57082573	C	T
3	chr3:57083488:A:G	0	57083488	G	A
3	chr3:57083514:G:A	0	57083514	A	G
3	chr3:57084622:TG:T	0	57084622	T	TG
3	chr3:57086207:G:GAA	0	57086207	GAA	G
3	chr3:57087529:A:G	0	57087529	G	A
3	chr3:57088334:T:C	0	57088334	C	T
3	chr3:57088752:C:T	0	57088752	T	C
3	chr3:57090490:C:T	0	57090490	T	C
3	chr3:57091073:A:C	0	57091073	C	A
3	chr3:57091174:T:G	0	57091174	G	T
3	chr3:57091396:G:A	0	57091396	A	G
3	chr3:57091699:T:A	0	57091699	A	T
3	chr3:57091836:A:G	0	57091836	G	A
3	chr3:57094186:T:C	0	57094186	C	T
3	chr3:57096615:TA:T	0	57096615	T	TA
3	chr3:57096953:T:G	0	57096953	G	T
3	chr3:57097083:G:A	0	57097083	A	G
3	chr3:57097501:A:C	0	57097501	C	A
3	chr3:57098172:A:G	0	57098172	G	A
3	chr3:57099110:G:A	0	57099110	A	G
3	chr3:57100087:A:G	0	57100087	G	A
3	chr3:57100202:T:C	0	57100202	C	T
3	chr3:57100218:C:T	0	57100218	T	C
3	chr3:57101490:C:G	0	57101490	G	C
3	chr3:57101952:C:A	0	57101952	A	C
3	chr3:57102014:TGAGA:T	0	57102014	T	TGAGA
3	chr3:57102557:C:T	0	57102557	T	C
3	chr3:57103062:A:G	0	57103062	G	A
3	chr3:57103568:A:C	0	57103568	C	A
3	chr3:57103744:A:G	0	57103744	G	A
3	chr3:57103783:C:G	0	57103783	G	C
3	chr3:57104391:G:A	0	57104391	A	G
3	chr3:57105397:T:C	0	57105397	C	T
3	chr3:57105805:G:A	0	57105805	A	G
3	chr3:57105944:A:G	0	57105944	G	A
3	chr3:57106080:G:A	0	57106080	A	G
3	chr3:57106766:A:G	0	57106766	G	A
3	chr3:57107462:A:C	0	57107462	C	A
3	chr3:57108317:T:G	0	57108317	G	T
3	chr3:57108631:G:A	0	57108631	A	G
3	chr3:57109914:C:T	0	57109914	T	C
3	chr3:57109967:A:G	0	57109967	G	A
3	chr3:57111698:C:T	0	57111698	T	C
3	chr3:57111709:G:A	0	57111709	A	G
3	chr3:57113101:A:G	0	57113101	G	A
3	chr3:57114065:TC:T	0	57114065	T	TC
3	chr3:57114940:C:A	0	57114940	A	C
3	chr3:57115166:T:G	0	57115166	G	T
3	chr3:57115201:C:T	0	57115201	T	C
3	chr3:57115287:T:G	0	57115287	G	T
3	chr3:57115397:T:A	0	57115397	A	T
3	chr3:57115631:C:T	0	57115631	T	C
3	chr3:57115765:C:T	0	57115765	T	C
3	chr3:57116095:T:A	0	57116095	A	T
3	chr3:57116458:AT:A	0	57116458	A	AT
3	chr3:57117103:A:C	0	57117103	C	A
3	chr3:57117784:G:A	0	57117784	A	G
3	chr3:57117978:A:G	0	57117978	G	A
3	chr3:57119553:G:A	0	57119553	A	G
3	chr3:57119841:C:T	0	57119841	T	C
3	chr3:57120794:A:G	0	57120794	G	A
3	chr3:57122507:T:C	0	57122507	C	T
3	chr3:57123688:G:A	0	57123688	A	G
3	chr3:57124168:C:T	0	57124168	T	C
3	chr3:57124220:A:G	0	57124220	G	A
3	chr3:57124525:GA:G	0	57124525	G	GA
3	chr3:57125236:G:A	0	57125236	A	G
3	chr3:57126284:T:C	0	57126284	C	T
3	chr3:57126443:C:A	0	57126443	A	C
3	chr3:57128448:C:T	0	57128448	T	C
3	chr3:57129723:T:C	0	57129723	C	T
3	chr3:57129737:C:T	0	57129737	T	C
3	chr3:57129859:G:T	0	57129859	T	G
3	chr3:57130334:C:T	0	57130334	T	C
3	chr3:57130380:A:T	0	57130380	T	A
3	chr3:57130597:G:A	0	57130597	A	G
3	chr3:57131282:C:A	0	57131282	A	C
3	chr3:57133364:T:C	0	57133364	C	T
3	chr3:57134245:T:C	0	57134245	C	T
3	chr3:57134313:C:T	0	57134313	T	C
3	chr3:57134765:G:A	0	57134765	A	G
3	chr3:57135620:T:C	0	57135620	C	T
3	chr3:57136467:G:C	0	57136467	C	G
3	chr3:57136879:G:C	0	57136879	C	G
3	chr3:57137378:C:A	0	57137378	A	C
3	chr3:57137874:T:C	0	57137874	C	T
3	chr3:57139887:T:C	0	57139887	C	T
3	chr3:57140246:T:C	0	57140246	C	T
3	chr3:57141426:A:G	0	57141426	G	A
3	chr3:57142049:C:T	0	57142049	T	C
3	chr3:57142169:G:A	0	57142169	A	G
3	chr3:57142477:A:G	0	57142477	G	A
3	chr3:57143143:A:G	0	57143143	G	A
3	chr3:57143167:C:T	0	57143167	T	C
3	chr3:57143688:T:C	0	57143688	C	T
3	chr3:57144265:C:T	0	57144265	T	C
3	chr3:57144670:A:C	0	57144670	C	A
3	chr3:57145233:C:G	0	57145233	G	C
3	chr3:57146144:T:A	0	57146144	A	T
3	chr3:57147603:T:C	0	57147603	C	T
3	chr3:57147781:T:TA	0	57147781	TA	T
3	chr3:57148294:C:A	0	57148294	A	C
3	chr3:57148635:G:A	0	57148635	A	G
3	chr3:57149849:T:C	0	57149849	C	T
3	chr3:57152007:A:C	0	57152007	C	A
3	chr3:57152129:A:C	0	57152129	C	A
3	chr3:57152131:A:G	0	57152131	G	A
3	chr3:57153468:G:A	0	57153468	A	G
3	chr3:57157384:G:GCC	0	57157384	GCC	G
3	chr3:57158266:G:T	0	57158266	T	G
3	chr3:57161248:C:G	0	57161248	G	C
3	chr3:57162142:T:C	0	57162142	C	T
3	chr3:57162209:G:C	0	57162209	C	G
3	chr3:57162820:A:G	0	57162820	G	A
3	chr3:57165870:C:T	0	57165870	T	C
3	chr3:57165916:T:A	0	57165916	A	T
3	chr3:57166552:C:A	0	57166552	A	C
3	chr3:57166730:C:A	0	57166730	A	C
3	chr3:57168981:A:G	0	57168981	G	A
3	chr3:57169370:C:A	0	57169370	A	C
3	chr3:57169473:C:T	0	57169473	T	C
3	chr3:57169500:G:A	0	57169500	A	G
3	chr3:57170417:G:C	0	57170417	C	G
3	chr3:57171834:A:G	0	57171834	G	A
3	chr3:57172114:T:C	0	57172114	C	T
3	chr3:57175169:T:G	0	57175169	G	T
3	chr3:57177835:T:C	0	57177835	C	T
3	chr3:57179696:C:T	0	57179696	T	C
3	chr3:57179733:T:C	0	57179733	C	T
3	chr3:57179823:C:T	0	57179823	T	C
3	chr3:57180950:A:G	0	57180950	G	A
3	chr3:57182055:A:C	0	57182055	C	A
3	chr3:57183292:C:T	0	57183292	T	C
3	chr3:57185316:A:G	0	57185316	G	A
3	chr3:57185494:T:C	0	57185494	C	T
3	chr3:57187806:A:C	0	57187806	C	A
3	chr3:57189773:C:T	0	57189773	T	C
3	chr3:57190826:T:G	0	57190826	G	T
3	chr3:57192563:G:T	0	57192563	T	G
3	chr3:57196469:T:G	0	57196469	G	T
3	chr3:57201557:G:A	0	57201557	A	G
3	chr3:57202505:T:C	0	57202505	C	T
3	chr3:57203193:T:C	0	57203193	C	T
3	chr3:57204576:G:T	0	57204576	T	G
3	chr3:57206582:C:T	0	57206582	T	C
3	chr3:57209234:T:C	0	57209234	C	T
3	chr3:57209749:A:G	0	57209749	G	A
3	chr3:57210869:C:T	0	57210869	T	C
3	chr3:57210944:C:T	0	57210944	T	C
3	chr3:57211199:C:CA	0	57211199	CA	C
3	chr3:57212326:T:C	0	57212326	C	T
3	chr3:57219295:G:T	0	57219295	T	G
3	chr3:57219527:C:T	0	57219527	T	C
3	chr3:57219853:A:G	0	57219853	G	A
3	chr3:57221903:C:T	0	57221903	T	C
3	chr3:57222093:T:C	0	57222093	C	T
3	chr3:57222608:A:T	0	57222608	T	A
3	chr3:57222890:G:A	0	57222890	A	G
3	chr3:57224451:T:A	0	57224451	A	T
3	chr3:57226802:C:G	0	57226802	G	C
3	chr3:57229366:G:C	0	57229366	C	G
3	chr3:57231287:C:T	0	57231287	T	C
3	chr3:57232159:G:A	0	57232159	A	G
3	chr3:57233540:C:G	0	57233540	G	C
3	chr3:57234353:G:A	0	57234353	A	G
3	chr3:57236438:T:C	0	57236438	C	T
3	chr3:57236490:A:G	0	57236490	G	A
3	chr3:57239107:T:C	0	57239107	C	T
3	chr3:57239278:C:T	0	57239278	T	C
3	chr3:57241117:A:G	0	57241117	G	A
3	chr3:57244645:A:G	0	57244645	G	A
3	chr3:57246707:T:C	0	57246707	C	T
3	chr3:57253922:G:A	0	57253922	A	G
3	chr3:57254844:T:C	0	57254844	C	T
3	chr3:57256328:AT:A	0	57256328	A	AT
3	chr3:57258391:G:T	0	57258391	T	G
3	chr3:57259774:A:G	0	57259774	G	A
3	chr3:57260267:T:C	0	57260267	C	T
3	chr3:57260864:ATTAG:A	0	57260864	A	ATTAG
3	chr3:57261086:G:A	0	57261086	A	G
3	chr3:57261813:C:T	0	57261813	T	C
3	chr3:57261924:A:G	0	57261924	G	A
3	chr3:57262511:G:GC	0	57262511	GC	G
3	chr3:57262724:C:T	0	57262724	T	C
3	chr3:57262809:A:C	0	57262809	C	A
3	chr3:57263559:G:A	0	57263559	A	G
3	chr3:57263768:T:G	0	57263768	G	T
3	chr3:57264599:A:T	0	57264599	T	A
3	chr3:57268940:C:G	0	57268940	G	C
3	chr3:57269656:A:G	0	57269656	G	A
3	chr3:57271142:C:T	0	57271142	T	C
3	chr3:57271215:A:G	0	57271215	G	A
3	chr3:57271222:TCA:T	0	57271222	T	TCA
3	chr3:57272291:T:C	0	57272291	C	T
3	chr3:57272583:C:A	0	57272583	A	C
3	chr3:57272754:C:T	0	57272754	T	C
3	chr3:57272933:G:A	0	57272933	A	G
3	chr3:57274175:T:C	0	57274175	C	T
3	chr3:57275997:C:T	0	57275997	T	C
3	chr3:57277512:A:G	0	57277512	G	A
3	chr3:57281793:G:A	0	57281793	A	G
3	chr3:57281869:A:T	0	57281869	T	A
3	chr3:57282294:T:C	0	57282294	C	T
3	chr3:57283558:C:T	0	57283558	T	C
3	chr3:57283752:T:C	0	57283752	C	T
3	chr3:57284553:A:G	0	57284553	G	A
3	chr3:57285976:T:C	0	57285976	C	T
3	chr3:57286409:T:A	0	57286409	A	T
3	chr3:57287405:T:C	0	57287405	C	T
3	chr3:57287616:G:A	0	57287616	A	G
3	chr3:57287617:C:T	0	57287617	T	C
3	chr3:57288498:T:C	0	57288498	C	T
3	chr3:57289142:A:G	0	57289142	G	A
3	chr3:57291232:T:TA	0	57291232	TA	T
3	chr3:57291648:TTC:T	0	57291648	T	TTC
3	chr3:57292855:G:A	0	57292855	A	G
3	chr3:57294482:A:C	0	57294482	C	A
3	chr3:57295247:A:G	0	57295247	G	A
3	chr3:57297199:G:A	0	57297199	A	G
3	chr3:57299136:G:C	0	57299136	C	G
3	chr3:57300427:G:A	0	57300427	A	G
3	chr3:57301848:C:T	0	57301848	T	C
3	chr3:57302685:C:T	0	57302685	T	C
3	chr3:57302828:G:A	0	57302828	A	G
3	chr3:57304335:G:A	0	57304335	A	G
3	chr3:57305357:C:T	0	57305357	T	C
3	chr3:57306060:A:G	0	57306060	G	A
3	chr3:57306259:A:G	0	57306259	G	A
3	chr3:57306835:C:T	0	57306835	T	C
3	chr3:57307150:G:A	0	57307150	A	G
3	chr3:57307159:C:T	0	57307159	T	C
3	chr3:57307226:A:ACTTT	0	57307226	ACTTT	A
3	chr3:57307581:A:T	0	57307581	T	A
3	chr3:57308396:T:G	0	57308396	G	T
3	chr3:57308477:GC:G	0	57308477	G	GC
3	chr3:57308569:G:A	0	57308569	A	G
3	chr3:57310147:C:T	0	57310147	T	C
3	chr3:57311189:C:T	0	57311189	T	C
3	chr3:57312391:G:T	0	57312391	T	G
3	chr3:57312574:C:T	0	57312574	T	C
3	chr3:57313311:C:T	0	57313311	T	C
3	chr3:57313469:A:T	0	57313469	T	A
3	chr3:57313697:C:T	0	57313697	T	C
3	chr3:57313850:C:T	0	57313850	T	C
3	chr3:57314166:A:G	0	57314166	G	A
3	chr3:57315323:T:C	0	57315323	C	T
3	chr3:57315492:G:A	0	57315492	A	G
```
