## Supplementary material for "Characterization of shared and ancestry-specific signals driving complex traits using multi-ancestry fine-mapping": mesusieoutput

```
                 eur          afr      eur_afr
   [1,] 0.0002379504 0.0001533712 5.112374e-05
   [2,] 0.0002379504 0.0002285295 7.617649e-05
   [3,] 0.0002379504 0.0002306308 7.687692e-05
   [4,] 0.0002379504 0.0002116469 7.263884e-05
   [5,] 0.0002379504 0.0001945149 6.483832e-05
   [6,] 0.0002379504 0.0001730537 5.807885e-05
   [7,] 0.0002379504 0.0002410744 8.035813e-05
   [8,] 0.0002379504 0.0001729222 5.821742e-05
   [9,] 0.0002379504 0.0002139747 7.365282e-05
  [10,] 0.0002379504 0.0002054972 6.874361e-05
  [11,] 0.0002379504 0.0002115178 7.260038e-05
  [12,] 0.0002379504 0.0002314429 7.932434e-05
  [13,] 0.0002379504 0.0002318923 7.946096e-05
  [14,] 0.0002379504 0.0002138565 7.128551e-05
  [15,] 0.0002379504 0.0001880796 6.416243e-05
  [16,] 0.0002379504 0.0001863546 6.310358e-05
  [17,] 0.0002379504 0.0001511798 5.039328e-05
  [18,] 0.0002379504 0.0001729630 5.770650e-05
  [19,] 0.0002379504 0.0001613749 5.387534e-05
  [20,] 0.0002379504 0.0001584617 5.282057e-05
  [21,] 0.0002379504 0.0002328363 7.761207e-05
  [22,] 0.0002379504 0.0002295428 7.651885e-05
  [23,] 0.0002379504 0.0002301019 7.670062e-05
  [24,] 0.0002379504 0.0002344315 7.814383e-05
  [25,] 0.0002379504 0.0002349557 7.831855e-05
  [26,] 0.0002379504 0.0002237820 7.518663e-05
  [27,] 0.0002379504 0.0002358771 8.184728e-05
  [28,] 0.0002379504 0.0002380274 8.068000e-05
  [29,] 0.0002389785 0.0002304893 7.868691e-05
  [30,] 0.0002379504 0.0002487842 8.500165e-05
  [31,] 0.0002380107 0.0002109765 7.246655e-05
  [32,] 0.0002379504 0.0002348367 7.827888e-05
  [33,] 0.0002379504 0.0001614071 5.423280e-05
  [34,] 0.0002379504 0.0002091093 7.148254e-05
  [35,] 0.0002379504 0.0002390611 7.968700e-05
  [36,] 0.0002379504 0.0001806503 6.021674e-05
  [37,] 0.0002379504 0.0002174780 7.272115e-05
  [38,] 0.0002379504 0.0002480589 8.658400e-05
  [39,] 0.0002379504 0.0001656359 5.553657e-05
  [40,] 0.0002379504 0.0001498354 4.994514e-05
  [41,] 0.0002382138 0.0002151396 7.451070e-05
  [42,] 0.0002379504 0.0002488816 8.296052e-05
  [43,] 0.0002380949 0.0002142910 7.402148e-05
  [44,] 0.0002379504 0.0002320782 7.761178e-05
  [45,] 0.0002379504 0.0001639941 5.466468e-05
  [46,] 0.0002379504 0.0002284461 7.614871e-05
  [47,] 0.0002379504 0.0002143088 7.143628e-05
  [48,] 0.0002379504 0.0001614500 5.408000e-05
  [49,] 0.0002379504 0.0002506630 8.355430e-05
  [50,] 0.0002379504 0.0001611982 5.379392e-05
  [51,] 0.0002379504 0.0001906514 6.355044e-05
  [52,] 0.0002379504 0.0002108169 7.225622e-05
  [53,] 0.0002379504 0.0002291506 7.743157e-05
  [54,] 0.0002379504 0.0002447375 8.157916e-05
  [55,] 0.0002379504 0.0002146956 7.214970e-05
  [56,] 0.0002379504 0.0002350907 7.836354e-05
  [57,] 0.0002379504 0.0001823605 6.078682e-05
  [58,] 0.0002379504 0.0002173742 7.331749e-05
  [59,] 0.0002379504 0.0001663308 5.608198e-05
  [60,] 0.0002379504 0.0002367684 7.892279e-05
  [61,] 0.0002379504 0.0002704743 9.015807e-05
  [62,] 0.0002379504 0.0001636400 5.478710e-05
  [63,] 0.0002379504 0.0002345522 8.146345e-05
  [64,] 0.0002389994 0.0002305028 7.871042e-05
  [65,] 0.0002379504 0.0001660856 5.610311e-05
  [66,] 0.0002379504 0.0002126183 7.311788e-05
  [67,] 0.0002379504 0.0001631153 5.457372e-05
  [68,] 0.0002379504 0.0001645113 5.530028e-05
  [69,] 0.0002379504 0.0002219784 7.459865e-05
  [70,] 0.0002379504 0.0001518909 5.063031e-05
  [71,] 0.0002379504 0.0002287438 7.624795e-05
  [72,] 0.0002379504 0.0001624828 5.435744e-05
  [73,] 0.0002379504 0.0002341300 7.804330e-05
  [74,] 0.0002379504 0.0001837665 6.228864e-05
  [75,] 0.0002379504 0.0002474465 8.333176e-05
  [76,] 0.0002379504 0.0001559752 5.199172e-05
  [77,] 0.0002379504 0.0001610118 5.429957e-05
  [78,] 0.0002379504 0.0001610057 5.368840e-05
  [79,] 0.0002379504 0.0002526323 8.965203e-05
  [80,] 0.0002379504 0.0001851010 6.170033e-05
  [81,] 0.0002379504 0.0002290993 7.636642e-05
  [82,] 0.0002379504 0.0002375531 8.220739e-05
  [83,] 0.0002379504 0.0001839108 6.223748e-05
  [84,] 0.0002379504 0.0001969264 6.564212e-05
  [85,] 0.0002379504 0.0001691469 5.675078e-05
  [86,] 0.0002379504 0.0001648631 5.522216e-05
  [87,] 0.0002379504 0.0002364260 8.182521e-05
  [88,] 0.0002379504 0.0002111326 7.037755e-05
  [89,] 0.0002379504 0.0002362628 8.199308e-05
  [90,] 0.0002379504 0.0002037767 6.794573e-05
  [91,] 0.0002379504 0.0002108815 7.241299e-05
  [92,] 0.0002381091 0.0002124787 7.321567e-05
  [93,] 0.0002379504 0.0001927091 6.423636e-05
  [94,] 0.0002379504 0.0001842467 6.240708e-05
  [95,] 0.0002379504 0.0001584942 5.283139e-05
  [96,] 0.0002379504 0.0001581251 5.270839e-05
  [97,] 0.0002379504 0.0002493102 8.310340e-05
  [98,] 0.0002379504 0.0002104397 7.208884e-05
  [99,] 0.0002379753 0.0002100368 7.209576e-05
 [100,] 0.0002379504 0.0003023707 1.006791e-04
 [101,] 0.0002379504 0.0001536043 5.120142e-05
 [102,] 0.0002379504 0.0002005422 6.684739e-05
 [103,] 0.0002379504 0.0002335973 7.847448e-05
 [104,] 0.0002379504 0.0001604001 5.346671e-05
 [105,] 0.0002379504 0.0001525045 5.083484e-05
 [106,] 0.0002379504 0.0001733626 5.778752e-05
 [107,] 0.0002379504 0.0002189495 7.298314e-05
 [108,] 0.0002379504 0.0001715472 5.718237e-05
 [109,] 0.0002379504 0.0002460083 8.200270e-05
 [110,] 0.0002379504 0.0001682401 5.608005e-05
 [111,] 0.0002379504 0.0001633488 5.444960e-05
 [112,] 0.0002379504 0.0001659801 5.532669e-05
 [113,] 0.0002379504 0.0001796329 6.112991e-05
 [114,] 0.0002379504 0.0001549325 5.164416e-05
 [115,] 0.0002379504 0.0001546501 5.155004e-05
 [116,] 0.0002379504 0.0001502058 5.006859e-05
 [117,] 0.0002379504 0.0001531219 5.104064e-05
 [118,] 0.0002379504 0.0002358763 7.862539e-05
 [119,] 0.0002379504 0.0001555761 5.185871e-05
 [120,] 0.0002379504 0.0002246110 7.487033e-05
 [121,] 0.0002379504 0.0001560708 5.202359e-05
 [122,] 0.0002379504 0.0001500233 5.000777e-05
 [123,] 0.0002379504 0.0001592375 5.307915e-05
 [124,] 0.0002379504 0.0001684143 5.613809e-05
 [125,] 0.0002379504 0.0001668130 5.560432e-05
 [126,] 0.0002379504 0.0001701370 5.671231e-05
 [127,] 0.0002379504 0.0001786860 5.956200e-05
 [128,] 0.0002379504 0.0001650728 5.502426e-05
 [129,] 0.0002379504 0.0002370989 7.903296e-05
 [130,] 0.0002379504 0.0001656518 5.521727e-05
 [131,] 0.0002379504 0.0001514155 5.047183e-05
 [132,] 0.0002379504 0.0002334650 7.782167e-05
 [133,] 0.0002379504 0.0002385374 7.951245e-05
 [134,] 0.0002379504 0.0001690693 5.635643e-05
 [135,] 0.0002379504 0.0002548046 8.492690e-05
 [136,] 0.0002379504 0.0001529149 5.097162e-05
 [137,] 0.0002379504 0.0002408678 8.028925e-05
 [138,] 0.0002379504 0.0001877822 6.259406e-05
 [139,] 0.0002379504 0.0002299808 7.671465e-05
 [140,] 0.0002379504 0.0002296982 7.656608e-05
 [141,] 0.0002379504 0.0001557463 5.191543e-05
 [142,] 0.0002379504 0.0001505311 5.017702e-05
 [143,] 0.0002379504 0.0001611898 5.372993e-05
 [144,] 0.0002388578 0.0006080155 1.997366e-04
 [145,] 0.0002379504 0.0002056625 6.855416e-05
 [146,] 0.0002379504 0.0001570568 5.235226e-05
 [147,] 0.0002379504 0.0001584971 5.397115e-05
 [148,] 0.0002434135 0.0001600175 5.333916e-05
 [149,] 0.0002379504 0.0003003746 1.047116e-04
 [150,] 0.0002379504 0.0003588802 1.281352e-04
 [151,] 0.0002379504 0.0001747848 5.826161e-05
 [152,] 0.0002379504 0.0003811138 1.357756e-04
 [153,] 0.0002379504 0.0003186608 1.125680e-04
 [154,] 0.0002379504 0.0002961012 1.039233e-04
 [155,] 0.0002379504 0.0002967733 1.036174e-04
 [156,] 0.0002379504 0.0003016350 1.060064e-04
 [157,] 0.0002379504 0.0002145508 7.151692e-05
 [158,] 0.0002379504 0.0002744672 9.586540e-05
 [159,] 0.0002379504 0.0001660729 5.535762e-05
 [160,] 0.0002379504 0.0001507407 5.024690e-05
 [161,] 0.0002445281 0.0001762346 5.874483e-05
 [162,] 0.0002385760 0.0002420332 8.383659e-05
 [163,] 0.0002379504 0.0001519108 5.063694e-05
 [164,] 0.0002379504 0.0001512320 5.041068e-05
 [165,] 0.0002379504 0.0001526514 5.088380e-05
 [166,] 0.0002379504 0.0001539194 5.130646e-05
 [167,] 0.0002379504 0.0001576778 5.255928e-05
 [168,] 0.0002379504 0.0001536115 5.120382e-05
 [169,] 0.0002379504 0.0001501438 5.004794e-05
 [170,] 0.0002379504 0.0001754391 5.847969e-05
 [171,] 0.0002379504 0.0001507661 5.025538e-05
 [172,] 0.0002402801 0.0001675037 5.856936e-05
 [173,] 0.0002404870 0.0001726636 6.105345e-05
 [174,] 0.0002379504 0.0002660899 8.869662e-05
 [175,] 0.0002379504 0.0002539659 8.465526e-05
 [176,] 0.0002386799 0.0001656320 5.686073e-05
 [177,] 0.0002379504 0.0002337522 7.825234e-05
 [178,] 0.0002385479 0.0002079013 7.275583e-05
 [179,] 0.0002379504 0.0003450090 1.146986e-04
 [180,] 0.0002393304 0.0001603280 5.444109e-05
 [181,] 0.0002381371 0.0003820939 1.438629e-04
 [182,] 0.0002414670 0.0001668673 5.873555e-05
 [183,] 0.0002388293 0.0001762014 6.032245e-05
 [184,] 0.0002379504 0.0002105756 7.423892e-05
 [185,] 0.0002379504 0.0004407180 1.462085e-04
 [186,] 0.0002379504 0.0002521077 8.401988e-05
 [187,] 0.0002379504 0.0002002282 6.717139e-05
 [188,] 0.0002379504 0.0002334736 7.782454e-05
 [189,] 0.0002387114 0.0001741632 5.805438e-05
 [190,] 0.0002379504 0.0002113033 7.124212e-05
 [191,] 0.0002379504 0.0002017171 6.723902e-05
 [192,] 0.0002379504 0.0002206685 7.449878e-05
 [193,] 0.0002379504 0.0001990849 6.636163e-05
 [194,] 0.0002379504 0.0002762539 9.489590e-05
 [195,] 0.0002379504 0.0001993213 6.644045e-05
 [196,] 0.0002379504 0.0001498310 4.994368e-05
 [197,] 0.0002383039 0.0002194852 7.316174e-05
 [198,] 0.0002402407 0.0001593580 5.311933e-05
 [199,] 0.0002401157 0.0001591911 5.306369e-05
 [200,] 0.0002379504 0.0001664768 5.549227e-05
 [201,] 0.0002379504 0.0002330640 7.915330e-05
 [202,] 0.0002399256 0.0001596347 5.321156e-05
 [203,] 0.0002398838 0.0001600957 5.336522e-05
 [204,] 0.0002379504 0.0001662888 5.542958e-05
 [205,] 0.0002379504 0.0001523344 5.077815e-05
 [206,] 0.0002379504 0.0001688405 5.628016e-05
 [207,] 0.0002379504 0.0001683792 5.612640e-05
 [208,] 0.0002379504 0.0001742689 5.808963e-05
 [209,] 0.0002379504 0.0002165918 7.299004e-05
 [210,] 0.0002379504 0.0001985516 6.618388e-05
 [211,] 0.0002379504 0.0004197228 1.391500e-04
 [212,] 0.0002396169 0.0002036907 6.789686e-05
 [213,] 0.0002409106 0.0001668128 5.560425e-05
 [214,] 0.0002394961 0.0002298892 7.662967e-05
 [215,] 0.0002379504 0.0004164873 1.380922e-04
 [216,] 0.0002379504 0.0001990449 6.634829e-05
 [217,] 0.0002411826 0.0001635515 5.451718e-05
 [218,] 0.0002379504 0.0001989955 6.633184e-05
 [219,] 0.0002379504 0.0002345823 7.819409e-05
 [220,] 0.0002379504 0.0001656710 5.593836e-05
 [221,] 0.0002400085 0.0002017052 6.723504e-05
 [222,] 0.0002379504 0.0002278977 7.596589e-05
 [223,] 0.0002403281 0.0002084785 6.949279e-05
 [224,] 0.0002379504 0.0002021993 6.739977e-05
 [225,] 0.0002401963 0.0002512652 8.375501e-05
 [226,] 0.0002379504 0.0001630405 5.434684e-05
 [227,] 0.0002379504 0.0001910524 6.368414e-05
 [228,] 0.0002379504 0.0001625732 5.419107e-05
 [229,] 0.0002379504 0.0001903805 6.355643e-05
 [230,] 0.0002379504 0.0003121062 1.036124e-04
 [231,] 0.0002379504 0.0002319268 7.744236e-05
 [232,] 0.0002379504 0.0001744913 6.065933e-05
 [233,] 0.0002379504 0.0001629124 5.430413e-05
 [234,] 0.0002379504 0.0001893788 6.312626e-05
 [235,] 0.0002388042 0.0002513509 9.320994e-05
 [236,] 0.0002379504 0.0001889130 6.297099e-05
 [237,] 0.0002379504 0.0001890622 6.302073e-05
 [238,] 0.0002379504 0.0001888761 6.295871e-05
 [239,] 0.0002379504 0.0001889201 6.297338e-05
 [240,] 0.0002379504 0.0002042353 6.807845e-05
 [241,] 0.0002379504 0.0001888593 6.295310e-05
 [242,] 0.0002379504 0.0004723404 1.562873e-04
 [243,] 0.0002379504 0.0001662161 5.540537e-05
 [244,] 0.0002379504 0.0001888170 6.293901e-05
 [245,] 0.0002399878 0.0002655206 9.861038e-05
 [246,] 0.0002379504 0.0001634964 5.449880e-05
 [247,] 0.0002393918 0.0001666065 5.656939e-05
 [248,] 0.0002379504 0.0003151233 1.048789e-04
 [249,] 0.0002379504 0.0003776239 1.253641e-04
 [250,] 0.0002400704 0.0002573260 9.530085e-05
 [251,] 0.0002379504 0.0002288324 8.181417e-05
 [252,] 0.0002379504 0.0002038374 6.794579e-05
 [253,] 0.0002379504 0.0004934833 1.631560e-04
 [254,] 0.0002396248 0.0003212416 1.214133e-04
 [255,] 0.0002379504 0.0001943608 6.832329e-05
 [256,] 0.0002379504 0.0001920040 6.752455e-05
 [257,] 0.0002379504 0.0001921354 6.753933e-05
 [258,] 0.0002379504 0.0001945462 6.835184e-05
 [259,] 0.0002397903 0.0002328010 7.760030e-05
 [260,] 0.0002499724 0.0001858891 7.205331e-05
 [261,] 0.0002449874 0.0001636052 5.881474e-05
 [262,] 0.0002379504 0.0002275302 7.892054e-05
 [263,] 0.0002379504 0.0002145644 7.152144e-05
 [264,] 0.0002379504 0.0001685190 5.617300e-05
 [265,] 0.0002379504 0.0001583413 5.278045e-05
 [266,] 0.0002379504 0.0001924879 6.416265e-05
 [267,] 0.0002379504 0.0001583497 5.278322e-05
 [268,] 0.0002379504 0.0001604938 5.349793e-05
 [269,] 0.0002379504 0.0001915306 6.384354e-05
 [270,] 0.0002379504 0.0001918224 6.394080e-05
 [271,] 0.0002379504 0.0002809036 9.362794e-05
 [272,] 0.0002379504 0.0002100932 7.003106e-05
 [273,] 0.0002379504 0.0002004602 6.682009e-05
 [274,] 0.0002379504 0.0001874252 6.308137e-05
 [275,] 0.0002379504 0.0002317151 8.082305e-05
 [276,] 0.0002379504 0.0001829453 6.098177e-05
 [277,] 0.0002379504 0.0002266423 7.554743e-05
 [278,] 0.0002379504 0.0002495083 8.526222e-05
 [279,] 0.0002379504 0.0002632702 9.012389e-05
 [280,] 0.0002379504 0.0006830374 2.261029e-04
 [281,] 0.0002379504 0.0002252445 7.508149e-05
 [282,] 0.0002379504 0.0001906366 6.385310e-05
 [283,] 0.0002379504 0.0001860146 6.200487e-05
 [284,] 0.0002379504 0.0002427961 8.093202e-05
 [285,] 0.0002379504 0.0001876165 6.253883e-05
 [286,] 0.0002379504 0.0002023926 6.794910e-05
 [287,] 0.0002379504 0.0002031774 6.819289e-05
 [288,] 0.0002379504 0.0002362995 7.876646e-05
 [289,] 0.0002379504 0.0001516320 5.054400e-05
 [290,] 0.0002379504 0.0001835417 6.118056e-05
 [291,] 0.0002379504 0.0001960158 6.582252e-05
 [292,] 0.0002379504 0.0001884893 6.296046e-05
 [293,] 0.0002379504 0.0001914628 6.415658e-05
 [294,] 0.0002379504 0.0001971610 6.636305e-05
 [295,] 0.0002409604 0.0002305987 8.277500e-05
 [296,] 0.0002379504 0.0001821445 6.071483e-05
 [297,] 0.0002384357 0.0004674769 1.553291e-04
 [298,] 0.0002379504 0.0001916028 6.386760e-05
 [299,] 0.0002379504 0.0002534098 8.551670e-05
 [300,] 0.0002379504 0.0003027950 1.006566e-04
 [301,] 0.0002411162 0.0002360823 8.729818e-05
 [302,] 0.0002398572 0.0002468000 8.935264e-05
 [303,] 0.0002379504 0.0002415803 8.052676e-05
 [304,] 0.0002379504 0.0001955859 6.519527e-05
 [305,] 0.0002379504 0.0002408437 8.028123e-05
 [306,] 0.0002392828 0.0002169767 7.363644e-05
 [307,] 0.0002390647 0.0002168994 7.344116e-05
 [308,] 0.0002379504 0.0004450095 1.478409e-04
 [309,] 0.0002395980 0.0002170773 7.613223e-05
 [310,] 0.0002396769 0.0002102177 7.303516e-05
 [311,] 0.0002379504 0.0020752445 6.731718e-04
 [312,] 0.0002379504 0.0001893370 6.311233e-05
 [313,] 0.0002379504 0.0002353915 7.864417e-05
 [314,] 0.0002379504 0.0002975284 9.893991e-05
 [315,] 0.0002379504 0.0001873762 6.245873e-05
 [316,] 0.0002379504 0.0002389111 7.963702e-05
 [317,] 0.0002379504 0.0002040238 6.800793e-05
 [318,] 0.0002379504 0.0003837224 1.277594e-04
 [319,] 0.0002379504 0.0003560874 1.186197e-04
 [320,] 0.0002379504 0.0002142071 7.140238e-05
 [321,] 0.0002379504 0.0001958501 6.528337e-05
 [322,] 0.0002379504 0.0002077155 6.923849e-05
 [323,] 0.0002379504 0.0002312020 7.706732e-05
 [324,] 0.0002379504 0.0001945972 6.486574e-05
 [325,] 0.0002379504 0.0002295522 7.651740e-05
 [326,] 0.0002379504 0.0006021515 2.082640e-04
 [327,] 0.0002379504 0.0002082296 6.940985e-05
 [328,] 0.0002379504 0.0001817638 6.058793e-05
 [329,] 0.0002392031 0.0003957904 1.546648e-04
 [330,] 0.0002379504 0.0002357997 7.915224e-05
 [331,] 0.0002379504 0.0002500843 8.336143e-05
 [332,] 0.0002379504 0.0002214759 7.820058e-05
 [333,] 0.0002379504 0.0002353247 7.892575e-05
 [334,] 0.0002379504 0.0011453254 3.854030e-04
 [335,] 0.0002379504 0.0011802621 3.973458e-04
 [336,] 0.0002379504 0.0002380692 7.998820e-05
 [337,] 0.0002379504 0.0011648895 3.924963e-04
 [338,] 0.0002379504 0.0015332734 5.179264e-04
 [339,] 0.0002379504 0.0002554147 8.620848e-05
 [340,] 0.0002379504 0.0002348747 7.829155e-05
 [341,] 0.0002379504 0.0002615005 8.709105e-05
 [342,] 0.0002379504 0.0002350792 8.270125e-05
 [343,] 0.0002379504 0.0002483380 8.502449e-05
 [344,] 0.0002379504 0.0002178108 7.260361e-05
 [345,] 0.0002379504 0.0002574813 8.970443e-05
 [346,] 0.0002379504 0.0003444598 1.183012e-04
 [347,] 0.0002379504 0.0002405143 8.017144e-05
 [348,] 0.0002379891 0.0002095346 7.338696e-05
 [349,] 0.0002379504 0.0002522558 8.630862e-05
 [350,] 0.0002379504 0.0002149206 7.553104e-05
 [351,] 0.0002379504 0.0009988275 3.424663e-04
 [352,] 0.0002379504 0.0002685876 9.010241e-05
 [353,] 0.0002379504 0.0017382407 5.879355e-04
 [354,] 0.0002389503 0.0002478120 9.018405e-05
 [355,] 0.0002379504 0.0014755950 4.950838e-04
 [356,] 0.0002379504 0.0003277043 1.094803e-04
 [357,] 0.0002405139 0.0001936171 6.453899e-05
 [358,] 0.0002379504 0.0002576002 8.586673e-05
 [359,] 0.0002379504 0.0001918521 6.395070e-05
 [360,] 0.0002379504 0.0001761659 5.872197e-05
 [361,] 0.0002379504 0.0004030992 1.343845e-04
 [362,] 0.0002379504 0.0002639433 8.798110e-05
 [363,] 0.0002379504 0.0002639433 8.798110e-05
 [364,] 0.0002379504 0.0002485738 8.285817e-05
 [365,] 0.0002379504 0.0002201234 7.337446e-05
 [366,] 0.0002379504 0.0002196136 7.320454e-05
 [367,] 0.0002379504 0.0002264170 7.970139e-05
 [368,] 0.0002379504 0.0002156170 7.187233e-05
 [369,] 0.0002379504 0.0001912879 6.376263e-05
 [370,] 0.0002379504 0.0002696177 8.994259e-05
 [371,] 0.0002379504 0.0001912603 6.375345e-05
 [372,] 0.0002379504 0.0001924722 6.415741e-05
 [373,] 0.0002379504 0.0001925228 6.417429e-05
 [374,] 0.0002379504 0.0001919634 6.398782e-05
 [375,] 0.0002379504 0.0002066225 6.887418e-05
 [376,] 0.0002379504 0.0001921655 6.405517e-05
 [377,] 0.0002379504 0.0002216847 7.413737e-05
 [378,] 0.0002379504 0.0002312451 7.816985e-05
 [379,] 0.0002379504 0.0003101894 1.038923e-04
 [380,] 0.0002382720 0.0001557336 5.262561e-05
 [381,] 0.0002379504 0.0001944763 6.482544e-05
 [382,] 0.0002379504 0.0002078544 6.928481e-05
 [383,] 0.0002379504 0.0002069382 6.897939e-05
 [384,] 0.0002379504 0.0001965531 6.551771e-05
 [385,] 0.0002379504 0.0002244488 7.500413e-05
 [386,] 0.0002379504 0.0002438528 8.128426e-05
 [387,] 0.0002379504 0.0002884191 9.832029e-05
 [388,] 0.0002379504 0.0001908364 6.367011e-05
 [389,] 0.0002379504 0.0002203615 7.345382e-05
 [390,] 0.0002379504 0.0002923024 9.842851e-05
 [391,] 0.0002379504 0.0002203239 7.344131e-05
 [392,] 0.0002379504 0.0002203810 7.346033e-05
 [393,] 0.0002379504 0.0001565135 5.217115e-05
 [394,] 0.0002379504 0.0002235820 7.827956e-05
 [395,] 0.0002379504 0.0002344803 7.841597e-05
 [396,] 0.0002379504 0.0002391604 8.474458e-05
 [397,] 0.0002379504 0.0002349788 7.873458e-05
 [398,] 0.0002379504 0.0003127944 1.068005e-04
 [399,] 0.0002379504 0.0001788617 6.091793e-05
 [400,] 0.0002379504 0.0002376198 7.989027e-05
 [401,] 0.0002379504 0.0001652873 5.509578e-05
 [402,] 0.0002379504 0.0001653312 5.529994e-05
 [403,] 0.0002379504 0.0001739128 5.797093e-05
 [404,] 0.0002379504 0.0001878467 6.261556e-05
 [405,] 0.0002379504 0.0002105290 7.017632e-05
 [406,] 0.0002379504 0.0001728020 5.956110e-05
 [407,] 0.0002379504 0.0002244626 7.505241e-05
 [408,] 0.0002380089 0.0001679329 5.597763e-05
 [409,] 0.0002379504 0.0001506734 5.022447e-05
 [410,] 0.0002379504 0.0001546313 5.154376e-05
 [411,] 0.0002379504 0.0001712994 5.709981e-05
 [412,] 0.0002379504 0.0001790055 5.966849e-05
 [413,] 0.0002379504 0.0001726026 5.753419e-05
 [414,] 0.0002379504 0.0001718977 5.729922e-05
 [415,] 0.0002379504 0.0002026225 6.754081e-05
 [416,] 0.0002379504 0.0001511614 5.038712e-05
 [417,] 0.0002379504 0.0002317168 7.759986e-05
 [418,] 0.0002381884 0.0002132088 7.675712e-05
 [419,] 0.0002382570 0.0001686970 5.634583e-05
 [420,] 0.0002383407 0.0001689429 5.655831e-05
 [421,] 0.0002379504 0.0001513674 5.045579e-05
 [422,] 0.0002379504 0.0001751754 6.059112e-05
 [423,] 0.0002379504 0.0002010093 6.700311e-05
 [424,] 0.0002379504 0.0001503559 5.011862e-05
 [425,] 0.0002379504 0.0001504625 5.015418e-05
 [426,] 0.0002379504 0.0002213423 7.488168e-05
 [427,] 0.0002379504 0.0002215559 7.521292e-05
 [428,] 0.0002379504 0.0002035666 6.785552e-05
 [429,] 0.0002379504 0.0002035890 6.786300e-05
 [430,] 0.0002379504 0.0001662415 5.541383e-05
 [431,] 0.0002379504 0.0001848316 6.315617e-05
 [432,] 0.0002379504 0.0002306756 7.707394e-05
 [433,] 0.0002379504 0.0006825839 2.394150e-04
 [434,] 0.0002379504 0.0001856642 6.188806e-05
 [435,] 0.0002379504 0.0002030985 7.020767e-05
 [436,] 0.0002379504 0.0001984357 6.614522e-05
 [437,] 0.0002379504 0.0001909769 6.425319e-05
 [438,] 0.0002379504 0.0001721919 5.739728e-05
 [439,] 0.0002379504 0.0001921543 6.521004e-05
 [440,] 0.0002379504 0.0001600513 5.335044e-05
 [441,] 0.0002379504 0.0001967804 6.559346e-05
 [442,] 0.0002401445 0.0001947366 6.786653e-05
 [443,] 0.0002379504 0.0001747696 5.825651e-05
 [444,] 0.0002379504 0.0001921390 6.404633e-05
 [445,] 0.0002379504 0.0001989120 6.630398e-05
 [446,] 0.0002379504 0.0001780518 5.935058e-05
 [447,] 0.0002379504 0.0001786713 5.955708e-05
 [448,] 0.0002395472 0.0001952108 6.778563e-05
 [449,] 0.0002379504 0.0001942242 6.474139e-05
 [450,] 0.0002379504 0.0002564884 8.549608e-05
 [451,] 0.0002381971 0.0002041397 6.899526e-05
 [452,] 0.0002379504 0.0001754605 5.848681e-05
 [453,] 0.0002379504 0.0001799393 5.997978e-05
 [454,] 0.0002379504 0.0002295822 7.652741e-05
 [455,] 0.0002379504 0.0001867804 6.226013e-05
 [456,] 0.0002379504 0.0002409391 8.480317e-05
 [457,] 0.0002379504 0.0002166576 7.221919e-05
 [458,] 0.0002379504 0.0002984714 9.949045e-05
 [459,] 0.0002379504 0.0001511842 5.039474e-05
 [460,] 0.0002379504 0.0002167320 7.224399e-05
 [461,] 0.0002379504 0.0001686824 5.622746e-05
 [462,] 0.0002379504 0.0002011158 6.945703e-05
 [463,] 0.0002379504 0.0002258670 7.673522e-05
 [464,] 0.0002379504 0.0001890231 6.300769e-05
 [465,] 0.0002379504 0.0001934043 6.475735e-05
 [466,] 0.0002379504 0.0002150912 7.169706e-05
 [467,] 0.0002379504 0.0001953584 6.574653e-05
 [468,] 0.0002379504 0.0001653090 5.510299e-05
 [469,] 0.0002379504 0.0001654082 5.513606e-05
 [470,] 0.0002379504 0.0001815569 6.051898e-05
 [471,] 0.0002379504 0.0001564236 5.214120e-05
 [472,] 0.0002379504 0.0002313163 8.185418e-05
 [473,] 0.0002379504 0.0002069567 6.998733e-05
 [474,] 0.0002379504 0.0001655940 5.519801e-05
 [475,] 0.0002379504 0.0001867717 6.429883e-05
 [476,] 0.0002379504 0.0002206264 7.752217e-05
 [477,] 0.0002379504 0.0001797422 5.991407e-05
 [478,] 0.0002379504 0.0002222711 7.824580e-05
 [479,] 0.0002393585 0.0001561186 5.203952e-05
 [480,] 0.0002379504 0.0002049897 6.897156e-05
 [481,] 0.0002379504 0.0002546787 9.119913e-05
 [482,] 0.0002381757 0.0002071698 6.905661e-05
 [483,] 0.0002381419 0.0002071909 6.906362e-05
 [484,] 0.0002379504 0.0001804712 6.015706e-05
 [485,] 0.0002383368 0.0002366116 8.100135e-05
 [486,] 0.0002379504 0.0001515347 5.051155e-05
 [487,] 0.0002379504 0.0001662607 5.542022e-05
 [488,] 0.0002379504 0.0001651997 5.506657e-05
 [489,] 0.0002379504 0.0003065936 1.094658e-04
 [490,] 0.0002379504 0.0003069180 1.093387e-04
 [491,] 0.0002379504 0.0003027931 1.078856e-04
 [492,] 0.0002379504 0.0003005030 1.067277e-04
 [493,] 0.0002379504 0.0003019558 1.075986e-04
 [494,] 0.0002379504 0.0002066772 7.139633e-05
 [495,] 0.0002379504 0.0002073094 6.910313e-05
 [496,] 0.0002379504 0.0001858834 6.196113e-05
 [497,] 0.0002379504 0.0002550505 8.899553e-05
 [498,] 0.0002379504 0.0002653503 9.139549e-05
 [499,] 0.0002379504 0.0002673879 9.408833e-05
 [500,] 0.0002379504 0.0002137261 7.124203e-05
 [501,] 0.0002379504 0.0002117170 7.057233e-05
 [502,] 0.0002379504 0.0002214366 7.381218e-05
 [503,] 0.0002379504 0.0002247799 7.492661e-05
 [504,] 0.0002379504 0.0001637265 5.457551e-05
 [505,] 0.0002379504 0.0002619376 9.136583e-05
 [506,] 0.0002379504 0.0001776674 5.922247e-05
 [507,] 0.0002379504 0.0001815307 6.051024e-05
 [508,] 0.0002379504 0.0001704804 5.682680e-05
 [509,] 0.0002379504 0.0001702346 5.674485e-05
 [510,] 0.0002381323 0.0001747223 5.824077e-05
 [511,] 0.0002379504 0.0002865271 9.853123e-05
 [512,] 0.0002379504 0.0001792194 5.973980e-05
 [513,] 0.0002379504 0.0002256835 7.522779e-05
 [514,] 0.0002384979 0.0001785372 5.951239e-05
 [515,] 0.0002379504 0.0002301392 7.671303e-05
 [516,] 0.0002379504 0.0002289984 7.633278e-05
 [517,] 0.0002379504 0.0001575469 5.251563e-05
 [518,] 0.0002379504 0.0002241815 7.472714e-05
 [519,] 0.0002379504 0.0002218965 7.396549e-05
 [520,] 0.0002379504 0.0001815151 6.050505e-05
 [521,] 0.0002379504 0.0002251768 7.505892e-05
 [522,] 0.0002379504 0.0001615990 5.386633e-05
 [523,] 0.0002379504 0.0002255261 7.517532e-05
 [524,] 0.0002379504 0.0001839501 6.151277e-05
 [525,] 0.0002379504 0.0002232283 7.440941e-05
 [526,] 0.0002379504 0.0002180214 7.267378e-05
 [527,] 0.0002379504 0.0001774202 5.914008e-05
 [528,] 0.0002379504 0.0002184074 7.280245e-05
 [529,] 0.0002379504 0.0002264697 7.548991e-05
 [530,] 0.0002379504 0.0001912806 6.376020e-05
 [531,] 0.0002379504 0.0001655181 5.547697e-05
 [532,] 0.0002379504 0.0001752806 5.842687e-05
 [533,] 0.0002379504 0.0002259360 7.531202e-05
 [534,] 0.0002379504 0.0002113233 7.044109e-05
 [535,] 0.0002379504 0.0002178573 7.261908e-05
 [536,] 0.0002379504 0.0002328220 7.760735e-05
 [537,] 0.0002379504 0.0002225750 7.419164e-05
 [538,] 0.0002379504 0.0001588462 5.294875e-05
 [539,] 0.0002379504 0.0002232174 7.440577e-05
 [540,] 0.0002379504 0.0002229857 7.432853e-05
 [541,] 0.0002379504 0.0002201454 7.354339e-05
 [542,] 0.0002379504 0.0001848701 6.162337e-05
 [543,] 0.0002379504 0.0002092234 6.974114e-05
 [544,] 0.0002379504 0.0002198507 7.328356e-05
 [545,] 0.0002379504 0.0003898803 1.349294e-04
 [546,] 0.0002379504 0.0004587895 1.523307e-04
 [547,] 0.0002379504 0.0005003954 1.659706e-04
 [548,] 0.0002379504 0.0004968210 1.647908e-04
 [549,] 0.0002379504 0.0002156525 7.188416e-05
 [550,] 0.0002379504 0.0002151901 7.173002e-05
 [551,] 0.0002379504 0.0002193039 7.310129e-05
 [552,] 0.0002379504 0.0002190329 7.301094e-05
 [553,] 0.0002379504 0.0002232375 7.504049e-05
 [554,] 0.0002379504 0.0001992782 6.732452e-05
 [555,] 0.0002379504 0.0002420742 8.069140e-05
 [556,] 0.0002379504 0.0002282255 7.694580e-05
 [557,] 0.0002379504 0.0002065612 6.945796e-05
 [558,] 0.0002379504 0.0002037531 6.875870e-05
 [559,] 0.0002379504 0.0002208166 7.360553e-05
 [560,] 0.0002382287 0.0002367046 8.118679e-05
 [561,] 0.0002379504 0.0002130177 7.100588e-05
 [562,] 0.0002379504 0.0002207553 7.358511e-05
 [563,] 0.0002379504 0.0002182817 7.276055e-05
 [564,] 0.0002379504 0.0002718344 9.061145e-05
 [565,] 0.0002379504 0.0002117753 7.059175e-05
 [566,] 0.0002379504 0.0002122175 7.164134e-05
 [567,] 0.0002379504 0.0002208373 7.361242e-05
 [568,] 0.0002379504 0.0002149994 7.286261e-05
 [569,] 0.0002379504 0.0002133172 7.257947e-05
 [570,] 0.0002379504 0.0002240099 7.583682e-05
 [571,] 0.0002379504 0.0002454908 8.183025e-05
 [572,] 0.0002379504 0.0002143541 7.145134e-05
 [573,] 0.0002379504 0.0002782576 2.067294e-04
 [574,] 0.0002379504 0.0002174807 7.436093e-05
 [575,] 0.0002379504 0.0001787620 5.958732e-05
 [576,] 0.0002379504 0.0002382278 8.163143e-05
 [577,] 0.0002379504 0.0002178272 7.389398e-05
 [578,] 0.0002379504 0.0002020893 6.736309e-05
 [579,] 0.0002379504 0.0002405443 8.124280e-05
 [580,] 0.0002379504 0.0002320828 7.892154e-05
 [581,] 0.0002379504 0.0001790545 5.968484e-05
 [582,] 0.0002379504 0.0001791043 5.970143e-05
 [583,] 0.0002384587 0.0002357711 8.097985e-05
 [584,] 0.0002379504 0.0001795173 5.983910e-05
 [585,] 0.0002379504 0.0001800757 6.002524e-05
 [586,] 0.0002379504 0.0001701335 5.671116e-05
 [587,] 0.0002379504 0.0001801128 6.003759e-05
 [588,] 0.0002379504 0.0002147625 7.300612e-05
 [589,] 0.0002379504 0.0002060371 6.867901e-05
 [590,] 0.0002379504 0.0002392829 7.976096e-05
 [591,] 0.0002379504 0.0002300958 7.669859e-05
 [592,] 0.0002379504 0.0002399839 8.281454e-05
 [593,] 0.0002379504 0.0002196231 7.498150e-05
 [594,] 0.0002379504 0.0002029793 6.890232e-05
 [595,] 0.0002379504 0.0002145670 7.309503e-05
 [596,] 0.0002379504 0.0001798586 5.995288e-05
 [597,] 0.0002379504 0.0001689559 5.631864e-05
 [598,] 0.0002379504 0.0002252598 7.635644e-05
 [599,] 0.0002379504 0.0002259338 7.662561e-05
 [600,] 0.0002379504 0.0002202556 7.446868e-05
 [601,] 0.0002379504 0.0002395496 7.984984e-05
 [602,] 0.0002379504 0.0002084200 6.947331e-05
 [603,] 0.0002379504 0.0001569777 5.232589e-05
 [604,] 0.0002379504 0.0002502012 8.340040e-05
 [605,] 0.0002379504 0.0001691213 5.637376e-05
 [606,] 0.0002379504 0.0002498480 8.328266e-05
 [607,] 0.0002379504 0.0001683200 5.610666e-05
 [608,] 0.0002379504 0.0001643371 5.477903e-05
 [609,] 0.0002379504 0.0001681657 5.605524e-05
 [610,] 0.0002379504 0.0002662004 9.303140e-05
 [611,] 0.0002379504 0.0001570582 5.235275e-05
 [612,] 0.0002379504 0.0001569674 5.232247e-05
 [613,] 0.0002379504 0.0001809497 6.039979e-05
 [614,] 0.0002379504 0.0001687648 5.625494e-05
 [615,] 0.0002379504 0.0001688733 5.629110e-05
 [616,] 0.0002379504 0.0001576431 5.254770e-05
 [617,] 0.0002379504 0.0001575512 5.251707e-05
 [618,] 0.0002379504 0.0001576189 5.253962e-05
 [619,] 0.0002379504 0.0001685322 5.617740e-05
 [620,] 0.0002379504 0.0001690061 5.633537e-05
 [621,] 0.0002379504 0.0001579774 5.265914e-05
 [622,] 0.0002379504 0.0001689503 5.631676e-05
 [623,] 0.0002379504 0.0001688548 5.628493e-05
 [624,] 0.0002379504 0.0001665406 5.551352e-05
 [625,] 0.0002379504 0.0001685876 5.619587e-05
 [626,] 0.0002379504 0.0002442947 8.472699e-05
 [627,] 0.0002379504 0.0001920973 6.441435e-05
 [628,] 0.0002379504 0.0001686045 5.620149e-05
 [629,] 0.0002379504 0.0001605092 5.392326e-05
 [630,] 0.0002379504 0.0001619786 5.399285e-05
 [631,] 0.0002379504 0.0002254423 7.514742e-05
 [632,] 0.0002379504 0.0002126516 7.088387e-05
 [633,] 0.0002379504 0.0001653014 5.626970e-05
 [634,] 0.0002379504 0.0001696741 5.748983e-05
 [635,] 0.0002380809 0.0002160648 7.512880e-05
 [636,] 0.0002379504 0.0001812817 6.042725e-05
 [637,] 0.0002379504 0.0001764353 6.059945e-05
 [638,] 0.0002381225 0.0002163807 7.531792e-05
 [639,] 0.0002379504 0.0002141067 7.136888e-05
 [640,] 0.0002379504 0.0001835024 6.283452e-05
 [641,] 0.0002379504 0.0002254371 7.514568e-05
 [642,] 0.0002381034 0.0002185689 7.615920e-05
 [643,] 0.0002379504 0.0001693073 5.728711e-05
 [644,] 0.0002379504 0.0002237372 7.772042e-05
 [645,] 0.0002379504 0.0001689722 5.738465e-05
 [646,] 0.0002379504 0.0002142335 7.141115e-05
 [647,] 0.0002379504 0.0002212601 7.680271e-05
 [648,] 0.0002379504 0.0002376218 8.143812e-05
 [649,] 0.0002379504 0.0002203163 7.641122e-05
 [650,] 0.0002379504 0.0002160607 7.475858e-05
 [651,] 0.0002379504 0.0001880699 6.442712e-05
 [652,] 0.0002379504 0.0001678917 5.699537e-05
 [653,] 0.0002379504 0.0001670600 5.681200e-05
 [654,] 0.0002379504 0.0001811704 6.039014e-05
 [655,] 0.0002379504 0.0001792455 5.974849e-05
 [656,] 0.0002379504 0.0001726689 5.881333e-05
 [657,] 0.0002379504 0.0001811429 6.038095e-05
 [658,] 0.0002379504 0.0002252780 7.509265e-05
 [659,] 0.0002379504 0.0002139185 7.130614e-05
 [660,] 0.0002379504 0.0001779336 5.931119e-05
 [661,] 0.0002379504 0.0002059194 6.863977e-05
 [662,] 0.0002379504 0.0001621722 5.405739e-05
 [663,] 0.0002379504 0.0002156012 7.186706e-05
 [664,] 0.0002379504 0.0002173415 7.244716e-05
 [665,] 0.0002379504 0.0002179256 7.264184e-05
 [666,] 0.0002379504 0.0002176894 7.256311e-05
 [667,] 0.0002379504 0.0002222823 7.409407e-05
 [668,] 0.0002379504 0.0002093243 6.977476e-05
 [669,] 0.0002379504 0.0001632771 5.442569e-05
 [670,] 0.0002379504 0.0002348860 7.829532e-05
 [671,] 0.0002379851 0.0002355452 8.263496e-05
 [672,] 0.0002379504 0.0002211908 7.373025e-05
 [673,] 0.0002379504 0.0002213869 7.379561e-05
 [674,] 0.0002379504 0.0001629472 5.431573e-05
 [675,] 0.0002379504 0.0002199950 7.333166e-05
 [676,] 0.0002383501 0.0002344302 8.293354e-05
 [677,] 0.0002383404 0.0002360576 8.356736e-05
 [678,] 0.0002379504 0.0001812025 6.040084e-05
 [679,] 0.0002379504 0.0002387041 7.956804e-05
 [680,] 0.0002379504 0.0002306431 7.688103e-05
 [681,] 0.0002381868 0.0002387061 8.252411e-05
 [682,] 0.0002379504 0.0002209082 7.363605e-05
 [683,] 0.0002379504 0.0002037907 6.793022e-05
 [684,] 0.0002379504 0.0002199950 7.333166e-05
 [685,] 0.0002379504 0.0002472119 8.240395e-05
 [686,] 0.0132825127 0.0002132447 1.417151e-02
 [687,] 0.0002383110 0.0002333994 8.244767e-05
 [688,] 0.0002379504 0.0001933736 6.445786e-05
 [689,] 0.0002379504 0.0001942519 6.475063e-05
 [690,] 0.0002379504 0.0002028153 6.760509e-05
 [691,] 0.0002379504 0.0001923338 6.411126e-05
 [692,] 0.0002379504 0.0002427462 8.091538e-05
 [693,] 0.0002379504 0.0001993187 6.643953e-05
 [694,] 0.0119894409 0.0001863545 9.669796e-03
 [695,] 0.0002379504 0.0001992910 6.643031e-05
 [696,] 0.0002379504 0.0002000995 6.669983e-05
 [697,] 0.0002379504 0.0001998610 6.662033e-05
 [698,] 0.0002379504 0.0002011988 6.706624e-05
 [699,] 0.0002379504 0.0002007269 6.690896e-05
 [700,] 0.0002379504 0.0002046259 6.820862e-05
 [701,] 0.0002379504 0.0001674189 5.580629e-05
 [702,] 0.0002379504 0.0001672360 5.574534e-05
 [703,] 0.0002379504 0.0001639746 5.465820e-05
 [704,] 0.0002379504 0.0001654621 5.515402e-05
 [705,] 0.0082645190 0.0001735482 5.605846e-03
 [706,] 0.0084580916 0.0001723740 5.567841e-03
 [707,] 0.0002379504 0.0002473647 8.245488e-05
 [708,] 0.0002379504 0.0001661100 5.537000e-05
 [709,] 0.0098891343 0.0001724884 6.291375e-03
 [710,] 0.0002380500 0.0002176025 7.413722e-05
 [711,] 0.0002379504 0.0002557745 8.525815e-05
 [712,] 0.0002379504 0.0001661060 5.536867e-05
 [713,] 0.0069836612 0.0001734459 4.743402e-03
 [714,] 0.0002379504 0.0001691438 5.638125e-05
 [715,] 0.0002379504 0.0002428935 8.096448e-05
 [716,] 0.0002379504 0.0001683957 5.613188e-05
 [717,] 0.0002379504 0.0001675027 5.583422e-05
 [718,] 0.0002379504 0.0001678654 5.595513e-05
 [719,] 0.0002379504 0.0001679511 5.598369e-05
 [720,] 0.0002379504 0.0001673091 5.576968e-05
 [721,] 0.0002379504 0.0002103419 7.112330e-05
 [722,] 0.0002379504 0.0001856008 6.186691e-05
 [723,] 0.0002379504 0.0001920413 6.401375e-05
 [724,] 0.0002379504 0.0002420725 8.069081e-05
 [725,] 0.0002379504 0.0001834165 6.113881e-05
 [726,] 0.0002381756 0.0002148068 7.294001e-05
 [727,] 0.0002379504 0.0001869871 6.232902e-05
 [728,] 0.0181700647 0.0001935508 1.864419e-02
 [729,] 0.0095526944 0.0001885732 9.045448e-03
 [730,] 0.0002379504 0.0001901317 6.337720e-05
 [731,] 0.0002379504 0.0002502775 8.342580e-05
 [732,] 0.0002379504 0.0001832388 6.107958e-05
 [733,] 0.0002379504 0.0001862503 6.208342e-05
 [734,] 0.0002383790 0.0002139473 7.265053e-05
 [735,] 0.0002379504 0.0002037120 6.790399e-05
 [736,] 0.0002381918 0.0002150626 7.306312e-05
 [737,] 0.0002382322 0.0002149354 7.302986e-05
 [738,] 0.0002382384 0.0002147910 7.295842e-05
 [739,] 0.0002383727 0.0002146266 7.297870e-05
 [740,] 0.0002379504 0.0002294022 7.646739e-05
 [741,] 0.0107085941 0.0002034183 1.137022e-02
 [742,] 0.0002379504 0.0001666966 5.579124e-05
 [743,] 0.0159533974 0.0001985185 1.781146e-02
 [744,] 0.0002379504 0.0002411259 8.037529e-05
 [745,] 0.0002383771 0.0002168229 7.407375e-05
 [746,] 0.0002382617 0.0002372611 8.195941e-05
 [747,] 0.0002379504 0.0001575194 5.250648e-05
 [748,] 0.0002382277 0.0001673704 5.663400e-05
 [749,] 0.0002385136 0.0002148752 7.321588e-05
 [750,] 0.0002384073 0.0002146531 7.302218e-05
 [751,] 0.0002384326 0.0002143637 7.289410e-05
 [752,] 0.0002379504 0.0002011774 6.705912e-05
 [753,] 0.0002386220 0.0001973509 6.612446e-05
 [754,] 0.0207150691 0.0001981021 2.299579e-02
 [755,] 0.0002379504 0.0002017092 6.723641e-05
 [756,] 0.0210789106 0.0002006745 2.430579e-02
 [757,] 0.0002379504 0.0002302315 7.674385e-05
 [758,] 0.0002379504 0.0002410593 8.035308e-05
 [759,] 0.0002379504 0.0002285819 7.619396e-05
 [760,] 0.0002379504 0.0002410371 8.034569e-05
 [761,] 0.0002379504 0.0002292069 7.640229e-05
 [762,] 0.0232402640 0.0002023004 2.742654e-02
 [763,] 0.0002384895 0.0002142146 7.286215e-05
 [764,] 0.0178202712 0.0001998746 2.029064e-02
 [765,] 0.0197917697 0.0002001848 2.260001e-02
 [766,] 0.0291262629 0.0002098690 3.803603e-02
 [767,] 0.0207940936 0.0001992308 2.347702e-02
 [768,] 0.0002380018 0.0002462643 8.208807e-05
 [769,] 0.0231068432 0.0001976026 2.545752e-02
 [770,] 0.0002379504 0.0002411280 8.037598e-05
 [771,] 0.0166217142 0.0001979164 1.840222e-02
 [772,] 0.0207825440 0.0001971999 2.275572e-02
 [773,] 0.0152706454 0.0002603093 2.054044e-02
 [774,] 0.0002383018 0.0001679402 5.691556e-05
 [775,] 0.0002379504 0.0002301325 7.671083e-05
 [776,] 0.0247521536 0.0002423460 2.383537e-02
 [777,] 0.0002379504 0.0001934658 6.464285e-05
 [778,] 0.0002383359 0.0002152036 7.324749e-05
 [779,] 0.0002385322 0.0002366289 8.202099e-05
 [780,] 0.0002379504 0.0002427245 8.090815e-05
 [781,] 0.0002383705 0.0002140559 7.269376e-05
 [782,] 0.0002382824 0.0002145782 7.289604e-05
 [783,] 0.0208670312 0.0001800566 1.418919e-02
 [784,] 0.0002383316 0.0002138647 7.257735e-05
 [785,] 0.0002382352 0.0001664036 5.622349e-05
 [786,] 0.0002383677 0.0002136497 7.247355e-05
 [787,] 0.0002380990 0.0001644055 5.528011e-05
 [788,] 0.0002379504 0.0002114754 7.053982e-05
 [789,] 0.0002382843 0.0002136304 7.239317e-05
 [790,] 0.0002382544 0.0002116609 7.125997e-05
 [791,] 0.0002379504 0.0002357039 7.856795e-05
 [792,] 0.0291664449 0.0002395381 4.321340e-02
 [793,] 0.0002382683 0.0002134495 7.232073e-05
 [794,] 0.0265886779 0.0002415668 2.542046e-02
 [795,] 0.0002384448 0.0001673216 5.577386e-05
 [796,] 0.0417399487 0.0001817627 2.926953e-02
 [797,] 0.0002384542 0.0001673130 5.577101e-05
 [798,] 0.0002383737 0.0001671580 5.571932e-05
 [799,] 0.0002383059 0.0002114551 7.122782e-05
 [800,] 0.0002379504 0.0002301514 7.671715e-05
 [801,] 0.0002385885 0.0002111661 7.119422e-05
 [802,] 0.0002385604 0.0002113400 7.129122e-05
 [803,] 0.0002384283 0.0002120431 7.164207e-05
 [804,] 0.0002382663 0.0002119972 7.151713e-05
 [805,] 0.0002379504 0.0001889066 6.296887e-05
 [806,] 0.0002379504 0.0002010018 6.700058e-05
 [807,] 0.0002387693 0.0002010166 6.700554e-05
 [808,] 0.0002379504 0.0001571620 5.238734e-05
 [809,] 0.0002379504 0.0001957277 6.524257e-05
 [810,] 0.0002386694 0.0002005647 6.685489e-05
 [811,] 0.0002387170 0.0002347108 8.140135e-05
 [812,] 0.0002379504 0.0002077020 6.926813e-05
 [813,] 0.0002386502 0.0002007997 6.693324e-05
 [814,] 0.0002384285 0.0002009465 6.698217e-05
 [815,] 0.0002385261 0.0002109545 7.111183e-05
 [816,] 0.0002384711 0.0002005543 6.685144e-05
 [817,] 0.0002379504 0.0001823648 6.241047e-05
 [818,] 0.0002385024 0.0002013250 6.710833e-05
 [819,] 0.0002387162 0.0001665552 5.551839e-05
 [820,] 0.0002388794 0.0001674347 5.581158e-05
 [821,] 0.0002383795 0.0002010897 6.702988e-05
 [822,] 0.0002379504 0.0002187292 7.350738e-05
 [823,] 0.0002387927 0.0001665353 5.551175e-05
 [824,] 0.0002387630 0.0002011278 6.704260e-05
 [825,] 0.0002386748 0.0002007456 6.691518e-05
 [826,] 0.0002379504 0.0003202633 1.085013e-04
 [827,] 0.0002379504 0.0003129343 1.055232e-04
 [828,] 0.0002379504 0.0002365887 7.886287e-05
 [829,] 0.0002387316 0.0002009233 6.697443e-05
 [830,] 0.0002379504 0.0002765669 9.217288e-05
 [831,] 0.0002379504 0.0003377119 1.147229e-04
 [832,] 0.0002379504 0.0002281335 7.604447e-05
 [833,] 0.0002379504 0.0001976001 6.617334e-05
 [834,] 0.0002379504 0.0002537022 8.470960e-05
 [835,] 0.0002386466 0.0001664075 5.546915e-05
 [836,] 0.0002379504 0.0004682890 1.551705e-04
 [837,] 0.0002379504 0.0001673806 5.579352e-05
 [838,] 0.0002379504 0.0002431311 8.104367e-05
 [839,] 0.0002379504 0.0002608658 8.916358e-05
 [840,] 0.0002379504 0.0001583992 5.279972e-05
 [841,] 0.0002379504 0.0001621442 5.404807e-05
 [842,] 0.0002379504 0.0002997334 1.042936e-04
 [843,] 0.0002379504 0.0001962945 6.568450e-05
 [844,] 0.0002379504 0.0002133534 7.162871e-05
 [845,] 0.0002379504 0.0002485679 8.317102e-05
 [846,] 0.0002379504 0.0002112284 7.103848e-05
 [847,] 0.0002384618 0.0002117080 7.154048e-05
 [848,] 0.0002379504 0.0001573578 5.245259e-05
 [849,] 0.0002379504 0.0002927904 1.012651e-04
 [850,] 0.0002386348 0.0002125135 7.211006e-05
 [851,] 0.0002386382 0.0002124862 7.209693e-05
 [852,] 0.0002379504 0.0002857027 9.806821e-05
 [853,] 0.0002379504 0.0001616330 5.387765e-05
 [854,] 0.0002379504 0.0002524826 8.416086e-05
 [855,] 0.0002395989 0.0002429211 8.550271e-05
 [856,] 0.0002379504 0.0002500743 8.335808e-05
 [857,] 0.0002385153 0.0002366062 8.205994e-05
 [858,] 0.0002379504 0.0002077856 6.948905e-05
 [859,] 0.0002379504 0.0001621337 5.404458e-05
 [860,] 0.0002379504 0.0002120729 7.129917e-05
 [861,] 0.0002387420 0.0002366429 8.235614e-05
 [862,] 0.0002379504 0.0002221255 7.471759e-05
 [863,] 0.0002386590 0.0002289014 8.008613e-05
 [864,] 0.0002387823 0.0002127462 7.232798e-05
 [865,] 0.0002388658 0.0002126390 7.231915e-05
 [866,] 0.0002379504 0.0001596646 5.322154e-05
 [867,] 0.0002379504 0.0002429555 8.098516e-05
 [868,] 0.0002379504 0.0002386931 7.956436e-05
 [869,] 0.0002379504 0.0003290448 1.115989e-04
 [870,] 0.0002379504 0.0001534839 5.116128e-05
 [871,] 0.0002379504 0.0002153862 7.240661e-05
 [872,] 0.0002386615 0.0001702867 5.894240e-05
 [873,] 0.0002379504 0.0002396285 7.987615e-05
 [874,] 0.0002379504 0.0002436751 8.122501e-05
 [875,] 0.0002379504 0.0001588701 5.295670e-05
 [876,] 0.0002379504 0.0002203507 7.433821e-05
 [877,] 0.0002379504 0.0001598508 5.328359e-05
 [878,] 0.0002379504 0.0001617742 5.392471e-05
 [879,] 0.0002379504 0.0002144053 7.202538e-05
 [880,] 0.0002379504 0.0003111792 1.051022e-04
 [881,] 0.0002387082 0.0002072265 6.907549e-05
 [882,] 0.0002387474 0.0001731766 6.019561e-05
 [883,] 0.0002379504 0.0002062199 6.873995e-05
 [884,] 0.0002379504 0.0001655917 5.546952e-05
 [885,] 0.0002379504 0.0004318342 1.521687e-04
 [886,] 0.0002384932 0.0002117335 7.157132e-05
 [887,] 0.0002379504 0.0004350770 1.538548e-04
 [888,] 0.0002379504 0.0004394911 1.555393e-04
 [889,] 0.0002379504 0.0004282793 1.513093e-04
 [890,] 0.0002379504 0.0004398925 1.555102e-04
 [891,] 0.0002379504 0.0004286305 1.514582e-04
 [892,] 0.0002379504 0.0004383529 1.549434e-04
 [893,] 0.0002379504 0.0002344632 7.815439e-05
 [894,] 0.0002379504 0.0004454001 1.576042e-04
 [895,] 0.0002379504 0.0004238446 1.494476e-04
 [896,] 0.0002379504 0.0004364869 1.539708e-04
 [897,] 0.0002387962 0.0002130834 7.251055e-05
 [898,] 0.0002379504 0.0002390885 7.969616e-05
 [899,] 0.0002379504 0.0004584157 1.652430e-04
 [900,] 0.0002379504 0.0004872750 1.743046e-04
 [901,] 0.0002379504 0.0002847558 9.476225e-05
 [902,] 0.0002379504 0.0002089363 6.964542e-05
 [903,] 0.0002379504 0.0003867020 1.311891e-04
 [904,] 0.0002379504 0.0004693044 1.693082e-04
 [905,] 0.0002379504 0.0004524835 1.623820e-04
 [906,] 0.0002379504 0.0002907623 9.672205e-05
 [907,] 0.0002387238 0.0002126789 7.225748e-05
 [908,] 0.0002379504 0.0002366161 7.887201e-05
 [909,] 0.0002379504 0.0004626517 1.663769e-04
 [910,] 0.0002387941 0.0002124103 7.214265e-05
 [911,] 0.0002379504 0.0004517870 1.624573e-04
 [912,] 0.0002379504 0.0004604499 1.646128e-04
 [913,] 0.0002379504 0.0002264945 7.579016e-05
 [914,] 0.0002379504 0.0002298783 7.696718e-05
 [915,] 0.0002379504 0.0004475325 1.596550e-04
 [916,] 0.0002385995 0.0002135397 7.264172e-05
 [917,] 0.0002386019 0.0002131306 7.243331e-05
 [918,] 0.0002379504 0.0002802283 9.328445e-05
 [919,] 0.0002379504 0.0004801571 1.719607e-04
 [920,] 0.0002379504 0.0003480653 1.175808e-04
 [921,] 0.0002379504 0.0002571132 8.594397e-05
 [922,] 0.0002379504 0.0001555006 5.183354e-05
 [923,] 0.0002379504 0.0004538321 1.618879e-04
 [924,] 0.0002379504 0.0004621387 1.654618e-04
 [925,] 0.0002379504 0.0004706053 1.676500e-04
 [926,] 0.0002387051 0.0002124621 7.213556e-05
 [927,] 0.0002379504 0.0004721411 1.689965e-04
 [928,] 0.0002379504 0.0004645811 1.659656e-04
 [929,] 0.0002379504 0.0001573100 5.243667e-05
 [930,] 0.0002379504 0.0002283767 7.612558e-05
 [931,] 0.0002379504 0.0004728392 1.690395e-04
 [932,] 0.0002379504 0.0004675591 1.661396e-04
 [933,] 0.0002379504 0.0002404443 8.014811e-05
 [934,] 0.0002385377 0.0002135522 7.262127e-05
 [935,] 0.0002379504 0.0003046548 1.065449e-04
 [936,] 0.0002379504 0.0003032730 1.018441e-04
 [937,] 0.0002379504 0.0004764314 1.705489e-04
 [938,] 0.0002379504 0.0004575928 1.517880e-04
 [939,] 0.0002379504 0.0001560168 5.200559e-05
 [940,] 0.0002379504 0.0004950075 1.771064e-04
 [941,] 0.0002379504 0.0002930823 9.840840e-05
 [942,] 0.0002379504 0.0004746827 1.689765e-04
 [943,] 0.0002379504 0.0005084758 1.840550e-04
 [944,] 0.0002379504 0.0002982567 1.003470e-04
 [945,] 0.0002379504 0.0004838466 1.729274e-04
 [946,] 0.0002379504 0.0002419487 8.125328e-05
 [947,] 0.0002379504 0.0004817597 1.723848e-04
 [948,] 0.0002379504 0.0004811544 1.728391e-04
 [949,] 0.0002379504 0.0005079921 1.825653e-04
 [950,] 0.0002379504 0.0004983589 1.788760e-04
 [951,] 0.0002379504 0.0002818049 9.379888e-05
 [952,] 0.0002379504 0.0004780071 1.718993e-04
 [953,] 0.0005814065 0.0004119481 1.310079e-03
 [954,] 0.0002379504 0.0004791933 1.721468e-04
 [955,] 0.0002379504 0.0001556710 5.189034e-05
 [956,] 0.0002379504 0.0002799467 9.319255e-05
 [957,] 0.0002384687 0.0002171181 7.451217e-05
 [958,] 0.0002379504 0.0004939217 1.768891e-04
 [959,] 0.0002379504 0.0004950974 1.777317e-04
 [960,] 0.0002385527 0.0002114902 7.153485e-05
 [961,] 0.0002379504 0.0003231875 1.133055e-04
 [962,] 0.0002379504 0.0001561422 5.204739e-05
 [963,] 0.0002379504 0.0006189192 2.229908e-04
 [964,] 0.0002379504 0.0006300583 2.269063e-04
 [965,] 0.0002379504 0.0006239481 2.246374e-04
 [966,] 0.0002379504 0.0001529722 5.099072e-05
 [967,] 0.0002379504 0.0006637658 2.395240e-04
 [968,] 0.0002379504 0.0006359546 2.277487e-04
 [969,] 0.0002379504 0.0002121777 7.114533e-05
 [970,] 0.0002379504 0.0006484399 2.344805e-04
 [971,] 0.0002379504 0.0002034633 6.803124e-05
 [972,] 0.0002379504 0.0006396419 2.312883e-04
 [973,] 0.0002379504 0.0003074665 1.034491e-04
 [974,] 0.0002379504 0.0003105901 1.092308e-04
 [975,] 0.0002385966 0.0002124695 7.207417e-05
 [976,] 0.0002379504 0.0006707700 2.420223e-04
 [977,] 0.0002379504 0.0006507200 2.348075e-04
 [978,] 0.0002379504 0.0001516586 5.055286e-05
 [979,] 0.0002379504 0.0002087187 6.977601e-05
 [980,] 0.0002379504 0.0006681662 2.415419e-04
 [981,] 0.0002379504 0.0001519087 5.063624e-05
 [982,] 0.0002385356 0.0002152508 7.343604e-05
 [983,] 0.0002379504 0.0006872766 2.485857e-04
 [984,] 0.0002379504 0.0002799267 9.318665e-05
 [985,] 0.0002379504 0.0002827512 9.410828e-05
 [986,] 0.0002379504 0.0002474887 8.272690e-05
 [987,] 0.0002379504 0.0003056510 1.079718e-04
 [988,] 0.0002385055 0.0002142188 7.289376e-05
 [989,] 0.0002379504 0.0002765186 9.207376e-05
 [990,] 0.0002385216 0.0002143695 7.298134e-05
 [991,] 0.0002379504 0.0002375699 7.918994e-05
 [992,] 0.0002379504 0.0002015529 6.734442e-05
 [993,] 0.0002388565 0.0002338762 7.983948e-05
 [994,] 0.0002379504 0.0002872349 9.557178e-05
 [995,] 0.0002379504 0.0006634136 2.394436e-04
 [996,] 0.0002387834 0.0002338848 7.979311e-05
 [997,] 0.0002379504 0.0002028654 6.762181e-05
 [998,] 0.0002379504 0.0006652596 2.399828e-04
 [999,] 0.0002379504 0.0002817539 9.378313e-05
[1000,] 0.0002379504 0.0001552295 5.174318e-05
[1001,] 0.0002379504 0.0002072946 6.940410e-05
[1002,] 0.0002379504 0.0002073178 6.939422e-05
[1003,] 0.0002379504 0.0002307820 7.692732e-05
[1004,] 0.0002379504 0.0006825376 2.463147e-04
[1005,] 0.0002379504 0.0006479890 2.344810e-04
[1006,] 0.0002379504 0.0002750231 9.158541e-05
[1007,] 0.0002379504 0.0006282115 2.263228e-04
[1008,] 0.0002379504 0.0002813332 9.364570e-05
[1009,] 0.0002385003 0.0002395995 8.337463e-05
[1010,] 0.0002379504 0.0003001109 1.010732e-04
[1011,] 0.0002379504 0.0006674053 2.413721e-04
[1012,] 0.0002379504 0.0001554179 5.180595e-05
[1013,] 0.0002385372 0.0002153849 7.351225e-05
[1014,] 0.0002379504 0.0001516843 5.056144e-05
[1015,] 0.0002384446 0.0002145447 7.301908e-05
[1016,] 0.0002385064 0.0002142357 7.289967e-05
[1017,] 0.0002379504 0.0006671152 2.410432e-04
[1018,] 0.0002379504 0.0006635891 2.394817e-04
[1019,] 0.0002379504 0.0006526624 2.360736e-04
[1020,] 0.0002384730 0.0002140682 7.279918e-05
[1021,] 0.0002379504 0.0006523255 2.354277e-04
[1022,] 0.0002379504 0.0002046100 6.844965e-05
[1023,] 0.0002385075 0.0002146757 7.313058e-05
[1024,] 0.0002379504 0.0002774862 9.238981e-05
[1025,] 0.0002379504 0.0001564445 5.214817e-05
[1026,] 0.0002379504 0.0002393903 7.979677e-05
[1027,] 0.0002379504 0.0003481670 1.227722e-04
[1028,] 0.0002379504 0.0001519337 5.064457e-05
[1029,] 0.0002379504 0.0006504201 2.399983e-04
[1030,] 0.0002379504 0.0001578166 5.260554e-05
[1031,] 0.0002379504 0.0006328352 2.284498e-04
[1032,] 0.0002379504 0.0006660654 2.390391e-04
[1033,] 0.0002379504 0.0001556661 5.188869e-05
[1034,] 0.0002379504 0.0006435593 2.318816e-04
[1035,] 0.0002379504 0.0006539979 2.350578e-04
[1036,] 0.0002384943 0.0002145862 7.307523e-05
[1037,] 0.0002379504 0.0001570464 5.234881e-05
[1038,] 0.0002379504 0.0006729508 2.421143e-04
[1039,] 0.0002379504 0.0006264538 2.251353e-04
[1040,] 0.0002379504 0.0006029979 2.203094e-04
[1041,] 0.0002379504 0.0006138307 2.216589e-04
[1042,] 0.0002379504 0.0006483534 2.314080e-04
[1043,] 0.0002379504 0.0001517064 5.056881e-05
[1044,] 0.0002385288 0.0002148799 7.325183e-05
[1045,] 0.0002379504 0.0005523122 1.980766e-04
[1046,] 0.0002379504 0.0002078950 6.967714e-05
[1047,] 0.0002379504 0.0001551760 5.172532e-05
[1048,] 0.0002379504 0.0002755931 9.177089e-05
[1049,] 0.0002379504 0.0002693028 8.971643e-05
[1050,] 0.0002379504 0.0005544208 1.981277e-04
[1051,] 0.0002384810 0.0002144006 7.298286e-05
[1052,] 0.0002384648 0.0002147064 7.312835e-05
[1053,] 0.0002385628 0.0002149615 7.333099e-05
[1054,] 0.0002379504 0.0001556818 5.189392e-05
[1055,] 0.0002379504 0.0002384843 7.949476e-05
[1056,] 0.0002379504 0.0002759356 9.188273e-05
[1057,] 0.0002379504 0.0006401058 2.295478e-04
[1058,] 0.0002386023 0.0002147222 7.323780e-05
[1059,] 0.0002385752 0.0002411666 8.421622e-05
[1060,] 0.0002379504 0.0002791436 9.293043e-05
[1061,] 0.0002379504 0.0006359995 2.266989e-04
[1062,] 0.0002385947 0.0002149567 7.335389e-05
[1063,] 0.0002379504 0.0002540102 8.467006e-05
[1064,] 0.0002379504 0.0005067716 1.677045e-04
[1065,] 0.0002379504 0.0006296085 2.195184e-04
[1066,] 0.0002385786 0.0002170047 7.435851e-05
[1067,] 0.0002385922 0.0002151519 7.345442e-05
[1068,] 0.0002379504 0.0002816288 9.374241e-05
[1069,] 0.0002379504 0.0003059980 1.085795e-04
[1070,] 0.0002379504 0.0002095346 7.017365e-05
[1071,] 0.0002379504 0.0002788672 9.284069e-05
[1072,] 0.0002379504 0.0002096011 7.022911e-05
[1073,] 0.0002379504 0.0001549822 5.166073e-05
[1074,] 0.0002379504 0.0002799683 9.320020e-05
[1075,] 0.0002382867 0.0002178349 7.445593e-05
[1076,] 0.0002383629 0.0002180723 7.464365e-05
[1077,] 0.0002379504 0.0001515420 5.051400e-05
[1078,] 0.0002379504 0.0007480226 2.669865e-04
[1079,] 0.0002379504 0.0002579064 8.596877e-05
[1080,] 0.0002379504 0.0002785958 9.275203e-05
[1081,] 0.0002379504 0.0007588478 2.694422e-04
[1082,] 0.0002379504 0.0001515382 5.051275e-05
[1083,] 0.0002379504 0.0002176301 7.296574e-05
[1084,] 0.0002379504 0.0008310844 2.947454e-04
[1085,] 0.0002379504 0.0008400829 2.994437e-04
[1086,] 0.0002379504 0.0003106527 1.050396e-04
[1087,] 0.0002379504 0.0008439995 2.972692e-04
[1088,] 0.0002383771 0.0002511847 8.832178e-05
[1089,] 0.0002379504 0.0003140253 1.059143e-04
[1090,] 0.0002384256 0.0002210743 7.609343e-05
[1091,] 0.0002379504 0.0001594525 5.315084e-05
[1092,] 0.0002379504 0.0007746470 2.748384e-04
[1093,] 0.0002379504 0.0003157497 1.069170e-04
[1094,] 0.0002379504 0.0007908680 2.801438e-04
[1095,] 0.0002390010 0.0002798078 1.038552e-04
[1096,] 0.0002379504 0.0007784480 2.760836e-04
[1097,] 0.0002379504 0.0007745603 2.738829e-04
[1098,] 0.0002379504 0.0001548980 5.163267e-05
[1099,] 0.0002379504 0.0002691772 8.967495e-05
[1100,] 0.0002379504 0.0002638526 8.793532e-05
[1101,] 0.0002379504 0.0002458406 8.296346e-05
[1102,] 0.0002386332 0.0002364764 8.115458e-05
[1103,] 0.0002379504 0.0007887603 2.792968e-04
[1104,] 0.0002379504 0.0002237169 7.457228e-05
[1105,] 0.0002387675 0.0002179539 7.499089e-05
[1106,] 0.0002379504 0.0007915798 2.827770e-04
[1107,] 0.0002379504 0.0007751487 2.762265e-04
[1108,] 0.0002379504 0.0007366115 2.585862e-04
[1109,] 0.0002379504 0.0002532073 8.440239e-05
[1110,] 0.0002386764 0.0002132825 7.285005e-05
[1111,] 0.0002379504 0.0003230488 1.092642e-04
[1112,] 0.0002385608 0.0002113555 7.177365e-05
[1113,] 0.0002379504 0.0008373790 2.964187e-04
[1114,] 0.0002379504 0.0001749018 5.830061e-05
[1115,] 0.0002379504 0.0003263222 1.100104e-04
[1116,] 0.0002379504 0.0001744518 5.815060e-05
[1117,] 0.0002379504 0.0002531419 8.438060e-05
[1118,] 0.0002379504 0.0005616073 1.979064e-04
[1119,] 0.0002379504 0.0001611088 5.370294e-05
[1120,] 0.0002379504 0.0001747231 5.824101e-05
[1121,] 0.0002379504 0.0002198023 7.326742e-05
[1122,] 0.0002379504 0.0002448828 8.162761e-05
[1123,] 0.0002379504 0.0002527557 8.425187e-05
[1124,] 0.0002379504 0.0001603183 5.343945e-05
[1125,] 0.0002379504 0.0001646869 5.489565e-05
[1126,] 0.0002379504 0.0003119076 1.057351e-04
[1127,] 0.0002379504 0.0002525195 8.417314e-05
[1128,] 0.0002379504 0.0001630957 5.436523e-05
[1129,] 0.0002379504 0.0001753948 5.846493e-05
[1130,] 0.0002379504 0.0002530280 8.434265e-05
[1131,] 0.0002379504 0.0001663334 5.715694e-05
[1132,] 0.0002379504 0.0008749858 3.033333e-04
[1133,] 0.0002379504 0.0001672119 5.573731e-05
[1134,] 0.0002386116 0.0002409961 8.444764e-05
[1135,] 0.0002379504 0.0002215272 7.384239e-05
[1136,] 0.0002379504 0.0003302396 1.131499e-04
[1137,] 0.0002379504 0.0003504307 1.213807e-04
[1138,] 0.0002379504 0.0003214150 1.079650e-04
[1139,] 0.0002385864 0.0002525179 8.932893e-05
[1140,] 0.0002379504 0.0008193197 2.883572e-04
[1141,] 0.0002384036 0.0002413405 8.429494e-05
[1142,] 0.0002379504 0.0002978142 1.002624e-04
[1143,] 0.0002379504 0.0002023810 6.746033e-05
[1144,] 0.0002379504 0.0003235139 1.089134e-04
[1145,] 0.0002379504 0.0003197277 1.074679e-04
[1146,] 0.0002379504 0.0001631055 5.436850e-05
[1147,] 0.0002379504 0.0002498345 8.327813e-05
[1148,] 0.0002379504 0.0002501517 8.338388e-05
[1149,] 0.0002379504 0.0003523953 1.214983e-04
[1150,] 0.0002384859 0.0002458008 8.623153e-05
[1151,] 0.0002379504 0.0003068893 1.032869e-04
[1152,] 0.0002379504 0.0001660608 5.535360e-05
[1153,] 0.0002379504 0.0003434028 1.190295e-04
[1154,] 0.0046699926 0.0001856205 1.873267e-03
[1155,] 0.0002379504 0.0002953251 9.839690e-05
[1156,] 0.0002379504 0.0001945709 6.485695e-05
[1157,] 0.0002387318 0.0002487982 8.798095e-05
[1158,] 0.0002384547 0.0002325153 8.246530e-05
[1159,] 0.0002379504 0.0001597093 5.323645e-05
[1160,] 0.0002379504 0.0002080892 6.936306e-05
[1161,] 0.0002387693 0.0002332852 8.092548e-05
[1162,] 0.0002384538 0.0002367177 8.415466e-05
[1163,] 0.0002400457 0.0002378358 7.927856e-05
[1164,] 0.0002379504 0.0001802542 6.008473e-05
[1165,] 0.0002379504 0.0002119634 7.288164e-05
[1166,] 0.0002379504 0.0001549420 5.164732e-05
[1167,] 0.0002379504 0.0002133516 7.111720e-05
[1168,] 0.0002379504 0.0001683783 5.674810e-05
[1169,] 0.0002379504 0.0001721201 5.876084e-05
[1170,] 0.0002379504 0.0002172185 7.495372e-05
[1171,] 0.0002379504 0.0001836302 6.377153e-05
[1172,] 0.0002379504 0.0002054749 7.085584e-05
[1173,] 0.0002379504 0.0002260343 7.907448e-05
[1174,] 0.0002379504 0.0001873888 6.246293e-05
[1175,] 0.0002379504 0.0002376983 7.937785e-05
[1176,] 0.0002379504 0.0001938056 6.460188e-05
[1177,] 0.0002379504 0.0001838793 6.129310e-05
[1178,] 0.0002379504 0.0001723908 5.746358e-05
[1179,] 0.0002379504 0.0001586364 5.287878e-05
[1180,] 0.0002379504 0.0002558660 8.528866e-05
[1181,] 0.0002379504 0.0002377452 7.924838e-05
[1182,] 0.0002379504 0.0002009374 6.697910e-05
[1183,] 0.0002379504 0.0002612658 8.708856e-05
[1184,] 0.0002379539 0.0002635171 8.783899e-05
[1185,] 0.0002379504 0.0001589607 5.298689e-05
[1186,] 0.0002379504 0.0002275536 7.585121e-05
[1187,] 0.0002379504 0.0002473784 8.245944e-05
[1188,] 0.0002379504 0.0002069757 6.899187e-05
[1189,] 0.0002379504 0.0002090056 6.966853e-05
[1190,] 0.0002379504 0.0002104453 7.014841e-05
[1191,] 0.0002379504 0.0002214833 7.382776e-05
[1192,] 0.0002379504 0.0001791196 5.970653e-05
[1193,] 0.0002379504 0.0001890010 6.300033e-05
[1194,] 0.0002379504 0.0001981184 6.603945e-05
[1195,] 0.0002379504 0.0001907577 6.358591e-05
[1196,] 0.0002379504 0.0001909548 6.365159e-05
[1197,] 0.0002379504 0.0001916453 6.388176e-05
[1198,] 0.0002379504 0.0001907990 6.359968e-05
[1199,] 0.0002379504 0.0001873401 6.244671e-05
[1200,] 0.0002379504 0.0002721839 9.072796e-05
[1201,] 0.0002379504 0.0005262570 1.745520e-04
[1202,] 0.0002379504 0.0002302587 7.675291e-05
[1203,] 0.0002379504 0.0002234972 7.449908e-05
[1204,] 0.0002379504 0.0002777234 9.257445e-05
[1205,] 0.0002379504 0.0002857569 9.525229e-05
[1206,] 0.0002379504 0.0002719645 9.372142e-05
[1207,] 0.0002379504 0.0002239735 7.465783e-05
[1208,] 0.0002379504 0.0002344674 7.815580e-05
[1209,] 0.0002379504 0.0002239355 7.464517e-05
[1210,] 0.0002379504 0.0004907513 1.622912e-04
[1211,] 0.0002379504 0.0003781733 1.259445e-04
[1212,] 0.0002379504 0.0002186533 7.288441e-05
[1213,] 0.0002379504 0.0002145458 7.151526e-05
[1214,] 0.0002379504 0.0002247365 7.491215e-05
[1215,] 0.0002379504 0.0001815166 6.102216e-05
[1216,] 0.0002379504 0.0001835940 6.119802e-05
[1217,] 0.0002379504 0.0004626264 1.575327e-04
[1218,] 0.0002379504 0.0001613856 5.379521e-05
[1219,] 0.0002379504 0.0005158035 1.719371e-04
[1220,] 0.0002379504 0.0002027766 6.773942e-05
[1221,] 0.0002379504 0.0001609406 5.364687e-05
[1222,] 0.0002379504 0.0002048484 6.828279e-05
[1223,] 0.0002379504 0.0002052867 6.864306e-05
[1224,] 0.0002402247 0.0002661689 1.017060e-04
[1225,] 0.0002379504 0.0001969187 6.563958e-05
[1226,] 0.0002379504 0.0002540901 8.469670e-05
[1227,] 0.0002379504 0.0001914963 6.383209e-05
[1228,] 0.0002379504 0.0001515569 5.051897e-05
[1229,] 0.0002379504 0.0009220107 3.185264e-04
[1230,] 0.0002379504 0.0001821074 6.070248e-05
[1231,] 0.0002379504 0.0002617806 9.024396e-05
[1232,] 0.0002379504 0.0002494858 8.580267e-05
[1233,] 0.0002379504 0.0002605256 8.974772e-05
[1234,] 0.0002379504 0.0002115141 7.076652e-05
[1235,] 0.0002379504 0.0001930421 6.484163e-05
[1236,] 0.0002379504 0.0002081214 6.937381e-05
[1237,] 0.0002379504 0.0002473485 8.247343e-05
[1238,] 0.0002379504 0.0002307890 7.692968e-05
[1239,] 0.0002379504 0.0002768454 9.392829e-05
[1240,] 0.0002379504 0.0002915850 9.760496e-05
[1241,] 0.0002379504 0.0004144930 1.397166e-04
[1242,] 0.0002379504 0.0001708831 5.696104e-05
[1243,] 0.0002379504 0.0001739252 5.797506e-05
[1244,] 0.0002379504 0.0003173887 1.057419e-04
[1245,] 0.0002390415 0.0002311660 7.705534e-05
[1246,] 0.0002379504 0.0002176892 7.318268e-05
[1247,] 0.0002379504 0.0003804674 1.280170e-04
[1248,] 0.0002379504 0.0003580642 1.203862e-04
[1249,] 0.0002379504 0.0002527944 8.541284e-05
[1250,] 0.0002379504 0.0004232512 1.452164e-04
[1251,] 0.0002379504 0.0002465632 8.295235e-05
[1252,] 0.0002379504 0.0001671148 5.570494e-05
[1253,] 0.0002379504 0.0004948051 1.685506e-04
[1254,] 0.0002379504 0.0002402269 8.106069e-05
[1255,] 0.0002379504 0.0002932476 9.831687e-05
[1256,] 0.0002379504 0.0002156598 7.200274e-05
[1257,] 0.0002379504 0.0002382536 7.941785e-05
[1258,] 0.0002379504 0.0004076460 1.415802e-04
[1259,] 0.0002379504 0.0002458775 8.222344e-05
[1260,] 0.0002379504 0.0004437394 1.480272e-04
[1261,] 0.0002379504 0.0002905286 9.680016e-05
[1262,] 0.0002379504 0.0005050102 1.719200e-04
[1263,] 0.0002380595 0.0003262583 1.231560e-04
[1264,] 0.0002379504 0.0002110274 7.034246e-05
[1265,] 0.0002379504 0.0005052987 1.707087e-04
[1266,] 0.0002379504 0.0004945978 1.665972e-04
[1267,] 0.0002379504 0.0002182888 7.276294e-05
[1268,] 0.0002379504 0.0002817870 9.460086e-05
[1269,] 0.0002379504 0.0002585067 8.616889e-05
[1270,] 0.0002379504 0.0001823201 6.077335e-05
[1271,] 0.0002379504 0.0002675506 8.918355e-05
[1272,] 0.0002379504 0.0004249631 1.425969e-04
[1273,] 0.0002379504 0.0004356325 1.464021e-04
[1274,] 0.0002379504 0.0003874040 1.304957e-04
[1275,] 0.0002379504 0.0004536564 1.523249e-04
[1276,] 0.0002379504 0.0001784051 5.946835e-05
[1277,] 0.0002379504 0.0001920053 6.400175e-05
[1278,] 0.0002379504 0.0001874465 6.248216e-05
[1279,] 0.0002379504 0.0001879977 6.266588e-05
[1280,] 0.0002379504 0.0002035858 6.786192e-05
[1281,] 0.0002379504 0.0002751479 9.171596e-05
[1282,] 0.0002393554 0.0002179261 7.998900e-05
[1283,] 0.0002379504 0.0002665200 9.077791e-05
[1284,] 0.0002379504 0.0001978635 6.773047e-05
[1285,] 0.0002379504 0.0001942053 6.473511e-05
[1286,] 0.0002379504 0.0002671961 9.687126e-05
[1287,] 0.0002379504 0.0001537966 5.126554e-05
[1288,] 0.0002379504 0.0001658651 5.531285e-05
[1289,] 0.0002379504 0.0001541488 5.138293e-05
[1290,] 0.0002379504 0.0001558542 5.195141e-05
[1291,] 0.0002379504 0.0001628509 5.553626e-05
[1292,] 0.0002379504 0.0001772490 6.134203e-05
[1293,] 0.0002379504 0.0001593444 5.311480e-05
[1294,] 0.0002379504 0.0001557740 5.192467e-05
[1295,] 0.0002379504 0.0002204534 7.360437e-05
[1296,] 0.0002393103 0.0001586524 5.332214e-05
[1297,] 0.0002379504 0.0001571400 5.238002e-05
[1298,] 0.0002379504 0.0001579623 5.265412e-05
[1299,] 0.0002379504 0.0001600222 5.334073e-05
[1300,] 0.0002379504 0.0002222373 7.407911e-05
[1301,] 0.0002379504 0.0001661748 5.582015e-05
[1302,] 0.0002379504 0.0001676705 5.600329e-05
[1303,] 0.0002448132 0.0001902579 6.341929e-05
[1304,] 0.0002412779 0.0001657731 5.525769e-05
[1305,] 0.0002412987 0.0002449171 8.967670e-05
[1306,] 0.0002379504 0.0001603070 5.343566e-05
[1307,] 0.0002379504 0.0001611798 5.372662e-05
[1308,] 0.0002410977 0.0001533890 5.112967e-05
[1309,] 0.0002379504 0.0001816430 6.135847e-05
[1310,] 0.0002379504 0.0001811385 6.122507e-05
[1311,] 0.0002379504 0.0002196729 7.322430e-05
[1312,] 0.0002412159 0.0002138832 7.129436e-05
[1313,] 0.0002399456 0.0002465842 8.219467e-05
[1314,] 0.0002415764 0.0001975543 6.917514e-05
[1315,] 0.0002453176 0.0001824403 6.228843e-05
[1316,] 0.0002416872 0.0002381705 8.718081e-05
[1317,] 0.0002379504 0.0002199263 7.330876e-05
[1318,] 0.0002408854 0.0002118961 7.407364e-05
[1319,] 0.0002379504 0.0001644596 5.481986e-05
[1320,] 0.0002396500 0.0002932423 9.772946e-05
[1321,] 0.0002379504 0.0001711855 5.779726e-05
[1322,] 0.0002379504 0.0002310627 7.702091e-05
[1323,] 0.0002379504 0.0001673786 5.579286e-05
[1324,] 0.0002379504 0.0002416080 8.053600e-05
[1325,] 0.0002387785 0.0002086323 6.954409e-05
[1326,] 0.0002454265 0.0001924847 6.909719e-05
[1327,] 0.0002452924 0.0002126926 8.045339e-05
[1328,] 0.0002389339 0.0002303153 7.677174e-05
[1329,] 0.0002382443 0.0001875340 6.251133e-05
[1330,] 0.0002379504 0.0001780260 5.934201e-05
[1331,] 0.0002389521 0.0001783575 5.945248e-05
[1332,] 0.0002379504 0.0001734550 5.781833e-05
[1333,] 0.0002388311 0.0001884063 6.280208e-05
[1334,] 0.0002385584 0.0002141044 7.136968e-05
[1335,] 0.0002384816 0.0002141010 7.136699e-05
[1336,] 0.0002379504 0.0001769105 5.980742e-05
[1337,] 0.0002379504 0.0002522319 8.409633e-05
[1338,] 0.0002388299 0.0001699826 5.666086e-05
[1339,] 0.0002384656 0.0002141940 7.139801e-05
[1340,] 0.0002379504 0.0002291570 7.638566e-05
[1341,] 0.0002379504 0.0001802662 6.008873e-05
[1342,] 0.0002456766 0.0001824437 6.266643e-05
[1343,] 0.0002379504 0.0004183866 1.404122e-04
[1344,] 0.0002446829 0.0002721049 9.070152e-05
[1345,] 0.0002379504 0.0002470378 8.234592e-05
[1346,] 0.0002379504 0.0002160619 7.202063e-05
[1347,] 0.0002379504 0.0002491777 8.333419e-05
[1348,] 0.0002466197 0.0001993918 7.672148e-05
[1349,] 0.0002428083 0.0001673708 5.988936e-05
[1350,] 0.0002475129 0.0002390849 9.714015e-05
[1351,] 0.0002461981 0.0002103050 8.183397e-05
[1352,] 0.0002379504 0.0003581729 1.209014e-04
[1353,] 0.0002389246 0.0001770439 5.901464e-05
[1354,] 0.0002391038 0.0001770043 5.900143e-05
[1355,] 0.0002379504 0.0001605127 5.350421e-05
[1356,] 0.0002389050 0.0001786318 6.025370e-05
[1357,] 0.0002379504 0.0002534844 8.449480e-05
[1358,] 0.0002388375 0.0001767192 5.896749e-05
[1359,] 0.0002379504 0.0002081784 6.939282e-05
[1360,] 0.0002379504 0.0003123444 1.042098e-04
[1361,] 0.0002379504 0.0002931466 9.761972e-05
[1362,] 0.0002457505 0.0002090999 7.744352e-05
[1363,] 0.0002379504 0.0002655855 8.851720e-05
[1364,] 0.0002464111 0.0001865466 6.620959e-05
[1365,] 0.0002443862 0.0001711654 5.841507e-05
[1366,] 0.0002379504 0.0002059392 6.864642e-05
[1367,] 0.0002462682 0.0002054436 7.518772e-05
[1368,] 0.0002386841 0.0001741002 5.859550e-05
[1369,] 0.0002379504 0.0003256250 1.085417e-04
[1370,] 0.0002379504 0.0001956460 6.521533e-05
[1371,] 0.0002379504 0.0002550014 8.500045e-05
[1372,] 0.0002379504 0.0003041470 1.037527e-04
[1373,] 0.0002452458 0.0001744818 6.009065e-05
[1374,] 0.0002379504 0.0001925313 6.701405e-05
[1375,] 0.0002454926 0.0001750759 6.070294e-05
[1376,] 0.0002379504 0.0001683104 5.610344e-05
[1377,] 0.0002379504 0.0002453603 8.178677e-05
[1378,] 0.0002379504 0.0002035401 7.197664e-05
[1379,] 0.0002475227 0.0002292468 8.757356e-05
[1380,] 0.0002379504 0.0002507235 8.386638e-05
[1381,] 0.0002389244 0.0002242584 7.475275e-05
[1382,] 0.0002468150 0.0001880642 6.740757e-05
[1383,] 0.0002462842 0.0001827321 6.343040e-05
[1384,] 0.0002457244 0.0001878310 6.686139e-05
[1385,] 0.0002379504 0.0002317837 7.726122e-05
[1386,] 0.0002384345 0.0002287355 8.299045e-05
[1387,] 0.0002464542 0.0001911896 6.945189e-05
[1388,] 0.0002385394 0.0001822318 6.139681e-05
[1389,] 0.0002389641 0.0001897633 6.498068e-05
[1390,] 0.0002379504 0.0003022311 1.045664e-04
[1391,] 0.0002406070 0.0001857387 6.191289e-05
[1392,] 0.0002401883 0.0001844261 6.147537e-05
[1393,] 0.0002398298 0.0001843614 6.145380e-05
[1394,] 0.0002401930 0.0001842032 6.140107e-05
[1395,] 0.0002402191 0.0001844876 6.149587e-05
[1396,] 0.0002397859 0.0001845744 6.152481e-05
[1397,] 0.0002399994 0.0001820750 6.140797e-05
[1398,] 0.0002398029 0.0001848990 6.163300e-05
[1399,] 0.0002448967 0.0002224394 8.553730e-05
[1400,] 0.0002403474 0.0001817224 6.147426e-05
[1401,] 0.0002411202 0.0001848766 6.281553e-05
[1402,] 0.0002379504 0.0002575383 8.672171e-05
[1403,] 0.0002410423 0.0001843404 6.236699e-05
[1404,] 0.0002412683 0.0001839785 6.206158e-05
[1405,] 0.0002410583 0.0001840046 6.208877e-05
[1406,] 0.0002407022 0.0001771693 5.993640e-05
[1407,] 0.0002379504 0.0002299800 7.665998e-05
[1408,] 0.0002379504 0.0002182300 7.274332e-05
[1409,] 0.0002379504 0.0002266322 7.554406e-05
[1410,] 0.0002379504 0.0001958540 6.608911e-05
[1411,] 0.0002379504 0.0002263283 7.544275e-05
[1412,] 0.0002379504 0.0001652488 5.508293e-05
[1413,] 0.0002379504 0.0003919884 1.302554e-04
[1414,] 0.0002379504 0.0001662733 5.542442e-05
[1415,] 0.0002379504 0.0001969373 6.564576e-05
[1416,] 0.0002401044 0.0002213222 7.500633e-05
[1417,] 0.0002379504 0.0002291683 7.638943e-05
[1418,] 0.0002379504 0.0003309676 1.103225e-04
[1419,] 0.0002379504 0.0002042882 6.895309e-05
[1420,] 0.0002428768 0.0001634458 5.605426e-05
[1421,] 0.0002379504 0.0002112162 7.169123e-05
[1422,] 0.0002379504 0.0002153332 7.321791e-05
[1423,] 0.0002379504 0.0002153534 7.324291e-05
[1424,] 0.0002379504 0.0002537805 8.804090e-05
[1425,] 0.0002379504 0.0002162095 7.206984e-05
[1426,] 0.0002379504 0.0002557241 8.956471e-05
[1427,] 0.0002411638 0.0001814998 6.558337e-05
[1428,] 0.0002379504 0.0002193697 7.447561e-05
[1429,] 0.0002379504 0.0002281032 7.675616e-05
[1430,] 0.0002379504 0.0002293383 7.742382e-05
[1431,] 0.0002379504 0.0002325267 7.892814e-05
[1432,] 0.0002379504 0.0002203452 7.344836e-05
[1433,] 0.0002379504 0.0002124444 7.081479e-05
[1434,] 0.0002379504 0.0002316985 7.782956e-05
[1435,] 0.0002379504 0.0002644072 9.107922e-05
[1436,] 0.0002434235 0.0001526683 5.161408e-05
[1437,] 0.0002379504 0.0002450154 8.424921e-05
[1438,] 0.0002394509 0.0003446203 1.341919e-04
[1439,] 0.0002379504 0.0002491826 8.438310e-05
[1440,] 0.0002389203 0.0001646472 5.587741e-05
[1441,] 0.0002465214 0.0001596333 5.592171e-05
[1442,] 0.0002379504 0.0002340783 7.974334e-05
[1443,] 0.0002458786 0.0001631339 5.796552e-05
[1444,] 0.0002379504 0.0003356515 1.130276e-04
[1445,] 0.0002379504 0.0002341501 7.974211e-05
[1446,] 0.0002379504 0.0001735058 5.783526e-05
[1447,] 0.0002379504 0.0002341207 7.992104e-05
[1448,] 0.0002429934 0.0001955730 6.519094e-05
[1449,] 0.0002379504 0.0002125776 7.085919e-05
[1450,] 0.0002404891 0.0002174276 8.093509e-05
[1451,] 0.0002379504 0.0002204272 7.347572e-05
[1452,] 0.0002427321 0.0001874259 6.247526e-05
[1453,] 0.0002379504 0.0009051785 2.983920e-04
[1454,] 0.0002422043 0.0001787497 5.958320e-05
[1455,] 0.0002396324 0.0001946380 7.019315e-05
[1456,] 0.0002398622 0.0001931546 6.973947e-05
[1457,] 0.0002397301 0.0001802517 6.404677e-05
[1458,] 0.0002395422 0.0003280799 1.265156e-04
[1459,] 0.0002379504 0.0002451216 8.170719e-05
[1460,] 0.0002449369 0.0001714730 5.715764e-05
[1461,] 0.0002379504 0.0002183899 7.279663e-05
[1462,] 0.0002379504 0.0001823639 6.078797e-05
[1463,] 0.0002462309 0.0001560166 5.238382e-05
[1464,] 0.0002402140 0.0002039834 6.799443e-05
[1465,] 0.0002386790 0.0001517565 5.058548e-05
[1466,] 0.0002386476 0.0001509301 5.031002e-05
[1467,] 0.0002442865 0.0001735677 5.785588e-05
[1468,] 0.0002379504 0.0001840667 6.135555e-05
[1469,] 0.0002382696 0.0001515324 5.051080e-05
[1470,] 0.0002379504 0.0001862012 6.206707e-05
[1471,] 0.0002379504 0.0002399408 7.998024e-05
[1472,] 0.0002421814 0.0001765997 5.886653e-05
[1473,] 0.0002379504 0.0002413898 8.250427e-05
[1474,] 0.0002379504 0.0001975632 6.585440e-05
[1475,] 0.0002379504 0.0001959142 6.530472e-05
[1476,] 0.0002379504 0.0002173094 7.243645e-05
[1477,] 0.0002379965 0.0001502045 5.006817e-05
[1478,] 0.0002386264 0.0001684534 5.615113e-05
[1479,] 0.0002379504 0.0002445280 8.150933e-05
[1480,] 0.0002402004 0.0001557028 5.190091e-05
[1481,] 0.0002379504 0.0002419526 8.065087e-05
[1482,] 0.0002441466 0.0001608233 5.470144e-05
[1483,] 0.0002379504 0.0002263504 7.545012e-05
[1484,] 0.0002379831 0.0002332183 8.031049e-05
[1485,] 0.0002379504 0.0002216215 7.488572e-05
[1486,] 0.0002379504 0.0002276624 7.588747e-05
[1487,] 0.0002379504 0.0002161044 7.245129e-05
[1488,] 0.0002433739 0.0001604018 5.487179e-05
[1489,] 0.0002452246 0.0001911886 7.134265e-05
[1490,] 0.0002379504 0.0002464586 8.313926e-05
[1491,] 0.0002379504 0.0004232656 1.450033e-04
[1492,] 0.0002449716 0.0002148259 8.351399e-05
[1493,] 0.0002379504 0.0002549968 8.703298e-05
[1494,] 0.0002453003 0.0002069524 7.980143e-05
[1495,] 0.0002448438 0.0002512197 1.011959e-04
[1496,] 0.0002432545 0.0002006026 7.532018e-05
[1497,] 0.0002433027 0.0001708451 6.000405e-05
[1498,] 0.0002379504 0.0002300340 7.711857e-05
[1499,] 0.0002421136 0.0002316121 7.720396e-05
[1500,] 0.0002379504 0.0002219775 7.399250e-05
[1501,] 0.0002424978 0.0001607185 5.567662e-05
[1502,] 0.0002457643 0.0001765214 6.400915e-05
[1503,] 0.0002379504 0.0002570797 8.820303e-05
[1504,] 0.0002428022 0.0001597971 5.519910e-05
[1505,] 0.0002385333 0.0002170991 7.236631e-05
[1506,] 0.0002379504 0.0002586336 8.882750e-05
[1507,] 0.0002384838 0.0002244239 7.480791e-05
[1508,] 0.0002403962 0.0001617379 5.391263e-05
[1509,] 0.0002437011 0.0001889304 6.297677e-05
[1510,] 0.0002386319 0.0002850366 9.501211e-05
[1511,] 0.0002401770 0.0001570300 5.234332e-05
[1512,] 0.0002396300 0.0001552878 5.176261e-05
[1513,] 0.0002386997 0.0003085153 1.028383e-04
[1514,] 0.0002400103 0.0001883493 6.779978e-05
[1515,] 0.0002430307 0.0001598650 5.420330e-05
[1516,] 0.0002402281 0.0001509160 5.050483e-05
[1517,] 0.0002379504 0.0002246885 7.584892e-05
[1518,] 0.0002379504 0.0002367170 7.907345e-05
[1519,] 0.0002379504 0.0001995786 6.652621e-05
[1520,] 0.0002379504 0.0002283074 7.610246e-05
[1521,] 0.0002379504 0.0002132470 7.108233e-05
[1522,] 0.0002379504 0.0002129635 7.098785e-05
[1523,] 0.0002379504 0.0001606180 5.353932e-05
[1524,] 0.0002379504 0.0001603381 5.344602e-05
[1525,] 0.0002379504 0.0001603309 5.344362e-05
[1526,] 0.0002408696 0.0002425669 9.251381e-05
[1527,] 0.0002423383 0.0002255452 8.627305e-05
[1528,] 0.0002381030 0.0002071864 6.906214e-05
[1529,] 0.0002379504 0.0001603333 5.344443e-05
[1530,] 0.0002379504 0.0002025340 6.751135e-05
[1531,] 0.0002379504 0.0001583233 5.277444e-05
[1532,] 0.0002379504 0.0001787261 5.957537e-05
[1533,] 0.0002379504 0.0001673522 5.578406e-05
[1534,] 0.0002379504 0.0002257865 7.526218e-05
[1535,] 0.0002379504 0.0001538703 5.129010e-05
[1536,] 0.0002379504 0.0001760725 5.882888e-05
[1537,] 0.0002379504 0.0001900590 6.371113e-05
[1538,] 0.0002379504 0.0001827064 6.090212e-05
[1539,] 0.0002379504 0.0001557640 5.192132e-05
[1540,] 0.0002379504 0.0001559794 5.199314e-05
[1541,] 0.0002467194 0.0002208894 8.658620e-05
[1542,] 0.0002379504 0.0001516437 5.054790e-05
[1543,] 0.0002379504 0.0001570371 5.234570e-05
[1544,] 0.0002379504 0.0001559078 5.196926e-05
[1545,] 0.0002379504 0.0001595743 5.319143e-05
[1546,] 0.0002379504 0.0001561365 5.204552e-05
[1547,] 0.0002379504 0.0001573249 5.244164e-05
[1548,] 0.0002379504 0.0001524476 5.081587e-05
[1549,] 0.0002379504 0.0001760716 5.869053e-05
[1550,] 0.0002425956 0.0002322978 8.971209e-05
[1551,] 0.0002379504 0.0001593246 5.310818e-05
[1552,] 0.0002461728 0.0001939955 7.145970e-05
[1553,] 0.0002379504 0.0001566542 5.221805e-05
[1554,] 0.0002379504 0.0001568186 5.227286e-05
[1555,] 0.0002379504 0.0001596568 5.321894e-05
[1556,] 0.0002379504 0.0001591254 5.304179e-05
[1557,] 0.0002379504 0.0001569340 5.231135e-05
[1558,] 0.0002379504 0.0001832169 6.107230e-05
[1559,] 0.0002379504 0.0001614197 5.380657e-05
[1560,] 0.0002379504 0.0001585807 5.286022e-05
[1561,] 0.0002436686 0.0002289074 7.630240e-05
[1562,] 0.0002380448 0.0002102947 7.009823e-05
[1563,] 0.0002379504 0.0001587884 5.292947e-05
[1564,] 0.0002379504 0.0001596380 5.321268e-05
[1565,] 0.0002438456 0.0003391415 1.430919e-04
[1566,] 0.0002447634 0.0002062832 7.751257e-05
[1567,] 0.0002474827 0.0004446405 2.005610e-04
[1568,] 0.0002456280 0.0001974308 7.322495e-05
[1569,] 0.0002379504 0.0001623179 5.410596e-05
[1570,] 0.0002460794 0.0002928458 1.222385e-04
[1571,] 0.0002460441 0.0002904324 1.209590e-04
[1572,] 0.0002446266 0.0001807022 6.616289e-05
[1573,] 0.0002379504 0.0001649064 5.496879e-05
[1574,] 0.0002471589 0.0003151451 1.347632e-04
[1575,] 0.0002379504 0.0001609251 5.364172e-05
[1576,] 0.0002448053 0.0002321205 9.155827e-05
[1577,] 0.0002379504 0.0001517364 5.057879e-05
[1578,] 0.0002452819 0.0002325679 9.165767e-05
[1579,] 0.0002464979 0.0001621754 5.731991e-05
[1580,] 0.0002379504 0.0001675403 5.602524e-05
[1581,] 0.0002463768 0.0002337587 9.391138e-05
[1582,] 0.0002465452 0.0003007316 1.269146e-04
[1583,] 0.0002379504 0.0002333242 7.777474e-05
[1584,] 0.0002391383 0.0002593969 8.646556e-05
[1585,] 0.0002379504 0.0002478368 8.261225e-05
[1586,] 0.0002409539 0.0003237641 1.279204e-04
[1587,] 0.0002416879 0.0003103597 1.234406e-04
[1588,] 0.0002379504 0.0002062009 6.873363e-05
[1589,] 0.0002379504 0.0003310391 1.205733e-04
[1590,] 0.0002379504 0.0002043161 6.810537e-05
[1591,] 0.0002379504 0.0001862801 6.209337e-05
[1592,] 0.0002379504 0.0001881905 6.273017e-05
[1593,] 0.0002379504 0.0002969259 1.091493e-04
[1594,] 0.0002379504 0.0002154933 7.183106e-05
[1595,] 0.0002379504 0.0002547365 8.491213e-05
[1596,] 0.0002379504 0.0003378917 1.119309e-04
[1597,] 0.0002379504 0.0001867664 6.225545e-05
[1598,] 0.0002379504 0.0001592026 5.306755e-05
[1599,] 0.0002379504 0.0001545935 5.153116e-05
[1600,] 0.0002381133 0.0002688327 8.955380e-05
[1601,] 0.0002379504 0.0003093868 1.026895e-04
[1602,] 0.0002379504 0.0002083517 6.945056e-05
[1603,] 0.0002379788 0.0001797355 5.991184e-05
[1604,] 0.0002452029 0.0003788072 1.642416e-04
[1605,] 0.0002379504 0.0002138734 7.129112e-05
[1606,] 0.0002379504 0.0002657650 8.856025e-05
[1607,] 0.0002379504 0.0002059047 6.863490e-05
[1608,] 0.0002379504 0.0001930169 6.433896e-05
[1609,] 0.0002379504 0.0002253543 7.565269e-05
[1610,] 0.0002379504 0.0001561544 5.205148e-05
[1611,] 0.0002379504 0.0002550366 8.498534e-05
[1612,] 0.0002379504 0.0002785589 9.259806e-05
[1613,] 0.0002379504 0.0001938982 6.463274e-05
[1614,] 0.0002379504 0.0002766156 9.220518e-05
[1615,] 0.0002379504 0.0002038875 6.796250e-05
[1616,] 0.0002379504 0.0001552728 5.175762e-05
[1617,] 0.0002379504 0.0002214201 7.380669e-05
[1618,] 0.0002379504 0.0002224091 7.413636e-05
[1619,] 0.0002379504 0.0002063488 6.878292e-05
[1620,] 0.0002379504 0.0001776386 5.921287e-05
[1621,] 0.0002417893 0.0001536013 5.272457e-05
[1622,] 0.0002379504 0.0001852051 6.173504e-05
[1623,] 0.0002416933 0.0002194362 7.314533e-05
[1624,] 0.0002413903 0.0002562214 8.540705e-05
[1625,] 0.0002379504 0.0002628050 8.827061e-05
[1626,] 0.0002379504 0.0002153383 7.177943e-05
[1627,] 0.0002418452 0.0001505194 5.062139e-05
[1628,] 0.0002379504 0.0002165350 7.217834e-05
[1629,] 0.0002390763 0.0001646591 5.715240e-05
[1630,] 0.0002406749 0.0001524488 5.081627e-05
[1631,] 0.0002379504 0.0002183088 7.276960e-05
[1632,] 0.0002379504 0.0002363368 7.877893e-05
[1633,] 0.0002403449 0.0003208304 1.264865e-04
[1634,] 0.0002383045 0.0001958690 6.528965e-05
[1635,] 0.0002379504 0.0002279431 7.598104e-05
[1636,] 0.0002379504 0.0002286947 7.626941e-05
[1637,] 0.0002379504 0.0002787206 9.412468e-05
[1638,] 0.0002379504 0.0002111332 7.037774e-05
[1639,] 0.0002379504 0.0002143452 7.144841e-05
[1640,] 0.0002379504 0.0001712420 5.722245e-05
[1641,] 0.0002379504 0.0002190346 7.421997e-05
[1642,] 0.0002379504 0.0002020831 6.736103e-05
[1643,] 0.0002379504 0.0002209235 7.364117e-05
[1644,] 0.0002420502 0.0002253242 8.584840e-05
[1645,] 0.0002379504 0.0002407289 8.076835e-05
[1646,] 0.0002379504 0.0002123935 7.106504e-05
[1647,] 0.0002389860 0.0001572196 5.240653e-05
[1648,] 0.0002417993 0.0002312176 7.707245e-05
[1649,] 0.0002379504 0.0003453929 1.148698e-04
[1650,] 0.0002379504 0.0001536483 5.121611e-05
[1651,] 0.0002379504 0.0002321552 7.738508e-05
[1652,] 0.0002385477 0.0002671066 8.898510e-05
[1653,] 0.0002379504 0.0002396183 7.987276e-05
[1654,] 0.0002379504 0.0002312053 7.722616e-05
[1655,] 0.0002379504 0.0002152175 7.182119e-05
[1656,] 0.0002441132 0.0002197577 7.987280e-05
[1657,] 0.0002379504 0.0001918298 6.394325e-05
[1658,] 0.0002379504 0.0001932697 6.442322e-05
[1659,] 0.0002379504 0.0001905977 6.353258e-05
[1660,] 0.0002385925 0.0002324206 7.747353e-05
[1661,] 0.0002379504 0.0002357601 7.872810e-05
[1662,] 0.0002379504 0.0001932248 6.440826e-05
[1663,] 0.0002379504 0.0001661089 5.536964e-05
[1664,] 0.0002379504 0.0002321318 7.749392e-05
[1665,] 0.0002379504 0.0002445460 8.151534e-05
[1666,] 0.0002379504 0.0001918200 6.393999e-05
[1667,] 0.0002379504 0.0002360130 7.905761e-05
[1668,] 0.0002379504 0.0002397264 8.024205e-05
[1669,] 0.0002379504 0.0002372966 7.936607e-05
[1670,] 0.0002379504 0.0002371410 7.949259e-05
[1671,] 0.0002379504 0.0002300626 7.676230e-05
[1672,] 0.0002379504 0.0002412097 8.097997e-05
[1673,] 0.0002379504 0.0001666603 5.555341e-05
[1674,] 0.0002379504 0.0001727054 5.756848e-05
[1675,] 0.0002428709 0.0002245153 8.178688e-05
[1676,] 0.0002379504 0.0001636221 5.454071e-05
[1677,] 0.0002379504 0.0002124030 7.130182e-05
[1678,] 0.0002379504 0.0002056810 6.909102e-05
[1679,] 0.0002379504 0.0001592806 5.309354e-05
[1680,] 0.0002446980 0.0002237457 8.266704e-05
[1681,] 0.0002379504 0.0001990663 6.635543e-05
[1682,] 0.0002379504 0.0002308200 7.702871e-05
[1683,] 0.0002379504 0.0001940951 6.469835e-05
[1684,] 0.0002379504 0.0001653866 5.512885e-05
[1685,] 0.0002379504 0.0001946438 6.488128e-05
[1686,] 0.0002379504 0.0001782044 5.940146e-05
[1687,] 0.0002379504 0.0001713370 5.711231e-05
[1688,] 0.0002379504 0.0001945025 6.483416e-05
[1689,] 0.0002379504 0.0001943520 6.478401e-05
[1690,] 0.0002379504 0.0001952980 6.509932e-05
[1691,] 0.0002379504 0.0001963579 6.545263e-05
[1692,] 0.0002379504 0.0002328313 7.778292e-05
[1693,] 0.0002379504 0.0001942988 6.476625e-05
[1694,] 0.0002379504 0.0001965659 6.552197e-05
[1695,] 0.0002379504 0.0002278328 7.594425e-05
[1696,] 0.0002379504 0.0002068677 6.895589e-05
[1697,] 0.0002379504 0.0001957301 6.524335e-05
[1698,] 0.0002379504 0.0002328312 7.778900e-05
[1699,] 0.0002379504 0.0002329341 7.775168e-05
[1700,] 0.0002379504 0.0001951653 6.505510e-05
[1701,] 0.0002379504 0.0002115315 7.051050e-05
[1702,] 0.0002379504 0.0001695019 5.650063e-05
[1703,] 0.0002379504 0.0001980295 6.600982e-05
[1704,] 0.0002379504 0.0002340614 7.820527e-05
[1705,] 0.0002379504 0.0001930392 6.434641e-05
[1706,] 0.0002379504 0.0002339543 7.821400e-05
[1707,] 0.0002379504 0.0002593212 8.644038e-05
[1708,] 0.0002379504 0.0002338366 7.806004e-05
[1709,] 0.0002379504 0.0002004612 6.682039e-05
[1710,] 0.0002379504 0.0001649796 5.499321e-05
[1711,] 0.0002381471 0.0002053637 7.256897e-05
[1712,] 0.0002379504 0.0002312596 7.714070e-05
[1713,] 0.0002379504 0.0002014100 6.713667e-05
[1714,] 0.0002379504 0.0001614499 5.381662e-05
[1715,] 0.0002379504 0.0002021735 6.739117e-05
[1716,] 0.0002379504 0.0002003306 6.677687e-05
[1717,] 0.0002379504 0.0002089587 7.023734e-05
[1718,] 0.0002379504 0.0002172858 7.344709e-05
[1719,] 0.0002379504 0.0002323103 7.759487e-05
[1720,] 0.0002379504 0.0002297935 7.663396e-05
[1721,] 0.0002379504 0.0001665334 5.551115e-05
[1722,] 0.0002379504 0.0001647105 5.490349e-05
[1723,] 0.0002379504 0.0001641674 5.472248e-05
[1724,] 0.0002379504 0.0001639416 5.464721e-05
[1725,] 0.0002379504 0.0002581711 8.605701e-05
[1726,] 0.0002379504 0.0001649484 5.498281e-05
[1727,] 0.0002379504 0.0001677520 5.591734e-05
[1728,] 0.0002379504 0.0001661907 5.539691e-05
[1729,] 0.0002379504 0.0002302033 7.690017e-05
[1730,] 0.0002379504 0.0001667534 5.558447e-05
[1731,] 0.0002394718 0.0002310207 7.713389e-05
[1732,] 0.0002379504 0.0002022230 6.740768e-05
[1733,] 0.0002379504 0.0001630326 5.434419e-05
[1734,] 0.0002391434 0.0002310993 7.703310e-05
[1735,] 0.0002379504 0.0002273829 7.579431e-05
[1736,] 0.0002379504 0.0002320947 7.744347e-05
[1737,] 0.0002379504 0.0002085916 6.953055e-05
[1738,] 0.0002379504 0.0001828208 6.094028e-05
[1739,] 0.0002379504 0.0002311045 7.743354e-05
[1740,] 0.0002379504 0.0001943847 6.479489e-05
[1741,] 0.0002379504 0.0001653729 5.512430e-05
[1742,] 0.0002379504 0.0001667982 5.559940e-05
[1743,] 0.0002379504 0.0001737705 5.792349e-05
[1744,] 0.0002379504 0.0001722138 5.740461e-05
[1745,] 0.0002379504 0.0001841994 6.148295e-05
[1746,] 0.0002379504 0.0001786674 5.955581e-05
[1747,] 0.0002379504 0.0004067642 1.386631e-04
[1748,] 0.0002379504 0.0001835973 6.120221e-05
[1749,] 0.0002379504 0.0003868285 1.305813e-04
[1750,] 0.0002379504 0.0001615427 5.384756e-05
[1751,] 0.0002379504 0.0001619359 5.397864e-05
[1752,] 0.0002379504 0.0001819650 6.065501e-05
[1753,] 0.0002379504 0.0001617907 5.393025e-05
[1754,] 0.0002379504 0.0001621036 5.403454e-05
[1755,] 0.0002379504 0.0001621470 5.404901e-05
[1756,] 0.0002379504 0.0001853953 6.179845e-05
[1757,] 0.0002379504 0.0002173860 7.246200e-05
[1758,] 0.0002379504 0.0001617716 5.392387e-05
[1759,] 0.0002379504 0.0001846188 6.153959e-05
[1760,] 0.0002379504 0.0001619712 5.399040e-05
[1761,] 0.0002430305 0.0002240417 8.166619e-05
[1762,] 0.0002379504 0.0001612169 5.373896e-05
[1763,] 0.0002379504 0.0001613857 5.379523e-05
[1764,] 0.0002379504 0.0001613528 5.378427e-05
[1765,] 0.0002379504 0.0002281553 7.637859e-05
[1766,] 0.0002379504 0.0001775506 5.918352e-05
[1767,] 0.0002379504 0.0001796806 5.989354e-05
[1768,] 0.0002379504 0.0002226747 7.422490e-05
[1769,] 0.0002379504 0.0002326121 7.776225e-05
[1770,] 0.0002379504 0.0002689047 9.051658e-05
[1771,] 0.0002379504 0.0001816925 6.056416e-05
[1772,] 0.0002379504 0.0001626552 5.421838e-05
[1773,] 0.0002379504 0.0002313899 7.764965e-05
[1774,] 0.0002379504 0.0002157178 7.190594e-05
[1775,] 0.0002379504 0.0003300709 1.132756e-04
[1776,] 0.0002390553 0.0001918014 6.742217e-05
[1777,] 0.0002379504 0.0002198615 7.328717e-05
[1778,] 0.0002414387 0.0002320187 7.733955e-05
[1779,] 0.0002379504 0.0002188816 7.296054e-05
[1780,] 0.0002379504 0.0001853936 6.179787e-05
[1781,] 0.0002379504 0.0001769153 5.897175e-05
[1782,] 0.0002379504 0.0002762318 9.323120e-05
```
