## Supplementary material for "Characterization of shared and ancestry-specific signals driving complex traits using multi-ancestry fine-mapping": s1_data.bim

```
3	chr3:57829875:T:G	0	57829875	G	T
3	chr3:57830379:A:G	0	57830379	G	A
3	chr3:57830425:C:T	0	57830425	T	C
3	chr3:57830689:T:C	0	57830689	C	T
3	chr3:57831768:A:G	0	57831768	G	A
3	chr3:57832914:A:G	0	57832914	G	A
3	chr3:57833391:A:G	0	57833391	G	A
3	chr3:57837223:T:G	0	57837223	G	T
3	chr3:57840245:T:G	0	57840245	G	T
3	chr3:57841127:G:A	0	57841127	A	G
3	chr3:57841157:A:G	0	57841157	G	A
3	chr3:57842277:G:T	0	57842277	T	G
3	chr3:57842278:T:G	0	57842278	G	T
3	chr3:57843075:T:A	0	57843075	A	T
3	chr3:57843639:T:C	0	57843639	C	T
3	chr3:57844082:AC:A	0	57844082	A	AC
3	chr3:57845484:A:G	0	57845484	G	A
3	chr3:57845613:G:A	0	57845613	A	G
3	chr3:57847574:A:G	0	57847574	G	A
3	chr3:57848272:A:C	0	57848272	C	A
3	chr3:57848604:C:T	0	57848604	T	C
3	chr3:57850018:T:A	0	57850018	A	T
3	chr3:57851221:T:C	0	57851221	C	T
3	chr3:57851639:A:T	0	57851639	T	A
3	chr3:57852748:A:G	0	57852748	G	A
3	chr3:57854269:A:G	0	57854269	G	A
3	chr3:57855144:G:A	0	57855144	A	G
3	chr3:57856131:G:A	0	57856131	A	G
3	chr3:57856664:TG:T	0	57856664	T	TG
3	chr3:57858854:A:G	0	57858854	G	A
3	chr3:57861123:GT:G	0	57861123	G	GT
3	chr3:57861796:T:C	0	57861796	C	T
3	chr3:57863569:A:G	0	57863569	G	A
3	chr3:57863582:T:C	0	57863582	C	T
3	chr3:57866163:G:C	0	57866163	C	G
3	chr3:57867438:G:C	0	57867438	C	G
3	chr3:57870670:C:T	0	57870670	T	C
3	chr3:57870697:C:T	0	57870697	T	C
3	chr3:57873096:A:T	0	57873096	T	A
3	chr3:57873401:T:G	0	57873401	G	T
3	chr3:57873498:G:A	0	57873498	A	G
3	chr3:57873891:C:T	0	57873891	T	C
3	chr3:57874446:T:C	0	57874446	C	T
3	chr3:57874625:C:T	0	57874625	T	C
3	chr3:57875959:T:G	0	57875959	G	T
3	chr3:57877013:G:A	0	57877013	A	G
3	chr3:57878922:G:A	0	57878922	A	G
3	chr3:57879463:A:G	0	57879463	G	A
3	chr3:57880775:C:T	0	57880775	T	C
3	chr3:57884844:A:G	0	57884844	G	A
3	chr3:57886288:G:A	0	57886288	A	G
3	chr3:57890976:G:A	0	57890976	A	G
3	chr3:57891260:T:C	0	57891260	C	T
3	chr3:57892231:T:C	0	57892231	C	T
3	chr3:57892932:T:C	0	57892932	C	T
3	chr3:57894193:T:C	0	57894193	C	T
3	chr3:57896874:C:T	0	57896874	T	C
3	chr3:57897539:G:A	0	57897539	A	G
3	chr3:57898959:T:C	0	57898959	C	T
3	chr3:57899336:C:T	0	57899336	T	C
3	chr3:57899359:A:G	0	57899359	G	A
3	chr3:57899978:T:TTTATG	0	57899978	TTTATG	T
3	chr3:57900540:A:C	0	57900540	C	A
3	chr3:57901745:A:C	0	57901745	C	A
3	chr3:57902069:T:C	0	57902069	C	T
3	chr3:57902598:A:G	0	57902598	G	A
3	chr3:57904699:C:T	0	57904699	T	C
3	chr3:57905551:T:G	0	57905551	G	T
3	chr3:57906607:G:A	0	57906607	A	G
3	chr3:57907323:A:G	0	57907323	G	A
3	chr3:57907565:C:G	0	57907565	G	C
3	chr3:57908496:T:C	0	57908496	C	T
3	chr3:57911812:G:A	0	57911812	A	G
3	chr3:57912158:A:G	0	57912158	G	A
3	chr3:57913639:C:T	0	57913639	T	C
3	chr3:57917686:G:A	0	57917686	A	G
3	chr3:57919744:A:G	0	57919744	G	A
3	chr3:57919980:C:A	0	57919980	A	C
3	chr3:57920808:A:G	0	57920808	G	A
3	chr3:57921281:A:T	0	57921281	T	A
3	chr3:57921656:T:C	0	57921656	C	T
3	chr3:57923749:A:T	0	57923749	T	A
3	chr3:57924473:G:A	0	57924473	A	G
3	chr3:57927138:C:CA	0	57927138	CA	C
3	chr3:57927987:A:G	0	57927987	G	A
3	chr3:57928451:T:C	0	57928451	C	T
3	chr3:57930873:A:G	0	57930873	G	A
3	chr3:57932214:A:G	0	57932214	G	A
3	chr3:57932651:C:T	0	57932651	T	C
3	chr3:57932836:T:C	0	57932836	C	T
3	chr3:57933110:T:C	0	57933110	C	T
3	chr3:57933316:G:A	0	57933316	A	G
3	chr3:57934137:G:C	0	57934137	C	G
3	chr3:57934401:C:T	0	57934401	T	C
3	chr3:57935068:T:C	0	57935068	C	T
3	chr3:57935182:G:A	0	57935182	A	G
3	chr3:57935360:A:G	0	57935360	G	A
3	chr3:57935385:C:T	0	57935385	T	C
3	chr3:57940982:C:T	0	57940982	T	C
3	chr3:57942650:TG:T	0	57942650	T	TG
3	chr3:57943045:T:C	0	57943045	C	T
3	chr3:57946057:C:T	0	57946057	T	C
3	chr3:57946204:G:A	0	57946204	A	G
3	chr3:57946363:A:G	0	57946363	G	A
3	chr3:57947231:A:G	0	57947231	G	A
3	chr3:57948647:C:T	0	57948647	T	C
3	chr3:57948899:T:A	0	57948899	A	T
3	chr3:57948925:C:T	0	57948925	T	C
3	chr3:57950402:T:A	0	57950402	A	T
3	chr3:57951082:C:T	0	57951082	T	C
3	chr3:57951256:C:T	0	57951256	T	C
3	chr3:57952265:C:T	0	57952265	T	C
3	chr3:57953095:G:A	0	57953095	A	G
3	chr3:57953847:T:C	0	57953847	C	T
3	chr3:57958091:T:A	0	57958091	A	T
3	chr3:57958279:C:T	0	57958279	T	C
3	chr3:57958705:A:G	0	57958705	G	A
3	chr3:57959054:A:G	0	57959054	G	A
3	chr3:57959516:A:G	0	57959516	G	A
3	chr3:57959799:G:A	0	57959799	A	G
3	chr3:57959876:A:G	0	57959876	G	A
3	chr3:57960041:T:C	0	57960041	C	T
3	chr3:57960369:A:G	0	57960369	G	A
3	chr3:57960488:C:T	0	57960488	T	C
3	chr3:57961441:G:A	0	57961441	A	G
3	chr3:57961589:T:C	0	57961589	C	T
3	chr3:57962999:C:T	0	57962999	T	C
3	chr3:57963036:G:A	0	57963036	A	G
3	chr3:57963061:G:A	0	57963061	A	G
3	chr3:57963215:G:A	0	57963215	A	G
3	chr3:57964424:T:G	0	57964424	G	T
3	chr3:57964495:G:A	0	57964495	A	G
3	chr3:57964674:G:A	0	57964674	A	G
3	chr3:57964825:T:C	0	57964825	C	T
3	chr3:57965269:A:G	0	57965269	G	A
3	chr3:57965932:C:T	0	57965932	T	C
3	chr3:57967107:C:T	0	57967107	T	C
3	chr3:57968055:C:A	0	57968055	A	C
3	chr3:57968233:G:A	0	57968233	A	G
3	chr3:57970449:T:C	0	57970449	C	T
3	chr3:57971252:T:C	0	57971252	C	T
3	chr3:57971313:T:C	0	57971313	C	T
3	chr3:57972035:G:A	0	57972035	A	G
3	chr3:57972235:G:A	0	57972235	A	G
3	chr3:57972538:T:C	0	57972538	C	T
3	chr3:57972643:G:A	0	57972643	A	G
3	chr3:57972722:C:T	0	57972722	T	C
3	chr3:57972749:T:C	0	57972749	C	T
3	chr3:57972957:C:CT	0	57972957	CT	C
3	chr3:57973098:G:C	0	57973098	C	G
3	chr3:57973167:G:A	0	57973167	A	G
3	chr3:57973442:C:T	0	57973442	T	C
3	chr3:57973970:T:C	0	57973970	C	T
3	chr3:57974283:C:CCCACCTGGG	0	57974283	CCCACCTGGG	C
3	chr3:57974371:G:GT	0	57974371	GT	G
3	chr3:57975160:T:C	0	57975160	C	T
3	chr3:57976737:G:A	0	57976737	A	G
3	chr3:57977054:C:G	0	57977054	G	C
3	chr3:57977845:A:G	0	57977845	G	A
3	chr3:57979973:G:A	0	57979973	A	G
3	chr3:57980022:G:A	0	57980022	A	G
3	chr3:57980148:C:T	0	57980148	T	C
3	chr3:57980243:G:A	0	57980243	A	G
3	chr3:57981130:T:G	0	57981130	G	T
3	chr3:57982145:A:G	0	57982145	G	A
3	chr3:57982176:A:G	0	57982176	G	A
3	chr3:57982456:A:G	0	57982456	G	A
3	chr3:57982499:T:C	0	57982499	C	T
3	chr3:57983638:G:C	0	57983638	C	G
3	chr3:57985192:C:T	0	57985192	T	C
3	chr3:57986680:G:A	0	57986680	A	G
3	chr3:57987953:T:A	0	57987953	A	T
3	chr3:57988193:G:A	0	57988193	A	G
3	chr3:57988267:C:T	0	57988267	T	C
3	chr3:57988383:G:A	0	57988383	A	G
3	chr3:57988812:AT:A	0	57988812	A	AT
3	chr3:57988981:TCATC:T	0	57988981	T	TCATC
3	chr3:57989095:C:T	0	57989095	T	C
3	chr3:57989432:C:T	0	57989432	T	C
3	chr3:57989593:C:T	0	57989593	T	C
3	chr3:57990124:T:A	0	57990124	A	T
3	chr3:57991705:C:T	0	57991705	T	C
3	chr3:57991819:T:TA	0	57991819	TA	T
3	chr3:57992556:A:G	0	57992556	G	A
3	chr3:57992829:A:G	0	57992829	G	A
3	chr3:57993777:G:A	0	57993777	A	G
3	chr3:57994040:G:T	0	57994040	T	G
3	chr3:57994632:A:C	0	57994632	C	A
3	chr3:57994928:G:T	0	57994928	T	G
3	chr3:57995796:G:C	0	57995796	C	G
3	chr3:57997117:A:G	0	57997117	G	A
3	chr3:57997833:T:C	0	57997833	C	T
3	chr3:57998227:G:A	0	57998227	A	G
3	chr3:57998309:G:A	0	57998309	A	G
3	chr3:58000621:T:C	0	58000621	C	T
3	chr3:58000685:C:T	0	58000685	T	C
3	chr3:58001231:T:G	0	58001231	G	T
3	chr3:58002361:G:T	0	58002361	T	G
3	chr3:58002981:G:T	0	58002981	T	G
3	chr3:58003442:C:T	0	58003442	T	C
3	chr3:58004521:G:C	0	58004521	C	G
3	chr3:58005077:A:G	0	58005077	G	A
3	chr3:58005126:G:A	0	58005126	A	G
3	chr3:58005193:T:G	0	58005193	G	T
3	chr3:58005268:G:T	0	58005268	T	G
3	chr3:58006277:G:C	0	58006277	C	G
3	chr3:58006785:G:A	0	58006785	A	G
3	chr3:58007094:C:T	0	58007094	T	C
3	chr3:58007522:T:C	0	58007522	C	T
3	chr3:58008992:T:A	0	58008992	A	T
3	chr3:58009979:C:T	0	58009979	T	C
3	chr3:58013259:C:T	0	58013259	T	C
3	chr3:58014937:C:T	0	58014937	T	C
3	chr3:58016379:C:A	0	58016379	A	C
3	chr3:58016457:GC:G	0	58016457	G	GC
3	chr3:58017158:C:T	0	58017158	T	C
3	chr3:58019676:AT:A	0	58019676	A	AT
3	chr3:58020686:A:G	0	58020686	G	A
3	chr3:58021779:TTTTG:T	0	58021779	T	TTTTG
3	chr3:58022366:T:C	0	58022366	C	T
3	chr3:58022899:C:T	0	58022899	T	C
3	chr3:58023291:T:C	0	58023291	C	T
3	chr3:58023645:A:T	0	58023645	T	A
3	chr3:58024573:C:T	0	58024573	T	C
3	chr3:58025692:G:A	0	58025692	A	G
3	chr3:58025875:G:A	0	58025875	A	G
3	chr3:58026379:T:C	0	58026379	C	T
3	chr3:58027846:C:T	0	58027846	T	C
3	chr3:58028533:A:G	0	58028533	G	A
3	chr3:58029091:ATT:A	0	58029091	A	ATT
3	chr3:58029259:T:C	0	58029259	C	T
3	chr3:58029573:C:T	0	58029573	T	C
3	chr3:58029805:G:A	0	58029805	A	G
3	chr3:58029870:GT:G	0	58029870	G	GT
3	chr3:58030587:G:A	0	58030587	A	G
3	chr3:58031426:C:T	0	58031426	T	C
3	chr3:58032380:G:C	0	58032380	C	G
3	chr3:58032906:T:C	0	58032906	C	T
3	chr3:58033152:C:T	0	58033152	T	C
3	chr3:58033229:C:T	0	58033229	T	C
3	chr3:58033720:T:C	0	58033720	C	T
3	chr3:58033910:G:A	0	58033910	A	G
3	chr3:58034160:C:T	0	58034160	T	C
3	chr3:58035099:T:A	0	58035099	A	T
3	chr3:58039724:T:G	0	58039724	G	T
3	chr3:58040176:C:T	0	58040176	T	C
3	chr3:58042398:G:A	0	58042398	A	G
3	chr3:58043146:T:G	0	58043146	G	T
3	chr3:58043289:C:T	0	58043289	T	C
3	chr3:58044257:C:T	0	58044257	T	C
3	chr3:58045397:A:G	0	58045397	G	A
3	chr3:58046553:G:A	0	58046553	A	G
3	chr3:58048107:A:T	0	58048107	T	A
3	chr3:58049827:T:A	0	58049827	A	T
3	chr3:58050924:T:C	0	58050924	C	T
3	chr3:58051065:C:T	0	58051065	T	C
3	chr3:58051084:A:G	0	58051084	G	A
3	chr3:58051208:T:C	0	58051208	C	T
3	chr3:58052616:G:A	0	58052616	A	G
3	chr3:58052819:C:A	0	58052819	A	C
3	chr3:58052878:C:T	0	58052878	T	C
3	chr3:58053986:G:A	0	58053986	A	G
3	chr3:58056173:C:T	0	58056173	T	C
3	chr3:58059560:C:T	0	58059560	T	C
3	chr3:58063912:G:A	0	58063912	A	G
3	chr3:58064164:A:G	0	58064164	G	A
3	chr3:58064251:C:T	0	58064251	T	C
3	chr3:58064538:C:T	0	58064538	T	C
3	chr3:58064893:G:A	0	58064893	A	G
3	chr3:58065221:A:G	0	58065221	G	A
3	chr3:58066907:G:A	0	58066907	A	G
3	chr3:58067305:G:A	0	58067305	A	G
3	chr3:58067682:C:T	0	58067682	T	C
3	chr3:58067698:G:A	0	58067698	A	G
3	chr3:58067721:T:C	0	58067721	C	T
3	chr3:58069536:C:T	0	58069536	T	C
3	chr3:58069685:C:T	0	58069685	T	C
3	chr3:58069737:G:A	0	58069737	A	G
3	chr3:58070339:C:T	0	58070339	T	C
3	chr3:58070779:C:T	0	58070779	T	C
3	chr3:58072003:AG:A	0	58072003	A	AG
3	chr3:58074534:C:T	0	58074534	T	C
3	chr3:58075256:T:C	0	58075256	C	T
3	chr3:58075535:T:G	0	58075535	G	T
3	chr3:58076024:A:G	0	58076024	G	A
3	chr3:58076165:G:T	0	58076165	T	G
3	chr3:58076465:C:G	0	58076465	G	C
3	chr3:58076655:T:C	0	58076655	C	T
3	chr3:58076783:G:A	0	58076783	A	G
3	chr3:58077576:G:C	0	58077576	C	G
3	chr3:58077582:G:C	0	58077582	C	G
3	chr3:58077678:G:A	0	58077678	A	G
3	chr3:58077906:G:T	0	58077906	T	G
3	chr3:58078092:G:A	0	58078092	A	G
3	chr3:58082273:A:G	0	58082273	G	A
3	chr3:58082541:C:T	0	58082541	T	C
3	chr3:58082769:C:T	0	58082769	T	C
3	chr3:58083702:A:G	0	58083702	G	A
3	chr3:58083970:G:A	0	58083970	A	G
3	chr3:58084620:A:G	0	58084620	G	A
3	chr3:58086744:T:G	0	58086744	G	T
3	chr3:58087747:G:C	0	58087747	C	G
3	chr3:58088031:G:A	0	58088031	A	G
3	chr3:58089119:G:A	0	58089119	A	G
3	chr3:58092990:G:A	0	58092990	A	G
3	chr3:58094673:C:T	0	58094673	T	C
3	chr3:58095280:G:C	0	58095280	C	G
3	chr3:58101271:T:C	0	58101271	C	T
3	chr3:58101505:G:A	0	58101505	A	G
3	chr3:58103110:C:T	0	58103110	T	C
3	chr3:58103212:A:G	0	58103212	G	A
3	chr3:58103789:A:G	0	58103789	G	A
3	chr3:58103867:GT:G	0	58103867	G	GT
3	chr3:58104124:G:A	0	58104124	A	G
3	chr3:58104150:A:G	0	58104150	G	A
3	chr3:58105076:G:A	0	58105076	A	G
3	chr3:58106038:A:G	0	58106038	G	A
3	chr3:58106134:G:C	0	58106134	C	G
3	chr3:58106619:A:G	0	58106619	G	A
3	chr3:58106801:C:T	0	58106801	T	C
3	chr3:58107190:T:C	0	58107190	C	T
3	chr3:58107845:A:C	0	58107845	C	A
3	chr3:58108122:A:C	0	58108122	C	A
3	chr3:58108792:G:A	0	58108792	A	G
3	chr3:58108844:TG:T	0	58108844	T	TG
3	chr3:58110797:T:C	0	58110797	C	T
3	chr3:58111669:T:C	0	58111669	C	T
3	chr3:58113387:G:A	0	58113387	A	G
3	chr3:58114689:A:G	0	58114689	G	A
3	chr3:58115534:G:T	0	58115534	T	G
3	chr3:58115744:G:A	0	58115744	A	G
3	chr3:58115828:T:G	0	58115828	G	T
3	chr3:58116435:G:A	0	58116435	A	G
3	chr3:58116933:C:T	0	58116933	T	C
3	chr3:58117917:T:C	0	58117917	C	T
3	chr3:58117951:C:T	0	58117951	T	C
3	chr3:58118237:G:A	0	58118237	A	G
3	chr3:58119150:G:A	0	58119150	A	G
3	chr3:58119692:C:A	0	58119692	A	C
3	chr3:58120049:C:T	0	58120049	T	C
3	chr3:58121941:G:A	0	58121941	A	G
3	chr3:58122272:A:C	0	58122272	C	A
3	chr3:58124533:C:G	0	58124533	G	C
3	chr3:58125384:C:T	0	58125384	T	C
3	chr3:58130368:G:C	0	58130368	C	G
3	chr3:58133231:G:T	0	58133231	T	G
3	chr3:58134155:G:C	0	58134155	C	G
3	chr3:58135899:T:A	0	58135899	A	T
3	chr3:58136255:C:T	0	58136255	T	C
3	chr3:58136433:T:C	0	58136433	C	T
3	chr3:58137522:C:A	0	58137522	A	C
3	chr3:58139456:G:A	0	58139456	A	G
3	chr3:58140244:G:T	0	58140244	T	G
3	chr3:58140496:A:C	0	58140496	C	A
3	chr3:58142100:C:T	0	58142100	T	C
3	chr3:58143723:A:G	0	58143723	G	A
3	chr3:58144441:A:G	0	58144441	G	A
3	chr3:58144549:G:C	0	58144549	C	G
3	chr3:58144872:T:C	0	58144872	C	T
3	chr3:58145788:C:T	0	58145788	T	C
3	chr3:58146252:C:T	0	58146252	T	C
3	chr3:58147081:G:A	0	58147081	A	G
3	chr3:58147082:C:T	0	58147082	T	C
3	chr3:58147721:C:T	0	58147721	T	C
3	chr3:58148072:G:C	0	58148072	C	G
3	chr3:58149228:C:T	0	58149228	T	C
3	chr3:58150702:T:C	0	58150702	C	T
3	chr3:58151996:A:G	0	58151996	G	A
3	chr3:58152550:GA:G	0	58152550	G	GA
3	chr3:58152801:G:A	0	58152801	A	G
3	chr3:58154309:G:A	0	58154309	A	G
3	chr3:58155041:G:A	0	58155041	A	G
3	chr3:58155315:G:A	0	58155315	A	G
3	chr3:58155353:G:A	0	58155353	A	G
3	chr3:58155540:C:T	0	58155540	T	C
3	chr3:58155564:TA:T	0	58155564	T	TA
3	chr3:58156845:C:T	0	58156845	T	C
3	chr3:58157713:G:T	0	58157713	T	G
3	chr3:58158003:G:A	0	58158003	A	G
3	chr3:58159536:G:A	0	58159536	A	G
3	chr3:58160293:C:T	0	58160293	T	C
3	chr3:58160984:A:G	0	58160984	G	A
3	chr3:58161078:G:A	0	58161078	A	G
3	chr3:58161703:C:T	0	58161703	T	C
3	chr3:58162006:T:C	0	58162006	C	T
3	chr3:58162161:G:A	0	58162161	A	G
3	chr3:58162336:G:A	0	58162336	A	G
3	chr3:58163690:G:A	0	58163690	A	G
3	chr3:58163710:G:A	0	58163710	A	G
3	chr3:58164457:C:T	0	58164457	T	C
3	chr3:58165779:G:A	0	58165779	A	G
3	chr3:58165834:C:T	0	58165834	T	C
3	chr3:58166338:A:C	0	58166338	C	A
3	chr3:58166381:A:G	0	58166381	G	A
3	chr3:58166848:G:A	0	58166848	A	G
3	chr3:58167072:A:G	0	58167072	G	A
3	chr3:58168072:C:T	0	58168072	T	C
3	chr3:58168450:G:A	0	58168450	A	G
3	chr3:58168944:T:C	0	58168944	C	T
3	chr3:58169132:G:C	0	58169132	C	G
3	chr3:58169503:C:G	0	58169503	G	C
3	chr3:58171792:G:C	0	58171792	C	G
3	chr3:58172980:G:A	0	58172980	A	G
3	chr3:58174166:G:A	0	58174166	A	G
3	chr3:58175194:T:C	0	58175194	C	T
3	chr3:58175260:G:A	0	58175260	A	G
3	chr3:58176644:G:A	0	58176644	A	G
3	chr3:58176699:C:T	0	58176699	T	C
3	chr3:58177495:T:C	0	58177495	C	T
3	chr3:58177965:A:G	0	58177965	G	A
3	chr3:58178174:A:C	0	58178174	C	A
3	chr3:58178187:A:G	0	58178187	G	A
3	chr3:58178315:T:C	0	58178315	C	T
3	chr3:58178321:C:G	0	58178321	G	C
3	chr3:58178809:C:T	0	58178809	T	C
3	chr3:58180743:A:G	0	58180743	G	A
3	chr3:58180978:G:A	0	58180978	A	G
3	chr3:58181960:G:A	0	58181960	A	G
3	chr3:58182564:AT:A	0	58182564	A	AT
3	chr3:58182573:T:G	0	58182573	G	T
3	chr3:58182679:G:A	0	58182679	A	G
3	chr3:58182746:T:C	0	58182746	C	T
3	chr3:58182901:G:A	0	58182901	A	G
3	chr3:58183199:T:C	0	58183199	C	T
3	chr3:58183200:T:C	0	58183200	C	T
3	chr3:58183264:A:G	0	58183264	G	A
3	chr3:58183381:A:G	0	58183381	G	A
3	chr3:58183745:G:A	0	58183745	A	G
3	chr3:58183817:A:T	0	58183817	T	A
3	chr3:58184167:C:T	0	58184167	T	C
3	chr3:58184269:A:G	0	58184269	G	A
3	chr3:58184573:C:T	0	58184573	T	C
3	chr3:58185780:G:A	0	58185780	A	G
3	chr3:58186739:C:T	0	58186739	T	C
3	chr3:58186814:T:A	0	58186814	A	T
3	chr3:58186838:A:G	0	58186838	G	A
3	chr3:58187265:G:A	0	58187265	A	G
3	chr3:58187429:C:T	0	58187429	T	C
3	chr3:58187822:A:C	0	58187822	C	A
3	chr3:58189633:C:T	0	58189633	T	C
3	chr3:58191052:T:A	0	58191052	A	T
3	chr3:58191116:C:T	0	58191116	T	C
3	chr3:58191659:T:C	0	58191659	C	T
3	chr3:58191748:C:A	0	58191748	A	C
3	chr3:58192116:A:T	0	58192116	T	A
3	chr3:58193139:C:T	0	58193139	T	C
3	chr3:58193301:T:C	0	58193301	C	T
3	chr3:58193591:C:T	0	58193591	T	C
3	chr3:58193744:C:T	0	58193744	T	C
3	chr3:58194567:A:C	0	58194567	C	A
3	chr3:58195773:A:G	0	58195773	G	A
3	chr3:58196319:C:T	0	58196319	T	C
3	chr3:58197351:C:T	0	58197351	T	C
3	chr3:58197909:G:A	0	58197909	A	G
3	chr3:58199199:T:G	0	58199199	G	T
3	chr3:58199562:C:T	0	58199562	T	C
3	chr3:58199674:A:G	0	58199674	G	A
3	chr3:58199868:T:C	0	58199868	C	T
3	chr3:58200247:G:T	0	58200247	T	G
3	chr3:58202176:G:A	0	58202176	A	G
3	chr3:58202248:T:C	0	58202248	C	T
3	chr3:58202536:G:A	0	58202536	A	G
3	chr3:58203521:G:C	0	58203521	C	G
3	chr3:58203953:G:A	0	58203953	A	G
3	chr3:58204431:G:A	0	58204431	A	G
3	chr3:58205706:G:A	0	58205706	A	G
3	chr3:58205885:G:A	0	58205885	A	G
3	chr3:58206068:A:T	0	58206068	T	A
3	chr3:58206069:T:C	0	58206069	C	T
3	chr3:58206663:C:A	0	58206663	A	C
3	chr3:58206858:A:G	0	58206858	G	A
3	chr3:58208324:C:A	0	58208324	A	C
3	chr3:58208492:G:A	0	58208492	A	G
3	chr3:58208860:TAA:T	0	58208860	T	TAA
3	chr3:58209312:T:C	0	58209312	C	T
3	chr3:58209504:A:C	0	58209504	C	A
3	chr3:58209647:A:G	0	58209647	G	A
3	chr3:58209739:G:A	0	58209739	A	G
3	chr3:58209893:T:C	0	58209893	C	T
3	chr3:58209984:G:A	0	58209984	A	G
3	chr3:58210912:C:T	0	58210912	T	C
3	chr3:58211116:A:T	0	58211116	T	A
3	chr3:58211146:A:G	0	58211146	G	A
3	chr3:58211235:T:C	0	58211235	C	T
3	chr3:58211646:G:A	0	58211646	A	G
3	chr3:58211893:G:A	0	58211893	A	G
3	chr3:58212745:GTTTAC:G	0	58212745	G	GTTTAC
3	chr3:58212877:C:A	0	58212877	A	C
3	chr3:58212988:T:C	0	58212988	C	T
3	chr3:58213484:C:T	0	58213484	T	C
3	chr3:58213621:C:G	0	58213621	G	C
3	chr3:58213797:T:G	0	58213797	G	T
3	chr3:58213903:A:T	0	58213903	T	A
3	chr3:58213942:T:G	0	58213942	G	T
3	chr3:58214627:A:G	0	58214627	G	A
3	chr3:58215019:T:G	0	58215019	G	T
3	chr3:58216218:C:T	0	58216218	T	C
3	chr3:58216263:C:T	0	58216263	T	C
3	chr3:58217632:A:C	0	58217632	C	A
3	chr3:58217787:A:G	0	58217787	G	A
3	chr3:58217946:A:G	0	58217946	G	A
3	chr3:58218526:T:C	0	58218526	C	T
3	chr3:58218647:T:G	0	58218647	G	T
3	chr3:58219538:T:C	0	58219538	C	T
3	chr3:58220571:A:T	0	58220571	T	A
3	chr3:58222222:C:T	0	58222222	T	C
3	chr3:58222820:CT:C	0	58222820	C	CT
3	chr3:58223844:G:A	0	58223844	A	G
3	chr3:58223855:T:C	0	58223855	C	T
3	chr3:58224321:G:A	0	58224321	A	G
3	chr3:58224382:A:G	0	58224382	G	A
3	chr3:58225048:G:T	0	58225048	T	G
3	chr3:58225238:G:A	0	58225238	A	G
3	chr3:58225356:T:C	0	58225356	C	T
3	chr3:58229429:A:T	0	58229429	T	A
3	chr3:58230674:T:C	0	58230674	C	T
3	chr3:58230938:A:G	0	58230938	G	A
3	chr3:58231310:G:A	0	58231310	A	G
3	chr3:58231862:G:A	0	58231862	A	G
3	chr3:58231944:T:C	0	58231944	C	T
3	chr3:58232329:A:C	0	58232329	C	A
3	chr3:58232625:G:A	0	58232625	A	G
3	chr3:58232869:A:G	0	58232869	G	A
3	chr3:58233648:T:C	0	58233648	C	T
3	chr3:58233690:A:G	0	58233690	G	A
3	chr3:58234674:G:A	0	58234674	A	G
3	chr3:58234792:G:A	0	58234792	A	G
3	chr3:58234937:G:A	0	58234937	A	G
3	chr3:58235499:T:G	0	58235499	G	T
3	chr3:58236095:C:T	0	58236095	T	C
3	chr3:58236572:T:C	0	58236572	C	T
3	chr3:58236705:A:G	0	58236705	G	A
3	chr3:58237077:T:G	0	58237077	G	T
3	chr3:58237565:T:C	0	58237565	C	T
3	chr3:58237788:A:G	0	58237788	G	A
3	chr3:58238413:C:G	0	58238413	G	C
3	chr3:58239609:G:T	0	58239609	T	G
3	chr3:58240247:T:A	0	58240247	A	T
3	chr3:58240754:G:A	0	58240754	A	G
3	chr3:58240972:T:C	0	58240972	C	T
3	chr3:58241019:C:T	0	58241019	T	C
3	chr3:58241026:G:A	0	58241026	A	G
3	chr3:58241996:A:G	0	58241996	G	A
3	chr3:58242207:T:C	0	58242207	C	T
3	chr3:58242221:A:G	0	58242221	G	A
3	chr3:58242355:A:C	0	58242355	C	A
3	chr3:58242391:C:T	0	58242391	T	C
3	chr3:58242444:G:T	0	58242444	T	G
3	chr3:58242712:T:A	0	58242712	A	T
3	chr3:58243130:G:A	0	58243130	A	G
3	chr3:58243823:C:G	0	58243823	G	C
3	chr3:58243926:A:G	0	58243926	G	A
3	chr3:58244625:G:A	0	58244625	A	G
3	chr3:58244709:C:T	0	58244709	T	C
3	chr3:58245019:G:T	0	58245019	T	G
3	chr3:58245082:G:A	0	58245082	A	G
3	chr3:58245385:C:T	0	58245385	T	C
3	chr3:58245699:G:C	0	58245699	C	G
3	chr3:58246390:C:G	0	58246390	G	C
3	chr3:58246394:G:A	0	58246394	A	G
3	chr3:58246419:G:A	0	58246419	A	G
3	chr3:58246465:A:G	0	58246465	G	A
3	chr3:58246803:C:T	0	58246803	T	C
3	chr3:58246932:G:A	0	58246932	A	G
3	chr3:58247002:A:G	0	58247002	G	A
3	chr3:58247214:G:A	0	58247214	A	G
3	chr3:58247876:T:C	0	58247876	C	T
3	chr3:58248468:C:T	0	58248468	T	C
3	chr3:58248752:G:A	0	58248752	A	G
3	chr3:58248809:T:C	0	58248809	C	T
3	chr3:58249470:C:G	0	58249470	G	C
3	chr3:58249600:T:C	0	58249600	C	T
3	chr3:58250000:T:C	0	58250000	C	T
3	chr3:58250201:G:T	0	58250201	T	G
3	chr3:58251276:C:A	0	58251276	A	C
3	chr3:58251562:T:C	0	58251562	C	T
3	chr3:58251774:G:A	0	58251774	A	G
3	chr3:58252158:A:T	0	58252158	T	A
3	chr3:58253150:C:T	0	58253150	T	C
3	chr3:58253274:A:G	0	58253274	G	A
3	chr3:58253375:C:T	0	58253375	T	C
3	chr3:58253653:C:T	0	58253653	T	C
3	chr3:58253812:C:T	0	58253812	T	C
3	chr3:58254490:C:T	0	58254490	T	C
3	chr3:58254759:A:G	0	58254759	G	A
3	chr3:58255224:T:A	0	58255224	A	T
3	chr3:58255332:A:C	0	58255332	C	A
3	chr3:58255504:G:A	0	58255504	A	G
3	chr3:58255579:T:C	0	58255579	C	T
3	chr3:58255712:T:C	0	58255712	C	T
3	chr3:58257283:C:T	0	58257283	T	C
3	chr3:58257432:G:A	0	58257432	A	G
3	chr3:58257562:C:T	0	58257562	T	C
3	chr3:58257725:A:G	0	58257725	G	A
3	chr3:58257867:C:A	0	58257867	A	C
3	chr3:58258171:G:A	0	58258171	A	G
3	chr3:58258641:C:CT	0	58258641	CT	C
3	chr3:58259021:C:T	0	58259021	T	C
3	chr3:58259073:C:T	0	58259073	T	C
3	chr3:58259428:C:T	0	58259428	T	C
3	chr3:58259896:T:C	0	58259896	C	T
3	chr3:58259928:C:T	0	58259928	T	C
3	chr3:58260363:T:G	0	58260363	G	T
3	chr3:58261644:G:A	0	58261644	A	G
3	chr3:58261873:G:T	0	58261873	T	G
3	chr3:58262420:G:C	0	58262420	C	G
3	chr3:58262493:A:G	0	58262493	G	A
3	chr3:58262807:C:T	0	58262807	T	C
3	chr3:58263080:C:T	0	58263080	T	C
3	chr3:58263191:G:A	0	58263191	A	G
3	chr3:58263647:A:T	0	58263647	T	A
3	chr3:58263648:C:T	0	58263648	T	C
3	chr3:58263888:A:C	0	58263888	C	A
3	chr3:58264847:A:G	0	58264847	G	A
3	chr3:58265126:C:A	0	58265126	A	C
3	chr3:58265675:A:G	0	58265675	G	A
3	chr3:58266031:G:A	0	58266031	A	G
3	chr3:58266269:C:T	0	58266269	T	C
3	chr3:58266369:G:A	0	58266369	A	G
3	chr3:58266399:G:A	0	58266399	A	G
3	chr3:58266917:A:G	0	58266917	G	A
3	chr3:58268158:C:T	0	58268158	T	C
3	chr3:58269591:A:T	0	58269591	T	A
3	chr3:58269658:C:T	0	58269658	T	C
3	chr3:58269816:C:T	0	58269816	T	C
3	chr3:58270012:G:A	0	58270012	A	G
3	chr3:58270698:A:C	0	58270698	C	A
3	chr3:58271373:A:G	0	58271373	G	A
3	chr3:58274272:A:G	0	58274272	G	A
3	chr3:58274422:T:G	0	58274422	G	T
3	chr3:58274433:C:T	0	58274433	T	C
3	chr3:58276014:A:G	0	58276014	G	A
3	chr3:58276477:T:C	0	58276477	C	T
3	chr3:58276530:G:A	0	58276530	A	G
3	chr3:58277370:T:C	0	58277370	C	T
3	chr3:58277424:T:G	0	58277424	G	T
3	chr3:58277624:T:G	0	58277624	G	T
3	chr3:58278120:A:G	0	58278120	G	A
3	chr3:58278167:A:G	0	58278167	G	A
3	chr3:58278512:C:T	0	58278512	T	C
3	chr3:58279086:G:A	0	58279086	A	G
3	chr3:58279671:T:C	0	58279671	C	T
3	chr3:58280223:C:T	0	58280223	T	C
3	chr3:58281004:C:T	0	58281004	T	C
3	chr3:58281560:C:T	0	58281560	T	C
3	chr3:58281676:T:C	0	58281676	C	T
3	chr3:58281915:A:T	0	58281915	T	A
3	chr3:58282106:G:A	0	58282106	A	G
3	chr3:58282119:T:C	0	58282119	C	T
3	chr3:58282197:C:T	0	58282197	T	C
3	chr3:58282617:A:T	0	58282617	T	A
3	chr3:58283023:C:A	0	58283023	A	C
3	chr3:58283724:A:G	0	58283724	G	A
3	chr3:58283784:C:A	0	58283784	A	C
3	chr3:58283807:A:T	0	58283807	T	A
3	chr3:58283812:C:T	0	58283812	T	C
3	chr3:58283985:T:G	0	58283985	G	T
3	chr3:58284010:C:G	0	58284010	G	C
3	chr3:58285236:T:C	0	58285236	C	T
3	chr3:58285650:G:A	0	58285650	A	G
3	chr3:58286121:G:A	0	58286121	A	G
3	chr3:58286139:C:A	0	58286139	A	C
3	chr3:58286444:A:C	0	58286444	C	A
3	chr3:58286912:T:C	0	58286912	C	T
3	chr3:58288088:G:A	0	58288088	A	G
3	chr3:58288613:C:CACTA	0	58288613	CACTA	C
3	chr3:58289322:G:A	0	58289322	A	G
3	chr3:58289458:G:A	0	58289458	A	G
3	chr3:58290979:C:T	0	58290979	T	C
3	chr3:58291216:A:G	0	58291216	G	A
3	chr3:58291600:G:A	0	58291600	A	G
3	chr3:58291774:A:C	0	58291774	C	A
3	chr3:58291819:G:A	0	58291819	A	G
3	chr3:58291931:C:T	0	58291931	T	C
3	chr3:58292517:A:G	0	58292517	G	A
3	chr3:58292720:C:A	0	58292720	A	C
3	chr3:58292863:T:C	0	58292863	C	T
3	chr3:58293174:C:T	0	58293174	T	C
3	chr3:58293402:A:G	0	58293402	G	A
3	chr3:58293478:C:T	0	58293478	T	C
3	chr3:58293945:C:T	0	58293945	T	C
3	chr3:58294044:G:C	0	58294044	C	G
3	chr3:58294260:C:T	0	58294260	T	C
3	chr3:58294334:T:C	0	58294334	C	T
3	chr3:58294679:A:G	0	58294679	G	A
3	chr3:58294963:A:G	0	58294963	G	A
3	chr3:58295215:A:G	0	58295215	G	A
3	chr3:58295497:A:G	0	58295497	G	A
3	chr3:58295949:A:G	0	58295949	G	A
3	chr3:58296067:T:C	0	58296067	C	T
3	chr3:58296141:T:G	0	58296141	G	T
3	chr3:58296661:T:C	0	58296661	C	T
3	chr3:58296773:T:C	0	58296773	C	T
3	chr3:58296849:T:C	0	58296849	C	T
3	chr3:58296946:A:C	0	58296946	C	A
3	chr3:58297113:A:G	0	58297113	G	A
3	chr3:58297170:G:C	0	58297170	C	G
3	chr3:58297203:A:G	0	58297203	G	A
3	chr3:58297314:C:T	0	58297314	T	C
3	chr3:58297627:A:G	0	58297627	G	A
3	chr3:58297995:C:T	0	58297995	T	C
3	chr3:58298462:G:A	0	58298462	A	G
3	chr3:58298711:G:T	0	58298711	T	G
3	chr3:58299072:G:A	0	58299072	A	G
3	chr3:58300062:C:T	0	58300062	T	C
3	chr3:58300081:G:A	0	58300081	A	G
3	chr3:58300271:AAAAC:A	0	58300271	A	AAAAC
3	chr3:58300320:C:T	0	58300320	T	C
3	chr3:58301143:T:C	0	58301143	C	T
3	chr3:58301202:G:A	0	58301202	A	G
3	chr3:58301343:T:A	0	58301343	A	T
3	chr3:58301806:C:T	0	58301806	T	C
3	chr3:58302635:A:G	0	58302635	G	A
3	chr3:58303489:AAAAC:A	0	58303489	A	AAAAC
3	chr3:58303637:G:A	0	58303637	A	G
3	chr3:58303818:AAGTTT:A	0	58303818	A	AAGTTT
3	chr3:58304219:T:G	0	58304219	G	T
3	chr3:58304220:T:C	0	58304220	C	T
3	chr3:58304246:G:A	0	58304246	A	G
3	chr3:58304402:T:G	0	58304402	G	T
3	chr3:58304416:G:A	0	58304416	A	G
3	chr3:58304631:T:C	0	58304631	C	T
3	chr3:58304902:T:C	0	58304902	C	T
3	chr3:58305106:A:G	0	58305106	G	A
3	chr3:58305116:T:C	0	58305116	C	T
3	chr3:58305165:G:A	0	58305165	A	G
3	chr3:58305280:T:A	0	58305280	A	T
3	chr3:58305320:A:G	0	58305320	G	A
3	chr3:58305380:T:C	0	58305380	C	T
3	chr3:58305477:A:G	0	58305477	G	A
3	chr3:58305651:A:G	0	58305651	G	A
3	chr3:58305853:C:A	0	58305853	A	C
3	chr3:58305894:T:C	0	58305894	C	T
3	chr3:58306798:T:G	0	58306798	G	T
3	chr3:58306852:G:A	0	58306852	A	G
3	chr3:58307374:A:G	0	58307374	G	A
3	chr3:58308067:TAAA:T	0	58308067	T	TAAA
3	chr3:58308140:G:A	0	58308140	A	G
3	chr3:58308779:TAAAC:T	0	58308779	T	TAAAC
3	chr3:58309243:T:C	0	58309243	C	T
3	chr3:58309674:G:A	0	58309674	A	G
3	chr3:58310481:A:T	0	58310481	T	A
3	chr3:58311663:C:T	0	58311663	T	C
3	chr3:58312147:C:T	0	58312147	T	C
3	chr3:58312686:C:T	0	58312686	T	C
3	chr3:58313238:G:A	0	58313238	A	G
3	chr3:58313715:G:C	0	58313715	C	G
3	chr3:58314389:G:A	0	58314389	A	G
3	chr3:58314555:A:G	0	58314555	G	A
3	chr3:58314818:A:G	0	58314818	G	A
3	chr3:58314917:C:T	0	58314917	T	C
3	chr3:58315609:C:T	0	58315609	T	C
3	chr3:58315733:A:G	0	58315733	G	A
3	chr3:58316174:G:A	0	58316174	A	G
3	chr3:58316313:A:G	0	58316313	G	A
3	chr3:58316677:A:T	0	58316677	T	A
3	chr3:58317208:C:T	0	58317208	T	C
3	chr3:58317342:C:T	0	58317342	T	C
3	chr3:58318385:C:T	0	58318385	T	C
3	chr3:58318881:C:G	0	58318881	G	C
3	chr3:58318965:C:T	0	58318965	T	C
3	chr3:58319352:T:C	0	58319352	C	T
3	chr3:58319472:G:A	0	58319472	A	G
3	chr3:58320489:A:G	0	58320489	G	A
3	chr3:58320594:T:C	0	58320594	C	T
3	chr3:58320852:T:C	0	58320852	C	T
3	chr3:58321917:A:G	0	58321917	G	A
3	chr3:58321966:G:A	0	58321966	A	G
3	chr3:58322065:T:TTTG	0	58322065	TTTG	T
3	chr3:58322102:G:T	0	58322102	T	G
3	chr3:58322487:G:A	0	58322487	A	G
3	chr3:58322792:G:A	0	58322792	A	G
3	chr3:58323233:T:C	0	58323233	C	T
3	chr3:58323709:A:T	0	58323709	T	A
3	chr3:58323875:C:T	0	58323875	T	C
3	chr3:58324523:T:C	0	58324523	C	T
3	chr3:58324907:T:A	0	58324907	A	T
3	chr3:58325111:A:C	0	58325111	C	A
3	chr3:58325316:T:G	0	58325316	G	T
3	chr3:58325555:A:G	0	58325555	G	A
3	chr3:58325849:TA:T	0	58325849	T	TA
3	chr3:58326171:C:T	0	58326171	T	C
3	chr3:58326570:A:G	0	58326570	G	A
3	chr3:58327385:G:A	0	58327385	A	G
3	chr3:58327667:T:C	0	58327667	C	T
3	chr3:58327979:G:A	0	58327979	A	G
3	chr3:58328086:T:C	0	58328086	C	T
3	chr3:58328618:G:A	0	58328618	A	G
3	chr3:58328788:G:A	0	58328788	A	G
3	chr3:58328833:C:T	0	58328833	T	C
3	chr3:58329029:G:A	0	58329029	A	G
3	chr3:58329348:T:C	0	58329348	C	T
3	chr3:58330022:G:A	0	58330022	A	G
3	chr3:58330930:A:G	0	58330930	G	A
3	chr3:58331626:A:G	0	58331626	G	A
3	chr3:58331965:A:G	0	58331965	G	A
3	chr3:58332497:A:G	0	58332497	G	A
3	chr3:58332721:A:G	0	58332721	G	A
3	chr3:58332748:G:A	0	58332748	A	G
3	chr3:58332750:G:A	0	58332750	A	G
3	chr3:58332772:C:T	0	58332772	T	C
3	chr3:58332796:G:T	0	58332796	T	G
3	chr3:58333425:C:T	0	58333425	T	C
3	chr3:58333432:G:A	0	58333432	A	G
3	chr3:58334014:G:A	0	58334014	A	G
3	chr3:58334231:G:A	0	58334231	A	G
3	chr3:58334780:A:G	0	58334780	G	A
3	chr3:58335257:G:A	0	58335257	A	G
3	chr3:58335980:C:T	0	58335980	T	C
3	chr3:58336227:C:T	0	58336227	T	C
3	chr3:58336943:G:A	0	58336943	A	G
3	chr3:58337408:G:T	0	58337408	T	G
3	chr3:58337447:A:G	0	58337447	G	A
3	chr3:58337517:C:T	0	58337517	T	C
3	chr3:58337588:G:A	0	58337588	A	G
3	chr3:58337650:A:G	0	58337650	G	A
3	chr3:58337814:C:T	0	58337814	T	C
3	chr3:58338066:G:C	0	58338066	C	G
3	chr3:58338215:G:C	0	58338215	C	G
3	chr3:58338556:A:G	0	58338556	G	A
3	chr3:58338963:G:A	0	58338963	A	G
3	chr3:58339503:A:T	0	58339503	T	A
3	chr3:58339620:A:G	0	58339620	G	A
3	chr3:58339836:T:C	0	58339836	C	T
3	chr3:58340007:G:A	0	58340007	A	G
3	chr3:58340065:G:A	0	58340065	A	G
3	chr3:58340464:C:A	0	58340464	A	C
3	chr3:58340493:G:A	0	58340493	A	G
3	chr3:58340524:T:A	0	58340524	A	T
3	chr3:58340526:T:A	0	58340526	A	T
3	chr3:58341189:A:G	0	58341189	G	A
3	chr3:58341813:T:C	0	58341813	C	T
3	chr3:58342172:A:T	0	58342172	T	A
3	chr3:58342238:T:C	0	58342238	C	T
3	chr3:58342345:C:T	0	58342345	T	C
3	chr3:58343535:G:A	0	58343535	A	G
3	chr3:58344015:G:A	0	58344015	A	G
3	chr3:58344776:C:T	0	58344776	T	C
3	chr3:58345459:G:A	0	58345459	A	G
3	chr3:58346490:A:G	0	58346490	G	A
3	chr3:58347185:C:T	0	58347185	T	C
3	chr3:58347528:G:A	0	58347528	A	G
3	chr3:58347910:A:G	0	58347910	G	A
3	chr3:58348624:T:C	0	58348624	C	T
3	chr3:58349379:G:A	0	58349379	A	G
3	chr3:58349474:G:A	0	58349474	A	G
3	chr3:58349483:G:C	0	58349483	C	G
3	chr3:58349846:C:T	0	58349846	T	C
3	chr3:58350868:C:A	0	58350868	A	C
3	chr3:58350908:C:T	0	58350908	T	C
3	chr3:58351119:A:C	0	58351119	C	A
3	chr3:58352106:A:G	0	58352106	G	A
3	chr3:58352985:A:G	0	58352985	G	A
3	chr3:58353082:C:T	0	58353082	T	C
3	chr3:58353239:C:T	0	58353239	T	C
3	chr3:58353421:C:T	0	58353421	T	C
3	chr3:58353560:G:A	0	58353560	A	G
3	chr3:58354748:C:T	0	58354748	T	C
3	chr3:58355841:C:T	0	58355841	T	C
3	chr3:58358111:T:C	0	58358111	C	T
3	chr3:58358161:T:C	0	58358161	C	T
3	chr3:58359401:G:A	0	58359401	A	G
3	chr3:58359480:G:A	0	58359480	A	G
3	chr3:58359764:A:AG	0	58359764	AG	A
3	chr3:58361009:C:T	0	58361009	T	C
3	chr3:58361017:C:T	0	58361017	T	C
3	chr3:58361166:C:T	0	58361166	T	C
3	chr3:58361213:T:C	0	58361213	C	T
3	chr3:58361433:A:G	0	58361433	G	A
3	chr3:58362430:T:C	0	58362430	C	T
3	chr3:58363294:A:G	0	58363294	G	A
3	chr3:58363295:C:T	0	58363295	T	C
3	chr3:58363414:G:T	0	58363414	T	G
3	chr3:58365043:C:T	0	58365043	T	C
3	chr3:58366872:G:A	0	58366872	A	G
3	chr3:58367331:G:A	0	58367331	A	G
3	chr3:58367536:T:C	0	58367536	C	T
3	chr3:58368524:A:G	0	58368524	G	A
3	chr3:58368545:C:T	0	58368545	T	C
3	chr3:58369503:C:T	0	58369503	T	C
3	chr3:58370859:T:TGTG	0	58370859	TGTG	T
3	chr3:58372058:G:A	0	58372058	A	G
3	chr3:58372775:T:C	0	58372775	C	T
3	chr3:58373231:A:G	0	58373231	G	A
3	chr3:58374124:G:A	0	58374124	A	G
3	chr3:58374364:G:A	0	58374364	A	G
3	chr3:58374600:G:A	0	58374600	A	G
3	chr3:58375034:T:TA	0	58375034	TA	T
3	chr3:58375073:A:G	0	58375073	G	A
3	chr3:58375790:G:A	0	58375790	A	G
3	chr3:58375803:A:C	0	58375803	C	A
3	chr3:58375876:T:C	0	58375876	C	T
3	chr3:58375948:TAAC:T	0	58375948	T	TAAC
3	chr3:58375989:A:G	0	58375989	G	A
3	chr3:58377644:T:C	0	58377644	C	T
3	chr3:58377705:G:A	0	58377705	A	G
3	chr3:58378815:C:T	0	58378815	T	C
3	chr3:58379008:C:T	0	58379008	T	C
3	chr3:58379419:T:A	0	58379419	A	T
3	chr3:58379544:T:C	0	58379544	C	T
3	chr3:58380185:T:A	0	58380185	A	T
3	chr3:58380248:AAAC:A	0	58380248	A	AAAC
3	chr3:58380290:G:A	0	58380290	A	G
3	chr3:58380401:G:C	0	58380401	C	G
3	chr3:58380693:C:T	0	58380693	T	C
3	chr3:58381064:C:T	0	58381064	T	C
3	chr3:58382044:G:A	0	58382044	A	G
3	chr3:58382306:C:T	0	58382306	T	C
3	chr3:58382722:T:C	0	58382722	C	T
3	chr3:58383233:A:G	0	58383233	G	A
3	chr3:58383597:G:A	0	58383597	A	G
3	chr3:58384185:C:T	0	58384185	T	C
3	chr3:58384450:G:T	0	58384450	T	G
3	chr3:58385065:T:C	0	58385065	C	T
3	chr3:58386018:T:C	0	58386018	C	T
3	chr3:58386597:C:T	0	58386597	T	C
3	chr3:58386696:G:A	0	58386696	A	G
3	chr3:58386735:T:C	0	58386735	C	T
3	chr3:58386781:C:T	0	58386781	T	C
3	chr3:58387017:G:A	0	58387017	A	G
3	chr3:58387158:T:C	0	58387158	C	T
3	chr3:58387440:G:C	0	58387440	C	G
3	chr3:58387524:A:G	0	58387524	G	A
3	chr3:58387940:C:T	0	58387940	T	C
3	chr3:58387989:G:A	0	58387989	A	G
3	chr3:58388212:A:G	0	58388212	G	A
3	chr3:58388288:C:T	0	58388288	T	C
3	chr3:58388302:A:G	0	58388302	G	A
3	chr3:58388664:CATCACAT:C	0	58388664	C	CATCACAT
3	chr3:58388706:A:G	0	58388706	G	A
3	chr3:58388806:A:T	0	58388806	T	A
3	chr3:58389166:T:C	0	58389166	C	T
3	chr3:58389559:G:A	0	58389559	A	G
3	chr3:58389848:A:G	0	58389848	G	A
3	chr3:58391265:G:A	0	58391265	A	G
3	chr3:58391312:C:T	0	58391312	T	C
3	chr3:58391432:A:G	0	58391432	G	A
3	chr3:58392161:G:A	0	58392161	A	G
3	chr3:58392198:GA:G	0	58392198	G	GA
3	chr3:58392352:G:A	0	58392352	A	G
3	chr3:58392355:G:T	0	58392355	T	G
3	chr3:58392479:C:T	0	58392479	T	C
3	chr3:58393057:T:C	0	58393057	C	T
3	chr3:58393093:A:G	0	58393093	G	A
3	chr3:58393097:C:A	0	58393097	A	C
3	chr3:58393272:C:T	0	58393272	T	C
3	chr3:58393416:A:G	0	58393416	G	A
3	chr3:58393570:C:A	0	58393570	A	C
3	chr3:58393833:T:C	0	58393833	C	T
3	chr3:58393859:T:A	0	58393859	A	T
3	chr3:58394257:G:C	0	58394257	C	G
3	chr3:58394371:C:A	0	58394371	A	C
3	chr3:58394738:A:T	0	58394738	T	A
3	chr3:58394842:A:C	0	58394842	C	A
3	chr3:58395393:T:A	0	58395393	A	T
3	chr3:58395453:T:A	0	58395453	A	T
3	chr3:58395560:G:A	0	58395560	A	G
3	chr3:58396431:C:T	0	58396431	T	C
3	chr3:58397119:C:T	0	58397119	T	C
3	chr3:58397321:G:A	0	58397321	A	G
3	chr3:58397447:A:T	0	58397447	T	A
3	chr3:58398061:C:T	0	58398061	T	C
3	chr3:58398264:G:A	0	58398264	A	G
3	chr3:58399048:G:A	0	58399048	A	G
3	chr3:58399268:G:A	0	58399268	A	G
3	chr3:58399467:T:C	0	58399467	C	T
3	chr3:58400233:C:T	0	58400233	T	C
3	chr3:58400894:T:C	0	58400894	C	T
3	chr3:58401483:G:A	0	58401483	A	G
3	chr3:58401753:T:C	0	58401753	C	T
3	chr3:58401799:C:T	0	58401799	T	C
3	chr3:58402050:C:T	0	58402050	T	C
3	chr3:58403110:A:G	0	58403110	G	A
3	chr3:58403393:A:T	0	58403393	T	A
3	chr3:58403508:A:G	0	58403508	G	A
3	chr3:58404521:A:G	0	58404521	G	A
3	chr3:58404763:A:C	0	58404763	C	A
3	chr3:58404975:C:G	0	58404975	G	C
3	chr3:58404998:A:C	0	58404998	C	A
3	chr3:58405117:C:T	0	58405117	T	C
3	chr3:58405448:A:G	0	58405448	G	A
3	chr3:58405566:C:G	0	58405566	G	C
3	chr3:58405838:C:T	0	58405838	T	C
3	chr3:58405860:T:C	0	58405860	C	T
3	chr3:58405951:G:A	0	58405951	A	G
3	chr3:58406218:C:T	0	58406218	T	C
3	chr3:58406497:G:C	0	58406497	C	G
3	chr3:58406684:A:G	0	58406684	G	A
3	chr3:58407090:C:T	0	58407090	T	C
3	chr3:58407147:A:G	0	58407147	G	A
3	chr3:58407426:T:G	0	58407426	G	T
3	chr3:58407846:C:T	0	58407846	T	C
3	chr3:58408569:C:T	0	58408569	T	C
3	chr3:58408618:G:A	0	58408618	A	G
3	chr3:58409123:C:T	0	58409123	T	C
3	chr3:58409629:T:C	0	58409629	C	T
3	chr3:58410164:C:G	0	58410164	G	C
3	chr3:58410387:T:C	0	58410387	C	T
3	chr3:58410436:T:C	0	58410436	C	T
3	chr3:58410766:A:G	0	58410766	G	A
3	chr3:58410852:C:T	0	58410852	T	C
3	chr3:58410885:A:G	0	58410885	G	A
3	chr3:58411196:A:G	0	58411196	G	A
3	chr3:58411375:G:A	0	58411375	A	G
3	chr3:58411460:G:A	0	58411460	A	G
3	chr3:58411672:A:G	0	58411672	G	A
3	chr3:58412309:A:C	0	58412309	C	A
3	chr3:58412343:T:C	0	58412343	C	T
3	chr3:58412488:C:T	0	58412488	T	C
3	chr3:58412562:C:A	0	58412562	A	C
3	chr3:58412720:C:T	0	58412720	T	C
3	chr3:58412739:C:T	0	58412739	T	C
3	chr3:58413003:G:A	0	58413003	A	G
3	chr3:58413086:A:G	0	58413086	G	A
3	chr3:58413195:C:T	0	58413195	T	C
3	chr3:58413556:T:C	0	58413556	C	T
3	chr3:58413784:A:G	0	58413784	G	A
3	chr3:58414616:GA:G	0	58414616	G	GA
3	chr3:58414687:T:C	0	58414687	C	T
3	chr3:58415535:G:A	0	58415535	A	G
3	chr3:58415753:G:A	0	58415753	A	G
3	chr3:58415758:C:T	0	58415758	T	C
3	chr3:58415796:G:A	0	58415796	A	G
3	chr3:58415868:C:T	0	58415868	T	C
3	chr3:58416597:CAGG:C	0	58416597	C	CAGG
3	chr3:58417315:T:C	0	58417315	C	T
3	chr3:58417409:A:G	0	58417409	G	A
3	chr3:58417725:G:A	0	58417725	A	G
3	chr3:58417883:C:T	0	58417883	T	C
3	chr3:58418084:A:G	0	58418084	G	A
3	chr3:58418369:C:T	0	58418369	T	C
3	chr3:58418628:G:A	0	58418628	A	G
3	chr3:58418759:C:G	0	58418759	G	C
3	chr3:58418820:G:A	0	58418820	A	G
3	chr3:58419449:C:T	0	58419449	T	C
3	chr3:58419473:G:A	0	58419473	A	G
3	chr3:58419557:T:G	0	58419557	G	T
3	chr3:58419704:A:G	0	58419704	G	A
3	chr3:58419846:C:G	0	58419846	G	C
3	chr3:58419909:TTAAG:T	0	58419909	T	TTAAG
3	chr3:58420220:A:G	0	58420220	G	A
3	chr3:58420277:G:T	0	58420277	T	G
3	chr3:58420966:A:G	0	58420966	G	A
3	chr3:58420967:G:C	0	58420967	C	G
3	chr3:58421356:C:T	0	58421356	T	C
3	chr3:58421370:CAGG:C	0	58421370	C	CAGG
3	chr3:58422110:T:C	0	58422110	C	T
3	chr3:58422520:A:G	0	58422520	G	A
3	chr3:58422626:G:A	0	58422626	A	G
3	chr3:58422952:G:A	0	58422952	A	G
3	chr3:58423040:C:T	0	58423040	T	C
3	chr3:58423065:T:G	0	58423065	G	T
3	chr3:58423118:A:G	0	58423118	G	A
3	chr3:58423183:C:T	0	58423183	T	C
3	chr3:58423336:T:C	0	58423336	C	T
3	chr3:58423355:A:G	0	58423355	G	A
3	chr3:58423573:G:GTT	0	58423573	GTT	G
3	chr3:58423634:A:T	0	58423634	T	A
3	chr3:58423941:C:T	0	58423941	T	C
3	chr3:58423952:G:A	0	58423952	A	G
3	chr3:58423973:G:A	0	58423973	A	G
3	chr3:58424127:A:G	0	58424127	G	A
3	chr3:58424200:G:C	0	58424200	C	G
3	chr3:58424704:A:G	0	58424704	G	A
3	chr3:58424827:C:T	0	58424827	T	C
3	chr3:58425718:G:C	0	58425718	C	G
3	chr3:58425803:A:T	0	58425803	T	A
3	chr3:58427678:T:C	0	58427678	C	T
3	chr3:58427681:A:G	0	58427681	G	A
3	chr3:58428325:C:G	0	58428325	G	C
3	chr3:58428655:C:T	0	58428655	T	C
3	chr3:58428688:CCT:C	0	58428688	C	CCT
3	chr3:58429145:G:A	0	58429145	A	G
3	chr3:58429181:C:G	0	58429181	G	C
3	chr3:58429304:A:G	0	58429304	G	A
3	chr3:58429840:C:T	0	58429840	T	C
3	chr3:58429863:C:A	0	58429863	A	C
3	chr3:58430808:C:T	0	58430808	T	C
3	chr3:58431287:G:A	0	58431287	A	G
3	chr3:58431463:G:C	0	58431463	C	G
3	chr3:58431689:C:T	0	58431689	T	C
3	chr3:58432202:T:C	0	58432202	C	T
3	chr3:58433123:C:T	0	58433123	T	C
3	chr3:58434217:C:T	0	58434217	T	C
3	chr3:58434315:C:T	0	58434315	T	C
3	chr3:58434696:G:A	0	58434696	A	G
3	chr3:58434815:T:C	0	58434815	C	T
3	chr3:58434886:A:G	0	58434886	G	A
3	chr3:58435014:G:C	0	58435014	C	G
3	chr3:58436360:G:T	0	58436360	T	G
3	chr3:58436401:C:T	0	58436401	T	C
3	chr3:58436756:C:G	0	58436756	G	C
3	chr3:58437498:G:A	0	58437498	A	G
3	chr3:58437561:G:A	0	58437561	A	G
3	chr3:58437771:A:C	0	58437771	C	A
3	chr3:58439172:A:C	0	58439172	C	A
3	chr3:58439349:G:A	0	58439349	A	G
3	chr3:58439464:A:T	0	58439464	T	A
3	chr3:58440010:C:T	0	58440010	T	C
3	chr3:58440280:T:C	0	58440280	C	T
3	chr3:58440779:T:C	0	58440779	C	T
3	chr3:58441106:G:T	0	58441106	T	G
3	chr3:58442351:T:G	0	58442351	G	T
3	chr3:58442670:C:T	0	58442670	T	C
3	chr3:58442717:A:G	0	58442717	G	A
3	chr3:58443333:G:A	0	58443333	A	G
3	chr3:58443408:G:A	0	58443408	A	G
3	chr3:58444181:G:A	0	58444181	A	G
3	chr3:58444480:C:T	0	58444480	T	C
3	chr3:58444760:C:T	0	58444760	T	C
3	chr3:58445486:T:A	0	58445486	A	T
3	chr3:58447778:T:A	0	58447778	A	T
3	chr3:58447943:G:A	0	58447943	A	G
3	chr3:58448437:A:G	0	58448437	G	A
3	chr3:58448607:A:C	0	58448607	C	A
3	chr3:58448653:G:T	0	58448653	T	G
3	chr3:58448866:A:G	0	58448866	G	A
3	chr3:58449064:C:T	0	58449064	T	C
3	chr3:58449242:T:C	0	58449242	C	T
3	chr3:58450051:G:T	0	58450051	T	G
3	chr3:58450095:C:T	0	58450095	T	C
3	chr3:58450749:G:A	0	58450749	A	G
3	chr3:58450761:C:T	0	58450761	T	C
3	chr3:58450978:G:A	0	58450978	A	G
3	chr3:58451222:C:A	0	58451222	A	C
3	chr3:58451277:G:A	0	58451277	A	G
3	chr3:58451279:C:T	0	58451279	T	C
3	chr3:58451618:C:T	0	58451618	T	C
3	chr3:58452408:T:C	0	58452408	C	T
3	chr3:58453173:C:T	0	58453173	T	C
3	chr3:58454509:T:C	0	58454509	C	T
3	chr3:58457065:C:T	0	58457065	T	C
3	chr3:58459264:A:G	0	58459264	G	A
3	chr3:58460264:C:T	0	58460264	T	C
3	chr3:58460273:G:A	0	58460273	A	G
3	chr3:58460283:A:T	0	58460283	T	A
3	chr3:58460671:A:G	0	58460671	G	A
3	chr3:58460773:G:A	0	58460773	A	G
3	chr3:58461379:C:A	0	58461379	A	C
3	chr3:58461572:C:T	0	58461572	T	C
3	chr3:58463517:T:C	0	58463517	C	T
3	chr3:58463521:TG:T	0	58463521	T	TG
3	chr3:58465907:G:A	0	58465907	A	G
3	chr3:58466381:A:G	0	58466381	G	A
3	chr3:58466810:G:C	0	58466810	C	G
3	chr3:58466889:G:T	0	58466889	T	G
3	chr3:58466912:C:T	0	58466912	T	C
3	chr3:58467140:C:G	0	58467140	G	C
3	chr3:58468289:ACAG:A	0	58468289	A	ACAG
3	chr3:58469341:G:A	0	58469341	A	G
3	chr3:58469393:G:A	0	58469393	A	G
3	chr3:58470992:T:C	0	58470992	C	T
3	chr3:58471084:C:T	0	58471084	T	C
3	chr3:58471903:G:T	0	58471903	T	G
3	chr3:58472009:T:C	0	58472009	C	T
3	chr3:58472208:CTGTTGGTCT:C	0	58472208	C	CTGTTGGTCT
3	chr3:58472316:G:A	0	58472316	A	G
3	chr3:58474637:C:T	0	58474637	T	C
3	chr3:58475489:A:T	0	58475489	T	A
3	chr3:58475938:T:C	0	58475938	C	T
3	chr3:58476287:G:T	0	58476287	T	G
3	chr3:58476343:C:T	0	58476343	T	C
3	chr3:58476436:G:A	0	58476436	A	G
3	chr3:58477684:G:A	0	58477684	A	G
3	chr3:58477962:TC:T	0	58477962	T	TC
3	chr3:58479456:A:G	0	58479456	G	A
3	chr3:58481137:A:G	0	58481137	G	A
3	chr3:58481860:G:A	0	58481860	A	G
3	chr3:58481929:C:T	0	58481929	T	C
3	chr3:58481947:TA:T	0	58481947	T	TA
3	chr3:58482509:T:G	0	58482509	G	T
3	chr3:58482701:A:C	0	58482701	C	A
3	chr3:58483299:G:C	0	58483299	C	G
3	chr3:58484624:C:T	0	58484624	T	C
3	chr3:58484981:T:C	0	58484981	C	T
3	chr3:58488172:ATTAT:A	0	58488172	A	ATTAT
3	chr3:58489269:A:T	0	58489269	T	A
3	chr3:58491061:C:G	0	58491061	G	C
3	chr3:58491105:C:A	0	58491105	A	C
3	chr3:58491553:T:C	0	58491553	C	T
3	chr3:58493243:C:T	0	58493243	T	C
3	chr3:58493627:A:G	0	58493627	G	A
3	chr3:58495468:C:T	0	58495468	T	C
3	chr3:58495476:A:G	0	58495476	G	A
3	chr3:58496164:A:G	0	58496164	G	A
3	chr3:58496598:C:T	0	58496598	T	C
3	chr3:58497903:T:C	0	58497903	C	T
3	chr3:58497924:T:C	0	58497924	C	T
3	chr3:58497934:A:C	0	58497934	C	A
3	chr3:58498794:T:C	0	58498794	C	T
3	chr3:58499115:G:A	0	58499115	A	G
3	chr3:58504938:C:T	0	58504938	T	C
3	chr3:58506153:T:C	0	58506153	C	T
3	chr3:58506227:C:T	0	58506227	T	C
3	chr3:58506566:A:G	0	58506566	G	A
3	chr3:58506679:G:C	0	58506679	C	G
3	chr3:58506769:A:G	0	58506769	G	A
3	chr3:58506770:T:C	0	58506770	C	T
3	chr3:58508580:G:A	0	58508580	A	G
3	chr3:58508819:G:C	0	58508819	C	G
3	chr3:58510012:A:T	0	58510012	T	A
3	chr3:58510254:G:A	0	58510254	A	G
3	chr3:58510853:AAAC:A	0	58510853	A	AAAC
3	chr3:58511323:TG:T	0	58511323	T	TG
3	chr3:58512052:C:T	0	58512052	T	C
3	chr3:58512613:C:T	0	58512613	T	C
3	chr3:58516348:G:A	0	58516348	A	G
3	chr3:58516378:G:A	0	58516378	A	G
3	chr3:58516565:C:T	0	58516565	T	C
3	chr3:58516981:C:A	0	58516981	A	C
3	chr3:58518021:G:A	0	58518021	A	G
3	chr3:58520342:A:G	0	58520342	G	A
3	chr3:58520664:G:T	0	58520664	T	G
3	chr3:58520795:G:A	0	58520795	A	G
3	chr3:58521123:C:T	0	58521123	T	C
3	chr3:58521910:T:C	0	58521910	C	T
3	chr3:58525410:T:A	0	58525410	A	T
3	chr3:58526313:A:T	0	58526313	T	A
3	chr3:58526510:A:G	0	58526510	G	A
3	chr3:58526558:T:C	0	58526558	C	T
3	chr3:58526648:T:C	0	58526648	C	T
3	chr3:58527710:C:T	0	58527710	T	C
3	chr3:58529907:G:A	0	58529907	A	G
3	chr3:58530656:G:A	0	58530656	A	G
3	chr3:58530857:G:A	0	58530857	A	G
3	chr3:58531793:A:G	0	58531793	G	A
3	chr3:58532056:CA:C	0	58532056	C	CA
3	chr3:58532466:G:A	0	58532466	A	G
3	chr3:58532983:G:A	0	58532983	A	G
3	chr3:58533195:C:T	0	58533195	T	C
3	chr3:58534579:G:C	0	58534579	C	G
3	chr3:58535132:A:G	0	58535132	G	A
3	chr3:58535397:A:G	0	58535397	G	A
3	chr3:58536675:A:T	0	58536675	T	A
3	chr3:58537792:T:C	0	58537792	C	T
3	chr3:58537904:T:C	0	58537904	C	T
3	chr3:58538476:G:A	0	58538476	A	G
3	chr3:58538989:A:G	0	58538989	G	A
3	chr3:58539343:A:G	0	58539343	G	A
3	chr3:58539935:G:A	0	58539935	A	G
3	chr3:58540126:C:T	0	58540126	T	C
3	chr3:58540256:A:C	0	58540256	C	A
3	chr3:58540470:C:G	0	58540470	G	C
3	chr3:58540863:A:G	0	58540863	G	A
3	chr3:58541467:C:T	0	58541467	T	C
3	chr3:58541899:A:G	0	58541899	G	A
3	chr3:58541987:T:C	0	58541987	C	T
3	chr3:58542041:T:C	0	58542041	C	T
3	chr3:58543419:A:G	0	58543419	G	A
3	chr3:58544303:TAACTA:T	0	58544303	T	TAACTA
3	chr3:58545644:T:C	0	58545644	C	T
3	chr3:58546013:A:G	0	58546013	G	A
3	chr3:58546049:G:C	0	58546049	C	G
3	chr3:58546074:C:T	0	58546074	T	C
3	chr3:58546302:T:G	0	58546302	G	T
3	chr3:58547179:G:A	0	58547179	A	G
3	chr3:58547309:T:A	0	58547309	A	T
3	chr3:58547428:A:G	0	58547428	G	A
3	chr3:58547764:C:T	0	58547764	T	C
3	chr3:58548399:G:T	0	58548399	T	G
3	chr3:58548823:A:G	0	58548823	G	A
3	chr3:58548873:C:T	0	58548873	T	C
3	chr3:58548942:A:G	0	58548942	G	A
3	chr3:58548967:C:T	0	58548967	T	C
3	chr3:58551748:A:G	0	58551748	G	A
3	chr3:58551975:A:T	0	58551975	T	A
3	chr3:58553275:C:A	0	58553275	A	C
3	chr3:58553606:A:T	0	58553606	T	A
3	chr3:58553683:C:T	0	58553683	T	C
3	chr3:58554047:G:A	0	58554047	A	G
3	chr3:58554064:C:T	0	58554064	T	C
3	chr3:58554490:C:T	0	58554490	T	C
3	chr3:58554679:A:G	0	58554679	G	A
3	chr3:58554718:C:T	0	58554718	T	C
3	chr3:58556226:A:G	0	58556226	G	A
3	chr3:58557785:G:A	0	58557785	A	G
3	chr3:58559081:T:C	0	58559081	C	T
3	chr3:58559743:G:A	0	58559743	A	G
3	chr3:58560114:T:C	0	58560114	C	T
3	chr3:58560834:T:C	0	58560834	C	T
3	chr3:58561097:G:A	0	58561097	A	G
3	chr3:58563920:A:G	0	58563920	G	A
3	chr3:58565837:G:A	0	58565837	A	G
3	chr3:58565844:G:T	0	58565844	T	G
3	chr3:58567270:C:A	0	58567270	A	C
3	chr3:58567482:A:G	0	58567482	G	A
3	chr3:58567575:G:A	0	58567575	A	G
3	chr3:58567608:T:G	0	58567608	G	T
3	chr3:58567942:A:C	0	58567942	C	A
3	chr3:58568596:C:T	0	58568596	T	C
3	chr3:58569616:C:T	0	58569616	T	C
3	chr3:58569659:G:T	0	58569659	T	G
3	chr3:58570168:T:C	0	58570168	C	T
3	chr3:58571114:T:C	0	58571114	C	T
3	chr3:58571724:G:A	0	58571724	A	G
3	chr3:58572392:G:A	0	58572392	A	G
3	chr3:58574316:G:T	0	58574316	T	G
3	chr3:58574719:C:T	0	58574719	T	C
3	chr3:58574859:G:T	0	58574859	T	G
3	chr3:58574898:C:T	0	58574898	T	C
3	chr3:58575821:C:T	0	58575821	T	C
3	chr3:58577424:C:T	0	58577424	T	C
3	chr3:58578073:G:C	0	58578073	C	G
3	chr3:58578370:A:C	0	58578370	C	A
3	chr3:58578478:GA:G	0	58578478	G	GA
3	chr3:58578710:G:A	0	58578710	A	G
3	chr3:58578972:C:A	0	58578972	A	C
3	chr3:58579488:C:A	0	58579488	A	C
3	chr3:58579795:G:A	0	58579795	A	G
3	chr3:58579799:G:A	0	58579799	A	G
3	chr3:58579987:C:T	0	58579987	T	C
3	chr3:58580330:C:T	0	58580330	T	C
3	chr3:58580576:A:G	0	58580576	G	A
3	chr3:58581085:C:T	0	58581085	T	C
3	chr3:58581188:A:G	0	58581188	G	A
3	chr3:58581608:G:A	0	58581608	A	G
3	chr3:58581614:CA:C	0	58581614	C	CA
3	chr3:58581866:T:C	0	58581866	C	T
3	chr3:58582471:GT:G	0	58582471	G	GT
3	chr3:58582738:T:C	0	58582738	C	T
3	chr3:58582778:A:T	0	58582778	T	A
3	chr3:58583491:G:A	0	58583491	A	G
3	chr3:58583863:C:A	0	58583863	A	C
3	chr3:58583909:C:T	0	58583909	T	C
3	chr3:58584968:T:C	0	58584968	C	T
3	chr3:58585678:T:A	0	58585678	A	T
3	chr3:58585878:C:T	0	58585878	T	C
3	chr3:58586155:TCTTTATGCCTGATTGCCTGCTACTCGAGTCGTGCCCATTTTCCTCTCTCCTGGCCCAAACTTC:T	0	58586155	T	TCTTTATGCCTGATTGCCTGCTACTCGAGTCGTGCCCATTTTCCTCTCTCCTGGCCCAAACTTC
3	chr3:58586513:A:C	0	58586513	C	A
3	chr3:58586568:A:G	0	58586568	G	A
3	chr3:58587436:G:A	0	58587436	A	G
3	chr3:58587807:C:T	0	58587807	T	C
3	chr3:58588815:G:A	0	58588815	A	G
3	chr3:58588872:A:G	0	58588872	G	A
3	chr3:58588918:G:A	0	58588918	A	G
3	chr3:58588990:G:A	0	58588990	A	G
3	chr3:58590232:C:G	0	58590232	G	C
3	chr3:58590589:T:C	0	58590589	C	T
3	chr3:58590656:C:T	0	58590656	T	C
3	chr3:58591426:T:C	0	58591426	C	T
3	chr3:58591485:A:G	0	58591485	G	A
3	chr3:58592590:C:T	0	58592590	T	C
3	chr3:58592694:A:G	0	58592694	G	A
3	chr3:58592758:T:A	0	58592758	A	T
3	chr3:58593118:G:A	0	58593118	A	G
3	chr3:58593729:T:G	0	58593729	G	T
3	chr3:58593740:G:A	0	58593740	A	G
3	chr3:58594187:T:A	0	58594187	A	T
3	chr3:58594251:T:C	0	58594251	C	T
3	chr3:58594267:C:T	0	58594267	T	C
3	chr3:58594570:T:C	0	58594570	C	T
3	chr3:58594987:G:A	0	58594987	A	G
3	chr3:58595540:G:A	0	58595540	A	G
3	chr3:58595568:T:TA	0	58595568	TA	T
3	chr3:58595853:T:C	0	58595853	C	T
3	chr3:58595917:C:T	0	58595917	T	C
3	chr3:58596082:A:G	0	58596082	G	A
3	chr3:58596444:A:G	0	58596444	G	A
3	chr3:58597999:G:T	0	58597999	T	G
3	chr3:58598113:C:T	0	58598113	T	C
3	chr3:58598369:T:C	0	58598369	C	T
3	chr3:58598493:G:A	0	58598493	A	G
3	chr3:58598983:C:T	0	58598983	T	C
3	chr3:58599235:C:G	0	58599235	G	C
3	chr3:58599877:T:C	0	58599877	C	T
3	chr3:58600184:G:A	0	58600184	A	G
3	chr3:58601283:G:GA	0	58601283	GA	G
3	chr3:58602752:C:G	0	58602752	G	C
3	chr3:58603013:T:G	0	58603013	G	T
3	chr3:58603020:A:G	0	58603020	G	A
3	chr3:58603202:C:A	0	58603202	A	C
3	chr3:58603637:G:A	0	58603637	A	G
3	chr3:58603686:A:G	0	58603686	G	A
3	chr3:58603722:A:G	0	58603722	G	A
3	chr3:58604373:C:T	0	58604373	T	C
3	chr3:58604557:A:C	0	58604557	C	A
3	chr3:58604972:G:A	0	58604972	A	G
3	chr3:58605256:T:C	0	58605256	C	T
3	chr3:58605377:C:T	0	58605377	T	C
3	chr3:58605424:T:C	0	58605424	C	T
3	chr3:58605833:G:A	0	58605833	A	G
3	chr3:58606215:C:G	0	58606215	G	C
3	chr3:58606481:G:A	0	58606481	A	G
3	chr3:58607175:C:T	0	58607175	T	C
3	chr3:58607721:G:A	0	58607721	A	G
3	chr3:58608027:C:T	0	58608027	T	C
3	chr3:58608457:C:T	0	58608457	T	C
3	chr3:58608461:A:G	0	58608461	G	A
3	chr3:58608928:T:C	0	58608928	C	T
3	chr3:58609100:C:T	0	58609100	T	C
3	chr3:58609649:G:A	0	58609649	A	G
3	chr3:58610032:C:T	0	58610032	T	C
3	chr3:58610096:T:C	0	58610096	C	T
3	chr3:58610162:T:C	0	58610162	C	T
3	chr3:58610624:G:A	0	58610624	A	G
3	chr3:58610892:A:G	0	58610892	G	A
3	chr3:58610985:C:T	0	58610985	T	C
3	chr3:58611064:A:G	0	58611064	G	A
3	chr3:58611117:C:T	0	58611117	T	C
3	chr3:58611442:C:T	0	58611442	T	C
3	chr3:58611497:T:C	0	58611497	C	T
3	chr3:58611651:T:A	0	58611651	A	T
3	chr3:58611839:T:C	0	58611839	C	T
3	chr3:58611971:C:T	0	58611971	T	C
3	chr3:58612020:A:T	0	58612020	T	A
3	chr3:58612368:T:C	0	58612368	C	T
3	chr3:58612643:A:G	0	58612643	G	A
3	chr3:58613752:C:G	0	58613752	G	C
3	chr3:58613847:C:T	0	58613847	T	C
3	chr3:58613962:A:G	0	58613962	G	A
3	chr3:58614338:GTTA:G	0	58614338	G	GTTA
3	chr3:58614712:C:T	0	58614712	T	C
3	chr3:58614936:G:T	0	58614936	T	G
3	chr3:58615254:T:C	0	58615254	C	T
3	chr3:58615594:G:A	0	58615594	A	G
3	chr3:58615621:C:T	0	58615621	T	C
3	chr3:58615713:T:C	0	58615713	C	T
3	chr3:58615721:C:T	0	58615721	T	C
3	chr3:58616660:G:T	0	58616660	T	G
3	chr3:58616889:T:A	0	58616889	A	T
3	chr3:58616962:C:T	0	58616962	T	C
3	chr3:58617010:G:A	0	58617010	A	G
3	chr3:58617052:G:A	0	58617052	A	G
3	chr3:58617102:G:A	0	58617102	A	G
3	chr3:58617412:A:G	0	58617412	G	A
3	chr3:58617415:A:T	0	58617415	T	A
3	chr3:58617512:C:G	0	58617512	G	C
3	chr3:58617884:C:T	0	58617884	T	C
3	chr3:58619395:G:A	0	58619395	A	G
3	chr3:58619559:C:T	0	58619559	T	C
3	chr3:58619597:G:A	0	58619597	A	G
3	chr3:58619611:A:T	0	58619611	T	A
3	chr3:58620289:T:G	0	58620289	G	T
3	chr3:58621235:C:T	0	58621235	T	C
3	chr3:58621668:G:A	0	58621668	A	G
3	chr3:58621897:T:C	0	58621897	C	T
3	chr3:58621997:G:A	0	58621997	A	G
3	chr3:58622151:G:A	0	58622151	A	G
3	chr3:58622378:T:A	0	58622378	A	T
3	chr3:58622969:G:C	0	58622969	C	G
3	chr3:58623765:C:T	0	58623765	T	C
3	chr3:58623846:G:A	0	58623846	A	G
3	chr3:58624629:C:T	0	58624629	T	C
3	chr3:58624790:A:G	0	58624790	G	A
3	chr3:58626194:TGCAG:T	0	58626194	T	TGCAG
3	chr3:58626459:C:T	0	58626459	T	C
3	chr3:58626677:G:T	0	58626677	T	G
3	chr3:58627602:C:T	0	58627602	T	C
3	chr3:58628289:C:T	0	58628289	T	C
3	chr3:58628468:G:A	0	58628468	A	G
3	chr3:58628628:T:G	0	58628628	G	T
3	chr3:58628666:A:G	0	58628666	G	A
3	chr3:58628676:T:C	0	58628676	C	T
3	chr3:58628693:G:A	0	58628693	A	G
3	chr3:58628816:T:A	0	58628816	A	T
3	chr3:58629323:T:C	0	58629323	C	T
3	chr3:58630098:A:T	0	58630098	T	A
3	chr3:58630443:T:C	0	58630443	C	T
3	chr3:58630451:C:T	0	58630451	T	C
3	chr3:58630551:C:T	0	58630551	T	C
3	chr3:58630900:T:C	0	58630900	C	T
3	chr3:58631338:A:G	0	58631338	G	A
3	chr3:58631785:A:G	0	58631785	G	A
3	chr3:58631817:C:T	0	58631817	T	C
3	chr3:58631827:C:A	0	58631827	A	C
3	chr3:58631963:C:T	0	58631963	T	C
3	chr3:58631999:C:T	0	58631999	T	C
3	chr3:58632392:G:A	0	58632392	A	G
3	chr3:58632734:C:T	0	58632734	T	C
3	chr3:58633037:A:G	0	58633037	G	A
3	chr3:58633327:C:T	0	58633327	T	C
3	chr3:58633536:G:A	0	58633536	A	G
3	chr3:58633795:C:T	0	58633795	T	C
3	chr3:58635175:T:A	0	58635175	A	T
3	chr3:58635628:C:T	0	58635628	T	C
3	chr3:58636778:T:C	0	58636778	C	T
3	chr3:58637531:C:T	0	58637531	T	C
3	chr3:58637617:G:A	0	58637617	A	G
3	chr3:58637746:G:C	0	58637746	C	G
3	chr3:58638176:C:G	0	58638176	G	C
3	chr3:58639023:G:A	0	58639023	A	G
3	chr3:58639043:A:G	0	58639043	G	A
3	chr3:58639447:G:C	0	58639447	C	G
3	chr3:58639504:C:T	0	58639504	T	C
3	chr3:58639598:G:T	0	58639598	T	G
3	chr3:58639607:A:G	0	58639607	G	A
3	chr3:58640148:C:A	0	58640148	A	C
3	chr3:58640248:C:G	0	58640248	G	C
3	chr3:58640515:T:C	0	58640515	C	T
3	chr3:58640615:C:T	0	58640615	T	C
3	chr3:58641167:G:A	0	58641167	A	G
3	chr3:58642185:A:T	0	58642185	T	A
3	chr3:58642339:T:C	0	58642339	C	T
3	chr3:58642627:G:A	0	58642627	A	G
3	chr3:58642778:T:G	0	58642778	G	T
3	chr3:58642972:T:C	0	58642972	C	T
3	chr3:58643027:G:T	0	58643027	T	G
3	chr3:58643960:G:C	0	58643960	C	G
3	chr3:58644332:C:T	0	58644332	T	C
3	chr3:58644498:T:C	0	58644498	C	T
3	chr3:58645264:A:G	0	58645264	G	A
3	chr3:58646179:A:T	0	58646179	T	A
3	chr3:58646924:C:T	0	58646924	T	C
3	chr3:58647014:T:C	0	58647014	C	T
3	chr3:58647534:T:A	0	58647534	A	T
3	chr3:58648222:G:A	0	58648222	A	G
3	chr3:58648236:A:G	0	58648236	G	A
3	chr3:58648777:G:T	0	58648777	T	G
3	chr3:58648824:G:T	0	58648824	T	G
3	chr3:58649470:G:A	0	58649470	A	G
3	chr3:58649773:A:AC	0	58649773	AC	A
3	chr3:58650836:A:G	0	58650836	G	A
3	chr3:58651126:T:C	0	58651126	C	T
3	chr3:58654135:T:A	0	58654135	A	T
3	chr3:58654334:A:T	0	58654334	T	A
3	chr3:58654821:T:C	0	58654821	C	T
3	chr3:58655020:C:T	0	58655020	T	C
3	chr3:58655625:C:T	0	58655625	T	C
3	chr3:58656073:CT:C	0	58656073	C	CT
3	chr3:58656121:G:A	0	58656121	A	G
3	chr3:58656165:G:A	0	58656165	A	G
3	chr3:58656181:A:G	0	58656181	G	A
3	chr3:58656521:AC:A	0	58656521	A	AC
3	chr3:58656725:A:G	0	58656725	G	A
3	chr3:58657443:G:A	0	58657443	A	G
3	chr3:58657726:C:G	0	58657726	G	C
3	chr3:58658486:C:G	0	58658486	G	C
3	chr3:58658497:C:A	0	58658497	A	C
3	chr3:58658635:C:G	0	58658635	G	C
3	chr3:58658896:C:T	0	58658896	T	C
3	chr3:58658999:G:A	0	58658999	A	G
3	chr3:58659229:G:C	0	58659229	C	G
3	chr3:58660482:G:A	0	58660482	A	G
3	chr3:58660721:G:A	0	58660721	A	G
3	chr3:58661191:G:C	0	58661191	C	G
3	chr3:58661237:G:A	0	58661237	A	G
3	chr3:58661584:G:A	0	58661584	A	G
3	chr3:58662149:T:C	0	58662149	C	T
3	chr3:58662304:T:C	0	58662304	C	T
3	chr3:58662362:A:G	0	58662362	G	A
3	chr3:58662828:C:A	0	58662828	A	C
3	chr3:58662991:C:T	0	58662991	T	C
3	chr3:58663048:G:A	0	58663048	A	G
3	chr3:58663233:G:A	0	58663233	A	G
3	chr3:58663378:C:T	0	58663378	T	C
3	chr3:58663390:G:T	0	58663390	T	G
3	chr3:58663485:G:C	0	58663485	C	G
3	chr3:58663582:C:G	0	58663582	G	C
3	chr3:58663608:G:C	0	58663608	C	G
3	chr3:58663837:G:A	0	58663837	A	G
3	chr3:58663847:A:T	0	58663847	T	A
3	chr3:58664002:T:G	0	58664002	G	T
3	chr3:58664076:G:A	0	58664076	A	G
3	chr3:58664087:T:C	0	58664087	C	T
3	chr3:58664195:T:C	0	58664195	C	T
3	chr3:58664229:T:C	0	58664229	C	T
3	chr3:58664251:T:G	0	58664251	G	T
3	chr3:58664509:C:T	0	58664509	T	C
3	chr3:58665459:T:C	0	58665459	C	T
3	chr3:58666126:C:T	0	58666126	T	C
3	chr3:58666489:A:G	0	58666489	G	A
3	chr3:58666835:A:T	0	58666835	T	A
3	chr3:58667016:A:G	0	58667016	G	A
3	chr3:58667575:G:T	0	58667575	T	G
3	chr3:58667733:C:T	0	58667733	T	C
3	chr3:58667969:G:C	0	58667969	C	G
3	chr3:58668177:C:G	0	58668177	G	C
3	chr3:58668197:G:T	0	58668197	T	G
3	chr3:58668340:A:G	0	58668340	G	A
3	chr3:58668368:T:C	0	58668368	C	T
3	chr3:58668510:C:T	0	58668510	T	C
3	chr3:58668528:C:T	0	58668528	T	C
3	chr3:58668724:T:C	0	58668724	C	T
3	chr3:58668847:A:G	0	58668847	G	A
3	chr3:58669165:C:T	0	58669165	T	C
3	chr3:58669311:G:A	0	58669311	A	G
3	chr3:58669670:C:T	0	58669670	T	C
3	chr3:58669886:C:T	0	58669886	T	C
3	chr3:58670272:T:A	0	58670272	A	T
3	chr3:58670738:G:A	0	58670738	A	G
3	chr3:58670824:G:A	0	58670824	A	G
3	chr3:58670891:G:A	0	58670891	A	G
3	chr3:58671004:A:G	0	58671004	G	A
3	chr3:58671951:T:C	0	58671951	C	T
3	chr3:58672328:G:C	0	58672328	C	G
3	chr3:58672727:G:A	0	58672727	A	G
3	chr3:58673229:C:T	0	58673229	T	C
3	chr3:58673246:C:T	0	58673246	T	C
3	chr3:58674127:C:T	0	58674127	T	C
3	chr3:58674737:C:T	0	58674737	T	C
3	chr3:58675751:C:T	0	58675751	T	C
3	chr3:58675797:C:T	0	58675797	T	C
3	chr3:58675847:G:A	0	58675847	A	G
3	chr3:58676420:C:T	0	58676420	T	C
3	chr3:58676439:C:T	0	58676439	T	C
3	chr3:58677404:TG:T	0	58677404	T	TG
3	chr3:58678084:G:A	0	58678084	A	G
3	chr3:58678136:G:C	0	58678136	C	G
3	chr3:58678628:G:A	0	58678628	A	G
3	chr3:58678957:C:T	0	58678957	T	C
3	chr3:58679556:A:G	0	58679556	G	A
3	chr3:58679598:G:A	0	58679598	A	G
3	chr3:58680646:G:T	0	58680646	T	G
3	chr3:58681335:C:T	0	58681335	T	C
3	chr3:58681653:C:T	0	58681653	T	C
3	chr3:58683252:A:G	0	58683252	G	A
3	chr3:58683425:G:A	0	58683425	A	G
3	chr3:58685194:G:A	0	58685194	A	G
3	chr3:58686783:G:A	0	58686783	A	G
3	chr3:58686910:G:A	0	58686910	A	G
3	chr3:58689344:T:A	0	58689344	A	T
3	chr3:58689504:C:A	0	58689504	A	C
3	chr3:58689799:T:C	0	58689799	C	T
3	chr3:58689824:A:T	0	58689824	T	A
3	chr3:58691236:A:G	0	58691236	G	A
3	chr3:58691441:C:T	0	58691441	T	C
3	chr3:58692553:T:C	0	58692553	C	T
3	chr3:58693023:C:T	0	58693023	T	C
3	chr3:58693269:CT:C	0	58693269	C	CT
3	chr3:58700232:G:A	0	58700232	A	G
3	chr3:58700719:T:A	0	58700719	A	T
3	chr3:58700872:C:T	0	58700872	T	C
3	chr3:58701473:T:C	0	58701473	C	T
3	chr3:58701994:G:A	0	58701994	A	G
3	chr3:58702218:G:A	0	58702218	A	G
3	chr3:58702448:A:C	0	58702448	C	A
3	chr3:58703907:A:C	0	58703907	C	A
3	chr3:58704239:C:T	0	58704239	T	C
3	chr3:58705348:A:G	0	58705348	G	A
3	chr3:58706010:C:T	0	58706010	T	C
3	chr3:58706081:T:A	0	58706081	A	T
3	chr3:58706225:C:A	0	58706225	A	C
3	chr3:58706501:G:T	0	58706501	T	G
3	chr3:58707212:T:C	0	58707212	C	T
3	chr3:58707601:C:T	0	58707601	T	C
3	chr3:58707729:GCTTA:G	0	58707729	G	GCTTA
3	chr3:58708995:C:T	0	58708995	T	C
3	chr3:58711296:T:C	0	58711296	C	T
3	chr3:58713616:C:T	0	58713616	T	C
3	chr3:58713788:A:G	0	58713788	G	A
3	chr3:58714508:C:T	0	58714508	T	C
3	chr3:58714769:T:C	0	58714769	C	T
3	chr3:58714948:C:T	0	58714948	T	C
3	chr3:58715075:T:C	0	58715075	C	T
3	chr3:58717187:C:T	0	58717187	T	C
3	chr3:58719159:C:T	0	58719159	T	C
3	chr3:58720147:T:C	0	58720147	C	T
3	chr3:58721239:T:C	0	58721239	C	T
3	chr3:58721390:A:T	0	58721390	T	A
3	chr3:58722483:C:G	0	58722483	G	C
3	chr3:58723670:C:T	0	58723670	T	C
3	chr3:58723765:T:C	0	58723765	C	T
3	chr3:58724289:A:G	0	58724289	G	A
3	chr3:58728308:A:T	0	58728308	T	A
3	chr3:58728716:T:C	0	58728716	C	T
3	chr3:58729068:A:G	0	58729068	G	A
3	chr3:58729222:G:T	0	58729222	T	G
3	chr3:58729664:T:C	0	58729664	C	T
3	chr3:58731459:G:A	0	58731459	A	G
3	chr3:58731964:C:A	0	58731964	A	C
3	chr3:58733423:C:T	0	58733423	T	C
3	chr3:58733553:C:T	0	58733553	T	C
3	chr3:58733688:A:G	0	58733688	G	A
3	chr3:58734495:G:A	0	58734495	A	G
3	chr3:58734639:T:C	0	58734639	C	T
3	chr3:58735302:C:T	0	58735302	T	C
3	chr3:58738116:T:A	0	58738116	A	T
3	chr3:58738494:C:T	0	58738494	T	C
3	chr3:58738955:A:G	0	58738955	G	A
3	chr3:58741313:G:A	0	58741313	A	G
3	chr3:58741597:C:T	0	58741597	T	C
3	chr3:58742217:C:A	0	58742217	A	C
3	chr3:58742746:T:G	0	58742746	G	T
3	chr3:58747657:G:A	0	58747657	A	G
3	chr3:58747711:TGAC:T	0	58747711	T	TGAC
3	chr3:58748623:A:T	0	58748623	T	A
3	chr3:58749821:A:C	0	58749821	C	A
3	chr3:58749853:A:G	0	58749853	G	A
3	chr3:58750276:A:T	0	58750276	T	A
3	chr3:58750314:T:C	0	58750314	C	T
3	chr3:58750462:G:A	0	58750462	A	G
3	chr3:58751083:TC:T	0	58751083	T	TC
3	chr3:58751431:T:G	0	58751431	G	T
3	chr3:58752515:C:T	0	58752515	T	C
3	chr3:58754177:C:T	0	58754177	T	C
3	chr3:58755325:A:AT	0	58755325	AT	A
3	chr3:58755377:C:A	0	58755377	A	C
3	chr3:58755646:C:G	0	58755646	G	C
3	chr3:58757461:T:C	0	58757461	C	T
3	chr3:58757481:CTTTG:C	0	58757481	C	CTTTG
3	chr3:58757619:G:A	0	58757619	A	G
3	chr3:58758779:C:T	0	58758779	T	C
3	chr3:58758800:A:T	0	58758800	T	A
3	chr3:58760710:G:T	0	58760710	T	G
3	chr3:58760768:A:C	0	58760768	C	A
3	chr3:58761219:C:T	0	58761219	T	C
3	chr3:58761276:G:A	0	58761276	A	G
3	chr3:58761762:A:C	0	58761762	C	A
3	chr3:58762449:T:A	0	58762449	A	T
3	chr3:58762605:G:A	0	58762605	A	G
3	chr3:58762837:A:C	0	58762837	C	A
3	chr3:58763305:C:T	0	58763305	T	C
3	chr3:58764764:T:G	0	58764764	G	T
3	chr3:58766873:T:C	0	58766873	C	T
3	chr3:58766879:T:G	0	58766879	G	T
3	chr3:58766892:A:G	0	58766892	G	A
3	chr3:58767138:G:C	0	58767138	C	G
3	chr3:58767632:G:A	0	58767632	A	G
3	chr3:58767698:A:G	0	58767698	G	A
3	chr3:58768234:T:C	0	58768234	C	T
3	chr3:58768436:C:T	0	58768436	T	C
3	chr3:58770720:A:G	0	58770720	G	A
3	chr3:58770952:G:A	0	58770952	A	G
3	chr3:58771011:A:C	0	58771011	C	A
3	chr3:58771512:G:A	0	58771512	A	G
3	chr3:58772274:T:A	0	58772274	A	T
3	chr3:58772733:T:C	0	58772733	C	T
3	chr3:58772764:T:C	0	58772764	C	T
3	chr3:58773194:T:C	0	58773194	C	T
3	chr3:58775466:A:T	0	58775466	T	A
3	chr3:58775707:C:T	0	58775707	T	C
3	chr3:58776069:G:A	0	58776069	A	G
3	chr3:58776081:A:T	0	58776081	T	A
3	chr3:58777137:T:C	0	58777137	C	T
3	chr3:58777184:T:G	0	58777184	G	T
3	chr3:58777560:G:T	0	58777560	T	G
3	chr3:58777764:G:A	0	58777764	A	G
3	chr3:58778953:A:C	0	58778953	C	A
3	chr3:58782798:T:C	0	58782798	C	T
3	chr3:58783564:G:C	0	58783564	C	G
3	chr3:58785565:C:T	0	58785565	T	C
3	chr3:58787638:C:T	0	58787638	T	C
3	chr3:58787689:C:T	0	58787689	T	C
3	chr3:58790407:G:A	0	58790407	A	G
3	chr3:58790800:T:C	0	58790800	C	T
3	chr3:58791279:T:C	0	58791279	C	T
3	chr3:58791483:T:C	0	58791483	C	T
3	chr3:58792476:T:G	0	58792476	G	T
3	chr3:58793195:C:G	0	58793195	G	C
3	chr3:58793499:G:A	0	58793499	A	G
3	chr3:58793754:T:C	0	58793754	C	T
3	chr3:58795485:C:T	0	58795485	T	C
3	chr3:58796839:A:C	0	58796839	C	A
3	chr3:58796877:C:T	0	58796877	T	C
3	chr3:58797750:ACT:A	0	58797750	A	ACT
3	chr3:58798120:A:T	0	58798120	T	A
3	chr3:58799882:C:T	0	58799882	T	C
3	chr3:58799916:T:C	0	58799916	C	T
3	chr3:58800641:T:C	0	58800641	C	T
3	chr3:58802302:C:T	0	58802302	T	C
3	chr3:58802586:T:C	0	58802586	C	T
3	chr3:58803975:A:T	0	58803975	T	A
3	chr3:58804009:G:T	0	58804009	T	G
3	chr3:58805670:A:G	0	58805670	G	A
3	chr3:58806763:A:G	0	58806763	G	A
3	chr3:58807680:G:A	0	58807680	A	G
3	chr3:58808885:G:A	0	58808885	A	G
3	chr3:58809716:G:A	0	58809716	A	G
3	chr3:58809999:C:T	0	58809999	T	C
3	chr3:58810073:T:C	0	58810073	C	T
3	chr3:58811039:T:C	0	58811039	C	T
3	chr3:58811218:C:T	0	58811218	T	C
3	chr3:58811524:T:C	0	58811524	C	T
3	chr3:58811636:T:C	0	58811636	C	T
3	chr3:58813021:T:C	0	58813021	C	T
3	chr3:58813441:A:C	0	58813441	C	A
3	chr3:58814158:G:A	0	58814158	A	G
3	chr3:58814912:C:T	0	58814912	T	C
3	chr3:58816057:A:C	0	58816057	C	A
3	chr3:58816466:T:C	0	58816466	C	T
3	chr3:58816560:C:T	0	58816560	T	C
3	chr3:58816654:T:C	0	58816654	C	T
3	chr3:58820111:C:G	0	58820111	G	C
3	chr3:58820339:G:C	0	58820339	C	G
3	chr3:58820408:C:T	0	58820408	T	C
3	chr3:58823888:T:A	0	58823888	A	T
3	chr3:58824427:G:A	0	58824427	A	G
3	chr3:58828003:A:T	0	58828003	T	A
3	chr3:58829843:C:T	0	58829843	T	C
3	chr3:58830565:A:G	0	58830565	G	A
3	chr3:58830633:T:C	0	58830633	C	T
3	chr3:58831483:G:A	0	58831483	A	G
```
