## Supplementary material for "Characterization of shared and ancestry-specific signals driving complex traits using multi-ancestry fine-mapping": mesusieoutput

```
                 eur          afr      eur_afr
   [1,] 9.854781e-05 1.447546e-04 2.997698e-05
   [2,] 8.316539e-05 1.124929e-04 2.455035e-05
   [3,] 9.800296e-05 1.658542e-04 3.257583e-05
   [4,] 1.317962e-04 1.322870e-04 5.388355e-05
   [5,] 1.164925e-04 1.254956e-04 4.337400e-05
   [6,] 1.334899e-04 1.300897e-04 5.354567e-05
   [7,] 1.147960e-04 1.351389e-04 4.723009e-05
   [8,] 1.354749e-04 1.824927e-04 8.177257e-05
   [9,] 8.316560e-05 1.764113e-04 3.606953e-05
  [10,] 1.356032e-04 1.376765e-04 4.491835e-05
  [11,] 1.334465e-04 1.376669e-04 4.370174e-05
  [12,] 1.474181e-04 1.243930e-04 5.247127e-05
  [13,] 2.084835e-04 1.696876e-04 1.255447e-04
  [14,] 8.632013e-05 1.713401e-04 3.529095e-05
  [15,] 9.043741e-05 1.694082e-04 3.842330e-05
  [16,] 1.192743e-04 1.074425e-04 3.108919e-05
  [17,] 8.905210e-05 1.703955e-04 3.746428e-05
  [18,] 9.664811e-05 1.764850e-04 4.554959e-05
  [19,] 8.969311e-05 1.752241e-04 4.003931e-05
  [20,] 1.022041e-04 1.751652e-04 3.496155e-05
  [21,] 7.840930e-05 3.692271e-04 6.796664e-05
  [22,] 7.751486e-05 3.939293e-04 6.966508e-05
  [23,] 1.116490e-04 3.368333e-04 1.161267e-04
  [24,] 1.466770e-04 3.550260e-04 1.803595e-04
  [25,] 1.096502e-04 1.669016e-04 4.724487e-05
  [26,] 1.026895e-04 1.404005e-04 3.551767e-05
  [27,] 1.935146e-04 4.756990e-04 3.510370e-04
  [28,] 1.983809e-04 4.729107e-04 3.664239e-04
  [29,] 1.315464e-04 4.592090e-04 2.018046e-04
  [30,] 2.280894e-04 4.856019e-04 4.535074e-04
  [31,] 1.222358e-04 6.904495e-04 2.589730e-04
  [32,] 1.295131e-04 5.928100e-04 2.476163e-04
  [33,] 1.157479e-04 4.690462e-04 1.673167e-04
  [34,] 1.094225e-04 3.835821e-04 5.772760e-05
  [35,] 9.677152e-05 5.075816e-04 1.347246e-04
  [36,] 1.384912e-04 6.038041e-04 2.771113e-04
  [37,] 1.349337e-04 6.121165e-04 2.704174e-04
  [38,] 1.418985e-04 6.816303e-04 3.218510e-04
  [39,] 1.447291e-04 7.162078e-04 3.475711e-04
  [40,] 1.365321e-04 2.503124e-04 4.822502e-05
  [41,] 1.121787e-04 7.240235e-04 2.398283e-04
  [42,] 1.490605e-04 6.598463e-04 3.363633e-04
  [43,] 1.480798e-04 6.439489e-04 3.255394e-04
  [44,] 1.207297e-04 6.422865e-04 2.433348e-04
  [45,] 1.513922e-04 6.076342e-04 3.184208e-04
  [46,] 1.449947e-04 6.390795e-04 3.134440e-04
  [47,] 1.466607e-04 6.191255e-04 3.092717e-04
  [48,] 1.500495e-04 5.784366e-04 2.995938e-04
  [49,] 1.565974e-04 7.334752e-04 3.994785e-04
  [50,] 1.110354e-04 7.520084e-04 2.436167e-04
  [51,] 1.441427e-04 7.881034e-04 3.792944e-04
  [52,] 1.197849e-04 7.224828e-04 2.672409e-04
  [53,] 1.512171e-04 7.684878e-04 3.978175e-04
  [54,] 1.468254e-04 7.040189e-04 3.497781e-04
  [55,] 1.471396e-04 6.888597e-04 3.433316e-04
  [56,] 1.142757e-04 6.241440e-04 2.160969e-04
  [57,] 1.450971e-04 6.880586e-04 3.359820e-04
  [58,] 1.460375e-04 6.064429e-04 3.007002e-04
  [59,] 1.507481e-04 7.138478e-04 3.689107e-04
  [60,] 1.472434e-04 6.927157e-04 3.463824e-04
  [61,] 1.456998e-04 7.401014e-04 3.629313e-04
  [62,] 1.508183e-04 5.666163e-04 2.959667e-04
  [63,] 1.578687e-04 6.396306e-04 3.545997e-04
  [64,] 1.632203e-04 6.270407e-04 3.638047e-04
  [65,] 1.196081e-04 7.126445e-04 2.626811e-04
  [66,] 1.015812e-04 4.440563e-04 7.058543e-05
  [67,] 1.151712e-04 5.480288e-04 1.928050e-04
  [68,] 1.330684e-04 7.562520e-04 3.216112e-04
  [69,] 8.523823e-05 1.364116e-04 2.802994e-05
  [70,] 8.538753e-05 1.373230e-04 2.858352e-05
  [71,] 8.590658e-05 1.371556e-04 2.874040e-05
  [72,] 8.605845e-05 1.377447e-04 2.930339e-05
  [73,] 1.399641e-04 1.352482e-04 4.641642e-05
  [74,] 1.707585e-04 2.927388e-04 1.821162e-04
  [75,] 9.299799e-05 1.493058e-04 3.125848e-05
  [76,] 8.514665e-05 2.057443e-04 4.746151e-05
  [77,] 2.369399e-04 1.490312e-04 5.980548e-05
  [78,] 1.247868e-04 1.497516e-04 5.118781e-05
  [79,] 9.320579e-05 1.441269e-04 3.084520e-05
  [80,] 9.116780e-05 1.384024e-04 3.070236e-05
  [81,] 9.254402e-05 1.322989e-04 2.987327e-05
  [82,] 1.245898e-04 1.373073e-04 4.152964e-05
  [83,] 1.495327e-04 1.392319e-04 5.309799e-05
  [84,] 1.218645e-04 1.381043e-04 4.191741e-05
  [85,] 1.165083e-04 1.360994e-04 3.825543e-05
  [86,] 1.622399e-04 1.382893e-04 5.672998e-05
  [87,] 1.625813e-04 1.382893e-04 5.685874e-05
  [88,] 1.516945e-04 1.383498e-04 5.284938e-05
  [89,] 1.638789e-04 1.382572e-04 5.729957e-05
  [90,] 1.635272e-04 1.382687e-04 5.720905e-05
  [91,] 1.666636e-04 1.378894e-04 4.783421e-05
  [92,] 9.726940e-05 1.376875e-04 3.337206e-05
  [93,] 1.519784e-04 1.382510e-04 5.284180e-05
  [94,] 1.534117e-04 1.373703e-04 4.497922e-05
  [95,] 1.534117e-04 1.376594e-04 4.493878e-05
  [96,] 1.517077e-04 1.381374e-04 4.441009e-05
  [97,] 1.498047e-04 1.383787e-04 5.197210e-05
  [98,] 1.541166e-04 1.382348e-04 4.503962e-05
  [99,] 9.341870e-05 1.326117e-04 2.987438e-05
 [100,] 9.574088e-05 1.462632e-04 3.494788e-05
 [101,] 9.647981e-05 1.392944e-04 3.160942e-05
 [102,] 9.637938e-05 1.398490e-04 3.169436e-05
 [103,] 9.612290e-05 1.394633e-04 3.340937e-05
 [104,] 9.280174e-05 1.399918e-04 3.181134e-05
 [105,] 9.613926e-05 1.515929e-04 3.642972e-05
 [106,] 1.317566e-04 1.136701e-04 3.499258e-05
 [107,] 9.632185e-05 1.500248e-04 3.381309e-05
 [108,] 9.603524e-05 1.493175e-04 3.532058e-05
 [109,] 9.566282e-05 1.477569e-04 3.457394e-05
 [110,] 9.471453e-05 1.485869e-04 3.400456e-05
 [111,] 1.038389e-04 1.506924e-04 4.022098e-05
 [112,] 1.003329e-04 1.506159e-04 3.815560e-05
 [113,] 1.040952e-04 1.562304e-04 4.192887e-05
 [114,] 1.102400e-04 1.227899e-04 3.904153e-05
 [115,] 1.416083e-04 1.213679e-04 5.085825e-05
 [116,] 1.815923e-04 1.495113e-04 8.751432e-05
 [117,] 1.159994e-04 1.038431e-04 2.763623e-05
 [118,] 2.135284e-04 1.381897e-04 9.255903e-05
 [119,] 1.617423e-04 1.086661e-04 4.620862e-05
 [120,] 8.840204e-05 1.302717e-04 2.719944e-05
 [121,] 1.781711e-04 1.003469e-04 4.122486e-05
 [122,] 8.656492e-05 1.303931e-04 2.666887e-05
 [123,] 1.333390e-04 1.497319e-04 4.144678e-05
 [124,] 9.626365e-04 1.011290e-04 2.246754e-04
 [125,] 1.936926e-04 1.536074e-04 9.949117e-05
 [126,] 6.231059e-04 1.286782e-04 1.495239e-04
 [127,] 1.708743e-04 9.978641e-05 3.946267e-05
 [128,] 1.758596e-04 9.949790e-05 4.004818e-05
 [129,] 7.213319e-05 1.284108e-04 2.288291e-05
 [130,] 1.010061e-04 1.035464e-04 2.905890e-05
 [131,] 2.516458e-04 1.011999e-04 5.991882e-05
 [132,] 1.337051e-04 1.399372e-04 4.025989e-05
 [133,] 1.036339e-04 1.190682e-04 3.488499e-05
 [134,] 2.692189e-04 1.055738e-04 7.375819e-05
 [135,] 1.543759e-04 9.917484e-05 3.649824e-05
 [136,] 1.395237e-04 1.396839e-04 4.052279e-05
 [137,] 8.450226e-05 9.961974e-05 2.248220e-05
 [138,] 7.819494e-05 1.312544e-04 2.547780e-05
 [139,] 1.167514e-04 9.857322e-05 3.003924e-05
 [140,] 1.043102e-04 1.404007e-04 4.234479e-05
 [141,] 1.076500e-04 1.285173e-04 4.014414e-05
 [142,] 1.368089e-04 1.351875e-04 5.614136e-05
 [143,] 7.380796e-05 1.287361e-04 2.355830e-05
 [144,] 8.846396e-05 1.011688e-04 2.245580e-05
 [145,] 1.087827e-04 1.296192e-04 4.111246e-05
 [146,] 1.380436e-04 1.417552e-04 4.061408e-05
 [147,] 7.023406e-04 1.045001e-04 1.915397e-04
 [148,] 2.089828e-04 1.434874e-04 9.799236e-05
 [149,] 3.151655e-04 1.346590e-04 1.386479e-04
 [150,] 2.740012e-04 1.375438e-04 1.234795e-04
 [151,] 7.834370e-05 1.317166e-04 2.537810e-05
 [152,] 1.266781e-04 9.842793e-05 3.080587e-05
 [153,] 1.188322e-04 9.912660e-05 3.237611e-05
 [154,] 1.437950e-04 1.319498e-04 4.658599e-05
 [155,] 1.060629e-04 9.924800e-05 2.697664e-05
 [156,] 1.332282e-04 1.039280e-04 3.553354e-05
 [157,] 4.407419e-04 1.232771e-04 1.206499e-04
 [158,] 9.139364e-05 1.198854e-04 2.724643e-05
 [159,] 1.413934e-04 1.104327e-04 3.254420e-05
 [160,] 1.167693e-04 1.504815e-04 3.839265e-05
 [161,] 9.461340e-05 1.344810e-04 3.179519e-05
 [162,] 3.286687e-04 1.415914e-04 8.645035e-05
 [163,] 9.370602e-05 1.343656e-04 3.141218e-05
 [164,] 7.297834e-05 1.097476e-04 2.141000e-05
 [165,] 7.332245e-05 1.083656e-04 2.121251e-05
 [166,] 1.149792e-04 1.354382e-04 3.565695e-05
 [167,] 7.275544e-05 1.088945e-04 2.085085e-05
 [168,] 1.158343e-04 1.156725e-04 2.713392e-05
 [169,] 1.153548e-04 1.345422e-04 3.554863e-05
 [170,] 1.066186e-04 1.093837e-04 2.600915e-05
 [171,] 1.085471e-04 1.027017e-04 2.806103e-05
 [172,] 1.166671e-04 1.261316e-04 3.291176e-05
 [173,] 1.085826e-04 1.026248e-04 2.803992e-05
 [174,] 1.181373e-04 1.326172e-04 3.532313e-05
 [175,] 1.085685e-04 1.030893e-04 2.814222e-05
 [176,] 1.685802e-04 1.257467e-04 5.444639e-05
 [177,] 2.850777e-04 1.440161e-04 7.373732e-05
 [178,] 1.080500e-04 1.045219e-04 2.849044e-05
 [179,] 3.465962e-04 1.463182e-04 8.546682e-05
 [180,] 4.503691e-04 1.450145e-04 1.092496e-04
 [181,] 7.452600e-05 1.190891e-04 2.305432e-05
 [182,] 1.157444e-04 1.302917e-04 3.528132e-05
 [183,] 1.136436e-04 1.295980e-04 3.547709e-05
 [184,] 1.084221e-04 1.083667e-04 2.979167e-05
 [185,] 1.081992e-04 1.077957e-04 2.946348e-05
 [186,] 1.172160e-04 1.370926e-04 3.728589e-05
 [187,] 1.138638e-04 1.281367e-04 3.468127e-05
 [188,] 1.175804e-04 1.368074e-04 3.762398e-05
 [189,] 1.205342e-04 1.370499e-04 3.822938e-05
 [190,] 4.267437e-04 1.437257e-04 1.061136e-04
 [191,] 1.209634e-04 1.370193e-04 3.839764e-05
 [192,] 3.861546e-04 1.435803e-04 9.734389e-05
 [193,] 1.150891e-04 1.366998e-04 3.755975e-05
 [194,] 9.382152e-05 1.025422e-04 2.528519e-05
 [195,] 7.264231e-05 1.296624e-04 2.317557e-05
 [196,] 1.540986e-04 1.370228e-04 4.898741e-05
 [197,] 8.432218e-05 1.170150e-04 2.417075e-05
 [198,] 8.599026e-05 1.333961e-04 2.780735e-05
 [199,] 8.464888e-05 1.022555e-04 2.338876e-05
 [200,] 8.325912e-05 1.024795e-04 2.309946e-05
 [201,] 1.552098e-04 1.369893e-04 4.943108e-05
 [202,] 1.527378e-04 1.371950e-04 4.791970e-05
 [203,] 1.549078e-04 1.371561e-04 4.885367e-05
 [204,] 1.416557e-04 1.223383e-04 3.976274e-05
 [205,] 9.843594e-05 1.006542e-04 2.510185e-05
 [206,] 2.503073e-04 1.395102e-04 7.261863e-05
 [207,] 9.356793e-05 1.205940e-04 2.898579e-05
 [208,] 9.875610e-05 1.003015e-04 2.549626e-05
 [209,] 1.492664e-04 1.373977e-04 4.629502e-05
 [210,] 9.457189e-05 1.008394e-04 2.494291e-05
 [211,] 8.705981e-05 1.203011e-04 2.680315e-05
 [212,] 8.705981e-05 1.202635e-04 2.678876e-05
 [213,] 8.340453e-05 1.167524e-04 2.398962e-05
 [214,] 1.655461e-04 1.396156e-04 4.906833e-05
 [215,] 8.551755e-05 1.167422e-04 2.451265e-05
 [216,] 1.609632e-04 1.397879e-04 4.775051e-05
 [217,] 1.735076e-04 1.399365e-04 5.089563e-05
 [218,] 1.362690e-04 1.041912e-04 3.261286e-05
 [219,] 8.048971e-05 1.192803e-04 2.425642e-05
 [220,] 9.857983e-05 1.017249e-04 2.681454e-05
 [221,] 8.509937e-05 1.348723e-04 2.764510e-05
 [222,] 1.174870e-04 1.215810e-04 3.447464e-05
 [223,] 7.211228e-05 1.166909e-04 2.151459e-05
 [224,] 8.543906e-05 1.347519e-04 2.775740e-05
 [225,] 7.583249e-05 1.176672e-04 2.211785e-05
 [226,] 1.184166e-04 1.223594e-04 3.447144e-05
 [227,] 1.197228e-04 1.256782e-04 3.515701e-05
 [228,] 8.967247e-05 1.350457e-04 2.923027e-05
 [229,] 1.351631e-04 1.375017e-04 4.338288e-05
 [230,] 8.614658e-05 1.350414e-04 2.802176e-05
 [231,] 9.494455e-05 1.032394e-04 2.609584e-05
 [232,] 2.654946e-04 1.161705e-04 4.745111e-05
 [233,] 2.469938e-04 1.377350e-04 7.364026e-05
 [234,] 5.313080e-04 1.306232e-04 1.064549e-04
 [235,] 5.345403e-04 1.301432e-04 1.079219e-04
 [236,] 2.782826e-04 1.379324e-04 8.171571e-05
 [237,] 4.824201e-04 1.326550e-04 9.513393e-05
 [238,] 9.857050e-05 1.005935e-04 2.714073e-05
 [239,] 3.543024e-04 1.224912e-04 5.595680e-05
 [240,] 5.721553e-04 1.310608e-04 1.121151e-04
 [241,] 1.121915e-04 1.297448e-04 3.740779e-05
 [242,] 2.371549e-04 1.235468e-04 4.360396e-05
 [243,] 8.535722e-04 1.352048e-04 1.619455e-04
 [244,] 4.582823e-04 1.289237e-04 1.381405e-04
 [245,] 4.745639e-04 1.308815e-04 9.658615e-05
 [246,] 1.117738e-04 1.351493e-04 3.595844e-05
 [247,] 8.650645e-05 1.025850e-04 2.446777e-05
 [248,] 1.152422e-04 1.364584e-04 3.698754e-05
 [249,] 1.336870e-04 1.046849e-04 3.027423e-05
 [250,] 1.043532e-04 1.362866e-04 3.432414e-05
 [251,] 6.349584e-04 1.070089e-04 1.212037e-04
 [252,] 1.484004e-04 1.285350e-04 3.972869e-05
 [253,] 2.388343e-04 1.278625e-04 6.716060e-05
 [254,] 1.455850e-04 1.323359e-04 3.892377e-05
 [255,] 2.621266e-04 1.278478e-04 7.293100e-05
 [256,] 1.575417e-04 1.002847e-04 4.179501e-05
 [257,] 1.481190e-04 1.279396e-04 4.005028e-05
 [258,] 1.500635e-04 1.278344e-04 4.041931e-05
 [259,] 9.632731e-05 1.338450e-04 2.793529e-05
 [260,] 1.479125e-04 1.291383e-04 3.952691e-05
 [261,] 1.594421e-04 1.010801e-04 4.340209e-05
 [262,] 1.468709e-04 1.295998e-04 3.930707e-05
 [263,] 1.441141e-04 1.296199e-04 3.885271e-05
 [264,] 1.633562e-04 1.012779e-04 4.468311e-05
 [265,] 9.810918e-05 1.361882e-04 3.224922e-05
 [266,] 2.916500e-04 1.057615e-04 6.653330e-05
 [267,] 3.195704e-04 1.283086e-04 7.330422e-05
 [268,] 8.739227e-05 1.043558e-04 2.332769e-05
 [269,] 1.740611e-04 1.011983e-04 4.737261e-05
 [270,] 1.641563e-04 1.010440e-04 4.458068e-05
 [271,] 9.673957e-05 1.361645e-04 3.176194e-05
 [272,] 1.144918e-04 1.363987e-04 4.232027e-05
 [273,] 2.713818e-04 1.276295e-04 7.481850e-05
 [274,] 1.436432e-04 1.285112e-04 3.887155e-05
 [275,] 1.268851e-04 1.140872e-04 3.578986e-05
 [276,] 2.602441e-04 1.182049e-04 4.733669e-05
 [277,] 1.757658e-04 1.034464e-04 3.761226e-05
 [278,] 2.602441e-04 1.182049e-04 4.733669e-05
 [279,] 2.978030e-04 1.274459e-04 8.236441e-05
 [280,] 9.936021e-05 1.361844e-04 3.276313e-05
 [281,] 1.471229e-04 1.281556e-04 3.951072e-05
 [282,] 1.095101e-04 1.230396e-04 2.682139e-05
 [283,] 5.553101e-04 1.271598e-04 1.645124e-04
 [284,] 2.866924e-04 1.276812e-04 7.873256e-05
 [285,] 3.460565e-04 1.219285e-04 5.630082e-05
 [286,] 2.850974e-04 1.197356e-04 4.943919e-05
 [287,] 1.453060e-04 1.303210e-04 5.334497e-05
 [288,] 1.446140e-04 1.274676e-04 3.920563e-05
 [289,] 1.833874e-04 1.291455e-04 4.595413e-05
 [290,] 1.412563e-04 1.286012e-04 5.037980e-05
 [291,] 1.009206e-04 1.360663e-04 3.321128e-05
 [292,] 1.463461e-04 1.270939e-04 3.953466e-05
 [293,] 9.965417e-05 1.360742e-04 3.276823e-05
 [294,] 1.032063e-04 1.361897e-04 3.413479e-05
 [295,] 2.144168e-04 9.810145e-05 5.077208e-05
 [296,] 1.109928e-04 1.217053e-04 2.872406e-05
 [297,] 1.046728e-04 1.365050e-04 3.498048e-05
 [298,] 1.479916e-04 1.142373e-04 3.257041e-05
 [299,] 1.431709e-04 1.156866e-04 3.177092e-05
 [300,] 1.460981e-04 1.271815e-04 3.968698e-05
 [301,] 9.863372e-05 1.369965e-04 3.291354e-05
 [302,] 2.617129e-04 1.356028e-04 8.522102e-05
 [303,] 1.450953e-04 1.271152e-04 3.951455e-05
 [304,] 2.600485e-04 1.356057e-04 8.474989e-05
 [305,] 9.733884e-05 1.373449e-04 3.261114e-05
 [306,] 2.600485e-04 1.355878e-04 8.427291e-05
 [307,] 2.219516e-04 1.025022e-04 4.585002e-05
 [308,] 2.219516e-04 1.026381e-04 4.579495e-05
 [309,] 9.902622e-05 1.372896e-04 3.323482e-05
 [310,] 2.761096e-04 1.202877e-04 4.823579e-05
 [311,] 2.279672e-04 1.177570e-04 4.263306e-05
 [312,] 1.806666e-04 1.025540e-04 3.857057e-05
 [313,] 5.240828e-04 1.369947e-04 1.786326e-04
 [314,] 2.339609e-04 1.193092e-04 4.320387e-05
 [315,] 3.620873e-04 1.192691e-04 6.423920e-05
 [316,] 1.031465e-03 1.194850e-04 1.466247e-04
 [317,] 9.944114e-05 1.372621e-04 3.339064e-05
 [318,] 9.756137e-04 1.197918e-04 1.399887e-04
 [319,] 9.969751e-04 1.197918e-04 1.424542e-04
 [320,] 1.853130e-04 1.203983e-04 3.797260e-05
 [321,] 1.277551e-04 1.154119e-04 3.717092e-05
 [322,] 1.031997e-04 1.369000e-04 3.453666e-05
 [323,] 1.647074e-04 1.021952e-04 3.584980e-05
 [324,] 2.617129e-04 1.360567e-04 8.890731e-05
 [325,] 1.436419e-04 1.320862e-04 3.850382e-05
 [326,] 9.916950e-05 1.209102e-04 2.472008e-05
 [327,] 1.466279e-04 1.289494e-04 3.946635e-05
 [328,] 1.190463e-04 1.357382e-04 3.965669e-05
 [329,] 2.578622e-04 1.152319e-04 4.638661e-05
 [330,] 9.943929e-05 1.146739e-04 2.439825e-05
 [331,] 3.127339e-04 1.359869e-04 1.057665e-04
 [332,] 9.799059e-05 1.376459e-04 3.302775e-05
 [333,] 3.044103e-04 1.359745e-04 1.030036e-04
 [334,] 9.856316e-05 1.136545e-04 2.420695e-05
 [335,] 9.802575e-05 1.380320e-04 3.324577e-05
 [336,] 2.301136e-04 1.110202e-04 4.339768e-05
 [337,] 2.020300e-04 1.132723e-04 4.099640e-05
 [338,] 7.336139e-05 1.192882e-04 2.255092e-05
 [339,] 9.801822e-05 1.127286e-04 2.407557e-05
 [340,] 1.826741e-04 1.016242e-04 3.899773e-05
 [341,] 1.741428e-04 1.019801e-04 3.739888e-05
 [342,] 3.020962e-04 1.356903e-04 9.856494e-05
 [343,] 1.170113e-04 1.364442e-04 3.984339e-05
 [344,] 1.998945e-04 1.111392e-04 4.091695e-05
 [345,] 1.731398e-04 1.015758e-04 3.733116e-05
 [346,] 1.137565e-04 1.179470e-04 2.698395e-05
 [347,] 7.450611e-05 1.004313e-04 1.939841e-05
 [348,] 7.814367e-05 1.030422e-04 2.055621e-05
 [349,] 1.036697e-04 1.006889e-04 2.486938e-05
 [350,] 1.613858e-04 1.289271e-04 4.200640e-05
 [351,] 1.966841e-04 1.178445e-04 3.847241e-05
 [352,] 5.032384e-04 1.370951e-04 1.735402e-04
 [353,] 1.515999e-04 1.310807e-04 3.954525e-05
 [354,] 1.598478e-04 1.013632e-04 3.501959e-05
 [355,] 1.598723e-04 1.338052e-04 4.098226e-05
 [356,] 1.615804e-04 1.335144e-04 4.126021e-05
 [357,] 1.521843e-04 1.311178e-04 3.962430e-05
 [358,] 4.874094e-04 1.370807e-04 1.677745e-04
 [359,] 2.088728e-04 1.152604e-04 4.024246e-05
 [360,] 5.101335e-04 1.370807e-04 1.756598e-04
 [361,] 7.751648e-05 1.031337e-04 2.051582e-05
 [362,] 7.736331e-05 1.033901e-04 2.052859e-05
 [363,] 4.970907e-04 1.376476e-04 1.781016e-04
 [364,] 4.970907e-04 1.376476e-04 1.781016e-04
 [365,] 1.014126e-04 1.378636e-04 3.448712e-05
 [366,] 9.897102e-05 1.378688e-04 3.351604e-05
 [367,] 7.784283e-05 1.031337e-04 2.054782e-05
 [368,] 2.027301e-04 1.140589e-04 3.952364e-05
 [369,] 1.596159e-04 1.017148e-04 3.505642e-05
 [370,] 1.062354e-04 1.214406e-04 2.616683e-05
 [371,] 9.969968e-05 1.001380e-04 2.415953e-05
 [372,] 9.917774e-05 1.010738e-04 2.405705e-05
 [373,] 1.253328e-04 1.310540e-04 3.677446e-05
 [374,] 1.676268e-04 1.030847e-04 3.616835e-05
 [375,] 1.332879e-04 1.106732e-04 2.992903e-05
 [376,] 1.199524e-04 1.063011e-04 2.757738e-05
 [377,] 1.960115e-04 1.022445e-04 4.133419e-05
 [378,] 1.281670e-04 1.315048e-04 3.695785e-05
 [379,] 1.990093e-04 1.014618e-04 4.214064e-05
 [380,] 2.744535e-04 1.356881e-04 8.507784e-05
 [381,] 1.933442e-04 1.044302e-04 4.029927e-05
 [382,] 2.004834e-04 1.056477e-04 4.124653e-05
 [383,] 1.990279e-04 1.052316e-04 4.108556e-05
 [384,] 1.199568e-04 1.098694e-04 2.754464e-05
 [385,] 8.596857e-05 1.089861e-04 2.214305e-05
 [386,] 1.024500e-04 1.256756e-04 3.302922e-05
 [387,] 2.491071e-04 1.152475e-04 4.544017e-05
 [388,] 1.947565e-04 1.060152e-04 4.023579e-05
 [389,] 9.856008e-05 1.380585e-04 3.346420e-05
 [390,] 2.688147e-04 1.110435e-04 5.109704e-05
 [391,] 9.837880e-05 1.378706e-04 3.330613e-05
 [392,] 9.966992e-05 2.742124e-04 3.604638e-05
 [393,] 9.966992e-05 2.819221e-04 3.658807e-05
 [394,] 9.807634e-05 2.979007e-04 3.753124e-05
 [395,] 3.411028e-04 2.204617e-04 5.967245e-05
 [396,] 9.619096e-05 3.090996e-04 3.811886e-05
 [397,] 9.651513e-05 3.241666e-04 3.912777e-05
 [398,] 1.020214e-04 1.378654e-04 3.477054e-05
 [399,] 4.414246e-04 1.369837e-04 1.522730e-04
 [400,] 9.807132e-05 2.431835e-04 4.676357e-05
 [401,] 1.013878e-04 1.394110e-04 3.529274e-05
 [402,] 1.665032e-04 1.033453e-04 3.638424e-05
 [403,] 8.666810e-05 1.355543e-04 2.854322e-05
 [404,] 8.746893e-05 1.357307e-04 2.894200e-05
 [405,] 1.611591e-04 1.172294e-04 3.442468e-05
 [406,] 1.470551e-04 1.227358e-04 3.224000e-05
 [407,] 1.543662e-04 1.206583e-04 3.332351e-05
 [408,] 1.137669e-04 1.233454e-04 2.866894e-05
 [409,] 1.581529e-04 1.179239e-04 3.387986e-05
 [410,] 1.222588e-04 1.269639e-04 3.322787e-05
 [411,] 9.690154e-05 1.410271e-04 3.363632e-05
 [412,] 1.165946e-04 1.306956e-04 3.632556e-05
 [413,] 8.710820e-05 1.352295e-04 2.863159e-05
 [414,] 8.619712e-05 1.354744e-04 2.839075e-05
 [415,] 8.454658e-05 1.353764e-04 2.774875e-05
 [416,] 9.415606e-05 1.352518e-04 3.037616e-05
 [417,] 2.223328e-04 1.019124e-04 4.578561e-05
 [418,] 1.107277e-04 1.050209e-04 2.620046e-05
 [419,] 1.180726e-04 1.316130e-04 3.875080e-05
 [420,] 9.300497e-05 1.350548e-04 3.023503e-05
 [421,] 1.121157e-04 1.376841e-04 4.137760e-05
 [422,] 9.315540e-05 1.350582e-04 3.027509e-05
 [423,] 9.697785e-05 1.427609e-04 3.421407e-05
 [424,] 1.567409e-04 9.724428e-05 3.824496e-05
 [425,] 2.193644e-04 1.372784e-04 7.603428e-05
 [426,] 9.321820e-05 1.351700e-04 3.025249e-05
 [427,] 1.205346e-04 1.004421e-04 2.811169e-05
 [428,] 1.184212e-04 9.754645e-05 2.943357e-05
 [429,] 1.202643e-04 1.412417e-04 3.924292e-05
 [430,] 1.812231e-04 1.341139e-04 4.430445e-05
 [431,] 1.241381e-04 1.316417e-04 3.352427e-05
 [432,] 1.783780e-04 1.330161e-04 4.395626e-05
 [433,] 9.244790e-05 3.634714e-04 4.270807e-05
 [434,] 1.073224e-04 1.169038e-04 2.749263e-05
 [435,] 1.198180e-04 1.340061e-04 3.774705e-05
 [436,] 2.353012e-04 2.104818e-04 4.836366e-05
 [437,] 1.316814e-04 2.678570e-04 3.982907e-05
 [438,] 1.534667e-04 1.378137e-04 5.147004e-05
 [439,] 9.419210e-05 1.405693e-04 3.217101e-05
 [440,] 1.127319e-04 2.370062e-04 3.523367e-05
 [441,] 1.241779e-04 1.298260e-04 4.136224e-05
 [442,] 9.810446e-05 1.390577e-04 3.352878e-05
 [443,] 9.853207e-05 1.392554e-04 3.378830e-05
 [444,] 1.245752e-04 1.345525e-04 2.933809e-05
 [445,] 9.548769e-05 1.394197e-04 3.248242e-05
 [446,] 7.823700e-05 3.048671e-04 3.743433e-05
 [447,] 7.780711e-05 3.158311e-04 3.834692e-05
 [448,] 2.172087e-04 1.186434e-04 5.693227e-05
 [449,] 2.583115e-04 2.815422e-04 5.509923e-05
 [450,] 1.329512e-04 1.207524e-04 3.839031e-05
 [451,] 1.333846e-04 1.209070e-04 3.847612e-05
 [452,] 1.333630e-04 1.210529e-04 3.827428e-05
 [453,] 1.348635e-04 1.206120e-04 3.885072e-05
 [454,] 1.346937e-04 1.206074e-04 3.882014e-05
 [455,] 2.268255e-04 1.238430e-04 5.396722e-05
 [456,] 8.256552e-05 1.192536e-04 2.478321e-05
 [457,] 1.185404e-04 1.858351e-04 3.211047e-05
 [458,] 1.229000e-04 1.222041e-04 3.612996e-05
 [459,] 1.174585e-04 1.133172e-04 3.214162e-05
 [460,] 3.904761e-04 1.441707e-04 6.745064e-05
 [461,] 1.124062e-03 1.230548e-04 1.588871e-04
 [462,] 5.966762e-04 1.551473e-04 8.957746e-05
 [463,] 6.122080e-04 1.234338e-04 9.740159e-05
 [464,] 1.269806e-04 1.803655e-04 4.843682e-05
 [465,] 1.769370e-04 2.305430e-04 4.354475e-05
 [466,] 1.024560e-04 2.450041e-04 3.425806e-05
 [467,] 7.397110e-05 1.163304e-04 2.192149e-05
 [468,] 7.509473e-05 1.143965e-04 2.261331e-05
 [469,] 1.526724e-04 2.211922e-04 4.756226e-05
 [470,] 1.093714e-04 1.098282e-04 2.760053e-05
 [471,] 1.006525e-04 1.399588e-04 3.286944e-05
 [472,] 1.114289e-04 1.360969e-04 3.523392e-05
 [473,] 8.384250e-05 1.003559e-04 2.174577e-05
 [474,] 8.636281e-05 9.983724e-05 2.233677e-05
 [475,] 1.314498e-04 1.038533e-04 3.294964e-05
 [476,] 1.541058e-04 1.028711e-04 3.712568e-05
 [477,] 1.541058e-04 1.034345e-04 3.605817e-05
 [478,] 1.354071e-04 1.050501e-04 3.200391e-05
 [479,] 1.395793e-04 1.046702e-04 3.258263e-05
 [480,] 9.239439e-05 1.078255e-04 2.499512e-05
 [481,] 9.532472e-05 1.013481e-04 2.493493e-05
 [482,] 1.777822e-04 1.033369e-04 4.257084e-05
 [483,] 2.239684e-04 1.082040e-04 5.609930e-05
 [484,] 7.735143e-05 1.095056e-04 2.203910e-05
 [485,] 8.717556e-05 9.839985e-05 2.264796e-05
 [486,] 1.744527e-04 1.372466e-04 5.816208e-05
 [487,] 2.206990e-04 1.078235e-04 5.624926e-05
 [488,] 8.652397e-05 9.949138e-05 2.310993e-05
 [489,] 1.375041e-04 1.045338e-04 3.335384e-05
 [490,] 9.451966e-05 1.004921e-04 2.373903e-05
 [491,] 8.368285e-05 1.073634e-04 2.336671e-05
 [492,] 1.515496e-04 1.349762e-04 6.016067e-05
 [493,] 9.566853e-05 1.470231e-04 3.324322e-05
 [494,] 8.503184e-05 1.532523e-04 3.535382e-05
 [495,] 7.653542e-05 1.088385e-04 2.230853e-05
 [496,] 3.284238e-04 1.063610e-04 8.341222e-05
 [497,] 2.041143e-04 1.084433e-04 6.092188e-05
 [498,] 9.853653e-05 1.665134e-04 3.924263e-05
 [499,] 1.915327e-04 1.079788e-04 5.652206e-05
 [500,] 1.119007e-04 1.349332e-04 3.132423e-05
 [501,] 1.794467e-04 1.422432e-04 3.868629e-05
 [502,] 2.781408e-04 1.654220e-04 4.954274e-05
 [503,] 2.388907e-04 1.070902e-04 6.305075e-05
 [504,] 8.636067e-05 1.657239e-04 3.886399e-05
 [505,] 1.374313e-04 1.542972e-04 3.361511e-05
 [506,] 1.197101e-04 1.738070e-04 6.595093e-05
 [507,] 1.567351e-04 1.319844e-04 3.592977e-05
 [508,] 2.129182e-04 1.326102e-04 9.372488e-05
 [509,] 2.127176e-04 1.359945e-04 9.689341e-05
 [510,] 1.061833e-04 1.532971e-04 3.361375e-05
 [511,] 1.410404e-04 1.390334e-04 5.071604e-05
 [512,] 9.646949e-05 1.354708e-04 3.055040e-05
 [513,] 1.975768e-04 2.488003e-04 4.701511e-05
 [514,] 8.444824e-05 1.138973e-04 2.512022e-05
 [515,] 9.257378e-05 1.636670e-04 3.961735e-05
 [516,] 4.094744e-04 1.286278e-04 7.905191e-05
 [517,] 9.810170e-05 1.541519e-04 2.774701e-05
 [518,] 3.254797e-04 2.206250e-04 6.377249e-05
 [519,] 3.162051e-04 2.230345e-04 6.258572e-05
 [520,] 2.113069e-04 5.586153e-04 5.502408e-05
 [521,] 7.169751e-05 1.176742e-04 2.127324e-05
 [522,] 1.610045e-04 4.371460e-04 4.698966e-05
 [523,] 9.324168e-05 1.479093e-04 2.659109e-05
 [524,] 1.173231e-04 1.321438e-04 3.880583e-05
 [525,] 8.933757e-05 1.280100e-04 2.552150e-05
 [526,] 1.188789e-04 1.317536e-04 3.914284e-05
 [527,] 1.842031e-04 3.941232e-04 5.277151e-05
 [528,] 1.824825e-04 3.880024e-04 5.260983e-05
 [529,] 7.917536e-05 1.206869e-04 2.524163e-05
 [530,] 8.710386e-05 1.380475e-04 2.669413e-05
 [531,] 8.729009e-05 1.411631e-04 2.705530e-05
 [532,] 8.369110e-05 1.616334e-04 2.786597e-05
 [533,] 1.328591e-04 1.370348e-04 4.521906e-05
 [534,] 9.476682e-05 1.183427e-04 2.492258e-05
 [535,] 1.194234e-04 1.319965e-04 4.153324e-05
 [536,] 1.169942e-04 1.309946e-04 3.809736e-05
 [537,] 8.189453e-05 1.035025e-04 2.169797e-05
 [538,] 2.121343e-04 1.359796e-04 6.148687e-05
 [539,] 1.469466e-04 1.065264e-04 3.365892e-05
 [540,] 1.021789e-04 1.236232e-04 2.639630e-05
 [541,] 9.465854e-05 1.314415e-04 2.520325e-05
 [542,] 1.044746e-04 1.142787e-04 2.664486e-05
 [543,] 1.048501e-04 1.295687e-04 3.331087e-05
 [544,] 4.814057e-04 2.890541e-04 8.271051e-05
 [545,] 8.624672e-05 1.333018e-04 2.637836e-05
 [546,] 5.099761e-04 2.848155e-04 8.559926e-05
 [547,] 1.974797e-04 1.357403e-04 5.793417e-05
 [548,] 1.349499e-04 1.280166e-04 3.243235e-05
 [549,] 8.078531e-05 1.167271e-04 2.471840e-05
 [550,] 1.639028e-04 1.158029e-04 3.766539e-05
 [551,] 7.529741e-04 2.947850e-04 1.089777e-04
 [552,] 7.509428e-05 1.162442e-04 2.144203e-05
 [553,] 1.557489e-04 1.179085e-04 3.586379e-05
 [554,] 1.153201e-04 1.304241e-04 3.701604e-05
 [555,] 8.590030e-05 1.262480e-04 2.344831e-05
 [556,] 1.537510e-04 1.199167e-04 3.536872e-05
 [557,] 1.499564e-04 1.202942e-04 3.466872e-05
 [558,] 1.537510e-04 1.204851e-04 3.533894e-05
 [559,] 1.243476e-04 3.868075e-04 8.012201e-05
 [560,] 1.774028e-04 2.621365e-04 4.939573e-05
 [561,] 8.242453e-05 1.123759e-04 2.564044e-05
 [562,] 1.522084e-04 1.285369e-04 3.545134e-05
 [563,] 8.577953e-05 1.103838e-04 2.628117e-05
 [564,] 1.947990e-04 2.643989e-04 5.067825e-05
 [565,] 8.620214e-05 1.102915e-04 2.639745e-05
 [566,] 9.102403e-05 1.108559e-04 2.823748e-05
 [567,] 1.259752e-04 3.830350e-04 7.429608e-05
 [568,] 1.244211e-04 3.793074e-04 7.990535e-05
 [569,] 1.241550e-04 3.849156e-04 8.680189e-05
 [570,] 1.053406e-04 1.191509e-04 3.679705e-05
 [571,] 1.275076e-04 1.257469e-04 3.622803e-05
 [572,] 9.574385e-05 1.295126e-04 3.030856e-05
 [573,] 1.718390e-04 1.214672e-04 3.848405e-05
 [574,] 1.762238e-04 2.593705e-04 4.907556e-05
 [575,] 8.038406e-05 1.302651e-04 2.670481e-05
 [576,] 9.582748e-05 1.297948e-04 3.047150e-05
 [577,] 1.610144e-04 1.264757e-04 3.706752e-05
 [578,] 7.632168e-05 1.432390e-04 2.870212e-05
 [579,] 9.902321e-05 2.870017e-04 4.010561e-05
 [580,] 9.716059e-05 1.118809e-04 2.487663e-05
 [581,] 1.881071e-04 1.144286e-04 4.142032e-05
 [582,] 1.631236e-04 1.293570e-04 3.735000e-05
 [583,] 7.957616e-05 1.178742e-04 2.412555e-05
 [584,] 1.537489e-04 2.122745e-04 3.953366e-05
 [585,] 1.070713e-04 1.303642e-04 3.393263e-05
 [586,] 1.560888e-04 1.301281e-04 4.631838e-05
 [587,] 9.141154e-05 1.235659e-04 2.419380e-05
 [588,] 9.729358e-05 1.975741e-04 3.535169e-05
 [589,] 9.292135e-05 1.234713e-04 2.444746e-05
 [590,] 7.797870e-05 1.056207e-04 2.116232e-05
 [591,] 1.624120e-04 1.085609e-04 3.792996e-05
 [592,] 1.243642e-04 2.106529e-04 6.300292e-05
 [593,] 9.285902e-05 1.108317e-04 2.390094e-05
 [594,] 1.247617e-04 2.130679e-04 6.526944e-05
 [595,] 9.429550e-05 1.125704e-04 2.934405e-05
 [596,] 7.802547e-05 1.098322e-04 2.200570e-05
 [597,] 1.526060e-04 1.867225e-04 4.179050e-05
 [598,] 1.342663e-04 1.336544e-04 4.002149e-05
 [599,] 7.911674e-05 1.107323e-04 2.350201e-05
 [600,] 3.636915e-04 1.389419e-04 9.228914e-05
 [601,] 3.131315e-04 1.381672e-04 8.367134e-05
 [602,] 2.286329e-04 1.243331e-04 4.792371e-05
 [603,] 1.369889e-04 1.052911e-04 3.963679e-05
 [604,] 1.201040e-04 1.805907e-04 3.801269e-05
 [605,] 1.066070e-04 1.205274e-04 2.677600e-05
 [606,] 3.995225e-04 1.311325e-04 7.552125e-05
 [607,] 1.218174e-04 2.070179e-04 3.809086e-05
 [608,] 1.196442e-04 1.246906e-04 3.524849e-05
 [609,] 2.008159e-04 2.669128e-04 4.910534e-05
 [610,] 7.666640e-05 1.120914e-04 2.184583e-05
 [611,] 1.004461e-04 1.352095e-04 3.273089e-05
 [612,] 1.300685e-04 2.270524e-04 7.631375e-05
 [613,] 9.329159e-05 1.078743e-04 2.411756e-05
 [614,] 9.249353e-05 1.146189e-04 2.425484e-05
 [615,] 1.470807e-04 1.417590e-04 4.281136e-05
 [616,] 1.300547e-04 2.164560e-04 7.352767e-05
 [617,] 1.100871e-04 1.348297e-04 3.583980e-05
 [618,] 1.337849e-04 2.125300e-04 8.483138e-05
 [619,] 9.396324e-05 1.078886e-04 2.421995e-05
 [620,] 9.362402e-05 1.169915e-04 2.456428e-05
 [621,] 8.812850e-05 1.117116e-04 2.344850e-05
 [622,] 1.103050e-04 1.346956e-04 3.589468e-05
 [623,] 2.630337e-04 2.801539e-04 5.803337e-05
 [624,] 2.989572e-04 1.412205e-04 7.598407e-05
 [625,] 5.203937e-04 1.404614e-04 1.282349e-04
 [626,] 2.359362e-04 2.959286e-04 5.501765e-05
 [627,] 2.493043e-04 1.416704e-04 6.452269e-05
 [628,] 2.331677e-04 1.439022e-04 5.992521e-05
 [629,] 2.517298e-04 1.415885e-04 6.513443e-05
 [630,] 2.448029e-04 2.863605e-04 5.582959e-05
 [631,] 2.417949e-04 2.818189e-04 5.524019e-05
 [632,] 2.493542e-04 2.964155e-04 5.685553e-05
 [633,] 4.310470e-04 2.635747e-04 7.742050e-05
 [634,] 2.485407e-04 2.900003e-04 5.648880e-05
 [635,] 4.249140e-04 2.355554e-04 7.645144e-05
 [636,] 3.948620e-04 1.408924e-04 9.947294e-05
 [637,] 6.266679e-04 1.693061e-04 1.120629e-04
 [638,] 1.015361e-04 1.402512e-04 3.632983e-05
 [639,] 1.237397e-04 1.516573e-04 3.341446e-05
 [640,] 1.054727e-04 1.441539e-04 3.332924e-05
 [641,] 1.233990e-04 1.279135e-04 3.669999e-05
 [642,] 2.762658e-04 1.277965e-04 6.556609e-05
 [643,] 2.395507e-04 1.241620e-04 6.008021e-05
 [644,] 2.446186e-04 1.238426e-04 6.148444e-05
 [645,] 2.477770e-04 1.239990e-04 6.204225e-05
 [646,] 2.415173e-04 1.237912e-04 6.084085e-05
 [647,] 1.504701e-04 1.245862e-04 4.433214e-05
 [648,] 2.384720e-04 1.232148e-04 6.071302e-05
 [649,] 9.246649e-05 1.287190e-04 2.486385e-05
 [650,] 2.525884e-04 1.232972e-04 6.381400e-05
 [651,] 2.776646e-04 1.231159e-04 6.966701e-05
 [652,] 2.525884e-04 1.232972e-04 6.381400e-05
 [653,] 2.581866e-04 1.229804e-04 6.544382e-05
 [654,] 2.581866e-04 1.229804e-04 6.544382e-05
 [655,] 2.686139e-04 1.229804e-04 6.780415e-05
 [656,] 9.179484e-05 1.320043e-04 2.491472e-05
 [657,] 2.650737e-04 1.227665e-04 6.728219e-05
 [658,] 2.024904e-04 1.216062e-04 5.407062e-05
 [659,] 1.126517e-04 1.249716e-04 3.430696e-05
 [660,] 2.474952e-04 1.232726e-04 6.252653e-05
 [661,] 2.512231e-04 1.230878e-04 6.356397e-05
 [662,] 1.905254e-04 1.220787e-04 5.051737e-05
 [663,] 2.322540e-04 1.232246e-04 5.913905e-05
 [664,] 1.125392e-04 1.249366e-04 3.424600e-05
 [665,] 1.102851e-04 1.396319e-04 3.801720e-05
 [666,] 2.351854e-04 1.231346e-04 5.989022e-05
 [667,] 2.322540e-04 1.231818e-04 5.918018e-05
 [668,] 2.572728e-04 1.291142e-04 6.047718e-05
 [669,] 2.606651e-04 1.227931e-04 6.585624e-05
 [670,] 2.606651e-04 1.227931e-04 6.585624e-05
 [671,] 2.869366e-04 1.225717e-04 7.208555e-05
 [672,] 1.126497e-04 1.395716e-04 3.926654e-05
 [673,] 2.641205e-04 1.225660e-04 6.692852e-05
 [674,] 2.953208e-04 1.223587e-04 7.431503e-05
 [675,] 2.605688e-04 1.226975e-04 6.595306e-05
 [676,] 2.590626e-04 1.225229e-04 6.583464e-05
 [677,] 2.557001e-04 1.228737e-04 6.463893e-05
 [678,] 2.641205e-04 1.226094e-04 6.687118e-05
 [679,] 2.679959e-04 1.225660e-04 6.780836e-05
 [680,] 9.605217e-05 1.031462e-04 2.671673e-05
 [681,] 4.265539e-04 1.274669e-04 9.300338e-05
 [682,] 1.095101e-04 1.406827e-04 3.803913e-05
 [683,] 2.641205e-04 1.226094e-04 6.687118e-05
 [684,] 1.123939e-04 1.398388e-04 3.924483e-05
 [685,] 2.679959e-04 1.225660e-04 6.780836e-05
 [686,] 9.755252e-05 1.104261e-04 3.015850e-05
 [687,] 1.318025e-04 1.377988e-04 4.166367e-05
 [688,] 2.614359e-04 1.222847e-04 6.670195e-05
 [689,] 9.042316e-05 1.047199e-04 2.581357e-05
 [690,] 9.597277e-05 1.037940e-04 2.722647e-05
 [691,] 9.597277e-05 1.037940e-04 2.722647e-05
 [692,] 1.136238e-04 1.250128e-04 3.456587e-05
 [693,] 1.121475e-04 1.413529e-04 3.981197e-05
 [694,] 9.429759e-05 1.138865e-04 3.022234e-05
 [695,] 9.490897e-05 1.170925e-04 3.140342e-05
 [696,] 1.025825e-04 1.147540e-04 3.367067e-05
 [697,] 7.264435e-05 1.325182e-04 2.247238e-05
 [698,] 9.930399e-05 1.159130e-04 3.286177e-05
 [699,] 1.012549e-04 1.157812e-04 3.356134e-05
 [700,] 1.025720e-04 1.164073e-04 3.430313e-05
 [701,] 1.176309e-04 1.410600e-04 4.258004e-05
 [702,] 9.759815e-05 1.210919e-04 3.378417e-05
 [703,] 7.253775e-05 1.372599e-04 2.294265e-05
 [704,] 9.290186e-05 1.427941e-04 2.566606e-05
 [705,] 2.430995e-04 1.349071e-04 6.840001e-05
 [706,] 1.399864e-04 1.471184e-04 4.469969e-05
 [707,] 1.591752e-04 1.082893e-04 4.104052e-05
 [708,] 1.518895e-04 1.085456e-04 3.926946e-05
 [709,] 1.060849e-04 1.402189e-04 3.571961e-05
 [710,] 1.293846e-04 1.037383e-04 3.246614e-05
 [711,] 1.165288e-04 1.245448e-04 3.539487e-05
 [712,] 1.176174e-04 1.021092e-04 3.057187e-05
 [713,] 1.169372e-04 1.021603e-04 3.071111e-05
 [714,] 1.175186e-04 1.021181e-04 3.064944e-05
 [715,] 1.193176e-04 1.021105e-04 3.099599e-05
 [716,] 1.204105e-04 1.021653e-04 3.156554e-05
 [717,] 8.712158e-05 1.273645e-04 2.385709e-05
 [718,] 8.608624e-05 1.277613e-04 2.370847e-05
 [719,] 1.195617e-04 1.021783e-04 3.140409e-05
 [720,] 1.316575e-04 1.021311e-04 3.358177e-05
 [721,] 1.316575e-04 1.021631e-04 3.343812e-05
 [722,] 1.330408e-04 1.021347e-04 3.387961e-05
 [723,] 8.658507e-05 1.270577e-04 2.375120e-05
 [724,] 1.165864e-04 1.247375e-04 3.549248e-05
 [725,] 1.081909e-04 1.398854e-04 3.643056e-05
 [726,] 1.252533e-04 1.022794e-04 3.170294e-05
 [727,] 1.154742e-04 1.021310e-04 2.980500e-05
 [728,] 1.240193e-04 1.022794e-04 3.142532e-05
 [729,] 1.567396e-04 1.102633e-04 3.831722e-05
 [730,] 1.240193e-04 1.023099e-04 3.137470e-05
 [731,] 8.586531e-05 1.082512e-04 2.284831e-05
 [732,] 1.611277e-04 1.104410e-04 3.911477e-05
 [733,] 7.120775e-05 1.068479e-04 1.989772e-05
 [734,] 1.254006e-04 1.245702e-04 3.782539e-05
 [735,] 9.460443e-05 1.067276e-04 2.600051e-05
 [736,] 8.593245e-05 1.070025e-04 2.298394e-05
 [737,] 1.096154e-04 1.391198e-04 3.742817e-05
 [738,] 1.612402e-04 1.116149e-04 3.858680e-05
 [739,] 1.567750e-04 1.131477e-04 3.727080e-05
 [740,] 1.090151e-04 1.390758e-04 3.694564e-05
 [741,] 1.195167e-04 9.970922e-05 2.868963e-05
 [742,] 1.253675e-04 1.244861e-04 3.778330e-05
 [743,] 7.372126e-05 1.056759e-04 2.054519e-05
 [744,] 8.950553e-05 9.864611e-05 2.295239e-05
 [745,] 8.002179e-05 1.002791e-04 2.118793e-05
 [746,] 1.035180e-04 1.023905e-04 2.711385e-05
 [747,] 1.259435e-04 1.244612e-04 3.792534e-05
 [748,] 1.474529e-04 1.115434e-04 3.601664e-05
 [749,] 1.204682e-04 9.969640e-05 3.027558e-05
 [750,] 1.455098e-04 1.108512e-04 3.574575e-05
 [751,] 1.455098e-04 1.106536e-04 3.582666e-05
 [752,] 8.743268e-05 9.844875e-05 2.256884e-05
 [753,] 1.213104e-04 9.978980e-05 3.053849e-05
 [754,] 1.093416e-04 1.380772e-04 3.698800e-05
 [755,] 1.259214e-04 1.244861e-04 3.795088e-05
 [756,] 1.408638e-04 1.067235e-04 3.717081e-05
 [757,] 1.245963e-04 9.937239e-05 2.963726e-05
 [758,] 1.313341e-04 1.067211e-04 3.495773e-05
 [759,] 1.087637e-04 1.382632e-04 3.670244e-05
 [760,] 1.195850e-04 9.974666e-05 3.004745e-05
 [761,] 1.083715e-04 1.379165e-04 3.634402e-05
 [762,] 1.490376e-04 1.105277e-04 3.690168e-05
 [763,] 1.255883e-04 1.246614e-04 3.792413e-05
 [764,] 1.262395e-04 1.005559e-04 3.097069e-05
 [765,] 1.254341e-04 1.247884e-04 3.798056e-05
 [766,] 1.276918e-04 1.040292e-04 3.216307e-05
 [767,] 1.313339e-04 1.351233e-04 3.537263e-05
 [768,] 1.336613e-04 1.106156e-04 3.104807e-05
 [769,] 1.192712e-04 9.930401e-05 2.952520e-05
 [770,] 8.530472e-05 1.043248e-04 2.275541e-05
 [771,] 1.200642e-04 9.926319e-05 2.964819e-05
 [772,] 1.063271e-04 1.068652e-04 3.155575e-05
 [773,] 1.250030e-04 1.235266e-04 3.728874e-05
 [774,] 1.296691e-04 1.056529e-04 3.619539e-05
 [775,] 1.193068e-04 1.373312e-04 3.521960e-05
 [776,] 1.575503e-04 1.371844e-04 4.509965e-05
 [777,] 1.250682e-04 1.235311e-04 3.731747e-05
 [778,] 1.182353e-04 1.376276e-04 3.487262e-05
 [779,] 1.171838e-04 1.379284e-04 3.454660e-05
 [780,] 1.053999e-04 1.390698e-04 4.291522e-05
 [781,] 1.113667e-04 1.367887e-04 3.324631e-05
 [782,] 1.123077e-04 1.367041e-04 3.351769e-05
 [783,] 1.078844e-04 1.359407e-04 3.251726e-05
 [784,] 5.594099e-04 1.038806e-04 1.338398e-04
 [785,] 9.416374e-05 1.384486e-04 2.985264e-05
 [786,] 5.335759e-04 1.039320e-04 1.287919e-04
 [787,] 2.098787e-04 1.037862e-04 5.514143e-05
 [788,] 1.620751e-04 1.518559e-04 7.999591e-05
 [789,] 5.056270e-04 1.035107e-04 1.198559e-04
 [790,] 1.086284e-04 1.382945e-04 3.706365e-05
 [791,] 1.003688e-04 1.227816e-04 3.140306e-05
 [792,] 5.763094e-04 1.037921e-04 1.390608e-04
 [793,] 9.150027e-05 1.398909e-04 2.945023e-05
 [794,] 5.991171e-04 1.059001e-04 1.686882e-04
 [795,] 5.645055e-04 1.036018e-04 1.365962e-04
 [796,] 1.031378e-04 1.228732e-04 3.248040e-05
 [797,] 9.212264e-05 1.386403e-04 2.948087e-05
 [798,] 6.048914e-04 1.040877e-04 1.505462e-04
 [799,] 5.837441e-04 1.040096e-04 1.449656e-04
 [800,] 1.197537e-04 1.241646e-04 3.008764e-05
 [801,] 5.451075e-04 1.035846e-04 1.320849e-04
 [802,] 1.519419e-04 1.599852e-04 7.903696e-05
 [803,] 8.379797e-05 1.357829e-04 2.731973e-05
 [804,] 9.121845e-04 1.031190e-04 1.899541e-04
 [805,] 1.125123e-04 1.382566e-04 3.900590e-05
 [806,] 9.876399e-05 9.898839e-05 2.448787e-05
 [807,] 1.102467e-04 1.384254e-04 3.790042e-05
 [808,] 1.017877e-04 9.940056e-05 2.499202e-05
 [809,] 1.491171e-04 1.374525e-04 4.981315e-05
 [810,] 1.874587e-04 1.223528e-04 5.799073e-05
 [811,] 1.248015e-04 1.034491e-04 3.352489e-05
 [812,] 1.835446e-04 1.284901e-04 6.459775e-05
 [813,] 1.229830e-04 1.011620e-04 2.866413e-05
 [814,] 1.110660e-04 1.388700e-04 3.852694e-05
 [815,] 9.910804e-05 1.230677e-04 3.109745e-05
 [816,] 1.114318e-04 1.381011e-04 3.842454e-05
 [817,] 1.826200e-03 1.022293e-04 3.956508e-04
 [818,] 8.571157e-04 1.038533e-04 2.151054e-04
 [819,] 1.868236e-03 1.025176e-04 4.155643e-04
 [820,] 1.162024e-04 1.052709e-04 3.125682e-05
 [821,] 1.681749e-04 1.158686e-04 5.664288e-05
 [822,] 8.945418e-04 1.115784e-04 2.865376e-04
 [823,] 1.754184e-04 1.229534e-04 5.568878e-05
 [824,] 8.498429e-04 1.153023e-04 2.871617e-04
 [825,] 1.261481e-04 1.005487e-04 3.099861e-05
 [826,] 1.066299e-04 1.361084e-04 3.528920e-05
 [827,] 7.172689e-05 9.957221e-05 1.922943e-05
 [828,] 1.029805e-04 9.934945e-05 2.632151e-05
 [829,] 7.803253e-05 1.044524e-04 2.222705e-05
 [830,] 1.155972e-04 1.009010e-04 2.876099e-05
 [831,] 9.044337e-05 1.501387e-04 3.913299e-05
 [832,] 7.769561e-05 1.531470e-04 3.194194e-05
 [833,] 1.017521e-04 1.442008e-04 3.963093e-05
 [834,] 7.622310e-05 9.915337e-05 2.045873e-05
 [835,] 1.149085e-04 1.007926e-04 2.874635e-05
 [836,] 7.481152e-05 1.140285e-04 2.246866e-05
 [837,] 1.053564e-04 1.292746e-04 3.609941e-05
 [838,] 8.778884e-05 1.248533e-04 3.124684e-05
 [839,] 8.427910e-05 1.095112e-04 2.298652e-05
 [840,] 7.466286e-05 1.146166e-04 2.237282e-05
 [841,] 8.085661e-05 1.256945e-04 2.828796e-05
 [842,] 8.017114e-05 1.101045e-04 2.211626e-05
 [843,] 9.406207e-05 1.245434e-04 2.997215e-05
 [844,] 1.099037e-04 1.383125e-04 3.783040e-05
 [845,] 9.896561e-05 1.570894e-04 3.708729e-05
 [846,] 9.884811e-05 1.543599e-04 3.620989e-05
 [847,] 8.476139e-05 1.089664e-04 2.314196e-05
 [848,] 8.958077e-05 1.089388e-04 2.735809e-05
 [849,] 1.159205e-04 1.001667e-04 2.873247e-05
 [850,] 9.923748e-05 1.522967e-04 3.668710e-05
 [851,] 1.159205e-04 1.000643e-04 2.872609e-05
 [852,] 1.019218e-04 1.474362e-04 4.064112e-05
 [853,] 1.159205e-04 1.001111e-04 2.872881e-05
 [854,] 7.915052e-05 1.087969e-04 2.199034e-05
 [855,] 7.463952e-05 1.378269e-04 2.583860e-05
 [856,] 7.979535e-05 1.185396e-04 2.623152e-05
 [857,] 7.426985e-05 1.148045e-04 2.234118e-05
 [858,] 9.424547e-05 1.249674e-04 3.018523e-05
 [859,] 7.497427e-05 1.139674e-04 2.241354e-05
 [860,] 7.424978e-05 1.138586e-04 2.200381e-05
 [861,] 7.903739e-05 1.196089e-04 2.614133e-05
 [862,] 7.714873e-05 1.088748e-04 2.156992e-05
 [863,] 7.930261e-05 1.501985e-04 3.243759e-05
 [864,] 1.088295e-04 1.128909e-04 3.111805e-05
 [865,] 7.918528e-05 1.202966e-04 2.635839e-05
 [866,] 7.385829e-05 1.297111e-04 2.438799e-05
 [867,] 1.153912e-04 1.011296e-04 2.885282e-05
 [868,] 7.935278e-05 1.297111e-04 2.772542e-05
 [869,] 1.153912e-04 1.012810e-04 2.887913e-05
 [870,] 7.372549e-05 1.292784e-04 2.420052e-05
 [871,] 1.297345e-04 1.015170e-04 3.145899e-05
 [872,] 8.389395e-05 1.069934e-04 2.509363e-05
 [873,] 8.966929e-05 1.241087e-04 2.741299e-05
 [874,] 8.016744e-05 1.159885e-04 2.509505e-05
 [875,] 1.094354e-04 1.370757e-04 3.708800e-05
 [876,] 9.988289e-05 1.479995e-04 3.601130e-05
 [877,] 7.866661e-05 1.157300e-04 2.443863e-05
 [878,] 7.866661e-05 1.156025e-04 2.440979e-05
 [879,] 8.049249e-05 1.156025e-04 2.512837e-05
 [880,] 8.049249e-05 1.156025e-04 2.512837e-05
 [881,] 8.120728e-05 1.156025e-04 2.540422e-05
 [882,] 8.020356e-05 1.158587e-04 2.507802e-05
 [883,] 1.002526e-04 1.446214e-04 3.579307e-05
 [884,] 9.103634e-05 1.251421e-04 2.862015e-05
 [885,] 8.028008e-05 1.358374e-04 2.923968e-05
 [886,] 8.332832e-05 1.357393e-04 3.073521e-05
 [887,] 8.332832e-05 1.329625e-04 3.009872e-05
 [888,] 8.238089e-05 1.399579e-04 3.099505e-05
 [889,] 7.557309e-05 1.373501e-04 2.652219e-05
 [890,] 7.542618e-05 1.373501e-04 2.641322e-05
 [891,] 7.582875e-05 1.345331e-04 2.625274e-05
 [892,] 8.610027e-05 1.485259e-04 3.621333e-05
 [893,] 7.567052e-05 1.350002e-04 2.621913e-05
 [894,] 8.315168e-05 1.350002e-04 3.049387e-05
 [895,] 8.102279e-05 1.178778e-04 2.659737e-05
 [896,] 7.567052e-05 1.338536e-04 2.603529e-05
 [897,] 7.587347e-05 1.357903e-04 2.648673e-05
 [898,] 8.125833e-05 1.506096e-04 3.375166e-05
 [899,] 7.556014e-05 1.399029e-04 2.692046e-05
 [900,] 1.276615e-04 1.383317e-04 4.329837e-05
 [901,] 8.125833e-05 1.621648e-04 3.610791e-05
 [902,] 8.273317e-05 1.417676e-04 3.184306e-05
 [903,] 7.604054e-05 1.420325e-04 2.761724e-05
 [904,] 1.003762e-04 1.400935e-04 3.494121e-05
 [905,] 7.541378e-05 1.422988e-04 2.717525e-05
 [906,] 7.571335e-05 1.391226e-04 2.691322e-05
 [907,] 7.501555e-05 1.378677e-04 2.617819e-05
 [908,] 8.212930e-05 1.521122e-04 3.460968e-05
 [909,] 7.489630e-05 1.374352e-04 2.600687e-05
 [910,] 8.304266e-05 1.525492e-04 3.527383e-05
 [911,] 8.449482e-05 1.539223e-04 3.648206e-05
 [912,] 1.043290e-04 1.371850e-04 3.945033e-05
 [913,] 1.043290e-04 1.364729e-04 3.920181e-05
 [914,] 7.431448e-05 1.087268e-04 2.141274e-05
 [915,] 7.352598e-05 1.092144e-04 2.070596e-05
 [916,] 1.252240e-04 1.390092e-04 4.261640e-05
 [917,] 1.057428e-04 1.390938e-04 4.083978e-05
 [918,] 7.447923e-05 1.100493e-04 2.173358e-05
 [919,] 7.467788e-05 1.346538e-04 2.540213e-05
 [920,] 1.084327e-04 1.360593e-04 4.106564e-05
 [921,] 1.065197e-04 1.357915e-04 4.003399e-05
 [922,] 1.065197e-04 1.352493e-04 3.983276e-05
 [923,] 1.069872e-04 1.355122e-04 4.015686e-05
 [924,] 1.035553e-04 1.349753e-04 3.824914e-05
 [925,] 1.274351e-04 1.094835e-04 3.279612e-05
 [926,] 7.857851e-05 1.089544e-04 2.217892e-05
 [927,] 8.954272e-05 1.473468e-04 3.791655e-05
 [928,] 1.028024e-04 1.347632e-04 3.779202e-05
 [929,] 1.032319e-04 1.331141e-04 3.742670e-05
 [930,] 1.046986e-04 1.322928e-04 3.781664e-05
 [931,] 1.036373e-04 1.320436e-04 3.723544e-05
 [932,] 1.032319e-04 1.326407e-04 3.725976e-05
 [933,] 1.035389e-04 1.309036e-04 3.677761e-05
 [934,] 1.001328e-04 1.322412e-04 3.293092e-05
 [935,] 8.184766e-05 1.165760e-04 2.584556e-05
 [936,] 1.125504e-04 1.356111e-04 3.783342e-05
 [937,] 9.935971e-05 1.311221e-04 3.493496e-05
 [938,] 1.003118e-04 1.326184e-04 3.317612e-05
 [939,] 7.534804e-05 1.099911e-04 2.218114e-05
 [940,] 8.927670e-05 1.234117e-04 3.155418e-05
 [941,] 8.809012e-05 1.234117e-04 3.103691e-05
 [942,] 7.607234e-05 1.027388e-04 2.107815e-05
 [943,] 8.830258e-05 1.262100e-04 3.189576e-05
 [944,] 8.378643e-05 1.245047e-04 2.940552e-05
 [945,] 8.889408e-05 1.250647e-04 3.184791e-05
 [946,] 1.237502e-04 1.389599e-04 4.188418e-05
 [947,] 8.830258e-05 1.247884e-04 3.150824e-05
 [948,] 9.205813e-05 1.259348e-04 3.350864e-05
 [949,] 8.889408e-05 1.267967e-04 3.232519e-05
 [950,] 1.043222e-04 1.283634e-04 3.614672e-05
 [951,] 1.060704e-04 1.342734e-04 3.913796e-05
 [952,] 9.133508e-05 1.281624e-04 3.380154e-05
 [953,] 7.509078e-05 1.248854e-04 2.513543e-05
 [954,] 7.532714e-05 1.248854e-04 2.526228e-05
 [955,] 7.498693e-05 1.261851e-04 2.531104e-05
 [956,] 7.352207e-05 1.050024e-04 2.077170e-05
 [957,] 1.075726e-04 1.259146e-04 3.544153e-05
 [958,] 7.366776e-05 1.061858e-04 2.104310e-05
 [959,] 7.429335e-05 1.046615e-04 2.028386e-05
 [960,] 7.706283e-05 1.261870e-04 2.638324e-05
 [961,] 7.451445e-05 1.058148e-04 2.041524e-05
 [962,] 7.576071e-05 1.341610e-04 2.697394e-05
 [963,] 7.576071e-05 1.332037e-04 2.680611e-05
 [964,] 7.509910e-05 1.328993e-04 2.634538e-05
 [965,] 7.672618e-05 1.351268e-04 2.772992e-05
 [966,] 7.672618e-05 1.261101e-04 2.604404e-05
 [967,] 9.716635e-05 1.236376e-04 3.033396e-05
 [968,] 8.151275e-05 1.302977e-04 2.422282e-05
 [969,] 7.227787e-05 1.093915e-04 2.083550e-05
 [970,] 8.026863e-05 1.303914e-04 2.402851e-05
 [971,] 8.987828e-05 1.231818e-04 2.754396e-05
 [972,] 7.833803e-05 1.038296e-04 2.128865e-05
 [973,] 1.138372e-04 1.268388e-04 2.813301e-05
 [974,] 1.688002e-04 1.209813e-04 5.214816e-05
 [975,] 1.246866e-04 1.127086e-04 3.496719e-05
 [976,] 1.941553e-04 1.048933e-04 5.276892e-05
 [977,] 1.097801e-04 1.170070e-04 3.303652e-05
 [978,] 2.196805e-04 1.051495e-04 6.043033e-05
 [979,] 1.210943e-04 1.128827e-04 3.451745e-05
 [980,] 1.150331e-04 1.167944e-04 3.461230e-05
 [981,] 1.190695e-04 1.138963e-04 3.537422e-05
 [982,] 1.679180e-04 1.224492e-04 5.402837e-05
 [983,] 1.177653e-04 1.141728e-04 3.522806e-05
 [984,] 1.204961e-04 1.161045e-04 3.527273e-05
 [985,] 1.214323e-04 1.161704e-04 3.569023e-05
 [986,] 1.158764e-04 1.139221e-04 3.434815e-05
 [987,] 1.243355e-04 1.161384e-04 3.643426e-05
 [988,] 1.164972e-04 1.130315e-04 3.354660e-05
 [989,] 1.720689e-04 1.211463e-04 5.342972e-05
 [990,] 1.507753e-04 1.218233e-04 4.784987e-05
 [991,] 1.146608e-04 1.132827e-04 3.320076e-05
 [992,] 1.152643e-04 1.133325e-04 3.343315e-05
 [993,] 1.146608e-04 1.132827e-04 3.320076e-05
 [994,] 1.242562e-04 1.012513e-04 3.301398e-05
 [995,] 1.717179e-04 1.217076e-04 5.496851e-05
 [996,] 1.954433e-04 1.269575e-04 5.690871e-05
 [997,] 1.908962e-04 1.267403e-04 5.773364e-05
 [998,] 1.366206e-04 1.204240e-04 4.275044e-05
 [999,] 1.504925e-04 1.186234e-04 4.041317e-05
[1000,] 1.374276e-03 1.843479e-04 1.742956e-04
[1001,] 2.007121e-04 1.561679e-04 5.139427e-05
[1002,] 4.639081e-04 1.520892e-04 7.901984e-05
[1003,] 1.709384e-04 1.296098e-04 5.617660e-05
[1004,] 1.735553e-04 1.295023e-04 5.681023e-05
[1005,] 1.786494e-04 1.298253e-04 5.932858e-05
[1006,] 1.213950e-04 1.272954e-04 3.778130e-05
[1007,] 1.735553e-04 1.297877e-04 5.751053e-05
[1008,] 6.901425e-04 1.369514e-04 1.104508e-04
[1009,] 5.822939e-04 1.354820e-04 9.653441e-05
[1010,] 1.913187e-04 1.290467e-04 6.157132e-05
[1011,] 1.849561e-04 1.374455e-04 6.033709e-05
[1012,] 1.968949e-04 1.286855e-04 6.227944e-05
[1013,] 1.977386e-04 1.286679e-04 6.246173e-05
[1014,] 2.012654e-04 1.286593e-04 6.351323e-05
[1015,] 1.816502e-04 1.287430e-04 5.741011e-05
[1016,] 2.135124e-04 1.283784e-04 6.568350e-05
[1017,] 2.135124e-04 1.283442e-04 6.530286e-05
[1018,] 1.395437e-03 1.438221e-04 1.912654e-04
[1019,] 1.963672e-04 1.283486e-04 5.939204e-05
[1020,] 2.145808e-04 1.283088e-04 6.397220e-05
[1021,] 8.853343e-05 1.192423e-04 2.803795e-05
[1022,] 8.821825e-05 1.205098e-04 2.828374e-05
[1023,] 7.241952e-04 1.409398e-04 1.128544e-04
[1024,] 1.539669e-04 1.577629e-04 3.522943e-05
[1025,] 2.881419e-04 1.155016e-04 9.475963e-05
[1026,] 1.394018e-04 1.658690e-04 3.586720e-05
[1027,] 1.318997e-03 1.350317e-04 1.893289e-04
[1028,] 1.639829e-04 1.455749e-04 3.626584e-05
[1029,] 1.257731e-03 1.222795e-04 1.905889e-04
[1030,] 1.543814e-04 1.429349e-04 3.497458e-05
[1031,] 1.421200e-04 1.319755e-04 4.725558e-05
[1032,] 9.630537e-05 1.319778e-04 2.645551e-05
[1033,] 7.269448e-05 1.321574e-04 2.371488e-05
[1034,] 7.574955e-05 1.951623e-04 3.337015e-05
[1035,] 8.346972e-05 1.844674e-04 3.117475e-05
[1036,] 7.611290e-05 1.861420e-04 3.018442e-05
[1037,] 8.064696e-05 1.567802e-04 2.837795e-05
[1038,] 8.421368e-05 1.165164e-04 2.421344e-05
[1039,] 8.163466e-05 1.795147e-04 3.097915e-05
[1040,] 8.076477e-05 1.841017e-04 3.153091e-05
[1041,] 1.441697e-04 1.394799e-04 5.073875e-05
[1042,] 8.002162e-05 2.034015e-04 3.517593e-05
[1043,] 8.127898e-05 1.768315e-04 3.090039e-05
[1044,] 8.111354e-05 1.764288e-04 3.098871e-05
[1045,] 7.730110e-05 1.786572e-04 3.372306e-05
[1046,] 8.061501e-05 1.711347e-04 3.103820e-05
[1047,] 7.677203e-05 1.739897e-04 3.238361e-05
[1048,] 7.687598e-05 1.877512e-04 3.448824e-05
[1049,] 7.930460e-05 1.007545e-04 2.131113e-05
[1050,] 8.133449e-05 1.432222e-04 2.875715e-05
[1051,] 8.167613e-05 1.428974e-04 2.916475e-05
[1052,] 8.114970e-05 1.446817e-04 2.863379e-05
[1053,] 1.486815e-04 2.050498e-04 3.832064e-05
[1054,] 1.255612e-04 1.280188e-04 3.114179e-05
[1055,] 1.464405e-04 1.956276e-04 3.732297e-05
[1056,] 8.166581e-05 1.631006e-04 3.239230e-05
[1057,] 8.060860e-05 1.567828e-04 3.299275e-05
[1058,] 1.214485e-04 1.212770e-04 2.936672e-05
[1059,] 1.040381e-04 1.294160e-04 2.656449e-05
[1060,] 1.221553e-04 1.254855e-04 2.957945e-05
[1061,] 1.221553e-04 1.259568e-04 2.958897e-05
[1062,] 1.161434e-04 1.246288e-04 2.856283e-05
[1063,] 1.172439e-04 1.278425e-04 2.883553e-05
[1064,] 1.499912e-04 2.760764e-04 4.405817e-05
[1065,] 1.218668e-04 1.241316e-04 2.958450e-05
[1066,] 1.433989e-04 2.609439e-04 4.231271e-05
[1067,] 1.331893e-04 2.862756e-04 4.344486e-05
[1068,] 1.537719e-04 2.927167e-04 4.570288e-05
[1069,] 1.549163e-04 2.821354e-04 4.498570e-05
[1070,] 1.560768e-04 2.867969e-04 4.544840e-05
[1071,] 1.537719e-04 2.932934e-04 4.571721e-05
[1072,] 1.573981e-04 2.745621e-04 4.465313e-05
[1073,] 1.499241e-04 2.424047e-04 4.337871e-05
[1074,] 1.489110e-04 3.896574e-04 4.957318e-05
[1075,] 1.363028e-04 1.301332e-04 4.277451e-05
[1076,] 1.058903e-04 1.383247e-04 3.480912e-05
[1077,] 1.046313e-04 1.389032e-04 3.474950e-05
[1078,] 7.835578e-05 1.077112e-04 2.185647e-05
[1079,] 7.461241e-05 1.090508e-04 2.116018e-05
[1080,] 8.979743e-05 1.183556e-04 2.697012e-05
[1081,] 8.400674e-05 1.935329e-04 3.880289e-05
[1082,] 9.635491e-05 1.660045e-04 2.931490e-05
[1083,] 9.720036e-05 1.628519e-04 2.906650e-05
[1084,] 9.187138e-05 1.552562e-04 2.815018e-05
[1085,] 1.251997e-04 1.172143e-04 3.846579e-05
[1086,] 1.253266e-04 1.181624e-04 3.547945e-05
[1087,] 1.162737e-04 1.154339e-04 3.413880e-05
[1088,] 2.848282e-04 1.244856e-04 9.648976e-05
[1089,] 7.490384e-05 1.091564e-04 2.241302e-05
[1090,] 1.144408e-04 1.755569e-04 6.295573e-05
[1091,] 1.179691e-04 1.349292e-04 4.866758e-05
[1092,] 7.567887e-05 1.473745e-04 2.948606e-05
[1093,] 1.110394e-04 1.446468e-04 4.900225e-05
[1094,] 8.341904e-05 1.397187e-04 2.616457e-05
[1095,] 1.134022e-04 1.497661e-04 5.237124e-05
[1096,] 7.925896e-05 1.381287e-04 2.552991e-05
[1097,] 1.196892e-04 1.580997e-04 3.180673e-05
[1098,] 1.441088e-04 1.677337e-04 3.501806e-05
[1099,] 1.077629e-04 1.446002e-04 4.712510e-05
[1100,] 1.459471e-04 1.685681e-04 3.528930e-05
[1101,] 1.563232e-04 1.472960e-04 3.893149e-05
[1102,] 1.507191e-04 1.496160e-04 3.918803e-05
[1103,] 1.283957e-04 1.086093e-04 3.420580e-05
[1104,] 1.187403e-04 1.009128e-04 3.076025e-05
[1105,] 1.467558e-04 1.102336e-04 3.625482e-05
[1106,] 1.746957e-04 1.245918e-04 5.747983e-05
[1107,] 7.717248e-05 1.362737e-04 2.517368e-05
[1108,] 1.772298e-04 1.234280e-04 5.633224e-05
[1109,] 1.753365e-04 1.247300e-04 5.779869e-05
[1110,] 1.129715e-04 1.240812e-04 4.176146e-05
[1111,] 1.488952e-04 1.106731e-04 3.912058e-05
[1112,] 1.363022e-04 1.108901e-04 3.558290e-05
[1113,] 1.079282e-04 1.178227e-04 3.708466e-05
[1114,] 7.438774e-05 1.456213e-04 2.789673e-05
[1115,] 1.225222e-04 1.232632e-04 3.982005e-05
[1116,] 1.280447e-04 1.234774e-04 4.183312e-05
[1117,] 7.575377e-05 1.364662e-04 2.468423e-05
[1118,] 9.896519e-05 1.094053e-04 3.042388e-05
[1119,] 9.850201e-05 1.094641e-04 3.028499e-05
[1120,] 1.326715e-04 1.116215e-04 3.829668e-05
[1121,] 9.785500e-05 1.212162e-04 2.775562e-05
[1122,] 1.071256e-04 1.196074e-04 2.711622e-05
[1123,] 8.252485e-05 1.518955e-04 2.624256e-05
[1124,] 1.021110e-04 1.228590e-04 2.821458e-05
[1125,] 7.638499e-05 1.451545e-04 2.515211e-05
[1126,] 1.355908e-04 1.098842e-04 3.476314e-05
[1127,] 7.191407e-05 1.047851e-04 2.017590e-05
[1128,] 7.157629e-05 1.053419e-04 2.003123e-05
[1129,] 1.032117e-04 1.230018e-04 2.697820e-05
[1130,] 1.085632e-04 1.060087e-04 3.199963e-05
[1131,] 1.338931e-04 1.093311e-04 3.527764e-05
[1132,] 1.338931e-04 1.094950e-04 3.501226e-05
[1133,] 1.765625e-04 1.028048e-04 4.813707e-05
[1134,] 1.602646e-04 1.042832e-04 4.546524e-05
[1135,] 1.237536e-04 1.068206e-04 3.686570e-05
[1136,] 1.194804e-04 1.086415e-04 3.668995e-05
[1137,] 1.202090e-04 1.084329e-04 3.673456e-05
[1138,] 1.210528e-04 1.084329e-04 3.700479e-05
[1139,] 1.210528e-04 1.087266e-04 3.717482e-05
[1140,] 1.306380e-04 1.363519e-04 4.278353e-05
[1141,] 1.606311e-04 1.191938e-04 3.781315e-05
[1142,] 1.245846e-04 1.082988e-04 3.797139e-05
[1143,] 1.231913e-04 1.100684e-04 3.530054e-05
[1144,] 1.310458e-04 1.373830e-04 4.184811e-05
[1145,] 1.300156e-04 1.093674e-04 4.038410e-05
[1146,] 1.320248e-04 1.083229e-04 4.042313e-05
[1147,] 1.307225e-04 1.088449e-04 3.294096e-05
[1148,] 1.240467e-04 1.118606e-04 3.978987e-05
[1149,] 1.313899e-04 1.427107e-04 4.250187e-05
[1150,] 7.149327e-05 1.227283e-04 2.202522e-05
[1151,] 8.188038e-05 1.235581e-04 2.607850e-05
[1152,] 1.256913e-04 1.375655e-04 4.114782e-05
[1153,] 2.799895e-04 1.207773e-04 8.860473e-05
[1154,] 1.320269e-04 1.406093e-04 4.173697e-05
[1155,] 1.315759e-04 1.431872e-04 4.284699e-05
[1156,] 1.188242e-04 1.480377e-04 3.434054e-05
[1157,] 1.377963e-04 1.139757e-04 4.293505e-05
[1158,] 7.809184e-05 1.255032e-04 2.458105e-05
[1159,] 7.734801e-05 1.410313e-04 2.629152e-05
[1160,] 1.289907e-04 1.391963e-04 3.646004e-05
[1161,] 1.450385e-04 1.410962e-04 4.049138e-05
[1162,] 1.259831e-04 1.393150e-04 3.575684e-05
[1163,] 3.925250e-04 1.249832e-04 1.610072e-04
[1164,] 1.489824e-04 1.438075e-04 4.092974e-05
[1165,] 1.022749e-04 1.369271e-04 3.376832e-05
[1166,] 1.465676e-04 1.388469e-04 4.049367e-05
[1167,] 4.262118e-04 1.195214e-04 1.610503e-04
[1168,] 3.338062e-04 1.426024e-04 1.691440e-04
[1169,] 4.312639e-04 1.222073e-04 1.704148e-04
[1170,] 3.254587e-04 1.467514e-04 1.723828e-04
[1171,] 2.985124e-04 1.310253e-04 1.313412e-04
[1172,] 2.505391e-04 1.195047e-04 9.381217e-05
[1173,] 8.157178e-05 1.371156e-04 2.685940e-05
[1174,] 2.845486e-04 1.583382e-04 1.670644e-04
[1175,] 1.052607e-04 1.460396e-04 3.872266e-05
[1176,] 7.943451e-05 1.409129e-04 2.395425e-05
[1177,] 2.903502e-04 1.487665e-04 1.554206e-04
[1178,] 1.003517e-04 1.349807e-04 2.685094e-05
[1179,] 4.843425e-04 1.029295e-04 1.287494e-04
[1180,] 2.036996e-04 1.293223e-04 5.362218e-05
[1181,] 2.247022e-04 1.589993e-04 1.281625e-04
[1182,] 5.589557e-04 1.118131e-04 1.711941e-04
[1183,] 2.978176e-04 1.227805e-04 9.300138e-05
[1184,] 9.079237e-05 1.924878e-04 2.957610e-05
[1185,] 9.362953e-05 1.380609e-04 3.125873e-05
[1186,] 1.803811e-04 1.509067e-04 4.718805e-05
[1187,] 1.682508e-04 1.024222e-04 3.884629e-05
[1188,] 2.017124e-04 1.579020e-04 4.574772e-05
[1189,] 7.955074e-05 1.172673e-04 2.350336e-05
[1190,] 9.218645e-05 1.380137e-04 3.054767e-05
[1191,] 9.034317e-05 1.278187e-04 3.199730e-05
[1192,] 1.254097e-04 1.271509e-04 3.159396e-05
[1193,] 9.679146e-05 1.247263e-04 2.907729e-05
[1194,] 8.827000e-05 1.229312e-04 2.958315e-05
[1195,] 1.446802e-04 1.525810e-04 3.609228e-05
[1196,] 8.034941e-05 1.245794e-04 2.766021e-05
[1197,] 1.114113e-04 1.178764e-04 2.928004e-05
[1198,] 8.478478e-05 1.310372e-04 2.724772e-05
[1199,] 1.201819e-04 1.284964e-04 4.572602e-05
[1200,] 1.047945e-04 1.234755e-04 3.668519e-05
[1201,] 9.090319e-05 1.269894e-04 3.177432e-05
[1202,] 7.426627e-05 1.192597e-04 2.206355e-05
[1203,] 8.903298e-05 1.312614e-04 2.800179e-05
[1204,] 8.903298e-05 1.310721e-04 2.809396e-05
[1205,] 7.150398e-05 1.255691e-04 2.246201e-05
[1206,] 1.045809e-04 1.257477e-04 3.744615e-05
[1207,] 1.055174e-04 1.289518e-04 3.902017e-05
[1208,] 9.276069e-05 1.310134e-04 2.913571e-05
[1209,] 9.327490e-05 1.309062e-04 2.933448e-05
[1210,] 1.050494e-04 1.099211e-04 3.131134e-05
[1211,] 1.025049e-04 1.466843e-04 3.212441e-05
[1212,] 8.700636e-05 1.309183e-04 2.790031e-05
[1213,] 8.754011e-05 1.309432e-04 2.818213e-05
[1214,] 1.776201e-04 1.317207e-04 4.422159e-05
[1215,] 2.103316e-04 1.122062e-04 5.138390e-05
[1216,] 9.595557e-05 1.297096e-04 3.061441e-05
[1217,] 9.666301e-05 1.236040e-04 2.807476e-05
[1218,] 1.063387e-04 1.253570e-04 3.071102e-05
[1219,] 1.025034e-04 1.154829e-04 3.175494e-05
[1220,] 9.943686e-05 1.254101e-04 2.861225e-05
[1221,] 1.001147e-04 1.249168e-04 2.978901e-05
[1222,] 9.742645e-05 1.262934e-04 3.030822e-05
[1223,] 9.742645e-05 1.261525e-04 3.028106e-05
[1224,] 1.154464e-04 1.115121e-04 3.123917e-05
[1225,] 2.042914e-04 1.117576e-04 5.335440e-05
[1226,] 9.653013e-05 1.143011e-04 2.743736e-05
[1227,] 1.449758e-04 1.563093e-04 3.632126e-05
[1228,] 1.082632e-04 1.423039e-04 3.068471e-05
[1229,] 9.748179e-05 1.337193e-04 2.862025e-05
[1230,] 1.124850e-04 1.269715e-04 2.917156e-05
[1231,] 8.829686e-05 1.046076e-04 2.356980e-05
[1232,] 9.105751e-05 1.284114e-04 2.764198e-05
[1233,] 9.844118e-05 1.339356e-04 3.076133e-05
[1234,] 9.258258e-05 1.055362e-04 2.409773e-05
[1235,] 1.028024e-04 1.229029e-04 3.008467e-05
[1236,] 1.394479e-04 1.513837e-04 3.530012e-05
[1237,] 9.080299e-05 1.304398e-04 2.955849e-05
[1238,] 1.310902e-04 1.201764e-04 3.177858e-05
[1239,] 1.212466e-04 1.617231e-04 3.233003e-05
[1240,] 1.944612e-04 1.021708e-04 5.232601e-05
[1241,] 7.609976e-05 1.160611e-04 2.258862e-05
[1242,] 8.180478e-05 1.333880e-04 2.703649e-05
[1243,] 1.669434e-04 1.000684e-04 3.979834e-05
[1244,] 9.418135e-05 1.213412e-04 2.926171e-05
[1245,] 1.652995e-04 1.045360e-04 3.732670e-05
[1246,] 1.245492e-04 1.525764e-04 3.260892e-05
[1247,] 1.834803e-04 1.260717e-04 5.513625e-05
[1248,] 1.080270e-04 1.213548e-04 3.745050e-05
[1249,] 1.085204e-04 1.211226e-04 3.757007e-05
[1250,] 8.203071e-05 1.222898e-04 2.612252e-05
[1251,] 1.090210e-04 1.242557e-04 3.900765e-05
[1252,] 8.269748e-05 1.246351e-04 2.702689e-05
[1253,] 8.240247e-05 1.152642e-04 2.484678e-05
[1254,] 1.096185e-04 1.300478e-04 3.918865e-05
[1255,] 8.233241e-05 1.265641e-04 2.542217e-05
[1256,] 8.330592e-05 1.267543e-04 2.533052e-05
[1257,] 1.044684e-04 1.460208e-04 4.093256e-05
[1258,] 1.242994e-04 1.312399e-04 4.902212e-05
[1259,] 1.273609e-04 1.329269e-04 5.132249e-05
[1260,] 8.801834e-05 1.414343e-04 2.926769e-05
[1261,] 8.637317e-05 1.383653e-04 2.965402e-05
[1262,] 8.814786e-05 1.357971e-04 2.850441e-05
[1263,] 8.815745e-05 1.359159e-04 2.851619e-05
[1264,] 1.279338e-04 1.341193e-04 5.219788e-05
[1265,] 8.676531e-05 1.174729e-04 2.874092e-05
[1266,] 8.909445e-05 1.369781e-04 2.859424e-05
[1267,] 8.872730e-05 1.368352e-04 2.857235e-05
[1268,] 8.708291e-05 1.414070e-04 3.081781e-05
[1269,] 8.855829e-05 1.372147e-04 2.861602e-05
[1270,] 8.410323e-05 1.141357e-04 2.670585e-05
[1271,] 2.387510e-04 1.349962e-04 1.072024e-04
[1272,] 8.700481e-05 1.474155e-04 2.579811e-05
[1273,] 2.263733e-04 1.008946e-04 5.479062e-05
[1274,] 1.599549e-04 1.393963e-04 3.897153e-05
[1275,] 1.437949e-04 1.189047e-04 4.999872e-05
[1276,] 7.153624e-05 1.111700e-04 2.056830e-05
[1277,] 2.060566e-04 1.005748e-04 4.738875e-05
[1278,] 8.010673e-05 1.131871e-04 2.494785e-05
[1279,] 1.325300e-04 1.233812e-04 4.829597e-05
[1280,] 1.296694e-04 1.389687e-04 5.547288e-05
[1281,] 1.272632e-04 1.371018e-04 5.329584e-05
[1282,] 9.104202e-05 1.254379e-04 3.151749e-05
[1283,] 1.232275e-04 1.439885e-04 5.426322e-05
[1284,] 8.975781e-05 1.391235e-04 3.439244e-05
[1285,] 1.342117e-04 1.396773e-04 5.815298e-05
[1286,] 1.063506e-04 1.250723e-04 3.379211e-05
[1287,] 1.175647e-04 1.172609e-04 3.038801e-05
[1288,] 7.221935e-05 1.121927e-04 2.107000e-05
[1289,] 9.056492e-05 1.252757e-04 2.798842e-05
[1290,] 9.068501e-05 1.252323e-04 2.798669e-05
[1291,] 9.024542e-05 1.252922e-04 2.788423e-05
[1292,] 1.015235e-04 1.218598e-04 2.772172e-05
[1293,] 9.111629e-05 1.257632e-04 2.808699e-05
[1294,] 8.660226e-05 1.116024e-04 2.365031e-05
[1295,] 8.611483e-05 1.119939e-04 2.353344e-05
[1296,] 8.472461e-05 1.116664e-04 2.323638e-05
[1297,] 1.096565e-04 1.371128e-04 4.209439e-05
[1298,] 7.345557e-05 1.147492e-04 2.113540e-05
[1299,] 7.283647e-05 1.133632e-04 2.114403e-05
[1300,] 1.092260e-04 1.418958e-04 4.379550e-05
[1301,] 1.059955e-04 1.480208e-04 4.405114e-05
[1302,] 7.783970e-05 1.166400e-04 2.311606e-05
[1303,] 8.118983e-05 1.796132e-04 3.102226e-05
[1304,] 1.041425e-04 1.654289e-04 4.382023e-05
[1305,] 8.127497e-05 1.845771e-04 3.151248e-05
[1306,] 9.933910e-05 1.254094e-04 3.033422e-05
[1307,] 1.052105e-04 1.696837e-04 4.591128e-05
[1308,] 8.220922e-05 1.482824e-04 2.711743e-05
[1309,] 9.588875e-05 1.249080e-04 3.014249e-05
[1310,] 1.409804e-04 1.500663e-04 5.919378e-05
[1311,] 9.151312e-05 2.243393e-04 5.702056e-05
[1312,] 1.009783e-04 1.256681e-04 3.127837e-05
[1313,] 1.018749e-04 1.257379e-04 3.157103e-05
[1314,] 1.200018e-04 1.640717e-04 5.473702e-05
[1315,] 1.177373e-04 1.617585e-04 5.227367e-05
[1316,] 7.495153e-05 1.538023e-04 2.723753e-05
[1317,] 1.376440e-04 1.623131e-04 4.168587e-05
[1318,] 7.455102e-05 2.206320e-04 3.830852e-05
[1319,] 1.454829e-04 1.475250e-04 5.972848e-05
[1320,] 8.234365e-05 1.118738e-04 2.355173e-05
[1321,] 1.781713e-04 1.410210e-04 7.117302e-05
[1322,] 1.069841e-04 1.457226e-04 4.291576e-05
[1323,] 8.474389e-05 1.162801e-04 2.566063e-05
[1324,] 9.500326e-05 1.291164e-04 2.892703e-05
[1325,] 8.574881e-05 1.168370e-04 2.622437e-05
[1326,] 1.582849e-04 1.277110e-04 5.123525e-05
[1327,] 1.196136e-04 1.320133e-04 3.852127e-05
[1328,] 7.398926e-05 1.399454e-04 2.352366e-05
[1329,] 1.542251e-04 1.275836e-04 4.958765e-05
[1330,] 8.380119e-05 1.643987e-04 3.571140e-05
[1331,] 1.235183e-04 1.547134e-04 4.661112e-05
[1332,] 2.027085e-04 1.252900e-04 6.160927e-05
[1333,] 2.233250e-04 1.252375e-04 6.616667e-05
[1334,] 1.018534e-04 1.343321e-04 3.367695e-05
[1335,] 1.158589e-04 1.455663e-04 3.188641e-05
[1336,] 8.997962e-05 1.365195e-04 2.876433e-05
[1337,] 8.224793e-05 1.575582e-04 3.275165e-05
[1338,] 1.042330e-04 1.345391e-04 3.477633e-05
[1339,] 1.072722e-04 1.343703e-04 3.560638e-05
[1340,] 8.454853e-05 1.470531e-04 2.912789e-05
[1341,] 9.985543e-05 1.342428e-04 3.287738e-05
[1342,] 1.237103e-04 1.507330e-04 4.433752e-05
[1343,] 1.229224e-04 1.443438e-04 3.371487e-05
[1344,] 1.098469e-04 1.342585e-04 3.654513e-05
[1345,] 2.150200e-04 1.250068e-04 7.084230e-05
[1346,] 1.579717e-04 2.257330e-04 4.049172e-05
[1347,] 9.284923e-05 1.523925e-04 2.913720e-05
[1348,] 8.082629e-05 2.365804e-04 4.254099e-05
[1349,] 8.278630e-05 2.054409e-04 4.172117e-05
[1350,] 1.383620e-04 1.844782e-04 3.511212e-05
[1351,] 1.340619e-04 1.259091e-04 4.217169e-05
[1352,] 3.100695e-04 1.238788e-04 1.036297e-04
[1353,] 8.125535e-05 1.962697e-04 3.780854e-05
[1354,] 8.101575e-05 2.050550e-04 3.859308e-05
[1355,] 8.637150e-05 1.498005e-04 2.888129e-05
[1356,] 2.470794e-04 1.266131e-04 6.818036e-05
[1357,] 2.401922e-04 1.261648e-04 6.722004e-05
[1358,] 9.101383e-05 1.438511e-04 2.823719e-05
[1359,] 8.084077e-05 1.529061e-04 3.029176e-05
[1360,] 9.207737e-05 1.400973e-04 2.785115e-05
[1361,] 1.249473e-04 1.474942e-04 4.246717e-05
[1362,] 1.477942e-04 1.297283e-04 4.355405e-05
[1363,] 1.737220e-04 1.837015e-04 4.041511e-05
[1364,] 2.679155e-04 1.263981e-04 7.339711e-05
[1365,] 9.082397e-05 1.409499e-04 2.778380e-05
[1366,] 1.551860e-04 1.345177e-04 4.235005e-05
[1367,] 9.164312e-05 1.367319e-04 2.736549e-05
[1368,] 9.056547e-05 1.882068e-04 2.924522e-05
[1369,] 9.202689e-05 1.391269e-04 2.774000e-05
[1370,] 1.423813e-04 1.401785e-04 3.750336e-05
[1371,] 8.002505e-05 1.583397e-04 3.017230e-05
[1372,] 1.655433e-04 1.458794e-04 4.178323e-05
[1373,] 2.100299e-04 1.770110e-04 4.541213e-05
[1374,] 1.992032e-04 1.731304e-04 4.363376e-05
[1375,] 2.106146e-04 1.678438e-04 4.509207e-05
[1376,] 8.070472e-05 1.689130e-04 3.080183e-05
[1377,] 2.188119e-04 1.230010e-04 6.838598e-05
[1378,] 8.110331e-05 1.662083e-04 2.997389e-05
[1379,] 1.365666e-04 1.268722e-04 4.366796e-05
[1380,] 9.903793e-05 1.241643e-04 3.557252e-05
[1381,] 1.045353e-04 1.269264e-04 2.807630e-05
[1382,] 8.063894e-05 1.777434e-04 3.203361e-05
[1383,] 8.490809e-05 1.329540e-04 2.697214e-05
[1384,] 8.054356e-05 1.544131e-04 2.916620e-05
[1385,] 8.052021e-05 1.541076e-04 2.950833e-05
[1386,] 1.164882e-04 1.400487e-04 3.088380e-05
[1387,] 8.060616e-05 1.585230e-04 2.953019e-05
[1388,] 8.051482e-05 1.576440e-04 2.985775e-05
[1389,] 8.084017e-05 1.671676e-04 3.027500e-05
[1390,] 8.111421e-05 1.636647e-04 2.955155e-05
[1391,] 8.064944e-05 1.647562e-04 3.025322e-05
[1392,] 8.146661e-05 1.657268e-04 2.957084e-05
[1393,] 9.248450e-05 1.678226e-04 2.808310e-05
[1394,] 8.105958e-05 1.661689e-04 2.992008e-05
[1395,] 8.140281e-05 1.637312e-04 2.936466e-05
[1396,] 1.395161e-04 1.267850e-04 4.412661e-05
[1397,] 8.182619e-05 1.951897e-04 3.287040e-05
[1398,] 8.182619e-05 1.974715e-04 3.313229e-05
[1399,] 1.154936e-04 1.387940e-04 3.071641e-05
[1400,] 8.140937e-05 1.959711e-04 3.326375e-05
[1401,] 8.123517e-05 1.951897e-04 3.333033e-05
[1402,] 8.099884e-05 1.959711e-04 3.369156e-05
[1403,] 8.268898e-05 1.871724e-04 3.197749e-05
[1404,] 8.289820e-05 1.824865e-04 3.133443e-05
[1405,] 8.270990e-05 1.872503e-04 3.154015e-05
[1406,] 8.276989e-05 1.884078e-04 3.206753e-05
[1407,] 1.207041e-04 1.342183e-04 3.135349e-05
[1408,] 8.456629e-05 1.677036e-04 2.900847e-05
[1409,] 8.239093e-05 1.759155e-04 3.079527e-05
[1410,] 8.184926e-05 1.502379e-04 2.790182e-05
[1411,] 8.147488e-05 1.505710e-04 2.818118e-05
[1412,] 8.170055e-05 1.480766e-04 2.770751e-05
[1413,] 8.154439e-05 1.486732e-04 2.788268e-05
[1414,] 1.156301e-04 1.313258e-04 3.045044e-05
[1415,] 8.147488e-05 1.506402e-04 2.819018e-05
[1416,] 8.205949e-05 1.746363e-04 3.081343e-05
[1417,] 8.276989e-05 1.698026e-04 2.990564e-05
[1418,] 7.352801e-05 1.348706e-04 2.327423e-05
[1419,] 1.007584e-04 1.546475e-04 2.886300e-05
[1420,] 8.670408e-05 1.534378e-04 2.791297e-05
[1421,] 8.034969e-05 1.247459e-04 2.724353e-05
[1422,] 8.362580e-05 1.564366e-04 2.869412e-05
[1423,] 8.424780e-05 1.472285e-04 2.772567e-05
[1424,] 1.871234e-04 1.317735e-04 5.550795e-05
[1425,] 2.307979e-04 1.273648e-04 6.791651e-05
[1426,] 7.959053e-05 1.279726e-04 2.559635e-05
[1427,] 4.753051e-04 1.357853e-04 1.026420e-04
[1428,] 8.093335e-05 1.299767e-04 2.520592e-05
[1429,] 9.635002e-05 1.335947e-04 3.081932e-05
[1430,] 9.722406e-05 1.336067e-04 3.098459e-05
[1431,] 9.659410e-05 1.333090e-04 3.088332e-05
[1432,] 9.725475e-05 1.334804e-04 3.103114e-05
[1433,] 9.642089e-05 1.302121e-04 2.954271e-05
[1434,] 8.309129e-05 1.309522e-04 2.569196e-05
[1435,] 8.901582e-05 1.299864e-04 2.752681e-05
[1436,] 2.388966e-04 1.257275e-04 6.843010e-05
[1437,] 9.149191e-05 1.383382e-04 2.719698e-05
[1438,] 7.682650e-05 1.081999e-04 2.157888e-05
[1439,] 7.622884e-05 1.089309e-04 2.164185e-05
[1440,] 9.759785e-05 1.401262e-04 2.858071e-05
[1441,] 1.233308e-04 1.093954e-04 3.312110e-05
[1442,] 8.484703e-05 1.403638e-04 2.570691e-05
[1443,] 8.337645e-05 1.370278e-04 2.512827e-05
[1444,] 8.483583e-05 1.363629e-04 2.541341e-05
[1445,] 8.352385e-05 1.381942e-04 2.518618e-05
[1446,] 8.610085e-05 1.393321e-04 2.578362e-05
[1447,] 9.192036e-05 1.397494e-04 2.702183e-05
[1448,] 9.107170e-05 1.403257e-04 2.684419e-05
[1449,] 8.520594e-05 1.448597e-04 2.588996e-05
[1450,] 8.826924e-05 1.457696e-04 2.657748e-05
[1451,] 9.634999e-05 1.464955e-04 2.829643e-05
[1452,] 1.047914e-04 1.426346e-04 2.982243e-05
[1453,] 9.321315e-05 1.438522e-04 2.760878e-05
[1454,] 1.196400e-04 1.127029e-04 3.657715e-05
[1455,] 1.016474e-04 1.441070e-04 2.942734e-05
[1456,] 1.579494e-04 1.065147e-04 3.967773e-05
[1457,] 9.894200e-05 1.449012e-04 2.857784e-05
[1458,] 1.113572e-04 1.433511e-04 3.159427e-05
[1459,] 8.189606e-05 1.301645e-04 2.494662e-05
[1460,] 8.031225e-05 1.431776e-04 2.489233e-05
[1461,] 8.459648e-05 1.425960e-04 2.570617e-05
[1462,] 1.619986e-04 1.089233e-04 5.611648e-05
[1463,] 1.332156e-04 1.202532e-04 7.293491e-05
[1464,] 7.386227e-05 1.472858e-04 2.418773e-05
[1465,] 9.757575e-05 1.300296e-04 2.983200e-05
[1466,] 1.553087e-04 1.086441e-04 5.370677e-05
[1467,] 7.525126e-05 1.289391e-04 2.332758e-05
[1468,] 7.503338e-05 1.291822e-04 2.327830e-05
[1469,] 7.479941e-05 1.435391e-04 2.402443e-05
[1470,] 7.479941e-05 1.436010e-04 2.402831e-05
[1471,] 9.933641e-05 1.316656e-04 3.012888e-05
[1472,] 8.015556e-05 1.447384e-04 2.493069e-05
[1473,] 7.656168e-05 1.429620e-04 2.423978e-05
[1474,] 1.208819e-04 1.231776e-04 3.257837e-05
[1475,] 7.576056e-05 1.431506e-04 2.412918e-05
[1476,] 7.457394e-05 1.433475e-04 2.398574e-05
[1477,] 1.291213e-04 1.147705e-04 3.676299e-05
[1478,] 9.914647e-05 1.304209e-04 3.002435e-05
[1479,] 7.503338e-05 1.433798e-04 2.404181e-05
[1480,] 7.525126e-05 1.435106e-04 2.407796e-05
[1481,] 7.525126e-05 1.472768e-04 2.431258e-05
[1482,] 8.169325e-02 1.138516e-04 3.497458e-02
[1483,] 1.122124e-04 1.144411e-04 3.209897e-05
[1484,] 1.214588e-04 1.144300e-04 3.448996e-05
[1485,] 7.683072e-05 1.504611e-04 2.469465e-05
[1486,] 7.478021e-05 1.352640e-04 2.343100e-05
[1487,] 9.686425e-05 1.276127e-04 2.953733e-05
[1488,] 1.099210e-01 1.173427e-04 5.186719e-02
[1489,] 7.597749e-02 1.170480e-04 3.539168e-02
[1490,] 8.476952e-05 1.121918e-04 2.455294e-05
[1491,] 9.107767e-02 1.173064e-04 4.295141e-02
[1492,] 4.266889e-02 1.178700e-04 2.062328e-02
[1493,] 9.498968e-05 1.267178e-04 2.937158e-05
[1494,] 8.479580e-05 1.180811e-04 2.566996e-05
[1495,] 7.685545e-05 1.508875e-04 2.472662e-05
[1496,] 8.175897e-05 1.498242e-04 2.542952e-05
[1497,] 5.844413e-02 1.362416e-04 5.122679e-02
[1498,] 1.159983e-04 1.470550e-04 1.100927e-04
[1499,] 6.995039e-02 1.334225e-04 5.787799e-02
[1500,] 1.153318e-04 1.433910e-04 1.041911e-04
[1501,] 9.771570e-02 1.302929e-04 7.513591e-02
[1502,] 9.494467e-05 1.285058e-04 2.943564e-05
[1503,] 7.743887e-05 1.483232e-04 2.465580e-05
[1504,] 7.980786e-05 1.461080e-04 2.492042e-05
[1505,] 7.890713e-05 1.473964e-04 2.483275e-05
[1506,] 9.957215e-05 1.247142e-04 3.059869e-05
[1507,] 1.018009e-04 1.271204e-04 3.204463e-05
[1508,] 1.124909e-04 1.230208e-04 3.363687e-05
[1509,] 9.376349e-05 1.288337e-04 2.936430e-05
[1510,] 9.408476e-05 1.228211e-04 2.849506e-05
[1511,] 9.394787e-05 1.228058e-04 2.847517e-05
[1512,] 9.920790e-05 1.272320e-04 3.073753e-05
[1513,] 8.284734e-05 1.455644e-04 2.500733e-05
[1514,] 9.333095e-05 1.235877e-04 2.846026e-05
[1515,] 1.010222e-04 1.294813e-04 3.276897e-05
[1516,] 1.408081e-04 1.154167e-04 3.929185e-05
[1517,] 9.918289e-05 1.278552e-04 3.110361e-05
[1518,] 8.422615e-05 1.328653e-04 2.444519e-05
[1519,] 7.847728e-05 1.376154e-04 2.434242e-05
[1520,] 8.632119e-05 1.317728e-04 2.473487e-05
[1521,] 8.028717e-05 1.342734e-04 2.464311e-05
[1522,] 8.538857e-05 1.307734e-04 2.452674e-05
[1523,] 9.413720e-05 1.232921e-04 2.885551e-05
[1524,] 9.939577e-05 1.304751e-04 3.187760e-05
[1525,] 8.130868e-05 1.063988e-04 2.379969e-05
[1526,] 9.347965e-05 1.062024e-04 2.796258e-05
[1527,] 8.313373e-05 1.180461e-04 2.335783e-05
[1528,] 1.575656e-04 1.189582e-04 8.424936e-05
[1529,] 9.497626e-05 1.335113e-04 3.161048e-05
[1530,] 1.216649e-04 1.085236e-04 3.816565e-05
[1531,] 8.196123e-05 1.252989e-04 2.623249e-05
[1532,] 9.198905e-05 1.160879e-04 2.506713e-05
[1533,] 3.570597e-04 1.467149e-04 6.132155e-04
[1534,] 3.071210e-04 1.650858e-04 8.378416e-04
[1535,] 2.807223e-04 1.906645e-04 8.742240e-04
[1536,] 3.724656e-03 2.638282e-04 2.084858e-02
[1537,] 3.228230e-03 1.992755e-04 1.329443e-02
[1538,] 3.418655e-03 1.571975e-04 9.728965e-03
[1539,] 9.000229e-05 1.312301e-04 2.886523e-05
[1540,] 3.120972e-03 1.649506e-04 1.042161e-02
[1541,] 8.839730e-05 1.315689e-04 2.839031e-05
[1542,] 9.229707e-05 1.309679e-04 2.950369e-05
[1543,] 3.401553e-03 1.778805e-04 1.242911e-02
[1544,] 3.979303e-03 1.929591e-04 1.603162e-02
[1545,] 3.710567e-03 1.767890e-04 1.352327e-02
[1546,] 3.913774e-03 1.636923e-04 1.307365e-02
[1547,] 3.326977e-03 1.730161e-04 1.179014e-02
[1548,] 3.098836e-03 1.760027e-04 1.115234e-02
[1549,] 3.573536e-03 1.915018e-04 1.421483e-02
[1550,] 3.216134e-03 1.700918e-04 1.116570e-02
[1551,] 8.971468e-05 1.314326e-04 2.882439e-05
[1552,] 3.289524e-03 2.080203e-04 1.422521e-02
[1553,] 1.037563e-03 2.166356e-04 4.253837e-03
[1554,] 1.173780e-04 1.136275e-04 3.268148e-05
[1555,] 9.047948e-05 1.324254e-04 2.946071e-05
[1556,] 3.933846e-03 1.501253e-04 9.387916e-03
[1557,] 2.373003e-03 1.911297e-04 8.814330e-03
[1558,] 2.232733e-03 1.549360e-04 6.095175e-03
[1559,] 1.879571e-03 1.561378e-04 5.194918e-03
[1560,] 2.666795e-03 1.600663e-04 8.213329e-03
[1561,] 1.303320e-03 1.500659e-04 3.082826e-03
[1562,] 9.115346e-05 1.332367e-04 2.974538e-05
[1563,] 8.295355e-04 1.810473e-04 2.829377e-03
[1564,] 4.800032e-03 2.061239e-04 2.065522e-02
[1565,] 9.517687e-05 1.329433e-04 3.101404e-05
[1566,] 5.339372e-04 1.465466e-04 1.136273e-03
[1567,] 2.512722e-03 1.537758e-04 6.796281e-03
[1568,] 8.978308e-05 1.331530e-04 2.917893e-05
[1569,] 1.784264e-03 1.552243e-04 4.815029e-03
[1570,] 9.032642e-05 1.331308e-04 2.937585e-05
[1571,] 3.986635e-03 1.601221e-04 1.270227e-02
[1572,] 1.031136e-04 1.328492e-04 3.272783e-05
[1573,] 1.141404e-04 1.334331e-04 3.523608e-05
[1574,] 8.424168e-04 1.116463e-04 3.447666e-04
[1575,] 1.099209e-04 1.331385e-04 3.421333e-05
[1576,] 1.012565e-04 1.327921e-04 3.252569e-05
[1577,] 2.810114e-02 1.137285e-04 8.421788e-03
[1578,] 1.048650e-04 1.329346e-04 3.282459e-05
[1579,] 1.048650e-04 1.329981e-04 3.276847e-05
[1580,] 3.859134e-03 1.732371e-04 1.381391e-02
[1581,] 1.035483e-04 1.334778e-04 3.217069e-05
[1582,] 2.190481e-02 1.479388e-04 5.391410e-02
[1583,] 1.046179e-04 1.327803e-04 3.329228e-05
[1584,] 6.230318e-03 1.423487e-04 1.180453e-02
[1585,] 1.181077e-02 1.535231e-04 3.214101e-02
[1586,] 8.151664e-03 1.480630e-04 1.806332e-02
[1587,] 1.070059e-02 1.381231e-04 1.923943e-02
[1588,] 8.614632e-03 1.368657e-04 1.376292e-02
[1589,] 1.011490e-04 1.329375e-04 3.190458e-05
[1590,] 1.011490e-04 1.328973e-04 3.193190e-05
[1591,] 1.035251e-04 1.332123e-04 3.229226e-05
[1592,] 1.019645e-04 1.332213e-04 3.185814e-05
[1593,] 1.229203e-04 1.334415e-04 3.750991e-05
[1594,] 1.223000e-04 1.334518e-04 3.733206e-05
[1595,] 1.173594e-04 1.334415e-04 3.597563e-05
[1596,] 1.022712e-04 1.327908e-04 3.240534e-05
[1597,] 1.177320e-04 1.334302e-04 3.608491e-05
[1598,] 1.165987e-04 1.333178e-04 3.583800e-05
[1599,] 1.571612e-04 1.201704e-04 4.969490e-05
[1600,] 1.197327e-04 1.332708e-04 3.671612e-05
[1601,] 1.154056e-04 1.332318e-04 3.553724e-05
[1602,] 1.040357e-04 1.331646e-04 3.239675e-05
[1603,] 1.054214e-04 1.328279e-04 3.293043e-05
[1604,] 1.131187e-04 1.332419e-04 3.487491e-05
[1605,] 8.090257e-04 1.102814e-04 2.576917e-04
[1606,] 1.180082e-04 1.329333e-04 3.637205e-05
[1607,] 9.979872e-05 1.326704e-04 3.174483e-05
[1608,] 1.131187e-04 1.332029e-04 3.489706e-05
[1609,] 1.120140e-04 1.331646e-04 3.461162e-05
[1610,] 9.877455e-05 1.326765e-04 3.143055e-05
[1611,] 2.048403e-03 1.498791e-04 4.996610e-03
[1612,] 1.120140e-04 1.331272e-04 3.463337e-05
[1613,] 1.142367e-04 1.331363e-04 3.522660e-05
[1614,] 1.323864e-02 1.383228e-04 2.369047e-02
[1615,] 1.452112e-03 1.103880e-04 4.692827e-04
[1616,] 1.109497e-04 1.331101e-04 3.436683e-05
[1617,] 4.041844e-04 1.178722e-04 1.881452e-04
[1618,] 1.109497e-04 1.330603e-04 3.429239e-05
[1619,] 9.056715e-04 1.099021e-04 2.544073e-04
[1620,] 1.100345e-04 1.327849e-04 3.432978e-05
[1621,] 9.906116e-05 1.326282e-04 3.164181e-05
[1622,] 1.064621e-04 1.326745e-04 3.341877e-05
[1623,] 1.073930e-04 1.326408e-04 3.372070e-05
[1624,] 1.073930e-04 1.326408e-04 3.372070e-05
[1625,] 1.064621e-04 1.325885e-04 3.350144e-05
[1626,] 1.060071e-04 1.325671e-04 3.339076e-05
[1627,] 1.060071e-04 1.325718e-04 3.338565e-05
[1628,] 9.841003e-05 1.326137e-04 3.141609e-05
[1629,] 1.069241e-04 1.325406e-04 3.369135e-05
[1630,] 1.055588e-04 1.325965e-04 3.322851e-05
[1631,] 1.845685e-03 1.000528e-04 2.813895e-04
[1632,] 9.747021e-05 1.326095e-04 3.084620e-05
[1633,] 4.370787e-04 1.003948e-04 1.124138e-04
[1634,] 9.889315e-05 1.324419e-04 3.130216e-05
[1635,] 9.747021e-05 1.325197e-04 3.090681e-05
[1636,] 9.629678e-05 1.325197e-04 3.056466e-05
[1637,] 9.575226e-05 1.324534e-04 3.045610e-05
[1638,] 9.369301e-05 1.324356e-04 2.986415e-05
[1639,] 2.169806e-04 1.402671e-04 4.458076e-05
[1640,] 1.023850e-04 1.323779e-04 3.248422e-05
[1641,] 9.575226e-05 1.323761e-04 3.053784e-05
[1642,] 9.518743e-05 1.323664e-04 3.034333e-05
[1643,] 9.442181e-05 1.323364e-04 3.015141e-05
[1644,] 9.442181e-05 1.323322e-04 3.015755e-05
[1645,] 4.269450e-04 1.031590e-04 1.495272e-04
[1646,] 3.904099e-04 1.047644e-04 1.532882e-04
[1647,] 9.299875e-05 1.323240e-04 2.979750e-05
[1648,] 9.299875e-05 1.323160e-04 2.984472e-05
[1649,] 1.132411e-03 1.017099e-04 2.826285e-04
[1650,] 9.212486e-05 1.323545e-04 2.964432e-05
[1651,] 1.283234e-04 1.415082e-04 4.341403e-05
[1652,] 9.257017e-05 1.323233e-04 2.976736e-05
[1653,] 9.236278e-05 1.323217e-04 2.969540e-05
[1654,] 9.293203e-05 1.323607e-04 2.991861e-05
[1655,] 9.240654e-05 1.323505e-04 2.977646e-05
[1656,] 2.500304e-04 1.124018e-04 3.196124e-05
[1657,] 9.143275e-05 1.324227e-04 2.954250e-05
[1658,] 8.858743e-05 1.329356e-04 2.869516e-05
[1659,] 2.188757e-04 1.126877e-04 3.067328e-05
[1660,] 1.169487e-03 1.112482e-04 6.039041e-05
[1661,] 9.597083e-04 1.103442e-04 5.710906e-05
[1662,] 2.999891e-04 1.211601e-04 3.438035e-05
[1663,] 1.253449e-04 1.386693e-04 4.169603e-05
[1664,] 1.432896e-03 1.056246e-04 1.052148e-04
[1665,] 9.159542e-05 1.345493e-04 3.045261e-05
[1666,] 4.944677e-04 1.059277e-04 5.213780e-05
[1667,] 2.264748e-04 1.030145e-04 3.543594e-05
[1668,] 1.036527e-04 1.313954e-04 3.190956e-05
[1669,] 1.000959e-04 1.322774e-04 3.093005e-05
[1670,] 9.915746e-05 1.318131e-04 3.075970e-05
[1671,] 1.117521e-04 1.128870e-04 3.097387e-05
[1672,] 1.176651e-04 1.231861e-04 3.870168e-05
[1673,] 2.769508e-04 1.272836e-04 7.197815e-05
[1674,] 7.952605e-05 1.072977e-04 2.209024e-05
[1675,] 1.988598e-04 1.101097e-04 5.548887e-05
[1676,] 8.090385e-05 1.131463e-04 2.370216e-05
[1677,] 8.626150e-05 1.385709e-04 2.568452e-05
[1678,] 7.557493e-05 1.047218e-04 1.997521e-05
[1679,] 7.309014e-05 1.437130e-04 2.409941e-05
[1680,] 8.081676e-05 1.349676e-04 2.688263e-05
[1681,] 8.265715e-05 1.153410e-04 2.639416e-05
[1682,] 7.230228e-05 1.494812e-04 2.514397e-05
[1683,] 1.242343e-04 1.638289e-04 5.970733e-05
[1684,] 9.670173e-05 1.610239e-04 3.680605e-05
[1685,] 8.906037e-05 1.358715e-04 3.474943e-05
[1686,] 1.233179e-04 1.663777e-04 6.000100e-05
[1687,] 1.235498e-04 1.668812e-04 6.040245e-05
[1688,] 1.245895e-04 1.663777e-04 6.114838e-05
[1689,] 7.371346e-05 1.446248e-04 2.408112e-05
[1690,] 1.254271e-04 1.645203e-04 6.107988e-05
[1691,] 1.280243e-04 1.659332e-04 6.381026e-05
[1692,] 8.232769e-05 1.363844e-04 2.775042e-05
[1693,] 7.299317e-05 1.569731e-04 2.515817e-05
[1694,] 1.409681e-04 1.629161e-04 7.107556e-05
[1695,] 1.375577e-04 1.647416e-04 6.931782e-05
[1696,] 7.634286e-05 1.474213e-04 2.422859e-05
[1697,] 9.195101e-05 1.198993e-04 3.172859e-05
[1698,] 7.392455e-05 1.471375e-04 2.431014e-05
[1699,] 7.320044e-05 1.466902e-04 2.439583e-05
[1700,] 9.428600e-05 1.228066e-04 3.361515e-05
[1701,] 9.183385e-05 1.213360e-04 3.210624e-05
[1702,] 9.183385e-05 1.218987e-04 3.227244e-05
[1703,] 9.325910e-05 1.197170e-04 3.222281e-05
[1704,] 1.626172e-04 1.020063e-04 3.701307e-05
[1705,] 8.481073e-05 1.362809e-04 2.849669e-05
[1706,] 9.890346e-05 1.225341e-04 3.552764e-05
[1707,] 9.264797e-05 1.231927e-04 3.301263e-05
[1708,] 9.193803e-05 1.263623e-04 3.362007e-05
[1709,] 9.952976e-05 1.224393e-04 3.565311e-05
[1710,] 7.275542e-05 1.515988e-04 2.583723e-05
[1711,] 1.010866e-04 1.255657e-04 3.752102e-05
[1712,] 9.625126e-05 1.282299e-04 3.618712e-05
[1713,] 1.233286e-04 1.764351e-04 6.417824e-05
[1714,] 1.183295e-04 1.745389e-04 5.868950e-05
[1715,] 1.012668e-04 1.302104e-04 3.916083e-05
[1716,] 1.401116e-04 1.677287e-04 7.295411e-05
[1717,] 1.381990e-04 1.678845e-04 7.142795e-05
[1718,] 1.409574e-04 1.661817e-04 7.276253e-05
[1719,] 1.047013e-04 1.335198e-04 4.196658e-05
[1720,] 7.365521e-05 1.342943e-04 2.397935e-05
[1721,] 7.431973e-05 1.347072e-04 2.420882e-05
[1722,] 1.433526e-04 1.020983e-04 4.079818e-05
[1723,] 1.514707e-04 1.225235e-04 5.751161e-05
[1724,] 1.512298e-04 1.220323e-04 5.715518e-05
[1725,] 7.377701e-05 1.343733e-04 2.398977e-05
[1726,] 1.596616e-04 1.234345e-04 6.155299e-05
[1727,] 1.463398e-04 1.012346e-04 4.082902e-05
[1728,] 1.582735e-04 1.198054e-04 5.839471e-05
[1729,] 1.543892e-04 1.238483e-04 5.968792e-05
[1730,] 1.677875e-04 1.231663e-04 6.483452e-05
[1731,] 1.549618e-04 1.246057e-04 6.037448e-05
[1732,] 1.248459e-04 1.278570e-04 3.719458e-05
[1733,] 1.476557e-04 1.268159e-04 5.857666e-05
[1734,] 2.802997e-04 1.028813e-04 7.784623e-05
[1735,] 2.960921e-04 1.017161e-04 7.961679e-05
[1736,] 1.262501e-04 1.357074e-04 4.067195e-05
[1737,] 2.960921e-04 1.014712e-04 7.899041e-05
[1738,] 3.264140e-04 1.024316e-04 8.924983e-05
[1739,] 3.311445e-04 1.024316e-04 9.047486e-05
[1740,] 2.960921e-04 1.020355e-04 8.083911e-05
[1741,] 2.680579e-04 1.018615e-04 7.383859e-05
[1742,] 2.718409e-04 1.020942e-04 7.531922e-05
[1743,] 2.946197e-04 1.013121e-04 7.947540e-05
[1744,] 7.331166e-05 1.301912e-04 2.263490e-05
[1745,] 3.033350e-04 1.015264e-04 8.223655e-05
[1746,] 2.989337e-04 1.015264e-04 8.110520e-05
[1747,] 2.892120e-04 1.017480e-04 7.911719e-05
[1748,] 3.441376e-04 1.012990e-04 9.171801e-05
[1749,] 2.977077e-04 1.014183e-04 8.052570e-05
[1750,] 2.151840e-04 9.898074e-05 5.582823e-05
[1751,] 2.210735e-04 9.891084e-05 5.710565e-05
[1752,] 2.277802e-04 1.010043e-04 6.162290e-05
[1753,] 3.060999e-04 1.013121e-04 8.240204e-05
[1754,] 3.152875e-04 1.013450e-04 8.433088e-05
[1755,] 1.253832e-04 1.583363e-04 6.313364e-05
[1756,] 3.031056e-04 1.011481e-04 8.061545e-05
[1757,] 2.109350e-04 1.000993e-04 5.518833e-05
[1758,] 7.785879e-05 1.346078e-04 2.532087e-05
[1759,] 7.625735e-05 1.346121e-04 2.491078e-05
[1760,] 1.634976e-04 9.984422e-05 4.250312e-05
[1761,] 2.299550e-04 9.924786e-05 5.687289e-05
[1762,] 2.299550e-04 9.938480e-05 5.731139e-05
[1763,] 1.086311e-04 1.052956e-04 3.256925e-05
[1764,] 2.330065e-04 1.739474e-04 1.480913e-04
[1765,] 2.353067e-04 1.706397e-04 1.461766e-04
[1766,] 7.988699e-05 1.341192e-04 2.589352e-05
[1767,] 2.017359e-04 1.080182e-04 6.402155e-05
[1768,] 1.194463e-04 1.949639e-04 7.403217e-05
[1769,] 1.775140e-04 3.146794e-04 2.194024e-04
[1770,] 2.595937e-04 1.035999e-04 7.396786e-05
[1771,] 1.751467e-04 1.033481e-04 5.027332e-05
[1772,] 1.975336e-04 1.030979e-04 5.607928e-05
[1773,] 1.418203e-04 1.022909e-04 3.994414e-05
[1774,] 1.504569e-04 1.021810e-04 4.221226e-05
[1775,] 2.178613e-04 1.010963e-04 5.864341e-05
[1776,] 1.054545e-04 1.526857e-04 3.803996e-05
[1777,] 1.379784e-04 1.697402e-04 7.705204e-05
[1778,] 3.297289e-04 1.002713e-04 8.396961e-05
[1779,] 3.207024e-04 9.976393e-05 8.009230e-05
[1780,] 2.366404e-04 1.022616e-04 6.633519e-05
[1781,] 3.297289e-04 9.995354e-05 8.208752e-05
[1782,] 3.343719e-04 9.995354e-05 8.315065e-05
[1783,] 1.233125e-04 1.620271e-04 6.359604e-05
[1784,] 2.617569e-04 9.965551e-05 6.544174e-05
[1785,] 1.561518e-04 1.824138e-04 9.756799e-05
[1786,] 1.136722e-04 1.681921e-04 3.459412e-05
[1787,] 2.038871e-04 9.918416e-05 4.458487e-05
[1788,] 1.537626e-04 1.004919e-04 3.469501e-05
[1789,] 1.407876e-04 1.213950e-04 5.194806e-05
[1790,] 2.334018e-04 1.002328e-04 4.918615e-05
[1791,] 1.427430e-04 9.788351e-05 3.454060e-05
[1792,] 2.207528e-04 1.014126e-04 4.627798e-05
[1793,] 2.489516e-04 1.002917e-04 6.063562e-05
[1794,] 1.270101e-04 1.269409e-04 4.876617e-05
[1795,] 2.658420e-04 9.871235e-05 6.293613e-05
[1796,] 2.768997e-04 1.016649e-04 5.644973e-05
[1797,] 1.159497e-04 1.493207e-04 4.539649e-05
[1798,] 1.490735e-04 1.035469e-04 3.343246e-05
[1799,] 1.747587e-04 9.920137e-05 4.111062e-05
[1800,] 1.046909e-04 1.332863e-04 4.080537e-05
[1801,] 7.409641e-05 1.398923e-04 2.494419e-05
[1802,] 1.373546e-04 1.010785e-04 3.209304e-05
[1803,] 1.358427e-04 1.017708e-04 3.153398e-05
[1804,] 7.447956e-05 1.388112e-04 2.479740e-05
[1805,] 1.056401e-04 1.306158e-04 3.459647e-05
[1806,] 1.026790e-04 1.303042e-04 3.903271e-05
[1807,] 1.347382e-04 1.023187e-04 3.131641e-05
[1808,] 1.321065e-04 1.021363e-04 3.088031e-05
[1809,] 9.919370e-05 1.336018e-04 3.833409e-05
[1810,] 1.255477e-04 1.001828e-04 3.077324e-05
[1811,] 1.624954e-04 1.040662e-04 3.614323e-05
[1812,] 7.462312e-05 1.395398e-04 2.505674e-05
[1813,] 1.059868e-04 1.001907e-04 2.687816e-05
[1814,] 1.699763e-04 1.032704e-04 3.799372e-05
[1815,] 1.645445e-04 1.028442e-04 3.720690e-05
[1816,] 7.555889e-05 1.370598e-04 2.514505e-05
[1817,] 1.155748e-04 1.232343e-04 4.164277e-05
[1818,] 1.718472e-04 1.027961e-04 3.902771e-05
[1819,] 1.170001e-04 1.194156e-04 3.184224e-05
[1820,] 1.429204e-04 1.023048e-04 3.387234e-05
[1821,] 1.526508e-04 1.021587e-04 3.581622e-05
[1822,] 1.063845e-04 1.250060e-04 3.164188e-05
[1823,] 9.124473e-05 1.075943e-04 2.626888e-05
[1824,] 1.326747e-04 1.069208e-04 3.728637e-05
[1825,] 7.587520e-05 1.372434e-04 2.600244e-05
[1826,] 9.118678e-05 1.877830e-04 4.322724e-05
[1827,] 9.617411e-05 1.722480e-04 4.617257e-05
[1828,] 8.145241e-05 1.671952e-04 2.641683e-05
[1829,] 1.165102e-04 2.210944e-04 7.880398e-05
[1830,] 1.026904e-04 1.887454e-04 5.202004e-05
[1831,] 9.284478e-05 1.180310e-04 2.696589e-05
[1832,] 1.033129e-04 1.856168e-04 5.212167e-05
[1833,] 9.267584e-05 1.186108e-04 2.701855e-05
[1834,] 1.611817e-04 1.308762e-04 5.158712e-05
[1835,] 1.090472e-04 2.107698e-04 6.605089e-05
[1836,] 1.174463e-04 1.317277e-04 3.538225e-05
[1837,] 1.051257e-04 1.954093e-04 5.694301e-05
[1838,] 9.189440e-05 1.172790e-04 2.672261e-05
[1839,] 1.089415e-04 1.378155e-04 3.556032e-05
[1840,] 1.016739e-04 2.618924e-04 7.917141e-05
[1841,] 1.022977e-04 2.546271e-04 7.783752e-05
[1842,] 9.189440e-05 1.172870e-04 2.671572e-05
[1843,] 1.034999e-04 2.013738e-04 5.664227e-05
[1844,] 1.029479e-04 2.022618e-04 5.617648e-05
[1845,] 1.002156e-04 2.761313e-04 8.129270e-05
[1846,] 1.002156e-04 2.746296e-04 8.087730e-05
[1847,] 1.031289e-04 2.060645e-04 5.741649e-05
[1848,] 9.905235e-05 2.680121e-04 7.753552e-05
[1849,] 1.109310e-04 2.365198e-04 8.201848e-05
[1850,] 9.034300e-05 2.219125e-04 5.665688e-05
[1851,] 1.040787e-04 2.149749e-04 6.103574e-05
[1852,] 1.036898e-04 1.990787e-04 5.625887e-05
[1853,] 1.036898e-04 1.955747e-04 5.530863e-05
[1854,] 1.023594e-04 2.070207e-04 5.663542e-05
[1855,] 1.036898e-04 1.995608e-04 5.638941e-05
[1856,] 9.151920e-05 1.145609e-04 2.634815e-05
[1857,] 9.144649e-05 1.143586e-04 2.632310e-05
[1858,] 9.129519e-05 1.142184e-04 2.631668e-05
[1859,] 9.127220e-05 1.141084e-04 2.630938e-05
[1860,] 1.412620e-04 2.128826e-04 9.982305e-05
[1861,] 7.604312e-05 2.706313e-04 3.552151e-05
[1862,] 7.602505e-05 2.244093e-04 4.163128e-05
[1863,] 9.137374e-05 2.188521e-04 5.698435e-05
[1864,] 1.083054e-04 2.277077e-04 7.623529e-05
[1865,] 7.879032e-05 1.100073e-04 2.251001e-05
[1866,] 7.678620e-05 1.985909e-04 3.856908e-05
[1867,] 8.998637e-05 1.139374e-04 2.556336e-05
[1868,] 3.404855e-04 2.062444e-04 3.057676e-04
[1869,] 1.121467e-04 2.180013e-04 7.686739e-05
[1870,] 1.574471e-04 1.903426e-04 1.030761e-04
[1871,] 1.362154e-04 1.919438e-04 8.341436e-05
[1872,] 1.537480e-04 1.923602e-04 1.009042e-04
[1873,] 3.466711e-04 2.155374e-04 3.331378e-04
[1874,] 1.180218e-04 2.224218e-04 8.431986e-05
[1875,] 3.472500e-04 2.180391e-04 3.397170e-04
[1876,] 3.426004e-04 2.224904e-04 3.440440e-04
[1877,] 3.096939e-04 2.272853e-04 3.140922e-04
[1878,] 8.863405e-05 1.135347e-04 2.544308e-05
[1879,] 9.842932e-05 1.135766e-04 2.927071e-05
[1880,] 7.681822e-05 1.858485e-04 3.581353e-05
[1881,] 3.030749e-04 2.302460e-04 3.112649e-04
[1882,] 7.867523e-05 1.753734e-04 3.651169e-05
[1883,] 1.100780e-04 2.137126e-04 7.329457e-05
[1884,] 7.797615e-05 1.786149e-04 3.669104e-05
[1885,] 8.496197e-05 1.116275e-04 2.453674e-05
[1886,] 8.513385e-05 1.116275e-04 2.459797e-05
[1887,] 9.191567e-05 1.134810e-04 2.642379e-05
[1888,] 9.191567e-05 1.134830e-04 2.643435e-05
[1889,] 7.772197e-05 1.094571e-04 2.188606e-05
[1890,] 7.744224e-05 1.096700e-04 2.184687e-05
[1891,] 7.726905e-05 1.096700e-04 2.180762e-05
[1892,] 8.878674e-05 1.136665e-04 2.541915e-05
[1893,] 7.744224e-05 1.096464e-04 2.184937e-05
[1894,] 8.513385e-05 1.133038e-04 2.502863e-05
[1895,] 7.788426e-05 1.888345e-04 3.838959e-05
[1896,] 1.573115e-04 1.805380e-04 9.645651e-05
[1897,] 1.559414e-04 1.847167e-04 9.800570e-05
[1898,] 7.826953e-05 1.102936e-04 2.202770e-05
[1899,] 8.551743e-05 1.145156e-04 2.547811e-05
[1900,] 8.947468e-05 1.149234e-04 2.543429e-05
[1901,] 8.800645e-05 1.146488e-04 2.514889e-05
[1902,] 7.719152e-05 1.104635e-04 2.179775e-05
[1903,] 7.702821e-05 1.111758e-04 2.178328e-05
[1904,] 9.559717e-05 1.303413e-04 3.033306e-05
[1905,] 8.981414e-05 1.158114e-04 2.536974e-05
[1906,] 7.375094e-05 1.463321e-04 2.749681e-05
[1907,] 7.363471e-05 1.396338e-04 2.635278e-05
[1908,] 7.345341e-05 1.396338e-04 2.616953e-05
[1909,] 7.375094e-05 1.463321e-04 2.749681e-05
[1910,] 1.783268e-04 1.365366e-04 7.807193e-05
[1911,] 7.387409e-05 1.479469e-04 2.786647e-05
[1912,] 1.783268e-04 1.365366e-04 7.807193e-05
[1913,] 7.387409e-05 1.479469e-04 2.786647e-05
[1914,] 8.923633e-05 1.133927e-04 2.505076e-05
[1915,] 8.949148e-05 1.140635e-04 2.507407e-05
[1916,] 1.671602e-04 1.403872e-04 7.506238e-05
[1917,] 8.006220e-05 1.417444e-04 2.731555e-05
[1918,] 7.428530e-05 1.460335e-04 2.796290e-05
[1919,] 7.475999e-05 1.460335e-04 2.837685e-05
[1920,] 7.443643e-05 1.465993e-04 2.818743e-05
[1921,] 8.874312e-05 1.138344e-04 2.493083e-05
[1922,] 1.692594e-04 1.399555e-04 7.589268e-05
[1923,] 7.362176e-05 1.547894e-04 2.861564e-05
[1924,] 7.474069e-05 1.554310e-04 2.986069e-05
[1925,] 1.709675e-04 1.382195e-04 7.544663e-05
[1926,] 1.123039e-04 1.650060e-04 5.776094e-05
[1927,] 8.827240e-05 1.125601e-04 2.487515e-05
[1928,] 8.850497e-05 1.125542e-04 2.492720e-05
[1929,] 1.612682e-04 1.357809e-04 6.858213e-05
[1930,] 7.535488e-05 1.442216e-04 2.855981e-05
[1931,] 7.479221e-05 1.447717e-04 2.819973e-05
[1932,] 1.617475e-04 1.361807e-04 6.911827e-05
[1933,] 1.588727e-04 1.362222e-04 6.763485e-05
[1934,] 7.341689e-05 1.450430e-04 2.694506e-05
[1935,] 1.617475e-04 1.338613e-04 6.745750e-05
[1936,] 8.154908e-05 1.103292e-04 2.317728e-05
[1937,] 1.308713e-04 1.420612e-04 5.750036e-05
[1938,] 1.044545e-04 1.356547e-04 4.139484e-05
[1939,] 1.308713e-04 1.416002e-04 5.727188e-05
[1940,] 9.804537e-05 1.118736e-04 2.732197e-05
[1941,] 1.303203e-04 1.399183e-04 5.612908e-05
[1942,] 9.602243e-05 1.118157e-04 2.687739e-05
[1943,] 1.013709e-04 1.338272e-04 3.886225e-05
[1944,] 1.006519e-04 1.333832e-04 3.832718e-05
[1945,] 7.881386e-05 1.339829e-04 2.730545e-05
[1946,] 7.354558e-05 1.382034e-04 2.555707e-05
[1947,] 7.333680e-05 1.362319e-04 2.487345e-05
[1948,] 7.360701e-05 1.363761e-04 2.538228e-05
[1949,] 8.147399e-05 1.306972e-04 2.365249e-05
[1950,] 7.337073e-05 1.402303e-04 2.480125e-05
[1951,] 7.348423e-05 1.359696e-04 2.411670e-05
[1952,] 8.124116e-05 1.305957e-04 2.328389e-05
[1953,] 9.804537e-05 1.120068e-04 2.723099e-05
[1954,] 9.891890e-05 1.293788e-04 3.615020e-05
[1955,] 8.028767e-05 1.295222e-04 2.311196e-05
[1956,] 7.270455e-05 1.311473e-04 2.362769e-05
[1957,] 7.269479e-05 1.311473e-04 2.375622e-05
[1958,] 1.213601e-04 1.256659e-04 4.477990e-05
[1959,] 7.283557e-05 1.243557e-04 2.320489e-05
[1960,] 7.878406e-05 1.191176e-04 2.188117e-05
[1961,] 7.270187e-05 1.223774e-04 2.263110e-05
[1962,] 8.449793e-05 1.332591e-04 3.176676e-05
[1963,] 7.903402e-05 1.245283e-04 2.585076e-05
[1964,] 9.243533e-05 1.304614e-04 3.470726e-05
[1965,] 7.940913e-05 1.297700e-04 2.708191e-05
[1966,] 7.918694e-05 1.283701e-04 2.665942e-05
[1967,] 8.738200e-05 1.408283e-04 3.520542e-05
[1968,] 7.944607e-05 1.276294e-04 2.672664e-05
[1969,] 7.665510e-05 1.327656e-04 2.667897e-05
[1970,] 7.322514e-05 1.356313e-04 2.534126e-05
[1971,] 7.958441e-05 1.279719e-04 2.689084e-05
[1972,] 7.950959e-05 1.293723e-04 2.683123e-05
[1973,] 7.931358e-05 1.279533e-04 2.668435e-05
[1974,] 7.905567e-05 1.272139e-04 2.605015e-05
[1975,] 7.906611e-05 1.287430e-04 2.662750e-05
[1976,] 1.432104e-04 1.321928e-04 4.603343e-05
[1977,] 1.427742e-04 1.320277e-04 4.562734e-05
[1978,] 8.302010e-05 1.245102e-04 2.831919e-05
[1979,] 7.997690e-05 1.238281e-04 2.639709e-05
[1980,] 8.142594e-05 1.242495e-04 2.735187e-05
[1981,] 8.163487e-05 1.242495e-04 2.747280e-05
[1982,] 7.604558e-05 1.334913e-04 2.590898e-05
[1983,] 7.942711e-05 1.249315e-04 2.622588e-05
[1984,] 1.008818e-04 1.216122e-04 3.588145e-05
[1985,] 7.346197e-05 1.209340e-04 2.292034e-05
[1986,] 7.721336e-05 1.192687e-04 2.467628e-05
[1987,] 8.875918e-05 1.139591e-04 2.602599e-05
[1988,] 7.342376e-05 1.281244e-04 2.391342e-05
[1989,] 7.664543e-05 1.212660e-04 2.264880e-05
[1990,] 7.896841e-05 1.202922e-04 2.503080e-05
[1991,] 8.280198e-05 1.276763e-04 2.945746e-05
[1992,] 7.896841e-05 1.288330e-04 2.651446e-05
[1993,] 1.518188e-04 1.318442e-04 6.074093e-05
[1994,] 1.064846e-04 1.320281e-04 4.086813e-05
[1995,] 1.953106e-04 1.362817e-04 8.648790e-05
[1996,] 2.065661e-04 1.508325e-04 1.075817e-04
[1997,] 2.091906e-04 1.506183e-04 1.089789e-04
[1998,] 1.702608e-04 1.338368e-04 5.926156e-05
[1999,] 1.383609e-04 1.460670e-04 6.423189e-05
[2000,] 4.762978e-04 1.314771e-04 2.122828e-04
[2001,] 1.316739e-04 1.451312e-04 5.984333e-05
[2002,] 4.595011e-04 1.364086e-04 2.193589e-04
[2003,] 1.650070e-04 1.350104e-04 5.896889e-05
[2004,] 9.295462e-05 1.440458e-04 3.660723e-05
[2005,] 2.453154e-04 1.381317e-04 1.146510e-04
[2006,] 4.563610e-04 1.381103e-04 2.228380e-04
[2007,] 2.386985e-04 1.390134e-04 1.123362e-04
[2008,] 9.365687e-05 1.446344e-04 3.738873e-05
[2009,] 4.626698e-04 1.381317e-04 2.261038e-04
[2010,] 8.673342e-05 1.434495e-04 3.337717e-05
[2011,] 2.421165e-04 1.398662e-04 1.152499e-04
[2012,] 2.554972e-04 1.381938e-04 1.199403e-04
[2013,] 9.751989e-05 1.421126e-04 3.916556e-05
[2014,] 5.180351e-04 1.360939e-04 2.395412e-04
[2015,] 4.567804e-04 1.341133e-04 2.110247e-04
[2016,] 1.638245e-04 1.361551e-04 5.985991e-05
[2017,] 9.381288e-05 1.320176e-04 3.401173e-05
[2018,] 4.698875e-04 1.315789e-04 2.093662e-04
[2019,] 4.632728e-04 1.342190e-04 2.143964e-04
[2020,] 8.697383e-05 1.380064e-04 3.250340e-05
[2021,] 2.462558e-04 1.334340e-04 1.086139e-04
[2022,] 1.639344e-04 1.354057e-04 5.868162e-05
[2023,] 4.617738e-04 1.330645e-04 2.101133e-04
[2024,] 4.587132e-04 1.328255e-04 2.079184e-04
[2025,] 1.484127e-04 1.358917e-04 5.328226e-05
[2026,] 1.803549e-04 1.246506e-04 6.992290e-05
[2027,] 8.385335e-05 1.304268e-04 2.817221e-05
[2028,] 2.535293e-04 1.312772e-04 1.089648e-04
[2029,] 5.160468e-04 1.302553e-04 2.155151e-04
[2030,] 6.791165e-04 1.280262e-04 2.417990e-04
[2031,] 2.156736e-04 1.236911e-04 8.370593e-05
[2032,] 6.977372e-04 1.253580e-04 2.345869e-04
[2033,] 4.979783e-04 1.303634e-04 2.103757e-04
[2034,] 1.561492e-04 1.398560e-04 6.026338e-05
[2035,] 1.560478e-04 1.382186e-04 5.866299e-05
[2036,] 9.159136e-05 1.234586e-04 3.148535e-05
[2037,] 2.179931e-04 1.299501e-04 9.064793e-05
[2038,] 4.348065e-04 1.350946e-04 2.030620e-04
[2039,] 4.424681e-04 1.314242e-04 1.960476e-04
[2040,] 1.123929e-04 1.243160e-04 4.086107e-05
[2041,] 1.446188e-04 1.331564e-04 5.085832e-05
[2042,] 1.506113e-04 1.357459e-04 5.554484e-05
[2043,] 4.302030e-04 1.102146e-04 1.378228e-04
[2044,] 1.942187e-04 1.506496e-04 9.959324e-05
[2045,] 2.099785e-04 1.482200e-04 1.066873e-04
[2046,] 8.580376e-04 1.003015e-04 1.978169e-04
[2047,] 1.255739e-04 1.408566e-04 4.553394e-05
[2048,] 2.312278e-03 1.483202e-04 3.360531e-04
[2049,] 1.606977e-04 1.242494e-04 4.169744e-05
[2050,] 9.654558e-05 1.493777e-04 2.887544e-05
[2051,] 1.435923e-04 1.403586e-04 3.521388e-05
[2052,] 8.643843e-05 1.656890e-04 3.523871e-05
[2053,] 8.258233e-05 1.162723e-04 2.429035e-05
[2054,] 9.491351e-05 1.113959e-04 2.848724e-05
[2055,] 1.248282e-04 1.683332e-04 5.635907e-05
[2056,] 1.160173e-04 1.141252e-04 3.708781e-05
[2057,] 1.262705e-04 1.518954e-04 4.586637e-05
[2058,] 9.201159e-05 1.070088e-04 2.662300e-05
[2059,] 1.261229e-04 1.476774e-04 4.471743e-05
[2060,] 1.359487e-04 1.374511e-04 4.601206e-05
[2061,] 9.175387e-05 1.091013e-04 2.761219e-05
[2062,] 7.321873e-05 1.054361e-04 2.057123e-05
[2063,] 9.955176e-05 1.244642e-04 2.813990e-05
[2064,] 1.358631e-04 1.377773e-04 4.596386e-05
[2065,] 9.604252e-05 1.541857e-04 3.947367e-05
[2066,] 1.557646e-04 1.805780e-04 4.006235e-05
[2067,] 1.645566e-04 1.835677e-04 4.116460e-05
[2068,] 9.713500e-05 1.241186e-04 2.783857e-05
[2069,] 7.287482e-05 1.036387e-04 2.012353e-05
[2070,] 1.258098e-04 1.440113e-04 4.325801e-05
[2071,] 9.963854e-05 1.388079e-04 3.148510e-05
[2072,] 9.922975e-05 1.204324e-04 2.899899e-05
[2073,] 1.114264e-04 1.676103e-04 3.040834e-05
[2074,] 1.150110e-04 1.736988e-04 3.549415e-05
[2075,] 1.258060e-04 1.447417e-04 4.292974e-05
[2076,] 9.925534e-05 1.397694e-04 3.082557e-05
[2077,] 9.614833e-05 1.182638e-04 2.807921e-05
[2078,] 9.715493e-05 1.367920e-04 3.103979e-05
[2079,] 9.854323e-05 1.028495e-04 2.694649e-05
[2080,] 9.902392e-05 1.376832e-04 3.086836e-05
[2081,] 8.388788e-05 1.228258e-04 2.590960e-05
[2082,] 7.478040e-05 9.931999e-05 1.976587e-05
[2083,] 1.256799e-04 1.455196e-04 4.296919e-05
[2084,] 8.613251e-05 1.243110e-04 2.728111e-05
[2085,] 1.063529e-04 1.819772e-04 3.627299e-05
[2086,] 9.817624e-05 1.361576e-04 3.111477e-05
[2087,] 9.897476e-05 1.375491e-04 3.120791e-05
[2088,] 8.593037e-05 1.240432e-04 2.713770e-05
[2089,] 7.220772e-05 1.016230e-04 1.931904e-05
[2090,] 1.486156e-04 1.452725e-04 6.011693e-05
[2091,] 1.045724e-04 1.837969e-04 3.667655e-05
[2092,] 9.674229e-05 1.198810e-04 2.874353e-05
[2093,] 8.795201e-05 1.252469e-04 2.825788e-05
[2094,] 7.198801e-05 9.963346e-05 1.910769e-05
[2095,] 1.034519e-04 1.735425e-04 3.617520e-05
[2096,] 1.019680e-04 1.716852e-04 3.633988e-05
[2097,] 1.023028e-04 1.716852e-04 3.622954e-05
[2098,] 1.066240e-04 1.236991e-04 2.902340e-05
[2099,] 7.206463e-05 2.132427e-04 3.130012e-05
[2100,] 1.245633e-04 1.440907e-04 4.519052e-05
[2101,] 1.103054e-04 1.198120e-04 2.936732e-05
[2102,] 8.022608e-05 1.910784e-04 3.769858e-05
[2103,] 1.258913e-04 1.354120e-04 4.182103e-05
[2104,] 7.213829e-05 2.145200e-04 3.135008e-05
[2105,] 7.270688e-05 2.137105e-04 3.083905e-05
[2106,] 7.416865e-05 2.093943e-04 2.986887e-05
[2107,] 7.333583e-05 2.068149e-04 2.989352e-05
[2108,] 1.104956e-04 1.201514e-04 2.934246e-05
[2109,] 1.076361e-04 1.186658e-04 2.896629e-05
[2110,] 1.109072e-04 1.193947e-04 2.941488e-05
[2111,] 7.238375e-05 2.074319e-04 3.046805e-05
[2112,] 1.121751e-04 1.197404e-04 2.962886e-05
[2113,] 1.257162e-04 1.336441e-04 4.095987e-05
[2114,] 7.261841e-05 1.974681e-04 2.934808e-05
[2115,] 8.202036e-05 1.900526e-04 3.920218e-05
[2116,] 1.082673e-04 1.204676e-04 2.894635e-05
[2117,] 7.461944e-05 1.246034e-04 2.380862e-05
[2118,] 1.036148e-04 1.196805e-04 2.825214e-05
[2119,] 1.050143e-04 1.213897e-04 2.853179e-05
[2120,] 7.210352e-05 2.061413e-04 3.057562e-05
[2121,] 7.177555e-05 2.129615e-04 3.167705e-05
[2122,] 7.210352e-05 2.173546e-04 3.168360e-05
[2123,] 7.177555e-05 2.129615e-04 3.167705e-05
[2124,] 7.228489e-05 2.069943e-04 3.050092e-05
[2125,] 8.098587e-05 1.913222e-04 3.847308e-05
[2126,] 7.883589e-05 1.889829e-04 3.600115e-05
[2127,] 7.177555e-05 2.045375e-04 3.081435e-05
[2128,] 1.028503e-04 1.776280e-04 3.685707e-05
[2129,] 7.867173e-05 1.923333e-04 3.632717e-05
[2130,] 7.150138e-05 9.844105e-05 1.892858e-05
[2131,] 7.213924e-05 1.377968e-04 2.342728e-05
[2132,] 7.217009e-05 1.359110e-04 2.320610e-05
[2133,] 7.230801e-05 1.127018e-04 2.083173e-05
[2134,] 1.263586e-04 1.246684e-04 3.941280e-05
[2135,] 7.447104e-05 1.029707e-04 2.026792e-05
[2136,] 7.446103e-05 1.030137e-04 2.028703e-05
[2137,] 7.213590e-05 1.331802e-04 2.294010e-05
[2138,] 7.848344e-05 1.042312e-04 2.035949e-05
[2139,] 8.766701e-05 1.136624e-04 2.609199e-05
[2140,] 1.031078e-04 1.121899e-04 2.934167e-05
[2141,] 1.090032e-04 1.103453e-04 2.857655e-05
[2142,] 1.240462e-04 1.281605e-04 3.922616e-05
[2143,] 1.239399e-04 1.258444e-04 3.830873e-05
[2144,] 9.131640e-05 1.177980e-04 2.580375e-05
[2145,] 9.210267e-05 1.175118e-04 2.594341e-05
[2146,] 1.049112e-04 1.101453e-04 2.796010e-05
[2147,] 7.089464e-05 9.810144e-05 1.873970e-05
[2148,] 1.066009e-04 1.107494e-04 2.815671e-05
[2149,] 9.104150e-05 1.133215e-04 2.727396e-05
[2150,] 7.088231e-05 1.181143e-04 2.147124e-05
[2151,] 1.061649e-04 1.110986e-04 2.805280e-05
[2152,] 1.004089e-04 1.074140e-04 2.460629e-05
[2153,] 1.237121e-04 1.153415e-04 3.470943e-05
[2154,] 7.124252e-05 1.205532e-04 2.140373e-05
[2155,] 7.097831e-05 1.055479e-04 1.967002e-05
[2156,] 1.150968e-04 1.005256e-04 3.111637e-05
[2157,] 7.088442e-05 1.088728e-04 2.022103e-05
[2158,] 8.703070e-05 1.159237e-04 2.642703e-05
[2159,] 1.258447e-04 1.017968e-04 3.157510e-05
[2160,] 1.072988e-04 1.117125e-04 3.056084e-05
[2161,] 8.007587e-05 1.277882e-04 2.345693e-05
[2162,] 9.531519e-05 1.532015e-04 3.005103e-05
[2163,] 8.787138e-05 1.156954e-04 2.521177e-05
[2164,] 7.656017e-05 1.032480e-04 2.131092e-05
[2165,] 8.376653e-05 1.020396e-04 2.219014e-05
[2166,] 7.257185e-05 1.075149e-04 2.082070e-05
[2167,] 1.170650e-04 1.130030e-04 3.435415e-05
[2168,] 9.171294e-05 1.111904e-04 2.595554e-05
[2169,] 9.370231e-05 1.113351e-04 2.647047e-05
[2170,] 8.106698e-05 1.111645e-04 2.384806e-05
[2171,] 1.058886e-04 1.120426e-04 2.966964e-05
[2172,] 1.075751e-04 1.118417e-04 2.970960e-05
[2173,] 7.303273e-05 1.028123e-04 1.996231e-05
[2174,] 1.090002e-04 1.117346e-04 3.013770e-05
[2175,] 1.235558e-04 1.215985e-04 3.578257e-05
[2176,] 1.014593e-04 1.140885e-04 2.602868e-05
[2177,] 1.082782e-04 1.257749e-04 3.305335e-05
[2178,] 1.236928e-04 1.395808e-04 4.000616e-05
[2179,] 3.140284e-04 1.324026e-04 1.285701e-04
[2180,] 1.544321e-04 1.164698e-04 4.798576e-05
[2181,] 1.181570e-04 1.165757e-04 2.987420e-05
[2182,] 1.161581e-04 1.248375e-04 4.002830e-05
[2183,] 1.372010e-04 1.203886e-04 4.372440e-05
[2184,] 9.606368e-05 1.563241e-04 3.501801e-05
[2185,] 1.014073e-04 1.213018e-04 3.026560e-05
[2186,] 8.549279e-05 1.004286e-04 2.224202e-05
[2187,] 8.549009e-05 1.186032e-04 2.663428e-05
[2188,] 8.497266e-05 1.151321e-04 2.561329e-05
[2189,] 1.556536e-04 9.839287e-05 3.779324e-05
[2190,] 8.893675e-05 9.844438e-05 2.308637e-05
[2191,] 1.589163e-04 1.096986e-04 4.097016e-05
[2192,] 3.589352e-04 1.577528e-04 7.416530e-05
[2193,] 1.327117e-04 1.129004e-04 3.608084e-05
[2194,] 3.286152e-04 1.621141e-04 6.852095e-05
[2195,] 9.611856e-05 1.825153e-04 4.128125e-05
[2196,] 1.325937e-04 1.154253e-04 3.718449e-05
[2197,] 1.332165e-04 1.126803e-04 3.613780e-05
[2198,] 5.187229e-04 1.344167e-04 8.849010e-05
[2199,] 1.327585e-04 1.126868e-04 3.602855e-05
[2200,] 1.568528e-04 1.128053e-04 4.374123e-05
[2201,] 1.664635e-04 1.717600e-04 4.060919e-05
[2202,] 2.416477e-04 1.759676e-04 5.226923e-05
[2203,] 9.197829e-05 2.032724e-04 3.656890e-05
[2204,] 2.726671e-04 1.058443e-04 8.305971e-05
[2205,] 1.335185e-04 1.134297e-04 3.621492e-05
[2206,] 1.143387e-04 1.607477e-04 3.553906e-05
[2207,] 7.440754e-05 1.838781e-04 2.975485e-05
[2208,] 1.170996e-04 1.004599e-04 2.869888e-05
[2209,] 9.647223e-05 1.907241e-04 3.804320e-05
[2210,] 8.778426e-05 1.719896e-04 4.248059e-05
[2211,] 1.368990e-04 1.133280e-04 3.719671e-05
[2212,] 9.062483e-05 1.653601e-04 4.290041e-05
[2213,] 9.649253e-05 2.067854e-04 3.588932e-05
[2214,] 7.674288e-05 2.189181e-04 3.936321e-05
[2215,] 2.881156e-04 1.483593e-04 1.521321e-04
[2216,] 7.704925e-05 2.292505e-04 4.129724e-05
[2217,] 7.689280e-05 2.292505e-04 4.104866e-05
[2218,] 1.666792e-04 1.132439e-04 3.927821e-05
[2219,] 1.767919e-04 1.129288e-04 4.133452e-05
[2220,] 1.358875e-04 1.143993e-04 3.663530e-05
[2221,] 7.937460e-05 2.283095e-04 4.440820e-05
[2222,] 3.323036e-04 1.470859e-04 1.755322e-04
[2223,] 8.310937e-05 2.103130e-04 4.491952e-05
[2224,] 1.029951e-04 2.046358e-04 3.511731e-05
[2225,] 1.883967e-04 1.197775e-04 4.347137e-05
[2226,] 2.067151e-04 1.371670e-04 9.483526e-05
[2227,] 2.809797e-04 1.201184e-04 6.072424e-05
[2228,] 2.302436e-04 1.199623e-04 5.031102e-05
[2229,] 1.349344e-04 1.150063e-04 3.664996e-05
[2230,] 1.336158e-04 1.149457e-04 3.679873e-05
[2231,] 2.010152e-04 1.454018e-04 9.929451e-05
[2232,] 7.507566e-05 1.024122e-04 2.049152e-05
[2233,] 7.514601e-05 2.175510e-04 3.578329e-05
[2234,] 9.660859e-05 1.758894e-04 3.662569e-05
[2235,] 7.601096e-05 1.434494e-04 2.824809e-05
[2236,] 1.344597e-04 1.157960e-04 3.663527e-05
[2237,] 8.446753e-05 1.872488e-04 4.164729e-05
[2238,] 7.507566e-05 1.020602e-04 2.041763e-05
[2239,] 9.739537e-05 1.256546e-04 3.005820e-05
[2240,] 1.342124e-04 1.158799e-04 3.678485e-05
[2241,] 1.023194e-04 1.811689e-04 5.521155e-05
[2242,] 8.251212e-05 1.850557e-04 3.938744e-05
[2243,] 1.339632e-04 1.166075e-04 3.671293e-05
[2244,] 1.067539e-04 2.039920e-04 3.523551e-05
[2245,] 7.374851e-05 1.024151e-04 2.010265e-05
[2246,] 9.647646e-05 1.257588e-04 2.870730e-05
[2247,] 7.335116e-05 1.008510e-04 1.968805e-05
[2248,] 1.160554e-04 1.110890e-04 3.725260e-05
[2249,] 1.161937e-04 1.113573e-04 3.737541e-05
[2250,] 1.351158e-04 1.154454e-04 3.682004e-05
[2251,] 1.296678e-04 1.652688e-04 3.509044e-05
[2252,] 7.319501e-05 1.010553e-04 1.956430e-05
[2253,] 1.202841e-04 1.216476e-04 3.285187e-05
[2254,] 1.343065e-04 1.173197e-04 3.686204e-05
[2255,] 8.176025e-05 1.220081e-04 2.818592e-05
[2256,] 7.704011e-05 1.148459e-04 2.270377e-05
[2257,] 9.605269e-05 1.279597e-04 3.647959e-05
[2258,] 7.697224e-05 1.144708e-04 2.300259e-05
[2259,] 7.700627e-05 1.135815e-04 2.240916e-05
[2260,] 7.674403e-05 1.144419e-04 2.247075e-05
[2261,] 9.626099e-05 2.498404e-04 5.402020e-05
[2262,] 1.061150e-04 4.471587e-04 6.635384e-05
[2263,] 7.673736e-05 1.780790e-04 3.138386e-05
[2264,] 7.673319e-05 1.817078e-04 3.199245e-05
[2265,] 1.428689e-04 1.422226e-04 3.690039e-05
[2266,] 7.744921e-05 1.145105e-04 2.280983e-05
[2267,] 8.467076e-05 1.430310e-04 3.447292e-05
[2268,] 7.785094e-05 1.139098e-04 2.278518e-05
[2269,] 7.894051e-05 1.549291e-04 3.263675e-05
[2270,] 9.680191e-05 1.463055e-04 3.033268e-05
[2271,] 9.489152e-05 1.483641e-04 3.097588e-05
[2272,] 7.510125e-05 1.280826e-04 2.620343e-05
[2273,] 9.363479e-05 1.539499e-04 3.325938e-05
[2274,] 8.412417e-05 1.566000e-04 3.720262e-05
[2275,] 8.857368e-05 1.455061e-04 3.762468e-05
[2276,] 1.099812e-04 1.508796e-04 3.077233e-05
[2277,] 9.501800e-05 1.454812e-04 3.051933e-05
[2278,] 7.455570e-05 1.036054e-04 2.029155e-05
[2279,] 1.125797e-04 1.494020e-04 3.115921e-05
[2280,] 1.204436e-04 1.224631e-04 3.633581e-05
[2281,] 9.600944e-05 2.624224e-04 5.456226e-05
[2282,] 8.504050e-05 1.164715e-04 2.539836e-05
[2283,] 1.155828e-04 1.188691e-04 3.486805e-05
[2284,] 8.810429e-05 1.597297e-04 4.087181e-05
[2285,] 9.503955e-05 1.389202e-04 2.976549e-05
[2286,] 9.492441e-05 1.375950e-04 2.959602e-05
[2287,] 1.155828e-04 1.185668e-04 3.424836e-05
[2288,] 8.270458e-05 1.147606e-04 2.418948e-05
[2289,] 8.553222e-05 1.190621e-04 2.507813e-05
[2290,] 9.759868e-05 1.082981e-04 3.049571e-05
[2291,] 7.458047e-05 1.051778e-04 2.049573e-05
[2292,] 7.606272e-05 1.061797e-04 2.054137e-05
[2293,] 7.652668e-05 1.069430e-04 2.065035e-05
[2294,] 9.766824e-05 1.045639e-04 2.515981e-05
[2295,] 1.066947e-04 1.062522e-04 2.632187e-05
[2296,] 7.628913e-05 1.065503e-04 2.059376e-05
[2297,] 1.733503e-04 1.192678e-04 5.121260e-05
[2298,] 1.166173e-04 1.195719e-04 3.339678e-05
[2299,] 7.797501e-05 1.119383e-04 2.274902e-05
[2300,] 1.150592e-04 1.195719e-04 3.299362e-05
[2301,] 1.037468e-04 1.888242e-04 3.351906e-05
[2302,] 1.099388e-04 1.562838e-04 5.334477e-05
[2303,] 1.309946e-04 1.246839e-04 4.077190e-05
[2304,] 1.688280e-04 1.227401e-04 6.562412e-05
[2305,] 8.502218e-05 1.887862e-04 3.687375e-05
[2306,] 7.792752e-05 2.041407e-04 4.130032e-05
[2307,] 1.583691e-04 1.485553e-04 7.220956e-05
[2308,] 1.145996e-04 1.103877e-04 3.687976e-05
[2309,] 1.008959e-04 1.150458e-04 3.334090e-05
[2310,] 9.103723e-05 1.184867e-04 2.641065e-05
[2311,] 1.043102e-04 1.072041e-04 3.033501e-05
[2312,] 1.030381e-04 1.048148e-04 2.891779e-05
[2313,] 1.024607e-04 1.039656e-04 2.836094e-05
[2314,] 7.447618e-05 1.161092e-04 2.204031e-05
[2315,] 7.305543e-05 1.120901e-04 2.204936e-05
[2316,] 7.435706e-05 1.058398e-04 2.149902e-05
[2317,] 7.457293e-05 1.151561e-04 2.190087e-05
[2318,] 9.371368e-05 1.029015e-04 2.542529e-05
[2319,] 1.124825e-04 1.236185e-04 3.373859e-05
[2320,] 1.188643e-04 1.263062e-04 4.003936e-05
[2321,] 8.277641e-05 1.040514e-04 2.304771e-05
[2322,] 9.631512e-05 1.021722e-04 2.543885e-05
[2323,] 8.275879e-05 1.032393e-04 2.223831e-05
[2324,] 8.267759e-05 1.030338e-04 2.221899e-05
[2325,] 7.127388e-05 9.888315e-05 1.882698e-05
[2326,] 9.731745e-05 1.093912e-04 2.605280e-05
[2327,] 7.621565e-05 1.141276e-04 2.233598e-05
[2328,] 7.493416e-05 1.077732e-04 2.112780e-05
[2329,] 8.867091e-05 1.214008e-04 3.021108e-05
[2330,] 7.648669e-05 1.141261e-04 2.211732e-05
[2331,] 7.256389e-05 1.122229e-04 2.157468e-05
[2332,] 9.645934e-05 1.078530e-04 2.674051e-05
[2333,] 1.676570e-04 1.237867e-04 4.787300e-05
[2334,] 9.687199e-05 1.052710e-04 2.629596e-05
[2335,] 7.553562e-05 1.171434e-04 2.122879e-05
[2336,] 9.783643e-05 1.070363e-04 2.595467e-05
[2337,] 1.223695e-04 1.216775e-04 3.493326e-05
[2338,] 1.388077e-04 1.209783e-04 3.928756e-05
[2339,] 1.490078e-04 1.205964e-04 4.368983e-05
[2340,] 1.735638e-04 1.251504e-04 4.984510e-05
[2341,] 9.117525e-05 1.016629e-04 2.457936e-05
[2342,] 1.066531e-04 1.305833e-04 2.964464e-05
[2343,] 1.228252e-04 1.131026e-04 2.882551e-05
[2344,] 1.117387e-04 1.258364e-04 3.214918e-05
[2345,] 1.081601e-04 1.318697e-04 3.514694e-05
[2346,] 7.916597e-05 1.476399e-04 3.063849e-05
[2347,] 9.043500e-05 1.490795e-04 2.903061e-05
[2348,] 8.757720e-05 1.272274e-04 2.673455e-05
[2349,] 7.586212e-05 1.088486e-04 2.139592e-05
[2350,] 8.764638e-05 1.269833e-04 2.856625e-05
[2351,] 1.831285e-04 1.280388e-04 5.436399e-05
[2352,] 8.984707e-05 1.132343e-04 2.679736e-05
[2353,] 4.450541e-04 1.180242e-04 8.954895e-05
[2354,] 1.127040e-04 1.077247e-04 3.278931e-05
[2355,] 9.999654e-05 1.511630e-04 3.311502e-05
[2356,] 1.277742e-04 1.096877e-04 3.845165e-05
[2357,] 1.421203e-04 1.304964e-04 4.251166e-05
[2358,] 1.249002e-04 1.096366e-04 3.754173e-05
[2359,] 1.212280e-04 1.080930e-04 3.533337e-05
[2360,] 1.177644e-04 1.099140e-04 3.565332e-05
[2361,] 1.273396e-04 1.092926e-04 3.811558e-05
[2362,] 9.937701e-05 1.270352e-04 3.198602e-05
[2363,] 1.273396e-04 1.093795e-04 3.829117e-05
[2364,] 1.217159e-04 1.252162e-04 4.659012e-05
[2365,] 9.864183e-05 1.237392e-04 2.907380e-05
[2366,] 7.513993e-05 1.505002e-04 2.639197e-05
[2367,] 1.072393e-04 1.225836e-04 3.836083e-05
[2368,] 1.158116e-04 1.180033e-04 4.075099e-05
[2369,] 1.037191e-04 1.294333e-04 4.002828e-05
[2370,] 9.846270e-05 1.229184e-04 3.047893e-05
[2371,] 9.813155e-05 1.243118e-04 3.028229e-05
[2372,] 1.094628e-04 1.089611e-04 3.283219e-05
[2373,] 1.033594e-04 1.095070e-04 3.116970e-05
[2374,] 1.280330e-04 1.091339e-04 3.852227e-05
[2375,] 1.296141e-04 1.117299e-04 4.090513e-05
[2376,] 9.878548e-05 1.213742e-04 2.978513e-05
[2377,] 1.082739e-04 1.197408e-04 3.843185e-05
[2378,] 7.366345e-05 1.177070e-04 2.151343e-05
[2379,] 9.908867e-05 1.170242e-04 2.815142e-05
[2380,] 1.043849e-04 1.024767e-04 2.971207e-05
[2381,] 9.739186e-05 1.079867e-04 2.662891e-05
[2382,] 7.390930e-05 1.190409e-04 2.246570e-05
[2383,] 7.392175e-05 1.180239e-04 2.234731e-05
[2384,] 1.172814e-04 1.073496e-04 3.173172e-05
[2385,] 1.124979e-04 1.099649e-04 3.428690e-05
[2386,] 7.389038e-05 1.198712e-04 2.236963e-05
[2387,] 1.046312e-04 1.200747e-04 3.704732e-05
[2388,] 9.957558e-05 1.083801e-04 2.752086e-05
[2389,] 1.000022e-04 1.486011e-04 3.766420e-05
[2390,] 8.710351e-05 1.046204e-04 2.514914e-05
[2391,] 1.137218e-04 1.169250e-04 3.804355e-05
[2392,] 1.007386e-04 1.406093e-04 3.592118e-05
[2393,] 1.270127e-04 1.362899e-04 4.123230e-05
[2394,] 9.755545e-05 1.088630e-04 2.669976e-05
[2395,] 1.029748e-04 1.139034e-04 2.770487e-05
[2396,] 1.129077e-04 1.266111e-04 3.437660e-05
[2397,] 1.031116e-04 1.107766e-04 2.778821e-05
[2398,] 8.496493e-05 1.107873e-04 2.477351e-05
[2399,] 1.016589e-04 1.249833e-04 3.659249e-05
[2400,] 1.033008e-04 1.234166e-04 3.671048e-05
[2401,] 1.016589e-04 1.236885e-04 3.615705e-05
[2402,] 8.032077e-05 1.249558e-04 2.800140e-05
[2403,] 1.179748e-04 1.199280e-04 3.824913e-05
[2404,] 1.003812e-04 1.395423e-04 4.125500e-05
[2405,] 9.968925e-05 1.395516e-04 4.086427e-05
[2406,] 1.210787e-04 1.202351e-04 3.971070e-05
[2407,] 2.220918e-04 1.932827e-04 1.633051e-04
[2408,] 2.883371e-04 1.343359e-04 9.679477e-05
[2409,] 9.580533e-05 1.397387e-04 3.886032e-05
[2410,] 1.203876e-04 1.193849e-04 3.898564e-05
[2411,] 9.968925e-05 1.295270e-04 3.734967e-05
[2412,] 1.003812e-04 1.289564e-04 3.744551e-05
[2413,] 8.953331e-05 1.415674e-04 2.863625e-05
[2414,] 9.859221e-05 1.263692e-04 3.574283e-05
[2415,] 7.180228e-05 1.277699e-04 2.240851e-05
[2416,] 7.188645e-05 1.220542e-04 2.171460e-05
[2417,] 7.204947e-05 1.211331e-04 2.156951e-05
[2418,] 1.145219e-04 1.138152e-04 2.961209e-05
[2419,] 1.163791e-04 1.136248e-04 2.993757e-05
[2420,] 7.263180e-05 1.230298e-04 2.170334e-05
[2421,] 7.150485e-05 1.007853e-04 1.923215e-05
[2422,] 7.224095e-05 1.189458e-04 2.129770e-05
[2423,] 7.224095e-05 1.187326e-04 2.127432e-05
[2424,] 9.629730e-05 1.110044e-04 2.651217e-05
[2425,] 7.231445e-05 1.027504e-04 2.016735e-05
[2426,] 7.234741e-05 1.187551e-04 2.126886e-05
[2427,] 7.234741e-05 1.193688e-04 2.133521e-05
[2428,] 1.111943e-04 1.097072e-04 2.952100e-05
[2429,] 3.132017e-04 1.417481e-04 1.560868e-04
[2430,] 9.005462e-05 1.317931e-04 2.746478e-05
[2431,] 9.050843e-05 1.382262e-04 3.028398e-05
[2432,] 1.374519e-04 1.321035e-04 4.398131e-05
[2433,] 1.147176e-04 1.514730e-04 5.325617e-05
[2434,] 9.043916e-05 1.374665e-04 2.975195e-05
[2435,] 7.301436e-05 1.172410e-04 2.302761e-05
[2436,] 9.042376e-05 1.373662e-04 2.987646e-05
[2437,] 1.009316e-04 1.088330e-04 2.757780e-05
[2438,] 7.116037e-05 1.007424e-04 1.903777e-05
[2439,] 7.088470e-05 1.020285e-04 1.926728e-05
[2440,] 1.020364e-04 1.088336e-04 2.783002e-05
[2441,] 1.004944e-04 1.087599e-04 2.759029e-05
[2442,] 7.088912e-05 1.169985e-04 2.125092e-05
[2443,] 8.423807e-05 1.229961e-04 2.953776e-05
[2444,] 1.053138e-04 1.106379e-04 3.104830e-05
[2445,] 7.119685e-05 1.130673e-04 2.051355e-05
[2446,] 7.089306e-05 1.112966e-04 2.061402e-05
[2447,] 9.165861e-05 1.094208e-04 2.465572e-05
[2448,] 9.005683e-05 1.472467e-04 3.092440e-05
[2449,] 7.097900e-05 1.086023e-04 2.004504e-05
[2450,] 3.944005e-04 1.086627e-04 9.176103e-05
[2451,] 2.659462e-04 1.019437e-04 6.890174e-05
[2452,] 3.016237e-04 1.012277e-04 7.361124e-05
[2453,] 1.218389e-04 1.201631e-04 3.950805e-05
[2454,] 2.808421e-04 1.016816e-04 7.040575e-05
[2455,] 9.048123e-05 1.137746e-04 2.612336e-05
[2456,] 7.227513e-05 1.154583e-04 2.124434e-05
[2457,] 9.055569e-05 1.497066e-04 2.974280e-05
[2458,] 9.241778e-05 1.458581e-04 2.940230e-05
[2459,] 9.042477e-05 1.209377e-04 2.761836e-05
[2460,] 2.919809e-04 1.095940e-04 5.584687e-05
[2461,] 9.279185e-05 1.456537e-04 2.940059e-05
[2462,] 2.966276e-04 1.097938e-04 5.650402e-05
[2463,] 3.502065e-04 1.117422e-04 6.396339e-05
[2464,] 4.685135e-04 1.117671e-04 9.485437e-05
[2465,] 4.813336e-04 1.122388e-04 9.624903e-05
[2466,] 3.984877e-04 1.020699e-04 9.366557e-05
[2467,] 4.672106e-04 1.148949e-04 1.450173e-04
[2468,] 7.939348e-05 1.025832e-04 2.052279e-05
[2469,] 1.326604e-04 1.106828e-04 3.586385e-05
[2470,] 1.348604e-04 1.107569e-04 3.764318e-05
[2471,] 1.315866e-04 1.106854e-04 3.653477e-05
[2472,] 6.029099e-04 1.007551e-04 1.157509e-04
[2473,] 6.029099e-04 1.006861e-04 1.160269e-04
[2474,] 4.892140e-04 1.085192e-04 1.129605e-04
[2475,] 7.077765e-04 1.023193e-04 1.805075e-04
[2476,] 1.200575e-04 1.112598e-04 3.436994e-05
[2477,] 1.570140e-04 1.122556e-04 4.642426e-05
[2478,] 4.261209e-04 1.089052e-04 9.822720e-05
[2479,] 4.065595e-04 1.088302e-04 9.474302e-05
[2480,] 9.176534e-05 1.127440e-04 2.636456e-05
[2481,] 3.670157e-04 1.097580e-04 8.242223e-05
[2482,] 1.515630e-04 1.158018e-04 4.836410e-05
[2483,] 1.515630e-04 1.158018e-04 4.836410e-05
[2484,] 1.515630e-04 1.152175e-04 4.779228e-05
[2485,] 7.701158e-05 1.077643e-04 2.049637e-05
[2486,] 9.285518e-05 1.131965e-04 2.674088e-05
[2487,] 1.680246e-04 1.159535e-04 5.376245e-05
[2488,] 7.719717e-05 1.037676e-04 2.029363e-05
[2489,] 7.458455e-05 1.032734e-04 2.077821e-05
[2490,] 7.562366e-05 1.013036e-04 2.000653e-05
[2491,] 1.727366e-04 1.139844e-04 5.227812e-05
[2492,] 7.511739e-05 1.022453e-04 1.991822e-05
[2493,] 1.709907e-04 1.140117e-04 5.161735e-05
[2494,] 1.936322e-04 1.124308e-04 5.409165e-05
[2495,] 1.893509e-04 1.121960e-04 5.144091e-05
[2496,] 8.229480e-05 1.323603e-04 2.414324e-05
[2497,] 1.412995e-04 1.130197e-04 3.759266e-05
[2498,] 1.434883e-04 1.133158e-04 4.074767e-05
[2499,] 1.188763e-04 1.382240e-04 4.136539e-05
[2500,] 1.359456e-04 1.148012e-04 4.261510e-05
[2501,] 1.515690e-04 1.234360e-04 5.475897e-05
[2502,] 1.515690e-04 1.560101e-04 7.574881e-05
[2503,] 7.364030e-05 1.237151e-04 2.331877e-05
[2504,] 9.781158e-05 1.244792e-04 3.293927e-05
[2505,] 8.103850e-05 1.399518e-04 2.423182e-05
[2506,] 9.750168e-05 1.247905e-04 3.291575e-05
[2507,] 8.064483e-05 1.189873e-04 2.402563e-05
[2508,] 1.226512e-04 1.074781e-04 3.547265e-05
[2509,] 1.189782e-04 1.321369e-04 4.401118e-05
[2510,] 8.399994e-05 1.364749e-04 2.893436e-05
[2511,] 8.465072e-05 1.322048e-04 2.846894e-05
[2512,] 8.480160e-05 1.341427e-04 2.917952e-05
[2513,] 1.153562e-04 1.175142e-04 3.632947e-05
[2514,] 8.467501e-05 1.337794e-04 2.900794e-05
[2515,] 8.398132e-05 1.280002e-04 2.383607e-05
[2516,] 1.231530e-04 1.031151e-04 3.098511e-05
[2517,] 8.070237e-05 1.277343e-04 2.326782e-05
[2518,] 2.283438e-04 1.820481e-04 2.693812e-04
[2519,] 8.467826e-05 1.273801e-04 2.776508e-05
[2520,] 2.426168e-04 1.367654e-04 8.462521e-05
[2521,] 7.482169e-05 1.362436e-04 2.651024e-05
[2522,] 1.335972e-04 1.036322e-04 3.397329e-05
[2523,] 1.956495e-04 1.039906e-04 4.623379e-05
[2524,] 9.291677e-05 1.275783e-04 2.541382e-05
[2525,] 7.913092e-05 1.244039e-04 2.277070e-05
[2526,] 9.090090e-05 1.219364e-04 2.952894e-05
[2527,] 7.784875e-05 1.053963e-04 2.147217e-05
[2528,] 1.366009e-04 1.033600e-04 3.536764e-05
[2529,] 2.921150e-04 1.391811e-04 1.119332e-04
[2530,] 8.959085e-05 1.251066e-04 2.956264e-05
[2531,] 1.188474e-04 1.194103e-04 3.741707e-05
[2532,] 8.731767e-05 1.482785e-04 2.810961e-05
[2533,] 9.609349e-05 1.246596e-04 3.225447e-05
[2534,] 2.227217e-04 1.033349e-04 5.413918e-05
[2535,] 2.297074e-04 1.034426e-04 5.429428e-05
[2536,] 2.248306e-04 1.036709e-04 5.347693e-05
[2537,] 1.233821e-04 1.033632e-04 3.225742e-05
[2538,] 9.756745e-05 1.172359e-04 3.089147e-05
[2539,] 3.304345e-04 1.387306e-04 1.351456e-04
[2540,] 1.637803e-04 1.212939e-04 4.681353e-05
[2541,] 9.571385e-05 1.167591e-04 3.000360e-05
[2542,] 1.223526e-04 1.444400e-04 5.497358e-05
[2543,] 1.243038e-04 1.177319e-04 3.983796e-05
[2544,] 1.131783e-04 1.184619e-04 3.644482e-05
[2545,] 2.951336e-04 1.997297e-04 6.684798e-04
[2546,] 1.647882e-04 1.051119e-04 4.590813e-05
[2547,] 3.417862e-04 1.240362e-04 1.277613e-04
[2548,] 1.115155e-04 1.179354e-04 3.396497e-05
[2549,] 2.223022e-04 1.394575e-04 8.614234e-05
[2550,] 1.221727e-04 1.443689e-04 5.468856e-05
[2551,] 1.135890e-04 1.177811e-04 3.449927e-05
[2552,] 3.515293e-04 1.247013e-04 1.331456e-04
[2553,] 1.158740e-04 1.175962e-04 3.505264e-05
[2554,] 2.599216e-04 1.979012e-04 4.491799e-04
[2555,] 1.594926e-04 1.213975e-04 4.623621e-05
[2556,] 2.599216e-04 1.993910e-04 4.607400e-04
[2557,] 1.345037e-04 1.484382e-04 6.367013e-05
[2558,] 3.396512e-04 1.972821e-04 2.743179e-04
[2559,] 3.256041e-04 2.008965e-04 2.675140e-04
[2560,] 2.919464e-04 2.117151e-04 8.328642e-04
[2561,] 1.149007e-04 1.177487e-04 3.478911e-05
[2562,] 2.262099e-04 1.395806e-04 8.819842e-05
[2563,] 2.216829e-04 2.140109e-04 3.691099e-04
[2564,] 2.828168e-04 2.075807e-04 6.753120e-04
[2565,] 2.216829e-04 2.142281e-04 3.704283e-04
[2566,] 1.140408e-04 1.176405e-04 3.443335e-05
[2567,] 3.213352e-04 1.964593e-04 2.560051e-04
[2568,] 1.277431e-04 1.176382e-04 3.961457e-05
[2569,] 2.216829e-04 2.131268e-04 3.637700e-04
[2570,] 1.762245e-04 1.505859e-04 8.951980e-05
[2571,] 2.640842e-04 2.073805e-04 5.575566e-04
[2572,] 3.029477e-04 2.116957e-04 9.102447e-04
[2573,] 2.904565e-04 1.387867e-04 1.124268e-04
[2574,] 1.093978e-04 1.169259e-04 3.191752e-05
[2575,] 2.691865e-04 1.388064e-04 1.037136e-04
[2576,] 2.514250e-04 1.200448e-04 8.353577e-05
[2577,] 2.548698e-04 1.221799e-04 8.890062e-05
[2578,] 2.727312e-04 1.388355e-04 1.052893e-04
[2579,] 7.579084e-05 1.133383e-04 2.209819e-05
[2580,] 3.004793e-04 1.386591e-04 1.160948e-04
[2581,] 2.753945e-04 1.388512e-04 1.064794e-04
[2582,] 1.185815e-04 1.175409e-04 3.405892e-05
[2583,] 2.753945e-04 1.388411e-04 1.064435e-04
[2584,] 2.003320e-04 1.199497e-04 6.604704e-05
[2585,] 1.347006e-04 1.083079e-04 4.032441e-05
[2586,] 1.942206e-04 1.074092e-04 5.672521e-05
[2587,] 1.963451e-04 1.202870e-04 6.516018e-05
[2588,] 1.963451e-04 1.184994e-04 6.239179e-05
[2589,] 1.151430e-04 1.183381e-04 3.446922e-05
[2590,] 1.151430e-04 1.173769e-04 3.392232e-05
[2591,] 1.228664e-04 1.173223e-04 3.544217e-05
[2592,] 2.041705e-04 1.369203e-04 6.721877e-05
[2593,] 1.144257e-04 1.169223e-04 3.341258e-05
[2594,] 1.723386e-04 1.166304e-04 5.227480e-05
[2595,] 1.116534e-04 1.165979e-04 3.243973e-05
[2596,] 1.630158e-04 1.198355e-04 5.348428e-05
[2597,] 1.013496e-04 1.170318e-04 2.930045e-05
[2598,] 2.050773e-04 1.379794e-04 7.246212e-05
[2599,] 1.026493e-04 1.167535e-04 2.944290e-05
[2600,] 1.556750e-04 1.699141e-04 8.819862e-05
[2601,] 2.031226e-04 1.961654e-04 2.799191e-04
[2602,] 1.310840e-04 1.129013e-04 4.224965e-05
[2603,] 1.117862e-04 1.195490e-04 3.467563e-05
[2604,] 1.012865e-04 1.172139e-04 2.932733e-05
[2605,] 1.153586e-04 1.183171e-04 3.616231e-05
[2606,] 1.009430e-04 1.171425e-04 2.931020e-05
[2607,] 1.695865e-04 1.191193e-04 5.471889e-05
[2608,] 1.109178e-04 1.170495e-04 3.235092e-05
[2609,] 1.090865e-04 1.166629e-04 3.162901e-05
[2610,] 2.160833e-04 1.375674e-04 6.995549e-05
[2611,] 1.030748e-04 1.240333e-04 3.101463e-05
[2612,] 1.093931e-04 1.173260e-04 3.197788e-05
[2613,] 1.120429e-04 1.174741e-04 3.302523e-05
[2614,] 1.054827e-04 1.178048e-04 3.071553e-05
[2615,] 1.032035e-04 1.169032e-04 2.953830e-05
[2616,] 1.115625e-04 1.198583e-04 3.556092e-05
[2617,] 1.032035e-04 1.169032e-04 2.953830e-05
[2618,] 2.533372e-04 1.092932e-04 7.652634e-05
[2619,] 1.193468e-04 1.205810e-04 3.874266e-05
[2620,] 1.218837e-04 1.230685e-04 3.813062e-05
[2621,] 1.013718e-04 1.171971e-04 2.928137e-05
[2622,] 1.116711e-04 1.237812e-04 3.504861e-05
[2623,] 1.137704e-04 1.228858e-04 3.787845e-05
[2624,] 1.103175e-04 1.245613e-04 3.447827e-05
[2625,] 1.111597e-04 1.243940e-04 3.492469e-05
[2626,] 1.209860e-04 1.242376e-04 3.832856e-05
[2627,] 1.165306e-04 1.316450e-04 4.258221e-05
[2628,] 1.112473e-04 1.265766e-04 3.574990e-05
[2629,] 2.551029e-04 1.220911e-04 7.451571e-05
[2630,] 1.104785e-04 1.215062e-04 3.576324e-05
[2631,] 1.126731e-04 1.334769e-04 4.157535e-05
[2632,] 1.144660e-04 1.334449e-04 4.242537e-05
[2633,] 1.106777e-04 1.183497e-04 3.287837e-05
[2634,] 1.106777e-04 1.183497e-04 3.287837e-05
[2635,] 1.131807e-04 1.305977e-04 4.058789e-05
[2636,] 1.054522e-04 1.231614e-04 3.191875e-05
[2637,] 1.224204e-04 1.225665e-04 3.812744e-05
[2638,] 1.537021e-04 1.384878e-04 5.182423e-05
[2639,] 1.669307e-04 1.338261e-04 4.694051e-05
[2640,] 1.214338e-04 1.171692e-04 3.476343e-05
[2641,] 1.981589e-04 1.224587e-04 6.107372e-05
[2642,] 1.202066e-04 1.208091e-04 3.628863e-05
[2643,] 1.449495e-04 1.169533e-04 4.286138e-05
[2644,] 1.190190e-04 1.241700e-04 3.883786e-05
[2645,] 1.343544e-04 1.174583e-04 4.178027e-05
[2646,] 9.621784e-05 1.212428e-04 3.031867e-05
[2647,] 1.280379e-04 1.276246e-04 4.627058e-05
[2648,] 3.076888e-04 1.320671e-04 1.210065e-04
[2649,] 1.008189e-04 1.165753e-04 2.891914e-05
[2650,] 3.390548e-04 1.163710e-04 9.307013e-05
[2651,] 1.749670e-03 1.081305e-04 4.181892e-04
[2652,] 1.492405e-03 1.079112e-04 3.502966e-04
[2653,] 1.654259e-03 1.079287e-04 3.866242e-04
[2654,] 2.526682e-04 1.218871e-04 7.331081e-05
[2655,] 2.448942e-04 1.219164e-04 7.154037e-05
[2656,] 1.734920e-03 1.281535e-04 7.485594e-04
[2657,] 1.540177e-03 1.513236e-04 9.117689e-04
[2658,] 1.856114e-04 1.477723e-04 8.843674e-05
[2659,] 1.927281e-03 1.311130e-04 8.755436e-04
[2660,] 3.196473e-04 1.222070e-04 8.991094e-05
[2661,] 3.927835e-04 1.267413e-04 1.601688e-04
[2662,] 3.536143e-04 1.228674e-04 1.355854e-04
[2663,] 2.939811e-04 1.366492e-04 1.295217e-04
[2664,] 3.795078e-04 1.232427e-04 1.464799e-04
[2665,] 3.834476e-04 1.224481e-04 1.459255e-04
[2666,] 2.408066e-04 1.177958e-04 8.230072e-05
[2667,] 1.863333e-04 1.099877e-04 4.799721e-05
[2668,] 7.261703e-05 1.054799e-04 2.011650e-05
[2669,] 1.621243e-04 1.105596e-04 4.246619e-05
[2670,] 9.552330e-05 1.354721e-04 2.876234e-05
[2671,] 1.506811e-04 1.385912e-04 5.292904e-05
[2672,] 3.304870e-04 1.286577e-04 1.153802e-04
[2673,] 2.278811e-04 1.265876e-04 6.590748e-05
[2674,] 1.198727e-04 1.201009e-04 3.366905e-05
[2675,] 1.198079e-04 1.201785e-04 3.353165e-05
[2676,] 1.657191e-04 1.414200e-04 3.825743e-05
[2677,] 1.071541e-04 1.694759e-04 4.625713e-05
[2678,] 3.654057e-03 1.203647e-04 4.297866e-04
[2679,] 1.072637e-04 1.588137e-04 4.365730e-05
[2680,] 1.191861e-04 1.207977e-04 2.925021e-05
[2681,] 1.035748e-04 1.366146e-04 3.379597e-05
[2682,] 1.036138e-04 1.431832e-04 3.499253e-05
[2683,] 2.670026e-04 1.375068e-04 4.960141e-05
[2684,] 1.006571e-04 1.196333e-04 2.984987e-05
[2685,] 3.555891e-04 1.093890e-04 6.662624e-05
[2686,] 7.567538e-05 1.186513e-04 2.267676e-05
[2687,] 2.740329e-04 1.272464e-04 7.938505e-05
[2688,] 1.199620e-04 1.302839e-04 3.634107e-05
[2689,] 3.085523e-04 1.176548e-04 9.037727e-05
[2690,] 1.302571e-04 1.196186e-04 3.374381e-05
[2691,] 1.714804e-04 1.071170e-04 3.969008e-05
[2692,] 1.752665e-03 1.176436e-04 5.091796e-04
[2693,] 7.384242e-05 1.069077e-04 2.058965e-05
[2694,] 5.657796e-04 1.229132e-04 1.562020e-04
[2695,] 9.886947e-05 1.136440e-04 2.731833e-05
[2696,] 3.142707e-04 1.227260e-04 5.713907e-05
[2697,] 1.268629e-04 1.390128e-04 4.176964e-05
[2698,] 8.653125e-05 1.152196e-04 2.566226e-05
[2699,] 2.552993e-04 1.292717e-04 4.865263e-05
[2700,] 2.600773e-04 1.187713e-04 4.981605e-05
[2701,] 9.827919e-05 1.171023e-04 3.054262e-05
[2702,] 1.210501e-04 1.343024e-04 3.403839e-05
[2703,] 1.547817e-04 1.413825e-04 6.370248e-05
[2704,] 5.061921e-04 1.187171e-04 1.205893e-04
[2705,] 1.526734e-04 1.383053e-04 5.134122e-05
[2706,] 1.914313e-04 1.125341e-04 4.011327e-05
[2707,] 1.820271e-04 1.366452e-04 6.105792e-05
[2708,] 2.142943e-04 1.558257e-04 1.155001e-04
[2709,] 1.449339e-03 1.149404e-04 2.735022e-04
[2710,] 1.309512e-04 1.391307e-04 4.431392e-05
[2711,] 8.337995e-05 1.437057e-04 2.965417e-05
[2712,] 1.707190e-04 1.314606e-04 5.506581e-05
[2713,] 8.059473e-05 1.361980e-04 2.608921e-05
[2714,] 1.288602e-04 1.357491e-04 4.657683e-05
[2715,] 1.333181e-04 1.343040e-04 4.731099e-05
[2716,] 1.300938e-04 1.360577e-04 4.729384e-05
[2717,] 1.250449e-04 1.353978e-04 4.489595e-05
[2718,] 8.172834e-05 1.330052e-04 2.605618e-05
[2719,] 8.100632e-05 1.270864e-04 2.584758e-05
[2720,] 1.205469e-04 1.195685e-04 4.226687e-05
[2721,] 3.349284e-04 1.070225e-04 8.099561e-05
[2722,] 1.319760e-04 1.378341e-04 5.598062e-05
[2723,] 8.545414e-05 1.271576e-04 2.530037e-05
[2724,] 1.321939e-04 1.342010e-04 5.428704e-05
[2725,] 1.469100e-04 1.274522e-04 5.716275e-05
[2726,] 9.007955e-05 1.101642e-04 2.682978e-05
[2727,] 1.444325e-04 1.104533e-04 4.399801e-05
[2728,] 1.516398e-04 1.139983e-04 4.994957e-05
[2729,] 8.838531e-05 1.105422e-04 2.658418e-05
[2730,] 8.782139e-05 1.108155e-04 2.650289e-05
[2731,] 8.550207e-05 1.106322e-04 2.568014e-05
[2732,] 1.435341e-04 1.097707e-04 4.321112e-05
[2733,] 8.729222e-05 1.101932e-04 2.610111e-05
[2734,] 8.677435e-05 1.096162e-04 2.571656e-05
[2735,] 8.677435e-05 1.097812e-04 2.578015e-05
[2736,] 1.418931e-04 1.097306e-04 4.268008e-05
[2737,] 1.411395e-04 1.160371e-04 4.785914e-05
[2738,] 8.646160e-05 1.102407e-04 2.585217e-05
[2739,] 8.556732e-05 1.096595e-04 2.537771e-05
[2740,] 8.767716e-05 1.101555e-04 2.623537e-05
[2741,] 1.513374e-04 1.150425e-04 5.068643e-05
[2742,] 1.513374e-04 1.163253e-04 5.166145e-05
[2743,] 8.767716e-05 1.106828e-04 2.643411e-05
[2744,] 2.860078e-04 1.249381e-04 6.023285e-05
[2745,] 8.823389e-05 1.110657e-04 2.675687e-05
[2746,] 1.505594e-04 1.312663e-04 4.160317e-05
[2747,] 1.062848e-04 1.334174e-04 3.412134e-05
[2748,] 1.307411e-04 1.118267e-04 4.095761e-05
[2749,] 8.392589e-05 1.111997e-04 2.478953e-05
[2750,] 1.093876e-04 1.336984e-04 3.714584e-05
[2751,] 3.736777e-04 1.289194e-04 9.593132e-05
[2752,] 9.286587e-05 1.256374e-04 2.631251e-05
[2753,] 3.131557e-04 1.270991e-04 8.579958e-05
[2754,] 1.062497e-04 1.339023e-04 3.425136e-05
[2755,] 3.328727e-04 1.194840e-04 1.043292e-04
[2756,] 1.201473e-04 1.210039e-04 3.551504e-05
[2757,] 2.165916e-04 1.208753e-04 6.541856e-05
[2758,] 2.106684e-04 1.208895e-04 6.373988e-05
[2759,] 2.178033e-04 1.299542e-04 4.645707e-05
[2760,] 1.378183e-04 1.233385e-04 5.114483e-05
[2761,] 6.021601e-04 1.206502e-04 1.774821e-04
[2762,] 1.096005e-04 1.195210e-04 3.146060e-05
[2763,] 5.893317e-04 1.207554e-04 1.753077e-04
[2764,] 1.066511e-04 1.342795e-04 3.477904e-05
[2765,] 5.240168e-04 1.205015e-04 1.543360e-04
[2766,] 5.779607e-04 1.205328e-04 1.701852e-04
[2767,] 8.389083e-05 1.336630e-04 3.127162e-05
[2768,] 2.343996e-04 1.253750e-04 5.156057e-05
[2769,] 2.114123e-04 1.263191e-04 5.996090e-05
[2770,] 2.420131e-04 1.207207e-04 7.189215e-05
[2771,] 7.146845e-04 1.198640e-04 2.293754e-04
[2772,] 1.099729e-04 1.206490e-04 3.154539e-05
[2773,] 6.021395e-04 1.202391e-04 1.737097e-04
[2774,] 5.424062e-04 1.182778e-04 1.973261e-04
[2775,] 1.097222e-04 1.211029e-04 3.157655e-05
[2776,] 2.126089e-04 1.203122e-04 6.066442e-05
[2777,] 1.114178e-04 1.217280e-04 3.626531e-05
[2778,] 1.029174e-04 1.250979e-04 3.565187e-05
[2779,] 1.057927e-04 1.339623e-04 3.426920e-05
[2780,] 1.096304e-04 1.205153e-04 3.144730e-05
[2781,] 1.172062e-04 1.225360e-04 3.887155e-05
[2782,] 1.134885e-04 1.225360e-04 3.741925e-05
[2783,] 4.133753e-03 1.071634e-04 6.982605e-04
[2784,] 1.062367e-04 1.260421e-04 3.740935e-05
[2785,] 1.062367e-04 1.260421e-04 3.740935e-05
[2786,] 1.059145e-04 1.346190e-04 3.454421e-05
[2787,] 1.101590e-04 1.202288e-04 3.144872e-05
[2788,] 1.059969e-04 1.345841e-04 3.460565e-05
[2789,] 4.518253e-04 1.110846e-04 1.379110e-04
[2790,] 1.072225e-04 1.408840e-04 3.762123e-05
[2791,] 1.517508e-04 1.357970e-04 5.535384e-05
[2792,] 9.139699e-05 1.230748e-04 2.762796e-05
[2793,] 4.982848e-04 1.108931e-04 1.509083e-04
[2794,] 1.112025e-04 1.198767e-04 3.154826e-05
[2795,] 1.060275e-04 1.345329e-04 3.461692e-05
[2796,] 9.146383e-05 1.209806e-04 2.725671e-05
[2797,] 1.111726e-04 1.196129e-04 3.146738e-05
[2798,] 1.054960e-04 1.349446e-04 3.467122e-05
[2799,] 1.110629e-04 1.194146e-04 3.144036e-05
[2800,] 2.027401e-04 1.280755e-04 5.562363e-05
[2801,] 5.100797e-04 1.215191e-04 1.958880e-04
[2802,] 5.210119e-04 1.204925e-04 1.966842e-04
[2803,] 1.116162e-04 1.194334e-04 3.150344e-05
[2804,] 1.741164e-04 1.108031e-04 5.295925e-05
[2805,] 1.118582e-04 1.194355e-04 3.156505e-05
[2806,] 1.113855e-04 1.193704e-04 3.147268e-05
[2807,] 1.360400e-04 1.421760e-04 5.386960e-05
[2808,] 1.095463e-04 1.259295e-04 3.203121e-05
[2809,] 2.229716e-04 1.301406e-04 5.881520e-05
[2810,] 2.259338e-04 1.300576e-04 5.957587e-05
[2811,] 7.128822e-04 1.216818e-04 2.223590e-04
[2812,] 7.431884e-04 1.216818e-04 2.316382e-04
[2813,] 1.361591e-04 1.386593e-04 5.901650e-05
[2814,] 7.278444e-04 1.212888e-04 2.242672e-04
[2815,] 1.058335e-04 1.387299e-04 3.590423e-05
[2816,] 1.058335e-04 1.387299e-04 3.590423e-05
[2817,] 1.346608e-04 1.224796e-04 4.902409e-05
[2818,] 1.261308e-04 1.226944e-04 4.574483e-05
[2819,] 1.289532e-04 1.220935e-04 4.654100e-05
[2820,] 1.311084e-04 1.220935e-04 4.739296e-05
[2821,] 1.303385e-04 1.207678e-04 4.633624e-05
[2822,] 1.182555e-04 1.213195e-04 4.192707e-05
[2823,] 1.182555e-04 1.213195e-04 4.192707e-05
[2824,] 1.210647e-04 1.234898e-04 4.411265e-05
[2825,] 1.235483e-04 1.244590e-04 4.561140e-05
[2826,] 1.261308e-04 1.395787e-04 5.443315e-05
[2827,] 1.205691e-04 1.244590e-04 4.438489e-05
[2828,] 1.064451e-04 1.387922e-04 3.636866e-05
[2829,] 1.036422e-04 1.380469e-04 4.057958e-05
[2830,] 1.130969e-04 1.236532e-04 4.094713e-05
[2831,] 1.130969e-04 1.238399e-04 4.102955e-05
[2832,] 2.016104e-04 1.310800e-04 5.315974e-05
[2833,] 1.186761e-04 1.238399e-04 4.331058e-05
[2834,] 1.672517e-04 1.470753e-04 3.831099e-05
[2835,] 1.261308e-04 1.224264e-04 4.560222e-05
[2836,] 1.175163e-04 1.285832e-04 4.501576e-05
[2837,] 1.261308e-04 1.389556e-04 5.409623e-05
[2838,] 1.261308e-04 1.389556e-04 5.409623e-05
[2839,] 1.171741e-04 1.240448e-04 4.279273e-05
[2840,] 1.055117e-04 1.387690e-04 3.566361e-05
[2841,] 2.529278e-04 1.327789e-04 6.395947e-05
[2842,] 2.528667e-04 1.275974e-04 5.379412e-05
[2843,] 2.548943e-04 1.278019e-04 5.405933e-05
[2844,] 2.528667e-04 1.280484e-04 5.366240e-05
[2845,] 9.710479e-05 1.382957e-04 3.717236e-05
[2846,] 2.788409e-04 1.276904e-04 7.431026e-05
```
