## Supplementary material for "Characterization of shared and ancestry-specific signals driving complex traits using multi-ancestry fine-mapping": s1_data_1kg.pvar

```
##FILTER=<ID=PASS,Description="All filters passed">
##reference=ftp://ftp.1000genomes.ebi.ac.uk//vol1/ftp/technical/reference/phase2_reference_assembly_sequence/hs37d5.fa.gz
##contig=<ID=3,assembly=b37,length=198022430>
##ALT=<ID=CNV,Description="Copy Number Polymorphism">
##ALT=<ID=DEL,Description="Deletion">
##ALT=<ID=DUP,Description="Duplication">
##ALT=<ID=INS:ME:ALU,Description="Insertion of ALU element">
##ALT=<ID=INS:ME:LINE1,Description="Insertion of LINE1 element">
##ALT=<ID=INS:ME:SVA,Description="Insertion of SVA element">
##ALT=<ID=INS:MT,Description="Nuclear Mitochondrial Insertion">
##ALT=<ID=INV,Description="Inversion">
##ALT=<ID=CN0,Description="Copy number allele: 0 copies">
##ALT=<ID=CN1,Description="Copy number allele: 1 copy">
##ALT=<ID=CN2,Description="Copy number allele: 2 copies">
##ALT=<ID=CN3,Description="Copy number allele: 3 copies">
##ALT=<ID=CN4,Description="Copy number allele: 4 copies">
##ALT=<ID=CN5,Description="Copy number allele: 5 copies">
##ALT=<ID=CN6,Description="Copy number allele: 6 copies">
##ALT=<ID=CN7,Description="Copy number allele: 7 copies">
##ALT=<ID=CN8,Description="Copy number allele: 8 copies">
##ALT=<ID=CN9,Description="Copy number allele: 9 copies">
##ALT=<ID=CN10,Description="Copy number allele: 10 copies">
##ALT=<ID=CN11,Description="Copy number allele: 11 copies">
##ALT=<ID=CN12,Description="Copy number allele: 12 copies">
##ALT=<ID=CN13,Description="Copy number allele: 13 copies">
##ALT=<ID=CN14,Description="Copy number allele: 14 copies">
##ALT=<ID=CN15,Description="Copy number allele: 15 copies">
##ALT=<ID=CN16,Description="Copy number allele: 16 copies">
##ALT=<ID=CN17,Description="Copy number allele: 17 copies">
##ALT=<ID=CN18,Description="Copy number allele: 18 copies">
##ALT=<ID=CN19,Description="Copy number allele: 19 copies">
##ALT=<ID=CN20,Description="Copy number allele: 20 copies">
##ALT=<ID=CN21,Description="Copy number allele: 21 copies">
##ALT=<ID=CN22,Description="Copy number allele: 22 copies">
##ALT=<ID=CN23,Description="Copy number allele: 23 copies">
##ALT=<ID=CN24,Description="Copy number allele: 24 copies">
##ALT=<ID=CN25,Description="Copy number allele: 25 copies">
##ALT=<ID=CN26,Description="Copy number allele: 26 copies">
##ALT=<ID=CN27,Description="Copy number allele: 27 copies">
##ALT=<ID=CN28,Description="Copy number allele: 28 copies">
##ALT=<ID=CN29,Description="Copy number allele: 29 copies">
##ALT=<ID=CN30,Description="Copy number allele: 30 copies">
##ALT=<ID=CN31,Description="Copy number allele: 31 copies">
##ALT=<ID=CN32,Description="Copy number allele: 32 copies">
##ALT=<ID=CN33,Description="Copy number allele: 33 copies">
##ALT=<ID=CN34,Description="Copy number allele: 34 copies">
##ALT=<ID=CN35,Description="Copy number allele: 35 copies">
##ALT=<ID=CN36,Description="Copy number allele: 36 copies">
##ALT=<ID=CN37,Description="Copy number allele: 37 copies">
##ALT=<ID=CN38,Description="Copy number allele: 38 copies">
##ALT=<ID=CN39,Description="Copy number allele: 39 copies">
##ALT=<ID=CN40,Description="Copy number allele: 40 copies">
##ALT=<ID=CN41,Description="Copy number allele: 41 copies">
##ALT=<ID=CN42,Description="Copy number allele: 42 copies">
##ALT=<ID=CN43,Description="Copy number allele: 43 copies">
##ALT=<ID=CN44,Description="Copy number allele: 44 copies">
##ALT=<ID=CN45,Description="Copy number allele: 45 copies">
##ALT=<ID=CN46,Description="Copy number allele: 46 copies">
##ALT=<ID=CN47,Description="Copy number allele: 47 copies">
##ALT=<ID=CN48,Description="Copy number allele: 48 copies">
##ALT=<ID=CN49,Description="Copy number allele: 49 copies">
##ALT=<ID=CN50,Description="Copy number allele: 50 copies">
##ALT=<ID=CN51,Description="Copy number allele: 51 copies">
##ALT=<ID=CN52,Description="Copy number allele: 52 copies">
##ALT=<ID=CN53,Description="Copy number allele: 53 copies">
##ALT=<ID=CN54,Description="Copy number allele: 54 copies">
##ALT=<ID=CN55,Description="Copy number allele: 55 copies">
##ALT=<ID=CN56,Description="Copy number allele: 56 copies">
##ALT=<ID=CN57,Description="Copy number allele: 57 copies">
##ALT=<ID=CN58,Description="Copy number allele: 58 copies">
##ALT=<ID=CN59,Description="Copy number allele: 59 copies">
##ALT=<ID=CN60,Description="Copy number allele: 60 copies">
##ALT=<ID=CN61,Description="Copy number allele: 61 copies">
##ALT=<ID=CN62,Description="Copy number allele: 62 copies">
##ALT=<ID=CN63,Description="Copy number allele: 63 copies">
##ALT=<ID=CN64,Description="Copy number allele: 64 copies">
##ALT=<ID=CN65,Description="Copy number allele: 65 copies">
##ALT=<ID=CN66,Description="Copy number allele: 66 copies">
##ALT=<ID=CN67,Description="Copy number allele: 67 copies">
##ALT=<ID=CN68,Description="Copy number allele: 68 copies">
##ALT=<ID=CN69,Description="Copy number allele: 69 copies">
##ALT=<ID=CN70,Description="Copy number allele: 70 copies">
##ALT=<ID=CN71,Description="Copy number allele: 71 copies">
##ALT=<ID=CN72,Description="Copy number allele: 72 copies">
##ALT=<ID=CN73,Description="Copy number allele: 73 copies">
##ALT=<ID=CN74,Description="Copy number allele: 74 copies">
##ALT=<ID=CN75,Description="Copy number allele: 75 copies">
##ALT=<ID=CN76,Description="Copy number allele: 76 copies">
##ALT=<ID=CN77,Description="Copy number allele: 77 copies">
##ALT=<ID=CN78,Description="Copy number allele: 78 copies">
##ALT=<ID=CN79,Description="Copy number allele: 79 copies">
##ALT=<ID=CN80,Description="Copy number allele: 80 copies">
##ALT=<ID=CN81,Description="Copy number allele: 81 copies">
##ALT=<ID=CN82,Description="Copy number allele: 82 copies">
##ALT=<ID=CN83,Description="Copy number allele: 83 copies">
##ALT=<ID=CN84,Description="Copy number allele: 84 copies">
##ALT=<ID=CN85,Description="Copy number allele: 85 copies">
##ALT=<ID=CN86,Description="Copy number allele: 86 copies">
##ALT=<ID=CN87,Description="Copy number allele: 87 copies">
##ALT=<ID=CN88,Description="Copy number allele: 88 copies">
##ALT=<ID=CN89,Description="Copy number allele: 89 copies">
##ALT=<ID=CN90,Description="Copy number allele: 90 copies">
##ALT=<ID=CN91,Description="Copy number allele: 91 copies">
##ALT=<ID=CN92,Description="Copy number allele: 92 copies">
##ALT=<ID=CN93,Description="Copy number allele: 93 copies">
##ALT=<ID=CN94,Description="Copy number allele: 94 copies">
##ALT=<ID=CN95,Description="Copy number allele: 95 copies">
##ALT=<ID=CN96,Description="Copy number allele: 96 copies">
##ALT=<ID=CN97,Description="Copy number allele: 97 copies">
##ALT=<ID=CN98,Description="Copy number allele: 98 copies">
##ALT=<ID=CN99,Description="Copy number allele: 99 copies">
##ALT=<ID=CN100,Description="Copy number allele: 100 copies">
##ALT=<ID=CN101,Description="Copy number allele: 101 copies">
##ALT=<ID=CN102,Description="Copy number allele: 102 copies">
##ALT=<ID=CN103,Description="Copy number allele: 103 copies">
##ALT=<ID=CN104,Description="Copy number allele: 104 copies">
##ALT=<ID=CN105,Description="Copy number allele: 105 copies">
##ALT=<ID=CN106,Description="Copy number allele: 106 copies">
##ALT=<ID=CN107,Description="Copy number allele: 107 copies">
##ALT=<ID=CN108,Description="Copy number allele: 108 copies">
##ALT=<ID=CN109,Description="Copy number allele: 109 copies">
##ALT=<ID=CN110,Description="Copy number allele: 110 copies">
##ALT=<ID=CN111,Description="Copy number allele: 111 copies">
##ALT=<ID=CN112,Description="Copy number allele: 112 copies">
##ALT=<ID=CN113,Description="Copy number allele: 113 copies">
##ALT=<ID=CN114,Description="Copy number allele: 114 copies">
##ALT=<ID=CN115,Description="Copy number allele: 115 copies">
##ALT=<ID=CN116,Description="Copy number allele: 116 copies">
##ALT=<ID=CN117,Description="Copy number allele: 117 copies">
##ALT=<ID=CN118,Description="Copy number allele: 118 copies">
##ALT=<ID=CN119,Description="Copy number allele: 119 copies">
##ALT=<ID=CN120,Description="Copy number allele: 120 copies">
##ALT=<ID=CN121,Description="Copy number allele: 121 copies">
##ALT=<ID=CN122,Description="Copy number allele: 122 copies">
##ALT=<ID=CN123,Description="Copy number allele: 123 copies">
##ALT=<ID=CN124,Description="Copy number allele: 124 copies">
##INFO=<ID=CIEND,Number=2,Type=Integer,Description="Confidence interval around END for imprecise variants">
##INFO=<ID=CIPOS,Number=2,Type=Integer,Description="Confidence interval around POS for imprecise variants">
##INFO=<ID=CS,Number=1,Type=String,Description="Source call set.">
##INFO=<ID=END,Number=1,Type=Integer,Description="End coordinate of this variant">
##INFO=<ID=IMPRECISE,Number=0,Type=Flag,Description="Imprecise structural variation">
##INFO=<ID=MC,Number=.,Type=String,Description="Merged calls.">
##INFO=<ID=MEINFO,Number=4,Type=String,Description="Mobile element info of the form NAME,START,END<POLARITY; If there is only 5' OR 3' support for this call, will be NULL NULL for START and END">
##INFO=<ID=MEND,Number=1,Type=Integer,Description="Mitochondrial end coordinate of inserted sequence">
##INFO=<ID=MLEN,Number=1,Type=Integer,Description="Estimated length of mitochondrial insert">
##INFO=<ID=MSTART,Number=1,Type=Integer,Description="Mitochondrial start coordinate of inserted sequence">
##INFO=<ID=SVLEN,Number=.,Type=Integer,Description="SV length. It is only calculated for structural variation MEIs. For other types of SVs; one may calculate the SV length by INFO:END-START+1, or by finding the difference between lengthes of REF and ALT alleles">
##INFO=<ID=SVTYPE,Number=1,Type=String,Description="Type of structural variant">
##INFO=<ID=TSD,Number=1,Type=String,Description="Precise Target Site Duplication for bases, if unknown, value will be NULL">
##INFO=<ID=AC,Number=A,Type=Integer,Description="Total number of alternate alleles in called genotypes">
##INFO=<ID=AF,Number=A,Type=Float,Description="Estimated allele frequency in the range (0,1)">
##INFO=<ID=NS,Number=1,Type=Integer,Description="Number of samples with data">
##INFO=<ID=AN,Number=1,Type=Integer,Description="Total number of alleles in called genotypes">
##INFO=<ID=EAS_AF,Number=A,Type=Float,Description="Allele frequency in the EAS populations calculated from AC and AN, in the range (0,1)">
##INFO=<ID=EUR_AF,Number=A,Type=Float,Description="Allele frequency in the EUR populations calculated from AC and AN, in the range (0,1)">
##INFO=<ID=AFR_AF,Number=A,Type=Float,Description="Allele frequency in the AFR populations calculated from AC and AN, in the range (0,1)">
##INFO=<ID=AMR_AF,Number=A,Type=Float,Description="Allele frequency in the AMR populations calculated from AC and AN, in the range (0,1)">
##INFO=<ID=SAS_AF,Number=A,Type=Float,Description="Allele frequency in the SAS populations calculated from AC and AN, in the range (0,1)">
##INFO=<ID=DP,Number=1,Type=Integer,Description="Total read depth; only low coverage data were counted towards the DP, exome data were not used">
##INFO=<ID=AA,Number=1,Type=String,Description="Ancestral Allele. Format: AA|REF|ALT|IndelType. AA: Ancestral allele, REF:Reference Allele, ALT:Alternate Allele, IndelType:Type of Indel (REF, ALT and IndelType are only defined for indels)">
##INFO=<ID=VT,Number=.,Type=String,Description="indicates what type of variant the line represents">
##INFO=<ID=EX_TARGET,Number=0,Type=Flag,Description="indicates whether a variant is within the exon pull down target boundaries">
##INFO=<ID=MULTI_ALLELIC,Number=0,Type=Flag,Description="indicates whether a site is multi-allelic">
#CHROM	POS	ID	REF	ALT	QUAL	FILTER	INFO
3	59790167	rs605545	A	G	100	PASS	AC=3778;AF=0.754393;AN=5008;NS=2504;DP=20708;EAS_AF=0.5744;AMR_AF=0.8703;AFR_AF=0.736;EUR_AF=0.8598;SAS_AF=0.774;AA=A|||;VT=SNP
3	59790427	rs505780	G	C	100	PASS	AC=3496;AF=0.698083;AN=5008;NS=2504;DP=19401;EAS_AF=0.5575;AMR_AF=0.8112;AFR_AF=0.6498;EUR_AF=0.7932;SAS_AF=0.7301;AA=G|||;VT=SNP
3	59791240	rs497767	A	G	100	PASS	AC=3782;AF=0.755192;AN=5008;NS=2504;DP=19798;EAS_AF=0.5804;AMR_AF=0.8718;AFR_AF=0.7352;EUR_AF=0.8579;SAS_AF=0.774;AA=A|||;VT=SNP
3	59791250	rs620783	A	G	100	PASS	AC=232;AF=0.0463259;AN=5008;NS=2504;DP=19791;EAS_AF=0.002;AMR_AF=0.0562;AFR_AF=0.0045;EUR_AF=0.1093;SAS_AF=0.0767;AA=A|||;VT=SNP
3	59791525	rs114248368	A	G	100	PASS	AC=42;AF=0.00838658;AN=5008;NS=2504;DP=19302;EAS_AF=0;AMR_AF=0.0144;AFR_AF=0.0023;EUR_AF=0.0239;SAS_AF=0.0051;AA=A|||;VT=SNP
3	59791775	rs62238265	C	T	100	PASS	AC=38;AF=0.00758786;AN=5008;NS=2504;DP=14150;EAS_AF=0;AMR_AF=0.0101;AFR_AF=0;EUR_AF=0.0278;SAS_AF=0.0031;AA=C|||;VT=SNP
3	59791864	rs2450165	A	G	100	PASS	AC=274;AF=0.0547125;AN=5008;NS=2504;DP=12656;EAS_AF=0.001;AMR_AF=0.0576;AFR_AF=0.0371;EUR_AF=0.1093;SAS_AF=0.0757;AA=A|||;VT=SNP
3	59792641	rs74845928	C	T	100	PASS	AC=283;AF=0.0565096;AN=5008;NS=2504;DP=14864;EAS_AF=0.001;AMR_AF=0.0288;AFR_AF=0.1755;EUR_AF=0.0199;SAS_AF=0.0102;AA=C|||;VT=SNP
3	59792831	rs72888505	C	T	100	PASS	AC=284;AF=0.0567093;AN=5008;NS=2504;DP=19552;EAS_AF=0.001;AMR_AF=0.0288;AFR_AF=0.1762;EUR_AF=0.0199;SAS_AF=0.0102;AA=C|||;VT=SNP
3	59793062	rs2629877	C	T	100	PASS	AC=3561;AF=0.711062;AN=5008;NS=2504;DP=19395;EAS_AF=0.5486;AMR_AF=0.8314;AFR_AF=0.68;EUR_AF=0.8231;SAS_AF=0.7198;AA=T|||;VT=SNP
3	59793549	rs74388535	G	A	100	PASS	AC=63;AF=0.0125799;AN=5008;NS=2504;DP=19830;EAS_AF=0;AMR_AF=0.0187;AFR_AF=0.0023;EUR_AF=0.0457;SAS_AF=0.001;AA=G|||;VT=SNP
3	59793661	rs3112505	G	A	100	PASS	AC=3764;AF=0.751597;AN=5008;NS=2504;DP=20351;EAS_AF=0.5437;AMR_AF=0.8516;AFR_AF=0.829;EUR_AF=0.825;SAS_AF=0.7147;AA=A|||;VT=SNP
3	59793696	rs3100803	G	A	100	PASS	AC=3677;AF=0.734225;AN=5008;NS=2504;DP=20220;EAS_AF=0.5437;AMR_AF=0.8415;AFR_AF=0.7693;EUR_AF=0.8231;SAS_AF=0.7157;AA=G|||;VT=SNP
3	59793742	rs72888508	G	A	100	PASS	AC=283;AF=0.0565096;AN=5008;NS=2504;DP=18788;EAS_AF=0.001;AMR_AF=0.0274;AFR_AF=0.1762;EUR_AF=0.0199;SAS_AF=0.0102;AA=G|||;VT=SNP
3	59794065	rs78941078	C	A	100	PASS	AC=23;AF=0.00459265;AN=5008;NS=2504;DP=17326;EAS_AF=0;AMR_AF=0;AFR_AF=0;EUR_AF=0.0189;SAS_AF=0.0041;AA=C|||;VT=SNP
3	59794977	rs11720016	C	T	100	PASS	AC=2691;AF=0.53734;AN=5008;NS=2504;DP=20949;EAS_AF=0.5437;AMR_AF=0.7334;AFR_AF=0.1989;EUR_AF=0.7227;SAS_AF=0.6585;AA=C|||;VT=SNP
3	59795925	rs2251216	G	A	100	PASS	AC=3749;AF=0.748602;AN=5008;NS=2504;DP=17255;EAS_AF=0.5655;AMR_AF=0.8458;AFR_AF=0.792;EUR_AF=0.827;SAS_AF=0.729;AA=A|||;VT=SNP
3	59797584	rs2605441	G	C	100	PASS	AC=241;AF=0.048123;AN=5008;NS=2504;DP=20421;EAS_AF=0.001;AMR_AF=0.0519;AFR_AF=0.0091;EUR_AF=0.1103;SAS_AF=0.0828;AA=G|||;VT=SNP
3	59798951	rs4679507	A	G	100	PASS	AC=3431;AF=0.685104;AN=5008;NS=2504;DP=20168;EAS_AF=0.5813;AMR_AF=0.7853;AFR_AF=0.6566;EUR_AF=0.7535;SAS_AF=0.6892;AA=A|||;VT=SNP
3	59799472	rs62238289	T	C	100	PASS	AC=37;AF=0.00738818;AN=5008;NS=2504;DP=18930;EAS_AF=0;AMR_AF=0.0101;AFR_AF=0;EUR_AF=0.0268;SAS_AF=0.0031;AA=T|||;VT=SNP
3	59800539	rs2629899	T	G	100	PASS	AC=244;AF=0.048722;AN=5008;NS=2504;DP=19743;EAS_AF=0.001;AMR_AF=0.0519;AFR_AF=0.0098;EUR_AF=0.1113;SAS_AF=0.0838;AA=T|||;VT=SNP
3	59800608	rs73098620	A	G	100	PASS	AC=127;AF=0.0253594;AN=5008;NS=2504;DP=21068;EAS_AF=0.001;AMR_AF=0.0187;AFR_AF=0.0045;EUR_AF=0.0497;SAS_AF=0.0583;AA=A|||;VT=SNP
3	59801371	rs116332650	C	T	100	PASS	AC=244;AF=0.048722;AN=5008;NS=2504;DP=17979;EAS_AF=0.001;AMR_AF=0.0519;AFR_AF=0.0106;EUR_AF=0.1113;SAS_AF=0.0828;AA=c|||;VT=SNP
3	59801480	rs9882591	G	C	100	PASS	AC=675;AF=0.134784;AN=5008;NS=2504;DP=15651;EAS_AF=0.002;AMR_AF=0.1052;AFR_AF=0.2284;EUR_AF=0.0944;SAS_AF=0.2076;AA=G|||;VT=SNP
3	59801859	rs6769366	C	G	100	PASS	AC=676;AF=0.134984;AN=5008;NS=2504;DP=17336;EAS_AF=0.003;AMR_AF=0.1052;AFR_AF=0.2292;EUR_AF=0.0934;SAS_AF=0.2076;AA=C|||;VT=SNP
3	59802813	rs6778206	G	A	100	PASS	AC=528;AF=0.105431;AN=5008;NS=2504;DP=19298;EAS_AF=0.002;AMR_AF=0.0965;AFR_AF=0.1437;EUR_AF=0.0885;SAS_AF=0.184;AA=g|||;VT=SNP
3	59803506	rs114019898	T	C	100	PASS	AC=16;AF=0.00319489;AN=5008;NS=2504;DP=17257;EAS_AF=0;AMR_AF=0;AFR_AF=0.0015;EUR_AF=0.0139;SAS_AF=0;AA=T|||;VT=SNP
3	59804978	rs17061232	T	C	100	PASS	AC=392;AF=0.0782748;AN=5008;NS=2504;DP=16797;EAS_AF=0.1845;AMR_AF=0.0533;AFR_AF=0.0023;EUR_AF=0.0905;SAS_AF=0.0767;AA=C|||;VT=SNP
3	59805822	rs114203481	C	T	100	PASS	AC=35;AF=0.00698882;AN=5008;NS=2504;DP=19814;EAS_AF=0;AMR_AF=0.0058;AFR_AF=0.0008;EUR_AF=0.0179;SAS_AF=0.0123;AA=C|||;VT=SNP
3	59806086	rs75884005	C	T	100	PASS	AC=48;AF=0.00958466;AN=5008;NS=2504;DP=18278;EAS_AF=0;AMR_AF=0.0115;AFR_AF=0.0008;EUR_AF=0.0149;SAS_AF=0.0245;AA=C|||;VT=SNP
3	59806698	rs17362087	A	T	100	PASS	AC=113;AF=0.0225639;AN=5008;NS=2504;DP=20517;EAS_AF=0;AMR_AF=0.0331;AFR_AF=0.0159;EUR_AF=0.0616;SAS_AF=0.0072;AA=A|||;VT=SNP
3	59806778	rs1079196	G	A	100	PASS	AC=920;AF=0.183706;AN=5008;NS=2504;DP=18550;EAS_AF=0;AMR_AF=0.1556;AFR_AF=0.3722;EUR_AF=0.2087;SAS_AF=0.1125;AA=G|||;VT=SNP
3	59807258	rs79991573	C	T	100	PASS	AC=429;AF=0.0856629;AN=5008;NS=2504;DP=16184;EAS_AF=0.001;AMR_AF=0.0403;AFR_AF=0.0885;EUR_AF=0.0984;SAS_AF=0.1881;AA=C|||;VT=SNP
3	59807681	rs75726847	A	G	100	PASS	AC=143;AF=0.0285543;AN=5008;NS=2504;DP=14587;EAS_AF=0;AMR_AF=0.0447;AFR_AF=0.0038;EUR_AF=0.0656;SAS_AF=0.0419;AA=A|||;VT=SNP
3	59809359	rs113173203	G	C	100	PASS	AC=262;AF=0.0523163;AN=5008;NS=2504;DP=21651;EAS_AF=0;AMR_AF=0.062;AFR_AF=0.0212;EUR_AF=0.1173;SAS_AF=0.0746;AA=G|||;VT=SNP
3	59810005	rs7636381	A	G	100	PASS	AC=367;AF=0.0732827;AN=5008;NS=2504;DP=19033;EAS_AF=0.001;AMR_AF=0.0375;AFR_AF=0.0431;EUR_AF=0.1054;SAS_AF=0.181;AA=A|||;VT=SNP
3	59810153	rs11130736	G	A	100	PASS	AC=1888;AF=0.376997;AN=5008;NS=2504;DP=18069;EAS_AF=0.4246;AMR_AF=0.5591;AFR_AF=0.1611;EUR_AF=0.4314;SAS_AF=0.4346;AA=G|||;VT=SNP
3	59810167	rs111229465	C	T	100	PASS	AC=40;AF=0.00798722;AN=5008;NS=2504;DP=18330;EAS_AF=0;AMR_AF=0.0245;AFR_AF=0;EUR_AF=0.0209;SAS_AF=0.002;AA=C|||;VT=SNP
3	59810867	rs4679614	C	T	100	PASS	AC=3772;AF=0.753195;AN=5008;NS=2504;DP=19716;EAS_AF=0.9732;AMR_AF=0.8256;AFR_AF=0.4009;EUR_AF=0.8052;SAS_AF=0.8978;AA=C|||;VT=SNP
3	59811024	rs4679615	T	C	100	PASS	AC=3791;AF=0.756989;AN=5008;NS=2504;DP=20690;EAS_AF=0.9742;AMR_AF=0.8271;AFR_AF=0.4123;EUR_AF=0.8072;SAS_AF=0.8978;AA=T|||;VT=SNP
3	59811457	rs689498	G	A	100	PASS	AC=67;AF=0.0133786;AN=5008;NS=2504;DP=18923;EAS_AF=0;AMR_AF=0.0303;AFR_AF=0.003;EUR_AF=0.0348;SAS_AF=0.0072;AA=G|||;VT=SNP
3	59811462	rs689497	G	T	100	PASS	AC=564;AF=0.11262;AN=5008;NS=2504;DP=18819;EAS_AF=0.3621;AMR_AF=0.0533;AFR_AF=0.0053;EUR_AF=0.0527;SAS_AF=0.1043;AA=G|||;VT=SNP
3	59811605	rs17061239	T	C	100	PASS	AC=110;AF=0.0219649;AN=5008;NS=2504;DP=19917;EAS_AF=0;AMR_AF=0.0317;AFR_AF=0.0227;EUR_AF=0.0308;SAS_AF=0.0276;AA=T|||;VT=SNP
3	59811637	rs1872495	A	G	100	PASS	AC=3797;AF=0.758187;AN=5008;NS=2504;DP=20469;EAS_AF=0.9732;AMR_AF=0.8271;AFR_AF=0.4168;EUR_AF=0.8082;SAS_AF=0.8978;AA=A|||;VT=SNP
3	59811713	rs17296363	T	C	100	PASS	AC=81;AF=0.0161741;AN=5008;NS=2504;DP=20760;EAS_AF=0;AMR_AF=0.0317;AFR_AF=0.0008;EUR_AF=0.0378;SAS_AF=0.0204;AA=T|||;VT=SNP
3	59812041	rs541960	T	C	100	PASS	AC=134;AF=0.0267572;AN=5008;NS=2504;DP=18648;EAS_AF=0;AMR_AF=0.0346;AFR_AF=0.0038;EUR_AF=0.0905;SAS_AF=0.0143;AA=T|||;VT=SNP
3	59812382	rs744192	G	A	100	PASS	AC=3685;AF=0.735823;AN=5008;NS=2504;DP=17359;EAS_AF=0.9732;AMR_AF=0.7983;AFR_AF=0.3964;EUR_AF=0.7753;SAS_AF=0.865;AA=G|||;VT=SNP
3	59814048	rs10428174	G	A	100	PASS	AC=3858;AF=0.770367;AN=5008;NS=2504;DP=18935;EAS_AF=0.9732;AMR_AF=0.8127;AFR_AF=0.5189;EUR_AF=0.7763;SAS_AF=0.865;AA=G|||;VT=SNP
3	59814258	rs17362276	T	C	100	PASS	AC=82;AF=0.0163738;AN=5008;NS=2504;DP=17900;EAS_AF=0;AMR_AF=0.0288;AFR_AF=0.003;EUR_AF=0.0308;SAS_AF=0.0276;AA=T|||;VT=SNP
3	59815682	rs2629885	G	C	100	PASS	AC=386;AF=0.0770767;AN=5008;NS=2504;DP=15124;EAS_AF=0;AMR_AF=0.1095;AFR_AF=0.0272;EUR_AF=0.1928;SAS_AF=0.0818;AA=G|||;VT=SNP
3	59815785	rs111989960	G	C	100	PASS	AC=83;AF=0.0165735;AN=5008;NS=2504;DP=14063;EAS_AF=0;AMR_AF=0.0288;AFR_AF=0.0038;EUR_AF=0.0308;SAS_AF=0.0276;AA=g|||;VT=SNP
3	59816587	rs17296496	G	C	100	PASS	AC=146;AF=0.0291534;AN=5008;NS=2504;DP=19971;EAS_AF=0;AMR_AF=0.0476;AFR_AF=0.0166;EUR_AF=0.0835;SAS_AF=0.0072;AA=G|||;VT=SNP
3	59816719	rs1485725	T	C	100	PASS	AC=794;AF=0.158546;AN=5008;NS=2504;DP=21190;EAS_AF=0.0268;AMR_AF=0.0994;AFR_AF=0.3669;EUR_AF=0.1183;SAS_AF=0.0961;AA=T|||;VT=SNP
3	59818306	rs76373301	G	A	100	PASS	AC=136;AF=0.0271565;AN=5008;NS=2504;DP=19291;EAS_AF=0;AMR_AF=0.0476;AFR_AF=0.0166;EUR_AF=0.0736;SAS_AF=0.0072;AA=G|||;VT=SNP
3	59818506	rs76648405	G	A	100	PASS	AC=137;AF=0.0273562;AN=5008;NS=2504;DP=19980;EAS_AF=0;AMR_AF=0.049;AFR_AF=0.0166;EUR_AF=0.0736;SAS_AF=0.0072;AA=G|||;VT=SNP
3	59819385	rs111902313	A	G	100	PASS	AC=44;AF=0.00878594;AN=5008;NS=2504;DP=19720;EAS_AF=0;AMR_AF=0.0144;AFR_AF=0.0045;EUR_AF=0.0149;SAS_AF=0.0133;AA=A|||;VT=SNP
3	59819553	rs112581760	T	C	100	PASS	AC=168;AF=0.0335463;AN=5008;NS=2504;DP=19046;EAS_AF=0;AMR_AF=0.0245;AFR_AF=0.093;EUR_AF=0.0149;SAS_AF=0.0133;AA=T|||;VT=SNP
3	59819760	rs113935943	T	C	100	PASS	AC=136;AF=0.0271565;AN=5008;NS=2504;DP=22300;EAS_AF=0;AMR_AF=0.0461;AFR_AF=0.0166;EUR_AF=0.0746;SAS_AF=0.0072;AA=T|||;VT=SNP
3	59819762	rs1485726	A	G	100	PASS	AC=4685;AF=0.935503;AN=5008;NS=2504;DP=22221;EAS_AF=1;AMR_AF=0.9337;AFR_AF=0.9319;EUR_AF=0.8847;SAS_AF=0.9274;AA=G|||;VT=SNP
3	59820104	rs12492524	C	G	100	PASS	AC=2393;AF=0.477835;AN=5008;NS=2504;DP=20605;EAS_AF=0.5079;AMR_AF=0.6182;AFR_AF=0.1936;EUR_AF=0.5765;SAS_AF=0.6299;AA=C|||;VT=SNP
3	59820539	rs1905866	A	G	100	PASS	AC=2399;AF=0.479034;AN=5008;NS=2504;DP=19392;EAS_AF=0.5079;AMR_AF=0.6196;AFR_AF=0.1929;EUR_AF=0.5785;SAS_AF=0.6339;AA=A|||;VT=SNP
3	59821071	rs17362486	C	T	100	PASS	AC=234;AF=0.0467252;AN=5008;NS=2504;DP=20415;EAS_AF=0.001;AMR_AF=0.1311;AFR_AF=0.0038;EUR_AF=0.0984;SAS_AF=0.0389;AA=C|||;VT=SNP
3	59821420	rs115514730	A	C	100	PASS	AC=118;AF=0.0235623;AN=5008;NS=2504;DP=20241;EAS_AF=0.001;AMR_AF=0.0375;AFR_AF=0.0227;EUR_AF=0.0487;SAS_AF=0.0123;AA=A|||;VT=SNP
3	59821704	rs17296701	G	A	100	PASS	AC=135;AF=0.0269569;AN=5008;NS=2504;DP=18669;EAS_AF=0;AMR_AF=0.0461;AFR_AF=0.0166;EUR_AF=0.0736;SAS_AF=0.0072;AA=G|||;VT=SNP
3	59822674	rs78065786	C	T	100	PASS	AC=89;AF=0.0177716;AN=5008;NS=2504;DP=21943;EAS_AF=0;AMR_AF=0.0331;AFR_AF=0.0061;EUR_AF=0.0447;SAS_AF=0.0133;AA=C|||;VT=SNP
3	59822876	rs1485733	G	C	100	PASS	AC=4677;AF=0.933906;AN=5008;NS=2504;DP=16402;EAS_AF=1;AMR_AF=0.9337;AFR_AF=0.9312;EUR_AF=0.8827;SAS_AF=0.9223;AA=C|||;VT=SNP
3	59823010	rs4679617	G	T	100	PASS	AC=2029;AF=0.405152;AN=5008;NS=2504;DP=18425;EAS_AF=0.502;AMR_AF=0.5793;AFR_AF=0.1725;EUR_AF=0.4553;SAS_AF=0.4448;AA=G|||;VT=SNP
3	59823199	rs4679618	C	A	100	PASS	AC=2029;AF=0.405152;AN=5008;NS=2504;DP=16802;EAS_AF=0.503;AMR_AF=0.5749;AFR_AF=0.18;EUR_AF=0.4503;SAS_AF=0.4417;AA=C|||;VT=SNP
3	59823218	rs2605434	T	C	100	PASS	AC=4079;AF=0.814497;AN=5008;NS=2504;DP=16638;EAS_AF=0.9742;AMR_AF=0.8963;AFR_AF=0.4478;EUR_AF=0.9264;SAS_AF=0.9724;AA=T|||;VT=SNP
3	59823280	rs111965203	A	T	100	PASS	AC=133;AF=0.0265575;AN=5008;NS=2504;DP=16131;EAS_AF=0;AMR_AF=0.0461;AFR_AF=0.0159;EUR_AF=0.0726;SAS_AF=0.0072;AA=A|||;VT=SNP
3	59824567	rs139896034	G	A	100	PASS	AC=28;AF=0.00559105;AN=5008;NS=2504;DP=16827;EAS_AF=0;AMR_AF=0.0043;AFR_AF=0.003;EUR_AF=0.0169;SAS_AF=0.0041;AA=G|||;VT=SNP
3	59825092	rs113701397	C	G	100	PASS	AC=135;AF=0.0269569;AN=5008;NS=2504;DP=19434;EAS_AF=0;AMR_AF=0.0476;AFR_AF=0.0166;EUR_AF=0.0726;SAS_AF=0.0072;AA=C|||;VT=SNP
3	59826778	rs1485730	G	T	100	PASS	AC=4147;AF=0.828075;AN=5008;NS=2504;DP=21615;EAS_AF=0.994;AMR_AF=0.8905;AFR_AF=0.5076;EUR_AF=0.9076;SAS_AF=0.9642;AA=G|||;VT=SNP
3	59827015	rs1485729	C	T	100	PASS	AC=246;AF=0.0491214;AN=5008;NS=2504;DP=20516;EAS_AF=0;AMR_AF=0.062;AFR_AF=0.0113;EUR_AF=0.1173;SAS_AF=0.0716;AA=C|||;VT=SNP
3	59827199	rs2629896	C	T	100	PASS	AC=246;AF=0.0491214;AN=5008;NS=2504;DP=21203;EAS_AF=0;AMR_AF=0.062;AFR_AF=0.0113;EUR_AF=0.1173;SAS_AF=0.0716;AA=C|||;VT=SNP
3	59827364	rs77045827	A	G	100	PASS	AC=65;AF=0.0129792;AN=5008;NS=2504;DP=18459;EAS_AF=0;AMR_AF=0.0159;AFR_AF=0.0166;EUR_AF=0.0189;SAS_AF=0.0133;AA=A|||;VT=SNP
3	59827390	rs7647491	C	T	100	PASS	AC=1889;AF=0.377196;AN=5008;NS=2504;DP=19242;EAS_AF=0.4375;AMR_AF=0.5749;AFR_AF=0.1172;EUR_AF=0.4622;SAS_AF=0.4387;AA=C|||;VT=SNP
3	59827533	rs80120787	T	C	100	PASS	AC=47;AF=0.00938498;AN=5008;NS=2504;DP=19800;EAS_AF=0;AMR_AF=0.0144;AFR_AF=0.0038;EUR_AF=0.0189;SAS_AF=0.0133;AA=T|||;VT=SNP
3	59828048	rs79473007	G	C	100	PASS	AC=136;AF=0.0271565;AN=5008;NS=2504;DP=21759;EAS_AF=0;AMR_AF=0.0476;AFR_AF=0.0174;EUR_AF=0.0726;SAS_AF=0.0072;AA=G|||;VT=SNP
3	59828052	rs78719675	C	T	100	PASS	AC=74;AF=0.0147764;AN=5008;NS=2504;DP=21772;EAS_AF=0;AMR_AF=0.0159;AFR_AF=0.0234;EUR_AF=0.0189;SAS_AF=0.0133;AA=C|||;VT=SNP
3	59828107	rs112556152	C	T	100	PASS	AC=41;AF=0.0081869;AN=5008;NS=2504;DP=20941;EAS_AF=0;AMR_AF=0.0259;AFR_AF=0;EUR_AF=0.0209;SAS_AF=0.002;AA=C|||;VT=SNP
3	59828477	rs3112497	C	T	100	PASS	AC=2342;AF=0.467652;AN=5008;NS=2504;DP=17247;EAS_AF=0.4385;AMR_AF=0.6945;AFR_AF=0.208;EUR_AF=0.6302;SAS_AF=0.5204;AA=C|||;VT=SNP
3	59829607	rs7621132	A	G	100	PASS	AC=2052;AF=0.409744;AN=5008;NS=2504;DP=19297;EAS_AF=0.5665;AMR_AF=0.2061;AFR_AF=0.4652;EUR_AF=0.2753;SAS_AF=0.456;AA=a|||;VT=SNP
3	59829633	rs34420878	G	A	100	PASS	AC=116;AF=0.0231629;AN=5008;NS=2504;DP=18885;EAS_AF=0;AMR_AF=0.0375;AFR_AF=0.003;EUR_AF=0.0567;SAS_AF=0.0297;AA=G|||;VT=SNP
3	59830142	rs78316259	G	A	100	PASS	AC=128;AF=0.0255591;AN=5008;NS=2504;DP=20026;EAS_AF=0;AMR_AF=0.0231;AFR_AF=0.0061;EUR_AF=0.0567;SAS_AF=0.0481;AA=G|||;VT=SNP
3	59830605	rs79274210	A	G	100	PASS	AC=100;AF=0.0199681;AN=5008;NS=2504;DP=17174;EAS_AF=0.001;AMR_AF=0.036;AFR_AF=0.0098;EUR_AF=0.0477;SAS_AF=0.0133;AA=A|||;VT=SNP
3	59830736	rs111262348	C	G	100	PASS	AC=68;AF=0.0135783;AN=5008;NS=2504;DP=16331;EAS_AF=0;AMR_AF=0.0159;AFR_AF=0.0189;EUR_AF=0.0189;SAS_AF=0.0133;AA=C|||;VT=SNP
3	59830890	rs75858821	A	G	100	PASS	AC=77;AF=0.0153754;AN=5008;NS=2504;DP=16778;EAS_AF=0;AMR_AF=0.0159;AFR_AF=0.0257;EUR_AF=0.0189;SAS_AF=0.0133;AA=A|||;VT=SNP
3	59831072	rs114780266	G	A	100	PASS	AC=36;AF=0.0071885;AN=5008;NS=2504;DP=15367;EAS_AF=0.001;AMR_AF=0.0159;AFR_AF=0;EUR_AF=0.0219;SAS_AF=0.002;AA=G|||;VT=SNP
3	59831197	rs78904535	G	C	100	PASS	AC=125;AF=0.0249601;AN=5008;NS=2504;DP=17015;EAS_AF=0.001;AMR_AF=0.0389;AFR_AF=0.0272;EUR_AF=0.0477;SAS_AF=0.0133;AA=G|||;VT=SNP
3	59831947	rs79462083	A	G	100	PASS	AC=49;AF=0.00978435;AN=5008;NS=2504;DP=17148;EAS_AF=0;AMR_AF=0.0144;AFR_AF=0.0053;EUR_AF=0.0189;SAS_AF=0.0133;AA=A|||;VT=SNP
3	59832595	rs633189	C	G	100	PASS	AC=2545;AF=0.508187;AN=5008;NS=2504;DP=15929;EAS_AF=0.4444;AMR_AF=0.7161;AFR_AF=0.3389;EUR_AF=0.6342;SAS_AF=0.5256;AA=C|||;VT=SNP
3	59832753	rs34819971	A	G	100	PASS	AC=78;AF=0.0155751;AN=5008;NS=2504;DP=17271;EAS_AF=0;AMR_AF=0.036;AFR_AF=0.003;EUR_AF=0.0477;SAS_AF=0.001;AA=A|||;VT=SNP
3	59833520	rs116175007	C	T	100	PASS	AC=20;AF=0.00399361;AN=5008;NS=2504;DP=18491;EAS_AF=0;AMR_AF=0.0043;AFR_AF=0;EUR_AF=0.0149;SAS_AF=0.002;AA=C|||;VT=SNP
3	59835684	rs111658675	T	C	100	PASS	AC=143;AF=0.0285543;AN=5008;NS=2504;DP=16531;EAS_AF=0;AMR_AF=0.049;AFR_AF=0.0174;EUR_AF=0.0785;SAS_AF=0.0072;AA=T|||;VT=SNP
3	59839050	rs11130739	G	A	100	PASS	AC=1842;AF=0.367812;AN=5008;NS=2504;DP=16782;EAS_AF=0.4196;AMR_AF=0.5807;AFR_AF=0.0688;EUR_AF=0.4841;SAS_AF=0.4479;AA=G|||;VT=SNP
3	59839073	rs640115	G	A	100	PASS	AC=4828;AF=0.964058;AN=5008;NS=2504;DP=17410;EAS_AF=1;AMR_AF=0.9712;AFR_AF=0.9017;EUR_AF=0.9821;SAS_AF=0.9877;AA=A|||;VT=SNP
3	59839235	rs639244	G	C	100	PASS	AC=2382;AF=0.475639;AN=5008;NS=2504;DP=16920;EAS_AF=0.4226;AMR_AF=0.6916;AFR_AF=0.2368;EUR_AF=0.6312;SAS_AF=0.5399;AA=G|||;VT=SNP
3	59839313	rs73839536	A	G	100	PASS	AC=59;AF=0.0117812;AN=5008;NS=2504;DP=17449;EAS_AF=0;AMR_AF=0.0231;AFR_AF=0.0061;EUR_AF=0.0229;SAS_AF=0.0123;AA=A|||;VT=SNP
3	59840122	rs115515303	C	A	100	PASS	AC=31;AF=0.0061901;AN=5008;NS=2504;DP=19549;EAS_AF=0;AMR_AF=0.0014;AFR_AF=0.0008;EUR_AF=0.0119;SAS_AF=0.0174;AA=C|||;VT=SNP
3	59840273	rs74656315	C	T	100	PASS	AC=26;AF=0.00519169;AN=5008;NS=2504;DP=19415;EAS_AF=0;AMR_AF=0;AFR_AF=0;EUR_AF=0.0229;SAS_AF=0.0031;AA=C|||;VT=SNP
3	59841529	rs780714	C	T	100	PASS	AC=2950;AF=0.589058;AN=5008;NS=2504;DP=11203;EAS_AF=0.5823;AMR_AF=0.3775;AFR_AF=0.8313;EUR_AF=0.4881;SAS_AF=0.5225;AA=C|||;VT=SNP
3	59841904	rs111904942	A	G	100	PASS	AC=143;AF=0.0285543;AN=5008;NS=2504;DP=15709;EAS_AF=0;AMR_AF=0.049;AFR_AF=0.0174;EUR_AF=0.0785;SAS_AF=0.0072;AA=A|||;VT=SNP
3	59842055	rs56279723	T	G	100	PASS	AC=1206;AF=0.240815;AN=5008;NS=2504;DP=14993;EAS_AF=0.5734;AMR_AF=0.1354;AFR_AF=0.1483;EUR_AF=0.1233;SAS_AF=0.2188;AA=T|||;VT=SNP
3	59842197	rs75729546	A	G	100	PASS	AC=159;AF=0.0317492;AN=5008;NS=2504;DP=16333;EAS_AF=0;AMR_AF=0.0274;AFR_AF=0.0832;EUR_AF=0.0179;SAS_AF=0.0123;AA=A|||;VT=SNP
3	59842275	rs17061253	G	T	100	PASS	AC=528;AF=0.105431;AN=5008;NS=2504;DP=17412;EAS_AF=0;AMR_AF=0.0951;AFR_AF=0.2617;EUR_AF=0.0964;SAS_AF=0.0194;AA=T|||;VT=SNP
3	59842644	rs684584	T	C	100	PASS	AC=2818;AF=0.5627;AN=5008;NS=2504;DP=16256;EAS_AF=0.5863;AMR_AF=0.3271;AFR_AF=0.8056;EUR_AF=0.4135;SAS_AF=0.5307;AA=T|||;VT=SNP
3	59842736	rs78951941	C	T	100	PASS	AC=53;AF=0.0105831;AN=5008;NS=2504;DP=18510;EAS_AF=0;AMR_AF=0.013;AFR_AF=0.0015;EUR_AF=0.0159;SAS_AF=0.0266;AA=C|||;VT=SNP
3	59843880	rs1084008	C	T	100	PASS	AC=678;AF=0.135383;AN=5008;NS=2504;DP=19234;EAS_AF=0;AMR_AF=0.1369;AFR_AF=0.23;EUR_AF=0.1998;SAS_AF=0.0798;AA=T|||;VT=SNP
3	59844022	rs112166883	G	A	100	PASS	AC=143;AF=0.0285543;AN=5008;NS=2504;DP=11623;EAS_AF=0;AMR_AF=0.049;AFR_AF=0.0174;EUR_AF=0.0785;SAS_AF=0.0072;AA=G|||;VT=SNP
3	59844030	rs612947	C	G	100	PASS	AC=2899;AF=0.578874;AN=5008;NS=2504;DP=12560;EAS_AF=0.5853;AMR_AF=0.3732;AFR_AF=0.7806;EUR_AF=0.4891;SAS_AF=0.5378;AA=G|||;VT=SNP
3	59844264	rs3112498	T	A	100	PASS	AC=449;AF=0.0896565;AN=5008;NS=2504;DP=17074;EAS_AF=0;AMR_AF=0.0836;AFR_AF=0.1498;EUR_AF=0.1213;SAS_AF=0.0726;AA=T|||;VT=SNP
3	59844652	rs77110379	T	C	100	PASS	AC=143;AF=0.0285543;AN=5008;NS=2504;DP=21393;EAS_AF=0;AMR_AF=0.049;AFR_AF=0.0174;EUR_AF=0.0785;SAS_AF=0.0072;AA=t|||;VT=SNP
3	59844776	rs652105	C	T	100	PASS	AC=2895;AF=0.578075;AN=5008;NS=2504;DP=19639;EAS_AF=0.5833;AMR_AF=0.3718;AFR_AF=0.7799;EUR_AF=0.4891;SAS_AF=0.5378;AA=T|||;VT=SNP
3	59844944	rs598678	C	T	100	PASS	AC=679;AF=0.135583;AN=5008;NS=2504;DP=20805;EAS_AF=0;AMR_AF=0.1369;AFR_AF=0.23;EUR_AF=0.2008;SAS_AF=0.0798;AA=T|||;VT=SNP
3	59845153	rs499323	T	A	100	PASS	AC=2900;AF=0.579073;AN=5008;NS=2504;DP=19437;EAS_AF=0.5863;AMR_AF=0.3732;AFR_AF=0.7769;EUR_AF=0.493;SAS_AF=0.5389;AA=A|||;VT=SNP
3	59845810	rs17363039	C	G	100	PASS	AC=144;AF=0.028754;AN=5008;NS=2504;DP=19412;EAS_AF=0;AMR_AF=0.049;AFR_AF=0.0174;EUR_AF=0.0795;SAS_AF=0.0072;AA=C|||;VT=SNP
3	59846067	rs12487204	A	G	100	PASS	AC=1866;AF=0.372604;AN=5008;NS=2504;DP=18279;EAS_AF=0.4127;AMR_AF=0.5821;AFR_AF=0.0893;EUR_AF=0.4851;SAS_AF=0.4499;AA=A|||;VT=SNP
3	59846186	rs678981	G	A	100	PASS	AC=425;AF=0.0848642;AN=5008;NS=2504;DP=19289;EAS_AF=0.001;AMR_AF=0.0807;AFR_AF=0.1316;EUR_AF=0.1193;SAS_AF=0.0757;AA=G|||;VT=SNP
3	59846193	rs112788875	G	C	100	PASS	AC=144;AF=0.028754;AN=5008;NS=2504;DP=19326;EAS_AF=0;AMR_AF=0.049;AFR_AF=0.0174;EUR_AF=0.0795;SAS_AF=0.0072;AA=G|||;VT=SNP
3	59846288	rs78362727	A	G	100	PASS	AC=655;AF=0.130791;AN=5008;NS=2504;DP=19373;EAS_AF=0.4306;AMR_AF=0.0865;AFR_AF=0.0106;EUR_AF=0.0666;SAS_AF=0.0818;AA=A|||;VT=SNP
3	59846291	rs7629400	C	G	100	PASS	AC=2050;AF=0.409345;AN=5008;NS=2504;DP=19374;EAS_AF=0.5873;AMR_AF=0.2075;AFR_AF=0.4584;EUR_AF=0.2724;SAS_AF=0.4438;AA=C|||;VT=SNP
3	59846339	rs17363144	A	G	100	PASS	AC=30;AF=0.00599042;AN=5008;NS=2504;DP=19575;EAS_AF=0;AMR_AF=0.0101;AFR_AF=0.0015;EUR_AF=0.0169;SAS_AF=0.0041;AA=A|||;VT=SNP
3	59846614	rs681119	T	C	100	PASS	AC=2901;AF=0.579273;AN=5008;NS=2504;DP=20407;EAS_AF=0.5873;AMR_AF=0.3718;AFR_AF=0.7799;EUR_AF=0.4891;SAS_AF=0.5399;AA=C|||;VT=SNP
3	59846752	rs677703	A	G	100	PASS	AC=424;AF=0.0846645;AN=5008;NS=2504;DP=20155;EAS_AF=0;AMR_AF=0.0807;AFR_AF=0.1316;EUR_AF=0.1193;SAS_AF=0.0757;AA=A|||;VT=SNP
3	59847099	rs585448	C	T	100	PASS	AC=4802;AF=0.958866;AN=5008;NS=2504;DP=19827;EAS_AF=0.999;AMR_AF=0.9467;AFR_AF=0.9387;EUR_AF=0.9205;SAS_AF=0.9928;AA=C|||;VT=SNP
3	59847978	rs589522	G	A	100	PASS	AC=2905;AF=0.580072;AN=5008;NS=2504;DP=18289;EAS_AF=0.5873;AMR_AF=0.3718;AFR_AF=0.7837;EUR_AF=0.4881;SAS_AF=0.5399;AA=G|||;VT=SNP
3	59848463	rs6446085	G	A	100	PASS	AC=2075;AF=0.414337;AN=5008;NS=2504;DP=20182;EAS_AF=0.5873;AMR_AF=0.2104;AFR_AF=0.4743;EUR_AF=0.2724;SAS_AF=0.4458;AA=G|||;VT=SNP
3	59849088	rs646372	T	C	100	PASS	AC=2900;AF=0.579073;AN=5008;NS=2504;DP=20886;EAS_AF=0.5843;AMR_AF=0.3718;AFR_AF=0.7821;EUR_AF=0.4901;SAS_AF=0.5378;AA=C|||;VT=SNP
3	59849547	rs2253211	A	G	100	PASS	AC=3088;AF=0.616613;AN=5008;NS=2504;DP=21636;EAS_AF=0.5873;AMR_AF=0.4164;AFR_AF=0.8676;EUR_AF=0.5159;SAS_AF=0.5532;AA=G|||;VT=SNP
3	59849717	rs2253303	T	A	100	PASS	AC=2909;AF=0.580871;AN=5008;NS=2504;DP=20022;EAS_AF=0.5873;AMR_AF=0.3718;AFR_AF=0.7844;EUR_AF=0.4901;SAS_AF=0.5409;AA=A|||;VT=SNP
3	59849803	rs2629875	C	T	100	PASS	AC=2895;AF=0.578075;AN=5008;NS=2504;DP=22266;EAS_AF=0.5833;AMR_AF=0.3718;AFR_AF=0.7799;EUR_AF=0.4881;SAS_AF=0.5389;AA=C|||;VT=SNP
3	59850337	rs1905863	C	T	100	PASS	AC=1807;AF=0.360823;AN=5008;NS=2504;DP=17204;EAS_AF=0.4157;AMR_AF=0.5749;AFR_AF=0.0454;EUR_AF=0.4861;SAS_AF=0.4499;AA=C|||;VT=SNP
3	59850758	rs11923964	C	T	100	PASS	AC=2081;AF=0.415535;AN=5008;NS=2504;DP=1071;EAS_AF=0.5853;AMR_AF=0.2104;AFR_AF=0.4818;EUR_AF=0.2704;SAS_AF=0.4458;AA=C|||;VT=SNP
3	59850782	rs623032	G	T	100	PASS	AC=2902;AF=0.579473;AN=5008;NS=2504;DP=4893;EAS_AF=0.5853;AMR_AF=0.3718;AFR_AF=0.7837;EUR_AF=0.4871;SAS_AF=0.5399;AA=T|||;VT=SNP
3	59850789	rs11928015	T	C	100	PASS	AC=2240;AF=0.447284;AN=5008;NS=2504;DP=5970;EAS_AF=0.5853;AMR_AF=0.2378;AFR_AF=0.5658;EUR_AF=0.2883;SAS_AF=0.4571;AA=T|||;VT=SNP
3	59850793	rs623014	T	C	100	PASS	AC=2902;AF=0.579473;AN=5008;NS=2504;DP=6525;EAS_AF=0.5853;AMR_AF=0.3718;AFR_AF=0.7837;EUR_AF=0.4871;SAS_AF=0.5399;AA=C|||;VT=SNP
3	59850928	rs650215	T	C	100	PASS	AC=2899;AF=0.578874;AN=5008;NS=2504;DP=16729;EAS_AF=0.5843;AMR_AF=0.3718;AFR_AF=0.7821;EUR_AF=0.4871;SAS_AF=0.5399;AA=T|||;VT=SNP
3	59850955	rs650247	T	A	100	PASS	AC=657;AF=0.13119;AN=5008;NS=2504;DP=16679;EAS_AF=0;AMR_AF=0.134;AFR_AF=0.2141;EUR_AF=0.1988;SAS_AF=0.0828;AA=T|||;VT=SNP
3	59851124	rs621666	G	A	100	PASS	AC=424;AF=0.0846645;AN=5008;NS=2504;DP=18389;EAS_AF=0;AMR_AF=0.0807;AFR_AF=0.1309;EUR_AF=0.1203;SAS_AF=0.0757;AA=G|||;VT=SNP
3	59851220	rs610766	T	C	100	PASS	AC=2899;AF=0.578874;AN=5008;NS=2504;DP=17977;EAS_AF=0.5843;AMR_AF=0.3718;AFR_AF=0.7829;EUR_AF=0.4881;SAS_AF=0.5378;AA=T|||;VT=SNP
3	59851265	rs13322831	G	C	100	PASS	AC=2086;AF=0.416534;AN=5008;NS=2504;DP=18979;EAS_AF=0.5873;AMR_AF=0.2104;AFR_AF=0.4834;EUR_AF=0.2714;SAS_AF=0.4458;AA=G|||;VT=SNP
3	59851413	rs609891	A	G	100	PASS	AC=2902;AF=0.579473;AN=5008;NS=2504;DP=20125;EAS_AF=0.5853;AMR_AF=0.3718;AFR_AF=0.7829;EUR_AF=0.4871;SAS_AF=0.5409;AA=A|||;VT=SNP
3	59851713	rs608582	T	C	100	PASS	AC=657;AF=0.13119;AN=5008;NS=2504;DP=20830;EAS_AF=0;AMR_AF=0.134;AFR_AF=0.2141;EUR_AF=0.1988;SAS_AF=0.0828;AA=T|||;VT=SNP
3	59851918	rs607731	G	A	100	PASS	AC=657;AF=0.13119;AN=5008;NS=2504;DP=18200;EAS_AF=0;AMR_AF=0.134;AFR_AF=0.2141;EUR_AF=0.1988;SAS_AF=0.0828;AA=G|||;VT=SNP
3	59851920	rs607730	T	G	100	PASS	AC=2902;AF=0.579473;AN=5008;NS=2504;DP=18249;EAS_AF=0.5883;AMR_AF=0.3718;AFR_AF=0.7821;EUR_AF=0.4881;SAS_AF=0.5378;AA=G|||;VT=SNP
3	59852037	rs675743	T	C	100	PASS	AC=2925;AF=0.584065;AN=5008;NS=2504;DP=21715;EAS_AF=0.5833;AMR_AF=0.3732;AFR_AF=0.7829;EUR_AF=0.4881;SAS_AF=0.5644;AA=C|||;VT=SNP
3	59852041	rs675758	G	A	100	PASS	AC=2894;AF=0.577875;AN=5008;NS=2504;DP=21634;EAS_AF=0.5843;AMR_AF=0.3718;AFR_AF=0.7784;EUR_AF=0.4881;SAS_AF=0.5389;AA=G|||;VT=SNP
3	59852168	rs606735	T	C	100	PASS	AC=2898;AF=0.578674;AN=5008;NS=2504;DP=21333;EAS_AF=0.5823;AMR_AF=0.3718;AFR_AF=0.7829;EUR_AF=0.4871;SAS_AF=0.5399;AA=C|||;VT=SNP
3	59852370	rs79476750	A	T	100	PASS	AC=233;AF=0.0465256;AN=5008;NS=2504;DP=20298;EAS_AF=0;AMR_AF=0.0533;AFR_AF=0.0825;EUR_AF=0.0795;SAS_AF=0.0072;AA=A|||;VT=SNP
3	59852607	rs113057717	C	T	100	PASS	AC=81;AF=0.0161741;AN=5008;NS=2504;DP=18311;EAS_AF=0;AMR_AF=0.0216;AFR_AF=0.0272;EUR_AF=0.0179;SAS_AF=0.0123;AA=C|||;VT=SNP
3	59852664	rs9862811	G	A	100	PASS	AC=164;AF=0.0327476;AN=5008;NS=2504;DP=19543;EAS_AF=0;AMR_AF=0.0274;AFR_AF=0.087;EUR_AF=0.0179;SAS_AF=0.0123;AA=G|||;VT=SNP
3	59852846	rs9866478	C	T	100	PASS	AC=164;AF=0.0327476;AN=5008;NS=2504;DP=16358;EAS_AF=0;AMR_AF=0.0274;AFR_AF=0.087;EUR_AF=0.0179;SAS_AF=0.0123;AA=C|||;VT=SNP
3	59853123	rs591934	A	C	100	PASS	AC=2929;AF=0.584864;AN=5008;NS=2504;DP=19379;EAS_AF=0.5923;AMR_AF=0.3775;AFR_AF=0.7844;EUR_AF=0.499;SAS_AF=0.5429;AA=C|||;VT=SNP
3	59853367	rs688567	G	C	100	PASS	AC=134;AF=0.0267572;AN=5008;NS=2504;DP=20382;EAS_AF=0;AMR_AF=0.0375;AFR_AF=0.0038;EUR_AF=0.0895;SAS_AF=0.0133;AA=G|||;VT=SNP
3	59853580	rs687342	T	C	100	PASS	AC=254;AF=0.0507188;AN=5008;NS=2504;DP=15945;EAS_AF=0;AMR_AF=0.0648;AFR_AF=0.0106;EUR_AF=0.1203;SAS_AF=0.0757;AA=T|||;VT=SNP
3	59854150	rs57492294	C	T	100	PASS	AC=78;AF=0.0155751;AN=5008;NS=2504;DP=21496;EAS_AF=0;AMR_AF=0.0202;AFR_AF=0.0257;EUR_AF=0.0179;SAS_AF=0.0123;AA=C|||;VT=SNP
3	59854159	rs612759	C	G	100	PASS	AC=2856;AF=0.570288;AN=5008;NS=2504;DP=21597;EAS_AF=0.5843;AMR_AF=0.3746;AFR_AF=0.7776;EUR_AF=0.496;SAS_AF=0.4908;AA=G|||;VT=SNP
3	59854958	rs670885	T	G	100	PASS	AC=253;AF=0.0505192;AN=5008;NS=2504;DP=17880;EAS_AF=0;AMR_AF=0.0634;AFR_AF=0.0106;EUR_AF=0.1203;SAS_AF=0.0757;AA=T|||;VT=SNP
3	59854999	rs115660898	G	A	100	PASS	AC=51;AF=0.0101837;AN=5008;NS=2504;DP=17922;EAS_AF=0;AMR_AF=0.0231;AFR_AF=0.0015;EUR_AF=0.0219;SAS_AF=0.0112;AA=G|||;VT=SNP
3	59855038	rs9822080	T	C	100	PASS	AC=172;AF=0.034345;AN=5008;NS=2504;DP=17425;EAS_AF=0;AMR_AF=0.0288;AFR_AF=0.0923;EUR_AF=0.0179;SAS_AF=0.0123;AA=T|||;VT=SNP
3	59855300	rs56773393	C	T	100	PASS	AC=90;AF=0.0179712;AN=5008;NS=2504;DP=13291;EAS_AF=0;AMR_AF=0.0231;AFR_AF=0.0333;EUR_AF=0.0179;SAS_AF=0.0123;AA=C|||;VT=SNP
3	59855434	rs149076105	C	T	100	PASS	AC=32;AF=0.00638978;AN=5008;NS=2504;DP=12267;EAS_AF=0;AMR_AF=0.013;AFR_AF=0.0023;EUR_AF=0.0169;SAS_AF=0.0031;AA=C|||;VT=SNP
3	59855630	rs632140	T	G	100	PASS	AC=2873;AF=0.573682;AN=5008;NS=2504;DP=16249;EAS_AF=0.6032;AMR_AF=0.3718;AFR_AF=0.7829;EUR_AF=0.4871;SAS_AF=0.4928;AA=G|||;VT=SNP
3	59855743	rs9311730	C	T	100	PASS	AC=173;AF=0.0345447;AN=5008;NS=2504;DP=17862;EAS_AF=0;AMR_AF=0.0288;AFR_AF=0.093;EUR_AF=0.0179;SAS_AF=0.0123;AA=C|||;VT=SNP
3	59855994	rs923141	C	T	100	PASS	AC=2006;AF=0.400559;AN=5008;NS=2504;DP=18288;EAS_AF=0.5754;AMR_AF=0.2104;AFR_AF=0.4788;EUR_AF=0.2654;SAS_AF=0.3885;AA=T|||;VT=SNP
3	59856733	rs75610996	T	G	100	PASS	AC=173;AF=0.0345447;AN=5008;NS=2504;DP=20143;EAS_AF=0;AMR_AF=0.0288;AFR_AF=0.093;EUR_AF=0.0179;SAS_AF=0.0123;AA=T|||;VT=SNP
3	59856766	rs57341675	T	C	100	PASS	AC=1034;AF=0.20647;AN=5008;NS=2504;DP=19376;EAS_AF=0.5704;AMR_AF=0.1182;AFR_AF=0.0303;EUR_AF=0.1163;SAS_AF=0.2249;AA=T|||;VT=SNP
3	59856908	rs76783292	T	C	100	PASS	AC=82;AF=0.0163738;AN=5008;NS=2504;DP=18726;EAS_AF=0;AMR_AF=0.0216;AFR_AF=0.028;EUR_AF=0.0189;SAS_AF=0.0112;AA=T|||;VT=SNP
3	59856982	rs615964	C	G	100	PASS	AC=250;AF=0.0499201;AN=5008;NS=2504;DP=19584;EAS_AF=0.002;AMR_AF=0.0634;AFR_AF=0.0106;EUR_AF=0.1193;SAS_AF=0.0716;AA=C|||;VT=SNP
3	59857014	rs2220227	C	G	100	PASS	AC=2012;AF=0.401757;AN=5008;NS=2504;DP=19502;EAS_AF=0.5794;AMR_AF=0.2161;AFR_AF=0.4667;EUR_AF=0.2744;SAS_AF=0.3937;AA=C|||;VT=SNP
3	59857067	rs615542	G	A	100	PASS	AC=3008;AF=0.600639;AN=5008;NS=2504;DP=19211;EAS_AF=0.5784;AMR_AF=0.415;AFR_AF=0.8631;EUR_AF=0.5099;SAS_AF=0.4939;AA=A|||;VT=SNP
3	59857319	rs587775	T	C	100	PASS	AC=635;AF=0.126797;AN=5008;NS=2504;DP=18727;EAS_AF=0.002;AMR_AF=0.1326;AFR_AF=0.1982;EUR_AF=0.2008;SAS_AF=0.0787;AA=T|||;VT=SNP
3	59857506	rs116751096	T	C	100	PASS	AC=33;AF=0.00658946;AN=5008;NS=2504;DP=19177;EAS_AF=0;AMR_AF=0.0159;AFR_AF=0.0008;EUR_AF=0.0199;SAS_AF=0.001;AA=T|||;VT=SNP
3	59857612	rs675411	C	T	100	PASS	AC=800;AF=0.159744;AN=5008;NS=2504;DP=21124;EAS_AF=0.002;AMR_AF=0.1571;AFR_AF=0.2943;EUR_AF=0.2127;SAS_AF=0.0879;AA=T|||;VT=SNP
3	59857645	rs675774	C	T	100	PASS	AC=775;AF=0.154752;AN=5008;NS=2504;DP=21425;EAS_AF=0.002;AMR_AF=0.1571;AFR_AF=0.2753;EUR_AF=0.2127;SAS_AF=0.0879;AA=T|||;VT=SNP
3	59857876	rs9827257	A	C	100	PASS	AC=159;AF=0.0317492;AN=5008;NS=2504;DP=19760;EAS_AF=0;AMR_AF=0.0274;AFR_AF=0.0832;EUR_AF=0.0189;SAS_AF=0.0112;AA=A|||;VT=SNP
3	59857932	rs6446086	A	C	100	PASS	AC=3882;AF=0.77516;AN=5008;NS=2504;DP=20597;EAS_AF=0.998;AMR_AF=0.7896;AFR_AF=0.5151;EUR_AF=0.7614;SAS_AF=0.9008;AA=A|||;VT=SNP
3	59858291	rs688947	G	A	100	PASS	AC=4648;AF=0.928115;AN=5008;NS=2504;DP=19972;EAS_AF=1;AMR_AF=0.9424;AFR_AF=0.7859;EUR_AF=0.9742;SAS_AF=0.9888;AA=A|||;VT=SNP
3	59858361	rs689364	T	A	100	PASS	AC=4772;AF=0.952875;AN=5008;NS=2504;DP=18920;EAS_AF=0.997;AMR_AF=0.9524;AFR_AF=0.8752;EUR_AF=0.9761;SAS_AF=0.9888;AA=A|||;VT=SNP
3	59858617	rs582381	T	A	100	PASS	AC=4648;AF=0.928115;AN=5008;NS=2504;DP=19550;EAS_AF=1;AMR_AF=0.9424;AFR_AF=0.7859;EUR_AF=0.9742;SAS_AF=0.9888;AA=T|||;VT=SNP
3	59858865	rs17493	A	G	100	PASS	AC=3938;AF=0.786342;AN=5008;NS=2504;DP=22196;EAS_AF=1;AMR_AF=0.8069;AFR_AF=0.528;EUR_AF=0.7783;SAS_AF=0.909;AA=A|||;VT=SNP
3	59859058	rs677264	C	G	100	PASS	AC=4650;AF=0.928514;AN=5008;NS=2504;DP=22079;EAS_AF=1;AMR_AF=0.9424;AFR_AF=0.7874;EUR_AF=0.9742;SAS_AF=0.9888;AA=G|||;VT=SNP
3	59859234	rs76116152	A	T	100	PASS	AC=54;AF=0.0107827;AN=5008;NS=2504;DP=21420;EAS_AF=0;AMR_AF=0.0173;AFR_AF=0.0091;EUR_AF=0.0189;SAS_AF=0.0112;AA=A|||;VT=SNP
3	59859302	rs112307935	C	T	100	PASS	AC=54;AF=0.0107827;AN=5008;NS=2504;DP=20523;EAS_AF=0;AMR_AF=0.0173;AFR_AF=0.0091;EUR_AF=0.0189;SAS_AF=0.0112;AA=T|||;VT=SNP
3	59859382	rs79221474	G	A	100	PASS	AC=54;AF=0.0107827;AN=5008;NS=2504;DP=19908;EAS_AF=0;AMR_AF=0.0173;AFR_AF=0.0091;EUR_AF=0.0189;SAS_AF=0.0112;AA=A|||;VT=SNP
3	59859460	rs515208	G	A	100	PASS	AC=4598;AF=0.918131;AN=5008;NS=2504;DP=18655;EAS_AF=1;AMR_AF=0.9251;AFR_AF=0.7799;EUR_AF=0.9553;SAS_AF=0.9775;AA=A|||;VT=SNP
3	59859597	rs80320253	G	A	100	PASS	AC=66;AF=0.0131789;AN=5008;NS=2504;DP=20477;EAS_AF=0;AMR_AF=0.0173;AFR_AF=0.0182;EUR_AF=0.0189;SAS_AF=0.0112;AA=A|||;VT=SNP
3	59859953	rs662910	A	G	100	PASS	AC=628;AF=0.125399;AN=5008;NS=2504;DP=19948;EAS_AF=0.001;AMR_AF=0.1326;AFR_AF=0.1997;EUR_AF=0.1958;SAS_AF=0.0757;AA=A|||;VT=SNP
3	59860320	rs650905	C	T	100	PASS	AC=4593;AF=0.917133;AN=5008;NS=2504;DP=20226;EAS_AF=0.999;AMR_AF=0.9424;AFR_AF=0.7443;EUR_AF=0.9751;SAS_AF=0.9888;AA=T|||;VT=SNP
3	59860332	rs874238	A	C	100	PASS	AC=3902;AF=0.779153;AN=5008;NS=2504;DP=19641;EAS_AF=1;AMR_AF=0.7925;AFR_AF=0.5265;EUR_AF=0.7614;SAS_AF=0.9018;AA=A|||;VT=SNP
3	59860587	rs80034884	T	C	100	PASS	AC=47;AF=0.00938498;AN=5008;NS=2504;DP=18221;EAS_AF=0;AMR_AF=0.0173;AFR_AF=0.0038;EUR_AF=0.0189;SAS_AF=0.0112;AA=T|||;VT=SNP
3	59860775	rs669229	T	C	100	PASS	AC=245;AF=0.0489217;AN=5008;NS=2504;DP=19479;EAS_AF=0;AMR_AF=0.0634;AFR_AF=0.0106;EUR_AF=0.1173;SAS_AF=0.0706;AA=C|||;VT=SNP
3	59861005	rs76660928	C	T	100	PASS	AC=135;AF=0.0269569;AN=5008;NS=2504;DP=18566;EAS_AF=0;AMR_AF=0.0461;AFR_AF=0.0144;EUR_AF=0.0785;SAS_AF=0.0051;AA=C|||;VT=SNP
3	59861314	rs17061295	A	G	100	PASS	AC=67;AF=0.0133786;AN=5008;NS=2504;DP=17581;EAS_AF=0;AMR_AF=0.0259;AFR_AF=0.0121;EUR_AF=0.0219;SAS_AF=0.0112;AA=A|||;VT=SNP
3	59861654	rs35245215	G	A	100	PASS	AC=267;AF=0.0533147;AN=5008;NS=2504;DP=14489;EAS_AF=0.0238;AMR_AF=0.062;AFR_AF=0.0098;EUR_AF=0.0905;SAS_AF=0.0982;AA=G|||;VT=SNP
3	59861812	rs73100603	A	C	100	PASS	AC=117;AF=0.0233626;AN=5008;NS=2504;DP=12562;EAS_AF=0.001;AMR_AF=0.0274;AFR_AF=0.0068;EUR_AF=0.0308;SAS_AF=0.0583;AA=C|||;VT=SNP
3	59861871	rs633798	T	C	100	PASS	AC=2237;AF=0.446685;AN=5008;NS=2504;DP=12916;EAS_AF=0.5575;AMR_AF=0.2594;AFR_AF=0.525;EUR_AF=0.3748;SAS_AF=0.4335;AA=T|||;VT=SNP
3	59862077	rs73100604	G	A	100	PASS	AC=117;AF=0.0233626;AN=5008;NS=2504;DP=16203;EAS_AF=0.001;AMR_AF=0.0274;AFR_AF=0.0068;EUR_AF=0.0308;SAS_AF=0.0583;AA=G|||;VT=SNP
3	59862198	rs113109309	T	A	100	PASS	AC=135;AF=0.0269569;AN=5008;NS=2504;DP=14449;EAS_AF=0;AMR_AF=0.0461;AFR_AF=0.0144;EUR_AF=0.0775;SAS_AF=0.0061;AA=T|||;VT=SNP
3	59862381	rs73100605	G	A	100	PASS	AC=119;AF=0.023762;AN=5008;NS=2504;DP=18689;EAS_AF=0.001;AMR_AF=0.0274;AFR_AF=0.0083;EUR_AF=0.0308;SAS_AF=0.0583;AA=G|||;VT=SNP
3	59862386	rs73100606	C	G	100	PASS	AC=121;AF=0.0241613;AN=5008;NS=2504;DP=19783;EAS_AF=0.001;AMR_AF=0.0274;AFR_AF=0.0098;EUR_AF=0.0308;SAS_AF=0.0583;AA=C|||;VT=SNP
3	59862458	rs73100608	T	G	100	PASS	AC=326;AF=0.0650958;AN=5008;NS=2504;DP=23564;EAS_AF=0.001;AMR_AF=0.0778;AFR_AF=0.0613;EUR_AF=0.1064;SAS_AF=0.0849;AA=G|||;VT=SNP
3	59862481	rs73100610	T	C	100	PASS	AC=119;AF=0.023762;AN=5008;NS=2504;DP=23730;EAS_AF=0.001;AMR_AF=0.0274;AFR_AF=0.0083;EUR_AF=0.0308;SAS_AF=0.0583;AA=T|||;VT=SNP
3	59862607	rs73100612	C	T	100	PASS	AC=119;AF=0.023762;AN=5008;NS=2504;DP=22889;EAS_AF=0.001;AMR_AF=0.0274;AFR_AF=0.0083;EUR_AF=0.0308;SAS_AF=0.0583;AA=T|||;VT=SNP
3	59862637	rs79065328	G	A	100	PASS	AC=41;AF=0.0081869;AN=5008;NS=2504;DP=22895;EAS_AF=0;AMR_AF=0.013;AFR_AF=0.0015;EUR_AF=0.0189;SAS_AF=0.0112;AA=G|||;VT=SNP
3	59863041	rs75431325	C	T	100	PASS	AC=42;AF=0.00838658;AN=5008;NS=2504;DP=21382;EAS_AF=0;AMR_AF=0.013;AFR_AF=0.0015;EUR_AF=0.0189;SAS_AF=0.0123;AA=C|||;VT=SNP
3	59863109	rs56156676	C	A	100	PASS	AC=113;AF=0.0225639;AN=5008;NS=2504;DP=20892;EAS_AF=0;AMR_AF=0.0274;AFR_AF=0.0045;EUR_AF=0.0308;SAS_AF=0.0583;AA=C|||;VT=SNP
3	59863292	rs55903427	C	T	100	PASS	AC=117;AF=0.0233626;AN=5008;NS=2504;DP=20011;EAS_AF=0;AMR_AF=0.0274;AFR_AF=0.0045;EUR_AF=0.0308;SAS_AF=0.0624;AA=T|||;VT=SNP
3	59863421	rs56378945	T	C	100	PASS	AC=121;AF=0.0241613;AN=5008;NS=2504;DP=19579;EAS_AF=0.004;AMR_AF=0.0274;AFR_AF=0.0045;EUR_AF=0.0308;SAS_AF=0.0624;AA=T|||;VT=SNP
3	59863728	rs55912826	T	C	100	PASS	AC=117;AF=0.0233626;AN=5008;NS=2504;DP=18891;EAS_AF=0;AMR_AF=0.0274;AFR_AF=0.0045;EUR_AF=0.0308;SAS_AF=0.0624;AA=T|||;VT=SNP
3	59863847	rs604398	C	T	100	PASS	AC=3512;AF=0.701278;AN=5008;NS=2504;DP=19207;EAS_AF=0.9911;AMR_AF=0.7997;AFR_AF=0.1536;EUR_AF=0.8658;SAS_AF=0.9039;AA=C|||;VT=SNP
3	59863928	rs1352021	G	A	100	PASS	AC=256;AF=0.0511182;AN=5008;NS=2504;DP=19302;EAS_AF=0;AMR_AF=0.0389;AFR_AF=0.1044;EUR_AF=0.0308;SAS_AF=0.0613;AA=A|||;VT=SNP
3	59864085	rs73100624	C	T	100	PASS	AC=112;AF=0.0223642;AN=5008;NS=2504;DP=18581;EAS_AF=0;AMR_AF=0.0274;AFR_AF=0.0045;EUR_AF=0.0308;SAS_AF=0.0573;AA=T|||;VT=SNP
3	59864097	rs73100625	C	T	100	PASS	AC=112;AF=0.0223642;AN=5008;NS=2504;DP=19057;EAS_AF=0;AMR_AF=0.0274;AFR_AF=0.0045;EUR_AF=0.0308;SAS_AF=0.0573;AA=C|||;VT=SNP
3	59864107	rs73100626	G	A	100	PASS	AC=116;AF=0.0231629;AN=5008;NS=2504;DP=19036;EAS_AF=0;AMR_AF=0.0274;AFR_AF=0.0045;EUR_AF=0.0308;SAS_AF=0.0613;AA=G|||;VT=SNP
3	59864291	rs17061302	C	G	100	PASS	AC=104;AF=0.0207668;AN=5008;NS=2504;DP=19568;EAS_AF=0;AMR_AF=0.0331;AFR_AF=0.0038;EUR_AF=0.0557;SAS_AF=0.0204;AA=C|||;VT=SNP
3	59864312	rs73100628	G	A	100	PASS	AC=116;AF=0.0231629;AN=5008;NS=2504;DP=20226;EAS_AF=0;AMR_AF=0.0274;AFR_AF=0.0045;EUR_AF=0.0308;SAS_AF=0.0613;AA=A|||;VT=SNP
3	59864363	rs114012978	G	C	100	PASS	AC=116;AF=0.0231629;AN=5008;NS=2504;DP=19436;EAS_AF=0;AMR_AF=0.0274;AFR_AF=0.0045;EUR_AF=0.0308;SAS_AF=0.0613;AA=C|||;VT=SNP
3	59864510	rs73100630	G	A	100	PASS	AC=116;AF=0.0231629;AN=5008;NS=2504;DP=18785;EAS_AF=0;AMR_AF=0.0274;AFR_AF=0.0045;EUR_AF=0.0308;SAS_AF=0.0613;AA=G|||;VT=SNP
3	59864629	rs143876427	C	T	100	PASS	AC=77;AF=0.0153754;AN=5008;NS=2504;DP=18163;EAS_AF=0;AMR_AF=0.0202;AFR_AF=0.0234;EUR_AF=0.0199;SAS_AF=0.0123;AA=C|||;VT=SNP
3	59864774	rs73100634	T	C	100	PASS	AC=116;AF=0.0231629;AN=5008;NS=2504;DP=18856;EAS_AF=0;AMR_AF=0.0274;AFR_AF=0.0045;EUR_AF=0.0308;SAS_AF=0.0613;AA=T|||;VT=SNP
3	59865328	rs73100635	A	G	100	PASS	AC=117;AF=0.0233626;AN=5008;NS=2504;DP=17771;EAS_AF=0;AMR_AF=0.0274;AFR_AF=0.0045;EUR_AF=0.0308;SAS_AF=0.0624;AA=G|||;VT=SNP
3	59865357	rs73100637	C	T	100	PASS	AC=117;AF=0.0233626;AN=5008;NS=2504;DP=17827;EAS_AF=0;AMR_AF=0.0274;AFR_AF=0.0045;EUR_AF=0.0308;SAS_AF=0.0624;AA=C|||;VT=SNP
3	59865385	rs1813201	G	A	100	PASS	AC=1631;AF=0.325679;AN=5008;NS=2504;DP=16613;EAS_AF=0.3998;AMR_AF=0.5533;AFR_AF=0.031;EUR_AF=0.4145;SAS_AF=0.3947;AA=G|||;VT=SNP
3	59865463	rs73100638	C	T	100	PASS	AC=117;AF=0.0233626;AN=5008;NS=2504;DP=15091;EAS_AF=0;AMR_AF=0.0274;AFR_AF=0.0045;EUR_AF=0.0308;SAS_AF=0.0624;AA=T|||;VT=SNP
3	59865517	rs73100641	T	C	100	PASS	AC=118;AF=0.0235623;AN=5008;NS=2504;DP=14290;EAS_AF=0;AMR_AF=0.0274;AFR_AF=0.0045;EUR_AF=0.0308;SAS_AF=0.0634;AA=C|||;VT=SNP
3	59866335	rs73100643	A	T	100	PASS	AC=118;AF=0.0235623;AN=5008;NS=2504;DP=21391;EAS_AF=0;AMR_AF=0.0274;AFR_AF=0.0045;EUR_AF=0.0308;SAS_AF=0.0634;AA=A|||;VT=SNP
3	59866336	rs75559463	T	C	100	PASS	AC=47;AF=0.00938498;AN=5008;NS=2504;DP=21364;EAS_AF=0;AMR_AF=0.0159;AFR_AF=0.0038;EUR_AF=0.0189;SAS_AF=0.0123;AA=T|||;VT=SNP
3	59866449	rs17061320	C	T	100	PASS	AC=476;AF=0.0950479;AN=5008;NS=2504;DP=21918;EAS_AF=0.0089;AMR_AF=0.0432;AFR_AF=0.2542;EUR_AF=0.0308;SAS_AF=0.0716;AA=T|||;VT=SNP
3	59866588	rs114657601	C	T	100	PASS	AC=118;AF=0.0235623;AN=5008;NS=2504;DP=21056;EAS_AF=0;AMR_AF=0.0274;AFR_AF=0.0045;EUR_AF=0.0308;SAS_AF=0.0634;AA=T|||;VT=SNP
3	59866633	rs73100644	T	C	100	PASS	AC=118;AF=0.0235623;AN=5008;NS=2504;DP=20627;EAS_AF=0;AMR_AF=0.0274;AFR_AF=0.0045;EUR_AF=0.0308;SAS_AF=0.0634;AA=C|||;VT=SNP
3	59867125	rs628404	C	T	100	PASS	AC=3786;AF=0.75599;AN=5008;NS=2504;DP=18643;EAS_AF=0.9911;AMR_AF=0.8401;AFR_AF=0.2723;EUR_AF=0.8966;SAS_AF=0.9632;AA=T|||;VT=SNP
3	59867218	rs73100647	A	G	100	PASS	AC=415;AF=0.0828674;AN=5008;NS=2504;DP=14279;EAS_AF=0;AMR_AF=0.0865;AFR_AF=0.1362;EUR_AF=0.1064;SAS_AF=0.0695;AA=A|||;VT=SNP
3	59867268	rs75282060	T	C	100	PASS	AC=25;AF=0.00499201;AN=5008;NS=2504;DP=15544;EAS_AF=0;AMR_AF=0.0072;AFR_AF=0.0023;EUR_AF=0.0159;SAS_AF=0.001;AA=T|||;VT=SNP
3	59867958	rs642214	A	G	100	PASS	AC=4804;AF=0.959265;AN=5008;NS=2504;DP=17340;EAS_AF=1;AMR_AF=0.9553;AFR_AF=0.9032;EUR_AF=0.9751;SAS_AF=0.9796;AA=G|||;VT=SNP
3	59868022	rs73100649	T	C	100	PASS	AC=287;AF=0.0573083;AN=5008;NS=2504;DP=18375;EAS_AF=0.005;AMR_AF=0.0418;AFR_AF=0.121;EUR_AF=0.0308;SAS_AF=0.0634;AA=T|||;VT=SNP
3	59868027	rs73100651	C	T	100	PASS	AC=286;AF=0.0571086;AN=5008;NS=2504;DP=18283;EAS_AF=0.005;AMR_AF=0.0418;AFR_AF=0.1203;EUR_AF=0.0308;SAS_AF=0.0634;AA=T|||;VT=SNP
3	59868741	rs56296352	C	T	100	PASS	AC=140;AF=0.0279553;AN=5008;NS=2504;DP=17143;EAS_AF=0.002;AMR_AF=0.0274;AFR_AF=0.0227;EUR_AF=0.0308;SAS_AF=0.0593;AA=T|||;VT=SNP
3	59868895	rs56192120	T	C	100	PASS	AC=143;AF=0.0285543;AN=5008;NS=2504;DP=16528;EAS_AF=0.005;AMR_AF=0.0274;AFR_AF=0.0227;EUR_AF=0.0308;SAS_AF=0.0593;AA=C|||;VT=SNP
3	59869007	rs780712	G	A	100	PASS	AC=3660;AF=0.730831;AN=5008;NS=2504;DP=18811;EAS_AF=0.9891;AMR_AF=0.8055;AFR_AF=0.264;EUR_AF=0.8658;SAS_AF=0.9039;AA=G|||;VT=SNP
3	59869125	rs56010440	T	C	100	PASS	AC=145;AF=0.0289537;AN=5008;NS=2504;DP=17723;EAS_AF=0.005;AMR_AF=0.0288;AFR_AF=0.0234;EUR_AF=0.0308;SAS_AF=0.0593;AA=C|||;VT=SNP
3	59869148	rs56233685	T	C	100	PASS	AC=145;AF=0.0289537;AN=5008;NS=2504;DP=18205;EAS_AF=0.005;AMR_AF=0.0288;AFR_AF=0.0234;EUR_AF=0.0308;SAS_AF=0.0593;AA=T|||;VT=SNP
3	59869180	rs111942216	G	A	100	PASS	AC=80;AF=0.0159744;AN=5008;NS=2504;DP=17834;EAS_AF=0;AMR_AF=0.0187;AFR_AF=0.0265;EUR_AF=0.0199;SAS_AF=0.0123;AA=G|||;VT=SNP
3	59869280	rs77285763	C	A	100	PASS	AC=67;AF=0.0133786;AN=5008;NS=2504;DP=19834;EAS_AF=0;AMR_AF=0.0187;AFR_AF=0.025;EUR_AF=0.0089;SAS_AF=0.0123;AA=C|||;VT=SNP
3	59869292	rs56242402	G	T	100	PASS	AC=121;AF=0.0241613;AN=5008;NS=2504;DP=19527;EAS_AF=0.005;AMR_AF=0.0288;AFR_AF=0.0053;EUR_AF=0.0308;SAS_AF=0.0593;AA=G|||;VT=SNP
3	59869331	rs56052110	C	G	100	PASS	AC=139;AF=0.0277556;AN=5008;NS=2504;DP=19911;EAS_AF=0;AMR_AF=0.0288;AFR_AF=0.0227;EUR_AF=0.0308;SAS_AF=0.0593;AA=G|||;VT=SNP
3	59869370	rs620113	G	A	100	PASS	AC=4715;AF=0.941494;AN=5008;NS=2504;DP=19733;EAS_AF=0.995;AMR_AF=0.9611;AFR_AF=0.8699;EUR_AF=0.9692;SAS_AF=0.9407;AA=g|||;VT=SNP
3	59869428	rs56145583	C	T	100	PASS	AC=144;AF=0.028754;AN=5008;NS=2504;DP=20376;EAS_AF=0.005;AMR_AF=0.0288;AFR_AF=0.0227;EUR_AF=0.0308;SAS_AF=0.0593;AA=C|||;VT=SNP
3	59869511	rs55720112	T	C	100	PASS	AC=144;AF=0.028754;AN=5008;NS=2504;DP=20245;EAS_AF=0.005;AMR_AF=0.0288;AFR_AF=0.0227;EUR_AF=0.0308;SAS_AF=0.0593;AA=T|||;VT=SNP
3	59869732	rs112552546	G	T	100	PASS	AC=24;AF=0.00479233;AN=5008;NS=2504;DP=19648;EAS_AF=0;AMR_AF=0.0072;AFR_AF=0;EUR_AF=0.0179;SAS_AF=0.001;AA=G|||;VT=SNP
3	59869766	rs116279399	T	G	100	PASS	AC=77;AF=0.0153754;AN=5008;NS=2504;DP=19624;EAS_AF=0;AMR_AF=0.0187;AFR_AF=0.0242;EUR_AF=0.0199;SAS_AF=0.0123;AA=T|||;VT=SNP
3	59869958	rs73100660	C	T	100	PASS	AC=144;AF=0.028754;AN=5008;NS=2504;DP=18506;EAS_AF=0.005;AMR_AF=0.0288;AFR_AF=0.0227;EUR_AF=0.0308;SAS_AF=0.0593;AA=T|||;VT=SNP
3	59870064	rs112102930	G	C	100	PASS	AC=46;AF=0.0091853;AN=5008;NS=2504;DP=19293;EAS_AF=0;AMR_AF=0.0245;AFR_AF=0;EUR_AF=0.0249;SAS_AF=0.0041;AA=G|||;VT=SNP
3	59870187	rs73100663	C	T	100	PASS	AC=213;AF=0.0425319;AN=5008;NS=2504;DP=19436;EAS_AF=0.005;AMR_AF=0.0346;AFR_AF=0.0703;EUR_AF=0.0328;SAS_AF=0.0593;AA=T|||;VT=SNP
3	59870257	rs17061328	T	C	100	PASS	AC=210;AF=0.0419329;AN=5008;NS=2504;DP=19907;EAS_AF=0.005;AMR_AF=0.0346;AFR_AF=0.0696;EUR_AF=0.0308;SAS_AF=0.0593;AA=T|||;VT=SNP
3	59870407	rs73100666	T	C	100	PASS	AC=211;AF=0.0421326;AN=5008;NS=2504;DP=19315;EAS_AF=0.005;AMR_AF=0.0346;AFR_AF=0.0703;EUR_AF=0.0308;SAS_AF=0.0593;AA=T|||;VT=SNP
3	59870422	rs73100668	C	T	100	PASS	AC=191;AF=0.038139;AN=5008;NS=2504;DP=18738;EAS_AF=0.0089;AMR_AF=0.0346;AFR_AF=0.0522;EUR_AF=0.0308;SAS_AF=0.0593;AA=T|||;VT=SNP
3	59870431	rs17364716	A	T	100	PASS	AC=132;AF=0.0263578;AN=5008;NS=2504;DP=18939;EAS_AF=0;AMR_AF=0.0461;AFR_AF=0.0136;EUR_AF=0.0755;SAS_AF=0.0061;AA=A|||;VT=SNP
3	59870622	rs112650153	C	T	100	PASS	AC=132;AF=0.0263578;AN=5008;NS=2504;DP=18522;EAS_AF=0;AMR_AF=0.0461;AFR_AF=0.0136;EUR_AF=0.0755;SAS_AF=0.0061;AA=C|||;VT=SNP
3	59871007	rs79177931	C	A	100	PASS	AC=43;AF=0.00858626;AN=5008;NS=2504;DP=17935;EAS_AF=0;AMR_AF=0.0144;AFR_AF=0.0015;EUR_AF=0.0189;SAS_AF=0.0123;AA=C|||;VT=SNP
3	59871013	rs687069	A	G	100	PASS	AC=3642;AF=0.727236;AN=5008;NS=2504;DP=17781;EAS_AF=0.9871;AMR_AF=0.804;AFR_AF=0.2663;EUR_AF=0.8579;SAS_AF=0.8937;AA=A|||;VT=SNP
3	59871049	rs602197	G	A	100	PASS	AC=3533;AF=0.705471;AN=5008;NS=2504;DP=17386;EAS_AF=0.9871;AMR_AF=0.768;AFR_AF=0.2625;EUR_AF=0.8062;SAS_AF=0.8661;AA=G|||;VT=SNP
3	59871414	rs17061335	G	T	100	PASS	AC=315;AF=0.0628994;AN=5008;NS=2504;DP=19741;EAS_AF=0.006;AMR_AF=0.0692;AFR_AF=0.1006;EUR_AF=0.0457;SAS_AF=0.0838;AA=G|||;VT=SNP
3	59871752	rs73100670	T	C	100	PASS	AC=145;AF=0.0289537;AN=5008;NS=2504;DP=21846;EAS_AF=0.005;AMR_AF=0.0303;AFR_AF=0.0045;EUR_AF=0.0378;SAS_AF=0.0767;AA=T|||;VT=SNP
3	59872177	rs73100672	T	G	100	PASS	AC=565;AF=0.112819;AN=5008;NS=2504;DP=21574;EAS_AF=0.005;AMR_AF=0.1009;AFR_AF=0.2481;EUR_AF=0.0666;SAS_AF=0.0971;AA=T|||;VT=SNP
3	59872329	rs11711468	C	T	100	PASS	AC=65;AF=0.0129792;AN=5008;NS=2504;DP=19121;EAS_AF=0;AMR_AF=0.0086;AFR_AF=0.0023;EUR_AF=0.0189;SAS_AF=0.0378;AA=C|||;VT=SNP
3	59872432	rs78157159	C	T	100	PASS	AC=228;AF=0.0455272;AN=5008;NS=2504;DP=19193;EAS_AF=0;AMR_AF=0.0821;AFR_AF=0.0174;EUR_AF=0.1223;SAS_AF=0.0256;AA=C|||;VT=SNP
3	59872821	rs73100675	T	C	100	PASS	AC=387;AF=0.0772764;AN=5008;NS=2504;DP=19087;EAS_AF=0.0129;AMR_AF=0.0893;AFR_AF=0.1142;EUR_AF=0.0646;SAS_AF=0.0982;AA=T|||;VT=SNP
3	59873842	rs75005223	C	G	100	PASS	AC=232;AF=0.0463259;AN=5008;NS=2504;DP=17937;EAS_AF=0;AMR_AF=0.0807;AFR_AF=0.0204;EUR_AF=0.1223;SAS_AF=0.0266;AA=C|||;VT=SNP
3	59874018	rs17299290	T	A	100	PASS	AC=227;AF=0.0453275;AN=5008;NS=2504;DP=17119;EAS_AF=0.005;AMR_AF=0.036;AFR_AF=0.0635;EUR_AF=0.0378;SAS_AF=0.0767;AA=A|||;VT=SNP
3	59874097	rs17365142	T	A	100	PASS	AC=227;AF=0.0453275;AN=5008;NS=2504;DP=18750;EAS_AF=0.005;AMR_AF=0.036;AFR_AF=0.0635;EUR_AF=0.0378;SAS_AF=0.0767;AA=A|||;VT=SNP
3	59874248	rs56414037	C	T	100	PASS	AC=138;AF=0.0275559;AN=5008;NS=2504;DP=18467;EAS_AF=0.002;AMR_AF=0.0303;AFR_AF=0.0045;EUR_AF=0.0378;SAS_AF=0.0726;AA=C|||;VT=SNP
3	59874297	rs73100680	C	G	100	PASS	AC=140;AF=0.0279553;AN=5008;NS=2504;DP=18936;EAS_AF=0;AMR_AF=0.0303;AFR_AF=0.0045;EUR_AF=0.0378;SAS_AF=0.0767;AA=C|||;VT=SNP
3	59874630	rs4368451	T	C	100	PASS	AC=227;AF=0.0453275;AN=5008;NS=2504;DP=19951;EAS_AF=0.005;AMR_AF=0.036;AFR_AF=0.0635;EUR_AF=0.0378;SAS_AF=0.0767;AA=T|||;VT=SNP
3	59874724	rs11706778	A	G	100	PASS	AC=232;AF=0.0463259;AN=5008;NS=2504;DP=20358;EAS_AF=0;AMR_AF=0.0807;AFR_AF=0.0204;EUR_AF=0.1223;SAS_AF=0.0266;AA=A|||;VT=SNP
3	59874811	rs637319	C	T	100	PASS	AC=11;AF=0.00219649;AN=5008;NS=2504;DP=20836;EAS_AF=0;AMR_AF=0.0014;AFR_AF=0;EUR_AF=0.0089;SAS_AF=0.001;AA=c|||;VT=SNP
3	59875001	rs17365190	T	G	100	PASS	AC=227;AF=0.0453275;AN=5008;NS=2504;DP=20710;EAS_AF=0.005;AMR_AF=0.036;AFR_AF=0.0635;EUR_AF=0.0378;SAS_AF=0.0767;AA=G|||;VT=SNP
3	59875049	rs7622148	T	C	100	PASS	AC=307;AF=0.0613019;AN=5008;NS=2504;DP=19819;EAS_AF=0;AMR_AF=0.036;AFR_AF=0.1369;EUR_AF=0.0795;SAS_AF=0.0215;AA=T|||;VT=SNP
3	59875155	rs17061352	A	G	100	PASS	AC=454;AF=0.090655;AN=5008;NS=2504;DP=20109;EAS_AF=0.0129;AMR_AF=0.0447;AFR_AF=0.2163;EUR_AF=0.0378;SAS_AF=0.0879;AA=A|||;VT=SNP
3	59875624	rs9853482	G	T	100	PASS	AC=1156;AF=0.230831;AN=5008;NS=2504;DP=17625;EAS_AF=0.0129;AMR_AF=0.1729;AFR_AF=0.5915;EUR_AF=0.1332;SAS_AF=0.1094;AA=T|||;VT=SNP
3	59875688	rs73100688	T	C	100	PASS	AC=139;AF=0.0277556;AN=5008;NS=2504;DP=18517;EAS_AF=0.005;AMR_AF=0.0288;AFR_AF=0.0038;EUR_AF=0.0378;SAS_AF=0.0726;AA=T|||;VT=SNP
3	59875996	rs11924342	C	A	100	PASS	AC=364;AF=0.0726837;AN=5008;NS=2504;DP=18442;EAS_AF=0.0129;AMR_AF=0.0375;AFR_AF=0.1558;EUR_AF=0.0378;SAS_AF=0.0828;AA=A|||;VT=SNP
3	59876137	rs11924368	C	T	100	PASS	AC=362;AF=0.0722843;AN=5008;NS=2504;DP=17674;EAS_AF=0.0129;AMR_AF=0.0375;AFR_AF=0.1558;EUR_AF=0.0378;SAS_AF=0.0808;AA=C|||;VT=SNP
3	59876261	rs9820066	A	T	100	PASS	AC=248;AF=0.0495208;AN=5008;NS=2504;DP=17812;EAS_AF=0;AMR_AF=0.0375;AFR_AF=0.1437;EUR_AF=0.0199;SAS_AF=0.0123;AA=A|||;VT=SNP
3	59876658	rs17061366	A	C	100	PASS	AC=364;AF=0.0726837;AN=5008;NS=2504;DP=19156;EAS_AF=0.0129;AMR_AF=0.0375;AFR_AF=0.1558;EUR_AF=0.0378;SAS_AF=0.0828;AA=C|||;VT=SNP
3	59877031	rs73100697	A	T	100	PASS	AC=138;AF=0.0275559;AN=5008;NS=2504;DP=20819;EAS_AF=0.005;AMR_AF=0.0288;AFR_AF=0.0038;EUR_AF=0.0378;SAS_AF=0.0716;AA=A|||;VT=SNP
3	59877072	rs73100701	G	T	100	PASS	AC=133;AF=0.0265575;AN=5008;NS=2504;DP=20709;EAS_AF=0;AMR_AF=0.0288;AFR_AF=0.0038;EUR_AF=0.0378;SAS_AF=0.0716;AA=G|||;VT=SNP
3	59877988	rs17061377	C	A	100	PASS	AC=294;AF=0.0587061;AN=5008;NS=2504;DP=19181;EAS_AF=0;AMR_AF=0.0346;AFR_AF=0.0257;EUR_AF=0.1044;SAS_AF=0.1339;AA=C|||;VT=SNP
3	59877996	rs17061380	G	C	100	PASS	AC=362;AF=0.0722843;AN=5008;NS=2504;DP=18885;EAS_AF=0.0129;AMR_AF=0.0375;AFR_AF=0.1558;EUR_AF=0.0378;SAS_AF=0.0808;AA=C|||;VT=SNP
3	59878184	rs17061381	A	C	100	PASS	AC=679;AF=0.135583;AN=5008;NS=2504;DP=20592;EAS_AF=0.0129;AMR_AF=0.1239;AFR_AF=0.236;EUR_AF=0.161;SAS_AF=0.1084;AA=C|||;VT=SNP
3	59878365	rs17365525	A	G	100	PASS	AC=126;AF=0.0251597;AN=5008;NS=2504;DP=18216;EAS_AF=0;AMR_AF=0.0259;AFR_AF=0.0045;EUR_AF=0.0795;SAS_AF=0.0225;AA=A|||;VT=SNP
3	59878398	rs9834305	T	G	100	PASS	AC=254;AF=0.0507188;AN=5008;NS=2504;DP=17271;EAS_AF=0;AMR_AF=0.0375;AFR_AF=0.1483;EUR_AF=0.0199;SAS_AF=0.0123;AA=T|||;VT=SNP
3	59878875	rs75401515	G	C	100	PASS	AC=130;AF=0.0259585;AN=5008;NS=2504;DP=18170;EAS_AF=0;AMR_AF=0.0447;AFR_AF=0.0166;EUR_AF=0.0706;SAS_AF=0.0061;AA=G|||;VT=SNP
3	59879030	rs9819258	G	A	100	PASS	AC=1149;AF=0.229433;AN=5008;NS=2504;DP=18557;EAS_AF=0.0079;AMR_AF=0.1729;AFR_AF=0.5908;EUR_AF=0.1332;SAS_AF=0.1084;AA=A|||;VT=SNP
3	59880142	rs17299801	A	G	100	PASS	AC=599;AF=0.119609;AN=5008;NS=2504;DP=22411;EAS_AF=0.0129;AMR_AF=0.0922;AFR_AF=0.2443;EUR_AF=0.1074;SAS_AF=0.093;AA=A|||;VT=SNP
3	59880322	rs17061388	T	C	100	PASS	AC=584;AF=0.116613;AN=5008;NS=2504;DP=19763;EAS_AF=0.0129;AMR_AF=0.0893;AFR_AF=0.2352;EUR_AF=0.1064;SAS_AF=0.093;AA=T|||;VT=SNP
3	59880384	rs750793	T	C	100	PASS	AC=1185;AF=0.236621;AN=5008;NS=2504;DP=22154;EAS_AF=0.0139;AMR_AF=0.1729;AFR_AF=0.612;EUR_AF=0.1312;SAS_AF=0.1125;AA=C|||;VT=SNP
3	59881100	rs6794056	A	G	100	PASS	AC=251;AF=0.0501198;AN=5008;NS=2504;DP=21878;EAS_AF=0;AMR_AF=0.0375;AFR_AF=0.146;EUR_AF=0.0199;SAS_AF=0.0123;AA=A|||;VT=SNP
3	59881589	rs9868156	A	C	100	PASS	AC=1276;AF=0.254792;AN=5008;NS=2504;DP=22445;EAS_AF=0.0129;AMR_AF=0.1888;AFR_AF=0.6702;EUR_AF=0.1352;SAS_AF=0.1125;AA=C|||;VT=SNP
3	59882206	rs9284900	G	A	100	PASS	AC=1268;AF=0.253195;AN=5008;NS=2504;DP=17078;EAS_AF=0.0079;AMR_AF=0.1902;AFR_AF=0.6694;EUR_AF=0.1362;SAS_AF=0.1084;AA=A|||;VT=SNP
3	59882760	rs72624870	G	A	100	PASS	AC=432;AF=0.086262;AN=5008;NS=2504;DP=18802;EAS_AF=0.3125;AMR_AF=0.0274;AFR_AF=0.003;EUR_AF=0.0368;SAS_AF=0.0583;AA=g|||;VT=SNP
3	59884024	rs9311738	C	T	100	PASS	AC=809;AF=0.161542;AN=5008;NS=2504;DP=16010;EAS_AF=0.0079;AMR_AF=0.1369;AFR_AF=0.3896;EUR_AF=0.1103;SAS_AF=0.0818;AA=T|||;VT=SNP
3	59884083	rs79778721	T	C	100	PASS	AC=131;AF=0.0261581;AN=5008;NS=2504;DP=17236;EAS_AF=0;AMR_AF=0.0461;AFR_AF=0.0166;EUR_AF=0.0696;SAS_AF=0.0072;AA=T|||;VT=SNP
3	59884212	rs9311739	C	A	100	PASS	AC=1133;AF=0.226238;AN=5008;NS=2504;DP=14969;EAS_AF=0.0079;AMR_AF=0.1715;AFR_AF=0.5953;EUR_AF=0.1262;SAS_AF=0.0941;AA=A|||;VT=SNP
3	59884453	rs9883913	A	G	100	PASS	AC=571;AF=0.114018;AN=5008;NS=2504;DP=18743;EAS_AF=0;AMR_AF=0.098;AFR_AF=0.2988;EUR_AF=0.0885;SAS_AF=0.0194;AA=A|||;VT=SNP
3	59884511	rs9884086	A	G	100	PASS	AC=567;AF=0.113219;AN=5008;NS=2504;DP=18945;EAS_AF=0;AMR_AF=0.098;AFR_AF=0.2958;EUR_AF=0.0885;SAS_AF=0.0194;AA=A|||;VT=SNP
3	59884865	rs9850852	C	G	100	PASS	AC=574;AF=0.114617;AN=5008;NS=2504;DP=21277;EAS_AF=0;AMR_AF=0.098;AFR_AF=0.3011;EUR_AF=0.0885;SAS_AF=0.0194;AA=G|||;VT=SNP
3	59884977	rs9851038	C	T	100	PASS	AC=460;AF=0.091853;AN=5008;NS=2504;DP=23602;EAS_AF=0;AMR_AF=0.1153;AFR_AF=0.1528;EUR_AF=0.1392;SAS_AF=0.0389;AA=C|||;VT=SNP
3	59885380	rs9851655	C	T	100	PASS	AC=756;AF=0.150958;AN=5008;NS=2504;DP=17550;EAS_AF=0;AMR_AF=0.1513;AFR_AF=0.3343;EUR_AF=0.1243;SAS_AF=0.0859;AA=T|||;VT=SNP
3	59885444	rs112203331	C	T	100	PASS	AC=41;AF=0.0081869;AN=5008;NS=2504;DP=15618;EAS_AF=0;AMR_AF=0.0231;AFR_AF=0;EUR_AF=0.0239;SAS_AF=0.001;AA=C|||;VT=SNP
3	59885485	rs9851805	C	T	100	PASS	AC=1099;AF=0.219449;AN=5008;NS=2504;DP=16507;EAS_AF=0.0079;AMR_AF=0.1715;AFR_AF=0.5711;EUR_AF=0.1252;SAS_AF=0.093;AA=T|||;VT=SNP
3	59885522	rs9871827	T	A	100	PASS	AC=1101;AF=0.219848;AN=5008;NS=2504;DP=16704;EAS_AF=0.0079;AMR_AF=0.1729;AFR_AF=0.5719;EUR_AF=0.1252;SAS_AF=0.093;AA=A|||;VT=SNP
3	59885981	rs55853504	A	G	100	PASS	AC=209;AF=0.0417332;AN=5008;NS=2504;DP=19721;EAS_AF=0;AMR_AF=0.0375;AFR_AF=0.0673;EUR_AF=0.0318;SAS_AF=0.0634;AA=A|||;VT=SNP
3	59886056	rs143005807	C	A	100	PASS	AC=12;AF=0.00239617;AN=5008;NS=2504;DP=21104;EAS_AF=0;AMR_AF=0.0014;AFR_AF=0.0008;EUR_AF=0.006;SAS_AF=0.0041;AA=C|||;VT=SNP
3	59886332	rs6446087	A	T	100	PASS	AC=1216;AF=0.242812;AN=5008;NS=2504;DP=20154;EAS_AF=0.0089;AMR_AF=0.1758;AFR_AF=0.6543;EUR_AF=0.1183;SAS_AF=0.1033;AA=T|||;VT=SNP
3	59886395	rs6795827	A	C	100	PASS	AC=324;AF=0.0646965;AN=5008;NS=2504;DP=19081;EAS_AF=0;AMR_AF=0.0418;AFR_AF=0.1997;EUR_AF=0.0189;SAS_AF=0.0123;AA=A|||;VT=SNP
3	59886686	rs76667125	C	A	100	PASS	AC=125;AF=0.0249601;AN=5008;NS=2504;DP=19293;EAS_AF=0;AMR_AF=0.0447;AFR_AF=0.0159;EUR_AF=0.0666;SAS_AF=0.0061;AA=C|||;VT=SNP
3	59886985	rs9823903	A	C	100	PASS	AC=329;AF=0.0656949;AN=5008;NS=2504;DP=19385;EAS_AF=0;AMR_AF=0.0418;AFR_AF=0.2035;EUR_AF=0.0189;SAS_AF=0.0123;AA=A|||;VT=SNP
3	59887076	rs78784066	G	A	100	PASS	AC=64;AF=0.0127796;AN=5008;NS=2504;DP=21359;EAS_AF=0;AMR_AF=0.0202;AFR_AF=0.003;EUR_AF=0.0328;SAS_AF=0.0133;AA=G|||;VT=SNP
3	59887118	rs146018489	A	C	100	PASS	AC=23;AF=0.00459265;AN=5008;NS=2504;DP=20794;EAS_AF=0;AMR_AF=0.0029;AFR_AF=0.0008;EUR_AF=0.0189;SAS_AF=0.001;AA=A|||;VT=SNP
3	59887204	rs9881953	T	C	100	PASS	AC=330;AF=0.0658946;AN=5008;NS=2504;DP=20071;EAS_AF=0.001;AMR_AF=0.0418;AFR_AF=0.2035;EUR_AF=0.0189;SAS_AF=0.0123;AA=T|||;VT=SNP
3	59887317	rs7645600	T	G	100	PASS	AC=319;AF=0.0636981;AN=5008;NS=2504;DP=20154;EAS_AF=0;AMR_AF=0.0418;AFR_AF=0.1959;EUR_AF=0.0189;SAS_AF=0.0123;AA=T|||;VT=SNP
3	59887336	rs11720966	T	C	100	PASS	AC=230;AF=0.0459265;AN=5008;NS=2504;DP=20048;EAS_AF=0;AMR_AF=0.0793;AFR_AF=0.0197;EUR_AF=0.1213;SAS_AF=0.0276;AA=T|||;VT=SNP
3	59887347	rs7645607	T	C	100	PASS	AC=319;AF=0.0636981;AN=5008;NS=2504;DP=19833;EAS_AF=0;AMR_AF=0.0418;AFR_AF=0.1959;EUR_AF=0.0189;SAS_AF=0.0123;AA=T|||;VT=SNP
3	59887586	rs7643424	A	G	100	PASS	AC=330;AF=0.0658946;AN=5008;NS=2504;DP=18742;EAS_AF=0;AMR_AF=0.0432;AFR_AF=0.2035;EUR_AF=0.0189;SAS_AF=0.0123;AA=A|||;VT=SNP
3	59887633	rs7643511	A	G	100	PASS	AC=330;AF=0.0658946;AN=5008;NS=2504;DP=18093;EAS_AF=0.001;AMR_AF=0.0418;AFR_AF=0.2035;EUR_AF=0.0189;SAS_AF=0.0123;AA=A|||;VT=SNP
3	59887642	rs7645880	T	C	100	PASS	AC=329;AF=0.0656949;AN=5008;NS=2504;DP=18098;EAS_AF=0;AMR_AF=0.0418;AFR_AF=0.2035;EUR_AF=0.0189;SAS_AF=0.0123;AA=C|||;VT=SNP
3	59887652	rs7632050	C	T	100	PASS	AC=320;AF=0.0638978;AN=5008;NS=2504;DP=18209;EAS_AF=0;AMR_AF=0.0432;AFR_AF=0.1959;EUR_AF=0.0189;SAS_AF=0.0123;AA=C|||;VT=SNP
3	59887769	rs7643604	A	G	100	PASS	AC=329;AF=0.0656949;AN=5008;NS=2504;DP=18028;EAS_AF=0;AMR_AF=0.0418;AFR_AF=0.2035;EUR_AF=0.0189;SAS_AF=0.0123;AA=A|||;VT=SNP
3	59887788	rs294451	A	G	100	PASS	AC=3696;AF=0.738019;AN=5008;NS=2504;DP=16985;EAS_AF=0.9911;AMR_AF=0.8098;AFR_AF=0.2791;EUR_AF=0.8787;SAS_AF=0.9018;AA=A|||;VT=SNP
3	59888624	rs76593339	T	C	100	PASS	AC=61;AF=0.0121805;AN=5008;NS=2504;DP=17778;EAS_AF=0;AMR_AF=0.0187;AFR_AF=0.003;EUR_AF=0.0308;SAS_AF=0.0133;AA=T|||;VT=SNP
3	59889113	rs9844365	C	T	100	PASS	AC=1212;AF=0.242013;AN=5008;NS=2504;DP=17580;EAS_AF=0.0089;AMR_AF=0.1744;AFR_AF=0.6589;EUR_AF=0.1123;SAS_AF=0.1002;AA=T|||;VT=SNP
3	59889260	rs9864403	T	C	100	PASS	AC=628;AF=0.125399;AN=5008;NS=2504;DP=18425;EAS_AF=0.0079;AMR_AF=0.0994;AFR_AF=0.3132;EUR_AF=0.0437;SAS_AF=0.0951;AA=T|||;VT=SNP
3	59889335	rs78681226	C	G	100	PASS	AC=110;AF=0.0219649;AN=5008;NS=2504;DP=17705;EAS_AF=0;AMR_AF=0.0303;AFR_AF=0.0174;EUR_AF=0.0596;SAS_AF=0.0061;AA=C|||;VT=SNP
3	59889380	rs142843385	C	T	100	PASS	AC=17;AF=0.00339457;AN=5008;NS=2504;DP=17797;EAS_AF=0;AMR_AF=0.0014;AFR_AF=0.0008;EUR_AF=0.0149;SAS_AF=0;AA=C|||;VT=SNP
3	59889614	rs78731078	G	A	100	PASS	AC=112;AF=0.0223642;AN=5008;NS=2504;DP=16881;EAS_AF=0;AMR_AF=0.0317;AFR_AF=0.0182;EUR_AF=0.0606;SAS_AF=0.0051;AA=A|||;VT=SNP
3	59889815	rs294450	C	A	100	PASS	AC=3327;AF=0.664337;AN=5008;NS=2504;DP=13583;EAS_AF=0.7173;AMR_AF=0.5159;AFR_AF=0.6755;EUR_AF=0.6849;SAS_AF=0.6789;AA=C|||;VT=SNP
3	59889846	rs67183715	G	A	100	PASS	AC=3119;AF=0.622804;AN=5008;NS=2504;DP=13777;EAS_AF=0.7133;AMR_AF=0.5058;AFR_AF=0.5439;EUR_AF=0.6938;SAS_AF=0.6462;AA=G|||;VT=SNP
3	59890291	rs780935	C	A	100	PASS	AC=448;AF=0.0894569;AN=5008;NS=2504;DP=18390;EAS_AF=0.1062;AMR_AF=0.0519;AFR_AF=0.0469;EUR_AF=0.1342;SAS_AF=0.1104;AA=C|||;VT=SNP
3	59890381	rs191399454	G	A	100	PASS	AC=28;AF=0.00559105;AN=5008;NS=2504;DP=18538;EAS_AF=0;AMR_AF=0.0173;AFR_AF=0.0008;EUR_AF=0.0109;SAS_AF=0.0041;AA=G|||;VT=SNP
3	59890437	rs2629889	G	A	100	PASS	AC=2002;AF=0.39976;AN=5008;NS=2504;DP=19880;EAS_AF=0.5228;AMR_AF=0.2709;AFR_AF=0.4576;EUR_AF=0.3728;SAS_AF=0.3139;AA=G|||;VT=SNP
3	59890724	rs73102585	G	C	100	PASS	AC=228;AF=0.0455272;AN=5008;NS=2504;DP=19273;EAS_AF=0.001;AMR_AF=0.0476;AFR_AF=0.0242;EUR_AF=0.0765;SAS_AF=0.0869;AA=G|||;VT=SNP
3	59890976	rs643629	G	A	100	PASS	AC=512;AF=0.102236;AN=5008;NS=2504;DP=17148;EAS_AF=0.1052;AMR_AF=0.0533;AFR_AF=0.0908;EUR_AF=0.1372;SAS_AF=0.1135;AA=G|||;VT=SNP
3	59891001	rs141340434	A	G	100	PASS	AC=15;AF=0.00299521;AN=5008;NS=2504;DP=16507;EAS_AF=0;AMR_AF=0.0014;AFR_AF=0.0008;EUR_AF=0.0109;SAS_AF=0.002;AA=A|||;VT=SNP
3	59891010	rs7641743	C	T	100	PASS	AC=2720;AF=0.543131;AN=5008;NS=2504;DP=16618;EAS_AF=0.8065;AMR_AF=0.6196;AFR_AF=0.3222;EUR_AF=0.4563;SAS_AF=0.6053;AA=T|||;VT=SNP
3	59891227	rs11715245	C	T	100	PASS	AC=874;AF=0.174521;AN=5008;NS=2504;DP=17637;EAS_AF=0.0317;AMR_AF=0.1902;AFR_AF=0.1104;EUR_AF=0.335;SAS_AF=0.2321;AA=C|||;VT=SNP
3	59891420	rs6764256	A	C	100	PASS	AC=839;AF=0.167532;AN=5008;NS=2504;DP=15341;EAS_AF=0.3879;AMR_AF=0.0764;AFR_AF=0.1952;EUR_AF=0.0417;SAS_AF=0.0971;AA=A|||;VT=SNP
3	59891635	rs11707595	A	T	100	PASS	AC=881;AF=0.175919;AN=5008;NS=2504;DP=17597;EAS_AF=0.0317;AMR_AF=0.1902;AFR_AF=0.1112;EUR_AF=0.335;SAS_AF=0.2382;AA=A|||;VT=SNP
3	59891638	rs77941385	C	T	100	PASS	AC=188;AF=0.0375399;AN=5008;NS=2504;DP=17751;EAS_AF=0.0536;AMR_AF=0.0476;AFR_AF=0.0363;EUR_AF=0.0229;SAS_AF=0.0307;AA=C|||;VT=SNP
3	59892473	rs1026989	T	C	100	PASS	AC=1220;AF=0.24361;AN=5008;NS=2504;DP=19550;EAS_AF=0.4226;AMR_AF=0.1988;AFR_AF=0.1664;EUR_AF=0.2217;SAS_AF=0.2178;AA=T|||;VT=SNP
3	59892831	rs73102590	G	A	100	PASS	AC=63;AF=0.0125799;AN=5008;NS=2504;DP=20540;EAS_AF=0;AMR_AF=0.0216;AFR_AF=0;EUR_AF=0.0169;SAS_AF=0.0317;AA=G|||;VT=SNP
3	59893036	rs624225	T	C	100	PASS	AC=545;AF=0.108826;AN=5008;NS=2504;DP=23054;EAS_AF=0.1359;AMR_AF=0.0648;AFR_AF=0.056;EUR_AF=0.173;SAS_AF=0.1176;AA=T|||;VT=SNP
3	59893355	rs622875	A	G	100	PASS	AC=3810;AF=0.760783;AN=5008;NS=2504;DP=20286;EAS_AF=0.9454;AMR_AF=0.8098;AFR_AF=0.5023;EUR_AF=0.8091;SAS_AF=0.8354;AA=G|||;VT=SNP
3	59893490	rs12629288	T	C	100	PASS	AC=878;AF=0.175319;AN=5008;NS=2504;DP=21612;EAS_AF=0.3929;AMR_AF=0.0793;AFR_AF=0.2156;EUR_AF=0.0388;SAS_AF=0.1053;AA=T|||;VT=SNP
3	59893532	rs9810994	T	C	100	PASS	AC=916;AF=0.182907;AN=5008;NS=2504;DP=20332;EAS_AF=0.3929;AMR_AF=0.0836;AFR_AF=0.2421;EUR_AF=0.0388;SAS_AF=0.1053;AA=C|||;VT=SNP
3	59893945	rs11707031	T	C	100	PASS	AC=1194;AF=0.238419;AN=5008;NS=2504;DP=20661;EAS_AF=0.0327;AMR_AF=0.2867;AFR_AF=0.1399;EUR_AF=0.4443;SAS_AF=0.3374;AA=C|||;VT=SNP
3	59894061	rs1485727	G	T	100	PASS	AC=1546;AF=0.308706;AN=5008;NS=2504;DP=21413;EAS_AF=0.3671;AMR_AF=0.4683;AFR_AF=0.0855;EUR_AF=0.335;SAS_AF=0.41;AA=G|||;VT=SNP
3	59894512	rs17061444	A	T	100	PASS	AC=270;AF=0.0539137;AN=5008;NS=2504;DP=18320;EAS_AF=0.001;AMR_AF=0.0533;AFR_AF=0.0477;EUR_AF=0.0785;SAS_AF=0.092;AA=A|||;VT=SNP
3	59896203	rs6446089	C	G	100	PASS	AC=879;AF=0.175519;AN=5008;NS=2504;DP=17522;EAS_AF=0.3948;AMR_AF=0.1095;AFR_AF=0.1755;EUR_AF=0.0676;SAS_AF=0.1074;AA=C|||;VT=SNP
3	59896678	rs73102598	T	G	100	PASS	AC=37;AF=0.00738818;AN=5008;NS=2504;DP=16162;EAS_AF=0;AMR_AF=0.0216;AFR_AF=0;EUR_AF=0.0159;SAS_AF=0.0061;AA=T|||;VT=SNP
3	59896735	rs294462	A	G	100	PASS	AC=4473;AF=0.893171;AN=5008;NS=2504;DP=15463;EAS_AF=0.9464;AMR_AF=0.9265;AFR_AF=0.7156;EUR_AF=0.9781;SAS_AF=0.9673;AA=G|||;VT=SNP
3	59897085	rs294461	A	G	100	PASS	AC=3276;AF=0.654153;AN=5008;NS=2504;DP=15701;EAS_AF=0.5565;AMR_AF=0.7536;AFR_AF=0.4508;EUR_AF=0.833;SAS_AF=0.7751;AA=A|||;VT=SNP
3	59897414	rs11922668	A	T	100	PASS	AC=884;AF=0.176518;AN=5008;NS=2504;DP=19600;EAS_AF=0.3929;AMR_AF=0.1095;AFR_AF=0.1815;EUR_AF=0.0676;SAS_AF=0.1063;AA=A|||;VT=SNP
3	59897465	rs6446090	G	C	100	PASS	AC=1698;AF=0.339058;AN=5008;NS=2504;DP=18021;EAS_AF=0.4087;AMR_AF=0.5115;AFR_AF=0.0991;EUR_AF=0.3777;SAS_AF=0.4294;AA=G|||;VT=SNP
3	59897548	rs294460	T	C	100	PASS	AC=4452;AF=0.888978;AN=5008;NS=2504;DP=16224;EAS_AF=0.9464;AMR_AF=0.9236;AFR_AF=0.6952;EUR_AF=0.9781;SAS_AF=0.9755;AA=C|||;VT=SNP
3	59897835	rs36095441	C	T	100	PASS	AC=33;AF=0.00658946;AN=5008;NS=2504;DP=19932;EAS_AF=0;AMR_AF=0;AFR_AF=0.0008;EUR_AF=0.0278;SAS_AF=0.0041;AA=C|||;VT=SNP
3	59898057	rs294459	T	C	100	PASS	AC=1587;AF=0.316893;AN=5008;NS=2504;DP=18885;EAS_AF=0.5069;AMR_AF=0.1859;AFR_AF=0.3684;EUR_AF=0.2406;SAS_AF=0.2229;AA=T|||;VT=SNP
3	59898440	rs73102600	T	A	100	PASS	AC=235;AF=0.0469249;AN=5008;NS=2504;DP=17853;EAS_AF=0.001;AMR_AF=0.0476;AFR_AF=0.0227;EUR_AF=0.0785;SAS_AF=0.0941;AA=T|||;VT=SNP
3	59898939	rs11718220	G	A	100	PASS	AC=793;AF=0.158347;AN=5008;NS=2504;DP=18408;EAS_AF=0.0347;AMR_AF=0.1499;AFR_AF=0.1104;EUR_AF=0.2833;SAS_AF=0.228;AA=G|||;VT=SNP
3	59898962	rs4679622	G	A	100	PASS	AC=1537;AF=0.306909;AN=5008;NS=2504;DP=18433;EAS_AF=0.3859;AMR_AF=0.4597;AFR_AF=0.0832;EUR_AF=0.3151;SAS_AF=0.411;AA=G|||;VT=SNP
3	59898985	rs294458	T	C	100	PASS	AC=3354;AF=0.669728;AN=5008;NS=2504;DP=18638;EAS_AF=0.5585;AMR_AF=0.755;AFR_AF=0.5091;EUR_AF=0.831;SAS_AF=0.7751;AA=T|||;VT=SNP
3	59899215	rs294457	A	G	100	PASS	AC=3357;AF=0.670327;AN=5008;NS=2504;DP=17215;EAS_AF=0.5615;AMR_AF=0.7565;AFR_AF=0.5091;EUR_AF=0.83;SAS_AF=0.7751;AA=A|||;VT=SNP
3	59899496	rs7622441	T	A	100	PASS	AC=1177;AF=0.235024;AN=5008;NS=2504;DP=16057;EAS_AF=0.4385;AMR_AF=0.1744;AFR_AF=0.3003;EUR_AF=0.0915;SAS_AF=0.1278;AA=T|||;VT=SNP
3	59899683	rs17366548	A	G	100	PASS	AC=896;AF=0.178914;AN=5008;NS=2504;DP=14941;EAS_AF=0.0337;AMR_AF=0.1729;AFR_AF=0.115;EUR_AF=0.3529;SAS_AF=0.2403;AA=A|||;VT=SNP
3	59899803	rs34918586	G	C	100	PASS	AC=2562;AF=0.511581;AN=5008;NS=2504;DP=17100;EAS_AF=0.4484;AMR_AF=0.6801;AFR_AF=0.2209;EUR_AF=0.6909;SAS_AF=0.6656;AA=G|||;VT=SNP
3	59900027	rs294455	G	C	100	PASS	AC=3095;AF=0.618011;AN=5008;NS=2504;DP=15429;EAS_AF=0.5615;AMR_AF=0.7349;AFR_AF=0.3207;EUR_AF=0.828;SAS_AF=0.7791;AA=G|||;VT=SNP
3	59900220	rs7349527	G	A	100	PASS	AC=505;AF=0.100839;AN=5008;NS=2504;DP=16277;EAS_AF=0.002;AMR_AF=0.0778;AFR_AF=0.0953;EUR_AF=0.1928;SAS_AF=0.1319;AA=G|||;VT=SNP
3	59900251	rs6787894	G	A	100	PASS	AC=358;AF=0.0714856;AN=5008;NS=2504;DP=16698;EAS_AF=0.0536;AMR_AF=0.0648;AFR_AF=0.1589;EUR_AF=0.0229;SAS_AF=0.0266;AA=g|||;VT=SNP
3	59900298	rs9837060	A	G	100	PASS	AC=1270;AF=0.253594;AN=5008;NS=2504;DP=16681;EAS_AF=0.4226;AMR_AF=0.2003;AFR_AF=0.2065;EUR_AF=0.2266;SAS_AF=0.2086;AA=A|||;VT=SNP
3	59900363	rs34594149	A	C	100	PASS	AC=105;AF=0.0209665;AN=5008;NS=2504;DP=15291;EAS_AF=0;AMR_AF=0.0346;AFR_AF=0.0045;EUR_AF=0.0467;SAS_AF=0.0286;AA=A|||;VT=SNP
3	59900739	rs294454	T	C	100	PASS	AC=1461;AF=0.291733;AN=5008;NS=2504;DP=18523;EAS_AF=0.1488;AMR_AF=0.2464;AFR_AF=0.2315;EUR_AF=0.4811;SAS_AF=0.3579;AA=C|||;VT=SNP
3	59900871	rs17366680	G	A	100	PASS	AC=499;AF=0.0996406;AN=5008;NS=2504;DP=18508;EAS_AF=0.001;AMR_AF=0.0793;AFR_AF=0.0953;EUR_AF=0.1909;SAS_AF=0.1278;AA=C|||;VT=SNP
3	59900929	rs294453	G	T	100	PASS	AC=1350;AF=0.269569;AN=5008;NS=2504;DP=19245;EAS_AF=0.1438;AMR_AF=0.2291;AFR_AF=0.1921;EUR_AF=0.4443;SAS_AF=0.3528;AA=T|||;VT=SNP
3	59901393	rs62238309	C	T	100	PASS	AC=1392;AF=0.277955;AN=5008;NS=2504;DP=20358;EAS_AF=0.1448;AMR_AF=0.2262;AFR_AF=0.2284;EUR_AF=0.4433;SAS_AF=0.3487;AA=C|||;VT=SNP
3	59901486	rs146418890	C	T	100	PASS	AC=37;AF=0.00738818;AN=5008;NS=2504;DP=19628;EAS_AF=0;AMR_AF=0.0115;AFR_AF=0.0015;EUR_AF=0.0199;SAS_AF=0.0072;AA=C|||;VT=SNP
3	59901620	rs79644215	T	C	100	PASS	AC=22;AF=0.00439297;AN=5008;NS=2504;DP=17197;EAS_AF=0;AMR_AF=0.0029;AFR_AF=0;EUR_AF=0.0109;SAS_AF=0.0092;AA=T|||;VT=SNP
3	59901725	rs116109523	T	C	100	PASS	AC=54;AF=0.0107827;AN=5008;NS=2504;DP=20967;EAS_AF=0;AMR_AF=0.013;AFR_AF=0.0023;EUR_AF=0.0398;SAS_AF=0.002;AA=T|||;VT=SNP
3	59901769	rs35510391	C	A	100	PASS	AC=750;AF=0.14976;AN=5008;NS=2504;DP=20853;EAS_AF=0.0337;AMR_AF=0.1412;AFR_AF=0.1029;EUR_AF=0.2624;SAS_AF=0.2229;AA=C|||;VT=SNP
3	59902252	rs7612797	A	G	100	PASS	AC=2071;AF=0.413538;AN=5008;NS=2504;DP=18974;EAS_AF=0.4276;AMR_AF=0.5793;AFR_AF=0.1717;EUR_AF=0.4791;SAS_AF=0.5409;AA=A|||;VT=SNP
3	59902801	rs1825630	C	T	100	PASS	AC=2237;AF=0.446685;AN=5008;NS=2504;DP=20747;EAS_AF=0.5159;AMR_AF=0.3401;AFR_AF=0.4304;EUR_AF=0.494;SAS_AF=0.4243;AA=T|||;VT=SNP
3	59902805	rs74527002	T	C	100	PASS	AC=58;AF=0.0115815;AN=5008;NS=2504;DP=20622;EAS_AF=0;AMR_AF=0.0159;AFR_AF=0.0023;EUR_AF=0.0408;SAS_AF=0.0031;AA=T|||;VT=SNP
3	59903136	rs115132539	G	A	100	PASS	AC=26;AF=0.00519169;AN=5008;NS=2504;DP=21220;EAS_AF=0;AMR_AF=0.0086;AFR_AF=0;EUR_AF=0.0179;SAS_AF=0.002;AA=G|||;VT=SNP
3	59903194	rs13088815	T	C	100	PASS	AC=329;AF=0.0656949;AN=5008;NS=2504;DP=20932;EAS_AF=0.0337;AMR_AF=0.0793;AFR_AF=0.0166;EUR_AF=0.1193;SAS_AF=0.1002;AA=T|||;VT=SNP
3	59903450	rs17300987	G	C	100	PASS	AC=124;AF=0.0247604;AN=5008;NS=2504;DP=19804;EAS_AF=0;AMR_AF=0.062;AFR_AF=0.0015;EUR_AF=0.0577;SAS_AF=0.0215;AA=G|||;VT=SNP
3	59903580	rs17301008	A	T	100	PASS	AC=1659;AF=0.33127;AN=5008;NS=2504;DP=20325;EAS_AF=0.4276;AMR_AF=0.4957;AFR_AF=0.0862;EUR_AF=0.3499;SAS_AF=0.4274;AA=A|||;VT=SNP
3	59903812	rs12630613	G	A	100	PASS	AC=798;AF=0.159345;AN=5008;NS=2504;DP=19536;EAS_AF=0.3522;AMR_AF=0.1095;AFR_AF=0.0976;EUR_AF=0.0835;SAS_AF=0.1575;AA=G|||;VT=SNP
3	59904017	rs13071758	C	T	100	PASS	AC=640;AF=0.127796;AN=5008;NS=2504;DP=19038;EAS_AF=0.0863;AMR_AF=0.0893;AFR_AF=0.18;EUR_AF=0.1769;SAS_AF=0.0767;AA=T|||;VT=SNP
3	59904188	rs115018477	G	T	100	PASS	AC=114;AF=0.0227636;AN=5008;NS=2504;DP=17878;EAS_AF=0;AMR_AF=0.0389;AFR_AF=0.0348;EUR_AF=0.0278;SAS_AF=0.0133;AA=T|||;VT=SNP
3	59904329	rs139239158	C	G	100	PASS	AC=30;AF=0.00599042;AN=5008;NS=2504;DP=19385;EAS_AF=0.002;AMR_AF=0.0086;AFR_AF=0.0023;EUR_AF=0.0159;SAS_AF=0.0031;AA=C|||;VT=SNP
3	59904539	rs1973780	A	C	100	PASS	AC=3051;AF=0.609225;AN=5008;NS=2504;DP=19416;EAS_AF=0.9196;AMR_AF=0.6326;AFR_AF=0.2995;EUR_AF=0.6183;SAS_AF=0.682;AA=A|||;VT=SNP
3	59904811	rs9825594	C	A	100	PASS	AC=2360;AF=0.471246;AN=5008;NS=2504;DP=19577;EAS_AF=0.3452;AMR_AF=0.5159;AFR_AF=0.5643;EUR_AF=0.501;SAS_AF=0.4131;AA=A|||;VT=SNP
3	59904826	rs55718637	A	C	100	PASS	AC=299;AF=0.0597045;AN=5008;NS=2504;DP=19061;EAS_AF=0.0804;AMR_AF=0.0749;AFR_AF=0.0673;EUR_AF=0.0398;SAS_AF=0.0378;AA=A|||;VT=SNP
3	59904863	rs62238311	G	A	100	PASS	AC=479;AF=0.095647;AN=5008;NS=2504;DP=18244;EAS_AF=0.005;AMR_AF=0.1311;AFR_AF=0.0257;EUR_AF=0.2127;SAS_AF=0.138;AA=G|||;VT=SNP
3	59905247	rs6786862	G	C	100	PASS	AC=175;AF=0.0349441;AN=5008;NS=2504;DP=19718;EAS_AF=0.0089;AMR_AF=0.0519;AFR_AF=0.0469;EUR_AF=0.0437;SAS_AF=0.0245;AA=C|||;VT=SNP
3	59905705	rs6776220	A	T	100	PASS	AC=446;AF=0.0890575;AN=5008;NS=2504;DP=19934;EAS_AF=0.003;AMR_AF=0.1326;AFR_AF=0.0189;EUR_AF=0.2137;SAS_AF=0.1135;AA=A|||;VT=SNP
3	59905777	rs1385815	A	G	100	PASS	AC=898;AF=0.179313;AN=5008;NS=2504;DP=19852;EAS_AF=0.0129;AMR_AF=0.2666;AFR_AF=0.1815;EUR_AF=0.2416;SAS_AF=0.2219;AA=A|||;VT=SNP
3	59905933	rs6776435	A	G	100	PASS	AC=479;AF=0.095647;AN=5008;NS=2504;DP=19047;EAS_AF=0.0119;AMR_AF=0.0749;AFR_AF=0.1452;EUR_AF=0.0915;SAS_AF=0.1339;AA=A|||;VT=SNP
3	59906054	rs17301106	T	A	100	PASS	AC=897;AF=0.179113;AN=5008;NS=2504;DP=18787;EAS_AF=0.0129;AMR_AF=0.2666;AFR_AF=0.1815;EUR_AF=0.2416;SAS_AF=0.2209;AA=T|||;VT=SNP
3	59906401	rs62238312	G	A	100	PASS	AC=449;AF=0.0896565;AN=5008;NS=2504;DP=20145;EAS_AF=0.002;AMR_AF=0.1326;AFR_AF=0.0219;EUR_AF=0.2127;SAS_AF=0.1145;AA=G|||;VT=SNP
3	59906598	rs2293212	C	T	100	PASS	AC=2442;AF=0.48762;AN=5008;NS=2504;DP=18363;EAS_AF=0.4345;AMR_AF=0.5764;AFR_AF=0.5855;EUR_AF=0.3837;SAS_AF=0.454;AA=T|||;VT=SNP
3	59906741	rs117018326	T	C	100	PASS	AC=137;AF=0.0273562;AN=5008;NS=2504;DP=17620;EAS_AF=0.0109;AMR_AF=0.049;AFR_AF=0.0151;EUR_AF=0.0457;SAS_AF=0.0266;AA=T|||;VT=SNP
3	59907070	rs7625937	A	G	100	PASS	AC=2888;AF=0.576677;AN=5008;NS=2504;DP=20286;EAS_AF=0.4375;AMR_AF=0.696;AFR_AF=0.6089;EUR_AF=0.5964;SAS_AF=0.5716;AA=G|||;VT=SNP
3	59907227	rs56102208	G	A	100	PASS	AC=361;AF=0.0720847;AN=5008;NS=2504;DP=21110;EAS_AF=0.0784;AMR_AF=0.0807;AFR_AF=0.112;EUR_AF=0.0417;SAS_AF=0.0368;AA=A|||;VT=SNP
3	59907329	rs9311741	G	A	100	PASS	AC=2940;AF=0.587061;AN=5008;NS=2504;DP=20969;EAS_AF=0.4256;AMR_AF=0.7133;AFR_AF=0.6505;EUR_AF=0.5954;SAS_AF=0.5695;AA=A|||;VT=SNP
3	59907597	rs17301211	A	G	100	PASS	AC=438;AF=0.0874601;AN=5008;NS=2504;DP=20112;EAS_AF=0.002;AMR_AF=0.134;AFR_AF=0.0121;EUR_AF=0.2137;SAS_AF=0.1145;AA=A|||;VT=SNP
3	59907628	rs9311742	C	A	100	PASS	AC=2342;AF=0.467652;AN=5008;NS=2504;DP=20453;EAS_AF=0.4226;AMR_AF=0.6239;AFR_AF=0.4206;EUR_AF=0.503;SAS_AF=0.4305;AA=A|||;VT=SNP
3	59907630	rs55700362	G	T	100	PASS	AC=315;AF=0.0628994;AN=5008;NS=2504;DP=20485;EAS_AF=0.0784;AMR_AF=0.0764;AFR_AF=0.0802;EUR_AF=0.0408;SAS_AF=0.0368;AA=G|||;VT=SNP
3	59908126	rs1385816	A	G	100	PASS	AC=1126;AF=0.22484;AN=5008;NS=2504;DP=20133;EAS_AF=0.3333;AMR_AF=0.3429;AFR_AF=0.0719;EUR_AF=0.2028;SAS_AF=0.2587;AA=A|||;VT=SNP;EX_TARGET
3	59908265	rs2276732	A	C	100	PASS	AC=658;AF=0.13139;AN=5008;NS=2504;DP=20515;EAS_AF=0.3313;AMR_AF=0.1412;AFR_AF=0.0038;EUR_AF=0.0537;SAS_AF=0.1708;AA=A|||;VT=SNP
3	59908281	rs17061478	C	T	100	PASS	AC=690;AF=0.13778;AN=5008;NS=2504;DP=20332;EAS_AF=0.0893;AMR_AF=0.1527;AFR_AF=0.2693;EUR_AF=0.0855;SAS_AF=0.0532;AA=T|||;VT=SNP
3	59908401	rs2276733	C	T	100	PASS	AC=657;AF=0.13119;AN=5008;NS=2504;DP=18441;EAS_AF=0.3313;AMR_AF=0.1412;AFR_AF=0.0038;EUR_AF=0.0527;SAS_AF=0.1708;AA=C|||;VT=SNP
3	59908502	rs66507349	G	T	100	PASS	AC=411;AF=0.0820687;AN=5008;NS=2504;DP=19063;EAS_AF=0.0774;AMR_AF=0.085;AFR_AF=0.1498;EUR_AF=0.0398;SAS_AF=0.0368;AA=G|||;VT=SNP
3	59908514	rs2171130	A	G	100	PASS	AC=658;AF=0.13139;AN=5008;NS=2504;DP=19268;EAS_AF=0.3323;AMR_AF=0.1412;AFR_AF=0.0038;EUR_AF=0.0527;SAS_AF=0.1708;AA=A|||;VT=SNP
3	59908883	rs6797901	G	A	100	PASS	AC=436;AF=0.0870607;AN=5008;NS=2504;DP=14181;EAS_AF=0.002;AMR_AF=0.1326;AFR_AF=0.0136;EUR_AF=0.2127;SAS_AF=0.1125;AA=G|||;VT=SNP
3	59908889	rs368788527	T	G	100	PASS	AC=19;AF=0.00379393;AN=5008;NS=2504;DP=13863;EAS_AF=0;AMR_AF=0.0029;AFR_AF=0;EUR_AF=0.0099;SAS_AF=0.0072;AA=T|||;VT=SNP
3	59908905	rs141760472	C	T	100	PASS	AC=36;AF=0.0071885;AN=5008;NS=2504;DP=12837;EAS_AF=0;AMR_AF=0.0072;AFR_AF=0.0038;EUR_AF=0.0229;SAS_AF=0.0031;AA=C|||;VT=SNP
3	59909315	rs13070872	G	C	100	PASS	AC=442;AF=0.0882588;AN=5008;NS=2504;DP=21348;EAS_AF=0.0585;AMR_AF=0.0821;AFR_AF=0.0129;EUR_AF=0.1948;SAS_AF=0.1155;AA=G|||;VT=SNP
3	59909673	rs17301396	C	T	100	PASS	AC=379;AF=0.0756789;AN=5008;NS=2504;DP=19860;EAS_AF=0.001;AMR_AF=0.1902;AFR_AF=0.0061;EUR_AF=0.1491;SAS_AF=0.09;AA=C|||;VT=SNP
3	59910061	rs57355888	T	G	100	PASS	AC=611;AF=0.122005;AN=5008;NS=2504;DP=18281;EAS_AF=0.0099;AMR_AF=0.0793;AFR_AF=0.2315;EUR_AF=0.0934;SAS_AF=0.1493;AA=t|||;VT=SNP
3	59910352	rs12633994	T	C	100	PASS	AC=739;AF=0.147564;AN=5008;NS=2504;DP=19513;EAS_AF=0.3343;AMR_AF=0.1542;AFR_AF=0.0507;EUR_AF=0.0497;SAS_AF=0.182;AA=T|||;VT=SNP
3	59910401	rs73104510	A	G	100	PASS	AC=383;AF=0.0764776;AN=5008;NS=2504;DP=19908;EAS_AF=0.001;AMR_AF=0.1902;AFR_AF=0.0061;EUR_AF=0.1501;SAS_AF=0.093;AA=A|||;VT=SNP
3	59910421	rs80071299	A	G	100	PASS	AC=125;AF=0.0249601;AN=5008;NS=2504;DP=19714;EAS_AF=0.0109;AMR_AF=0.0403;AFR_AF=0.0121;EUR_AF=0.0437;SAS_AF=0.0266;AA=A|||;VT=SNP
3	59910651	rs79280155	C	T	100	PASS	AC=45;AF=0.00898562;AN=5008;NS=2504;DP=18961;EAS_AF=0;AMR_AF=0.013;AFR_AF=0;EUR_AF=0.0298;SAS_AF=0.0061;AA=C|||;VT=SNP
3	59910675	rs931318	G	T	100	PASS	AC=655;AF=0.130791;AN=5008;NS=2504;DP=19738;EAS_AF=0.0099;AMR_AF=0.0922;AFR_AF=0.2708;EUR_AF=0.0954;SAS_AF=0.1299;AA=T|||;VT=SNP
3	59910892	rs931319	C	A	100	PASS	AC=411;AF=0.0820687;AN=5008;NS=2504;DP=18990;EAS_AF=0.0099;AMR_AF=0.072;AFR_AF=0.1014;EUR_AF=0.0905;SAS_AF=0.1288;AA=C|||;VT=SNP
3	59911024	rs12492234	T	C	100	PASS	AC=387;AF=0.0772764;AN=5008;NS=2504;DP=19895;EAS_AF=0.001;AMR_AF=0.1945;AFR_AF=0.0061;EUR_AF=0.1521;SAS_AF=0.092;AA=T|||;VT=SNP
3	59911136	rs9681598	G	A	100	PASS	AC=181;AF=0.0361422;AN=5008;NS=2504;DP=20842;EAS_AF=0;AMR_AF=0.0519;AFR_AF=0.0038;EUR_AF=0.1193;SAS_AF=0.0204;AA=G|||;VT=SNP
3	59911566	rs12489018	G	A	100	PASS	AC=2018;AF=0.402955;AN=5008;NS=2504;DP=20691;EAS_AF=0.1042;AMR_AF=0.5447;AFR_AF=0.4622;EUR_AF=0.5408;SAS_AF=0.3885;AA=A|||;VT=SNP
3	59911602	rs17061480	C	G	100	PASS	AC=404;AF=0.0806709;AN=5008;NS=2504;DP=21214;EAS_AF=0.0813;AMR_AF=0.085;AFR_AF=0.1475;EUR_AF=0.0378;SAS_AF=0.0307;AA=C|||;VT=SNP
3	59912121	rs55706007	T	C	100	PASS	AC=418;AF=0.0834665;AN=5008;NS=2504;DP=20747;EAS_AF=0.0853;AMR_AF=0.085;AFR_AF=0.1536;EUR_AF=0.0398;SAS_AF=0.0307;AA=T|||;VT=SNP
3	59912559	rs62238343	T	C	100	PASS	AC=439;AF=0.0876597;AN=5008;NS=2504;DP=20376;EAS_AF=0.002;AMR_AF=0.1326;AFR_AF=0.0121;EUR_AF=0.2137;SAS_AF=0.1166;AA=T|||;VT=SNP
3	59912872	rs6793471	G	A	100	PASS	AC=735;AF=0.146765;AN=5008;NS=2504;DP=19115;EAS_AF=0.3155;AMR_AF=0.1527;AFR_AF=0.0666;EUR_AF=0.0527;SAS_AF=0.1738;AA=G|||;VT=SNP
3	59912933	rs6782393	A	C	100	PASS	AC=737;AF=0.147165;AN=5008;NS=2504;DP=17366;EAS_AF=0.3155;AMR_AF=0.1527;AFR_AF=0.0666;EUR_AF=0.0527;SAS_AF=0.1759;AA=A|||;VT=SNP
3	59912938	rs58538301	T	G	100	PASS	AC=273;AF=0.0545128;AN=5008;NS=2504;DP=17375;EAS_AF=0.0099;AMR_AF=0.1412;AFR_AF=0.0144;EUR_AF=0.1153;SAS_AF=0.0307;AA=T|||;VT=SNP
3	59912970	rs55676042	T	C	100	PASS	AC=633;AF=0.126398;AN=5008;NS=2504;DP=16837;EAS_AF=0.0863;AMR_AF=0.1052;AFR_AF=0.3018;EUR_AF=0.0437;SAS_AF=0.0307;AA=C|||;VT=SNP
3	59912994	rs59392582	A	G	100	PASS	AC=274;AF=0.0547125;AN=5008;NS=2504;DP=16277;EAS_AF=0.0099;AMR_AF=0.1398;AFR_AF=0.0144;EUR_AF=0.1173;SAS_AF=0.0307;AA=A|||;VT=SNP
3	59913437	rs11712381	G	A	100	PASS	AC=501;AF=0.10004;AN=5008;NS=2504;DP=15342;EAS_AF=0.002;AMR_AF=0.1412;AFR_AF=0.0545;EUR_AF=0.2137;SAS_AF=0.1166;AA=G|||;VT=SNP
3	59913763	rs78831276	C	T	100	PASS	AC=42;AF=0.00838658;AN=5008;NS=2504;DP=19630;EAS_AF=0;AMR_AF=0.0058;AFR_AF=0;EUR_AF=0.0149;SAS_AF=0.0235;AA=C|||;VT=SNP
3	59914029	rs62238344	T	C	100	PASS	AC=514;AF=0.102636;AN=5008;NS=2504;DP=20361;EAS_AF=0.002;AMR_AF=0.1427;AFR_AF=0.062;EUR_AF=0.2157;SAS_AF=0.1166;AA=T|||;VT=SNP
3	59914042	rs76313555	C	T	100	PASS	AC=34;AF=0.00678914;AN=5008;NS=2504;DP=20200;EAS_AF=0;AMR_AF=0.0086;AFR_AF=0.003;EUR_AF=0.0189;SAS_AF=0.0051;AA=C|||;VT=SNP
3	59914050	rs62238345	T	A	100	PASS	AC=441;AF=0.0880591;AN=5008;NS=2504;DP=20222;EAS_AF=0.002;AMR_AF=0.1354;AFR_AF=0.0113;EUR_AF=0.2147;SAS_AF=0.1166;AA=T|||;VT=SNP
3	59914061	rs62238346	T	C	100	PASS	AC=518;AF=0.103435;AN=5008;NS=2504;DP=19841;EAS_AF=0.002;AMR_AF=0.1427;AFR_AF=0.0658;EUR_AF=0.2147;SAS_AF=0.1166;AA=T|||;VT=SNP
3	59914315	rs73104515	T	C	100	PASS	AC=281;AF=0.0561102;AN=5008;NS=2504;DP=20334;EAS_AF=0.0099;AMR_AF=0.1455;AFR_AF=0.0129;EUR_AF=0.1233;SAS_AF=0.0297;AA=T|||;VT=SNP
3	59914385	rs80236846	A	G	100	PASS	AC=374;AF=0.0746805;AN=5008;NS=2504;DP=19410;EAS_AF=0.0099;AMR_AF=0.0692;AFR_AF=0.0764;EUR_AF=0.0875;SAS_AF=0.1299;AA=A|||;VT=SNP
3	59914579	rs9682165	G	C	100	PASS	AC=524;AF=0.104633;AN=5008;NS=2504;DP=14783;EAS_AF=0.002;AMR_AF=0.1441;AFR_AF=0.0703;EUR_AF=0.2147;SAS_AF=0.1155;AA=G|||;VT=SNP
3	59914586	rs143468849	T	C	100	PASS	AC=281;AF=0.0561102;AN=5008;NS=2504;DP=14635;EAS_AF=0.0099;AMR_AF=0.1455;AFR_AF=0.0129;EUR_AF=0.1233;SAS_AF=0.0297;AA=T|||;VT=SNP
3	59914645	rs9682843	T	C	100	PASS	AC=440;AF=0.0878594;AN=5008;NS=2504;DP=16309;EAS_AF=0.002;AMR_AF=0.1354;AFR_AF=0.0113;EUR_AF=0.2147;SAS_AF=0.1155;AA=T|||;VT=SNP
3	59914668	rs140229949	C	T	100	PASS	AC=157;AF=0.0313498;AN=5008;NS=2504;DP=14079;EAS_AF=0;AMR_AF=0.1023;AFR_AF=0.0023;EUR_AF=0.0785;SAS_AF=0.0041;AA=C|||;VT=SNP
3	59915206	rs145440064	C	G	100	PASS	AC=362;AF=0.0722843;AN=5008;NS=2504;DP=15812;EAS_AF=0.0099;AMR_AF=0.0692;AFR_AF=0.0719;EUR_AF=0.0885;SAS_AF=0.1227;AA=C|||;VT=SNP
3	59915336	rs11714533	G	C	100	PASS	AC=440;AF=0.0878594;AN=5008;NS=2504;DP=16831;EAS_AF=0.002;AMR_AF=0.1354;AFR_AF=0.0113;EUR_AF=0.2147;SAS_AF=0.1155;AA=G|||;VT=SNP
3	59915415	rs74368812	T	C	100	PASS	AC=237;AF=0.0473243;AN=5008;NS=2504;DP=17764;EAS_AF=0.001;AMR_AF=0.0937;AFR_AF=0.0038;EUR_AF=0.0795;SAS_AF=0.0879;AA=T|||;VT=SNP
3	59915715	rs11715441	G	T	100	PASS	AC=527;AF=0.105232;AN=5008;NS=2504;DP=19077;EAS_AF=0.002;AMR_AF=0.1441;AFR_AF=0.0651;EUR_AF=0.2247;SAS_AF=0.1155;AA=G|||;VT=SNP
3	59915806	rs77800998	A	G	100	PASS	AC=12;AF=0.00239617;AN=5008;NS=2504;DP=20462;EAS_AF=0;AMR_AF=0.0014;AFR_AF=0;EUR_AF=0.0089;SAS_AF=0.002;AA=A|||;VT=SNP
3	59915933	rs73104516	C	A	100	PASS	AC=281;AF=0.0561102;AN=5008;NS=2504;DP=19744;EAS_AF=0.0099;AMR_AF=0.1527;AFR_AF=0.0151;EUR_AF=0.1163;SAS_AF=0.0286;AA=C|||;VT=SNP
3	59916174	rs56269014	A	G	100	PASS	AC=49;AF=0.00978435;AN=5008;NS=2504;DP=18446;EAS_AF=0;AMR_AF=0.0144;AFR_AF=0;EUR_AF=0.0159;SAS_AF=0.0235;AA=A|||;VT=SNP
3	59916225	rs77284646	C	A	100	PASS	AC=987;AF=0.197085;AN=5008;NS=2504;DP=16728;EAS_AF=0.4921;AMR_AF=0.1153;AFR_AF=0.0363;EUR_AF=0.1471;SAS_AF=0.2198;AA=C|||;VT=SNP
3	59916314	rs2366968	C	T	100	PASS	AC=3087;AF=0.616414;AN=5008;NS=2504;DP=17114;EAS_AF=0.9772;AMR_AF=0.5187;AFR_AF=0.4887;EUR_AF=0.4861;SAS_AF=0.6207;AA=C|||;VT=SNP
3	59916653	rs55673050	T	C	100	PASS	AC=270;AF=0.0539137;AN=5008;NS=2504;DP=16680;EAS_AF=0.0099;AMR_AF=0.1499;AFR_AF=0.0151;EUR_AF=0.1093;SAS_AF=0.0266;AA=T|||;VT=SNP
3	59916752	rs6783428	C	T	100	PASS	AC=2054;AF=0.410144;AN=5008;NS=2504;DP=19959;EAS_AF=0.1022;AMR_AF=0.5331;AFR_AF=0.5265;EUR_AF=0.508;SAS_AF=0.3824;AA=C|||;VT=SNP
3	59916886	rs80013054	T	C	100	PASS	AC=104;AF=0.0207668;AN=5008;NS=2504;DP=21320;EAS_AF=0.005;AMR_AF=0.0533;AFR_AF=0.0045;EUR_AF=0.0298;SAS_AF=0.0266;AA=T|||;VT=SNP
3	59917169	rs17301647	G	C	100	PASS	AC=440;AF=0.0878594;AN=5008;NS=2504;DP=17741;EAS_AF=0.002;AMR_AF=0.1326;AFR_AF=0.0136;EUR_AF=0.2127;SAS_AF=0.1166;AA=G|||;VT=SNP
3	59917928	rs1038516	A	G	100	PASS	AC=868;AF=0.173323;AN=5008;NS=2504;DP=18471;EAS_AF=0.0198;AMR_AF=0.2147;AFR_AF=0.2821;EUR_AF=0.171;SAS_AF=0.1575;AA=A|||;VT=SNP
3	59917970	rs3772444	C	T	100	PASS	AC=2148;AF=0.428914;AN=5008;NS=2504;DP=18147;EAS_AF=0.5129;AMR_AF=0.4164;AFR_AF=0.3729;EUR_AF=0.4712;SAS_AF=0.3834;AA=T|||;VT=SNP
3	59918223	rs3772445	C	G	100	PASS	AC=2149;AF=0.429113;AN=5008;NS=2504;DP=18704;EAS_AF=0.5159;AMR_AF=0.4164;AFR_AF=0.3729;EUR_AF=0.4712;SAS_AF=0.3814;AA=G|||;VT=SNP
3	59918375	rs12490525	G	C	100	PASS	AC=263;AF=0.052516;AN=5008;NS=2504;DP=18902;EAS_AF=0.0099;AMR_AF=0.1412;AFR_AF=0.0159;EUR_AF=0.1083;SAS_AF=0.0256;AA=G|||;VT=SNP
3	59918539	rs3772446	A	C	100	PASS	AC=272;AF=0.0543131;AN=5008;NS=2504;DP=17865;EAS_AF=0.0099;AMR_AF=0.1441;AFR_AF=0.0159;EUR_AF=0.1113;SAS_AF=0.0297;AA=A|||;VT=SNP
3	59918820	rs35019677	G	T	100	PASS	AC=265;AF=0.0529153;AN=5008;NS=2504;DP=17255;EAS_AF=0.0099;AMR_AF=0.1412;AFR_AF=0.0159;EUR_AF=0.1103;SAS_AF=0.0256;AA=G|||;VT=SNP
3	59918863	rs13098599	G	A	100	PASS	AC=27;AF=0.00539137;AN=5008;NS=2504;DP=17457;EAS_AF=0;AMR_AF=0.0101;AFR_AF=0.0008;EUR_AF=0.0189;SAS_AF=0;AA=G|||;VT=SNP
3	59919493	rs146359334	G	A	100	PASS	AC=37;AF=0.00738818;AN=5008;NS=2504;DP=19279;EAS_AF=0;AMR_AF=0.0086;AFR_AF=0.0038;EUR_AF=0.0229;SAS_AF=0.0031;AA=G|||;VT=SNP
3	59919841	rs73104524	A	T	100	PASS	AC=167;AF=0.0333466;AN=5008;NS=2504;DP=18425;EAS_AF=0.0804;AMR_AF=0.0576;AFR_AF=0.0008;EUR_AF=0.0189;SAS_AF=0.0266;AA=A|||;VT=SNP
3	59919946	rs78803836	A	G	100	PASS	AC=1195;AF=0.238618;AN=5008;NS=2504;DP=18399;EAS_AF=0.5169;AMR_AF=0.1599;AFR_AF=0.1195;EUR_AF=0.1511;SAS_AF=0.2587;AA=A|||;VT=SNP
3	59919993	rs1385813	C	T	100	PASS	AC=260;AF=0.0519169;AN=5008;NS=2504;DP=18281;EAS_AF=0.0099;AMR_AF=0.0375;AFR_AF=0.0643;EUR_AF=0.0497;SAS_AF=0.091;AA=C|||;VT=SNP
3	59920004	rs1385812	G	T	100	PASS	AC=3854;AF=0.769569;AN=5008;NS=2504;DP=17918;EAS_AF=0.9048;AMR_AF=0.7579;AFR_AF=0.618;EUR_AF=0.8241;SAS_AF=0.7873;AA=T|||;VT=SNP
3	59920185	rs62238347	A	T	100	PASS	AC=267;AF=0.0533147;AN=5008;NS=2504;DP=18600;EAS_AF=0.001;AMR_AF=0.0951;AFR_AF=0.0045;EUR_AF=0.1024;SAS_AF=0.093;AA=A|||;VT=SNP
3	59920186	rs17061493	T	C	100	PASS	AC=1197;AF=0.239018;AN=5008;NS=2504;DP=18610;EAS_AF=0.5179;AMR_AF=0.1599;AFR_AF=0.1188;EUR_AF=0.1511;SAS_AF=0.2607;AA=T|||;VT=SNP
3	59920500	rs73104528	A	C	100	PASS	AC=269;AF=0.0537141;AN=5008;NS=2504;DP=18191;EAS_AF=0.0139;AMR_AF=0.147;AFR_AF=0.0136;EUR_AF=0.1093;SAS_AF=0.0256;AA=A|||;VT=SNP
3	59920614	rs74745679	G	C	100	PASS	AC=1062;AF=0.212061;AN=5008;NS=2504;DP=20303;EAS_AF=0.505;AMR_AF=0.1542;AFR_AF=0.0348;EUR_AF=0.1461;SAS_AF=0.2587;AA=G|||;VT=SNP
3	59920645	rs113460546	G	A	100	PASS	AC=54;AF=0.0107827;AN=5008;NS=2504;DP=19921;EAS_AF=0;AMR_AF=0.013;AFR_AF=0.0015;EUR_AF=0.0338;SAS_AF=0.0092;AA=G|||;VT=SNP
3	59920697	rs11719244	T	C	100	PASS	AC=752;AF=0.15016;AN=5008;NS=2504;DP=20308;EAS_AF=0.0833;AMR_AF=0.2032;AFR_AF=0.1392;EUR_AF=0.2197;SAS_AF=0.1247;AA=T|||;VT=SNP
3	59920709	rs11707269	A	G	100	PASS	AC=752;AF=0.15016;AN=5008;NS=2504;DP=20591;EAS_AF=0.0823;AMR_AF=0.2032;AFR_AF=0.1407;EUR_AF=0.2197;SAS_AF=0.1237;AA=A|||;VT=SNP
3	59920776	rs13090091	T	A	100	PASS	AC=283;AF=0.0565096;AN=5008;NS=2504;DP=20021;EAS_AF=0.001;AMR_AF=0.0951;AFR_AF=0.0045;EUR_AF=0.1034;SAS_AF=0.1084;AA=T|||;VT=SNP
3	59920912	rs17061494	T	C	100	PASS	AC=445;AF=0.0888578;AN=5008;NS=2504;DP=20262;EAS_AF=0.0069;AMR_AF=0.1138;AFR_AF=0.0953;EUR_AF=0.1093;SAS_AF=0.1258;AA=T|||;VT=SNP
3	59921029	rs62238348	T	C	100	PASS	AC=300;AF=0.0599042;AN=5008;NS=2504;DP=19209;EAS_AF=0.005;AMR_AF=0.0461;AFR_AF=0.0424;EUR_AF=0.0765;SAS_AF=0.1329;AA=t|||;VT=SNP
3	59921133	rs62238349	G	A	100	PASS	AC=300;AF=0.0599042;AN=5008;NS=2504;DP=18914;EAS_AF=0.005;AMR_AF=0.0461;AFR_AF=0.0424;EUR_AF=0.0765;SAS_AF=0.1329;AA=G|||;VT=SNP
3	59921500	rs34382742	G	A	100	PASS	AC=381;AF=0.0760783;AN=5008;NS=2504;DP=17572;EAS_AF=0.001;AMR_AF=0.1066;AFR_AF=0.0741;EUR_AF=0.1034;SAS_AF=0.1063;AA=G|||;VT=SNP
3	59921530	rs34272009	A	T	100	PASS	AC=384;AF=0.0766773;AN=5008;NS=2504;DP=18303;EAS_AF=0.001;AMR_AF=0.1052;AFR_AF=0.0772;EUR_AF=0.1034;SAS_AF=0.1063;AA=A|||;VT=SNP
3	59921569	rs35886433	T	A	100	PASS	AC=385;AF=0.076877;AN=5008;NS=2504;DP=19239;EAS_AF=0.001;AMR_AF=0.1066;AFR_AF=0.0772;EUR_AF=0.1034;SAS_AF=0.1063;AA=T|||;VT=SNP
3	59921647	rs3772447	T	C	100	PASS	AC=2998;AF=0.598642;AN=5008;NS=2504;DP=20091;EAS_AF=0.9028;AMR_AF=0.4769;AFR_AF=0.5272;EUR_AF=0.4632;SAS_AF=0.6074;AA=T|||;VT=SNP
3	59921786	rs17374239	T	G	100	PASS	AC=271;AF=0.0541134;AN=5008;NS=2504;DP=17951;EAS_AF=0.0119;AMR_AF=0.1513;AFR_AF=0.0129;EUR_AF=0.1113;SAS_AF=0.0256;AA=T|||;VT=SNP
3	59922017	rs3772448	A	G	100	PASS	AC=2978;AF=0.594649;AN=5008;NS=2504;DP=17367;EAS_AF=0.9008;AMR_AF=0.4726;AFR_AF=0.5212;EUR_AF=0.4632;SAS_AF=0.6002;AA=A|||;VT=SNP
3	59922337	rs17302126	A	C	100	PASS	AC=111;AF=0.0221645;AN=5008;NS=2504;DP=17971;EAS_AF=0;AMR_AF=0.0173;AFR_AF=0.0015;EUR_AF=0.0626;SAS_AF=0.0348;AA=A|||;VT=SNP
3	59922613	rs3772451	G	T	100	PASS	AC=270;AF=0.0539137;AN=5008;NS=2504;DP=18863;EAS_AF=0.0119;AMR_AF=0.1542;AFR_AF=0.0129;EUR_AF=0.1083;SAS_AF=0.0256;AA=G|||;VT=SNP
3	59922638	rs17302202	T	C	100	PASS	AC=287;AF=0.0573083;AN=5008;NS=2504;DP=18430;EAS_AF=0.0119;AMR_AF=0.1585;AFR_AF=0.0219;EUR_AF=0.1103;SAS_AF=0.0256;AA=T|||;VT=SNP
3	59923189	rs142288206	A	T	100	PASS	AC=21;AF=0.00419329;AN=5008;NS=2504;DP=18761;EAS_AF=0;AMR_AF=0.0072;AFR_AF=0;EUR_AF=0.0159;SAS_AF=0;AA=A|||;VT=SNP
3	59923459	rs17374441	A	G	100	PASS	AC=298;AF=0.0595048;AN=5008;NS=2504;DP=20954;EAS_AF=0.005;AMR_AF=0.0461;AFR_AF=0.0408;EUR_AF=0.0765;SAS_AF=0.1329;AA=A|||;VT=SNP
3	59923514	rs3772453	T	C	100	PASS	AC=790;AF=0.157748;AN=5008;NS=2504;DP=20935;EAS_AF=0.3393;AMR_AF=0.1715;AFR_AF=0.0083;EUR_AF=0.1064;SAS_AF=0.2157;AA=T|||;VT=SNP
3	59923785	rs17302363	T	C	100	PASS	AC=315;AF=0.0628994;AN=5008;NS=2504;DP=17227;EAS_AF=0.005;AMR_AF=0.0476;AFR_AF=0.0522;EUR_AF=0.0765;SAS_AF=0.1339;AA=T|||;VT=SNP
3	59923839	rs62238351	C	T	100	PASS	AC=356;AF=0.0710863;AN=5008;NS=2504;DP=19440;EAS_AF=0.005;AMR_AF=0.0548;AFR_AF=0.0809;EUR_AF=0.0765;SAS_AF=0.1319;AA=C|||;VT=SNP
3	59924068	rs6802153	A	C	100	PASS	AC=873;AF=0.174321;AN=5008;NS=2504;DP=17815;EAS_AF=0.0813;AMR_AF=0.2046;AFR_AF=0.1982;EUR_AF=0.2495;SAS_AF=0.1391;AA=A|||;VT=SNP
3	59924493	rs79014100	T	C	100	PASS	AC=405;AF=0.0808706;AN=5008;NS=2504;DP=18047;EAS_AF=0.002;AMR_AF=0.1282;AFR_AF=0.0113;EUR_AF=0.2018;SAS_AF=0.0982;AA=T|||;VT=SNP
3	59924763	rs17374559	G	C	100	PASS	AC=403;AF=0.0804712;AN=5008;NS=2504;DP=17673;EAS_AF=0.002;AMR_AF=0.1268;AFR_AF=0.0106;EUR_AF=0.2018;SAS_AF=0.0982;AA=G|||;VT=SNP
3	59924843	rs17061517	A	G	100	PASS	AC=1060;AF=0.211661;AN=5008;NS=2504;DP=20940;EAS_AF=0.505;AMR_AF=0.1571;AFR_AF=0.0348;EUR_AF=0.1481;SAS_AF=0.2526;AA=A|||;VT=SNP
3	59924919	rs12496762	G	C	100	PASS	AC=284;AF=0.0567093;AN=5008;NS=2504;DP=20868;EAS_AF=0.001;AMR_AF=0.0965;AFR_AF=0.0045;EUR_AF=0.1034;SAS_AF=0.1084;AA=G|||;VT=SNP
3	59925059	rs74773685	A	G	100	PASS	AC=402;AF=0.0802716;AN=5008;NS=2504;DP=18077;EAS_AF=0.002;AMR_AF=0.1268;AFR_AF=0.0106;EUR_AF=0.2008;SAS_AF=0.0982;AA=A|||;VT=SNP
3	59925076	rs76941339	C	G	100	PASS	AC=438;AF=0.0874601;AN=5008;NS=2504;DP=18147;EAS_AF=0.002;AMR_AF=0.1326;AFR_AF=0.0348;EUR_AF=0.2008;SAS_AF=0.0982;AA=C|||;VT=SNP
3	59925271	rs6762119	T	G	100	PASS	AC=438;AF=0.0874601;AN=5008;NS=2504;DP=21041;EAS_AF=0.002;AMR_AF=0.1326;AFR_AF=0.0348;EUR_AF=0.2008;SAS_AF=0.0982;AA=T|||;VT=SNP
3	59925339	rs143479110	T	C	100	PASS	AC=44;AF=0.00878594;AN=5008;NS=2504;DP=21967;EAS_AF=0;AMR_AF=0.013;AFR_AF=0.0023;EUR_AF=0.0288;SAS_AF=0.0031;AA=T|||;VT=SNP
3	59925591	rs9877140	G	A	100	PASS	AC=810;AF=0.161741;AN=5008;NS=2504;DP=20369;EAS_AF=0.0169;AMR_AF=0.2133;AFR_AF=0.2421;EUR_AF=0.174;SAS_AF=0.1534;AA=G|||;VT=SNP
3	59925672	rs3772454	T	C	100	PASS	AC=340;AF=0.0678914;AN=5008;NS=2504;DP=22394;EAS_AF=0.0794;AMR_AF=0.0634;AFR_AF=0.0991;EUR_AF=0.0467;SAS_AF=0.0389;AA=T|||;VT=SNP
3	59926093	rs931320	A	T	100	PASS	AC=2437;AF=0.486621;AN=5008;NS=2504;DP=17748;EAS_AF=0.8948;AMR_AF=0.415;AFR_AF=0.1929;EUR_AF=0.4344;SAS_AF=0.5675;AA=A|||;VT=SNP
3	59926101	rs62238352	A	G	100	PASS	AC=531;AF=0.10603;AN=5008;NS=2504;DP=17840;EAS_AF=0.001;AMR_AF=0.121;AFR_AF=0.1808;EUR_AF=0.1054;SAS_AF=0.1033;AA=A|||;VT=SNP
3	59926117	rs931321	C	T	100	PASS	AC=4094;AF=0.817492;AN=5008;NS=2504;DP=17720;EAS_AF=0.9831;AMR_AF=0.768;AFR_AF=0.6921;EUR_AF=0.8241;SAS_AF=0.8446;AA=T|||;VT=SNP
3	59926256	rs931322	G	A	100	PASS	AC=2583;AF=0.515775;AN=5008;NS=2504;DP=15529;EAS_AF=0.8948;AMR_AF=0.4006;AFR_AF=0.2821;EUR_AF=0.4573;SAS_AF=0.5828;AA=G|||;VT=SNP
3	59926421	rs7610652	A	G	100	PASS	AC=561;AF=0.112021;AN=5008;NS=2504;DP=17411;EAS_AF=0.0069;AMR_AF=0.1239;AFR_AF=0.1838;EUR_AF=0.1083;SAS_AF=0.1186;AA=A|||;VT=SNP
3	59926826	rs73104549	C	T	100	PASS	AC=292;AF=0.0583067;AN=5008;NS=2504;DP=18611;EAS_AF=0.005;AMR_AF=0.0476;AFR_AF=0.0416;EUR_AF=0.0716;SAS_AF=0.1299;AA=C|||;VT=SNP
3	59927727	rs3796193	A	G	100	PASS	AC=423;AF=0.0844649;AN=5008;NS=2504;DP=22256;EAS_AF=0.0813;AMR_AF=0.0663;AFR_AF=0.1551;EUR_AF=0.0487;SAS_AF=0.0419;AA=A|||;VT=SNP
3	59928217	rs56286956	C	T	100	PASS	AC=189;AF=0.0377396;AN=5008;NS=2504;DP=22010;EAS_AF=0.0734;AMR_AF=0.0562;AFR_AF=0.0015;EUR_AF=0.0408;SAS_AF=0.0337;AA=C|||;VT=SNP
3	59928508	rs1872531	T	G	100	PASS	AC=4279;AF=0.854433;AN=5008;NS=2504;DP=17774;EAS_AF=0.9821;AMR_AF=0.7939;AFR_AF=0.823;EUR_AF=0.8211;SAS_AF=0.8425;AA=G|||;VT=SNP
3	59928554	rs62238353	T	C	100	PASS	AC=309;AF=0.0617013;AN=5008;NS=2504;DP=17177;EAS_AF=0.001;AMR_AF=0.1009;AFR_AF=0.0053;EUR_AF=0.1083;SAS_AF=0.1247;AA=T|||;VT=SNP
3	59928656	rs1474308	T	C	100	PASS	AC=126;AF=0.0251597;AN=5008;NS=2504;DP=17343;EAS_AF=0.006;AMR_AF=0.0187;AFR_AF=0.0408;EUR_AF=0.0258;SAS_AF=0.0276;AA=T|||;VT=SNP
3	59928751	rs62238354	C	G	100	PASS	AC=411;AF=0.0820687;AN=5008;NS=2504;DP=19000;EAS_AF=0.001;AMR_AF=0.1138;AFR_AF=0.0779;EUR_AF=0.1093;SAS_AF=0.1207;AA=C|||;VT=SNP
3	59928850	rs73104555	C	T	100	PASS	AC=266;AF=0.053115;AN=5008;NS=2504;DP=20671;EAS_AF=0.0129;AMR_AF=0.1499;AFR_AF=0.0136;EUR_AF=0.1054;SAS_AF=0.0256;AA=C|||;VT=SNP
3	59928851	rs931317	A	G	100	PASS	AC=951;AF=0.189896;AN=5008;NS=2504;DP=20627;EAS_AF=0.0179;AMR_AF=0.2075;AFR_AF=0.3132;EUR_AF=0.1899;SAS_AF=0.1881;AA=A|||;VT=SNP
3	59929254	rs13064561	T	G	100	PASS	AC=165;AF=0.0329473;AN=5008;NS=2504;DP=20409;EAS_AF=0;AMR_AF=0.0389;AFR_AF=0.0068;EUR_AF=0.1163;SAS_AF=0.0123;AA=T|||;VT=SNP
3	59929391	rs72875132	A	G	100	PASS	AC=304;AF=0.0607029;AN=5008;NS=2504;DP=20457;EAS_AF=0;AMR_AF=0.036;AFR_AF=0.1589;EUR_AF=0.0358;SAS_AF=0.0337;AA=A|||;VT=SNP
3	59929783	rs2366966	A	G	100	PASS	AC=57;AF=0.0113818;AN=5008;NS=2504;DP=19415;EAS_AF=0;AMR_AF=0.0159;AFR_AF=0.0015;EUR_AF=0.0328;SAS_AF=0.0112;AA=A|||;VT=SNP
3	59929803	rs62238355	A	C	100	PASS	AC=366;AF=0.0730831;AN=5008;NS=2504;DP=19549;EAS_AF=0.004;AMR_AF=0.1095;AFR_AF=0.0038;EUR_AF=0.1173;SAS_AF=0.1667;AA=A|||;VT=SNP
3	59929857	rs2366965	G	A	100	PASS	AC=190;AF=0.0379393;AN=5008;NS=2504;DP=19217;EAS_AF=0;AMR_AF=0.0259;AFR_AF=0.0817;EUR_AF=0.0318;SAS_AF=0.0327;AA=G|||;VT=SNP
3	59930459	rs1580456	T	A	100	PASS	AC=74;AF=0.0147764;AN=5008;NS=2504;DP=14990;EAS_AF=0.001;AMR_AF=0.0101;AFR_AF=0.0008;EUR_AF=0.0099;SAS_AF=0.0562;AA=T|||;VT=SNP
3	59930470	rs1817615	A	T	100	PASS	AC=1554;AF=0.310304;AN=5008;NS=2504;DP=15408;EAS_AF=0.3909;AMR_AF=0.2925;AFR_AF=0.4697;EUR_AF=0.1233;SAS_AF=0.2168;AA=T|||;VT=SNP
3	59930672	rs2366964	A	G	100	PASS	AC=1053;AF=0.210264;AN=5008;NS=2504;DP=20670;EAS_AF=0.3274;AMR_AF=0.1787;AFR_AF=0.3094;EUR_AF=0.0795;SAS_AF=0.1125;AA=A|||;VT=SNP
3	59930818	rs55728186	T	C	100	PASS	AC=269;AF=0.0537141;AN=5008;NS=2504;DP=19908;EAS_AF=0.0129;AMR_AF=0.1556;AFR_AF=0.0212;EUR_AF=0.0845;SAS_AF=0.0358;AA=T|||;VT=SNP
3	59931183	rs148989317	C	T	100	PASS	AC=298;AF=0.0595048;AN=5008;NS=2504;DP=19753;EAS_AF=0.0655;AMR_AF=0.0994;AFR_AF=0.0166;EUR_AF=0.0467;SAS_AF=0.0961;AA=C|||;VT=SNP
3	59931458	rs116695424	C	T	100	PASS	AC=306;AF=0.0611022;AN=5008;NS=2504;DP=19645;EAS_AF=0.0655;AMR_AF=0.1009;AFR_AF=0.0219;EUR_AF=0.0467;SAS_AF=0.0961;AA=C|||;VT=SNP
3	59931475	rs112813269	C	T	100	PASS	AC=386;AF=0.0770767;AN=5008;NS=2504;DP=19733;EAS_AF=0.0129;AMR_AF=0.1671;AFR_AF=0.1006;EUR_AF=0.0885;SAS_AF=0.0358;AA=C|||;VT=SNP
3	59932094	rs4679508	T	C	100	PASS	AC=321;AF=0.0640974;AN=5008;NS=2504;DP=18603;EAS_AF=0.0694;AMR_AF=0.1052;AFR_AF=0.0219;EUR_AF=0.0467;SAS_AF=0.1043;AA=T|||;VT=SNP
3	59932353	rs7615116	T	C	100	PASS	AC=1984;AF=0.396166;AN=5008;NS=2504;DP=17702;EAS_AF=0.5357;AMR_AF=0.3213;AFR_AF=0.1407;EUR_AF=0.5586;SAS_AF=0.4836;AA=t|||;VT=SNP
3	59933005	rs6446097	G	T	100	PASS	AC=1121;AF=0.223842;AN=5008;NS=2504;DP=16400;EAS_AF=0.3313;AMR_AF=0.1888;AFR_AF=0.3457;EUR_AF=0.0775;SAS_AF=0.1237;AA=G|||;VT=SNP
3	59933431	rs76411000	G	A	100	PASS	AC=286;AF=0.0571086;AN=5008;NS=2504;DP=15608;EAS_AF=0.0655;AMR_AF=0.1037;AFR_AF=0.0083;EUR_AF=0.0467;SAS_AF=0.092;AA=G|||;VT=SNP
3	59933614	rs9815985	C	A	100	PASS	AC=4004;AF=0.799521;AN=5008;NS=2504;DP=18494;EAS_AF=0.9514;AMR_AF=0.7983;AFR_AF=0.7307;EUR_AF=0.7942;SAS_AF=0.7423;AA=A|||;VT=SNP
3	59933791	rs9819930	C	T	100	PASS	AC=1088;AF=0.217252;AN=5008;NS=2504;DP=16684;EAS_AF=0.3442;AMR_AF=0.183;AFR_AF=0.2821;EUR_AF=0.1024;SAS_AF=0.1411;AA=C|||;VT=SNP
3	59933988	rs76808277	T	C	100	PASS	AC=363;AF=0.072484;AN=5008;NS=2504;DP=14480;EAS_AF=0.003;AMR_AF=0.1066;AFR_AF=0.0038;EUR_AF=0.1183;SAS_AF=0.1656;AA=T|||;VT=SNP
3	59934120	rs6769666	A	G	100	PASS	AC=57;AF=0.0113818;AN=5008;NS=2504;DP=8790;EAS_AF=0;AMR_AF=0.0159;AFR_AF=0.0015;EUR_AF=0.0328;SAS_AF=0.0112;AA=A|||;VT=SNP
3	59934262	rs6772201	A	T	100	PASS	AC=883;AF=0.176318;AN=5008;NS=2504;DP=11242;EAS_AF=0.0685;AMR_AF=0.2262;AFR_AF=0.1725;EUR_AF=0.171;SAS_AF=0.2628;AA=-|||;VT=SNP
3	59934440	rs57077895	T	C	100	PASS	AC=597;AF=0.119209;AN=5008;NS=2504;DP=13873;EAS_AF=0.0407;AMR_AF=0.0865;AFR_AF=0.2413;EUR_AF=0.0875;SAS_AF=0.091;AA=T|||;VT=SNP
3	59934940	rs61614530	C	G	100	PASS	AC=312;AF=0.0623003;AN=5008;NS=2504;DP=21098;EAS_AF=0.0665;AMR_AF=0.1023;AFR_AF=0.0234;EUR_AF=0.0477;SAS_AF=0.0971;AA=C|||;VT=SNP
3	59935151	rs62238356	T	A	100	PASS	AC=358;AF=0.0714856;AN=5008;NS=2504;DP=19691;EAS_AF=0.003;AMR_AF=0.1095;AFR_AF=0.0038;EUR_AF=0.1183;SAS_AF=0.1585;AA=T|||;VT=SNP
3	59935243	rs10470622	G	A	100	PASS	AC=4562;AF=0.910942;AN=5008;NS=2504;DP=21946;EAS_AF=1;AMR_AF=0.9539;AFR_AF=0.7375;EUR_AF=0.9662;SAS_AF=0.9663;AA=A|||;VT=SNP
3	59935426	rs55649496	T	G	100	PASS	AC=405;AF=0.0808706;AN=5008;NS=2504;DP=20254;EAS_AF=0.0179;AMR_AF=0.1758;AFR_AF=0.0545;EUR_AF=0.1223;SAS_AF=0.0716;AA=T|||;VT=SNP
3	59935451	rs3821476	T	C	100	PASS	AC=2513;AF=0.501797;AN=5008;NS=2504;DP=20686;EAS_AF=0.5942;AMR_AF=0.464;AFR_AF=0.1778;EUR_AF=0.6958;SAS_AF=0.6718;AA=T|||;VT=SNP
3	59935551	rs55815123	T	C	100	PASS	AC=328;AF=0.0654952;AN=5008;NS=2504;DP=21175;EAS_AF=0.0129;AMR_AF=0.17;AFR_AF=0.0287;EUR_AF=0.1223;SAS_AF=0.0368;AA=T|||;VT=SNP
3	59935708	rs62238357	T	A	100	PASS	AC=362;AF=0.0722843;AN=5008;NS=2504;DP=18613;EAS_AF=0.003;AMR_AF=0.1095;AFR_AF=0.0038;EUR_AF=0.1183;SAS_AF=0.1626;AA=T|||;VT=SNP
3	59935804	rs13063413	T	C	100	PASS	AC=1592;AF=0.317891;AN=5008;NS=2504;DP=17621;EAS_AF=0.5347;AMR_AF=0.2349;AFR_AF=0.0469;EUR_AF=0.4583;SAS_AF=0.3753;AA=T|||;VT=SNP
3	59936382	rs62240079	T	C	100	PASS	AC=376;AF=0.0750799;AN=5008;NS=2504;DP=21188;EAS_AF=0.003;AMR_AF=0.1124;AFR_AF=0.0038;EUR_AF=0.1213;SAS_AF=0.1718;AA=T|||;VT=SNP
3	59936498	rs7627676	T	C	100	PASS	AC=469;AF=0.0936502;AN=5008;NS=2504;DP=19327;EAS_AF=0;AMR_AF=0.049;AFR_AF=0.2345;EUR_AF=0.0934;SAS_AF=0.0317;AA=T|||;VT=SNP
3	59936917	rs145687599	C	T	100	PASS	AC=8;AF=0.00159744;AN=5008;NS=2504;DP=20958;EAS_AF=0;AMR_AF=0.0014;AFR_AF=0;EUR_AF=0.005;SAS_AF=0.002;AA=T|||;VT=SNP
3	59936963	rs12489929	C	T	100	PASS	AC=312;AF=0.0623003;AN=5008;NS=2504;DP=20961;EAS_AF=0.0129;AMR_AF=0.1599;AFR_AF=0.0257;EUR_AF=0.1203;SAS_AF=0.0337;AA=C|||;VT=SNP
3	59936997	rs7625787	A	G	100	PASS	AC=1106;AF=0.220847;AN=5008;NS=2504;DP=20657;EAS_AF=0.2222;AMR_AF=0.2334;AFR_AF=0.3321;EUR_AF=0.1541;SAS_AF=0.1288;AA=A|||;VT=SNP
3	59937118	rs62240080	T	G	100	PASS	AC=357;AF=0.0712859;AN=5008;NS=2504;DP=21332;EAS_AF=0.002;AMR_AF=0.1153;AFR_AF=0.0053;EUR_AF=0.1213;SAS_AF=0.1493;AA=T|||;VT=SNP
3	59937134	rs6446099	G	T	100	PASS	AC=4661;AF=0.930711;AN=5008;NS=2504;DP=21121;EAS_AF=0.995;AMR_AF=0.9597;AFR_AF=0.8154;EUR_AF=0.9662;SAS_AF=0.9632;AA=T|||;VT=SNP
3	59937197	rs74461300	T	C	100	PASS	AC=289;AF=0.0577077;AN=5008;NS=2504;DP=21422;EAS_AF=0.0724;AMR_AF=0.0994;AFR_AF=0.0174;EUR_AF=0.0358;SAS_AF=0.09;AA=T|||;VT=SNP
3	59937401	rs6782693	A	C	100	PASS	AC=4676;AF=0.933706;AN=5008;NS=2504;DP=19376;EAS_AF=1;AMR_AF=0.9625;AFR_AF=0.8185;EUR_AF=0.9672;SAS_AF=0.9663;AA=C|||;VT=SNP
3	59937462	rs4432588	A	C	100	PASS	AC=4673;AF=0.933107;AN=5008;NS=2504;DP=20876;EAS_AF=1;AMR_AF=0.9625;AFR_AF=0.8162;EUR_AF=0.9672;SAS_AF=0.9663;AA=C|||;VT=SNP
3	59937681	rs79821022	T	G	100	PASS	AC=427;AF=0.0852636;AN=5008;NS=2504;DP=20697;EAS_AF=0.0496;AMR_AF=0.0821;AFR_AF=0.0598;EUR_AF=0.0795;SAS_AF=0.1646;AA=T|||;VT=SNP
3	59937818	rs78880817	C	A	100	PASS	AC=354;AF=0.0706869;AN=5008;NS=2504;DP=20324;EAS_AF=0.002;AMR_AF=0.1138;AFR_AF=0.0045;EUR_AF=0.1213;SAS_AF=0.1483;AA=C|||;VT=SNP
3	59938447	rs2101339	A	G	100	PASS	AC=282;AF=0.0563099;AN=5008;NS=2504;DP=22785;EAS_AF=0.0764;AMR_AF=0.0965;AFR_AF=0.0076;EUR_AF=0.0358;SAS_AF=0.0941;AA=A|||;VT=SNP
3	59938471	rs80013435	G	A	100	PASS	AC=426;AF=0.0850639;AN=5008;NS=2504;DP=22810;EAS_AF=0.0496;AMR_AF=0.0821;AFR_AF=0.0598;EUR_AF=0.0795;SAS_AF=0.1636;AA=A|||;VT=SNP
3	59938732	rs61148215	G	C	100	PASS	AC=344;AF=0.0686901;AN=5008;NS=2504;DP=23133;EAS_AF=0;AMR_AF=0.072;AFR_AF=0.143;EUR_AF=0.0716;SAS_AF=0.0337;AA=G|||;VT=SNP
3	59939093	rs12487051	G	A	100	PASS	AC=541;AF=0.108027;AN=5008;NS=2504;DP=21238;EAS_AF=0.002;AMR_AF=0.1311;AFR_AF=0.1377;EUR_AF=0.1203;SAS_AF=0.1483;AA=A|||;VT=SNP
3	59939244	rs10866032	G	C	100	PASS	AC=4538;AF=0.90615;AN=5008;NS=2504;DP=21158;EAS_AF=1;AMR_AF=0.9481;AFR_AF=0.7224;EUR_AF=0.9662;SAS_AF=0.9663;AA=C|||;VT=SNP
3	59939373	rs3772458	G	T	100	PASS	AC=1768;AF=0.353035;AN=5008;NS=2504;DP=19770;EAS_AF=0.6458;AMR_AF=0.2406;AFR_AF=0.0741;EUR_AF=0.4543;SAS_AF=0.4039;AA=G|||;VT=SNP
3	59939818	rs78022573	G	A	100	PASS	AC=258;AF=0.0515176;AN=5008;NS=2504;DP=17833;EAS_AF=0.0685;AMR_AF=0.0951;AFR_AF=0.0023;EUR_AF=0.0358;SAS_AF=0.0859;AA=G|||;VT=SNP
3	59940020	rs78311998	T	G	100	PASS	AC=288;AF=0.057508;AN=5008;NS=2504;DP=17409;EAS_AF=0.0685;AMR_AF=0.0951;AFR_AF=0.025;EUR_AF=0.0358;SAS_AF=0.0859;AA=T|||;VT=SNP
3	59940144	rs6790549	A	G	100	PASS	AC=4604;AF=0.919329;AN=5008;NS=2504;DP=18501;EAS_AF=1;AMR_AF=0.928;AFR_AF=0.8116;EUR_AF=0.9284;SAS_AF=0.9663;AA=G|||;VT=SNP
3	59940221	rs62240081	A	G	100	PASS	AC=357;AF=0.0712859;AN=5008;NS=2504;DP=17265;EAS_AF=0.002;AMR_AF=0.1153;AFR_AF=0.0053;EUR_AF=0.1213;SAS_AF=0.1493;AA=A|||;VT=SNP
3	59940252	rs9862003	A	C	100	PASS	AC=3829;AF=0.764577;AN=5008;NS=2504;DP=17508;EAS_AF=0.9296;AMR_AF=0.7075;AFR_AF=0.6884;EUR_AF=0.7714;SAS_AF=0.7311;AA=A|||;VT=SNP
3	59940473	rs62240082	A	G	100	PASS	AC=357;AF=0.0712859;AN=5008;NS=2504;DP=20032;EAS_AF=0.002;AMR_AF=0.1153;AFR_AF=0.0053;EUR_AF=0.1213;SAS_AF=0.1493;AA=A|||;VT=SNP
3	59940537	rs1970842	G	C	100	PASS	AC=301;AF=0.0601038;AN=5008;NS=2504;DP=19578;EAS_AF=0.0724;AMR_AF=0.0994;AFR_AF=0.0242;EUR_AF=0.0358;SAS_AF=0.093;AA=G|||;VT=SNP
3	59940778	rs13081936	G	A	100	PASS	AC=1757;AF=0.350839;AN=5008;NS=2504;DP=20302;EAS_AF=0.6409;AMR_AF=0.2435;AFR_AF=0.0703;EUR_AF=0.4543;SAS_AF=0.4008;AA=G|||;VT=SNP
3	59940792	rs56257507	A	G	100	PASS	AC=302;AF=0.0603035;AN=5008;NS=2504;DP=20011;EAS_AF=0.0724;AMR_AF=0.0994;AFR_AF=0.0242;EUR_AF=0.0358;SAS_AF=0.0941;AA=A|||;VT=SNP
3	59940824	rs55910136	T	C	100	PASS	AC=282;AF=0.0563099;AN=5008;NS=2504;DP=20073;EAS_AF=0.0734;AMR_AF=0.0951;AFR_AF=0.0106;EUR_AF=0.0358;SAS_AF=0.0941;AA=T|||;VT=SNP
3	59940838	rs13081972	G	A	100	PASS	AC=1756;AF=0.350639;AN=5008;NS=2504;DP=20289;EAS_AF=0.6399;AMR_AF=0.2435;AFR_AF=0.0703;EUR_AF=0.4543;SAS_AF=0.4008;AA=G|||;VT=SNP
3	59941215	rs73104585	T	C	100	PASS	AC=281;AF=0.0561102;AN=5008;NS=2504;DP=18196;EAS_AF=0.0129;AMR_AF=0.1614;AFR_AF=0.0038;EUR_AF=0.1173;SAS_AF=0.0337;AA=T|||;VT=SNP
3	59941256	rs73839797	A	G	100	PASS	AC=406;AF=0.0810703;AN=5008;NS=2504;DP=17924;EAS_AF=0;AMR_AF=0.0692;AFR_AF=0.1906;EUR_AF=0.0726;SAS_AF=0.0337;AA=A|||;VT=SNP
3	59941347	rs114258659	A	G	100	PASS	AC=47;AF=0.00938498;AN=5008;NS=2504;DP=18445;EAS_AF=0;AMR_AF=0.0072;AFR_AF=0;EUR_AF=0.0149;SAS_AF=0.0276;AA=A|||;VT=SNP
3	59941389	rs7629424	C	T	100	PASS	AC=982;AF=0.196086;AN=5008;NS=2504;DP=18086;EAS_AF=0.2232;AMR_AF=0.1916;AFR_AF=0.2927;EUR_AF=0.1123;SAS_AF=0.1268;AA=C|||;VT=SNP
3	59941456	rs62240083	G	A	100	PASS	AC=353;AF=0.0704872;AN=5008;NS=2504;DP=20032;EAS_AF=0.002;AMR_AF=0.1124;AFR_AF=0.0045;EUR_AF=0.1213;SAS_AF=0.1483;AA=G|||;VT=SNP
3	59941542	rs11714243	T	G	100	PASS	AC=170;AF=0.0339457;AN=5008;NS=2504;DP=19054;EAS_AF=0.002;AMR_AF=0.0476;AFR_AF=0.0076;EUR_AF=0.0557;SAS_AF=0.0706;AA=T|||;VT=SNP
3	59941578	rs62240084	C	T	100	PASS	AC=368;AF=0.0734824;AN=5008;NS=2504;DP=18740;EAS_AF=0.006;AMR_AF=0.1182;AFR_AF=0.0053;EUR_AF=0.1272;SAS_AF=0.1483;AA=C|||;VT=SNP
3	59941955	rs74944167	A	G	100	PASS	AC=143;AF=0.0285543;AN=5008;NS=2504;DP=16429;EAS_AF=0.0466;AMR_AF=0.0144;AFR_AF=0.0121;EUR_AF=0.0139;SAS_AF=0.0573;AA=A|||;VT=SNP
3	59942093	rs9834844	C	T	100	PASS	AC=2189;AF=0.437101;AN=5008;NS=2504;DP=16999;EAS_AF=0.245;AMR_AF=0.5591;AFR_AF=0.5514;EUR_AF=0.4205;SAS_AF=0.411;AA=T|||;VT=SNP
3	59942118	rs13088505	G	A	100	PASS	AC=1752;AF=0.34984;AN=5008;NS=2504;DP=17646;EAS_AF=0.6399;AMR_AF=0.2435;AFR_AF=0.0703;EUR_AF=0.4543;SAS_AF=0.3967;AA=G|||;VT=SNP
3	59942181	rs13088669	G	A	100	PASS	AC=1757;AF=0.350839;AN=5008;NS=2504;DP=17920;EAS_AF=0.6399;AMR_AF=0.2435;AFR_AF=0.0703;EUR_AF=0.4563;SAS_AF=0.3998;AA=G|||;VT=SNP
3	59942476	rs35674510	C	T	100	PASS	AC=111;AF=0.0221645;AN=5008;NS=2504;DP=20272;EAS_AF=0;AMR_AF=0.0389;AFR_AF=0.0038;EUR_AF=0.0755;SAS_AF=0.0031;AA=C|||;VT=SNP
3	59942787	rs72875141	G	A	100	PASS	AC=393;AF=0.0784744;AN=5008;NS=2504;DP=19224;EAS_AF=0;AMR_AF=0.0692;AFR_AF=0.1808;EUR_AF=0.0726;SAS_AF=0.0337;AA=G|||;VT=SNP
3	59942865	rs12490649	G	C	100	PASS	AC=306;AF=0.0611022;AN=5008;NS=2504;DP=19522;EAS_AF=0.0129;AMR_AF=0.1643;AFR_AF=0.0212;EUR_AF=0.1173;SAS_AF=0.0337;AA=G|||;VT=SNP
3	59943017	rs13094466	G	T	100	PASS	AC=432;AF=0.086262;AN=5008;NS=2504;DP=19910;EAS_AF=0.0417;AMR_AF=0.0908;AFR_AF=0.0113;EUR_AF=0.1918;SAS_AF=0.1217;AA=G|||;VT=SNP
3	59943089	rs78493951	G	A	100	PASS	AC=58;AF=0.0115815;AN=5008;NS=2504;DP=20138;EAS_AF=0;AMR_AF=0.0173;AFR_AF=0.0015;EUR_AF=0.0328;SAS_AF=0.0112;AA=G|||;VT=SNP
3	59943532	rs3772460	A	G	100	PASS	AC=423;AF=0.0844649;AN=5008;NS=2504;DP=22481;EAS_AF=0.0496;AMR_AF=0.0793;AFR_AF=0.0598;EUR_AF=0.0795;SAS_AF=0.1626;AA=A|||;VT=SNP
3	59943653	rs150140038	T	C	100	PASS	AC=24;AF=0.00479233;AN=5008;NS=2504;DP=22276;EAS_AF=0;AMR_AF=0.0144;AFR_AF=0;EUR_AF=0.0139;SAS_AF=0;AA=T|||;VT=SNP
3	59943746	rs116343481	G	A	100	PASS	AC=23;AF=0.00459265;AN=5008;NS=2504;DP=22110;EAS_AF=0;AMR_AF=0.013;AFR_AF=0;EUR_AF=0.0139;SAS_AF=0;AA=G|||;VT=SNP
3	59944088	rs72875143	A	T	100	PASS	AC=191;AF=0.038139;AN=5008;NS=2504;DP=20112;EAS_AF=0;AMR_AF=0.0533;AFR_AF=0.0378;EUR_AF=0.0706;SAS_AF=0.0337;AA=A|||;VT=SNP
3	59945582	rs62240086	C	A	100	PASS	AC=348;AF=0.0694888;AN=5008;NS=2504;DP=22446;EAS_AF=0.002;AMR_AF=0.111;AFR_AF=0.0053;EUR_AF=0.1193;SAS_AF=0.1452;AA=C|||;VT=SNP
3	59945621	rs76379601	C	T	100	PASS	AC=368;AF=0.0734824;AN=5008;NS=2504;DP=22257;EAS_AF=0.003;AMR_AF=0.0749;AFR_AF=0.1316;EUR_AF=0.0666;SAS_AF=0.0736;AA=C|||;VT=SNP
3	59945690	rs75645647	G	C	100	PASS	AC=274;AF=0.0547125;AN=5008;NS=2504;DP=21439;EAS_AF=0.0724;AMR_AF=0.0951;AFR_AF=0.0023;EUR_AF=0.0358;SAS_AF=0.0982;AA=G|||;VT=SNP
3	59945727	rs11707548	A	G	100	PASS	AC=535;AF=0.106829;AN=5008;NS=2504;DP=21875;EAS_AF=0.3254;AMR_AF=0.1326;AFR_AF=0;EUR_AF=0.0219;SAS_AF=0.0951;AA=A|||;VT=SNP
3	59945810	rs11715442	G	C	100	PASS	AC=1095;AF=0.21865;AN=5008;NS=2504;DP=20471;EAS_AF=0.3264;AMR_AF=0.1916;AFR_AF=0.298;EUR_AF=0.1143;SAS_AF=0.1268;AA=G|||;VT=SNP
3	59946046	rs13092173	T	C	100	PASS	AC=1641;AF=0.327676;AN=5008;NS=2504;DP=21984;EAS_AF=0.5317;AMR_AF=0.245;AFR_AF=0.0673;EUR_AF=0.4553;SAS_AF=0.3967;AA=T|||;VT=SNP
3	59946354	rs11715559	C	A	100	PASS	AC=402;AF=0.0802716;AN=5008;NS=2504;DP=19358;EAS_AF=0.003;AMR_AF=0.0764;AFR_AF=0.1324;EUR_AF=0.0666;SAS_AF=0.1063;AA=C|||;VT=SNP
3	59946384	rs11707783	A	G	100	PASS	AC=1094;AF=0.21845;AN=5008;NS=2504;DP=19780;EAS_AF=0.3264;AMR_AF=0.1916;AFR_AF=0.2973;EUR_AF=0.1143;SAS_AF=0.1268;AA=A|||;VT=SNP
3	59946469	rs11707816	A	G	100	PASS	AC=544;AF=0.108626;AN=5008;NS=2504;DP=19822;EAS_AF=0.0496;AMR_AF=0.0893;AFR_AF=0.1445;EUR_AF=0.0805;SAS_AF=0.1636;AA=A|||;VT=SNP
3	59946500	rs62240087	C	T	100	PASS	AC=347;AF=0.0692891;AN=5008;NS=2504;DP=19019;EAS_AF=0.002;AMR_AF=0.111;AFR_AF=0.0045;EUR_AF=0.1193;SAS_AF=0.1452;AA=C|||;VT=SNP
3	59946511	rs73104597	T	G	100	PASS	AC=320;AF=0.0638978;AN=5008;NS=2504;DP=18471;EAS_AF=0.0129;AMR_AF=0.1686;AFR_AF=0.0265;EUR_AF=0.1213;SAS_AF=0.0337;AA=T|||;VT=SNP
3	59946528	rs57347814	C	T	100	PASS	AC=298;AF=0.0595048;AN=5008;NS=2504;DP=18041;EAS_AF=0.0724;AMR_AF=0.0951;AFR_AF=0.0242;EUR_AF=0.0358;SAS_AF=0.093;AA=C|||;VT=SNP
3	59946677	rs146961340	T	G	100	PASS	AC=46;AF=0.0091853;AN=5008;NS=2504;DP=18692;EAS_AF=0;AMR_AF=0.0144;AFR_AF=0;EUR_AF=0.0348;SAS_AF=0.001;AA=T|||;VT=SNP
3	59946759	rs62240088	C	T	100	PASS	AC=347;AF=0.0692891;AN=5008;NS=2504;DP=20047;EAS_AF=0.002;AMR_AF=0.111;AFR_AF=0.0045;EUR_AF=0.1193;SAS_AF=0.1452;AA=T|||;VT=SNP
3	59946851	rs3772464	T	C	100	PASS	AC=1174;AF=0.234425;AN=5008;NS=2504;DP=18458;EAS_AF=0.4891;AMR_AF=0.1484;AFR_AF=0.0318;EUR_AF=0.2624;SAS_AF=0.2781;AA=T|||;VT=SNP
3	59946930	rs3821477	C	T	100	PASS	AC=4330;AF=0.864617;AN=5008;NS=2504;DP=19038;EAS_AF=0.9484;AMR_AF=0.9063;AFR_AF=0.7352;EUR_AF=0.9125;SAS_AF=0.8742;AA=c|||;VT=SNP
3	59947181	rs79276195	G	A	100	PASS	AC=513;AF=0.102436;AN=5008;NS=2504;DP=19904;EAS_AF=0.0496;AMR_AF=0.0893;AFR_AF=0.1445;EUR_AF=0.0815;SAS_AF=0.1309;AA=G|||;VT=SNP
3	59948293	rs185665552	G	A	100	PASS	AC=9;AF=0.00179712;AN=5008;NS=2504;DP=17602;EAS_AF=0;AMR_AF=0.0014;AFR_AF=0;EUR_AF=0.005;SAS_AF=0.0031;AA=G|||;VT=SNP
3	59948569	rs62240089	A	T	100	PASS	AC=349;AF=0.0696885;AN=5008;NS=2504;DP=18405;EAS_AF=0.002;AMR_AF=0.111;AFR_AF=0.0045;EUR_AF=0.1213;SAS_AF=0.1452;AA=A|||;VT=SNP
3	59948813	rs11921436	C	T	100	PASS	AC=1299;AF=0.259385;AN=5008;NS=2504;DP=12752;EAS_AF=0.369;AMR_AF=0.2089;AFR_AF=0.3812;EUR_AF=0.1183;SAS_AF=0.1626;AA=C|||;VT=SNP
3	59948841	rs9881070	A	C	100	PASS	AC=1312;AF=0.261981;AN=5008;NS=2504;DP=12360;EAS_AF=0.37;AMR_AF=0.2089;AFR_AF=0.3888;EUR_AF=0.1183;SAS_AF=0.1646;AA=A|||;VT=SNP
3	59948929	rs1038518	T	C	100	PASS	AC=4101;AF=0.81889;AN=5008;NS=2504;DP=12450;EAS_AF=0.9196;AMR_AF=0.817;AFR_AF=0.6989;EUR_AF=0.8807;SAS_AF=0.8149;AA=C|||;VT=SNP
3	59948944	rs75901767	G	T	100	PASS	AC=302;AF=0.0603035;AN=5008;NS=2504;DP=12437;EAS_AF=0.0734;AMR_AF=0.098;AFR_AF=0.0219;EUR_AF=0.0358;SAS_AF=0.0971;AA=G|||;VT=SNP
3	59949140	rs1038517	G	A	100	PASS	AC=431;AF=0.0860623;AN=5008;NS=2504;DP=11393;EAS_AF=0.004;AMR_AF=0.0807;AFR_AF=0.1755;EUR_AF=0.0666;SAS_AF=0.0736;AA=G|||;VT=SNP
3	59949805	rs17302746	G	A	100	PASS	AC=256;AF=0.0511182;AN=5008;NS=2504;DP=18125;EAS_AF=0.0724;AMR_AF=0.0937;AFR_AF=0.003;EUR_AF=0.0278;SAS_AF=0.0879;AA=G|||;VT=SNP
3	59950117	rs76818373	A	T	100	PASS	AC=374;AF=0.0746805;AN=5008;NS=2504;DP=17339;EAS_AF=0.003;AMR_AF=0.0749;AFR_AF=0.1362;EUR_AF=0.0666;SAS_AF=0.0736;AA=C|||;VT=SNP
3	59950350	rs12495662	T	C	100	PASS	AC=353;AF=0.0704872;AN=5008;NS=2504;DP=16761;EAS_AF=0.002;AMR_AF=0.1138;AFR_AF=0.0045;EUR_AF=0.1223;SAS_AF=0.1462;AA=T|||;VT=SNP
3	59950763	rs1485904	A	C	100	PASS	AC=4200;AF=0.838658;AN=5008;NS=2504;DP=16249;EAS_AF=0.9206;AMR_AF=0.8156;AFR_AF=0.7579;EUR_AF=0.8807;SAS_AF=0.8364;AA=c|||;VT=SNP
3	59950994	rs62240090	A	G	100	PASS	AC=353;AF=0.0704872;AN=5008;NS=2504;DP=17278;EAS_AF=0.002;AMR_AF=0.1138;AFR_AF=0.0045;EUR_AF=0.1223;SAS_AF=0.1462;AA=A|||;VT=SNP
3	59951058	rs3772466	A	G	100	PASS	AC=317;AF=0.0632987;AN=5008;NS=2504;DP=17145;EAS_AF=0.0129;AMR_AF=0.1628;AFR_AF=0.0272;EUR_AF=0.1213;SAS_AF=0.0337;AA=A|||;VT=SNP
3	59951110	rs62240091	A	G	100	PASS	AC=352;AF=0.0702875;AN=5008;NS=2504;DP=17575;EAS_AF=0.002;AMR_AF=0.1138;AFR_AF=0.0045;EUR_AF=0.1223;SAS_AF=0.1452;AA=A|||;VT=SNP
3	59951191	rs17302837	C	G	100	PASS	AC=269;AF=0.0537141;AN=5008;NS=2504;DP=16648;EAS_AF=0.0734;AMR_AF=0.1009;AFR_AF=0.003;EUR_AF=0.0358;SAS_AF=0.0869;AA=c|||;VT=SNP
3	59951596	rs974035	C	G	100	PASS	AC=371;AF=0.0740815;AN=5008;NS=2504;DP=16968;EAS_AF=0.003;AMR_AF=0.0749;AFR_AF=0.1331;EUR_AF=0.0666;SAS_AF=0.0746;AA=C|||;VT=SNP
3	59951694	rs60347439	G	C	100	PASS	AC=300;AF=0.0599042;AN=5008;NS=2504;DP=17106;EAS_AF=0.0129;AMR_AF=0.1542;AFR_AF=0.0212;EUR_AF=0.1183;SAS_AF=0.0337;AA=G|||;VT=SNP
3	59951705	rs56963766	C	A	100	PASS	AC=313;AF=0.0625;AN=5008;NS=2504;DP=17271;EAS_AF=0.0129;AMR_AF=0.1585;AFR_AF=0.0265;EUR_AF=0.1213;SAS_AF=0.0337;AA=C|||;VT=SNP
3	59951847	rs13096138	T	C	100	PASS	AC=1694;AF=0.338259;AN=5008;NS=2504;DP=18739;EAS_AF=0.5774;AMR_AF=0.2406;AFR_AF=0.0734;EUR_AF=0.4523;SAS_AF=0.4018;AA=T|||;VT=SNP
3	59951879	rs11708404	A	T	100	PASS	AC=376;AF=0.0750799;AN=5008;NS=2504;DP=18745;EAS_AF=0.003;AMR_AF=0.0749;AFR_AF=0.1377;EUR_AF=0.0666;SAS_AF=0.0736;AA=A|||;VT=SNP
3	59952152	rs6800973	C	T	100	PASS	AC=348;AF=0.0694888;AN=5008;NS=2504;DP=19563;EAS_AF=0.002;AMR_AF=0.111;AFR_AF=0.0045;EUR_AF=0.1203;SAS_AF=0.1452;AA=C|||;VT=SNP
3	59952325	rs6797938	A	C	100	PASS	AC=350;AF=0.0698882;AN=5008;NS=2504;DP=19433;EAS_AF=0.002;AMR_AF=0.111;AFR_AF=0.0053;EUR_AF=0.1203;SAS_AF=0.1462;AA=A|||;VT=SNP
3	59952659	rs9880771	T	A	100	PASS	AC=1388;AF=0.277157;AN=5008;NS=2504;DP=15504;EAS_AF=0.3641;AMR_AF=0.2363;AFR_AF=0.4599;EUR_AF=0.0865;SAS_AF=0.1656;AA=T|||;VT=SNP
3	59952677	rs73106507	C	T	100	PASS	AC=312;AF=0.0623003;AN=5008;NS=2504;DP=15450;EAS_AF=0.0129;AMR_AF=0.1585;AFR_AF=0.0265;EUR_AF=0.1203;SAS_AF=0.0337;AA=C|||;VT=SNP
3	59952732	rs6798364	A	G	100	PASS	AC=351;AF=0.0700879;AN=5008;NS=2504;DP=14145;EAS_AF=0.002;AMR_AF=0.1138;AFR_AF=0.0045;EUR_AF=0.1203;SAS_AF=0.1462;AA=A|||;VT=SNP
3	59953207	rs9865672	G	A	100	PASS	AC=2052;AF=0.409744;AN=5008;NS=2504;DP=18038;EAS_AF=0.37;AMR_AF=0.3977;AFR_AF=0.5726;EUR_AF=0.3052;SAS_AF=0.3466;AA=A|||;VT=SNP
3	59953505	rs6446100	C	T	100	PASS	AC=2055;AF=0.410343;AN=5008;NS=2504;DP=19032;EAS_AF=0.37;AMR_AF=0.4006;AFR_AF=0.5741;EUR_AF=0.3052;SAS_AF=0.3456;AA=T|||;VT=SNP
3	59953541	rs12495052	C	A	100	PASS	AC=349;AF=0.0696885;AN=5008;NS=2504;DP=19541;EAS_AF=0.002;AMR_AF=0.111;AFR_AF=0.0045;EUR_AF=0.1213;SAS_AF=0.1452;AA=C|||;VT=SNP
3	59953714	rs17061544	C	T	100	PASS	AC=283;AF=0.0565096;AN=5008;NS=2504;DP=19548;EAS_AF=0.0694;AMR_AF=0.0937;AFR_AF=0.0295;EUR_AF=0.0358;SAS_AF=0.0746;AA=C|||;VT=SNP
3	59953792	rs17375293	G	A	100	PASS	AC=295;AF=0.0589058;AN=5008;NS=2504;DP=18531;EAS_AF=0.0109;AMR_AF=0.1527;AFR_AF=0.0212;EUR_AF=0.1173;SAS_AF=0.0327;AA=G|||;VT=SNP
3	59953793	rs17061546	T	C	100	PASS	AC=478;AF=0.0954473;AN=5008;NS=2504;DP=18556;EAS_AF=0.0139;AMR_AF=0.0908;AFR_AF=0.1467;EUR_AF=0.0795;SAS_AF=0.1299;AA=T|||;VT=SNP
3	59954005	rs3772467	C	T	100	PASS	AC=277;AF=0.0553115;AN=5008;NS=2504;DP=17847;EAS_AF=0.0685;AMR_AF=0.098;AFR_AF=0.0242;EUR_AF=0.0358;SAS_AF=0.0736;AA=C|||;VT=SNP
3	59954163	rs76282673	A	G	100	PASS	AC=487;AF=0.0972444;AN=5008;NS=2504;DP=19465;EAS_AF=0.0139;AMR_AF=0.0908;AFR_AF=0.1536;EUR_AF=0.0795;SAS_AF=0.1299;AA=-|||;VT=SNP
3	59954270	rs111553047	G	A	100	PASS	AC=17;AF=0.00339457;AN=5008;NS=2504;DP=19284;EAS_AF=0;AMR_AF=0.0043;AFR_AF=0.0038;EUR_AF=0.005;SAS_AF=0.0041;AA=G|||;VT=SNP
3	59954385	rs10510820	T	C	100	PASS	AC=301;AF=0.0601038;AN=5008;NS=2504;DP=18209;EAS_AF=0.0109;AMR_AF=0.1614;AFR_AF=0.0204;EUR_AF=0.1183;SAS_AF=0.0327;AA=T|||;VT=SNP
3	59954689	rs10510821	T	C	100	PASS	AC=498;AF=0.0994409;AN=5008;NS=2504;DP=19430;EAS_AF=0.0139;AMR_AF=0.0908;AFR_AF=0.1626;EUR_AF=0.0795;SAS_AF=0.1288;AA=T|||;VT=SNP
3	59954966	rs3772468	T	C	100	PASS	AC=1637;AF=0.326877;AN=5008;NS=2504;DP=20598;EAS_AF=0.5327;AMR_AF=0.2406;AFR_AF=0.0673;EUR_AF=0.4513;SAS_AF=0.3988;AA=T|||;VT=SNP
3	59955193	rs3821478	T	C	100	PASS	AC=1637;AF=0.326877;AN=5008;NS=2504;DP=19035;EAS_AF=0.5327;AMR_AF=0.2406;AFR_AF=0.0673;EUR_AF=0.4513;SAS_AF=0.3988;AA=T|||;VT=SNP
3	59955356	rs115425033	C	T	100	PASS	AC=45;AF=0.00898562;AN=5008;NS=2504;DP=19540;EAS_AF=0;AMR_AF=0.0043;AFR_AF=0;EUR_AF=0.0149;SAS_AF=0.0276;AA=C|||;VT=SNP
3	59955410	rs3772470	C	G	100	PASS	AC=299;AF=0.0597045;AN=5008;NS=2504;DP=19398;EAS_AF=0.0109;AMR_AF=0.1585;AFR_AF=0.0204;EUR_AF=0.1183;SAS_AF=0.0327;AA=C|||;VT=SNP
3	59955531	rs3772471	T	A	100	PASS	AC=1124;AF=0.224441;AN=5008;NS=2504;DP=19563;EAS_AF=0.3681;AMR_AF=0.1945;AFR_AF=0.2474;EUR_AF=0.1173;SAS_AF=0.1769;AA=T|||;VT=SNP
3	59956094	rs1879996	C	T	100	PASS	AC=1204;AF=0.240415;AN=5008;NS=2504;DP=19031;EAS_AF=0.3621;AMR_AF=0.2032;AFR_AF=0.3449;EUR_AF=0.1133;SAS_AF=0.1309;AA=T|||;VT=SNP
3	59956303	rs3772473	C	T	100	PASS	AC=1657;AF=0.330871;AN=5008;NS=2504;DP=18656;EAS_AF=0.5327;AMR_AF=0.2406;AFR_AF=0.0681;EUR_AF=0.4573;SAS_AF=0.4121;AA=C|||;VT=SNP
3	59956436	rs3772474	T	G	100	PASS	AC=447;AF=0.0892572;AN=5008;NS=2504;DP=17771;EAS_AF=0.0109;AMR_AF=0.0735;AFR_AF=0.1626;EUR_AF=0.0835;SAS_AF=0.0879;AA=T|||;VT=SNP
3	59956549	rs3772475	C	T	100	PASS	AC=1083;AF=0.216254;AN=5008;NS=2504;DP=13830;EAS_AF=0.3671;AMR_AF=0.1945;AFR_AF=0.23;EUR_AF=0.1143;SAS_AF=0.1626;AA=C|||;VT=SNP
3	59956983	rs6446101	C	G	100	PASS	AC=1966;AF=0.392572;AN=5008;NS=2504;DP=18498;EAS_AF=0.6071;AMR_AF=0.3444;AFR_AF=0.0991;EUR_AF=0.494;SAS_AF=0.498;AA=G|||;VT=SNP
3	59957060	rs148335373	C	T	100	PASS	AC=49;AF=0.00978435;AN=5008;NS=2504;DP=18142;EAS_AF=0;AMR_AF=0.0086;AFR_AF=0.0008;EUR_AF=0.0298;SAS_AF=0.0123;AA=C|||;VT=SNP
3	59957108	rs17375746	T	C	100	PASS	AC=351;AF=0.0700879;AN=5008;NS=2504;DP=17983;EAS_AF=0.003;AMR_AF=0.1124;AFR_AF=0.0053;EUR_AF=0.1203;SAS_AF=0.1452;AA=T|||;VT=SNP
3	59957116	rs6446102	A	G	100	PASS	AC=2312;AF=0.461661;AN=5008;NS=2504;DP=18204;EAS_AF=0.6091;AMR_AF=0.4553;AFR_AF=0.1036;EUR_AF=0.6123;SAS_AF=0.6431;AA=G|||;VT=SNP
3	59957134	rs17309998	T	C	100	PASS	AC=302;AF=0.0603035;AN=5008;NS=2504;DP=18577;EAS_AF=0.0109;AMR_AF=0.1571;AFR_AF=0.0234;EUR_AF=0.1183;SAS_AF=0.0327;AA=T|||;VT=SNP
3	59957191	rs6446103	G	C	100	PASS	AC=2313;AF=0.461861;AN=5008;NS=2504;DP=19738;EAS_AF=0.6091;AMR_AF=0.4553;AFR_AF=0.1029;EUR_AF=0.6133;SAS_AF=0.6442;AA=G|||;VT=SNP
3	59957252	rs6446104	A	G	100	PASS	AC=2313;AF=0.461861;AN=5008;NS=2504;DP=21216;EAS_AF=0.6091;AMR_AF=0.4553;AFR_AF=0.1029;EUR_AF=0.6133;SAS_AF=0.6442;AA=A|||;VT=SNP
3	59957385	rs17061573	G	C	100	PASS	AC=273;AF=0.0545128;AN=5008;NS=2504;DP=21360;EAS_AF=0;AMR_AF=0.0591;AFR_AF=0.0968;EUR_AF=0.0706;SAS_AF=0.0337;AA=G|||;VT=SNP
3	59957519	rs41276483	G	A	100	PASS	AC=273;AF=0.0545128;AN=5008;NS=2504;DP=23124;EAS_AF=0;AMR_AF=0.0591;AFR_AF=0.0968;EUR_AF=0.0706;SAS_AF=0.0337;AA=G|||;VT=SNP
3	59957705	rs3772476	A	C	100	PASS	AC=2826;AF=0.564297;AN=5008;NS=2504;DP=23518;EAS_AF=0.623;AMR_AF=0.5447;AFR_AF=0.2784;EUR_AF=0.6928;SAS_AF=0.772;AA=A|||;VT=SNP
3	59957938	rs3772477	T	C	100	PASS	AC=568;AF=0.113419;AN=5008;NS=2504;DP=22524;EAS_AF=0.3571;AMR_AF=0.1398;AFR_AF=0;EUR_AF=0.0199;SAS_AF=0.093;AA=T|||;VT=SNP
3	59958273	rs79030876	C	T	100	PASS	AC=136;AF=0.0271565;AN=5008;NS=2504;DP=20053;EAS_AF=0;AMR_AF=0.0461;AFR_AF=0.0076;EUR_AF=0.0557;SAS_AF=0.0389;AA=C|||;VT=SNP
3	59958388	rs3772479	A	G	100	PASS	AC=4275;AF=0.853634;AN=5008;NS=2504;DP=21132;EAS_AF=0.9891;AMR_AF=0.8098;AFR_AF=0.6687;EUR_AF=0.8787;SAS_AF=0.9693;AA=G|||;VT=SNP
3	59958515	rs3821479	T	C	100	PASS	AC=1682;AF=0.335863;AN=5008;NS=2504;DP=21635;EAS_AF=0.5337;AMR_AF=0.2421;AFR_AF=0.0825;EUR_AF=0.4573;SAS_AF=0.4162;AA=T|||;VT=SNP
3	59958728	rs17061598	T	C	100	PASS	AC=438;AF=0.0874601;AN=5008;NS=2504;DP=20013;EAS_AF=0.0139;AMR_AF=0.0836;AFR_AF=0.1218;EUR_AF=0.0795;SAS_AF=0.1278;AA=T|||;VT=SNP
3	59958834	rs10510822	T	C	100	PASS	AC=275;AF=0.0549121;AN=5008;NS=2504;DP=22021;EAS_AF=0.0734;AMR_AF=0.1023;AFR_AF=0.0076;EUR_AF=0.0358;SAS_AF=0.0859;AA=T|||;VT=SNP
3	59959014	rs13064036	T	C	100	PASS	AC=2461;AF=0.491414;AN=5008;NS=2504;DP=21530;EAS_AF=0.62;AMR_AF=0.4366;AFR_AF=0.2632;EUR_AF=0.5736;SAS_AF=0.6217;AA=T|||;VT=SNP
3	59959110	rs80095936	C	T	100	PASS	AC=38;AF=0.00758786;AN=5008;NS=2504;DP=17895;EAS_AF=0;AMR_AF=0.0101;AFR_AF=0.0038;EUR_AF=0.0189;SAS_AF=0.0072;AA=C|||;VT=SNP
3	59959320	rs55804635	C	T	100	PASS	AC=270;AF=0.0539137;AN=5008;NS=2504;DP=19534;EAS_AF=0;AMR_AF=0.0591;AFR_AF=0.0946;EUR_AF=0.0706;SAS_AF=0.0337;AA=C|||;VT=SNP
3	59959483	rs10510823	G	T	100	PASS	AC=269;AF=0.0537141;AN=5008;NS=2504;DP=15907;EAS_AF=0.0685;AMR_AF=0.1009;AFR_AF=0.0076;EUR_AF=0.0358;SAS_AF=0.0859;AA=G|||;VT=SNP
3	59959499	rs79512642	G	T	100	PASS	AC=139;AF=0.0277556;AN=5008;NS=2504;DP=16258;EAS_AF=0.001;AMR_AF=0.0303;AFR_AF=0.0008;EUR_AF=0.0338;SAS_AF=0.0838;AA=G|||;VT=SNP
3	59959734	rs60590275	G	C	100	PASS	AC=270;AF=0.0539137;AN=5008;NS=2504;DP=18394;EAS_AF=0;AMR_AF=0.0591;AFR_AF=0.0946;EUR_AF=0.0706;SAS_AF=0.0337;AA=G|||;VT=SNP
3	59959803	rs115938514	T	G	100	PASS	AC=50;AF=0.00998403;AN=5008;NS=2504;DP=19745;EAS_AF=0;AMR_AF=0.0317;AFR_AF=0.0015;EUR_AF=0.0249;SAS_AF=0.001;AA=T|||;VT=SNP
3	59960142	rs11130741	C	T	100	PASS	AC=3900;AF=0.778754;AN=5008;NS=2504;DP=22048;EAS_AF=0.9871;AMR_AF=0.696;AFR_AF=0.6483;EUR_AF=0.7584;SAS_AF=0.82;AA=T|||;VT=SNP
3	59960657	rs11711589	A	G	100	PASS	AC=1194;AF=0.238419;AN=5008;NS=2504;DP=19246;EAS_AF=0.371;AMR_AF=0.2061;AFR_AF=0.3064;EUR_AF=0.1153;SAS_AF=0.1595;AA=A|||;VT=SNP
3	59960707	rs13075410	T	C	100	PASS	AC=2445;AF=0.488219;AN=5008;NS=2504;DP=20084;EAS_AF=0.6161;AMR_AF=0.4366;AFR_AF=0.2504;EUR_AF=0.5726;SAS_AF=0.6278;AA=T|||;VT=SNP
3	59960808	rs74995510	G	C	100	PASS	AC=482;AF=0.096246;AN=5008;NS=2504;DP=19367;EAS_AF=0.0139;AMR_AF=0.0893;AFR_AF=0.1513;EUR_AF=0.0795;SAS_AF=0.1288;AA=G|||;VT=SNP
3	59960997	rs58197240	G	A	100	PASS	AC=298;AF=0.0595048;AN=5008;NS=2504;DP=15135;EAS_AF=0.0109;AMR_AF=0.1556;AFR_AF=0.0219;EUR_AF=0.1173;SAS_AF=0.0327;AA=G|||;VT=SNP
3	59961159	rs7626013	T	C	100	PASS	AC=474;AF=0.0946486;AN=5008;NS=2504;DP=15854;EAS_AF=0.0139;AMR_AF=0.0893;AFR_AF=0.146;EUR_AF=0.0795;SAS_AF=0.1278;AA=T|||;VT=SNP
3	59961340	rs7626003	A	C	100	PASS	AC=2456;AF=0.490415;AN=5008;NS=2504;DP=15912;EAS_AF=0.6161;AMR_AF=0.4337;AFR_AF=0.2557;EUR_AF=0.5716;SAS_AF=0.635;AA=C|||;VT=SNP
3	59961514	rs17253376	T	C	100	PASS	AC=300;AF=0.0599042;AN=5008;NS=2504;DP=16502;EAS_AF=0.0109;AMR_AF=0.1571;AFR_AF=0.0219;EUR_AF=0.1183;SAS_AF=0.0327;AA=T|||;VT=SNP
3	59961536	rs212034	G	A	100	PASS	AC=1039;AF=0.207468;AN=5008;NS=2504;DP=16879;EAS_AF=0.3661;AMR_AF=0.1931;AFR_AF=0.2292;EUR_AF=0.1143;SAS_AF=0.1207;AA=A|||;VT=SNP
3	59961639	rs13097687	G	A	100	PASS	AC=233;AF=0.0465256;AN=5008;NS=2504;DP=19580;EAS_AF=0;AMR_AF=0.0764;AFR_AF=0.0083;EUR_AF=0.1511;SAS_AF=0.0174;AA=G|||;VT=SNP
3	59962330	rs3772480	C	T	100	PASS	AC=2332;AF=0.465655;AN=5008;NS=2504;DP=17036;EAS_AF=0.6042;AMR_AF=0.4107;AFR_AF=0.2383;EUR_AF=0.5557;SAS_AF=0.5767;AA=C|||;VT=SNP
3	59962478	rs76610639	G	C	100	PASS	AC=344;AF=0.0686901;AN=5008;NS=2504;DP=19748;EAS_AF=0.003;AMR_AF=0.0692;AFR_AF=0.1165;EUR_AF=0.0666;SAS_AF=0.0736;AA=G|||;VT=SNP
3	59962849	rs57561694	G	C	100	PASS	AC=623;AF=0.124401;AN=5008;NS=2504;DP=20125;EAS_AF=0.002;AMR_AF=0.1715;AFR_AF=0.0983;EUR_AF=0.1938;SAS_AF=0.181;AA=G|||;VT=SNP
3	59963131	rs212032	A	G	100	PASS	AC=2901;AF=0.579273;AN=5008;NS=2504;DP=17944;EAS_AF=0.9018;AMR_AF=0.4524;AFR_AF=0.4357;EUR_AF=0.5716;SAS_AF=0.5389;AA=A|||;VT=SNP
3	59963156	rs3772482	C	A	100	PASS	AC=2457;AF=0.490615;AN=5008;NS=2504;DP=18982;EAS_AF=0.6151;AMR_AF=0.4308;AFR_AF=0.2617;EUR_AF=0.5716;SAS_AF=0.6309;AA=C|||;VT=SNP
3	59963165	rs116172235	C	T	100	PASS	AC=34;AF=0.00678914;AN=5008;NS=2504;DP=19590;EAS_AF=0.001;AMR_AF=0.0086;AFR_AF=0.0008;EUR_AF=0.008;SAS_AF=0.0184;AA=C|||;VT=SNP
3	59963559	rs3772483	C	T	100	PASS	AC=1647;AF=0.328874;AN=5008;NS=2504;DP=18707;EAS_AF=0.5327;AMR_AF=0.2406;AFR_AF=0.0658;EUR_AF=0.4533;SAS_AF=0.409;AA=C|||;VT=SNP
3	59963699	rs183651508	C	T	100	PASS	AC=13;AF=0.00259585;AN=5008;NS=2504;DP=20129;EAS_AF=0;AMR_AF=0.0043;AFR_AF=0.0008;EUR_AF=0.007;SAS_AF=0.002;AA=C|||;VT=SNP
3	59964018	rs62240113	T	G	100	PASS	AC=350;AF=0.0698882;AN=5008;NS=2504;DP=17737;EAS_AF=0.002;AMR_AF=0.1095;AFR_AF=0.0045;EUR_AF=0.1213;SAS_AF=0.1472;AA=T|||;VT=SNP
3	59964134	rs13094437	T	C	100	PASS	AC=1706;AF=0.340655;AN=5008;NS=2504;DP=17362;EAS_AF=0.5337;AMR_AF=0.2478;AFR_AF=0.1044;EUR_AF=0.4553;SAS_AF=0.409;AA=T|||;VT=SNP
3	59964291	rs147704586	T	C	100	PASS	AC=20;AF=0.00399361;AN=5008;NS=2504;DP=14839;EAS_AF=0;AMR_AF=0.0043;AFR_AF=0;EUR_AF=0.0159;SAS_AF=0.001;AA=T|||;VT=SNP
3	59964309	rs17031569	A	C	100	PASS	AC=447;AF=0.0892572;AN=5008;NS=2504;DP=14657;EAS_AF=0.0139;AMR_AF=0.0836;AFR_AF=0.1286;EUR_AF=0.0795;SAS_AF=0.1278;AA=A|||;VT=SNP
3	59964443	rs62240114	T	C	100	PASS	AC=723;AF=0.144369;AN=5008;NS=2504;DP=13499;EAS_AF=0.0129;AMR_AF=0.183;AFR_AF=0.1104;EUR_AF=0.2058;SAS_AF=0.2352;AA=T|||;VT=SNP
3	59964546	rs13072228	A	T	100	PASS	AC=2361;AF=0.471446;AN=5008;NS=2504;DP=17145;EAS_AF=0.6042;AMR_AF=0.4236;AFR_AF=0.2519;EUR_AF=0.5557;SAS_AF=0.5787;AA=A|||;VT=SNP
3	59964699	rs10490808	A	C	100	PASS	AC=1701;AF=0.339657;AN=5008;NS=2504;DP=18967;EAS_AF=0.5337;AMR_AF=0.2478;AFR_AF=0.1021;EUR_AF=0.4533;SAS_AF=0.409;AA=A|||;VT=SNP
3	59964805	rs2736794	A	G	100	PASS	AC=1471;AF=0.29373;AN=5008;NS=2504;DP=20927;EAS_AF=0.3829;AMR_AF=0.3573;AFR_AF=0.3154;EUR_AF=0.2346;SAS_AF=0.1881;AA=A|||;VT=SNP
3	59964881	rs13077692	G	C	100	PASS	AC=2182;AF=0.435703;AN=5008;NS=2504;DP=18957;EAS_AF=0.5476;AMR_AF=0.3357;AFR_AF=0.2511;EUR_AF=0.5328;SAS_AF=0.5409;AA=C|||;VT=SNP
3	59964918	rs3821480	G	C	100	PASS	AC=2891;AF=0.577276;AN=5008;NS=2504;DP=18042;EAS_AF=0.5496;AMR_AF=0.5072;AFR_AF=0.4153;EUR_AF=0.7256;SAS_AF=0.7219;AA=C|||;VT=SNP
3	59964943	rs78598058	C	T	100	PASS	AC=95;AF=0.0189696;AN=5008;NS=2504;DP=17954;EAS_AF=0;AMR_AF=0.0432;AFR_AF=0.0038;EUR_AF=0.0557;SAS_AF=0.0041;AA=C|||;VT=SNP
3	59965069	rs6767115	G	A	100	PASS	AC=351;AF=0.0700879;AN=5008;NS=2504;DP=19562;EAS_AF=0.002;AMR_AF=0.1095;AFR_AF=0.0045;EUR_AF=0.1213;SAS_AF=0.1483;AA=G|||;VT=SNP
3	59965274	rs3772484	C	T	100	PASS	AC=2075;AF=0.414337;AN=5008;NS=2504;DP=16962;EAS_AF=0.5357;AMR_AF=0.3228;AFR_AF=0.239;EUR_AF=0.5199;SAS_AF=0.4826;AA=C|||;VT=SNP
3	59965282	rs3772485	C	A	100	PASS	AC=339;AF=0.0676917;AN=5008;NS=2504;DP=16948;EAS_AF=0.0685;AMR_AF=0.1037;AFR_AF=0.0477;EUR_AF=0.0388;SAS_AF=0.0982;AA=C|||;VT=SNP
3	59965628	rs2736796	G	A	100	PASS	AC=1050;AF=0.209665;AN=5008;NS=2504;DP=19833;EAS_AF=0.3671;AMR_AF=0.1988;AFR_AF=0.2027;EUR_AF=0.1173;SAS_AF=0.1595;AA=G|||;VT=SNP
3	59965812	rs3772487	A	G	100	PASS	AC=374;AF=0.0746805;AN=5008;NS=2504;DP=20694;EAS_AF=0.0109;AMR_AF=0.0735;AFR_AF=0.1067;EUR_AF=0.0845;SAS_AF=0.0879;AA=A|||;VT=SNP
3	59965862	rs77428414	G	C	100	PASS	AC=465;AF=0.0928514;AN=5008;NS=2504;DP=20151;EAS_AF=0.0774;AMR_AF=0.1138;AFR_AF=0.1067;EUR_AF=0.0398;SAS_AF=0.1299;AA=G|||;VT=SNP
3	59966027	rs72877026	A	T	100	PASS	AC=266;AF=0.053115;AN=5008;NS=2504;DP=20391;EAS_AF=0;AMR_AF=0.0591;AFR_AF=0.0908;EUR_AF=0.0716;SAS_AF=0.0337;AA=A|||;VT=SNP
3	59966156	rs7640107	C	T	100	PASS	AC=1757;AF=0.350839;AN=5008;NS=2504;DP=21633;EAS_AF=0.5327;AMR_AF=0.255;AFR_AF=0.1407;EUR_AF=0.4543;SAS_AF=0.409;AA=C|||;VT=SNP
3	59966174	rs4679624	G	A	100	PASS	AC=416;AF=0.0830671;AN=5008;NS=2504;DP=21351;EAS_AF=0.0724;AMR_AF=0.1153;AFR_AF=0.0968;EUR_AF=0.0388;SAS_AF=0.0982;AA=G|||;VT=SNP
3	59966228	rs2630186	T	C	100	PASS	AC=4409;AF=0.880391;AN=5008;NS=2504;DP=19970;EAS_AF=0.9315;AMR_AF=0.8732;AFR_AF=0.7632;EUR_AF=0.9602;SAS_AF=0.909;AA=G|||;VT=SNP
3	59966391	rs62240115	G	C	100	PASS	AC=349;AF=0.0696885;AN=5008;NS=2504;DP=18187;EAS_AF=0.002;AMR_AF=0.1095;AFR_AF=0.0045;EUR_AF=0.1203;SAS_AF=0.1472;AA=G|||;VT=SNP
3	59966396	rs802771	C	T	100	PASS	AC=4352;AF=0.86901;AN=5008;NS=2504;DP=18087;EAS_AF=0.9216;AMR_AF=0.866;AFR_AF=0.7602;EUR_AF=0.9592;SAS_AF=0.8712;AA=C|||;VT=SNP
3	59966506	rs72877030	G	C	100	PASS	AC=373;AF=0.0744808;AN=5008;NS=2504;DP=19811;EAS_AF=0.0109;AMR_AF=0.0735;AFR_AF=0.1059;EUR_AF=0.0845;SAS_AF=0.0879;AA=G|||;VT=SNP
3	59966553	rs2736802	G	A	100	PASS	AC=999;AF=0.199481;AN=5008;NS=2504;DP=20162;EAS_AF=0.3631;AMR_AF=0.1916;AFR_AF=0.1997;EUR_AF=0.1163;SAS_AF=0.1217;AA=G|||;VT=SNP
3	59966667	rs72877033	T	C	100	PASS	AC=372;AF=0.0742812;AN=5008;NS=2504;DP=18684;EAS_AF=0.0109;AMR_AF=0.0735;AFR_AF=0.1051;EUR_AF=0.0845;SAS_AF=0.0879;AA=t|||;VT=SNP
3	59966769	rs812445	G	C	100	PASS	AC=1972;AF=0.39377;AN=5008;NS=2504;DP=16561;EAS_AF=0.4514;AMR_AF=0.4712;AFR_AF=0.4803;EUR_AF=0.2734;SAS_AF=0.2863;AA=G|||;VT=SNP
3	59966975	rs802772	T	A	100	PASS	AC=1962;AF=0.391773;AN=5008;NS=2504;DP=17350;EAS_AF=0.4504;AMR_AF=0.4697;AFR_AF=0.4773;EUR_AF=0.2734;SAS_AF=0.2822;AA=T|||;VT=SNP
3	59967022	rs3772489	G	A	100	PASS	AC=371;AF=0.0740815;AN=5008;NS=2504;DP=19028;EAS_AF=0.0109;AMR_AF=0.0735;AFR_AF=0.1044;EUR_AF=0.0845;SAS_AF=0.0879;AA=A|||;VT=SNP
3	59967047	rs72877036	C	T	100	PASS	AC=371;AF=0.0740815;AN=5008;NS=2504;DP=19547;EAS_AF=0.0109;AMR_AF=0.0735;AFR_AF=0.1044;EUR_AF=0.0845;SAS_AF=0.0879;AA=C|||;VT=SNP
3	59967277	rs11715564	T	C	100	PASS	AC=334;AF=0.0666933;AN=5008;NS=2504;DP=17758;EAS_AF=0.003;AMR_AF=0.0677;AFR_AF=0.1097;EUR_AF=0.0666;SAS_AF=0.0736;AA=T|||;VT=SNP
3	59967289	rs73106547	C	T	100	PASS	AC=290;AF=0.0579073;AN=5008;NS=2504;DP=18185;EAS_AF=0.0109;AMR_AF=0.1484;AFR_AF=0.0204;EUR_AF=0.1173;SAS_AF=0.0317;AA=C|||;VT=SNP
3	59967386	rs75352249	G	A	100	PASS	AC=286;AF=0.0571086;AN=5008;NS=2504;DP=19273;EAS_AF=0.0109;AMR_AF=0.1455;AFR_AF=0.0197;EUR_AF=0.1163;SAS_AF=0.0317;AA=G|||;VT=SNP
3	59967448	rs11711525	G	C	100	PASS	AC=261;AF=0.0521166;AN=5008;NS=2504;DP=19429;EAS_AF=0.002;AMR_AF=0.0533;AFR_AF=0.0953;EUR_AF=0.0567;SAS_AF=0.0399;AA=G|||;VT=SNP
3	59967597	rs802773	G	A	100	PASS	AC=4473;AF=0.893171;AN=5008;NS=2504;DP=16395;EAS_AF=0.998;AMR_AF=0.8732;AFR_AF=0.8646;EUR_AF=0.8787;SAS_AF=0.8528;AA=A|||;VT=SNP
3	59967673	rs802774	G	A	100	PASS	AC=1970;AF=0.393371;AN=5008;NS=2504;DP=16207;EAS_AF=0.4514;AMR_AF=0.4697;AFR_AF=0.4781;EUR_AF=0.2734;SAS_AF=0.2883;AA=G|||;VT=SNP
3	59968059	rs2630189	G	T	100	PASS	AC=987;AF=0.197085;AN=5008;NS=2504;DP=17180;EAS_AF=0.3611;AMR_AF=0.1873;AFR_AF=0.1944;EUR_AF=0.1163;SAS_AF=0.1217;AA=G|||;VT=SNP
3	59968238	rs62240117	T	C	100	PASS	AC=410;AF=0.081869;AN=5008;NS=2504;DP=18634;EAS_AF=0.003;AMR_AF=0.1196;AFR_AF=0.0045;EUR_AF=0.1252;SAS_AF=0.1963;AA=T|||;VT=SNP
3	59968282	rs6771484	T	G	100	PASS	AC=1755;AF=0.350439;AN=5008;NS=2504;DP=19538;EAS_AF=0.5327;AMR_AF=0.255;AFR_AF=0.1415;EUR_AF=0.4553;SAS_AF=0.4049;AA=T|||;VT=SNP
3	59968353	rs802775	C	T	100	PASS	AC=1342;AF=0.267971;AN=5008;NS=2504;DP=18948;EAS_AF=0.373;AMR_AF=0.3415;AFR_AF=0.261;EUR_AF=0.2336;SAS_AF=0.1524;AA=C|||;VT=SNP
3	59968468	rs75255034	T	C	100	PASS	AC=410;AF=0.081869;AN=5008;NS=2504;DP=17212;EAS_AF=0.003;AMR_AF=0.1196;AFR_AF=0.0045;EUR_AF=0.1252;SAS_AF=0.1963;AA=T|||;VT=SNP
3	59968479	rs6771698	T	G	100	PASS	AC=2103;AF=0.419928;AN=5008;NS=2504;DP=17178;EAS_AF=0.5357;AMR_AF=0.3184;AFR_AF=0.2617;EUR_AF=0.5219;SAS_AF=0.4816;AA=T|||;VT=SNP
3	59968649	rs6805337	C	G	100	PASS	AC=2104;AF=0.420128;AN=5008;NS=2504;DP=20603;EAS_AF=0.5367;AMR_AF=0.3213;AFR_AF=0.2625;EUR_AF=0.5189;SAS_AF=0.4816;AA=C|||;VT=SNP
3	59968933	rs802776	A	G	100	PASS	AC=4578;AF=0.914137;AN=5008;NS=2504;DP=17747;EAS_AF=0.997;AMR_AF=0.9179;AFR_AF=0.8253;EUR_AF=0.9334;SAS_AF=0.9264;AA=G|||;VT=SNP
3	59968978	rs74278837	T	C	100	PASS	AC=222;AF=0.0443291;AN=5008;NS=2504;DP=17943;EAS_AF=0.0714;AMR_AF=0.0937;AFR_AF=0.0023;EUR_AF=0.0328;SAS_AF=0.0501;AA=T|||;VT=SNP
3	59969281	rs13092997	T	C	100	PASS	AC=1753;AF=0.35004;AN=5008;NS=2504;DP=20025;EAS_AF=0.5327;AMR_AF=0.2522;AFR_AF=0.1399;EUR_AF=0.4523;SAS_AF=0.41;AA=T|||;VT=SNP
3	59969336	rs13070475	G	A	100	PASS	AC=2754;AF=0.54992;AN=5008;NS=2504;DP=19765;EAS_AF=0.5377;AMR_AF=0.4899;AFR_AF=0.4175;EUR_AF=0.6799;SAS_AF=0.6503;AA=A|||;VT=SNP
3	59969371	rs13070349	C	T	100	PASS	AC=2586;AF=0.516374;AN=5008;NS=2504;DP=18502;EAS_AF=0.5456;AMR_AF=0.4395;AFR_AF=0.2738;EUR_AF=0.665;SAS_AF=0.7157;AA=G|||;VT=SNP
3	59969419	rs12630463	C	T	100	PASS	AC=1767;AF=0.352835;AN=5008;NS=2504;DP=18203;EAS_AF=0.5327;AMR_AF=0.2507;AFR_AF=0.1513;EUR_AF=0.4533;SAS_AF=0.409;AA=C|||;VT=SNP
3	59969540	rs78852495	G	A	100	PASS	AC=419;AF=0.0836661;AN=5008;NS=2504;DP=18352;EAS_AF=0.0714;AMR_AF=0.1182;AFR_AF=0.1362;EUR_AF=0.0358;SAS_AF=0.0501;AA=G|||;VT=SNP
3	59969666	rs3772491	C	A	100	PASS	AC=1789;AF=0.357228;AN=5008;NS=2504;DP=20582;EAS_AF=0.5327;AMR_AF=0.2464;AFR_AF=0.1657;EUR_AF=0.4533;SAS_AF=0.4151;AA=c|||;VT=SNP
3	59969729	rs2687898	C	A	100	PASS	AC=4451;AF=0.888778;AN=5008;NS=2504;DP=19763;EAS_AF=0.9861;AMR_AF=0.902;AFR_AF=0.7791;EUR_AF=0.9205;SAS_AF=0.8947;AA=A|||;VT=SNP
3	59969894	rs3772492	C	T	100	PASS	AC=1803;AF=0.360024;AN=5008;NS=2504;DP=18168;EAS_AF=0.5427;AMR_AF=0.2493;AFR_AF=0.1657;EUR_AF=0.4533;SAS_AF=0.4172;AA=C|||;VT=SNP
3	59969932	rs73106558	G	A	100	PASS	AC=19;AF=0.00379393;AN=5008;NS=2504;DP=17931;EAS_AF=0;AMR_AF=0.0043;AFR_AF=0.0015;EUR_AF=0.0139;SAS_AF=0;AA=G|||;VT=SNP
3	59970026	rs7629735	G	C	100	PASS	AC=434;AF=0.0866613;AN=5008;NS=2504;DP=18636;EAS_AF=0.003;AMR_AF=0.1196;AFR_AF=0.0053;EUR_AF=0.1252;SAS_AF=0.2198;AA=G|||;VT=SNP
3	59970086	rs2736814	A	G	100	PASS	AC=4556;AF=0.909744;AN=5008;NS=2504;DP=18486;EAS_AF=0.997;AMR_AF=0.9164;AFR_AF=0.7927;EUR_AF=0.9334;SAS_AF=0.9489;AA=G|||;VT=SNP
3	59970232	rs11130742	T	C	100	PASS	AC=1805;AF=0.360423;AN=5008;NS=2504;DP=18869;EAS_AF=0.5427;AMR_AF=0.2493;AFR_AF=0.1664;EUR_AF=0.4543;SAS_AF=0.4172;AA=T|||;VT=SNP
3	59970368	rs11130743	T	A	100	PASS	AC=1805;AF=0.360423;AN=5008;NS=2504;DP=19722;EAS_AF=0.5437;AMR_AF=0.2493;AFR_AF=0.1657;EUR_AF=0.4533;SAS_AF=0.4182;AA=T|||;VT=SNP
3	59970735	rs13061330	T	C	100	PASS	AC=2611;AF=0.521366;AN=5008;NS=2504;DP=20179;EAS_AF=0.5556;AMR_AF=0.4409;AFR_AF=0.2678;EUR_AF=0.663;SAS_AF=0.7403;AA=T|||;VT=SNP
3	59970958	rs2687899	C	T	100	PASS	AC=1851;AF=0.369609;AN=5008;NS=2504;DP=18238;EAS_AF=0.4405;AMR_AF=0.4669;AFR_AF=0.4592;EUR_AF=0.2704;SAS_AF=0.2086;AA=C|||;VT=SNP
3	59970997	rs2630190	T	C	100	PASS	AC=4062;AF=0.811102;AN=5008;NS=2504;DP=18763;EAS_AF=0.9296;AMR_AF=0.7939;AFR_AF=0.5938;EUR_AF=0.8976;SAS_AF=0.9059;AA=C|||;VT=SNP
3	59971146	rs2630191	T	C	100	PASS	AC=1016;AF=0.202875;AN=5008;NS=2504;DP=19354;EAS_AF=0.3621;AMR_AF=0.1931;AFR_AF=0.2012;EUR_AF=0.1173;SAS_AF=0.136;AA=T|||;VT=SNP
3	59971777	rs3821481	C	T	100	PASS	AC=1801;AF=0.359625;AN=5008;NS=2504;DP=19342;EAS_AF=0.5427;AMR_AF=0.2464;AFR_AF=0.1657;EUR_AF=0.4543;SAS_AF=0.4162;AA=C|||;VT=SNP
3	59971855	rs73106565	A	G	100	PASS	AC=300;AF=0.0599042;AN=5008;NS=2504;DP=17546;EAS_AF=0.0109;AMR_AF=0.1542;AFR_AF=0.0257;EUR_AF=0.1173;SAS_AF=0.0307;AA=A|||;VT=SNP
3	59971856	rs3821482	C	G	100	PASS	AC=2490;AF=0.497204;AN=5008;NS=2504;DP=17471;EAS_AF=0.5446;AMR_AF=0.4236;AFR_AF=0.2557;EUR_AF=0.6501;SAS_AF=0.6697;AA=G|||;VT=SNP
3	59971868	rs2630192	T	C	100	PASS	AC=4556;AF=0.909744;AN=5008;NS=2504;DP=16648;EAS_AF=0.997;AMR_AF=0.9164;AFR_AF=0.7927;EUR_AF=0.9334;SAS_AF=0.9489;AA=C|||;VT=SNP
3	59972152	rs73106568	A	G	100	PASS	AC=295;AF=0.0589058;AN=5008;NS=2504;DP=10407;EAS_AF=0.0109;AMR_AF=0.1513;AFR_AF=0.025;EUR_AF=0.1163;SAS_AF=0.0297;AA=A|||;VT=SNP
3	59972196	rs74333616	G	A	100	PASS	AC=335;AF=0.066893;AN=5008;NS=2504;DP=8246;EAS_AF=0.003;AMR_AF=0.0692;AFR_AF=0.1263;EUR_AF=0.0666;SAS_AF=0.0511;AA=G|||;VT=SNP
3	59972925	rs76928205	T	A	100	PASS	AC=236;AF=0.0471246;AN=5008;NS=2504;DP=6283;EAS_AF=0;AMR_AF=0.062;AFR_AF=0.0681;EUR_AF=0.0706;SAS_AF=0.0327;AA=T|||;VT=SNP
3	59973159	rs3772496	G	C	100	PASS	AC=1962;AF=0.391773;AN=5008;NS=2504;DP=13598;EAS_AF=0.4831;AMR_AF=0.3055;AFR_AF=0.2534;EUR_AF=0.5229;SAS_AF=0.411;AA=G|||;VT=SNP
3	59973302	rs3772497	C	T	100	PASS	AC=2014;AF=0.402157;AN=5008;NS=2504;DP=16713;EAS_AF=0.4792;AMR_AF=0.3055;AFR_AF=0.2973;EUR_AF=0.5229;SAS_AF=0.409;AA=T|||;VT=SNP
3	59973398	rs58526463	C	T	100	PASS	AC=524;AF=0.104633;AN=5008;NS=2504;DP=17822;EAS_AF=0.003;AMR_AF=0.1268;AFR_AF=0.0696;EUR_AF=0.1252;SAS_AF=0.2198;AA=C|||;VT=SNP
3	59973562	rs13095234	G	T	100	PASS	AC=1953;AF=0.389976;AN=5008;NS=2504;DP=17654;EAS_AF=0.4792;AMR_AF=0.304;AFR_AF=0.2511;EUR_AF=0.5229;SAS_AF=0.41;AA=G|||;VT=SNP
3	59973677	rs2630170	C	T	100	PASS	AC=3502;AF=0.699281;AN=5008;NS=2504;DP=17986;EAS_AF=0.5734;AMR_AF=0.7003;AFR_AF=0.6717;EUR_AF=0.826;SAS_AF=0.7352;AA=T|||;VT=SNP
3	59973803	rs12107407	G	A	100	PASS	AC=2026;AF=0.404553;AN=5008;NS=2504;DP=16904;EAS_AF=0.4792;AMR_AF=0.3098;AFR_AF=0.3026;EUR_AF=0.5239;SAS_AF=0.41;AA=G|||;VT=SNP
3	59973977	rs2630168	T	G	100	PASS	AC=2948;AF=0.588658;AN=5008;NS=2504;DP=18184;EAS_AF=0.5179;AMR_AF=0.6801;AFR_AF=0.6785;EUR_AF=0.4771;SAS_AF=0.59;AA=G|||;VT=SNP
3	59974114	rs12107803	T	C	100	PASS	AC=292;AF=0.0583067;AN=5008;NS=2504;DP=18613;EAS_AF=0;AMR_AF=0.0634;AFR_AF=0.1074;EUR_AF=0.0716;SAS_AF=0.0348;AA=T|||;VT=SNP
3	59974318	rs114819284	T	C	100	PASS	AC=20;AF=0.00399361;AN=5008;NS=2504;DP=18954;EAS_AF=0;AMR_AF=0.0043;AFR_AF=0;EUR_AF=0.0159;SAS_AF=0.001;AA=T|||;VT=SNP
3	59974515	rs2630167	T	C	100	PASS	AC=616;AF=0.123003;AN=5008;NS=2504;DP=19444;EAS_AF=0.0089;AMR_AF=0.0605;AFR_AF=0.3238;EUR_AF=0.0964;SAS_AF=0.0409;AA=T|||;VT=SNP
3	59974553	rs2687895	G	C	100	PASS	AC=436;AF=0.0870607;AN=5008;NS=2504;DP=19515;EAS_AF=0.0089;AMR_AF=0.0548;AFR_AF=0.1914;EUR_AF=0.0954;SAS_AF=0.0409;AA=G|||;VT=SNP
3	59975427	rs56045349	G	A	100	PASS	AC=294;AF=0.0587061;AN=5008;NS=2504;DP=20077;EAS_AF=0.0129;AMR_AF=0.1499;AFR_AF=0.0242;EUR_AF=0.1143;SAS_AF=0.0307;AA=G|||;VT=SNP
3	59976091	rs60751140	T	C	100	PASS	AC=403;AF=0.0804712;AN=5008;NS=2504;DP=17674;EAS_AF=0.0139;AMR_AF=0.0764;AFR_AF=0.1256;EUR_AF=0.0825;SAS_AF=0.089;AA=T|||;VT=SNP
3	59976176	rs3772498	T	G	100	PASS	AC=982;AF=0.196086;AN=5008;NS=2504;DP=18627;EAS_AF=0.4058;AMR_AF=0.2089;AFR_AF=0.1195;EUR_AF=0.0944;SAS_AF=0.1789;AA=T|||;VT=SNP
3	59976227	rs73089911	A	G	100	PASS	AC=294;AF=0.0587061;AN=5008;NS=2504;DP=19065;EAS_AF=0.0129;AMR_AF=0.1499;AFR_AF=0.0242;EUR_AF=0.1143;SAS_AF=0.0307;AA=A|||;VT=SNP
3	59976760	rs2736791	C	A	100	PASS	AC=2833;AF=0.565695;AN=5008;NS=2504;DP=18537;EAS_AF=0.4256;AMR_AF=0.7176;AFR_AF=0.6309;EUR_AF=0.5398;SAS_AF=0.5409;AA=A|||;VT=SNP
3	59977168	rs58731594	C	A	100	PASS	AC=831;AF=0.165935;AN=5008;NS=2504;DP=19049;EAS_AF=0.0159;AMR_AF=0.1988;AFR_AF=0.1309;EUR_AF=0.2097;SAS_AF=0.2996;AA=A|||;VT=SNP
3	59977350	rs62240119	A	G	100	PASS	AC=442;AF=0.0882588;AN=5008;NS=2504;DP=20739;EAS_AF=0.003;AMR_AF=0.1225;AFR_AF=0.0053;EUR_AF=0.1282;SAS_AF=0.2229;AA=A|||;VT=SNP
3	59977402	rs17319929	C	T	100	PASS	AC=444;AF=0.0886581;AN=5008;NS=2504;DP=20746;EAS_AF=0.003;AMR_AF=0.1239;AFR_AF=0.0053;EUR_AF=0.1292;SAS_AF=0.2229;AA=C|||;VT=SNP
3	59977504	rs17254065	A	C	100	PASS	AC=442;AF=0.0882588;AN=5008;NS=2504;DP=19185;EAS_AF=0.003;AMR_AF=0.1225;AFR_AF=0.0053;EUR_AF=0.1282;SAS_AF=0.2229;AA=A|||;VT=SNP
3	59977537	rs17061678	T	C	100	PASS	AC=843;AF=0.168331;AN=5008;NS=2504;DP=18831;EAS_AF=0.0159;AMR_AF=0.1988;AFR_AF=0.1301;EUR_AF=0.2097;SAS_AF=0.3129;AA=T|||;VT=SNP
3	59977722	rs62238368	A	G	100	PASS	AC=442;AF=0.0882588;AN=5008;NS=2504;DP=21085;EAS_AF=0.003;AMR_AF=0.1225;AFR_AF=0.0053;EUR_AF=0.1282;SAS_AF=0.2229;AA=A|||;VT=SNP
3	59977733	rs212014	C	T	100	PASS	AC=2986;AF=0.596246;AN=5008;NS=2504;DP=21083;EAS_AF=0.4504;AMR_AF=0.7248;AFR_AF=0.6959;EUR_AF=0.5417;SAS_AF=0.5767;AA=T|||;VT=SNP
3	59977758	rs79661500	A	G	100	PASS	AC=443;AF=0.0884585;AN=5008;NS=2504;DP=20745;EAS_AF=0.003;AMR_AF=0.1225;AFR_AF=0.0053;EUR_AF=0.1282;SAS_AF=0.2239;AA=G|||;VT=SNP
3	59978159	rs17320006	A	G	100	PASS	AC=443;AF=0.0884585;AN=5008;NS=2504;DP=17546;EAS_AF=0.003;AMR_AF=0.1225;AFR_AF=0.0053;EUR_AF=0.1282;SAS_AF=0.2239;AA=G|||;VT=SNP
3	59978197	rs3772499	G	C	100	PASS	AC=1611;AF=0.321685;AN=5008;NS=2504;DP=17760;EAS_AF=0.5397;AMR_AF=0.2392;AFR_AF=0.0454;EUR_AF=0.4543;SAS_AF=0.3926;AA=G|||;VT=SNP
3	59978358	rs59871933	T	C	100	PASS	AC=735;AF=0.146765;AN=5008;NS=2504;DP=19048;EAS_AF=0.003;AMR_AF=0.1859;AFR_AF=0.1157;EUR_AF=0.1968;SAS_AF=0.2577;AA=T|||;VT=SNP
3	59978486	rs3772500	T	C	100	PASS	AC=1626;AF=0.324681;AN=5008;NS=2504;DP=18078;EAS_AF=0.5437;AMR_AF=0.2392;AFR_AF=0.053;EUR_AF=0.4543;SAS_AF=0.3937;AA=t|||;VT=SNP
3	59978703	rs3772501	A	C	100	PASS	AC=1009;AF=0.201478;AN=5008;NS=2504;DP=21024;EAS_AF=0.3661;AMR_AF=0.2176;AFR_AF=0.1316;EUR_AF=0.1014;SAS_AF=0.2178;AA=A|||;VT=SNP
3	59978793	rs17254231	A	G	100	PASS	AC=443;AF=0.0884585;AN=5008;NS=2504;DP=20334;EAS_AF=0.003;AMR_AF=0.1225;AFR_AF=0.0053;EUR_AF=0.1282;SAS_AF=0.2239;AA=G|||;VT=SNP
3	59978860	rs3772502	C	T	100	PASS	AC=1589;AF=0.317292;AN=5008;NS=2504;DP=19244;EAS_AF=0.5317;AMR_AF=0.2392;AFR_AF=0.0454;EUR_AF=0.4543;SAS_AF=0.3783;AA=C|||;VT=SNP
3	59978912	rs17061683	C	G	100	PASS	AC=748;AF=0.149361;AN=5008;NS=2504;DP=20106;EAS_AF=0.003;AMR_AF=0.1859;AFR_AF=0.1157;EUR_AF=0.1968;SAS_AF=0.271;AA=C|||;VT=SNP
3	59978998	rs17061684	G	C	100	PASS	AC=745;AF=0.148762;AN=5008;NS=2504;DP=20160;EAS_AF=0.003;AMR_AF=0.1859;AFR_AF=0.1233;EUR_AF=0.1968;SAS_AF=0.2577;AA=C|||;VT=SNP
3	59979237	rs12152244	G	T	100	PASS	AC=740;AF=0.147764;AN=5008;NS=2504;DP=20507;EAS_AF=0.003;AMR_AF=0.1844;AFR_AF=0.1233;EUR_AF=0.1968;SAS_AF=0.2536;AA=T|||;VT=SNP
3	59979372	rs7643828	G	C	100	PASS	AC=965;AF=0.192692;AN=5008;NS=2504;DP=17894;EAS_AF=0.0823;AMR_AF=0.2493;AFR_AF=0.205;EUR_AF=0.168;SAS_AF=0.2751;AA=C|||;VT=SNP
3	59979546	rs73089917	G	A	100	PASS	AC=301;AF=0.0601038;AN=5008;NS=2504;DP=19766;EAS_AF=0.0139;AMR_AF=0.1455;AFR_AF=0.0227;EUR_AF=0.1143;SAS_AF=0.0419;AA=G|||;VT=SNP
3	59979551	rs78748519	T	G	100	PASS	AC=424;AF=0.0846645;AN=5008;NS=2504;DP=19890;EAS_AF=0.0804;AMR_AF=0.1153;AFR_AF=0.1316;EUR_AF=0.0398;SAS_AF=0.0501;AA=T|||;VT=SNP
3	59980019	rs17061689	A	G	100	PASS	AC=858;AF=0.171326;AN=5008;NS=2504;DP=21278;EAS_AF=0.0169;AMR_AF=0.2003;AFR_AF=0.1316;EUR_AF=0.2087;SAS_AF=0.3252;AA=A|||;VT=SNP
3	59980087	rs3821484	C	G	100	PASS	AC=831;AF=0.165935;AN=5008;NS=2504;DP=21687;EAS_AF=0.0169;AMR_AF=0.1974;AFR_AF=0.1324;EUR_AF=0.2018;SAS_AF=0.3057;AA=C|||;VT=SNP
3	59980170	rs55666681	T	C	100	PASS	AC=231;AF=0.0461262;AN=5008;NS=2504;DP=20773;EAS_AF=0;AMR_AF=0.0591;AFR_AF=0.0673;EUR_AF=0.0676;SAS_AF=0.0337;AA=T|||;VT=SNP
3	59980424	rs3772503	T	C	100	PASS	AC=830;AF=0.165735;AN=5008;NS=2504;DP=19887;EAS_AF=0.0169;AMR_AF=0.1974;AFR_AF=0.1377;EUR_AF=0.2028;SAS_AF=0.2965;AA=C|||;VT=SNP
3	59980478	rs11708751	C	T	100	PASS	AC=252;AF=0.0503195;AN=5008;NS=2504;DP=21276;EAS_AF=0.003;AMR_AF=0.0576;AFR_AF=0.056;EUR_AF=0.0686;SAS_AF=0.0675;AA=C|||;VT=SNP
3	59980746	rs3772504	A	G	100	PASS	AC=644;AF=0.128594;AN=5008;NS=2504;DP=18108;EAS_AF=0.0179;AMR_AF=0.1427;AFR_AF=0.0726;EUR_AF=0.1362;SAS_AF=0.3006;AA=G|||;VT=SNP
3	59980958	rs72877063	C	G	100	PASS	AC=489;AF=0.0976438;AN=5008;NS=2504;DP=19811;EAS_AF=0.003;AMR_AF=0.1254;AFR_AF=0.0386;EUR_AF=0.1183;SAS_AF=0.2342;AA=C|||;VT=SNP
3	59981070	rs212015	A	T	100	PASS	AC=1024;AF=0.204473;AN=5008;NS=2504;DP=18889;EAS_AF=0.3343;AMR_AF=0.183;AFR_AF=0.2194;EUR_AF=0.1004;SAS_AF=0.1728;AA=A|||;VT=SNP
3	59981525	rs212016	T	C	100	PASS	AC=1966;AF=0.392572;AN=5008;NS=2504;DP=20263;EAS_AF=0.3671;AMR_AF=0.3501;AFR_AF=0.4879;EUR_AF=0.2396;SAS_AF=0.4775;AA=C|||;VT=SNP
3	59981720	rs62238369	A	G	100	PASS	AC=449;AF=0.0896565;AN=5008;NS=2504;DP=20833;EAS_AF=0.003;AMR_AF=0.121;AFR_AF=0.0038;EUR_AF=0.1233;SAS_AF=0.2382;AA=A|||;VT=SNP
3	59981750	rs55832883	C	A	100	PASS	AC=257;AF=0.0513179;AN=5008;NS=2504;DP=21056;EAS_AF=0.0694;AMR_AF=0.0533;AFR_AF=0.056;EUR_AF=0.0378;SAS_AF=0.0389;AA=C|||;VT=SNP
3	59981849	rs58024458	A	G	100	PASS	AC=838;AF=0.167332;AN=5008;NS=2504;DP=5663;EAS_AF=0.0179;AMR_AF=0.1585;AFR_AF=0.2065;EUR_AF=0.1382;SAS_AF=0.3047;AA=A|||;VT=SNP
3	59981968	rs17061705	T	C	100	PASS	AC=465;AF=0.0928514;AN=5008;NS=2504;DP=20341;EAS_AF=0.0724;AMR_AF=0.1239;AFR_AF=0.0998;EUR_AF=0.1074;SAS_AF=0.0675;AA=T|||;VT=SNP
3	59981976	rs17061708	A	G	100	PASS	AC=838;AF=0.167332;AN=5008;NS=2504;DP=20207;EAS_AF=0.0179;AMR_AF=0.1585;AFR_AF=0.2065;EUR_AF=0.1382;SAS_AF=0.3047;AA=G|||;VT=SNP
3	59982010	rs17061712	T	A	100	PASS	AC=469;AF=0.0936502;AN=5008;NS=2504;DP=20603;EAS_AF=0.0139;AMR_AF=0.1614;AFR_AF=0.1324;EUR_AF=0.1173;SAS_AF=0.0511;AA=T|||;VT=SNP
3	59982062	rs13086424	C	T	100	PASS	AC=2178;AF=0.434904;AN=5008;NS=2504;DP=19478;EAS_AF=0.5605;AMR_AF=0.4568;AFR_AF=0.2458;EUR_AF=0.5875;SAS_AF=0.3885;AA=C|||;VT=SNP
3	59982238	rs78179214	A	G	100	PASS	AC=195;AF=0.0389377;AN=5008;NS=2504;DP=18659;EAS_AF=0.0149;AMR_AF=0.0202;AFR_AF=0.0658;EUR_AF=0.0139;SAS_AF=0.0665;AA=A|||;VT=SNP
3	59982336	rs17061716	C	G	100	PASS	AC=701;AF=0.139976;AN=5008;NS=2504;DP=19009;EAS_AF=0.0179;AMR_AF=0.1499;AFR_AF=0.1082;EUR_AF=0.1372;SAS_AF=0.3047;AA=G|||;VT=SNP
3	59982993	rs6784057	T	C	100	PASS	AC=1629;AF=0.32528;AN=5008;NS=2504;DP=18733;EAS_AF=0.5446;AMR_AF=0.2896;AFR_AF=0.0431;EUR_AF=0.4732;SAS_AF=0.3538;AA=T|||;VT=SNP
3	59983578	rs73089924	G	A	100	PASS	AC=20;AF=0.00399361;AN=5008;NS=2504;DP=17344;EAS_AF=0;AMR_AF=0.0043;AFR_AF=0.0015;EUR_AF=0.0149;SAS_AF=0;AA=G|||;VT=SNP
3	59983672	rs74370945	T	G	100	PASS	AC=459;AF=0.0916534;AN=5008;NS=2504;DP=17948;EAS_AF=0.003;AMR_AF=0.1282;AFR_AF=0.0068;EUR_AF=0.1243;SAS_AF=0.2382;AA=T|||;VT=SNP
3	59983710	rs74693395	G	A	100	PASS	AC=201;AF=0.0401358;AN=5008;NS=2504;DP=18105;EAS_AF=0;AMR_AF=0.0735;AFR_AF=0.0038;EUR_AF=0.0905;SAS_AF=0.0552;AA=G|||;VT=SNP
3	59983728	rs17254574	G	A	100	PASS	AC=514;AF=0.102636;AN=5008;NS=2504;DP=17761;EAS_AF=0.003;AMR_AF=0.1369;AFR_AF=0.0454;EUR_AF=0.1233;SAS_AF=0.2372;AA=G|||;VT=SNP
3	59984124	rs3772505	T	C	100	PASS	AC=1671;AF=0.333666;AN=5008;NS=2504;DP=18329;EAS_AF=0.5605;AMR_AF=0.2911;AFR_AF=0.0431;EUR_AF=0.4722;SAS_AF=0.3804;AA=t|||;VT=SNP
3	59984201	rs3821485	G	A	100	PASS	AC=185;AF=0.0369409;AN=5008;NS=2504;DP=19411;EAS_AF=0.0675;AMR_AF=0.0519;AFR_AF=0.0182;EUR_AF=0.0308;SAS_AF=0.0266;AA=A|||;VT=SNP
3	59984286	rs3772506	T	C	100	PASS	AC=640;AF=0.127796;AN=5008;NS=2504;DP=18110;EAS_AF=0.0704;AMR_AF=0.1801;AFR_AF=0.0219;EUR_AF=0.1541;SAS_AF=0.2658;AA=C|||;VT=SNP
3	59984355	rs3772507	C	A	100	PASS	AC=644;AF=0.128594;AN=5008;NS=2504;DP=17067;EAS_AF=0.0704;AMR_AF=0.1772;AFR_AF=0.0219;EUR_AF=0.1581;SAS_AF=0.2679;AA=A|||;VT=SNP
3	59984404	rs3772508	T	C	100	PASS	AC=649;AF=0.129593;AN=5008;NS=2504;DP=17152;EAS_AF=0.0704;AMR_AF=0.1801;AFR_AF=0.0272;EUR_AF=0.1541;SAS_AF=0.2679;AA=T|||;VT=SNP
3	59984501	rs212017	A	C	100	PASS	AC=473;AF=0.0944489;AN=5008;NS=2504;DP=18193;EAS_AF=0.006;AMR_AF=0.0476;AFR_AF=0.2284;EUR_AF=0.0845;SAS_AF=0.0481;AA=A|||;VT=SNP
3	59985179	rs212018	G	A	100	PASS	AC=414;AF=0.0826677;AN=5008;NS=2504;DP=20211;EAS_AF=0.003;AMR_AF=0.0432;AFR_AF=0.208;EUR_AF=0.0785;SAS_AF=0.0276;AA=G|||;VT=SNP
3	59985420	rs13062945	G	A	100	PASS	AC=2833;AF=0.565695;AN=5008;NS=2504;DP=18962;EAS_AF=0.5704;AMR_AF=0.5965;AFR_AF=0.4546;EUR_AF=0.6909;SAS_AF=0.5603;AA=G|||;VT=SNP
3	59986266	rs7649040	G	T	100	PASS	AC=856;AF=0.170927;AN=5008;NS=2504;DP=17428;EAS_AF=0.3631;AMR_AF=0.2061;AFR_AF=0.0605;EUR_AF=0.0974;SAS_AF=0.1728;AA=G|||;VT=SNP
3	59986297	rs17254765	T	C	100	PASS	AC=164;AF=0.0327476;AN=5008;NS=2504;DP=16931;EAS_AF=0.0645;AMR_AF=0.0519;AFR_AF=0.0045;EUR_AF=0.0308;SAS_AF=0.0266;AA=T|||;VT=SNP
3	59986922	rs12497400	T	C	100	PASS	AC=460;AF=0.091853;AN=5008;NS=2504;DP=20361;EAS_AF=0.004;AMR_AF=0.1282;AFR_AF=0.0038;EUR_AF=0.1243;SAS_AF=0.2423;AA=T|||;VT=SNP
3	59986929	rs12487545	A	C	100	PASS	AC=3342;AF=0.667332;AN=5008;NS=2504;DP=20473;EAS_AF=0.6081;AMR_AF=0.7248;AFR_AF=0.472;EUR_AF=0.83;SAS_AF=0.7843;AA=C|||;VT=SNP
3	59986986	rs13073897	C	A	100	PASS	AC=1537;AF=0.306909;AN=5008;NS=2504;DP=18717;EAS_AF=0.4831;AMR_AF=0.2824;AFR_AF=0.0416;EUR_AF=0.4672;SAS_AF=0.3364;AA=C|||;VT=SNP
3	59987990	rs212019	A	G	100	PASS	AC=4708;AF=0.940096;AN=5008;NS=2504;DP=18784;EAS_AF=0.997;AMR_AF=0.938;AFR_AF=0.9062;EUR_AF=0.9344;SAS_AF=0.9346;AA=G|||;VT=SNP
3	59988843	rs75348901	A	T	100	PASS	AC=156;AF=0.0311502;AN=5008;NS=2504;DP=15345;EAS_AF=0.0119;AMR_AF=0.013;AFR_AF=0.0484;EUR_AF=0.0099;SAS_AF=0.0624;AA=A|||;VT=SNP
3	59988905	rs212020	A	G	100	PASS	AC=4700;AF=0.938498;AN=5008;NS=2504;DP=15838;EAS_AF=0.997;AMR_AF=0.9323;AFR_AF=0.907;EUR_AF=0.9304;SAS_AF=0.9335;AA=G|||;VT=SNP
3	59988930	rs73089929	A	G	100	PASS	AC=347;AF=0.0692891;AN=5008;NS=2504;DP=16184;EAS_AF=0.0139;AMR_AF=0.1542;AFR_AF=0.0408;EUR_AF=0.1163;SAS_AF=0.0562;AA=A|||;VT=SNP
3	59989125	rs17254835	A	C	100	PASS	AC=237;AF=0.0473243;AN=5008;NS=2504;DP=18670;EAS_AF=0.003;AMR_AF=0.062;AFR_AF=0.0424;EUR_AF=0.0696;SAS_AF=0.0665;AA=A|||;VT=SNP
3	59989278	rs666083	C	A	100	PASS	AC=2414;AF=0.482029;AN=5008;NS=2504;DP=17016;EAS_AF=0.4931;AMR_AF=0.5216;AFR_AF=0.3631;EUR_AF=0.659;SAS_AF=0.4213;AA=C|||;VT=SNP
3	59989320	rs212022	T	A	100	PASS	AC=4702;AF=0.938898;AN=5008;NS=2504;DP=15297;EAS_AF=0.997;AMR_AF=0.9366;AFR_AF=0.9054;EUR_AF=0.9304;SAS_AF=0.9346;AA=A|||;VT=SNP
3	59989341	rs55659096	C	G	100	PASS	AC=176;AF=0.0351438;AN=5008;NS=2504;DP=14456;EAS_AF=0.0655;AMR_AF=0.0548;AFR_AF=0.003;EUR_AF=0.0348;SAS_AF=0.0337;AA=C|||;VT=SNP
3	59989782	rs17254898	G	A	100	PASS	AC=327;AF=0.0652955;AN=5008;NS=2504;DP=17168;EAS_AF=0.0129;AMR_AF=0.1527;AFR_AF=0.0371;EUR_AF=0.1163;SAS_AF=0.0429;AA=G|||;VT=SNP
3	59990031	rs17320834	C	A	100	PASS	AC=323;AF=0.0644968;AN=5008;NS=2504;DP=19250;EAS_AF=0.0129;AMR_AF=0.1527;AFR_AF=0.0363;EUR_AF=0.1153;SAS_AF=0.0409;AA=C|||;VT=SNP
3	59990540	rs62238370	T	C	100	PASS	AC=480;AF=0.0958466;AN=5008;NS=2504;DP=20561;EAS_AF=0.003;AMR_AF=0.1268;AFR_AF=0.0204;EUR_AF=0.1243;SAS_AF=0.2423;AA=T|||;VT=SNP
3	59990662	rs13061337	C	G	100	PASS	AC=1610;AF=0.321486;AN=5008;NS=2504;DP=19127;EAS_AF=0.5208;AMR_AF=0.2896;AFR_AF=0.0416;EUR_AF=0.4722;SAS_AF=0.362;AA=C|||;VT=SNP
3	59990809	rs62238371	T	A	100	PASS	AC=458;AF=0.0914537;AN=5008;NS=2504;DP=16767;EAS_AF=0.003;AMR_AF=0.1268;AFR_AF=0.0038;EUR_AF=0.1243;SAS_AF=0.2423;AA=T|||;VT=SNP
3	59991146	rs62238372	G	C	100	PASS	AC=21;AF=0.00419329;AN=5008;NS=2504;DP=12324;EAS_AF=0;AMR_AF=0.0029;AFR_AF=0.0008;EUR_AF=0.0159;SAS_AF=0.002;AA=G|||;VT=SNP
3	59991323	rs12486471	A	T	100	PASS	AC=325;AF=0.0648962;AN=5008;NS=2504;DP=18989;EAS_AF=0.0129;AMR_AF=0.1484;AFR_AF=0.0401;EUR_AF=0.1153;SAS_AF=0.0409;AA=A|||;VT=SNP
3	59991569	rs810615	A	C	100	PASS	AC=2562;AF=0.511581;AN=5008;NS=2504;DP=19786;EAS_AF=0.502;AMR_AF=0.6081;AFR_AF=0.5204;EUR_AF=0.4523;SAS_AF=0.502;AA=A|||;VT=SNP
3	59991608	rs809710	A	G	100	PASS	AC=2571;AF=0.513379;AN=5008;NS=2504;DP=19917;EAS_AF=0.502;AMR_AF=0.6095;AFR_AF=0.5159;EUR_AF=0.4523;SAS_AF=0.5164;AA=A|||;VT=SNP
3	59991656	rs809097	G	C	100	PASS	AC=1474;AF=0.294329;AN=5008;NS=2504;DP=18350;EAS_AF=0.0883;AMR_AF=0.3357;AFR_AF=0.5151;EUR_AF=0.3002;SAS_AF=0.1728;AA=C|||;VT=SNP
3	59991863	rs802777	G	A	100	PASS	AC=451;AF=0.0900559;AN=5008;NS=2504;DP=18094;EAS_AF=0.003;AMR_AF=0.0476;AFR_AF=0.2345;EUR_AF=0.0765;SAS_AF=0.0286;AA=g|||;VT=SNP
3	59991889	rs802778	C	A	100	PASS	AC=1076;AF=0.214856;AN=5008;NS=2504;DP=19324;EAS_AF=0.372;AMR_AF=0.1888;AFR_AF=0.2443;EUR_AF=0.1004;SAS_AF=0.1493;AA=C|||;VT=SNP
3	59992324	rs17061746	C	G	100	PASS	AC=229;AF=0.0457268;AN=5008;NS=2504;DP=16739;EAS_AF=0.0942;AMR_AF=0.0447;AFR_AF=0.0635;EUR_AF=0.0089;SAS_AF=0.0102;AA=G|||;VT=SNP
3	59992343	rs75647489	C	T	100	PASS	AC=141;AF=0.028155;AN=5008;NS=2504;DP=16070;EAS_AF=0.0942;AMR_AF=0.0331;AFR_AF=0.003;EUR_AF=0.0089;SAS_AF=0.0102;AA=C|||;VT=SNP
3	59992486	rs9879175	T	C	100	PASS	AC=381;AF=0.0760783;AN=5008;NS=2504;DP=16575;EAS_AF=0.0952;AMR_AF=0.0533;AFR_AF=0.1732;EUR_AF=0.0099;SAS_AF=0.0092;AA=T|||;VT=SNP
3	59992571	rs74882087	T	C	100	PASS	AC=199;AF=0.0397364;AN=5008;NS=2504;DP=15936;EAS_AF=0.0952;AMR_AF=0.0418;AFR_AF=0.0424;EUR_AF=0.0089;SAS_AF=0.0092;AA=T|||;VT=SNP
3	59992572	rs76809368	G	A	100	PASS	AC=198;AF=0.0395367;AN=5008;NS=2504;DP=15917;EAS_AF=0.0942;AMR_AF=0.0418;AFR_AF=0.0424;EUR_AF=0.0089;SAS_AF=0.0092;AA=G|||;VT=SNP
3	59992659	rs810616	C	T	100	PASS	AC=1489;AF=0.297324;AN=5008;NS=2504;DP=14898;EAS_AF=0.1012;AMR_AF=0.3084;AFR_AF=0.5681;EUR_AF=0.2753;SAS_AF=0.1483;AA=T|||;VT=SNP
3	59992929	rs114739542	T	C	100	PASS	AC=26;AF=0.00519169;AN=5008;NS=2504;DP=17997;EAS_AF=0;AMR_AF=0.0159;AFR_AF=0;EUR_AF=0.0149;SAS_AF=0;AA=T|||;VT=SNP
3	59993222	rs802779	T	C	100	PASS	AC=489;AF=0.0976438;AN=5008;NS=2504;DP=18156;EAS_AF=0.0069;AMR_AF=0.049;AFR_AF=0.2247;EUR_AF=0.0825;SAS_AF=0.0695;AA=T|||;VT=SNP
3	59993539	rs73089935	G	A	100	PASS	AC=705;AF=0.140775;AN=5008;NS=2504;DP=19270;EAS_AF=0.0942;AMR_AF=0.2464;AFR_AF=0.1006;EUR_AF=0.2137;SAS_AF=0.093;AA=G|||;VT=SNP
3	59993578	rs4679625	A	C	100	PASS	AC=1729;AF=0.345248;AN=5008;NS=2504;DP=19295;EAS_AF=0.5308;AMR_AF=0.3055;AFR_AF=0.1127;EUR_AF=0.4732;SAS_AF=0.365;AA=A|||;VT=SNP
3	59993724	rs78878723	A	G	100	PASS	AC=354;AF=0.0706869;AN=5008;NS=2504;DP=20255;EAS_AF=0.0982;AMR_AF=0.0648;AFR_AF=0.1135;EUR_AF=0.0298;SAS_AF=0.0307;AA=A|||;VT=SNP
3	59994650	rs17255191	T	C	100	PASS	AC=459;AF=0.0916534;AN=5008;NS=2504;DP=16330;EAS_AF=0.003;AMR_AF=0.1326;AFR_AF=0.0038;EUR_AF=0.1243;SAS_AF=0.2393;AA=T|||;VT=SNP
3	59994891	rs2361333	A	G	100	PASS	AC=3435;AF=0.685903;AN=5008;NS=2504;DP=11863;EAS_AF=0.8869;AMR_AF=0.7046;AFR_AF=0.4342;EUR_AF=0.7167;SAS_AF=0.774;AA=A|||;VT=SNP
3	59995578	rs3915502	C	G	100	PASS	AC=1893;AF=0.377995;AN=5008;NS=2504;DP=20477;EAS_AF=0.375;AMR_AF=0.3617;AFR_AF=0.2489;EUR_AF=0.5199;SAS_AF=0.4213;AA=C|||;VT=SNP
3	59995658	rs3915503	T	C	100	PASS	AC=2346;AF=0.46845;AN=5008;NS=2504;DP=18957;EAS_AF=0.377;AMR_AF=0.4625;AFR_AF=0.3427;EUR_AF=0.6183;SAS_AF=0.5828;AA=T|||;VT=SNP
3	59995866	rs3915504	T	G	100	PASS	AC=2962;AF=0.591454;AN=5008;NS=2504;DP=18189;EAS_AF=0.495;AMR_AF=0.5014;AFR_AF=0.5378;EUR_AF=0.6451;SAS_AF=0.772;AA=G|||;VT=SNP
3	59995968	rs809098	C	G	100	PASS	AC=2448;AF=0.488818;AN=5008;NS=2504;DP=16172;EAS_AF=0.626;AMR_AF=0.4841;AFR_AF=0.5318;EUR_AF=0.3718;SAS_AF=0.4131;AA=C|||;VT=SNP
3	59996083	rs17061763	A	G	100	PASS	AC=336;AF=0.0670927;AN=5008;NS=2504;DP=15014;EAS_AF=0.003;AMR_AF=0.0216;AFR_AF=0.1967;EUR_AF=0.0099;SAS_AF=0.0491;AA=G|||;VT=SNP
3	59996668	rs11130745	G	A	100	PASS	AC=713;AF=0.142372;AN=5008;NS=2504;DP=19249;EAS_AF=0.4514;AMR_AF=0.1527;AFR_AF=0.0023;EUR_AF=0.0278;SAS_AF=0.1237;AA=G|||;VT=SNP
3	59996683	rs191823398	C	G	100	PASS	AC=15;AF=0.00299521;AN=5008;NS=2504;DP=19039;EAS_AF=0;AMR_AF=0.0043;AFR_AF=0.0008;EUR_AF=0.008;SAS_AF=0.0031;AA=C|||;VT=SNP
3	59996835	rs17061766	C	A	100	PASS	AC=332;AF=0.0662939;AN=5008;NS=2504;DP=19869;EAS_AF=0.003;AMR_AF=0.0216;AFR_AF=0.1936;EUR_AF=0.0099;SAS_AF=0.0491;AA=C|||;VT=SNP
3	59996919	rs17061767	A	G	100	PASS	AC=328;AF=0.0654952;AN=5008;NS=2504;DP=20146;EAS_AF=0.004;AMR_AF=0.0216;AFR_AF=0.1899;EUR_AF=0.0099;SAS_AF=0.0491;AA=A|||;VT=SNP
3	59996927	rs4679626	T	C	100	PASS	AC=1730;AF=0.345447;AN=5008;NS=2504;DP=20236;EAS_AF=0.4583;AMR_AF=0.3516;AFR_AF=0.0378;EUR_AF=0.5258;SAS_AF=0.455;AA=T|||;VT=SNP
3	59996946	rs7612646	T	C	100	PASS	AC=328;AF=0.0654952;AN=5008;NS=2504;DP=20041;EAS_AF=0.001;AMR_AF=0.098;AFR_AF=0.0038;EUR_AF=0.0974;SAS_AF=0.1595;AA=T|||;VT=SNP
3	59996969	rs4679627	C	T	100	PASS	AC=2332;AF=0.465655;AN=5008;NS=2504;DP=19860;EAS_AF=0.4554;AMR_AF=0.3833;AFR_AF=0.4486;EUR_AF=0.5328;SAS_AF=0.4888;AA=C|||;VT=SNP
3	59997112	rs1130972	G	A	100	PASS	AC=411;AF=0.0820687;AN=5008;NS=2504;DP=19215;EAS_AF=0;AMR_AF=0.1571;AFR_AF=0.0681;EUR_AF=0.1491;SAS_AF=0.0634;AA=g|||;VT=SNP;EX_TARGET
3	59997841	rs116450973	G	A	100	PASS	AC=48;AF=0.00958466;AN=5008;NS=2504;DP=12874;EAS_AF=0;AMR_AF=0.0259;AFR_AF=0.0106;EUR_AF=0.0099;SAS_AF=0.0061;AA=g|||;VT=SNP
3	59998294	rs2736792	C	A	100	PASS	AC=1289;AF=0.257388;AN=5008;NS=2504;DP=15299;EAS_AF=0.1002;AMR_AF=0.317;AFR_AF=0.3275;EUR_AF=0.3419;SAS_AF=0.1953;AA=C|||;VT=SNP
3	59998389	rs2736793	A	C	100	PASS	AC=1570;AF=0.313498;AN=5008;NS=2504;DP=20631;EAS_AF=0.2034;AMR_AF=0.3242;AFR_AF=0.4349;EUR_AF=0.3499;SAS_AF=0.2178;AA=A|||;VT=SNP
3	59998714	rs3772509	A	G	100	PASS	AC=856;AF=0.170927;AN=5008;NS=2504;DP=19489;EAS_AF=0.4554;AMR_AF=0.1614;AFR_AF=0.0817;EUR_AF=0.0348;SAS_AF=0.1452;AA=G|||;VT=SNP
3	59999143	rs79109393	C	T	100	PASS	AC=74;AF=0.0147764;AN=5008;NS=2504;DP=20294;EAS_AF=0;AMR_AF=0.0231;AFR_AF=0.0015;EUR_AF=0.0388;SAS_AF=0.0174;AA=C|||;VT=SNP
3	59999661	rs80338276	T	A	100	PASS	AC=53;AF=0.0105831;AN=5008;NS=2504;DP=20887;EAS_AF=0;AMR_AF=0.0187;AFR_AF=0.003;EUR_AF=0.0278;SAS_AF=0.0082;AA=T|||;VT=SNP
3	59999690	rs13067835	T	C	100	PASS	AC=1476;AF=0.294728;AN=5008;NS=2504;DP=21122;EAS_AF=0.2976;AMR_AF=0.2867;AFR_AF=0.0998;EUR_AF=0.4831;SAS_AF=0.3671;AA=T|||;VT=SNP;EX_TARGET
3	59999965	rs17061789	C	T	100	PASS	AC=471;AF=0.0940495;AN=5008;NS=2504;DP=19176;EAS_AF=0.0099;AMR_AF=0.0749;AFR_AF=0.0961;EUR_AF=0.0964;SAS_AF=0.1892;AA=T|||;VT=SNP
3	60000052	rs17061792	C	T	100	PASS	AC=766;AF=0.152955;AN=5008;NS=2504;DP=19250;EAS_AF=0.0119;AMR_AF=0.196;AFR_AF=0.2542;EUR_AF=0.1382;SAS_AF=0.1462;AA=T|||;VT=SNP
3	60000216	rs13088717	A	G	100	PASS	AC=242;AF=0.0483227;AN=5008;NS=2504;DP=16825;EAS_AF=0.004;AMR_AF=0.0202;AFR_AF=0.0998;EUR_AF=0.0298;SAS_AF=0.0634;AA=A|||;VT=SNP
3	60000536	rs3845970	C	A	100	PASS	AC=1651;AF=0.329673;AN=5008;NS=2504;DP=14891;EAS_AF=0.4603;AMR_AF=0.2291;AFR_AF=0.3517;EUR_AF=0.2614;SAS_AF=0.3067;AA=A|||;VT=SNP
3	60000574	rs112387308	T	C	100	PASS	AC=30;AF=0.00599042;AN=5008;NS=2504;DP=15889;EAS_AF=0;AMR_AF=0.0072;AFR_AF=0.0023;EUR_AF=0.0149;SAS_AF=0.0072;AA=T|||;VT=SNP
3	60000672	rs3845971	T	C	100	PASS	AC=1626;AF=0.324681;AN=5008;NS=2504;DP=17126;EAS_AF=0.4712;AMR_AF=0.2277;AFR_AF=0.326;EUR_AF=0.2594;SAS_AF=0.3078;AA=T|||;VT=SNP
3	60001185	rs113031890	A	G	100	PASS	AC=167;AF=0.0333466;AN=5008;NS=2504;DP=19783;EAS_AF=0.001;AMR_AF=0.0331;AFR_AF=0.0008;EUR_AF=0.0278;SAS_AF=0.1166;AA=A|||;VT=SNP
3	60001389	rs78321348	G	A	100	PASS	AC=34;AF=0.00678914;AN=5008;NS=2504;DP=17541;EAS_AF=0;AMR_AF=0.0144;AFR_AF=0;EUR_AF=0.0209;SAS_AF=0.0031;AA=G|||;VT=SNP
3	60001390	rs80173757	G	T	100	PASS	AC=454;AF=0.090655;AN=5008;NS=2504;DP=17296;EAS_AF=0.2847;AMR_AF=0.1153;AFR_AF=0.0166;EUR_AF=0.0159;SAS_AF=0.0501;AA=G|||;VT=SNP
3	60001414	rs17061812	G	A	100	PASS	AC=808;AF=0.161342;AN=5008;NS=2504;DP=17717;EAS_AF=0.2847;AMR_AF=0.1614;AFR_AF=0.1513;EUR_AF=0.0447;SAS_AF=0.1677;AA=G|||;VT=SNP
3	60001467	rs78206668	G	A	100	PASS	AC=813;AF=0.16234;AN=5008;NS=2504;DP=19287;EAS_AF=0.2887;AMR_AF=0.1614;AFR_AF=0.1528;EUR_AF=0.0447;SAS_AF=0.1667;AA=A|||;VT=SNP
3	60001606	rs76621284	G	C	100	PASS	AC=885;AF=0.176717;AN=5008;NS=2504;DP=19520;EAS_AF=0.2996;AMR_AF=0.1657;AFR_AF=0.1952;EUR_AF=0.0467;SAS_AF=0.1667;AA=G|||;VT=SNP
3	60001734	rs62238373	T	C	100	PASS	AC=162;AF=0.0323482;AN=5008;NS=2504;DP=16510;EAS_AF=0.005;AMR_AF=0.0274;AFR_AF=0.0045;EUR_AF=0.0547;SAS_AF=0.0787;AA=T|||;VT=SNP
3	60001825	rs9311745	T	C	100	PASS	AC=825;AF=0.164736;AN=5008;NS=2504;DP=16304;EAS_AF=0.2986;AMR_AF=0.1599;AFR_AF=0.1528;EUR_AF=0.0457;SAS_AF=0.1687;AA=T|||;VT=SNP
3	60002020	rs7614540	C	T	100	PASS	AC=2839;AF=0.566893;AN=5008;NS=2504;DP=17177;EAS_AF=0.7589;AMR_AF=0.4352;AFR_AF=0.671;EUR_AF=0.3499;SAS_AF=0.545;AA=T|||;VT=SNP
3	60002052	rs17255873	T	C	100	PASS	AC=207;AF=0.0413339;AN=5008;NS=2504;DP=17280;EAS_AF=0.005;AMR_AF=0.0317;AFR_AF=0.0356;EUR_AF=0.0557;SAS_AF=0.0787;AA=T|||;VT=SNP
3	60002455	rs3912492	T	C	100	PASS	AC=1186;AF=0.236821;AN=5008;NS=2504;DP=18412;EAS_AF=0.3075;AMR_AF=0.2089;AFR_AF=0.2852;EUR_AF=0.1054;SAS_AF=0.2536;AA=T|||;VT=SNP
3	60003288	rs17255936	T	C	100	PASS	AC=162;AF=0.0323482;AN=5008;NS=2504;DP=22033;EAS_AF=0.005;AMR_AF=0.0274;AFR_AF=0.0045;EUR_AF=0.0547;SAS_AF=0.0787;AA=T|||;VT=SNP
3	60003590	rs9637471	T	G	100	PASS	AC=550;AF=0.109824;AN=5008;NS=2504;DP=21157;EAS_AF=0.2917;AMR_AF=0.134;AFR_AF=0.0212;EUR_AF=0.0606;SAS_AF=0.0757;AA=T|||;VT=SNP
3	60003650	rs6804301	C	G	100	PASS	AC=2817;AF=0.5625;AN=5008;NS=2504;DP=21324;EAS_AF=0.7629;AMR_AF=0.4438;AFR_AF=0.5772;EUR_AF=0.3946;SAS_AF=0.593;AA=G|||;VT=SNP
3	60003909	rs113436108	G	C	100	PASS	AC=196;AF=0.0391374;AN=5008;NS=2504;DP=20008;EAS_AF=0.001;AMR_AF=0.0346;AFR_AF=0.0008;EUR_AF=0.0278;SAS_AF=0.1452;AA=G|||;VT=SNP
3	60004441	rs9819370	C	T	100	PASS	AC=2182;AF=0.435703;AN=5008;NS=2504;DP=18205;EAS_AF=0.7589;AMR_AF=0.3602;AFR_AF=0.3986;EUR_AF=0.2773;SAS_AF=0.3691;AA=C|||;VT=SNP
3	60004908	rs9861525	A	G	100	PASS	AC=1461;AF=0.291733;AN=5008;NS=2504;DP=18675;EAS_AF=0.4633;AMR_AF=0.2118;AFR_AF=0.2156;EUR_AF=0.2545;SAS_AF=0.3129;AA=A|||;VT=SNP
3	60004935	rs79938157	A	G	100	PASS	AC=157;AF=0.0313498;AN=5008;NS=2504;DP=18779;EAS_AF=0.0109;AMR_AF=0.0159;AFR_AF=0.0076;EUR_AF=0.0278;SAS_AF=0.0992;AA=A|||;VT=SNP
3	60005493	rs55658297	T	G	100	PASS	AC=142;AF=0.0283546;AN=5008;NS=2504;DP=19538;EAS_AF=0;AMR_AF=0.0605;AFR_AF=0.0008;EUR_AF=0.0865;SAS_AF=0.0123;AA=T|||;VT=SNP
3	60005569	rs9825153	C	T	100	PASS	AC=2838;AF=0.566693;AN=5008;NS=2504;DP=20821;EAS_AF=0.7669;AMR_AF=0.4395;AFR_AF=0.5787;EUR_AF=0.4006;SAS_AF=0.6053;AA=c|||;VT=SNP
3	60006232	rs11130746	A	G	100	PASS	AC=1473;AF=0.294129;AN=5008;NS=2504;DP=17118;EAS_AF=0.4683;AMR_AF=0.2277;AFR_AF=0.2156;EUR_AF=0.2565;SAS_AF=0.3067;AA=A|||;VT=SNP
3	60006588	rs17321950	T	C	100	PASS	AC=198;AF=0.0395367;AN=5008;NS=2504;DP=17901;EAS_AF=0.001;AMR_AF=0.0346;AFR_AF=0.0008;EUR_AF=0.0278;SAS_AF=0.1472;AA=T|||;VT=SNP
3	60006945	rs12637950	A	T	100	PASS	AC=714;AF=0.142572;AN=5008;NS=2504;DP=18352;EAS_AF=0.2996;AMR_AF=0.1326;AFR_AF=0.1762;EUR_AF=0.0239;SAS_AF=0.0644;AA=A|||;VT=SNP
3	60006963	rs9854540	T	G	100	PASS	AC=2175;AF=0.434305;AN=5008;NS=2504;DP=18355;EAS_AF=0.4752;AMR_AF=0.3069;AFR_AF=0.4667;EUR_AF=0.3439;SAS_AF=0.5317;AA=G|||;VT=SNP
3	60007121	rs3912493	T	C	100	PASS	AC=2904;AF=0.579872;AN=5008;NS=2504;DP=19295;EAS_AF=0.7718;AMR_AF=0.451;AFR_AF=0.6596;EUR_AF=0.3638;SAS_AF=0.5879;AA=C|||;VT=SNP
3	60007631	rs12632711	C	T	100	PASS	AC=833;AF=0.166334;AN=5008;NS=2504;DP=17887;EAS_AF=0.2837;AMR_AF=0.1412;AFR_AF=0.2708;EUR_AF=0.0249;SAS_AF=0.0675;AA=T|||;VT=SNP
3	60007657	rs3912494	C	G	100	PASS	AC=1292;AF=0.257987;AN=5008;NS=2504;DP=18002;EAS_AF=0.2917;AMR_AF=0.2147;AFR_AF=0.3722;EUR_AF=0.1044;SAS_AF=0.2577;AA=G|||;VT=SNP
3	60008036	rs113009651	T	C	100	PASS	AC=198;AF=0.0395367;AN=5008;NS=2504;DP=18311;EAS_AF=0.001;AMR_AF=0.0346;AFR_AF=0.0008;EUR_AF=0.0278;SAS_AF=0.1472;AA=T|||;VT=SNP
3	60008794	rs9817092	G	T	100	PASS	AC=1433;AF=0.286142;AN=5008;NS=2504;DP=18754;EAS_AF=0.4464;AMR_AF=0.2118;AFR_AF=0.2057;EUR_AF=0.2555;SAS_AF=0.3139;AA=G|||;VT=SNP
3	60009027	rs13067992	A	G	100	PASS	AC=137;AF=0.0273562;AN=5008;NS=2504;DP=18386;EAS_AF=0.003;AMR_AF=0.0303;AFR_AF=0.0038;EUR_AF=0.0537;SAS_AF=0.0552;AA=A|||;VT=SNP
3	60009173	rs3856659	C	T	100	PASS	AC=2808;AF=0.560703;AN=5008;NS=2504;DP=18286;EAS_AF=0.7302;AMR_AF=0.4553;AFR_AF=0.6467;EUR_AF=0.3618;SAS_AF=0.5491;AA=T|||;VT=SNP
3	60010328	rs212027	A	C	100	PASS	AC=1450;AF=0.289537;AN=5008;NS=2504;DP=20158;EAS_AF=0.251;AMR_AF=0.3689;AFR_AF=0.0318;EUR_AF=0.5586;SAS_AF=0.3446;AA=a|||;VT=SNP
3	60010550	rs6794968	T	G	100	PASS	AC=3068;AF=0.61262;AN=5008;NS=2504;DP=19286;EAS_AF=0.7371;AMR_AF=0.4813;AFR_AF=0.7784;EUR_AF=0.3917;SAS_AF=0.5808;AA=G|||;VT=SNP
3	60010769	rs6803449	G	T	100	PASS	AC=920;AF=0.183706;AN=5008;NS=2504;DP=18834;EAS_AF=0.2688;AMR_AF=0.1902;AFR_AF=0.2201;EUR_AF=0.0924;SAS_AF=0.136;AA=G|||;VT=SNP
3	60010820	rs112987440	G	A	100	PASS	AC=167;AF=0.0333466;AN=5008;NS=2504;DP=19344;EAS_AF=0.001;AMR_AF=0.0331;AFR_AF=0.0008;EUR_AF=0.0278;SAS_AF=0.1166;AA=G|||;VT=SNP
3	60011243	rs6782804	C	T	100	PASS	AC=3021;AF=0.603235;AN=5008;NS=2504;DP=16830;EAS_AF=0.7272;AMR_AF=0.4611;AFR_AF=0.7708;EUR_AF=0.3807;SAS_AF=0.5787;AA=T|||;VT=SNP
3	60011421	rs17256369	A	C	100	PASS	AC=242;AF=0.0483227;AN=5008;NS=2504;DP=15167;EAS_AF=0.003;AMR_AF=0.0403;AFR_AF=0.0779;EUR_AF=0.0547;SAS_AF=0.0542;AA=A|||;VT=SNP
3	60011461	rs77688191	A	G	100	PASS	AC=1129;AF=0.225439;AN=5008;NS=2504;DP=16532;EAS_AF=0.2738;AMR_AF=0.1916;AFR_AF=0.3404;EUR_AF=0.0746;SAS_AF=0.1994;AA=A|||;VT=SNP
3	60011473	rs183872205	A	G	100	PASS	AC=711;AF=0.141973;AN=5008;NS=2504;DP=16837;EAS_AF=0.2679;AMR_AF=0.1398;AFR_AF=0.1702;EUR_AF=0.0447;SAS_AF=0.0757;AA=a|||;VT=SNP
3	60012510	rs62238398	T	C	100	PASS	AC=146;AF=0.0291534;AN=5008;NS=2504;DP=18572;EAS_AF=0.004;AMR_AF=0.0317;AFR_AF=0.0045;EUR_AF=0.0577;SAS_AF=0.0573;AA=T|||;VT=SNP
3	60012554	rs62238399	G	C	100	PASS	AC=20;AF=0.00399361;AN=5008;NS=2504;DP=16330;EAS_AF=0;AMR_AF=0.0014;AFR_AF=0.0008;EUR_AF=0.0109;SAS_AF=0.0072;AA=G|||;VT=SNP
3	60013045	rs13072187	T	A	100	PASS	AC=262;AF=0.0523163;AN=5008;NS=2504;DP=16193;EAS_AF=0.004;AMR_AF=0.0389;AFR_AF=0.0877;EUR_AF=0.0586;SAS_AF=0.0573;AA=T|||;VT=SNP
3	60013145	rs12636081	T	G	100	PASS	AC=781;AF=0.15595;AN=5008;NS=2504;DP=14340;EAS_AF=0.2817;AMR_AF=0.17;AFR_AF=0.1067;EUR_AF=0.1074;SAS_AF=0.1329;AA=T|||;VT=SNP
3	60013709	rs212028	T	C	100	PASS	AC=1486;AF=0.296725;AN=5008;NS=2504;DP=15426;EAS_AF=0.253;AMR_AF=0.3732;AFR_AF=0.056;EUR_AF=0.5586;SAS_AF=0.3436;AA=T|||;VT=SNP
3	60013834	rs73089965	T	C	100	PASS	AC=119;AF=0.023762;AN=5008;NS=2504;DP=15197;EAS_AF=0;AMR_AF=0.1225;AFR_AF=0.0008;EUR_AF=0.0278;SAS_AF=0.0051;AA=T|||;VT=SNP
3	60014037	rs9843907	C	T	100	PASS	AC=1496;AF=0.298722;AN=5008;NS=2504;DP=20457;EAS_AF=0.4395;AMR_AF=0.219;AFR_AF=0.2587;EUR_AF=0.2515;SAS_AF=0.3129;AA=T|||;VT=SNP
3	60014079	rs62238400	T	C	100	PASS	AC=1061;AF=0.211861;AN=5008;NS=2504;DP=20346;EAS_AF=0.2837;AMR_AF=0.2061;AFR_AF=0.1778;EUR_AF=0.1362;SAS_AF=0.2658;AA=T|||;VT=SNP
3	60014438	rs115465145	G	A	100	PASS	AC=45;AF=0.00898562;AN=5008;NS=2504;DP=19752;EAS_AF=0;AMR_AF=0.0159;AFR_AF=0.0023;EUR_AF=0.0209;SAS_AF=0.0102;AA=G|||;VT=SNP
3	60014839	rs9868731	T	C	100	PASS	AC=1465;AF=0.292532;AN=5008;NS=2504;DP=17197;EAS_AF=0.4554;AMR_AF=0.2133;AFR_AF=0.2564;EUR_AF=0.2107;SAS_AF=0.3139;AA=T|||;VT=SNP
3	60014907	rs114347946	G	T	100	PASS	AC=72;AF=0.014377;AN=5008;NS=2504;DP=16789;EAS_AF=0;AMR_AF=0.0259;AFR_AF=0.0008;EUR_AF=0.0229;SAS_AF=0.0307;AA=G|||;VT=SNP
3	60015255	rs17061864	C	G	100	PASS	AC=485;AF=0.096845;AN=5008;NS=2504;DP=17372;EAS_AF=0.2708;AMR_AF=0.1254;AFR_AF=0.0053;EUR_AF=0.0457;SAS_AF=0.0736;AA=C|||;VT=SNP
3	60016166	rs9816955	A	G	100	PASS	AC=1773;AF=0.354034;AN=5008;NS=2504;DP=18393;EAS_AF=0.4702;AMR_AF=0.2579;AFR_AF=0.3457;EUR_AF=0.2813;SAS_AF=0.3885;AA=A|||;VT=SNP
3	60016317	rs9874888	T	A	100	PASS	AC=1717;AF=0.342851;AN=5008;NS=2504;DP=18073;EAS_AF=0.4613;AMR_AF=0.2421;AFR_AF=0.3427;EUR_AF=0.2724;SAS_AF=0.365;AA=T|||;VT=SNP
3	60016773	rs2736801	G	C	100	PASS	AC=3950;AF=0.788738;AN=5008;NS=2504;DP=16344;EAS_AF=0.9792;AMR_AF=0.7738;AFR_AF=0.6112;EUR_AF=0.8648;SAS_AF=0.7648;AA=C|||;VT=SNP
3	60016855	rs2630143	A	T	100	PASS	AC=4121;AF=0.822883;AN=5008;NS=2504;DP=17900;EAS_AF=0.9851;AMR_AF=0.9135;AFR_AF=0.5484;EUR_AF=0.9523;SAS_AF=0.8292;AA=T|||;VT=SNP
3	60016906	rs79549595	T	C	100	PASS	AC=564;AF=0.11262;AN=5008;NS=2504;DP=19241;EAS_AF=0.0347;AMR_AF=0.2464;AFR_AF=0.0061;EUR_AF=0.2177;SAS_AF=0.1339;AA=T|||;VT=SNP
3	60017331	rs114159997	A	G	100	PASS	AC=44;AF=0.00878594;AN=5008;NS=2504;DP=18551;EAS_AF=0;AMR_AF=0.0144;AFR_AF=0.0008;EUR_AF=0.0119;SAS_AF=0.0215;AA=A|||;VT=SNP
3	60017395	rs62238402	C	T	100	PASS	AC=17;AF=0.00339457;AN=5008;NS=2504;DP=15823;EAS_AF=0;AMR_AF=0;AFR_AF=0.0008;EUR_AF=0.0129;SAS_AF=0.0031;AA=C|||;VT=SNP
3	60017562	rs3843359	C	T	100	PASS	AC=3023;AF=0.603634;AN=5008;NS=2504;DP=14667;EAS_AF=0.3948;AMR_AF=0.4957;AFR_AF=0.8071;EUR_AF=0.668;SAS_AF=0.5542;AA=T|||;VT=SNP
3	60017597	rs62238403	A	T	100	PASS	AC=1018;AF=0.203275;AN=5008;NS=2504;DP=15308;EAS_AF=0.1994;AMR_AF=0.2118;AFR_AF=0.0212;EUR_AF=0.3678;SAS_AF=0.2781;AA=A|||;VT=SNP
3	60017685	rs12638206	A	T	100	PASS	AC=881;AF=0.175919;AN=5008;NS=2504;DP=15450;EAS_AF=0.1071;AMR_AF=0.1873;AFR_AF=0.0393;EUR_AF=0.2266;SAS_AF=0.3712;AA=A|||;VT=SNP
3	60017878	rs2630144	G	C	100	PASS	AC=2040;AF=0.407348;AN=5008;NS=2504;DP=16727;EAS_AF=0.1905;AMR_AF=0.3487;AFR_AF=0.5038;EUR_AF=0.4165;SAS_AF=0.5327;AA=C|||;VT=SNP
3	60017892	rs66585630	A	C	100	PASS	AC=528;AF=0.105431;AN=5008;NS=2504;DP=16338;EAS_AF=0;AMR_AF=0.1383;AFR_AF=0.1316;EUR_AF=0.2256;SAS_AF=0.0317;AA=A|||;VT=SNP
3	60017969	rs2630145	C	T	100	PASS	AC=1962;AF=0.391773;AN=5008;NS=2504;DP=15119;EAS_AF=0.1825;AMR_AF=0.317;AFR_AF=0.5877;EUR_AF=0.339;SAS_AF=0.4499;AA=T|||;VT=SNP
3	60018058	rs35607797	G	C	100	PASS	AC=540;AF=0.107827;AN=5008;NS=2504;DP=13049;EAS_AF=0.0427;AMR_AF=0.1124;AFR_AF=0.1248;EUR_AF=0.163;SAS_AF=0.092;AA=G|||;VT=SNP
3	60018066	rs35830310	T	G	100	PASS	AC=540;AF=0.107827;AN=5008;NS=2504;DP=13359;EAS_AF=0.0427;AMR_AF=0.1124;AFR_AF=0.1248;EUR_AF=0.163;SAS_AF=0.092;AA=T|||;VT=SNP
3	60018264	rs184982492	C	A	100	PASS	AC=30;AF=0.00599042;AN=5008;NS=2504;DP=17820;EAS_AF=0.001;AMR_AF=0.0072;AFR_AF=0;EUR_AF=0.0149;SAS_AF=0.0092;AA=C|||;VT=SNP
3	60018326	rs17061880	C	T	100	PASS	AC=1113;AF=0.222244;AN=5008;NS=2504;DP=14902;EAS_AF=0.0665;AMR_AF=0.1556;AFR_AF=0.4455;EUR_AF=0.1789;SAS_AF=0.1728;AA=T|||;VT=SNP
3	60018915	rs11130751	T	C	100	PASS	AC=1506;AF=0.300719;AN=5008;NS=2504;DP=17484;EAS_AF=0.2073;AMR_AF=0.3401;AFR_AF=0.1679;EUR_AF=0.5338;SAS_AF=0.3088;AA=T|||;VT=SNP
3	60019077	rs35688021	G	A	100	PASS	AC=539;AF=0.107628;AN=5008;NS=2504;DP=14524;EAS_AF=0.0506;AMR_AF=0.1052;AFR_AF=0.1271;EUR_AF=0.16;SAS_AF=0.0879;AA=G|||;VT=SNP
3	60019550	rs7433793	T	C	100	PASS	AC=2618;AF=0.522764;AN=5008;NS=2504;DP=19819;EAS_AF=0.3185;AMR_AF=0.5043;AFR_AF=0.4592;EUR_AF=0.7555;SAS_AF=0.593;AA=T|||;VT=SNP
3	60019906	rs113515602	C	G	100	PASS	AC=34;AF=0.00678914;AN=5008;NS=2504;DP=21552;EAS_AF=0;AMR_AF=0.0115;AFR_AF=0.0023;EUR_AF=0.0169;SAS_AF=0.0061;AA=C|||;VT=SNP
3	60019926	rs2630161	G	A	100	PASS	AC=254;AF=0.0507188;AN=5008;NS=2504;DP=21464;EAS_AF=0.0456;AMR_AF=0.036;AFR_AF=0.0083;EUR_AF=0.0626;SAS_AF=0.1115;AA=G|||;VT=SNP
3	60020000	rs182418	G	A	100	PASS	AC=2998;AF=0.598642;AN=5008;NS=2504;DP=21759;EAS_AF=0.2956;AMR_AF=0.5605;AFR_AF=0.674;EUR_AF=0.8231;SAS_AF=0.6053;AA=A|||;VT=SNP
3	60020071	rs172456	G	A	100	PASS	AC=247;AF=0.0493211;AN=5008;NS=2504;DP=21057;EAS_AF=0.0456;AMR_AF=0.036;AFR_AF=0.003;EUR_AF=0.0626;SAS_AF=0.1115;AA=G|||;VT=SNP
3	60020277	rs17061893	T	C	100	PASS	AC=338;AF=0.067492;AN=5008;NS=2504;DP=19147;EAS_AF=0.0526;AMR_AF=0.0375;AFR_AF=0.031;EUR_AF=0.0567;SAS_AF=0.1646;AA=T|||;VT=SNP
3	60020661	rs13061158	C	T	100	PASS	AC=309;AF=0.0617013;AN=5008;NS=2504;DP=17709;EAS_AF=0;AMR_AF=0.0749;AFR_AF=0.0915;EUR_AF=0.1312;SAS_AF=0.0041;AA=T|||;VT=SNP
3	60020954	rs17061897	G	A	100	PASS	AC=373;AF=0.0744808;AN=5008;NS=2504;DP=18236;EAS_AF=0.0526;AMR_AF=0.0447;AFR_AF=0.0552;EUR_AF=0.0567;SAS_AF=0.1626;AA=A|||;VT=SNP
3	60020975	rs146209256	C	A	100	PASS	AC=58;AF=0.0115815;AN=5008;NS=2504;DP=17745;EAS_AF=0;AMR_AF=0.013;AFR_AF=0.0129;EUR_AF=0.0119;SAS_AF=0.0204;AA=C|||;VT=SNP
3	60021467	rs17256807	T	G	100	PASS	AC=317;AF=0.0632987;AN=5008;NS=2504;DP=18894;EAS_AF=0;AMR_AF=0.0778;AFR_AF=0.093;EUR_AF=0.1352;SAS_AF=0.0041;AA=T|||;VT=SNP
3	60021470	rs13066837	C	T	100	PASS	AC=892;AF=0.178115;AN=5008;NS=2504;DP=18995;EAS_AF=0.1756;AMR_AF=0.232;AFR_AF=0.0204;EUR_AF=0.333;SAS_AF=0.1963;AA=C|||;VT=SNP
3	60021528	rs212066	C	T	100	PASS	AC=3232;AF=0.645367;AN=5008;NS=2504;DP=19861;EAS_AF=0.2996;AMR_AF=0.5764;AFR_AF=0.8351;EUR_AF=0.8221;SAS_AF=0.6125;AA=T|||;VT=SNP
3	60021748	rs212065	T	C	100	PASS	AC=3237;AF=0.646366;AN=5008;NS=2504;DP=19361;EAS_AF=0.3006;AMR_AF=0.5764;AFR_AF=0.8351;EUR_AF=0.8221;SAS_AF=0.6166;AA=C|||;VT=SNP
3	60021999	rs75835065	C	G	100	PASS	AC=34;AF=0.00678914;AN=5008;NS=2504;DP=19765;EAS_AF=0;AMR_AF=0.0115;AFR_AF=0.0023;EUR_AF=0.0169;SAS_AF=0.0061;AA=C|||;VT=SNP
3	60022094	rs212064	A	G	100	PASS	AC=2940;AF=0.587061;AN=5008;NS=2504;DP=17237;EAS_AF=0.3254;AMR_AF=0.5346;AFR_AF=0.6641;EUR_AF=0.7734;SAS_AF=0.5982;AA=G|||;VT=SNP
3	60022102	rs76576808	C	G	100	PASS	AC=306;AF=0.0611022;AN=5008;NS=2504;DP=17169;EAS_AF=0.0159;AMR_AF=0.0202;AFR_AF=0.1339;EUR_AF=0.0169;SAS_AF=0.0838;AA=C|||;VT=SNP
3	60022109	rs17322850	C	T	100	PASS	AC=1317;AF=0.262979;AN=5008;NS=2504;DP=17021;EAS_AF=0.1766;AMR_AF=0.3271;AFR_AF=0.1377;EUR_AF=0.501;SAS_AF=0.2311;AA=C|||;VT=SNP
3	60022161	rs212063	C	T	100	PASS	AC=890;AF=0.177716;AN=5008;NS=2504;DP=17675;EAS_AF=0.0655;AMR_AF=0.0879;AFR_AF=0.3699;EUR_AF=0.0825;SAS_AF=0.1953;AA=T|||;VT=SNP
3	60022470	rs212062	A	G	100	PASS	AC=255;AF=0.0509185;AN=5008;NS=2504;DP=16994;EAS_AF=0.0496;AMR_AF=0.0389;AFR_AF=0.003;EUR_AF=0.0646;SAS_AF=0.1115;AA=A|||;VT=SNP
3	60022585	rs212061	T	C	100	PASS	AC=2354;AF=0.470048;AN=5008;NS=2504;DP=19174;EAS_AF=0.2679;AMR_AF=0.4207;AFR_AF=0.5121;EUR_AF=0.6163;SAS_AF=0.5061;AA=C|||;VT=SNP
3	60022998	rs34732137	T	C	100	PASS	AC=585;AF=0.116813;AN=5008;NS=2504;DP=19677;EAS_AF=0.0159;AMR_AF=0.085;AFR_AF=0.2239;EUR_AF=0.1322;SAS_AF=0.0828;AA=T|||;VT=SNP
3	60023820	rs57689046	G	A	100	PASS	AC=893;AF=0.178315;AN=5008;NS=2504;DP=16049;EAS_AF=0.5774;AMR_AF=0.2406;AFR_AF=0.0015;EUR_AF=0.0427;SAS_AF=0.1012;AA=G|||;VT=SNP
3	60023865	rs140948202	C	T	100	PASS	AC=24;AF=0.00479233;AN=5008;NS=2504;DP=16137;EAS_AF=0;AMR_AF=0.0101;AFR_AF=0.0015;EUR_AF=0.0109;SAS_AF=0.0041;AA=c|||;VT=SNP
3	60024039	rs11718208	G	A	100	PASS	AC=1305;AF=0.260583;AN=5008;NS=2504;DP=15072;EAS_AF=0.1756;AMR_AF=0.3228;AFR_AF=0.1369;EUR_AF=0.495;SAS_AF=0.2301;AA=G|||;VT=SNP
3	60024084	rs7433134	T	C	100	PASS	AC=2672;AF=0.533546;AN=5008;NS=2504;DP=14409;EAS_AF=0.247;AMR_AF=0.4942;AFR_AF=0.674;EUR_AF=0.7048;SAS_AF=0.4908;AA=C|||;VT=SNP
3	60024100	rs4327338	G	A	100	PASS	AC=1749;AF=0.349241;AN=5008;NS=2504;DP=14323;EAS_AF=0.1954;AMR_AF=0.3545;AFR_AF=0.3593;EUR_AF=0.5129;SAS_AF=0.3221;AA=A|||;VT=SNP
3	60024229	rs212060	G	A	100	PASS	AC=351;AF=0.0700879;AN=5008;NS=2504;DP=16529;EAS_AF=0.0516;AMR_AF=0.0605;AFR_AF=0.0091;EUR_AF=0.1163;SAS_AF=0.1309;AA=G|||;VT=SNP
3	60024324	rs111634856	C	T	100	PASS	AC=63;AF=0.0125799;AN=5008;NS=2504;DP=16462;EAS_AF=0.001;AMR_AF=0.0058;AFR_AF=0;EUR_AF=0.0129;SAS_AF=0.046;AA=C|||;VT=SNP
3	60024616	rs68193925	G	C	100	PASS	AC=709;AF=0.141573;AN=5008;NS=2504;DP=20199;EAS_AF=0.0516;AMR_AF=0.1196;AFR_AF=0.1657;EUR_AF=0.1889;SAS_AF=0.1687;AA=G|||;VT=SNP
3	60024883	rs212059	T	C	100	PASS	AC=3264;AF=0.651757;AN=5008;NS=2504;DP=20250;EAS_AF=0.3264;AMR_AF=0.5764;AFR_AF=0.8283;EUR_AF=0.8231;SAS_AF=0.6258;AA=C|||;VT=SNP
3	60025038	rs17257241	G	A	100	PASS	AC=637;AF=0.127196;AN=5008;NS=2504;DP=20245;EAS_AF=0.0516;AMR_AF=0.111;AFR_AF=0.1165;EUR_AF=0.1889;SAS_AF=0.1677;AA=G|||;VT=SNP
3	60025505	rs17257269	T	C	100	PASS	AC=605;AF=0.120807;AN=5008;NS=2504;DP=18138;EAS_AF=0.0198;AMR_AF=0.0908;AFR_AF=0.2247;EUR_AF=0.1352;SAS_AF=0.091;AA=T|||;VT=SNP
3	60025996	rs11720431	C	T	100	PASS	AC=1239;AF=0.247404;AN=5008;NS=2504;DP=15012;EAS_AF=0.1766;AMR_AF=0.304;AFR_AF=0.1188;EUR_AF=0.4642;SAS_AF=0.2311;AA=C|||;VT=SNP
3	60026959	rs212058	C	G	100	PASS	AC=2843;AF=0.567692;AN=5008;NS=2504;DP=17137;EAS_AF=0.3026;AMR_AF=0.5202;AFR_AF=0.6566;EUR_AF=0.7744;SAS_AF=0.5419;AA=G|||;VT=SNP
3	60027451	rs60458864	G	T	100	PASS	AC=1290;AF=0.257588;AN=5008;NS=2504;DP=18004;EAS_AF=0.2004;AMR_AF=0.3084;AFR_AF=0.1309;EUR_AF=0.4702;SAS_AF=0.2331;AA=G|||;VT=SNP
3	60027584	rs17323271	A	G	100	PASS	AC=629;AF=0.125599;AN=5008;NS=2504;DP=18486;EAS_AF=0.0516;AMR_AF=0.098;AFR_AF=0.1218;EUR_AF=0.1779;SAS_AF=0.1728;AA=A|||;VT=SNP
3	60027834	rs3845972	G	A	100	PASS	AC=2309;AF=0.461062;AN=5008;NS=2504;DP=16041;EAS_AF=0.254;AMR_AF=0.4438;AFR_AF=0.5008;EUR_AF=0.662;SAS_AF=0.4264;AA=A|||;VT=SNP
3	60027906	rs3845973	A	G	100	PASS	AC=1293;AF=0.258187;AN=5008;NS=2504;DP=17845;EAS_AF=0.2014;AMR_AF=0.3069;AFR_AF=0.1309;EUR_AF=0.4722;SAS_AF=0.2342;AA=A|||;VT=SNP
3	60028154	rs111993747	A	G	100	PASS	AC=34;AF=0.00678914;AN=5008;NS=2504;DP=18926;EAS_AF=0;AMR_AF=0.0115;AFR_AF=0.0023;EUR_AF=0.0169;SAS_AF=0.0061;AA=A|||;VT=SNP
3	60028193	rs113085379	C	A	100	PASS	AC=24;AF=0.00479233;AN=5008;NS=2504;DP=18551;EAS_AF=0;AMR_AF=0.0101;AFR_AF=0.0015;EUR_AF=0.0109;SAS_AF=0.0041;AA=C|||;VT=SNP
3	60028509	rs141998116	G	T	100	PASS	AC=34;AF=0.00678914;AN=5008;NS=2504;DP=19201;EAS_AF=0;AMR_AF=0.0115;AFR_AF=0.0023;EUR_AF=0.0169;SAS_AF=0.0061;AA=G|||;VT=SNP
3	60028556	rs3856662	A	G	100	PASS	AC=296;AF=0.0591054;AN=5008;NS=2504;DP=20235;EAS_AF=0;AMR_AF=0.0605;AFR_AF=0.0961;EUR_AF=0.1223;SAS_AF=0.0041;AA=A|||;VT=SNP
3	60028591	rs212057	T	C	100	PASS	AC=243;AF=0.0485224;AN=5008;NS=2504;DP=18862;EAS_AF=0.0496;AMR_AF=0.0389;AFR_AF=0.003;EUR_AF=0.0646;SAS_AF=0.0992;AA=T|||;VT=SNP
3	60028784	rs13081934	C	G	100	PASS	AC=1508;AF=0.301118;AN=5008;NS=2504;DP=19316;EAS_AF=0.2024;AMR_AF=0.3242;AFR_AF=0.1967;EUR_AF=0.497;SAS_AF=0.3262;AA=C|||;VT=SNP
3	60028834	rs113137190	G	C	100	PASS	AC=34;AF=0.00678914;AN=5008;NS=2504;DP=18604;EAS_AF=0;AMR_AF=0.0115;AFR_AF=0.0023;EUR_AF=0.0169;SAS_AF=0.0061;AA=G|||;VT=SNP
3	60029008	rs3856663	A	T	100	PASS	AC=1382;AF=0.275958;AN=5008;NS=2504;DP=20911;EAS_AF=0.2014;AMR_AF=0.3156;AFR_AF=0.1974;EUR_AF=0.4682;SAS_AF=0.2331;AA=T|||;VT=SNP
3	60029103	rs3856664	G	A	100	PASS	AC=1379;AF=0.275359;AN=5008;NS=2504;DP=20522;EAS_AF=0.2014;AMR_AF=0.3156;AFR_AF=0.1952;EUR_AF=0.4682;SAS_AF=0.2331;AA=g|||;VT=SNP
3	60029109	rs3856665	T	C	100	PASS	AC=1382;AF=0.275958;AN=5008;NS=2504;DP=20311;EAS_AF=0.2014;AMR_AF=0.3156;AFR_AF=0.1974;EUR_AF=0.4682;SAS_AF=0.2331;AA=T|||;VT=SNP
3	60029270	rs77193405	G	A	100	PASS	AC=250;AF=0.0499201;AN=5008;NS=2504;DP=18759;EAS_AF=0.001;AMR_AF=0.0764;AFR_AF=0.0083;EUR_AF=0.1531;SAS_AF=0.0317;AA=G|||;VT=SNP
3	60029323	rs115137618	C	A	100	PASS	AC=298;AF=0.0595048;AN=5008;NS=2504;DP=20148;EAS_AF=0.0506;AMR_AF=0.036;AFR_AF=0.0802;EUR_AF=0.0268;SAS_AF=0.091;AA=C|||;VT=SNP
3	60029378	rs4124061	T	A	100	PASS	AC=411;AF=0.0820687;AN=5008;NS=2504;DP=19359;EAS_AF=0.0516;AMR_AF=0.0447;AFR_AF=0.0809;EUR_AF=0.0557;SAS_AF=0.1687;AA=T|||;VT=SNP
3	60029928	rs13088111	C	T	100	PASS	AC=1765;AF=0.352436;AN=5008;NS=2504;DP=18886;EAS_AF=0.2312;AMR_AF=0.3602;AFR_AF=0.2784;EUR_AF=0.5229;SAS_AF=0.3967;AA=T|||;VT=SNP
3	60030138	rs11718957	C	T	100	PASS	AC=1274;AF=0.254393;AN=5008;NS=2504;DP=19405;EAS_AF=0.1796;AMR_AF=0.3098;AFR_AF=0.1339;EUR_AF=0.4702;SAS_AF=0.2331;AA=T|||;VT=SNP
3	60030168	rs11718994	C	G	100	PASS	AC=1779;AF=0.355232;AN=5008;NS=2504;DP=19481;EAS_AF=0.2371;AMR_AF=0.3631;AFR_AF=0.2806;EUR_AF=0.5258;SAS_AF=0.3967;AA=G|||;VT=SNP
3	60030324	rs112773492	C	G	100	PASS	AC=34;AF=0.00678914;AN=5008;NS=2504;DP=20829;EAS_AF=0;AMR_AF=0.0115;AFR_AF=0.0023;EUR_AF=0.0169;SAS_AF=0.0061;AA=C|||;VT=SNP
3	60030325	rs17061919	C	T	100	PASS	AC=327;AF=0.0652955;AN=5008;NS=2504;DP=20899;EAS_AF=0.0516;AMR_AF=0.0375;AFR_AF=0.025;EUR_AF=0.0557;SAS_AF=0.1636;AA=C|||;VT=SNP
3	60030330	rs77686022	G	A	100	PASS	AC=28;AF=0.00559105;AN=5008;NS=2504;DP=20962;EAS_AF=0;AMR_AF=0.0058;AFR_AF=0.0008;EUR_AF=0.0199;SAS_AF=0.0031;AA=G|||;VT=SNP
3	60030402	rs11711227	A	C	100	PASS	AC=1781;AF=0.355631;AN=5008;NS=2504;DP=21122;EAS_AF=0.2371;AMR_AF=0.3631;AFR_AF=0.2806;EUR_AF=0.5268;SAS_AF=0.3978;AA=G|||;VT=SNP
3	60030789	rs34476175	A	C	100	PASS	AC=1732;AF=0.345847;AN=5008;NS=2504;DP=19121;EAS_AF=0.2361;AMR_AF=0.353;AFR_AF=0.2474;EUR_AF=0.5298;SAS_AF=0.3978;AA=A|||;VT=SNP
3	60031139	rs149043930	A	T	100	PASS	AC=214;AF=0.0427316;AN=5008;NS=2504;DP=15519;EAS_AF=0.0506;AMR_AF=0.0288;AFR_AF=0.0242;EUR_AF=0.0268;SAS_AF=0.0859;AA=A|||;VT=SNP
3	60031160	rs117281081	T	A	100	PASS	AC=217;AF=0.0433307;AN=5008;NS=2504;DP=15238;EAS_AF=0.0506;AMR_AF=0.0288;AFR_AF=0.0265;EUR_AF=0.0268;SAS_AF=0.0859;AA=T|||;VT=SNP
3	60031518	rs17061923	C	T	100	PASS	AC=220;AF=0.0439297;AN=5008;NS=2504;DP=17850;EAS_AF=0.0506;AMR_AF=0.0331;AFR_AF=0.028;EUR_AF=0.0268;SAS_AF=0.0838;AA=C|||;VT=SNP
3	60031959	rs6779755	A	G	100	PASS	AC=219;AF=0.04373;AN=5008;NS=2504;DP=22344;EAS_AF=0;AMR_AF=0.0533;AFR_AF=0.0416;EUR_AF=0.1223;SAS_AF=0.0041;AA=A|||;VT=SNP
3	60032384	rs35138137	G	A	100	PASS	AC=1930;AF=0.385383;AN=5008;NS=2504;DP=20368;EAS_AF=0.253;AMR_AF=0.3862;AFR_AF=0.3404;EUR_AF=0.5497;SAS_AF=0.4131;AA=A|||;VT=SNP
3	60032776	rs35226385	G	A	100	PASS	AC=283;AF=0.0565096;AN=5008;NS=2504;DP=21346;EAS_AF=0;AMR_AF=0.0605;AFR_AF=0.0862;EUR_AF=0.1223;SAS_AF=0.0041;AA=G|||;VT=SNP
3	60032870	rs76525121	G	C	100	PASS	AC=300;AF=0.0599042;AN=5008;NS=2504;DP=22524;EAS_AF=0.0873;AMR_AF=0.0793;AFR_AF=0.0083;EUR_AF=0.0517;SAS_AF=0.0961;AA=g|||;VT=SNP
3	60032946	rs212055	A	G	100	PASS	AC=451;AF=0.0900559;AN=5008;NS=2504;DP=21163;EAS_AF=0.0506;AMR_AF=0.0706;AFR_AF=0.0968;EUR_AF=0.1074;SAS_AF=0.1176;AA=A|||;VT=SNP
3	60033103	rs13063836	A	T	100	PASS	AC=1295;AF=0.258586;AN=5008;NS=2504;DP=19349;EAS_AF=0.2054;AMR_AF=0.3069;AFR_AF=0.1293;EUR_AF=0.4751;SAS_AF=0.2311;AA=A|||;VT=SNP
3	60033779	rs76912881	T	C	100	PASS	AC=29;AF=0.00579073;AN=5008;NS=2504;DP=18034;EAS_AF=0;AMR_AF=0.0058;AFR_AF=0.0008;EUR_AF=0.0209;SAS_AF=0.0031;AA=T|||;VT=SNP
3	60033818	rs61120610	T	C	100	PASS	AC=335;AF=0.066893;AN=5008;NS=2504;DP=19241;EAS_AF=0.0516;AMR_AF=0.0418;AFR_AF=0.0265;EUR_AF=0.0557;SAS_AF=0.1667;AA=T|||;VT=SNP
3	60033908	rs212054	G	T	100	PASS	AC=2855;AF=0.570088;AN=5008;NS=2504;DP=19508;EAS_AF=0.3185;AMR_AF=0.5159;AFR_AF=0.6067;EUR_AF=0.7763;SAS_AF=0.6063;AA=T|||;VT=SNP
3	60033964	rs212053	G	A	100	PASS	AC=450;AF=0.0898562;AN=5008;NS=2504;DP=18846;EAS_AF=0.0496;AMR_AF=0.0692;AFR_AF=0.0968;EUR_AF=0.1083;SAS_AF=0.1176;AA=G|||;VT=SNP
3	60033979	rs35122656	T	C	100	PASS	AC=1288;AF=0.257188;AN=5008;NS=2504;DP=18627;EAS_AF=0.1796;AMR_AF=0.3112;AFR_AF=0.1399;EUR_AF=0.4761;SAS_AF=0.2321;AA=T|||;VT=SNP
3	60034044	rs112307045	G	T	100	PASS	AC=65;AF=0.0129792;AN=5008;NS=2504;DP=18213;EAS_AF=0.001;AMR_AF=0.0043;AFR_AF=0;EUR_AF=0.0129;SAS_AF=0.0491;AA=A|||;VT=SNP
3	60034061	rs116638414	C	G	100	PASS	AC=75;AF=0.014976;AN=5008;NS=2504;DP=18278;EAS_AF=0;AMR_AF=0.0274;AFR_AF=0.0045;EUR_AF=0.0408;SAS_AF=0.0092;AA=C|||;VT=SNP
3	60034120	rs6779703	G	T	100	PASS	AC=1795;AF=0.358427;AN=5008;NS=2504;DP=19184;EAS_AF=0.1845;AMR_AF=0.3847;AFR_AF=0.3003;EUR_AF=0.6233;SAS_AF=0.3252;AA=T|||;VT=SNP
3	60034171	rs6779716	G	C	100	PASS	AC=284;AF=0.0567093;AN=5008;NS=2504;DP=19316;EAS_AF=0;AMR_AF=0.0605;AFR_AF=0.0877;EUR_AF=0.1213;SAS_AF=0.0041;AA=G|||;VT=SNP
3	60034194	rs212052	G	A	100	PASS	AC=1130;AF=0.225639;AN=5008;NS=2504;DP=18386;EAS_AF=0.1171;AMR_AF=0.1297;AFR_AF=0.2973;EUR_AF=0.17;SAS_AF=0.3661;AA=G|||;VT=SNP
3	60034197	rs115177978	C	T	100	PASS	AC=29;AF=0.00579073;AN=5008;NS=2504;DP=18609;EAS_AF=0;AMR_AF=0.0115;AFR_AF=0.0023;EUR_AF=0.0179;SAS_AF=0;AA=C|||;VT=SNP
3	60034268	rs77129462	C	T	100	PASS	AC=176;AF=0.0351438;AN=5008;NS=2504;DP=19807;EAS_AF=0.001;AMR_AF=0.0274;AFR_AF=0.0144;EUR_AF=0.0408;SAS_AF=0.0982;AA=C|||;VT=SNP
3	60034410	rs111750512	C	G	100	PASS	AC=24;AF=0.00479233;AN=5008;NS=2504;DP=19800;EAS_AF=0;AMR_AF=0.0101;AFR_AF=0.0015;EUR_AF=0.0109;SAS_AF=0.0041;AA=C|||;VT=SNP
3	60034455	rs212051	T	C	100	PASS	AC=2705;AF=0.540136;AN=5008;NS=2504;DP=20719;EAS_AF=0.25;AMR_AF=0.4942;AFR_AF=0.7126;EUR_AF=0.7217;SAS_AF=0.4519;AA=T|||;VT=SNP
3	60034627	rs111826657	T	C	100	PASS	AC=24;AF=0.00479233;AN=5008;NS=2504;DP=19883;EAS_AF=0;AMR_AF=0.0101;AFR_AF=0.0015;EUR_AF=0.0109;SAS_AF=0.0041;AA=t|||;VT=SNP
3	60035070	rs212050	C	A	100	PASS	AC=2204;AF=0.440096;AN=5008;NS=2504;DP=14734;EAS_AF=0.246;AMR_AF=0.4092;AFR_AF=0.5144;EUR_AF=0.5845;SAS_AF=0.4131;AA=A|||;VT=SNP
3	60035084	rs13075738	A	T	100	PASS	AC=1279;AF=0.255391;AN=5008;NS=2504;DP=13871;EAS_AF=0.1815;AMR_AF=0.3112;AFR_AF=0.1346;EUR_AF=0.4761;SAS_AF=0.228;AA=A|||;VT=SNP
3	60035129	rs212049	C	T	100	PASS	AC=2845;AF=0.568091;AN=5008;NS=2504;DP=12978;EAS_AF=0.2976;AMR_AF=0.5202;AFR_AF=0.6316;EUR_AF=0.7704;SAS_AF=0.5869;AA=T|||;VT=SNP
3	60035468	rs35066861	T	G	100	PASS	AC=478;AF=0.0954473;AN=5008;NS=2504;DP=13927;EAS_AF=0;AMR_AF=0.0764;AFR_AF=0.2179;EUR_AF=0.1193;SAS_AF=0.0174;AA=T|||;VT=SNP
3	60035766	rs212048	A	G	100	PASS	AC=1430;AF=0.285543;AN=5008;NS=2504;DP=14557;EAS_AF=0.1022;AMR_AF=0.2075;AFR_AF=0.444;EUR_AF=0.3032;SAS_AF=0.2975;AA=G|||;VT=SNP
3	60036127	rs212047	A	G	100	PASS	AC=218;AF=0.0435304;AN=5008;NS=2504;DP=14793;EAS_AF=0.0486;AMR_AF=0.036;AFR_AF=0.003;EUR_AF=0.0586;SAS_AF=0.0828;AA=A|||;VT=SNP
3	60036213	rs212046	T	C	100	PASS	AC=471;AF=0.0940495;AN=5008;NS=2504;DP=15490;EAS_AF=0.0496;AMR_AF=0.0922;AFR_AF=0.0696;EUR_AF=0.1789;SAS_AF=0.0869;AA=T|||;VT=SNP
3	60036295	rs13062399	T	G	100	PASS	AC=1418;AF=0.283147;AN=5008;NS=2504;DP=15786;EAS_AF=0.2093;AMR_AF=0.3199;AFR_AF=0.1354;EUR_AF=0.503;SAS_AF=0.3067;AA=T|||;VT=SNP
3	60036377	rs11926327	A	G	100	PASS	AC=920;AF=0.183706;AN=5008;NS=2504;DP=17294;EAS_AF=0.0556;AMR_AF=0.1124;AFR_AF=0.3563;EUR_AF=0.1243;SAS_AF=0.1943;AA=A|||;VT=SNP
3	60036883	rs212045	T	G	100	PASS	AC=3525;AF=0.703874;AN=5008;NS=2504;DP=17263;EAS_AF=0.7897;AMR_AF=0.6729;AFR_AF=0.8222;EUR_AF=0.498;SAS_AF=0.6892;AA=G|||;VT=SNP
3	60037145	rs4083381	A	C	100	PASS	AC=2823;AF=0.563698;AN=5008;NS=2504;DP=17834;EAS_AF=0.2679;AMR_AF=0.5086;AFR_AF=0.7746;EUR_AF=0.7505;SAS_AF=0.4305;AA=C|||;VT=SNP
3	60037278	rs212044	C	T	100	PASS	AC=1726;AF=0.344649;AN=5008;NS=2504;DP=18539;EAS_AF=0.2321;AMR_AF=0.3545;AFR_AF=0.2201;EUR_AF=0.5308;SAS_AF=0.4305;AA=C|||;VT=SNP
3	60037346	rs7615959	C	A	100	PASS	AC=402;AF=0.0802716;AN=5008;NS=2504;DP=19804;EAS_AF=0.0476;AMR_AF=0.0418;AFR_AF=0.1558;EUR_AF=0.0308;SAS_AF=0.09;AA=C|||;VT=SNP
3	60037467	rs169841	A	G	100	PASS	AC=2121;AF=0.423522;AN=5008;NS=2504;DP=20517;EAS_AF=0.2331;AMR_AF=0.3876;AFR_AF=0.4228;EUR_AF=0.5596;SAS_AF=0.5061;AA=A|||;VT=SNP
3	60037926	rs9831509	T	C	100	PASS	AC=405;AF=0.0808706;AN=5008;NS=2504;DP=19651;EAS_AF=0.0476;AMR_AF=0.0432;AFR_AF=0.1558;EUR_AF=0.0318;SAS_AF=0.091;AA=T|||;VT=SNP
3	60038000	rs212043	G	A	100	PASS	AC=2713;AF=0.541733;AN=5008;NS=2504;DP=19142;EAS_AF=0.2302;AMR_AF=0.5115;AFR_AF=0.6233;EUR_AF=0.7753;SAS_AF=0.5337;AA=G|||;VT=SNP
3	60038114	rs13084717	T	C	100	PASS	AC=316;AF=0.063099;AN=5008;NS=2504;DP=17410;EAS_AF=0;AMR_AF=0.0548;AFR_AF=0.118;EUR_AF=0.1173;SAS_AF=0.0041;AA=T|||;VT=SNP
3	60038135	rs212042	C	G	100	PASS	AC=2506;AF=0.500399;AN=5008;NS=2504;DP=17046;EAS_AF=0.2292;AMR_AF=0.4971;AFR_AF=0.5514;EUR_AF=0.7475;SAS_AF=0.4591;AA=G|||;VT=SNP
3	60038278	rs212041	G	T	100	PASS	AC=230;AF=0.0459265;AN=5008;NS=2504;DP=13134;EAS_AF=0.003;AMR_AF=0.049;AFR_AF=0.0129;EUR_AF=0.0736;SAS_AF=0.1043;AA=G|||;VT=SNP
3	60038372	rs212040	C	T	100	PASS	AC=442;AF=0.0882588;AN=5008;NS=2504;DP=11583;EAS_AF=0.003;AMR_AF=0.0648;AFR_AF=0.1551;EUR_AF=0.0736;SAS_AF=0.1176;AA=C|||;VT=SNP
3	60038375	rs9812704	G	C	100	PASS	AC=523;AF=0.104433;AN=5008;NS=2504;DP=11700;EAS_AF=0.0486;AMR_AF=0.0533;AFR_AF=0.1573;EUR_AF=0.0626;SAS_AF=0.1697;AA=G|||;VT=SNP
3	60038456	rs112510049	A	G	100	PASS	AC=33;AF=0.00658946;AN=5008;NS=2504;DP=10394;EAS_AF=0;AMR_AF=0.0115;AFR_AF=0.0015;EUR_AF=0.0169;SAS_AF=0.0061;AA=A|||;VT=SNP
3	60038581	rs212039	C	T	100	PASS	AC=494;AF=0.0986422;AN=5008;NS=2504;DP=11168;EAS_AF=0.003;AMR_AF=0.0677;AFR_AF=0.1921;EUR_AF=0.0736;SAS_AF=0.1186;AA=C|||;VT=SNP
3	60038632	rs212038	A	G	100	PASS	AC=1161;AF=0.231829;AN=5008;NS=2504;DP=12584;EAS_AF=0.0228;AMR_AF=0.1628;AFR_AF=0.4244;EUR_AF=0.2406;SAS_AF=0.227;AA=A|||;VT=SNP
3	60038971	rs212037	T	C	100	PASS	AC=191;AF=0.038139;AN=5008;NS=2504;DP=18449;EAS_AF=0.003;AMR_AF=0.0375;AFR_AF=0.0076;EUR_AF=0.0557;SAS_AF=0.0982;AA=T|||;VT=SNP
3	60039011	rs3912495	T	A	100	PASS	AC=2549;AF=0.508986;AN=5008;NS=2504;DP=17879;EAS_AF=0.2232;AMR_AF=0.4755;AFR_AF=0.6505;EUR_AF=0.7187;SAS_AF=0.4202;AA=T|||;VT=SNP
3	60039223	rs212036	C	T	100	PASS	AC=1100;AF=0.219649;AN=5008;NS=2504;DP=19582;EAS_AF=0.0228;AMR_AF=0.1628;AFR_AF=0.3858;EUR_AF=0.2525;SAS_AF=0.2045;AA=C|||;VT=SNP
3	60039488	rs3845974	T	C	100	PASS	AC=869;AF=0.173522;AN=5008;NS=2504;DP=16846;EAS_AF=0.0198;AMR_AF=0.1196;AFR_AF=0.3517;EUR_AF=0.1958;SAS_AF=0.1063;AA=T|||;VT=SNP
3	60039499	rs114006506	C	T	100	PASS	AC=30;AF=0.00599042;AN=5008;NS=2504;DP=17272;EAS_AF=0;AMR_AF=0.0072;AFR_AF=0;EUR_AF=0.0159;SAS_AF=0.0092;AA=C|||;VT=SNP
3	60039694	rs141608829	A	G	100	PASS	AC=59;AF=0.0117812;AN=5008;NS=2504;DP=17050;EAS_AF=0;AMR_AF=0.0202;AFR_AF=0.0076;EUR_AF=0.0338;SAS_AF=0.001;AA=A|||;VT=SNP
3	60039794	rs11716199	A	G	100	PASS	AC=1347;AF=0.26897;AN=5008;NS=2504;DP=16012;EAS_AF=0.2073;AMR_AF=0.3156;AFR_AF=0.1626;EUR_AF=0.4781;SAS_AF=0.228;AA=A|||;VT=SNP
3	60040012	rs9311746	C	T	100	PASS	AC=2224;AF=0.444089;AN=5008;NS=2504;DP=17634;EAS_AF=0.251;AMR_AF=0.4063;AFR_AF=0.5469;EUR_AF=0.5547;SAS_AF=0.4172;AA=T|||;VT=SNP
3	60040066	rs112678478	A	G	100	PASS	AC=34;AF=0.00678914;AN=5008;NS=2504;DP=18398;EAS_AF=0;AMR_AF=0.0115;AFR_AF=0.0023;EUR_AF=0.0169;SAS_AF=0.0061;AA=A|||;VT=SNP
3	60040105	rs9860107	A	G	100	PASS	AC=540;AF=0.107827;AN=5008;NS=2504;DP=18088;EAS_AF=0.0476;AMR_AF=0.0648;AFR_AF=0.1483;EUR_AF=0.0775;SAS_AF=0.1769;AA=A|||;VT=SNP
3	60040220	rs112152754	C	A	100	PASS	AC=36;AF=0.0071885;AN=5008;NS=2504;DP=18496;EAS_AF=0;AMR_AF=0.0115;AFR_AF=0.0038;EUR_AF=0.0169;SAS_AF=0.0061;AA=A|||;VT=SNP
3	60040312	rs113298564	C	T	100	PASS	AC=34;AF=0.00678914;AN=5008;NS=2504;DP=18808;EAS_AF=0;AMR_AF=0.0115;AFR_AF=0.0023;EUR_AF=0.0169;SAS_AF=0.0061;AA=C|||;VT=SNP
3	60040506	rs113569738	T	C	100	PASS	AC=24;AF=0.00479233;AN=5008;NS=2504;DP=17268;EAS_AF=0;AMR_AF=0.0101;AFR_AF=0.0015;EUR_AF=0.0109;SAS_AF=0.0041;AA=T|||;VT=SNP
3	60040680	rs113039744	T	G	100	PASS	AC=34;AF=0.00678914;AN=5008;NS=2504;DP=17358;EAS_AF=0;AMR_AF=0.0115;AFR_AF=0.0023;EUR_AF=0.0169;SAS_AF=0.0061;AA=T|||;VT=SNP
3	60040706	rs111738608	G	C	100	PASS	AC=34;AF=0.00678914;AN=5008;NS=2504;DP=18199;EAS_AF=0;AMR_AF=0.0115;AFR_AF=0.0023;EUR_AF=0.0169;SAS_AF=0.0061;AA=G|||;VT=SNP
3	60040718	rs113669905	C	T	100	PASS	AC=35;AF=0.00698882;AN=5008;NS=2504;DP=18325;EAS_AF=0;AMR_AF=0.0115;AFR_AF=0.0023;EUR_AF=0.0169;SAS_AF=0.0072;AA=T|||;VT=SNP
3	60040771	rs62238444	A	G	100	PASS	AC=1464;AF=0.292332;AN=5008;NS=2504;DP=17775;EAS_AF=0.2103;AMR_AF=0.3285;AFR_AF=0.1626;EUR_AF=0.505;SAS_AF=0.3078;AA=A|||;VT=SNP
3	60040880	rs113903084	G	C	100	PASS	AC=34;AF=0.00678914;AN=5008;NS=2504;DP=17829;EAS_AF=0;AMR_AF=0.0115;AFR_AF=0.0023;EUR_AF=0.0169;SAS_AF=0.0061;AA=G|||;VT=SNP
3	60040991	rs111757144	G	T	100	PASS	AC=33;AF=0.00658946;AN=5008;NS=2504;DP=17286;EAS_AF=0;AMR_AF=0.0115;AFR_AF=0.0015;EUR_AF=0.0169;SAS_AF=0.0061;AA=G|||;VT=SNP
3	60041105	rs112747041	C	T	100	PASS	AC=34;AF=0.00678914;AN=5008;NS=2504;DP=18754;EAS_AF=0;AMR_AF=0.0115;AFR_AF=0.0023;EUR_AF=0.0169;SAS_AF=0.0061;AA=T|||;VT=SNP
3	60041263	rs112415324	T	C	100	PASS	AC=33;AF=0.00658946;AN=5008;NS=2504;DP=19182;EAS_AF=0;AMR_AF=0.0115;AFR_AF=0.0015;EUR_AF=0.0169;SAS_AF=0.0061;AA=T|||;VT=SNP
3	60041523	rs17324031	G	A	100	PASS	AC=114;AF=0.0227636;AN=5008;NS=2504;DP=19964;EAS_AF=0.001;AMR_AF=0.0086;AFR_AF=0.0008;EUR_AF=0.0278;SAS_AF=0.0798;AA=G|||;VT=SNP
3	60041645	rs113749573	G	C	100	PASS	AC=47;AF=0.00938498;AN=5008;NS=2504;DP=20583;EAS_AF=0;AMR_AF=0.0159;AFR_AF=0.0015;EUR_AF=0.0278;SAS_AF=0.0061;AA=G|||;VT=SNP
3	60041687	rs3843360	G	T	100	PASS	AC=1437;AF=0.286941;AN=5008;NS=2504;DP=20773;EAS_AF=0.1845;AMR_AF=0.3314;AFR_AF=0.233;EUR_AF=0.4841;SAS_AF=0.2311;AA=T|||;VT=SNP
3	60042091	rs7640460	A	G	100	PASS	AC=891;AF=0.177915;AN=5008;NS=2504;DP=19000;EAS_AF=0.0734;AMR_AF=0.0922;AFR_AF=0.3033;EUR_AF=0.1074;SAS_AF=0.2495;AA=A|||;VT=SNP
3	60042106	rs12632371	G	C	100	PASS	AC=294;AF=0.0587061;AN=5008;NS=2504;DP=18802;EAS_AF=0.0754;AMR_AF=0.0922;AFR_AF=0.0038;EUR_AF=0.0507;SAS_AF=0.1002;AA=G|||;VT=SNP
3	60042183	rs2630164	G	C	100	PASS	AC=1776;AF=0.354633;AN=5008;NS=2504;DP=19225;EAS_AF=0.0754;AMR_AF=0.2363;AFR_AF=0.705;EUR_AF=0.3101;SAS_AF=0.2986;AA=C|||;VT=SNP
3	60042278	rs2630163	G	A	100	PASS	AC=176;AF=0.0351438;AN=5008;NS=2504;DP=16973;EAS_AF=0.003;AMR_AF=0.0346;AFR_AF=0.003;EUR_AF=0.0457;SAS_AF=0.1012;AA=G|||;VT=SNP
3	60042425	rs2630166	C	G	100	PASS	AC=2551;AF=0.509385;AN=5008;NS=2504;DP=19280;EAS_AF=0.2133;AMR_AF=0.4582;AFR_AF=0.6483;EUR_AF=0.7147;SAS_AF=0.4519;AA=G|||;VT=SNP
3	60042857	rs76209364	T	C	100	PASS	AC=48;AF=0.00958466;AN=5008;NS=2504;DP=19874;EAS_AF=0;AMR_AF=0.0159;AFR_AF=0.0015;EUR_AF=0.0288;SAS_AF=0.0061;AA=T|||;VT=SNP
3	60043282	rs80187608	G	T	100	PASS	AC=72;AF=0.014377;AN=5008;NS=2504;DP=20024;EAS_AF=0;AMR_AF=0.0173;AFR_AF=0.0189;EUR_AF=0.0288;SAS_AF=0.0061;AA=G|||;VT=SNP
3	60043462	rs75408479	A	C	100	PASS	AC=80;AF=0.0159744;AN=5008;NS=2504;DP=17773;EAS_AF=0;AMR_AF=0.0288;AFR_AF=0.0121;EUR_AF=0.0408;SAS_AF=0.0031;AA=A|||;VT=SNP
3	60043713	rs4024134	T	C	100	PASS	AC=570;AF=0.113818;AN=5008;NS=2504;DP=16207;EAS_AF=0.0228;AMR_AF=0.0663;AFR_AF=0.233;EUR_AF=0.0775;SAS_AF=0.1176;AA=T|||;VT=SNP
3	60043942	rs9843548	C	T	100	PASS	AC=370;AF=0.0738818;AN=5008;NS=2504;DP=11952;EAS_AF=0.0456;AMR_AF=0.0389;AFR_AF=0.152;EUR_AF=0.0318;SAS_AF=0.0654;AA=C|||;VT=SNP
3	60044013	rs211999	T	C	100	PASS	AC=2984;AF=0.595847;AN=5008;NS=2504;DP=15131;EAS_AF=0.256;AMR_AF=0.5245;AFR_AF=0.7421;EUR_AF=0.8042;SAS_AF=0.5849;AA=t|||;VT=SNP
3	60044137	rs212000	G	A	100	PASS	AC=177;AF=0.0353435;AN=5008;NS=2504;DP=17658;EAS_AF=0.003;AMR_AF=0.0346;AFR_AF=0.003;EUR_AF=0.0457;SAS_AF=0.1022;AA=G|||;VT=SNP
3	60044173	rs212001	G	C	100	PASS	AC=175;AF=0.0349441;AN=5008;NS=2504;DP=19090;EAS_AF=0.003;AMR_AF=0.0331;AFR_AF=0.0023;EUR_AF=0.0457;SAS_AF=0.1022;AA=G|||;VT=SNP
3	60044850	rs73092171	G	T	100	PASS	AC=1727;AF=0.344848;AN=5008;NS=2504;DP=17501;EAS_AF=0.7192;AMR_AF=0.4568;AFR_AF=0.0787;EUR_AF=0.1938;SAS_AF=0.3947;AA=G|||;VT=SNP
3	60045214	rs111852894	G	A	100	PASS	AC=204;AF=0.0407348;AN=5008;NS=2504;DP=20345;EAS_AF=0.0437;AMR_AF=0.0504;AFR_AF=0.0023;EUR_AF=0.0258;SAS_AF=0.0982;AA=G|||;VT=SNP
3	60045641	rs13062539	A	G	100	PASS	AC=164;AF=0.0327476;AN=5008;NS=2504;DP=19998;EAS_AF=0;AMR_AF=0.0447;AFR_AF=0.0083;EUR_AF=0.1173;SAS_AF=0.0041;AA=A|||;VT=SNP
3	60045650	rs112164501	T	C	100	PASS	AC=48;AF=0.00958466;AN=5008;NS=2504;DP=20174;EAS_AF=0;AMR_AF=0.0159;AFR_AF=0.0015;EUR_AF=0.0288;SAS_AF=0.0061;AA=c|||;VT=SNP
3	60045801	rs7638558	T	C	100	PASS	AC=484;AF=0.0966454;AN=5008;NS=2504;DP=17751;EAS_AF=0.0456;AMR_AF=0.049;AFR_AF=0.2269;EUR_AF=0.0328;SAS_AF=0.0726;AA=T|||;VT=SNP
3	60046938	rs17258256	A	T	100	PASS	AC=244;AF=0.048722;AN=5008;NS=2504;DP=18405;EAS_AF=0;AMR_AF=0.0504;AFR_AF=0.0658;EUR_AF=0.1173;SAS_AF=0.0041;AA=A|||;VT=SNP
3	60047076	rs17061972	A	C	100	PASS	AC=312;AF=0.0623003;AN=5008;NS=2504;DP=17287;EAS_AF=0.0198;AMR_AF=0.036;AFR_AF=0.0915;EUR_AF=0.0487;SAS_AF=0.0992;AA=A|||;VT=SNP
3	60047100	rs9879807	T	G	100	PASS	AC=541;AF=0.108027;AN=5008;NS=2504;DP=17755;EAS_AF=0.0466;AMR_AF=0.049;AFR_AF=0.2239;EUR_AF=0.0457;SAS_AF=0.1207;AA=T|||;VT=SNP
3	60047575	rs67030566	C	T	100	PASS	AC=361;AF=0.0720847;AN=5008;NS=2504;DP=21573;EAS_AF=0;AMR_AF=0.0548;AFR_AF=0.152;EUR_AF=0.1173;SAS_AF=0.0041;AA=C|||;VT=SNP
3	60047721	rs172454	C	T	100	PASS	AC=3247;AF=0.648363;AN=5008;NS=2504;DP=21905;EAS_AF=0.253;AMR_AF=0.5418;AFR_AF=0.9206;EUR_AF=0.8042;SAS_AF=0.6033;AA=T|||;VT=SNP
3	60048237	rs212003	G	C	100	PASS	AC=3032;AF=0.605431;AN=5008;NS=2504;DP=19062;EAS_AF=0.2768;AMR_AF=0.5259;AFR_AF=0.7496;EUR_AF=0.8062;SAS_AF=0.5992;AA=G|||;VT=SNP
3	60049180	rs17062005	T	C	100	PASS	AC=292;AF=0.0583067;AN=5008;NS=2504;DP=17939;EAS_AF=0.001;AMR_AF=0.0836;AFR_AF=0.025;EUR_AF=0.166;SAS_AF=0.0337;AA=T|||;VT=SNP
3	60049266	rs212004	A	C	100	PASS	AC=3283;AF=0.655551;AN=5008;NS=2504;DP=17742;EAS_AF=0.2788;AMR_AF=0.5418;AFR_AF=0.9198;EUR_AF=0.8062;SAS_AF=0.6125;AA=C|||;VT=SNP
3	60049379	rs112168606	G	C	100	PASS	AC=48;AF=0.00958466;AN=5008;NS=2504;DP=19199;EAS_AF=0;AMR_AF=0.0159;AFR_AF=0.0015;EUR_AF=0.0288;SAS_AF=0.0061;AA=G|||;VT=SNP
3	60049421	rs212005	C	G	100	PASS	AC=175;AF=0.0349441;AN=5008;NS=2504;DP=18950;EAS_AF=0.002;AMR_AF=0.0346;AFR_AF=0.003;EUR_AF=0.0457;SAS_AF=0.1012;AA=C|||;VT=SNP
3	60049522	rs142316904	T	C	100	PASS	AC=22;AF=0.00439297;AN=5008;NS=2504;DP=19508;EAS_AF=0;AMR_AF=0.0086;AFR_AF=0;EUR_AF=0.0129;SAS_AF=0.0031;AA=T|||;VT=SNP
3	60049565	rs11925432	T	C	100	PASS	AC=319;AF=0.0636981;AN=5008;NS=2504;DP=18287;EAS_AF=0.0198;AMR_AF=0.036;AFR_AF=0.0915;EUR_AF=0.0487;SAS_AF=0.1063;AA=T|||;VT=SNP
3	60049738	rs212006	G	A	100	PASS	AC=1704;AF=0.340256;AN=5008;NS=2504;DP=16239;EAS_AF=0.0635;AMR_AF=0.2147;AFR_AF=0.7171;EUR_AF=0.2654;SAS_AF=0.2822;AA=A|||;VT=SNP
3	60049927	rs212007	C	A	100	PASS	AC=1054;AF=0.210463;AN=5008;NS=2504;DP=15614;EAS_AF=0.0179;AMR_AF=0.1542;AFR_AF=0.3691;EUR_AF=0.2326;SAS_AF=0.2117;AA=A|||;VT=SNP
3	60049930	rs76776309	T	C	100	PASS	AC=39;AF=0.00778754;AN=5008;NS=2504;DP=15621;EAS_AF=0;AMR_AF=0.0144;AFR_AF=0.0015;EUR_AF=0.0229;SAS_AF=0.0041;AA=T|||;VT=SNP
3	60050093	rs13060068	C	A	100	PASS	AC=745;AF=0.148762;AN=5008;NS=2504;DP=17657;EAS_AF=0.0159;AMR_AF=0.0965;AFR_AF=0.3124;EUR_AF=0.1581;SAS_AF=0.092;AA=C|||;VT=SNP
3	60050125	rs212008	C	T	100	PASS	AC=190;AF=0.0379393;AN=5008;NS=2504;DP=18382;EAS_AF=0.002;AMR_AF=0.036;AFR_AF=0.0136;EUR_AF=0.0457;SAS_AF=0.1012;AA=C|||;VT=SNP
3	60050512	rs212009	T	C	100	PASS	AC=1712;AF=0.341853;AN=5008;NS=2504;DP=24877;EAS_AF=0.0635;AMR_AF=0.2161;AFR_AF=0.7194;EUR_AF=0.2684;SAS_AF=0.2832;AA=C|||;VT=SNP
3	60050599	rs212010	T	A	100	PASS	AC=1065;AF=0.21266;AN=5008;NS=2504;DP=23866;EAS_AF=0.0179;AMR_AF=0.1542;AFR_AF=0.3744;EUR_AF=0.2356;SAS_AF=0.2127;AA=A|||;VT=SNP
3	60050628	rs67136973	T	C	100	PASS	AC=1114;AF=0.222444;AN=5008;NS=2504;DP=23320;EAS_AF=0.0179;AMR_AF=0.1484;AFR_AF=0.441;EUR_AF=0.2068;SAS_AF=0.2065;AA=T|||;VT=SNP
3	60050633	rs34267930	T	C	100	PASS	AC=1043;AF=0.208267;AN=5008;NS=2504;DP=23301;EAS_AF=0.0179;AMR_AF=0.1441;AFR_AF=0.3896;EUR_AF=0.2068;SAS_AF=0.2065;AA=T|||;VT=SNP
3	60050877	rs3856666	T	C	100	PASS	AC=74;AF=0.0147764;AN=5008;NS=2504;DP=23642;EAS_AF=0;AMR_AF=0.0288;AFR_AF=0.0061;EUR_AF=0.0427;SAS_AF=0.0031;AA=T|||;VT=SNP
3	60050978	rs212011	C	T	100	PASS	AC=1624;AF=0.324281;AN=5008;NS=2504;DP=22447;EAS_AF=0.0635;AMR_AF=0.2089;AFR_AF=0.6664;EUR_AF=0.2684;SAS_AF=0.2699;AA=C|||;VT=SNP
3	60050984	rs191926	A	G	100	PASS	AC=1628;AF=0.32508;AN=5008;NS=2504;DP=22238;EAS_AF=0.0675;AMR_AF=0.2089;AFR_AF=0.6664;EUR_AF=0.2684;SAS_AF=0.2699;AA=G|||;VT=SNP
3	60051071	rs191927	C	T	100	PASS	AC=1621;AF=0.323682;AN=5008;NS=2504;DP=21251;EAS_AF=0.0635;AMR_AF=0.2118;AFR_AF=0.6664;EUR_AF=0.2664;SAS_AF=0.2669;AA=C|||;VT=SNP
3	60051116	rs3856667	G	A	100	PASS	AC=1427;AF=0.284944;AN=5008;NS=2504;DP=20243;EAS_AF=0.0615;AMR_AF=0.1787;AFR_AF=0.643;EUR_AF=0.2217;SAS_AF=0.1718;AA=G|||;VT=SNP
3	60051133	rs2630154	T	C	100	PASS	AC=1620;AF=0.323482;AN=5008;NS=2504;DP=20703;EAS_AF=0.0635;AMR_AF=0.2089;AFR_AF=0.6664;EUR_AF=0.2674;SAS_AF=0.2669;AA=t|||;VT=SNP
3	60051227	rs3856668	A	G	100	PASS	AC=1390;AF=0.277556;AN=5008;NS=2504;DP=20355;EAS_AF=0.0655;AMR_AF=0.1715;AFR_AF=0.6157;EUR_AF=0.2227;SAS_AF=0.1708;AA=A|||;VT=SNP
3	60051300	rs4024131	C	T	100	PASS	AC=690;AF=0.13778;AN=5008;NS=2504;DP=20517;EAS_AF=0.0159;AMR_AF=0.0965;AFR_AF=0.2595;EUR_AF=0.166;SAS_AF=0.0992;AA=C|||;VT=SNP
3	60051461	rs3856669	G	T	100	PASS	AC=1194;AF=0.238419;AN=5008;NS=2504;DP=18883;EAS_AF=0.0456;AMR_AF=0.1542;AFR_AF=0.5681;EUR_AF=0.2147;SAS_AF=0.0757;AA=G|||;VT=SNP
3	60051565	rs2736807	G	A	100	PASS	AC=140;AF=0.0279553;AN=5008;NS=2504;DP=18061;EAS_AF=0.002;AMR_AF=0.0317;AFR_AF=0.0023;EUR_AF=0.0477;SAS_AF=0.0665;AA=G|||;VT=SNP
3	60051588	rs125634	T	C	100	PASS	AC=483;AF=0.0964457;AN=5008;NS=2504;DP=17670;EAS_AF=0.0496;AMR_AF=0.0778;AFR_AF=0.1074;EUR_AF=0.0994;SAS_AF=0.1401;AA=T|||;VT=SNP
3	60051659	rs183322	G	A	100	PASS	AC=1223;AF=0.244209;AN=5008;NS=2504;DP=19453;EAS_AF=0.0575;AMR_AF=0.1643;AFR_AF=0.5121;EUR_AF=0.2266;SAS_AF=0.1493;AA=G|||;VT=SNP
3	60051898	rs2630165	G	T	100	PASS	AC=476;AF=0.0950479;AN=5008;NS=2504;DP=17007;EAS_AF=0.0129;AMR_AF=0.072;AFR_AF=0.1838;EUR_AF=0.0994;SAS_AF=0.0716;AA=T|||;VT=SNP
3	60052007	rs9820238	A	G	100	PASS	AC=424;AF=0.0846645;AN=5008;NS=2504;DP=18913;EAS_AF=0.0536;AMR_AF=0.0447;AFR_AF=0.1725;EUR_AF=0.0437;SAS_AF=0.0685;AA=A|||;VT=SNP
3	60052097	rs115889140	T	A	100	PASS	AC=38;AF=0.00758786;AN=5008;NS=2504;DP=16076;EAS_AF=0.001;AMR_AF=0.0115;AFR_AF=0.0008;EUR_AF=0.0199;SAS_AF=0.0082;AA=T|||;VT=SNP
3	60052449	rs187638142	C	T	100	PASS	AC=48;AF=0.00958466;AN=5008;NS=2504;DP=10501;EAS_AF=0.001;AMR_AF=0.0115;AFR_AF=0.0091;EUR_AF=0.0189;SAS_AF=0.0082;AA=c|||;VT=SNP
3	60052478	rs34939144	G	A	100	PASS	AC=1577;AF=0.314896;AN=5008;NS=2504;DP=11536;EAS_AF=0.0784;AMR_AF=0.2003;AFR_AF=0.6006;EUR_AF=0.2783;SAS_AF=0.2914;AA=g|||;VT=SNP
3	60052747	rs76679447	T	C	100	PASS	AC=220;AF=0.0439297;AN=5008;NS=2504;DP=15659;EAS_AF=0.005;AMR_AF=0.0303;AFR_AF=0.0454;EUR_AF=0.0417;SAS_AF=0.0941;AA=T|||;VT=SNP
3	60052783	rs17062038	T	C	100	PASS	AC=259;AF=0.0517173;AN=5008;NS=2504;DP=15697;EAS_AF=0.006;AMR_AF=0.0418;AFR_AF=0.0461;EUR_AF=0.0626;SAS_AF=0.1022;AA=t|||;VT=SNP
3	60053158	rs79100050	A	T	100	PASS	AC=218;AF=0.0435304;AN=5008;NS=2504;DP=20074;EAS_AF=0.0089;AMR_AF=0.0303;AFR_AF=0.0454;EUR_AF=0.0417;SAS_AF=0.0879;AA=A|||;VT=SNP
3	60053271	rs2630172	T	C	100	PASS	AC=1590;AF=0.317492;AN=5008;NS=2504;DP=19971;EAS_AF=0.0744;AMR_AF=0.2046;AFR_AF=0.6089;EUR_AF=0.2873;SAS_AF=0.2853;AA=C|||;VT=SNP
3	60053331	rs2630173	C	T	100	PASS	AC=1574;AF=0.314297;AN=5008;NS=2504;DP=20818;EAS_AF=0.0734;AMR_AF=0.2032;AFR_AF=0.6029;EUR_AF=0.2813;SAS_AF=0.2853;AA=C|||;VT=SNP
3	60053441	rs116656639	T	C	100	PASS	AC=41;AF=0.0081869;AN=5008;NS=2504;DP=20201;EAS_AF=0.001;AMR_AF=0.0115;AFR_AF=0.0008;EUR_AF=0.0229;SAS_AF=0.0082;AA=T|||;VT=SNP
3	60053572	rs2736808	G	A	100	PASS	AC=1574;AF=0.314297;AN=5008;NS=2504;DP=21760;EAS_AF=0.0734;AMR_AF=0.2032;AFR_AF=0.6029;EUR_AF=0.2813;SAS_AF=0.2853;AA=A|||;VT=SNP
3	60053580	rs2630174	G	C	100	PASS	AC=1574;AF=0.314297;AN=5008;NS=2504;DP=21889;EAS_AF=0.0734;AMR_AF=0.2032;AFR_AF=0.6029;EUR_AF=0.2813;SAS_AF=0.2853;AA=C|||;VT=SNP
3	60053702	rs145773698	C	A	100	PASS	AC=288;AF=0.057508;AN=5008;NS=2504;DP=19164;EAS_AF=0.0734;AMR_AF=0.0922;AFR_AF=0.0038;EUR_AF=0.0537;SAS_AF=0.093;AA=C|||;VT=SNP
3	60053947	rs2736809	C	T	100	PASS	AC=1574;AF=0.314297;AN=5008;NS=2504;DP=19115;EAS_AF=0.0734;AMR_AF=0.2032;AFR_AF=0.6029;EUR_AF=0.2813;SAS_AF=0.2853;AA=C|||;VT=SNP
3	60053991	rs3856670	C	T	100	PASS	AC=1317;AF=0.262979;AN=5008;NS=2504;DP=21089;EAS_AF=0.1766;AMR_AF=0.2911;AFR_AF=0.1399;EUR_AF=0.4692;SAS_AF=0.2863;AA=C|||;VT=SNP
3	60054148	rs77498628	A	C	100	PASS	AC=41;AF=0.0081869;AN=5008;NS=2504;DP=18756;EAS_AF=0.001;AMR_AF=0.0115;AFR_AF=0.0008;EUR_AF=0.0229;SAS_AF=0.0082;AA=A|||;VT=SNP
3	60054300	rs115224482	T	A	100	PASS	AC=52;AF=0.0103834;AN=5008;NS=2504;DP=17048;EAS_AF=0.001;AMR_AF=0.0115;AFR_AF=0.0091;EUR_AF=0.0229;SAS_AF=0.0082;AA=T|||;VT=SNP
3	60054307	rs77746964	C	T	100	PASS	AC=216;AF=0.043131;AN=5008;NS=2504;DP=17223;EAS_AF=0.0089;AMR_AF=0.0303;AFR_AF=0.0454;EUR_AF=0.0408;SAS_AF=0.0869;AA=C|||;VT=SNP
3	60054406	rs2630175	A	G	100	PASS	AC=1581;AF=0.315695;AN=5008;NS=2504;DP=18775;EAS_AF=0.0784;AMR_AF=0.2046;AFR_AF=0.6029;EUR_AF=0.2823;SAS_AF=0.2853;AA=A|||;VT=SNP
3	60054410	rs2630176	C	T	100	PASS	AC=1575;AF=0.314497;AN=5008;NS=2504;DP=18747;EAS_AF=0.0784;AMR_AF=0.2017;AFR_AF=0.6021;EUR_AF=0.2793;SAS_AF=0.2853;AA=T|||;VT=SNP
3	60054443	rs75574149	C	T	100	PASS	AC=153;AF=0.0305511;AN=5008;NS=2504;DP=17990;EAS_AF=0.001;AMR_AF=0.0274;AFR_AF=0.0023;EUR_AF=0.0557;SAS_AF=0.0757;AA=C|||;VT=SNP
3	60054460	rs2630177	T	C	100	PASS	AC=1581;AF=0.315695;AN=5008;NS=2504;DP=17769;EAS_AF=0.0784;AMR_AF=0.2046;AFR_AF=0.6029;EUR_AF=0.2823;SAS_AF=0.2853;AA=T|||;VT=SNP
3	60054590	rs9831864	A	T	100	PASS	AC=1573;AF=0.314097;AN=5008;NS=2504;DP=16667;EAS_AF=0.0784;AMR_AF=0.2003;AFR_AF=0.6021;EUR_AF=0.2783;SAS_AF=0.2853;AA=A|||;VT=SNP
3	60054624	rs9869623	C	T	100	PASS	AC=1573;AF=0.314097;AN=5008;NS=2504;DP=16175;EAS_AF=0.0784;AMR_AF=0.2003;AFR_AF=0.6021;EUR_AF=0.2783;SAS_AF=0.2853;AA=T|||;VT=SNP
3	60054674	rs2736810	C	T	100	PASS	AC=1573;AF=0.314097;AN=5008;NS=2504;DP=15380;EAS_AF=0.0784;AMR_AF=0.2003;AFR_AF=0.6021;EUR_AF=0.2783;SAS_AF=0.2853;AA=T|||;VT=SNP
3	60054700	rs11927585	C	T	100	PASS	AC=1313;AF=0.262181;AN=5008;NS=2504;DP=15175;EAS_AF=0.1746;AMR_AF=0.2911;AFR_AF=0.1399;EUR_AF=0.4672;SAS_AF=0.2863;AA=C|||;VT=SNP
3	60054720	rs2630178	T	G	100	PASS	AC=1573;AF=0.314097;AN=5008;NS=2504;DP=15606;EAS_AF=0.0784;AMR_AF=0.2003;AFR_AF=0.6021;EUR_AF=0.2783;SAS_AF=0.2853;AA=T|||;VT=SNP
3	60054874	rs57249968	T	G	100	PASS	AC=205;AF=0.0409345;AN=5008;NS=2504;DP=16322;EAS_AF=0.001;AMR_AF=0.0216;AFR_AF=0.1104;EUR_AF=0.0229;SAS_AF=0.0204;AA=G|||;VT=SNP
3	60054966	rs146064513	T	C	100	PASS	AC=41;AF=0.0081869;AN=5008;NS=2504;DP=14993;EAS_AF=0.001;AMR_AF=0.0115;AFR_AF=0.0008;EUR_AF=0.0229;SAS_AF=0.0082;AA=T|||;VT=SNP
3	60054973	rs2630179	T	G	100	PASS	AC=1626;AF=0.324681;AN=5008;NS=2504;DP=14929;EAS_AF=0.0794;AMR_AF=0.2147;AFR_AF=0.6036;EUR_AF=0.3042;SAS_AF=0.2996;AA=G|||;VT=SNP
3	60055038	rs9818696	T	C	100	PASS	AC=524;AF=0.104633;AN=5008;NS=2504;DP=15991;EAS_AF=0.0556;AMR_AF=0.0533;AFR_AF=0.202;EUR_AF=0.0487;SAS_AF=0.1176;AA=T|||;VT=SNP
3	60055193	rs17258872	C	A	100	PASS	AC=249;AF=0.0497204;AN=5008;NS=2504;DP=16959;EAS_AF=0;AMR_AF=0.0576;AFR_AF=0.0613;EUR_AF=0.1233;SAS_AF=0.0041;AA=C|||;VT=SNP
3	60055225	rs2630180	G	A	100	PASS	AC=1580;AF=0.315495;AN=5008;NS=2504;DP=17410;EAS_AF=0.0784;AMR_AF=0.2032;AFR_AF=0.6029;EUR_AF=0.2823;SAS_AF=0.2853;AA=G|||;VT=SNP
3	60055347	rs2630181	C	T	100	PASS	AC=1573;AF=0.314097;AN=5008;NS=2504;DP=17551;EAS_AF=0.0784;AMR_AF=0.2003;AFR_AF=0.6021;EUR_AF=0.2783;SAS_AF=0.2853;AA=T|||;VT=SNP
3	60055392	rs9874674	C	T	100	PASS	AC=1784;AF=0.35623;AN=5008;NS=2504;DP=18044;EAS_AF=0.0794;AMR_AF=0.2248;AFR_AF=0.7126;EUR_AF=0.3042;SAS_AF=0.3067;AA=T|||;VT=SNP
3	60055454	rs2736812	A	G	100	PASS	AC=1579;AF=0.315296;AN=5008;NS=2504;DP=17938;EAS_AF=0.0784;AMR_AF=0.2032;AFR_AF=0.6029;EUR_AF=0.2813;SAS_AF=0.2853;AA=A|||;VT=SNP
3	60055631	rs9819602	T	C	100	PASS	AC=513;AF=0.102436;AN=5008;NS=2504;DP=19261;EAS_AF=0.0556;AMR_AF=0.0519;AFR_AF=0.1936;EUR_AF=0.0497;SAS_AF=0.1176;AA=T|||;VT=SNP
3	60055788	rs2630182	C	G	100	PASS	AC=369;AF=0.0736821;AN=5008;NS=2504;DP=19288;EAS_AF=0.0139;AMR_AF=0.0504;AFR_AF=0.1331;EUR_AF=0.0686;SAS_AF=0.0767;AA=C|||;VT=SNP
3	60055846	rs2630183	C	T	100	PASS	AC=1579;AF=0.315296;AN=5008;NS=2504;DP=19698;EAS_AF=0.0784;AMR_AF=0.2032;AFR_AF=0.6029;EUR_AF=0.2813;SAS_AF=0.2853;AA=C|||;VT=SNP
3	60055914	rs2630184	C	T	100	PASS	AC=1578;AF=0.315096;AN=5008;NS=2504;DP=19281;EAS_AF=0.0784;AMR_AF=0.2032;AFR_AF=0.6029;EUR_AF=0.2813;SAS_AF=0.2843;AA=C|||;VT=SNP
3	60056028	rs145617980	C	T	100	PASS	AC=16;AF=0.00319489;AN=5008;NS=2504;DP=20665;EAS_AF=0;AMR_AF=0.0072;AFR_AF=0;EUR_AF=0.0109;SAS_AF=0;AA=C|||;VT=SNP
3	60056378	rs35086063	T	C	100	PASS	AC=36;AF=0.0071885;AN=5008;NS=2504;DP=18524;EAS_AF=0;AMR_AF=0.0043;AFR_AF=0;EUR_AF=0.0149;SAS_AF=0.0184;AA=T|||;VT=SNP
3	60056524	rs2630194	C	T	100	PASS	AC=1579;AF=0.315296;AN=5008;NS=2504;DP=20442;EAS_AF=0.0784;AMR_AF=0.2032;AFR_AF=0.6014;EUR_AF=0.2823;SAS_AF=0.2863;AA=A|||;VT=SNP
3	60056547	rs2736816	T	C	100	PASS	AC=1577;AF=0.314896;AN=5008;NS=2504;DP=20088;EAS_AF=0.0744;AMR_AF=0.2032;AFR_AF=0.6014;EUR_AF=0.2823;SAS_AF=0.2883;AA=C|||;VT=SNP
3	60056550	rs2736817	C	T	100	PASS	AC=1577;AF=0.314896;AN=5008;NS=2504;DP=19876;EAS_AF=0.0744;AMR_AF=0.2032;AFR_AF=0.6014;EUR_AF=0.2823;SAS_AF=0.2883;AA=T|||;VT=SNP
3	60056623	rs2736818	G	C	100	PASS	AC=1568;AF=0.313099;AN=5008;NS=2504;DP=21961;EAS_AF=0.0744;AMR_AF=0.2003;AFR_AF=0.6006;EUR_AF=0.2793;SAS_AF=0.2853;AA=C|||;VT=SNP
3	60056648	rs2630195	T	A	100	PASS	AC=185;AF=0.0369409;AN=5008;NS=2504;DP=21208;EAS_AF=0.0139;AMR_AF=0.036;AFR_AF=0.0015;EUR_AF=0.0686;SAS_AF=0.0767;AA=T|||;VT=SNP
3	60056844	rs115856322	T	G	100	PASS	AC=217;AF=0.0433307;AN=5008;NS=2504;DP=16207;EAS_AF=0.0089;AMR_AF=0.0303;AFR_AF=0.0454;EUR_AF=0.0408;SAS_AF=0.0879;AA=T|||;VT=SNP
3	60056853	rs2630196	A	G	100	PASS	AC=1480;AF=0.295527;AN=5008;NS=2504;DP=16245;EAS_AF=0.0784;AMR_AF=0.1945;AFR_AF=0.5318;EUR_AF=0.2823;SAS_AF=0.2853;AA=A|||;VT=SNP
3	60057008	rs2630197	C	T	100	PASS	AC=1475;AF=0.294529;AN=5008;NS=2504;DP=20310;EAS_AF=0.0784;AMR_AF=0.1916;AFR_AF=0.531;EUR_AF=0.2793;SAS_AF=0.2863;AA=T|||;VT=SNP
3	60057049	rs77499478	T	C	100	PASS	AC=217;AF=0.0433307;AN=5008;NS=2504;DP=19247;EAS_AF=0.0089;AMR_AF=0.0303;AFR_AF=0.0454;EUR_AF=0.0408;SAS_AF=0.0879;AA=T|||;VT=SNP
3	60057101	rs2630198	G	A	100	PASS	AC=1451;AF=0.289736;AN=5008;NS=2504;DP=18413;EAS_AF=0.0784;AMR_AF=0.1945;AFR_AF=0.5098;EUR_AF=0.2823;SAS_AF=0.2853;AA=G|||;VT=SNP
3	60057137	rs2630199	T	A	100	PASS	AC=1479;AF=0.295327;AN=5008;NS=2504;DP=17658;EAS_AF=0.0784;AMR_AF=0.1945;AFR_AF=0.5318;EUR_AF=0.2813;SAS_AF=0.2853;AA=T|||;VT=SNP
3	60057160	rs2630200	G	A	100	PASS	AC=1729;AF=0.345248;AN=5008;NS=2504;DP=17019;EAS_AF=0.0784;AMR_AF=0.2118;AFR_AF=0.702;EUR_AF=0.2813;SAS_AF=0.2986;AA=A|||;VT=SNP
3	60057182	rs114929129	C	A	100	PASS	AC=38;AF=0.00758786;AN=5008;NS=2504;DP=16592;EAS_AF=0.001;AMR_AF=0.0115;AFR_AF=0.0008;EUR_AF=0.0199;SAS_AF=0.0082;AA=C|||;VT=SNP
3	60057184	rs2630201	G	A	100	PASS	AC=1451;AF=0.289736;AN=5008;NS=2504;DP=16417;EAS_AF=0.0784;AMR_AF=0.1945;AFR_AF=0.5098;EUR_AF=0.2823;SAS_AF=0.2853;AA=A|||;VT=SNP
3	60057408	rs2630202	A	G	100	PASS	AC=1454;AF=0.290335;AN=5008;NS=2504;DP=19059;EAS_AF=0.0784;AMR_AF=0.1945;AFR_AF=0.5121;EUR_AF=0.2823;SAS_AF=0.2853;AA=G|||;VT=SNP
3	60057411	rs2736819	G	C	100	PASS	AC=3103;AF=0.619609;AN=5008;NS=2504;DP=18955;EAS_AF=0.2798;AMR_AF=0.5187;AFR_AF=0.8336;EUR_AF=0.7724;SAS_AF=0.5951;AA=C|||;VT=SNP
3	60057497	rs2630203	G	A	100	PASS	AC=1458;AF=0.291134;AN=5008;NS=2504;DP=19959;EAS_AF=0.0972;AMR_AF=0.196;AFR_AF=0.4909;EUR_AF=0.2932;SAS_AF=0.2863;AA=A|||;VT=SNP
3	60057500	rs2736820	T	C	100	PASS	AC=363;AF=0.072484;AN=5008;NS=2504;DP=19932;EAS_AF=0.0139;AMR_AF=0.0461;AFR_AF=0.1309;EUR_AF=0.0686;SAS_AF=0.0767;AA=T|||;VT=SNP
3	60057531	rs114689709	G	A	100	PASS	AC=24;AF=0.00479233;AN=5008;NS=2504;DP=19948;EAS_AF=0;AMR_AF=0.0086;AFR_AF=0;EUR_AF=0.0169;SAS_AF=0.001;AA=G|||;VT=SNP
3	60057777	rs2630204	A	G	100	PASS	AC=1455;AF=0.290535;AN=5008;NS=2504;DP=21289;EAS_AF=0.0784;AMR_AF=0.1931;AFR_AF=0.5136;EUR_AF=0.2823;SAS_AF=0.2853;AA=G|||;VT=SNP
3	60057957	rs2630205	C	T	100	PASS	AC=361;AF=0.0720847;AN=5008;NS=2504;DP=20433;EAS_AF=0.0139;AMR_AF=0.0461;AFR_AF=0.1309;EUR_AF=0.0676;SAS_AF=0.0757;AA=C|||;VT=SNP
3	60058091	rs2630206	A	T	100	PASS	AC=1452;AF=0.289936;AN=5008;NS=2504;DP=20561;EAS_AF=0.0784;AMR_AF=0.1931;AFR_AF=0.5113;EUR_AF=0.2823;SAS_AF=0.2853;AA=T|||;VT=SNP
3	60058106	rs76249231	C	T	100	PASS	AC=189;AF=0.0377396;AN=5008;NS=2504;DP=21201;EAS_AF=0.0089;AMR_AF=0.0303;AFR_AF=0.0257;EUR_AF=0.0398;SAS_AF=0.0869;AA=C|||;VT=SNP
3	60058473	rs115352667	T	C	100	PASS	AC=41;AF=0.0081869;AN=5008;NS=2504;DP=21437;EAS_AF=0.001;AMR_AF=0.0115;AFR_AF=0.0008;EUR_AF=0.0229;SAS_AF=0.0082;AA=T|||;VT=SNP
3	60058618	rs73093924	C	T	100	PASS	AC=264;AF=0.0527157;AN=5008;NS=2504;DP=20630;EAS_AF=0;AMR_AF=0.0576;AFR_AF=0.0719;EUR_AF=0.1243;SAS_AF=0.0041;AA=C|||;VT=SNP
3	60058689	rs115416861	C	T	100	PASS	AC=46;AF=0.0091853;AN=5008;NS=2504;DP=18721;EAS_AF=0;AMR_AF=0.013;AFR_AF=0;EUR_AF=0.0298;SAS_AF=0.0072;AA=C|||;VT=SNP
3	60059041	rs2630207	G	A	100	PASS	AC=2731;AF=0.545327;AN=5008;NS=2504;DP=17183;EAS_AF=0.253;AMR_AF=0.4885;AFR_AF=0.6233;EUR_AF=0.7485;SAS_AF=0.5726;AA=G|||;VT=SNP
3	60059071	rs116320406	C	A	100	PASS	AC=27;AF=0.00539137;AN=5008;NS=2504;DP=16460;EAS_AF=0.001;AMR_AF=0.0072;AFR_AF=0;EUR_AF=0.0139;SAS_AF=0.0072;AA=C|||;VT=SNP
3	60059196	rs115581895	G	A	100	PASS	AC=65;AF=0.0129792;AN=5008;NS=2504;DP=17392;EAS_AF=0.001;AMR_AF=0.0144;AFR_AF=0.0174;EUR_AF=0.0229;SAS_AF=0.0082;AA=G|||;VT=SNP
3	60059290	rs77246665	G	A	100	PASS	AC=171;AF=0.0341454;AN=5008;NS=2504;DP=18878;EAS_AF=0.0437;AMR_AF=0.0418;AFR_AF=0.0015;EUR_AF=0.0109;SAS_AF=0.0869;AA=G|||;VT=SNP
3	60059610	rs2736821	G	A	100	PASS	AC=1411;AF=0.281749;AN=5008;NS=2504;DP=20274;EAS_AF=0.0794;AMR_AF=0.1873;AFR_AF=0.4788;EUR_AF=0.2793;SAS_AF=0.2935;AA=A|||;VT=SNP
3	60059864	rs77824914	C	A	100	PASS	AC=37;AF=0.00738818;AN=5008;NS=2504;DP=19029;EAS_AF=0;AMR_AF=0.013;AFR_AF=0;EUR_AF=0.0258;SAS_AF=0.002;AA=C|||;VT=SNP
3	60060771	rs2736760	T	A	100	PASS	AC=3109;AF=0.620807;AN=5008;NS=2504;DP=19912;EAS_AF=0.2827;AMR_AF=0.5173;AFR_AF=0.8321;EUR_AF=0.7724;SAS_AF=0.6012;AA=A|||;VT=SNP
3	60060900	rs78727175	G	A	100	PASS	AC=62;AF=0.0123802;AN=5008;NS=2504;DP=19055;EAS_AF=0.001;AMR_AF=0.0144;AFR_AF=0.0174;EUR_AF=0.0199;SAS_AF=0.0082;AA=G|||;VT=SNP
3	60061262	rs2736761	G	C	100	PASS	AC=2756;AF=0.550319;AN=5008;NS=2504;DP=20717;EAS_AF=0.2827;AMR_AF=0.4841;AFR_AF=0.6142;EUR_AF=0.7515;SAS_AF=0.5798;AA=G|||;VT=SNP
3	60061268	rs2736762	A	G	100	PASS	AC=2756;AF=0.550319;AN=5008;NS=2504;DP=20666;EAS_AF=0.2827;AMR_AF=0.4841;AFR_AF=0.6142;EUR_AF=0.7515;SAS_AF=0.5798;AA=G|||;VT=SNP
3	60061513	rs9311747	G	A	100	PASS	AC=401;AF=0.0800719;AN=5008;NS=2504;DP=18432;EAS_AF=0.0556;AMR_AF=0.0432;AFR_AF=0.1165;EUR_AF=0.0457;SAS_AF=0.1176;AA=G|||;VT=SNP
3	60061523	rs2736763	C	T	100	PASS	AC=187;AF=0.0373403;AN=5008;NS=2504;DP=18719;EAS_AF=0.0139;AMR_AF=0.036;AFR_AF=0.0015;EUR_AF=0.0696;SAS_AF=0.0777;AA=C|||;VT=SNP
3	60062025	rs13100563	G	A	100	PASS	AC=374;AF=0.0746805;AN=5008;NS=2504;DP=18970;EAS_AF=0;AMR_AF=0.062;AFR_AF=0.1543;EUR_AF=0.1213;SAS_AF=0.0051;AA=G|||;VT=SNP
3	60062100	rs2736764	C	G	100	PASS	AC=2639;AF=0.526957;AN=5008;NS=2504;DP=18474;EAS_AF=0.248;AMR_AF=0.4827;AFR_AF=0.6218;EUR_AF=0.7495;SAS_AF=0.4888;AA=C|||;VT=SNP
3	60062134	rs35755790	T	C	100	PASS	AC=174;AF=0.0347444;AN=5008;NS=2504;DP=16828;EAS_AF=0;AMR_AF=0.049;AFR_AF=0.0083;EUR_AF=0.1243;SAS_AF=0.0041;AA=T|||;VT=SNP
3	60062315	rs2736766	C	T	100	PASS	AC=2787;AF=0.55651;AN=5008;NS=2504;DP=16878;EAS_AF=0.256;AMR_AF=0.4986;AFR_AF=0.6316;EUR_AF=0.7704;SAS_AF=0.5859;AA=T|||;VT=SNP
3	60062400	rs2736767	G	A	100	PASS	AC=2725;AF=0.544129;AN=5008;NS=2504;DP=17172;EAS_AF=0.255;AMR_AF=0.4841;AFR_AF=0.6142;EUR_AF=0.7505;SAS_AF=0.5777;AA=G|||;VT=SNP
3	60062636	rs13058814	C	A	100	PASS	AC=1514;AF=0.302316;AN=5008;NS=2504;DP=14491;EAS_AF=0.1865;AMR_AF=0.3256;AFR_AF=0.1626;EUR_AF=0.5119;SAS_AF=0.3783;AA=C|||;VT=SNP
3	60062654	rs17062101	A	G	100	PASS	AC=375;AF=0.0748802;AN=5008;NS=2504;DP=14856;EAS_AF=0.001;AMR_AF=0.062;AFR_AF=0.1528;EUR_AF=0.1243;SAS_AF=0.0041;AA=A|||;VT=SNP
3	60062698	rs2630187	A	G	100	PASS	AC=2725;AF=0.544129;AN=5008;NS=2504;DP=15152;EAS_AF=0.256;AMR_AF=0.4856;AFR_AF=0.6135;EUR_AF=0.7495;SAS_AF=0.5777;AA=G|||;VT=SNP
3	60062939	rs6807325	C	T	100	PASS	AC=2724;AF=0.54393;AN=5008;NS=2504;DP=15246;EAS_AF=0.255;AMR_AF=0.4841;AFR_AF=0.6142;EUR_AF=0.7495;SAS_AF=0.5777;AA=C|||;VT=SNP
3	60062997	rs73093941	G	A	100	PASS	AC=255;AF=0.0509185;AN=5008;NS=2504;DP=14187;EAS_AF=0;AMR_AF=0.0576;AFR_AF=0.0651;EUR_AF=0.1243;SAS_AF=0.0041;AA=G|||;VT=SNP
3	60063149	rs146632735	A	G	100	PASS	AC=75;AF=0.014976;AN=5008;NS=2504;DP=13696;EAS_AF=0;AMR_AF=0.0288;AFR_AF=0.0076;EUR_AF=0.0417;SAS_AF=0.0031;AA=A|||;VT=SNP
3	60063219	rs3845976	A	G	100	PASS	AC=2725;AF=0.544129;AN=5008;NS=2504;DP=14380;EAS_AF=0.255;AMR_AF=0.4841;AFR_AF=0.6142;EUR_AF=0.7495;SAS_AF=0.5787;AA=G|||;VT=SNP
3	60063338	rs2366953	T	C	100	PASS	AC=186;AF=0.0371406;AN=5008;NS=2504;DP=14820;EAS_AF=0.0139;AMR_AF=0.036;AFR_AF=0.0015;EUR_AF=0.0686;SAS_AF=0.0777;AA=T|||;VT=SNP
3	60063363	rs138942380	T	C	100	PASS	AC=54;AF=0.0107827;AN=5008;NS=2504;DP=12892;EAS_AF=0.001;AMR_AF=0.0144;AFR_AF=0.0091;EUR_AF=0.0229;SAS_AF=0.0082;AA=T|||;VT=SNP
3	60063512	rs75382925	G	T	100	PASS	AC=25;AF=0.00499201;AN=5008;NS=2504;DP=11656;EAS_AF=0;AMR_AF=0.0043;AFR_AF=0;EUR_AF=0.0169;SAS_AF=0.0051;AA=G|||;VT=SNP
3	60063557	rs150425461	G	C	100	PASS	AC=55;AF=0.0109824;AN=5008;NS=2504;DP=13097;EAS_AF=0;AMR_AF=0.0058;AFR_AF=0.0008;EUR_AF=0.0189;SAS_AF=0.0317;AA=G|||;VT=SNP
3	60063849	rs77356759	T	C	100	PASS	AC=189;AF=0.0377396;AN=5008;NS=2504;DP=15336;EAS_AF=0.005;AMR_AF=0.0303;AFR_AF=0.0219;EUR_AF=0.0417;SAS_AF=0.0941;AA=T|||;VT=SNP
3	60063964	rs2736769	A	G	100	PASS	AC=3079;AF=0.614816;AN=5008;NS=2504;DP=17683;EAS_AF=0.256;AMR_AF=0.5187;AFR_AF=0.8328;EUR_AF=0.7694;SAS_AF=0.5992;AA=G|||;VT=SNP
3	60064167	rs13069706	A	C	100	PASS	AC=1517;AF=0.302915;AN=5008;NS=2504;DP=18951;EAS_AF=0.1855;AMR_AF=0.3256;AFR_AF=0.1626;EUR_AF=0.5139;SAS_AF=0.3804;AA=A|||;VT=SNP
3	60064296	rs13070338	G	A	100	PASS	AC=1315;AF=0.26258;AN=5008;NS=2504;DP=17937;EAS_AF=0.1796;AMR_AF=0.2896;AFR_AF=0.1392;EUR_AF=0.4662;SAS_AF=0.2863;AA=G|||;VT=SNP
3	60064388	rs4024129	C	T	100	PASS	AC=1108;AF=0.221246;AN=5008;NS=2504;DP=17264;EAS_AF=0.0198;AMR_AF=0.1657;AFR_AF=0.3979;EUR_AF=0.2545;SAS_AF=0.1953;AA=T|||;VT=SNP
3	60064803	rs112127538	A	G	100	PASS	AC=115;AF=0.0229633;AN=5008;NS=2504;DP=14653;EAS_AF=0.0258;AMR_AF=0.0346;AFR_AF=0.0098;EUR_AF=0.002;SAS_AF=0.0511;AA=A|||;VT=SNP
3	60065257	rs7615432	C	A	100	PASS	AC=1176;AF=0.234824;AN=5008;NS=2504;DP=15160;EAS_AF=0.1964;AMR_AF=0.2378;AFR_AF=0.3101;EUR_AF=0.1899;SAS_AF=0.2168;AA=C|||;VT=SNP
3	60065319	rs7615522	C	T	100	PASS	AC=1172;AF=0.234026;AN=5008;NS=2504;DP=15399;EAS_AF=0.1974;AMR_AF=0.2392;AFR_AF=0.3086;EUR_AF=0.1889;SAS_AF=0.2137;AA=C|||;VT=SNP
3	60065460	rs149668593	T	A	100	PASS	AC=39;AF=0.00778754;AN=5008;NS=2504;DP=16454;EAS_AF=0;AMR_AF=0.0245;AFR_AF=0;EUR_AF=0.0129;SAS_AF=0.0092;AA=T|||;VT=SNP
3	60065566	rs2736776	G	A	100	PASS	AC=320;AF=0.0638978;AN=5008;NS=2504;DP=16484;EAS_AF=0.0149;AMR_AF=0.0519;AFR_AF=0.0726;EUR_AF=0.0696;SAS_AF=0.1053;AA=G|||;VT=SNP
3	60065585	rs7615700	C	G	100	PASS	AC=1617;AF=0.322883;AN=5008;NS=2504;DP=16360;EAS_AF=0.2609;AMR_AF=0.2781;AFR_AF=0.441;EUR_AF=0.2356;SAS_AF=0.3487;AA=G|||;VT=SNP
3	60065820	rs115536932	G	A	100	PASS	AC=66;AF=0.0131789;AN=5008;NS=2504;DP=17409;EAS_AF=0.001;AMR_AF=0.0216;AFR_AF=0.0098;EUR_AF=0.0258;SAS_AF=0.0112;AA=G|||;VT=SNP
3	60066360	rs9829623	C	T	100	PASS	AC=492;AF=0.0982428;AN=5008;NS=2504;DP=19842;EAS_AF=0.0625;AMR_AF=0.0418;AFR_AF=0.1679;EUR_AF=0.0457;SAS_AF=0.135;AA=T|||;VT=SNP
3	60066480	rs79175107	T	C	100	PASS	AC=103;AF=0.0205671;AN=5008;NS=2504;DP=20272;EAS_AF=0.004;AMR_AF=0.0317;AFR_AF=0.0083;EUR_AF=0.0517;SAS_AF=0.0143;AA=T|||;VT=SNP
3	60066610	rs2736777	T	C	100	PASS	AC=1973;AF=0.39397;AN=5008;NS=2504;DP=21341;EAS_AF=0.2798;AMR_AF=0.33;AFR_AF=0.5424;EUR_AF=0.2982;SAS_AF=0.455;AA=T|||;VT=SNP
3	60066644	rs2736778	G	A	100	PASS	AC=1973;AF=0.39397;AN=5008;NS=2504;DP=21242;EAS_AF=0.2788;AMR_AF=0.33;AFR_AF=0.5424;EUR_AF=0.2982;SAS_AF=0.456;AA=G|||;VT=SNP
3	60066775	rs2630149	C	A	100	PASS	AC=1963;AF=0.391973;AN=5008;NS=2504;DP=20754;EAS_AF=0.2788;AMR_AF=0.3271;AFR_AF=0.5287;EUR_AF=0.2962;SAS_AF=0.4683;AA=A|||;VT=SNP
3	60066844	rs2736779	G	A	100	PASS	AC=1983;AF=0.395966;AN=5008;NS=2504;DP=19943;EAS_AF=0.2788;AMR_AF=0.33;AFR_AF=0.5416;EUR_AF=0.2972;SAS_AF=0.4683;AA=G|||;VT=SNP
3	60066991	rs2736780	T	C	100	PASS	AC=1987;AF=0.396765;AN=5008;NS=2504;DP=18983;EAS_AF=0.2798;AMR_AF=0.33;AFR_AF=0.5431;EUR_AF=0.2972;SAS_AF=0.4693;AA=T|||;VT=SNP
3	60067086	rs2736781	G	A	100	PASS	AC=3699;AF=0.738618;AN=5008;NS=2504;DP=18890;EAS_AF=0.8214;AMR_AF=0.7219;AFR_AF=0.8548;EUR_AF=0.5278;SAS_AF=0.7249;AA=A|||;VT=SNP
3	60067193	rs2736782	C	G	100	PASS	AC=3712;AF=0.741214;AN=5008;NS=2504;DP=19292;EAS_AF=0.8234;AMR_AF=0.7219;AFR_AF=0.8555;EUR_AF=0.5318;SAS_AF=0.7311;AA=G|||;VT=SNP
3	60067238	rs2736783	T	A	100	PASS	AC=1990;AF=0.397364;AN=5008;NS=2504;DP=19669;EAS_AF=0.2798;AMR_AF=0.33;AFR_AF=0.5439;EUR_AF=0.2982;SAS_AF=0.4703;AA=A|||;VT=SNP
3	60067254	rs76379487	T	C	100	PASS	AC=77;AF=0.0153754;AN=5008;NS=2504;DP=20059;EAS_AF=0;AMR_AF=0.0288;AFR_AF=0.0083;EUR_AF=0.0417;SAS_AF=0.0041;AA=t|||;VT=SNP
3	60067284	rs2736784	A	G	100	PASS	AC=2052;AF=0.409744;AN=5008;NS=2504;DP=20416;EAS_AF=0.2808;AMR_AF=0.3516;AFR_AF=0.5522;EUR_AF=0.3241;SAS_AF=0.4796;AA=G|||;VT=SNP
3	60067425	rs2736785	G	A	100	PASS	AC=2054;AF=0.410144;AN=5008;NS=2504;DP=18256;EAS_AF=0.2827;AMR_AF=0.3516;AFR_AF=0.5522;EUR_AF=0.3241;SAS_AF=0.4796;AA=G|||;VT=SNP
3	60067449	rs2736786	C	G	100	PASS	AC=2051;AF=0.409545;AN=5008;NS=2504;DP=18352;EAS_AF=0.2788;AMR_AF=0.3516;AFR_AF=0.5522;EUR_AF=0.3241;SAS_AF=0.4806;AA=G|||;VT=SNP
3	60067748	rs2736787	T	C	100	PASS	AC=3715;AF=0.741813;AN=5008;NS=2504;DP=21644;EAS_AF=0.8244;AMR_AF=0.7219;AFR_AF=0.8555;EUR_AF=0.5328;SAS_AF=0.7321;AA=C|||;VT=SNP
3	60067812	rs76249488	A	G	100	PASS	AC=77;AF=0.0153754;AN=5008;NS=2504;DP=19567;EAS_AF=0;AMR_AF=0.0288;AFR_AF=0.0083;EUR_AF=0.0417;SAS_AF=0.0041;AA=A|||;VT=SNP
3	60068059	rs4345028	C	A	100	PASS	AC=342;AF=0.0682907;AN=5008;NS=2504;DP=21819;EAS_AF=0.001;AMR_AF=0.0562;AFR_AF=0.1422;EUR_AF=0.1103;SAS_AF=0.0031;AA=C|||;VT=SNP
3	60068115	rs13321394	A	C	100	PASS	AC=513;AF=0.102436;AN=5008;NS=2504;DP=23119;EAS_AF=0.0625;AMR_AF=0.0418;AFR_AF=0.1815;EUR_AF=0.0467;SAS_AF=0.137;AA=A|||;VT=SNP
3	60068148	rs79597745	G	A	100	PASS	AC=77;AF=0.0153754;AN=5008;NS=2504;DP=22218;EAS_AF=0;AMR_AF=0.0288;AFR_AF=0.0083;EUR_AF=0.0417;SAS_AF=0.0041;AA=G|||;VT=SNP
3	60068269	rs2223085	A	G	100	PASS	AC=269;AF=0.0537141;AN=5008;NS=2504;DP=19222;EAS_AF=0.0159;AMR_AF=0.0432;AFR_AF=0.0431;EUR_AF=0.0606;SAS_AF=0.1074;AA=A|||;VT=SNP
3	60068334	rs2223086	C	A	100	PASS	AC=2053;AF=0.409944;AN=5008;NS=2504;DP=20174;EAS_AF=0.2827;AMR_AF=0.3501;AFR_AF=0.5522;EUR_AF=0.3241;SAS_AF=0.4796;AA=A|||;VT=SNP
3	60068367	rs3920478	C	T	100	PASS	AC=1989;AF=0.397165;AN=5008;NS=2504;DP=20865;EAS_AF=0.2817;AMR_AF=0.33;AFR_AF=0.5424;EUR_AF=0.2982;SAS_AF=0.4693;AA=T|||;VT=SNP
3	60068385	rs4413275	A	G	100	PASS	AC=2054;AF=0.410144;AN=5008;NS=2504;DP=20851;EAS_AF=0.2827;AMR_AF=0.3516;AFR_AF=0.5522;EUR_AF=0.3241;SAS_AF=0.4796;AA=A|||;VT=SNP
3	60068462	rs7646436	G	A	100	PASS	AC=1065;AF=0.21266;AN=5008;NS=2504;DP=21801;EAS_AF=0.2034;AMR_AF=0.2392;AFR_AF=0.2231;EUR_AF=0.1899;SAS_AF=0.2127;AA=G|||;VT=SNP
3	60068730	rs2142300	T	C	100	PASS	AC=2027;AF=0.404752;AN=5008;NS=2504;DP=19720;EAS_AF=0.2837;AMR_AF=0.3501;AFR_AF=0.5318;EUR_AF=0.3241;SAS_AF=0.4796;AA=T|||;VT=SNP
3	60069667	rs2736789	C	T	100	PASS	AC=3685;AF=0.735823;AN=5008;NS=2504;DP=17008;EAS_AF=0.7986;AMR_AF=0.7205;AFR_AF=0.8548;EUR_AF=0.5318;SAS_AF=0.7311;AA=T|||;VT=SNP
3	60069748	rs76199501	C	T	100	PASS	AC=350;AF=0.0698882;AN=5008;NS=2504;DP=17916;EAS_AF=0.001;AMR_AF=0.0865;AFR_AF=0.0643;EUR_AF=0.171;SAS_AF=0.0327;AA=C|||;VT=SNP
3	60069828	rs3845977	C	A	100	PASS	AC=1064;AF=0.21246;AN=5008;NS=2504;DP=18759;EAS_AF=0.2014;AMR_AF=0.2363;AFR_AF=0.2231;EUR_AF=0.1918;SAS_AF=0.2137;AA=C|||;VT=SNP
3	60069861	rs114160887	A	C	100	PASS	AC=69;AF=0.013778;AN=5008;NS=2504;DP=19221;EAS_AF=0;AMR_AF=0.0058;AFR_AF=0;EUR_AF=0.0209;SAS_AF=0.045;AA=A|||;VT=SNP
3	60070007	rs2630148	C	A	100	PASS	AC=3596;AF=0.718051;AN=5008;NS=2504;DP=17180;EAS_AF=0.7986;AMR_AF=0.6916;AFR_AF=0.8457;EUR_AF=0.4911;SAS_AF=0.7147;AA=A|||;VT=SNP
3	60070257	rs138569285	T	C	100	PASS	AC=56;AF=0.0111821;AN=5008;NS=2504;DP=17226;EAS_AF=0;AMR_AF=0.0058;AFR_AF=0.0023;EUR_AF=0.0219;SAS_AF=0.0276;AA=T|||;VT=SNP
3	60070319	rs141678876	T	G	100	PASS	AC=87;AF=0.0173722;AN=5008;NS=2504;DP=17017;EAS_AF=0.001;AMR_AF=0.0259;AFR_AF=0.0106;EUR_AF=0.0408;SAS_AF=0.0133;AA=T|||;VT=SNP
3	60070332	rs9823026	G	A	100	PASS	AC=484;AF=0.0966454;AN=5008;NS=2504;DP=16916;EAS_AF=0.0625;AMR_AF=0.0375;AFR_AF=0.1762;EUR_AF=0.0308;SAS_AF=0.1339;AA=G|||;VT=SNP
3	60070709	rs34603508	G	A	100	PASS	AC=244;AF=0.048722;AN=5008;NS=2504;DP=19489;EAS_AF=0.001;AMR_AF=0.0533;AFR_AF=0.0696;EUR_AF=0.1103;SAS_AF=0.0031;AA=G|||;VT=SNP
3	60070931	rs4145506	A	G	100	PASS	AC=940;AF=0.1877;AN=5008;NS=2504;DP=19480;EAS_AF=0.1994;AMR_AF=0.1902;AFR_AF=0.0598;EUR_AF=0.2962;SAS_AF=0.2352;AA=A|||;VT=SNP
3	60071079	rs2361335	G	C	100	PASS	AC=1322;AF=0.263978;AN=5008;NS=2504;DP=18420;EAS_AF=0.1994;AMR_AF=0.2795;AFR_AF=0.1452;EUR_AF=0.4692;SAS_AF=0.2689;AA=G|||;VT=SNP
3	60071129	rs17325940	T	C	100	PASS	AC=302;AF=0.0603035;AN=5008;NS=2504;DP=18565;EAS_AF=0.002;AMR_AF=0.062;AFR_AF=0.0787;EUR_AF=0.1451;SAS_AF=0.0072;AA=T|||;VT=SNP
3	60071169	rs986651	G	C	100	PASS	AC=4803;AF=0.959065;AN=5008;NS=2504;DP=18845;EAS_AF=0.9841;AMR_AF=0.9654;AFR_AF=0.9977;EUR_AF=0.9384;SAS_AF=0.8978;AA=C|||;VT=SNP
3	60071644	rs11918446	G	C	100	PASS	AC=1069;AF=0.213458;AN=5008;NS=2504;DP=19107;EAS_AF=0.2014;AMR_AF=0.2363;AFR_AF=0.2277;EUR_AF=0.1909;SAS_AF=0.2137;AA=G|||;VT=SNP
3	60072139	rs73830792	T	C	100	PASS	AC=1305;AF=0.260583;AN=5008;NS=2504;DP=19291;EAS_AF=0.2044;AMR_AF=0.2709;AFR_AF=0.3336;EUR_AF=0.2336;SAS_AF=0.2403;AA=T|||;VT=SNP
3	60072205	rs9833389	G	A	100	PASS	AC=4723;AF=0.943091;AN=5008;NS=2504;DP=19931;EAS_AF=0.9841;AMR_AF=0.9568;AFR_AF=0.941;EUR_AF=0.9384;SAS_AF=0.8988;AA=A|||;VT=SNP
3	60072543	rs73093973	T	G	100	PASS	AC=1057;AF=0.211062;AN=5008;NS=2504;DP=17684;EAS_AF=0.5238;AMR_AF=0.268;AFR_AF=0.031;EUR_AF=0.0557;SAS_AF=0.2515;AA=T|||;VT=SNP
3	60072921	rs72880845	C	T	100	PASS	AC=419;AF=0.0836661;AN=5008;NS=2504;DP=17111;EAS_AF=0.0635;AMR_AF=0.0346;AFR_AF=0.1293;EUR_AF=0.0308;SAS_AF=0.1319;AA=C|||;VT=SNP
3	60073153	rs7635362	T	C	100	PASS	AC=1328;AF=0.265176;AN=5008;NS=2504;DP=20083;EAS_AF=0.2004;AMR_AF=0.3012;AFR_AF=0.1445;EUR_AF=0.4622;SAS_AF=0.2669;AA=T|||;VT=SNP
3	60073356	rs7623993	C	T	100	PASS	AC=1446;AF=0.288738;AN=5008;NS=2504;DP=17899;EAS_AF=0.5208;AMR_AF=0.304;AFR_AF=0.2239;EUR_AF=0.17;SAS_AF=0.2485;AA=C|||;VT=SNP
3	60073399	rs7645438	G	C	100	PASS	AC=102;AF=0.0203674;AN=5008;NS=2504;DP=18731;EAS_AF=0.004;AMR_AF=0.0303;AFR_AF=0.0083;EUR_AF=0.0517;SAS_AF=0.0143;AA=G|||;VT=SNP
3	60073590	rs6446108	G	A	100	PASS	AC=3186;AF=0.636182;AN=5008;NS=2504;DP=18902;EAS_AF=0.4613;AMR_AF=0.6412;AFR_AF=0.6664;EUR_AF=0.7644;SAS_AF=0.6401;AA=A|||;VT=SNP
3	60073652	rs6801817	G	A	100	PASS	AC=1846;AF=0.36861;AN=5008;NS=2504;DP=19585;EAS_AF=0.2579;AMR_AF=0.3703;AFR_AF=0.3018;EUR_AF=0.5318;SAS_AF=0.4039;AA=G|||;VT=SNP
3	60073676	rs6793429	T	A	100	PASS	AC=468;AF=0.0934505;AN=5008;NS=2504;DP=19033;EAS_AF=0.0635;AMR_AF=0.0375;AFR_AF=0.1649;EUR_AF=0.0308;SAS_AF=0.1319;AA=T|||;VT=SNP
3	60074752	rs986015	C	A	100	PASS	AC=279;AF=0.0557109;AN=5008;NS=2504;DP=18041;EAS_AF=0.001;AMR_AF=0.0749;AFR_AF=0.0242;EUR_AF=0.162;SAS_AF=0.0317;AA=C|||;VT=SNP
3	60074775	rs17062141	A	G	100	PASS	AC=1296;AF=0.258786;AN=5008;NS=2504;DP=18074;EAS_AF=0.1984;AMR_AF=0.2695;AFR_AF=0.3336;EUR_AF=0.2336;SAS_AF=0.2382;AA=A|||;VT=SNP
3	60074897	rs146478781	A	G	100	PASS	AC=88;AF=0.0175719;AN=5008;NS=2504;DP=18495;EAS_AF=0.001;AMR_AF=0.0259;AFR_AF=0.0113;EUR_AF=0.0408;SAS_AF=0.0133;AA=A|||;VT=SNP
3	60074906	rs1040335	A	G	100	PASS	AC=999;AF=0.199481;AN=5008;NS=2504;DP=18507;EAS_AF=0.5268;AMR_AF=0.2349;AFR_AF=0.028;EUR_AF=0.0249;SAS_AF=0.2485;AA=A|||;VT=SNP
3	60075063	rs17062148	G	C	100	PASS	AC=1183;AF=0.236222;AN=5008;NS=2504;DP=18736;EAS_AF=0.1964;AMR_AF=0.2421;AFR_AF=0.3147;EUR_AF=0.1918;SAS_AF=0.2127;AA=G|||;VT=SNP
3	60075118	rs17062150	T	C	100	PASS	AC=1186;AF=0.236821;AN=5008;NS=2504;DP=19581;EAS_AF=0.1984;AMR_AF=0.2421;AFR_AF=0.3154;EUR_AF=0.1918;SAS_AF=0.2127;AA=T|||;VT=SNP
3	60075192	rs1040336	T	C	100	PASS	AC=1460;AF=0.291534;AN=5008;NS=2504;DP=18474;EAS_AF=0.5278;AMR_AF=0.304;AFR_AF=0.2254;EUR_AF=0.169;SAS_AF=0.2546;AA=T|||;VT=SNP
3	60075270	rs1474525	T	G	100	PASS	AC=1000;AF=0.199681;AN=5008;NS=2504;DP=18894;EAS_AF=0.5278;AMR_AF=0.2349;AFR_AF=0.028;EUR_AF=0.0249;SAS_AF=0.2485;AA=T|||;VT=SNP
3	60075472	rs6797474	A	G	100	PASS	AC=4746;AF=0.947684;AN=5008;NS=2504;DP=19139;EAS_AF=0.9841;AMR_AF=0.9568;AFR_AF=0.9607;EUR_AF=0.9374;SAS_AF=0.8967;AA=G|||;VT=SNP
3	60075547	rs72880854	A	G	100	PASS	AC=429;AF=0.0856629;AN=5008;NS=2504;DP=18184;EAS_AF=0.0635;AMR_AF=0.0331;AFR_AF=0.1354;EUR_AF=0.0318;SAS_AF=0.1339;AA=A|||;VT=SNP
3	60075566	rs115894613	T	C	100	PASS	AC=104;AF=0.0207668;AN=5008;NS=2504;DP=19106;EAS_AF=0.001;AMR_AF=0.0303;AFR_AF=0.0121;EUR_AF=0.0408;SAS_AF=0.0256;AA=T|||;VT=SNP
3	60075872	rs4679628	C	A	100	PASS	AC=3436;AF=0.686102;AN=5008;NS=2504;DP=18666;EAS_AF=0.7867;AMR_AF=0.7075;AFR_AF=0.5552;EUR_AF=0.7445;SAS_AF=0.684;AA=A|||;VT=SNP
3	60075998	rs78101717	A	G	100	PASS	AC=13;AF=0.00259585;AN=5008;NS=2504;DP=20171;EAS_AF=0;AMR_AF=0.0014;AFR_AF=0.0008;EUR_AF=0.0109;SAS_AF=0;AA=A|||;VT=SNP
3	60076397	rs12493170	G	A	100	PASS	AC=1388;AF=0.277157;AN=5008;NS=2504;DP=20057;EAS_AF=0.5258;AMR_AF=0.2954;AFR_AF=0.2057;EUR_AF=0.1352;SAS_AF=0.2505;AA=G|||;VT=SNP
3	60076491	rs9817116	A	G	100	PASS	AC=3529;AF=0.704673;AN=5008;NS=2504;DP=20464;EAS_AF=0.7867;AMR_AF=0.7133;AFR_AF=0.621;EUR_AF=0.7465;SAS_AF=0.684;AA=G|||;VT=SNP
3	60076677	rs114939266	C	T	100	PASS	AC=23;AF=0.00459265;AN=5008;NS=2504;DP=22592;EAS_AF=0;AMR_AF=0.0043;AFR_AF=0;EUR_AF=0.0179;SAS_AF=0.002;AA=C|||;VT=SNP
3	60076989	rs6446109	G	C	100	PASS	AC=4746;AF=0.947684;AN=5008;NS=2504;DP=20772;EAS_AF=0.9841;AMR_AF=0.9568;AFR_AF=0.9607;EUR_AF=0.9364;SAS_AF=0.8978;AA=C|||;VT=SNP
3	60077040	rs12636241	G	C	100	PASS	AC=975;AF=0.194688;AN=5008;NS=2504;DP=20881;EAS_AF=0.5248;AMR_AF=0.2334;AFR_AF=0.0129;EUR_AF=0.0249;SAS_AF=0.2474;AA=G|||;VT=SNP
3	60077258	rs4679629	C	G	100	PASS	AC=4744;AF=0.947284;AN=5008;NS=2504;DP=18512;EAS_AF=0.9841;AMR_AF=0.9553;AFR_AF=0.9599;EUR_AF=0.9374;SAS_AF=0.8967;AA=G|||;VT=SNP
3	60077261	rs6766477	G	A	100	PASS	AC=938;AF=0.1873;AN=5008;NS=2504;DP=18473;EAS_AF=0.1974;AMR_AF=0.2277;AFR_AF=0.1377;EUR_AF=0.1899;SAS_AF=0.2127;AA=G|||;VT=SNP
3	60077274	rs146497157	A	C	100	PASS	AC=26;AF=0.00519169;AN=5008;NS=2504;DP=18551;EAS_AF=0;AMR_AF=0.0202;AFR_AF=0;EUR_AF=0.005;SAS_AF=0.0072;AA=A|||;VT=SNP
3	60077353	rs115657005	C	T	100	PASS	AC=87;AF=0.0173722;AN=5008;NS=2504;DP=18669;EAS_AF=0.001;AMR_AF=0.0259;AFR_AF=0.0106;EUR_AF=0.0408;SAS_AF=0.0133;AA=C|||;VT=SNP
3	60077541	rs75603068	A	G	100	PASS	AC=77;AF=0.0153754;AN=5008;NS=2504;DP=19251;EAS_AF=0;AMR_AF=0.0202;AFR_AF=0.0008;EUR_AF=0.0477;SAS_AF=0.0143;AA=A|||;VT=SNP
3	60077604	rs9860502	C	T	100	PASS	AC=472;AF=0.0942492;AN=5008;NS=2504;DP=19067;EAS_AF=0.0635;AMR_AF=0.0375;AFR_AF=0.1679;EUR_AF=0.0318;SAS_AF=0.1309;AA=C|||;VT=SNP
3	60077810	rs17310854	C	T	100	PASS	AC=99;AF=0.0197684;AN=5008;NS=2504;DP=20448;EAS_AF=0.001;AMR_AF=0.0259;AFR_AF=0.0106;EUR_AF=0.0408;SAS_AF=0.0256;AA=C|||;VT=SNP
3	60078883	rs73093988	C	A	100	PASS	AC=828;AF=0.165335;AN=5008;NS=2504;DP=18826;EAS_AF=0.5099;AMR_AF=0.2118;AFR_AF=0.0045;EUR_AF=0.0199;SAS_AF=0.1442;AA=C|||;VT=SNP
3	60079319	rs11921963	C	A	100	PASS	AC=102;AF=0.0203674;AN=5008;NS=2504;DP=17005;EAS_AF=0.002;AMR_AF=0.0303;AFR_AF=0.0091;EUR_AF=0.0527;SAS_AF=0.0143;AA=C|||;VT=SNP
3	60079398	rs59085701	C	T	100	PASS	AC=463;AF=0.0924521;AN=5008;NS=2504;DP=17124;EAS_AF=0.0615;AMR_AF=0.0375;AFR_AF=0.1626;EUR_AF=0.0318;SAS_AF=0.1309;AA=C|||;VT=SNP
3	60079461	rs35037895	G	A	100	PASS	AC=247;AF=0.0493211;AN=5008;NS=2504;DP=17721;EAS_AF=0.001;AMR_AF=0.0562;AFR_AF=0.0711;EUR_AF=0.1103;SAS_AF=0.002;AA=G|||;VT=SNP
3	60079724	rs17062179	T	C	100	PASS	AC=300;AF=0.0599042;AN=5008;NS=2504;DP=16829;EAS_AF=0.001;AMR_AF=0.0605;AFR_AF=0.1074;EUR_AF=0.1113;SAS_AF=0.0031;AA=T|||;VT=SNP
3	60079759	rs7643042	C	A	100	PASS	AC=1743;AF=0.348043;AN=5008;NS=2504;DP=16093;EAS_AF=0.2609;AMR_AF=0.3127;AFR_AF=0.4796;EUR_AF=0.2654;SAS_AF=0.3701;AA=A|||;VT=SNP
3	60079774	rs76752768	G	A	100	PASS	AC=448;AF=0.0894569;AN=5008;NS=2504;DP=15547;EAS_AF=0.1181;AMR_AF=0.0937;AFR_AF=0.0756;EUR_AF=0.0676;SAS_AF=0.0982;AA=G|||;VT=SNP
3	60079804	rs115855969	T	A	100	PASS	AC=71;AF=0.0141773;AN=5008;NS=2504;DP=15204;EAS_AF=0;AMR_AF=0.0058;AFR_AF=0;EUR_AF=0.0219;SAS_AF=0.046;AA=t|||;VT=SNP
3	60079868	rs7610403	A	G	100	PASS	AC=1797;AF=0.358826;AN=5008;NS=2504;DP=17537;EAS_AF=0.3065;AMR_AF=0.3127;AFR_AF=0.4856;EUR_AF=0.2654;SAS_AF=0.3701;AA=G|||;VT=SNP
3	60080362	rs17062191	C	G	100	PASS	AC=1050;AF=0.209665;AN=5008;NS=2504;DP=19857;EAS_AF=0.5169;AMR_AF=0.2363;AFR_AF=0.0741;EUR_AF=0.0239;SAS_AF=0.2485;AA=C|||;VT=SNP
3	60080506	rs6777011	G	C	100	PASS	AC=1788;AF=0.357029;AN=5008;NS=2504;DP=16022;EAS_AF=0.2589;AMR_AF=0.3372;AFR_AF=0.4735;EUR_AF=0.3012;SAS_AF=0.3722;AA=G|||;VT=SNP
3	60080887	rs17376767	C	T	100	PASS	AC=505;AF=0.100839;AN=5008;NS=2504;DP=17731;EAS_AF=0.004;AMR_AF=0.1167;AFR_AF=0.1354;EUR_AF=0.1769;SAS_AF=0.0644;AA=C|||;VT=SNP
3	60081107	rs35598923	C	T	100	PASS	AC=500;AF=0.0998403;AN=5008;NS=2504;DP=18605;EAS_AF=0.004;AMR_AF=0.1138;AFR_AF=0.1362;EUR_AF=0.174;SAS_AF=0.0634;AA=C|||;VT=SNP
3	60081680	rs4679630	G	T	100	PASS	AC=1038;AF=0.207268;AN=5008;NS=2504;DP=19570;EAS_AF=0.5119;AMR_AF=0.2349;AFR_AF=0.0749;EUR_AF=0.0239;SAS_AF=0.2413;AA=G|||;VT=SNP
3	60082115	rs73093995	A	T	100	PASS	AC=890;AF=0.177716;AN=5008;NS=2504;DP=20311;EAS_AF=0.006;AMR_AF=0.1916;AFR_AF=0.3041;EUR_AF=0.2495;SAS_AF=0.1002;AA=A|||;VT=SNP
3	60082619	rs12636662	G	A	100	PASS	AC=2517;AF=0.502596;AN=5008;NS=2504;DP=14995;EAS_AF=0.7173;AMR_AF=0.5058;AFR_AF=0.323;EUR_AF=0.4006;SAS_AF=0.6268;AA=A|||;VT=SNP
3	60082718	rs75611353	C	G	100	PASS	AC=258;AF=0.0515176;AN=5008;NS=2504;DP=11710;EAS_AF=0.0675;AMR_AF=0.0159;AFR_AF=0.0151;EUR_AF=0.0288;SAS_AF=0.1329;AA=C|||;VT=SNP
3	60082783	rs17062198	G	C	100	PASS	AC=1065;AF=0.21266;AN=5008;NS=2504;DP=13128;EAS_AF=0.501;AMR_AF=0.2421;AFR_AF=0.0756;EUR_AF=0.0298;SAS_AF=0.2679;AA=G|||;VT=SNP
3	60082884	rs6806074	T	C	100	PASS	AC=3562;AF=0.711262;AN=5008;NS=2504;DP=15330;EAS_AF=0.9772;AMR_AF=0.7478;AFR_AF=0.4599;EUR_AF=0.672;SAS_AF=0.7914;AA=C|||;VT=SNP
3	60082939	rs6791450	C	T	100	PASS	AC=3545;AF=0.707867;AN=5008;NS=2504;DP=15946;EAS_AF=0.9772;AMR_AF=0.7421;AFR_AF=0.4592;EUR_AF=0.66;SAS_AF=0.7914;AA=T|||;VT=SNP
3	60083186	rs17062206	T	C	100	PASS	AC=257;AF=0.0513179;AN=5008;NS=2504;DP=14964;EAS_AF=0.0675;AMR_AF=0.0159;AFR_AF=0.0144;EUR_AF=0.0288;SAS_AF=0.1329;AA=T|||;VT=SNP
3	60083227	rs6794055	C	T	100	PASS	AC=3566;AF=0.712061;AN=5008;NS=2504;DP=13902;EAS_AF=0.9772;AMR_AF=0.7464;AFR_AF=0.4637;EUR_AF=0.672;SAS_AF=0.7914;AA=c|||;VT=SNP
3	60083269	rs6794069	C	G	100	PASS	AC=3446;AF=0.688099;AN=5008;NS=2504;DP=13454;EAS_AF=0.9772;AMR_AF=0.7378;AFR_AF=0.3775;EUR_AF=0.672;SAS_AF=0.7914;AA=G|||;VT=SNP
3	60083293	rs9867348	C	T	100	PASS	AC=1059;AF=0.211462;AN=5008;NS=2504;DP=13998;EAS_AF=0.1488;AMR_AF=0.2363;AFR_AF=0.1362;EUR_AF=0.33;SAS_AF=0.2382;AA=c|||;VT=SNP
3	60084493	rs78946473	A	G	100	PASS	AC=165;AF=0.0329473;AN=5008;NS=2504;DP=18552;EAS_AF=0;AMR_AF=0.0375;AFR_AF=0.0719;EUR_AF=0.0408;SAS_AF=0.0031;AA=A|||;VT=SNP
3	60084903	rs35881306	T	C	100	PASS	AC=494;AF=0.0986422;AN=5008;NS=2504;DP=20168;EAS_AF=0.005;AMR_AF=0.1124;AFR_AF=0.1263;EUR_AF=0.1759;SAS_AF=0.0685;AA=T|||;VT=SNP
3	60084924	rs7642268	C	A	100	PASS	AC=3539;AF=0.706669;AN=5008;NS=2504;DP=20313;EAS_AF=0.9772;AMR_AF=0.7464;AFR_AF=0.4493;EUR_AF=0.672;SAS_AF=0.7832;AA=C|||;VT=SNP
3	60084971	rs7609578	A	G	100	PASS	AC=3716;AF=0.742013;AN=5008;NS=2504;DP=20589;EAS_AF=0.9772;AMR_AF=0.7637;AFR_AF=0.5696;EUR_AF=0.672;SAS_AF=0.7894;AA=A|||;VT=SNP
3	60085026	rs17376950	G	C	100	PASS	AC=86;AF=0.0171725;AN=5008;NS=2504;DP=21356;EAS_AF=0.001;AMR_AF=0.0245;AFR_AF=0.0091;EUR_AF=0.0408;SAS_AF=0.0153;AA=G|||;VT=SNP
3	60086142	rs2361336	A	G	100	PASS	AC=3730;AF=0.744808;AN=5008;NS=2504;DP=17969;EAS_AF=0.9772;AMR_AF=0.7666;AFR_AF=0.5741;EUR_AF=0.675;SAS_AF=0.7924;AA=A|||;VT=SNP
3	60086191	rs79837189	T	G	100	PASS	AC=1046;AF=0.208866;AN=5008;NS=2504;DP=18596;EAS_AF=0.256;AMR_AF=0.2421;AFR_AF=0.1422;EUR_AF=0.2724;SAS_AF=0.1616;AA=T|||;VT=SNP
3	60086281	rs6804216	C	T	100	PASS	AC=3957;AF=0.790136;AN=5008;NS=2504;DP=17646;EAS_AF=0.9821;AMR_AF=0.8573;AFR_AF=0.5182;EUR_AF=0.8479;SAS_AF=0.8528;AA=C|||;VT=SNP
3	60086367	rs143635090	C	A	100	PASS	AC=13;AF=0.00259585;AN=5008;NS=2504;DP=17229;EAS_AF=0;AMR_AF=0.0014;AFR_AF=0.0008;EUR_AF=0.0109;SAS_AF=0;AA=C|||;VT=SNP
3	60086849	rs60287158	G	C	100	PASS	AC=598;AF=0.119409;AN=5008;NS=2504;DP=18442;EAS_AF=0.001;AMR_AF=0.0821;AFR_AF=0.3215;EUR_AF=0.0825;SAS_AF=0.0327;AA=C|||;VT=SNP
3	60087071	rs11130752	C	T	100	PASS	AC=1035;AF=0.206669;AN=5008;NS=2504;DP=19174;EAS_AF=0.247;AMR_AF=0.245;AFR_AF=0.1399;EUR_AF=0.2694;SAS_AF=0.1636;AA=C|||;VT=SNP
3	60087317	rs13314734	C	T	100	PASS	AC=606;AF=0.121006;AN=5008;NS=2504;DP=23293;EAS_AF=0.001;AMR_AF=0.0821;AFR_AF=0.3275;EUR_AF=0.0825;SAS_AF=0.0327;AA=T|||;VT=SNP
3	60087390	rs6807624	C	G	100	PASS	AC=1633;AF=0.326078;AN=5008;NS=2504;DP=23055;EAS_AF=0.248;AMR_AF=0.3256;AFR_AF=0.4614;EUR_AF=0.3529;SAS_AF=0.1963;AA=G|||;VT=SNP
3	60087451	rs9813549	C	G	100	PASS	AC=1092;AF=0.218051;AN=5008;NS=2504;DP=20515;EAS_AF=0.1558;AMR_AF=0.2392;AFR_AF=0.1445;EUR_AF=0.3449;SAS_AF=0.2362;AA=C|||;VT=SNP
3	60087728	rs6772047	A	G	100	PASS	AC=1033;AF=0.20627;AN=5008;NS=2504;DP=22219;EAS_AF=0.251;AMR_AF=0.245;AFR_AF=0.1346;EUR_AF=0.2704;SAS_AF=0.1636;AA=A|||;VT=SNP
3	60087817	rs6446110	C	T	100	PASS	AC=4724;AF=0.943291;AN=5008;NS=2504;DP=21144;EAS_AF=0.9831;AMR_AF=0.9597;AFR_AF=0.9584;EUR_AF=0.9314;SAS_AF=0.8824;AA=T|||;VT=SNP
3	60088061	rs969561	A	G	100	PASS	AC=659;AF=0.131589;AN=5008;NS=2504;DP=19819;EAS_AF=0.0754;AMR_AF=0.1268;AFR_AF=0.0772;EUR_AF=0.2038;SAS_AF=0.1922;AA=A|||;VT=SNP
3	60088089	rs79172782	C	G	100	PASS	AC=1005;AF=0.200679;AN=5008;NS=2504;DP=20353;EAS_AF=0.249;AMR_AF=0.2363;AFR_AF=0.1422;EUR_AF=0.2664;SAS_AF=0.137;AA=G|||;VT=SNP
3	60088435	rs141347406	A	T	100	PASS	AC=16;AF=0.00319489;AN=5008;NS=2504;DP=18127;EAS_AF=0;AMR_AF=0.0058;AFR_AF=0.0015;EUR_AF=0.0099;SAS_AF=0;AA=A|||;VT=SNP
3	60088482	rs969562	T	A	100	PASS	AC=3964;AF=0.791534;AN=5008;NS=2504;DP=17469;EAS_AF=0.9821;AMR_AF=0.8559;AFR_AF=0.5257;EUR_AF=0.8489;SAS_AF=0.8497;AA=A|||;VT=SNP
3	60089286	rs9871368	G	A	100	PASS	AC=3548;AF=0.708466;AN=5008;NS=2504;DP=18289;EAS_AF=0.7282;AMR_AF=0.7046;AFR_AF=0.702;EUR_AF=0.664;SAS_AF=0.7454;AA=A|||;VT=SNP
3	60089314	rs10510825	C	T	100	PASS	AC=1011;AF=0.201877;AN=5008;NS=2504;DP=18202;EAS_AF=0.255;AMR_AF=0.2378;AFR_AF=0.1407;EUR_AF=0.2674;SAS_AF=0.137;AA=T|||;VT=SNP
3	60089378	rs10510826	C	T	100	PASS	AC=757;AF=0.151158;AN=5008;NS=2504;DP=18859;EAS_AF=0.001;AMR_AF=0.098;AFR_AF=0.4327;EUR_AF=0.0835;SAS_AF=0.0327;AA=T|||;VT=SNP
3	60089571	rs10510827	T	C	100	PASS	AC=659;AF=0.131589;AN=5008;NS=2504;DP=20697;EAS_AF=0.0754;AMR_AF=0.1268;AFR_AF=0.0787;EUR_AF=0.2018;SAS_AF=0.1922;AA=T|||;VT=SNP
3	60089594	rs9311748	T	C	100	PASS	AC=3964;AF=0.791534;AN=5008;NS=2504;DP=20478;EAS_AF=0.9821;AMR_AF=0.8602;AFR_AF=0.5234;EUR_AF=0.8489;SAS_AF=0.8497;AA=T|||;VT=SNP
3	60089610	rs17377293	C	T	100	PASS	AC=84;AF=0.0167732;AN=5008;NS=2504;DP=20211;EAS_AF=0.001;AMR_AF=0.0216;AFR_AF=0.0091;EUR_AF=0.0408;SAS_AF=0.0153;AA=C|||;VT=SNP
3	60089635	rs11919455	A	T	100	PASS	AC=1015;AF=0.202676;AN=5008;NS=2504;DP=20357;EAS_AF=0.2579;AMR_AF=0.2378;AFR_AF=0.1415;EUR_AF=0.2674;SAS_AF=0.137;AA=A|||;VT=SNP
3	60089918	rs11130753	C	G	100	PASS	AC=1014;AF=0.202476;AN=5008;NS=2504;DP=18362;EAS_AF=0.254;AMR_AF=0.2378;AFR_AF=0.1437;EUR_AF=0.2674;SAS_AF=0.137;AA=C|||;VT=SNP
3	60089924	rs138875518	C	G	100	PASS	AC=73;AF=0.0145767;AN=5008;NS=2504;DP=18367;EAS_AF=0;AMR_AF=0.0072;AFR_AF=0;EUR_AF=0.0239;SAS_AF=0.045;AA=C|||;VT=SNP
3	60089983	rs17311592	C	T	100	PASS	AC=96;AF=0.0191693;AN=5008;NS=2504;DP=19239;EAS_AF=0.001;AMR_AF=0.0216;AFR_AF=0.0091;EUR_AF=0.0408;SAS_AF=0.0276;AA=C|||;VT=SNP
3	60090013	rs6766789	C	A	100	PASS	AC=1530;AF=0.305511;AN=5008;NS=2504;DP=18640;EAS_AF=0.498;AMR_AF=0.3012;AFR_AF=0.3707;EUR_AF=0.0716;SAS_AF=0.2628;AA=C|||;VT=SNP
3	60090043	rs11130754	A	G	100	PASS	AC=1016;AF=0.202875;AN=5008;NS=2504;DP=17782;EAS_AF=0.256;AMR_AF=0.2378;AFR_AF=0.1437;EUR_AF=0.2674;SAS_AF=0.137;AA=A|||;VT=SNP
3	60090116	rs12330253	T	C	100	PASS	AC=1098;AF=0.219249;AN=5008;NS=2504;DP=18222;EAS_AF=0.1548;AMR_AF=0.2435;AFR_AF=0.1241;EUR_AF=0.3499;SAS_AF=0.2628;AA=T|||;VT=SNP
3	60090402	rs10780042	G	T	100	PASS	AC=2854;AF=0.569888;AN=5008;NS=2504;DP=15777;EAS_AF=0.4812;AMR_AF=0.6124;AFR_AF=0.4107;EUR_AF=0.8191;SAS_AF=0.59;AA=T|||;VT=SNP
3	60090683	rs11917733	T	C	100	PASS	AC=1092;AF=0.218051;AN=5008;NS=2504;DP=16533;EAS_AF=0.2589;AMR_AF=0.2435;AFR_AF=0.1876;EUR_AF=0.2614;SAS_AF=0.1544;AA=T|||;VT=SNP
3	60090694	rs4679510	C	T	100	PASS	AC=4328;AF=0.864217;AN=5008;NS=2504;DP=16445;EAS_AF=0.9831;AMR_AF=0.928;AFR_AF=0.6747;EUR_AF=0.9314;SAS_AF=0.8834;AA=T|||;VT=SNP
3	60091006	rs4679511	C	T	100	PASS	AC=1828;AF=0.365016;AN=5008;NS=2504;DP=18966;EAS_AF=0.5446;AMR_AF=0.4179;AFR_AF=0.1551;EUR_AF=0.3121;SAS_AF=0.4806;AA=T|||;VT=SNP
3	60091008	rs115850384	G	A	100	PASS	AC=95;AF=0.0189696;AN=5008;NS=2504;DP=18930;EAS_AF=0.001;AMR_AF=0.0216;AFR_AF=0.0091;EUR_AF=0.0408;SAS_AF=0.0266;AA=G|||;VT=SNP
3	60091156	rs4679631	T	C	100	PASS	AC=4781;AF=0.954673;AN=5008;NS=2504;DP=21029;EAS_AF=0.9831;AMR_AF=0.9654;AFR_AF=0.997;EUR_AF=0.9314;SAS_AF=0.8845;AA=C|||;VT=SNP
3	60091257	rs2205361	T	G	100	PASS	AC=1833;AF=0.366014;AN=5008;NS=2504;DP=18129;EAS_AF=0.5466;AMR_AF=0.4193;AFR_AF=0.1566;EUR_AF=0.3131;SAS_AF=0.4796;AA=T|||;VT=SNP
3	60091318	rs144555397	A	G	100	PASS	AC=130;AF=0.0259585;AN=5008;NS=2504;DP=17811;EAS_AF=0.006;AMR_AF=0.0259;AFR_AF=0.0121;EUR_AF=0.0089;SAS_AF=0.0828;AA=A|||;VT=SNP
3	60091567	rs13099584	G	A	100	PASS	AC=662;AF=0.132188;AN=5008;NS=2504;DP=16710;EAS_AF=0.0754;AMR_AF=0.1542;AFR_AF=0.0318;EUR_AF=0.2425;SAS_AF=0.1973;AA=G|||;VT=SNP
3	60091796	rs75566375	G	A	100	PASS	AC=76;AF=0.0151757;AN=5008;NS=2504;DP=18376;EAS_AF=0;AMR_AF=0.0288;AFR_AF=0.0053;EUR_AF=0.0408;SAS_AF=0.0082;AA=G|||;VT=SNP
3	60091798	rs58527891	G	T	100	PASS	AC=1018;AF=0.203275;AN=5008;NS=2504;DP=18371;EAS_AF=0.4702;AMR_AF=0.2421;AFR_AF=0.0726;EUR_AF=0.0288;SAS_AF=0.2566;AA=G|||;VT=SNP
3	60091934	rs33997839	G	A	100	PASS	AC=650;AF=0.129792;AN=5008;NS=2504;DP=18853;EAS_AF=0.0635;AMR_AF=0.1542;AFR_AF=0.0318;EUR_AF=0.2425;SAS_AF=0.1973;AA=G|||;VT=SNP
3	60092067	rs35714610	C	T	100	PASS	AC=1688;AF=0.337061;AN=5008;NS=2504;DP=19482;EAS_AF=0.5456;AMR_AF=0.3963;AFR_AF=0.1104;EUR_AF=0.2714;SAS_AF=0.454;AA=C|||;VT=SNP
3	60092100	rs6773600	C	T	100	PASS	AC=4575;AF=0.913538;AN=5008;NS=2504;DP=20316;EAS_AF=0.9841;AMR_AF=0.9496;AFR_AF=0.8487;EUR_AF=0.9314;SAS_AF=0.8845;AA=T|||;VT=SNP
3	60092228	rs147674915	A	T	100	PASS	AC=81;AF=0.0161741;AN=5008;NS=2504;DP=20001;EAS_AF=0.001;AMR_AF=0.0216;AFR_AF=0.0091;EUR_AF=0.0378;SAS_AF=0.0153;AA=A|||;VT=SNP
3	60092267	rs34908488	C	T	100	PASS	AC=587;AF=0.117212;AN=5008;NS=2504;DP=19952;EAS_AF=0.0744;AMR_AF=0.1254;AFR_AF=0.0272;EUR_AF=0.2028;SAS_AF=0.1892;AA=C|||;VT=SNP
3	60092706	rs6782148	G	A	100	PASS	AC=4198;AF=0.838259;AN=5008;NS=2504;DP=15524;EAS_AF=0.9841;AMR_AF=0.9207;AFR_AF=0.5772;EUR_AF=0.9304;SAS_AF=0.8875;AA=A|||;VT=SNP
3	60092789	rs6807027	C	T	100	PASS	AC=3062;AF=0.611422;AN=5008;NS=2504;DP=15221;EAS_AF=0.7302;AMR_AF=0.6744;AFR_AF=0.3601;EUR_AF=0.673;SAS_AF=0.7209;AA=T|||;VT=SNP
3	60092971	rs6773849	T	C	100	PASS	AC=3152;AF=0.629393;AN=5008;NS=2504;DP=13828;EAS_AF=0.7351;AMR_AF=0.6916;AFR_AF=0.3691;EUR_AF=0.7078;SAS_AF=0.7474;AA=C|||;VT=SNP
3	60093362	rs996174	C	T	100	PASS	AC=3060;AF=0.611022;AN=5008;NS=2504;DP=17713;EAS_AF=0.7331;AMR_AF=0.6744;AFR_AF=0.3555;EUR_AF=0.673;SAS_AF=0.7219;AA=C|||;VT=SNP
3	60093775	rs4679512	T	C	100	PASS	AC=1040;AF=0.207668;AN=5008;NS=2504;DP=19494;EAS_AF=0.4782;AMR_AF=0.2421;AFR_AF=0.0923;EUR_AF=0.0318;SAS_AF=0.2413;AA=T|||;VT=SNP
3	60093892	rs71313744	C	T	100	PASS	AC=91;AF=0.0181709;AN=5008;NS=2504;DP=18682;EAS_AF=0;AMR_AF=0.0202;AFR_AF=0.0008;EUR_AF=0.0537;SAS_AF=0.0225;AA=C|||;VT=SNP
3	60094030	rs12630887	G	A	100	PASS	AC=1375;AF=0.274561;AN=5008;NS=2504;DP=18842;EAS_AF=0.1815;AMR_AF=0.2781;AFR_AF=0.2496;EUR_AF=0.3976;SAS_AF=0.2751;AA=G|||;VT=SNP
3	60094274	rs6764937	C	G	100	PASS	AC=3327;AF=0.664337;AN=5008;NS=2504;DP=18355;EAS_AF=0.7202;AMR_AF=0.7104;AFR_AF=0.4977;EUR_AF=0.7117;SAS_AF=0.7505;AA=G|||;VT=SNP
3	60094277	rs141538651	C	G	100	PASS	AC=42;AF=0.00838658;AN=5008;NS=2504;DP=18339;EAS_AF=0;AMR_AF=0.0043;AFR_AF=0.0015;EUR_AF=0.0109;SAS_AF=0.0266;AA=C|||;VT=SNP
3	60094353	rs17312006	A	T	100	PASS	AC=94;AF=0.01877;AN=5008;NS=2504;DP=18271;EAS_AF=0.001;AMR_AF=0.0231;AFR_AF=0.0091;EUR_AF=0.0378;SAS_AF=0.0276;AA=A|||;VT=SNP
3	60094453	rs6788803	G	C	100	PASS	AC=679;AF=0.135583;AN=5008;NS=2504;DP=14374;EAS_AF=0.0754;AMR_AF=0.1542;AFR_AF=0.0318;EUR_AF=0.2396;SAS_AF=0.2178;AA=G|||;VT=SNP
3	60094495	rs150887969	T	C	100	PASS	AC=77;AF=0.0153754;AN=5008;NS=2504;DP=16890;EAS_AF=0;AMR_AF=0.0303;AFR_AF=0.0053;EUR_AF=0.0408;SAS_AF=0.0082;AA=T|||;VT=SNP
3	60094552	rs78312640	G	C	100	PASS	AC=950;AF=0.189696;AN=5008;NS=2504;DP=16397;EAS_AF=0.2569;AMR_AF=0.1571;AFR_AF=0.1657;EUR_AF=0.2207;SAS_AF=0.1442;AA=G|||;VT=SNP
3	60094704	rs17062269	T	C	100	PASS	AC=821;AF=0.163938;AN=5008;NS=2504;DP=17989;EAS_AF=0.4583;AMR_AF=0.2075;AFR_AF=0.031;EUR_AF=0.0189;SAS_AF=0.1585;AA=T|||;VT=SNP
3	60094758	rs6789112	G	C	100	PASS	AC=4527;AF=0.903954;AN=5008;NS=2504;DP=18259;EAS_AF=0.9821;AMR_AF=0.9164;AFR_AF=0.8222;EUR_AF=0.9294;SAS_AF=0.8988;AA=C|||;VT=SNP
3	60094767	rs13317306	G	T	100	PASS	AC=400;AF=0.0798722;AN=5008;NS=2504;DP=18269;EAS_AF=0;AMR_AF=0.0389;AFR_AF=0.2239;EUR_AF=0.0427;SAS_AF=0.0348;AA=G|||;VT=SNP
3	60095070	rs2142301	C	T	100	PASS	AC=2469;AF=0.493011;AN=5008;NS=2504;DP=18077;EAS_AF=0.625;AMR_AF=0.4798;AFR_AF=0.4395;EUR_AF=0.4185;SAS_AF=0.5153;AA=T|||;VT=SNP
3	60095194	rs2142302	G	C	100	PASS	AC=1197;AF=0.239018;AN=5008;NS=2504;DP=17883;EAS_AF=0.4544;AMR_AF=0.2695;AFR_AF=0.171;EUR_AF=0.0815;SAS_AF=0.2495;AA=G|||;VT=SNP
3	60095515	rs17378007	G	C	100	PASS	AC=87;AF=0.0173722;AN=5008;NS=2504;DP=17868;EAS_AF=0.001;AMR_AF=0.0231;AFR_AF=0.0113;EUR_AF=0.0398;SAS_AF=0.0153;AA=G|||;VT=SNP
3	60095604	rs9311749	C	T	100	PASS	AC=2677;AF=0.534545;AN=5008;NS=2504;DP=18739;EAS_AF=0.3294;AMR_AF=0.4942;AFR_AF=0.6278;EUR_AF=0.6133;SAS_AF=0.5675;AA=c|||;VT=SNP
3	60095691	rs17062284	C	G	100	PASS	AC=1038;AF=0.207268;AN=5008;NS=2504;DP=19673;EAS_AF=0.4524;AMR_AF=0.2435;AFR_AF=0.1135;EUR_AF=0.0328;SAS_AF=0.2352;AA=C|||;VT=SNP
3	60095794	rs926140	G	C	100	PASS	AC=2043;AF=0.407947;AN=5008;NS=2504;DP=17553;EAS_AF=0.2292;AMR_AF=0.3429;AFR_AF=0.4713;EUR_AF=0.4831;SAS_AF=0.4755;AA=G|||;VT=SNP
3	60095853	rs926141	C	T	100	PASS	AC=2293;AF=0.457867;AN=5008;NS=2504;DP=14668;EAS_AF=0.2292;AMR_AF=0.3775;AFR_AF=0.6006;EUR_AF=0.5229;SAS_AF=0.4908;AA=T|||;VT=SNP
3	60096270	rs76292036	C	G	100	PASS	AC=466;AF=0.0930511;AN=5008;NS=2504;DP=19014;EAS_AF=0.1022;AMR_AF=0.1412;AFR_AF=0.0242;EUR_AF=0.1312;SAS_AF=0.1033;AA=C|||;VT=SNP
3	60096564	rs11130755	G	A	100	PASS	AC=2323;AF=0.463858;AN=5008;NS=2504;DP=9670;EAS_AF=0.625;AMR_AF=0.4424;AFR_AF=0.41;EUR_AF=0.3668;SAS_AF=0.4857;AA=A|||;VT=SNP
3	60096804	rs73096039	G	C	100	PASS	AC=1038;AF=0.207268;AN=5008;NS=2504;DP=18187;EAS_AF=0.4524;AMR_AF=0.2421;AFR_AF=0.112;EUR_AF=0.0318;SAS_AF=0.2393;AA=G|||;VT=SNP
3	60096923	rs12715549	A	T	100	PASS	AC=1236;AF=0.246805;AN=5008;NS=2504;DP=20153;EAS_AF=0.1726;AMR_AF=0.1988;AFR_AF=0.2579;EUR_AF=0.335;SAS_AF=0.2515;AA=T|||;VT=SNP
3	60097800	rs56263520	G	C	100	PASS	AC=892;AF=0.178115;AN=5008;NS=2504;DP=21296;EAS_AF=0.0774;AMR_AF=0.1484;AFR_AF=0.2595;EUR_AF=0.1501;SAS_AF=0.2219;AA=G|||;VT=SNP
3	60097874	rs34476489	G	C	100	PASS	AC=1930;AF=0.385383;AN=5008;NS=2504;DP=19949;EAS_AF=0.25;AMR_AF=0.3314;AFR_AF=0.3752;EUR_AF=0.4861;SAS_AF=0.4734;AA=G|||;VT=SNP
3	60097915	rs9814915	C	T	100	PASS	AC=3867;AF=0.772165;AN=5008;NS=2504;DP=19117;EAS_AF=0.8046;AMR_AF=0.7464;AFR_AF=0.8192;EUR_AF=0.6481;SAS_AF=0.8211;AA=T|||;VT=SNP
3	60097943	rs13088112	T	C	100	PASS	AC=942;AF=0.188099;AN=5008;NS=2504;DP=19057;EAS_AF=0.1726;AMR_AF=0.1801;AFR_AF=0.0454;EUR_AF=0.335;SAS_AF=0.2515;AA=T|||;VT=SNP
3	60097993	rs9834956	T	C	100	PASS	AC=2343;AF=0.467851;AN=5008;NS=2504;DP=19208;EAS_AF=0.25;AMR_AF=0.366;AFR_AF=0.6672;EUR_AF=0.4881;SAS_AF=0.4744;AA=C|||;VT=SNP
3	60098144	rs726409	T	A	100	PASS	AC=3866;AF=0.771965;AN=5008;NS=2504;DP=20265;EAS_AF=0.8026;AMR_AF=0.7464;AFR_AF=0.82;EUR_AF=0.6491;SAS_AF=0.82;AA=A|||;VT=SNP
3	60098201	rs9852879	A	C	100	PASS	AC=1037;AF=0.207069;AN=5008;NS=2504;DP=19678;EAS_AF=0.0813;AMR_AF=0.1614;AFR_AF=0.354;EUR_AF=0.1531;SAS_AF=0.226;AA=A|||;VT=SNP
3	60098301	rs146716183	C	G	100	PASS	AC=9;AF=0.00179712;AN=5008;NS=2504;DP=20983;EAS_AF=0;AMR_AF=0.0029;AFR_AF=0;EUR_AF=0.005;SAS_AF=0.002;AA=C|||;VT=SNP
3	60098309	rs2361337	G	C	100	PASS	AC=4732;AF=0.944888;AN=5008;NS=2504;DP=21193;EAS_AF=0.9821;AMR_AF=0.9337;AFR_AF=0.9652;EUR_AF=0.9284;SAS_AF=0.9039;AA=t|||;VT=SNP
3	60098433	rs3887229	T	C	100	PASS	AC=357;AF=0.0712859;AN=5008;NS=2504;DP=22919;EAS_AF=0.0962;AMR_AF=0.1167;AFR_AF=0.0106;EUR_AF=0.0895;SAS_AF=0.0767;AA=T|||;VT=SNP
3	60098725	rs75130326	C	G	100	PASS	AC=358;AF=0.0714856;AN=5008;NS=2504;DP=21548;EAS_AF=0.0962;AMR_AF=0.1167;AFR_AF=0.0106;EUR_AF=0.0905;SAS_AF=0.0767;AA=C|||;VT=SNP
3	60098968	rs760316	C	T	100	PASS	AC=3872;AF=0.773163;AN=5008;NS=2504;DP=25328;EAS_AF=0.8065;AMR_AF=0.7464;AFR_AF=0.82;EUR_AF=0.6491;SAS_AF=0.8221;AA=T|||;VT=SNP
3	60099156	rs760317	A	G	100	PASS	AC=3351;AF=0.669129;AN=5008;NS=2504;DP=19655;EAS_AF=0.7143;AMR_AF=0.6052;AFR_AF=0.7451;EUR_AF=0.5209;SAS_AF=0.7178;AA=G|||;VT=SNP
3	60099180	rs74418294	G	C	100	PASS	AC=87;AF=0.0173722;AN=5008;NS=2504;DP=19574;EAS_AF=0.001;AMR_AF=0.0231;AFR_AF=0.0113;EUR_AF=0.0398;SAS_AF=0.0153;AA=G|||;VT=SNP
3	60099334	rs11712298	T	C	100	PASS	AC=1054;AF=0.210463;AN=5008;NS=2504;DP=19740;EAS_AF=0.4623;AMR_AF=0.2435;AFR_AF=0.1142;EUR_AF=0.0328;SAS_AF=0.2403;AA=T|||;VT=SNP
3	60099368	rs78484767	C	A	100	PASS	AC=359;AF=0.0716853;AN=5008;NS=2504;DP=18494;EAS_AF=0.0962;AMR_AF=0.1167;AFR_AF=0.0106;EUR_AF=0.0915;SAS_AF=0.0767;AA=C|||;VT=SNP
3	60099454	rs11708236	C	T	100	PASS	AC=1053;AF=0.210264;AN=5008;NS=2504;DP=12604;EAS_AF=0.4613;AMR_AF=0.2435;AFR_AF=0.1142;EUR_AF=0.0328;SAS_AF=0.2403;AA=c|||;VT=SNP
3	60099466	rs79424112	C	T	100	PASS	AC=472;AF=0.0942492;AN=5008;NS=2504;DP=12185;EAS_AF=0.0913;AMR_AF=0.1398;AFR_AF=0.0371;EUR_AF=0.1312;SAS_AF=0.1043;AA=C|||;VT=SNP
3	60099524	rs11708267	C	A	100	PASS	AC=1051;AF=0.209864;AN=5008;NS=2504;DP=11237;EAS_AF=0.4593;AMR_AF=0.2435;AFR_AF=0.1142;EUR_AF=0.0328;SAS_AF=0.2403;AA=C|||;VT=SNP
3	60099871	rs7639761	A	G	100	PASS	AC=3879;AF=0.774561;AN=5008;NS=2504;DP=8382;EAS_AF=0.8125;AMR_AF=0.7493;AFR_AF=0.8177;EUR_AF=0.6511;SAS_AF=0.8221;AA=G|||;VT=SNP
3	60100332	rs7630991	C	T	100	PASS	AC=1002;AF=0.20008;AN=5008;NS=2504;DP=15384;EAS_AF=0.1448;AMR_AF=0.1844;AFR_AF=0.1127;EUR_AF=0.332;SAS_AF=0.2505;AA=C|||;VT=SNP
3	60100426	rs6446111	T	G	100	PASS	AC=2267;AF=0.452676;AN=5008;NS=2504;DP=15074;EAS_AF=0.253;AMR_AF=0.3602;AFR_AF=0.6089;EUR_AF=0.4871;SAS_AF=0.4775;AA=G|||;VT=SNP
3	60100482	rs6446112	G	A	100	PASS	AC=1247;AF=0.249002;AN=5008;NS=2504;DP=15955;EAS_AF=0.1706;AMR_AF=0.1988;AFR_AF=0.2685;EUR_AF=0.334;SAS_AF=0.2515;AA=A|||;VT=SNP
3	60100560	rs67221972	T	C	100	PASS	AC=1039;AF=0.207468;AN=5008;NS=2504;DP=15174;EAS_AF=0.0823;AMR_AF=0.1614;AFR_AF=0.3555;EUR_AF=0.1521;SAS_AF=0.226;AA=T|||;VT=SNP
3	60100775	rs6446113	T	C	100	PASS	AC=1247;AF=0.249002;AN=5008;NS=2504;DP=15080;EAS_AF=0.1696;AMR_AF=0.1988;AFR_AF=0.2693;EUR_AF=0.335;SAS_AF=0.2505;AA=C|||;VT=SNP
3	60100776	rs7653008	G	A	100	PASS	AC=1028;AF=0.205272;AN=5008;NS=2504;DP=15113;EAS_AF=0.1696;AMR_AF=0.183;AFR_AF=0.1127;EUR_AF=0.334;SAS_AF=0.2505;AA=A|||;VT=SNP
3	60100903	rs6798840	A	T	100	PASS	AC=2287;AF=0.456669;AN=5008;NS=2504;DP=14758;EAS_AF=0.254;AMR_AF=0.3602;AFR_AF=0.6233;EUR_AF=0.4871;SAS_AF=0.4775;AA=T|||;VT=SNP
3	60100978	rs115773501	T	C	100	PASS	AC=87;AF=0.0173722;AN=5008;NS=2504;DP=15223;EAS_AF=0.001;AMR_AF=0.0231;AFR_AF=0.0113;EUR_AF=0.0398;SAS_AF=0.0153;AA=T|||;VT=SNP
3	60101244	rs148188965	A	G	100	PASS	AC=17;AF=0.00339457;AN=5008;NS=2504;DP=16095;EAS_AF=0;AMR_AF=0.0043;AFR_AF=0;EUR_AF=0.0089;SAS_AF=0.0051;AA=A|||;VT=SNP
3	60101340	rs9831468	C	G	100	PASS	AC=3819;AF=0.76258;AN=5008;NS=2504;DP=15417;EAS_AF=0.8115;AMR_AF=0.7435;AFR_AF=0.7814;EUR_AF=0.6501;SAS_AF=0.816;AA=G|||;VT=SNP
3	60101445	rs80081808	T	C	100	PASS	AC=55;AF=0.0109824;AN=5008;NS=2504;DP=16537;EAS_AF=0;AMR_AF=0.0101;AFR_AF=0.0023;EUR_AF=0.0427;SAS_AF=0.002;AA=T|||;VT=SNP
3	60101821	rs7634619	C	T	100	PASS	AC=2257;AF=0.450679;AN=5008;NS=2504;DP=18064;EAS_AF=0.2262;AMR_AF=0.3602;AFR_AF=0.6225;EUR_AF=0.4871;SAS_AF=0.4765;AA=C|||;VT=SNP
3	60101835	rs1016448	T	C	100	PASS	AC=4364;AF=0.871406;AN=5008;NS=2504;DP=17854;EAS_AF=0.8155;AMR_AF=0.889;AFR_AF=0.8737;EUR_AF=0.9254;SAS_AF=0.8579;AA=C|||;VT=SNP
3	60101853	rs7648380	T	G	100	PASS	AC=2289;AF=0.457069;AN=5008;NS=2504;DP=17807;EAS_AF=0.254;AMR_AF=0.3602;AFR_AF=0.6233;EUR_AF=0.4891;SAS_AF=0.4775;AA=G|||;VT=SNP
3	60102035	rs7648572	T	C	100	PASS	AC=1260;AF=0.251597;AN=5008;NS=2504;DP=18054;EAS_AF=0.1806;AMR_AF=0.1988;AFR_AF=0.2693;EUR_AF=0.336;SAS_AF=0.2515;AA=T|||;VT=SNP
3	60102060	rs1022445	G	A	100	PASS	AC=995;AF=0.198682;AN=5008;NS=2504;DP=17455;EAS_AF=0.4534;AMR_AF=0.2406;AFR_AF=0.0809;EUR_AF=0.0328;SAS_AF=0.2362;AA=G|||;VT=SNP
3	60102091	rs7646225	A	T	100	PASS	AC=1057;AF=0.211062;AN=5008;NS=2504;DP=17231;EAS_AF=0.1806;AMR_AF=0.1873;AFR_AF=0.1142;EUR_AF=0.3469;SAS_AF=0.2505;AA=A|||;VT=SNP
3	60102175	rs4679633	T	A	100	PASS	AC=994;AF=0.198482;AN=5008;NS=2504;DP=17672;EAS_AF=0.4524;AMR_AF=0.2406;AFR_AF=0.0809;EUR_AF=0.0328;SAS_AF=0.2362;AA=T|||;VT=SNP
3	60102186	rs7648665	T	C	100	PASS	AC=1044;AF=0.208466;AN=5008;NS=2504;DP=17683;EAS_AF=0.1815;AMR_AF=0.183;AFR_AF=0.1142;EUR_AF=0.335;SAS_AF=0.2515;AA=T|||;VT=SNP
3	60102221	rs4679634	C	G	100	PASS	AC=860;AF=0.171725;AN=5008;NS=2504;DP=18193;EAS_AF=0.4454;AMR_AF=0.2118;AFR_AF=0.0651;EUR_AF=0.0219;SAS_AF=0.1595;AA=C|||;VT=SNP
3	60102446	rs4679635	G	C	100	PASS	AC=2314;AF=0.462061;AN=5008;NS=2504;DP=17121;EAS_AF=0.6339;AMR_AF=0.4452;AFR_AF=0.3843;EUR_AF=0.3807;SAS_AF=0.4857;AA=G|||;VT=SNP
3	60102668	rs7634772	T	C	100	PASS	AC=1021;AF=0.203874;AN=5008;NS=2504;DP=17150;EAS_AF=0.0784;AMR_AF=0.1571;AFR_AF=0.3548;EUR_AF=0.1421;SAS_AF=0.226;AA=T|||;VT=SNP
3	60102913	rs7632624	A	G	100	PASS	AC=1265;AF=0.252596;AN=5008;NS=2504;DP=13464;EAS_AF=0.1716;AMR_AF=0.2032;AFR_AF=0.2685;EUR_AF=0.3479;SAS_AF=0.2515;AA=A|||;VT=SNP
3	60103026	rs4679636	C	G	100	PASS	AC=4724;AF=0.943291;AN=5008;NS=2504;DP=14328;EAS_AF=0.9821;AMR_AF=0.9337;AFR_AF=0.9629;EUR_AF=0.9294;SAS_AF=0.8978;AA=G|||;VT=SNP
3	60103098	rs12636523	T	C	100	PASS	AC=357;AF=0.0712859;AN=5008;NS=2504;DP=13061;EAS_AF=0.0962;AMR_AF=0.1167;AFR_AF=0.0106;EUR_AF=0.0895;SAS_AF=0.0767;AA=T|||;VT=SNP
3	60103119	rs28494615	A	G	100	PASS	AC=1267;AF=0.252995;AN=5008;NS=2504;DP=12957;EAS_AF=0.1716;AMR_AF=0.2032;AFR_AF=0.27;EUR_AF=0.3479;SAS_AF=0.2515;AA=G|||;VT=SNP
3	60103125	rs28538005	A	T	100	PASS	AC=1267;AF=0.252995;AN=5008;NS=2504;DP=13176;EAS_AF=0.1716;AMR_AF=0.2032;AFR_AF=0.27;EUR_AF=0.3479;SAS_AF=0.2515;AA=A|||;VT=SNP
3	60103273	rs34737256	T	C	100	PASS	AC=1265;AF=0.252596;AN=5008;NS=2504;DP=11406;EAS_AF=0.1716;AMR_AF=0.2032;AFR_AF=0.2685;EUR_AF=0.3479;SAS_AF=0.2515;AA=C|||;VT=SNP
3	60103296	rs28709472	T	C	100	PASS	AC=1265;AF=0.252596;AN=5008;NS=2504;DP=13478;EAS_AF=0.1716;AMR_AF=0.2032;AFR_AF=0.2685;EUR_AF=0.3479;SAS_AF=0.2515;AA=C|||;VT=SNP
3	60103355	rs34894656	T	G	100	PASS	AC=1267;AF=0.252995;AN=5008;NS=2504;DP=15959;EAS_AF=0.1716;AMR_AF=0.2061;AFR_AF=0.2685;EUR_AF=0.3469;SAS_AF=0.2526;AA=T|||;VT=SNP
3	60103408	rs34841206	G	A	100	PASS	AC=1247;AF=0.249002;AN=5008;NS=2504;DP=17025;EAS_AF=0.1716;AMR_AF=0.2046;AFR_AF=0.2549;EUR_AF=0.3469;SAS_AF=0.2515;AA=G|||;VT=SNP
3	60103760	rs74579058	G	C	100	PASS	AC=355;AF=0.0708866;AN=5008;NS=2504;DP=20876;EAS_AF=0.0913;AMR_AF=0.1167;AFR_AF=0.0129;EUR_AF=0.0895;SAS_AF=0.0767;AA=G|||;VT=SNP
3	60104028	rs56334439	A	C	100	PASS	AC=1019;AF=0.203474;AN=5008;NS=2504;DP=10636;EAS_AF=0.0784;AMR_AF=0.1571;AFR_AF=0.357;EUR_AF=0.1392;SAS_AF=0.2239;AA=A|||;VT=SNP
3	60104131	rs9847443	G	A	100	PASS	AC=1020;AF=0.203674;AN=5008;NS=2504;DP=12801;EAS_AF=0.1458;AMR_AF=0.1873;AFR_AF=0.115;EUR_AF=0.3439;SAS_AF=0.2505;AA=G|||;VT=SNP
3	60104357	rs9809808	A	G	100	PASS	AC=1018;AF=0.203275;AN=5008;NS=2504;DP=10697;EAS_AF=0.1429;AMR_AF=0.1873;AFR_AF=0.1157;EUR_AF=0.3429;SAS_AF=0.2515;AA=A|||;VT=SNP
3	60104360	rs9867457	T	G	100	PASS	AC=1018;AF=0.203275;AN=5008;NS=2504;DP=10638;EAS_AF=0.1429;AMR_AF=0.1873;AFR_AF=0.1157;EUR_AF=0.3429;SAS_AF=0.2515;AA=G|||;VT=SNP
3	60104416	rs9847682	C	T	100	PASS	AC=1015;AF=0.202676;AN=5008;NS=2504;DP=8880;EAS_AF=0.1448;AMR_AF=0.1844;AFR_AF=0.115;EUR_AF=0.3429;SAS_AF=0.2495;AA=C|||;VT=SNP
3	60104831	rs74954961	C	T	100	PASS	AC=1006;AF=0.200879;AN=5008;NS=2504;DP=14774;EAS_AF=0.1448;AMR_AF=0.1816;AFR_AF=0.1165;EUR_AF=0.333;SAS_AF=0.2505;AA=C|||;VT=SNP
3	60104841	rs75531891	T	C	100	PASS	AC=1006;AF=0.200879;AN=5008;NS=2504;DP=14800;EAS_AF=0.1448;AMR_AF=0.1816;AFR_AF=0.1165;EUR_AF=0.333;SAS_AF=0.2505;AA=C|||;VT=SNP
3	60104942	rs143771619	A	G	100	PASS	AC=99;AF=0.0197684;AN=5008;NS=2504;DP=11008;EAS_AF=0.001;AMR_AF=0.0231;AFR_AF=0.0113;EUR_AF=0.0398;SAS_AF=0.0276;AA=A|||;VT=SNP
3	60104980	rs34872452	T	A	100	PASS	AC=1001;AF=0.19988;AN=5008;NS=2504;DP=12323;EAS_AF=0.1448;AMR_AF=0.1816;AFR_AF=0.1165;EUR_AF=0.329;SAS_AF=0.2495;AA=A|||;VT=SNP
3	60105165	rs12635236	G	A	100	PASS	AC=2135;AF=0.426318;AN=5008;NS=2504;DP=18904;EAS_AF=0.2232;AMR_AF=0.3516;AFR_AF=0.5688;EUR_AF=0.4801;SAS_AF=0.4407;AA=G|||;VT=SNP
3	60105194	rs9852627	C	T	100	PASS	AC=1000;AF=0.199681;AN=5008;NS=2504;DP=20166;EAS_AF=0.1448;AMR_AF=0.1801;AFR_AF=0.1165;EUR_AF=0.329;SAS_AF=0.2495;AA=T|||;VT=SNP
3	60105206	rs12629851	A	T	100	PASS	AC=1015;AF=0.202676;AN=5008;NS=2504;DP=20168;EAS_AF=0.1448;AMR_AF=0.1844;AFR_AF=0.1165;EUR_AF=0.341;SAS_AF=0.2495;AA=A|||;VT=SNP
3	60105329	rs9815054	A	G	100	PASS	AC=2117;AF=0.422724;AN=5008;NS=2504;DP=17859;EAS_AF=0.251;AMR_AF=0.3444;AFR_AF=0.5348;EUR_AF=0.4831;SAS_AF=0.4417;AA=A|||;VT=SNP
3	60105454	rs9852972	C	T	100	PASS	AC=905;AF=0.180711;AN=5008;NS=2504;DP=17206;EAS_AF=0.1448;AMR_AF=0.1772;AFR_AF=0.0461;EUR_AF=0.329;SAS_AF=0.2495;AA=C|||;VT=SNP
3	60105791	rs9877256	T	A	100	PASS	AC=1164;AF=0.232428;AN=5008;NS=2504;DP=19591;EAS_AF=0.1468;AMR_AF=0.1916;AFR_AF=0.2337;EUR_AF=0.328;SAS_AF=0.2495;AA=T|||;VT=SNP
3	60105815	rs9819455	A	C	100	PASS	AC=2157;AF=0.430711;AN=5008;NS=2504;DP=20007;EAS_AF=0.2252;AMR_AF=0.3545;AFR_AF=0.5802;EUR_AF=0.4821;SAS_AF=0.4417;AA=A|||;VT=SNP
3	60105991	rs9857624	C	T	100	PASS	AC=1006;AF=0.200879;AN=5008;NS=2504;DP=19825;EAS_AF=0.1518;AMR_AF=0.1801;AFR_AF=0.1165;EUR_AF=0.328;SAS_AF=0.2495;AA=T|||;VT=SNP
3	60105993	rs11715819	G	T	100	PASS	AC=215;AF=0.0429313;AN=5008;NS=2504;DP=19845;EAS_AF=0.006;AMR_AF=0.0317;AFR_AF=0.0545;EUR_AF=0.0139;SAS_AF=0.1033;AA=G|||;VT=SNP
3	60106128	rs7642167	A	T	100	PASS	AC=1973;AF=0.39397;AN=5008;NS=2504;DP=19024;EAS_AF=0.2292;AMR_AF=0.3401;AFR_AF=0.4463;EUR_AF=0.4821;SAS_AF=0.4407;AA=T|||;VT=SNP
3	60106497	rs7644751	A	G	100	PASS	AC=1166;AF=0.232827;AN=5008;NS=2504;DP=17999;EAS_AF=0.1518;AMR_AF=0.196;AFR_AF=0.2201;EUR_AF=0.34;SAS_AF=0.2495;AA=G|||;VT=SNP
3	60106617	rs77646852	C	T	100	PASS	AC=47;AF=0.00938498;AN=5008;NS=2504;DP=17510;EAS_AF=0.0079;AMR_AF=0.0144;AFR_AF=0.0023;EUR_AF=0.0258;SAS_AF=0;AA=C|||;VT=SNP
3	60106651	rs9878583	T	C	100	PASS	AC=1151;AF=0.229832;AN=5008;NS=2504;DP=16754;EAS_AF=0.1518;AMR_AF=0.1916;AFR_AF=0.2201;EUR_AF=0.328;SAS_AF=0.2495;AA=T|||;VT=SNP
3	60106693	rs77011490	G	C	100	PASS	AC=388;AF=0.077476;AN=5008;NS=2504;DP=15689;EAS_AF=0.1022;AMR_AF=0.1167;AFR_AF=0.0212;EUR_AF=0.0885;SAS_AF=0.089;AA=G|||;VT=SNP
3	60106852	rs9882623	T	C	100	PASS	AC=1151;AF=0.229832;AN=5008;NS=2504;DP=16261;EAS_AF=0.1518;AMR_AF=0.1916;AFR_AF=0.2201;EUR_AF=0.328;SAS_AF=0.2495;AA=C|||;VT=SNP
3	60106968	rs7633785	C	T	100	PASS	AC=1151;AF=0.229832;AN=5008;NS=2504;DP=17593;EAS_AF=0.1518;AMR_AF=0.1916;AFR_AF=0.2201;EUR_AF=0.328;SAS_AF=0.2495;AA=T|||;VT=SNP
3	60107186	rs7611309	G	T	100	PASS	AC=1151;AF=0.229832;AN=5008;NS=2504;DP=16426;EAS_AF=0.1518;AMR_AF=0.1916;AFR_AF=0.2201;EUR_AF=0.328;SAS_AF=0.2495;AA=G|||;VT=SNP
3	60107245	rs7650052	T	C	100	PASS	AC=2146;AF=0.428514;AN=5008;NS=2504;DP=17077;EAS_AF=0.2292;AMR_AF=0.353;AFR_AF=0.5711;EUR_AF=0.4821;SAS_AF=0.4397;AA=T|||;VT=SNP
3	60107310	rs7636416	C	T	100	PASS	AC=1006;AF=0.200879;AN=5008;NS=2504;DP=17809;EAS_AF=0.1518;AMR_AF=0.1801;AFR_AF=0.1165;EUR_AF=0.328;SAS_AF=0.2495;AA=C|||;VT=SNP
3	60107333	rs7636422	C	T	100	PASS	AC=2142;AF=0.427716;AN=5008;NS=2504;DP=17778;EAS_AF=0.2292;AMR_AF=0.3516;AFR_AF=0.5688;EUR_AF=0.4821;SAS_AF=0.4397;AA=C|||;VT=SNP
3	60107367	rs7650150	T	C	100	PASS	AC=2145;AF=0.428315;AN=5008;NS=2504;DP=17015;EAS_AF=0.2292;AMR_AF=0.353;AFR_AF=0.5703;EUR_AF=0.4821;SAS_AF=0.4397;AA=T|||;VT=SNP
3	60107497	rs74278845	G	A	100	PASS	AC=756;AF=0.150958;AN=5008;NS=2504;DP=17259;EAS_AF=0.1101;AMR_AF=0.1758;AFR_AF=0.1324;EUR_AF=0.1441;SAS_AF=0.2076;AA=G|||;VT=SNP
3	60107506	rs76372042	C	T	100	PASS	AC=755;AF=0.150759;AN=5008;NS=2504;DP=17387;EAS_AF=0.1101;AMR_AF=0.1758;AFR_AF=0.1316;EUR_AF=0.1441;SAS_AF=0.2076;AA=C|||;VT=SNP
3	60107521	rs7647923	A	G	100	PASS	AC=2963;AF=0.591653;AN=5008;NS=2504;DP=17450;EAS_AF=0.3403;AMR_AF=0.5346;AFR_AF=0.7458;EUR_AF=0.6262;SAS_AF=0.6472;AA=G|||;VT=SNP
3	60107670	rs9839495	C	G	100	PASS	AC=2913;AF=0.581669;AN=5008;NS=2504;DP=17663;EAS_AF=0.3403;AMR_AF=0.5187;AFR_AF=0.7436;EUR_AF=0.5944;SAS_AF=0.6431;AA=G|||;VT=SNP
3	60107753	rs72882745	G	C	100	PASS	AC=217;AF=0.0433307;AN=5008;NS=2504;DP=17340;EAS_AF=0.006;AMR_AF=0.0317;AFR_AF=0.0552;EUR_AF=0.0139;SAS_AF=0.1043;AA=G|||;VT=SNP
3	60107902	rs72882746	A	T	100	PASS	AC=931;AF=0.185903;AN=5008;NS=2504;DP=17650;EAS_AF=0.1101;AMR_AF=0.1888;AFR_AF=0.2572;EUR_AF=0.1451;SAS_AF=0.2076;AA=T|||;VT=SNP
3	60107926	rs145647152	G	A	100	PASS	AC=30;AF=0.00599042;AN=5008;NS=2504;DP=17382;EAS_AF=0;AMR_AF=0.0216;AFR_AF=0;EUR_AF=0.0129;SAS_AF=0.002;AA=G|||;VT=SNP
3	60107930	rs2885254	T	C	100	PASS	AC=2785;AF=0.55611;AN=5008;NS=2504;DP=17340;EAS_AF=0.3393;AMR_AF=0.5216;AFR_AF=0.6218;EUR_AF=0.6262;SAS_AF=0.6431;AA=C|||;VT=SNP
3	60107964	rs5007870	T	G	100	PASS	AC=87;AF=0.0173722;AN=5008;NS=2504;DP=17022;EAS_AF=0.001;AMR_AF=0.0231;AFR_AF=0.0113;EUR_AF=0.0398;SAS_AF=0.0153;AA=T|||;VT=SNP
3	60108025	rs2361338	C	T	100	PASS	AC=1013;AF=0.202276;AN=5008;NS=2504;DP=18594;EAS_AF=0.1458;AMR_AF=0.1844;AFR_AF=0.1271;EUR_AF=0.328;SAS_AF=0.2454;AA=C|||;VT=SNP
3	60108030	rs4465902	T	C	100	PASS	AC=748;AF=0.149361;AN=5008;NS=2504;DP=18665;EAS_AF=0.1101;AMR_AF=0.1772;AFR_AF=0.1256;EUR_AF=0.1441;SAS_AF=0.2076;AA=T|||;VT=SNP
3	60108065	rs4289309	A	G	100	PASS	AC=747;AF=0.149161;AN=5008;NS=2504;DP=18266;EAS_AF=0.1101;AMR_AF=0.1758;AFR_AF=0.1256;EUR_AF=0.1441;SAS_AF=0.2076;AA=G|||;VT=SNP
3	60108087	rs4542973	G	T	100	PASS	AC=747;AF=0.149161;AN=5008;NS=2504;DP=17960;EAS_AF=0.1101;AMR_AF=0.1758;AFR_AF=0.1256;EUR_AF=0.1441;SAS_AF=0.2076;AA=T|||;VT=SNP
3	60108210	rs4622857	G	A	100	PASS	AC=747;AF=0.149161;AN=5008;NS=2504;DP=17254;EAS_AF=0.1101;AMR_AF=0.1758;AFR_AF=0.1256;EUR_AF=0.1441;SAS_AF=0.2076;AA=G|||;VT=SNP
3	60108296	rs4465903	T	C	100	PASS	AC=749;AF=0.149561;AN=5008;NS=2504;DP=16867;EAS_AF=0.1101;AMR_AF=0.1758;AFR_AF=0.1256;EUR_AF=0.1441;SAS_AF=0.2096;AA=T|||;VT=SNP
3	60108357	rs4234290	T	C	100	PASS	AC=815;AF=0.16274;AN=5008;NS=2504;DP=16930;EAS_AF=0.4772;AMR_AF=0.2046;AFR_AF=0.0008;EUR_AF=0.0199;SAS_AF=0.1748;AA=T|||;VT=SNP
3	60108413	rs4679637	T	G	100	PASS	AC=3876;AF=0.773962;AN=5008;NS=2504;DP=16142;EAS_AF=0.8115;AMR_AF=0.7493;AFR_AF=0.8207;EUR_AF=0.6481;SAS_AF=0.819;AA=G|||;VT=SNP
3	60108517	rs35345892	G	A	100	PASS	AC=2142;AF=0.427716;AN=5008;NS=2504;DP=16596;EAS_AF=0.2232;AMR_AF=0.3516;AFR_AF=0.5779;EUR_AF=0.4801;SAS_AF=0.4356;AA=A|||;VT=SNP
3	60108734	rs77459161	T	C	100	PASS	AC=747;AF=0.149161;AN=5008;NS=2504;DP=15941;EAS_AF=0.1101;AMR_AF=0.1758;AFR_AF=0.1248;EUR_AF=0.1431;SAS_AF=0.2096;AA=C|||;VT=SNP
3	60108735	rs74572528	G	A	100	PASS	AC=695;AF=0.138778;AN=5008;NS=2504;DP=15959;EAS_AF=0.1101;AMR_AF=0.1715;AFR_AF=0.0885;EUR_AF=0.1421;SAS_AF=0.2096;AA=A|||;VT=SNP
3	60108994	rs72882755	C	T	100	PASS	AC=694;AF=0.138578;AN=5008;NS=2504;DP=17506;EAS_AF=0.1091;AMR_AF=0.1715;AFR_AF=0.0877;EUR_AF=0.1431;SAS_AF=0.2096;AA=C|||;VT=SNP
3	60109015	rs72882758	G	A	100	PASS	AC=698;AF=0.139377;AN=5008;NS=2504;DP=17163;EAS_AF=0.1101;AMR_AF=0.1715;AFR_AF=0.09;EUR_AF=0.1421;SAS_AF=0.2106;AA=G|||;VT=SNP
3	60109057	rs72882760	C	T	100	PASS	AC=696;AF=0.138978;AN=5008;NS=2504;DP=17461;EAS_AF=0.1101;AMR_AF=0.1715;AFR_AF=0.0893;EUR_AF=0.1421;SAS_AF=0.2096;AA=T|||;VT=SNP
3	60109117	rs72882762	T	C	100	PASS	AC=696;AF=0.138978;AN=5008;NS=2504;DP=17251;EAS_AF=0.1111;AMR_AF=0.1715;AFR_AF=0.0877;EUR_AF=0.1431;SAS_AF=0.2096;AA=T|||;VT=SNP
3	60109302	rs115784186	T	C	100	PASS	AC=87;AF=0.0173722;AN=5008;NS=2504;DP=16328;EAS_AF=0.001;AMR_AF=0.0231;AFR_AF=0.0113;EUR_AF=0.0398;SAS_AF=0.0153;AA=T|||;VT=SNP
3	60109323	rs75207763	T	G	100	PASS	AC=365;AF=0.0728834;AN=5008;NS=2504;DP=15396;EAS_AF=0.1042;AMR_AF=0.1167;AFR_AF=0.0113;EUR_AF=0.0885;SAS_AF=0.0767;AA=T|||;VT=SNP
3	60109369	rs9846395	G	A	100	PASS	AC=1046;AF=0.208866;AN=5008;NS=2504;DP=13463;EAS_AF=0.1736;AMR_AF=0.1844;AFR_AF=0.1188;EUR_AF=0.3429;SAS_AF=0.2464;AA=G|||;VT=SNP
3	60109669	rs6798836	C	G	100	PASS	AC=4736;AF=0.945687;AN=5008;NS=2504;DP=6662;EAS_AF=0.9821;AMR_AF=0.9352;AFR_AF=0.969;EUR_AF=0.9294;SAS_AF=0.9008;AA=G|||;VT=SNP
3	60109679	rs80056411	C	G	100	PASS	AC=798;AF=0.159345;AN=5008;NS=2504;DP=5969;EAS_AF=0.1111;AMR_AF=0.1772;AFR_AF=0.1619;EUR_AF=0.1392;SAS_AF=0.2137;AA=G|||;VT=SNP
3	60110048	rs74649850	G	C	100	PASS	AC=366;AF=0.0730831;AN=5008;NS=2504;DP=16343;EAS_AF=0.1052;AMR_AF=0.1167;AFR_AF=0.0113;EUR_AF=0.0885;SAS_AF=0.0767;AA=G|||;VT=SNP
3	60110143	rs7643359	C	A	100	PASS	AC=2956;AF=0.590256;AN=5008;NS=2504;DP=19296;EAS_AF=0.3393;AMR_AF=0.5303;AFR_AF=0.7458;EUR_AF=0.6252;SAS_AF=0.6452;AA=A|||;VT=SNP
3	60110171	rs2178929	G	A	100	PASS	AC=2217;AF=0.442692;AN=5008;NS=2504;DP=19487;EAS_AF=0.256;AMR_AF=0.3559;AFR_AF=0.6089;EUR_AF=0.4811;SAS_AF=0.4325;AA=G|||;VT=SNP
3	60110225	rs7615233	T	G	100	PASS	AC=2216;AF=0.442492;AN=5008;NS=2504;DP=19000;EAS_AF=0.256;AMR_AF=0.3559;AFR_AF=0.6082;EUR_AF=0.4811;SAS_AF=0.4325;AA=G|||;VT=SNP
3	60110337	rs9813494	A	G	100	PASS	AC=2871;AF=0.573283;AN=5008;NS=2504;DP=20458;EAS_AF=0.3671;AMR_AF=0.5231;AFR_AF=0.6634;EUR_AF=0.6262;SAS_AF=0.6452;AA=G|||;VT=SNP
3	60110406	rs9813638	A	G	100	PASS	AC=1778;AF=0.355032;AN=5008;NS=2504;DP=22930;EAS_AF=0.2569;AMR_AF=0.3228;AFR_AF=0.2943;EUR_AF=0.4801;SAS_AF=0.4325;AA=A|||;VT=SNP
3	60110412	rs9871341	T	C	100	PASS	AC=2106;AF=0.420527;AN=5008;NS=2504;DP=22748;EAS_AF=0.2569;AMR_AF=0.3516;AFR_AF=0.525;EUR_AF=0.4831;SAS_AF=0.4325;AA=T|||;VT=SNP
3	60110443	rs9311750	C	T	100	PASS	AC=2048;AF=0.408946;AN=5008;NS=2504;DP=21677;EAS_AF=0.256;AMR_AF=0.3429;AFR_AF=0.4887;EUR_AF=0.4801;SAS_AF=0.4325;AA=T|||;VT=SNP
3	60110502	rs12107521	G	A	100	PASS	AC=216;AF=0.043131;AN=5008;NS=2504;DP=20742;EAS_AF=0.006;AMR_AF=0.0303;AFR_AF=0.0545;EUR_AF=0.0149;SAS_AF=0.1043;AA=G|||;VT=SNP
3	60110529	rs9311751	A	G	100	PASS	AC=2050;AF=0.409345;AN=5008;NS=2504;DP=20504;EAS_AF=0.256;AMR_AF=0.3429;AFR_AF=0.4887;EUR_AF=0.4801;SAS_AF=0.4346;AA=G|||;VT=SNP
3	60110558	rs9813806	A	C	100	PASS	AC=2051;AF=0.409545;AN=5008;NS=2504;DP=19681;EAS_AF=0.256;AMR_AF=0.3429;AFR_AF=0.4887;EUR_AF=0.4811;SAS_AF=0.4346;AA=C|||;VT=SNP
3	60110683	rs9855874	G	A	100	PASS	AC=2048;AF=0.408946;AN=5008;NS=2504;DP=18938;EAS_AF=0.256;AMR_AF=0.3429;AFR_AF=0.4887;EUR_AF=0.4801;SAS_AF=0.4325;AA=G|||;VT=SNP
3	60110821	rs12106838	A	C	100	PASS	AC=771;AF=0.153954;AN=5008;NS=2504;DP=16172;EAS_AF=0.1121;AMR_AF=0.1744;AFR_AF=0.1377;EUR_AF=0.1451;SAS_AF=0.2137;AA=A|||;VT=SNP
3	60110882	rs72882775	C	A	100	PASS	AC=859;AF=0.171526;AN=5008;NS=2504;DP=18284;EAS_AF=0.1091;AMR_AF=0.1816;AFR_AF=0.2035;EUR_AF=0.1441;SAS_AF=0.2137;AA=C|||;VT=SNP
3	60110914	rs58595175	C	G	100	PASS	AC=2063;AF=0.411941;AN=5008;NS=2504;DP=18089;EAS_AF=0.256;AMR_AF=0.3444;AFR_AF=0.4985;EUR_AF=0.4811;SAS_AF=0.4325;AA=G|||;VT=SNP
3	60111056	rs9818283	A	T	100	PASS	AC=2005;AF=0.400359;AN=5008;NS=2504;DP=19534;EAS_AF=0.254;AMR_AF=0.3285;AFR_AF=0.4879;EUR_AF=0.4523;SAS_AF=0.4305;AA=A|||;VT=SNP
3	60111062	rs9876035	T	A	100	PASS	AC=2006;AF=0.400559;AN=5008;NS=2504;DP=19496;EAS_AF=0.254;AMR_AF=0.3285;AFR_AF=0.4887;EUR_AF=0.4523;SAS_AF=0.4305;AA=A|||;VT=SNP
3	60111266	rs9856850	G	A	100	PASS	AC=2007;AF=0.400759;AN=5008;NS=2504;DP=16619;EAS_AF=0.251;AMR_AF=0.3285;AFR_AF=0.4909;EUR_AF=0.4533;SAS_AF=0.4305;AA=G|||;VT=SNP
3	60111308	rs9818726	A	G	100	PASS	AC=2379;AF=0.47504;AN=5008;NS=2504;DP=13796;EAS_AF=0.3611;AMR_AF=0.4452;AFR_AF=0.5023;EUR_AF=0.5427;SAS_AF=0.5072;AA=G|||;VT=SNP
3	60111440	rs73097523	T	G	100	PASS	AC=743;AF=0.148363;AN=5008;NS=2504;DP=19630;EAS_AF=0.0774;AMR_AF=0.1412;AFR_AF=0.177;EUR_AF=0.1501;SAS_AF=0.1861;AA=T|||;VT=SNP
3	60111677	rs9823129	A	G	100	PASS	AC=2378;AF=0.47484;AN=5008;NS=2504;DP=18446;EAS_AF=0.3611;AMR_AF=0.4452;AFR_AF=0.5015;EUR_AF=0.5427;SAS_AF=0.5072;AA=G|||;VT=SNP
3	60111767	rs2178930	T	C	100	PASS	AC=2827;AF=0.564497;AN=5008;NS=2504;DP=19782;EAS_AF=0.3681;AMR_AF=0.5086;AFR_AF=0.6596;EUR_AF=0.5974;SAS_AF=0.6442;AA=C|||;VT=SNP
3	60111969	rs79124816	T	G	100	PASS	AC=90;AF=0.0179712;AN=5008;NS=2504;DP=19871;EAS_AF=0.001;AMR_AF=0.0231;AFR_AF=0.0113;EUR_AF=0.0388;SAS_AF=0.0194;AA=T|||;VT=SNP
3	60112295	rs722070	G	A	100	PASS	AC=2013;AF=0.401957;AN=5008;NS=2504;DP=20000;EAS_AF=0.25;AMR_AF=0.3285;AFR_AF=0.4856;EUR_AF=0.4533;SAS_AF=0.4448;AA=A|||;VT=SNP
3	60112359	rs722071	T	C	100	PASS	AC=2829;AF=0.564896;AN=5008;NS=2504;DP=20267;EAS_AF=0.369;AMR_AF=0.5086;AFR_AF=0.6573;EUR_AF=0.5994;SAS_AF=0.6462;AA=C|||;VT=SNP
3	60112529	rs56687712	G	C	100	PASS	AC=2003;AF=0.39996;AN=5008;NS=2504;DP=18838;EAS_AF=0.255;AMR_AF=0.3184;AFR_AF=0.4849;EUR_AF=0.4473;SAS_AF=0.4438;AA=C|||;VT=SNP
3	60112530	rs59481751	G	C	100	PASS	AC=2003;AF=0.39996;AN=5008;NS=2504;DP=18996;EAS_AF=0.255;AMR_AF=0.3184;AFR_AF=0.4849;EUR_AF=0.4473;SAS_AF=0.4438;AA=C|||;VT=SNP
3	60112549	rs66933131	G	C	100	PASS	AC=2002;AF=0.39976;AN=5008;NS=2504;DP=18883;EAS_AF=0.255;AMR_AF=0.3184;AFR_AF=0.4849;EUR_AF=0.4473;SAS_AF=0.4427;AA=C|||;VT=SNP
3	60112608	rs66489460	G	A	100	PASS	AC=2001;AF=0.399561;AN=5008;NS=2504;DP=19282;EAS_AF=0.255;AMR_AF=0.3184;AFR_AF=0.4856;EUR_AF=0.4463;SAS_AF=0.4417;AA=A|||;VT=SNP
3	60112645	rs62240241	G	A	100	PASS	AC=1836;AF=0.366613;AN=5008;NS=2504;DP=19404;EAS_AF=0.25;AMR_AF=0.3055;AFR_AF=0.3699;EUR_AF=0.4463;SAS_AF=0.4438;AA=G|||;VT=SNP
3	60112658	rs73097527	G	A	100	PASS	AC=711;AF=0.141973;AN=5008;NS=2504;DP=19781;EAS_AF=0.0774;AMR_AF=0.1398;AFR_AF=0.1536;EUR_AF=0.1392;SAS_AF=0.1973;AA=G|||;VT=SNP
3	60112798	rs116197896	T	G	100	PASS	AC=36;AF=0.0071885;AN=5008;NS=2504;DP=18268;EAS_AF=0;AMR_AF=0.0144;AFR_AF=0.0015;EUR_AF=0.0239;SAS_AF=0;AA=T|||;VT=SNP
3	60112799	rs115208463	C	A	100	PASS	AC=35;AF=0.00698882;AN=5008;NS=2504;DP=18300;EAS_AF=0;AMR_AF=0.0144;AFR_AF=0.0015;EUR_AF=0.0229;SAS_AF=0;AA=C|||;VT=SNP
3	60112829	rs60801834	C	T	100	PASS	AC=1084;AF=0.216454;AN=5008;NS=2504;DP=18010;EAS_AF=0.1756;AMR_AF=0.1671;AFR_AF=0.1891;EUR_AF=0.2883;SAS_AF=0.2566;AA=C|||;VT=SNP
3	60112830	rs55659703	A	G	100	PASS	AC=2479;AF=0.495008;AN=5008;NS=2504;DP=18040;EAS_AF=0.375;AMR_AF=0.4496;AFR_AF=0.5514;EUR_AF=0.5417;SAS_AF=0.5266;AA=G|||;VT=SNP
3	60112854	rs41397044	C	T	100	PASS	AC=1254;AF=0.250399;AN=5008;NS=2504;DP=18163;EAS_AF=0.1756;AMR_AF=0.1816;AFR_AF=0.3079;EUR_AF=0.2893;SAS_AF=0.2587;AA=C|||;VT=SNP
3	60113107	rs77324651	T	A	100	PASS	AC=1033;AF=0.20627;AN=5008;NS=2504;DP=16815;EAS_AF=0.1081;AMR_AF=0.2262;AFR_AF=0.2602;EUR_AF=0.1421;SAS_AF=0.2863;AA=A|||;VT=SNP
3	60113468	rs66498237	T	C	100	PASS	AC=1225;AF=0.244609;AN=5008;NS=2504;DP=14778;EAS_AF=0.3978;AMR_AF=0.2378;AFR_AF=0.1051;EUR_AF=0.3231;SAS_AF=0.1994;AA=T|||;VT=SNP
3	60113545	rs9829738	A	G	100	PASS	AC=2848;AF=0.56869;AN=5008;NS=2504;DP=15929;EAS_AF=0.6429;AMR_AF=0.5303;AFR_AF=0.3525;EUR_AF=0.7525;SAS_AF=0.6227;AA=A|||;VT=SNP
3	60113719	rs11915829	T	C	100	PASS	AC=482;AF=0.096246;AN=5008;NS=2504;DP=20682;EAS_AF=0.123;AMR_AF=0.0807;AFR_AF=0.0825;EUR_AF=0.0368;SAS_AF=0.1595;AA=T|||;VT=SNP
3	60113861	rs9833904	A	G	100	PASS	AC=1045;AF=0.208666;AN=5008;NS=2504;DP=20354;EAS_AF=0.1558;AMR_AF=0.33;AFR_AF=0.1853;EUR_AF=0.165;SAS_AF=0.2536;AA=A|||;VT=SNP
3	60113968	rs7616359	G	A	100	PASS	AC=2191;AF=0.4375;AN=5008;NS=2504;DP=19671;EAS_AF=0.2708;AMR_AF=0.4669;AFR_AF=0.5159;EUR_AF=0.4145;SAS_AF=0.5061;AA=G|||;VT=SNP
3	60114118	rs13088055	G	A	100	PASS	AC=730;AF=0.145767;AN=5008;NS=2504;DP=22145;EAS_AF=0.1171;AMR_AF=0.1095;AFR_AF=0.0348;EUR_AF=0.2505;SAS_AF=0.2434;AA=G|||;VT=SNP
3	60114233	rs13087782	A	G	100	PASS	AC=2170;AF=0.433307;AN=5008;NS=2504;DP=22950;EAS_AF=0.2718;AMR_AF=0.464;AFR_AF=0.5;EUR_AF=0.4155;SAS_AF=0.5061;AA=G|||;VT=SNP
3	60114403	rs116139282	T	G	100	PASS	AC=117;AF=0.0233626;AN=5008;NS=2504;DP=21620;EAS_AF=0;AMR_AF=0.0187;AFR_AF=0.0461;EUR_AF=0.0288;SAS_AF=0.0143;AA=T|||;VT=SNP
3	60114556	rs76226884	G	A	100	PASS	AC=1026;AF=0.204872;AN=5008;NS=2504;DP=19482;EAS_AF=0.1528;AMR_AF=0.3271;AFR_AF=0.1952;EUR_AF=0.1551;SAS_AF=0.2362;AA=G|||;VT=SNP
3	60114621	rs34600946	T	C	100	PASS	AC=743;AF=0.148363;AN=5008;NS=2504;DP=20167;EAS_AF=0.126;AMR_AF=0.111;AFR_AF=0.0356;EUR_AF=0.2515;SAS_AF=0.2444;AA=t|||;VT=SNP
3	60115140	rs9839662	A	G	100	PASS	AC=1096;AF=0.21885;AN=5008;NS=2504;DP=19735;EAS_AF=0.1508;AMR_AF=0.3329;AFR_AF=0.2269;EUR_AF=0.166;SAS_AF=0.2515;AA=A|||;VT=SNP
3	60115250	rs74792483	G	C	100	PASS	AC=486;AF=0.0970447;AN=5008;NS=2504;DP=17737;EAS_AF=0.123;AMR_AF=0.0865;AFR_AF=0.0809;EUR_AF=0.0398;SAS_AF=0.1585;AA=G|||;VT=SNP
3	60115462	rs41355450	T	G	100	PASS	AC=1097;AF=0.21905;AN=5008;NS=2504;DP=17184;EAS_AF=0.1528;AMR_AF=0.3314;AFR_AF=0.2262;EUR_AF=0.166;SAS_AF=0.2526;AA=T|||;VT=SNP
3	60115653	rs12638815	G	A	100	PASS	AC=736;AF=0.146965;AN=5008;NS=2504;DP=18588;EAS_AF=0.1181;AMR_AF=0.1095;AFR_AF=0.0386;EUR_AF=0.2505;SAS_AF=0.2434;AA=G|||;VT=SNP
3	60115726	rs12633953	A	G	100	PASS	AC=740;AF=0.147764;AN=5008;NS=2504;DP=17908;EAS_AF=0.1181;AMR_AF=0.1095;AFR_AF=0.0416;EUR_AF=0.2505;SAS_AF=0.2434;AA=A|||;VT=SNP
3	60115757	rs2064015	T	G	100	PASS	AC=1097;AF=0.21905;AN=5008;NS=2504;DP=18381;EAS_AF=0.1528;AMR_AF=0.3314;AFR_AF=0.2262;EUR_AF=0.166;SAS_AF=0.2526;AA=T|||;VT=SNP
3	60115937	rs12639423	G	A	100	PASS	AC=749;AF=0.149561;AN=5008;NS=2504;DP=20829;EAS_AF=0.1171;AMR_AF=0.111;AFR_AF=0.0401;EUR_AF=0.2505;SAS_AF=0.2546;AA=G|||;VT=SNP
3	60116055	rs2064016	T	C	100	PASS	AC=1111;AF=0.221845;AN=5008;NS=2504;DP=20426;EAS_AF=0.1518;AMR_AF=0.3357;AFR_AF=0.2337;EUR_AF=0.166;SAS_AF=0.2546;AA=T|||;VT=SNP
3	60116087	rs80064068	G	A	100	PASS	AC=444;AF=0.0886581;AN=5008;NS=2504;DP=20053;EAS_AF=0.121;AMR_AF=0.0778;AFR_AF=0.0552;EUR_AF=0.0398;SAS_AF=0.1585;AA=G|||;VT=SNP
3	60116304	rs11921817	A	G	100	PASS	AC=520;AF=0.103834;AN=5008;NS=2504;DP=19330;EAS_AF=0.123;AMR_AF=0.0879;AFR_AF=0.1051;EUR_AF=0.0408;SAS_AF=0.1585;AA=A|||;VT=SNP
3	60116356	rs2064017	A	T	100	PASS	AC=1106;AF=0.220847;AN=5008;NS=2504;DP=18802;EAS_AF=0.1518;AMR_AF=0.3343;AFR_AF=0.2322;EUR_AF=0.166;SAS_AF=0.2526;AA=A|||;VT=SNP
3	60116397	rs2064018	C	T	100	PASS	AC=1106;AF=0.220847;AN=5008;NS=2504;DP=17855;EAS_AF=0.1518;AMR_AF=0.3343;AFR_AF=0.2322;EUR_AF=0.166;SAS_AF=0.2526;AA=C|||;VT=SNP
3	60116440	rs2064019	T	C	100	PASS	AC=1023;AF=0.204273;AN=5008;NS=2504;DP=16668;EAS_AF=0.1518;AMR_AF=0.33;AFR_AF=0.1679;EUR_AF=0.166;SAS_AF=0.2577;AA=T|||;VT=SNP
3	60116660	rs11918355	T	G	100	PASS	AC=2821;AF=0.563299;AN=5008;NS=2504;DP=16118;EAS_AF=0.3929;AMR_AF=0.5735;AFR_AF=0.6611;EUR_AF=0.4851;SAS_AF=0.68;AA=N|||;VT=SNP
3	60116666	rs116583085	A	C	100	PASS	AC=73;AF=0.0145767;AN=5008;NS=2504;DP=16020;EAS_AF=0;AMR_AF=0.0159;AFR_AF=0.0144;EUR_AF=0.0288;SAS_AF=0.0143;AA=a|||;VT=SNP
3	60116823	rs116721496	T	C	100	PASS	AC=966;AF=0.192891;AN=5008;NS=2504;DP=14504;EAS_AF=0.123;AMR_AF=0.1297;AFR_AF=0.3888;EUR_AF=0.0696;SAS_AF=0.1718;AA=t|||;VT=SNP
3	60117021	rs4679514	A	G	100	PASS	AC=4929;AF=0.984225;AN=5008;NS=2504;DP=17578;EAS_AF=0.996;AMR_AF=0.9582;AFR_AF=0.9985;EUR_AF=0.9632;SAS_AF=0.9928;AA=g|||;VT=SNP
3	60117423	rs72884606	C	T	100	PASS	AC=732;AF=0.146166;AN=5008;NS=2504;DP=18094;EAS_AF=0.0585;AMR_AF=0.1686;AFR_AF=0.2012;EUR_AF=0.1262;SAS_AF=0.1667;AA=c|||;VT=SNP
3	60117477	rs72884607	A	G	100	PASS	AC=756;AF=0.150958;AN=5008;NS=2504;DP=19225;EAS_AF=0.0585;AMR_AF=0.17;AFR_AF=0.211;EUR_AF=0.1262;SAS_AF=0.1769;AA=a|||;VT=SNP
3	60117642	rs61085940	T	C	100	PASS	AC=663;AF=0.132388;AN=5008;NS=2504;DP=21332;EAS_AF=0.127;AMR_AF=0.1124;AFR_AF=0.1415;EUR_AF=0.0785;SAS_AF=0.1953;AA=t|||;VT=SNP
3	60118008	rs13080137	G	A	100	PASS	AC=674;AF=0.134585;AN=5008;NS=2504;DP=20171;EAS_AF=0.1081;AMR_AF=0.0994;AFR_AF=0.0363;EUR_AF=0.2445;SAS_AF=0.2065;AA=A|||;VT=SNP
3	60118181	rs13080038	A	G	100	PASS	AC=1755;AF=0.350439;AN=5008;NS=2504;DP=19714;EAS_AF=0.3006;AMR_AF=0.5101;AFR_AF=0.1346;EUR_AF=0.5308;SAS_AF=0.3947;AA=A|||;VT=SNP
3	60118190	rs73097532	C	T	100	PASS	AC=680;AF=0.135783;AN=5008;NS=2504;DP=19650;EAS_AF=0.002;AMR_AF=0.1499;AFR_AF=0.174;EUR_AF=0.2783;SAS_AF=0.0654;AA=T|||;VT=SNP
3	60118730	rs56339134	C	G	100	PASS	AC=1921;AF=0.383586;AN=5008;NS=2504;DP=18724;EAS_AF=0.2312;AMR_AF=0.4553;AFR_AF=0.3631;EUR_AF=0.503;SAS_AF=0.3947;AA=G|||;VT=SNP
3	60118879	rs9682976	C	T	100	PASS	AC=475;AF=0.0948482;AN=5008;NS=2504;DP=17570;EAS_AF=0.0536;AMR_AF=0.1081;AFR_AF=0.1513;EUR_AF=0.0596;SAS_AF=0.0879;AA=A|||;VT=SNP
3	60118990	rs9682987	G	A	100	PASS	AC=475;AF=0.0948482;AN=5008;NS=2504;DP=18795;EAS_AF=0.0536;AMR_AF=0.1081;AFR_AF=0.1513;EUR_AF=0.0596;SAS_AF=0.0879;AA=G|||;VT=SNP
3	60119081	rs2361339	C	T	100	PASS	AC=714;AF=0.142572;AN=5008;NS=2504;DP=18718;EAS_AF=0.0546;AMR_AF=0.121;AFR_AF=0.3222;EUR_AF=0.0616;SAS_AF=0.089;AA=C|||;VT=SNP
3	60119143	rs78847124	G	A	100	PASS	AC=432;AF=0.086262;AN=5008;NS=2504;DP=19448;EAS_AF=0.1131;AMR_AF=0.0403;AFR_AF=0.0726;EUR_AF=0.0189;SAS_AF=0.1789;AA=G|||;VT=SNP
3	60119817	rs7427130	C	T	100	PASS	AC=522;AF=0.104233;AN=5008;NS=2504;DP=17503;EAS_AF=0.0536;AMR_AF=0.1081;AFR_AF=0.1861;EUR_AF=0.0596;SAS_AF=0.089;AA=C|||;VT=SNP
3	60119998	rs9820356	T	C	100	PASS	AC=180;AF=0.0359425;AN=5008;NS=2504;DP=19912;EAS_AF=0;AMR_AF=0.0317;AFR_AF=0.0129;EUR_AF=0.0666;SAS_AF=0.0757;AA=T|||;VT=SNP
3	60120068	rs17379551	A	G	100	PASS	AC=1657;AF=0.330871;AN=5008;NS=2504;DP=19570;EAS_AF=0.2232;AMR_AF=0.438;AFR_AF=0.1762;EUR_AF=0.504;SAS_AF=0.3967;AA=A|||;VT=SNP
3	60120243	rs10510828	A	G	100	PASS	AC=1692;AF=0.337859;AN=5008;NS=2504;DP=20048;EAS_AF=0.2222;AMR_AF=0.4395;AFR_AF=0.2035;EUR_AF=0.505;SAS_AF=0.3947;AA=A|||;VT=SNP
3	60120257	rs35411457	G	A	100	PASS	AC=86;AF=0.0171725;AN=5008;NS=2504;DP=20217;EAS_AF=0;AMR_AF=0.0403;AFR_AF=0.0015;EUR_AF=0.0527;SAS_AF=0.0031;AA=G|||;VT=SNP
3	60120437	rs9876439	C	T	100	PASS	AC=189;AF=0.0377396;AN=5008;NS=2504;DP=22114;EAS_AF=0;AMR_AF=0.036;AFR_AF=0.0242;EUR_AF=0.0666;SAS_AF=0.0665;AA=C|||;VT=SNP
3	60120954	rs7628184	A	G	100	PASS	AC=440;AF=0.0878594;AN=5008;NS=2504;DP=19974;EAS_AF=0;AMR_AF=0.0663;AFR_AF=0.239;EUR_AF=0.0656;SAS_AF=0.0123;AA=A|||;VT=SNP
3	60120995	rs7638267	G	A	100	PASS	AC=568;AF=0.113419;AN=5008;NS=2504;DP=19366;EAS_AF=0.0516;AMR_AF=0.1124;AFR_AF=0.2103;EUR_AF=0.0606;SAS_AF=0.1012;AA=A|||;VT=SNP
3	60121031	rs111572532	T	C	100	PASS	AC=57;AF=0.0113818;AN=5008;NS=2504;DP=18887;EAS_AF=0.002;AMR_AF=0.0043;AFR_AF=0;EUR_AF=0.0159;SAS_AF=0.0368;AA=T|||;VT=SNP
3	60121220	rs9881474	C	T	100	PASS	AC=839;AF=0.167532;AN=5008;NS=2504;DP=19220;EAS_AF=0.0546;AMR_AF=0.1254;AFR_AF=0.4047;EUR_AF=0.0616;SAS_AF=0.1022;AA=T|||;VT=SNP
3	60121321	rs9826272	T	C	100	PASS	AC=841;AF=0.167931;AN=5008;NS=2504;DP=18825;EAS_AF=0.0546;AMR_AF=0.1268;AFR_AF=0.4062;EUR_AF=0.0616;SAS_AF=0.1012;AA=T|||;VT=SNP
3	60121440	rs9881795	C	T	100	PASS	AC=838;AF=0.167332;AN=5008;NS=2504;DP=19039;EAS_AF=0.0546;AMR_AF=0.1254;AFR_AF=0.4047;EUR_AF=0.0616;SAS_AF=0.1012;AA=C|||;VT=SNP
3	60121485	rs17379746	C	T	100	PASS	AC=478;AF=0.0954473;AN=5008;NS=2504;DP=19594;EAS_AF=0.0546;AMR_AF=0.1081;AFR_AF=0.152;EUR_AF=0.0606;SAS_AF=0.0879;AA=C|||;VT=SNP
3	60121883	rs79177799	T	C	100	PASS	AC=37;AF=0.00738818;AN=5008;NS=2504;DP=19445;EAS_AF=0;AMR_AF=0.0187;AFR_AF=0.0015;EUR_AF=0.0179;SAS_AF=0.0041;AA=T|||;VT=SNP
3	60122023	rs17062315	G	C	100	PASS	AC=836;AF=0.166933;AN=5008;NS=2504;DP=20298;EAS_AF=0.0546;AMR_AF=0.1254;AFR_AF=0.4039;EUR_AF=0.0626;SAS_AF=0.0992;AA=G|||;VT=SNP
3	60122071	rs76711549	A	G	100	PASS	AC=172;AF=0.034345;AN=5008;NS=2504;DP=21191;EAS_AF=0.001;AMR_AF=0.0519;AFR_AF=0.0204;EUR_AF=0.0686;SAS_AF=0.0399;AA=A|||;VT=SNP
3	60122156	rs17062321	C	T	100	PASS	AC=836;AF=0.166933;AN=5008;NS=2504;DP=21548;EAS_AF=0.0556;AMR_AF=0.1254;AFR_AF=0.4017;EUR_AF=0.0626;SAS_AF=0.1012;AA=C|||;VT=SNP
3	60122415	rs114807731	G	A	100	PASS	AC=20;AF=0.00399361;AN=5008;NS=2504;DP=18643;EAS_AF=0;AMR_AF=0.0043;AFR_AF=0;EUR_AF=0.0119;SAS_AF=0.0051;AA=g|||;VT=SNP
3	60122472	rs12629469	G	A	100	PASS	AC=1510;AF=0.301518;AN=5008;NS=2504;DP=18766;EAS_AF=0.2133;AMR_AF=0.4135;AFR_AF=0.121;EUR_AF=0.4881;SAS_AF=0.365;AA=G|||;VT=SNP
3	60122926	rs9681146	G	A	100	PASS	AC=567;AF=0.113219;AN=5008;NS=2504;DP=17539;EAS_AF=0.0526;AMR_AF=0.1124;AFR_AF=0.2179;EUR_AF=0.0616;SAS_AF=0.0879;AA=G|||;VT=SNP
3	60122955	rs17062324	T	G	100	PASS	AC=849;AF=0.169529;AN=5008;NS=2504;DP=17689;EAS_AF=0.0546;AMR_AF=0.1297;AFR_AF=0.41;EUR_AF=0.0626;SAS_AF=0.1012;AA=T|||;VT=SNP
3	60123450	rs77563983	A	T	100	PASS	AC=169;AF=0.033746;AN=5008;NS=2504;DP=21793;EAS_AF=0;AMR_AF=0.0317;AFR_AF=0.0129;EUR_AF=0.0656;SAS_AF=0.0654;AA=A|||;VT=SNP
3	60123504	rs17314091	G	A	100	PASS	AC=169;AF=0.033746;AN=5008;NS=2504;DP=22513;EAS_AF=0;AMR_AF=0.0317;AFR_AF=0.0129;EUR_AF=0.0656;SAS_AF=0.0654;AA=g|||;VT=SNP
3	60123522	rs10510829	A	G	100	PASS	AC=751;AF=0.14996;AN=5008;NS=2504;DP=22589;EAS_AF=0.131;AMR_AF=0.121;AFR_AF=0.0454;EUR_AF=0.2207;SAS_AF=0.2587;AA=A|||;VT=SNP
3	60123553	rs75221616	C	G	100	PASS	AC=118;AF=0.0235623;AN=5008;NS=2504;DP=22787;EAS_AF=0;AMR_AF=0.0461;AFR_AF=0.0068;EUR_AF=0.0646;SAS_AF=0.0123;AA=C|||;VT=SNP
3	60123565	rs78428117	G	A	100	PASS	AC=269;AF=0.0537141;AN=5008;NS=2504;DP=22595;EAS_AF=0;AMR_AF=0.0591;AFR_AF=0.1044;EUR_AF=0.0646;SAS_AF=0.0256;AA=A|||;VT=SNP
3	60123590	rs11715209	A	G	100	PASS	AC=726;AF=0.144968;AN=5008;NS=2504;DP=22042;EAS_AF=0.131;AMR_AF=0.121;AFR_AF=0.0265;EUR_AF=0.2207;SAS_AF=0.2587;AA=A|||;VT=SNP
3	60123603	rs75630459	T	C	100	PASS	AC=115;AF=0.0229633;AN=5008;NS=2504;DP=21761;EAS_AF=0;AMR_AF=0.0461;AFR_AF=0.0045;EUR_AF=0.0646;SAS_AF=0.0123;AA=T|||;VT=SNP
3	60124230	rs7623479	A	G	100	PASS	AC=1902;AF=0.379792;AN=5008;NS=2504;DP=23045;EAS_AF=0.2282;AMR_AF=0.4957;AFR_AF=0.2731;EUR_AF=0.5676;SAS_AF=0.4049;AA=A|||;VT=SNP
3	60124388	rs2361340	T	C	100	PASS	AC=3315;AF=0.661941;AN=5008;NS=2504;DP=20875;EAS_AF=0.4097;AMR_AF=0.7363;AFR_AF=0.6203;EUR_AF=0.8439;SAS_AF=0.7382;AA=T|||;VT=SNP
3	60124510	rs9860134	A	G	100	PASS	AC=169;AF=0.033746;AN=5008;NS=2504;DP=20770;EAS_AF=0;AMR_AF=0.0317;AFR_AF=0.0129;EUR_AF=0.0656;SAS_AF=0.0654;AA=A|||;VT=SNP
3	60124580	rs6788821	G	A	100	PASS	AC=1495;AF=0.298522;AN=5008;NS=2504;DP=21658;EAS_AF=0.1806;AMR_AF=0.2651;AFR_AF=0.2799;EUR_AF=0.3419;SAS_AF=0.4243;AA=A|||;VT=SNP
3	60124674	rs78749776	C	T	100	PASS	AC=130;AF=0.0259585;AN=5008;NS=2504;DP=21037;EAS_AF=0;AMR_AF=0.0461;AFR_AF=0.0159;EUR_AF=0.0646;SAS_AF=0.0123;AA=T|||;VT=SNP
3	60125182	rs7624360	A	T	100	PASS	AC=3470;AF=0.692891;AN=5008;NS=2504;DP=21374;EAS_AF=0.3938;AMR_AF=0.7594;AFR_AF=0.6437;EUR_AF=0.9105;SAS_AF=0.7965;AA=T|||;VT=SNP
3	60125368	rs76044636	T	C	100	PASS	AC=167;AF=0.0333466;AN=5008;NS=2504;DP=19419;EAS_AF=0.001;AMR_AF=0.0533;AFR_AF=0.0151;EUR_AF=0.0686;SAS_AF=0.0409;AA=T|||;VT=SNP
3	60125570	rs7626928	A	G	100	PASS	AC=3497;AF=0.698283;AN=5008;NS=2504;DP=17178;EAS_AF=0.7837;AMR_AF=0.585;AFR_AF=0.8805;EUR_AF=0.5129;SAS_AF=0.635;AA=G|||;VT=SNP
3	60125981	rs77077707	C	T	100	PASS	AC=141;AF=0.028155;AN=5008;NS=2504;DP=20207;EAS_AF=0;AMR_AF=0.049;AFR_AF=0.0151;EUR_AF=0.0716;SAS_AF=0.0153;AA=C|||;VT=SNP
3	60126384	rs6446114	G	A	100	PASS	AC=1435;AF=0.286542;AN=5008;NS=2504;DP=16269;EAS_AF=0.5308;AMR_AF=0.2291;AFR_AF=0.3623;EUR_AF=0.0835;SAS_AF=0.182;AA=G|||;VT=SNP
3	60126405	rs113358385	C	T	100	PASS	AC=141;AF=0.028155;AN=5008;NS=2504;DP=17887;EAS_AF=0;AMR_AF=0.049;AFR_AF=0.0151;EUR_AF=0.0716;SAS_AF=0.0153;AA=C|||;VT=SNP
3	60126662	rs2361341	G	A	100	PASS	AC=3383;AF=0.675519;AN=5008;NS=2504;DP=18790;EAS_AF=0.7173;AMR_AF=0.5692;AFR_AF=0.8737;EUR_AF=0.497;SAS_AF=0.6237;AA=A|||;VT=SNP
3	60126844	rs13090962	A	G	100	PASS	AC=195;AF=0.0389377;AN=5008;NS=2504;DP=16551;EAS_AF=0;AMR_AF=0.062;AFR_AF=0.0061;EUR_AF=0.1163;SAS_AF=0.0276;AA=A|||;VT=SNP
3	60126886	rs77260037	T	C	100	PASS	AC=176;AF=0.0351438;AN=5008;NS=2504;DP=16862;EAS_AF=0;AMR_AF=0.0317;AFR_AF=0.0129;EUR_AF=0.0666;SAS_AF=0.0716;AA=T|||;VT=SNP
3	60127027	rs6787664	T	C	100	PASS	AC=1623;AF=0.324081;AN=5008;NS=2504;DP=17623;EAS_AF=0.6042;AMR_AF=0.232;AFR_AF=0.4395;EUR_AF=0.0825;SAS_AF=0.1933;AA=T|||;VT=SNP
3	60127616	rs17314469	C	T	100	PASS	AC=378;AF=0.0754792;AN=5008;NS=2504;DP=19402;EAS_AF=0.0466;AMR_AF=0.0922;AFR_AF=0.1354;EUR_AF=0.0507;SAS_AF=0.0378;AA=C|||;VT=SNP
3	60127778	rs995633	C	A	100	PASS	AC=3740;AF=0.746805;AN=5008;NS=2504;DP=20963;EAS_AF=0.7351;AMR_AF=0.7392;AFR_AF=0.7337;EUR_AF=0.7227;SAS_AF=0.8067;AA=A|||;VT=SNP
3	60128243	rs77980580	T	C	100	PASS	AC=75;AF=0.014976;AN=5008;NS=2504;DP=15972;EAS_AF=0;AMR_AF=0.0159;AFR_AF=0.0023;EUR_AF=0.0457;SAS_AF=0.0153;AA=T|||;VT=SNP
3	60128315	rs9789989	C	T	100	PASS	AC=2382;AF=0.475639;AN=5008;NS=2504;DP=14819;EAS_AF=0.6637;AMR_AF=0.5476;AFR_AF=0.1823;EUR_AF=0.5159;SAS_AF=0.5859;AA=C|||;VT=SNP
3	60128846	rs17062350	C	T	100	PASS	AC=1761;AF=0.351637;AN=5008;NS=2504;DP=19894;EAS_AF=0.2063;AMR_AF=0.2795;AFR_AF=0.593;EUR_AF=0.3062;SAS_AF=0.273;AA=T|||;VT=SNP
3	60128998	rs61158509	C	T	100	PASS	AC=932;AF=0.186102;AN=5008;NS=2504;DP=20616;EAS_AF=0.2054;AMR_AF=0.1744;AFR_AF=0.1218;EUR_AF=0.2207;SAS_AF=0.226;AA=C|||;VT=SNP
3	60129062	rs55827397	G	T	100	PASS	AC=1524;AF=0.304313;AN=5008;NS=2504;DP=20428;EAS_AF=0.2202;AMR_AF=0.255;AFR_AF=0.4213;EUR_AF=0.2972;SAS_AF=0.2751;AA=T|||;VT=SNP
3	60129849	rs17062353	A	G	100	PASS	AC=1057;AF=0.211062;AN=5008;NS=2504;DP=20938;EAS_AF=0.2331;AMR_AF=0.183;AFR_AF=0.1611;EUR_AF=0.2256;SAS_AF=0.2607;AA=A|||;VT=SNP
3	60129997	rs5014208	C	T	100	PASS	AC=3542;AF=0.707268;AN=5008;NS=2504;DP=20094;EAS_AF=0.8373;AMR_AF=0.7493;AFR_AF=0.4682;EUR_AF=0.7515;SAS_AF=0.8211;AA=T|||;VT=SNP
3	60130144	rs7642242	T	C	100	PASS	AC=919;AF=0.183506;AN=5008;NS=2504;DP=17789;EAS_AF=0.2063;AMR_AF=0.1715;AFR_AF=0.093;EUR_AF=0.2227;SAS_AF=0.2505;AA=T|||;VT=SNP
3	60130210	rs7630823	C	T	100	PASS	AC=891;AF=0.177915;AN=5008;NS=2504;DP=17642;EAS_AF=0.2044;AMR_AF=0.1715;AFR_AF=0.0749;EUR_AF=0.2227;SAS_AF=0.2485;AA=C|||;VT=SNP
3	60130276	rs17062360	G	A	100	PASS	AC=662;AF=0.132188;AN=5008;NS=2504;DP=17693;EAS_AF=0;AMR_AF=0.0879;AFR_AF=0.3797;EUR_AF=0.0815;SAS_AF=0.0174;AA=G|||;VT=SNP
3	60130679	rs17062361	G	C	100	PASS	AC=676;AF=0.134984;AN=5008;NS=2504;DP=17251;EAS_AF=0;AMR_AF=0.0922;AFR_AF=0.3873;EUR_AF=0.0825;SAS_AF=0.0174;AA=G|||;VT=SNP
3	60130683	rs144564224	G	T	100	PASS	AC=102;AF=0.0203674;AN=5008;NS=2504;DP=17228;EAS_AF=0.0079;AMR_AF=0.0418;AFR_AF=0.0015;EUR_AF=0.0229;SAS_AF=0.0409;AA=G|||;VT=SNP
3	60130721	rs17062363	G	A	100	PASS	AC=650;AF=0.129792;AN=5008;NS=2504;DP=17214;EAS_AF=0;AMR_AF=0.0879;AFR_AF=0.3699;EUR_AF=0.0825;SAS_AF=0.0174;AA=-|||;VT=SNP
3	60131144	rs114882577	T	C	100	PASS	AC=42;AF=0.00838658;AN=5008;NS=2504;DP=18494;EAS_AF=0;AMR_AF=0.0086;AFR_AF=0.0023;EUR_AF=0.0229;SAS_AF=0.0102;AA=T|||;VT=SNP
3	60131360	rs10510830	G	C	100	PASS	AC=907;AF=0.18111;AN=5008;NS=2504;DP=20550;EAS_AF=0.2063;AMR_AF=0.1729;AFR_AF=0.0809;EUR_AF=0.2266;SAS_AF=0.2495;AA=G|||;VT=SNP
3	60131457	rs6789183	C	G	100	PASS	AC=656;AF=0.13099;AN=5008;NS=2504;DP=19356;EAS_AF=0;AMR_AF=0.0879;AFR_AF=0.3767;EUR_AF=0.0795;SAS_AF=0.0174;AA=G|||;VT=SNP
3	60131555	rs6764133	G	T	100	PASS	AC=656;AF=0.13099;AN=5008;NS=2504;DP=19553;EAS_AF=0;AMR_AF=0.0879;AFR_AF=0.3767;EUR_AF=0.0795;SAS_AF=0.0174;AA=G|||;VT=SNP
3	60131614	rs6789385	C	T	100	PASS	AC=617;AF=0.123203;AN=5008;NS=2504;DP=19501;EAS_AF=0;AMR_AF=0.0793;AFR_AF=0.3548;EUR_AF=0.0755;SAS_AF=0.0174;AA=C|||;VT=SNP
3	60131701	rs148983365	C	A	100	PASS	AC=42;AF=0.00838658;AN=5008;NS=2504;DP=19340;EAS_AF=0;AMR_AF=0.0245;AFR_AF=0;EUR_AF=0.0149;SAS_AF=0.0102;AA=C|||;VT=SNP
3	60131860	rs62240251	C	A	100	PASS	AC=915;AF=0.182708;AN=5008;NS=2504;DP=18530;EAS_AF=0.2093;AMR_AF=0.1657;AFR_AF=0.0946;EUR_AF=0.2227;SAS_AF=0.2454;AA=C|||;VT=SNP
3	60131964	rs62240252	C	A	100	PASS	AC=976;AF=0.194888;AN=5008;NS=2504;DP=14677;EAS_AF=0.2083;AMR_AF=0.1686;AFR_AF=0.1377;EUR_AF=0.2237;SAS_AF=0.2474;AA=C|||;VT=SNP
3	60132040	rs62240253	C	T	100	PASS	AC=1755;AF=0.350439;AN=5008;NS=2504;DP=17045;EAS_AF=0.2083;AMR_AF=0.2738;AFR_AF=0.5998;EUR_AF=0.3032;SAS_AF=0.2628;AA=T|||;VT=SNP
3	60132163	rs73831601	T	C	100	PASS	AC=674;AF=0.134585;AN=5008;NS=2504;DP=19573;EAS_AF=0;AMR_AF=0.0879;AFR_AF=0.3903;EUR_AF=0.0795;SAS_AF=0.0174;AA=T|||;VT=SNP
3	60132290	rs12638226	A	C	100	PASS	AC=981;AF=0.195887;AN=5008;NS=2504;DP=19016;EAS_AF=0.2153;AMR_AF=0.17;AFR_AF=0.1339;EUR_AF=0.2247;SAS_AF=0.2485;AA=A|||;VT=SNP
3	60132390	rs12632865	C	T	100	PASS	AC=1757;AF=0.350839;AN=5008;NS=2504;DP=18046;EAS_AF=0.2083;AMR_AF=0.268;AFR_AF=0.6044;EUR_AF=0.3032;SAS_AF=0.2628;AA=T|||;VT=SNP
3	60132658	rs11130756	G	A	100	PASS	AC=1750;AF=0.349441;AN=5008;NS=2504;DP=19026;EAS_AF=0.2024;AMR_AF=0.268;AFR_AF=0.6051;EUR_AF=0.3042;SAS_AF=0.2597;AA=A|||;VT=SNP
3	60133461	rs59882252	G	A	100	PASS	AC=587;AF=0.117212;AN=5008;NS=2504;DP=17758;EAS_AF=0.006;AMR_AF=0.0821;AFR_AF=0.3238;EUR_AF=0.0785;SAS_AF=0.0174;AA=A|||;VT=SNP
3	60133477	rs59665750	G	A	100	PASS	AC=580;AF=0.115815;AN=5008;NS=2504;DP=17894;EAS_AF=0;AMR_AF=0.0821;AFR_AF=0.3238;EUR_AF=0.0775;SAS_AF=0.0174;AA=G|||;VT=SNP
3	60133481	rs59746448	G	A	100	PASS	AC=581;AF=0.116014;AN=5008;NS=2504;DP=17891;EAS_AF=0;AMR_AF=0.0821;AFR_AF=0.3238;EUR_AF=0.0785;SAS_AF=0.0174;AA=A|||;VT=SNP
3	60133495	rs59536237	G	C	100	PASS	AC=586;AF=0.117013;AN=5008;NS=2504;DP=18013;EAS_AF=0;AMR_AF=0.0836;AFR_AF=0.3253;EUR_AF=0.0805;SAS_AF=0.0174;AA=C|||;VT=SNP
3	60134095	rs55858485	A	T	100	PASS	AC=599;AF=0.119609;AN=5008;NS=2504;DP=19177;EAS_AF=0;AMR_AF=0.0879;AFR_AF=0.3336;EUR_AF=0.0795;SAS_AF=0.0174;AA=T|||;VT=SNP
3	60134124	rs75756022	G	C	100	PASS	AC=21;AF=0.00419329;AN=5008;NS=2504;DP=19198;EAS_AF=0;AMR_AF=0.0014;AFR_AF=0.0008;EUR_AF=0.0119;SAS_AF=0.0072;AA=A|||;VT=SNP
3	60134372	rs60934543	C	T	100	PASS	AC=559;AF=0.111621;AN=5008;NS=2504;DP=17100;EAS_AF=0;AMR_AF=0.0778;AFR_AF=0.3109;EUR_AF=0.0765;SAS_AF=0.0174;AA=C|||;VT=SNP
3	60134540	rs4679639	A	C	100	PASS	AC=2215;AF=0.442292;AN=5008;NS=2504;DP=19795;EAS_AF=0.6448;AMR_AF=0.3228;AFR_AF=0.4675;EUR_AF=0.337;SAS_AF=0.3926;AA=A|||;VT=SNP
3	60134996	rs4679640	A	C	100	PASS	AC=4674;AF=0.933307;AN=5008;NS=2504;DP=18780;EAS_AF=0.994;AMR_AF=0.7911;AFR_AF=0.9546;EUR_AF=0.9394;SAS_AF=0.9366;AA=C|||;VT=SNP
3	60135838	rs113955130	C	T	100	PASS	AC=997;AF=0.199081;AN=5008;NS=2504;DP=12673;EAS_AF=0.2173;AMR_AF=0.1772;AFR_AF=0.1437;EUR_AF=0.2207;SAS_AF=0.2485;AA=C|||;VT=SNP
3	60135842	rs113790281	G	A	100	PASS	AC=911;AF=0.181909;AN=5008;NS=2504;DP=12427;EAS_AF=0.2173;AMR_AF=0.1686;AFR_AF=0.0832;EUR_AF=0.2207;SAS_AF=0.2485;AA=G|||;VT=SNP
3	60136190	rs62240254	G	A	100	PASS	AC=1140;AF=0.227636;AN=5008;NS=2504;DP=16855;EAS_AF=0.2183;AMR_AF=0.1859;AFR_AF=0.2481;EUR_AF=0.2217;SAS_AF=0.2454;AA=G|||;VT=SNP
3	60136308	rs80122920	G	A	100	PASS	AC=25;AF=0.00499201;AN=5008;NS=2504;DP=16895;EAS_AF=0;AMR_AF=0.0072;AFR_AF=0;EUR_AF=0.0179;SAS_AF=0.002;AA=G|||;VT=SNP
3	60136377	rs113050733	C	G	100	PASS	AC=557;AF=0.111222;AN=5008;NS=2504;DP=14376;EAS_AF=0.001;AMR_AF=0.0764;AFR_AF=0.3101;EUR_AF=0.0765;SAS_AF=0.0164;AA=G|||;VT=SNP
3	60136401	rs13094560	T	G	100	PASS	AC=3113;AF=0.621605;AN=5008;NS=2504;DP=15208;EAS_AF=0.4246;AMR_AF=0.6182;AFR_AF=0.5121;EUR_AF=0.839;SAS_AF=0.7515;AA=T|||;VT=SNP
3	60136809	rs61650100	G	T	100	PASS	AC=1198;AF=0.239217;AN=5008;NS=2504;DP=17178;EAS_AF=0.4355;AMR_AF=0.147;AFR_AF=0.3328;EUR_AF=0.0984;SAS_AF=0.1207;AA=T|||;VT=SNP
3	60136884	rs77233951	T	C	100	PASS	AC=123;AF=0.0245607;AN=5008;NS=2504;DP=16970;EAS_AF=0.001;AMR_AF=0.0389;AFR_AF=0.0038;EUR_AF=0.0736;SAS_AF=0.0164;AA=T|||;VT=SNP
3	60136927	rs6788677	C	T	100	PASS	AC=3099;AF=0.61881;AN=5008;NS=2504;DP=17601;EAS_AF=0.4236;AMR_AF=0.6124;AFR_AF=0.5106;EUR_AF=0.835;SAS_AF=0.7485;AA=C|||;VT=SNP
3	60137149	rs62240255	A	T	100	PASS	AC=914;AF=0.182508;AN=5008;NS=2504;DP=19068;EAS_AF=0.2242;AMR_AF=0.17;AFR_AF=0.0741;EUR_AF=0.2237;SAS_AF=0.2526;AA=A|||;VT=SNP
3	60137347	rs73834003	C	G	100	PASS	AC=616;AF=0.123003;AN=5008;NS=2504;DP=17499;EAS_AF=0.001;AMR_AF=0.0821;AFR_AF=0.351;EUR_AF=0.0775;SAS_AF=0.0164;AA=C|||;VT=SNP
3	60137556	rs11709255	A	T	100	PASS	AC=1537;AF=0.306909;AN=5008;NS=2504;DP=18068;EAS_AF=0.2262;AMR_AF=0.2565;AFR_AF=0.4266;EUR_AF=0.3012;SAS_AF=0.2699;AA=T|||;VT=SNP
3	60138099	rs2064020	C	A	100	PASS	AC=2119;AF=0.423123;AN=5008;NS=2504;DP=19648;EAS_AF=0.1935;AMR_AF=0.4323;AFR_AF=0.3941;EUR_AF=0.6123;SAS_AF=0.498;AA=A|||;VT=SNP
3	60138106	rs11716313	T	G	100	PASS	AC=68;AF=0.0135783;AN=5008;NS=2504;DP=19739;EAS_AF=0;AMR_AF=0.0173;AFR_AF=0.0008;EUR_AF=0.0417;SAS_AF=0.0133;AA=T|||;VT=SNP
3	60138226	rs7616516	G	A	100	PASS	AC=434;AF=0.0866613;AN=5008;NS=2504;DP=18138;EAS_AF=0.001;AMR_AF=0.062;AFR_AF=0.2262;EUR_AF=0.0746;SAS_AF=0.0164;AA=G|||;VT=SNP
3	60138496	rs7653425	T	C	100	PASS	AC=1973;AF=0.39397;AN=5008;NS=2504;DP=18344;EAS_AF=0.252;AMR_AF=0.4539;AFR_AF=0.2375;EUR_AF=0.6153;SAS_AF=0.4816;AA=T|||;VT=SNP
3	60138553	rs7639576	C	T	100	PASS	AC=2067;AF=0.41274;AN=5008;NS=2504;DP=18010;EAS_AF=0.1954;AMR_AF=0.4337;AFR_AF=0.3646;EUR_AF=0.6133;SAS_AF=0.4806;AA=T|||;VT=SNP
3	60138566	rs7616806	G	T	100	PASS	AC=2066;AF=0.41254;AN=5008;NS=2504;DP=18419;EAS_AF=0.1954;AMR_AF=0.4337;AFR_AF=0.3638;EUR_AF=0.6133;SAS_AF=0.4806;AA=G|||;VT=SNP
3	60138583	rs73834004	C	A	100	PASS	AC=438;AF=0.0874601;AN=5008;NS=2504;DP=18765;EAS_AF=0.001;AMR_AF=0.062;AFR_AF=0.2292;EUR_AF=0.0746;SAS_AF=0.0164;AA=C|||;VT=SNP
3	60139220	rs2064021	G	A	100	PASS	AC=1870;AF=0.373403;AN=5008;NS=2504;DP=17190;EAS_AF=0.1944;AMR_AF=0.4222;AFR_AF=0.2239;EUR_AF=0.6123;SAS_AF=0.4796;AA=G|||;VT=SNP
3	60139369	rs7642454	C	G	100	PASS	AC=2126;AF=0.424521;AN=5008;NS=2504;DP=17304;EAS_AF=0.1964;AMR_AF=0.4352;AFR_AF=0.3926;EUR_AF=0.6123;SAS_AF=0.502;AA=C|||;VT=SNP
3	60139643	rs7642732	C	T	100	PASS	AC=3029;AF=0.604832;AN=5008;NS=2504;DP=20491;EAS_AF=0.4177;AMR_AF=0.6095;AFR_AF=0.4652;EUR_AF=0.835;SAS_AF=0.7464;AA=T|||;VT=SNP
3	60139854	rs6773713	G	T	100	PASS	AC=2102;AF=0.419728;AN=5008;NS=2504;DP=19269;EAS_AF=0.1944;AMR_AF=0.4352;AFR_AF=0.3797;EUR_AF=0.6123;SAS_AF=0.4969;AA=G|||;VT=SNP
3	60140246	rs6776492	G	C	100	PASS	AC=3080;AF=0.615016;AN=5008;NS=2504;DP=18901;EAS_AF=0.4127;AMR_AF=0.6153;AFR_AF=0.5045;EUR_AF=0.836;SAS_AF=0.7454;AA=G|||;VT=SNP
3	60140276	rs6776501	G	A	100	PASS	AC=3029;AF=0.604832;AN=5008;NS=2504;DP=18411;EAS_AF=0.4117;AMR_AF=0.6124;AFR_AF=0.4644;EUR_AF=0.838;SAS_AF=0.7485;AA=G|||;VT=SNP
3	60140320	rs80153023	A	C	100	PASS	AC=37;AF=0.00738818;AN=5008;NS=2504;DP=18527;EAS_AF=0;AMR_AF=0.0043;AFR_AF=0.0023;EUR_AF=0.0258;SAS_AF=0.0051;AA=A|||;VT=SNP
3	60140553	rs7615407	T	C	100	PASS	AC=223;AF=0.0445288;AN=5008;NS=2504;DP=19950;EAS_AF=0;AMR_AF=0.0591;AFR_AF=0.0242;EUR_AF=0.1342;SAS_AF=0.0153;AA=T|||;VT=SNP
3	60140683	rs7645950	C	T	100	PASS	AC=3032;AF=0.605431;AN=5008;NS=2504;DP=18876;EAS_AF=0.4117;AMR_AF=0.611;AFR_AF=0.4713;EUR_AF=0.836;SAS_AF=0.7454;AA=T|||;VT=SNP
3	60140696	rs7623184	G	A	100	PASS	AC=3031;AF=0.605232;AN=5008;NS=2504;DP=18440;EAS_AF=0.4117;AMR_AF=0.611;AFR_AF=0.4705;EUR_AF=0.836;SAS_AF=0.7454;AA=G|||;VT=SNP
3	60140733	rs7646022	C	A	100	PASS	AC=3031;AF=0.605232;AN=5008;NS=2504;DP=17213;EAS_AF=0.4117;AMR_AF=0.611;AFR_AF=0.4705;EUR_AF=0.836;SAS_AF=0.7454;AA=A|||;VT=SNP
3	60140831	rs7646126	C	T	100	PASS	AC=2977;AF=0.594449;AN=5008;NS=2504;DP=16268;EAS_AF=0.4117;AMR_AF=0.6081;AFR_AF=0.4312;EUR_AF=0.836;SAS_AF=0.7454;AA=C|||;VT=SNP
3	60141153	rs6802579	C	T	100	PASS	AC=3029;AF=0.604832;AN=5008;NS=2504;DP=17911;EAS_AF=0.4117;AMR_AF=0.6124;AFR_AF=0.4682;EUR_AF=0.835;SAS_AF=0.7464;AA=T|||;VT=SNP
3	60141414	rs6780176	G	C	100	PASS	AC=3160;AF=0.63099;AN=5008;NS=2504;DP=18280;EAS_AF=0.4127;AMR_AF=0.6499;AFR_AF=0.4773;EUR_AF=0.9105;SAS_AF=0.7628;AA=G|||;VT=SNP
3	60141653	rs1040337	C	T	100	PASS	AC=2612;AF=0.521565;AN=5008;NS=2504;DP=16985;EAS_AF=0.3661;AMR_AF=0.5101;AFR_AF=0.4637;EUR_AF=0.664;SAS_AF=0.6217;AA=T|||;VT=SNP
3	60141761	rs79600328	C	T	100	PASS	AC=176;AF=0.0351438;AN=5008;NS=2504;DP=16483;EAS_AF=0.0625;AMR_AF=0.0432;AFR_AF=0.0023;EUR_AF=0.0249;SAS_AF=0.0562;AA=C|||;VT=SNP
3	60141842	rs146377785	G	A	100	PASS	AC=83;AF=0.0165735;AN=5008;NS=2504;DP=14293;EAS_AF=0;AMR_AF=0.0231;AFR_AF=0.0023;EUR_AF=0.0586;SAS_AF=0.0051;AA=G|||;VT=SNP
3	60142055	rs111724279	G	C	100	PASS	AC=416;AF=0.0830671;AN=5008;NS=2504;DP=11015;EAS_AF=0.0129;AMR_AF=0.0677;AFR_AF=0.1384;EUR_AF=0.0875;SAS_AF=0.0869;AA=G|||;VT=SNP
3	60142233	rs60380152	T	G	100	PASS	AC=689;AF=0.13758;AN=5008;NS=2504;DP=14847;EAS_AF=0.0149;AMR_AF=0.0908;AFR_AF=0.3101;EUR_AF=0.0885;SAS_AF=0.1145;AA=T|||;VT=SNP
3	60142247	rs6790458	C	G	100	PASS	AC=2934;AF=0.585863;AN=5008;NS=2504;DP=14393;EAS_AF=0.4444;AMR_AF=0.4683;AFR_AF=0.8253;EUR_AF=0.6183;SAS_AF=0.4581;AA=G|||;VT=SNP
3	60142395	rs6802928	A	G	100	PASS	AC=3317;AF=0.66234;AN=5008;NS=2504;DP=13743;EAS_AF=0.7738;AMR_AF=0.4798;AFR_AF=0.7322;EUR_AF=0.5865;SAS_AF=0.6605;AA=G|||;VT=SNP
3	60142515	rs17062367	T	C	100	PASS	AC=108;AF=0.0215655;AN=5008;NS=2504;DP=14135;EAS_AF=0.001;AMR_AF=0.0187;AFR_AF=0.028;EUR_AF=0.0477;SAS_AF=0.0092;AA=T|||;VT=SNP
3	60142645	rs7649422	T	C	100	PASS	AC=454;AF=0.090655;AN=5008;NS=2504;DP=11760;EAS_AF=0.0129;AMR_AF=0.0634;AFR_AF=0.177;EUR_AF=0.0686;SAS_AF=0.0961;AA=T|||;VT=SNP
3	60142703	rs9828226	A	G	100	PASS	AC=1901;AF=0.379593;AN=5008;NS=2504;DP=10470;EAS_AF=0.1081;AMR_AF=0.3141;AFR_AF=0.5303;EUR_AF=0.4702;SAS_AF=0.409;AA=G|||;VT=SNP
3	60142764	rs2049850	G	T	100	PASS	AC=1154;AF=0.230431;AN=5008;NS=2504;DP=11707;EAS_AF=0.2976;AMR_AF=0.1859;AFR_AF=0.2821;EUR_AF=0.2247;SAS_AF=0.1288;AA=G|||;VT=SNP
3	60143839	rs4679641	A	G	100	PASS	AC=3424;AF=0.683706;AN=5008;NS=2504;DP=18697;EAS_AF=0.4216;AMR_AF=0.6614;AFR_AF=0.9024;EUR_AF=0.7992;SAS_AF=0.5552;AA=G|||;VT=SNP
3	60143877	rs4679515	A	G	100	PASS	AC=3429;AF=0.684704;AN=5008;NS=2504;DP=18553;EAS_AF=0.4226;AMR_AF=0.6585;AFR_AF=0.9047;EUR_AF=0.7992;SAS_AF=0.5583;AA=G|||;VT=SNP
3	60144057	rs78116096	T	C	100	PASS	AC=304;AF=0.0607029;AN=5008;NS=2504;DP=17775;EAS_AF=0.006;AMR_AF=0.0591;AFR_AF=0.0794;EUR_AF=0.0696;SAS_AF=0.0838;AA=T|||;VT=SNP
3	60144190	rs113880653	C	T	100	PASS	AC=294;AF=0.0587061;AN=5008;NS=2504;DP=16115;EAS_AF=0.006;AMR_AF=0.0605;AFR_AF=0.0719;EUR_AF=0.0696;SAS_AF=0.0828;AA=C|||;VT=SNP
3	60144588	rs4679642	A	C	100	PASS	AC=3385;AF=0.675919;AN=5008;NS=2504;DP=17071;EAS_AF=0.4028;AMR_AF=0.6643;AFR_AF=0.8805;EUR_AF=0.8062;SAS_AF=0.5552;AA=C|||;VT=SNP
3	60144682	rs75491849	A	C	100	PASS	AC=36;AF=0.0071885;AN=5008;NS=2504;DP=18881;EAS_AF=0;AMR_AF=0.0058;AFR_AF=0.0008;EUR_AF=0.0278;SAS_AF=0.0031;AA=A|||;VT=SNP
3	60144812	rs12715550	T	C	100	PASS	AC=1990;AF=0.397364;AN=5008;NS=2504;DP=18317;EAS_AF=0.1071;AMR_AF=0.3732;AFR_AF=0.5363;EUR_AF=0.5199;SAS_AF=0.3998;AA=C|||;VT=SNP
3	60144862	rs76359818	G	A	100	PASS	AC=237;AF=0.0473243;AN=5008;NS=2504;DP=16529;EAS_AF=0.0079;AMR_AF=0.0576;AFR_AF=0.028;EUR_AF=0.0696;SAS_AF=0.0838;AA=G|||;VT=SNP
3	60144990	rs12633251	A	C	100	PASS	AC=1277;AF=0.254992;AN=5008;NS=2504;DP=15835;EAS_AF=0.0962;AMR_AF=0.2882;AFR_AF=0.1687;EUR_AF=0.4473;SAS_AF=0.3139;AA=A|||;VT=SNP
3	60145166	rs17062372	T	C	100	PASS	AC=635;AF=0.126797;AN=5008;NS=2504;DP=16776;EAS_AF=0.3274;AMR_AF=0.0605;AFR_AF=0.1036;EUR_AF=0.0467;SAS_AF=0.0808;AA=T|||;VT=SNP
3	60145321	rs12638728	G	T	100	PASS	AC=663;AF=0.132388;AN=5008;NS=2504;DP=19780;EAS_AF=0.0774;AMR_AF=0.1254;AFR_AF=0.23;EUR_AF=0.0944;SAS_AF=0.1012;AA=G|||;VT=SNP
3	60145726	rs4679516	A	G	100	PASS	AC=2078;AF=0.414936;AN=5008;NS=2504;DP=14120;EAS_AF=0.3899;AMR_AF=0.4265;AFR_AF=0.5083;EUR_AF=0.4195;SAS_AF=0.3016;AA=G|||;VT=SNP
3	60145812	rs4679643	T	C	100	PASS	AC=853;AF=0.170327;AN=5008;NS=2504;DP=20438;EAS_AF=0.3065;AMR_AF=0.2291;AFR_AF=0.0113;EUR_AF=0.2455;SAS_AF=0.1258;AA=T|||;VT=SNP
3	60146330	rs6779107	G	T	100	PASS	AC=843;AF=0.168331;AN=5008;NS=2504;DP=20138;EAS_AF=0.2996;AMR_AF=0.2291;AFR_AF=0.0113;EUR_AF=0.2435;SAS_AF=0.1247;AA=G|||;VT=SNP
3	60147355	rs10510831	T	C	100	PASS	AC=1231;AF=0.245807;AN=5008;NS=2504;DP=21180;EAS_AF=0.3175;AMR_AF=0.3545;AFR_AF=0.0318;EUR_AF=0.3986;SAS_AF=0.227;AA=C|||;VT=SNP
3	60147522	rs76757184	G	C	100	PASS	AC=38;AF=0.00758786;AN=5008;NS=2504;DP=20248;EAS_AF=0;AMR_AF=0.0072;AFR_AF=0.0008;EUR_AF=0.0179;SAS_AF=0.0143;AA=G|||;VT=SNP
3	60148050	rs12629117	T	G	100	PASS	AC=877;AF=0.17512;AN=5008;NS=2504;DP=17935;EAS_AF=0.3175;AMR_AF=0.2305;AFR_AF=0.0113;EUR_AF=0.2465;SAS_AF=0.137;AA=T|||;VT=SNP
3	60148073	rs34220971	A	C	100	PASS	AC=926;AF=0.184904;AN=5008;NS=2504;DP=17949;EAS_AF=0.0188;AMR_AF=0.2061;AFR_AF=0.1248;EUR_AF=0.3797;SAS_AF=0.2219;AA=A|||;VT=SNP
3	60148156	rs17062390	A	T	100	PASS	AC=170;AF=0.0339457;AN=5008;NS=2504;DP=16372;EAS_AF=0.005;AMR_AF=0.049;AFR_AF=0.0091;EUR_AF=0.0596;SAS_AF=0.0603;AA=T|||;VT=SNP
3	60148523	rs17062392	T	C	100	PASS	AC=866;AF=0.172923;AN=5008;NS=2504;DP=18574;EAS_AF=0.3175;AMR_AF=0.2277;AFR_AF=0.0113;EUR_AF=0.2465;SAS_AF=0.1278;AA=T|||;VT=SNP
3	60148630	rs17394135	T	C	100	PASS	AC=693;AF=0.138379;AN=5008;NS=2504;DP=18766;EAS_AF=0.0179;AMR_AF=0.1715;AFR_AF=0.0197;EUR_AF=0.338;SAS_AF=0.1943;AA=T|||;VT=SNP
3	60148685	rs6446115	A	G	100	PASS	AC=3952;AF=0.789137;AN=5008;NS=2504;DP=19033;EAS_AF=0.624;AMR_AF=0.6945;AFR_AF=0.9387;EUR_AF=0.8569;SAS_AF=0.7546;AA=G|||;VT=SNP
3	60149437	rs6781028	T	C	100	PASS	AC=3375;AF=0.673922;AN=5008;NS=2504;DP=19056;EAS_AF=0.622;AMR_AF=0.6513;AFR_AF=0.5545;EUR_AF=0.835;SAS_AF=0.7393;AA=T|||;VT=SNP
3	60149500	rs6781046	T	C	100	PASS	AC=936;AF=0.186901;AN=5008;NS=2504;DP=18713;EAS_AF=0.3145;AMR_AF=0.232;AFR_AF=0.0575;EUR_AF=0.2465;SAS_AF=0.137;AA=T|||;VT=SNP
3	60149732	rs6766262	C	T	100	PASS	AC=3426;AF=0.684105;AN=5008;NS=2504;DP=18544;EAS_AF=0.6181;AMR_AF=0.6527;AFR_AF=0.5998;EUR_AF=0.837;SAS_AF=0.7311;AA=T|||;VT=SNP
3	60149815	rs61006656	G	T	100	PASS	AC=1198;AF=0.239217;AN=5008;NS=2504;DP=19371;EAS_AF=0.3661;AMR_AF=0.1124;AFR_AF=0.4259;EUR_AF=0.0288;SAS_AF=0.1626;AA=G|||;VT=SNP
3	60149936	rs7613687	C	T	100	PASS	AC=1121;AF=0.223842;AN=5008;NS=2504;DP=18413;EAS_AF=0.3661;AMR_AF=0.1124;AFR_AF=0.3714;EUR_AF=0.0278;SAS_AF=0.1585;AA=C|||;VT=SNP
3	60150089	rs115439661	T	C	100	PASS	AC=26;AF=0.00519169;AN=5008;NS=2504;DP=16931;EAS_AF=0;AMR_AF=0.0115;AFR_AF=0;EUR_AF=0.0149;SAS_AF=0.0031;AA=T|||;VT=SNP
3	60150366	rs1882903	G	C	100	PASS	AC=1061;AF=0.211861;AN=5008;NS=2504;DP=18282;EAS_AF=0.2183;AMR_AF=0.1527;AFR_AF=0.1672;EUR_AF=0.2008;SAS_AF=0.319;AA=G|||;VT=SNP
3	60150622	rs1882904	T	A	100	PASS	AC=1923;AF=0.383986;AN=5008;NS=2504;DP=21252;EAS_AF=0.6736;AMR_AF=0.3285;AFR_AF=0.3986;EUR_AF=0.2535;SAS_AF=0.2393;AA=T|||;VT=SNP
3	60151274	rs13078190	T	C	100	PASS	AC=938;AF=0.1873;AN=5008;NS=2504;DP=19969;EAS_AF=0.2202;AMR_AF=0.1455;AFR_AF=0.0756;EUR_AF=0.2018;SAS_AF=0.319;AA=T|||;VT=SNP
3	60151952	rs6797046	G	C	100	PASS	AC=622;AF=0.124201;AN=5008;NS=2504;DP=19349;EAS_AF=0.0744;AMR_AF=0.0793;AFR_AF=0.2557;EUR_AF=0.0457;SAS_AF=0.1104;AA=g|||;VT=SNP
3	60152188	rs4411839	T	C	100	PASS	AC=833;AF=0.166334;AN=5008;NS=2504;DP=21597;EAS_AF=0.0188;AMR_AF=0.1816;AFR_AF=0.1384;EUR_AF=0.332;SAS_AF=0.1748;AA=T|||;VT=SNP
3	60152583	rs17062413	G	A	100	PASS	AC=583;AF=0.116414;AN=5008;NS=2504;DP=21402;EAS_AF=0.0724;AMR_AF=0.0778;AFR_AF=0.2284;EUR_AF=0.0457;SAS_AF=0.1104;AA=G|||;VT=SNP
3	60152585	rs146481585	G	A	100	PASS	AC=35;AF=0.00698882;AN=5008;NS=2504;DP=21385;EAS_AF=0;AMR_AF=0.0029;AFR_AF=0.0023;EUR_AF=0.0229;SAS_AF=0.0072;AA=G|||;VT=SNP
3	60152612	rs17062415	C	G	100	PASS	AC=584;AF=0.116613;AN=5008;NS=2504;DP=20825;EAS_AF=0.0734;AMR_AF=0.0778;AFR_AF=0.2284;EUR_AF=0.0457;SAS_AF=0.1104;AA=C|||;VT=SNP
3	60153083	rs116142681	A	C	100	PASS	AC=36;AF=0.0071885;AN=5008;NS=2504;DP=22163;EAS_AF=0;AMR_AF=0.0072;AFR_AF=0;EUR_AF=0.0169;SAS_AF=0.0143;AA=C|||;VT=SNP
3	60153441	rs17062419	T	C	100	PASS	AC=867;AF=0.173123;AN=5008;NS=2504;DP=20722;EAS_AF=0.3145;AMR_AF=0.2291;AFR_AF=0.0113;EUR_AF=0.2485;SAS_AF=0.1288;AA=T|||;VT=SNP
3	60153550	rs11916072	G	A	100	PASS	AC=916;AF=0.182907;AN=5008;NS=2504;DP=18317;EAS_AF=0.1865;AMR_AF=0.147;AFR_AF=0.1021;EUR_AF=0.2008;SAS_AF=0.2955;AA=g|||;VT=SNP
3	60153599	rs11916042	C	A	100	PASS	AC=4403;AF=0.879193;AN=5008;NS=2504;DP=16588;EAS_AF=0.9901;AMR_AF=0.7579;AFR_AF=0.8555;EUR_AF=0.8638;SAS_AF=0.8988;AA=A|||;VT=SNP
3	60153915	rs34330024	A	G	100	PASS	AC=942;AF=0.188099;AN=5008;NS=2504;DP=18725;EAS_AF=0.1875;AMR_AF=0.1499;AFR_AF=0.1059;EUR_AF=0.2038;SAS_AF=0.3108;AA=A|||;VT=SNP
3	60154076	rs12172955	A	G	100	PASS	AC=866;AF=0.172923;AN=5008;NS=2504;DP=19934;EAS_AF=0.3145;AMR_AF=0.2291;AFR_AF=0.0113;EUR_AF=0.2475;SAS_AF=0.1288;AA=A|||;VT=SNP
3	60154101	rs12172945	T	C	100	PASS	AC=2211;AF=0.441494;AN=5008;NS=2504;DP=19891;EAS_AF=0.3353;AMR_AF=0.4683;AFR_AF=0.4334;EUR_AF=0.6372;SAS_AF=0.3415;AA=C|||;VT=SNP
3	60154964	rs7612775	C	A	100	PASS	AC=152;AF=0.0303514;AN=5008;NS=2504;DP=20609;EAS_AF=0.002;AMR_AF=0.0288;AFR_AF=0.0045;EUR_AF=0.0706;SAS_AF=0.0542;AA=C|||;VT=SNP
3	60155859	rs1983535	T	G	100	PASS	AC=774;AF=0.154553;AN=5008;NS=2504;DP=20901;EAS_AF=0.0784;AMR_AF=0.1412;AFR_AF=0.2678;EUR_AF=0.1173;SAS_AF=0.1278;AA=T|||;VT=SNP
3	60155921	rs1983536	G	A	100	PASS	AC=768;AF=0.153355;AN=5008;NS=2504;DP=20308;EAS_AF=0.0744;AMR_AF=0.1412;AFR_AF=0.2693;EUR_AF=0.1163;SAS_AF=0.1247;AA=G|||;VT=SNP
3	60155932	rs56312521	G	A	100	PASS	AC=685;AF=0.136781;AN=5008;NS=2504;DP=20023;EAS_AF=0.0179;AMR_AF=0.1816;AFR_AF=0.0204;EUR_AF=0.3429;SAS_AF=0.1728;AA=G|||;VT=SNP
3	60156189	rs1016449	G	A	100	PASS	AC=4624;AF=0.923323;AN=5008;NS=2504;DP=18202;EAS_AF=0.9911;AMR_AF=0.7709;AFR_AF=0.9939;EUR_AF=0.8688;SAS_AF=0.9223;AA=A|||;VT=SNP
3	60156248	rs1016450	T	C	100	PASS	AC=1114;AF=0.222444;AN=5008;NS=2504;DP=18669;EAS_AF=0.3125;AMR_AF=0.2378;AFR_AF=0.1906;EUR_AF=0.2435;SAS_AF=0.1401;AA=C|||;VT=SNP
3	60156930	rs1040338	A	G	100	PASS	AC=864;AF=0.172524;AN=5008;NS=2504;DP=17307;EAS_AF=0.3115;AMR_AF=0.2219;AFR_AF=0.0106;EUR_AF=0.2425;SAS_AF=0.1411;AA=A|||;VT=SNP
3	60157800	rs6446116	G	A	100	PASS	AC=1101;AF=0.219848;AN=5008;NS=2504;DP=19241;EAS_AF=0.1815;AMR_AF=0.1902;AFR_AF=0.2247;EUR_AF=0.2048;SAS_AF=0.2894;AA=G|||;VT=SNP
3	60157908	rs56382355	A	C	100	PASS	AC=1487;AF=0.296925;AN=5008;NS=2504;DP=18540;EAS_AF=0.0873;AMR_AF=0.2493;AFR_AF=0.3933;EUR_AF=0.3897;SAS_AF=0.3211;AA=A|||;VT=SNP
3	60158281	rs183639173	G	A	100	PASS	AC=37;AF=0.00738818;AN=5008;NS=2504;DP=18349;EAS_AF=0;AMR_AF=0.0072;AFR_AF=0.0008;EUR_AF=0.0169;SAS_AF=0.0143;AA=G|||;VT=SNP
3	60158293	rs2103474	T	C	100	PASS	AC=3872;AF=0.773163;AN=5008;NS=2504;DP=17561;EAS_AF=0.5923;AMR_AF=0.6873;AFR_AF=0.9107;EUR_AF=0.8519;SAS_AF=0.7536;AA=C|||;VT=SNP
3	60158412	rs145113170	A	T	100	PASS	AC=23;AF=0.00459265;AN=5008;NS=2504;DP=17721;EAS_AF=0;AMR_AF=0.0101;AFR_AF=0.0008;EUR_AF=0.0109;SAS_AF=0.0041;AA=A|||;VT=SNP
3	60158712	rs115153582	A	G	100	PASS	AC=37;AF=0.00738818;AN=5008;NS=2504;DP=21351;EAS_AF=0;AMR_AF=0.0072;AFR_AF=0.0008;EUR_AF=0.0169;SAS_AF=0.0143;AA=A|||;VT=SNP
3	60159174	rs62238479	T	C	100	PASS	AC=925;AF=0.184704;AN=5008;NS=2504;DP=21406;EAS_AF=0.0179;AMR_AF=0.2104;AFR_AF=0.1248;EUR_AF=0.3787;SAS_AF=0.2198;AA=T|||;VT=SNP
3	60159463	rs177138	T	C	100	PASS	AC=1531;AF=0.305711;AN=5008;NS=2504;DP=10475;EAS_AF=0.0942;AMR_AF=0.2464;AFR_AF=0.4236;EUR_AF=0.3887;SAS_AF=0.3211;AA=T|||;VT=SNP
3	60159753	rs213419	T	G	100	PASS	AC=889;AF=0.177516;AN=5008;NS=2504;DP=8696;EAS_AF=0.0179;AMR_AF=0.2046;AFR_AF=0.1233;EUR_AF=0.3509;SAS_AF=0.2178;AA=T|||;VT=SNP
3	60160966	rs71313749	T	C	100	PASS	AC=930;AF=0.185703;AN=5008;NS=2504;DP=19038;EAS_AF=0.2123;AMR_AF=0.1686;AFR_AF=0.0756;EUR_AF=0.2008;SAS_AF=0.3037;AA=T|||;VT=SNP
3	60161390	rs114296296	T	C	100	PASS	AC=20;AF=0.00399361;AN=5008;NS=2504;DP=19834;EAS_AF=0;AMR_AF=0.0043;AFR_AF=0.0045;EUR_AF=0.0109;SAS_AF=0;AA=t|||;VT=SNP
3	60161647	rs12635040	T	C	100	PASS	AC=2315;AF=0.46226;AN=5008;NS=2504;DP=19357;EAS_AF=0.5149;AMR_AF=0.4236;AFR_AF=0.4697;EUR_AF=0.4453;SAS_AF=0.4427;AA=C|||;VT=SNP
3	60161787	rs115449751	A	T	100	PASS	AC=38;AF=0.00758786;AN=5008;NS=2504;DP=19213;EAS_AF=0;AMR_AF=0.0101;AFR_AF=0.003;EUR_AF=0.0199;SAS_AF=0.0072;AA=A|||;VT=SNP
3	60162230	rs34655159	T	A	100	PASS	AC=2040;AF=0.407348;AN=5008;NS=2504;DP=20309;EAS_AF=0.5109;AMR_AF=0.4135;AFR_AF=0.2738;EUR_AF=0.4453;SAS_AF=0.4376;AA=T|||;VT=SNP
3	60162456	rs213420	T	C	100	PASS	AC=3586;AF=0.716054;AN=5008;NS=2504;DP=17680;EAS_AF=0.6081;AMR_AF=0.67;AFR_AF=0.6853;EUR_AF=0.8539;SAS_AF=0.7597;AA=T|||;VT=SNP
3	60162765	rs1995067	T	C	100	PASS	AC=856;AF=0.170927;AN=5008;NS=2504;DP=16993;EAS_AF=0.3026;AMR_AF=0.2233;AFR_AF=0.0106;EUR_AF=0.2455;SAS_AF=0.138;AA=T|||;VT=SNP
3	60163758	rs13101019	C	G	100	PASS	AC=931;AF=0.185903;AN=5008;NS=2504;DP=19870;EAS_AF=0.2113;AMR_AF=0.17;AFR_AF=0.0741;EUR_AF=0.2018;SAS_AF=0.3057;AA=C|||;VT=SNP
3	60163770	rs35247746	A	G	100	PASS	AC=934;AF=0.186502;AN=5008;NS=2504;DP=19513;EAS_AF=0.2143;AMR_AF=0.17;AFR_AF=0.0741;EUR_AF=0.2018;SAS_AF=0.3057;AA=A|||;VT=SNP
3	60163971	rs73097579	A	C	100	PASS	AC=1219;AF=0.243411;AN=5008;NS=2504;DP=18081;EAS_AF=0.3016;AMR_AF=0.2435;AFR_AF=0.2625;EUR_AF=0.2575;SAS_AF=0.1431;AA=C|||;VT=SNP
3	60164494	rs113569457	C	G	100	PASS	AC=15;AF=0.00299521;AN=5008;NS=2504;DP=17242;EAS_AF=0;AMR_AF=0.0029;AFR_AF=0.0008;EUR_AF=0.0099;SAS_AF=0.002;AA=C|||;VT=SNP
3	60164691	rs56008509	T	C	100	PASS	AC=967;AF=0.193091;AN=5008;NS=2504;DP=15352;EAS_AF=0.3026;AMR_AF=0.2291;AFR_AF=0.0817;EUR_AF=0.2555;SAS_AF=0.1411;AA=T|||;VT=SNP
3	60164989	rs73097582	C	T	100	PASS	AC=818;AF=0.163339;AN=5008;NS=2504;DP=17009;EAS_AF=0.2867;AMR_AF=0.2205;AFR_AF=0.0113;EUR_AF=0.2376;SAS_AF=0.1247;AA=C|||;VT=SNP
3	60165092	rs80299283	A	G	100	PASS	AC=37;AF=0.00738818;AN=5008;NS=2504;DP=17473;EAS_AF=0;AMR_AF=0.0101;AFR_AF=0.0008;EUR_AF=0.0288;SAS_AF=0;AA=A|||;VT=SNP
3	60165116	rs73097583	T	C	100	PASS	AC=832;AF=0.166134;AN=5008;NS=2504;DP=18498;EAS_AF=0.2986;AMR_AF=0.2205;AFR_AF=0.0113;EUR_AF=0.2386;SAS_AF=0.1258;AA=T|||;VT=SNP
3	60165205	rs116647601	T	C	100	PASS	AC=36;AF=0.0071885;AN=5008;NS=2504;DP=19078;EAS_AF=0;AMR_AF=0.0072;AFR_AF=0;EUR_AF=0.0169;SAS_AF=0.0143;AA=T|||;VT=SNP
3	60165479	rs73097584	C	A	100	PASS	AC=838;AF=0.167332;AN=5008;NS=2504;DP=17883;EAS_AF=0.2887;AMR_AF=0.2219;AFR_AF=0.0234;EUR_AF=0.2376;SAS_AF=0.1258;AA=A|||;VT=SNP
3	60165482	rs55714398	C	A	100	PASS	AC=838;AF=0.167332;AN=5008;NS=2504;DP=17914;EAS_AF=0.2887;AMR_AF=0.2219;AFR_AF=0.0234;EUR_AF=0.2376;SAS_AF=0.1258;AA=C|||;VT=SNP
3	60165611	rs56280355	C	T	100	PASS	AC=838;AF=0.167332;AN=5008;NS=2504;DP=18455;EAS_AF=0.2887;AMR_AF=0.2219;AFR_AF=0.0234;EUR_AF=0.2376;SAS_AF=0.1258;AA=T|||;VT=SNP
3	60165890	rs12493585	G	A	100	PASS	AC=270;AF=0.0539137;AN=5008;NS=2504;DP=18175;EAS_AF=0.1022;AMR_AF=0.0562;AFR_AF=0.0023;EUR_AF=0.0129;SAS_AF=0.1145;AA=G|||;VT=SNP
3	60165928	rs213421	T	C	100	PASS	AC=2085;AF=0.416334;AN=5008;NS=2504;DP=18799;EAS_AF=0.2024;AMR_AF=0.402;AFR_AF=0.3911;EUR_AF=0.5815;SAS_AF=0.5112;AA=T|||;VT=SNP
3	60165932	rs2362456	C	A	100	PASS	AC=822;AF=0.164137;AN=5008;NS=2504;DP=18927;EAS_AF=0.2887;AMR_AF=0.2205;AFR_AF=0.0113;EUR_AF=0.2386;SAS_AF=0.1258;AA=C|||;VT=SNP
3	60166942	rs140446096	T	C	100	PASS	AC=908;AF=0.18131;AN=5008;NS=2504;DP=12788;EAS_AF=0.2143;AMR_AF=0.1657;AFR_AF=0.0741;EUR_AF=0.1998;SAS_AF=0.2843;AA=T|||;VT=SNP
3	60166969	rs13077273	G	T	100	PASS	AC=272;AF=0.0543131;AN=5008;NS=2504;DP=14676;EAS_AF=0.1042;AMR_AF=0.0548;AFR_AF=0.0023;EUR_AF=0.0129;SAS_AF=0.1155;AA=G|||;VT=SNP
3	60166976	rs145118300	C	T	100	PASS	AC=94;AF=0.01877;AN=5008;NS=2504;DP=15054;EAS_AF=0.002;AMR_AF=0.036;AFR_AF=0.0015;EUR_AF=0.0328;SAS_AF=0.0327;AA=C|||;VT=SNP
3	60166990	rs148081178	C	A	100	PASS	AC=831;AF=0.165935;AN=5008;NS=2504;DP=14796;EAS_AF=0.2927;AMR_AF=0.2219;AFR_AF=0.0113;EUR_AF=0.2416;SAS_AF=0.1268;AA=C|||;VT=SNP
3	60167002	rs146023127	T	C	100	PASS	AC=51;AF=0.0101837;AN=5008;NS=2504;DP=13798;EAS_AF=0;AMR_AF=0.0187;AFR_AF=0;EUR_AF=0.0268;SAS_AF=0.0112;AA=T|||;VT=SNP
3	60167009	rs139313759	G	C	100	PASS	AC=831;AF=0.165935;AN=5008;NS=2504;DP=13631;EAS_AF=0.2927;AMR_AF=0.2219;AFR_AF=0.0113;EUR_AF=0.2416;SAS_AF=0.1268;AA=G|||;VT=SNP
3	60167219	rs9882944	T	G	100	PASS	AC=898;AF=0.179313;AN=5008;NS=2504;DP=17004;EAS_AF=0.4444;AMR_AF=0.2046;AFR_AF=0.087;EUR_AF=0.0179;SAS_AF=0.1789;AA=T|||;VT=SNP
3	60167849	rs73097590	C	T	100	PASS	AC=848;AF=0.169329;AN=5008;NS=2504;DP=19203;EAS_AF=0.2798;AMR_AF=0.2161;AFR_AF=0.0431;EUR_AF=0.2366;SAS_AF=0.1237;AA=C|||;VT=SNP
3	60168904	rs9864838	T	C	100	PASS	AC=414;AF=0.0826677;AN=5008;NS=2504;DP=16098;EAS_AF=0.1121;AMR_AF=0.0634;AFR_AF=0.0825;EUR_AF=0.0149;SAS_AF=0.136;AA=T|||;VT=SNP
3	60168929	rs147664049	C	T	100	PASS	AC=39;AF=0.00778754;AN=5008;NS=2504;DP=16315;EAS_AF=0;AMR_AF=0.0086;AFR_AF=0.0008;EUR_AF=0.0179;SAS_AF=0.0143;AA=C|||;VT=SNP
3	60168939	rs115776882	G	A	100	PASS	AC=99;AF=0.0197684;AN=5008;NS=2504;DP=16371;EAS_AF=0.001;AMR_AF=0.013;AFR_AF=0.0424;EUR_AF=0.0179;SAS_AF=0.0153;AA=A|||;VT=SNP
3	60169018	rs9865027	T	C	100	PASS	AC=3209;AF=0.640775;AN=5008;NS=2504;DP=17798;EAS_AF=0.9196;AMR_AF=0.647;AFR_AF=0.6089;EUR_AF=0.4891;SAS_AF=0.5481;AA=C|||;VT=SNP
3	60169136	rs140307369	A	G	100	PASS	AC=44;AF=0.00878594;AN=5008;NS=2504;DP=20679;EAS_AF=0;AMR_AF=0.0144;AFR_AF=0.003;EUR_AF=0.0199;SAS_AF=0.0102;AA=A|||;VT=SNP
3	60169681	rs213423	C	T	100	PASS	AC=4920;AF=0.982428;AN=5008;NS=2504;DP=13603;EAS_AF=0.996;AMR_AF=0.9582;AFR_AF=0.9977;EUR_AF=0.9622;SAS_AF=0.9857;AA=T|||;VT=SNP
3	60170083	rs6797203	T	C	100	PASS	AC=3171;AF=0.633187;AN=5008;NS=2504;DP=20438;EAS_AF=0.9196;AMR_AF=0.6455;AFR_AF=0.5915;EUR_AF=0.4781;SAS_AF=0.545;AA=C|||;VT=SNP
3	60170954	rs79866233	G	A	100	PASS	AC=67;AF=0.0133786;AN=5008;NS=2504;DP=18758;EAS_AF=0.003;AMR_AF=0.0159;AFR_AF=0.0068;EUR_AF=0.0239;SAS_AF=0.0204;AA=A|||;VT=SNP
3	60170957	rs9817793	A	G	100	PASS	AC=2951;AF=0.589257;AN=5008;NS=2504;DP=18877;EAS_AF=0.9137;AMR_AF=0.5548;AFR_AF=0.6097;EUR_AF=0.335;SAS_AF=0.5133;AA=G|||;VT=SNP
3	60171660	rs9876685	T	C	100	PASS	AC=421;AF=0.0840655;AN=5008;NS=2504;DP=20417;EAS_AF=0.1131;AMR_AF=0.0648;AFR_AF=0.0862;EUR_AF=0.0149;SAS_AF=0.136;AA=T|||;VT=SNP
3	60172172	rs79145740	A	C	100	PASS	AC=17;AF=0.00339457;AN=5008;NS=2504;DP=20464;EAS_AF=0;AMR_AF=0.0043;AFR_AF=0.0023;EUR_AF=0.0109;SAS_AF=0;AA=A|||;VT=SNP
3	60172396	rs73097598	G	A	100	PASS	AC=251;AF=0.0501198;AN=5008;NS=2504;DP=19187;EAS_AF=0;AMR_AF=0.0922;AFR_AF=0.0076;EUR_AF=0.1581;SAS_AF=0.0184;AA=G|||;VT=SNP
3	60172509	rs80245486	G	A	100	PASS	AC=297;AF=0.0593051;AN=5008;NS=2504;DP=19451;EAS_AF=0.1101;AMR_AF=0.0576;AFR_AF=0.0045;EUR_AF=0.0149;SAS_AF=0.1278;AA=G|||;VT=SNP
3	60173016	rs213424	A	G	100	PASS	AC=1012;AF=0.202077;AN=5008;NS=2504;DP=20326;EAS_AF=0.0208;AMR_AF=0.219;AFR_AF=0.1172;EUR_AF=0.3926;SAS_AF=0.2955;AA=A|||;VT=SNP
3	60174072	rs7637396	T	C	100	PASS	AC=874;AF=0.174521;AN=5008;NS=2504;DP=16355;EAS_AF=0.2073;AMR_AF=0.1801;AFR_AF=0.0847;EUR_AF=0.2127;SAS_AF=0.2188;AA=T|||;VT=SNP
3	60174230	rs115369566	C	T	100	PASS	AC=39;AF=0.00778754;AN=5008;NS=2504;DP=15685;EAS_AF=0;AMR_AF=0.0086;AFR_AF=0.0008;EUR_AF=0.0179;SAS_AF=0.0143;AA=C|||;VT=SNP
3	60174400	rs114287604	A	C	100	PASS	AC=42;AF=0.00838658;AN=5008;NS=2504;DP=16396;EAS_AF=0.001;AMR_AF=0.0086;AFR_AF=0.0008;EUR_AF=0.0179;SAS_AF=0.0164;AA=A|||;VT=SNP
3	60174975	rs116423201	G	C	100	PASS	AC=36;AF=0.0071885;AN=5008;NS=2504;DP=14974;EAS_AF=0;AMR_AF=0.0144;AFR_AF=0;EUR_AF=0.0169;SAS_AF=0.0092;AA=G|||;VT=SNP
3	60175045	rs384530	C	T	100	PASS	AC=3772;AF=0.753195;AN=5008;NS=2504;DP=16490;EAS_AF=0.9256;AMR_AF=0.7478;AFR_AF=0.6551;EUR_AF=0.7207;SAS_AF=0.7454;AA=T|||;VT=SNP
3	60175233	rs213426	C	A	100	PASS	AC=1026;AF=0.204872;AN=5008;NS=2504;DP=16527;EAS_AF=0.0179;AMR_AF=0.1916;AFR_AF=0.2421;EUR_AF=0.3151;SAS_AF=0.2434;AA=C|||;VT=SNP
3	60175500	rs147979445	A	G	100	PASS	AC=28;AF=0.00559105;AN=5008;NS=2504;DP=20836;EAS_AF=0;AMR_AF=0.0144;AFR_AF=0.0015;EUR_AF=0.0159;SAS_AF=0;AA=A|||;VT=SNP
3	60175931	rs114378146	A	G	100	PASS	AC=127;AF=0.0253594;AN=5008;NS=2504;DP=19029;EAS_AF=0.002;AMR_AF=0.049;AFR_AF=0.0015;EUR_AF=0.0517;SAS_AF=0.0378;AA=A|||;VT=SNP
3	60176120	rs78283425	G	A	100	PASS	AC=37;AF=0.00738818;AN=5008;NS=2504;DP=17493;EAS_AF=0;AMR_AF=0.0115;AFR_AF=0.0008;EUR_AF=0.0258;SAS_AF=0.002;AA=G|||;VT=SNP
3	60176126	rs177139	A	G	100	PASS	AC=4099;AF=0.81849;AN=5008;NS=2504;DP=17206;EAS_AF=0.9504;AMR_AF=0.8357;AFR_AF=0.7428;EUR_AF=0.7744;SAS_AF=0.818;AA=G|||;VT=SNP
3	60176151	rs9827176	T	C	100	PASS	AC=382;AF=0.076278;AN=5008;NS=2504;DP=16814;EAS_AF=0.0933;AMR_AF=0.0605;AFR_AF=0.084;EUR_AF=0.0239;SAS_AF=0.1135;AA=T|||;VT=SNP
3	60176357	rs213427	A	G	100	PASS	AC=4092;AF=0.817093;AN=5008;NS=2504;DP=12168;EAS_AF=0.9504;AMR_AF=0.8357;AFR_AF=0.7428;EUR_AF=0.7753;SAS_AF=0.8098;AA=G|||;VT=SNP
3	60176877	rs76156403	T	C	100	PASS	AC=169;AF=0.033746;AN=5008;NS=2504;DP=16124;EAS_AF=0.003;AMR_AF=0.0548;AFR_AF=0.0015;EUR_AF=0.0716;SAS_AF=0.0552;AA=T|||;VT=SNP
3	60177202	rs116527341	G	C	100	PASS	AC=127;AF=0.0253594;AN=5008;NS=2504;DP=16643;EAS_AF=0.002;AMR_AF=0.049;AFR_AF=0.0015;EUR_AF=0.0517;SAS_AF=0.0378;AA=G|||;VT=SNP
3	60177702	rs115970056	T	C	100	PASS	AC=171;AF=0.0341454;AN=5008;NS=2504;DP=13548;EAS_AF=0.003;AMR_AF=0.0562;AFR_AF=0.0015;EUR_AF=0.0726;SAS_AF=0.0552;AA=T|||;VT=SNP
3	60177708	rs144041680	C	G	100	PASS	AC=43;AF=0.00858626;AN=5008;NS=2504;DP=13488;EAS_AF=0;AMR_AF=0.0187;AFR_AF=0.0008;EUR_AF=0.0219;SAS_AF=0.0072;AA=C|||;VT=SNP
3	60177846	rs7613262	G	A	100	PASS	AC=1338;AF=0.267173;AN=5008;NS=2504;DP=14255;EAS_AF=0.5169;AMR_AF=0.3329;AFR_AF=0.0749;EUR_AF=0.2207;SAS_AF=0.271;AA=G|||;VT=SNP
3	60177850	rs28579930	G	A	100	PASS	AC=395;AF=0.0788738;AN=5008;NS=2504;DP=14249;EAS_AF=0.1091;AMR_AF=0.0576;AFR_AF=0.0832;EUR_AF=0.0239;SAS_AF=0.1135;AA=G|||;VT=SNP
3	60177914	rs114111306	G	C	100	PASS	AC=127;AF=0.0253594;AN=5008;NS=2504;DP=15052;EAS_AF=0.002;AMR_AF=0.049;AFR_AF=0.0015;EUR_AF=0.0517;SAS_AF=0.0378;AA=G|||;VT=SNP
3	60178568	rs78884321	A	G	100	PASS	AC=129;AF=0.0257588;AN=5008;NS=2504;DP=19571;EAS_AF=0.003;AMR_AF=0.049;AFR_AF=0.0023;EUR_AF=0.0517;SAS_AF=0.0378;AA=A|||;VT=SNP
3	60178833	rs213292	C	T	100	PASS	AC=863;AF=0.172324;AN=5008;NS=2504;DP=20725;EAS_AF=0.0159;AMR_AF=0.1816;AFR_AF=0.2065;EUR_AF=0.2594;SAS_AF=0.1912;AA=C|||;VT=SNP
3	60179459	rs213293	G	A	100	PASS	AC=572;AF=0.114217;AN=5008;NS=2504;DP=16954;EAS_AF=0.0179;AMR_AF=0.1484;AFR_AF=0.0182;EUR_AF=0.2465;SAS_AF=0.183;AA=G|||;VT=SNP
3	60179487	rs12491492	G	A	100	PASS	AC=377;AF=0.0752796;AN=5008;NS=2504;DP=17105;EAS_AF=0.0982;AMR_AF=0.0533;AFR_AF=0.0832;EUR_AF=0.0219;SAS_AF=0.1115;AA=G|||;VT=SNP
3	60180790	rs13067663	G	A	100	PASS	AC=1335;AF=0.266573;AN=5008;NS=2504;DP=17159;EAS_AF=0.5089;AMR_AF=0.3329;AFR_AF=0.0764;EUR_AF=0.2217;SAS_AF=0.273;AA=G|||;VT=SNP
3	60180851	rs7622557	G	A	100	PASS	AC=849;AF=0.169529;AN=5008;NS=2504;DP=16590;EAS_AF=0.3016;AMR_AF=0.1686;AFR_AF=0.115;EUR_AF=0.1362;SAS_AF=0.1421;AA=g|||;VT=SNP
3	60181076	rs74722453	G	A	100	PASS	AC=127;AF=0.0253594;AN=5008;NS=2504;DP=10989;EAS_AF=0.002;AMR_AF=0.049;AFR_AF=0.0015;EUR_AF=0.0517;SAS_AF=0.0378;AA=G|||;VT=SNP
3	60181187	rs35596941	A	G	100	PASS	AC=1355;AF=0.270567;AN=5008;NS=2504;DP=10043;EAS_AF=0.5228;AMR_AF=0.3357;AFR_AF=0.0779;EUR_AF=0.2227;SAS_AF=0.274;AA=A|||;VT=SNP
3	60181224	rs79666392	G	A	100	PASS	AC=127;AF=0.0253594;AN=5008;NS=2504;DP=8285;EAS_AF=0.002;AMR_AF=0.049;AFR_AF=0.0015;EUR_AF=0.0517;SAS_AF=0.0378;AA=A|||;VT=SNP
3	60181491	rs4679646	C	T	100	PASS	AC=834;AF=0.166534;AN=5008;NS=2504;DP=7251;EAS_AF=0.2897;AMR_AF=0.1686;AFR_AF=0.115;EUR_AF=0.1342;SAS_AF=0.1411;AA=C|||;VT=SNP
3	60181859	rs1566056	T	C	100	PASS	AC=1547;AF=0.308906;AN=5008;NS=2504;DP=17163;EAS_AF=0.5387;AMR_AF=0.3919;AFR_AF=0.0817;EUR_AF=0.2982;SAS_AF=0.3313;AA=T|||;VT=SNP
3	60182259	rs1569347	C	T	100	PASS	AC=1643;AF=0.328075;AN=5008;NS=2504;DP=18132;EAS_AF=0.5308;AMR_AF=0.3948;AFR_AF=0.1604;EUR_AF=0.2962;SAS_AF=0.3313;AA=T|||;VT=SNP
3	60182451	rs73099404	A	G	100	PASS	AC=205;AF=0.0409345;AN=5008;NS=2504;DP=17960;EAS_AF=0.0089;AMR_AF=0.0331;AFR_AF=0.031;EUR_AF=0.0736;SAS_AF=0.0593;AA=a|||;VT=SNP
3	60182457	rs76473844	T	C	100	PASS	AC=170;AF=0.0339457;AN=5008;NS=2504;DP=18096;EAS_AF=0.003;AMR_AF=0.0562;AFR_AF=0.0015;EUR_AF=0.0716;SAS_AF=0.0552;AA=t|||;VT=SNP
3	60182499	rs138813111	G	C	100	PASS	AC=102;AF=0.0203674;AN=5008;NS=2504;DP=17257;EAS_AF=0.002;AMR_AF=0.0418;AFR_AF=0.0015;EUR_AF=0.0437;SAS_AF=0.0256;AA=G|||;VT=SNP
3	60182631	rs114067950	C	T	100	PASS	AC=170;AF=0.0339457;AN=5008;NS=2504;DP=17040;EAS_AF=0.003;AMR_AF=0.0562;AFR_AF=0.0015;EUR_AF=0.0716;SAS_AF=0.0552;AA=T|||;VT=SNP
3	60182756	rs77888594	C	T	100	PASS	AC=170;AF=0.0339457;AN=5008;NS=2504;DP=16913;EAS_AF=0.003;AMR_AF=0.0562;AFR_AF=0.0015;EUR_AF=0.0716;SAS_AF=0.0552;AA=T|||;VT=SNP
3	60183846	rs115746441	T	C	100	PASS	AC=69;AF=0.013778;AN=5008;NS=2504;DP=18878;EAS_AF=0.001;AMR_AF=0.0144;AFR_AF=0;EUR_AF=0.0288;SAS_AF=0.0297;AA=T|||;VT=SNP
3	60184207	rs213294	C	T	100	PASS	AC=766;AF=0.152955;AN=5008;NS=2504;DP=21004;EAS_AF=0.0159;AMR_AF=0.1715;AFR_AF=0.1483;EUR_AF=0.2495;SAS_AF=0.1881;AA=C|||;VT=SNP
3	60184430	rs35861160	G	A	100	PASS	AC=679;AF=0.135583;AN=5008;NS=2504;DP=19999;EAS_AF=0.2887;AMR_AF=0.1599;AFR_AF=0.0038;EUR_AF=0.1332;SAS_AF=0.1411;AA=G|||;VT=SNP
3	60184488	rs79599528	C	G	100	PASS	AC=125;AF=0.0249601;AN=5008;NS=2504;DP=20453;EAS_AF=0.002;AMR_AF=0.0461;AFR_AF=0.0015;EUR_AF=0.0517;SAS_AF=0.0378;AA=G|||;VT=SNP
3	60184573	rs115845086	C	T	100	PASS	AC=14;AF=0.00279553;AN=5008;NS=2504;DP=21329;EAS_AF=0;AMR_AF=0.0014;AFR_AF=0.0008;EUR_AF=0.0119;SAS_AF=0;AA=C|||;VT=SNP
3	60184963	rs213295	G	C	100	PASS	AC=4851;AF=0.96865;AN=5008;NS=2504;DP=19555;EAS_AF=0.998;AMR_AF=0.9438;AFR_AF=0.9962;EUR_AF=0.9344;SAS_AF=0.954;AA=G|||;VT=SNP
3	60185212	rs213296	C	T	100	PASS	AC=4810;AF=0.960463;AN=5008;NS=2504;DP=16057;EAS_AF=0.997;AMR_AF=0.9366;AFR_AF=0.9985;EUR_AF=0.9135;SAS_AF=0.9366;AA=T|||;VT=SNP
3	60185296	rs213297	C	G	100	PASS	AC=4465;AF=0.891573;AN=5008;NS=2504;DP=16889;EAS_AF=0.8938;AMR_AF=0.8876;AFR_AF=0.916;EUR_AF=0.9095;SAS_AF=0.8405;AA=C|||;VT=SNP
3	60185918	rs147133974	C	G	100	PASS	AC=101;AF=0.0201677;AN=5008;NS=2504;DP=18618;EAS_AF=0.002;AMR_AF=0.0389;AFR_AF=0.0015;EUR_AF=0.0447;SAS_AF=0.0256;AA=C|||;VT=SNP
3	60185958	rs78723984	A	T	100	PASS	AC=62;AF=0.0123802;AN=5008;NS=2504;DP=18341;EAS_AF=0;AMR_AF=0.0187;AFR_AF=0.0015;EUR_AF=0.0388;SAS_AF=0.0082;AA=A|||;VT=SNP
3	60186025	rs213298	G	C	100	PASS	AC=3036;AF=0.60623;AN=5008;NS=2504;DP=19707;EAS_AF=0.8333;AMR_AF=0.6095;AFR_AF=0.4932;EUR_AF=0.5249;SAS_AF=0.6063;AA=G|||;VT=SNP
3	60186660	rs7614564	A	G	100	PASS	AC=835;AF=0.166733;AN=5008;NS=2504;DP=20403;EAS_AF=0.3075;AMR_AF=0.1671;AFR_AF=0.0976;EUR_AF=0.1382;SAS_AF=0.1442;AA=A|||;VT=SNP
3	60186728	rs213299	G	T	100	PASS	AC=2923;AF=0.583666;AN=5008;NS=2504;DP=18967;EAS_AF=0.8313;AMR_AF=0.6153;AFR_AF=0.4047;EUR_AF=0.5328;SAS_AF=0.6002;AA=G|||;VT=SNP
3	60187101	rs213300	G	A	100	PASS	AC=2036;AF=0.40655;AN=5008;NS=2504;DP=17365;EAS_AF=0.5625;AMR_AF=0.4942;AFR_AF=0.1384;EUR_AF=0.4841;SAS_AF=0.4663;AA=G|||;VT=SNP
3	60187209	rs34188830	G	C	100	PASS	AC=568;AF=0.113419;AN=5008;NS=2504;DP=16771;EAS_AF=0.0506;AMR_AF=0.1873;AFR_AF=0.0113;EUR_AF=0.2922;SAS_AF=0.0798;AA=G|||;VT=SNP
3	60187562	rs78115745	T	C	100	PASS	AC=793;AF=0.158347;AN=5008;NS=2504;DP=16157;EAS_AF=0.3105;AMR_AF=0.1671;AFR_AF=0.0605;EUR_AF=0.1382;SAS_AF=0.1483;AA=T|||;VT=SNP
3	60187597	rs213301	C	G	100	PASS	AC=1541;AF=0.307708;AN=5008;NS=2504;DP=15935;EAS_AF=0.2331;AMR_AF=0.3516;AFR_AF=0.121;EUR_AF=0.494;SAS_AF=0.4141;AA=C|||;VT=SNP
3	60187613	rs213302	T	C	100	PASS	AC=1066;AF=0.212859;AN=5008;NS=2504;DP=16091;EAS_AF=0.0605;AMR_AF=0.2824;AFR_AF=0.0734;EUR_AF=0.4632;SAS_AF=0.2515;AA=T|||;VT=SNP
3	60187823	rs213303	T	G	100	PASS	AC=408;AF=0.0814696;AN=5008;NS=2504;DP=19728;EAS_AF=0.001;AMR_AF=0.1254;AFR_AF=0.0113;EUR_AF=0.2286;SAS_AF=0.0767;AA=T|||;VT=SNP
3	60188339	rs213304	A	G	100	PASS	AC=4576;AF=0.913738;AN=5008;NS=2504;DP=20671;EAS_AF=0.997;AMR_AF=0.9164;AFR_AF=0.8396;EUR_AF=0.9036;SAS_AF=0.9366;AA=A|||;VT=SNP
3	60188384	rs213305	T	C	100	PASS	AC=4805;AF=0.959465;AN=5008;NS=2504;DP=19067;EAS_AF=0.997;AMR_AF=0.9366;AFR_AF=0.9985;EUR_AF=0.9085;SAS_AF=0.9366;AA=C|||;VT=SNP
3	60188512	rs213306	T	C	100	PASS	AC=4805;AF=0.959465;AN=5008;NS=2504;DP=17625;EAS_AF=0.997;AMR_AF=0.9366;AFR_AF=0.9985;EUR_AF=0.9085;SAS_AF=0.9366;AA=T|||;VT=SNP
3	60188605	rs213307	T	C	100	PASS	AC=4608;AF=0.920128;AN=5008;NS=2504;DP=18583;EAS_AF=0.997;AMR_AF=0.9179;AFR_AF=0.8631;EUR_AF=0.9036;SAS_AF=0.9366;AA=T|||;VT=SNP
3	60188656	rs213308	C	T	100	PASS	AC=4805;AF=0.959465;AN=5008;NS=2504;DP=18518;EAS_AF=0.997;AMR_AF=0.9366;AFR_AF=0.9985;EUR_AF=0.9085;SAS_AF=0.9366;AA=T|||;VT=SNP
3	60188706	rs213309	A	G	100	PASS	AC=4654;AF=0.929313;AN=5008;NS=2504;DP=17060;EAS_AF=0.997;AMR_AF=0.9265;AFR_AF=0.8896;EUR_AF=0.9085;SAS_AF=0.9366;AA=A|||;VT=SNP
3	60189471	rs1496650	T	C	100	PASS	AC=1274;AF=0.254393;AN=5008;NS=2504;DP=17386;EAS_AF=0.1121;AMR_AF=0.2363;AFR_AF=0.3033;EUR_AF=0.2823;SAS_AF=0.319;AA=T|||;VT=SNP
3	60189715	rs213310	T	C	100	PASS	AC=4723;AF=0.943091;AN=5008;NS=2504;DP=15664;EAS_AF=0.997;AMR_AF=0.9207;AFR_AF=0.9947;EUR_AF=0.8539;SAS_AF=0.9254;AA=T|||;VT=SNP
3	60189748	rs60738633	T	C	100	PASS	AC=1083;AF=0.216254;AN=5008;NS=2504;DP=15778;EAS_AF=0.0208;AMR_AF=0.1801;AFR_AF=0.3661;EUR_AF=0.2565;SAS_AF=0.1994;AA=T|||;VT=SNP
3	60189767	rs213311	T	C	100	PASS	AC=2127;AF=0.42472;AN=5008;NS=2504;DP=15726;EAS_AF=0.6339;AMR_AF=0.5058;AFR_AF=0.1649;EUR_AF=0.4831;SAS_AF=0.4427;AA=T|||;VT=SNP
3	60189769	rs34661857	G	C	100	PASS	AC=1306;AF=0.260783;AN=5008;NS=2504;DP=15687;EAS_AF=0.1121;AMR_AF=0.2161;AFR_AF=0.3744;EUR_AF=0.2584;SAS_AF=0.2945;AA=G|||;VT=SNP
3	60189931	rs213312	T	C	100	PASS	AC=3741;AF=0.747005;AN=5008;NS=2504;DP=15567;EAS_AF=0.747;AMR_AF=0.7406;AFR_AF=0.7557;EUR_AF=0.7416;SAS_AF=0.7454;AA=C|||;VT=SNP
3	60190059	rs439531	G	A	100	PASS	AC=4726;AF=0.94369;AN=5008;NS=2504;DP=14649;EAS_AF=0.997;AMR_AF=0.9207;AFR_AF=0.9962;EUR_AF=0.8539;SAS_AF=0.9264;AA=A|||;VT=SNP
3	60190100	rs6765672	C	T	100	PASS	AC=1230;AF=0.245607;AN=5008;NS=2504;DP=15404;EAS_AF=0.2431;AMR_AF=0.2536;AFR_AF=0.2526;EUR_AF=0.2435;SAS_AF=0.2352;AA=C|||;VT=SNP
3	60190706	rs213313	G	C	100	PASS	AC=3516;AF=0.702077;AN=5008;NS=2504;DP=13085;EAS_AF=0.8472;AMR_AF=0.7061;AFR_AF=0.643;EUR_AF=0.6451;SAS_AF=0.6881;AA=C|||;VT=SNP
3	60190858	rs71313750	G	C	100	PASS	AC=645;AF=0.128794;AN=5008;NS=2504;DP=13852;EAS_AF=0.249;AMR_AF=0.1556;AFR_AF=0.0053;EUR_AF=0.1103;SAS_AF=0.1718;AA=G|||;VT=SNP
3	60191552	rs6787176	T	C	100	PASS	AC=1492;AF=0.297923;AN=5008;NS=2504;DP=11826;EAS_AF=0.244;AMR_AF=0.2622;AFR_AF=0.4614;EUR_AF=0.2306;SAS_AF=0.227;AA=T|||;VT=SNP
3	60191687	rs55881626	A	T	100	PASS	AC=71;AF=0.0141773;AN=5008;NS=2504;DP=9103;EAS_AF=0;AMR_AF=0.0331;AFR_AF=0.0038;EUR_AF=0.0388;SAS_AF=0.0041;AA=A|||;VT=SNP
3	60191793	rs145040756	G	A	100	PASS	AC=1307;AF=0.260982;AN=5008;NS=2504;DP=6565;EAS_AF=0.1151;AMR_AF=0.2291;AFR_AF=0.3472;EUR_AF=0.2744;SAS_AF=0.3037;AA=G|||;VT=SNP
3	60192188	rs76154666	G	A	100	PASS	AC=241;AF=0.048123;AN=5008;NS=2504;DP=13148;EAS_AF=0;AMR_AF=0.0908;AFR_AF=0.0068;EUR_AF=0.1491;SAS_AF=0.0194;AA=G|||;VT=SNP
3	60192395	rs213315	G	C	100	PASS	AC=2053;AF=0.409944;AN=5008;NS=2504;DP=16339;EAS_AF=0.2827;AMR_AF=0.4957;AFR_AF=0.4743;EUR_AF=0.4175;SAS_AF=0.3855;AA=C|||;VT=SNP
3	60192651	rs213316	G	C	100	PASS	AC=3448;AF=0.688498;AN=5008;NS=2504;DP=16075;EAS_AF=0.8433;AMR_AF=0.6945;AFR_AF=0.6437;EUR_AF=0.6153;SAS_AF=0.6605;AA=C|||;VT=SNP
3	60192723	rs213317	G	T	100	PASS	AC=864;AF=0.172524;AN=5008;NS=2504;DP=15834;EAS_AF=0.0427;AMR_AF=0.2968;AFR_AF=0.1248;EUR_AF=0.2505;SAS_AF=0.2025;AA=G|||;VT=SNP
3	60192831	rs9834515	T	C	100	PASS	AC=1032;AF=0.20607;AN=5008;NS=2504;DP=14498;EAS_AF=0.2401;AMR_AF=0.1902;AFR_AF=0.2352;EUR_AF=0.168;SAS_AF=0.182;AA=T|||;VT=SNP
3	60193221	rs6784012	G	A	100	PASS	AC=878;AF=0.175319;AN=5008;NS=2504;DP=15058;EAS_AF=0.2421;AMR_AF=0.1801;AFR_AF=0.1271;EUR_AF=0.162;SAS_AF=0.182;AA=G|||;VT=SNP
3	60193571	rs6775757	T	C	100	PASS	AC=1201;AF=0.239816;AN=5008;NS=2504;DP=19025;EAS_AF=0.245;AMR_AF=0.2421;AFR_AF=0.2784;EUR_AF=0.2117;SAS_AF=0.2096;AA=T|||;VT=SNP
3	60193758	rs213318	C	G	100	PASS	AC=1969;AF=0.393171;AN=5008;NS=2504;DP=19215;EAS_AF=0.2728;AMR_AF=0.4827;AFR_AF=0.4743;EUR_AF=0.3728;SAS_AF=0.365;AA=G|||;VT=SNP
3	60193900	rs213319	G	A	100	PASS	AC=874;AF=0.174521;AN=5008;NS=2504;DP=20218;EAS_AF=0.0437;AMR_AF=0.2968;AFR_AF=0.1241;EUR_AF=0.2594;SAS_AF=0.2035;AA=G|||;VT=SNP
3	60193963	rs28459515	A	G	100	PASS	AC=354;AF=0.0706869;AN=5008;NS=2504;DP=19266;EAS_AF=0.003;AMR_AF=0.0648;AFR_AF=0.1513;EUR_AF=0.0636;SAS_AF=0.0429;AA=A|||;VT=SNP
3	60193967	rs213320	T	C	100	PASS	AC=872;AF=0.174121;AN=5008;NS=2504;DP=19154;EAS_AF=0.0437;AMR_AF=0.2968;AFR_AF=0.1225;EUR_AF=0.2594;SAS_AF=0.2035;AA=T|||;VT=SNP
3	60194059	rs213322	T	C	100	PASS	AC=2219;AF=0.443091;AN=5008;NS=2504;DP=18777;EAS_AF=0.2907;AMR_AF=0.5504;AFR_AF=0.4811;EUR_AF=0.4861;SAS_AF=0.4284;AA=T|||;VT=SNP
3	60194075	rs17395220	A	G	100	PASS	AC=885;AF=0.176717;AN=5008;NS=2504;DP=18480;EAS_AF=0.245;AMR_AF=0.1801;AFR_AF=0.1293;EUR_AF=0.163;SAS_AF=0.182;AA=A|||;VT=SNP
3	60194155	rs17395248	T	C	100	PASS	AC=990;AF=0.197684;AN=5008;NS=2504;DP=17981;EAS_AF=0.244;AMR_AF=0.1888;AFR_AF=0.205;EUR_AF=0.163;SAS_AF=0.182;AA=T|||;VT=SNP
3	60194570	rs213323	T	C	100	PASS	AC=963;AF=0.192292;AN=5008;NS=2504;DP=18733;EAS_AF=0.0446;AMR_AF=0.2997;AFR_AF=0.1899;EUR_AF=0.2575;SAS_AF=0.2045;AA=T|||;VT=SNP
3	60194787	rs138458426	G	C	100	PASS	AC=27;AF=0.00539137;AN=5008;NS=2504;DP=18866;EAS_AF=0;AMR_AF=0.0144;AFR_AF=0.0015;EUR_AF=0.0149;SAS_AF=0;AA=G|||;VT=SNP
3	60194812	rs116461265	T	C	100	PASS	AC=23;AF=0.00459265;AN=5008;NS=2504;DP=19727;EAS_AF=0;AMR_AF=0.0101;AFR_AF=0;EUR_AF=0.0129;SAS_AF=0.0031;AA=T|||;VT=SNP
3	60194979	rs213324	A	G	100	PASS	AC=875;AF=0.17472;AN=5008;NS=2504;DP=21511;EAS_AF=0.0446;AMR_AF=0.2968;AFR_AF=0.1233;EUR_AF=0.2594;SAS_AF=0.2045;AA=A|||;VT=SNP
3	60195585	rs9846543	T	C	100	PASS	AC=321;AF=0.0640974;AN=5008;NS=2504;DP=19980;EAS_AF=0.002;AMR_AF=0.0562;AFR_AF=0.1551;EUR_AF=0.0487;SAS_AF=0.0266;AA=T|||;VT=SNP
3	60195598	rs1908771	G	C	100	PASS	AC=880;AF=0.175719;AN=5008;NS=2504;DP=19738;EAS_AF=0.2371;AMR_AF=0.1816;AFR_AF=0.1293;EUR_AF=0.165;SAS_AF=0.182;AA=T|||;VT=SNP
3	60195858	rs115033329	A	C	100	PASS	AC=39;AF=0.00778754;AN=5008;NS=2504;DP=19086;EAS_AF=0;AMR_AF=0.0144;AFR_AF=0.0008;EUR_AF=0.0249;SAS_AF=0.0031;AA=A|||;VT=SNP
3	60196537	rs11130760	G	T	100	PASS	AC=618;AF=0.123403;AN=5008;NS=2504;DP=16635;EAS_AF=0.123;AMR_AF=0.0937;AFR_AF=0.1248;EUR_AF=0.1014;SAS_AF=0.1656;AA=G|||;VT=SNP
3	60196758	rs213325	A	G	100	PASS	AC=948;AF=0.189297;AN=5008;NS=2504;DP=12670;EAS_AF=0.0417;AMR_AF=0.2983;AFR_AF=0.1884;EUR_AF=0.2584;SAS_AF=0.1943;AA=A|||;VT=SNP
3	60196988	rs447643	A	G	100	PASS	AC=953;AF=0.190296;AN=5008;NS=2504;DP=14032;EAS_AF=0.0427;AMR_AF=0.2983;AFR_AF=0.1884;EUR_AF=0.2594;SAS_AF=0.1973;AA=A|||;VT=SNP
3	60197477	rs12493500	T	C	100	PASS	AC=456;AF=0.0910543;AN=5008;NS=2504;DP=17029;EAS_AF=0.1101;AMR_AF=0.0735;AFR_AF=0.0537;EUR_AF=0.0795;SAS_AF=0.1462;AA=T|||;VT=SNP
3	60197485	rs802933	G	A	100	PASS	AC=3352;AF=0.669329;AN=5008;NS=2504;DP=17211;EAS_AF=0.8244;AMR_AF=0.6801;AFR_AF=0.646;EUR_AF=0.5686;SAS_AF=0.637;AA=A|||;VT=SNP
3	60197514	rs9857010	T	G	100	PASS	AC=842;AF=0.168131;AN=5008;NS=2504;DP=17327;EAS_AF=0.253;AMR_AF=0.1671;AFR_AF=0.1415;EUR_AF=0.1123;SAS_AF=0.1748;AA=T|||;VT=SNP
3	60198435	rs1874500	G	C	100	PASS	AC=1211;AF=0.241813;AN=5008;NS=2504;DP=17743;EAS_AF=0.1101;AMR_AF=0.17;AFR_AF=0.4675;EUR_AF=0.163;SAS_AF=0.2045;AA=C|||;VT=SNP
3	60198440	rs115562047	A	G	100	PASS	AC=99;AF=0.0197684;AN=5008;NS=2504;DP=17898;EAS_AF=0.002;AMR_AF=0.0389;AFR_AF=0.0015;EUR_AF=0.0427;SAS_AF=0.0256;AA=A|||;VT=SNP
3	60198603	rs17395576	C	A	100	PASS	AC=435;AF=0.086861;AN=5008;NS=2504;DP=17096;EAS_AF=0.1071;AMR_AF=0.0821;AFR_AF=0.0053;EUR_AF=0.1014;SAS_AF=0.1646;AA=C|||;VT=SNP
3	60198968	rs115096693	C	G	100	PASS	AC=19;AF=0.00379393;AN=5008;NS=2504;DP=19558;EAS_AF=0.001;AMR_AF=0.0043;AFR_AF=0;EUR_AF=0.0129;SAS_AF=0.002;AA=C|||;VT=SNP
3	60199196	rs17062486	G	A	100	PASS	AC=13;AF=0.00259585;AN=5008;NS=2504;DP=18577;EAS_AF=0;AMR_AF=0.0043;AFR_AF=0.0008;EUR_AF=0.008;SAS_AF=0.001;AA=G|||;VT=SNP
3	60199795	rs17062490	C	T	100	PASS	AC=97;AF=0.019369;AN=5008;NS=2504;DP=18176;EAS_AF=0.002;AMR_AF=0.0389;AFR_AF=0.0015;EUR_AF=0.0408;SAS_AF=0.0256;AA=C|||;VT=SNP
3	60199948	rs4679647	G	C	100	PASS	AC=1130;AF=0.225639;AN=5008;NS=2504;DP=18716;EAS_AF=0.2282;AMR_AF=0.196;AFR_AF=0.3472;EUR_AF=0.1233;SAS_AF=0.1851;AA=C|||;VT=SNP
3	60200099	rs141121653	G	A	100	PASS	AC=64;AF=0.0127796;AN=5008;NS=2504;DP=17253;EAS_AF=0;AMR_AF=0.0072;AFR_AF=0.0023;EUR_AF=0.0189;SAS_AF=0.0378;AA=G|||;VT=SNP
3	60200523	rs143753513	A	G	100	PASS	AC=16;AF=0.00319489;AN=5008;NS=2504;DP=21881;EAS_AF=0;AMR_AF=0.0086;AFR_AF=0.0008;EUR_AF=0.0089;SAS_AF=0;AA=A|||;VT=SNP
3	60200545	rs9824900	C	T	100	PASS	AC=1334;AF=0.266374;AN=5008;NS=2504;DP=20686;EAS_AF=0.1151;AMR_AF=0.1744;AFR_AF=0.559;EUR_AF=0.1581;SAS_AF=0.2035;AA=T|||;VT=SNP
3	60200675	rs28895693	A	G	100	PASS	AC=615;AF=0.122804;AN=5008;NS=2504;DP=18505;EAS_AF=0.1141;AMR_AF=0.0922;AFR_AF=0.1256;EUR_AF=0.1024;SAS_AF=0.1708;AA=A|||;VT=SNP
3	60200946	rs6785232	C	G	100	PASS	AC=904;AF=0.180511;AN=5008;NS=2504;DP=18850;EAS_AF=0.1141;AMR_AF=0.1124;AFR_AF=0.3359;EUR_AF=0.1054;SAS_AF=0.1646;AA=t|||;VT=SNP
3	60200975	rs6808530	G	T	100	PASS	AC=904;AF=0.180511;AN=5008;NS=2504;DP=19594;EAS_AF=0.1141;AMR_AF=0.1124;AFR_AF=0.3359;EUR_AF=0.1054;SAS_AF=0.1646;AA=T|||;VT=SNP
3	60201058	rs213380	C	T	100	PASS	AC=3323;AF=0.663538;AN=5008;NS=2504;DP=16049;EAS_AF=0.8462;AMR_AF=0.6484;AFR_AF=0.649;EUR_AF=0.5258;SAS_AF=0.6472;AA=T|||;VT=SNP
3	60201133	rs213381	A	G	100	PASS	AC=3414;AF=0.681709;AN=5008;NS=2504;DP=15500;EAS_AF=0.8562;AMR_AF=0.683;AFR_AF=0.6498;EUR_AF=0.5726;SAS_AF=0.6564;AA=G|||;VT=SNP
3	60201555	rs17336290	G	A	100	PASS	AC=614;AF=0.122604;AN=5008;NS=2504;DP=17358;EAS_AF=0.2252;AMR_AF=0.1542;AFR_AF=0.0045;EUR_AF=0.1074;SAS_AF=0.1697;AA=G|||;VT=SNP
3	60201714	rs734156	C	T	100	PASS	AC=1430;AF=0.285543;AN=5008;NS=2504;DP=20162;EAS_AF=0.0982;AMR_AF=0.268;AFR_AF=0.3434;EUR_AF=0.3608;SAS_AF=0.3354;AA=C|||;VT=SNP
3	60202524	rs71313753	T	C	100	PASS	AC=708;AF=0.141374;AN=5008;NS=2504;DP=20916;EAS_AF=0.129;AMR_AF=0.1268;AFR_AF=0.1157;EUR_AF=0.1461;SAS_AF=0.1943;AA=T|||;VT=SNP
3	60202694	rs73099430	C	A	100	PASS	AC=148;AF=0.0295527;AN=5008;NS=2504;DP=19602;EAS_AF=0.003;AMR_AF=0.0317;AFR_AF=0.0439;EUR_AF=0.0437;SAS_AF=0.0215;AA=C|||;VT=SNP
3	60202722	rs71313754	A	G	100	PASS	AC=111;AF=0.0221645;AN=5008;NS=2504;DP=20728;EAS_AF=0;AMR_AF=0.0216;AFR_AF=0;EUR_AF=0.0288;SAS_AF=0.0685;AA=A|||;VT=SNP
3	60203306	rs6776575	C	G	100	PASS	AC=323;AF=0.0644968;AN=5008;NS=2504;DP=18986;EAS_AF=0.003;AMR_AF=0.0562;AFR_AF=0.1558;EUR_AF=0.0497;SAS_AF=0.0256;AA=C|||;VT=SNP
3	60203574	rs17062502	A	G	100	PASS	AC=101;AF=0.0201677;AN=5008;NS=2504;DP=17348;EAS_AF=0.002;AMR_AF=0.0389;AFR_AF=0.0015;EUR_AF=0.0447;SAS_AF=0.0256;AA=A|||;VT=SNP
3	60203716	rs190002673	T	C	100	PASS	AC=18;AF=0.00359425;AN=5008;NS=2504;DP=15155;EAS_AF=0;AMR_AF=0.0072;AFR_AF=0.0015;EUR_AF=0.0109;SAS_AF=0;AA=T|||;VT=SNP
3	60203803	rs77996645	T	C	100	PASS	AC=100;AF=0.0199681;AN=5008;NS=2504;DP=12722;EAS_AF=0.002;AMR_AF=0.0389;AFR_AF=0.0015;EUR_AF=0.0437;SAS_AF=0.0256;AA=T|||;VT=SNP
3	60203910	rs148490832	C	T	100	PASS	AC=100;AF=0.0199681;AN=5008;NS=2504;DP=13676;EAS_AF=0.002;AMR_AF=0.0389;AFR_AF=0.0015;EUR_AF=0.0437;SAS_AF=0.0256;AA=C|||;VT=SNP
3	60204014	rs6801030	G	C	100	PASS	AC=326;AF=0.0650958;AN=5008;NS=2504;DP=13006;EAS_AF=0.002;AMR_AF=0.0562;AFR_AF=0.1589;EUR_AF=0.0497;SAS_AF=0.0256;AA=C|||;VT=SNP
3	60205053	rs17062506	G	A	100	PASS	AC=100;AF=0.0199681;AN=5008;NS=2504;DP=16273;EAS_AF=0.002;AMR_AF=0.0389;AFR_AF=0.0015;EUR_AF=0.0437;SAS_AF=0.0256;AA=G|||;VT=SNP
3	60205478	rs17062508	C	G	100	PASS	AC=185;AF=0.0369409;AN=5008;NS=2504;DP=17812;EAS_AF=0.002;AMR_AF=0.0418;AFR_AF=0.0643;EUR_AF=0.0437;SAS_AF=0.0256;AA=C|||;VT=SNP
3	60205743	rs12715552	C	T	100	PASS	AC=965;AF=0.192692;AN=5008;NS=2504;DP=18600;EAS_AF=0.128;AMR_AF=0.1527;AFR_AF=0.2776;EUR_AF=0.161;SAS_AF=0.2055;AA=T|||;VT=SNP
3	60205836	rs149888212	T	C	100	PASS	AC=100;AF=0.0199681;AN=5008;NS=2504;DP=17169;EAS_AF=0.002;AMR_AF=0.0389;AFR_AF=0.0015;EUR_AF=0.0437;SAS_AF=0.0256;AA=T|||;VT=SNP
3	60206501	rs213407	T	G	100	PASS	AC=3373;AF=0.673522;AN=5008;NS=2504;DP=16050;EAS_AF=0.8621;AMR_AF=0.6614;AFR_AF=0.6505;EUR_AF=0.5427;SAS_AF=0.6534;AA=G|||;VT=SNP
3	60206589	rs146707442	C	A	100	PASS	AC=99;AF=0.0197684;AN=5008;NS=2504;DP=18311;EAS_AF=0.002;AMR_AF=0.0389;AFR_AF=0.0015;EUR_AF=0.0427;SAS_AF=0.0256;AA=C|||;VT=SNP
3	60206763	rs9880785	T	G	100	PASS	AC=310;AF=0.061901;AN=5008;NS=2504;DP=19076;EAS_AF=0.002;AMR_AF=0.0562;AFR_AF=0.149;EUR_AF=0.0467;SAS_AF=0.0256;AA=T|||;VT=SNP
3	60206947	rs213408	T	A	100	PASS	AC=1977;AF=0.394768;AN=5008;NS=2504;DP=21491;EAS_AF=0.7192;AMR_AF=0.4798;AFR_AF=0.0855;EUR_AF=0.3777;SAS_AF=0.4356;AA=T|||;VT=SNP
3	60207193	rs213409	T	C	100	PASS	AC=4981;AF=0.994609;AN=5008;NS=2504;DP=20608;EAS_AF=1;AMR_AF=0.9899;AFR_AF=0.9985;EUR_AF=0.9861;SAS_AF=0.9959;AA=C|||;VT=SNP
3	60207196	rs9823838	A	G	100	PASS	AC=1142;AF=0.228035;AN=5008;NS=2504;DP=20626;EAS_AF=0.248;AMR_AF=0.2219;AFR_AF=0.2912;EUR_AF=0.1541;SAS_AF=0.2025;AA=G|||;VT=SNP
3	60207434	rs115657681	A	G	100	PASS	AC=38;AF=0.00758786;AN=5008;NS=2504;DP=17995;EAS_AF=0;AMR_AF=0.0086;AFR_AF=0.0023;EUR_AF=0.0268;SAS_AF=0.002;AA=A|||;VT=SNP
3	60207474	rs9862380	G	C	100	PASS	AC=640;AF=0.127796;AN=5008;NS=2504;DP=17327;EAS_AF=0.128;AMR_AF=0.0922;AFR_AF=0.1293;EUR_AF=0.1024;SAS_AF=0.1769;AA=G|||;VT=SNP
3	60207499	rs213410	C	A	100	PASS	AC=1933;AF=0.385982;AN=5008;NS=2504;DP=17262;EAS_AF=0.7063;AMR_AF=0.4683;AFR_AF=0.084;EUR_AF=0.3638;SAS_AF=0.4284;AA=C|||;VT=SNP
3	60207744	rs9837820	C	T	100	PASS	AC=327;AF=0.0652955;AN=5008;NS=2504;DP=18379;EAS_AF=0.002;AMR_AF=0.0562;AFR_AF=0.1626;EUR_AF=0.0457;SAS_AF=0.0256;AA=T|||;VT=SNP
3	60208346	rs36105967	G	A	100	PASS	AC=466;AF=0.0930511;AN=5008;NS=2504;DP=16799;EAS_AF=0.1141;AMR_AF=0.0807;AFR_AF=0.0212;EUR_AF=0.1024;SAS_AF=0.1677;AA=G|||;VT=SNP
3	60208542	rs9839118	C	T	100	PASS	AC=324;AF=0.0646965;AN=5008;NS=2504;DP=16011;EAS_AF=0.002;AMR_AF=0.0562;AFR_AF=0.1611;EUR_AF=0.0447;SAS_AF=0.0256;AA=T|||;VT=SNP
3	60208544	rs139468944	G	A	100	PASS	AC=29;AF=0.00579073;AN=5008;NS=2504;DP=16066;EAS_AF=0.001;AMR_AF=0.0086;AFR_AF=0.0023;EUR_AF=0.0189;SAS_AF=0;AA=G|||;VT=SNP
3	60208817	rs17062510	C	A	100	PASS	AC=1299;AF=0.259385;AN=5008;NS=2504;DP=20346;EAS_AF=0.1062;AMR_AF=0.2291;AFR_AF=0.3457;EUR_AF=0.2763;SAS_AF=0.3047;AA=C|||;VT=SNP
3	60209086	rs213411	T	G	100	PASS	AC=1414;AF=0.282348;AN=5008;NS=2504;DP=19085;EAS_AF=0.0427;AMR_AF=0.366;AFR_AF=0.4372;EUR_AF=0.3062;SAS_AF=0.2362;AA=T|||;VT=SNP
3	60209258	rs9844132	C	G	100	PASS	AC=2755;AF=0.55012;AN=5008;NS=2504;DP=16897;EAS_AF=0.2381;AMR_AF=0.4207;AFR_AF=0.9115;EUR_AF=0.498;SAS_AF=0.5286;AA=G|||;VT=SNP
3	60209373	rs17062513	G	C	100	PASS	AC=1391;AF=0.277756;AN=5008;NS=2504;DP=17268;EAS_AF=0.123;AMR_AF=0.232;AFR_AF=0.3918;EUR_AF=0.2843;SAS_AF=0.3088;AA=G|||;VT=SNP
3	60210356	rs2173056	T	G	100	PASS	AC=1172;AF=0.234026;AN=5008;NS=2504;DP=14207;EAS_AF=0.5863;AMR_AF=0.1484;AFR_AF=0.0688;EUR_AF=0.1441;SAS_AF=0.2474;AA=T|||;VT=SNP
3	60210372	rs213412	C	A	100	PASS	AC=1552;AF=0.309904;AN=5008;NS=2504;DP=14865;EAS_AF=0.1438;AMR_AF=0.3703;AFR_AF=0.3585;EUR_AF=0.3171;SAS_AF=0.365;AA=C|||;VT=SNP
3	60210478	rs116822456	G	T	100	PASS	AC=94;AF=0.01877;AN=5008;NS=2504;DP=13203;EAS_AF=0.002;AMR_AF=0.0331;AFR_AF=0.0015;EUR_AF=0.0417;SAS_AF=0.0256;AA=G|||;VT=SNP
3	60210491	rs213413	T	C	100	PASS	AC=1128;AF=0.22524;AN=5008;NS=2504;DP=13760;EAS_AF=0.0317;AMR_AF=0.317;AFR_AF=0.32;EUR_AF=0.2505;SAS_AF=0.2055;AA=T|||;VT=SNP
3	60211431	rs213414	G	T	100	PASS	AC=1804;AF=0.360224;AN=5008;NS=2504;DP=22346;EAS_AF=0.5724;AMR_AF=0.4251;AFR_AF=0.0817;EUR_AF=0.3887;SAS_AF=0.4427;AA=G|||;VT=SNP
3	60211698	rs34884909	C	T	100	PASS	AC=585;AF=0.116813;AN=5008;NS=2504;DP=19769;EAS_AF=0.1121;AMR_AF=0.1009;AFR_AF=0.0522;EUR_AF=0.1561;SAS_AF=0.18;AA=C|||;VT=SNP
3	60212093	rs143609471	G	A	100	PASS	AC=76;AF=0.0151757;AN=5008;NS=2504;DP=16490;EAS_AF=0.001;AMR_AF=0.0245;AFR_AF=0.0038;EUR_AF=0.0417;SAS_AF=0.0112;AA=G|||;VT=SNP
3	60212141	rs150134233	G	A	100	PASS	AC=17;AF=0.00339457;AN=5008;NS=2504;DP=14606;EAS_AF=0;AMR_AF=0.0086;AFR_AF=0.0008;EUR_AF=0.0089;SAS_AF=0.001;AA=G|||;VT=SNP
3	60212448	rs9880343	T	G	100	PASS	AC=2956;AF=0.590256;AN=5008;NS=2504;DP=17439;EAS_AF=0.3601;AMR_AF=0.4971;AFR_AF=0.9145;EUR_AF=0.5119;SAS_AF=0.5358;AA=G|||;VT=SNP
3	60212766	rs17062524	G	C	100	PASS	AC=1302;AF=0.259984;AN=5008;NS=2504;DP=19774;EAS_AF=0.1181;AMR_AF=0.232;AFR_AF=0.3321;EUR_AF=0.2833;SAS_AF=0.3047;AA=G|||;VT=SNP
3	60212916	rs213415	A	C	100	PASS	AC=4613;AF=0.921126;AN=5008;NS=2504;DP=17857;EAS_AF=0.9722;AMR_AF=0.8617;AFR_AF=0.9841;EUR_AF=0.7942;SAS_AF=0.956;AA=C|||;VT=SNP
3	60213207	rs9810084	T	C	100	PASS	AC=979;AF=0.195487;AN=5008;NS=2504;DP=18712;EAS_AF=0.251;AMR_AF=0.1888;AFR_AF=0.1876;EUR_AF=0.163;SAS_AF=0.1871;AA=T|||;VT=SNP
3	60213301	rs9827643	A	C	100	PASS	AC=978;AF=0.195288;AN=5008;NS=2504;DP=19379;EAS_AF=0.251;AMR_AF=0.1888;AFR_AF=0.1876;EUR_AF=0.163;SAS_AF=0.1861;AA=A|||;VT=SNP
3	60213805	rs9832192	A	G	100	PASS	AC=1660;AF=0.33147;AN=5008;NS=2504;DP=18956;EAS_AF=0.254;AMR_AF=0.268;AFR_AF=0.5749;EUR_AF=0.2286;SAS_AF=0.2331;AA=G|||;VT=SNP
3	60213863	rs17062536	T	G	100	PASS	AC=105;AF=0.0209665;AN=5008;NS=2504;DP=17968;EAS_AF=0.002;AMR_AF=0.0346;AFR_AF=0.0023;EUR_AF=0.0447;SAS_AF=0.0317;AA=T|||;VT=SNP
3	60213882	rs10510833	C	A	100	PASS	AC=1002;AF=0.20008;AN=5008;NS=2504;DP=17862;EAS_AF=0.249;AMR_AF=0.1888;AFR_AF=0.2073;EUR_AF=0.163;SAS_AF=0.1861;AA=C|||;VT=SNP
3	60213995	rs9870279	C	G	100	PASS	AC=1656;AF=0.330671;AN=5008;NS=2504;DP=17862;EAS_AF=0.253;AMR_AF=0.268;AFR_AF=0.5719;EUR_AF=0.2296;SAS_AF=0.2331;AA=G|||;VT=SNP
3	60214367	rs1472369	A	G	100	PASS	AC=1239;AF=0.247404;AN=5008;NS=2504;DP=16438;EAS_AF=0.244;AMR_AF=0.2147;AFR_AF=0.2958;EUR_AF=0.2266;SAS_AF=0.2301;AA=G|||;VT=SNP
3	60214424	rs78660210	C	T	100	PASS	AC=182;AF=0.0363419;AN=5008;NS=2504;DP=17203;EAS_AF=0;AMR_AF=0.0648;AFR_AF=0.0061;EUR_AF=0.1183;SAS_AF=0.0102;AA=C|||;VT=SNP
3	60214820	rs9819920	T	C	100	PASS	AC=996;AF=0.198882;AN=5008;NS=2504;DP=21197;EAS_AF=0.119;AMR_AF=0.1052;AFR_AF=0.351;EUR_AF=0.1571;SAS_AF=0.1851;AA=T|||;VT=SNP
3	60214892	rs9875448	C	T	100	PASS	AC=1249;AF=0.249401;AN=5008;NS=2504;DP=20029;EAS_AF=0.12;AMR_AF=0.1527;AFR_AF=0.4418;EUR_AF=0.2177;SAS_AF=0.2239;AA=C|||;VT=SNP
3	60215023	rs9875624	C	T	100	PASS	AC=1383;AF=0.276158;AN=5008;NS=2504;DP=16245;EAS_AF=0.12;AMR_AF=0.1585;AFR_AF=0.5408;EUR_AF=0.2167;SAS_AF=0.2239;AA=T|||;VT=SNP
3	60215303	rs113709922	T	C	100	PASS	AC=245;AF=0.0489217;AN=5008;NS=2504;DP=16814;EAS_AF=0;AMR_AF=0.0937;AFR_AF=0.0068;EUR_AF=0.1511;SAS_AF=0.0194;AA=T|||;VT=SNP
3	60215385	rs142780281	T	C	100	PASS	AC=27;AF=0.00539137;AN=5008;NS=2504;DP=17567;EAS_AF=0;AMR_AF=0.0144;AFR_AF=0.0015;EUR_AF=0.0149;SAS_AF=0;AA=T|||;VT=SNP
3	60215950	rs6764230	A	C	100	PASS	AC=1106;AF=0.220847;AN=5008;NS=2504;DP=16465;EAS_AF=0.0258;AMR_AF=0.3415;AFR_AF=0.3109;EUR_AF=0.2674;SAS_AF=0.1667;AA=T|||;VT=SNP
3	60216221	rs150505737	C	T	100	PASS	AC=30;AF=0.00599042;AN=5008;NS=2504;DP=17448;EAS_AF=0;AMR_AF=0.0159;AFR_AF=0.0008;EUR_AF=0.0159;SAS_AF=0.002;AA=C|||;VT=SNP
3	60216250	rs17396765	T	C	100	PASS	AC=842;AF=0.168131;AN=5008;NS=2504;DP=17559;EAS_AF=0.2391;AMR_AF=0.1484;AFR_AF=0.1036;EUR_AF=0.167;SAS_AF=0.1973;AA=T|||;VT=SNP
3	60216454	rs35007946	T	C	100	PASS	AC=988;AF=0.197284;AN=5008;NS=2504;DP=18751;EAS_AF=0.2401;AMR_AF=0.1542;AFR_AF=0.2095;EUR_AF=0.167;SAS_AF=0.1984;AA=T|||;VT=SNP
3	60216540	rs116527705	G	C	100	PASS	AC=106;AF=0.0211661;AN=5008;NS=2504;DP=18356;EAS_AF=0.002;AMR_AF=0.036;AFR_AF=0.0015;EUR_AF=0.0467;SAS_AF=0.0307;AA=G|||;VT=SNP
3	60216788	rs17062553	T	C	100	PASS	AC=653;AF=0.130391;AN=5008;NS=2504;DP=17746;EAS_AF=0.0139;AMR_AF=0.2493;AFR_AF=0.1362;EUR_AF=0.172;SAS_AF=0.1155;AA=T|||;VT=SNP
3	60216989	rs9811336	G	A	100	PASS	AC=972;AF=0.194089;AN=5008;NS=2504;DP=20249;EAS_AF=0.0159;AMR_AF=0.3084;AFR_AF=0.2753;EUR_AF=0.2276;SAS_AF=0.1524;AA=A|||;VT=SNP
3	60217163	rs62238513	G	A	100	PASS	AC=631;AF=0.125998;AN=5008;NS=2504;DP=19466;EAS_AF=0.0387;AMR_AF=0.2464;AFR_AF=0.1036;EUR_AF=0.171;SAS_AF=0.1145;AA=G|||;VT=SNP
3	60217315	rs17062557	G	A	100	PASS	AC=669;AF=0.133586;AN=5008;NS=2504;DP=20164;EAS_AF=0.0387;AMR_AF=0.2478;AFR_AF=0.1301;EUR_AF=0.172;SAS_AF=0.1155;AA=G|||;VT=SNP
3	60217316	rs77058963	C	T	100	PASS	AC=22;AF=0.00439297;AN=5008;NS=2504;DP=20205;EAS_AF=0;AMR_AF=0.0072;AFR_AF=0;EUR_AF=0.0139;SAS_AF=0.0031;AA=C|||;VT=SNP
3	60217330	rs9831415	T	C	100	PASS	AC=951;AF=0.189896;AN=5008;NS=2504;DP=20843;EAS_AF=0.2381;AMR_AF=0.1542;AFR_AF=0.1846;EUR_AF=0.168;SAS_AF=0.1953;AA=T|||;VT=SNP
3	60217646	rs6806748	C	A	100	PASS	AC=2068;AF=0.412939;AN=5008;NS=2504;DP=19140;EAS_AF=0.2778;AMR_AF=0.4683;AFR_AF=0.5431;EUR_AF=0.3986;SAS_AF=0.3517;AA=A|||;VT=SNP
3	60217842	rs17062563	A	G	100	PASS	AC=676;AF=0.134984;AN=5008;NS=2504;DP=20754;EAS_AF=0.0397;AMR_AF=0.2493;AFR_AF=0.1331;EUR_AF=0.171;SAS_AF=0.1176;AA=A|||;VT=SNP
3	60218337	rs11717164	G	T	100	PASS	AC=674;AF=0.134585;AN=5008;NS=2504;DP=19324;EAS_AF=0.0387;AMR_AF=0.2478;AFR_AF=0.1339;EUR_AF=0.172;SAS_AF=0.1155;AA=G|||;VT=SNP
3	60218393	rs11717136	C	G	100	PASS	AC=738;AF=0.147364;AN=5008;NS=2504;DP=19004;EAS_AF=0.0387;AMR_AF=0.2767;AFR_AF=0.1354;EUR_AF=0.2048;SAS_AF=0.1247;AA=C|||;VT=SNP
3	60218434	rs11717200	G	A	100	PASS	AC=572;AF=0.114217;AN=5008;NS=2504;DP=19061;EAS_AF=0.0387;AMR_AF=0.2464;AFR_AF=0.0582;EUR_AF=0.171;SAS_AF=0.1155;AA=T|||;VT=SNP
3	60218465	rs720285	T	C	100	PASS	AC=2067;AF=0.41274;AN=5008;NS=2504;DP=19542;EAS_AF=0.254;AMR_AF=0.4683;AFR_AF=0.5582;EUR_AF=0.3966;SAS_AF=0.3569;AA=C|||;VT=SNP
3	60218702	rs115395792	G	C	100	PASS	AC=46;AF=0.0091853;AN=5008;NS=2504;DP=17021;EAS_AF=0;AMR_AF=0.0043;AFR_AF=0.0023;EUR_AF=0.0139;SAS_AF=0.0266;AA=G|||;VT=SNP
3	60219014	rs74598195	T	G	100	PASS	AC=59;AF=0.0117812;AN=5008;NS=2504;DP=15443;EAS_AF=0;AMR_AF=0.0202;AFR_AF=0.0068;EUR_AF=0.0199;SAS_AF=0.0164;AA=T|||;VT=SNP
3	60219068	rs115505977	C	T	100	PASS	AC=97;AF=0.019369;AN=5008;NS=2504;DP=15070;EAS_AF=0.004;AMR_AF=0.0346;AFR_AF=0.0015;EUR_AF=0.0417;SAS_AF=0.0256;AA=C|||;VT=SNP
3	60219314	rs4679648	T	C	100	PASS	AC=1219;AF=0.243411;AN=5008;NS=2504;DP=19516;EAS_AF=0.2421;AMR_AF=0.1902;AFR_AF=0.3472;EUR_AF=0.1899;SAS_AF=0.1973;AA=T|||;VT=SNP
3	60219453	rs213416	C	G	100	PASS	AC=1624;AF=0.324281;AN=5008;NS=2504;DP=17255;EAS_AF=0.1409;AMR_AF=0.2853;AFR_AF=0.3782;EUR_AF=0.3757;SAS_AF=0.4151;AA=C|||;VT=SNP
3	60219504	rs213417	T	C	100	PASS	AC=3698;AF=0.738419;AN=5008;NS=2504;DP=16850;EAS_AF=0.4147;AMR_AF=0.7493;AFR_AF=0.9365;EUR_AF=0.7684;SAS_AF=0.7658;AA=C|||;VT=SNP
3	60219592	rs113436730	C	T	100	PASS	AC=145;AF=0.0289537;AN=5008;NS=2504;DP=18517;EAS_AF=0.002;AMR_AF=0.0432;AFR_AF=0.0265;EUR_AF=0.0497;SAS_AF=0.0286;AA=C|||;VT=SNP
3	60219655	rs115435548	C	T	100	PASS	AC=29;AF=0.00579073;AN=5008;NS=2504;DP=21103;EAS_AF=0;AMR_AF=0.0159;AFR_AF=0.0008;EUR_AF=0.0149;SAS_AF=0.002;AA=c|||;VT=SNP
3	60219969	rs213418	T	A	100	PASS	AC=1547;AF=0.308906;AN=5008;NS=2504;DP=19321;EAS_AF=0.1399;AMR_AF=0.2464;AFR_AF=0.385;EUR_AF=0.338;SAS_AF=0.3947;AA=T|||;VT=SNP
3	60220201	rs146359241	G	A	100	PASS	AC=28;AF=0.00559105;AN=5008;NS=2504;DP=19768;EAS_AF=0;AMR_AF=0.0115;AFR_AF=0;EUR_AF=0.0159;SAS_AF=0.0041;AA=g|||;VT=SNP
3	60220307	rs7628950	T	A	100	PASS	AC=1051;AF=0.209864;AN=5008;NS=2504;DP=18702;EAS_AF=0.2292;AMR_AF=0.1585;AFR_AF=0.2655;EUR_AF=0.165;SAS_AF=0.1973;AA=T|||;VT=SNP
3	60220486	rs7629068	T	C	100	PASS	AC=2156;AF=0.430511;AN=5008;NS=2504;DP=19056;EAS_AF=0.2877;AMR_AF=0.5029;AFR_AF=0.5499;EUR_AF=0.4304;SAS_AF=0.365;AA=C|||;VT=SNP
3	60220685	rs17062567	C	T	100	PASS	AC=229;AF=0.0457268;AN=5008;NS=2504;DP=18003;EAS_AF=0.002;AMR_AF=0.0447;AFR_AF=0.0772;EUR_AF=0.0567;SAS_AF=0.0378;AA=C|||;VT=SNP
3	60220734	rs172492	T	A	100	PASS	AC=3703;AF=0.739417;AN=5008;NS=2504;DP=18245;EAS_AF=0.4315;AMR_AF=0.7464;AFR_AF=0.9349;EUR_AF=0.7674;SAS_AF=0.7587;AA=A|||;VT=SNP
3	60220784	rs9841314	A	G	100	PASS	AC=1859;AF=0.371206;AN=5008;NS=2504;DP=17144;EAS_AF=0.2857;AMR_AF=0.4553;AFR_AF=0.4213;EUR_AF=0.3757;SAS_AF=0.3272;AA=A|||;VT=SNP
3	60221053	rs9879753	G	A	100	PASS	AC=953;AF=0.190296;AN=5008;NS=2504;DP=16773;EAS_AF=0.245;AMR_AF=0.1527;AFR_AF=0.1831;EUR_AF=0.166;SAS_AF=0.1953;AA=G|||;VT=SNP
3	60221516	rs10510834	A	G	100	PASS	AC=971;AF=0.19389;AN=5008;NS=2504;DP=20954;EAS_AF=0.2599;AMR_AF=0.1527;AFR_AF=0.1831;EUR_AF=0.166;SAS_AF=0.1984;AA=A|||;VT=SNP
3	60221728	rs17397398	T	G	100	PASS	AC=966;AF=0.192891;AN=5008;NS=2504;DP=18950;EAS_AF=0.2609;AMR_AF=0.1527;AFR_AF=0.1785;EUR_AF=0.166;SAS_AF=0.1984;AA=T|||;VT=SNP
3	60221953	rs9311754	C	G	100	PASS	AC=1559;AF=0.311302;AN=5008;NS=2504;DP=20653;EAS_AF=0.246;AMR_AF=0.2233;AFR_AF=0.5318;EUR_AF=0.2227;SAS_AF=0.2342;AA=G|||;VT=SNP
3	60222035	rs13082004	T	C	100	PASS	AC=726;AF=0.144968;AN=5008;NS=2504;DP=20256;EAS_AF=0.2599;AMR_AF=0.1383;AFR_AF=0.0045;EUR_AF=0.167;SAS_AF=0.1984;AA=T|||;VT=SNP
3	60222065	rs9311755	C	G	100	PASS	AC=1582;AF=0.315895;AN=5008;NS=2504;DP=18980;EAS_AF=0.2619;AMR_AF=0.2233;AFR_AF=0.534;EUR_AF=0.2247;SAS_AF=0.2362;AA=G|||;VT=SNP
3	60222505	rs35332698	T	C	100	PASS	AC=966;AF=0.192891;AN=5008;NS=2504;DP=16384;EAS_AF=0.2599;AMR_AF=0.1527;AFR_AF=0.1785;EUR_AF=0.167;SAS_AF=0.1984;AA=T|||;VT=SNP
3	60222516	rs76935376	T	G	100	PASS	AC=237;AF=0.0473243;AN=5008;NS=2504;DP=16952;EAS_AF=0.002;AMR_AF=0.0432;AFR_AF=0.0862;EUR_AF=0.0537;SAS_AF=0.0378;AA=T|||;VT=SNP
3	60223205	rs114930909	G	A	100	PASS	AC=44;AF=0.00878594;AN=5008;NS=2504;DP=17581;EAS_AF=0;AMR_AF=0.0187;AFR_AF=0;EUR_AF=0.0199;SAS_AF=0.0112;AA=G|||;VT=SNP
3	60223376	rs73832550	C	T	100	PASS	AC=559;AF=0.111621;AN=5008;NS=2504;DP=16615;EAS_AF=0.002;AMR_AF=0.0692;AFR_AF=0.3154;EUR_AF=0.0537;SAS_AF=0.0389;AA=T|||;VT=SNP
3	60224018	rs114145946	A	T	100	PASS	AC=53;AF=0.0105831;AN=5008;NS=2504;DP=13454;EAS_AF=0.001;AMR_AF=0.0173;AFR_AF=0.0015;EUR_AF=0.0298;SAS_AF=0.0082;AA=A|||;VT=SNP
3	60225249	rs71313755	T	C	100	PASS	AC=130;AF=0.0259585;AN=5008;NS=2504;DP=16535;EAS_AF=0;AMR_AF=0.0159;AFR_AF=0.0053;EUR_AF=0.0586;SAS_AF=0.0542;AA=T|||;VT=SNP
3	60225409	rs213388	A	C	100	PASS	AC=3785;AF=0.755791;AN=5008;NS=2504;DP=18688;EAS_AF=0.9325;AMR_AF=0.8545;AFR_AF=0.5234;EUR_AF=0.7823;SAS_AF=0.7904;AA=C|||;VT=SNP
3	60225474	rs213389	T	C	100	PASS	AC=2948;AF=0.588658;AN=5008;NS=2504;DP=17728;EAS_AF=0.8313;AMR_AF=0.572;AFR_AF=0.3676;EUR_AF=0.6074;SAS_AF=0.6299;AA=T|||;VT=SNP
3	60225665	rs9830224	C	T	100	PASS	AC=652;AF=0.130192;AN=5008;NS=2504;DP=17514;EAS_AF=0.003;AMR_AF=0.0519;AFR_AF=0.4342;EUR_AF=0.0318;SAS_AF=0.0072;AA=C|||;VT=SNP
3	60226254	rs17062584	C	T	100	PASS	AC=58;AF=0.0115815;AN=5008;NS=2504;DP=20153;EAS_AF=0.003;AMR_AF=0.0187;AFR_AF=0.0023;EUR_AF=0.0298;SAS_AF=0.0092;AA=T|||;VT=SNP
3	60227392	rs1496651	G	T	100	PASS	AC=644;AF=0.128594;AN=5008;NS=2504;DP=14943;EAS_AF=0.003;AMR_AF=0.0519;AFR_AF=0.4289;EUR_AF=0.0308;SAS_AF=0.0072;AA=G|||;VT=SNP
3	60227592	rs213390	C	A	100	PASS	AC=2803;AF=0.559704;AN=5008;NS=2504;DP=1552;EAS_AF=0.8036;AMR_AF=0.536;AFR_AF=0.3593;EUR_AF=0.5696;SAS_AF=0.5859;AA=C|||;VT=SNP
3	60228566	rs150262813	T	C	100	PASS	AC=26;AF=0.00519169;AN=5008;NS=2504;DP=14888;EAS_AF=0;AMR_AF=0.0029;AFR_AF=0;EUR_AF=0.0229;SAS_AF=0.001;AA=T|||;VT=SNP
3	60228660	rs17338297	G	A	100	PASS	AC=456;AF=0.0910543;AN=5008;NS=2504;DP=14810;EAS_AF=0.0655;AMR_AF=0.0807;AFR_AF=0.0076;EUR_AF=0.1352;SAS_AF=0.1922;AA=G|||;VT=SNP
3	60229201	rs34443264	C	T	100	PASS	AC=531;AF=0.10603;AN=5008;NS=2504;DP=20549;EAS_AF=0.0655;AMR_AF=0.085;AFR_AF=0.062;EUR_AF=0.1352;SAS_AF=0.1922;AA=T|||;VT=SNP
3	60229846	rs112818764	C	T	100	PASS	AC=22;AF=0.00439297;AN=5008;NS=2504;DP=17465;EAS_AF=0;AMR_AF=0.0072;AFR_AF=0;EUR_AF=0.0139;SAS_AF=0.0031;AA=C|||;VT=SNP
3	60230073	rs17397822	G	C	100	PASS	AC=456;AF=0.0910543;AN=5008;NS=2504;DP=15725;EAS_AF=0.0655;AMR_AF=0.0807;AFR_AF=0.0061;EUR_AF=0.1362;SAS_AF=0.1933;AA=G|||;VT=SNP
3	60230535	rs71313756	T	C	100	PASS	AC=929;AF=0.185503;AN=5008;NS=2504;DP=16619;EAS_AF=0.1468;AMR_AF=0.1369;AFR_AF=0.1702;EUR_AF=0.1918;SAS_AF=0.274;AA=T|||;VT=SNP
3	60230543	rs71313757	G	A	100	PASS	AC=459;AF=0.0916534;AN=5008;NS=2504;DP=16681;EAS_AF=0.0665;AMR_AF=0.0836;AFR_AF=0.0076;EUR_AF=0.1352;SAS_AF=0.1922;AA=G|||;VT=SNP
3	60231549	rs17062603	G	C	100	PASS	AC=2126;AF=0.424521;AN=5008;NS=2504;DP=14793;EAS_AF=0.1895;AMR_AF=0.4294;AFR_AF=0.6399;EUR_AF=0.4006;SAS_AF=0.3967;AA=C|||;VT=SNP
3	60231572	rs71313758	G	C	100	PASS	AC=2118;AF=0.422923;AN=5008;NS=2504;DP=14565;EAS_AF=0.1895;AMR_AF=0.4294;AFR_AF=0.6399;EUR_AF=0.4006;SAS_AF=0.3885;AA=C|||;VT=SNP
3	60231579	rs17062604	C	G	100	PASS	AC=2127;AF=0.42472;AN=5008;NS=2504;DP=14566;EAS_AF=0.1895;AMR_AF=0.4294;AFR_AF=0.6399;EUR_AF=0.4006;SAS_AF=0.3978;AA=G|||;VT=SNP
3	60232178	rs17062605	G	C	100	PASS	AC=52;AF=0.0103834;AN=5008;NS=2504;DP=17126;EAS_AF=0.002;AMR_AF=0.0173;AFR_AF=0.0015;EUR_AF=0.0288;SAS_AF=0.0072;AA=G|||;VT=SNP
3	60232225	rs11715172	T	C	100	PASS	AC=835;AF=0.166733;AN=5008;NS=2504;DP=17027;EAS_AF=0.1071;AMR_AF=0.304;AFR_AF=0.0998;EUR_AF=0.2028;SAS_AF=0.184;AA=T|||;VT=SNP
3	60233087	rs9877486	A	G	100	PASS	AC=2222;AF=0.44369;AN=5008;NS=2504;DP=18364;EAS_AF=0.1954;AMR_AF=0.4625;AFR_AF=0.6498;EUR_AF=0.4364;SAS_AF=0.4151;AA=T|||;VT=SNP
3	60233196	rs79776388	T	C	100	PASS	AC=351;AF=0.0700879;AN=5008;NS=2504;DP=19575;EAS_AF=0.003;AMR_AF=0.0317;AFR_AF=0.2179;EUR_AF=0.0308;SAS_AF=0.0072;AA=T|||;VT=SNP
3	60233567	rs71313759	T	G	100	PASS	AC=111;AF=0.0221645;AN=5008;NS=2504;DP=20697;EAS_AF=0;AMR_AF=0.0159;AFR_AF=0;EUR_AF=0.0586;SAS_AF=0.0419;AA=T|||;VT=SNP
3	60233593	rs181068339	C	T	100	PASS	AC=35;AF=0.00698882;AN=5008;NS=2504;DP=20640;EAS_AF=0;AMR_AF=0.0115;AFR_AF=0.0015;EUR_AF=0.0159;SAS_AF=0.0092;AA=C|||;VT=SNP
3	60233938	rs767000	A	G	100	PASS	AC=1452;AF=0.289936;AN=5008;NS=2504;DP=18784;EAS_AF=0.1935;AMR_AF=0.3991;AFR_AF=0.1498;EUR_AF=0.3946;SAS_AF=0.3937;AA=A|||;VT=SNP
3	60234969	rs11718430	T	A	100	PASS	AC=847;AF=0.169129;AN=5008;NS=2504;DP=17521;EAS_AF=0.1071;AMR_AF=0.304;AFR_AF=0.1074;EUR_AF=0.2038;SAS_AF=0.1851;AA=T|||;VT=SNP
3	60235115	rs76931973	T	C	100	PASS	AC=64;AF=0.0127796;AN=5008;NS=2504;DP=17315;EAS_AF=0;AMR_AF=0.0317;AFR_AF=0;EUR_AF=0.0328;SAS_AF=0.0092;AA=T|||;VT=SNP
3	60235541	rs7650713	G	C	100	PASS	AC=352;AF=0.0702875;AN=5008;NS=2504;DP=18747;EAS_AF=0.003;AMR_AF=0.0317;AFR_AF=0.2201;EUR_AF=0.0288;SAS_AF=0.0072;AA=G|||;VT=SNP
3	60235868	rs74278852	A	G	100	PASS	AC=807;AF=0.161142;AN=5008;NS=2504;DP=19113;EAS_AF=0.1062;AMR_AF=0.2997;AFR_AF=0.0961;EUR_AF=0.1849;SAS_AF=0.183;AA=A|||;VT=SNP
3	60236166	rs112833353	A	T	100	PASS	AC=29;AF=0.00579073;AN=5008;NS=2504;DP=18557;EAS_AF=0;AMR_AF=0.0058;AFR_AF=0;EUR_AF=0.0129;SAS_AF=0.0123;AA=A|||;VT=SNP
3	60236298	rs1496652	T	C	100	PASS	AC=1336;AF=0.266773;AN=5008;NS=2504;DP=16735;EAS_AF=0.1915;AMR_AF=0.3429;AFR_AF=0.2133;EUR_AF=0.2714;SAS_AF=0.3579;AA=T|||;VT=SNP
3	60236693	rs213391	G	T	100	PASS	AC=1736;AF=0.346645;AN=5008;NS=2504;DP=17683;EAS_AF=0.1518;AMR_AF=0.1873;AFR_AF=0.5613;EUR_AF=0.2286;SAS_AF=0.4918;AA=T|||;VT=SNP
3	60236847	rs213392	G	A	100	PASS	AC=798;AF=0.159345;AN=5008;NS=2504;DP=20819;EAS_AF=0.0238;AMR_AF=0.0706;AFR_AF=0.2882;EUR_AF=0.1064;SAS_AF=0.2423;AA=g|||;VT=SNP
3	60236977	rs213394	G	T	100	PASS	AC=1724;AF=0.344249;AN=5008;NS=2504;DP=18440;EAS_AF=0.1438;AMR_AF=0.1873;AFR_AF=0.5605;EUR_AF=0.2286;SAS_AF=0.4888;AA=T|||;VT=SNP
3	60237303	rs71313760	G	A	100	PASS	AC=417;AF=0.0832668;AN=5008;NS=2504;DP=20157;EAS_AF=0.0665;AMR_AF=0.072;AFR_AF=0.0045;EUR_AF=0.1203;SAS_AF=0.1769;AA=G|||;VT=SNP
3	60237445	rs213395	G	A	100	PASS	AC=799;AF=0.159545;AN=5008;NS=2504;DP=19574;EAS_AF=0.0238;AMR_AF=0.0706;AFR_AF=0.2882;EUR_AF=0.1064;SAS_AF=0.2434;AA=G|||;VT=SNP
3	60237710	rs213396	C	T	100	PASS	AC=1794;AF=0.358227;AN=5008;NS=2504;DP=20194;EAS_AF=0.1855;AMR_AF=0.1931;AFR_AF=0.5779;EUR_AF=0.2276;SAS_AF=0.4908;AA=T|||;VT=SNP
3	60238022	rs13091891	A	C	100	PASS	AC=436;AF=0.0870607;AN=5008;NS=2504;DP=14536;EAS_AF=0.0823;AMR_AF=0.072;AFR_AF=0.0045;EUR_AF=0.1213;SAS_AF=0.1789;AA=A|||;VT=SNP
3	60238128	rs213397	A	T	100	PASS	AC=601;AF=0.120008;AN=5008;NS=2504;DP=11749;EAS_AF=0.0208;AMR_AF=0.0331;AFR_AF=0.2073;EUR_AF=0.0626;SAS_AF=0.2249;AA=a|||;VT=SNP
3	60238326	rs213398	G	A	100	PASS	AC=2313;AF=0.461861;AN=5008;NS=2504;DP=14279;EAS_AF=0.1964;AMR_AF=0.451;AFR_AF=0.5976;EUR_AF=0.4125;SAS_AF=0.6104;AA=A|||;VT=SNP
3	60238484	rs35184553	C	A	100	PASS	AC=418;AF=0.0834665;AN=5008;NS=2504;DP=12387;EAS_AF=0.0675;AMR_AF=0.072;AFR_AF=0.0045;EUR_AF=0.1203;SAS_AF=0.1769;AA=c|||;VT=SNP
3	60238490	rs36023952	C	T	100	PASS	AC=418;AF=0.0834665;AN=5008;NS=2504;DP=12347;EAS_AF=0.0675;AMR_AF=0.072;AFR_AF=0.0045;EUR_AF=0.1203;SAS_AF=0.1769;AA=G|||;VT=SNP
3	60238642	rs213399	C	T	100	PASS	AC=673;AF=0.134385;AN=5008;NS=2504;DP=10541;EAS_AF=0.0238;AMR_AF=0.0576;AFR_AF=0.208;EUR_AF=0.1034;SAS_AF=0.2352;AA=C|||;VT=SNP
3	60238818	rs213400	T	C	100	PASS	AC=689;AF=0.13758;AN=5008;NS=2504;DP=15576;EAS_AF=0.0258;AMR_AF=0.0591;AFR_AF=0.2171;EUR_AF=0.1034;SAS_AF=0.2362;AA=T|||;VT=SNP
3	60238987	rs213401	T	C	100	PASS	AC=1394;AF=0.278355;AN=5008;NS=2504;DP=15363;EAS_AF=0.0298;AMR_AF=0.2061;AFR_AF=0.4024;EUR_AF=0.3559;SAS_AF=0.3384;AA=T|||;VT=SNP
3	60239532	rs17062633	C	G	100	PASS	AC=241;AF=0.048123;AN=5008;NS=2504;DP=19410;EAS_AF=0.1022;AMR_AF=0.0418;AFR_AF=0.0008;EUR_AF=0.0308;SAS_AF=0.0787;AA=C|||;VT=SNP
3	60239603	rs71313761	T	C	100	PASS	AC=188;AF=0.0375399;AN=5008;NS=2504;DP=19689;EAS_AF=0;AMR_AF=0.0375;AFR_AF=0;EUR_AF=0.0835;SAS_AF=0.0798;AA=T|||;VT=SNP
3	60240070	rs76370382	C	T	100	PASS	AC=34;AF=0.00678914;AN=5008;NS=2504;DP=18006;EAS_AF=0;AMR_AF=0.0086;AFR_AF=0.0023;EUR_AF=0.0239;SAS_AF=0.001;AA=C|||;VT=SNP
3	60240638	rs169913	A	G	100	PASS	AC=2273;AF=0.453874;AN=5008;NS=2504;DP=17452;EAS_AF=0.1339;AMR_AF=0.4899;AFR_AF=0.584;EUR_AF=0.5109;SAS_AF=0.5235;AA=G|||;VT=SNP
3	60241353	rs169914	A	T	100	PASS	AC=578;AF=0.115415;AN=5008;NS=2504;DP=15684;EAS_AF=0.0238;AMR_AF=0.0346;AFR_AF=0.2012;EUR_AF=0.0636;SAS_AF=0.2045;AA=A|||;VT=SNP
3	60241445	rs169915	A	G	100	PASS	AC=2852;AF=0.569489;AN=5008;NS=2504;DP=15378;EAS_AF=0.1865;AMR_AF=0.5648;AFR_AF=0.6967;EUR_AF=0.6859;SAS_AF=0.6759;AA=G|||;VT=SNP
3	60241520	rs187578885	T	A	100	PASS	AC=20;AF=0.00399361;AN=5008;NS=2504;DP=14565;EAS_AF=0;AMR_AF=0.0058;AFR_AF=0.0008;EUR_AF=0.0139;SAS_AF=0.001;AA=T|||;VT=SNP
3	60241551	rs213402	C	T	100	PASS	AC=985;AF=0.196685;AN=5008;NS=2504;DP=14728;EAS_AF=0.0278;AMR_AF=0.1441;AFR_AF=0.2905;EUR_AF=0.2445;SAS_AF=0.2321;AA=C|||;VT=SNP
3	60241569	rs59183318	C	T	100	PASS	AC=375;AF=0.0748802;AN=5008;NS=2504;DP=15053;EAS_AF=0.0387;AMR_AF=0.1282;AFR_AF=0.0174;EUR_AF=0.1899;SAS_AF=0.0337;AA=C|||;VT=SNP
3	60242243	rs1390766	G	T	100	PASS	AC=1916;AF=0.382588;AN=5008;NS=2504;DP=20242;EAS_AF=0.8313;AMR_AF=0.379;AFR_AF=0.2602;EUR_AF=0.2366;SAS_AF=0.2382;AA=T|||;VT=SNP
3	60242348	rs981852	C	T	100	PASS	AC=4037;AF=0.80611;AN=5008;NS=2504;DP=19392;EAS_AF=0.9276;AMR_AF=0.8804;AFR_AF=0.7806;EUR_AF=0.8151;SAS_AF=0.6534;AA=T|||;VT=SNP
3	60242432	rs12487617	A	G	100	PASS	AC=2075;AF=0.414337;AN=5008;NS=2504;DP=20189;EAS_AF=0.8383;AMR_AF=0.3919;AFR_AF=0.3411;EUR_AF=0.2416;SAS_AF=0.2699;AA=G|||;VT=SNP
3	60243570	rs13314141	T	G	100	PASS	AC=395;AF=0.0788738;AN=5008;NS=2504;DP=18551;EAS_AF=0.0784;AMR_AF=0.0461;AFR_AF=0.0772;EUR_AF=0.0765;SAS_AF=0.1074;AA=G|||;VT=SNP
3	60243578	rs73099449	C	T	100	PASS	AC=615;AF=0.122804;AN=5008;NS=2504;DP=18466;EAS_AF=0.0327;AMR_AF=0.1268;AFR_AF=0.0741;EUR_AF=0.2167;SAS_AF=0.182;AA=C|||;VT=SNP
3	60243631	rs73099453	G	A	100	PASS	AC=1443;AF=0.288139;AN=5008;NS=2504;DP=16742;EAS_AF=0.0873;AMR_AF=0.428;AFR_AF=0.121;EUR_AF=0.5318;SAS_AF=0.3712;AA=G|||;VT=SNP
3	60243683	rs114880734	C	G	100	PASS	AC=303;AF=0.0605032;AN=5008;NS=2504;DP=17138;EAS_AF=0.0784;AMR_AF=0.0403;AFR_AF=0.0106;EUR_AF=0.0765;SAS_AF=0.1074;AA=C|||;VT=SNP
3	60243843	rs17398712	G	C	100	PASS	AC=377;AF=0.0752796;AN=5008;NS=2504;DP=16158;EAS_AF=0.006;AMR_AF=0.0764;AFR_AF=0.0325;EUR_AF=0.1759;SAS_AF=0.1002;AA=G|||;VT=SNP
3	60244351	rs114932364	G	A	100	PASS	AC=82;AF=0.0163738;AN=5008;NS=2504;DP=17889;EAS_AF=0.002;AMR_AF=0.0274;AFR_AF=0.003;EUR_AF=0.0408;SAS_AF=0.0164;AA=G|||;VT=SNP
3	60244536	rs6771240	G	T	100	PASS	AC=2152;AF=0.429712;AN=5008;NS=2504;DP=16606;EAS_AF=0.6716;AMR_AF=0.366;AFR_AF=0.6324;EUR_AF=0.2167;SAS_AF=0.1708;AA=G|||;VT=SNP
3	60244586	rs77024979	T	C	100	PASS	AC=260;AF=0.0519169;AN=5008;NS=2504;DP=17287;EAS_AF=0.001;AMR_AF=0.062;AFR_AF=0.0068;EUR_AF=0.1233;SAS_AF=0.0849;AA=T|||;VT=SNP
3	60245451	rs75062558	C	G	100	PASS	AC=305;AF=0.0609026;AN=5008;NS=2504;DP=19427;EAS_AF=0.127;AMR_AF=0.0476;AFR_AF=0.0303;EUR_AF=0.0258;SAS_AF=0.0798;AA=C|||;VT=SNP
3	60245888	rs76659674	T	C	100	PASS	AC=63;AF=0.0125799;AN=5008;NS=2504;DP=17884;EAS_AF=0.001;AMR_AF=0.0159;AFR_AF=0.0015;EUR_AF=0.0298;SAS_AF=0.0194;AA=T|||;VT=SNP
3	60245947	rs143017	G	A	100	PASS	AC=3824;AF=0.763578;AN=5008;NS=2504;DP=16980;EAS_AF=0.9236;AMR_AF=0.7695;AFR_AF=0.7648;EUR_AF=0.6272;SAS_AF=0.7331;AA=G|||;VT=SNP
3	60246114	rs149429671	G	C	100	PASS	AC=83;AF=0.0165735;AN=5008;NS=2504;DP=14450;EAS_AF=0.002;AMR_AF=0.0274;AFR_AF=0.003;EUR_AF=0.0408;SAS_AF=0.0174;AA=G|||;VT=SNP
3	60246190	rs143018	G	A	100	PASS	AC=3874;AF=0.773562;AN=5008;NS=2504;DP=15660;EAS_AF=0.9236;AMR_AF=0.7709;AFR_AF=0.8011;EUR_AF=0.6282;SAS_AF=0.7331;AA=G|||;VT=SNP
3	60246327	rs73099457	T	C	100	PASS	AC=448;AF=0.0894569;AN=5008;NS=2504;DP=14979;EAS_AF=0.006;AMR_AF=0.1081;AFR_AF=0.0348;EUR_AF=0.2078;SAS_AF=0.1145;AA=T|||;VT=SNP
3	60246458	rs213403	C	T	100	PASS	AC=4862;AF=0.970847;AN=5008;NS=2504;DP=16031;EAS_AF=0.9931;AMR_AF=0.9597;AFR_AF=0.9743;EUR_AF=0.9533;SAS_AF=0.9693;AA=T|||;VT=SNP
3	60246636	rs213404	C	A	100	PASS	AC=4174;AF=0.833466;AN=5008;NS=2504;DP=17028;EAS_AF=0.9851;AMR_AF=0.8127;AFR_AF=0.8238;EUR_AF=0.7048;SAS_AF=0.8374;AA=C|||;VT=SNP
3	60246687	rs13060801	G	A	100	PASS	AC=1345;AF=0.26857;AN=5008;NS=2504;DP=16827;EAS_AF=0.0833;AMR_AF=0.3473;AFR_AF=0.3321;EUR_AF=0.326;SAS_AF=0.2587;AA=G|||;VT=SNP
3	60246712	rs140422101	C	A	100	PASS	AC=33;AF=0.00658946;AN=5008;NS=2504;DP=17444;EAS_AF=0;AMR_AF=0.013;AFR_AF=0.0008;EUR_AF=0.0189;SAS_AF=0.0041;AA=C|||;VT=SNP
3	60247121	rs10510835	G	T	100	PASS	AC=529;AF=0.105631;AN=5008;NS=2504;DP=19217;EAS_AF=0.0079;AMR_AF=0.1354;AFR_AF=0.0424;EUR_AF=0.2475;SAS_AF=0.1247;AA=G|||;VT=SNP
3	60247935	rs4679650	A	T	100	PASS	AC=1580;AF=0.315495;AN=5008;NS=2504;DP=17658;EAS_AF=0.6716;AMR_AF=0.3228;AFR_AF=0.233;EUR_AF=0.2127;SAS_AF=0.1605;AA=A|||;VT=SNP
3	60248188	rs213405	C	T	100	PASS	AC=4170;AF=0.832668;AN=5008;NS=2504;DP=16711;EAS_AF=0.9851;AMR_AF=0.8112;AFR_AF=0.8207;EUR_AF=0.7048;SAS_AF=0.8384;AA=C|||;VT=SNP
3	60248418	rs213406	C	T	100	PASS	AC=4253;AF=0.849241;AN=5008;NS=2504;DP=16274;EAS_AF=0.9851;AMR_AF=0.8141;AFR_AF=0.8797;EUR_AF=0.7078;SAS_AF=0.8384;AA=C|||;VT=SNP
3	60248941	rs79657546	T	C	100	PASS	AC=147;AF=0.029353;AN=5008;NS=2504;DP=17886;EAS_AF=0.002;AMR_AF=0.036;AFR_AF=0.0454;EUR_AF=0.0427;SAS_AF=0.0174;AA=T|||;VT=SNP
3	60249433	rs34944550	C	T	100	PASS	AC=351;AF=0.0700879;AN=5008;NS=2504;DP=17533;EAS_AF=0.0347;AMR_AF=0.111;AFR_AF=0.0151;EUR_AF=0.1829;SAS_AF=0.0358;AA=C|||;VT=SNP
3	60249580	rs35397711	C	T	100	PASS	AC=100;AF=0.0199681;AN=5008;NS=2504;DP=17792;EAS_AF=0.001;AMR_AF=0.0389;AFR_AF=0.0008;EUR_AF=0.0636;SAS_AF=0.0072;AA=C|||;VT=SNP
3	60249597	rs213327	T	C	100	PASS	AC=4867;AF=0.971845;AN=5008;NS=2504;DP=17611;EAS_AF=0.9931;AMR_AF=0.9669;AFR_AF=0.9743;EUR_AF=0.9533;SAS_AF=0.9693;AA=C|||;VT=SNP
3	60249862	rs213328	A	T	100	PASS	AC=4321;AF=0.862819;AN=5008;NS=2504;DP=16323;EAS_AF=0.9851;AMR_AF=0.83;AFR_AF=0.9198;EUR_AF=0.7068;SAS_AF=0.8436;AA=A|||;VT=SNP
3	60249917	rs147823052	G	T	100	PASS	AC=27;AF=0.00539137;AN=5008;NS=2504;DP=17890;EAS_AF=0;AMR_AF=0.0101;AFR_AF=0.0023;EUR_AF=0.0169;SAS_AF=0;AA=G|||;VT=SNP
3	60250064	rs17062647	C	A	100	PASS	AC=275;AF=0.0549121;AN=5008;NS=2504;DP=18118;EAS_AF=0.1429;AMR_AF=0.0432;AFR_AF=0;EUR_AF=0.0239;SAS_AF=0.0787;AA=C|||;VT=SNP
3	60250380	rs213329	C	T	100	PASS	AC=4867;AF=0.971845;AN=5008;NS=2504;DP=16775;EAS_AF=0.9931;AMR_AF=0.9669;AFR_AF=0.9743;EUR_AF=0.9533;SAS_AF=0.9693;AA=T|||;VT=SNP
3	60250475	rs213330	A	G	100	PASS	AC=889;AF=0.177516;AN=5008;NS=2504;DP=16143;EAS_AF=0.1677;AMR_AF=0.0879;AFR_AF=0.2088;EUR_AF=0.0865;SAS_AF=0.3027;AA=A|||;VT=SNP
3	60250620	rs138969658	C	T	100	PASS	AC=81;AF=0.0161741;AN=5008;NS=2504;DP=17016;EAS_AF=0.002;AMR_AF=0.0259;AFR_AF=0.003;EUR_AF=0.0408;SAS_AF=0.0164;AA=C|||;VT=SNP
3	60251823	rs213332	C	G	100	PASS	AC=4337;AF=0.866014;AN=5008;NS=2504;DP=16129;EAS_AF=0.9851;AMR_AF=0.8343;AFR_AF=0.9334;EUR_AF=0.7038;SAS_AF=0.8415;AA=G|||;VT=SNP
3	60252117	rs76148681	C	T	100	PASS	AC=316;AF=0.063099;AN=5008;NS=2504;DP=16576;EAS_AF=0.002;AMR_AF=0.0836;AFR_AF=0.0378;EUR_AF=0.1501;SAS_AF=0.0562;AA=T|||;VT=SNP
3	60252295	rs75326416	T	A	100	PASS	AC=322;AF=0.0642971;AN=5008;NS=2504;DP=18481;EAS_AF=0.002;AMR_AF=0.085;AFR_AF=0.0416;EUR_AF=0.1501;SAS_AF=0.0562;AA=A|||;VT=SNP
3	60252827	rs213333	C	T	100	PASS	AC=4161;AF=0.830871;AN=5008;NS=2504;DP=17322;EAS_AF=0.9058;AMR_AF=0.8329;AFR_AF=0.8729;EUR_AF=0.7266;SAS_AF=0.8027;AA=T|||;VT=SNP
3	60252973	rs213334	A	G	100	PASS	AC=4827;AF=0.963858;AN=5008;NS=2504;DP=14870;EAS_AF=0.994;AMR_AF=0.9582;AFR_AF=0.9478;EUR_AF=0.9533;SAS_AF=0.9693;AA=G|||;VT=SNP
3	60253005	rs213335	T	C	100	PASS	AC=2592;AF=0.517572;AN=5008;NS=2504;DP=15520;EAS_AF=0.253;AMR_AF=0.4971;AFR_AF=0.6467;EUR_AF=0.5119;SAS_AF=0.636;AA=T|||;VT=SNP
3	60253340	rs116301701	C	T	100	PASS	AC=232;AF=0.0463259;AN=5008;NS=2504;DP=16451;EAS_AF=0;AMR_AF=0.0591;AFR_AF=0.031;EUR_AF=0.1103;SAS_AF=0.0399;AA=C|||;VT=SNP
3	60253342	rs77239705	G	C	100	PASS	AC=232;AF=0.0463259;AN=5008;NS=2504;DP=16238;EAS_AF=0;AMR_AF=0.0591;AFR_AF=0.031;EUR_AF=0.1103;SAS_AF=0.0399;AA=G|||;VT=SNP
3	60253475	rs76926433	G	T	100	PASS	AC=232;AF=0.0463259;AN=5008;NS=2504;DP=17386;EAS_AF=0;AMR_AF=0.0591;AFR_AF=0.031;EUR_AF=0.1103;SAS_AF=0.0399;AA=G|||;VT=SNP
3	60253524	rs74477036	C	T	100	PASS	AC=232;AF=0.0463259;AN=5008;NS=2504;DP=17846;EAS_AF=0;AMR_AF=0.0591;AFR_AF=0.031;EUR_AF=0.1103;SAS_AF=0.0399;AA=T|||;VT=SNP
3	60253615	rs77006939	A	C	100	PASS	AC=241;AF=0.048123;AN=5008;NS=2504;DP=18471;EAS_AF=0.001;AMR_AF=0.062;AFR_AF=0.0356;EUR_AF=0.1103;SAS_AF=0.0399;AA=A|||;VT=SNP
3	60253811	rs213336	T	A	100	PASS	AC=1162;AF=0.232029;AN=5008;NS=2504;DP=19181;EAS_AF=0.1726;AMR_AF=0.1398;AFR_AF=0.2716;EUR_AF=0.1879;SAS_AF=0.3507;AA=T|||;VT=SNP
3	60253925	rs76657867	G	A	100	PASS	AC=226;AF=0.0451278;AN=5008;NS=2504;DP=20602;EAS_AF=0;AMR_AF=0.0576;AFR_AF=0.0287;EUR_AF=0.1083;SAS_AF=0.0399;AA=A|||;VT=SNP
3	60254007	rs78710198	G	A	100	PASS	AC=228;AF=0.0455272;AN=5008;NS=2504;DP=21466;EAS_AF=0;AMR_AF=0.0576;AFR_AF=0.0303;EUR_AF=0.1083;SAS_AF=0.0399;AA=G|||;VT=SNP
3	60254018	rs9839805	T	A	100	PASS	AC=1567;AF=0.312899;AN=5008;NS=2504;DP=21301;EAS_AF=0.6558;AMR_AF=0.3314;AFR_AF=0.233;EUR_AF=0.2127;SAS_AF=0.1575;AA=T|||;VT=SNP
3	60254092	rs141889709	T	C	100	PASS	AC=37;AF=0.00738818;AN=5008;NS=2504;DP=21170;EAS_AF=0;AMR_AF=0.0058;AFR_AF=0;EUR_AF=0.0209;SAS_AF=0.0123;AA=T|||;VT=SNP
3	60254101	rs78444727	G	A	100	PASS	AC=228;AF=0.0455272;AN=5008;NS=2504;DP=21208;EAS_AF=0;AMR_AF=0.0576;AFR_AF=0.0303;EUR_AF=0.1083;SAS_AF=0.0399;AA=A|||;VT=SNP
3	60254591	rs148652397	C	T	100	PASS	AC=83;AF=0.0165735;AN=5008;NS=2504;DP=18984;EAS_AF=0;AMR_AF=0.0259;AFR_AF=0.003;EUR_AF=0.0427;SAS_AF=0.0184;AA=C|||;VT=SNP
3	60254798	rs74577779	A	T	100	PASS	AC=224;AF=0.0447284;AN=5008;NS=2504;DP=18056;EAS_AF=0;AMR_AF=0.0576;AFR_AF=0.0265;EUR_AF=0.1093;SAS_AF=0.0399;AA=A|||;VT=SNP
3	60254987	rs7625421	T	C	100	PASS	AC=300;AF=0.0599042;AN=5008;NS=2504;DP=17947;EAS_AF=0;AMR_AF=0.0591;AFR_AF=0.0832;EUR_AF=0.1093;SAS_AF=0.0399;AA=T|||;VT=SNP
3	60255049	rs78559259	G	A	100	PASS	AC=224;AF=0.0447284;AN=5008;NS=2504;DP=17395;EAS_AF=0;AMR_AF=0.0576;AFR_AF=0.0265;EUR_AF=0.1093;SAS_AF=0.0399;AA=A|||;VT=SNP
3	60255201	rs75228630	A	G	100	PASS	AC=256;AF=0.0511182;AN=5008;NS=2504;DP=18281;EAS_AF=0;AMR_AF=0.0576;AFR_AF=0.0499;EUR_AF=0.1103;SAS_AF=0.0399;AA=G|||;VT=SNP
3	60255590	rs213338	T	G	100	PASS	AC=4817;AF=0.961861;AN=5008;NS=2504;DP=18431;EAS_AF=0.994;AMR_AF=0.9582;AFR_AF=0.9395;EUR_AF=0.9533;SAS_AF=0.9703;AA=G|||;VT=SNP
3	60255629	rs7628257	T	G	100	PASS	AC=226;AF=0.0451278;AN=5008;NS=2504;DP=18741;EAS_AF=0;AMR_AF=0.0576;AFR_AF=0.028;EUR_AF=0.1093;SAS_AF=0.0399;AA=T|||;VT=SNP
3	60255737	rs7636129	G	C	100	PASS	AC=223;AF=0.0445288;AN=5008;NS=2504;DP=18854;EAS_AF=0;AMR_AF=0.0576;AFR_AF=0.0265;EUR_AF=0.1083;SAS_AF=0.0399;AA=C|||;VT=SNP
3	60255761	rs7636133	G	T	100	PASS	AC=223;AF=0.0445288;AN=5008;NS=2504;DP=19272;EAS_AF=0;AMR_AF=0.0576;AFR_AF=0.0265;EUR_AF=0.1083;SAS_AF=0.0399;AA=G|||;VT=SNP
3	60255807	rs7636213	G	A	100	PASS	AC=223;AF=0.0445288;AN=5008;NS=2504;DP=19346;EAS_AF=0;AMR_AF=0.0576;AFR_AF=0.0265;EUR_AF=0.1083;SAS_AF=0.0399;AA=G|||;VT=SNP
3	60255901	rs146579565	C	T	100	PASS	AC=82;AF=0.0163738;AN=5008;NS=2504;DP=19497;EAS_AF=0;AMR_AF=0.0259;AFR_AF=0.003;EUR_AF=0.0427;SAS_AF=0.0174;AA=C|||;VT=SNP
3	60256000	rs7614891	C	T	100	PASS	AC=225;AF=0.0449281;AN=5008;NS=2504;DP=20918;EAS_AF=0;AMR_AF=0.0576;AFR_AF=0.0272;EUR_AF=0.1093;SAS_AF=0.0399;AA=C|||;VT=SNP
3	60256293	rs4679651	G	A	100	PASS	AC=1543;AF=0.308107;AN=5008;NS=2504;DP=20051;EAS_AF=0.6518;AMR_AF=0.33;AFR_AF=0.2186;EUR_AF=0.2107;SAS_AF=0.1595;AA=A|||;VT=SNP
3	60256485	rs213339	A	C	100	PASS	AC=2431;AF=0.485423;AN=5008;NS=2504;DP=18929;EAS_AF=0.255;AMR_AF=0.4899;AFR_AF=0.5212;EUR_AF=0.5119;SAS_AF=0.6442;AA=A|||;VT=SNP
3	60256541	rs77127316	G	C	100	PASS	AC=395;AF=0.0788738;AN=5008;NS=2504;DP=19059;EAS_AF=0.0873;AMR_AF=0.0663;AFR_AF=0.0129;EUR_AF=0.1183;SAS_AF=0.1278;AA=G|||;VT=SNP
3	60256857	rs213340	G	A	100	PASS	AC=3738;AF=0.746406;AN=5008;NS=2504;DP=18237;EAS_AF=0.9008;AMR_AF=0.7622;AFR_AF=0.7269;EUR_AF=0.6223;SAS_AF=0.7301;AA=G|||;VT=SNP
3	60256907	rs11130761	C	G	100	PASS	AC=1544;AF=0.308307;AN=5008;NS=2504;DP=18106;EAS_AF=0.6548;AMR_AF=0.33;AFR_AF=0.2163;EUR_AF=0.2127;SAS_AF=0.1585;AA=C|||;VT=SNP
3	60257178	rs2132608	G	C	100	PASS	AC=1547;AF=0.308906;AN=5008;NS=2504;DP=20307;EAS_AF=0.6558;AMR_AF=0.3314;AFR_AF=0.2179;EUR_AF=0.2117;SAS_AF=0.1585;AA=G|||;VT=SNP
3	60257251	rs62238538	C	A	100	PASS	AC=318;AF=0.0634984;AN=5008;NS=2504;DP=20603;EAS_AF=0.0149;AMR_AF=0.1037;AFR_AF=0.0151;EUR_AF=0.1769;SAS_AF=0.0337;AA=C|||;VT=SNP
3	60257348	rs74968737	A	G	100	PASS	AC=46;AF=0.0091853;AN=5008;NS=2504;DP=20029;EAS_AF=0;AMR_AF=0.0115;AFR_AF=0.0015;EUR_AF=0.0348;SAS_AF=0.001;AA=A|||;VT=SNP
3	60257577	rs78482499	G	C	100	PASS	AC=82;AF=0.0163738;AN=5008;NS=2504;DP=23600;EAS_AF=0;AMR_AF=0.0259;AFR_AF=0.003;EUR_AF=0.0427;SAS_AF=0.0174;AA=G|||;VT=SNP
3	60257587	rs213341	A	G	100	PASS	AC=4570;AF=0.91254;AN=5008;NS=2504;DP=23501;EAS_AF=0.994;AMR_AF=0.8991;AFR_AF=0.8979;EUR_AF=0.8419;SAS_AF=0.9305;AA=G|||;VT=SNP
3	60258378	rs76171358	G	A	100	PASS	AC=193;AF=0.0385383;AN=5008;NS=2504;DP=21750;EAS_AF=0;AMR_AF=0.0591;AFR_AF=0.003;EUR_AF=0.1083;SAS_AF=0.0399;AA=G|||;VT=SNP
3	60258461	rs213342	C	G	100	PASS	AC=3969;AF=0.792532;AN=5008;NS=2504;DP=20156;EAS_AF=0.9236;AMR_AF=0.8084;AFR_AF=0.739;EUR_AF=0.7207;SAS_AF=0.7924;AA=G|||;VT=SNP
3	60258615	rs213343	G	T	100	PASS	AC=3944;AF=0.78754;AN=5008;NS=2504;DP=21517;EAS_AF=0.9236;AMR_AF=0.8055;AFR_AF=0.7277;EUR_AF=0.7127;SAS_AF=0.7924;AA=G|||;VT=SNP
3	60258799	rs213344	A	G	100	PASS	AC=1102;AF=0.220048;AN=5008;NS=2504;DP=19385;EAS_AF=0.1736;AMR_AF=0.1412;AFR_AF=0.2209;EUR_AF=0.1799;SAS_AF=0.364;AA=A|||;VT=SNP
3	60259103	rs213345	C	T	100	PASS	AC=4539;AF=0.90635;AN=5008;NS=2504;DP=15625;EAS_AF=0.994;AMR_AF=0.8977;AFR_AF=0.8805;EUR_AF=0.835;SAS_AF=0.9305;AA=T|||;VT=SNP
3	60259108	rs148267894	C	T	100	PASS	AC=315;AF=0.0628994;AN=5008;NS=2504;DP=15649;EAS_AF=0;AMR_AF=0.0461;AFR_AF=0.1566;EUR_AF=0.0467;SAS_AF=0.0297;AA=C|||;VT=SNP
3	60259207	rs2223087	C	T	100	PASS	AC=237;AF=0.0473243;AN=5008;NS=2504;DP=14595;EAS_AF=0;AMR_AF=0.0576;AFR_AF=0.0378;EUR_AF=0.1074;SAS_AF=0.0399;AA=C|||;VT=SNP
3	60259279	rs1845898	A	G	100	PASS	AC=1579;AF=0.315296;AN=5008;NS=2504;DP=15495;EAS_AF=0.6766;AMR_AF=0.3329;AFR_AF=0.2194;EUR_AF=0.2177;SAS_AF=0.1605;AA=A|||;VT=SNP
3	60259333	rs213346	G	A	100	PASS	AC=1070;AF=0.213658;AN=5008;NS=2504;DP=15576;EAS_AF=0.1696;AMR_AF=0.1398;AFR_AF=0.211;EUR_AF=0.1799;SAS_AF=0.3497;AA=G|||;VT=SNP
3	60259526	rs12487096	G	A	100	PASS	AC=273;AF=0.0545128;AN=5008;NS=2504;DP=14740;EAS_AF=0.1458;AMR_AF=0.0476;AFR_AF=0;EUR_AF=0.0189;SAS_AF=0.0757;AA=G|||;VT=SNP
3	60259607	rs73835237	T	C	100	PASS	AC=469;AF=0.0936502;AN=5008;NS=2504;DP=15024;EAS_AF=0.0694;AMR_AF=0.0533;AFR_AF=0.1346;EUR_AF=0.0775;SAS_AF=0.1084;AA=T|||;VT=SNP
3	60259769	rs2383	G	C	100	PASS	AC=2399;AF=0.479034;AN=5008;NS=2504;DP=17613;EAS_AF=0.248;AMR_AF=0.4798;AFR_AF=0.528;EUR_AF=0.495;SAS_AF=0.6339;AA=G|||;VT=SNP
3	60260136	rs56308052	G	A	100	PASS	AC=31;AF=0.0061901;AN=5008;NS=2504;DP=19836;EAS_AF=0;AMR_AF=0.0173;AFR_AF=0;EUR_AF=0.0179;SAS_AF=0.001;AA=G|||;VT=SNP
3	60260223	rs213347	A	G	100	PASS	AC=3978;AF=0.794329;AN=5008;NS=2504;DP=20614;EAS_AF=0.9236;AMR_AF=0.8112;AFR_AF=0.7489;EUR_AF=0.7127;SAS_AF=0.7945;AA=A|||;VT=SNP
3	60260504	rs213348	A	G	100	PASS	AC=1089;AF=0.217452;AN=5008;NS=2504;DP=16599;EAS_AF=0.1746;AMR_AF=0.1398;AFR_AF=0.2118;EUR_AF=0.1799;SAS_AF=0.363;AA=A|||;VT=SNP
3	60261165	rs76770164	C	T	100	PASS	AC=389;AF=0.0776757;AN=5008;NS=2504;DP=19665;EAS_AF=0.0694;AMR_AF=0.0706;AFR_AF=0.0129;EUR_AF=0.1193;SAS_AF=0.136;AA=C|||;VT=SNP
3	60261283	rs213349	C	G	100	PASS	AC=4809;AF=0.960264;AN=5008;NS=2504;DP=20527;EAS_AF=0.994;AMR_AF=0.9568;AFR_AF=0.9402;EUR_AF=0.9453;SAS_AF=0.9703;AA=G|||;VT=SNP
3	60261499	rs213350	A	G	100	PASS	AC=1088;AF=0.217252;AN=5008;NS=2504;DP=19216;EAS_AF=0.1726;AMR_AF=0.1398;AFR_AF=0.2118;EUR_AF=0.1809;SAS_AF=0.363;AA=A|||;VT=SNP
3	60261547	rs35270205	C	T	100	PASS	AC=13;AF=0.00259585;AN=5008;NS=2504;DP=19556;EAS_AF=0;AMR_AF=0.0043;AFR_AF=0;EUR_AF=0.007;SAS_AF=0.0031;AA=C|||;VT=SNP
3	60262040	rs79489580	A	G	100	PASS	AC=227;AF=0.0453275;AN=5008;NS=2504;DP=16988;EAS_AF=0;AMR_AF=0.0562;AFR_AF=0.0287;EUR_AF=0.1103;SAS_AF=0.0399;AA=A|||;VT=SNP
3	60262243	rs79443860	A	G	100	PASS	AC=228;AF=0.0455272;AN=5008;NS=2504;DP=16189;EAS_AF=0;AMR_AF=0.0562;AFR_AF=0.0287;EUR_AF=0.1113;SAS_AF=0.0399;AA=A|||;VT=SNP
3	60262276	rs115415966	C	T	100	PASS	AC=81;AF=0.0161741;AN=5008;NS=2504;DP=16807;EAS_AF=0;AMR_AF=0.0259;AFR_AF=0.0038;EUR_AF=0.0408;SAS_AF=0.0174;AA=C|||;VT=SNP
3	60262511	rs9835376	G	A	100	PASS	AC=2238;AF=0.446885;AN=5008;NS=2504;DP=17772;EAS_AF=0.744;AMR_AF=0.402;AFR_AF=0.4856;EUR_AF=0.2962;SAS_AF=0.2751;AA=G|||;VT=SNP
3	60262617	rs213352	A	G	100	PASS	AC=1090;AF=0.217652;AN=5008;NS=2504;DP=17352;EAS_AF=0.1716;AMR_AF=0.1412;AFR_AF=0.2126;EUR_AF=0.1809;SAS_AF=0.364;AA=A|||;VT=SNP
3	60262761	rs75331333	A	G	100	PASS	AC=140;AF=0.0279553;AN=5008;NS=2504;DP=19145;EAS_AF=0;AMR_AF=0.0346;AFR_AF=0;EUR_AF=0.0805;SAS_AF=0.0358;AA=A|||;VT=SNP
3	60262800	rs17399247	A	T	100	PASS	AC=959;AF=0.191494;AN=5008;NS=2504;DP=19595;EAS_AF=0.0754;AMR_AF=0.3199;AFR_AF=0.059;EUR_AF=0.3141;SAS_AF=0.273;AA=A|||;VT=SNP
3	60262801	rs114692621	T	C	100	PASS	AC=20;AF=0.00399361;AN=5008;NS=2504;DP=19662;EAS_AF=0;AMR_AF=0.0014;AFR_AF=0.0008;EUR_AF=0.0179;SAS_AF=0;AA=T|||;VT=SNP
3	60262842	rs213353	A	G	100	PASS	AC=4706;AF=0.939696;AN=5008;NS=2504;DP=19111;EAS_AF=0.994;AMR_AF=0.9553;AFR_AF=0.8631;EUR_AF=0.9463;SAS_AF=0.9693;AA=G|||;VT=SNP
3	60262943	rs12636197	T	C	100	PASS	AC=1577;AF=0.314896;AN=5008;NS=2504;DP=18212;EAS_AF=0.6766;AMR_AF=0.3329;AFR_AF=0.2179;EUR_AF=0.2197;SAS_AF=0.1585;AA=T|||;VT=SNP
3	60263411	rs34244389	T	C	100	PASS	AC=943;AF=0.188299;AN=5008;NS=2504;DP=19492;EAS_AF=0.0784;AMR_AF=0.3242;AFR_AF=0.0348;EUR_AF=0.3151;SAS_AF=0.2822;AA=T|||;VT=SNP
3	60263721	rs213354	C	A	100	PASS	AC=2093;AF=0.417931;AN=5008;NS=2504;DP=20305;EAS_AF=0.248;AMR_AF=0.4654;AFR_AF=0.2958;EUR_AF=0.5;SAS_AF=0.6401;AA=C|||;VT=SNP
3	60263846	rs213355	G	T	100	PASS	AC=2099;AF=0.419129;AN=5008;NS=2504;DP=19104;EAS_AF=0.248;AMR_AF=0.4683;AFR_AF=0.2988;EUR_AF=0.5;SAS_AF=0.6401;AA=G|||;VT=SNP
3	60263917	rs213356	C	G	100	PASS	AC=4818;AF=0.962061;AN=5008;NS=2504;DP=18103;EAS_AF=0.994;AMR_AF=0.9568;AFR_AF=0.947;EUR_AF=0.9453;SAS_AF=0.9703;AA=G|||;VT=SNP
3	60263928	rs213357	G	C	100	PASS	AC=2099;AF=0.419129;AN=5008;NS=2504;DP=17785;EAS_AF=0.251;AMR_AF=0.4669;AFR_AF=0.2965;EUR_AF=0.501;SAS_AF=0.6401;AA=C|||;VT=SNP
3	60264210	rs146787538	G	A	100	PASS	AC=79;AF=0.0157748;AN=5008;NS=2504;DP=17933;EAS_AF=0;AMR_AF=0.0259;AFR_AF=0.003;EUR_AF=0.0408;SAS_AF=0.0164;AA=G|||;VT=SNP
3	60264266	rs213358	T	G	100	PASS	AC=4517;AF=0.901957;AN=5008;NS=2504;DP=16999;EAS_AF=0.994;AMR_AF=0.9222;AFR_AF=0.7814;EUR_AF=0.9026;SAS_AF=0.955;AA=G|||;VT=SNP
3	60264277	rs138099662	T	C	100	PASS	AC=37;AF=0.00738818;AN=5008;NS=2504;DP=16626;EAS_AF=0;AMR_AF=0.0159;AFR_AF=0.0015;EUR_AF=0.0229;SAS_AF=0.001;AA=T|||;VT=SNP
3	60264318	rs9883016	A	T	100	PASS	AC=1574;AF=0.314297;AN=5008;NS=2504;DP=15729;EAS_AF=0.6548;AMR_AF=0.3329;AFR_AF=0.2345;EUR_AF=0.2177;SAS_AF=0.1575;AA=A|||;VT=SNP
3	60264382	rs213359	A	C	100	PASS	AC=3727;AF=0.744209;AN=5008;NS=2504;DP=15352;EAS_AF=0.9067;AMR_AF=0.804;AFR_AF=0.5681;EUR_AF=0.7197;SAS_AF=0.7975;AA=C|||;VT=SNP
3	60264553	rs11130762	C	G	100	PASS	AC=1614;AF=0.322284;AN=5008;NS=2504;DP=14370;EAS_AF=0.6567;AMR_AF=0.3343;AFR_AF=0.2617;EUR_AF=0.2187;SAS_AF=0.1575;AA=A|||;VT=SNP
3	60264656	rs76925653	A	G	100	PASS	AC=314;AF=0.0626997;AN=5008;NS=2504;DP=14841;EAS_AF=0.0883;AMR_AF=0.0403;AFR_AF=0.0106;EUR_AF=0.0755;SAS_AF=0.1094;AA=A|||;VT=SNP
3	60264662	rs140844525	G	C	100	PASS	AC=79;AF=0.0157748;AN=5008;NS=2504;DP=14811;EAS_AF=0;AMR_AF=0.0259;AFR_AF=0.003;EUR_AF=0.0408;SAS_AF=0.0164;AA=G|||;VT=SNP
3	60264671	rs213360	T	C	100	PASS	AC=145;AF=0.0289537;AN=5008;NS=2504;DP=14621;EAS_AF=0.002;AMR_AF=0.0202;AFR_AF=0.0038;EUR_AF=0.0606;SAS_AF=0.0644;AA=T|||;VT=SNP
3	60264951	rs1390763	C	T	100	PASS	AC=2525;AF=0.504193;AN=5008;NS=2504;DP=15386;EAS_AF=0.7292;AMR_AF=0.6556;AFR_AF=0.289;EUR_AF=0.5318;SAS_AF=0.4274;AA=T|||;VT=SNP
3	60265005	rs213361	T	G	100	PASS	AC=1174;AF=0.234425;AN=5008;NS=2504;DP=15368;EAS_AF=0.1766;AMR_AF=0.1441;AFR_AF=0.2617;EUR_AF=0.1859;SAS_AF=0.3712;AA=T|||;VT=SNP
3	60265636	rs213362	T	C	100	PASS	AC=4732;AF=0.944888;AN=5008;NS=2504;DP=14376;EAS_AF=0.994;AMR_AF=0.9539;AFR_AF=0.8835;EUR_AF=0.9453;SAS_AF=0.9703;AA=C|||;VT=SNP
3	60265675	rs4393861	G	A	100	PASS	AC=1579;AF=0.315296;AN=5008;NS=2504;DP=15403;EAS_AF=0.6796;AMR_AF=0.33;AFR_AF=0.2216;EUR_AF=0.2157;SAS_AF=0.1585;AA=G|||;VT=SNP
3	60265925	rs35289739	A	C	100	PASS	AC=387;AF=0.0772764;AN=5008;NS=2504;DP=17278;EAS_AF=0.0625;AMR_AF=0.1167;AFR_AF=0.0151;EUR_AF=0.1819;SAS_AF=0.0409;AA=A|||;VT=SNP
3	60265941	rs75195637	A	C	100	PASS	AC=80;AF=0.0159744;AN=5008;NS=2504;DP=17211;EAS_AF=0;AMR_AF=0.0259;AFR_AF=0.003;EUR_AF=0.0408;SAS_AF=0.0174;AA=A|||;VT=SNP
3	60266292	rs62248468	C	G	100	PASS	AC=1649;AF=0.329273;AN=5008;NS=2504;DP=17227;EAS_AF=0.6964;AMR_AF=0.3343;AFR_AF=0.2564;EUR_AF=0.2167;SAS_AF=0.1616;AA=G|||;VT=SNP
3	60266326	rs62248469	T	C	100	PASS	AC=1602;AF=0.319888;AN=5008;NS=2504;DP=17034;EAS_AF=0.6994;AMR_AF=0.33;AFR_AF=0.2201;EUR_AF=0.2177;SAS_AF=0.1616;AA=T|||;VT=SNP
3	60266371	rs213363	T	A	100	PASS	AC=1135;AF=0.226637;AN=5008;NS=2504;DP=17262;EAS_AF=0.1508;AMR_AF=0.1398;AFR_AF=0.261;EUR_AF=0.1829;SAS_AF=0.365;AA=T|||;VT=SNP
3	60266383	rs62248470	C	T	100	PASS	AC=1627;AF=0.32488;AN=5008;NS=2504;DP=17275;EAS_AF=0.6954;AMR_AF=0.33;AFR_AF=0.2428;EUR_AF=0.2167;SAS_AF=0.1616;AA=T|||;VT=SNP
3	60266437	rs213364	G	C	100	PASS	AC=4729;AF=0.944289;AN=5008;NS=2504;DP=16885;EAS_AF=0.994;AMR_AF=0.9524;AFR_AF=0.882;EUR_AF=0.9453;SAS_AF=0.9703;AA=C|||;VT=SNP
3	60266653	rs9876544	T	C	100	PASS	AC=1606;AF=0.320687;AN=5008;NS=2504;DP=16449;EAS_AF=0.6994;AMR_AF=0.33;AFR_AF=0.2209;EUR_AF=0.2197;SAS_AF=0.1626;AA=T|||;VT=SNP
3	60266814	rs67994115	G	A	100	PASS	AC=1589;AF=0.317292;AN=5008;NS=2504;DP=15458;EAS_AF=0.6984;AMR_AF=0.3242;AFR_AF=0.2126;EUR_AF=0.2207;SAS_AF=0.1605;AA=G|||;VT=SNP
3	60266821	rs67048609	A	G	100	PASS	AC=1621;AF=0.323682;AN=5008;NS=2504;DP=15561;EAS_AF=0.6984;AMR_AF=0.3242;AFR_AF=0.2368;EUR_AF=0.2207;SAS_AF=0.1605;AA=G|||;VT=SNP
3	60266836	rs71313762	G	A	100	PASS	AC=1588;AF=0.317093;AN=5008;NS=2504;DP=15752;EAS_AF=0.6974;AMR_AF=0.3242;AFR_AF=0.2126;EUR_AF=0.2207;SAS_AF=0.1605;AA=G|||;VT=SNP
3	60266922	rs62248471	T	G	100	PASS	AC=1700;AF=0.339457;AN=5008;NS=2504;DP=16105;EAS_AF=0.6984;AMR_AF=0.3271;AFR_AF=0.2958;EUR_AF=0.2177;SAS_AF=0.1626;AA=T|||;VT=SNP
3	60267024	rs213366	G	A	100	PASS	AC=3666;AF=0.732029;AN=5008;NS=2504;DP=16426;EAS_AF=0.9157;AMR_AF=0.6196;AFR_AF=0.7564;EUR_AF=0.6312;SAS_AF=0.6933;AA=A|||;VT=SNP
3	60267052	rs12487741	A	G	100	PASS	AC=1592;AF=0.317891;AN=5008;NS=2504;DP=15983;EAS_AF=0.6974;AMR_AF=0.3285;AFR_AF=0.2126;EUR_AF=0.2187;SAS_AF=0.1636;AA=A|||;VT=SNP
3	60267212	rs12494319	G	A	100	PASS	AC=1622;AF=0.323882;AN=5008;NS=2504;DP=15801;EAS_AF=0.6974;AMR_AF=0.3271;AFR_AF=0.236;EUR_AF=0.2187;SAS_AF=0.1636;AA=G|||;VT=SNP
3	60267620	rs213367	G	T	100	PASS	AC=4811;AF=0.960663;AN=5008;NS=2504;DP=15132;EAS_AF=0.994;AMR_AF=0.9539;AFR_AF=0.9433;EUR_AF=0.9453;SAS_AF=0.9703;AA=T|||;VT=SNP
3	60267887	rs62248472	G	A	100	PASS	AC=311;AF=0.0621006;AN=5008;NS=2504;DP=18327;EAS_AF=0.0883;AMR_AF=0.0418;AFR_AF=0.0098;EUR_AF=0.0775;SAS_AF=0.1043;AA=G|||;VT=SNP
3	60267929	rs11130763	T	C	100	PASS	AC=1613;AF=0.322085;AN=5008;NS=2504;DP=18674;EAS_AF=0.6766;AMR_AF=0.3271;AFR_AF=0.2443;EUR_AF=0.2167;SAS_AF=0.1667;AA=C|||;VT=SNP
3	60267949	rs12633077	G	A	100	PASS	AC=1571;AF=0.313698;AN=5008;NS=2504;DP=18518;EAS_AF=0.6766;AMR_AF=0.3271;AFR_AF=0.2126;EUR_AF=0.2167;SAS_AF=0.1667;AA=G|||;VT=SNP
3	60268028	rs213368	C	T	100	PASS	AC=1113;AF=0.222244;AN=5008;NS=2504;DP=19005;EAS_AF=0.1508;AMR_AF=0.1354;AFR_AF=0.2602;EUR_AF=0.1789;SAS_AF=0.3507;AA=C|||;VT=SNP
3	60268055	rs12638410	A	G	100	PASS	AC=1604;AF=0.320288;AN=5008;NS=2504;DP=18877;EAS_AF=0.6766;AMR_AF=0.3271;AFR_AF=0.2368;EUR_AF=0.2177;SAS_AF=0.1667;AA=G|||;VT=SNP
3	60268076	rs12633119	G	A	100	PASS	AC=1601;AF=0.319688;AN=5008;NS=2504;DP=18729;EAS_AF=0.6766;AMR_AF=0.3271;AFR_AF=0.2368;EUR_AF=0.2177;SAS_AF=0.1636;AA=A|||;VT=SNP
3	60268110	rs12638426	A	G	100	PASS	AC=1572;AF=0.313898;AN=5008;NS=2504;DP=19085;EAS_AF=0.6766;AMR_AF=0.3271;AFR_AF=0.2126;EUR_AF=0.2177;SAS_AF=0.1667;AA=A|||;VT=SNP
3	60268192	rs12633138	G	A	100	PASS	AC=1604;AF=0.320288;AN=5008;NS=2504;DP=17016;EAS_AF=0.6766;AMR_AF=0.3285;AFR_AF=0.2368;EUR_AF=0.2147;SAS_AF=0.1687;AA=A|||;VT=SNP
3	60268442	rs1948560	G	A	100	PASS	AC=1599;AF=0.319289;AN=5008;NS=2504;DP=16491;EAS_AF=0.6756;AMR_AF=0.3271;AFR_AF=0.2375;EUR_AF=0.2157;SAS_AF=0.1636;AA=A|||;VT=SNP
3	60268598	rs1948561	G	A	100	PASS	AC=1604;AF=0.320288;AN=5008;NS=2504;DP=16829;EAS_AF=0.6766;AMR_AF=0.3271;AFR_AF=0.2375;EUR_AF=0.2177;SAS_AF=0.1656;AA=G|||;VT=SNP
3	60268831	rs4679520	C	T	100	PASS	AC=1596;AF=0.31869;AN=5008;NS=2504;DP=15127;EAS_AF=0.6726;AMR_AF=0.3271;AFR_AF=0.2375;EUR_AF=0.2137;SAS_AF=0.1656;AA=T|||;VT=SNP
3	60268842	rs17062681	C	T	100	PASS	AC=82;AF=0.0163738;AN=5008;NS=2504;DP=15445;EAS_AF=0;AMR_AF=0.0274;AFR_AF=0.003;EUR_AF=0.0437;SAS_AF=0.0153;AA=C|||;VT=SNP
3	60269095	rs213369	C	A	100	PASS	AC=1131;AF=0.225839;AN=5008;NS=2504;DP=13695;EAS_AF=0.1508;AMR_AF=0.1354;AFR_AF=0.2595;EUR_AF=0.1819;SAS_AF=0.3671;AA=C|||;VT=SNP
3	60269214	rs4679521	T	C	100	PASS	AC=1597;AF=0.31889;AN=5008;NS=2504;DP=14560;EAS_AF=0.6716;AMR_AF=0.3271;AFR_AF=0.2375;EUR_AF=0.2187;SAS_AF=0.1626;AA=C|||;VT=SNP
3	60269247	rs4679522	T	C	100	PASS	AC=1592;AF=0.317891;AN=5008;NS=2504;DP=14964;EAS_AF=0.6716;AMR_AF=0.3271;AFR_AF=0.2375;EUR_AF=0.2137;SAS_AF=0.1626;AA=T|||;VT=SNP
3	60269307	rs4679523	C	T	100	PASS	AC=1612;AF=0.321885;AN=5008;NS=2504;DP=14764;EAS_AF=0.6905;AMR_AF=0.3271;AFR_AF=0.2375;EUR_AF=0.2147;SAS_AF=0.1626;AA=T|||;VT=SNP
3	60269460	rs62248473	T	C	100	PASS	AC=46;AF=0.0091853;AN=5008;NS=2504;DP=16345;EAS_AF=0;AMR_AF=0.013;AFR_AF=0.003;EUR_AF=0.0278;SAS_AF=0.0051;AA=T|||;VT=SNP
3	60269543	rs12497746	A	C	100	PASS	AC=1575;AF=0.314497;AN=5008;NS=2504;DP=17908;EAS_AF=0.6875;AMR_AF=0.3271;AFR_AF=0.2126;EUR_AF=0.2137;SAS_AF=0.1626;AA=A|||;VT=SNP
3	60269673	rs12492065	G	A	100	PASS	AC=1605;AF=0.320487;AN=5008;NS=2504;DP=16371;EAS_AF=0.6855;AMR_AF=0.3271;AFR_AF=0.2375;EUR_AF=0.2127;SAS_AF=0.1626;AA=A|||;VT=SNP
3	60269729	rs17062684	A	G	100	PASS	AC=1610;AF=0.321486;AN=5008;NS=2504;DP=15808;EAS_AF=0.6885;AMR_AF=0.3271;AFR_AF=0.2383;EUR_AF=0.2137;SAS_AF=0.1626;AA=A|||;VT=SNP
3	60269744	rs213370	C	G	100	PASS	AC=1145;AF=0.228634;AN=5008;NS=2504;DP=16105;EAS_AF=0.1627;AMR_AF=0.1383;AFR_AF=0.2595;EUR_AF=0.1829;SAS_AF=0.3661;AA=C|||;VT=SNP
3	60269914	rs13060988	A	G	100	PASS	AC=1606;AF=0.320687;AN=5008;NS=2504;DP=20215;EAS_AF=0.6895;AMR_AF=0.3271;AFR_AF=0.2375;EUR_AF=0.2137;SAS_AF=0.1585;AA=A|||;VT=SNP
3	60269919	rs35297861	G	T	100	PASS	AC=1589;AF=0.317292;AN=5008;NS=2504;DP=20298;EAS_AF=0.6726;AMR_AF=0.3271;AFR_AF=0.2375;EUR_AF=0.2137;SAS_AF=0.1585;AA=t|||;VT=SNP
3	60269948	rs13061155	C	T	100	PASS	AC=1586;AF=0.316693;AN=5008;NS=2504;DP=20604;EAS_AF=0.6706;AMR_AF=0.3271;AFR_AF=0.2368;EUR_AF=0.2137;SAS_AF=0.1585;AA=T|||;VT=SNP
3	60270363	rs213371	T	C	100	PASS	AC=3026;AF=0.604233;AN=5008;NS=2504;DP=19780;EAS_AF=0.9167;AMR_AF=0.5144;AFR_AF=0.4811;EUR_AF=0.494;SAS_AF=0.6258;AA=c|||;VT=SNP
3	60270364	rs9849524	G	A	100	PASS	AC=1595;AF=0.31849;AN=5008;NS=2504;DP=19730;EAS_AF=0.6875;AMR_AF=0.3256;AFR_AF=0.2375;EUR_AF=0.2068;SAS_AF=0.1575;AA=G|||;VT=SNP
3	60270382	rs17062694	G	C	100	PASS	AC=80;AF=0.0159744;AN=5008;NS=2504;DP=19424;EAS_AF=0;AMR_AF=0.0274;AFR_AF=0.003;EUR_AF=0.0417;SAS_AF=0.0153;AA=G|||;VT=SNP
3	60270401	rs9849664	G	A	100	PASS	AC=1611;AF=0.321685;AN=5008;NS=2504;DP=19078;EAS_AF=0.6885;AMR_AF=0.3256;AFR_AF=0.2481;EUR_AF=0.2078;SAS_AF=0.1575;AA=A|||;VT=SNP
3	60270554	rs9849856	G	A	100	PASS	AC=2487;AF=0.496605;AN=5008;NS=2504;DP=17039;EAS_AF=0.7579;AMR_AF=0.6427;AFR_AF=0.2973;EUR_AF=0.505;SAS_AF=0.3845;AA=A|||;VT=SNP
3	60270957	rs726693	T	G	100	PASS	AC=1684;AF=0.336262;AN=5008;NS=2504;DP=14834;EAS_AF=0.7044;AMR_AF=0.3329;AFR_AF=0.2814;EUR_AF=0.2117;SAS_AF=0.1616;AA=T|||;VT=SNP
3	60271140	rs213372	C	T	100	PASS	AC=4727;AF=0.94389;AN=5008;NS=2504;DP=16230;EAS_AF=0.994;AMR_AF=0.9496;AFR_AF=0.8805;EUR_AF=0.9463;SAS_AF=0.9714;AA=T|||;VT=SNP
3	60271177	rs726692	C	T	100	PASS	AC=1535;AF=0.30651;AN=5008;NS=2504;DP=16558;EAS_AF=0.6716;AMR_AF=0.3228;AFR_AF=0.2095;EUR_AF=0.2058;SAS_AF=0.1534;AA=T|||;VT=SNP
3	60271545	rs73836410	G	A	100	PASS	AC=426;AF=0.0850639;AN=5008;NS=2504;DP=21152;EAS_AF=0.0546;AMR_AF=0.0418;AFR_AF=0.1762;EUR_AF=0.0557;SAS_AF=0.0542;AA=G|||;VT=SNP
3	60271645	rs2201649	A	G	100	PASS	AC=240;AF=0.0479233;AN=5008;NS=2504;DP=19737;EAS_AF=0.0823;AMR_AF=0.0288;AFR_AF=0.0129;EUR_AF=0.0527;SAS_AF=0.0685;AA=A|||;VT=SNP
3	60271669	rs6446117	C	T	100	PASS	AC=1609;AF=0.321286;AN=5008;NS=2504;DP=19222;EAS_AF=0.6379;AMR_AF=0.3573;AFR_AF=0.2095;EUR_AF=0.2604;SAS_AF=0.183;AA=T|||;VT=SNP
3	60271776	rs112746221	G	T	100	PASS	AC=63;AF=0.0125799;AN=5008;NS=2504;DP=17005;EAS_AF=0.001;AMR_AF=0.0144;AFR_AF=0.0008;EUR_AF=0.0318;SAS_AF=0.0194;AA=G|||;VT=SNP
3	60271851	rs114869851	C	T	100	PASS	AC=151;AF=0.0301518;AN=5008;NS=2504;DP=17855;EAS_AF=0.0208;AMR_AF=0.0274;AFR_AF=0.0303;EUR_AF=0.0437;SAS_AF=0.0276;AA=C|||;VT=SNP
3	60271986	rs213373	A	T	100	PASS	AC=1405;AF=0.280551;AN=5008;NS=2504;DP=19518;EAS_AF=0.0466;AMR_AF=0.2839;AFR_AF=0.1271;EUR_AF=0.507;SAS_AF=0.4939;AA=T|||;VT=SNP
3	60272317	rs9879860	T	C	100	PASS	AC=370;AF=0.0738818;AN=5008;NS=2504;DP=16764;EAS_AF=0.0456;AMR_AF=0.0793;AFR_AF=0.0303;EUR_AF=0.1103;SAS_AF=0.1207;AA=T|||;VT=SNP
3	60272360	rs9822070	A	C	100	PASS	AC=415;AF=0.0828674;AN=5008;NS=2504;DP=17379;EAS_AF=0.0466;AMR_AF=0.0807;AFR_AF=0.0613;EUR_AF=0.1123;SAS_AF=0.1207;AA=A|||;VT=SNP
3	60272630	rs73101215	T	G	100	PASS	AC=396;AF=0.0790735;AN=5008;NS=2504;DP=16295;EAS_AF=0.0476;AMR_AF=0.0807;AFR_AF=0.0469;EUR_AF=0.1123;SAS_AF=0.1196;AA=T|||;VT=SNP
3	60272829	rs9826614	A	G	100	PASS	AC=400;AF=0.0798722;AN=5008;NS=2504;DP=20915;EAS_AF=0.0476;AMR_AF=0.0807;AFR_AF=0.0499;EUR_AF=0.1123;SAS_AF=0.1196;AA=A|||;VT=SNP
3	60273192	rs62248475	C	T	100	PASS	AC=57;AF=0.0113818;AN=5008;NS=2504;DP=17431;EAS_AF=0;AMR_AF=0.0159;AFR_AF=0.0038;EUR_AF=0.0378;SAS_AF=0.0031;AA=c|||;VT=SNP
3	60273376	rs75187470	T	C	100	PASS	AC=43;AF=0.00858626;AN=5008;NS=2504;DP=17975;EAS_AF=0;AMR_AF=0.0115;AFR_AF=0.0008;EUR_AF=0.0328;SAS_AF=0.001;AA=T|||;VT=SNP
3	60273768	rs213374	T	C	100	PASS	AC=1516;AF=0.302716;AN=5008;NS=2504;DP=18870;EAS_AF=0.0476;AMR_AF=0.2795;AFR_AF=0.2776;EUR_AF=0.4781;SAS_AF=0.4356;AA=T|||;VT=SNP
3	60274032	rs213375	A	G	100	PASS	AC=1474;AF=0.294329;AN=5008;NS=2504;DP=19386;EAS_AF=0.0466;AMR_AF=0.2781;AFR_AF=0.2451;EUR_AF=0.4831;SAS_AF=0.4335;AA=A|||;VT=SNP
3	60274049	rs213376	G	A	100	PASS	AC=1465;AF=0.292532;AN=5008;NS=2504;DP=19232;EAS_AF=0.0466;AMR_AF=0.2781;AFR_AF=0.2443;EUR_AF=0.4771;SAS_AF=0.4315;AA=G|||;VT=SNP
3	60274597	rs6802911	G	A	100	PASS	AC=183;AF=0.0365415;AN=5008;NS=2504;DP=15396;EAS_AF=0;AMR_AF=0.0331;AFR_AF=0.0658;EUR_AF=0.0417;SAS_AF=0.0317;AA=G|||;VT=SNP
3	60274600	rs6794630	T	G	100	PASS	AC=183;AF=0.0365415;AN=5008;NS=2504;DP=15241;EAS_AF=0;AMR_AF=0.0331;AFR_AF=0.0658;EUR_AF=0.0417;SAS_AF=0.0317;AA=T|||;VT=SNP
3	60274701	rs6792115	A	G	100	PASS	AC=187;AF=0.0373403;AN=5008;NS=2504;DP=14798;EAS_AF=0;AMR_AF=0.0331;AFR_AF=0.0673;EUR_AF=0.0427;SAS_AF=0.0327;AA=A|||;VT=SNP
3	60274763	rs75725931	T	G	100	PASS	AC=393;AF=0.0784744;AN=5008;NS=2504;DP=14169;EAS_AF=0.0774;AMR_AF=0.17;AFR_AF=0.0038;EUR_AF=0.0944;SAS_AF=0.0992;AA=T|||;VT=SNP
3	60275459	rs7628314	C	G	100	PASS	AC=103;AF=0.0205671;AN=5008;NS=2504;DP=18773;EAS_AF=0;AMR_AF=0.0159;AFR_AF=0.034;EUR_AF=0.0169;SAS_AF=0.0307;AA=C|||;VT=SNP
3	60276185	rs741895	G	T	100	PASS	AC=3036;AF=0.60623;AN=5008;NS=2504;DP=18451;EAS_AF=0.9603;AMR_AF=0.6643;AFR_AF=0.447;EUR_AF=0.4722;SAS_AF=0.5532;AA=G|||;VT=SNP
3	60276722	rs732380	C	T	100	PASS	AC=2394;AF=0.478035;AN=5008;NS=2504;DP=18660;EAS_AF=0.7272;AMR_AF=0.5014;AFR_AF=0.5726;EUR_AF=0.2684;SAS_AF=0.2924;AA=C|||;VT=SNP
3	60276933	rs75026771	G	C	100	PASS	AC=127;AF=0.0253594;AN=5008;NS=2504;DP=17727;EAS_AF=0;AMR_AF=0.0144;AFR_AF=0.0582;EUR_AF=0.0249;SAS_AF=0.0153;AA=G|||;VT=SNP
3	60276996	rs78919738	T	C	100	PASS	AC=38;AF=0.00758786;AN=5008;NS=2504;DP=17844;EAS_AF=0;AMR_AF=0.013;AFR_AF=0.0015;EUR_AF=0.0249;SAS_AF=0.002;AA=T|||;VT=SNP
3	60277174	rs10049216	A	C	100	PASS	AC=2535;AF=0.50619;AN=5008;NS=2504;DP=17062;EAS_AF=0.7341;AMR_AF=0.5159;AFR_AF=0.6362;EUR_AF=0.2942;SAS_AF=0.3067;AA=A|||;VT=SNP
3	60277248	rs7611670	G	A	100	PASS	AC=3580;AF=0.714856;AN=5008;NS=2504;DP=16407;EAS_AF=0.9613;AMR_AF=0.7032;AFR_AF=0.8169;EUR_AF=0.503;SAS_AF=0.5491;AA=A|||;VT=SNP
3	60277358	rs73836412	T	C	100	PASS	AC=971;AF=0.19389;AN=5008;NS=2504;DP=18043;EAS_AF=0.253;AMR_AF=0.1787;AFR_AF=0.1051;EUR_AF=0.2097;SAS_AF=0.2474;AA=T|||;VT=SNP
3	60277383	rs113366867	G	T	100	PASS	AC=108;AF=0.0215655;AN=5008;NS=2504;DP=18062;EAS_AF=0;AMR_AF=0.0115;AFR_AF=0.0454;EUR_AF=0.0249;SAS_AF=0.0153;AA=G|||;VT=SNP
3	60277666	rs2049845	T	C	100	PASS	AC=3603;AF=0.719449;AN=5008;NS=2504;DP=17822;EAS_AF=0.9613;AMR_AF=0.7061;AFR_AF=0.8321;EUR_AF=0.503;SAS_AF=0.5501;AA=C|||;VT=SNP
3	60277709	rs2049846	T	G	100	PASS	AC=3481;AF=0.695088;AN=5008;NS=2504;DP=18126;EAS_AF=0.9306;AMR_AF=0.6873;AFR_AF=0.8162;EUR_AF=0.503;SAS_AF=0.4918;AA=G|||;VT=SNP
3	60277771	rs2049847	A	G	100	PASS	AC=3373;AF=0.673522;AN=5008;NS=2504;DP=17938;EAS_AF=0.9306;AMR_AF=0.6772;AFR_AF=0.77;EUR_AF=0.4771;SAS_AF=0.4775;AA=A|||;VT=SNP
3	60277852	rs143146150	G	A	100	PASS	AC=22;AF=0.00439297;AN=5008;NS=2504;DP=18005;EAS_AF=0;AMR_AF=0.0101;AFR_AF=0;EUR_AF=0.0099;SAS_AF=0.0051;AA=G|||;VT=SNP
3	60277944	rs2049848	T	C	100	PASS	AC=3481;AF=0.695088;AN=5008;NS=2504;DP=18215;EAS_AF=0.9315;AMR_AF=0.6873;AFR_AF=0.8162;EUR_AF=0.502;SAS_AF=0.4918;AA=C|||;VT=SNP
3	60277974	rs113369979	T	C	100	PASS	AC=108;AF=0.0215655;AN=5008;NS=2504;DP=18834;EAS_AF=0;AMR_AF=0.0115;AFR_AF=0.0454;EUR_AF=0.0249;SAS_AF=0.0153;AA=T|||;VT=SNP
3	60278062	rs17062707	G	T	100	PASS	AC=108;AF=0.0215655;AN=5008;NS=2504;DP=18309;EAS_AF=0;AMR_AF=0.0115;AFR_AF=0.0454;EUR_AF=0.0249;SAS_AF=0.0153;AA=G|||;VT=SNP
3	60278128	rs112536843	C	G	100	PASS	AC=108;AF=0.0215655;AN=5008;NS=2504;DP=17412;EAS_AF=0;AMR_AF=0.0115;AFR_AF=0.0454;EUR_AF=0.0249;SAS_AF=0.0153;AA=C|||;VT=SNP
3	60278235	rs7648865	A	C	100	PASS	AC=3388;AF=0.676518;AN=5008;NS=2504;DP=17062;EAS_AF=0.9306;AMR_AF=0.6758;AFR_AF=0.7859;EUR_AF=0.4742;SAS_AF=0.4755;AA=A|||;VT=SNP
3	60278248	rs17340442	T	C	100	PASS	AC=50;AF=0.00998403;AN=5008;NS=2504;DP=17407;EAS_AF=0;AMR_AF=0.0115;AFR_AF=0.0015;EUR_AF=0.0249;SAS_AF=0.0153;AA=T|||;VT=SNP
3	60278294	rs7651340	T	C	100	PASS	AC=3388;AF=0.676518;AN=5008;NS=2504;DP=17262;EAS_AF=0.9306;AMR_AF=0.6758;AFR_AF=0.7859;EUR_AF=0.4742;SAS_AF=0.4755;AA=T|||;VT=SNP
3	60278396	rs150258237	G	A	100	PASS	AC=37;AF=0.00738818;AN=5008;NS=2504;DP=17626;EAS_AF=0;AMR_AF=0.0115;AFR_AF=0.0015;EUR_AF=0.0249;SAS_AF=0.002;AA=G|||;VT=SNP
3	60278509	rs7615052	G	C	100	PASS	AC=2931;AF=0.585264;AN=5008;NS=2504;DP=17171;EAS_AF=0.9306;AMR_AF=0.6455;AFR_AF=0.4576;EUR_AF=0.4722;SAS_AF=0.4755;AA=G|||;VT=SNP
3	60278655	rs7637894	C	T	100	PASS	AC=3689;AF=0.736621;AN=5008;NS=2504;DP=16897;EAS_AF=0.9613;AMR_AF=0.7089;AFR_AF=0.8986;EUR_AF=0.5;SAS_AF=0.5491;AA=T|||;VT=SNP
3	60278957	rs213377	G	A	100	PASS	AC=1496;AF=0.298722;AN=5008;NS=2504;DP=16469;EAS_AF=0.0387;AMR_AF=0.304;AFR_AF=0.1982;EUR_AF=0.5258;SAS_AF=0.4652;AA=G|||;VT=SNP
3	60280008	rs6797140	C	T	100	PASS	AC=3601;AF=0.71905;AN=5008;NS=2504;DP=18934;EAS_AF=0.9613;AMR_AF=0.7075;AFR_AF=0.8374;EUR_AF=0.498;SAS_AF=0.545;AA=T|||;VT=SNP
3	60280015	rs183330	C	T	100	PASS	AC=1603;AF=0.320088;AN=5008;NS=2504;DP=19140;EAS_AF=0.0694;AMR_AF=0.3213;AFR_AF=0.1997;EUR_AF=0.5258;SAS_AF=0.5286;AA=T|||;VT=SNP
3	60280410	rs9848465	G	C	100	PASS	AC=3615;AF=0.721845;AN=5008;NS=2504;DP=18423;EAS_AF=0.9613;AMR_AF=0.7104;AFR_AF=0.8487;EUR_AF=0.499;SAS_AF=0.5409;AA=C|||;VT=SNP
3	60280611	rs60569486	G	A	100	PASS	AC=875;AF=0.17472;AN=5008;NS=2504;DP=21223;EAS_AF=0.253;AMR_AF=0.1599;AFR_AF=0.0908;EUR_AF=0.2008;SAS_AF=0.1912;AA=G|||;VT=SNP
3	60280743	rs10866033	C	T	100	PASS	AC=3621;AF=0.723043;AN=5008;NS=2504;DP=19233;EAS_AF=0.9613;AMR_AF=0.7104;AFR_AF=0.8449;EUR_AF=0.499;SAS_AF=0.5521;AA=T|||;VT=SNP
3	60280774	rs149925276	T	C	100	PASS	AC=51;AF=0.0101837;AN=5008;NS=2504;DP=18413;EAS_AF=0;AMR_AF=0.013;AFR_AF=0.0015;EUR_AF=0.0249;SAS_AF=0.0153;AA=T|||;VT=SNP
3	60280876	rs11130764	G	A	100	PASS	AC=1038;AF=0.207268;AN=5008;NS=2504;DP=17203;EAS_AF=0.6478;AMR_AF=0.1902;AFR_AF=0.0121;EUR_AF=0.0447;SAS_AF=0.1963;AA=G|||;VT=SNP
3	60281042	rs12629886	A	T	100	PASS	AC=3386;AF=0.676118;AN=5008;NS=2504;DP=20786;EAS_AF=0.9296;AMR_AF=0.6772;AFR_AF=0.7859;EUR_AF=0.4742;SAS_AF=0.4734;AA=A|||;VT=SNP
3	60281554	rs9853628	C	G	100	PASS	AC=3392;AF=0.677316;AN=5008;NS=2504;DP=20200;EAS_AF=0.9583;AMR_AF=0.6888;AFR_AF=0.7186;EUR_AF=0.4672;SAS_AF=0.5399;AA=C|||;VT=SNP
3	60281949	rs9858300	G	C	100	PASS	AC=2754;AF=0.54992;AN=5008;NS=2504;DP=20333;EAS_AF=0.9395;AMR_AF=0.6297;AFR_AF=0.3328;EUR_AF=0.4523;SAS_AF=0.4857;AA=G|||;VT=SNP
3	60282112	rs62248493	G	A	100	PASS	AC=3175;AF=0.633986;AN=5008;NS=2504;DP=19493;EAS_AF=0.9514;AMR_AF=0.6729;AFR_AF=0.5817;EUR_AF=0.4503;SAS_AF=0.5389;AA=G|||;VT=SNP
3	60282137	rs62248494	C	G	100	PASS	AC=3092;AF=0.617412;AN=5008;NS=2504;DP=19096;EAS_AF=0.9514;AMR_AF=0.6628;AFR_AF=0.5234;EUR_AF=0.4513;SAS_AF=0.5389;AA=C|||;VT=SNP
3	60282372	rs7647341	T	A	100	PASS	AC=4829;AF=0.964257;AN=5008;NS=2504;DP=15109;EAS_AF=1;AMR_AF=0.9207;AFR_AF=0.9955;EUR_AF=0.8956;SAS_AF=0.9867;AA=A|||;VT=SNP
3	60282896	rs9883296	T	C	100	PASS	AC=1798;AF=0.359026;AN=5008;NS=2504;DP=15716;EAS_AF=0.7331;AMR_AF=0.4553;AFR_AF=0.1679;EUR_AF=0.2286;SAS_AF=0.2975;AA=T|||;VT=SNP
3	60283422	rs13324247	G	C	100	PASS	AC=2172;AF=0.433706;AN=5008;NS=2504;DP=18657;EAS_AF=0.753;AMR_AF=0.4899;AFR_AF=0.3722;EUR_AF=0.2296;SAS_AF=0.3579;AA=g|||;VT=SNP
3	60283440	rs4295132	T	C	100	PASS	AC=3724;AF=0.74361;AN=5008;NS=2504;DP=18828;EAS_AF=0.9534;AMR_AF=0.7046;AFR_AF=0.9047;EUR_AF=0.4831;SAS_AF=0.6053;AA=C|||;VT=SNP
3	60283540	rs78157071	T	C	100	PASS	AC=469;AF=0.0936502;AN=5008;NS=2504;DP=19639;EAS_AF=0.0853;AMR_AF=0.0908;AFR_AF=0.0779;EUR_AF=0.1173;SAS_AF=0.1012;AA=T|||;VT=SNP
3	60283702	rs13317933	A	G	100	PASS	AC=2052;AF=0.409744;AN=5008;NS=2504;DP=21139;EAS_AF=0.7331;AMR_AF=0.4712;AFR_AF=0.3533;EUR_AF=0.2286;SAS_AF=0.2955;AA=A|||;VT=SNP
3	60283791	rs10154846	T	C	100	PASS	AC=3217;AF=0.642372;AN=5008;NS=2504;DP=21236;EAS_AF=0.9335;AMR_AF=0.6599;AFR_AF=0.6067;EUR_AF=0.4811;SAS_AF=0.544;AA=T|||;VT=SNP
3	60283812	rs116365203	C	T	100	PASS	AC=49;AF=0.00978435;AN=5008;NS=2504;DP=21459;EAS_AF=0;AMR_AF=0.0115;AFR_AF=0.0015;EUR_AF=0.0249;SAS_AF=0.0143;AA=C|||;VT=SNP
3	60283972	rs9311756	A	G	100	PASS	AC=3214;AF=0.641773;AN=5008;NS=2504;DP=19576;EAS_AF=0.9306;AMR_AF=0.6599;AFR_AF=0.6067;EUR_AF=0.4811;SAS_AF=0.544;AA=A|||;VT=SNP
3	60284314	rs2088310	T	C	100	PASS	AC=3415;AF=0.681909;AN=5008;NS=2504;DP=18597;EAS_AF=0.9534;AMR_AF=0.6888;AFR_AF=0.6853;EUR_AF=0.4811;SAS_AF=0.5992;AA=C|||;VT=SNP
3	60284329	rs2088311	T	C	100	PASS	AC=3402;AF=0.679313;AN=5008;NS=2504;DP=18002;EAS_AF=0.9534;AMR_AF=0.6873;AFR_AF=0.6755;EUR_AF=0.4811;SAS_AF=0.6002;AA=C|||;VT=SNP
3	60284869	rs10155027	G	T	100	PASS	AC=649;AF=0.129593;AN=5008;NS=2504;DP=19292;EAS_AF=0.0843;AMR_AF=0.1052;AFR_AF=0.2088;EUR_AF=0.1173;SAS_AF=0.0992;AA=T|||;VT=SNP
3	60284879	rs4679475	C	T	100	PASS	AC=3247;AF=0.648363;AN=5008;NS=2504;DP=19251;EAS_AF=0.9534;AMR_AF=0.6758;AFR_AF=0.5643;EUR_AF=0.4811;SAS_AF=0.6002;AA=C|||;VT=SNP
3	60285300	rs13315808	T	C	100	PASS	AC=3401;AF=0.679113;AN=5008;NS=2504;DP=18646;EAS_AF=0.9534;AMR_AF=0.6873;AFR_AF=0.6747;EUR_AF=0.4811;SAS_AF=0.6002;AA=C|||;VT=SNP
3	60285522	rs62248495	G	A	100	PASS	AC=464;AF=0.0926518;AN=5008;NS=2504;DP=19429;EAS_AF=0.119;AMR_AF=0.0865;AFR_AF=0.0061;EUR_AF=0.1342;SAS_AF=0.1442;AA=G|||;VT=SNP
3	60285527	rs10866034	T	A	100	PASS	AC=3410;AF=0.680911;AN=5008;NS=2504;DP=19603;EAS_AF=0.9534;AMR_AF=0.6873;AFR_AF=0.6815;EUR_AF=0.4811;SAS_AF=0.6002;AA=A|||;VT=SNP
3	60285653	rs9311758	T	C	100	PASS	AC=3410;AF=0.680911;AN=5008;NS=2504;DP=18727;EAS_AF=0.9534;AMR_AF=0.6873;AFR_AF=0.6815;EUR_AF=0.4811;SAS_AF=0.6002;AA=C|||;VT=SNP
3	60286021	rs6765946	T	C	100	PASS	AC=608;AF=0.121406;AN=5008;NS=2504;DP=18825;EAS_AF=0.1409;AMR_AF=0.0922;AFR_AF=0.09;EUR_AF=0.1372;SAS_AF=0.1483;AA=T|||;VT=SNP
3	60286386	rs17400084	C	T	100	PASS	AC=455;AF=0.0908546;AN=5008;NS=2504;DP=18832;EAS_AF=0.0833;AMR_AF=0.0879;AFR_AF=0.0719;EUR_AF=0.1173;SAS_AF=0.0992;AA=C|||;VT=SNP
3	60286415	rs6768733	T	C	100	PASS	AC=3412;AF=0.68131;AN=5008;NS=2504;DP=19476;EAS_AF=0.9534;AMR_AF=0.6888;AFR_AF=0.6815;EUR_AF=0.4811;SAS_AF=0.6012;AA=C|||;VT=SNP
3	60286486	rs6768755	T	C	100	PASS	AC=3404;AF=0.679712;AN=5008;NS=2504;DP=18877;EAS_AF=0.9534;AMR_AF=0.6916;AFR_AF=0.6747;EUR_AF=0.4811;SAS_AF=0.6002;AA=C|||;VT=SNP
3	60287383	rs1496649	A	C	100	PASS	AC=3413;AF=0.68151;AN=5008;NS=2504;DP=19878;EAS_AF=0.9534;AMR_AF=0.6902;AFR_AF=0.6762;EUR_AF=0.4811;SAS_AF=0.6084;AA=C|||;VT=SNP
3	60287828	rs116779538	T	A	100	PASS	AC=34;AF=0.00678914;AN=5008;NS=2504;DP=16614;EAS_AF=0;AMR_AF=0.0101;AFR_AF=0.0015;EUR_AF=0.0239;SAS_AF=0.001;AA=T|||;VT=SNP
3	60287845	rs1353545	G	C	100	PASS	AC=2319;AF=0.463059;AN=5008;NS=2504;DP=16926;EAS_AF=0.7907;AMR_AF=0.5519;AFR_AF=0.3056;EUR_AF=0.3449;SAS_AF=0.3967;AA=G|||;VT=SNP
3	60288200	rs17400197	T	C	100	PASS	AC=565;AF=0.112819;AN=5008;NS=2504;DP=17408;EAS_AF=0.1399;AMR_AF=0.0893;AFR_AF=0.0598;EUR_AF=0.1362;SAS_AF=0.1493;AA=T|||;VT=SNP
3	60288428	rs10510836	G	T	100	PASS	AC=602;AF=0.120208;AN=5008;NS=2504;DP=18118;EAS_AF=0.1379;AMR_AF=0.0908;AFR_AF=0.0885;EUR_AF=0.1372;SAS_AF=0.1483;AA=G|||;VT=SNP
3	60289103	rs9867642	G	A	100	PASS	AC=3407;AF=0.680312;AN=5008;NS=2504;DP=22557;EAS_AF=0.9524;AMR_AF=0.6873;AFR_AF=0.68;EUR_AF=0.4801;SAS_AF=0.6012;AA=A|||;VT=SNP
3	60289140	rs9829607	A	G	100	PASS	AC=2944;AF=0.587859;AN=5008;NS=2504;DP=22482;EAS_AF=0.9296;AMR_AF=0.6455;AFR_AF=0.407;EUR_AF=0.4801;SAS_AF=0.5501;AA=G|||;VT=SNP
3	60289560	rs78925456	A	C	100	PASS	AC=33;AF=0.00658946;AN=5008;NS=2504;DP=21770;EAS_AF=0;AMR_AF=0.0043;AFR_AF=0.0008;EUR_AF=0.0209;SAS_AF=0.0082;AA=A|||;VT=SNP
3	60289842	rs10510837	G	A	100	PASS	AC=456;AF=0.0910543;AN=5008;NS=2504;DP=20943;EAS_AF=0.0843;AMR_AF=0.0893;AFR_AF=0.0719;EUR_AF=0.1163;SAS_AF=0.0992;AA=G|||;VT=SNP
3	60290063	rs741896	C	G	100	PASS	AC=2856;AF=0.570288;AN=5008;NS=2504;DP=19044;EAS_AF=0.8284;AMR_AF=0.5965;AFR_AF=0.6165;EUR_AF=0.3429;SAS_AF=0.4571;AA=G|||;VT=SNP
3	60290171	rs741897	C	G	100	PASS	AC=2864;AF=0.571885;AN=5008;NS=2504;DP=17940;EAS_AF=0.8294;AMR_AF=0.598;AFR_AF=0.6165;EUR_AF=0.3449;SAS_AF=0.4611;AA=G|||;VT=SNP
3	60290350	rs741898	A	G	100	PASS	AC=1545;AF=0.308506;AN=5008;NS=2504;DP=18176;EAS_AF=0.7004;AMR_AF=0.3055;AFR_AF=0.1127;EUR_AF=0.1889;SAS_AF=0.2945;AA=A|||;VT=SNP
3	60290721	rs932273	C	T	100	PASS	AC=2854;AF=0.569888;AN=5008;NS=2504;DP=16333;EAS_AF=0.8294;AMR_AF=0.5965;AFR_AF=0.6097;EUR_AF=0.3449;SAS_AF=0.4611;AA=T|||;VT=SNP
3	60291027	rs17340935	C	T	100	PASS	AC=36;AF=0.0071885;AN=5008;NS=2504;DP=17631;EAS_AF=0;AMR_AF=0.0115;AFR_AF=0.0015;EUR_AF=0.0249;SAS_AF=0.001;AA=C|||;VT=SNP
3	60291127	rs6780613	A	G	100	PASS	AC=2869;AF=0.572883;AN=5008;NS=2504;DP=17475;EAS_AF=0.8343;AMR_AF=0.598;AFR_AF=0.6165;EUR_AF=0.3439;SAS_AF=0.4622;AA=G|||;VT=SNP
3	60291465	rs75541095	G	T	100	PASS	AC=472;AF=0.0942492;AN=5008;NS=2504;DP=18468;EAS_AF=0.0873;AMR_AF=0.0922;AFR_AF=0.0764;EUR_AF=0.1193;SAS_AF=0.1012;AA=G|||;VT=SNP
3	60291553	rs13095141	A	T	100	PASS	AC=1495;AF=0.298522;AN=5008;NS=2504;DP=17772;EAS_AF=0.6835;AMR_AF=0.3026;AFR_AF=0.1089;EUR_AF=0.1889;SAS_AF=0.2679;AA=A|||;VT=SNP
3	60291875	rs1353546	T	C	100	PASS	AC=3417;AF=0.682308;AN=5008;NS=2504;DP=17067;EAS_AF=0.9534;AMR_AF=0.6916;AFR_AF=0.6785;EUR_AF=0.4811;SAS_AF=0.6084;AA=C|||;VT=SNP
3	60292312	rs6779529	G	T	100	PASS	AC=3405;AF=0.679912;AN=5008;NS=2504;DP=17210;EAS_AF=0.9514;AMR_AF=0.6888;AFR_AF=0.6793;EUR_AF=0.4811;SAS_AF=0.5992;AA=T|||;VT=SNP
3	60292606	rs4679524	T	C	100	PASS	AC=2827;AF=0.564497;AN=5008;NS=2504;DP=17633;EAS_AF=0.8085;AMR_AF=0.5994;AFR_AF=0.6074;EUR_AF=0.3469;SAS_AF=0.454;AA=C|||;VT=SNP
3	60292615	rs114472258	G	A	100	PASS	AC=52;AF=0.0103834;AN=5008;NS=2504;DP=17641;EAS_AF=0;AMR_AF=0.0144;AFR_AF=0.0015;EUR_AF=0.0268;SAS_AF=0.0133;AA=G|||;VT=SNP
3	60292777	rs6804909	C	A	100	PASS	AC=2240;AF=0.447284;AN=5008;NS=2504;DP=18820;EAS_AF=0.7163;AMR_AF=0.5;AFR_AF=0.4561;EUR_AF=0.2237;SAS_AF=0.3507;AA=C|||;VT=SNP
3	60292916	rs4679526	C	G	100	PASS	AC=2785;AF=0.55611;AN=5008;NS=2504;DP=19650;EAS_AF=0.8085;AMR_AF=0.598;AFR_AF=0.5787;EUR_AF=0.3469;SAS_AF=0.4509;AA=G|||;VT=SNP
3	60292997	rs4679527	T	C	100	PASS	AC=2230;AF=0.445288;AN=5008;NS=2504;DP=19174;EAS_AF=0.7192;AMR_AF=0.4942;AFR_AF=0.4486;EUR_AF=0.2247;SAS_AF=0.3507;AA=T|||;VT=SNP
3	60293004	rs9813516	G	A	100	PASS	AC=2782;AF=0.555511;AN=5008;NS=2504;DP=19833;EAS_AF=0.8095;AMR_AF=0.5965;AFR_AF=0.5764;EUR_AF=0.3489;SAS_AF=0.4489;AA=A|||;VT=SNP
3	60293007	rs58921609	T	A	100	PASS	AC=535;AF=0.106829;AN=5008;NS=2504;DP=20348;EAS_AF=0.0893;AMR_AF=0.0965;AFR_AF=0.118;EUR_AF=0.1233;SAS_AF=0.1002;AA=T|||;VT=SNP
3	60293224	rs17400606	A	G	100	PASS	AC=51;AF=0.0101837;AN=5008;NS=2504;DP=20285;EAS_AF=0;AMR_AF=0.013;AFR_AF=0.0015;EUR_AF=0.0268;SAS_AF=0.0133;AA=A|||;VT=SNP
3	60293496	rs760322	T	G	100	PASS	AC=3392;AF=0.677316;AN=5008;NS=2504;DP=21327;EAS_AF=0.9524;AMR_AF=0.6873;AFR_AF=0.6679;EUR_AF=0.4811;SAS_AF=0.6012;AA=G|||;VT=SNP
3	60293546	rs760323	C	T	100	PASS	AC=3386;AF=0.676118;AN=5008;NS=2504;DP=21441;EAS_AF=0.9524;AMR_AF=0.6859;AFR_AF=0.6657;EUR_AF=0.4811;SAS_AF=0.5992;AA=T|||;VT=SNP
3	60293713	rs760324	C	T	100	PASS	AC=3389;AF=0.676717;AN=5008;NS=2504;DP=25150;EAS_AF=0.9524;AMR_AF=0.6859;AFR_AF=0.6672;EUR_AF=0.4821;SAS_AF=0.5992;AA=T|||;VT=SNP
3	60294559	rs6778121	T	G	100	PASS	AC=347;AF=0.0692891;AN=5008;NS=2504;DP=16264;EAS_AF=0.0952;AMR_AF=0.0908;AFR_AF=0.0053;EUR_AF=0.0944;SAS_AF=0.0879;AA=T|||;VT=SNP
3	60294953	rs74608928	G	A	100	PASS	AC=73;AF=0.0145767;AN=5008;NS=2504;DP=16972;EAS_AF=0;AMR_AF=0.0187;AFR_AF=0.0023;EUR_AF=0.0417;SAS_AF=0.0153;AA=G|||;VT=SNP
3	60295080	rs76599943	C	T	100	PASS	AC=416;AF=0.0830671;AN=5008;NS=2504;DP=16794;EAS_AF=0.0873;AMR_AF=0.0778;AFR_AF=0.0719;EUR_AF=0.0944;SAS_AF=0.0859;AA=C|||;VT=SNP
3	60295081	rs6776005	A	G	100	PASS	AC=467;AF=0.0932508;AN=5008;NS=2504;DP=16829;EAS_AF=0.0317;AMR_AF=0.0605;AFR_AF=0.1558;EUR_AF=0.0487;SAS_AF=0.1411;AA=G|||;VT=SNP
3	60295114	rs6763641	C	A	100	PASS	AC=643;AF=0.128395;AN=5008;NS=2504;DP=16831;EAS_AF=0.0903;AMR_AF=0.1066;AFR_AF=0.1831;EUR_AF=0.1362;SAS_AF=0.1012;AA=C|||;VT=SNP
3	60295160	rs6446119	C	T	100	PASS	AC=737;AF=0.147165;AN=5008;NS=2504;DP=17591;EAS_AF=0.1141;AMR_AF=0.1225;AFR_AF=0.1838;EUR_AF=0.1362;SAS_AF=0.1605;AA=C|||;VT=SNP
3	60295207	rs6766165	C	T	100	PASS	AC=737;AF=0.147165;AN=5008;NS=2504;DP=18300;EAS_AF=0.1141;AMR_AF=0.1225;AFR_AF=0.1838;EUR_AF=0.1362;SAS_AF=0.1605;AA=T|||;VT=SNP
3	60295244	rs75937838	G	C	100	PASS	AC=389;AF=0.0776757;AN=5008;NS=2504;DP=18690;EAS_AF=0.0913;AMR_AF=0.0778;AFR_AF=0.0477;EUR_AF=0.0944;SAS_AF=0.0869;AA=G|||;VT=SNP
3	60295498	rs4679528	T	C	100	PASS	AC=2607;AF=0.520567;AN=5008;NS=2504;DP=15690;EAS_AF=0.8214;AMR_AF=0.5663;AFR_AF=0.4516;EUR_AF=0.3598;SAS_AF=0.4366;AA=T|||;VT=SNP
3	60295532	rs75303898	T	A	100	PASS	AC=60;AF=0.0119808;AN=5008;NS=2504;DP=16029;EAS_AF=0;AMR_AF=0.0187;AFR_AF=0.0023;EUR_AF=0.0417;SAS_AF=0.002;AA=T|||;VT=SNP
3	60295553	rs9824783	C	T	100	PASS	AC=738;AF=0.147364;AN=5008;NS=2504;DP=16860;EAS_AF=0.1141;AMR_AF=0.1239;AFR_AF=0.1838;EUR_AF=0.1362;SAS_AF=0.1605;AA=T|||;VT=SNP
3	60295953	rs78425775	T	C	100	PASS	AC=422;AF=0.0842652;AN=5008;NS=2504;DP=18987;EAS_AF=0.0923;AMR_AF=0.0821;AFR_AF=0.0681;EUR_AF=0.0964;SAS_AF=0.0869;AA=t|||;VT=SNP
3	60296444	rs1390765	A	G	100	PASS	AC=671;AF=0.133986;AN=5008;NS=2504;DP=19535;EAS_AF=0.1488;AMR_AF=0.0908;AFR_AF=0.1309;EUR_AF=0.1352;SAS_AF=0.1524;AA=A|||;VT=SNP
3	60296544	rs76016854	G	A	100	PASS	AC=72;AF=0.014377;AN=5008;NS=2504;DP=19018;EAS_AF=0;AMR_AF=0.0173;AFR_AF=0.0023;EUR_AF=0.0417;SAS_AF=0.0153;AA=G|||;VT=SNP
3	60297076	rs6785656	T	A	100	PASS	AC=406;AF=0.0810703;AN=5008;NS=2504;DP=18739;EAS_AF=0.0873;AMR_AF=0.0807;AFR_AF=0.0635;EUR_AF=0.0924;SAS_AF=0.0869;AA=T|||;VT=SNP
3	60297381	rs28557335	T	C	100	PASS	AC=2655;AF=0.530152;AN=5008;NS=2504;DP=19443;EAS_AF=0.8442;AMR_AF=0.5663;AFR_AF=0.4629;EUR_AF=0.3608;SAS_AF=0.4458;AA=T|||;VT=SNP
3	60297746	rs7631389	A	G	100	PASS	AC=3440;AF=0.686901;AN=5008;NS=2504;DP=17288;EAS_AF=0.9514;AMR_AF=0.6988;AFR_AF=0.68;EUR_AF=0.498;SAS_AF=0.6094;AA=G|||;VT=SNP
3	60298041	rs71313763	A	T	100	PASS	AC=232;AF=0.0463259;AN=5008;NS=2504;DP=15211;EAS_AF=0;AMR_AF=0.0663;AFR_AF=0.0537;EUR_AF=0.1064;SAS_AF=0.0082;AA=a|||;VT=SNP
3	60298045	rs115946313	A	T	100	PASS	AC=64;AF=0.0127796;AN=5008;NS=2504;DP=15188;EAS_AF=0;AMR_AF=0.0173;AFR_AF=0.0023;EUR_AF=0.0457;SAS_AF=0.0031;AA=A|||;VT=SNP
3	60298057	rs7631677	A	G	100	PASS	AC=2693;AF=0.53774;AN=5008;NS=2504;DP=15571;EAS_AF=0.8433;AMR_AF=0.5735;AFR_AF=0.4924;EUR_AF=0.3588;SAS_AF=0.4427;AA=A|||;VT=SNP
3	60298092	rs146962423	G	A	100	PASS	AC=74;AF=0.0147764;AN=5008;NS=2504;DP=15935;EAS_AF=0;AMR_AF=0.0173;AFR_AF=0.0023;EUR_AF=0.0437;SAS_AF=0.0153;AA=G|||;VT=SNP
3	60298104	rs10428177	A	G	100	PASS	AC=3438;AF=0.686502;AN=5008;NS=2504;DP=15920;EAS_AF=0.9494;AMR_AF=0.6988;AFR_AF=0.68;EUR_AF=0.498;SAS_AF=0.6094;AA=T|||;VT=SNP
3	60298147	rs11130765	T	A	100	PASS	AC=2759;AF=0.550919;AN=5008;NS=2504;DP=15292;EAS_AF=0.8433;AMR_AF=0.5807;AFR_AF=0.5393;EUR_AF=0.3588;SAS_AF=0.4417;AA=A|||;VT=SNP
3	60298229	rs7644138	G	A	100	PASS	AC=665;AF=0.132788;AN=5008;NS=2504;DP=19123;EAS_AF=0.1081;AMR_AF=0.1182;AFR_AF=0.1331;EUR_AF=0.1352;SAS_AF=0.1656;AA=G|||;VT=SNP
3	60298473	rs57299646	C	T	100	PASS	AC=404;AF=0.0806709;AN=5008;NS=2504;DP=18773;EAS_AF=0.0853;AMR_AF=0.0807;AFR_AF=0.0628;EUR_AF=0.0905;SAS_AF=0.09;AA=C|||;VT=SNP
3	60299184	rs4679529	C	A	100	PASS	AC=2085;AF=0.416334;AN=5008;NS=2504;DP=17945;EAS_AF=0.6845;AMR_AF=0.4841;AFR_AF=0.4123;EUR_AF=0.2276;SAS_AF=0.2914;AA=C|||;VT=SNP
3	60299185	rs4679530	T	A	100	PASS	AC=2231;AF=0.445487;AN=5008;NS=2504;DP=18212;EAS_AF=0.6845;AMR_AF=0.4914;AFR_AF=0.5182;EUR_AF=0.2286;SAS_AF=0.2914;AA=A|||;VT=SNP
3	60299255	rs114831469	C	A	100	PASS	AC=25;AF=0.00499201;AN=5008;NS=2504;DP=18823;EAS_AF=0;AMR_AF=0.0029;AFR_AF=0;EUR_AF=0.0229;SAS_AF=0;AA=C|||;VT=SNP
3	60299260	rs4679531	T	G	100	PASS	AC=2787;AF=0.55651;AN=5008;NS=2504;DP=18784;EAS_AF=0.8036;AMR_AF=0.5908;AFR_AF=0.5348;EUR_AF=0.3897;SAS_AF=0.4785;AA=G|||;VT=SNP
3	60300148	rs145217325	T	A	100	PASS	AC=20;AF=0.00399361;AN=5008;NS=2504;DP=16209;EAS_AF=0;AMR_AF=0.0029;AFR_AF=0.0008;EUR_AF=0.0149;SAS_AF=0.002;AA=T|||;VT=SNP
3	60301046	rs35536483	G	A	100	PASS	AC=1702;AF=0.339856;AN=5008;NS=2504;DP=19685;EAS_AF=0.6558;AMR_AF=0.4524;AFR_AF=0.1679;EUR_AF=0.2286;SAS_AF=0.2812;AA=G|||;VT=SNP
3	60301285	rs75185190	G	A	100	PASS	AC=478;AF=0.0954473;AN=5008;NS=2504;DP=20454;EAS_AF=0.124;AMR_AF=0.0951;AFR_AF=0.056;EUR_AF=0.1322;SAS_AF=0.0818;AA=G|||;VT=SNP
3	60302135	rs9870612	A	C	100	PASS	AC=2034;AF=0.40615;AN=5008;NS=2504;DP=20581;EAS_AF=0.7232;AMR_AF=0.4726;AFR_AF=0.3374;EUR_AF=0.2316;SAS_AF=0.3047;AA=A|||;VT=SNP
3	60302885	rs114181085	T	C	100	PASS	AC=23;AF=0.00459265;AN=5008;NS=2504;DP=15456;EAS_AF=0;AMR_AF=0.0072;AFR_AF=0.0008;EUR_AF=0.0169;SAS_AF=0;AA=T|||;VT=SNP
3	60303504	rs12490488	G	A	100	PASS	AC=1754;AF=0.35024;AN=5008;NS=2504;DP=10132;EAS_AF=0.6597;AMR_AF=0.4568;AFR_AF=0.2012;EUR_AF=0.2266;SAS_AF=0.2843;AA=G|||;VT=SNP
3	60304669	rs10154943	G	C	100	PASS	AC=230;AF=0.0459265;AN=5008;NS=2504;DP=17359;EAS_AF=0.001;AMR_AF=0.0202;AFR_AF=0.1127;EUR_AF=0.0358;SAS_AF=0.0307;AA=G|||;VT=SNP
3	60305117	rs186154	A	G	100	PASS	AC=2139;AF=0.427117;AN=5008;NS=2504;DP=18710;EAS_AF=0.8046;AMR_AF=0.4856;AFR_AF=0.211;EUR_AF=0.325;SAS_AF=0.3937;AA=A|||;VT=SNP
3	60305532	rs143741706	C	T	100	PASS	AC=19;AF=0.00379393;AN=5008;NS=2504;DP=19056;EAS_AF=0;AMR_AF=0.0086;AFR_AF=0.0015;EUR_AF=0.0099;SAS_AF=0.001;AA=C|||;VT=SNP
3	60306173	rs150580667	A	C	100	PASS	AC=27;AF=0.00539137;AN=5008;NS=2504;DP=18541;EAS_AF=0;AMR_AF=0.0029;AFR_AF=0;EUR_AF=0.0119;SAS_AF=0.0133;AA=A|||;VT=SNP
3	60306891	rs213382	G	T	100	PASS	AC=2156;AF=0.430511;AN=5008;NS=2504;DP=17871;EAS_AF=0.1607;AMR_AF=0.5144;AFR_AF=0.4039;EUR_AF=0.5149;SAS_AF=0.5982;AA=G|||;VT=SNP
3	60307084	rs213383	T	C	100	PASS	AC=2814;AF=0.561901;AN=5008;NS=2504;DP=17316;EAS_AF=0.1994;AMR_AF=0.6585;AFR_AF=0.5681;EUR_AF=0.6879;SAS_AF=0.729;AA=T|||;VT=SNP
3	60307263	rs213384	A	G	100	PASS	AC=3241;AF=0.647165;AN=5008;NS=2504;DP=17886;EAS_AF=0.2014;AMR_AF=0.683;AFR_AF=0.8593;EUR_AF=0.6899;SAS_AF=0.7505;AA=G|||;VT=SNP
3	60307954	rs213385	G	C	100	PASS	AC=2785;AF=0.55611;AN=5008;NS=2504;DP=19347;EAS_AF=0.2063;AMR_AF=0.6628;AFR_AF=0.618;EUR_AF=0.5944;SAS_AF=0.7178;AA=G|||;VT=SNP
3	60308079	rs213386	T	C	100	PASS	AC=2815;AF=0.562101;AN=5008;NS=2504;DP=20413;EAS_AF=0.1984;AMR_AF=0.6628;AFR_AF=0.646;EUR_AF=0.5944;SAS_AF=0.7188;AA=T|||;VT=SNP
3	60308216	rs11711514	C	T	100	PASS	AC=19;AF=0.00379393;AN=5008;NS=2504;DP=19066;EAS_AF=0;AMR_AF=0.0072;AFR_AF=0;EUR_AF=0.0089;SAS_AF=0.0051;AA=C|||;VT=SNP
3	60308293	rs213387	C	T	100	PASS	AC=2801;AF=0.559305;AN=5008;NS=2504;DP=19307;EAS_AF=0.1954;AMR_AF=0.6542;AFR_AF=0.6505;EUR_AF=0.5895;SAS_AF=0.7127;AA=T|||;VT=SNP
3	60308345	rs11711608	G	A	100	PASS	AC=724;AF=0.144569;AN=5008;NS=2504;DP=19283;EAS_AF=0.0327;AMR_AF=0.1326;AFR_AF=0.2413;EUR_AF=0.165;SAS_AF=0.1166;AA=A|||;VT=SNP
3	60308349	rs9837070	C	T	100	PASS	AC=2810;AF=0.561102;AN=5008;NS=2504;DP=19304;EAS_AF=0.1964;AMR_AF=0.6628;AFR_AF=0.6445;EUR_AF=0.5944;SAS_AF=0.7178;AA=T|||;VT=SNP
3	60308959	rs73103055	C	T	100	PASS	AC=395;AF=0.0788738;AN=5008;NS=2504;DP=19647;EAS_AF=0.0327;AMR_AF=0.1095;AFR_AF=0.0061;EUR_AF=0.164;SAS_AF=0.1155;AA=C|||;VT=SNP
3	60309307	rs6808467	A	C	100	PASS	AC=942;AF=0.188099;AN=5008;NS=2504;DP=18638;EAS_AF=0.0337;AMR_AF=0.1455;AFR_AF=0.3812;EUR_AF=0.168;SAS_AF=0.137;AA=C|||;VT=SNP
3	60309459	rs6446120	G	T	100	PASS	AC=2847;AF=0.56849;AN=5008;NS=2504;DP=22483;EAS_AF=0.2024;AMR_AF=0.6628;AFR_AF=0.6679;EUR_AF=0.5944;SAS_AF=0.7178;AA=T|||;VT=SNP
3	60309541	rs926143	G	C	100	PASS	AC=2905;AF=0.580072;AN=5008;NS=2504;DP=19608;EAS_AF=0.2044;AMR_AF=0.6628;AFR_AF=0.711;EUR_AF=0.5934;SAS_AF=0.7178;AA=C|||;VT=SNP
3	60309753	rs1569348	T	C	100	PASS	AC=2642;AF=0.527556;AN=5008;NS=2504;DP=18474;EAS_AF=0.2034;AMR_AF=0.6499;AFR_AF=0.5174;EUR_AF=0.5954;SAS_AF=0.7188;AA=T|||;VT=SNP
3	60309971	rs1569349	A	G	100	PASS	AC=2971;AF=0.593251;AN=5008;NS=2504;DP=16876;EAS_AF=0.2044;AMR_AF=0.6671;AFR_AF=0.7572;EUR_AF=0.5944;SAS_AF=0.7188;AA=G|||;VT=SNP
3	60310376	rs1882898	A	G	100	PASS	AC=2973;AF=0.59365;AN=5008;NS=2504;DP=17258;EAS_AF=0.2044;AMR_AF=0.6671;AFR_AF=0.7542;EUR_AF=0.5954;SAS_AF=0.7239;AA=A|||;VT=SNP
3	60310427	rs1882899	G	T	100	PASS	AC=2855;AF=0.570088;AN=5008;NS=2504;DP=17180;EAS_AF=0.2044;AMR_AF=0.6628;AFR_AF=0.6694;EUR_AF=0.5954;SAS_AF=0.7209;AA=G|||;VT=SNP
3	60310473	rs1882900	G	T	100	PASS	AC=2941;AF=0.58726;AN=5008;NS=2504;DP=16537;EAS_AF=0.2034;AMR_AF=0.6657;AFR_AF=0.7368;EUR_AF=0.5954;SAS_AF=0.7168;AA=-|||;VT=SNP
3	60310558	rs1882901	G	A	100	PASS	AC=2892;AF=0.577476;AN=5008;NS=2504;DP=16425;EAS_AF=0.2044;AMR_AF=0.6628;AFR_AF=0.6974;EUR_AF=0.5954;SAS_AF=0.7209;AA=G|||;VT=SNP
3	60310790	rs10510838	C	T	100	PASS	AC=397;AF=0.0792732;AN=5008;NS=2504;DP=15190;EAS_AF=0.0327;AMR_AF=0.1095;AFR_AF=0.0061;EUR_AF=0.164;SAS_AF=0.1176;AA=C|||;VT=SNP
3	60310992	rs34717494	C	T	100	PASS	AC=2743;AF=0.547724;AN=5008;NS=2504;DP=13485;EAS_AF=0.2024;AMR_AF=0.6527;AFR_AF=0.59;EUR_AF=0.5964;SAS_AF=0.7219;AA=C|||;VT=SNP
3	60311430	rs9815526	A	G	100	PASS	AC=2955;AF=0.590056;AN=5008;NS=2504;DP=17331;EAS_AF=0.2073;AMR_AF=0.6657;AFR_AF=0.7436;EUR_AF=0.5924;SAS_AF=0.7209;AA=A|||;VT=SNP
3	60311652	rs11714913	C	T	100	PASS	AC=29;AF=0.00579073;AN=5008;NS=2504;DP=19355;EAS_AF=0;AMR_AF=0.0144;AFR_AF=0;EUR_AF=0.0149;SAS_AF=0.0041;AA=C|||;VT=SNP
3	60311878	rs72875033	G	A	100	PASS	AC=806;AF=0.160942;AN=5008;NS=2504;DP=15835;EAS_AF=0.5129;AMR_AF=0.0461;AFR_AF=0.0719;EUR_AF=0.0517;SAS_AF=0.1125;AA=G|||;VT=SNP
3	60312317	rs67113918	G	C	100	PASS	AC=428;AF=0.0854633;AN=5008;NS=2504;DP=18342;EAS_AF=0.0298;AMR_AF=0.111;AFR_AF=0.0303;EUR_AF=0.163;SAS_AF=0.1196;AA=G|||;VT=SNP
3	60312356	rs1569350	T	C	100	PASS	AC=1713;AF=0.342053;AN=5008;NS=2504;DP=18971;EAS_AF=0.1895;AMR_AF=0.5058;AFR_AF=0.1241;EUR_AF=0.4334;SAS_AF=0.5838;AA=T|||;VT=SNP
3	60312417	rs1569351	A	T	100	PASS	AC=1717;AF=0.342851;AN=5008;NS=2504;DP=19654;EAS_AF=0.1627;AMR_AF=0.5058;AFR_AF=0.152;EUR_AF=0.4294;SAS_AF=0.5818;AA=A|||;VT=SNP
3	60312439	rs116274190	A	G	100	PASS	AC=23;AF=0.00459265;AN=5008;NS=2504;DP=19714;EAS_AF=0;AMR_AF=0.0101;AFR_AF=0.0015;EUR_AF=0.0139;SAS_AF=0;AA=A|||;VT=SNP
3	60312514	rs1569352	C	A	100	PASS	AC=2511;AF=0.501398;AN=5008;NS=2504;DP=19727;EAS_AF=0.2083;AMR_AF=0.6383;AFR_AF=0.4372;EUR_AF=0.5924;SAS_AF=0.6994;AA=A|||;VT=SNP
3	60312915	rs12494639	G	C	100	PASS	AC=1745;AF=0.348442;AN=5008;NS=2504;DP=19865;EAS_AF=0.1944;AMR_AF=0.536;AFR_AF=0.1324;EUR_AF=0.4294;SAS_AF=0.5828;AA=C|||;VT=SNP
3	60313087	rs12498046	T	G	100	PASS	AC=1889;AF=0.377196;AN=5008;NS=2504;DP=17912;EAS_AF=0.1964;AMR_AF=0.5447;AFR_AF=0.2186;EUR_AF=0.4344;SAS_AF=0.6002;AA=G|||;VT=SNP
3	60313150	rs149803937	G	A	100	PASS	AC=24;AF=0.00479233;AN=5008;NS=2504;DP=18663;EAS_AF=0;AMR_AF=0.0029;AFR_AF=0;EUR_AF=0.0099;SAS_AF=0.0123;AA=G|||;VT=SNP
3	60313231	rs11130766	C	T	100	PASS	AC=1758;AF=0.351038;AN=5008;NS=2504;DP=19036;EAS_AF=0.1935;AMR_AF=0.5274;AFR_AF=0.146;EUR_AF=0.4264;SAS_AF=0.5879;AA=C|||;VT=SNP
3	60314358	rs73103073	G	T	100	PASS	AC=468;AF=0.0934505;AN=5008;NS=2504;DP=18530;EAS_AF=0.0238;AMR_AF=0.085;AFR_AF=0.0817;EUR_AF=0.16;SAS_AF=0.1186;AA=G|||;VT=SNP
3	60315037	rs1546830	A	T	100	PASS	AC=2547;AF=0.508586;AN=5008;NS=2504;DP=18469;EAS_AF=0.2262;AMR_AF=0.6297;AFR_AF=0.4274;EUR_AF=0.5974;SAS_AF=0.7321;AA=T|||;VT=SNP
3	60315093	rs1546831	A	G	100	PASS	AC=1934;AF=0.386182;AN=5008;NS=2504;DP=17817;EAS_AF=0.2014;AMR_AF=0.536;AFR_AF=0.2587;EUR_AF=0.4324;SAS_AF=0.5951;AA=A|||;VT=SNP
3	60315293	rs73103076	A	G	100	PASS	AC=427;AF=0.0852636;AN=5008;NS=2504;DP=20251;EAS_AF=0.0238;AMR_AF=0.085;AFR_AF=0.0492;EUR_AF=0.162;SAS_AF=0.1186;AA=A|||;VT=SNP
3	60315622	rs6773826	G	T	100	PASS	AC=2343;AF=0.467851;AN=5008;NS=2504;DP=19201;EAS_AF=0.2232;AMR_AF=0.6153;AFR_AF=0.2943;EUR_AF=0.5895;SAS_AF=0.7249;AA=T|||;VT=SNP
3	60315708	rs6762886	A	C	100	PASS	AC=1708;AF=0.341054;AN=5008;NS=2504;DP=18552;EAS_AF=0.2024;AMR_AF=0.5274;AFR_AF=0.0885;EUR_AF=0.4294;SAS_AF=0.6022;AA=A|||;VT=SNP
3	60316347	rs11720480	C	G	100	PASS	AC=362;AF=0.0722843;AN=5008;NS=2504;DP=20135;EAS_AF=0.0238;AMR_AF=0.0778;AFR_AF=0.0061;EUR_AF=0.161;SAS_AF=0.1166;AA=C|||;VT=SNP
3	60316417	rs727476	G	T	100	PASS	AC=1820;AF=0.363419;AN=5008;NS=2504;DP=22017;EAS_AF=0.1915;AMR_AF=0.5274;AFR_AF=0.1974;EUR_AF=0.4264;SAS_AF=0.5838;AA=T|||;VT=SNP
3	60317226	rs73103085	C	T	100	PASS	AC=361;AF=0.0720847;AN=5008;NS=2504;DP=20287;EAS_AF=0.0238;AMR_AF=0.0778;AFR_AF=0.0061;EUR_AF=0.161;SAS_AF=0.1155;AA=C|||;VT=SNP
3	60319405	rs10866035	A	C	100	PASS	AC=2434;AF=0.486022;AN=5008;NS=2504;DP=16879;EAS_AF=0.2411;AMR_AF=0.6167;AFR_AF=0.3359;EUR_AF=0.5726;SAS_AF=0.7597;AA=C|||;VT=SNP
3	60319633	rs11717976	C	A	100	PASS	AC=560;AF=0.111821;AN=5008;NS=2504;DP=17999;EAS_AF=0.0248;AMR_AF=0.0951;AFR_AF=0.1566;EUR_AF=0.1541;SAS_AF=0.1094;AA=C|||;VT=SNP
3	60319943	rs6779494	T	C	100	PASS	AC=848;AF=0.169329;AN=5008;NS=2504;DP=18657;EAS_AF=0.0258;AMR_AF=0.111;AFR_AF=0.3487;EUR_AF=0.1551;SAS_AF=0.1309;AA=C|||;VT=SNP
3	60320312	rs7614321	C	T	100	PASS	AC=2727;AF=0.544529;AN=5008;NS=2504;DP=18633;EAS_AF=0.1746;AMR_AF=0.5764;AFR_AF=0.798;EUR_AF=0.4891;SAS_AF=0.6176;AA=T|||;VT=SNP
3	60320359	rs60132759	A	G	100	PASS	AC=730;AF=0.145767;AN=5008;NS=2504;DP=18213;EAS_AF=0.0258;AMR_AF=0.1052;AFR_AF=0.264;EUR_AF=0.1551;SAS_AF=0.1288;AA=G|||;VT=SNP
3	60320497	rs73103091	G	A	100	PASS	AC=347;AF=0.0692891;AN=5008;NS=2504;DP=17049;EAS_AF=0.0248;AMR_AF=0.0807;AFR_AF=0.0061;EUR_AF=0.1511;SAS_AF=0.1084;AA=G|||;VT=SNP
3	60320656	rs17599363	A	G	100	PASS	AC=100;AF=0.0199681;AN=5008;NS=2504;DP=16596;EAS_AF=0;AMR_AF=0.0259;AFR_AF=0.0015;EUR_AF=0.0517;SAS_AF=0.0286;AA=A|||;VT=SNP
3	60321082	rs13074132	T	C	100	PASS	AC=1510;AF=0.301518;AN=5008;NS=2504;DP=16999;EAS_AF=0.1538;AMR_AF=0.4409;AFR_AF=0.1694;EUR_AF=0.338;SAS_AF=0.4959;AA=T|||;VT=SNP
3	60321271	rs9878437	G	A	100	PASS	AC=800;AF=0.159744;AN=5008;NS=2504;DP=16517;EAS_AF=0.0258;AMR_AF=0.1009;AFR_AF=0.3192;EUR_AF=0.1551;SAS_AF=0.1288;AA=A|||;VT=SNP
3	60321296	rs9878446	G	A	100	PASS	AC=830;AF=0.165735;AN=5008;NS=2504;DP=16207;EAS_AF=0.0258;AMR_AF=0.1037;AFR_AF=0.3404;EUR_AF=0.1551;SAS_AF=0.1288;AA=A|||;VT=SNP
3	60321572	rs963685	A	C	100	PASS	AC=2442;AF=0.48762;AN=5008;NS=2504;DP=15906;EAS_AF=0.2341;AMR_AF=0.6167;AFR_AF=0.3495;EUR_AF=0.5736;SAS_AF=0.7556;AA=C|||;VT=SNP
3	60321912	rs9882907	C	T	100	PASS	AC=825;AF=0.164736;AN=5008;NS=2504;DP=18132;EAS_AF=0.0258;AMR_AF=0.1066;AFR_AF=0.3359;EUR_AF=0.1541;SAS_AF=0.1288;AA=T|||;VT=SNP
3	60322861	rs10510839	T	A	100	PASS	AC=1712;AF=0.341853;AN=5008;NS=2504;DP=19749;EAS_AF=0.2054;AMR_AF=0.513;AFR_AF=0.0825;EUR_AF=0.4165;SAS_AF=0.635;AA=T|||;VT=SNP
3	60322948	rs9813221	G	A	100	PASS	AC=4912;AF=0.980831;AN=5008;NS=2504;DP=18866;EAS_AF=1;AMR_AF=0.9568;AFR_AF=0.9947;EUR_AF=0.9443;SAS_AF=0.9969;AA=A|||;VT=SNP
3	60323739	rs17658293	A	G	100	PASS	AC=352;AF=0.0702875;AN=5008;NS=2504;DP=18054;EAS_AF=0.0248;AMR_AF=0.0821;AFR_AF=0.0061;EUR_AF=0.1531;SAS_AF=0.1104;AA=A|||;VT=SNP
3	60324975	rs80128563	T	C	100	PASS	AC=47;AF=0.00938498;AN=5008;NS=2504;DP=16894;EAS_AF=0;AMR_AF=0.0159;AFR_AF=0.0061;EUR_AF=0.0229;SAS_AF=0.0051;AA=T|||;VT=SNP
3	60325122	rs146853178	A	C	100	PASS	AC=57;AF=0.0113818;AN=5008;NS=2504;DP=17691;EAS_AF=0;AMR_AF=0.013;AFR_AF=0.0008;EUR_AF=0.0388;SAS_AF=0.0082;AA=A|||;VT=SNP
3	60327199	rs1006902	A	C	100	PASS	AC=1950;AF=0.389377;AN=5008;NS=2504;DP=16799;EAS_AF=0.2302;AMR_AF=0.5288;AFR_AF=0.2148;EUR_AF=0.4175;SAS_AF=0.6616;AA=C|||;VT=SNP
3	60327205	rs1006901	A	C	100	PASS	AC=1860;AF=0.371406;AN=5008;NS=2504;DP=16734;EAS_AF=0.2153;AMR_AF=0.5231;AFR_AF=0.1604;EUR_AF=0.4165;SAS_AF=0.6636;AA=A|||;VT=SNP
3	60327262	rs3890406	G	A	100	PASS	AC=1957;AF=0.390775;AN=5008;NS=2504;DP=18282;EAS_AF=0.2302;AMR_AF=0.5274;AFR_AF=0.2247;EUR_AF=0.4155;SAS_AF=0.6585;AA=A|||;VT=SNP
3	60327391	rs17599845	A	G	100	PASS	AC=1843;AF=0.368011;AN=5008;NS=2504;DP=18217;EAS_AF=0.2173;AMR_AF=0.5216;AFR_AF=0.1657;EUR_AF=0.4135;SAS_AF=0.6411;AA=A|||;VT=SNP
3	60327559	rs17658463	T	C	100	PASS	AC=1948;AF=0.388978;AN=5008;NS=2504;DP=18745;EAS_AF=0.2282;AMR_AF=0.5288;AFR_AF=0.2186;EUR_AF=0.4145;SAS_AF=0.6595;AA=C|||;VT=SNP
3	60328073	rs58618157	T	C	100	PASS	AC=551;AF=0.110024;AN=5008;NS=2504;DP=18363;EAS_AF=0.0248;AMR_AF=0.0922;AFR_AF=0.1399;EUR_AF=0.162;SAS_AF=0.1166;AA=C|||;VT=SNP
3	60328079	rs57923315	G	A	100	PASS	AC=551;AF=0.110024;AN=5008;NS=2504;DP=18344;EAS_AF=0.0248;AMR_AF=0.0922;AFR_AF=0.1399;EUR_AF=0.162;SAS_AF=0.1166;AA=A|||;VT=SNP
3	60328357	rs73104914	C	A	100	PASS	AC=580;AF=0.115815;AN=5008;NS=2504;DP=18025;EAS_AF=0.0258;AMR_AF=0.0965;AFR_AF=0.1407;EUR_AF=0.166;SAS_AF=0.137;AA=C|||;VT=SNP
3	60328359	rs73104916	T	G	100	PASS	AC=580;AF=0.115815;AN=5008;NS=2504;DP=18033;EAS_AF=0.0258;AMR_AF=0.0965;AFR_AF=0.1407;EUR_AF=0.166;SAS_AF=0.137;AA=T|||;VT=SNP
3	60328466	rs73104920	G	C	100	PASS	AC=578;AF=0.115415;AN=5008;NS=2504;DP=17956;EAS_AF=0.0258;AMR_AF=0.0951;AFR_AF=0.1415;EUR_AF=0.165;SAS_AF=0.136;AA=G|||;VT=SNP
3	60328468	rs73104921	A	G	100	PASS	AC=578;AF=0.115415;AN=5008;NS=2504;DP=17939;EAS_AF=0.0258;AMR_AF=0.0951;AFR_AF=0.1415;EUR_AF=0.165;SAS_AF=0.136;AA=A|||;VT=SNP
3	60328600	rs6800393	G	A	100	PASS	AC=628;AF=0.125399;AN=5008;NS=2504;DP=17388;EAS_AF=0.0258;AMR_AF=0.0951;AFR_AF=0.1793;EUR_AF=0.164;SAS_AF=0.137;AA=A|||;VT=SNP
3	60328620	rs73104925	C	T	100	PASS	AC=368;AF=0.0734824;AN=5008;NS=2504;DP=17241;EAS_AF=0.0248;AMR_AF=0.0821;AFR_AF=0.0068;EUR_AF=0.162;SAS_AF=0.1166;AA=C|||;VT=SNP
3	60328751	rs17599894	C	A	100	PASS	AC=579;AF=0.115615;AN=5008;NS=2504;DP=17214;EAS_AF=0.0258;AMR_AF=0.0951;AFR_AF=0.1415;EUR_AF=0.165;SAS_AF=0.137;AA=A|||;VT=SNP
3	60328782	rs73104932	A	C	100	PASS	AC=586;AF=0.117013;AN=5008;NS=2504;DP=17120;EAS_AF=0.0258;AMR_AF=0.0965;AFR_AF=0.1445;EUR_AF=0.166;SAS_AF=0.138;AA=C|||;VT=SNP
3	60329153	rs28610194	T	C	100	PASS	AC=309;AF=0.0617013;AN=5008;NS=2504;DP=17861;EAS_AF=0.1786;AMR_AF=0.0548;AFR_AF=0.0287;EUR_AF=0.0239;SAS_AF=0.0297;AA=T|||;VT=SNP
3	60329467	rs73104934	A	G	100	PASS	AC=582;AF=0.116214;AN=5008;NS=2504;DP=19430;EAS_AF=0.0258;AMR_AF=0.0965;AFR_AF=0.1415;EUR_AF=0.166;SAS_AF=0.138;AA=A|||;VT=SNP
3	60329999	rs73104937	A	G	100	PASS	AC=586;AF=0.117013;AN=5008;NS=2504;DP=18876;EAS_AF=0.0258;AMR_AF=0.0965;AFR_AF=0.1445;EUR_AF=0.166;SAS_AF=0.138;AA=A|||;VT=SNP
3	60330356	rs11708562	C	A	100	PASS	AC=583;AF=0.116414;AN=5008;NS=2504;DP=18095;EAS_AF=0.0258;AMR_AF=0.0965;AFR_AF=0.1445;EUR_AF=0.164;SAS_AF=0.137;AA=A|||;VT=SNP
3	60330374	rs115318229	C	T	100	PASS	AC=90;AF=0.0179712;AN=5008;NS=2504;DP=17697;EAS_AF=0.001;AMR_AF=0.0115;AFR_AF=0;EUR_AF=0.0338;SAS_AF=0.0481;AA=C|||;VT=SNP
3	60330390	rs11716358	A	C	100	PASS	AC=589;AF=0.117612;AN=5008;NS=2504;DP=17636;EAS_AF=0.0258;AMR_AF=0.0965;AFR_AF=0.1445;EUR_AF=0.17;SAS_AF=0.137;AA=A|||;VT=SNP
3	60330569	rs11708661	C	T	100	PASS	AC=586;AF=0.117013;AN=5008;NS=2504;DP=15789;EAS_AF=0.0258;AMR_AF=0.0965;AFR_AF=0.1445;EUR_AF=0.166;SAS_AF=0.138;AA=C|||;VT=SNP
3	60330713	rs6446125	G	A	100	PASS	AC=2696;AF=0.538339;AN=5008;NS=2504;DP=18374;EAS_AF=0.1667;AMR_AF=0.5807;AFR_AF=0.7905;EUR_AF=0.494;SAS_AF=0.5961;AA=A|||;VT=SNP
3	60330755	rs11713599	T	C	100	PASS	AC=587;AF=0.117212;AN=5008;NS=2504;DP=18464;EAS_AF=0.0258;AMR_AF=0.0965;AFR_AF=0.1437;EUR_AF=0.168;SAS_AF=0.138;AA=T|||;VT=SNP
3	60330764	rs11717219	A	C	100	PASS	AC=371;AF=0.0740815;AN=5008;NS=2504;DP=18658;EAS_AF=0.0248;AMR_AF=0.0836;AFR_AF=0.0068;EUR_AF=0.163;SAS_AF=0.1176;AA=A|||;VT=SNP
3	60330877	rs11717293	A	T	100	PASS	AC=584;AF=0.116613;AN=5008;NS=2504;DP=20751;EAS_AF=0.0258;AMR_AF=0.0965;AFR_AF=0.1437;EUR_AF=0.166;SAS_AF=0.137;AA=A|||;VT=SNP
3	60331470	rs73104946	T	C	100	PASS	AC=584;AF=0.116613;AN=5008;NS=2504;DP=20669;EAS_AF=0.0258;AMR_AF=0.0965;AFR_AF=0.1437;EUR_AF=0.165;SAS_AF=0.138;AA=T|||;VT=SNP
3	60331641	rs10510841	T	C	100	PASS	AC=375;AF=0.0748802;AN=5008;NS=2504;DP=20393;EAS_AF=0.0248;AMR_AF=0.0836;AFR_AF=0.0106;EUR_AF=0.162;SAS_AF=0.1176;AA=T|||;VT=SNP
3	60331873	rs6799964	A	C	100	PASS	AC=2443;AF=0.487819;AN=5008;NS=2504;DP=17696;EAS_AF=0.2321;AMR_AF=0.6239;AFR_AF=0.329;EUR_AF=0.5795;SAS_AF=0.7751;AA=C|||;VT=SNP
3	60331934	rs6800049	A	G	100	PASS	AC=583;AF=0.116414;AN=5008;NS=2504;DP=18014;EAS_AF=0.0258;AMR_AF=0.0965;AFR_AF=0.1437;EUR_AF=0.165;SAS_AF=0.137;AA=A|||;VT=SNP
3	60331974	rs115236013	C	T	100	PASS	AC=20;AF=0.00399361;AN=5008;NS=2504;DP=18323;EAS_AF=0;AMR_AF=0.0043;AFR_AF=0.0008;EUR_AF=0.0129;SAS_AF=0.0031;AA=C|||;VT=SNP
3	60332001	rs6802584	T	C	100	PASS	AC=656;AF=0.13099;AN=5008;NS=2504;DP=19314;EAS_AF=0.0258;AMR_AF=0.0994;AFR_AF=0.1974;EUR_AF=0.165;SAS_AF=0.137;AA=C|||;VT=SNP
3	60332152	rs6800257	A	C	100	PASS	AC=1726;AF=0.344649;AN=5008;NS=2504;DP=18586;EAS_AF=0.2044;AMR_AF=0.5159;AFR_AF=0.0961;EUR_AF=0.4076;SAS_AF=0.6391;AA=A|||;VT=SNP
3	60332231	rs6787076	T	C	100	PASS	AC=2053;AF=0.409944;AN=5008;NS=2504;DP=16678;EAS_AF=0.1766;AMR_AF=0.5375;AFR_AF=0.3101;EUR_AF=0.493;SAS_AF=0.6094;AA=C|||;VT=SNP
3	60332288	rs6771883	C	G	100	PASS	AC=582;AF=0.116214;AN=5008;NS=2504;DP=17897;EAS_AF=0.0258;AMR_AF=0.0965;AFR_AF=0.143;EUR_AF=0.165;SAS_AF=0.137;AA=C|||;VT=SNP
3	60332301	rs6771886	C	T	100	PASS	AC=2062;AF=0.411741;AN=5008;NS=2504;DP=18044;EAS_AF=0.1329;AMR_AF=0.4611;AFR_AF=0.4009;EUR_AF=0.4831;SAS_AF=0.6053;AA=T|||;VT=SNP
3	60332701	rs78428078	C	T	100	PASS	AC=83;AF=0.0165735;AN=5008;NS=2504;DP=16415;EAS_AF=0.002;AMR_AF=0.0331;AFR_AF=0.0023;EUR_AF=0.0427;SAS_AF=0.0123;AA=C|||;VT=SNP
3	60332702	rs17600161	G	A	100	PASS	AC=584;AF=0.116613;AN=5008;NS=2504;DP=16423;EAS_AF=0.0268;AMR_AF=0.0965;AFR_AF=0.1437;EUR_AF=0.165;SAS_AF=0.137;AA=A|||;VT=SNP
3	60333449	rs11920482	C	T	100	PASS	AC=2714;AF=0.541933;AN=5008;NS=2504;DP=11510;EAS_AF=0.1706;AMR_AF=0.5836;AFR_AF=0.789;EUR_AF=0.495;SAS_AF=0.6094;AA=T|||;VT=SNP
3	60333551	rs113620055	A	G	100	PASS	AC=595;AF=0.11881;AN=5008;NS=2504;DP=13628;EAS_AF=0.0258;AMR_AF=0.0951;AFR_AF=0.1528;EUR_AF=0.166;SAS_AF=0.137;AA=G|||;VT=SNP
3	60333568	rs113079200	C	A	100	PASS	AC=373;AF=0.0744808;AN=5008;NS=2504;DP=13581;EAS_AF=0.0248;AMR_AF=0.0836;AFR_AF=0.0098;EUR_AF=0.162;SAS_AF=0.1166;AA=C|||;VT=SNP
3	60333727	rs111837446	T	C	100	PASS	AC=565;AF=0.112819;AN=5008;NS=2504;DP=15274;EAS_AF=0.0258;AMR_AF=0.0937;AFR_AF=0.1324;EUR_AF=0.164;SAS_AF=0.137;AA=T|||;VT=SNP
3	60333788	rs73107015	C	T	100	PASS	AC=565;AF=0.112819;AN=5008;NS=2504;DP=15044;EAS_AF=0.0258;AMR_AF=0.0937;AFR_AF=0.1324;EUR_AF=0.164;SAS_AF=0.137;AA=C|||;VT=SNP
3	60333792	rs73107017	C	T	100	PASS	AC=565;AF=0.112819;AN=5008;NS=2504;DP=15171;EAS_AF=0.0258;AMR_AF=0.0937;AFR_AF=0.1324;EUR_AF=0.164;SAS_AF=0.137;AA=T|||;VT=SNP
3	60333853	rs17600182	A	G	100	PASS	AC=565;AF=0.112819;AN=5008;NS=2504;DP=16483;EAS_AF=0.0258;AMR_AF=0.0937;AFR_AF=0.1324;EUR_AF=0.164;SAS_AF=0.137;AA=G|||;VT=SNP
3	60333954	rs77703956	T	A	100	PASS	AC=27;AF=0.00539137;AN=5008;NS=2504;DP=15870;EAS_AF=0;AMR_AF=0.0086;AFR_AF=0;EUR_AF=0.0199;SAS_AF=0.001;AA=T|||;VT=SNP
3	60334464	rs73107018	A	G	100	PASS	AC=564;AF=0.11262;AN=5008;NS=2504;DP=19676;EAS_AF=0.0248;AMR_AF=0.0937;AFR_AF=0.1324;EUR_AF=0.164;SAS_AF=0.137;AA=G|||;VT=SNP
3	60334600	rs73107020	A	G	100	PASS	AC=564;AF=0.11262;AN=5008;NS=2504;DP=17298;EAS_AF=0.0248;AMR_AF=0.0937;AFR_AF=0.1324;EUR_AF=0.164;SAS_AF=0.137;AA=A|||;VT=SNP
3	60334700	rs73107021	C	A	100	PASS	AC=367;AF=0.0732827;AN=5008;NS=2504;DP=18016;EAS_AF=0.0238;AMR_AF=0.0821;AFR_AF=0.0068;EUR_AF=0.162;SAS_AF=0.1166;AA=C|||;VT=SNP
3	60335177	rs73107022	A	G	100	PASS	AC=564;AF=0.11262;AN=5008;NS=2504;DP=16070;EAS_AF=0.0258;AMR_AF=0.0922;AFR_AF=0.1324;EUR_AF=0.164;SAS_AF=0.137;AA=A|||;VT=SNP
3	60335345	rs79240394	T	C	100	PASS	AC=563;AF=0.11242;AN=5008;NS=2504;DP=15382;EAS_AF=0.0248;AMR_AF=0.0922;AFR_AF=0.1324;EUR_AF=0.164;SAS_AF=0.137;AA=T|||;VT=SNP
3	60335529	rs6797780	T	C	100	PASS	AC=1940;AF=0.38738;AN=5008;NS=2504;DP=16788;EAS_AF=0.3671;AMR_AF=0.562;AFR_AF=0.1165;EUR_AF=0.4056;SAS_AF=0.6319;AA=T|||;VT=SNP
3	60335645	rs75619449	T	C	100	PASS	AC=562;AF=0.11222;AN=5008;NS=2504;DP=18273;EAS_AF=0.0248;AMR_AF=0.0922;AFR_AF=0.1324;EUR_AF=0.163;SAS_AF=0.137;AA=T|||;VT=SNP
3	60335750	rs12635331	C	G	100	PASS	AC=2544;AF=0.507987;AN=5008;NS=2504;DP=18991;EAS_AF=0.3899;AMR_AF=0.6513;AFR_AF=0.2988;EUR_AF=0.5666;SAS_AF=0.7505;AA=G|||;VT=SNP
3	60335987	rs73107028	A	C	100	PASS	AC=629;AF=0.125599;AN=5008;NS=2504;DP=18789;EAS_AF=0.0248;AMR_AF=0.0951;AFR_AF=0.18;EUR_AF=0.166;SAS_AF=0.136;AA=C|||;VT=SNP
3	60335997	rs73107031	A	G	100	PASS	AC=602;AF=0.120208;AN=5008;NS=2504;DP=18658;EAS_AF=0.0248;AMR_AF=0.0922;AFR_AF=0.1634;EUR_AF=0.163;SAS_AF=0.136;AA=N|||;VT=SNP
3	60336139	rs73107035	T	C	100	PASS	AC=560;AF=0.111821;AN=5008;NS=2504;DP=20346;EAS_AF=0.0248;AMR_AF=0.0922;AFR_AF=0.1316;EUR_AF=0.163;SAS_AF=0.136;AA=T|||;VT=SNP
3	60336443	rs17658860	T	C	100	PASS	AC=560;AF=0.111821;AN=5008;NS=2504;DP=19490;EAS_AF=0.0248;AMR_AF=0.0922;AFR_AF=0.1324;EUR_AF=0.162;SAS_AF=0.136;AA=T|||;VT=SNP
3	60336470	rs73107040	A	C	100	PASS	AC=601;AF=0.120008;AN=5008;NS=2504;DP=20689;EAS_AF=0.0248;AMR_AF=0.0922;AFR_AF=0.1626;EUR_AF=0.163;SAS_AF=0.136;AA=C|||;VT=SNP
3	60336581	rs78521802	T	C	100	PASS	AC=13;AF=0.00259585;AN=5008;NS=2504;DP=22580;EAS_AF=0;AMR_AF=0.0014;AFR_AF=0.0008;EUR_AF=0.0099;SAS_AF=0.001;AA=T|||;VT=SNP
3	60336882	rs11130767	T	A	100	PASS	AC=501;AF=0.10004;AN=5008;NS=2504;DP=21627;EAS_AF=0.2133;AMR_AF=0.147;AFR_AF=0.0091;EUR_AF=0.0706;SAS_AF=0.1033;AA=T|||;VT=SNP
3	60336924	rs57064547	G	A	100	PASS	AC=570;AF=0.113818;AN=5008;NS=2504;DP=22249;EAS_AF=0.0248;AMR_AF=0.0951;AFR_AF=0.1377;EUR_AF=0.163;SAS_AF=0.136;AA=A|||;VT=SNP
3	60336961	rs61667611	T	A	100	PASS	AC=594;AF=0.11861;AN=5008;NS=2504;DP=22472;EAS_AF=0.0248;AMR_AF=0.0922;AFR_AF=0.1581;EUR_AF=0.162;SAS_AF=0.136;AA=A|||;VT=SNP
3	60337189	rs60386258	C	T	100	PASS	AC=557;AF=0.111222;AN=5008;NS=2504;DP=19630;EAS_AF=0.0248;AMR_AF=0.0922;AFR_AF=0.1309;EUR_AF=0.161;SAS_AF=0.136;AA=C|||;VT=SNP
3	60337581	rs6789565	C	T	100	PASS	AC=557;AF=0.111222;AN=5008;NS=2504;DP=19905;EAS_AF=0.0248;AMR_AF=0.0922;AFR_AF=0.1309;EUR_AF=0.161;SAS_AF=0.136;AA=T|||;VT=SNP
3	60337609	rs6789642	C	T	100	PASS	AC=557;AF=0.111222;AN=5008;NS=2504;DP=19793;EAS_AF=0.0248;AMR_AF=0.0922;AFR_AF=0.1309;EUR_AF=0.161;SAS_AF=0.136;AA=C|||;VT=SNP
3	60337634	rs114177718	T	C	100	PASS	AC=29;AF=0.00579073;AN=5008;NS=2504;DP=19601;EAS_AF=0;AMR_AF=0.0043;AFR_AF=0.0008;EUR_AF=0.0169;SAS_AF=0.0082;AA=T|||;VT=SNP
3	60337651	rs6764498	G	A	100	PASS	AC=2648;AF=0.528754;AN=5008;NS=2504;DP=19875;EAS_AF=0.378;AMR_AF=0.6513;AFR_AF=0.3979;EUR_AF=0.5606;SAS_AF=0.7413;AA=A|||;VT=SNP
3	60338006	rs4679476	G	A	100	PASS	AC=3239;AF=0.646765;AN=5008;NS=2504;DP=18017;EAS_AF=0.378;AMR_AF=0.7003;AFR_AF=0.8162;EUR_AF=0.5646;SAS_AF=0.7413;AA=A|||;VT=SNP
3	60338138	rs115227607	A	G	100	PASS	AC=68;AF=0.0135783;AN=5008;NS=2504;DP=18234;EAS_AF=0.001;AMR_AF=0.0259;AFR_AF=0;EUR_AF=0.0288;SAS_AF=0.0204;AA=A|||;VT=SNP
3	60338259	rs73107048	A	G	100	PASS	AC=514;AF=0.102636;AN=5008;NS=2504;DP=16215;EAS_AF=0.0248;AMR_AF=0.0908;AFR_AF=0.0983;EUR_AF=0.161;SAS_AF=0.137;AA=G|||;VT=SNP
3	60338486	rs137930622	C	T	100	PASS	AC=27;AF=0.00539137;AN=5008;NS=2504;DP=18996;EAS_AF=0;AMR_AF=0.0058;AFR_AF=0.0045;EUR_AF=0.0169;SAS_AF=0;AA=C|||;VT=SNP
3	60338577	rs73107049	C	T	100	PASS	AC=131;AF=0.0261581;AN=5008;NS=2504;DP=16893;EAS_AF=0;AMR_AF=0.0562;AFR_AF=0.0008;EUR_AF=0.0765;SAS_AF=0.0143;AA=C|||;VT=SNP
3	60338603	rs73107051	G	A	100	PASS	AC=515;AF=0.102835;AN=5008;NS=2504;DP=17193;EAS_AF=0.0248;AMR_AF=0.0908;AFR_AF=0.0983;EUR_AF=0.161;SAS_AF=0.138;AA=A|||;VT=SNP
3	60338749	rs13096007	G	A	100	PASS	AC=1839;AF=0.367212;AN=5008;NS=2504;DP=18066;EAS_AF=0.3532;AMR_AF=0.549;AFR_AF=0.0825;EUR_AF=0.3966;SAS_AF=0.6074;AA=G|||;VT=SNP
3	60338943	rs17606826	G	A	100	PASS	AC=514;AF=0.102636;AN=5008;NS=2504;DP=16548;EAS_AF=0.0248;AMR_AF=0.0908;AFR_AF=0.0983;EUR_AF=0.16;SAS_AF=0.138;AA=A|||;VT=SNP
3	60339002	rs141478358	A	G	100	PASS	AC=72;AF=0.014377;AN=5008;NS=2504;DP=16714;EAS_AF=0.0159;AMR_AF=0.0202;AFR_AF=0.0076;EUR_AF=0.0249;SAS_AF=0.0072;AA=A|||;VT=SNP
3	60339003	rs73107055	G	C	100	PASS	AC=555;AF=0.110823;AN=5008;NS=2504;DP=16805;EAS_AF=0.0248;AMR_AF=0.0908;AFR_AF=0.1286;EUR_AF=0.161;SAS_AF=0.138;AA=C|||;VT=SNP
3	60339015	rs79207662	T	C	100	PASS	AC=515;AF=0.102835;AN=5008;NS=2504;DP=16994;EAS_AF=0.0248;AMR_AF=0.0908;AFR_AF=0.0983;EUR_AF=0.161;SAS_AF=0.138;AA=T|||;VT=SNP
3	60339662	rs73107058	C	T	100	PASS	AC=514;AF=0.102636;AN=5008;NS=2504;DP=13454;EAS_AF=0.0248;AMR_AF=0.0908;AFR_AF=0.0983;EUR_AF=0.16;SAS_AF=0.138;AA=C|||;VT=SNP
3	60339796	rs148869660	G	A	100	PASS	AC=53;AF=0.0105831;AN=5008;NS=2504;DP=13949;EAS_AF=0;AMR_AF=0.0187;AFR_AF=0.0068;EUR_AF=0.0239;SAS_AF=0.0072;AA=G|||;VT=SNP
3	60339987	rs73107060	T	C	100	PASS	AC=521;AF=0.104034;AN=5008;NS=2504;DP=16275;EAS_AF=0.0248;AMR_AF=0.0922;AFR_AF=0.0998;EUR_AF=0.162;SAS_AF=0.1401;AA=T|||;VT=SNP
3	60340126	rs35450604	C	T	100	PASS	AC=2119;AF=0.423123;AN=5008;NS=2504;DP=16090;EAS_AF=0.3264;AMR_AF=0.5591;AFR_AF=0.2655;EUR_AF=0.4771;SAS_AF=0.5838;AA=T|||;VT=SNP
3	60340190	rs73107062	T	A	100	PASS	AC=514;AF=0.102636;AN=5008;NS=2504;DP=15258;EAS_AF=0.0248;AMR_AF=0.0908;AFR_AF=0.0968;EUR_AF=0.162;SAS_AF=0.138;AA=T|||;VT=SNP
3	60340650	rs17606882	C	T	100	PASS	AC=368;AF=0.0734824;AN=5008;NS=2504;DP=17019;EAS_AF=0.0258;AMR_AF=0.0821;AFR_AF=0.0068;EUR_AF=0.161;SAS_AF=0.1166;AA=C|||;VT=SNP
3	60341702	rs6778218	G	A	100	PASS	AC=2110;AF=0.421326;AN=5008;NS=2504;DP=17348;EAS_AF=0.3264;AMR_AF=0.562;AFR_AF=0.2557;EUR_AF=0.4781;SAS_AF=0.5849;AA=A|||;VT=SNP
3	60341773	rs6778312	G	A	100	PASS	AC=1487;AF=0.296925;AN=5008;NS=2504;DP=18878;EAS_AF=0.3016;AMR_AF=0.4669;AFR_AF=0.0794;EUR_AF=0.3141;SAS_AF=0.4479;AA=G|||;VT=SNP
3	60342439	rs12636057	C	T	100	PASS	AC=1469;AF=0.293331;AN=5008;NS=2504;DP=13258;EAS_AF=0.2986;AMR_AF=0.4669;AFR_AF=0.1014;EUR_AF=0.3032;SAS_AF=0.4141;AA=T|||;VT=SNP
3	60342726	rs33978427	A	G	100	PASS	AC=2196;AF=0.438498;AN=5008;NS=2504;DP=17701;EAS_AF=0.3423;AMR_AF=0.5677;AFR_AF=0.2829;EUR_AF=0.4911;SAS_AF=0.6022;AA=G|||;VT=SNP
3	60343992	rs76472458	G	C	100	PASS	AC=363;AF=0.072484;AN=5008;NS=2504;DP=18031;EAS_AF=0.0169;AMR_AF=0.0346;AFR_AF=0.2012;EUR_AF=0.0288;SAS_AF=0.0276;AA=G|||;VT=SNP
3	60344346	rs115134707	T	C	100	PASS	AC=36;AF=0.0071885;AN=5008;NS=2504;DP=20800;EAS_AF=0;AMR_AF=0.0144;AFR_AF=0.0083;EUR_AF=0.0139;SAS_AF=0.001;AA=T|||;VT=SNP
3	60344688	rs79446715	T	C	100	PASS	AC=74;AF=0.0147764;AN=5008;NS=2504;DP=18176;EAS_AF=0;AMR_AF=0.0173;AFR_AF=0;EUR_AF=0.0557;SAS_AF=0.0061;AA=T|||;VT=SNP
3	60345053	rs12496431	G	A	100	PASS	AC=1430;AF=0.285543;AN=5008;NS=2504;DP=11108;EAS_AF=0.2976;AMR_AF=0.464;AFR_AF=0.0802;EUR_AF=0.2992;SAS_AF=0.41;AA=G|||;VT=SNP
3	60345525	rs34687640	T	C	100	PASS	AC=416;AF=0.0830671;AN=5008;NS=2504;DP=15756;EAS_AF=0.0238;AMR_AF=0.0865;AFR_AF=0.0068;EUR_AF=0.173;SAS_AF=0.1524;AA=T|||;VT=SNP
3	60346114	rs79841852	G	C	100	PASS	AC=153;AF=0.0305511;AN=5008;NS=2504;DP=17254;EAS_AF=0;AMR_AF=0.0389;AFR_AF=0.0008;EUR_AF=0.0755;SAS_AF=0.0501;AA=G|||;VT=SNP
3	60346850	rs144538825	C	T	100	PASS	AC=19;AF=0.00379393;AN=5008;NS=2504;DP=19712;EAS_AF=0;AMR_AF=0.0058;AFR_AF=0;EUR_AF=0.0139;SAS_AF=0.001;AA=C|||;VT=SNP
3	60347122	rs12485388	G	A	100	PASS	AC=1772;AF=0.353834;AN=5008;NS=2504;DP=18898;EAS_AF=0.3085;AMR_AF=0.4798;AFR_AF=0.2625;EUR_AF=0.3231;SAS_AF=0.4663;AA=A|||;VT=SNP
3	60347135	rs11130768	T	C	100	PASS	AC=3054;AF=0.609824;AN=5008;NS=2504;DP=19095;EAS_AF=0.3661;AMR_AF=0.6455;AFR_AF=0.8381;EUR_AF=0.5268;SAS_AF=0.6125;AA=C|||;VT=SNP
3	60347701	rs66969673	T	C	100	PASS	AC=469;AF=0.0936502;AN=5008;NS=2504;DP=18402;EAS_AF=0.0367;AMR_AF=0.0893;AFR_AF=0.0227;EUR_AF=0.1769;SAS_AF=0.1656;AA=T|||;VT=SNP
3	60347713	rs6780740	G	C	100	PASS	AC=390;AF=0.0778754;AN=5008;NS=2504;DP=19315;EAS_AF=0.001;AMR_AF=0.0303;AFR_AF=0.2368;EUR_AF=0.0278;SAS_AF=0.0276;AA=C|||;VT=SNP
3	60348293	rs141296966	G	A	100	PASS	AC=19;AF=0.00379393;AN=5008;NS=2504;DP=19551;EAS_AF=0;AMR_AF=0.0058;AFR_AF=0.0038;EUR_AF=0.0099;SAS_AF=0;AA=G|||;VT=SNP
3	60348455	rs80298781	C	T	100	PASS	AC=564;AF=0.11262;AN=5008;NS=2504;DP=19669;EAS_AF=0.0367;AMR_AF=0.0965;AFR_AF=0.1354;EUR_AF=0.166;SAS_AF=0.1166;AA=T|||;VT=SNP
3	60348599	rs35122696	G	T	100	PASS	AC=428;AF=0.0854633;AN=5008;NS=2504;DP=18077;EAS_AF=0.0347;AMR_AF=0.0908;AFR_AF=0.0076;EUR_AF=0.175;SAS_AF=0.1472;AA=G|||;VT=SNP
3	60348943	rs6784469	G	A	100	PASS	AC=2420;AF=0.483227;AN=5008;NS=2504;DP=17711;EAS_AF=0.2143;AMR_AF=0.4568;AFR_AF=0.8396;EUR_AF=0.4374;SAS_AF=0.3446;AA=A|||;VT=SNP
3	60348977	rs6773303	A	G	100	PASS	AC=2516;AF=0.502396;AN=5008;NS=2504;DP=16889;EAS_AF=0.0704;AMR_AF=0.5605;AFR_AF=0.8449;EUR_AF=0.5417;SAS_AF=0.4029;AA=A|||;VT=SNP
3	60349109	rs6773500	A	C	100	PASS	AC=1469;AF=0.293331;AN=5008;NS=2504;DP=19942;EAS_AF=0.0645;AMR_AF=0.3055;AFR_AF=0.2905;EUR_AF=0.4632;SAS_AF=0.3497;AA=A|||;VT=SNP
3	60349304	rs965033	T	C	100	PASS	AC=2315;AF=0.46226;AN=5008;NS=2504;DP=19488;EAS_AF=0.503;AMR_AF=0.5274;AFR_AF=0.4856;EUR_AF=0.4125;SAS_AF=0.3937;AA=T|||;VT=SNP
3	60349364	rs78917192	T	G	100	PASS	AC=446;AF=0.0890575;AN=5008;NS=2504;DP=18095;EAS_AF=0.002;AMR_AF=0.0346;AFR_AF=0.2988;EUR_AF=0.0099;SAS_AF=0.0153;AA=T|||;VT=SNP
3	60349431	rs73090008	A	C	100	PASS	AC=79;AF=0.0157748;AN=5008;NS=2504;DP=18125;EAS_AF=0;AMR_AF=0.0202;AFR_AF=0.0008;EUR_AF=0.0258;SAS_AF=0.0389;AA=A|||;VT=SNP
3	60349462	rs970045	C	T	100	PASS	AC=3689;AF=0.736621;AN=5008;NS=2504;DP=18748;EAS_AF=0.7411;AMR_AF=0.6859;AFR_AF=0.9387;EUR_AF=0.493;SAS_AF=0.7454;AA=T|||;VT=SNP
3	60349742	rs35447167	A	G	100	PASS	AC=2282;AF=0.455671;AN=5008;NS=2504;DP=19401;EAS_AF=0.625;AMR_AF=0.3228;AFR_AF=0.4168;EUR_AF=0.3917;SAS_AF=0.4939;AA=A|||;VT=SNP
3	60349971	rs6787887	G	C	100	PASS	AC=3484;AF=0.695687;AN=5008;NS=2504;DP=20287;EAS_AF=0.5823;AMR_AF=0.5821;AFR_AF=0.8638;EUR_AF=0.6491;SAS_AF=0.7137;AA=C|||;VT=SNP
3	60350709	rs6782631	T	C	100	PASS	AC=2450;AF=0.489217;AN=5008;NS=2504;DP=13933;EAS_AF=0.4484;AMR_AF=0.4207;AFR_AF=0.472;EUR_AF=0.5805;SAS_AF=0.5092;AA=T|||;VT=SNP
3	60350720	rs116688362	G	A	100	PASS	AC=18;AF=0.00359425;AN=5008;NS=2504;DP=13512;EAS_AF=0;AMR_AF=0.0014;AFR_AF=0.0008;EUR_AF=0.0129;SAS_AF=0.0031;AA=G|||;VT=SNP
3	60350833	rs12487526	T	C	100	PASS	AC=1559;AF=0.311302;AN=5008;NS=2504;DP=9471;EAS_AF=0.2669;AMR_AF=0.3429;AFR_AF=0.2685;EUR_AF=0.4404;SAS_AF=0.2597;AA=T|||;VT=SNP
3	60350899	rs115524555	T	C	100	PASS	AC=663;AF=0.132388;AN=5008;NS=2504;DP=8593;EAS_AF=0.003;AMR_AF=0.2277;AFR_AF=0.0219;EUR_AF=0.3777;SAS_AF=0.0951;AA=T|||;VT=SNP
3	60351044	rs77570712	T	C	100	PASS	AC=130;AF=0.0259585;AN=5008;NS=2504;DP=12976;EAS_AF=0;AMR_AF=0.0144;AFR_AF=0.0703;EUR_AF=0.0119;SAS_AF=0.0153;AA=T|||;VT=SNP
3	60351167	rs6791718	G	T	100	PASS	AC=3741;AF=0.747005;AN=5008;NS=2504;DP=14017;EAS_AF=0.6835;AMR_AF=0.5965;AFR_AF=0.975;EUR_AF=0.66;SAS_AF=0.7004;AA=T|||;VT=SNP
3	60351179	rs17607715	A	C	100	PASS	AC=1563;AF=0.312101;AN=5008;NS=2504;DP=14241;EAS_AF=0.2688;AMR_AF=0.3458;AFR_AF=0.2648;EUR_AF=0.4433;SAS_AF=0.2618;AA=A|||;VT=SNP
3	60351310	rs60568558	C	G	100	PASS	AC=1053;AF=0.210264;AN=5008;NS=2504;DP=17261;EAS_AF=0.2698;AMR_AF=0.1182;AFR_AF=0.3533;EUR_AF=0.0656;SAS_AF=0.1697;AA=G|||;VT=SNP
3	60351561	rs17062824	C	G	100	PASS	AC=707;AF=0.141174;AN=5008;NS=2504;DP=17599;EAS_AF=0.253;AMR_AF=0.2911;AFR_AF=0.0076;EUR_AF=0.1103;SAS_AF=0.1319;AA=C|||;VT=SNP
3	60351746	rs6786100	T	C	100	PASS	AC=3540;AF=0.706869;AN=5008;NS=2504;DP=19475;EAS_AF=0.7103;AMR_AF=0.5504;AFR_AF=0.8669;EUR_AF=0.6412;SAS_AF=0.6656;AA=C|||;VT=SNP
3	60352086	rs11721192	G	A	100	PASS	AC=877;AF=0.17512;AN=5008;NS=2504;DP=18951;EAS_AF=0.2659;AMR_AF=0.1124;AFR_AF=0.2277;EUR_AF=0.0656;SAS_AF=0.1677;AA=G|||;VT=SNP
3	60352123	rs60556501	G	A	100	PASS	AC=877;AF=0.17512;AN=5008;NS=2504;DP=20021;EAS_AF=0.2659;AMR_AF=0.1124;AFR_AF=0.2277;EUR_AF=0.0656;SAS_AF=0.1677;AA=A|||;VT=SNP
3	60352174	rs58687504	C	T	100	PASS	AC=999;AF=0.199481;AN=5008;NS=2504;DP=20209;EAS_AF=0.2659;AMR_AF=0.1182;AFR_AF=0.3169;EUR_AF=0.0656;SAS_AF=0.1677;AA=T|||;VT=SNP
3	60352975	rs6768883	A	C	100	PASS	AC=1623;AF=0.324081;AN=5008;NS=2504;DP=16329;EAS_AF=0.2748;AMR_AF=0.3559;AFR_AF=0.2943;EUR_AF=0.4423;SAS_AF=0.271;AA=A|||;VT=SNP
3	60353148	rs6769064	A	T	100	PASS	AC=118;AF=0.0235623;AN=5008;NS=2504;DP=15756;EAS_AF=0.001;AMR_AF=0.0115;AFR_AF=0.0635;EUR_AF=0.0199;SAS_AF=0.0051;AA=A|||;VT=SNP
3	60353155	rs6780146	G	A	100	PASS	AC=881;AF=0.175919;AN=5008;NS=2504;DP=15767;EAS_AF=0.2698;AMR_AF=0.1124;AFR_AF=0.2262;EUR_AF=0.0646;SAS_AF=0.1708;AA=G|||;VT=SNP
3	60353431	rs11130769	A	G	100	PASS	AC=920;AF=0.183706;AN=5008;NS=2504;DP=17438;EAS_AF=0.2698;AMR_AF=0.1124;AFR_AF=0.2542;EUR_AF=0.0646;SAS_AF=0.1728;AA=A|||;VT=SNP
3	60353603	rs62248546	A	G	100	PASS	AC=651;AF=0.129992;AN=5008;NS=2504;DP=16378;EAS_AF=0.002;AMR_AF=0.2262;AFR_AF=0.0227;EUR_AF=0.3678;SAS_AF=0.0941;AA=A|||;VT=SNP
3	60353622	rs12489534	T	G	100	PASS	AC=1601;AF=0.319688;AN=5008;NS=2504;DP=16103;EAS_AF=0.2718;AMR_AF=0.3429;AFR_AF=0.2927;EUR_AF=0.4384;SAS_AF=0.2669;AA=G|||;VT=SNP
3	60353853	rs12486822	C	G	100	PASS	AC=748;AF=0.149361;AN=5008;NS=2504;DP=14916;EAS_AF=0.2688;AMR_AF=0.1009;AFR_AF=0.1513;EUR_AF=0.0447;SAS_AF=0.1656;AA=C|||;VT=SNP
3	60353855	rs12486873	G	A	100	PASS	AC=749;AF=0.149561;AN=5008;NS=2504;DP=14791;EAS_AF=0.2688;AMR_AF=0.1009;AFR_AF=0.1513;EUR_AF=0.0457;SAS_AF=0.1656;AA=G|||;VT=SNP
3	60354255	rs6777599	T	G	100	PASS	AC=1633;AF=0.326078;AN=5008;NS=2504;DP=13623;EAS_AF=0.2758;AMR_AF=0.3631;AFR_AF=0.2943;EUR_AF=0.4493;SAS_AF=0.2679;AA=G|||;VT=SNP
3	60354368	rs6762611	C	T	100	PASS	AC=3480;AF=0.694888;AN=5008;NS=2504;DP=13526;EAS_AF=0.6786;AMR_AF=0.536;AFR_AF=0.8601;EUR_AF=0.6322;SAS_AF=0.6656;AA=c|||;VT=SNP
3	60354787	rs6778142	T	C	100	PASS	AC=1724;AF=0.344249;AN=5008;NS=2504;DP=16960;EAS_AF=0.2738;AMR_AF=0.3516;AFR_AF=0.3782;EUR_AF=0.4354;SAS_AF=0.272;AA=C|||;VT=SNP
3	60355093	rs7624537	T	C	100	PASS	AC=1711;AF=0.341653;AN=5008;NS=2504;DP=18738;EAS_AF=0.2738;AMR_AF=0.3487;AFR_AF=0.3759;EUR_AF=0.4344;SAS_AF=0.2648;AA=C|||;VT=SNP
3	60355399	rs970387	G	T	100	PASS	AC=3470;AF=0.692891;AN=5008;NS=2504;DP=17898;EAS_AF=0.6786;AMR_AF=0.5346;AFR_AF=0.8533;EUR_AF=0.6332;SAS_AF=0.6646;AA=T|||;VT=SNP
3	60355736	rs76771707	G	A	100	PASS	AC=172;AF=0.034345;AN=5008;NS=2504;DP=18158;EAS_AF=0.001;AMR_AF=0.0144;AFR_AF=0.1029;EUR_AF=0.0199;SAS_AF=0.0051;AA=G|||;VT=SNP
3	60355849	rs984757	C	T	100	PASS	AC=3476;AF=0.694089;AN=5008;NS=2504;DP=16434;EAS_AF=0.6786;AMR_AF=0.5346;AFR_AF=0.8578;EUR_AF=0.6332;SAS_AF=0.6646;AA=T|||;VT=SNP
3	60355854	rs78871653	A	T	100	PASS	AC=172;AF=0.034345;AN=5008;NS=2504;DP=16321;EAS_AF=0.001;AMR_AF=0.0144;AFR_AF=0.1029;EUR_AF=0.0199;SAS_AF=0.0051;AA=A|||;VT=SNP
3	60356197	rs7635477	G	A	100	PASS	AC=3479;AF=0.694688;AN=5008;NS=2504;DP=16055;EAS_AF=0.6786;AMR_AF=0.5346;AFR_AF=0.8608;EUR_AF=0.6332;SAS_AF=0.6636;AA=A|||;VT=SNP
3	60356475	rs78172506	T	A	100	PASS	AC=119;AF=0.023762;AN=5008;NS=2504;DP=17100;EAS_AF=0.001;AMR_AF=0.0115;AFR_AF=0.0643;EUR_AF=0.0199;SAS_AF=0.0051;AA=T|||;VT=SNP
3	60356829	rs10433635	C	T	100	PASS	AC=3500;AF=0.698882;AN=5008;NS=2504;DP=16466;EAS_AF=0.6855;AMR_AF=0.5576;AFR_AF=0.857;EUR_AF=0.6332;SAS_AF=0.6667;AA=T|||;VT=SNP
3	60356852	rs77328170	C	T	100	PASS	AC=23;AF=0.00459265;AN=5008;NS=2504;DP=16958;EAS_AF=0;AMR_AF=0.0216;AFR_AF=0.0008;EUR_AF=0.005;SAS_AF=0.002;AA=C|||;VT=SNP
3	60357382	rs17062850	T	C	100	PASS	AC=1379;AF=0.275359;AN=5008;NS=2504;DP=15883;EAS_AF=0.4137;AMR_AF=0.1628;AFR_AF=0.1899;EUR_AF=0.1998;SAS_AF=0.4059;AA=T|||;VT=SNP
3	60357673	rs1569353	C	A	100	PASS	AC=637;AF=0.127196;AN=5008;NS=2504;DP=16336;EAS_AF=0.002;AMR_AF=0.2219;AFR_AF=0.0182;EUR_AF=0.3658;SAS_AF=0.091;AA=C|||;VT=SNP
3	60357822	rs1057501	T	G	100	PASS	AC=3354;AF=0.669728;AN=5008;NS=2504;DP=17896;EAS_AF=0.6875;AMR_AF=0.5447;AFR_AF=0.7496;EUR_AF=0.6322;SAS_AF=0.6708;AA=T|||;VT=SNP
3	60357956	rs1057504	C	T	100	PASS	AC=3507;AF=0.70028;AN=5008;NS=2504;DP=18790;EAS_AF=0.6855;AMR_AF=0.5548;AFR_AF=0.8616;EUR_AF=0.6332;SAS_AF=0.6697;AA=T|||;VT=SNP
3	60358100	rs3732551	T	C	100	PASS	AC=2961;AF=0.591254;AN=5008;NS=2504;DP=19558;EAS_AF=0.6855;AMR_AF=0.5288;AFR_AF=0.4629;EUR_AF=0.6312;SAS_AF=0.6708;AA=T|||;VT=SNP
3	60358120	rs3732552	T	C	100	PASS	AC=3385;AF=0.675919;AN=5008;NS=2504;DP=19563;EAS_AF=0.6855;AMR_AF=0.562;AFR_AF=0.7549;EUR_AF=0.6412;SAS_AF=0.6759;AA=T|||;VT=SNP
3	60358269	rs73090039	T	C	100	PASS	AC=173;AF=0.0345447;AN=5008;NS=2504;DP=17925;EAS_AF=0.001;AMR_AF=0.0303;AFR_AF=0.0038;EUR_AF=0.0895;SAS_AF=0.0573;AA=T|||;VT=SNP
3	60358517	rs7636619	T	C	100	PASS	AC=1426;AF=0.284744;AN=5008;NS=2504;DP=15935;EAS_AF=0.2758;AMR_AF=0.3372;AFR_AF=0.1914;EUR_AF=0.4036;SAS_AF=0.2607;AA=T|||;VT=SNP
3	60358675	rs2687159	G	A	100	PASS	AC=180;AF=0.0359425;AN=5008;NS=2504;DP=3580;EAS_AF=0;AMR_AF=0.0403;AFR_AF=0.09;EUR_AF=0.0109;SAS_AF=0.0225;AA=G|||;VT=SNP
3	60359276	rs983947	A	T	100	PASS	AC=3407;AF=0.680312;AN=5008;NS=2504;DP=20500;EAS_AF=0.6865;AMR_AF=0.5504;AFR_AF=0.7912;EUR_AF=0.6252;SAS_AF=0.6728;AA=t|||;VT=SNP
3	60359318	rs2736823	T	A	100	PASS	AC=2962;AF=0.591454;AN=5008;NS=2504;DP=20427;EAS_AF=0.6865;AMR_AF=0.5303;AFR_AF=0.466;EUR_AF=0.6243;SAS_AF=0.6728;AA=T|||;VT=SNP
3	60359643	rs2736824	T	C	100	PASS	AC=4898;AF=0.978035;AN=5008;NS=2504;DP=18276;EAS_AF=1;AMR_AF=0.9697;AFR_AF=0.9992;EUR_AF=0.9235;SAS_AF=0.9888;AA=C|||;VT=SNP
3	60360014	rs139308899	T	C	100	PASS	AC=46;AF=0.0091853;AN=5008;NS=2504;DP=16894;EAS_AF=0.001;AMR_AF=0.0043;AFR_AF=0.0204;EUR_AF=0.0089;SAS_AF=0.0061;AA=T|||;VT=SNP
3	60360207	rs6795869	A	G	100	PASS	AC=955;AF=0.190695;AN=5008;NS=2504;DP=18236;EAS_AF=0.2748;AMR_AF=0.1412;AFR_AF=0.2602;EUR_AF=0.0676;SAS_AF=0.1718;AA=A|||;VT=SNP
3	60360747	rs6807084	G	T	100	PASS	AC=932;AF=0.186102;AN=5008;NS=2504;DP=17292;EAS_AF=0.2679;AMR_AF=0.1412;AFR_AF=0.2504;EUR_AF=0.0646;SAS_AF=0.1718;AA=G|||;VT=SNP
3	60360862	rs2687161	A	C	100	PASS	AC=3497;AF=0.698283;AN=5008;NS=2504;DP=19171;EAS_AF=0.6845;AMR_AF=0.5562;AFR_AF=0.8601;EUR_AF=0.6282;SAS_AF=0.6667;AA=-|||;VT=SNP
3	60361056	rs111312156	C	T	100	PASS	AC=790;AF=0.157748;AN=5008;NS=2504;DP=16194;EAS_AF=0.2669;AMR_AF=0.1268;AFR_AF=0.1702;EUR_AF=0.0447;SAS_AF=0.1667;AA=C|||;VT=SNP
3	60361259	rs150106604	G	A	100	PASS	AC=24;AF=0.00479233;AN=5008;NS=2504;DP=18325;EAS_AF=0;AMR_AF=0.0029;AFR_AF=0.0008;EUR_AF=0.0209;SAS_AF=0;AA=G|||;VT=SNP
3	60361303	rs77944601	C	T	100	PASS	AC=98;AF=0.0195687;AN=5008;NS=2504;DP=17922;EAS_AF=0.0188;AMR_AF=0.0187;AFR_AF=0.0076;EUR_AF=0.0219;SAS_AF=0.0348;AA=C|||;VT=SNP
3	60361586	rs58609490	C	T	100	PASS	AC=811;AF=0.161941;AN=5008;NS=2504;DP=16422;EAS_AF=0.2669;AMR_AF=0.1282;AFR_AF=0.1853;EUR_AF=0.0447;SAS_AF=0.1667;AA=T|||;VT=SNP
3	60361979	rs73090052	A	G	100	PASS	AC=742;AF=0.148163;AN=5008;NS=2504;DP=16018;EAS_AF=0.2728;AMR_AF=0.1268;AFR_AF=0.1278;EUR_AF=0.0467;SAS_AF=0.1667;AA=A|||;VT=SNP
3	60362198	rs6802679	T	C	100	PASS	AC=120;AF=0.0239617;AN=5008;NS=2504;DP=16038;EAS_AF=0.001;AMR_AF=0.0115;AFR_AF=0.0651;EUR_AF=0.0199;SAS_AF=0.0051;AA=T|||;VT=SNP
3	60362309	rs1569354	A	T	100	PASS	AC=3369;AF=0.672724;AN=5008;NS=2504;DP=16249;EAS_AF=0.6865;AMR_AF=0.5533;AFR_AF=0.7625;EUR_AF=0.6322;SAS_AF=0.6636;AA=A|||;VT=SNP
3	60362565	rs1569355	T	C	100	PASS	AC=886;AF=0.176917;AN=5008;NS=2504;DP=16971;EAS_AF=0.003;AMR_AF=0.2478;AFR_AF=0.1543;EUR_AF=0.4006;SAS_AF=0.1063;AA=T|||;VT=SNP
3	60363678	rs17608587	T	C	100	PASS	AC=672;AF=0.134185;AN=5008;NS=2504;DP=18027;EAS_AF=0.002;AMR_AF=0.2262;AFR_AF=0.0272;EUR_AF=0.3728;SAS_AF=0.1043;AA=T|||;VT=SNP
3	60363741	rs75143838	G	C	100	PASS	AC=42;AF=0.00838658;AN=5008;NS=2504;DP=17061;EAS_AF=0;AMR_AF=0.0043;AFR_AF=0.0008;EUR_AF=0.0258;SAS_AF=0.0123;AA=G|||;VT=SNP
3	60363974	rs9863279	T	C	100	PASS	AC=2842;AF=0.567492;AN=5008;NS=2504;DP=13143;EAS_AF=0.4792;AMR_AF=0.5288;AFR_AF=0.6309;EUR_AF=0.6302;SAS_AF=0.5358;AA=T|||;VT=SNP
3	60364447	rs7653872	C	T	100	PASS	AC=3162;AF=0.63139;AN=5008;NS=2504;DP=19258;EAS_AF=0.6944;AMR_AF=0.6124;AFR_AF=0.5484;EUR_AF=0.6332;SAS_AF=0.6902;AA=C|||;VT=SNP
3	60364538	rs10510844	A	G	100	PASS	AC=114;AF=0.0227636;AN=5008;NS=2504;DP=19086;EAS_AF=0;AMR_AF=0.0216;AFR_AF=0.003;EUR_AF=0.0616;SAS_AF=0.0337;AA=A|||;VT=SNP
3	60364606	rs7631068	G	T	100	PASS	AC=3164;AF=0.631789;AN=5008;NS=2504;DP=17639;EAS_AF=0.6935;AMR_AF=0.6124;AFR_AF=0.5484;EUR_AF=0.6362;SAS_AF=0.6902;AA=T|||;VT=SNP
3	60364770	rs11718018	T	C	100	PASS	AC=844;AF=0.16853;AN=5008;NS=2504;DP=18536;EAS_AF=0.003;AMR_AF=0.2406;AFR_AF=0.093;EUR_AF=0.3926;SAS_AF=0.1595;AA=T|||;VT=SNP
3	60364978	rs2736826	C	T	100	PASS	AC=3546;AF=0.708067;AN=5008;NS=2504;DP=17187;EAS_AF=0.6944;AMR_AF=0.6398;AFR_AF=0.8207;EUR_AF=0.6382;SAS_AF=0.6902;AA=T|||;VT=SNP
3	60365453	rs2687165	T	G	100	PASS	AC=2892;AF=0.577476;AN=5008;NS=2504;DP=17394;EAS_AF=0.4821;AMR_AF=0.5331;AFR_AF=0.6611;EUR_AF=0.6292;SAS_AF=0.5409;AA=G|||;VT=SNP
3	60365475	rs6780483	T	G	100	PASS	AC=3288;AF=0.65655;AN=5008;NS=2504;DP=16500;EAS_AF=0.6974;AMR_AF=0.6225;AFR_AF=0.6354;EUR_AF=0.6322;SAS_AF=0.6922;AA=T|||;VT=SNP
3	60365707	rs9853451	C	T	100	PASS	AC=3161;AF=0.63119;AN=5008;NS=2504;DP=17265;EAS_AF=0.6935;AMR_AF=0.6167;AFR_AF=0.5484;EUR_AF=0.6342;SAS_AF=0.6861;AA=C|||;VT=SNP
3	60365942	rs34555513	C	A	100	PASS	AC=3147;AF=0.628395;AN=5008;NS=2504;DP=16937;EAS_AF=0.6964;AMR_AF=0.6095;AFR_AF=0.5446;EUR_AF=0.6282;SAS_AF=0.6851;AA=c|||;VT=SNP
3	60366178	rs9816428	A	T	100	PASS	AC=3157;AF=0.630391;AN=5008;NS=2504;DP=20151;EAS_AF=0.6964;AMR_AF=0.6153;AFR_AF=0.5469;EUR_AF=0.6322;SAS_AF=0.684;AA=A|||;VT=SNP
3	60366687	rs17062890	G	A	100	PASS	AC=862;AF=0.172125;AN=5008;NS=2504;DP=16502;EAS_AF=0.2133;AMR_AF=0.1282;AFR_AF=0.2874;EUR_AF=0.0278;SAS_AF=0.1534;AA=g|||;VT=SNP
3	60367140	rs2736828	A	G	100	PASS	AC=3253;AF=0.649561;AN=5008;NS=2504;DP=15777;EAS_AF=0.6954;AMR_AF=0.634;AFR_AF=0.6036;EUR_AF=0.6382;SAS_AF=0.6871;AA=g|||;VT=SNP
3	60367182	rs141400161	G	A	100	PASS	AC=167;AF=0.0333466;AN=5008;NS=2504;DP=15774;EAS_AF=0;AMR_AF=0.0346;AFR_AF=0.087;EUR_AF=0.005;SAS_AF=0.0235;AA=G|||;VT=SNP
3	60367292	rs17062892	T	C	100	PASS	AC=1319;AF=0.263379;AN=5008;NS=2504;DP=20399;EAS_AF=0.4802;AMR_AF=0.2522;AFR_AF=0.0393;EUR_AF=0.2386;SAS_AF=0.3763;AA=T|||;VT=SNP
3	60367516	rs9860090	C	G	100	PASS	AC=1624;AF=0.324281;AN=5008;NS=2504;DP=15715;EAS_AF=0.4812;AMR_AF=0.2666;AFR_AF=0.261;EUR_AF=0.2386;SAS_AF=0.3773;AA=C|||;VT=SNP
3	60367607	rs12497472	T	C	100	PASS	AC=793;AF=0.158347;AN=5008;NS=2504;DP=17190;EAS_AF=0.2113;AMR_AF=0.2579;AFR_AF=0.1725;EUR_AF=0.0229;SAS_AF=0.1534;AA=T|||;VT=SNP
3	60368130	rs79666684	G	C	100	PASS	AC=126;AF=0.0251597;AN=5008;NS=2504;DP=20915;EAS_AF=0.001;AMR_AF=0.0159;AFR_AF=0.0681;EUR_AF=0.0189;SAS_AF=0.0051;AA=G|||;VT=SNP
3	60368382	rs9836899	C	G	100	PASS	AC=1635;AF=0.326478;AN=5008;NS=2504;DP=18574;EAS_AF=0.4821;AMR_AF=0.2666;AFR_AF=0.267;EUR_AF=0.2386;SAS_AF=0.3793;AA=C|||;VT=SNP
3	60368664	rs9837246	C	G	100	PASS	AC=1664;AF=0.332268;AN=5008;NS=2504;DP=20419;EAS_AF=0.4802;AMR_AF=0.2666;AFR_AF=0.289;EUR_AF=0.2406;SAS_AF=0.3793;AA=G|||;VT=SNP
3	60368687	rs9841239	C	T	100	PASS	AC=1647;AF=0.328874;AN=5008;NS=2504;DP=20382;EAS_AF=0.4802;AMR_AF=0.2666;AFR_AF=0.2761;EUR_AF=0.2406;SAS_AF=0.3793;AA=T|||;VT=SNP
3	60369172	rs147950571	G	C	100	PASS	AC=19;AF=0.00379393;AN=5008;NS=2504;DP=17072;EAS_AF=0;AMR_AF=0.0014;AFR_AF=0.0008;EUR_AF=0.0139;SAS_AF=0.0031;AA=G|||;VT=SNP
3	60369522	rs9842521	C	A	100	PASS	AC=1663;AF=0.332069;AN=5008;NS=2504;DP=16227;EAS_AF=0.4762;AMR_AF=0.2622;AFR_AF=0.2935;EUR_AF=0.2386;SAS_AF=0.3814;AA=A|||;VT=SNP
3	60370318	rs9847570	C	T	100	PASS	AC=1748;AF=0.349042;AN=5008;NS=2504;DP=15618;EAS_AF=0.4772;AMR_AF=0.2752;AFR_AF=0.3328;EUR_AF=0.2575;SAS_AF=0.3855;AA=C|||;VT=SNP
3	60370362	rs9847855	G	A	100	PASS	AC=1755;AF=0.350439;AN=5008;NS=2504;DP=15885;EAS_AF=0.4772;AMR_AF=0.2752;AFR_AF=0.3381;EUR_AF=0.2575;SAS_AF=0.3855;AA=G|||;VT=SNP
3	60370637	rs9848065	C	T	100	PASS	AC=1811;AF=0.361621;AN=5008;NS=2504;DP=15539;EAS_AF=0.4772;AMR_AF=0.2752;AFR_AF=0.3775;EUR_AF=0.2575;SAS_AF=0.3896;AA=c|||;VT=SNP
3	60370722	rs1117870	T	C	100	PASS	AC=1600;AF=0.319489;AN=5008;NS=2504;DP=17376;EAS_AF=0.2163;AMR_AF=0.5086;AFR_AF=0.1846;EUR_AF=0.4185;SAS_AF=0.3722;AA=T|||;VT=SNP
3	60370943	rs9814467	A	G	100	PASS	AC=1771;AF=0.353634;AN=5008;NS=2504;DP=16279;EAS_AF=0.4772;AMR_AF=0.2752;AFR_AF=0.3487;EUR_AF=0.2575;SAS_AF=0.3875;AA=A|||;VT=SNP
3	60370948	rs9814473	A	C	100	PASS	AC=1765;AF=0.352436;AN=5008;NS=2504;DP=16274;EAS_AF=0.4772;AMR_AF=0.2752;AFR_AF=0.3442;EUR_AF=0.2575;SAS_AF=0.3875;AA=A|||;VT=SNP
3	60371029	rs9814637	A	G	100	PASS	AC=1774;AF=0.354233;AN=5008;NS=2504;DP=16521;EAS_AF=0.4772;AMR_AF=0.2752;AFR_AF=0.3495;EUR_AF=0.2584;SAS_AF=0.3885;AA=G|||;VT=SNP
3	60371053	rs9872356	T	C	100	PASS	AC=1622;AF=0.323882;AN=5008;NS=2504;DP=16466;EAS_AF=0.4772;AMR_AF=0.2622;AFR_AF=0.2602;EUR_AF=0.2386;SAS_AF=0.3834;AA=T|||;VT=SNP
3	60371589	rs4605500	A	G	100	PASS	AC=1808;AF=0.361022;AN=5008;NS=2504;DP=17700;EAS_AF=0.4772;AMR_AF=0.2767;AFR_AF=0.3737;EUR_AF=0.2584;SAS_AF=0.3896;AA=G|||;VT=SNP
3	60372032	rs2687168	T	A	100	PASS	AC=2511;AF=0.501398;AN=5008;NS=2504;DP=21320;EAS_AF=0.4802;AMR_AF=0.5029;AFR_AF=0.3918;EUR_AF=0.6282;SAS_AF=0.5399;AA=T|||;VT=SNP
3	60372036	rs2687169	T	C	100	PASS	AC=2512;AF=0.501597;AN=5008;NS=2504;DP=21415;EAS_AF=0.4802;AMR_AF=0.5043;AFR_AF=0.3918;EUR_AF=0.6282;SAS_AF=0.5399;AA=T|||;VT=SNP
3	60372144	rs2687170	C	T	100	PASS	AC=1739;AF=0.347244;AN=5008;NS=2504;DP=23297;EAS_AF=0.4772;AMR_AF=0.2738;AFR_AF=0.3253;EUR_AF=0.2575;SAS_AF=0.3875;AA=C|||;VT=SNP
3	60372387	rs2734380	A	G	100	PASS	AC=1804;AF=0.360224;AN=5008;NS=2504;DP=21926;EAS_AF=0.4772;AMR_AF=0.2752;AFR_AF=0.3714;EUR_AF=0.2584;SAS_AF=0.3896;AA=G|||;VT=SNP
3	60372824	rs9863027	G	A	100	PASS	AC=175;AF=0.0349441;AN=5008;NS=2504;DP=17618;EAS_AF=0;AMR_AF=0.036;AFR_AF=0.0756;EUR_AF=0.008;SAS_AF=0.0429;AA=G|||;VT=SNP
3	60372871	rs2687171	C	T	100	PASS	AC=1767;AF=0.352835;AN=5008;NS=2504;DP=17304;EAS_AF=0.4772;AMR_AF=0.2752;AFR_AF=0.3442;EUR_AF=0.2584;SAS_AF=0.3885;AA=C|||;VT=SNP
3	60372910	rs11716940	G	C	100	PASS	AC=1054;AF=0.210463;AN=5008;NS=2504;DP=16327;EAS_AF=0.3115;AMR_AF=0.1614;AFR_AF=0.0885;EUR_AF=0.3141;SAS_AF=0.1994;AA=G|||;VT=SNP
3	60373026	rs73090101	C	T	100	PASS	AC=1799;AF=0.359225;AN=5008;NS=2504;DP=17781;EAS_AF=0.4772;AMR_AF=0.2752;AFR_AF=0.3676;EUR_AF=0.2584;SAS_AF=0.3896;AA=T|||;VT=SNP
3	60373780	rs4615035	C	T	100	PASS	AC=1701;AF=0.339657;AN=5008;NS=2504;DP=20003;EAS_AF=0.4762;AMR_AF=0.2594;AFR_AF=0.3306;EUR_AF=0.2465;SAS_AF=0.364;AA=C|||;VT=SNP
3	60374028	rs9868281	C	T	100	PASS	AC=912;AF=0.182109;AN=5008;NS=2504;DP=22090;EAS_AF=0.002;AMR_AF=0.2666;AFR_AF=0.1188;EUR_AF=0.3757;SAS_AF=0.1943;AA=C|||;VT=SNP
3	60374192	rs9868816	G	C	100	PASS	AC=932;AF=0.186102;AN=5008;NS=2504;DP=19742;EAS_AF=0.002;AMR_AF=0.2666;AFR_AF=0.1301;EUR_AF=0.3777;SAS_AF=0.1973;AA=G|||;VT=SNP
3	60374356	rs7635514	A	C	100	PASS	AC=1979;AF=0.395168;AN=5008;NS=2504;DP=23980;EAS_AF=0.498;AMR_AF=0.3098;AFR_AF=0.4289;EUR_AF=0.2584;SAS_AF=0.4448;AA=C|||;VT=SNP
3	60374360	rs9831022	A	C	100	PASS	AC=242;AF=0.0483227;AN=5008;NS=2504;DP=24171;EAS_AF=0;AMR_AF=0.0418;AFR_AF=0.1165;EUR_AF=0.0159;SAS_AF=0.044;AA=A|||;VT=SNP
3	60374602	rs6801889	G	A	100	PASS	AC=1585;AF=0.316494;AN=5008;NS=2504;DP=20875;EAS_AF=0.4742;AMR_AF=0.2493;AFR_AF=0.2678;EUR_AF=0.2266;SAS_AF=0.3599;AA=G|||;VT=SNP
3	60374716	rs73094220	C	G	100	PASS	AC=1584;AF=0.316294;AN=5008;NS=2504;DP=21978;EAS_AF=0.4742;AMR_AF=0.2493;AFR_AF=0.2678;EUR_AF=0.2266;SAS_AF=0.3589;AA=C|||;VT=SNP
3	60374775	rs75180415	G	T	100	PASS	AC=22;AF=0.00439297;AN=5008;NS=2504;DP=24066;EAS_AF=0;AMR_AF=0.0029;AFR_AF=0;EUR_AF=0.0179;SAS_AF=0.002;AA=G|||;VT=SNP
3	60375217	rs143969976	C	T	100	PASS	AC=23;AF=0.00459265;AN=5008;NS=2504;DP=21201;EAS_AF=0.001;AMR_AF=0.0043;AFR_AF=0.0008;EUR_AF=0.0139;SAS_AF=0.0041;AA=C|||;VT=SNP
3	60375316	rs9874387	G	A	100	PASS	AC=2531;AF=0.505391;AN=5008;NS=2504;DP=20555;EAS_AF=0.4692;AMR_AF=0.5159;AFR_AF=0.4297;EUR_AF=0.6044;SAS_AF=0.5358;AA=A|||;VT=SNP
3	60376199	rs6782294	C	T	100	PASS	AC=4568;AF=0.912141;AN=5008;NS=2504;DP=12002;EAS_AF=1;AMR_AF=0.9467;AFR_AF=0.7194;EUR_AF=0.9911;SAS_AF=0.9765;AA=T|||;VT=SNP
3	60376440	rs10470623	G	C	100	PASS	AC=217;AF=0.0433307;AN=5008;NS=2504;DP=13656;EAS_AF=0;AMR_AF=0.0346;AFR_AF=0.1233;EUR_AF=0.007;SAS_AF=0.0235;AA=G|||;VT=SNP
3	60377040	rs2687176	C	A	100	PASS	AC=2638;AF=0.526757;AN=5008;NS=2504;DP=17444;EAS_AF=0.6756;AMR_AF=0.5274;AFR_AF=0.5492;EUR_AF=0.3002;SAS_AF=0.5757;AA=A|||;VT=SNP
3	60377178	rs2687177	G	A	100	PASS	AC=4572;AF=0.912939;AN=5008;NS=2504;DP=16540;EAS_AF=1;AMR_AF=0.9467;AFR_AF=0.7224;EUR_AF=0.9911;SAS_AF=0.9765;AA=A|||;VT=SNP
3	60377298	rs111622068	T	C	100	PASS	AC=44;AF=0.00878594;AN=5008;NS=2504;DP=18981;EAS_AF=0;AMR_AF=0.0159;AFR_AF=0.0015;EUR_AF=0.0298;SAS_AF=0.001;AA=T|||;VT=SNP
3	60377305	rs974513	T	C	100	PASS	AC=115;AF=0.0229633;AN=5008;NS=2504;DP=19112;EAS_AF=0.001;AMR_AF=0.0115;AFR_AF=0.062;EUR_AF=0.0189;SAS_AF=0.0051;AA=T|||;VT=SNP
3	60377313	rs9847063	A	T	100	PASS	AC=1325;AF=0.264577;AN=5008;NS=2504;DP=19361;EAS_AF=0.2956;AMR_AF=0.1974;AFR_AF=0.2481;EUR_AF=0.3211;SAS_AF=0.2444;AA=A|||;VT=SNP
3	60377542	rs736934	G	C	100	PASS	AC=1029;AF=0.205471;AN=5008;NS=2504;DP=18297;EAS_AF=0.003;AMR_AF=0.2824;AFR_AF=0.2057;EUR_AF=0.3817;SAS_AF=0.1779;AA=G|||;VT=SNP
3	60377674	rs736935	C	T	100	PASS	AC=2346;AF=0.46845;AN=5008;NS=2504;DP=18131;EAS_AF=0.5079;AMR_AF=0.4683;AFR_AF=0.5212;EUR_AF=0.3718;SAS_AF=0.456;AA=-|||;VT=SNP
3	60378132	rs9835300	C	A	100	PASS	AC=205;AF=0.0409345;AN=5008;NS=2504;DP=20893;EAS_AF=0;AMR_AF=0.0346;AFR_AF=0.1142;EUR_AF=0.007;SAS_AF=0.0235;AA=A|||;VT=SNP
3	60378434	rs9873339	A	G	100	PASS	AC=216;AF=0.043131;AN=5008;NS=2504;DP=19328;EAS_AF=0;AMR_AF=0.0346;AFR_AF=0.1225;EUR_AF=0.007;SAS_AF=0.0235;AA=A|||;VT=SNP
3	60378646	rs73094239	T	C	100	PASS	AC=1146;AF=0.228834;AN=5008;NS=2504;DP=18586;EAS_AF=0.2986;AMR_AF=0.1671;AFR_AF=0.1271;EUR_AF=0.3171;SAS_AF=0.2474;AA=T|||;VT=SNP
3	60378945	rs142079641	G	A	100	PASS	AC=15;AF=0.00299521;AN=5008;NS=2504;DP=12103;EAS_AF=0;AMR_AF=0.0058;AFR_AF=0;EUR_AF=0.0099;SAS_AF=0.001;AA=G|||;VT=SNP
3	60379253	rs17746541	T	G	100	PASS	AC=790;AF=0.157748;AN=5008;NS=2504;DP=10306;EAS_AF=0.003;AMR_AF=0.2464;AFR_AF=0.0703;EUR_AF=0.3708;SAS_AF=0.1534;AA=T|||;VT=SNP
3	60379450	rs971866	C	A	100	PASS	AC=421;AF=0.0840655;AN=5008;NS=2504;DP=14176;EAS_AF=0.1696;AMR_AF=0.062;AFR_AF=0.0061;EUR_AF=0.163;SAS_AF=0.0358;AA=C|||;VT=SNP
3	60379528	rs116407709	C	T	100	PASS	AC=115;AF=0.0229633;AN=5008;NS=2504;DP=15268;EAS_AF=0;AMR_AF=0.0231;AFR_AF=0.0023;EUR_AF=0.0398;SAS_AF=0.0573;AA=T|||;VT=SNP
3	60379555	rs187810170	C	T	100	PASS	AC=24;AF=0.00479233;AN=5008;NS=2504;DP=15704;EAS_AF=0;AMR_AF=0.0187;AFR_AF=0.0015;EUR_AF=0.007;SAS_AF=0.002;AA=C|||;VT=SNP
3	60379795	rs68056303	T	C	100	PASS	AC=1273;AF=0.254193;AN=5008;NS=2504;DP=18909;EAS_AF=0.4643;AMR_AF=0.2363;AFR_AF=0.0371;EUR_AF=0.2346;SAS_AF=0.364;AA=T|||;VT=SNP
3	60379864	rs17062963	C	G	100	PASS	AC=1466;AF=0.292732;AN=5008;NS=2504;DP=19050;EAS_AF=0.4633;AMR_AF=0.2709;AFR_AF=0.143;EUR_AF=0.2416;SAS_AF=0.3875;AA=G|||;VT=SNP
3	60380258	rs115454607	C	T	100	PASS	AC=30;AF=0.00599042;AN=5008;NS=2504;DP=19294;EAS_AF=0;AMR_AF=0.0029;AFR_AF=0;EUR_AF=0.0129;SAS_AF=0.0153;AA=C|||;VT=SNP
3	60380259	rs17062966	G	A	100	PASS	AC=1265;AF=0.252596;AN=5008;NS=2504;DP=19145;EAS_AF=0.4633;AMR_AF=0.2349;AFR_AF=0.0348;EUR_AF=0.2326;SAS_AF=0.363;AA=G|||;VT=SNP
3	60380394	rs66638788	A	C	100	PASS	AC=1482;AF=0.295927;AN=5008;NS=2504;DP=20932;EAS_AF=0.4633;AMR_AF=0.2709;AFR_AF=0.1573;EUR_AF=0.2406;SAS_AF=0.3855;AA=A|||;VT=SNP
3	60380418	rs66636226	C	T	100	PASS	AC=1477;AF=0.294928;AN=5008;NS=2504;DP=20723;EAS_AF=0.4633;AMR_AF=0.2695;AFR_AF=0.1573;EUR_AF=0.2396;SAS_AF=0.3824;AA=T|||;VT=SNP
3	60381202	rs1882735	C	T	100	PASS	AC=114;AF=0.0227636;AN=5008;NS=2504;DP=19903;EAS_AF=0.001;AMR_AF=0.0115;AFR_AF=0.0613;EUR_AF=0.0189;SAS_AF=0.0051;AA=C|||;VT=SNP
3	60381482	rs2734391	A	G	100	PASS	AC=379;AF=0.0756789;AN=5008;NS=2504;DP=20387;EAS_AF=0.001;AMR_AF=0.0476;AFR_AF=0.2186;EUR_AF=0.0278;SAS_AF=0.0286;AA=A|||;VT=SNP
3	60382023	rs7646666	C	T	100	PASS	AC=1249;AF=0.249401;AN=5008;NS=2504;DP=21355;EAS_AF=0.4633;AMR_AF=0.232;AFR_AF=0.0348;EUR_AF=0.2247;SAS_AF=0.3569;AA=T|||;VT=SNP
3	60382517	rs2362881	T	C	100	PASS	AC=973;AF=0.194289;AN=5008;NS=2504;DP=17008;EAS_AF=0.2183;AMR_AF=0.2867;AFR_AF=0.1989;EUR_AF=0.0666;SAS_AF=0.229;AA=T|||;VT=SNP
3	60382828	rs13098396	T	C	100	PASS	AC=1921;AF=0.383586;AN=5008;NS=2504;DP=17600;EAS_AF=0.3194;AMR_AF=0.4078;AFR_AF=0.1891;EUR_AF=0.6799;SAS_AF=0.3906;AA=T|||;VT=SNP
3	60383187	rs72624872	G	A	100	PASS	AC=1605;AF=0.320487;AN=5008;NS=2504;DP=20934;EAS_AF=0.4653;AMR_AF=0.2478;AFR_AF=0.2905;EUR_AF=0.2276;SAS_AF=0.3589;AA=A|||;VT=SNP
3	60383233	rs114954342	C	T	100	PASS	AC=39;AF=0.00778754;AN=5008;NS=2504;DP=21813;EAS_AF=0;AMR_AF=0.0159;AFR_AF=0.0008;EUR_AF=0.0129;SAS_AF=0.0143;AA=C|||;VT=SNP
3	60383450	rs9824749	A	G	100	PASS	AC=1604;AF=0.320288;AN=5008;NS=2504;DP=20250;EAS_AF=0.4643;AMR_AF=0.2478;AFR_AF=0.2905;EUR_AF=0.2276;SAS_AF=0.3589;AA=A|||;VT=SNP
3	60383516	rs9882551	T	C	100	PASS	AC=2413;AF=0.481829;AN=5008;NS=2504;DP=22376;EAS_AF=0.4712;AMR_AF=0.5058;AFR_AF=0.326;EUR_AF=0.6123;SAS_AF=0.5521;AA=T|||;VT=SNP
3	60383601	rs9862806	C	T	100	PASS	AC=1604;AF=0.320288;AN=5008;NS=2504;DP=21982;EAS_AF=0.4653;AMR_AF=0.2478;AFR_AF=0.2897;EUR_AF=0.2276;SAS_AF=0.3589;AA=T|||;VT=SNP
3	60383604	rs9862809	C	T	100	PASS	AC=1602;AF=0.319888;AN=5008;NS=2504;DP=22040;EAS_AF=0.4653;AMR_AF=0.2478;AFR_AF=0.2897;EUR_AF=0.2276;SAS_AF=0.3569;AA=c|||;VT=SNP
3	60383700	rs2734354	C	G	100	PASS	AC=2581;AF=0.515375;AN=5008;NS=2504;DP=19311;EAS_AF=0.6815;AMR_AF=0.5648;AFR_AF=0.4357;EUR_AF=0.3241;SAS_AF=0.6135;AA=G|||;VT=SNP
3	60383928	rs9867241	G	A	100	PASS	AC=1597;AF=0.31889;AN=5008;NS=2504;DP=19609;EAS_AF=0.4643;AMR_AF=0.2464;AFR_AF=0.2874;EUR_AF=0.2266;SAS_AF=0.3579;AA=A|||;VT=SNP
3	60384628	rs55798042	A	C	100	PASS	AC=4785;AF=0.955471;AN=5008;NS=2504;DP=14531;EAS_AF=0.999;AMR_AF=0.9784;AFR_AF=0.8457;EUR_AF=0.998;SAS_AF=0.999;AA=C|||;VT=SNP
3	60384703	rs73094258	A	T	100	PASS	AC=1153;AF=0.230232;AN=5008;NS=2504;DP=14681;EAS_AF=0.3185;AMR_AF=0.1715;AFR_AF=0.1248;EUR_AF=0.3141;SAS_AF=0.2372;AA=A|||;VT=SNP
3	60385194	rs242214	G	A	100	PASS	AC=266;AF=0.053115;AN=5008;NS=2504;DP=18928;EAS_AF=0.001;AMR_AF=0.0389;AFR_AF=0.1399;EUR_AF=0.0249;SAS_AF=0.0286;AA=G|||;VT=SNP
3	60385399	rs116119708	C	T	100	PASS	AC=54;AF=0.0107827;AN=5008;NS=2504;DP=19093;EAS_AF=0.001;AMR_AF=0.0101;AFR_AF=0.0015;EUR_AF=0.0229;SAS_AF=0.0215;AA=C|||;VT=SNP
3	60386046	rs242213	C	G	100	PASS	AC=3523;AF=0.703474;AN=5008;NS=2504;DP=18095;EAS_AF=0.7867;AMR_AF=0.6628;AFR_AF=0.4705;EUR_AF=0.9085;SAS_AF=0.7505;AA=G|||;VT=SNP
3	60386711	rs115445306	T	C	100	PASS	AC=184;AF=0.0367412;AN=5008;NS=2504;DP=16799;EAS_AF=0;AMR_AF=0.036;AFR_AF=0.0938;EUR_AF=0.0129;SAS_AF=0.0225;AA=T|||;VT=SNP
3	60388322	rs7618479	A	G	100	PASS	AC=1672;AF=0.333866;AN=5008;NS=2504;DP=19299;EAS_AF=0.4633;AMR_AF=0.2608;AFR_AF=0.3056;EUR_AF=0.2445;SAS_AF=0.3824;AA=A|||;VT=SNP
3	60388727	rs6808129	C	G	100	PASS	AC=1835;AF=0.366414;AN=5008;NS=2504;DP=18832;EAS_AF=0.4633;AMR_AF=0.2867;AFR_AF=0.4085;EUR_AF=0.2435;SAS_AF=0.3926;AA=G|||;VT=SNP
3	60388743	rs2734361	G	A	100	PASS	AC=3687;AF=0.736222;AN=5008;NS=2504;DP=18869;EAS_AF=0.7133;AMR_AF=0.8156;AFR_AF=0.7277;EUR_AF=0.6889;SAS_AF=0.7638;AA=A|||;VT=SNP
3	60388900	rs6783454	G	A	100	PASS	AC=1292;AF=0.257987;AN=5008;NS=2504;DP=18255;EAS_AF=0.4603;AMR_AF=0.2406;AFR_AF=0.0469;EUR_AF=0.2366;SAS_AF=0.3691;AA=G|||;VT=SNP
3	60389254	rs9865860	C	T	100	PASS	AC=162;AF=0.0323482;AN=5008;NS=2504;DP=17560;EAS_AF=0;AMR_AF=0.036;AFR_AF=0.0772;EUR_AF=0.0129;SAS_AF=0.0225;AA=C|||;VT=SNP
3	60389306	rs2734363	G	A	100	PASS	AC=2672;AF=0.533546;AN=5008;NS=2504;DP=18005;EAS_AF=0.4623;AMR_AF=0.5346;AFR_AF=0.5121;EUR_AF=0.6243;SAS_AF=0.5419;AA=A|||;VT=SNP
3	60389325	rs12637099	C	A	100	PASS	AC=1265;AF=0.252596;AN=5008;NS=2504;DP=18040;EAS_AF=0.4583;AMR_AF=0.2349;AFR_AF=0.034;EUR_AF=0.2356;SAS_AF=0.3661;AA=C|||;VT=SNP
3	60389679	rs77387608	A	G	100	PASS	AC=75;AF=0.014976;AN=5008;NS=2504;DP=19311;EAS_AF=0;AMR_AF=0.0072;AFR_AF=0.0015;EUR_AF=0.0437;SAS_AF=0.0245;AA=A|||;VT=SNP
3	60389803	rs242212	C	A	100	PASS	AC=27;AF=0.00539137;AN=5008;NS=2504;DP=18627;EAS_AF=0.001;AMR_AF=0.0029;AFR_AF=0.0008;EUR_AF=0.0179;SAS_AF=0.0051;AA=C|||;VT=SNP
3	60389899	rs242210	C	T	100	PASS	AC=149;AF=0.0297524;AN=5008;NS=2504;DP=18775;EAS_AF=0.001;AMR_AF=0.0159;AFR_AF=0.0855;EUR_AF=0.0189;SAS_AF=0.0051;AA=C|||;VT=SNP
3	60391224	rs7429694	A	T	100	PASS	AC=39;AF=0.00778754;AN=5008;NS=2504;DP=18877;EAS_AF=0;AMR_AF=0.0043;AFR_AF=0;EUR_AF=0.0318;SAS_AF=0.0041;AA=A|||;VT=SNP
3	60391499	rs78180588	T	C	100	PASS	AC=84;AF=0.0167732;AN=5008;NS=2504;DP=15278;EAS_AF=0;AMR_AF=0.0115;AFR_AF=0.0008;EUR_AF=0.0179;SAS_AF=0.0583;AA=T|||;VT=SNP
3	60391557	rs9877008	C	G	100	PASS	AC=1531;AF=0.305711;AN=5008;NS=2504;DP=19043;EAS_AF=0.4325;AMR_AF=0.245;AFR_AF=0.2655;EUR_AF=0.2356;SAS_AF=0.3446;AA=C|||;VT=SNP
3	60392367	rs11709440	T	C	100	PASS	AC=1077;AF=0.215056;AN=5008;NS=2504;DP=11222;EAS_AF=0.2639;AMR_AF=0.1671;AFR_AF=0.1256;EUR_AF=0.3022;SAS_AF=0.2301;AA=T|||;VT=SNP
3	60392859	rs116687402	C	T	100	PASS	AC=53;AF=0.0105831;AN=5008;NS=2504;DP=11883;EAS_AF=0.003;AMR_AF=0.0144;AFR_AF=0.0008;EUR_AF=0.0308;SAS_AF=0.0082;AA=C|||;VT=SNP
3	60393086	rs242209	T	C	100	PASS	AC=2434;AF=0.486022;AN=5008;NS=2504;DP=13015;EAS_AF=0.4921;AMR_AF=0.4899;AFR_AF=0.3684;EUR_AF=0.6024;SAS_AF=0.5164;AA=T|||;VT=SNP
3	60393237	rs192139474	C	T	100	PASS	AC=26;AF=0.00519169;AN=5008;NS=2504;DP=14979;EAS_AF=0;AMR_AF=0.0086;AFR_AF=0;EUR_AF=0.0129;SAS_AF=0.0072;AA=C|||;VT=SNP
3	60393480	rs9812351	C	T	100	PASS	AC=141;AF=0.028155;AN=5008;NS=2504;DP=14675;EAS_AF=0;AMR_AF=0.0317;AFR_AF=0.0635;EUR_AF=0.0129;SAS_AF=0.0225;AA=C|||;VT=SNP
3	60393558	rs9812396	C	T	100	PASS	AC=133;AF=0.0265575;AN=5008;NS=2504;DP=15398;EAS_AF=0;AMR_AF=0.0317;AFR_AF=0.0575;EUR_AF=0.0129;SAS_AF=0.0225;AA=C|||;VT=SNP
3	60393816	rs6807277	C	G	100	PASS	AC=1301;AF=0.259784;AN=5008;NS=2504;DP=19597;EAS_AF=0.4683;AMR_AF=0.2435;AFR_AF=0.0454;EUR_AF=0.2406;SAS_AF=0.3661;AA=C|||;VT=SNP
3	60394360	rs4468937	C	G	100	PASS	AC=4626;AF=0.923722;AN=5008;NS=2504;DP=18347;EAS_AF=1;AMR_AF=0.9438;AFR_AF=0.7678;EUR_AF=0.9861;SAS_AF=0.9775;AA=G|||;VT=SNP
3	60395260	rs242201	A	G	100	PASS	AC=191;AF=0.038139;AN=5008;NS=2504;DP=18691;EAS_AF=0.0238;AMR_AF=0.0346;AFR_AF=0.0008;EUR_AF=0.0825;SAS_AF=0.0603;AA=A|||;VT=SNP
3	60395558	rs35601823	G	A	100	PASS	AC=24;AF=0.00479233;AN=5008;NS=2504;DP=18720;EAS_AF=0;AMR_AF=0.013;AFR_AF=0.0008;EUR_AF=0.0099;SAS_AF=0.0041;AA=G|||;VT=SNP
3	60395825	rs149798201	T	C	100	PASS	AC=18;AF=0.00359425;AN=5008;NS=2504;DP=18808;EAS_AF=0;AMR_AF=0.0115;AFR_AF=0;EUR_AF=0.0099;SAS_AF=0;AA=T|||;VT=SNP
3	60396304	rs67250496	C	T	100	PASS	AC=1301;AF=0.259784;AN=5008;NS=2504;DP=14928;EAS_AF=0.4831;AMR_AF=0.2305;AFR_AF=0.0514;EUR_AF=0.2266;SAS_AF=0.3661;AA=C|||;VT=SNP
3	60396531	rs242198	A	G	100	PASS	AC=120;AF=0.0239617;AN=5008;NS=2504;DP=15332;EAS_AF=0.001;AMR_AF=0.013;AFR_AF=0.0643;EUR_AF=0.0199;SAS_AF=0.0051;AA=A|||;VT=SNP
3	60396850	rs242197	T	C	100	PASS	AC=2231;AF=0.445487;AN=5008;NS=2504;DP=18328;EAS_AF=0.4871;AMR_AF=0.4942;AFR_AF=0.1891;EUR_AF=0.6103;SAS_AF=0.545;AA=T|||;VT=SNP
3	60396967	rs113990959	G	A	100	PASS	AC=79;AF=0.0157748;AN=5008;NS=2504;DP=17866;EAS_AF=0;AMR_AF=0.0231;AFR_AF=0.003;EUR_AF=0.0517;SAS_AF=0.0072;AA=G|||;VT=SNP
3	60397896	rs34417630	C	T	100	PASS	AC=24;AF=0.00479233;AN=5008;NS=2504;DP=17841;EAS_AF=0;AMR_AF=0.013;AFR_AF=0;EUR_AF=0.0109;SAS_AF=0.0041;AA=C|||;VT=SNP
3	60397925	rs34264470	T	C	100	PASS	AC=24;AF=0.00479233;AN=5008;NS=2504;DP=17676;EAS_AF=0;AMR_AF=0.013;AFR_AF=0;EUR_AF=0.0109;SAS_AF=0.0041;AA=T|||;VT=SNP
3	60397974	rs17063018	C	T	100	PASS	AC=955;AF=0.190695;AN=5008;NS=2504;DP=17525;EAS_AF=0.2133;AMR_AF=0.1758;AFR_AF=0.0877;EUR_AF=0.3042;SAS_AF=0.2004;AA=C|||;VT=SNP
3	60398156	rs242196	T	C	100	PASS	AC=730;AF=0.145767;AN=5008;NS=2504;DP=19420;EAS_AF=0.002;AMR_AF=0.2349;AFR_AF=0.0325;EUR_AF=0.3718;SAS_AF=0.1513;AA=T|||;VT=SNP
3	60398303	rs1380466	G	A	100	PASS	AC=1291;AF=0.257788;AN=5008;NS=2504;DP=18944;EAS_AF=0.4861;AMR_AF=0.2363;AFR_AF=0.034;EUR_AF=0.2306;SAS_AF=0.3681;AA=G|||;VT=SNP
3	60398535	rs66467459	A	T	100	PASS	AC=1266;AF=0.252796;AN=5008;NS=2504;DP=21158;EAS_AF=0.4861;AMR_AF=0.2334;AFR_AF=0.0174;EUR_AF=0.2296;SAS_AF=0.3681;AA=A|||;VT=SNP
3	60399154	rs242195	A	G	100	PASS	AC=715;AF=0.142772;AN=5008;NS=2504;DP=20104;EAS_AF=0.002;AMR_AF=0.2334;AFR_AF=0.0219;EUR_AF=0.3728;SAS_AF=0.1503;AA=A|||;VT=SNP
3	60399322	rs12489848	T	C	100	PASS	AC=1056;AF=0.210863;AN=5008;NS=2504;DP=20640;EAS_AF=0.2649;AMR_AF=0.2738;AFR_AF=0.2027;EUR_AF=0.0696;SAS_AF=0.2669;AA=T|||;VT=SNP
3	60399497	rs6791776	A	C	100	PASS	AC=1050;AF=0.209665;AN=5008;NS=2504;DP=19785;EAS_AF=0.2579;AMR_AF=0.183;AFR_AF=0.0893;EUR_AF=0.3121;SAS_AF=0.2362;AA=A|||;VT=SNP
3	60399599	rs1380465	A	T	100	PASS	AC=1334;AF=0.266374;AN=5008;NS=2504;DP=20092;EAS_AF=0.4821;AMR_AF=0.2349;AFR_AF=0.0703;EUR_AF=0.2296;SAS_AF=0.3691;AA=T|||;VT=SNP
3	60399785	rs67430163	A	G	100	PASS	AC=1335;AF=0.266573;AN=5008;NS=2504;DP=20035;EAS_AF=0.4821;AMR_AF=0.2349;AFR_AF=0.0703;EUR_AF=0.2306;SAS_AF=0.3691;AA=A|||;VT=SNP
3	60400158	rs11715925	A	C	100	PASS	AC=1035;AF=0.206669;AN=5008;NS=2504;DP=20384;EAS_AF=0.2619;AMR_AF=0.1772;AFR_AF=0.0961;EUR_AF=0.3072;SAS_AF=0.2168;AA=A|||;VT=SNP
3	60400721	rs3931996	T	C	100	PASS	AC=2074;AF=0.414137;AN=5008;NS=2504;DP=16601;EAS_AF=0.5288;AMR_AF=0.4481;AFR_AF=0.2927;EUR_AF=0.3738;SAS_AF=0.4775;AA=T|||;VT=SNP
3	60401368	rs2611408	G	T	100	PASS	AC=4603;AF=0.919129;AN=5008;NS=2504;DP=13351;EAS_AF=1;AMR_AF=0.9496;AFR_AF=0.7421;EUR_AF=0.993;SAS_AF=0.9775;AA=T|||;VT=SNP
3	60401920	rs12172960	A	C	100	PASS	AC=1449;AF=0.289337;AN=5008;NS=2504;DP=12367;EAS_AF=0.4871;AMR_AF=0.2464;AFR_AF=0.1407;EUR_AF=0.2326;SAS_AF=0.3753;AA=C|||;VT=SNP
3	60402451	rs242193	T	C	100	PASS	AC=731;AF=0.145966;AN=5008;NS=2504;DP=17725;EAS_AF=0.002;AMR_AF=0.2392;AFR_AF=0.0272;EUR_AF=0.3757;SAS_AF=0.1524;AA=T|||;VT=SNP
3	60402546	rs242192	G	A	100	PASS	AC=2439;AF=0.487021;AN=5008;NS=2504;DP=15546;EAS_AF=0.5109;AMR_AF=0.464;AFR_AF=0.5809;EUR_AF=0.3897;SAS_AF=0.4519;AA=G|||;VT=SNP
3	60402690	rs242191	C	T	100	PASS	AC=119;AF=0.023762;AN=5008;NS=2504;DP=13191;EAS_AF=0.001;AMR_AF=0.0115;AFR_AF=0.0643;EUR_AF=0.0199;SAS_AF=0.0051;AA=C|||;VT=SNP
3	60402801	rs186649608	G	A	100	PASS	AC=25;AF=0.00499201;AN=5008;NS=2504;DP=12562;EAS_AF=0;AMR_AF=0.0072;AFR_AF=0.0015;EUR_AF=0.0129;SAS_AF=0.0051;AA=g|||;VT=SNP
3	60403023	rs68154260	T	C	100	PASS	AC=1335;AF=0.266573;AN=5008;NS=2504;DP=17901;EAS_AF=0.4792;AMR_AF=0.245;AFR_AF=0.0628;EUR_AF=0.2326;SAS_AF=0.3732;AA=T|||;VT=SNP
3	60403112	rs242189	G	A	100	PASS	AC=118;AF=0.0235623;AN=5008;NS=2504;DP=16536;EAS_AF=0.001;AMR_AF=0.0115;AFR_AF=0.0635;EUR_AF=0.0199;SAS_AF=0.0051;AA=G|||;VT=SNP
3	60403340	rs67014449	A	G	100	PASS	AC=1341;AF=0.267772;AN=5008;NS=2504;DP=20169;EAS_AF=0.4871;AMR_AF=0.2435;AFR_AF=0.0598;EUR_AF=0.2336;SAS_AF=0.3753;AA=A|||;VT=SNP
3	60403658	rs2687181	G	T	100	PASS	AC=119;AF=0.023762;AN=5008;NS=2504;DP=18287;EAS_AF=0.001;AMR_AF=0.0115;AFR_AF=0.0643;EUR_AF=0.0199;SAS_AF=0.0051;AA=g|||;VT=SNP
3	60403899	rs35102526	A	T	100	PASS	AC=723;AF=0.144369;AN=5008;NS=2504;DP=11807;EAS_AF=0.002;AMR_AF=0.2349;AFR_AF=0.028;EUR_AF=0.3698;SAS_AF=0.1524;AA=A|||;VT=SNP
3	60404705	rs58118091	G	T	100	PASS	AC=1016;AF=0.202875;AN=5008;NS=2504;DP=21501;EAS_AF=0.2569;AMR_AF=0.1772;AFR_AF=0.0998;EUR_AF=0.3062;SAS_AF=0.1984;AA=G|||;VT=SNP
3	60404706	rs2687188	G	C	100	PASS	AC=118;AF=0.0235623;AN=5008;NS=2504;DP=21449;EAS_AF=0.001;AMR_AF=0.0115;AFR_AF=0.0635;EUR_AF=0.0199;SAS_AF=0.0051;AA=G|||;VT=SNP
3	60404840	rs6446126	C	T	100	PASS	AC=1321;AF=0.263778;AN=5008;NS=2504;DP=21350;EAS_AF=0.4742;AMR_AF=0.2435;AFR_AF=0.0598;EUR_AF=0.2276;SAS_AF=0.3742;AA=C|||;VT=SNP
3	60405004	rs13059601	C	T	100	PASS	AC=1049;AF=0.209465;AN=5008;NS=2504;DP=22084;EAS_AF=0.2569;AMR_AF=0.2594;AFR_AF=0.239;EUR_AF=0.0507;SAS_AF=0.2485;AA=C|||;VT=SNP
3	60405161	rs242171	G	T	100	PASS	AC=1475;AF=0.294529;AN=5008;NS=2504;DP=20294;EAS_AF=0.4762;AMR_AF=0.2536;AFR_AF=0.1498;EUR_AF=0.2495;SAS_AF=0.3783;AA=G|||;VT=SNP
3	60405187	rs7638538	T	G	100	PASS	AC=1327;AF=0.264976;AN=5008;NS=2504;DP=19890;EAS_AF=0.4752;AMR_AF=0.2464;AFR_AF=0.0598;EUR_AF=0.2316;SAS_AF=0.3732;AA=T|||;VT=SNP
3	60405606	rs242172	T	G	100	PASS	AC=197;AF=0.0393371;AN=5008;NS=2504;DP=18653;EAS_AF=0.001;AMR_AF=0.0159;AFR_AF=0.121;EUR_AF=0.0199;SAS_AF=0.0051;AA=T|||;VT=SNP
3	60405637	rs9810520	A	C	100	PASS	AC=1121;AF=0.223842;AN=5008;NS=2504;DP=18100;EAS_AF=0.2659;AMR_AF=0.2695;AFR_AF=0.2602;EUR_AF=0.0686;SAS_AF=0.2587;AA=A|||;VT=SNP
3	60406248	rs242173	A	T	100	PASS	AC=4927;AF=0.983826;AN=5008;NS=2504;DP=16134;EAS_AF=1;AMR_AF=0.9827;AFR_AF=0.9992;EUR_AF=0.9374;SAS_AF=0.9949;AA=T|||;VT=SNP
3	60406323	rs242174	A	G	100	PASS	AC=1846;AF=0.36861;AN=5008;NS=2504;DP=15893;EAS_AF=0.2679;AMR_AF=0.4164;AFR_AF=0.1679;EUR_AF=0.6789;SAS_AF=0.3906;AA=A|||;VT=SNP
3	60406329	rs2734372	T	C	100	PASS	AC=2323;AF=0.463858;AN=5008;NS=2504;DP=15845;EAS_AF=0.2688;AMR_AF=0.4654;AFR_AF=0.4728;EUR_AF=0.7097;SAS_AF=0.3988;AA=C|||;VT=SNP
3	60407594	rs139081009	T	C	100	PASS	AC=39;AF=0.00778754;AN=5008;NS=2504;DP=16364;EAS_AF=0;AMR_AF=0.0115;AFR_AF=0.0023;EUR_AF=0.0249;SAS_AF=0.0031;AA=T|||;VT=SNP
3	60407864	rs151743	C	T	100	PASS	AC=2218;AF=0.442891;AN=5008;NS=2504;DP=10755;EAS_AF=0.4375;AMR_AF=0.4611;AFR_AF=0.497;EUR_AF=0.4235;SAS_AF=0.3824;AA=T|||;VT=SNP
3	60407959	rs241695	A	T	100	PASS	AC=123;AF=0.0245607;AN=5008;NS=2504;DP=18936;EAS_AF=0;AMR_AF=0.0058;AFR_AF=0.0787;EUR_AF=0.0109;SAS_AF=0.0041;AA=A|||;VT=SNP
3	60408160	rs114918794	G	T	100	PASS	AC=57;AF=0.0113818;AN=5008;NS=2504;DP=19596;EAS_AF=0;AMR_AF=0.0115;AFR_AF=0.0045;EUR_AF=0.0189;SAS_AF=0.0245;AA=G|||;VT=SNP
3	60408310	rs12632676	C	G	100	PASS	AC=1083;AF=0.216254;AN=5008;NS=2504;DP=21008;EAS_AF=0.3611;AMR_AF=0.1772;AFR_AF=0.0643;EUR_AF=0.1521;SAS_AF=0.3661;AA=C|||;VT=SNP
3	60408319	rs241694	C	G	100	PASS	AC=224;AF=0.0447284;AN=5008;NS=2504;DP=20804;EAS_AF=0;AMR_AF=0.0389;AFR_AF=0.1256;EUR_AF=0.0258;SAS_AF=0.0051;AA=C|||;VT=SNP
3	60408347	rs12635633	T	C	100	PASS	AC=1515;AF=0.302516;AN=5008;NS=2504;DP=20224;EAS_AF=0.3631;AMR_AF=0.2161;AFR_AF=0.3434;EUR_AF=0.172;SAS_AF=0.3804;AA=T|||;VT=SNP
3	60408404	rs241693	C	T	100	PASS	AC=1700;AF=0.339457;AN=5008;NS=2504;DP=18118;EAS_AF=0.4563;AMR_AF=0.3141;AFR_AF=0.0794;EUR_AF=0.5477;SAS_AF=0.3742;AA=C|||;VT=SNP
3	60409083	rs79600961	G	T	100	PASS	AC=30;AF=0.00599042;AN=5008;NS=2504;DP=17816;EAS_AF=0;AMR_AF=0.0043;AFR_AF=0;EUR_AF=0.0249;SAS_AF=0.002;AA=G|||;VT=SNP
3	60409239	rs17063054	A	G	100	PASS	AC=35;AF=0.00698882;AN=5008;NS=2504;DP=18369;EAS_AF=0;AMR_AF=0.0043;AFR_AF=0.0129;EUR_AF=0.0109;SAS_AF=0.0041;AA=A|||;VT=SNP
3	60410187	rs241692	A	G	100	PASS	AC=306;AF=0.0611022;AN=5008;NS=2504;DP=21295;EAS_AF=0;AMR_AF=0.0403;AFR_AF=0.1377;EUR_AF=0.0636;SAS_AF=0.0327;AA=A|||;VT=SNP
3	60410706	rs17063058	T	C	100	PASS	AC=926;AF=0.184904;AN=5008;NS=2504;DP=19384;EAS_AF=0.3661;AMR_AF=0.147;AFR_AF=0.0197;EUR_AF=0.1083;SAS_AF=0.3272;AA=T|||;VT=SNP
3	60411151	rs114964274	C	T	100	PASS	AC=38;AF=0.00758786;AN=5008;NS=2504;DP=17670;EAS_AF=0;AMR_AF=0.0058;AFR_AF=0.0144;EUR_AF=0.0109;SAS_AF=0.0041;AA=C|||;VT=SNP
3	60411853	rs73096240	C	T	100	PASS	AC=906;AF=0.180911;AN=5008;NS=2504;DP=18526;EAS_AF=0.3631;AMR_AF=0.1455;AFR_AF=0.0166;EUR_AF=0.0984;SAS_AF=0.3252;AA=C|||;VT=SNP
3	60411870	rs146283258	T	C	100	PASS	AC=39;AF=0.00778754;AN=5008;NS=2504;DP=19097;EAS_AF=0;AMR_AF=0.0072;AFR_AF=0.0144;EUR_AF=0.0109;SAS_AF=0.0041;AA=T|||;VT=SNP
3	60412032	rs145708769	T	C	100	PASS	AC=24;AF=0.00479233;AN=5008;NS=2504;DP=19968;EAS_AF=0;AMR_AF=0.0058;AFR_AF=0.0038;EUR_AF=0.0109;SAS_AF=0.0041;AA=T|||;VT=SNP
3	60412102	rs12493462	G	A	100	PASS	AC=680;AF=0.135783;AN=5008;NS=2504;DP=20188;EAS_AF=0.1339;AMR_AF=0.2853;AFR_AF=0.0635;EUR_AF=0.1551;SAS_AF=0.1094;AA=G|||;VT=SNP
3	60412104	rs73096245	C	T	100	PASS	AC=911;AF=0.181909;AN=5008;NS=2504;DP=20312;EAS_AF=0.3631;AMR_AF=0.147;AFR_AF=0.0189;EUR_AF=0.0984;SAS_AF=0.3262;AA=c|||;VT=SNP
3	60412390	rs12493494	C	T	100	PASS	AC=682;AF=0.136182;AN=5008;NS=2504;DP=21151;EAS_AF=0.1339;AMR_AF=0.2853;AFR_AF=0.0651;EUR_AF=0.1551;SAS_AF=0.1094;AA=C|||;VT=SNP
3	60412561	rs9877074	T	C	100	PASS	AC=4627;AF=0.923922;AN=5008;NS=2504;DP=20137;EAS_AF=0.9554;AMR_AF=0.951;AFR_AF=0.8071;EUR_AF=0.9751;SAS_AF=0.9775;AA=C|||;VT=SNP
3	60413100	rs241691	C	G	100	PASS	AC=306;AF=0.0611022;AN=5008;NS=2504;DP=18300;EAS_AF=0;AMR_AF=0.0634;AFR_AF=0.1142;EUR_AF=0.0765;SAS_AF=0.0348;AA=C|||;VT=SNP
3	60413320	rs138376056	C	T	100	PASS	AC=24;AF=0.00479233;AN=5008;NS=2504;DP=19753;EAS_AF=0;AMR_AF=0.0058;AFR_AF=0.0038;EUR_AF=0.0109;SAS_AF=0.0041;AA=C|||;VT=SNP
3	60413836	rs17063095	A	C	100	PASS	AC=913;AF=0.182308;AN=5008;NS=2504;DP=19677;EAS_AF=0.3661;AMR_AF=0.1455;AFR_AF=0.0166;EUR_AF=0.1004;SAS_AF=0.3272;AA=A|||;VT=SNP
3	60414273	rs79451941	T	C	100	PASS	AC=56;AF=0.0111821;AN=5008;NS=2504;DP=22032;EAS_AF=0;AMR_AF=0.0187;AFR_AF=0;EUR_AF=0.0129;SAS_AF=0.0307;AA=T|||;VT=SNP
3	60415728	rs73096257	G	A	100	PASS	AC=223;AF=0.0445288;AN=5008;NS=2504;DP=18724;EAS_AF=0.0863;AMR_AF=0.036;AFR_AF=0.0045;EUR_AF=0.0606;SAS_AF=0.045;AA=G|||;VT=SNP
3	60415861	rs73096259	C	T	100	PASS	AC=908;AF=0.18131;AN=5008;NS=2504;DP=17481;EAS_AF=0.3621;AMR_AF=0.147;AFR_AF=0.0166;EUR_AF=0.0984;SAS_AF=0.3272;AA=C|||;VT=SNP
3	60415876	rs17063104	T	A	100	PASS	AC=686;AF=0.136981;AN=5008;NS=2504;DP=18108;EAS_AF=0.1339;AMR_AF=0.2882;AFR_AF=0.0658;EUR_AF=0.1551;SAS_AF=0.1104;AA=T|||;VT=SNP
3	60416358	rs151739	T	G	100	PASS	AC=688;AF=0.13738;AN=5008;NS=2504;DP=19357;EAS_AF=0.0089;AMR_AF=0.0937;AFR_AF=0.3464;EUR_AF=0.1054;SAS_AF=0.0511;AA=T|||;VT=SNP
3	60416413	rs1996829	A	T	100	PASS	AC=3011;AF=0.601238;AN=5008;NS=2504;DP=19052;EAS_AF=0.4583;AMR_AF=0.5202;AFR_AF=0.6967;EUR_AF=0.7326;SAS_AF=0.5419;AA=A|||;VT=SNP
3	60416547	rs1996828	G	T	100	PASS	AC=3011;AF=0.601238;AN=5008;NS=2504;DP=20313;EAS_AF=0.4583;AMR_AF=0.5202;AFR_AF=0.6967;EUR_AF=0.7326;SAS_AF=0.5419;AA=G|||;VT=SNP
3	60416844	rs4679536	T	C	100	PASS	AC=719;AF=0.14357;AN=5008;NS=2504;DP=19581;EAS_AF=0.1339;AMR_AF=0.2882;AFR_AF=0.0908;EUR_AF=0.1551;SAS_AF=0.1104;AA=T|||;VT=SNP
3	60416898	rs75844455	C	T	100	PASS	AC=905;AF=0.180711;AN=5008;NS=2504;DP=17721;EAS_AF=0.3601;AMR_AF=0.1441;AFR_AF=0.0166;EUR_AF=0.0984;SAS_AF=0.3282;AA=C|||;VT=SNP
3	60417039	rs10490773	A	C	100	PASS	AC=905;AF=0.180711;AN=5008;NS=2504;DP=18523;EAS_AF=0.3601;AMR_AF=0.1441;AFR_AF=0.0166;EUR_AF=0.0984;SAS_AF=0.3282;AA=A|||;VT=SNP
3	60417095	rs2687192	C	G	100	PASS	AC=3046;AF=0.608227;AN=5008;NS=2504;DP=15310;EAS_AF=0.4613;AMR_AF=0.5259;AFR_AF=0.7126;EUR_AF=0.7356;SAS_AF=0.546;AA=G|||;VT=SNP
3	60417103	rs2687193	G	A	100	PASS	AC=3053;AF=0.609625;AN=5008;NS=2504;DP=15062;EAS_AF=0.4613;AMR_AF=0.5245;AFR_AF=0.7186;EUR_AF=0.7356;SAS_AF=0.546;AA=A|||;VT=SNP
3	60417114	rs73096274	A	G	100	PASS	AC=904;AF=0.180511;AN=5008;NS=2504;DP=14894;EAS_AF=0.3601;AMR_AF=0.1441;AFR_AF=0.0166;EUR_AF=0.0984;SAS_AF=0.3272;AA=A|||;VT=SNP
3	60417130	rs2687194	C	G	100	PASS	AC=3053;AF=0.609625;AN=5008;NS=2504;DP=14740;EAS_AF=0.4623;AMR_AF=0.5259;AFR_AF=0.7179;EUR_AF=0.7356;SAS_AF=0.545;AA=G|||;VT=SNP
3	60417208	rs2734375	C	T	100	PASS	AC=3030;AF=0.605032;AN=5008;NS=2504;DP=16332;EAS_AF=0.4464;AMR_AF=0.5245;AFR_AF=0.7179;EUR_AF=0.7316;SAS_AF=0.5429;AA=C|||;VT=SNP
3	60417339	rs2734376	C	T	100	PASS	AC=2838;AF=0.566693;AN=5008;NS=2504;DP=17594;EAS_AF=0.4534;AMR_AF=0.4899;AFR_AF=0.6566;EUR_AF=0.67;SAS_AF=0.5102;AA=C|||;VT=SNP
3	60417448	rs111230888	A	C	100	PASS	AC=121;AF=0.0241613;AN=5008;NS=2504;DP=15388;EAS_AF=0;AMR_AF=0.0274;AFR_AF=0.0068;EUR_AF=0.0616;SAS_AF=0.0317;AA=A|||;VT=SNP
3	60417495	rs77177472	C	A	100	PASS	AC=120;AF=0.0239617;AN=5008;NS=2504;DP=15378;EAS_AF=0;AMR_AF=0.0259;AFR_AF=0.0068;EUR_AF=0.0616;SAS_AF=0.0317;AA=C|||;VT=SNP
3	60417758	rs73096281	G	A	100	PASS	AC=905;AF=0.180711;AN=5008;NS=2504;DP=18165;EAS_AF=0.3591;AMR_AF=0.1441;AFR_AF=0.0166;EUR_AF=0.0984;SAS_AF=0.3292;AA=G|||;VT=SNP
3	60417865	rs146826459	T	C	100	PASS	AC=115;AF=0.0229633;AN=5008;NS=2504;DP=18345;EAS_AF=0;AMR_AF=0.0231;AFR_AF=0.0045;EUR_AF=0.0616;SAS_AF=0.0317;AA=T|||;VT=SNP
3	60418050	rs73096283	G	A	100	PASS	AC=911;AF=0.181909;AN=5008;NS=2504;DP=17991;EAS_AF=0.3611;AMR_AF=0.1441;AFR_AF=0.0174;EUR_AF=0.0984;SAS_AF=0.3323;AA=G|||;VT=SNP
3	60418142	rs17063126	G	A	100	PASS	AC=910;AF=0.181709;AN=5008;NS=2504;DP=18701;EAS_AF=0.3611;AMR_AF=0.1441;AFR_AF=0.0166;EUR_AF=0.0984;SAS_AF=0.3323;AA=G|||;VT=SNP
3	60418182	rs77390989	A	G	100	PASS	AC=120;AF=0.0239617;AN=5008;NS=2504;DP=19212;EAS_AF=0;AMR_AF=0.0259;AFR_AF=0.0068;EUR_AF=0.0616;SAS_AF=0.0317;AA=A|||;VT=SNP
3	60418254	rs77910078	T	C	100	PASS	AC=35;AF=0.00698882;AN=5008;NS=2504;DP=18632;EAS_AF=0;AMR_AF=0.0115;AFR_AF=0.0023;EUR_AF=0.0179;SAS_AF=0.0061;AA=T|||;VT=SNP
3	60418362	rs953480	T	C	100	PASS	AC=912;AF=0.182109;AN=5008;NS=2504;DP=17254;EAS_AF=0.3591;AMR_AF=0.1441;AFR_AF=0.0174;EUR_AF=0.0994;SAS_AF=0.3344;AA=T|||;VT=SNP
3	60418642	rs953479	A	C	100	PASS	AC=911;AF=0.181909;AN=5008;NS=2504;DP=17439;EAS_AF=0.3591;AMR_AF=0.1441;AFR_AF=0.0166;EUR_AF=0.0984;SAS_AF=0.3354;AA=A|||;VT=SNP
3	60418721	rs7621114	T	C	100	PASS	AC=742;AF=0.148163;AN=5008;NS=2504;DP=17141;EAS_AF=0.1419;AMR_AF=0.2896;AFR_AF=0.1014;EUR_AF=0.1561;SAS_AF=0.1094;AA=T|||;VT=SNP
3	60418840	rs7651806	C	G	100	PASS	AC=767;AF=0.153155;AN=5008;NS=2504;DP=16924;EAS_AF=0.1448;AMR_AF=0.2896;AFR_AF=0.1203;EUR_AF=0.1551;SAS_AF=0.1074;AA=C|||;VT=SNP
3	60419004	rs114507927	T	G	100	PASS	AC=184;AF=0.0367412;AN=5008;NS=2504;DP=17252;EAS_AF=0;AMR_AF=0.0346;AFR_AF=0.0477;EUR_AF=0.0636;SAS_AF=0.0337;AA=T|||;VT=SNP
3	60419275	rs78225966	A	G	100	PASS	AC=152;AF=0.0303514;AN=5008;NS=2504;DP=17458;EAS_AF=0;AMR_AF=0.0331;AFR_AF=0.0257;EUR_AF=0.0616;SAS_AF=0.0337;AA=A|||;VT=SNP
3	60419351	rs9866142	G	A	100	PASS	AC=740;AF=0.147764;AN=5008;NS=2504;DP=17400;EAS_AF=0.1419;AMR_AF=0.2896;AFR_AF=0.1021;EUR_AF=0.1551;SAS_AF=0.1074;AA=G|||;VT=SNP
3	60419453	rs143419695	T	C	100	PASS	AC=66;AF=0.0131789;AN=5008;NS=2504;DP=19477;EAS_AF=0;AMR_AF=0.0403;AFR_AF=0.0015;EUR_AF=0.0338;SAS_AF=0.002;AA=T|||;VT=SNP
3	60419511	rs115415288	T	C	100	PASS	AC=68;AF=0.0135783;AN=5008;NS=2504;DP=19818;EAS_AF=0.001;AMR_AF=0.0115;AFR_AF=0.0023;EUR_AF=0.0239;SAS_AF=0.0327;AA=T|||;VT=SNP
3	60419915	rs79096395	G	A	100	PASS	AC=72;AF=0.014377;AN=5008;NS=2504;DP=20029;EAS_AF=0;AMR_AF=0.0159;AFR_AF=0.025;EUR_AF=0.0268;SAS_AF=0.001;AA=G|||;VT=SNP
3	60420118	rs9815504	T	G	100	PASS	AC=769;AF=0.153554;AN=5008;NS=2504;DP=19583;EAS_AF=0.1448;AMR_AF=0.2896;AFR_AF=0.1218;EUR_AF=0.1551;SAS_AF=0.1074;AA=T|||;VT=SNP
3	60420168	rs75349049	G	C	100	PASS	AC=809;AF=0.161542;AN=5008;NS=2504;DP=19253;EAS_AF=0.3393;AMR_AF=0.1225;AFR_AF=0.0136;EUR_AF=0.0487;SAS_AF=0.3221;AA=G|||;VT=SNP
3	60420417	rs409484	G	A	100	PASS	AC=1137;AF=0.227037;AN=5008;NS=2504;DP=19790;EAS_AF=0.2173;AMR_AF=0.2435;AFR_AF=0.0257;EUR_AF=0.4831;SAS_AF=0.2342;AA=A|||;VT=SNP
3	60420665	rs241688	G	T	100	PASS	AC=2379;AF=0.47504;AN=5008;NS=2504;DP=18218;EAS_AF=0.4692;AMR_AF=0.4265;AFR_AF=0.3661;EUR_AF=0.6272;SAS_AF=0.5061;AA=G|||;VT=SNP
3	60421094	rs2734377	T	A	100	PASS	AC=2197;AF=0.438698;AN=5008;NS=2504;DP=19509;EAS_AF=0.5268;AMR_AF=0.5101;AFR_AF=0.3888;EUR_AF=0.328;SAS_AF=0.4785;AA=A|||;VT=SNP
3	60421119	rs2594250	A	G	100	PASS	AC=2949;AF=0.588858;AN=5008;NS=2504;DP=18674;EAS_AF=0.4722;AMR_AF=0.5173;AFR_AF=0.6324;EUR_AF=0.7336;SAS_AF=0.5521;AA=G|||;VT=SNP
3	60421191	rs2734378	G	A	100	PASS	AC=3609;AF=0.720647;AN=5008;NS=2504;DP=16865;EAS_AF=0.8125;AMR_AF=0.6124;AFR_AF=0.6324;EUR_AF=0.7177;SAS_AF=0.8252;AA=A|||;VT=SNP
3	60421221	rs77120193	G	A	100	PASS	AC=33;AF=0.00658946;AN=5008;NS=2504;DP=17162;EAS_AF=0;AMR_AF=0.0043;AFR_AF=0.0015;EUR_AF=0.0258;SAS_AF=0.002;AA=G|||;VT=SNP
3	60421345	rs112156190	G	A	100	PASS	AC=33;AF=0.00658946;AN=5008;NS=2504;DP=18429;EAS_AF=0;AMR_AF=0.0043;AFR_AF=0.0015;EUR_AF=0.0219;SAS_AF=0.0061;AA=G|||;VT=SNP
3	60421470	rs146901103	G	T	100	PASS	AC=62;AF=0.0123802;AN=5008;NS=2504;DP=19614;EAS_AF=0;AMR_AF=0.0346;AFR_AF=0.0015;EUR_AF=0.0338;SAS_AF=0.002;AA=G|||;VT=SNP
3	60421660	rs241687	G	A	100	PASS	AC=2099;AF=0.419129;AN=5008;NS=2504;DP=19982;EAS_AF=0.4583;AMR_AF=0.4063;AFR_AF=0.1778;EUR_AF=0.6252;SAS_AF=0.502;AA=G|||;VT=SNP
3	60421735	rs12488124	T	C	100	PASS	AC=873;AF=0.174321;AN=5008;NS=2504;DP=23147;EAS_AF=0.1429;AMR_AF=0.3141;AFR_AF=0.1369;EUR_AF=0.2078;SAS_AF=0.1237;AA=t|||;VT=SNP
3	60422719	rs139279967	A	G	100	PASS	AC=29;AF=0.00579073;AN=5008;NS=2504;DP=17838;EAS_AF=0.001;AMR_AF=0.0058;AFR_AF=0.0015;EUR_AF=0.0129;SAS_AF=0.0092;AA=A|||;VT=SNP
3	60423009	rs2687189	T	C	100	PASS	AC=3851;AF=0.76897;AN=5008;NS=2504;DP=18996;EAS_AF=0.5942;AMR_AF=0.8314;AFR_AF=0.8086;EUR_AF=0.9404;SAS_AF=0.6748;AA=T|||;VT=SNP
3	60423126	rs2594248	C	G	100	PASS	AC=2960;AF=0.591054;AN=5008;NS=2504;DP=18418;EAS_AF=0.4494;AMR_AF=0.5159;AFR_AF=0.6596;EUR_AF=0.7336;SAS_AF=0.5511;AA=C|||;VT=SNP
3	60423438	rs12632178	T	C	100	PASS	AC=805;AF=0.160743;AN=5008;NS=2504;DP=16785;EAS_AF=0.3631;AMR_AF=0.1225;AFR_AF=0.0076;EUR_AF=0.0457;SAS_AF=0.3047;AA=T|||;VT=SNP
3	60423453	rs141871585	T	A	100	PASS	AC=37;AF=0.00738818;AN=5008;NS=2504;DP=16532;EAS_AF=0.001;AMR_AF=0.0101;AFR_AF=0.0015;EUR_AF=0.0169;SAS_AF=0.0102;AA=T|||;VT=SNP
3	60423686	rs12630039	C	A	100	PASS	AC=805;AF=0.160743;AN=5008;NS=2504;DP=15023;EAS_AF=0.3631;AMR_AF=0.1225;AFR_AF=0.0068;EUR_AF=0.0467;SAS_AF=0.3047;AA=C|||;VT=SNP
3	60423822	rs74473039	T	C	100	PASS	AC=4;AF=0.000798722;AN=5008;NS=2504;DP=17739;EAS_AF=0;AMR_AF=0;AFR_AF=0;EUR_AF=0.004;SAS_AF=0;AA=T|||;VT=SNP
3	60424010	rs78628638	T	C	100	PASS	AC=809;AF=0.161542;AN=5008;NS=2504;DP=17735;EAS_AF=0.3641;AMR_AF=0.1225;AFR_AF=0.0068;EUR_AF=0.0467;SAS_AF=0.3078;AA=T|||;VT=SNP
3	60424221	rs116590857	G	A	100	PASS	AC=66;AF=0.0131789;AN=5008;NS=2504;DP=5807;EAS_AF=0;AMR_AF=0.0159;AFR_AF=0.0015;EUR_AF=0.0477;SAS_AF=0.0051;AA=G|||;VT=SNP
3	60424305	rs386599	T	C	100	PASS	AC=395;AF=0.0788738;AN=5008;NS=2504;DP=20543;EAS_AF=0.001;AMR_AF=0.0749;AFR_AF=0.1475;EUR_AF=0.1034;SAS_AF=0.044;AA=T|||;VT=SNP
3	60424618	rs1357320	T	C	100	PASS	AC=3843;AF=0.767372;AN=5008;NS=2504;DP=20370;EAS_AF=0.6042;AMR_AF=0.83;AFR_AF=0.7958;EUR_AF=0.9404;SAS_AF=0.6748;AA=T|||;VT=SNP
3	60424982	rs114110478	G	C	100	PASS	AC=167;AF=0.0333466;AN=5008;NS=2504;DP=19428;EAS_AF=0.001;AMR_AF=0.0346;AFR_AF=0.0204;EUR_AF=0.0765;SAS_AF=0.0389;AA=G|||;VT=SNP
3	60425072	rs885737	G	T	100	PASS	AC=2963;AF=0.591653;AN=5008;NS=2504;DP=21248;EAS_AF=0.4573;AMR_AF=0.5159;AFR_AF=0.6596;EUR_AF=0.7326;SAS_AF=0.547;AA=G|||;VT=SNP
3	60425211	rs141856987	C	T	100	PASS	AC=73;AF=0.0145767;AN=5008;NS=2504;DP=18341;EAS_AF=0;AMR_AF=0.0317;AFR_AF=0.0023;EUR_AF=0.0318;SAS_AF=0.0164;AA=A|||;VT=SNP
3	60426886	rs2594246	T	A	100	PASS	AC=1154;AF=0.230431;AN=5008;NS=2504;DP=17962;EAS_AF=0.3909;AMR_AF=0.17;AFR_AF=0.202;EUR_AF=0.0606;SAS_AF=0.3211;AA=A|||;VT=SNP
3	60427031	rs58044922	A	T	100	PASS	AC=392;AF=0.0782748;AN=5008;NS=2504;DP=16586;EAS_AF=0.001;AMR_AF=0.0735;AFR_AF=0.146;EUR_AF=0.1034;SAS_AF=0.044;AA=A|||;VT=SNP
3	60427657	rs2611413	T	C	100	PASS	AC=3845;AF=0.767772;AN=5008;NS=2504;DP=9958;EAS_AF=0.6032;AMR_AF=0.83;AFR_AF=0.7965;EUR_AF=0.9404;SAS_AF=0.6769;AA=T|||;VT=SNP
3	60427971	rs77635360	C	A	100	PASS	AC=876;AF=0.17492;AN=5008;NS=2504;DP=18135;EAS_AF=0.3958;AMR_AF=0.1383;AFR_AF=0.0068;EUR_AF=0.0577;SAS_AF=0.3211;AA=C|||;VT=SNP
3	60427976	rs398084	C	T	100	PASS	AC=834;AF=0.166534;AN=5008;NS=2504;DP=18299;EAS_AF=0.0079;AMR_AF=0.1081;AFR_AF=0.4531;EUR_AF=0.1044;SAS_AF=0.0481;AA=C|||;VT=SNP
3	60427998	rs144239138	C	G	100	PASS	AC=64;AF=0.0127796;AN=5008;NS=2504;DP=18609;EAS_AF=0;AMR_AF=0.0389;AFR_AF=0.0015;EUR_AF=0.0328;SAS_AF=0.002;AA=C|||;VT=SNP
3	60429507	rs77765120	G	C	100	PASS	AC=830;AF=0.165735;AN=5008;NS=2504;DP=18475;EAS_AF=0.1448;AMR_AF=0.3098;AFR_AF=0.1059;EUR_AF=0.2068;SAS_AF=0.1237;AA=G|||;VT=SNP
3	60430232	rs494368	G	A	100	PASS	AC=1731;AF=0.345647;AN=5008;NS=2504;DP=18978;EAS_AF=0.1528;AMR_AF=0.4207;AFR_AF=0.6104;EUR_AF=0.3101;SAS_AF=0.1697;AA=G|||;VT=SNP
3	60430434	rs113679785	G	C	100	PASS	AC=31;AF=0.0061901;AN=5008;NS=2504;DP=15743;EAS_AF=0;AMR_AF=0.0029;AFR_AF=0.0015;EUR_AF=0.0209;SAS_AF=0.0061;AA=G|||;VT=SNP
3	60430590	rs12163583	T	A	100	PASS	AC=2899;AF=0.578874;AN=5008;NS=2504;DP=15092;EAS_AF=0.5496;AMR_AF=0.5893;AFR_AF=0.8147;EUR_AF=0.3708;SAS_AF=0.4969;AA=T|||;VT=SNP
3	60430828	rs12054281	A	G	100	PASS	AC=884;AF=0.176518;AN=5008;NS=2504;DP=17017;EAS_AF=0.3988;AMR_AF=0.1383;AFR_AF=0.0068;EUR_AF=0.0586;SAS_AF=0.3252;AA=A|||;VT=SNP
3	60431060	rs411734	C	T	100	PASS	AC=2107;AF=0.420727;AN=5008;NS=2504;DP=19414;EAS_AF=0.4494;AMR_AF=0.4092;AFR_AF=0.1853;EUR_AF=0.6292;SAS_AF=0.5031;AA=C|||;VT=SNP
3	60431516	rs9846621	T	C	100	PASS	AC=1751;AF=0.349641;AN=5008;NS=2504;DP=17300;EAS_AF=0.5437;AMR_AF=0.451;AFR_AF=0.1415;EUR_AF=0.2644;SAS_AF=0.4468;AA=T|||;VT=SNP
3	60432292	rs478899	T	C	100	PASS	AC=2911;AF=0.58127;AN=5008;NS=2504;DP=15080;EAS_AF=0.5516;AMR_AF=0.5922;AFR_AF=0.8185;EUR_AF=0.3738;SAS_AF=0.4969;AA=C|||;VT=SNP
3	60432446	rs73098233	T	C	100	PASS	AC=23;AF=0.00459265;AN=5008;NS=2504;DP=12895;EAS_AF=0;AMR_AF=0.0029;AFR_AF=0.0023;EUR_AF=0.0179;SAS_AF=0;AA=T|||;VT=SNP
3	60433224	rs386348	A	T	100	PASS	AC=849;AF=0.169529;AN=5008;NS=2504;DP=16505;EAS_AF=0.0079;AMR_AF=0.111;AFR_AF=0.4584;EUR_AF=0.1064;SAS_AF=0.0521;AA=A|||;VT=SNP
3	60433285	rs995468	C	T	100	PASS	AC=943;AF=0.188299;AN=5008;NS=2504;DP=16594;EAS_AF=0.1806;AMR_AF=0.3285;AFR_AF=0.1324;EUR_AF=0.2187;SAS_AF=0.1411;AA=T|||;VT=SNP
3	60433315	rs995467	T	C	100	PASS	AC=944;AF=0.188498;AN=5008;NS=2504;DP=17291;EAS_AF=0.1806;AMR_AF=0.3285;AFR_AF=0.1339;EUR_AF=0.2177;SAS_AF=0.1411;AA=T|||;VT=SNP
3	60433412	rs1350638	G	A	100	PASS	AC=824;AF=0.164537;AN=5008;NS=2504;DP=16676;EAS_AF=0.1448;AMR_AF=0.3098;AFR_AF=0.1029;EUR_AF=0.2058;SAS_AF=0.1227;AA=G|||;VT=SNP
3	60433413	rs995466	A	T	100	PASS	AC=824;AF=0.164537;AN=5008;NS=2504;DP=16662;EAS_AF=0.1448;AMR_AF=0.3098;AFR_AF=0.1029;EUR_AF=0.2058;SAS_AF=0.1227;AA=A|||;VT=SNP
3	60434122	rs381450	G	A	100	PASS	AC=2095;AF=0.418331;AN=5008;NS=2504;DP=21112;EAS_AF=0.1885;AMR_AF=0.4697;AFR_AF=0.8033;EUR_AF=0.325;SAS_AF=0.1943;AA=A|||;VT=SNP
3	60434241	rs369161	A	G	100	PASS	AC=2098;AF=0.41893;AN=5008;NS=2504;DP=20304;EAS_AF=0.1885;AMR_AF=0.4697;AFR_AF=0.8064;EUR_AF=0.3241;SAS_AF=0.1943;AA=G|||;VT=SNP
3	60434250	rs368553	C	T	100	PASS	AC=2095;AF=0.418331;AN=5008;NS=2504;DP=20235;EAS_AF=0.1885;AMR_AF=0.4697;AFR_AF=0.8041;EUR_AF=0.3241;SAS_AF=0.1943;AA=T|||;VT=SNP
3	60434259	rs75306382	C	A	100	PASS	AC=240;AF=0.0479233;AN=5008;NS=2504;DP=20009;EAS_AF=0;AMR_AF=0.0836;AFR_AF=0.0038;EUR_AF=0.1302;SAS_AF=0.047;AA=C|||;VT=SNP
3	60434645	rs28583724	A	T	100	PASS	AC=829;AF=0.165535;AN=5008;NS=2504;DP=19121;EAS_AF=0.1468;AMR_AF=0.3098;AFR_AF=0.1059;EUR_AF=0.2048;SAS_AF=0.1227;AA=A|||;VT=SNP
3	60434654	rs383111	G	A	100	PASS	AC=2091;AF=0.417532;AN=5008;NS=2504;DP=19189;EAS_AF=0.1885;AMR_AF=0.4697;AFR_AF=0.8011;EUR_AF=0.3241;SAS_AF=0.1943;AA=A|||;VT=SNP
3	60434837	rs28562847	C	T	100	PASS	AC=945;AF=0.188698;AN=5008;NS=2504;DP=19560;EAS_AF=0.1806;AMR_AF=0.3285;AFR_AF=0.1346;EUR_AF=0.2177;SAS_AF=0.1411;AA=C|||;VT=SNP
3	60434882	rs391770	G	A	100	PASS	AC=2899;AF=0.578874;AN=5008;NS=2504;DP=20094;EAS_AF=0.5506;AMR_AF=0.5893;AFR_AF=0.8154;EUR_AF=0.3718;SAS_AF=0.4939;AA=A|||;VT=SNP
3	60434982	rs73098257	G	A	100	PASS	AC=43;AF=0.00858626;AN=5008;NS=2504;DP=21549;EAS_AF=0.001;AMR_AF=0.0058;AFR_AF=0.0023;EUR_AF=0.0338;SAS_AF=0.001;AA=G|||;VT=SNP
3	60435225	rs12629110	A	C	100	PASS	AC=799;AF=0.159545;AN=5008;NS=2504;DP=20156;EAS_AF=0.3621;AMR_AF=0.1196;AFR_AF=0.0068;EUR_AF=0.0467;SAS_AF=0.3016;AA=A|||;VT=SNP
3	60435509	rs79326839	G	A	100	PASS	AC=796;AF=0.158946;AN=5008;NS=2504;DP=18968;EAS_AF=0.3611;AMR_AF=0.1196;AFR_AF=0.0053;EUR_AF=0.0467;SAS_AF=0.3016;AA=G|||;VT=SNP
3	60435582	rs393930	G	A	100	PASS	AC=842;AF=0.168131;AN=5008;NS=2504;DP=15658;EAS_AF=0.0079;AMR_AF=0.1095;AFR_AF=0.4546;EUR_AF=0.1054;SAS_AF=0.0521;AA=G|||;VT=SNP
3	60435690	rs394261	C	A	100	PASS	AC=1795;AF=0.358427;AN=5008;NS=2504;DP=13306;EAS_AF=0.1845;AMR_AF=0.438;AFR_AF=0.5998;EUR_AF=0.3231;SAS_AF=0.1912;AA=c|||;VT=SNP
3	60435797	rs9852328	G	C	100	PASS	AC=842;AF=0.168131;AN=5008;NS=2504;DP=13920;EAS_AF=0.0079;AMR_AF=0.1095;AFR_AF=0.4546;EUR_AF=0.1054;SAS_AF=0.0521;AA=G|||;VT=SNP
3	60435923	rs7627604	C	T	100	PASS	AC=940;AF=0.1877;AN=5008;NS=2504;DP=13811;EAS_AF=0.1806;AMR_AF=0.3285;AFR_AF=0.1324;EUR_AF=0.2177;SAS_AF=0.1391;AA=C|||;VT=SNP
3	60435977	rs73098268	G	A	100	PASS	AC=100;AF=0.0199681;AN=5008;NS=2504;DP=13494;EAS_AF=0.001;AMR_AF=0.0216;AFR_AF=0.003;EUR_AF=0.0606;SAS_AF=0.0194;AA=G|||;VT=SNP
3	60436275	rs433401	G	C	100	PASS	AC=383;AF=0.0764776;AN=5008;NS=2504;DP=15652;EAS_AF=0.001;AMR_AF=0.0749;AFR_AF=0.1354;EUR_AF=0.1044;SAS_AF=0.047;AA=G|||;VT=SNP
3	60436442	rs4679541	C	T	100	PASS	AC=876;AF=0.17492;AN=5008;NS=2504;DP=16250;EAS_AF=0.1468;AMR_AF=0.3127;AFR_AF=0.1407;EUR_AF=0.2058;SAS_AF=0.1207;AA=C|||;VT=SNP
3	60436920	rs4679542	G	T	100	PASS	AC=826;AF=0.164936;AN=5008;NS=2504;DP=16126;EAS_AF=0.1478;AMR_AF=0.3098;AFR_AF=0.1036;EUR_AF=0.2058;SAS_AF=0.1207;AA=G|||;VT=SNP
3	60436983	rs411076	T	A	100	PASS	AC=2093;AF=0.417931;AN=5008;NS=2504;DP=15941;EAS_AF=0.1915;AMR_AF=0.4697;AFR_AF=0.8026;EUR_AF=0.325;SAS_AF=0.1902;AA=A|||;VT=SNP
3	60437042	rs411122	C	A	100	PASS	AC=2091;AF=0.417532;AN=5008;NS=2504;DP=15029;EAS_AF=0.1905;AMR_AF=0.4683;AFR_AF=0.8018;EUR_AF=0.325;SAS_AF=0.1912;AA=C|||;VT=SNP
3	60437236	rs401810	A	G	100	PASS	AC=144;AF=0.028754;AN=5008;NS=2504;DP=17767;EAS_AF=0;AMR_AF=0.0331;AFR_AF=0.0658;EUR_AF=0.0278;SAS_AF=0.0061;AA=A|||;VT=SNP
3	60437362	rs423336	G	T	100	PASS	AC=879;AF=0.175519;AN=5008;NS=2504;DP=18537;EAS_AF=0.0427;AMR_AF=0.1196;AFR_AF=0.4478;EUR_AF=0.1004;SAS_AF=0.0613;AA=G|||;VT=SNP
3	60437401	rs7644699	A	G	100	PASS	AC=988;AF=0.197284;AN=5008;NS=2504;DP=18104;EAS_AF=0.1498;AMR_AF=0.3228;AFR_AF=0.1944;EUR_AF=0.2247;SAS_AF=0.1329;AA=A|||;VT=SNP
3	60437561	rs115837215	G	C	100	PASS	AC=129;AF=0.0257588;AN=5008;NS=2504;DP=17869;EAS_AF=0;AMR_AF=0.0274;AFR_AF=0.0182;EUR_AF=0.0567;SAS_AF=0.0297;AA=G|||;VT=SNP
3	60437692	rs114295937	C	G	100	PASS	AC=101;AF=0.0201677;AN=5008;NS=2504;DP=14813;EAS_AF=0;AMR_AF=0.0173;AFR_AF=0.0053;EUR_AF=0.0537;SAS_AF=0.0286;AA=C|||;VT=SNP
3	60438026	rs410351	A	G	100	PASS	AC=841;AF=0.167931;AN=5008;NS=2504;DP=18016;EAS_AF=0.0079;AMR_AF=0.1138;AFR_AF=0.472;EUR_AF=0.0885;SAS_AF=0.0419;AA=A|||;VT=SNP
3	60438577	rs368926	T	C	100	PASS	AC=2981;AF=0.595248;AN=5008;NS=2504;DP=17769;EAS_AF=0.5645;AMR_AF=0.5893;AFR_AF=0.8548;EUR_AF=0.3807;SAS_AF=0.501;AA=T|||;VT=SNP
3	60438594	rs78642504	T	C	100	PASS	AC=33;AF=0.00658946;AN=5008;NS=2504;DP=17860;EAS_AF=0;AMR_AF=0.0043;AFR_AF=0.0045;EUR_AF=0.0179;SAS_AF=0.0061;AA=T|||;VT=SNP
3	60438679	rs369278	A	C	100	PASS	AC=2991;AF=0.597244;AN=5008;NS=2504;DP=18028;EAS_AF=0.5764;AMR_AF=0.5893;AFR_AF=0.8533;EUR_AF=0.3807;SAS_AF=0.501;AA=C|||;VT=SNP
3	60438683	rs412104	T	G	100	PASS	AC=2988;AF=0.596645;AN=5008;NS=2504;DP=18002;EAS_AF=0.5764;AMR_AF=0.5893;AFR_AF=0.8525;EUR_AF=0.3797;SAS_AF=0.5;AA=G|||;VT=SNP
3	60438854	rs398105	C	T	100	PASS	AC=2981;AF=0.595248;AN=5008;NS=2504;DP=18546;EAS_AF=0.5645;AMR_AF=0.5893;AFR_AF=0.8548;EUR_AF=0.3807;SAS_AF=0.501;AA=T|||;VT=SNP
3	60438946	rs426569	C	A	100	PASS	AC=794;AF=0.158546;AN=5008;NS=2504;DP=16036;EAS_AF=0.0089;AMR_AF=0.111;AFR_AF=0.438;EUR_AF=0.0885;SAS_AF=0.0409;AA=C|||;VT=SNP
3	60439043	rs17063156	C	T	100	PASS	AC=1038;AF=0.207268;AN=5008;NS=2504;DP=18173;EAS_AF=0.3581;AMR_AF=0.1441;AFR_AF=0.1793;EUR_AF=0.0507;SAS_AF=0.2955;AA=C|||;VT=SNP
3	60439169	rs381217	C	T	100	PASS	AC=2981;AF=0.595248;AN=5008;NS=2504;DP=18859;EAS_AF=0.5645;AMR_AF=0.5893;AFR_AF=0.8548;EUR_AF=0.3807;SAS_AF=0.501;AA=C|||;VT=SNP
3	60439171	rs73836738	C	T	100	PASS	AC=1038;AF=0.207268;AN=5008;NS=2504;DP=18960;EAS_AF=0.3581;AMR_AF=0.1441;AFR_AF=0.1793;EUR_AF=0.0507;SAS_AF=0.2955;AA=C|||;VT=SNP
3	60439331	rs398322	C	G	100	PASS	AC=805;AF=0.160743;AN=5008;NS=2504;DP=18856;EAS_AF=0.0089;AMR_AF=0.111;AFR_AF=0.4463;EUR_AF=0.0895;SAS_AF=0.0399;AA=C|||;VT=SNP
3	60439446	rs408164	T	A	100	PASS	AC=2985;AF=0.596046;AN=5008;NS=2504;DP=20216;EAS_AF=0.5645;AMR_AF=0.5893;AFR_AF=0.8548;EUR_AF=0.3807;SAS_AF=0.5051;AA=A|||;VT=SNP
3	60439567	rs4566489	C	T	100	PASS	AC=973;AF=0.194289;AN=5008;NS=2504;DP=19580;EAS_AF=0.1637;AMR_AF=0.3156;AFR_AF=0.1596;EUR_AF=0.2286;SAS_AF=0.1513;AA=C|||;VT=SNP
3	60440255	rs148382885	C	G	100	PASS	AC=995;AF=0.198682;AN=5008;NS=2504;DP=14126;EAS_AF=0.1657;AMR_AF=0.3156;AFR_AF=0.1747;EUR_AF=0.2286;SAS_AF=0.1513;AA=C|||;VT=SNP
3	60440671	rs12637710	T	A	100	PASS	AC=790;AF=0.157748;AN=5008;NS=2504;DP=15110;EAS_AF=0.3581;AMR_AF=0.1167;AFR_AF=0.0068;EUR_AF=0.0487;SAS_AF=0.2965;AA=T|||;VT=SNP
3	60440761	rs7620217	G	A	100	PASS	AC=668;AF=0.133387;AN=5008;NS=2504;DP=15901;EAS_AF=0.0526;AMR_AF=0.1729;AFR_AF=0.0189;EUR_AF=0.334;SAS_AF=0.137;AA=G|||;VT=SNP
3	60441079	rs1947161	T	C	100	PASS	AC=2998;AF=0.598642;AN=5008;NS=2504;DP=17740;EAS_AF=0.5764;AMR_AF=0.5893;AFR_AF=0.854;EUR_AF=0.3807;SAS_AF=0.5072;AA=C|||;VT=SNP
3	60441197	rs400475	A	C	100	PASS	AC=2958;AF=0.590655;AN=5008;NS=2504;DP=20845;EAS_AF=0.5764;AMR_AF=0.5879;AFR_AF=0.8245;EUR_AF=0.3807;SAS_AF=0.5072;AA=C|||;VT=SNP
3	60441302	rs400747	T	C	100	PASS	AC=2997;AF=0.598442;AN=5008;NS=2504;DP=19164;EAS_AF=0.5764;AMR_AF=0.5893;AFR_AF=0.8533;EUR_AF=0.3807;SAS_AF=0.5072;AA=C|||;VT=SNP
3	60441341	rs1947162	C	G	100	PASS	AC=973;AF=0.194289;AN=5008;NS=2504;DP=18202;EAS_AF=0.1647;AMR_AF=0.3156;AFR_AF=0.1596;EUR_AF=0.2286;SAS_AF=0.1503;AA=C|||;VT=SNP
3	60441487	rs12629710	A	C	100	PASS	AC=789;AF=0.157548;AN=5008;NS=2504;DP=18254;EAS_AF=0.3581;AMR_AF=0.1153;AFR_AF=0.0068;EUR_AF=0.0487;SAS_AF=0.2965;AA=A|||;VT=SNP
3	60441879	rs73836740	G	A	100	PASS	AC=281;AF=0.0561102;AN=5008;NS=2504;DP=18335;EAS_AF=0;AMR_AF=0.0432;AFR_AF=0.1241;EUR_AF=0.0586;SAS_AF=0.0286;AA=G|||;VT=SNP
3	60442322	rs377319	G	C	100	PASS	AC=2988;AF=0.596645;AN=5008;NS=2504;DP=17753;EAS_AF=0.5655;AMR_AF=0.5893;AFR_AF=0.8555;EUR_AF=0.3797;SAS_AF=0.5072;AA=C|||;VT=SNP
3	60442417	rs390523	T	G	100	PASS	AC=2965;AF=0.592053;AN=5008;NS=2504;DP=18224;EAS_AF=0.5655;AMR_AF=0.5893;AFR_AF=0.8381;EUR_AF=0.3797;SAS_AF=0.5072;AA=T|||;VT=SNP
3	60443737	rs146568031	C	T	100	PASS	AC=787;AF=0.157149;AN=5008;NS=2504;DP=20285;EAS_AF=0.3581;AMR_AF=0.1153;AFR_AF=0.0068;EUR_AF=0.0487;SAS_AF=0.2945;AA=C|||;VT=SNP
3	60444350	rs150478107	G	A	100	PASS	AC=21;AF=0.00419329;AN=5008;NS=2504;DP=12700;EAS_AF=0;AMR_AF=0.0043;AFR_AF=0.0015;EUR_AF=0.0159;SAS_AF=0;AA=G|||;VT=SNP
3	60444466	rs73100212	C	A	100	PASS	AC=16;AF=0.00319489;AN=5008;NS=2504;DP=14091;EAS_AF=0;AMR_AF=0.0072;AFR_AF=0.0008;EUR_AF=0.0099;SAS_AF=0;AA=C|||;VT=SNP
3	60444654	rs2078287	G	C	100	PASS	AC=2111;AF=0.421526;AN=5008;NS=2504;DP=13355;EAS_AF=0.5556;AMR_AF=0.4755;AFR_AF=0.3585;EUR_AF=0.2913;SAS_AF=0.4642;AA=G|||;VT=SNP
3	60445253	rs391844	G	A	100	PASS	AC=851;AF=0.169928;AN=5008;NS=2504;DP=17414;EAS_AF=0.0089;AMR_AF=0.1124;AFR_AF=0.4834;EUR_AF=0.0865;SAS_AF=0.0389;AA=G|||;VT=SNP
3	60445284	rs12486710	T	A	100	PASS	AC=977;AF=0.195088;AN=5008;NS=2504;DP=17908;EAS_AF=0.1637;AMR_AF=0.3156;AFR_AF=0.1634;EUR_AF=0.2286;SAS_AF=0.1503;AA=T|||;VT=SNP
3	60445345	rs12486718	T	C	100	PASS	AC=978;AF=0.195288;AN=5008;NS=2504;DP=17879;EAS_AF=0.1647;AMR_AF=0.3156;AFR_AF=0.1634;EUR_AF=0.2286;SAS_AF=0.1503;AA=T|||;VT=SNP
3	60445573	rs12638086	C	T	100	PASS	AC=1060;AF=0.211661;AN=5008;NS=2504;DP=17148;EAS_AF=0.3591;AMR_AF=0.1441;AFR_AF=0.1959;EUR_AF=0.0497;SAS_AF=0.2955;AA=C|||;VT=SNP
3	60445621	rs6810051	A	G	100	PASS	AC=2984;AF=0.595847;AN=5008;NS=2504;DP=14874;EAS_AF=0.5784;AMR_AF=0.5908;AFR_AF=0.8442;EUR_AF=0.3787;SAS_AF=0.5051;AA=G|||;VT=SNP
3	60445628	rs6797839	C	G	100	PASS	AC=3004;AF=0.59984;AN=5008;NS=2504;DP=14894;EAS_AF=0.5784;AMR_AF=0.5922;AFR_AF=0.8585;EUR_AF=0.3787;SAS_AF=0.5051;AA=G|||;VT=SNP
3	60445806	rs12638610	C	T	100	PASS	AC=1060;AF=0.211661;AN=5008;NS=2504;DP=18323;EAS_AF=0.3591;AMR_AF=0.1441;AFR_AF=0.1959;EUR_AF=0.0497;SAS_AF=0.2955;AA=C|||;VT=SNP
3	60445823	rs71313771	C	T	100	PASS	AC=80;AF=0.0159744;AN=5008;NS=2504;DP=18415;EAS_AF=0;AMR_AF=0.0303;AFR_AF=0.0023;EUR_AF=0.0477;SAS_AF=0.0082;AA=C|||;VT=SNP
3	60445939	rs79509821	G	A	100	PASS	AC=53;AF=0.0105831;AN=5008;NS=2504;DP=16764;EAS_AF=0;AMR_AF=0.0144;AFR_AF=0.0023;EUR_AF=0.0338;SAS_AF=0.0061;AA=G|||;VT=SNP
3	60445974	rs150791361	A	C	100	PASS	AC=27;AF=0.00539137;AN=5008;NS=2504;DP=15297;EAS_AF=0;AMR_AF=0.0101;AFR_AF=0;EUR_AF=0.0159;SAS_AF=0.0041;AA=A|||;VT=SNP
3	60446058	rs12638665	C	T	100	PASS	AC=1081;AF=0.215855;AN=5008;NS=2504;DP=15973;EAS_AF=0.3591;AMR_AF=0.1441;AFR_AF=0.211;EUR_AF=0.0497;SAS_AF=0.2965;AA=C|||;VT=SNP
3	60446283	rs425036	T	G	100	PASS	AC=3005;AF=0.60004;AN=5008;NS=2504;DP=16130;EAS_AF=0.5774;AMR_AF=0.5908;AFR_AF=0.8601;EUR_AF=0.3807;SAS_AF=0.5041;AA=G|||;VT=SNP
3	60446428	rs71313772	T	C	100	PASS	AC=112;AF=0.0223642;AN=5008;NS=2504;DP=15548;EAS_AF=0;AMR_AF=0.0375;AFR_AF=0.0023;EUR_AF=0.0567;SAS_AF=0.0266;AA=T|||;VT=SNP
3	60446435	rs115327627	T	C	100	PASS	AC=51;AF=0.0101837;AN=5008;NS=2504;DP=15655;EAS_AF=0;AMR_AF=0.0086;AFR_AF=0;EUR_AF=0.0099;SAS_AF=0.0358;AA=T|||;VT=SNP
3	60446795	rs72878721	C	T	100	PASS	AC=1059;AF=0.211462;AN=5008;NS=2504;DP=15835;EAS_AF=0.3571;AMR_AF=0.1441;AFR_AF=0.1959;EUR_AF=0.0497;SAS_AF=0.2965;AA=C|||;VT=SNP
3	60446841	rs77800664	T	C	100	PASS	AC=108;AF=0.0215655;AN=5008;NS=2504;DP=14523;EAS_AF=0;AMR_AF=0.0274;AFR_AF=0;EUR_AF=0.0249;SAS_AF=0.0654;AA=T|||;VT=SNP
3	60446894	rs2885639	T	G	100	PASS	AC=1095;AF=0.21865;AN=5008;NS=2504;DP=14995;EAS_AF=0.2103;AMR_AF=0.3329;AFR_AF=0.1884;EUR_AF=0.2406;SAS_AF=0.1646;AA=G|||;VT=SNP
3	60447073	rs521599	C	G	100	PASS	AC=697;AF=0.139177;AN=5008;NS=2504;DP=15006;EAS_AF=0.0089;AMR_AF=0.0764;AFR_AF=0.4092;EUR_AF=0.0606;SAS_AF=0.0337;AA=C|||;VT=SNP
3	60447340	rs1579912	T	G	100	PASS	AC=1290;AF=0.257588;AN=5008;NS=2504;DP=17108;EAS_AF=0.4028;AMR_AF=0.1974;AFR_AF=0.2579;EUR_AF=0.0905;SAS_AF=0.3221;AA=T|||;VT=SNP
3	60447369	rs445057	C	T	100	PASS	AC=1952;AF=0.389776;AN=5008;NS=2504;DP=17048;EAS_AF=0.4117;AMR_AF=0.2723;AFR_AF=0.6415;EUR_AF=0.1511;SAS_AF=0.3558;AA=-|||;VT=SNP
3	60447388	rs75540235	T	C	100	PASS	AC=166;AF=0.033147;AN=5008;NS=2504;DP=17231;EAS_AF=0;AMR_AF=0.036;AFR_AF=0.0794;EUR_AF=0.0288;SAS_AF=0.0072;AA=T|||;VT=SNP
3	60447990	rs11924823	C	T	100	PASS	AC=647;AF=0.129193;AN=5008;NS=2504;DP=21040;EAS_AF=0.0089;AMR_AF=0.0735;AFR_AF=0.3744;EUR_AF=0.0596;SAS_AF=0.0327;AA=C|||;VT=SNP
3	60448261	rs424675	C	T	100	PASS	AC=1291;AF=0.257788;AN=5008;NS=2504;DP=22113;EAS_AF=0.4028;AMR_AF=0.1974;AFR_AF=0.2587;EUR_AF=0.0905;SAS_AF=0.3221;AA=C|||;VT=SNP
3	60448320	rs379394	G	A	100	PASS	AC=167;AF=0.0333466;AN=5008;NS=2504;DP=21613;EAS_AF=0;AMR_AF=0.0375;AFR_AF=0.0794;EUR_AF=0.0288;SAS_AF=0.0072;AA=G|||;VT=SNP
3	60448569	rs9860907	C	G	100	PASS	AC=946;AF=0.188898;AN=5008;NS=2504;DP=20680;EAS_AF=0.1657;AMR_AF=0.3127;AFR_AF=0.146;EUR_AF=0.2256;SAS_AF=0.1452;AA=C|||;VT=SNP
3	60448591	rs378346	G	A	100	PASS	AC=1286;AF=0.256789;AN=5008;NS=2504;DP=20657;EAS_AF=0.4018;AMR_AF=0.1974;AFR_AF=0.2564;EUR_AF=0.0905;SAS_AF=0.3211;AA=G|||;VT=SNP
3	60448671	rs9809480	T	C	100	PASS	AC=926;AF=0.184904;AN=5008;NS=2504;DP=20320;EAS_AF=0.1667;AMR_AF=0.3127;AFR_AF=0.1286;EUR_AF=0.2256;SAS_AF=0.1472;AA=T|||;VT=SNP
3	60449009	rs2594239	C	G	100	PASS	AC=2013;AF=0.401957;AN=5008;NS=2504;DP=19649;EAS_AF=0.4117;AMR_AF=0.2723;AFR_AF=0.6929;EUR_AF=0.1481;SAS_AF=0.3517;AA=G|||;VT=SNP
3	60449060	rs2734383	A	G	100	PASS	AC=144;AF=0.028754;AN=5008;NS=2504;DP=19164;EAS_AF=0;AMR_AF=0.0375;AFR_AF=0.062;EUR_AF=0.0288;SAS_AF=0.0072;AA=A|||;VT=SNP
3	60449249	rs1447970	C	T	100	PASS	AC=2014;AF=0.402157;AN=5008;NS=2504;DP=18363;EAS_AF=0.4107;AMR_AF=0.2723;AFR_AF=0.6936;EUR_AF=0.1481;SAS_AF=0.3528;AA=T|||;VT=SNP
3	60450058	rs4679544	G	A	100	PASS	AC=1977;AF=0.394768;AN=5008;NS=2504;DP=21202;EAS_AF=0.5218;AMR_AF=0.4582;AFR_AF=0.3154;EUR_AF=0.2753;SAS_AF=0.4489;AA=G|||;VT=SNP
3	60450403	rs378022	G	C	100	PASS	AC=2945;AF=0.588059;AN=5008;NS=2504;DP=22975;EAS_AF=0.5714;AMR_AF=0.585;AFR_AF=0.8245;EUR_AF=0.3777;SAS_AF=0.5041;AA=C|||;VT=SNP
3	60450508	rs56097800	G	T	100	PASS	AC=149;AF=0.0297524;AN=5008;NS=2504;DP=22468;EAS_AF=0;AMR_AF=0.0288;AFR_AF=0.0356;EUR_AF=0.0557;SAS_AF=0.0266;AA=G|||;VT=SNP
3	60450582	rs150843545	T	C	100	PASS	AC=15;AF=0.00299521;AN=5008;NS=2504;DP=20397;EAS_AF=0;AMR_AF=0.0058;AFR_AF=0.0008;EUR_AF=0.0099;SAS_AF=0;AA=T|||;VT=SNP
3	60450590	rs555026	T	C	100	PASS	AC=831;AF=0.165935;AN=5008;NS=2504;DP=19992;EAS_AF=0.0089;AMR_AF=0.1124;AFR_AF=0.4682;EUR_AF=0.0875;SAS_AF=0.0378;AA=T|||;VT=SNP
3	60451174	rs9876434	G	A	100	PASS	AC=698;AF=0.139377;AN=5008;NS=2504;DP=18084;EAS_AF=0.0089;AMR_AF=0.0749;AFR_AF=0.4138;EUR_AF=0.0586;SAS_AF=0.0317;AA=G|||;VT=SNP
3	60451205	rs76957738	T	C	100	PASS	AC=22;AF=0.00439297;AN=5008;NS=2504;DP=18459;EAS_AF=0;AMR_AF=0.0043;AFR_AF=0;EUR_AF=0.0139;SAS_AF=0.0051;AA=T|||;VT=SNP
3	60451648	rs9821428	T	C	100	PASS	AC=2998;AF=0.598642;AN=5008;NS=2504;DP=18990;EAS_AF=0.5754;AMR_AF=0.5893;AFR_AF=0.8585;EUR_AF=0.3777;SAS_AF=0.5051;AA=C|||;VT=SNP
3	60451863	rs2734387	G	C	100	PASS	AC=2998;AF=0.598642;AN=5008;NS=2504;DP=18207;EAS_AF=0.5754;AMR_AF=0.5893;AFR_AF=0.8585;EUR_AF=0.3777;SAS_AF=0.5051;AA=C|||;VT=SNP
3	60452275	rs410775	G	A	100	PASS	AC=1917;AF=0.382788;AN=5008;NS=2504;DP=18861;EAS_AF=0.5228;AMR_AF=0.4697;AFR_AF=0.2383;EUR_AF=0.3032;SAS_AF=0.454;AA=G|||;VT=SNP
3	60452282	rs2734388	C	G	100	PASS	AC=2991;AF=0.597244;AN=5008;NS=2504;DP=18997;EAS_AF=0.5863;AMR_AF=0.5908;AFR_AF=0.8457;EUR_AF=0.3757;SAS_AF=0.5051;AA=G|||;VT=SNP
3	60452732	rs492308	A	G	100	PASS	AC=2979;AF=0.594848;AN=5008;NS=2504;DP=18333;EAS_AF=0.5764;AMR_AF=0.5893;AFR_AF=0.8464;EUR_AF=0.3738;SAS_AF=0.5051;AA=G|||;VT=SNP
3	60452873	rs493345	A	G	100	PASS	AC=2502;AF=0.499601;AN=5008;NS=2504;DP=16678;EAS_AF=0.5198;AMR_AF=0.5389;AFR_AF=0.5802;EUR_AF=0.3608;SAS_AF=0.4847;AA=A|||;VT=SNP
3	60453227	rs1597104	T	C	100	PASS	AC=956;AF=0.190895;AN=5008;NS=2504;DP=14257;EAS_AF=0.1647;AMR_AF=0.317;AFR_AF=0.1475;EUR_AF=0.2256;SAS_AF=0.1513;AA=T|||;VT=SNP
3	60453400	rs430815	A	G	100	PASS	AC=2019;AF=0.403155;AN=5008;NS=2504;DP=15242;EAS_AF=0.4087;AMR_AF=0.2723;AFR_AF=0.6967;EUR_AF=0.1481;SAS_AF=0.3558;AA=G|||;VT=SNP
3	60453536	rs437784	G	A	100	PASS	AC=2485;AF=0.496206;AN=5008;NS=2504;DP=16090;EAS_AF=0.5198;AMR_AF=0.5389;AFR_AF=0.5673;EUR_AF=0.3608;SAS_AF=0.4847;AA=G|||;VT=SNP
3	60454952	rs410552	T	C	100	PASS	AC=3005;AF=0.60004;AN=5008;NS=2504;DP=18010;EAS_AF=0.5754;AMR_AF=0.5922;AFR_AF=0.8593;EUR_AF=0.3767;SAS_AF=0.5102;AA=C|||;VT=SNP
3	60455417	rs415175	T	C	100	PASS	AC=2998;AF=0.598642;AN=5008;NS=2504;DP=19860;EAS_AF=0.5754;AMR_AF=0.5922;AFR_AF=0.857;EUR_AF=0.3748;SAS_AF=0.5082;AA=C|||;VT=SNP
3	60456136	rs34984537	G	C	100	PASS	AC=1401;AF=0.279752;AN=5008;NS=2504;DP=19278;EAS_AF=0.3571;AMR_AF=0.1902;AFR_AF=0.3585;EUR_AF=0.1093;SAS_AF=0.3323;AA=G|||;VT=SNP
3	60456650	rs423629	G	C	100	PASS	AC=145;AF=0.0289537;AN=5008;NS=2504;DP=20974;EAS_AF=0;AMR_AF=0.0375;AFR_AF=0.0628;EUR_AF=0.0288;SAS_AF=0.0072;AA=G|||;VT=SNP
3	60456745	rs473944	T	C	100	PASS	AC=2949;AF=0.588858;AN=5008;NS=2504;DP=20794;EAS_AF=0.5744;AMR_AF=0.5893;AFR_AF=0.8222;EUR_AF=0.3748;SAS_AF=0.5082;AA=T|||;VT=SNP
3	60456884	rs439087	C	T	100	PASS	AC=2428;AF=0.484824;AN=5008;NS=2504;DP=22177;EAS_AF=0.5198;AMR_AF=0.5375;AFR_AF=0.525;EUR_AF=0.3618;SAS_AF=0.4836;AA=C|||;VT=SNP
3	60456954	rs440692	A	G	100	PASS	AC=2948;AF=0.588658;AN=5008;NS=2504;DP=20859;EAS_AF=0.5744;AMR_AF=0.5893;AFR_AF=0.8222;EUR_AF=0.3748;SAS_AF=0.5072;AA=G|||;VT=SNP
3	60457002	rs6792761	G	C	100	PASS	AC=132;AF=0.0263578;AN=5008;NS=2504;DP=9841;EAS_AF=0;AMR_AF=0.036;AFR_AF=0.062;EUR_AF=0.0199;SAS_AF=0.0051;AA=G|||;VT=SNP
3	60457584	rs11710814	C	G	100	PASS	AC=193;AF=0.0385383;AN=5008;NS=2504;DP=18043;EAS_AF=0;AMR_AF=0.0389;AFR_AF=0.0915;EUR_AF=0.0288;SAS_AF=0.0164;AA=G|||;VT=SNP
3	60458005	rs4638920	A	T	100	PASS	AC=2694;AF=0.537939;AN=5008;NS=2504;DP=18480;EAS_AF=0.5794;AMR_AF=0.5504;AFR_AF=0.6702;EUR_AF=0.3479;SAS_AF=0.5031;AA=T|||;VT=SNP
3	60458278	rs2121861	G	A	100	PASS	AC=2083;AF=0.415935;AN=5008;NS=2504;DP=13808;EAS_AF=0.5446;AMR_AF=0.4683;AFR_AF=0.3699;EUR_AF=0.2734;SAS_AF=0.455;AA=A|||;VT=SNP
3	60458418	rs2121862	C	G	100	PASS	AC=2160;AF=0.43131;AN=5008;NS=2504;DP=17250;EAS_AF=0.5794;AMR_AF=0.4841;AFR_AF=0.3699;EUR_AF=0.2853;SAS_AF=0.4744;AA=G|||;VT=SNP
3	60458542	rs143170874	C	T	100	PASS	AC=72;AF=0.014377;AN=5008;NS=2504;DP=15579;EAS_AF=0;AMR_AF=0.0303;AFR_AF=0.0015;EUR_AF=0.0328;SAS_AF=0.0164;AA=C|||;VT=SNP
3	60458554	rs385245	T	C	100	PASS	AC=145;AF=0.0289537;AN=5008;NS=2504;DP=15675;EAS_AF=0;AMR_AF=0.0375;AFR_AF=0.0628;EUR_AF=0.0298;SAS_AF=0.0061;AA=T|||;VT=SNP
3	60458608	rs373730	G	A	100	PASS	AC=145;AF=0.0289537;AN=5008;NS=2504;DP=14783;EAS_AF=0;AMR_AF=0.0375;AFR_AF=0.0628;EUR_AF=0.0298;SAS_AF=0.0061;AA=G|||;VT=SNP
3	60458639	rs4679478	C	T	100	PASS	AC=2068;AF=0.412939;AN=5008;NS=2504;DP=15737;EAS_AF=0.5347;AMR_AF=0.4669;AFR_AF=0.3669;EUR_AF=0.2734;SAS_AF=0.455;AA=C|||;VT=SNP
3	60458703	rs393593	T	C	100	PASS	AC=148;AF=0.0295527;AN=5008;NS=2504;DP=16124;EAS_AF=0;AMR_AF=0.0375;AFR_AF=0.0643;EUR_AF=0.0308;SAS_AF=0.0061;AA=T|||;VT=SNP
3	60458838	rs4234288	G	A	100	PASS	AC=2069;AF=0.413139;AN=5008;NS=2504;DP=17900;EAS_AF=0.5337;AMR_AF=0.4683;AFR_AF=0.3676;EUR_AF=0.2714;SAS_AF=0.4571;AA=A|||;VT=SNP
3	60458976	rs3856654	C	T	100	PASS	AC=2663;AF=0.531749;AN=5008;NS=2504;DP=17946;EAS_AF=0.5685;AMR_AF=0.549;AFR_AF=0.6551;EUR_AF=0.3459;SAS_AF=0.5061;AA=T|||;VT=SNP
3	60459187	rs1546817	G	C	100	PASS	AC=2063;AF=0.411941;AN=5008;NS=2504;DP=19157;EAS_AF=0.5347;AMR_AF=0.4669;AFR_AF=0.3638;EUR_AF=0.2714;SAS_AF=0.456;AA=G|||;VT=SNP
3	60459201	rs2121863	T	C	100	PASS	AC=2526;AF=0.504393;AN=5008;NS=2504;DP=19179;EAS_AF=0.5704;AMR_AF=0.549;AFR_AF=0.5908;EUR_AF=0.3161;SAS_AF=0.4816;AA=C|||;VT=SNP
3	60459291	rs2734390	A	G	100	PASS	AC=2879;AF=0.57488;AN=5008;NS=2504;DP=20303;EAS_AF=0.5694;AMR_AF=0.5879;AFR_AF=0.7693;EUR_AF=0.3767;SAS_AF=0.5123;AA=G|||;VT=SNP
3	60459713	rs11924296	A	G	100	PASS	AC=2068;AF=0.412939;AN=5008;NS=2504;DP=19749;EAS_AF=0.5347;AMR_AF=0.4683;AFR_AF=0.3669;EUR_AF=0.2714;SAS_AF=0.456;AA=A|||;VT=SNP
3	60460270	rs9820943	G	A	100	PASS	AC=1937;AF=0.386781;AN=5008;NS=2504;DP=15862;EAS_AF=0.5317;AMR_AF=0.4524;AFR_AF=0.2874;EUR_AF=0.2704;SAS_AF=0.4448;AA=G|||;VT=SNP
3	60460646	rs3901943	G	A	100	PASS	AC=2101;AF=0.419529;AN=5008;NS=2504;DP=16678;EAS_AF=0.5327;AMR_AF=0.4683;AFR_AF=0.3933;EUR_AF=0.2714;SAS_AF=0.456;AA=G|||;VT=SNP
3	60460797	rs4468936	C	T	100	PASS	AC=2090;AF=0.417332;AN=5008;NS=2504;DP=17315;EAS_AF=0.5327;AMR_AF=0.4669;AFR_AF=0.3873;EUR_AF=0.2714;SAS_AF=0.454;AA=C|||;VT=SNP
3	60460829	rs4393860	C	T	100	PASS	AC=2105;AF=0.420327;AN=5008;NS=2504;DP=16111;EAS_AF=0.5327;AMR_AF=0.4697;AFR_AF=0.3964;EUR_AF=0.2714;SAS_AF=0.455;AA=C|||;VT=SNP
3	60460902	rs72880370	G	A	100	PASS	AC=300;AF=0.0599042;AN=5008;NS=2504;DP=16312;EAS_AF=0.0347;AMR_AF=0.0432;AFR_AF=0.1536;EUR_AF=0.0139;SAS_AF=0.0184;AA=G|||;VT=SNP
3	60460970	rs72880371	T	C	100	PASS	AC=320;AF=0.0638978;AN=5008;NS=2504;DP=17225;EAS_AF=0.0347;AMR_AF=0.0432;AFR_AF=0.1679;EUR_AF=0.0149;SAS_AF=0.0184;AA=T|||;VT=SNP
3	60461390	rs9826530	G	A	100	PASS	AC=1947;AF=0.388778;AN=5008;NS=2504;DP=19514;EAS_AF=0.5317;AMR_AF=0.451;AFR_AF=0.2821;EUR_AF=0.2793;SAS_AF=0.454;AA=G|||;VT=SNP
3	60461410	rs73833917	C	T	100	PASS	AC=149;AF=0.0297524;AN=5008;NS=2504;DP=19889;EAS_AF=0;AMR_AF=0.0274;AFR_AF=0.0356;EUR_AF=0.0557;SAS_AF=0.0276;AA=C|||;VT=SNP
3	60461416	rs7644852	T	C	100	PASS	AC=2135;AF=0.426318;AN=5008;NS=2504;DP=19765;EAS_AF=0.5317;AMR_AF=0.4697;AFR_AF=0.4077;EUR_AF=0.2803;SAS_AF=0.4622;AA=T|||;VT=SNP
3	60461441	rs11917913	C	T	100	PASS	AC=283;AF=0.0565096;AN=5008;NS=2504;DP=19397;EAS_AF=0;AMR_AF=0.036;AFR_AF=0.1324;EUR_AF=0.0557;SAS_AF=0.0276;AA=C|||;VT=SNP
3	60461565	rs7644970	T	C	100	PASS	AC=2131;AF=0.425519;AN=5008;NS=2504;DP=20068;EAS_AF=0.5327;AMR_AF=0.4669;AFR_AF=0.4085;EUR_AF=0.2803;SAS_AF=0.4581;AA=G|||;VT=SNP
3	60461630	rs7645058	T	A	100	PASS	AC=2122;AF=0.423722;AN=5008;NS=2504;DP=19314;EAS_AF=0.5327;AMR_AF=0.4669;AFR_AF=0.4024;EUR_AF=0.2803;SAS_AF=0.4571;AA=T|||;VT=SNP
3	60461877	rs9830999	G	A	100	PASS	AC=2402;AF=0.479633;AN=5008;NS=2504;DP=19749;EAS_AF=0.5218;AMR_AF=0.5058;AFR_AF=0.5446;EUR_AF=0.328;SAS_AF=0.4857;AA=G|||;VT=SNP
3	60461891	rs34197269	T	G	100	PASS	AC=308;AF=0.0615016;AN=5008;NS=2504;DP=19426;EAS_AF=0;AMR_AF=0.0375;AFR_AF=0.1505;EUR_AF=0.0567;SAS_AF=0.0266;AA=T|||;VT=SNP
3	60461943	rs442760	A	G	100	PASS	AC=152;AF=0.0303514;AN=5008;NS=2504;DP=17888;EAS_AF=0;AMR_AF=0.0375;AFR_AF=0.0673;EUR_AF=0.0308;SAS_AF=0.0061;AA=A|||;VT=SNP
3	60461994	rs9868373	A	G	100	PASS	AC=1999;AF=0.399161;AN=5008;NS=2504;DP=17918;EAS_AF=0.5218;AMR_AF=0.4539;AFR_AF=0.3313;EUR_AF=0.2714;SAS_AF=0.4571;AA=A|||;VT=SNP
3	60462238	rs413942	C	G	100	PASS	AC=151;AF=0.0301518;AN=5008;NS=2504;DP=18551;EAS_AF=0;AMR_AF=0.036;AFR_AF=0.0673;EUR_AF=0.0308;SAS_AF=0.0061;AA=C|||;VT=SNP
3	60462933	rs9856092	T	C	100	PASS	AC=2063;AF=0.411941;AN=5008;NS=2504;DP=15272;EAS_AF=0.5109;AMR_AF=0.4769;AFR_AF=0.3139;EUR_AF=0.2863;SAS_AF=0.5256;AA=T|||;VT=SNP
3	60463474	rs452203	T	A	100	PASS	AC=2982;AF=0.595447;AN=5008;NS=2504;DP=19356;EAS_AF=0.5437;AMR_AF=0.6081;AFR_AF=0.8116;EUR_AF=0.3787;SAS_AF=0.5706;AA=A|||;VT=SNP
3	60463765	rs452392	T	A	100	PASS	AC=2453;AF=0.489816;AN=5008;NS=2504;DP=20174;EAS_AF=0.5079;AMR_AF=0.549;AFR_AF=0.5522;EUR_AF=0.3191;SAS_AF=0.5204;AA=A|||;VT=SNP
3	60463965	rs73100273	C	A	100	PASS	AC=905;AF=0.180711;AN=5008;NS=2504;DP=19574;EAS_AF=0.1458;AMR_AF=0.3329;AFR_AF=0.0756;EUR_AF=0.2296;SAS_AF=0.2004;AA=C|||;VT=SNP
3	60464076	rs7627398	G	A	100	PASS	AC=2921;AF=0.583267;AN=5008;NS=2504;DP=20669;EAS_AF=0.5526;AMR_AF=0.6052;AFR_AF=0.77;EUR_AF=0.3777;SAS_AF=0.5583;AA=A|||;VT=SNP
3	60464275	rs453951	G	A	100	PASS	AC=2215;AF=0.442292;AN=5008;NS=2504;DP=21007;EAS_AF=0.5179;AMR_AF=0.5144;AFR_AF=0.4002;EUR_AF=0.3062;SAS_AF=0.5102;AA=A|||;VT=SNP
3	60464669	rs116988392	G	A	100	PASS	AC=43;AF=0.00858626;AN=5008;NS=2504;DP=19451;EAS_AF=0.001;AMR_AF=0.0101;AFR_AF=0.0023;EUR_AF=0.0258;SAS_AF=0.0061;AA=G|||;VT=SNP
3	60465139	rs2166824	T	C	100	PASS	AC=2028;AF=0.404952;AN=5008;NS=2504;DP=21652;EAS_AF=0.5179;AMR_AF=0.4697;AFR_AF=0.3101;EUR_AF=0.2753;SAS_AF=0.5041;AA=T|||;VT=SNP
3	60465279	rs1447971	G	A	100	PASS	AC=2795;AF=0.558107;AN=5008;NS=2504;DP=22669;EAS_AF=0.5506;AMR_AF=0.572;AFR_AF=0.7231;EUR_AF=0.3459;SAS_AF=0.5511;AA=A|||;VT=SNP
3	60465713	rs9852001	G	A	100	PASS	AC=2002;AF=0.39976;AN=5008;NS=2504;DP=20778;EAS_AF=0.5188;AMR_AF=0.4697;AFR_AF=0.2905;EUR_AF=0.2753;SAS_AF=0.5031;AA=G|||;VT=SNP
3	60466309	rs415353	A	G	100	PASS	AC=163;AF=0.0325479;AN=5008;NS=2504;DP=20505;EAS_AF=0;AMR_AF=0.0389;AFR_AF=0.0734;EUR_AF=0.0328;SAS_AF=0.0061;AA=A|||;VT=SNP
3	60467469	rs11924551	G	C	100	PASS	AC=346;AF=0.0690895;AN=5008;NS=2504;DP=20865;EAS_AF=0;AMR_AF=0.0389;AFR_AF=0.1717;EUR_AF=0.0557;SAS_AF=0.0368;AA=G|||;VT=SNP
3	60467589	rs144504132	C	T	100	PASS	AC=38;AF=0.00758786;AN=5008;NS=2504;DP=20454;EAS_AF=0;AMR_AF=0.0058;AFR_AF=0.0015;EUR_AF=0.0308;SAS_AF=0.001;AA=C|||;VT=SNP
3	60468060	rs404404	C	T	100	PASS	AC=823;AF=0.164337;AN=5008;NS=2504;DP=19688;EAS_AF=0;AMR_AF=0.1124;AFR_AF=0.4637;EUR_AF=0.0905;SAS_AF=0.0419;AA=T|||;VT=SNP
3	60468090	rs10084745	A	T	100	PASS	AC=1106;AF=0.220847;AN=5008;NS=2504;DP=20079;EAS_AF=0.3621;AMR_AF=0.1383;AFR_AF=0.2239;EUR_AF=0.0467;SAS_AF=0.3088;AA=A|||;VT=SNP
3	60468294	rs378987	A	G	100	PASS	AC=910;AF=0.181709;AN=5008;NS=2504;DP=20163;EAS_AF=0;AMR_AF=0.121;AFR_AF=0.5234;EUR_AF=0.0905;SAS_AF=0.044;AA=C|||;VT=SNP
3	60468314	rs79473905	G	A	100	PASS	AC=335;AF=0.066893;AN=5008;NS=2504;DP=19390;EAS_AF=0;AMR_AF=0.036;AFR_AF=0.1717;EUR_AF=0.0557;SAS_AF=0.0276;AA=G|||;VT=SNP
3	60468394	rs77322912	G	A	100	PASS	AC=337;AF=0.0672923;AN=5008;NS=2504;DP=18546;EAS_AF=0;AMR_AF=0.036;AFR_AF=0.1717;EUR_AF=0.0567;SAS_AF=0.0286;AA=G|||;VT=SNP
3	60468771	rs112654212	A	G	100	PASS	AC=162;AF=0.0323482;AN=5008;NS=2504;DP=17578;EAS_AF=0;AMR_AF=0.0375;AFR_AF=0.0741;EUR_AF=0.0318;SAS_AF=0.0061;AA=A|||;VT=SNP
3	60468869	rs146844253	T	C	100	PASS	AC=70;AF=0.0139776;AN=5008;NS=2504;DP=18118;EAS_AF=0;AMR_AF=0.0144;AFR_AF=0.0008;EUR_AF=0.0159;SAS_AF=0.044;AA=T|||;VT=SNP
3	60468882	rs2362887	C	T	100	PASS	AC=815;AF=0.16274;AN=5008;NS=2504;DP=17924;EAS_AF=0;AMR_AF=0.1124;AFR_AF=0.4637;EUR_AF=0.0905;SAS_AF=0.0337;AA=T|||;VT=SNP
3	60468911	rs145872321	C	T	100	PASS	AC=60;AF=0.0119808;AN=5008;NS=2504;DP=18053;EAS_AF=0;AMR_AF=0.0331;AFR_AF=0.0015;EUR_AF=0.0328;SAS_AF=0.002;AA=C|||;VT=SNP
3	60469105	rs400620	G	A	100	PASS	AC=813;AF=0.16234;AN=5008;NS=2504;DP=19298;EAS_AF=0;AMR_AF=0.111;AFR_AF=0.4629;EUR_AF=0.0905;SAS_AF=0.0337;AA=A|||;VT=SNP
3	60469161	rs400870	T	A	100	PASS	AC=2064;AF=0.412141;AN=5008;NS=2504;DP=19276;EAS_AF=0.3968;AMR_AF=0.2723;AFR_AF=0.7277;EUR_AF=0.159;SAS_AF=0.3609;AA=A|||;VT=SNP
3	60469600	rs111255063	A	G	100	PASS	AC=163;AF=0.0325479;AN=5008;NS=2504;DP=19145;EAS_AF=0;AMR_AF=0.0389;AFR_AF=0.0741;EUR_AF=0.0318;SAS_AF=0.0061;AA=A|||;VT=SNP
3	60470011	rs6791403	A	C	100	PASS	AC=510;AF=0.101837;AN=5008;NS=2504;DP=19970;EAS_AF=0;AMR_AF=0.0778;AFR_AF=0.2405;EUR_AF=0.0905;SAS_AF=0.0481;AA=A|||;VT=SNP
3	60470472	rs9846216	C	G	100	PASS	AC=1122;AF=0.224042;AN=5008;NS=2504;DP=19587;EAS_AF=0.3601;AMR_AF=0.1354;AFR_AF=0.23;EUR_AF=0.0577;SAS_AF=0.3098;AA=C|||;VT=SNP
3	60470494	rs1813833	C	T	100	PASS	AC=306;AF=0.0611022;AN=5008;NS=2504;DP=19593;EAS_AF=0;AMR_AF=0.0375;AFR_AF=0.1483;EUR_AF=0.0557;SAS_AF=0.0286;AA=C|||;VT=SNP
3	60470978	rs74843090	G	T	100	PASS	AC=288;AF=0.057508;AN=5008;NS=2504;DP=19743;EAS_AF=0;AMR_AF=0.0375;AFR_AF=0.1346;EUR_AF=0.0567;SAS_AF=0.0276;AA=G|||;VT=SNP
3	60471049	rs2205041	A	G	100	PASS	AC=3774;AF=0.753594;AN=5008;NS=2504;DP=19979;EAS_AF=0.6369;AMR_AF=0.8573;AFR_AF=0.6906;EUR_AF=0.9423;SAS_AF=0.6912;AA=G|||;VT=SNP
3	60471104	rs2205042	T	C	100	PASS	AC=3751;AF=0.749002;AN=5008;NS=2504;DP=20909;EAS_AF=0.6359;AMR_AF=0.8573;AFR_AF=0.674;EUR_AF=0.9423;SAS_AF=0.6912;AA=C|||;VT=SNP
3	60471395	rs77721645	G	A	100	PASS	AC=176;AF=0.0351438;AN=5008;NS=2504;DP=13446;EAS_AF=0;AMR_AF=0.0288;AFR_AF=0.0499;EUR_AF=0.0586;SAS_AF=0.0317;AA=G|||;VT=SNP
3	60471854	rs13091743	T	A	100	PASS	AC=322;AF=0.0642971;AN=5008;NS=2504;DP=15855;EAS_AF=0.0407;AMR_AF=0.0576;AFR_AF=0.0809;EUR_AF=0.0447;SAS_AF=0.091;AA=T|||;VT=SNP
3	60471985	rs446714	A	G	100	PASS	AC=227;AF=0.0453275;AN=5008;NS=2504;DP=16908;EAS_AF=0;AMR_AF=0.049;AFR_AF=0.118;EUR_AF=0.0318;SAS_AF=0.0051;AA=A|||;VT=SNP
3	60471986	rs9818182	A	G	100	PASS	AC=1428;AF=0.285144;AN=5008;NS=2504;DP=16859;EAS_AF=0.4802;AMR_AF=0.255;AFR_AF=0.2368;EUR_AF=0.1163;SAS_AF=0.3446;AA=G|||;VT=SNP
3	60472087	rs9818342	A	G	100	PASS	AC=905;AF=0.180711;AN=5008;NS=2504;DP=18319;EAS_AF=0.3839;AMR_AF=0.1844;AFR_AF=0.0666;EUR_AF=0.0676;SAS_AF=0.2393;AA=A|||;VT=SNP
3	60472107	rs9818349	A	G	100	PASS	AC=1444;AF=0.288339;AN=5008;NS=2504;DP=17853;EAS_AF=0.4802;AMR_AF=0.2565;AFR_AF=0.2519;EUR_AF=0.1163;SAS_AF=0.3395;AA=G|||;VT=SNP
3	60472209	rs9856634	G	A	100	PASS	AC=903;AF=0.180312;AN=5008;NS=2504;DP=16753;EAS_AF=0.3829;AMR_AF=0.1844;AFR_AF=0.0651;EUR_AF=0.0676;SAS_AF=0.2403;AA=G|||;VT=SNP
3	60472253	rs13070051	G	A	100	PASS	AC=241;AF=0.048123;AN=5008;NS=2504;DP=16495;EAS_AF=0.0407;AMR_AF=0.0432;AFR_AF=0.0219;EUR_AF=0.0447;SAS_AF=0.0982;AA=G|||;VT=SNP
3	60472363	rs434054	T	C	100	PASS	AC=149;AF=0.0297524;AN=5008;NS=2504;DP=18775;EAS_AF=0;AMR_AF=0.0403;AFR_AF=0.0651;EUR_AF=0.0298;SAS_AF=0.0051;AA=T|||;VT=SNP
3	60472410	rs415832	C	A	100	PASS	AC=1647;AF=0.328874;AN=5008;NS=2504;DP=20195;EAS_AF=0.4792;AMR_AF=0.304;AFR_AF=0.3593;EUR_AF=0.1471;SAS_AF=0.3374;AA=A|||;VT=SNP
3	60472481	rs1531334	C	T	100	PASS	AC=887;AF=0.177117;AN=5008;NS=2504;DP=20299;EAS_AF=0.3829;AMR_AF=0.1787;AFR_AF=0.0658;EUR_AF=0.0586;SAS_AF=0.2362;AA=C|||;VT=SNP
3	60472650	rs2362888	C	T	100	PASS	AC=903;AF=0.180312;AN=5008;NS=2504;DP=18464;EAS_AF=0.3829;AMR_AF=0.1844;AFR_AF=0.0658;EUR_AF=0.0676;SAS_AF=0.2393;AA=T|||;VT=SNP
3	60472673	rs2362889	G	A	100	PASS	AC=886;AF=0.176917;AN=5008;NS=2504;DP=18155;EAS_AF=0.3829;AMR_AF=0.1787;AFR_AF=0.0651;EUR_AF=0.0586;SAS_AF=0.2362;AA=G|||;VT=SNP
3	60472710	rs410072	C	T	100	PASS	AC=1657;AF=0.330871;AN=5008;NS=2504;DP=18036;EAS_AF=0.4802;AMR_AF=0.3055;AFR_AF=0.3593;EUR_AF=0.1481;SAS_AF=0.3446;AA=T|||;VT=SNP
3	60472815	rs2362892	C	A	100	PASS	AC=903;AF=0.180312;AN=5008;NS=2504;DP=21160;EAS_AF=0.3829;AMR_AF=0.1844;AFR_AF=0.0658;EUR_AF=0.0676;SAS_AF=0.2393;AA=C|||;VT=SNP
3	60472883	rs1447972	C	G	100	PASS	AC=2955;AF=0.590056;AN=5008;NS=2504;DP=20552;EAS_AF=0.5218;AMR_AF=0.6499;AFR_AF=0.4251;EUR_AF=0.7952;SAS_AF=0.6299;AA=C|||;VT=SNP
3	60472970	rs2362894	C	G	100	PASS	AC=887;AF=0.177117;AN=5008;NS=2504;DP=20334;EAS_AF=0.3829;AMR_AF=0.1787;AFR_AF=0.0658;EUR_AF=0.0586;SAS_AF=0.2362;AA=C|||;VT=SNP
3	60473029	rs4485674	C	G	100	PASS	AC=887;AF=0.177117;AN=5008;NS=2504;DP=20586;EAS_AF=0.3829;AMR_AF=0.1787;AFR_AF=0.0658;EUR_AF=0.0586;SAS_AF=0.2362;AA=G|||;VT=SNP
3	60473033	rs2734352	A	C	100	PASS	AC=1870;AF=0.373403;AN=5008;NS=2504;DP=20630;EAS_AF=0.4802;AMR_AF=0.3285;AFR_AF=0.5068;EUR_AF=0.1501;SAS_AF=0.3446;AA=C|||;VT=SNP
3	60473213	rs71313774	C	T	100	PASS	AC=61;AF=0.0121805;AN=5008;NS=2504;DP=21421;EAS_AF=0;AMR_AF=0.0259;AFR_AF=0.0008;EUR_AF=0.0348;SAS_AF=0.0072;AA=c|||;VT=SNP
3	60473265	rs9861820	C	G	100	PASS	AC=902;AF=0.180112;AN=5008;NS=2504;DP=21572;EAS_AF=0.3829;AMR_AF=0.1844;AFR_AF=0.0651;EUR_AF=0.0676;SAS_AF=0.2393;AA=G|||;VT=SNP
3	60473289	rs9824052	A	C	100	PASS	AC=903;AF=0.180312;AN=5008;NS=2504;DP=21047;EAS_AF=0.3829;AMR_AF=0.1844;AFR_AF=0.0651;EUR_AF=0.0676;SAS_AF=0.2403;AA=A|||;VT=SNP
3	60473370	rs17063275	G	A	100	PASS	AC=242;AF=0.0483227;AN=5008;NS=2504;DP=6024;EAS_AF=0.0397;AMR_AF=0.0447;AFR_AF=0.0234;EUR_AF=0.0447;SAS_AF=0.0971;AA=G|||;VT=SNP
3	60473475	rs394509	A	G	100	PASS	AC=1667;AF=0.332867;AN=5008;NS=2504;DP=20745;EAS_AF=0.4812;AMR_AF=0.3026;AFR_AF=0.3669;EUR_AF=0.1481;SAS_AF=0.3456;AA=G|||;VT=SNP
3	60473498	rs9882078	T	C	100	PASS	AC=905;AF=0.180711;AN=5008;NS=2504;DP=20884;EAS_AF=0.3829;AMR_AF=0.1844;AFR_AF=0.0651;EUR_AF=0.0676;SAS_AF=0.2423;AA=C|||;VT=SNP
3	60473555	rs9862176	C	G	100	PASS	AC=903;AF=0.180312;AN=5008;NS=2504;DP=20018;EAS_AF=0.3829;AMR_AF=0.1844;AFR_AF=0.0643;EUR_AF=0.0676;SAS_AF=0.2413;AA=C|||;VT=SNP
3	60473672	rs440450	A	T	100	PASS	AC=2045;AF=0.408347;AN=5008;NS=2504;DP=20044;EAS_AF=0.4802;AMR_AF=0.3573;AFR_AF=0.556;EUR_AF=0.2087;SAS_AF=0.3763;AA=T|||;VT=SNP
3	60473698	rs9828307	A	G	100	PASS	AC=889;AF=0.177516;AN=5008;NS=2504;DP=20149;EAS_AF=0.3829;AMR_AF=0.1787;AFR_AF=0.0651;EUR_AF=0.0586;SAS_AF=0.2393;AA=A|||;VT=SNP
3	60473905	rs13081317	C	T	100	PASS	AC=344;AF=0.0686901;AN=5008;NS=2504;DP=19935;EAS_AF=0.0397;AMR_AF=0.0591;AFR_AF=0.0991;EUR_AF=0.0437;SAS_AF=0.09;AA=C|||;VT=SNP
3	60473941	rs76674797	G	C	100	PASS	AC=902;AF=0.180112;AN=5008;NS=2504;DP=19440;EAS_AF=0.3829;AMR_AF=0.1844;AFR_AF=0.0643;EUR_AF=0.0676;SAS_AF=0.2403;AA=G|||;VT=SNP
3	60473943	rs991783	T	C	100	PASS	AC=415;AF=0.0828674;AN=5008;NS=2504;DP=19436;EAS_AF=0;AMR_AF=0.0562;AFR_AF=0.2163;EUR_AF=0.0606;SAS_AF=0.0297;AA=T|||;VT=SNP
3	60473950	rs77485171	A	G	100	PASS	AC=904;AF=0.180511;AN=5008;NS=2504;DP=19433;EAS_AF=0.3839;AMR_AF=0.1844;AFR_AF=0.0651;EUR_AF=0.0676;SAS_AF=0.2403;AA=A|||;VT=SNP
3	60473968	rs13061510	T	C	100	PASS	AC=258;AF=0.0515176;AN=5008;NS=2504;DP=18796;EAS_AF=0.0397;AMR_AF=0.0432;AFR_AF=0.0189;EUR_AF=0.0547;SAS_AF=0.1104;AA=T|||;VT=SNP
3	60474215	rs430036	G	A	100	PASS	AC=1139;AF=0.227436;AN=5008;NS=2504;DP=18373;EAS_AF=0.3829;AMR_AF=0.2305;AFR_AF=0.1899;EUR_AF=0.0994;SAS_AF=0.2474;AA=A|||;VT=SNP
3	60474379	rs430270	C	A	100	PASS	AC=1981;AF=0.395567;AN=5008;NS=2504;DP=17417;EAS_AF=0.4732;AMR_AF=0.353;AFR_AF=0.5333;EUR_AF=0.2008;SAS_AF=0.3599;AA=A|||;VT=SNP
3	60474501	rs10222349	T	G	100	PASS	AC=888;AF=0.177316;AN=5008;NS=2504;DP=16880;EAS_AF=0.3819;AMR_AF=0.1787;AFR_AF=0.0651;EUR_AF=0.0586;SAS_AF=0.2393;AA=G|||;VT=SNP
3	60474774	rs73100284	G	C	100	PASS	AC=62;AF=0.0123802;AN=5008;NS=2504;DP=17628;EAS_AF=0.001;AMR_AF=0.0159;AFR_AF=0.003;EUR_AF=0.0398;SAS_AF=0.0061;AA=G|||;VT=SNP
3	60474934	rs391000	C	T	100	PASS	AC=147;AF=0.029353;AN=5008;NS=2504;DP=16240;EAS_AF=0;AMR_AF=0.0375;AFR_AF=0.0651;EUR_AF=0.0298;SAS_AF=0.0051;AA=C|||;VT=SNP
3	60475058	rs12053887	T	C	100	PASS	AC=906;AF=0.180911;AN=5008;NS=2504;DP=17292;EAS_AF=0.3819;AMR_AF=0.1859;AFR_AF=0.0651;EUR_AF=0.0676;SAS_AF=0.2434;AA=T|||;VT=SNP
3	60475230	rs1447973	T	G	100	PASS	AC=906;AF=0.180911;AN=5008;NS=2504;DP=17345;EAS_AF=0.3819;AMR_AF=0.1859;AFR_AF=0.0651;EUR_AF=0.0676;SAS_AF=0.2434;AA=T|||;VT=SNP
3	60475269	rs375127	G	A	100	PASS	AC=1138;AF=0.227236;AN=5008;NS=2504;DP=17588;EAS_AF=0.3819;AMR_AF=0.232;AFR_AF=0.1899;EUR_AF=0.0994;SAS_AF=0.2464;AA=A|||;VT=SNP
3	60475305	rs9817027	T	A	100	PASS	AC=905;AF=0.180711;AN=5008;NS=2504;DP=18155;EAS_AF=0.3829;AMR_AF=0.1859;AFR_AF=0.0643;EUR_AF=0.0676;SAS_AF=0.2423;AA=T|||;VT=SNP
3	60475525	rs378177	G	C	100	PASS	AC=78;AF=0.0155751;AN=5008;NS=2504;DP=18427;EAS_AF=0;AMR_AF=0.0159;AFR_AF=0.0008;EUR_AF=0.0586;SAS_AF=0.0072;AA=G|||;VT=SNP
3	60475616	rs397227	G	A	100	PASS	AC=238;AF=0.047524;AN=5008;NS=2504;DP=18884;EAS_AF=0;AMR_AF=0.0461;AFR_AF=0.1278;EUR_AF=0.0318;SAS_AF=0.0051;AA=G|||;VT=SNP
3	60475639	rs9817511	T	C	100	PASS	AC=905;AF=0.180711;AN=5008;NS=2504;DP=18890;EAS_AF=0.3819;AMR_AF=0.1873;AFR_AF=0.0643;EUR_AF=0.0676;SAS_AF=0.2423;AA=T|||;VT=SNP
3	60475750	rs79213821	T	G	100	PASS	AC=41;AF=0.0081869;AN=5008;NS=2504;DP=20289;EAS_AF=0;AMR_AF=0.0101;AFR_AF=0.0015;EUR_AF=0.0288;SAS_AF=0.0031;AA=T|||;VT=SNP
3	60475801	rs73833928	T	C	100	PASS	AC=164;AF=0.0327476;AN=5008;NS=2504;DP=20853;EAS_AF=0;AMR_AF=0.0303;AFR_AF=0.0416;EUR_AF=0.0586;SAS_AF=0.0297;AA=T|||;VT=SNP
3	60475920	rs71313775	C	A	100	PASS	AC=238;AF=0.047524;AN=5008;NS=2504;DP=18365;EAS_AF=0.0397;AMR_AF=0.0447;AFR_AF=0.0227;EUR_AF=0.0437;SAS_AF=0.0951;AA=C|||;VT=SNP
3	60475932	rs71313776	T	C	100	PASS	AC=268;AF=0.0535144;AN=5008;NS=2504;DP=18663;EAS_AF=0.0417;AMR_AF=0.0461;AFR_AF=0.0424;EUR_AF=0.0437;SAS_AF=0.0961;AA=T|||;VT=SNP
3	60476025	rs385483	G	A	100	PASS	AC=2025;AF=0.404353;AN=5008;NS=2504;DP=17349;EAS_AF=0.4782;AMR_AF=0.3573;AFR_AF=0.5454;EUR_AF=0.2068;SAS_AF=0.3742;AA=A|||;VT=SNP
3	60476035	rs9877308	C	A	100	PASS	AC=890;AF=0.177716;AN=5008;NS=2504;DP=17400;EAS_AF=0.3819;AMR_AF=0.1816;AFR_AF=0.0643;EUR_AF=0.0596;SAS_AF=0.2393;AA=A|||;VT=SNP
3	60476079	rs9822030	T	C	100	PASS	AC=941;AF=0.187899;AN=5008;NS=2504;DP=18898;EAS_AF=0.3819;AMR_AF=0.1888;AFR_AF=0.09;EUR_AF=0.0676;SAS_AF=0.2434;AA=T|||;VT=SNP
3	60476246	rs12330860	C	T	100	PASS	AC=906;AF=0.180911;AN=5008;NS=2504;DP=16565;EAS_AF=0.3819;AMR_AF=0.1873;AFR_AF=0.0643;EUR_AF=0.0676;SAS_AF=0.2434;AA=T|||;VT=SNP
3	60476658	rs12330869	G	C	100	PASS	AC=1798;AF=0.359026;AN=5008;NS=2504;DP=19303;EAS_AF=0.4792;AMR_AF=0.3098;AFR_AF=0.4251;EUR_AF=0.174;SAS_AF=0.3712;AA=C|||;VT=SNP
3	60476806	rs73833929	A	C	100	PASS	AC=479;AF=0.095647;AN=5008;NS=2504;DP=20603;EAS_AF=0.001;AMR_AF=0.0548;AFR_AF=0.2632;EUR_AF=0.0626;SAS_AF=0.0297;AA=A|||;VT=SNP
3	60476875	rs13099360	A	G	100	PASS	AC=637;AF=0.127196;AN=5008;NS=2504;DP=19921;EAS_AF=0.0764;AMR_AF=0.0692;AFR_AF=0.2451;EUR_AF=0.0447;SAS_AF=0.1462;AA=A|||;VT=SNP
3	60476939	rs13079397	T	C	100	PASS	AC=292;AF=0.0583067;AN=5008;NS=2504;DP=19224;EAS_AF=0.0764;AMR_AF=0.0432;AFR_AF=0.0219;EUR_AF=0.0427;SAS_AF=0.1155;AA=T|||;VT=SNP
3	60477413	rs7646323	T	G	100	PASS	AC=2764;AF=0.551917;AN=5008;NS=2504;DP=16448;EAS_AF=0.5516;AMR_AF=0.4654;AFR_AF=0.6868;EUR_AF=0.3907;SAS_AF=0.5971;AA=T|||;VT=SNP
3	60477431	rs9311766	T	G	100	PASS	AC=964;AF=0.192492;AN=5008;NS=2504;DP=16130;EAS_AF=0.3522;AMR_AF=0.1844;AFR_AF=0.1278;EUR_AF=0.0586;SAS_AF=0.2587;AA=T|||;VT=SNP
3	60477467	rs141909071	T	C	100	PASS	AC=96;AF=0.0191693;AN=5008;NS=2504;DP=16114;EAS_AF=0.001;AMR_AF=0.0231;AFR_AF=0.0008;EUR_AF=0.0219;SAS_AF=0.0573;AA=T|||;VT=SNP
3	60478816	rs9858462	T	C	100	PASS	AC=876;AF=0.17492;AN=5008;NS=2504;DP=19536;EAS_AF=0.3552;AMR_AF=0.1787;AFR_AF=0.0582;EUR_AF=0.0596;SAS_AF=0.2628;AA=T|||;VT=SNP
3	60479380	rs242219	T	C	100	PASS	AC=2186;AF=0.436502;AN=5008;NS=2504;DP=18393;EAS_AF=0.4306;AMR_AF=0.5014;AFR_AF=0.3101;EUR_AF=0.5089;SAS_AF=0.4928;AA=T|||;VT=SNP
3	60479543	rs73100291	G	A	100	PASS	AC=137;AF=0.0273562;AN=5008;NS=2504;DP=16283;EAS_AF=0;AMR_AF=0.0245;AFR_AF=0.0151;EUR_AF=0.0746;SAS_AF=0.0256;AA=G|||;VT=SNP
3	60479568	rs146283925	A	G	100	PASS	AC=55;AF=0.0109824;AN=5008;NS=2504;DP=16746;EAS_AF=0;AMR_AF=0.0115;AFR_AF=0.0015;EUR_AF=0.0268;SAS_AF=0.0184;AA=A|||;VT=SNP
3	60479647	rs242222	A	C	100	PASS	AC=136;AF=0.0271565;AN=5008;NS=2504;DP=17364;EAS_AF=0;AMR_AF=0.0418;AFR_AF=0.0378;EUR_AF=0.0457;SAS_AF=0.0112;AA=A|||;VT=SNP
3	60479781	rs73100293	T	G	100	PASS	AC=179;AF=0.0357428;AN=5008;NS=2504;DP=18485;EAS_AF=0;AMR_AF=0.0274;AFR_AF=0.0318;EUR_AF=0.0905;SAS_AF=0.0276;AA=T|||;VT=SNP
3	60479877	rs76778230	A	G	100	PASS	AC=242;AF=0.0483227;AN=5008;NS=2504;DP=17915;EAS_AF=0.0605;AMR_AF=0.0706;AFR_AF=0.0522;EUR_AF=0.0487;SAS_AF=0.0143;AA=A|||;VT=SNP
3	60480019	rs9881665	A	G	100	PASS	AC=606;AF=0.121006;AN=5008;NS=2504;DP=18894;EAS_AF=0.001;AMR_AF=0.1009;AFR_AF=0.3464;EUR_AF=0.0656;SAS_AF=0.0112;AA=A|||;VT=SNP
3	60480252	rs2121864	T	C	100	PASS	AC=3912;AF=0.78115;AN=5008;NS=2504;DP=19695;EAS_AF=0.8661;AMR_AF=0.7363;AFR_AF=0.7186;EUR_AF=0.7674;SAS_AF=0.8241;AA=T|||;VT=SNP
3	60480392	rs242224	T	C	100	PASS	AC=585;AF=0.116813;AN=5008;NS=2504;DP=19160;EAS_AF=0.001;AMR_AF=0.1182;AFR_AF=0.2231;EUR_AF=0.1789;SAS_AF=0.0276;AA=T|||;VT=SNP
3	60480401	rs2594268	C	T	100	PASS	AC=4178;AF=0.834265;AN=5008;NS=2504;DP=19095;EAS_AF=0.88;AMR_AF=0.8674;AFR_AF=0.8048;EUR_AF=0.7724;SAS_AF=0.8671;AA=c|||;VT=SNP
3	60480477	rs242225	T	C	100	PASS	AC=3021;AF=0.603235;AN=5008;NS=2504;DP=21495;EAS_AF=0.3036;AMR_AF=0.5519;AFR_AF=0.8389;EUR_AF=0.7167;SAS_AF=0.5133;AA=T|||;VT=SNP
3	60480546	rs2362897	T	G	100	PASS	AC=1114;AF=0.222444;AN=5008;NS=2504;DP=22139;EAS_AF=0.3571;AMR_AF=0.1787;AFR_AF=0.1225;EUR_AF=0.17;SAS_AF=0.3037;AA=T|||;VT=SNP
3	60480676	rs9848952	C	T	100	PASS	AC=2513;AF=0.501797;AN=5008;NS=2504;DP=20559;EAS_AF=0.5823;AMR_AF=0.4798;AFR_AF=0.5832;EUR_AF=0.2684;SAS_AF=0.5644;AA=T|||;VT=SNP
3	60480873	rs9849539	G	A	100	PASS	AC=2068;AF=0.412939;AN=5008;NS=2504;DP=19569;EAS_AF=0.3433;AMR_AF=0.3718;AFR_AF=0.6399;EUR_AF=0.2913;SAS_AF=0.3323;AA=G|||;VT=SNP
3	60480932	rs9869160	T	G	100	PASS	AC=1428;AF=0.285144;AN=5008;NS=2504;DP=19781;EAS_AF=0.38;AMR_AF=0.3213;AFR_AF=0.1475;EUR_AF=0.2922;SAS_AF=0.3405;AA=T|||;VT=SNP
3	60481232	rs74898433	G	A	100	PASS	AC=78;AF=0.0155751;AN=5008;NS=2504;DP=15459;EAS_AF=0;AMR_AF=0.013;AFR_AF=0;EUR_AF=0.0109;SAS_AF=0.0593;AA=G|||;VT=SNP
3	60481375	rs142518667	G	C	100	PASS	AC=41;AF=0.0081869;AN=5008;NS=2504;DP=17229;EAS_AF=0;AMR_AF=0.0086;AFR_AF=0.0015;EUR_AF=0.0288;SAS_AF=0.0041;AA=G|||;VT=SNP
3	60481410	rs2197750	C	T	100	PASS	AC=849;AF=0.169529;AN=5008;NS=2504;DP=17472;EAS_AF=0.3591;AMR_AF=0.0735;AFR_AF=0.1437;EUR_AF=0.0527;SAS_AF=0.1973;AA=C|||;VT=SNP
3	60481459	rs2197751	C	T	100	PASS	AC=2709;AF=0.540935;AN=5008;NS=2504;DP=17918;EAS_AF=0.8075;AMR_AF=0.4971;AFR_AF=0.4145;EUR_AF=0.4314;SAS_AF=0.5808;AA=T|||;VT=SNP
3	60482131	rs72882134	G	A	100	PASS	AC=708;AF=0.141374;AN=5008;NS=2504;DP=17916;EAS_AF=0.3125;AMR_AF=0.0548;AFR_AF=0.1059;EUR_AF=0.0288;SAS_AF=0.1902;AA=G|||;VT=SNP
3	60482500	rs115774176	C	G	100	PASS	AC=47;AF=0.00938498;AN=5008;NS=2504;DP=19189;EAS_AF=0;AMR_AF=0.0101;AFR_AF=0.0015;EUR_AF=0.0338;SAS_AF=0.0041;AA=C|||;VT=SNP
3	60482556	rs6801616	T	C	100	PASS	AC=2991;AF=0.597244;AN=5008;NS=2504;DP=19091;EAS_AF=0.7401;AMR_AF=0.4251;AFR_AF=0.7216;EUR_AF=0.4304;SAS_AF=0.5757;AA=C|||;VT=SNP
3	60482652	rs114857806	G	C	100	PASS	AC=41;AF=0.0081869;AN=5008;NS=2504;DP=19448;EAS_AF=0;AMR_AF=0.0086;AFR_AF=0.0015;EUR_AF=0.0288;SAS_AF=0.0041;AA=G|||;VT=SNP
3	60482695	rs72882135	A	T	100	PASS	AC=714;AF=0.142572;AN=5008;NS=2504;DP=18827;EAS_AF=0.3155;AMR_AF=0.0562;AFR_AF=0.1067;EUR_AF=0.0288;SAS_AF=0.1912;AA=A|||;VT=SNP
3	60483338	rs78456488	G	C	100	PASS	AC=95;AF=0.0189696;AN=5008;NS=2504;DP=17199;EAS_AF=0.0466;AMR_AF=0.0144;AFR_AF=0.0061;EUR_AF=0.0239;SAS_AF=0.0061;AA=G|||;VT=SNP
3	60483364	rs6789802	C	T	100	PASS	AC=2916;AF=0.582268;AN=5008;NS=2504;DP=16891;EAS_AF=0.7331;AMR_AF=0.4222;AFR_AF=0.674;EUR_AF=0.4215;SAS_AF=0.5818;AA=T|||;VT=SNP
3	60483613	rs11708700	A	T	100	PASS	AC=3113;AF=0.621605;AN=5008;NS=2504;DP=20152;EAS_AF=0.7351;AMR_AF=0.4971;AFR_AF=0.671;EUR_AF=0.5547;SAS_AF=0.5951;AA=T|||;VT=SNP
3	60483695	rs28594929	G	C	100	PASS	AC=631;AF=0.125998;AN=5008;NS=2504;DP=19350;EAS_AF=0.1845;AMR_AF=0.1801;AFR_AF=0.0651;EUR_AF=0.159;SAS_AF=0.0757;AA=G|||;VT=SNP
3	60483784	rs115782347	G	A	100	PASS	AC=96;AF=0.0191693;AN=5008;NS=2504;DP=16389;EAS_AF=0.0466;AMR_AF=0.0144;AFR_AF=0.0061;EUR_AF=0.0239;SAS_AF=0.0072;AA=G|||;VT=SNP
3	60483876	rs75793140	T	G	100	PASS	AC=815;AF=0.16274;AN=5008;NS=2504;DP=16767;EAS_AF=0.0744;AMR_AF=0.1729;AFR_AF=0.09;EUR_AF=0.2525;SAS_AF=0.2526;AA=T|||;VT=SNP
3	60483918	rs73101807	A	G	100	PASS	AC=397;AF=0.0792732;AN=5008;NS=2504;DP=15734;EAS_AF=0.1131;AMR_AF=0.0432;AFR_AF=0.0673;EUR_AF=0.0934;SAS_AF=0.0716;AA=A|||;VT=SNP
3	60483925	rs79012902	T	C	100	PASS	AC=94;AF=0.01877;AN=5008;NS=2504;DP=15562;EAS_AF=0.001;AMR_AF=0.0173;AFR_AF=0.0015;EUR_AF=0.0129;SAS_AF=0.0675;AA=T|||;VT=SNP
3	60484167	rs73101811	C	T	100	PASS	AC=81;AF=0.0161741;AN=5008;NS=2504;DP=15031;EAS_AF=0.001;AMR_AF=0.0159;AFR_AF=0.0008;EUR_AF=0.0577;SAS_AF=0.0102;AA=C|||;VT=SNP
3	60484203	rs17817118	A	G	100	PASS	AC=362;AF=0.0722843;AN=5008;NS=2504;DP=16082;EAS_AF=0.1131;AMR_AF=0.0403;AFR_AF=0.0431;EUR_AF=0.0924;SAS_AF=0.0716;AA=A|||;VT=SNP
3	60484283	rs28373656	C	T	100	PASS	AC=628;AF=0.125399;AN=5008;NS=2504;DP=15368;EAS_AF=0.1825;AMR_AF=0.1801;AFR_AF=0.0651;EUR_AF=0.1581;SAS_AF=0.0757;AA=C|||;VT=SNP
3	60484345	rs17765996	G	C	100	PASS	AC=42;AF=0.00838658;AN=5008;NS=2504;DP=16407;EAS_AF=0;AMR_AF=0;AFR_AF=0.0015;EUR_AF=0.0159;SAS_AF=0.0245;AA=G|||;VT=SNP
3	60484433	rs6793324	C	T	100	PASS	AC=3165;AF=0.631989;AN=5008;NS=2504;DP=16025;EAS_AF=0.7321;AMR_AF=0.4971;AFR_AF=0.7141;EUR_AF=0.5537;SAS_AF=0.5941;AA=T|||;VT=SNP
3	60484491	rs17063329	C	G	100	PASS	AC=717;AF=0.143171;AN=5008;NS=2504;DP=17318;EAS_AF=0.3155;AMR_AF=0.0562;AFR_AF=0.1097;EUR_AF=0.0288;SAS_AF=0.1902;AA=C|||;VT=SNP
3	60484566	rs74696695	C	T	100	PASS	AC=541;AF=0.108027;AN=5008;NS=2504;DP=17511;EAS_AF=0.0774;AMR_AF=0.0893;AFR_AF=0.0371;EUR_AF=0.1203;SAS_AF=0.2362;AA=C|||;VT=SNP
3	60485139	rs242226	T	G	100	PASS	AC=35;AF=0.00698882;AN=5008;NS=2504;DP=15907;EAS_AF=0;AMR_AF=0.0101;AFR_AF=0.0008;EUR_AF=0.0249;SAS_AF=0.002;AA=T|||;VT=SNP
3	60485203	rs58988599	T	C	100	PASS	AC=979;AF=0.195487;AN=5008;NS=2504;DP=14697;EAS_AF=0.121;AMR_AF=0.1239;AFR_AF=0.3033;EUR_AF=0.1451;SAS_AF=0.229;AA=C|||;VT=SNP
3	60485218	rs9871322	G	A	100	PASS	AC=1561;AF=0.311701;AN=5008;NS=2504;DP=14953;EAS_AF=0.4901;AMR_AF=0.3141;AFR_AF=0.1936;EUR_AF=0.3161;SAS_AF=0.2812;AA=G|||;VT=SNP
3	60485264	rs56073239	A	G	100	PASS	AC=352;AF=0.0702875;AN=5008;NS=2504;DP=14466;EAS_AF=0.1151;AMR_AF=0.0403;AFR_AF=0.0219;EUR_AF=0.1014;SAS_AF=0.0787;AA=A|||;VT=SNP
3	60485280	rs77312360	G	A	100	PASS	AC=632;AF=0.126198;AN=5008;NS=2504;DP=13910;EAS_AF=0.3056;AMR_AF=0.0548;AFR_AF=0.053;EUR_AF=0.0288;SAS_AF=0.1912;AA=G|||;VT=SNP
3	60485293	rs57311618	A	G	100	PASS	AC=1158;AF=0.23123;AN=5008;NS=2504;DP=13949;EAS_AF=0.0734;AMR_AF=0.1427;AFR_AF=0.469;EUR_AF=0.1441;SAS_AF=0.2249;AA=G|||;VT=SNP
3	60485407	rs75135899	C	T	100	PASS	AC=631;AF=0.125998;AN=5008;NS=2504;DP=16489;EAS_AF=0.1151;AMR_AF=0.1916;AFR_AF=0.0189;EUR_AF=0.1392;SAS_AF=0.2219;AA=T|||;VT=SNP
3	60485640	rs35486781	A	G	100	PASS	AC=663;AF=0.132388;AN=5008;NS=2504;DP=17474;EAS_AF=0.0734;AMR_AF=0.1066;AFR_AF=0.1263;EUR_AF=0.1332;SAS_AF=0.2188;AA=A|||;VT=SNP
3	60485733	rs17031605	G	C	100	PASS	AC=1620;AF=0.323482;AN=5008;NS=2504;DP=19282;EAS_AF=0.4593;AMR_AF=0.1354;AFR_AF=0.4924;EUR_AF=0.1461;SAS_AF=0.271;AA=C|||;VT=SNP
3	60485737	rs34074099	T	G	100	PASS	AC=634;AF=0.126597;AN=5008;NS=2504;DP=19132;EAS_AF=0.0784;AMR_AF=0.1009;AFR_AF=0.1014;EUR_AF=0.1342;SAS_AF=0.2209;AA=T|||;VT=SNP
3	60485823	rs6763524	T	C	100	PASS	AC=664;AF=0.132588;AN=5008;NS=2504;DP=18265;EAS_AF=0.0833;AMR_AF=0.219;AFR_AF=0.0885;EUR_AF=0.2475;SAS_AF=0.0634;AA=T|||;VT=SNP
3	60486579	rs6764060	A	G	100	PASS	AC=1909;AF=0.38119;AN=5008;NS=2504;DP=15152;EAS_AF=0.501;AMR_AF=0.3228;AFR_AF=0.3699;EUR_AF=0.3638;SAS_AF=0.3323;AA=A|||;VT=SNP
3	60486655	rs75387199	C	T	100	PASS	AC=634;AF=0.126597;AN=5008;NS=2504;DP=15679;EAS_AF=0.3075;AMR_AF=0.0533;AFR_AF=0.0522;EUR_AF=0.0288;SAS_AF=0.1933;AA=c|||;VT=SNP
3	60486801	rs149671273	A	G	100	PASS	AC=20;AF=0.00399361;AN=5008;NS=2504;DP=17758;EAS_AF=0;AMR_AF=0;AFR_AF=0.0015;EUR_AF=0.0179;SAS_AF=0;AA=A|||;VT=SNP
3	60486957	rs6767126	T	C	100	PASS	AC=323;AF=0.0644968;AN=5008;NS=2504;DP=19394;EAS_AF=0;AMR_AF=0.0317;AFR_AF=0.2027;EUR_AF=0.0288;SAS_AF=0.0041;AA=T|||;VT=SNP
3	60487014	rs9881669	G	A	100	PASS	AC=652;AF=0.130192;AN=5008;NS=2504;DP=18134;EAS_AF=0.0823;AMR_AF=0.2176;AFR_AF=0.0877;EUR_AF=0.2386;SAS_AF=0.0634;AA=G|||;VT=SNP
3	60487074	rs17661314	A	C	100	PASS	AC=480;AF=0.0958466;AN=5008;NS=2504;DP=19185;EAS_AF=0.1111;AMR_AF=0.0476;AFR_AF=0.1218;EUR_AF=0.0974;SAS_AF=0.0777;AA=A|||;VT=SNP
3	60487150	rs13098406	A	G	100	PASS	AC=561;AF=0.112021;AN=5008;NS=2504;DP=18841;EAS_AF=0.0734;AMR_AF=0.0879;AFR_AF=0.0711;EUR_AF=0.1213;SAS_AF=0.2147;AA=A|||;VT=SNP
3	60487181	rs13098699	C	T	100	PASS	AC=481;AF=0.0960463;AN=5008;NS=2504;DP=18597;EAS_AF=0.0734;AMR_AF=0.0836;AFR_AF=0.0121;EUR_AF=0.1213;SAS_AF=0.2157;AA=C|||;VT=SNP
3	60487247	rs9881736	C	T	100	PASS	AC=646;AF=0.128994;AN=5008;NS=2504;DP=18550;EAS_AF=0.0823;AMR_AF=0.219;AFR_AF=0.0825;EUR_AF=0.2386;SAS_AF=0.0634;AA=C|||;VT=SNP
3	60487313	rs2121865	C	T	100	PASS	AC=2491;AF=0.497404;AN=5008;NS=2504;DP=16379;EAS_AF=0.6161;AMR_AF=0.4107;AFR_AF=0.4191;EUR_AF=0.4871;SAS_AF=0.5532;AA=T|||;VT=SNP
3	60487327	rs75790563	C	T	100	PASS	AC=92;AF=0.0183706;AN=5008;NS=2504;DP=16543;EAS_AF=0.0427;AMR_AF=0.0014;AFR_AF=0.0023;EUR_AF=0.0179;SAS_AF=0.0276;AA=C|||;VT=SNP
3	60487573	rs17609657	A	G	100	PASS	AC=352;AF=0.0702875;AN=5008;NS=2504;DP=21673;EAS_AF=0.1111;AMR_AF=0.0346;AFR_AF=0.034;EUR_AF=0.0944;SAS_AF=0.0777;AA=A|||;VT=SNP
3	60487578	rs17609699	G	A	100	PASS	AC=556;AF=0.111022;AN=5008;NS=2504;DP=21874;EAS_AF=0.1151;AMR_AF=0.0836;AFR_AF=0.0325;EUR_AF=0.1272;SAS_AF=0.2157;AA=A|||;VT=SNP
3	60487667	rs73101888	G	A	100	PASS	AC=89;AF=0.0177716;AN=5008;NS=2504;DP=20845;EAS_AF=0.001;AMR_AF=0.0187;AFR_AF=0.003;EUR_AF=0.0676;SAS_AF=0.0031;AA=G|||;VT=SNP
3	60487688	rs12493686	C	T	100	PASS	AC=680;AF=0.135783;AN=5008;NS=2504;DP=20113;EAS_AF=0.0823;AMR_AF=0.2219;AFR_AF=0.1074;EUR_AF=0.2376;SAS_AF=0.0634;AA=C|||;VT=SNP
3	60487914	rs4608644	C	T	100	PASS	AC=2794;AF=0.557907;AN=5008;NS=2504;DP=21686;EAS_AF=0.6121;AMR_AF=0.4467;AFR_AF=0.6127;EUR_AF=0.501;SAS_AF=0.5654;AA=T|||;VT=SNP
3	60488133	rs17609762	C	G	100	PASS	AC=350;AF=0.0698882;AN=5008;NS=2504;DP=19338;EAS_AF=0.1091;AMR_AF=0.0346;AFR_AF=0.0356;EUR_AF=0.0924;SAS_AF=0.0777;AA=C|||;VT=SNP
3	60488291	rs55996445	T	C	100	PASS	AC=316;AF=0.063099;AN=5008;NS=2504;DP=19652;EAS_AF=0.1091;AMR_AF=0.0331;AFR_AF=0.0106;EUR_AF=0.0924;SAS_AF=0.0777;AA=T|||;VT=SNP
3	60488470	rs17609783	C	T	100	PASS	AC=317;AF=0.0632987;AN=5008;NS=2504;DP=19016;EAS_AF=0.1091;AMR_AF=0.0331;AFR_AF=0.0113;EUR_AF=0.0924;SAS_AF=0.0777;AA=T|||;VT=SNP
3	60488694	rs13100448	T	C	100	PASS	AC=1261;AF=0.251797;AN=5008;NS=2504;DP=18749;EAS_AF=0.1448;AMR_AF=0.2522;AFR_AF=0.4062;EUR_AF=0.1531;SAS_AF=0.2546;AA=T|||;VT=SNP
3	60488758	rs9985430	C	T	100	PASS	AC=2002;AF=0.39976;AN=5008;NS=2504;DP=18928;EAS_AF=0.2629;AMR_AF=0.3934;AFR_AF=0.4705;EUR_AF=0.4761;SAS_AF=0.3712;AA=C|||;VT=SNP
3	60488814	rs56829862	A	G	100	PASS	AC=733;AF=0.146366;AN=5008;NS=2504;DP=19126;EAS_AF=0.3353;AMR_AF=0.0634;AFR_AF=0.0991;EUR_AF=0.0278;SAS_AF=0.1963;AA=A|||;VT=SNP
3	60488827	rs12498050	T	C	100	PASS	AC=1231;AF=0.245807;AN=5008;NS=2504;DP=19149;EAS_AF=0.1528;AMR_AF=0.2536;AFR_AF=0.3722;EUR_AF=0.159;SAS_AF=0.2546;AA=T|||;VT=SNP
3	60488975	rs9985431	C	G	100	PASS	AC=787;AF=0.157149;AN=5008;NS=2504;DP=19131;EAS_AF=0.1101;AMR_AF=0.1427;AFR_AF=0.1006;EUR_AF=0.331;SAS_AF=0.1135;AA=C|||;VT=SNP
3	60489071	rs17080828	T	C	100	PASS	AC=684;AF=0.136581;AN=5008;NS=2504;DP=17579;EAS_AF=0.3095;AMR_AF=0.0533;AFR_AF=0.0946;EUR_AF=0.0239;SAS_AF=0.1902;AA=T|||;VT=SNP
3	60489074	rs12488248	A	G	100	PASS	AC=2038;AF=0.406949;AN=5008;NS=2504;DP=17687;EAS_AF=0.2649;AMR_AF=0.3991;AFR_AF=0.4849;EUR_AF=0.4861;SAS_AF=0.3722;AA=A|||;VT=SNP
3	60489116	rs6771504	A	G	100	PASS	AC=2018;AF=0.402955;AN=5008;NS=2504;DP=16857;EAS_AF=0.2649;AMR_AF=0.3963;AFR_AF=0.4735;EUR_AF=0.4851;SAS_AF=0.3701;AA=A|||;VT=SNP
3	60489139	rs6774103	T	G	100	PASS	AC=2024;AF=0.404153;AN=5008;NS=2504;DP=16904;EAS_AF=0.2649;AMR_AF=0.3963;AFR_AF=0.4735;EUR_AF=0.492;SAS_AF=0.3691;AA=T|||;VT=SNP
3	60489370	rs6776721	T	A	100	PASS	AC=2043;AF=0.407947;AN=5008;NS=2504;DP=16954;EAS_AF=0.2649;AMR_AF=0.3963;AFR_AF=0.4864;EUR_AF=0.492;SAS_AF=0.3712;AA=A|||;VT=SNP
3	60489462	rs13059195	T	C	100	PASS	AC=1236;AF=0.246805;AN=5008;NS=2504;DP=16391;EAS_AF=0.1538;AMR_AF=0.2507;AFR_AF=0.3752;EUR_AF=0.159;SAS_AF=0.2566;AA=T|||;VT=SNP
3	60489707	rs35251804	T	A	100	PASS	AC=1252;AF=0.25;AN=5008;NS=2504;DP=15733;EAS_AF=0.1538;AMR_AF=0.2464;AFR_AF=0.3979;EUR_AF=0.1491;SAS_AF=0.2556;AA=T|||;VT=SNP
3	60489715	rs35122152	A	C	100	PASS	AC=1281;AF=0.255791;AN=5008;NS=2504;DP=16066;EAS_AF=0.1538;AMR_AF=0.2536;AFR_AF=0.4085;EUR_AF=0.159;SAS_AF=0.2556;AA=A|||;VT=SNP
3	60489824	rs6777241	T	A	100	PASS	AC=2060;AF=0.411342;AN=5008;NS=2504;DP=15468;EAS_AF=0.2639;AMR_AF=0.3963;AFR_AF=0.5076;EUR_AF=0.4821;SAS_AF=0.3712;AA=A|||;VT=SNP
3	60489952	rs7621164	A	C	100	PASS	AC=1235;AF=0.246605;AN=5008;NS=2504;DP=14240;EAS_AF=0.1528;AMR_AF=0.2493;AFR_AF=0.3767;EUR_AF=0.159;SAS_AF=0.2556;AA=A|||;VT=SNP
3	60489964	rs6762271	C	T	100	PASS	AC=689;AF=0.13758;AN=5008;NS=2504;DP=14271;EAS_AF=0.3085;AMR_AF=0.0533;AFR_AF=0.0976;EUR_AF=0.0249;SAS_AF=0.1912;AA=C|||;VT=SNP
3	60490485	rs7626208	T	G	100	PASS	AC=2034;AF=0.40615;AN=5008;NS=2504;DP=16471;EAS_AF=0.2639;AMR_AF=0.3948;AFR_AF=0.4871;EUR_AF=0.4851;SAS_AF=0.3701;AA=G|||;VT=SNP
3	60490547	rs77507979	A	G	100	PASS	AC=46;AF=0.0091853;AN=5008;NS=2504;DP=15984;EAS_AF=0;AMR_AF=0.013;AFR_AF=0;EUR_AF=0.0109;SAS_AF=0.0266;AA=A|||;VT=SNP
3	60490961	rs11719292	C	T	100	PASS	AC=763;AF=0.152356;AN=5008;NS=2504;DP=16832;EAS_AF=0.1101;AMR_AF=0.1455;AFR_AF=0.084;EUR_AF=0.325;SAS_AF=0.1155;AA=C|||;VT=SNP
3	60490990	rs12496532	G	A	100	PASS	AC=1091;AF=0.217851;AN=5008;NS=2504;DP=16325;EAS_AF=0.1538;AMR_AF=0.2334;AFR_AF=0.2776;EUR_AF=0.1571;SAS_AF=0.2546;AA=G|||;VT=SNP
3	60491066	rs6765826	C	A	100	PASS	AC=1727;AF=0.344848;AN=5008;NS=2504;DP=15984;EAS_AF=0.1548;AMR_AF=0.3631;AFR_AF=0.4849;EUR_AF=0.3897;SAS_AF=0.2924;AA=A|||;VT=SNP
3	60491103	rs6789538	G	A	100	PASS	AC=1106;AF=0.220847;AN=5008;NS=2504;DP=15806;EAS_AF=0.1538;AMR_AF=0.2349;AFR_AF=0.2927;EUR_AF=0.1511;SAS_AF=0.2546;AA=G|||;VT=SNP
3	60491407	rs6783772	T	C	100	PASS	AC=1257;AF=0.250998;AN=5008;NS=2504;DP=17120;EAS_AF=0.1528;AMR_AF=0.2507;AFR_AF=0.3971;EUR_AF=0.1531;SAS_AF=0.2556;AA=T|||;VT=SNP
3	60491445	rs6781130	A	G	100	PASS	AC=2063;AF=0.411941;AN=5008;NS=2504;DP=17285;EAS_AF=0.2639;AMR_AF=0.3977;AFR_AF=0.5076;EUR_AF=0.4841;SAS_AF=0.3712;AA=G|||;VT=SNP
3	60491489	rs6768625	C	T	100	PASS	AC=2058;AF=0.410942;AN=5008;NS=2504;DP=17565;EAS_AF=0.2639;AMR_AF=0.3963;AFR_AF=0.5091;EUR_AF=0.4781;SAS_AF=0.3712;AA=T|||;VT=SNP
3	60491503	rs6783802	T	C	100	PASS	AC=2064;AF=0.412141;AN=5008;NS=2504;DP=17646;EAS_AF=0.2639;AMR_AF=0.3977;AFR_AF=0.5083;EUR_AF=0.4841;SAS_AF=0.3712;AA=T|||;VT=SNP
3	60491527	rs6792440	G	A	100	PASS	AC=2056;AF=0.410543;AN=5008;NS=2504;DP=18091;EAS_AF=0.2639;AMR_AF=0.3963;AFR_AF=0.5076;EUR_AF=0.4781;SAS_AF=0.3712;AA=G|||;VT=SNP
3	60491927	rs10510845	G	T	100	PASS	AC=2038;AF=0.406949;AN=5008;NS=2504;DP=18259;EAS_AF=0.2639;AMR_AF=0.3948;AFR_AF=0.4955;EUR_AF=0.4771;SAS_AF=0.3712;AA=T|||;VT=SNP
3	60491989	rs13327150	G	C	100	PASS	AC=827;AF=0.165136;AN=5008;NS=2504;DP=18029;EAS_AF=0.1101;AMR_AF=0.1484;AFR_AF=0.1278;EUR_AF=0.329;SAS_AF=0.1155;AA=G|||;VT=SNP
3	60492136	rs10510846	T	C	100	PASS	AC=804;AF=0.160543;AN=5008;NS=2504;DP=18494;EAS_AF=0.1101;AMR_AF=0.1484;AFR_AF=0.1089;EUR_AF=0.328;SAS_AF=0.1186;AA=T|||;VT=SNP
3	60492152	rs10510847	G	A	100	PASS	AC=2028;AF=0.404952;AN=5008;NS=2504;DP=18924;EAS_AF=0.2639;AMR_AF=0.3963;AFR_AF=0.4864;EUR_AF=0.4781;SAS_AF=0.3712;AA=A|||;VT=SNP
3	60492235	rs73103709	C	A	100	PASS	AC=372;AF=0.0742812;AN=5008;NS=2504;DP=19737;EAS_AF=0.1091;AMR_AF=0.036;AFR_AF=0.0499;EUR_AF=0.0944;SAS_AF=0.0777;AA=A|||;VT=SNP
3	60492300	rs13316872	T	C	100	PASS	AC=803;AF=0.160343;AN=5008;NS=2504;DP=20598;EAS_AF=0.1101;AMR_AF=0.1484;AFR_AF=0.1089;EUR_AF=0.329;SAS_AF=0.1166;AA=C|||;VT=SNP
3	60492365	rs11720615	C	T	100	PASS	AC=2769;AF=0.552915;AN=5008;NS=2504;DP=18996;EAS_AF=0.6062;AMR_AF=0.4265;AFR_AF=0.6377;EUR_AF=0.4662;SAS_AF=0.5624;AA=T|||;VT=SNP
3	60492594	rs9825503	T	C	100	PASS	AC=431;AF=0.0860623;AN=5008;NS=2504;DP=20460;EAS_AF=0.001;AMR_AF=0.111;AFR_AF=0.0582;EUR_AF=0.2376;SAS_AF=0.0378;AA=T|||;VT=SNP
3	60492636	rs9881093	G	T	100	PASS	AC=2073;AF=0.413938;AN=5008;NS=2504;DP=20938;EAS_AF=0.3016;AMR_AF=0.3977;AFR_AF=0.4826;EUR_AF=0.4871;SAS_AF=0.3732;AA=T|||;VT=SNP
3	60493072	rs11922239	A	G	100	PASS	AC=2077;AF=0.414736;AN=5008;NS=2504;DP=16534;EAS_AF=0.3016;AMR_AF=0.4006;AFR_AF=0.4841;EUR_AF=0.4861;SAS_AF=0.3742;AA=G|||;VT=SNP
3	60493645	rs9810924	C	G	100	PASS	AC=423;AF=0.0844649;AN=5008;NS=2504;DP=22548;EAS_AF=0.001;AMR_AF=0.1095;AFR_AF=0.0582;EUR_AF=0.2306;SAS_AF=0.0378;AA=C|||;VT=SNP
3	60494358	rs9853194	A	G	100	PASS	AC=435;AF=0.086861;AN=5008;NS=2504;DP=17708;EAS_AF=0.001;AMR_AF=0.1095;AFR_AF=0.062;EUR_AF=0.2376;SAS_AF=0.0378;AA=A|||;VT=SNP
3	60494393	rs17610098	T	C	100	PASS	AC=430;AF=0.0858626;AN=5008;NS=2504;DP=18296;EAS_AF=0.001;AMR_AF=0.1095;AFR_AF=0.0582;EUR_AF=0.2376;SAS_AF=0.0378;AA=T|||;VT=SNP
3	60495053	rs4142702	T	C	100	PASS	AC=2847;AF=0.56849;AN=5008;NS=2504;DP=19366;EAS_AF=0.4653;AMR_AF=0.6182;AFR_AF=0.6112;EUR_AF=0.6292;SAS_AF=0.5194;AA=C|||;VT=SNP
3	60495173	rs4679479	T	C	100	PASS	AC=652;AF=0.130192;AN=5008;NS=2504;DP=20701;EAS_AF=0.2728;AMR_AF=0.0548;AFR_AF=0.0976;EUR_AF=0.0239;SAS_AF=0.1902;AA=T|||;VT=SNP
3	60495274	rs2121866	T	C	100	PASS	AC=2013;AF=0.401957;AN=5008;NS=2504;DP=20333;EAS_AF=0.3175;AMR_AF=0.4928;AFR_AF=0.4546;EUR_AF=0.3539;SAS_AF=0.4029;AA=T|||;VT=SNP
3	60495297	rs2121867	T	C	100	PASS	AC=2011;AF=0.401558;AN=5008;NS=2504;DP=20155;EAS_AF=0.3165;AMR_AF=0.4914;AFR_AF=0.4546;EUR_AF=0.3539;SAS_AF=0.4029;AA=T|||;VT=SNP
3	60495627	rs55799121	G	A	100	PASS	AC=68;AF=0.0135783;AN=5008;NS=2504;DP=20894;EAS_AF=0;AMR_AF=0.0144;AFR_AF=0.0015;EUR_AF=0.0547;SAS_AF=0.001;AA=G|||;VT=SNP
3	60495990	rs9826111	G	T	100	PASS	AC=337;AF=0.0672923;AN=5008;NS=2504;DP=19539;EAS_AF=0.001;AMR_AF=0.085;AFR_AF=0.0507;EUR_AF=0.173;SAS_AF=0.0368;AA=G|||;VT=SNP
3	60496077	rs1447974	T	G	100	PASS	AC=2457;AF=0.490615;AN=5008;NS=2504;DP=19473;EAS_AF=0.3145;AMR_AF=0.6081;AFR_AF=0.5265;EUR_AF=0.5825;SAS_AF=0.4458;AA=T|||;VT=SNP
3	60496302	rs9863826	A	G	100	PASS	AC=2760;AF=0.551118;AN=5008;NS=2504;DP=17460;EAS_AF=0.4683;AMR_AF=0.6167;AFR_AF=0.5424;EUR_AF=0.6302;SAS_AF=0.5204;AA=G|||;VT=SNP
3	60496438	rs9826469	C	T	100	PASS	AC=874;AF=0.174521;AN=5008;NS=2504;DP=16216;EAS_AF=0.1597;AMR_AF=0.255;AFR_AF=0.1619;EUR_AF=0.1769;SAS_AF=0.1472;AA=T|||;VT=SNP
3	60496628	rs1447975	C	T	100	PASS	AC=843;AF=0.168331;AN=5008;NS=2504;DP=17181;EAS_AF=0.2024;AMR_AF=0.183;AFR_AF=0.1362;EUR_AF=0.0865;SAS_AF=0.2505;AA=C|||;VT=SNP
3	60496635	rs79747889	G	C	100	PASS	AC=253;AF=0.0505192;AN=5008;NS=2504;DP=16983;EAS_AF=0;AMR_AF=0.0303;AFR_AF=0.1558;EUR_AF=0.0249;SAS_AF=0.001;AA=G|||;VT=SNP
3	60496962	rs1447976	C	G	100	PASS	AC=1086;AF=0.216853;AN=5008;NS=2504;DP=18142;EAS_AF=0.2014;AMR_AF=0.2075;AFR_AF=0.289;EUR_AF=0.1093;SAS_AF=0.2526;AA=C|||;VT=SNP
3	60497106	rs17063396	C	T	100	PASS	AC=641;AF=0.127995;AN=5008;NS=2504;DP=16699;EAS_AF=0.2679;AMR_AF=0.0519;AFR_AF=0.0946;EUR_AF=0.0239;SAS_AF=0.1902;AA=c|||;VT=SNP
3	60497364	rs78655616	G	A	100	PASS	AC=658;AF=0.13139;AN=5008;NS=2504;DP=16135;EAS_AF=0.2688;AMR_AF=0.0519;AFR_AF=0.1059;EUR_AF=0.0249;SAS_AF=0.1902;AA=G|||;VT=SNP
3	60497391	rs28538294	C	T	100	PASS	AC=733;AF=0.146366;AN=5008;NS=2504;DP=16219;EAS_AF=0.1161;AMR_AF=0.2421;AFR_AF=0.1006;EUR_AF=0.174;SAS_AF=0.1431;AA=C|||;VT=SNP
3	60497431	rs28473445	C	T	100	PASS	AC=821;AF=0.163938;AN=5008;NS=2504;DP=16594;EAS_AF=0.1161;AMR_AF=0.2522;AFR_AF=0.1611;EUR_AF=0.175;SAS_AF=0.1431;AA=C|||;VT=SNP
3	60497721	rs114435889	A	G	100	PASS	AC=40;AF=0.00798722;AN=5008;NS=2504;DP=18244;EAS_AF=0;AMR_AF=0.0086;AFR_AF=0.0015;EUR_AF=0.0268;SAS_AF=0.0051;AA=A|||;VT=SNP
3	60497799	rs73833962	G	A	100	PASS	AC=1083;AF=0.216254;AN=5008;NS=2504;DP=18702;EAS_AF=0.2024;AMR_AF=0.2089;AFR_AF=0.2897;EUR_AF=0.1044;SAS_AF=0.2515;AA=G|||;VT=SNP
3	60497851	rs11721188	C	T	100	PASS	AC=2421;AF=0.483427;AN=5008;NS=2504;DP=19788;EAS_AF=0.3631;AMR_AF=0.5821;AFR_AF=0.525;EUR_AF=0.5278;SAS_AF=0.4356;AA=T|||;VT=SNP
3	60497898	rs73833964	C	T	100	PASS	AC=1089;AF=0.217452;AN=5008;NS=2504;DP=19496;EAS_AF=0.2024;AMR_AF=0.2089;AFR_AF=0.2897;EUR_AF=0.1103;SAS_AF=0.2515;AA=C|||;VT=SNP
3	60497968	rs17610429	G	C	100	PASS	AC=863;AF=0.172324;AN=5008;NS=2504;DP=18062;EAS_AF=0.1558;AMR_AF=0.2507;AFR_AF=0.1611;EUR_AF=0.1769;SAS_AF=0.1442;AA=G|||;VT=SNP
3	60498031	rs74872194	C	T	100	PASS	AC=237;AF=0.0473243;AN=5008;NS=2504;DP=17335;EAS_AF=0;AMR_AF=0.0274;AFR_AF=0.1452;EUR_AF=0.0249;SAS_AF=0.001;AA=C|||;VT=SNP
3	60498130	rs6771732	C	T	100	PASS	AC=3235;AF=0.645966;AN=5008;NS=2504;DP=19264;EAS_AF=0.631;AMR_AF=0.6398;AFR_AF=0.7458;EUR_AF=0.5527;SAS_AF=0.6268;AA=T|||;VT=SNP
3	60498146	rs79775254	C	G	100	PASS	AC=237;AF=0.0473243;AN=5008;NS=2504;DP=19179;EAS_AF=0;AMR_AF=0.0274;AFR_AF=0.1452;EUR_AF=0.0249;SAS_AF=0.001;AA=C|||;VT=SNP
3	60498172	rs13101027	C	T	100	PASS	AC=1089;AF=0.217452;AN=5008;NS=2504;DP=19526;EAS_AF=0.2024;AMR_AF=0.2089;AFR_AF=0.2897;EUR_AF=0.1103;SAS_AF=0.2515;AA=C|||;VT=SNP
3	60498456	rs6446129	C	G	100	PASS	AC=459;AF=0.0916534;AN=5008;NS=2504;DP=15426;EAS_AF=0.001;AMR_AF=0.1196;AFR_AF=0.0726;EUR_AF=0.2406;SAS_AF=0.0378;AA=C|||;VT=SNP
3	60498520	rs9828971	T	C	100	PASS	AC=1919;AF=0.383187;AN=5008;NS=2504;DP=16816;EAS_AF=0.3194;AMR_AF=0.4625;AFR_AF=0.4561;EUR_AF=0.2853;SAS_AF=0.3947;AA=T|||;VT=SNP
3	60498732	rs7634921	T	C	100	PASS	AC=447;AF=0.0892572;AN=5008;NS=2504;DP=17024;EAS_AF=0.002;AMR_AF=0.1182;AFR_AF=0.0734;EUR_AF=0.2276;SAS_AF=0.0378;AA=T|||;VT=SNP
3	60499055	rs17063405	C	G	100	PASS	AC=697;AF=0.139177;AN=5008;NS=2504;DP=17025;EAS_AF=0.3006;AMR_AF=0.0519;AFR_AF=0.1082;EUR_AF=0.0249;SAS_AF=0.1943;AA=C|||;VT=SNP
3	60499088	rs3911035	T	C	100	PASS	AC=3234;AF=0.645767;AN=5008;NS=2504;DP=17406;EAS_AF=0.6349;AMR_AF=0.6369;AFR_AF=0.7474;EUR_AF=0.5467;SAS_AF=0.6278;AA=C|||;VT=SNP
3	60499446	rs3911036	A	G	100	PASS	AC=2372;AF=0.473642;AN=5008;NS=2504;DP=19329;EAS_AF=0.2966;AMR_AF=0.5821;AFR_AF=0.5431;EUR_AF=0.5258;SAS_AF=0.4315;AA=G|||;VT=SNP
3	60499537	rs11706913	G	A	100	PASS	AC=459;AF=0.0916534;AN=5008;NS=2504;DP=20206;EAS_AF=0.001;AMR_AF=0.1196;AFR_AF=0.0726;EUR_AF=0.2406;SAS_AF=0.0378;AA=A|||;VT=SNP
3	60499640	rs11706898	C	A	100	PASS	AC=443;AF=0.0884585;AN=5008;NS=2504;DP=20540;EAS_AF=0.001;AMR_AF=0.1182;AFR_AF=0.0613;EUR_AF=0.2406;SAS_AF=0.0378;AA=C|||;VT=SNP
3	60499676	rs144641715	C	T	100	PASS	AC=28;AF=0.00559105;AN=5008;NS=2504;DP=20150;EAS_AF=0.001;AMR_AF=0.0115;AFR_AF=0;EUR_AF=0.0119;SAS_AF=0.0072;AA=C|||;VT=SNP
3	60499964	rs741751	A	G	100	PASS	AC=2050;AF=0.409345;AN=5008;NS=2504;DP=22441;EAS_AF=0.3373;AMR_AF=0.487;AFR_AF=0.4902;EUR_AF=0.326;SAS_AF=0.4049;AA=A|||;VT=SNP
3	60500082	rs2077587	G	T	100	PASS	AC=451;AF=0.0900559;AN=5008;NS=2504;DP=19957;EAS_AF=0.001;AMR_AF=0.1182;AFR_AF=0.0673;EUR_AF=0.2406;SAS_AF=0.0378;AA=G|||;VT=SNP
3	60500148	rs13319467	T	C	100	PASS	AC=482;AF=0.096246;AN=5008;NS=2504;DP=18973;EAS_AF=0.001;AMR_AF=0.1182;AFR_AF=0.0908;EUR_AF=0.2406;SAS_AF=0.0378;AA=T|||;VT=SNP
3	60500273	rs741752	A	G	100	PASS	AC=2328;AF=0.464856;AN=5008;NS=2504;DP=20292;EAS_AF=0.2927;AMR_AF=0.5375;AFR_AF=0.5363;EUR_AF=0.5258;SAS_AF=0.4315;AA=G|||;VT=SNP
3	60500347	rs10470699	A	G	100	PASS	AC=452;AF=0.0902556;AN=5008;NS=2504;DP=21495;EAS_AF=0.001;AMR_AF=0.1182;AFR_AF=0.0681;EUR_AF=0.2406;SAS_AF=0.0378;AA=G|||;VT=SNP
3	60500385	rs10470624	A	C	100	PASS	AC=450;AF=0.0898562;AN=5008;NS=2504;DP=20582;EAS_AF=0.001;AMR_AF=0.1182;AFR_AF=0.0666;EUR_AF=0.2406;SAS_AF=0.0378;AA=A|||;VT=SNP
3	60500549	rs2017941	T	C	100	PASS	AC=901;AF=0.179912;AN=5008;NS=2504;DP=19029;EAS_AF=0.1627;AMR_AF=0.2536;AFR_AF=0.18;EUR_AF=0.1769;SAS_AF=0.1483;AA=T|||;VT=SNP
3	60500916	rs9844074	T	A	100	PASS	AC=441;AF=0.0880591;AN=5008;NS=2504;DP=20859;EAS_AF=0.001;AMR_AF=0.1182;AFR_AF=0.0598;EUR_AF=0.2406;SAS_AF=0.0378;AA=T|||;VT=SNP
3	60500929	rs9824412	G	A	100	PASS	AC=424;AF=0.0846645;AN=5008;NS=2504;DP=20469;EAS_AF=0.001;AMR_AF=0.1153;AFR_AF=0.0484;EUR_AF=0.2406;SAS_AF=0.0378;AA=G|||;VT=SNP
3	60501108	rs9824750	G	C	100	PASS	AC=451;AF=0.0900559;AN=5008;NS=2504;DP=20865;EAS_AF=0.001;AMR_AF=0.1182;AFR_AF=0.0673;EUR_AF=0.2406;SAS_AF=0.0378;AA=G|||;VT=SNP
3	60501453	rs9825234	G	C	100	PASS	AC=1891;AF=0.377596;AN=5008;NS=2504;DP=18290;EAS_AF=0.2778;AMR_AF=0.4769;AFR_AF=0.4334;EUR_AF=0.3181;SAS_AF=0.3957;AA=C|||;VT=SNP
3	60501499	rs9825127	C	T	100	PASS	AC=450;AF=0.0898562;AN=5008;NS=2504;DP=19572;EAS_AF=0.001;AMR_AF=0.1182;AFR_AF=0.0673;EUR_AF=0.2396;SAS_AF=0.0378;AA=C|||;VT=SNP
3	60501532	rs71313778	C	T	100	PASS	AC=1034;AF=0.20647;AN=5008;NS=2504;DP=19127;EAS_AF=0.1647;AMR_AF=0.2032;AFR_AF=0.2882;EUR_AF=0.1044;SAS_AF=0.2464;AA=C|||;VT=SNP
3	60501742	rs116726867	G	A	100	PASS	AC=76;AF=0.0151757;AN=5008;NS=2504;DP=16341;EAS_AF=0;AMR_AF=0.0331;AFR_AF=0.0008;EUR_AF=0.0417;SAS_AF=0.0102;AA=G|||;VT=SNP
3	60501837	rs9829234	C	T	100	PASS	AC=373;AF=0.0744808;AN=5008;NS=2504;DP=15578;EAS_AF=0.001;AMR_AF=0.0965;AFR_AF=0.0658;EUR_AF=0.1809;SAS_AF=0.0368;AA=C|||;VT=SNP
3	60501861	rs9829514	G	A	100	PASS	AC=1666;AF=0.332668;AN=5008;NS=2504;DP=16010;EAS_AF=0.2093;AMR_AF=0.3285;AFR_AF=0.4516;EUR_AF=0.3469;SAS_AF=0.2873;AA=A|||;VT=SNP
3	60501884	rs9829628	G	A	100	PASS	AC=424;AF=0.0846645;AN=5008;NS=2504;DP=16118;EAS_AF=0.0446;AMR_AF=0.098;AFR_AF=0.0651;EUR_AF=0.1849;SAS_AF=0.0399;AA=G|||;VT=SNP
3	60502115	rs12374046	C	T	100	PASS	AC=723;AF=0.144369;AN=5008;NS=2504;DP=15980;EAS_AF=0.1111;AMR_AF=0.2392;AFR_AF=0.1006;EUR_AF=0.174;SAS_AF=0.1401;AA=C|||;VT=SNP
3	60502447	rs1447980	A	G	100	PASS	AC=2188;AF=0.436901;AN=5008;NS=2504;DP=18837;EAS_AF=0.3165;AMR_AF=0.3977;AFR_AF=0.5545;EUR_AF=0.494;SAS_AF=0.3712;AA=G|||;VT=SNP
3	60502641	rs1447981	T	C	100	PASS	AC=1987;AF=0.396765;AN=5008;NS=2504;DP=17144;EAS_AF=0.2768;AMR_AF=0.4971;AFR_AF=0.4448;EUR_AF=0.3827;SAS_AF=0.3988;AA=T|||;VT=SNP
3	60503108	rs9311767	A	G	100	PASS	AC=2857;AF=0.570487;AN=5008;NS=2504;DP=17227;EAS_AF=0.623;AMR_AF=0.4308;AFR_AF=0.6853;EUR_AF=0.4742;SAS_AF=0.5593;AA=G|||;VT=SNP
3	60503438	rs17063416	A	G	100	PASS	AC=892;AF=0.178115;AN=5008;NS=2504;DP=19168;EAS_AF=0.1696;AMR_AF=0.1974;AFR_AF=0.1528;EUR_AF=0.1392;SAS_AF=0.2474;AA=A|||;VT=SNP
3	60503466	rs6446130	C	T	100	PASS	AC=1181;AF=0.235823;AN=5008;NS=2504;DP=18466;EAS_AF=0.1637;AMR_AF=0.232;AFR_AF=0.3411;EUR_AF=0.163;SAS_AF=0.2454;AA=C|||;VT=SNP
3	60504529	rs13095523	G	A	100	PASS	AC=1128;AF=0.22524;AN=5008;NS=2504;DP=16350;EAS_AF=0.1637;AMR_AF=0.2262;AFR_AF=0.3026;EUR_AF=0.163;SAS_AF=0.2474;AA=G|||;VT=SNP
3	60504686	rs10212368	C	T	100	PASS	AC=359;AF=0.0716853;AN=5008;NS=2504;DP=16499;EAS_AF=0.001;AMR_AF=0.0937;AFR_AF=0.0552;EUR_AF=0.1829;SAS_AF=0.0368;AA=C|||;VT=SNP
3	60504699	rs10212612	A	C	100	PASS	AC=1531;AF=0.305711;AN=5008;NS=2504;DP=16465;EAS_AF=0.1954;AMR_AF=0.3242;AFR_AF=0.3585;EUR_AF=0.3519;SAS_AF=0.2873;AA=C|||;VT=SNP
3	60505216	rs79199791	C	G	100	PASS	AC=358;AF=0.0714856;AN=5008;NS=2504;DP=16553;EAS_AF=0.001;AMR_AF=0.0937;AFR_AF=0.0545;EUR_AF=0.1829;SAS_AF=0.0368;AA=C|||;VT=SNP
3	60505413	rs71313779	C	T	100	PASS	AC=789;AF=0.157548;AN=5008;NS=2504;DP=18982;EAS_AF=0.1627;AMR_AF=0.1758;AFR_AF=0.1384;EUR_AF=0.0795;SAS_AF=0.2454;AA=C|||;VT=SNP
3	60505692	rs35216768	C	A	100	PASS	AC=1018;AF=0.203275;AN=5008;NS=2504;DP=18065;EAS_AF=0.1617;AMR_AF=0.2017;AFR_AF=0.2837;EUR_AF=0.0994;SAS_AF=0.2454;AA=C|||;VT=SNP
3	60505757	rs9870292	T	C	100	PASS	AC=2105;AF=0.420327;AN=5008;NS=2504;DP=17882;EAS_AF=0.3135;AMR_AF=0.3746;AFR_AF=0.5424;EUR_AF=0.4503;SAS_AF=0.3671;AA=C|||;VT=SNP
3	60506244	rs13064050	C	A	100	PASS	AC=1018;AF=0.203275;AN=5008;NS=2504;DP=17622;EAS_AF=0.1627;AMR_AF=0.2003;AFR_AF=0.2837;EUR_AF=0.0994;SAS_AF=0.2454;AA=C|||;VT=SNP
3	60506349	rs17063425	A	G	100	PASS	AC=707;AF=0.141174;AN=5008;NS=2504;DP=17646;EAS_AF=0.3026;AMR_AF=0.0533;AFR_AF=0.1074;EUR_AF=0.0258;SAS_AF=0.2014;AA=T|||;VT=SNP
3	60506369	rs17063427	A	T	100	PASS	AC=452;AF=0.0902556;AN=5008;NS=2504;DP=17573;EAS_AF=0.001;AMR_AF=0.1182;AFR_AF=0.0673;EUR_AF=0.2416;SAS_AF=0.0378;AA=A|||;VT=SNP
3	60507008	rs9856484	G	T	100	PASS	AC=461;AF=0.0920527;AN=5008;NS=2504;DP=13641;EAS_AF=0.001;AMR_AF=0.1282;AFR_AF=0.062;EUR_AF=0.2475;SAS_AF=0.0409;AA=T|||;VT=SNP
3	60507011	rs9876121	T	C	100	PASS	AC=461;AF=0.0920527;AN=5008;NS=2504;DP=13709;EAS_AF=0.001;AMR_AF=0.1282;AFR_AF=0.062;EUR_AF=0.2475;SAS_AF=0.0409;AA=T|||;VT=SNP
3	60507037	rs144331801	A	G	100	PASS	AC=38;AF=0.00758786;AN=5008;NS=2504;DP=13153;EAS_AF=0.004;AMR_AF=0.0202;AFR_AF=0;EUR_AF=0.0169;SAS_AF=0.0031;AA=A|||;VT=SNP
3	60507074	rs2461613	A	G	100	PASS	AC=3759;AF=0.750599;AN=5008;NS=2504;DP=12828;EAS_AF=0.7143;AMR_AF=0.8069;AFR_AF=0.7655;EUR_AF=0.7286;SAS_AF=0.7505;AA=G|||;VT=SNP
3	60507171	rs113916172	G	A	100	PASS	AC=525;AF=0.104832;AN=5008;NS=2504;DP=13267;EAS_AF=0.0962;AMR_AF=0.1643;AFR_AF=0.0998;EUR_AF=0.1143;SAS_AF=0.0685;AA=G|||;VT=SNP
3	60507191	rs2734404	A	G	100	PASS	AC=257;AF=0.0513179;AN=5008;NS=2504;DP=14028;EAS_AF=0;AMR_AF=0.0965;AFR_AF=0.0091;EUR_AF=0.159;SAS_AF=0.0184;AA=A|||;VT=SNP
3	60507213	rs151745	T	C	100	PASS	AC=64;AF=0.0127796;AN=5008;NS=2504;DP=14411;EAS_AF=0.0079;AMR_AF=0.0144;AFR_AF=0.0015;EUR_AF=0.0388;SAS_AF=0.0051;AA=T|||;VT=SNP
3	60507222	rs140194873	C	T	100	PASS	AC=163;AF=0.0325479;AN=5008;NS=2504;DP=14573;EAS_AF=0.001;AMR_AF=0.062;AFR_AF=0.0166;EUR_AF=0.0845;SAS_AF=0.0123;AA=C|||;VT=SNP
3	60507223	rs151746	G	A	100	PASS	AC=463;AF=0.0924521;AN=5008;NS=2504;DP=14561;EAS_AF=0.121;AMR_AF=0.0562;AFR_AF=0.1581;EUR_AF=0.0726;SAS_AF=0.0204;AA=G|||;VT=SNP
3	60507262	rs151747	G	A	100	PASS	AC=846;AF=0.16893;AN=5008;NS=2504;DP=14992;EAS_AF=0.254;AMR_AF=0.1427;AFR_AF=0.1626;EUR_AF=0.1998;SAS_AF=0.0767;AA=G|||;VT=SNP
3	60507632	rs73103760	G	A	100	PASS	AC=44;AF=0.00878594;AN=5008;NS=2504;DP=16196;EAS_AF=0;AMR_AF=0.0173;AFR_AF=0.0023;EUR_AF=0.0209;SAS_AF=0.0082;AA=G|||;VT=SNP
3	60507811	rs1823242	G	T	100	PASS	AC=3832;AF=0.765176;AN=5008;NS=2504;DP=16120;EAS_AF=0.6657;AMR_AF=0.8833;AFR_AF=0.671;EUR_AF=0.9006;SAS_AF=0.772;AA=T|||;VT=SNP
3	60507953	rs241665	C	T	100	PASS	AC=570;AF=0.113818;AN=5008;NS=2504;DP=18008;EAS_AF=0.2421;AMR_AF=0.0965;AFR_AF=0.0393;EUR_AF=0.1243;SAS_AF=0.0838;AA=C|||;VT=SNP
3	60508340	rs80171647	G	T	100	PASS	AC=601;AF=0.120008;AN=5008;NS=2504;DP=18797;EAS_AF=0.1488;AMR_AF=0.1513;AFR_AF=0.0598;EUR_AF=0.0517;SAS_AF=0.2198;AA=G|||;VT=SNP
3	60508567	rs11711026	G	A	100	PASS	AC=1297;AF=0.258986;AN=5008;NS=2504;DP=20029;EAS_AF=0.3909;AMR_AF=0.1167;AFR_AF=0.3011;EUR_AF=0.1203;SAS_AF=0.3098;AA=G|||;VT=SNP
3	60508755	rs11719552	A	C	100	PASS	AC=811;AF=0.161941;AN=5008;NS=2504;DP=17166;EAS_AF=0.2361;AMR_AF=0.1772;AFR_AF=0.0242;EUR_AF=0.1332;SAS_AF=0.2904;AA=A|||;VT=SNP
3	60508889	rs143377510	C	T	100	PASS	AC=10;AF=0.00199681;AN=5008;NS=2504;DP=15938;EAS_AF=0;AMR_AF=0.0043;AFR_AF=0;EUR_AF=0.007;SAS_AF=0;AA=c|||;VT=SNP
3	60509093	rs7649971	T	A	100	PASS	AC=1784;AF=0.35623;AN=5008;NS=2504;DP=15423;EAS_AF=0.5278;AMR_AF=0.3602;AFR_AF=0.3041;EUR_AF=0.2078;SAS_AF=0.3998;AA=A|||;VT=SNP
3	60510791	rs35776137	A	G	100	PASS	AC=1084;AF=0.216454;AN=5008;NS=2504;DP=17772;EAS_AF=0.3085;AMR_AF=0.2291;AFR_AF=0.1067;EUR_AF=0.2008;SAS_AF=0.2771;AA=A|||;VT=SNP
3	60510909	rs12492175	C	A	100	PASS	AC=1024;AF=0.204473;AN=5008;NS=2504;DP=18320;EAS_AF=0.3065;AMR_AF=0.2248;AFR_AF=0.0651;EUR_AF=0.2008;SAS_AF=0.2771;AA=C|||;VT=SNP
3	60511133	rs241706	G	A	100	PASS	AC=2306;AF=0.460463;AN=5008;NS=2504;DP=16383;EAS_AF=0.5427;AMR_AF=0.4539;AFR_AF=0.4304;EUR_AF=0.3519;SAS_AF=0.5327;AA=A|||;VT=SNP
3	60511137	rs12492267	G	C	100	PASS	AC=1824;AF=0.364217;AN=5008;NS=2504;DP=16050;EAS_AF=0.5367;AMR_AF=0.353;AFR_AF=0.329;EUR_AF=0.2078;SAS_AF=0.4029;AA=C|||;VT=SNP
3	60511662	rs62251667	C	G	100	PASS	AC=857;AF=0.171126;AN=5008;NS=2504;DP=19317;EAS_AF=0.1607;AMR_AF=0.2507;AFR_AF=0.1089;EUR_AF=0.2525;SAS_AF=0.1258;AA=C|||;VT=SNP
3	60511707	rs151740	A	G	100	PASS	AC=3974;AF=0.79353;AN=5008;NS=2504;DP=18297;EAS_AF=0.9246;AMR_AF=0.7709;AFR_AF=0.8729;EUR_AF=0.5755;SAS_AF=0.7914;AA=G|||;VT=SNP
3	60512472	rs12496632	T	C	100	PASS	AC=651;AF=0.129992;AN=5008;NS=2504;DP=20777;EAS_AF=0.1815;AMR_AF=0.1239;AFR_AF=0.1876;EUR_AF=0.0139;SAS_AF=0.1227;AA=T|||;VT=SNP
3	60512505	rs241705	A	G	100	PASS	AC=3876;AF=0.773962;AN=5008;NS=2504;DP=20036;EAS_AF=0.9196;AMR_AF=0.7666;AFR_AF=0.8041;EUR_AF=0.5765;SAS_AF=0.7914;AA=G|||;VT=SNP
3	60512522	rs17063443	G	A	100	PASS	AC=737;AF=0.147165;AN=5008;NS=2504;DP=20315;EAS_AF=0.2292;AMR_AF=0.196;AFR_AF=0.0484;EUR_AF=0.0994;SAS_AF=0.2106;AA=G|||;VT=SNP
3	60512720	rs79765039	G	A	100	PASS	AC=677;AF=0.135184;AN=5008;NS=2504;DP=21765;EAS_AF=0.2083;AMR_AF=0.1239;AFR_AF=0.1876;EUR_AF=0.0139;SAS_AF=0.1217;AA=G|||;VT=SNP
3	60512785	rs12494015	G	A	100	PASS	AC=650;AF=0.129792;AN=5008;NS=2504;DP=20954;EAS_AF=0.1825;AMR_AF=0.1239;AFR_AF=0.1876;EUR_AF=0.0139;SAS_AF=0.1207;AA=G|||;VT=SNP
3	60512889	rs241704	A	G	100	PASS	AC=3227;AF=0.644369;AN=5008;NS=2504;DP=20073;EAS_AF=0.7361;AMR_AF=0.6427;AFR_AF=0.6165;EUR_AF=0.5646;SAS_AF=0.6708;AA=A|||;VT=SNP
3	60512955	rs12497397	T	C	100	PASS	AC=650;AF=0.129792;AN=5008;NS=2504;DP=19691;EAS_AF=0.1825;AMR_AF=0.1239;AFR_AF=0.1876;EUR_AF=0.0139;SAS_AF=0.1207;AA=T|||;VT=SNP
3	60513123	rs4679545	G	A	100	PASS	AC=982;AF=0.196086;AN=5008;NS=2504;DP=18662;EAS_AF=0.1815;AMR_AF=0.2262;AFR_AF=0.2262;EUR_AF=0.2058;SAS_AF=0.1391;AA=g|||;VT=SNP
3	60513167	rs241703	T	C	100	PASS	AC=638;AF=0.127396;AN=5008;NS=2504;DP=17332;EAS_AF=0.0813;AMR_AF=0.121;AFR_AF=0.0408;EUR_AF=0.2296;SAS_AF=0.1912;AA=T|||;VT=SNP
3	60513281	rs111295020	C	G	100	PASS	AC=25;AF=0.00499201;AN=5008;NS=2504;DP=15782;EAS_AF=0;AMR_AF=0.0144;AFR_AF=0.0008;EUR_AF=0.0139;SAS_AF=0;AA=C|||;VT=SNP
3	60513563	rs2611404	C	T	100	PASS	AC=4602;AF=0.91893;AN=5008;NS=2504;DP=17670;EAS_AF=1;AMR_AF=0.8905;AFR_AF=0.9115;EUR_AF=0.8062;SAS_AF=0.9816;AA=T|||;VT=SNP
3	60513692	rs151749	C	G	100	PASS	AC=623;AF=0.124401;AN=5008;NS=2504;DP=17794;EAS_AF=0.0823;AMR_AF=0.1182;AFR_AF=0.0325;EUR_AF=0.2237;SAS_AF=0.1943;AA=c|||;VT=SNP
3	60513854	rs60626381	A	G	100	PASS	AC=764;AF=0.152556;AN=5008;NS=2504;DP=14766;EAS_AF=0.2292;AMR_AF=0.2147;AFR_AF=0.0197;EUR_AF=0.1451;SAS_AF=0.2168;AA=A|||;VT=SNP
3	60514030	rs241702	C	T	100	PASS	AC=2391;AF=0.477436;AN=5008;NS=2504;DP=15523;EAS_AF=0.506;AMR_AF=0.4193;AFR_AF=0.5424;EUR_AF=0.4195;SAS_AF=0.4611;AA=C|||;VT=SNP
3	60514662	rs12485617	T	C	100	PASS	AC=636;AF=0.126997;AN=5008;NS=2504;DP=16229;EAS_AF=0.1766;AMR_AF=0.1239;AFR_AF=0.1959;EUR_AF=0.0119;SAS_AF=0.1033;AA=T|||;VT=SNP
3	60514736	rs2594264	C	T	100	PASS	AC=4582;AF=0.914936;AN=5008;NS=2504;DP=16661;EAS_AF=1;AMR_AF=0.889;AFR_AF=0.8979;EUR_AF=0.8052;SAS_AF=0.9816;AA=T|||;VT=SNP
3	60515315	rs78569995	C	T	100	PASS	AC=73;AF=0.0145767;AN=5008;NS=2504;DP=18042;EAS_AF=0.001;AMR_AF=0.0259;AFR_AF=0.0008;EUR_AF=0.0249;SAS_AF=0.0286;AA=C|||;VT=SNP
3	60515348	rs241701	G	C	100	PASS	AC=373;AF=0.0744808;AN=5008;NS=2504;DP=18442;EAS_AF=0.004;AMR_AF=0.0937;AFR_AF=0.0272;EUR_AF=0.1402;SAS_AF=0.1299;AA=G|||;VT=SNP
3	60515778	rs717821	T	C	100	PASS	AC=617;AF=0.123203;AN=5008;NS=2504;DP=20825;EAS_AF=0.0804;AMR_AF=0.0533;AFR_AF=0.2595;EUR_AF=0.0915;SAS_AF=0.0654;AA=T|||;VT=SNP
3	60515855	rs51549	T	C	100	PASS	AC=2131;AF=0.425519;AN=5008;NS=2504;DP=19887;EAS_AF=0.4246;AMR_AF=0.2738;AFR_AF=0.5113;EUR_AF=0.3569;SAS_AF=0.4888;AA=T|||;VT=SNP
3	60516133	rs1014595	T	C	100	PASS	AC=1591;AF=0.317692;AN=5008;NS=2504;DP=22535;EAS_AF=0.3452;AMR_AF=0.3761;AFR_AF=0.3608;EUR_AF=0.2634;SAS_AF=0.2454;AA=C|||;VT=SNP
3	60516181	rs7426703	T	C	100	PASS	AC=751;AF=0.14996;AN=5008;NS=2504;DP=23120;EAS_AF=0.2302;AMR_AF=0.1974;AFR_AF=0.0469;EUR_AF=0.1133;SAS_AF=0.2106;AA=T|||;VT=SNP
3	60516256	rs241700	A	G	100	PASS	AC=1842;AF=0.367812;AN=5008;NS=2504;DP=20211;EAS_AF=0.4206;AMR_AF=0.219;AFR_AF=0.441;EUR_AF=0.2972;SAS_AF=0.3926;AA=A|||;VT=SNP
3	60517563	rs17668326	C	G	100	PASS	AC=207;AF=0.0413339;AN=5008;NS=2504;DP=17147;EAS_AF=0.002;AMR_AF=0.0504;AFR_AF=0.0166;EUR_AF=0.0527;SAS_AF=0.0971;AA=C|||;VT=SNP
3	60518023	rs73103782	C	T	100	PASS	AC=205;AF=0.0409345;AN=5008;NS=2504;DP=19668;EAS_AF=0.002;AMR_AF=0.0504;AFR_AF=0.0166;EUR_AF=0.0527;SAS_AF=0.0951;AA=C|||;VT=SNP
3	60518477	rs78920626	T	G	100	PASS	AC=369;AF=0.0736821;AN=5008;NS=2504;DP=18422;EAS_AF=0.1815;AMR_AF=0.1066;AFR_AF=0.0015;EUR_AF=0.0099;SAS_AF=0.1022;AA=T|||;VT=SNP
3	60518504	rs241699	G	A	100	PASS	AC=171;AF=0.0341454;AN=5008;NS=2504;DP=18866;EAS_AF=0.001;AMR_AF=0.0432;AFR_AF=0.0136;EUR_AF=0.0875;SAS_AF=0.0348;AA=G|||;VT=SNP
3	60518970	rs1022418	T	C	100	PASS	AC=3102;AF=0.619409;AN=5008;NS=2504;DP=20860;EAS_AF=0.5893;AMR_AF=0.5605;AFR_AF=0.587;EUR_AF=0.6879;SAS_AF=0.6656;AA=T|||;VT=SNP
3	60518998	rs17063477	A	G	100	PASS	AC=847;AF=0.169129;AN=5008;NS=2504;DP=21313;EAS_AF=0.2312;AMR_AF=0.2205;AFR_AF=0.0809;EUR_AF=0.1441;SAS_AF=0.2137;AA=T|||;VT=SNP
3	60519030	rs73103785	C	G	100	PASS	AC=205;AF=0.0409345;AN=5008;NS=2504;DP=21889;EAS_AF=0.002;AMR_AF=0.0504;AFR_AF=0.0166;EUR_AF=0.0527;SAS_AF=0.0951;AA=C|||;VT=SNP
3	60519224	rs2687150	G	A	100	PASS	AC=3752;AF=0.749201;AN=5008;NS=2504;DP=22665;EAS_AF=0.7688;AMR_AF=0.6715;AFR_AF=0.8306;EUR_AF=0.659;SAS_AF=0.7669;AA=A|||;VT=SNP
3	60519412	rs2594262	A	C	100	PASS	AC=27;AF=0.00539137;AN=5008;NS=2504;DP=20847;EAS_AF=0;AMR_AF=0.0115;AFR_AF=0.0008;EUR_AF=0.0179;SAS_AF=0;AA=A|||;VT=SNP
3	60519576	rs241698	T	G	100	PASS	AC=2554;AF=0.509984;AN=5008;NS=2504;DP=20008;EAS_AF=0.5863;AMR_AF=0.4582;AFR_AF=0.4312;EUR_AF=0.5467;SAS_AF=0.5368;AA=T|||;VT=SNP
3	60520257	rs17063482	C	G	100	PASS	AC=341;AF=0.0680911;AN=5008;NS=2504;DP=14314;EAS_AF=0.002;AMR_AF=0.062;AFR_AF=0.112;EUR_AF=0.0527;SAS_AF=0.0971;AA=C|||;VT=SNP
3	60520786	rs2611411	G	A	100	PASS	AC=3752;AF=0.749201;AN=5008;NS=2504;DP=17133;EAS_AF=0.7688;AMR_AF=0.6671;AFR_AF=0.8328;EUR_AF=0.659;SAS_AF=0.7669;AA=G|||;VT=SNP
3	60520864	rs2594258	C	T	100	PASS	AC=3753;AF=0.749401;AN=5008;NS=2504;DP=15574;EAS_AF=0.7688;AMR_AF=0.6671;AFR_AF=0.8336;EUR_AF=0.659;SAS_AF=0.7669;AA=T|||;VT=SNP
3	60521021	rs13090516	G	C	100	PASS	AC=752;AF=0.15016;AN=5008;NS=2504;DP=16665;EAS_AF=0.1696;AMR_AF=0.2363;AFR_AF=0.0151;EUR_AF=0.2555;SAS_AF=0.1431;AA=G|||;VT=SNP
3	60521596	rs17668453	A	G	100	PASS	AC=824;AF=0.164537;AN=5008;NS=2504;DP=12388;EAS_AF=0.1687;AMR_AF=0.2378;AFR_AF=0.0673;EUR_AF=0.2575;SAS_AF=0.1442;AA=A|||;VT=SNP
3	60521909	rs17063484	T	G	100	PASS	AC=707;AF=0.141174;AN=5008;NS=2504;DP=14531;EAS_AF=0.1746;AMR_AF=0.1282;AFR_AF=0.2481;EUR_AF=0.0119;SAS_AF=0.1043;AA=T|||;VT=SNP
3	60522093	rs1403200	A	G	100	PASS	AC=3761;AF=0.750998;AN=5008;NS=2504;DP=14606;EAS_AF=0.7688;AMR_AF=0.6686;AFR_AF=0.8343;EUR_AF=0.665;SAS_AF=0.7669;AA=A|||;VT=SNP
3	60522968	rs241697	C	T	100	PASS	AC=2550;AF=0.509185;AN=5008;NS=2504;DP=17641;EAS_AF=0.5893;AMR_AF=0.4553;AFR_AF=0.4281;EUR_AF=0.5487;SAS_AF=0.5337;AA=C|||;VT=SNP
3	60523330	rs2594257	C	T	100	PASS	AC=3814;AF=0.761581;AN=5008;NS=2504;DP=18937;EAS_AF=0.7669;AMR_AF=0.6873;AFR_AF=0.8359;EUR_AF=0.6988;SAS_AF=0.773;AA=T|||;VT=SNP
3	60523732	rs78089817	C	A	100	PASS	AC=113;AF=0.0225639;AN=5008;NS=2504;DP=19260;EAS_AF=0.001;AMR_AF=0.0288;AFR_AF=0.0038;EUR_AF=0.0437;SAS_AF=0.044;AA=C|||;VT=SNP
3	60523773	rs171352	T	G	100	PASS	AC=136;AF=0.0271565;AN=5008;NS=2504;DP=19033;EAS_AF=0.001;AMR_AF=0.0303;AFR_AF=0.0121;EUR_AF=0.0666;SAS_AF=0.0317;AA=T|||;VT=SNP
3	60526281	rs241664	T	C	100	PASS	AC=183;AF=0.0365415;AN=5008;NS=2504;DP=18942;EAS_AF=0.001;AMR_AF=0.0303;AFR_AF=0.0477;EUR_AF=0.0666;SAS_AF=0.0317;AA=T|||;VT=SNP
3	60526817	rs6446132	C	T	100	PASS	AC=4153;AF=0.829273;AN=5008;NS=2504;DP=19563;EAS_AF=0.7669;AMR_AF=0.7795;AFR_AF=0.9206;EUR_AF=0.8469;SAS_AF=0.7873;AA=T|||;VT=SNP
3	60526908	rs9850777	T	A	100	PASS	AC=1105;AF=0.220647;AN=5008;NS=2504;DP=20432;EAS_AF=0.1766;AMR_AF=0.2046;AFR_AF=0.3752;EUR_AF=0.0895;SAS_AF=0.2035;AA=T|||;VT=SNP
3	60527232	rs55779425	G	A	100	PASS	AC=328;AF=0.0654952;AN=5008;NS=2504;DP=18779;EAS_AF=0;AMR_AF=0.1037;AFR_AF=0.0348;EUR_AF=0.1899;SAS_AF=0.0194;AA=G|||;VT=SNP
3	60527479	rs241663	G	A	100	PASS	AC=2483;AF=0.495807;AN=5008;NS=2504;DP=19861;EAS_AF=0.5883;AMR_AF=0.4337;AFR_AF=0.4228;EUR_AF=0.507;SAS_AF=0.5317;AA=G|||;VT=SNP
3	60528814	rs2121854	A	G	100	PASS	AC=4898;AF=0.978035;AN=5008;NS=2504;DP=15802;EAS_AF=0.999;AMR_AF=0.9712;AFR_AF=0.9887;EUR_AF=0.9344;SAS_AF=0.9918;AA=G|||;VT=SNP
3	60528964	rs2121856	T	A	100	PASS	AC=4897;AF=0.977835;AN=5008;NS=2504;DP=14922;EAS_AF=0.999;AMR_AF=0.9712;AFR_AF=0.9879;EUR_AF=0.9344;SAS_AF=0.9918;AA=A|||;VT=SNP
3	60529153	rs242188	T	C	100	PASS	AC=4898;AF=0.978035;AN=5008;NS=2504;DP=15466;EAS_AF=0.999;AMR_AF=0.9712;AFR_AF=0.9887;EUR_AF=0.9344;SAS_AF=0.9918;AA=t|||;VT=SNP
3	60529271	rs242187	T	C	100	PASS	AC=3866;AF=0.771965;AN=5008;NS=2504;DP=16235;EAS_AF=0.8224;AMR_AF=0.7709;AFR_AF=0.6649;EUR_AF=0.8459;SAS_AF=0.7894;AA=T|||;VT=SNP
3	60529389	rs73105611	G	A	100	PASS	AC=1024;AF=0.204473;AN=5008;NS=2504;DP=15013;EAS_AF=0.1766;AMR_AF=0.1988;AFR_AF=0.3222;EUR_AF=0.0835;SAS_AF=0.2025;AA=G|||;VT=SNP
3	60529881	rs242186	A	G	100	PASS	AC=4897;AF=0.977835;AN=5008;NS=2504;DP=15516;EAS_AF=0.999;AMR_AF=0.9712;AFR_AF=0.9879;EUR_AF=0.9344;SAS_AF=0.9918;AA=A|||;VT=SNP
3	60529897	rs242185	C	G	100	PASS	AC=4899;AF=0.978235;AN=5008;NS=2504;DP=15234;EAS_AF=0.999;AMR_AF=0.9712;AFR_AF=0.9894;EUR_AF=0.9344;SAS_AF=0.9918;AA=G|||;VT=SNP
3	60530488	rs78302170	C	T	100	PASS	AC=632;AF=0.126198;AN=5008;NS=2504;DP=14274;EAS_AF=0.1726;AMR_AF=0.121;AFR_AF=0.1974;EUR_AF=0.0119;SAS_AF=0.1033;AA=C|||;VT=SNP
3	60530803	rs75616449	T	C	100	PASS	AC=364;AF=0.0726837;AN=5008;NS=2504;DP=14237;EAS_AF=0.1706;AMR_AF=0.111;AFR_AF=0.0015;EUR_AF=0.0109;SAS_AF=0.1043;AA=T|||;VT=SNP
3	60531081	rs6797158	T	C	100	PASS	AC=28;AF=0.00559105;AN=5008;NS=2504;DP=15356;EAS_AF=0;AMR_AF=0.0115;AFR_AF=0.0008;EUR_AF=0.0189;SAS_AF=0;AA=T|||;VT=SNP
3	60531242	rs6807877	G	A	100	PASS	AC=349;AF=0.0696885;AN=5008;NS=2504;DP=16969;EAS_AF=0.001;AMR_AF=0.0706;AFR_AF=0.1014;EUR_AF=0.0696;SAS_AF=0.0971;AA=T|||;VT=SNP
3	60531297	rs241675	G	A	100	PASS	AC=2514;AF=0.501997;AN=5008;NS=2504;DP=18069;EAS_AF=0.5873;AMR_AF=0.4352;AFR_AF=0.4281;EUR_AF=0.5099;SAS_AF=0.5532;AA=G|||;VT=SNP
3	60531810	rs73105619	T	C	100	PASS	AC=356;AF=0.0710863;AN=5008;NS=2504;DP=17001;EAS_AF=0.001;AMR_AF=0.0706;AFR_AF=0.1044;EUR_AF=0.0696;SAS_AF=0.1002;AA=T|||;VT=SNP
3	60532546	rs241676	T	C	100	PASS	AC=4899;AF=0.978235;AN=5008;NS=2504;DP=18667;EAS_AF=0.999;AMR_AF=0.9712;AFR_AF=0.9894;EUR_AF=0.9344;SAS_AF=0.9918;AA=C|||;VT=SNP
3	60532855	rs241677	T	C	100	PASS	AC=4899;AF=0.978235;AN=5008;NS=2504;DP=17439;EAS_AF=0.999;AMR_AF=0.9712;AFR_AF=0.9894;EUR_AF=0.9344;SAS_AF=0.9918;AA=c|||;VT=SNP
3	60533013	rs241678	T	C	100	PASS	AC=4899;AF=0.978235;AN=5008;NS=2504;DP=17010;EAS_AF=0.999;AMR_AF=0.9712;AFR_AF=0.9894;EUR_AF=0.9344;SAS_AF=0.9918;AA=C|||;VT=SNP
3	60533024	rs114893898	C	G	100	PASS	AC=116;AF=0.0231629;AN=5008;NS=2504;DP=17115;EAS_AF=0;AMR_AF=0.0432;AFR_AF=0.0023;EUR_AF=0.0646;SAS_AF=0.0184;AA=C|||;VT=SNP
3	60533593	rs241679	A	G	100	PASS	AC=4899;AF=0.978235;AN=5008;NS=2504;DP=16663;EAS_AF=0.999;AMR_AF=0.9712;AFR_AF=0.9894;EUR_AF=0.9344;SAS_AF=0.9918;AA=G|||;VT=SNP
3	60533643	rs241680	A	G	100	PASS	AC=4899;AF=0.978235;AN=5008;NS=2504;DP=18349;EAS_AF=0.999;AMR_AF=0.9712;AFR_AF=0.9894;EUR_AF=0.9344;SAS_AF=0.9918;AA=G|||;VT=SNP
3	60534054	rs151744	A	G	100	PASS	AC=4900;AF=0.978435;AN=5008;NS=2504;DP=18410;EAS_AF=0.999;AMR_AF=0.9712;AFR_AF=0.9902;EUR_AF=0.9344;SAS_AF=0.9918;AA=G|||;VT=SNP
3	60534147	rs1350636	T	C	100	PASS	AC=1886;AF=0.376597;AN=5008;NS=2504;DP=18571;EAS_AF=0.2877;AMR_AF=0.4539;AFR_AF=0.4387;EUR_AF=0.3519;SAS_AF=0.3548;AA=T|||;VT=SNP
3	60534388	rs9860669	T	G	100	PASS	AC=1122;AF=0.224042;AN=5008;NS=2504;DP=19040;EAS_AF=0.2401;AMR_AF=0.317;AFR_AF=0.0643;EUR_AF=0.3429;SAS_AF=0.2352;AA=T|||;VT=SNP
3	60534734	rs78893779	A	G	100	PASS	AC=720;AF=0.14377;AN=5008;NS=2504;DP=20177;EAS_AF=0.2401;AMR_AF=0.1945;AFR_AF=0.0234;EUR_AF=0.1064;SAS_AF=0.2096;AA=A|||;VT=SNP
3	60534887	rs241681	T	C	100	PASS	AC=1940;AF=0.38738;AN=5008;NS=2504;DP=21314;EAS_AF=0.4752;AMR_AF=0.2406;AFR_AF=0.4191;EUR_AF=0.335;SAS_AF=0.4121;AA=T|||;VT=SNP
3	60535353	rs73105632	T	C	100	PASS	AC=98;AF=0.0195687;AN=5008;NS=2504;DP=18436;EAS_AF=0;AMR_AF=0.0173;AFR_AF=0.0015;EUR_AF=0.0775;SAS_AF=0.0061;AA=T|||;VT=SNP
3	60535731	rs11130772	G	T	100	PASS	AC=713;AF=0.142372;AN=5008;NS=2504;DP=17691;EAS_AF=0.1706;AMR_AF=0.1268;AFR_AF=0.2564;EUR_AF=0.0119;SAS_AF=0.1043;AA=G|||;VT=SNP
3	60536000	rs241682	G	A	100	PASS	AC=4899;AF=0.978235;AN=5008;NS=2504;DP=17628;EAS_AF=0.999;AMR_AF=0.9712;AFR_AF=0.9894;EUR_AF=0.9344;SAS_AF=0.9918;AA=A|||;VT=SNP
3	60536156	rs9850904	C	A	100	PASS	AC=1145;AF=0.228634;AN=5008;NS=2504;DP=15396;EAS_AF=0.2341;AMR_AF=0.2997;AFR_AF=0.1324;EUR_AF=0.2972;SAS_AF=0.2321;AA=C|||;VT=SNP
3	60536420	rs2006807	A	C	100	PASS	AC=1899;AF=0.379193;AN=5008;NS=2504;DP=16519;EAS_AF=0.2887;AMR_AF=0.4553;AFR_AF=0.4501;EUR_AF=0.3519;SAS_AF=0.3507;AA=A|||;VT=SNP
3	60536552	rs107342	G	A	100	PASS	AC=267;AF=0.0533147;AN=5008;NS=2504;DP=18915;EAS_AF=0.0685;AMR_AF=0.0677;AFR_AF=0.0061;EUR_AF=0.1034;SAS_AF=0.0399;AA=G|||;VT=SNP
3	60536590	rs241683	A	G	100	PASS	AC=4895;AF=0.977436;AN=5008;NS=2504;DP=19380;EAS_AF=0.994;AMR_AF=0.9712;AFR_AF=0.9902;EUR_AF=0.9344;SAS_AF=0.9918;AA=a|||;VT=SNP
3	60536669	rs241684	C	G	100	PASS	AC=4900;AF=0.978435;AN=5008;NS=2504;DP=19058;EAS_AF=0.999;AMR_AF=0.9712;AFR_AF=0.9902;EUR_AF=0.9344;SAS_AF=0.9918;AA=G|||;VT=SNP
3	60536770	rs1005463	C	T	100	PASS	AC=448;AF=0.0894569;AN=5008;NS=2504;DP=19240;EAS_AF=0.1696;AMR_AF=0.1095;AFR_AF=0.0666;EUR_AF=0.0109;SAS_AF=0.1043;AA=C|||;VT=SNP
3	60536993	rs241685	A	T	100	PASS	AC=3755;AF=0.7498;AN=5008;NS=2504;DP=14206;EAS_AF=0.7659;AMR_AF=0.6715;AFR_AF=0.8578;EUR_AF=0.6372;SAS_AF=0.7587;AA=A|||;VT=SNP
3	60537005	rs28605691	G	C	100	PASS	AC=1145;AF=0.228634;AN=5008;NS=2504;DP=13907;EAS_AF=0.2331;AMR_AF=0.2997;AFR_AF=0.1324;EUR_AF=0.2972;SAS_AF=0.2331;AA=G|||;VT=SNP
3	60537457	rs79122802	C	A	100	PASS	AC=716;AF=0.142971;AN=5008;NS=2504;DP=9161;EAS_AF=0.1706;AMR_AF=0.1282;AFR_AF=0.2579;EUR_AF=0.0119;SAS_AF=0.1043;AA=C|||;VT=SNP
3	60537629	rs11715704	G	A	100	PASS	AC=327;AF=0.0652955;AN=5008;NS=2504;DP=14547;EAS_AF=0;AMR_AF=0.1009;AFR_AF=0.0348;EUR_AF=0.1909;SAS_AF=0.0194;AA=G|||;VT=SNP
3	60537727	rs78993978	T	C	100	PASS	AC=799;AF=0.159545;AN=5008;NS=2504;DP=16660;EAS_AF=0.2421;AMR_AF=0.2176;AFR_AF=0.025;EUR_AF=0.1521;SAS_AF=0.2229;AA=T|||;VT=SNP
3	60537999	rs6762597	G	A	100	PASS	AC=1808;AF=0.361022;AN=5008;NS=2504;DP=20234;EAS_AF=0.2857;AMR_AF=0.4481;AFR_AF=0.3986;EUR_AF=0.341;SAS_AF=0.3466;AA=G|||;VT=SNP
3	60538281	rs149288	T	C	100	PASS	AC=50;AF=0.00998403;AN=5008;NS=2504;DP=18428;EAS_AF=0;AMR_AF=0.0101;AFR_AF=0.0008;EUR_AF=0.0358;SAS_AF=0.0061;AA=T|||;VT=SNP
3	60538853	rs76200451	G	C	100	PASS	AC=682;AF=0.136182;AN=5008;NS=2504;DP=13760;EAS_AF=0.2034;AMR_AF=0.1902;AFR_AF=0.0204;EUR_AF=0.1044;SAS_AF=0.2178;AA=g|||;VT=SNP
3	60538865	rs180983	C	A	100	PASS	AC=2117;AF=0.422724;AN=5008;NS=2504;DP=13185;EAS_AF=0.3244;AMR_AF=0.5245;AFR_AF=0.4932;EUR_AF=0.4811;SAS_AF=0.2965;AA=C|||;VT=SNP
3	60540044	rs115200144	C	T	100	PASS	AC=34;AF=0.00678914;AN=5008;NS=2504;DP=17916;EAS_AF=0.001;AMR_AF=0.0115;AFR_AF=0.0008;EUR_AF=0.0219;SAS_AF=0.002;AA=t|||;VT=SNP
3	60540090	rs241667	C	T	100	PASS	AC=3458;AF=0.690495;AN=5008;NS=2504;DP=17720;EAS_AF=0.6756;AMR_AF=0.6297;AFR_AF=0.8336;EUR_AF=0.5437;SAS_AF=0.7065;AA=T|||;VT=SNP
3	60540116	rs73105645	A	C	100	PASS	AC=64;AF=0.0127796;AN=5008;NS=2504;DP=16522;EAS_AF=0;AMR_AF=0.0288;AFR_AF=0.003;EUR_AF=0.0288;SAS_AF=0.0112;AA=A|||;VT=SNP
3	60540335	rs141016253	T	C	100	PASS	AC=51;AF=0.0101837;AN=5008;NS=2504;DP=16425;EAS_AF=0;AMR_AF=0.0115;AFR_AF=0.0015;EUR_AF=0.0368;SAS_AF=0.0041;AA=T|||;VT=SNP
3	60540588	rs241668	A	T	100	PASS	AC=3461;AF=0.691094;AN=5008;NS=2504;DP=18152;EAS_AF=0.6756;AMR_AF=0.6297;AFR_AF=0.8359;EUR_AF=0.5427;SAS_AF=0.7076;AA=A|||;VT=SNP
3	60540596	rs73834217	G	A	100	PASS	AC=706;AF=0.140974;AN=5008;NS=2504;DP=18114;EAS_AF=0.1657;AMR_AF=0.1282;AFR_AF=0.2549;EUR_AF=0.0129;SAS_AF=0.1022;AA=G|||;VT=SNP
3	60540665	rs241669	A	G	100	PASS	AC=4663;AF=0.93111;AN=5008;NS=2504;DP=18088;EAS_AF=0.9226;AMR_AF=0.9424;AFR_AF=0.9826;EUR_AF=0.8499;SAS_AF=0.9458;AA=G|||;VT=SNP
3	60540745	rs151737	A	G	100	PASS	AC=3044;AF=0.607827;AN=5008;NS=2504;DP=19135;EAS_AF=0.6716;AMR_AF=0.5202;AFR_AF=0.593;EUR_AF=0.5865;SAS_AF=0.6462;AA=A|||;VT=SNP
3	60540887	rs111828480	C	T	100	PASS	AC=30;AF=0.00599042;AN=5008;NS=2504;DP=20624;EAS_AF=0;AMR_AF=0.0159;AFR_AF=0.0008;EUR_AF=0.0169;SAS_AF=0.001;AA=C|||;VT=SNP
3	60541060	rs140255798	G	A	100	PASS	AC=16;AF=0.00319489;AN=5008;NS=2504;DP=20284;EAS_AF=0;AMR_AF=0.0014;AFR_AF=0.0008;EUR_AF=0.0089;SAS_AF=0.0051;AA=G|||;VT=SNP
3	60541137	rs241670	C	T	100	PASS	AC=4614;AF=0.921326;AN=5008;NS=2504;DP=18976;EAS_AF=0.879;AMR_AF=0.9352;AFR_AF=0.9841;EUR_AF=0.8489;SAS_AF=0.9448;AA=t|||;VT=SNP
3	60541225	rs10510848	T	G	100	PASS	AC=677;AF=0.135184;AN=5008;NS=2504;DP=20913;EAS_AF=0.1677;AMR_AF=0.1239;AFR_AF=0.2307;EUR_AF=0.0129;SAS_AF=0.1063;AA=T|||;VT=SNP
3	60542110	rs6801658	C	T	100	PASS	AC=340;AF=0.0678914;AN=5008;NS=2504;DP=21013;EAS_AF=0;AMR_AF=0.1023;AFR_AF=0.0363;EUR_AF=0.1998;SAS_AF=0.0204;AA=c|||;VT=SNP
3	60542151	rs241671	G	T	100	PASS	AC=2936;AF=0.586262;AN=5008;NS=2504;DP=21877;EAS_AF=0.4702;AMR_AF=0.5115;AFR_AF=0.7648;EUR_AF=0.4911;SAS_AF=0.6155;AA=A|||;VT=SNP
3	60542323	rs180987	G	C	100	PASS	AC=885;AF=0.176717;AN=5008;NS=2504;DP=19174;EAS_AF=0.1022;AMR_AF=0.2824;AFR_AF=0.1127;EUR_AF=0.2684;SAS_AF=0.1708;AA=G|||;VT=SNP
3	60542438	rs148113616	G	A	100	PASS	AC=16;AF=0.00319489;AN=5008;NS=2504;DP=18146;EAS_AF=0;AMR_AF=0.0014;AFR_AF=0.0008;EUR_AF=0.0089;SAS_AF=0.0051;AA=G|||;VT=SNP
3	60542495	rs6798786	A	C	100	PASS	AC=313;AF=0.0625;AN=5008;NS=2504;DP=16957;EAS_AF=0;AMR_AF=0.0951;AFR_AF=0.0333;EUR_AF=0.1839;SAS_AF=0.0184;AA=A|||;VT=SNP
3	60542525	rs241672	C	T	100	PASS	AC=3037;AF=0.60643;AN=5008;NS=2504;DP=17894;EAS_AF=0.4851;AMR_AF=0.5375;AFR_AF=0.7632;EUR_AF=0.5477;SAS_AF=0.6288;AA=C|||;VT=SNP
3	60542566	rs1839075	G	C	100	PASS	AC=1573;AF=0.314097;AN=5008;NS=2504;DP=18220;EAS_AF=0.4097;AMR_AF=0.4035;AFR_AF=0.1936;EUR_AF=0.3062;SAS_AF=0.3231;AA=G|||;VT=SNP
3	60542597	rs141915361	C	T	100	PASS	AC=55;AF=0.0109824;AN=5008;NS=2504;DP=18615;EAS_AF=0;AMR_AF=0.0029;AFR_AF=0;EUR_AF=0.0189;SAS_AF=0.0348;AA=C|||;VT=SNP
3	60542848	rs139278214	T	C	100	PASS	AC=54;AF=0.0107827;AN=5008;NS=2504;DP=19126;EAS_AF=0;AMR_AF=0.0317;AFR_AF=0;EUR_AF=0.0268;SAS_AF=0.0051;AA=T|||;VT=SNP
3	60543215	rs180992	G	C	100	PASS	AC=908;AF=0.18131;AN=5008;NS=2504;DP=20290;EAS_AF=0.1141;AMR_AF=0.2853;AFR_AF=0.1127;EUR_AF=0.2753;SAS_AF=0.1728;AA=G|||;VT=SNP
3	60543483	rs17063507	A	G	100	PASS	AC=312;AF=0.0623003;AN=5008;NS=2504;DP=19647;EAS_AF=0;AMR_AF=0.0951;AFR_AF=0.0333;EUR_AF=0.1829;SAS_AF=0.0184;AA=A|||;VT=SNP
3	60543617	rs76603861	T	C	100	PASS	AC=74;AF=0.0147764;AN=5008;NS=2504;DP=18256;EAS_AF=0.001;AMR_AF=0.0245;AFR_AF=0.0008;EUR_AF=0.0249;SAS_AF=0.0307;AA=T|||;VT=SNP
3	60543675	rs17031618	T	C	100	PASS	AC=312;AF=0.0623003;AN=5008;NS=2504;DP=18695;EAS_AF=0;AMR_AF=0.0951;AFR_AF=0.0325;EUR_AF=0.1839;SAS_AF=0.0184;AA=T|||;VT=SNP
3	60543866	rs180993	G	C	100	PASS	AC=902;AF=0.180112;AN=5008;NS=2504;DP=18697;EAS_AF=0.1111;AMR_AF=0.2853;AFR_AF=0.1112;EUR_AF=0.2744;SAS_AF=0.1728;AA=G|||;VT=SNP
3	60543902	rs171351	G	A	100	PASS	AC=4892;AF=0.976837;AN=5008;NS=2504;DP=19187;EAS_AF=0.999;AMR_AF=0.9669;AFR_AF=0.9879;EUR_AF=0.9324;SAS_AF=0.9918;AA=G|||;VT=SNP
3	60544014	rs74961129	G	A	100	PASS	AC=664;AF=0.132588;AN=5008;NS=2504;DP=20761;EAS_AF=0.2163;AMR_AF=0.1816;AFR_AF=0.0197;EUR_AF=0.1064;SAS_AF=0.1912;AA=G|||;VT=SNP
3	60544099	rs79599271	G	A	100	PASS	AC=341;AF=0.0680911;AN=5008;NS=2504;DP=20748;EAS_AF=0.0456;AMR_AF=0.0634;AFR_AF=0;EUR_AF=0.0845;SAS_AF=0.1697;AA=G|||;VT=SNP
3	60544132	rs6805296	T	G	100	PASS	AC=1640;AF=0.327476;AN=5008;NS=2504;DP=20553;EAS_AF=0.4554;AMR_AF=0.4006;AFR_AF=0.2118;EUR_AF=0.3052;SAS_AF=0.3231;AA=T|||;VT=SNP
3	60544479	rs6805412	A	C	100	PASS	AC=1580;AF=0.315495;AN=5008;NS=2504;DP=19533;EAS_AF=0.4544;AMR_AF=0.3948;AFR_AF=0.1679;EUR_AF=0.3042;SAS_AF=0.3272;AA=A|||;VT=SNP
3	60544637	rs181349	G	C	100	PASS	AC=4681;AF=0.934704;AN=5008;NS=2504;DP=18660;EAS_AF=0.9345;AMR_AF=0.9409;AFR_AF=0.9826;EUR_AF=0.8539;SAS_AF=0.9489;AA=C|||;VT=SNP
3	60544736	rs180994	C	T	100	PASS	AC=890;AF=0.177716;AN=5008;NS=2504;DP=18417;EAS_AF=0.1081;AMR_AF=0.2824;AFR_AF=0.1112;EUR_AF=0.2684;SAS_AF=0.1718;AA=C|||;VT=SNP
3	60544871	rs241673	A	T	100	PASS	AC=4892;AF=0.976837;AN=5008;NS=2504;DP=17399;EAS_AF=0.999;AMR_AF=0.9669;AFR_AF=0.9879;EUR_AF=0.9324;SAS_AF=0.9918;AA=T|||;VT=SNP
3	60545033	rs241674	A	G	100	PASS	AC=4897;AF=0.977835;AN=5008;NS=2504;DP=17031;EAS_AF=0.999;AMR_AF=0.9697;AFR_AF=0.9894;EUR_AF=0.9334;SAS_AF=0.9918;AA=G|||;VT=SNP
3	60545363	rs2682982	C	T	100	PASS	AC=4892;AF=0.976837;AN=5008;NS=2504;DP=17730;EAS_AF=0.999;AMR_AF=0.9654;AFR_AF=0.9887;EUR_AF=0.9324;SAS_AF=0.9918;AA=T|||;VT=SNP
3	60545389	rs180995	A	C	100	PASS	AC=2053;AF=0.409944;AN=5008;NS=2504;DP=17696;EAS_AF=0.4921;AMR_AF=0.2608;AFR_AF=0.3933;EUR_AF=0.3628;SAS_AF=0.502;AA=A|||;VT=SNP
3	60545429	rs2856045	A	G	100	PASS	AC=4889;AF=0.976238;AN=5008;NS=2504;DP=18374;EAS_AF=0.999;AMR_AF=0.9625;AFR_AF=0.9879;EUR_AF=0.9324;SAS_AF=0.9918;AA=A|||;VT=SNP
3	60545602	rs180998	G	A	100	PASS	AC=895;AF=0.178714;AN=5008;NS=2504;DP=20592;EAS_AF=0.1091;AMR_AF=0.2853;AFR_AF=0.1135;EUR_AF=0.2734;SAS_AF=0.1656;AA=G|||;VT=SNP
3	60545661	rs180999	T	A	100	PASS	AC=1976;AF=0.394569;AN=5008;NS=2504;DP=20236;EAS_AF=0.4921;AMR_AF=0.2363;AFR_AF=0.3911;EUR_AF=0.3151;SAS_AF=0.4928;AA=T|||;VT=SNP
3	60546244	rs17063517	T	C	100	PASS	AC=1157;AF=0.23103;AN=5008;NS=2504;DP=19494;EAS_AF=0.3948;AMR_AF=0.2983;AFR_AF=0.0976;EUR_AF=0.1223;SAS_AF=0.3067;AA=T|||;VT=SNP
3	60546396	rs12487370	T	C	100	PASS	AC=1153;AF=0.230232;AN=5008;NS=2504;DP=19954;EAS_AF=0.3948;AMR_AF=0.2983;AFR_AF=0.0953;EUR_AF=0.1223;SAS_AF=0.3057;AA=T|||;VT=SNP
3	60546628	rs2682981	T	G	100	PASS	AC=4892;AF=0.976837;AN=5008;NS=2504;DP=18749;EAS_AF=0.999;AMR_AF=0.9654;AFR_AF=0.9887;EUR_AF=0.9324;SAS_AF=0.9918;AA=G|||;VT=SNP
3	60546764	rs181001	A	C	100	PASS	AC=2357;AF=0.470647;AN=5008;NS=2504;DP=22788;EAS_AF=0.498;AMR_AF=0.3473;AFR_AF=0.4297;EUR_AF=0.5358;SAS_AF=0.5184;AA=A|||;VT=SNP
3	60546772	rs12054454	G	A	100	PASS	AC=1138;AF=0.227236;AN=5008;NS=2504;DP=22373;EAS_AF=0.3879;AMR_AF=0.2968;AFR_AF=0.0946;EUR_AF=0.1163;SAS_AF=0.3057;AA=G|||;VT=SNP
3	60546782	rs2734362	C	T	100	PASS	AC=4893;AF=0.977037;AN=5008;NS=2504;DP=21636;EAS_AF=0.999;AMR_AF=0.9669;AFR_AF=0.9887;EUR_AF=0.9324;SAS_AF=0.9918;AA=T|||;VT=SNP
3	60546807	rs181002	T	C	100	PASS	AC=2054;AF=0.410144;AN=5008;NS=2504;DP=20224;EAS_AF=0.501;AMR_AF=0.2579;AFR_AF=0.3941;EUR_AF=0.3569;SAS_AF=0.501;AA=T|||;VT=SNP
3	60546856	rs181003	G	A	100	PASS	AC=2310;AF=0.461262;AN=5008;NS=2504;DP=20455;EAS_AF=0.495;AMR_AF=0.3256;AFR_AF=0.4554;EUR_AF=0.4742;SAS_AF=0.5174;AA=G|||;VT=SNP
3	60547602	rs1447958	C	A	100	PASS	AC=4563;AF=0.911142;AN=5008;NS=2504;DP=18283;EAS_AF=0.9306;AMR_AF=0.8818;AFR_AF=0.9818;EUR_AF=0.7903;SAS_AF=0.9407;AA=A|||;VT=SNP
3	60547811	rs181008	A	G	100	PASS	AC=1149;AF=0.229433;AN=5008;NS=2504;DP=17336;EAS_AF=0.3938;AMR_AF=0.3012;AFR_AF=0.0938;EUR_AF=0.1223;SAS_AF=0.3027;AA=A|||;VT=SNP
3	60548617	rs2594273	A	G	100	PASS	AC=4893;AF=0.977037;AN=5008;NS=2504;DP=17895;EAS_AF=0.999;AMR_AF=0.9669;AFR_AF=0.9887;EUR_AF=0.9324;SAS_AF=0.9918;AA=G|||;VT=SNP
3	60548728	rs1447959	C	T	100	PASS	AC=2099;AF=0.419129;AN=5008;NS=2504;DP=19951;EAS_AF=0.4534;AMR_AF=0.5346;AFR_AF=0.385;EUR_AF=0.3111;SAS_AF=0.4591;AA=C|||;VT=SNP
3	60548808	rs1447960	G	T	100	PASS	AC=4564;AF=0.911342;AN=5008;NS=2504;DP=19638;EAS_AF=0.9286;AMR_AF=0.8847;AFR_AF=0.9818;EUR_AF=0.7913;SAS_AF=0.9407;AA=T|||;VT=SNP
3	60548937	rs9863683	G	C	100	PASS	AC=311;AF=0.0621006;AN=5008;NS=2504;DP=18581;EAS_AF=0;AMR_AF=0.0922;AFR_AF=0.034;EUR_AF=0.1829;SAS_AF=0.0184;AA=G|||;VT=SNP
3	60549172	rs111980531	C	T	100	PASS	AC=317;AF=0.0632987;AN=5008;NS=2504;DP=21459;EAS_AF=0.1716;AMR_AF=0.1167;AFR_AF=0.0159;EUR_AF=0.0239;SAS_AF=0.0184;AA=C|||;VT=SNP
3	60549280	rs1584339	C	A	100	PASS	AC=4893;AF=0.977037;AN=5008;NS=2504;DP=21803;EAS_AF=0.999;AMR_AF=0.9669;AFR_AF=0.9887;EUR_AF=0.9324;SAS_AF=0.9918;AA=A|||;VT=SNP
3	60549347	rs2121857	G	T	100	PASS	AC=695;AF=0.138778;AN=5008;NS=2504;DP=18477;EAS_AF=0.2252;AMR_AF=0.183;AFR_AF=0.0371;EUR_AF=0.1074;SAS_AF=0.1881;AA=G|||;VT=SNP
3	60549395	rs9864410	G	A	100	PASS	AC=997;AF=0.199081;AN=5008;NS=2504;DP=14835;EAS_AF=0.0982;AMR_AF=0.2363;AFR_AF=0.295;EUR_AF=0.1889;SAS_AF=0.1575;AA=G|||;VT=SNP
3	60549473	rs1823244	G	C	100	PASS	AC=4521;AF=0.902756;AN=5008;NS=2504;DP=19848;EAS_AF=0.8859;AMR_AF=0.8847;AFR_AF=0.9818;EUR_AF=0.7913;SAS_AF=0.9407;AA=C|||;VT=SNP
3	60549580	rs1584340	G	A	100	PASS	AC=4893;AF=0.977037;AN=5008;NS=2504;DP=21456;EAS_AF=0.999;AMR_AF=0.9669;AFR_AF=0.9887;EUR_AF=0.9324;SAS_AF=0.9918;AA=A|||;VT=SNP
3	60549680	rs1584341	C	A	100	PASS	AC=10;AF=0.00199681;AN=5008;NS=2504;DP=21116;EAS_AF=0;AMR_AF=0.0014;AFR_AF=0;EUR_AF=0.008;SAS_AF=0.001;AA=c|||;VT=SNP
3	60549782	rs2856005	A	G	100	PASS	AC=2255;AF=0.45028;AN=5008;NS=2504;DP=19696;EAS_AF=0.5079;AMR_AF=0.3285;AFR_AF=0.4289;EUR_AF=0.4433;SAS_AF=0.5133;AA=G|||;VT=SNP
3	60550188	rs12489122	A	G	100	PASS	AC=1145;AF=0.228634;AN=5008;NS=2504;DP=19616;EAS_AF=0.3938;AMR_AF=0.2983;AFR_AF=0.0923;EUR_AF=0.1223;SAS_AF=0.3027;AA=A|||;VT=SNP
3	60550414	rs2121858	A	G	100	PASS	AC=1147;AF=0.229034;AN=5008;NS=2504;DP=20996;EAS_AF=0.3938;AMR_AF=0.2983;AFR_AF=0.093;EUR_AF=0.1223;SAS_AF=0.3037;AA=A|||;VT=SNP
3	60550544	rs2121859	C	T	100	PASS	AC=4519;AF=0.902356;AN=5008;NS=2504;DP=20644;EAS_AF=0.8839;AMR_AF=0.8847;AFR_AF=0.9818;EUR_AF=0.7913;SAS_AF=0.9407;AA=T|||;VT=SNP
3	60550609	rs114116984	A	G	100	PASS	AC=17;AF=0.00339457;AN=5008;NS=2504;DP=19315;EAS_AF=0;AMR_AF=0.0029;AFR_AF=0;EUR_AF=0.0119;SAS_AF=0.0031;AA=A|||;VT=SNP
3	60550891	rs7634073	G	A	100	PASS	AC=1074;AF=0.214457;AN=5008;NS=2504;DP=20941;EAS_AF=0.1071;AMR_AF=0.2392;AFR_AF=0.3359;EUR_AF=0.2018;SAS_AF=0.1564;AA=G|||;VT=SNP
3	60551301	rs7626618	A	G	100	PASS	AC=550;AF=0.109824;AN=5008;NS=2504;DP=18990;EAS_AF=0.0972;AMR_AF=0.2017;AFR_AF=0.0129;EUR_AF=0.2286;SAS_AF=0.0665;AA=A|||;VT=SNP
3	60551320	rs2594265	T	C	100	PASS	AC=2199;AF=0.439097;AN=5008;NS=2504;DP=18807;EAS_AF=0.5476;AMR_AF=0.3242;AFR_AF=0.3563;EUR_AF=0.4443;SAS_AF=0.5153;AA=T|||;VT=SNP
3	60551623	rs6446135	G	C	100	PASS	AC=2189;AF=0.437101;AN=5008;NS=2504;DP=20124;EAS_AF=0.4514;AMR_AF=0.5375;AFR_AF=0.4418;EUR_AF=0.3231;SAS_AF=0.4622;AA=G|||;VT=SNP
3	60553462	rs140610962	G	C	100	PASS	AC=26;AF=0.00519169;AN=5008;NS=2504;DP=19892;EAS_AF=0;AMR_AF=0.0058;AFR_AF=0.0015;EUR_AF=0.0199;SAS_AF=0;AA=G|||;VT=SNP
3	60553592	rs4679548	G	A	100	PASS	AC=2156;AF=0.430511;AN=5008;NS=2504;DP=22348;EAS_AF=0.4494;AMR_AF=0.5303;AFR_AF=0.4228;EUR_AF=0.3221;SAS_AF=0.4622;AA=g|||;VT=SNP
3	60553706	rs4679549	G	A	100	PASS	AC=2148;AF=0.428914;AN=5008;NS=2504;DP=21449;EAS_AF=0.4454;AMR_AF=0.5303;AFR_AF=0.4221;EUR_AF=0.3221;SAS_AF=0.4591;AA=G|||;VT=SNP
3	60553734	rs4679550	T	G	100	PASS	AC=1104;AF=0.220447;AN=5008;NS=2504;DP=20886;EAS_AF=0.3522;AMR_AF=0.2954;AFR_AF=0.093;EUR_AF=0.1233;SAS_AF=0.3037;AA=T|||;VT=SNP
3	60553783	rs4679551	A	G	100	PASS	AC=1172;AF=0.234026;AN=5008;NS=2504;DP=20896;EAS_AF=0.3522;AMR_AF=0.3184;AFR_AF=0.0976;EUR_AF=0.161;SAS_AF=0.3119;AA=G|||;VT=SNP
3	60553829	rs4679552	C	A	100	PASS	AC=2106;AF=0.420527;AN=5008;NS=2504;DP=21248;EAS_AF=0.4494;AMR_AF=0.5317;AFR_AF=0.3858;EUR_AF=0.3231;SAS_AF=0.4591;AA=C|||;VT=SNP
3	60553970	rs2734364	C	G	100	PASS	AC=4633;AF=0.92512;AN=5008;NS=2504;DP=21270;EAS_AF=0.8859;AMR_AF=0.9395;AFR_AF=0.9834;EUR_AF=0.8549;SAS_AF=0.9489;AA=G|||;VT=SNP
3	60554369	rs2856010	T	G	100	PASS	AC=4530;AF=0.904553;AN=5008;NS=2504;DP=16789;EAS_AF=0.8929;AMR_AF=0.8847;AFR_AF=0.9834;EUR_AF=0.7903;SAS_AF=0.9417;AA=G|||;VT=SNP
3	60554440	rs9835422	T	C	100	PASS	AC=1455;AF=0.290535;AN=5008;NS=2504;DP=17869;EAS_AF=0.3433;AMR_AF=0.4006;AFR_AF=0.1725;EUR_AF=0.2893;SAS_AF=0.319;AA=T|||;VT=SNP
3	60554521	rs2594259	T	C	100	PASS	AC=4529;AF=0.904353;AN=5008;NS=2504;DP=15532;EAS_AF=0.8929;AMR_AF=0.8833;AFR_AF=0.9834;EUR_AF=0.7903;SAS_AF=0.9417;AA=C|||;VT=SNP
3	60554554	rs79138718	A	C	100	PASS	AC=1252;AF=0.25;AN=5008;NS=2504;DP=15646;EAS_AF=0.4375;AMR_AF=0.3199;AFR_AF=0.0953;EUR_AF=0.159;SAS_AF=0.3098;AA=A|||;VT=SNP
3	60555010	rs2856011	T	A	100	PASS	AC=4895;AF=0.977436;AN=5008;NS=2504;DP=16120;EAS_AF=0.999;AMR_AF=0.9669;AFR_AF=0.9902;EUR_AF=0.9324;SAS_AF=0.9918;AA=A|||;VT=SNP
3	60555046	rs2856012	C	G	100	PASS	AC=4895;AF=0.977436;AN=5008;NS=2504;DP=16014;EAS_AF=0.999;AMR_AF=0.9669;AFR_AF=0.9902;EUR_AF=0.9324;SAS_AF=0.9918;AA=G|||;VT=SNP
3	60555274	rs2166823	C	G	100	PASS	AC=2111;AF=0.421526;AN=5008;NS=2504;DP=1053;EAS_AF=0.4782;AMR_AF=0.2997;AFR_AF=0.4085;EUR_AF=0.3857;SAS_AF=0.5041;AA=C|||;VT=SNP
3	60555576	rs2594256	A	C	100	PASS	AC=4659;AF=0.930312;AN=5008;NS=2504;DP=9970;EAS_AF=0.999;AMR_AF=0.9496;AFR_AF=0.8222;EUR_AF=0.9314;SAS_AF=0.9908;AA=C|||;VT=SNP
3	60555641	rs2856013	A	G	100	PASS	AC=4895;AF=0.977436;AN=5008;NS=2504;DP=11015;EAS_AF=0.999;AMR_AF=0.9669;AFR_AF=0.9902;EUR_AF=0.9324;SAS_AF=0.9918;AA=G|||;VT=SNP
3	60556010	rs2594255	G	C	100	PASS	AC=4658;AF=0.930112;AN=5008;NS=2504;DP=19706;EAS_AF=0.999;AMR_AF=0.9496;AFR_AF=0.8207;EUR_AF=0.9314;SAS_AF=0.9918;AA=G|||;VT=SNP
3	60556021	rs2856014	C	T	100	PASS	AC=4656;AF=0.929712;AN=5008;NS=2504;DP=19910;EAS_AF=0.999;AMR_AF=0.9496;AFR_AF=0.82;EUR_AF=0.9314;SAS_AF=0.9908;AA=C|||;VT=SNP
3	60556070	rs116089341	T	C	100	PASS	AC=85;AF=0.0169728;AN=5008;NS=2504;DP=19590;EAS_AF=0;AMR_AF=0.0231;AFR_AF=0.0038;EUR_AF=0.0626;SAS_AF=0.001;AA=T|||;VT=SNP
3	60556204	rs75883200	C	T	100	PASS	AC=470;AF=0.0938498;AN=5008;NS=2504;DP=16565;EAS_AF=0.1726;AMR_AF=0.1182;AFR_AF=0.0681;EUR_AF=0.0139;SAS_AF=0.1125;AA=C|||;VT=SNP
3	60556368	rs2594254	T	C	100	PASS	AC=2334;AF=0.466054;AN=5008;NS=2504;DP=17093;EAS_AF=0.5536;AMR_AF=0.3228;AFR_AF=0.4781;EUR_AF=0.4195;SAS_AF=0.5092;AA=T|||;VT=SNP
3	60556639	rs2682959	T	C	100	PASS	AC=4893;AF=0.977037;AN=5008;NS=2504;DP=16548;EAS_AF=0.999;AMR_AF=0.9669;AFR_AF=0.9894;EUR_AF=0.9324;SAS_AF=0.9908;AA=C|||;VT=SNP
3	60556695	rs2682960	T	C	100	PASS	AC=4608;AF=0.920128;AN=5008;NS=2504;DP=17169;EAS_AF=0.999;AMR_AF=0.9467;AFR_AF=0.7859;EUR_AF=0.9304;SAS_AF=0.9908;AA=T|||;VT=SNP
3	60556747	rs2594253	A	G	100	PASS	AC=4610;AF=0.920527;AN=5008;NS=2504;DP=16330;EAS_AF=0.999;AMR_AF=0.9467;AFR_AF=0.7867;EUR_AF=0.9314;SAS_AF=0.9908;AA=A|||;VT=SNP
3	60556776	rs2856015	A	G	100	PASS	AC=4898;AF=0.978035;AN=5008;NS=2504;DP=16237;EAS_AF=0.999;AMR_AF=0.9697;AFR_AF=0.9909;EUR_AF=0.9324;SAS_AF=0.9918;AA=G|||;VT=SNP
3	60556936	rs2856016	A	G	100	PASS	AC=4892;AF=0.976837;AN=5008;NS=2504;DP=14311;EAS_AF=0.999;AMR_AF=0.9669;AFR_AF=0.9887;EUR_AF=0.9324;SAS_AF=0.9908;AA=G|||;VT=SNP
3	60557102	rs2859794	A	C	100	PASS	AC=4836;AF=0.965655;AN=5008;NS=2504;DP=13727;EAS_AF=0.997;AMR_AF=0.9654;AFR_AF=0.9622;EUR_AF=0.9324;SAS_AF=0.9724;AA=C|||;VT=SNP
3	60557119	rs114645164	A	G	100	PASS	AC=45;AF=0.00898562;AN=5008;NS=2504;DP=13212;EAS_AF=0;AMR_AF=0.0115;AFR_AF=0.0008;EUR_AF=0.0278;SAS_AF=0.0082;AA=A|||;VT=SNP
3	60557171	rs2682961	T	G	100	PASS	AC=4865;AF=0.971446;AN=5008;NS=2504;DP=15234;EAS_AF=0.999;AMR_AF=0.9654;AFR_AF=0.969;EUR_AF=0.9324;SAS_AF=0.9908;AA=T|||;VT=SNP
3	60557685	rs2301156	T	G	100	PASS	AC=1381;AF=0.275759;AN=5008;NS=2504;DP=17628;EAS_AF=0.496;AMR_AF=0.3833;AFR_AF=0.1029;EUR_AF=0.172;SAS_AF=0.3129;AA=T|||;VT=SNP
3	60557852	rs2255772	A	G	100	PASS	AC=2216;AF=0.442492;AN=5008;NS=2504;DP=16586;EAS_AF=0.6151;AMR_AF=0.6138;AFR_AF=0.2194;EUR_AF=0.4235;SAS_AF=0.4642;AA=A|||;VT=SNP
3	60559047	rs2856017	C	T	100	PASS	AC=356;AF=0.0710863;AN=5008;NS=2504;DP=21075;EAS_AF=0.0704;AMR_AF=0.0562;AFR_AF=0.0219;EUR_AF=0.1014;SAS_AF=0.1176;AA=C|||;VT=SNP
3	60559646	rs112812146	G	C	100	PASS	AC=40;AF=0.00798722;AN=5008;NS=2504;DP=19399;EAS_AF=0;AMR_AF=0.0216;AFR_AF=0.0023;EUR_AF=0.0209;SAS_AF=0.001;AA=G|||;VT=SNP
3	60559889	rs2856018	A	T	100	PASS	AC=1897;AF=0.378794;AN=5008;NS=2504;DP=18870;EAS_AF=0.4444;AMR_AF=0.2406;AFR_AF=0.3971;EUR_AF=0.3032;SAS_AF=0.4622;AA=A|||;VT=SNP
3	60560162	rs28448293	T	C	100	PASS	AC=1615;AF=0.322484;AN=5008;NS=2504;DP=17500;EAS_AF=0.3562;AMR_AF=0.4207;AFR_AF=0.2534;EUR_AF=0.3082;SAS_AF=0.3262;AA=T|||;VT=SNP
3	60560313	rs28555532	A	G	100	PASS	AC=797;AF=0.159145;AN=5008;NS=2504;DP=18841;EAS_AF=0.1806;AMR_AF=0.219;AFR_AF=0.1135;EUR_AF=0.1809;SAS_AF=0.1339;AA=A|||;VT=SNP
3	60560672	rs77121744	C	A	100	PASS	AC=1009;AF=0.201478;AN=5008;NS=2504;DP=16395;EAS_AF=0.3452;AMR_AF=0.3055;AFR_AF=0.0204;EUR_AF=0.1243;SAS_AF=0.3037;AA=C|||;VT=SNP
3	60561008	rs72885798	C	T	100	PASS	AC=1151;AF=0.229832;AN=5008;NS=2504;DP=17095;EAS_AF=0.3452;AMR_AF=0.317;AFR_AF=0.1256;EUR_AF=0.1243;SAS_AF=0.2986;AA=T|||;VT=SNP
3	60561125	rs73834244	C	T	100	PASS	AC=1031;AF=0.205871;AN=5008;NS=2504;DP=17082;EAS_AF=0.3502;AMR_AF=0.3098;AFR_AF=0.0371;EUR_AF=0.1243;SAS_AF=0.2955;AA=C|||;VT=SNP
3	60561326	rs13076604	G	A	100	PASS	AC=1209;AF=0.241414;AN=5008;NS=2504;DP=18150;EAS_AF=0.122;AMR_AF=0.3098;AFR_AF=0.2821;EUR_AF=0.333;SAS_AF=0.1667;AA=G|||;VT=SNP
3	60561722	rs7651928	G	C	100	PASS	AC=2721;AF=0.543331;AN=5008;NS=2504;DP=19921;EAS_AF=0.4851;AMR_AF=0.7003;AFR_AF=0.5348;EUR_AF=0.5636;SAS_AF=0.4826;AA=C|||;VT=SNP
3	60561849	rs11130774	T	A	100	PASS	AC=2283;AF=0.455871;AN=5008;NS=2504;DP=20025;EAS_AF=0.4702;AMR_AF=0.621;AFR_AF=0.3442;EUR_AF=0.4632;SAS_AF=0.4673;AA=T|||;VT=SNP
3	60562000	rs56101492	A	G	100	PASS	AC=1063;AF=0.21226;AN=5008;NS=2504;DP=17616;EAS_AF=0.124;AMR_AF=0.3026;AFR_AF=0.1747;EUR_AF=0.332;SAS_AF=0.1667;AA=A|||;VT=SNP
3	60562113	rs12495226	A	G	100	PASS	AC=1016;AF=0.202875;AN=5008;NS=2504;DP=16474;EAS_AF=0.3433;AMR_AF=0.3098;AFR_AF=0.0197;EUR_AF=0.1362;SAS_AF=0.2986;AA=A|||;VT=SNP
3	60562327	rs17063532	G	A	100	PASS	AC=449;AF=0.0896565;AN=5008;NS=2504;DP=17528;EAS_AF=0.0923;AMR_AF=0.0288;AFR_AF=0.1725;EUR_AF=0.0596;SAS_AF=0.0491;AA=G|||;VT=SNP
3	60562934	rs12496064	A	T	100	PASS	AC=319;AF=0.0636981;AN=5008;NS=2504;DP=16402;EAS_AF=0.1468;AMR_AF=0.1354;AFR_AF=0.0045;EUR_AF=0.0487;SAS_AF=0.0225;AA=A|||;VT=SNP
3	60562945	rs11130775	A	T	100	PASS	AC=1333;AF=0.266174;AN=5008;NS=2504;DP=16393;EAS_AF=0.3403;AMR_AF=0.3775;AFR_AF=0.1452;EUR_AF=0.2276;SAS_AF=0.3139;AA=A|||;VT=SNP
3	60563090	rs190536436	C	T	100	PASS	AC=21;AF=0.00419329;AN=5008;NS=2504;DP=17041;EAS_AF=0;AMR_AF=0.0072;AFR_AF=0;EUR_AF=0.008;SAS_AF=0.0082;AA=C|||;VT=SNP
3	60563119	rs11130776	C	T	100	PASS	AC=957;AF=0.191094;AN=5008;NS=2504;DP=17649;EAS_AF=0.3363;AMR_AF=0.2954;AFR_AF=0.0182;EUR_AF=0.1014;SAS_AF=0.2935;AA=C|||;VT=SNP
3	60563160	rs10510849	G	A	100	PASS	AC=1273;AF=0.254193;AN=5008;NS=2504;DP=17972;EAS_AF=0.3383;AMR_AF=0.3559;AFR_AF=0.1346;EUR_AF=0.2008;SAS_AF=0.3119;AA=A|||;VT=SNP
3	60563467	rs12054041	G	A	100	PASS	AC=1273;AF=0.254193;AN=5008;NS=2504;DP=16901;EAS_AF=0.3393;AMR_AF=0.3559;AFR_AF=0.1346;EUR_AF=0.1998;SAS_AF=0.3119;AA=A|||;VT=SNP
3	60563632	rs3937353	C	T	100	PASS	AC=2710;AF=0.541134;AN=5008;NS=2504;DP=18458;EAS_AF=0.4613;AMR_AF=0.6873;AFR_AF=0.5832;EUR_AF=0.5268;SAS_AF=0.4775;AA=T|||;VT=SNP
3	60563987	rs113703194	T	C	100	PASS	AC=51;AF=0.0101837;AN=5008;NS=2504;DP=18469;EAS_AF=0;AMR_AF=0.0072;AFR_AF=0.003;EUR_AF=0.0308;SAS_AF=0.0112;AA=T|||;VT=SNP
3	60564073	rs2856019	C	G	100	PASS	AC=4875;AF=0.973442;AN=5008;NS=2504;DP=17128;EAS_AF=1;AMR_AF=0.9611;AFR_AF=0.9826;EUR_AF=0.9254;SAS_AF=0.9918;AA=G|||;VT=SNP
3	60564687	rs12491463	C	G	100	PASS	AC=1070;AF=0.213658;AN=5008;NS=2504;DP=19749;EAS_AF=0.4206;AMR_AF=0.304;AFR_AF=0.0197;EUR_AF=0.1064;SAS_AF=0.3088;AA=C|||;VT=SNP
3	60565145	rs9845479	C	T	100	PASS	AC=1084;AF=0.216454;AN=5008;NS=2504;DP=19029;EAS_AF=0.1131;AMR_AF=0.2954;AFR_AF=0.2005;EUR_AF=0.326;SAS_AF=0.1759;AA=T|||;VT=SNP
3	60565903	rs2734365	T	C	100	PASS	AC=3068;AF=0.61262;AN=5008;NS=2504;DP=18973;EAS_AF=0.8036;AMR_AF=0.572;AFR_AF=0.5454;EUR_AF=0.4404;SAS_AF=0.7127;AA=T|||;VT=SNP
3	60566055	rs2734366	G	A	100	PASS	AC=1715;AF=0.342452;AN=5008;NS=2504;DP=17664;EAS_AF=0.379;AMR_AF=0.2262;AFR_AF=0.348;EUR_AF=0.2724;SAS_AF=0.4519;AA=G|||;VT=SNP
3	60566161	rs17669257	T	C	100	PASS	AC=1021;AF=0.203874;AN=5008;NS=2504;DP=17791;EAS_AF=0.131;AMR_AF=0.2968;AFR_AF=0.1293;EUR_AF=0.337;SAS_AF=0.1769;AA=T|||;VT=SNP
3	60566446	rs73107355	G	T	100	PASS	AC=197;AF=0.0393371;AN=5008;NS=2504;DP=19601;EAS_AF=0;AMR_AF=0.0663;AFR_AF=0.0295;EUR_AF=0.0974;SAS_AF=0.0143;AA=G|||;VT=SNP
3	60566492	rs10451993	C	T	100	PASS	AC=2810;AF=0.561102;AN=5008;NS=2504;DP=19520;EAS_AF=0.5198;AMR_AF=0.6945;AFR_AF=0.587;EUR_AF=0.5517;SAS_AF=0.4836;AA=T|||;VT=SNP
3	60566976	rs28430306	G	C	100	PASS	AC=401;AF=0.0800719;AN=5008;NS=2504;DP=19671;EAS_AF=0.003;AMR_AF=0.0764;AFR_AF=0.1702;EUR_AF=0.1014;SAS_AF=0.0184;AA=C|||;VT=SNP
3	60567102	rs10510850	C	T	100	PASS	AC=1013;AF=0.202276;AN=5008;NS=2504;DP=14499;EAS_AF=0.3968;AMR_AF=0.2911;AFR_AF=0.0189;EUR_AF=0.0994;SAS_AF=0.2924;AA=C|||;VT=SNP
3	60567427	rs2734367	T	C	100	PASS	AC=4612;AF=0.920927;AN=5008;NS=2504;DP=14965;EAS_AF=0.9187;AMR_AF=0.9352;AFR_AF=0.9539;EUR_AF=0.8489;SAS_AF=0.9427;AA=T|||;VT=SNP
3	60568180	rs78130434	C	T	100	PASS	AC=1004;AF=0.200479;AN=5008;NS=2504;DP=17013;EAS_AF=0.3919;AMR_AF=0.2882;AFR_AF=0.0189;EUR_AF=0.0994;SAS_AF=0.2904;AA=C|||;VT=SNP
3	60568253	rs9833533	G	A	100	PASS	AC=265;AF=0.0529153;AN=5008;NS=2504;DP=16365;EAS_AF=0;AMR_AF=0.0648;AFR_AF=0.087;EUR_AF=0.0905;SAS_AF=0.0143;AA=G|||;VT=SNP
3	60568941	rs2682962	A	G	100	PASS	AC=2810;AF=0.561102;AN=5008;NS=2504;DP=19262;EAS_AF=0.5278;AMR_AF=0.7017;AFR_AF=0.5628;EUR_AF=0.5577;SAS_AF=0.4969;AA=G|||;VT=SNP
3	60569815	rs9880898	A	T	100	PASS	AC=559;AF=0.111621;AN=5008;NS=2504;DP=18510;EAS_AF=0;AMR_AF=0.0908;AFR_AF=0.2859;EUR_AF=0.1024;SAS_AF=0.0153;AA=A|||;VT=SNP
3	60570031	rs12494672	T	C	100	PASS	AC=996;AF=0.198882;AN=5008;NS=2504;DP=18626;EAS_AF=0.3532;AMR_AF=0.3012;AFR_AF=0.0182;EUR_AF=0.1074;SAS_AF=0.3057;AA=T|||;VT=SNP
3	60570448	rs17063578	T	C	100	PASS	AC=293;AF=0.0585064;AN=5008;NS=2504;DP=18642;EAS_AF=0.1607;AMR_AF=0.1225;AFR_AF=0.003;EUR_AF=0.0219;SAS_AF=0.0204;AA=T|||;VT=SNP
3	60571437	rs2734368	C	A	100	PASS	AC=4598;AF=0.918131;AN=5008;NS=2504;DP=16913;EAS_AF=0.8859;AMR_AF=0.9337;AFR_AF=0.9818;EUR_AF=0.837;SAS_AF=0.9376;AA=A|||;VT=SNP
3	60571772	rs2682963	C	T	100	PASS	AC=4602;AF=0.91893;AN=5008;NS=2504;DP=17905;EAS_AF=0.8849;AMR_AF=0.9337;AFR_AF=0.9818;EUR_AF=0.837;SAS_AF=0.9427;AA=T|||;VT=SNP
3	60571905	rs73093554	A	G	100	PASS	AC=55;AF=0.0109824;AN=5008;NS=2504;DP=18134;EAS_AF=0;AMR_AF=0.0187;AFR_AF=0.0023;EUR_AF=0.0338;SAS_AF=0.0051;AA=A|||;VT=SNP
3	60572073	rs7651468	G	A	100	PASS	AC=295;AF=0.0589058;AN=5008;NS=2504;DP=17899;EAS_AF=0;AMR_AF=0.0706;AFR_AF=0.0885;EUR_AF=0.1113;SAS_AF=0.0174;AA=G|||;VT=SNP
3	60572535	rs62249089	T	C	100	PASS	AC=157;AF=0.0313498;AN=5008;NS=2504;DP=18265;EAS_AF=0;AMR_AF=0.0303;AFR_AF=0.0038;EUR_AF=0.0616;SAS_AF=0.0706;AA=T|||;VT=SNP
3	60573000	rs2682964	G	C	100	PASS	AC=4705;AF=0.939497;AN=5008;NS=2504;DP=17209;EAS_AF=0.8988;AMR_AF=0.9539;AFR_AF=0.9781;EUR_AF=0.8926;SAS_AF=0.9673;AA=C|||;VT=SNP
3	60573106	rs7638056	G	C	100	PASS	AC=2194;AF=0.438099;AN=5008;NS=2504;DP=16857;EAS_AF=0.4484;AMR_AF=0.2896;AFR_AF=0.3956;EUR_AF=0.3817;SAS_AF=0.6483;AA=G|||;VT=SNP
3	60573681	rs13079016	C	A	100	PASS	AC=928;AF=0.185304;AN=5008;NS=2504;DP=19529;EAS_AF=0.1081;AMR_AF=0.2651;AFR_AF=0.1445;EUR_AF=0.2992;SAS_AF=0.1462;AA=C|||;VT=SNP
3	60573769	rs9826800	A	C	100	PASS	AC=1364;AF=0.272364;AN=5008;NS=2504;DP=20469;EAS_AF=0.4573;AMR_AF=0.3617;AFR_AF=0.1921;EUR_AF=0.1849;SAS_AF=0.2168;AA=C|||;VT=SNP
3	60574069	rs6785709	A	G	100	PASS	AC=492;AF=0.0982428;AN=5008;NS=2504;DP=17975;EAS_AF=0.0605;AMR_AF=0.0648;AFR_AF=0.1846;EUR_AF=0.0845;SAS_AF=0.0583;AA=A|||;VT=SNP
3	60574546	rs9865739	C	T	100	PASS	AC=474;AF=0.0946486;AN=5008;NS=2504;DP=19348;EAS_AF=0.0625;AMR_AF=0.062;AFR_AF=0.1891;EUR_AF=0.0666;SAS_AF=0.0521;AA=C|||;VT=SNP
3	60574721	rs13085258	G	T	100	PASS	AC=2084;AF=0.416134;AN=5008;NS=2504;DP=18255;EAS_AF=0.495;AMR_AF=0.3473;AFR_AF=0.2564;EUR_AF=0.3429;SAS_AF=0.6748;AA=G|||;VT=SNP
3	60574787	rs73093559	G	A	100	PASS	AC=41;AF=0.0081869;AN=5008;NS=2504;DP=19172;EAS_AF=0;AMR_AF=0.0173;AFR_AF=0;EUR_AF=0.0278;SAS_AF=0.001;AA=G|||;VT=SNP
3	60574911	rs2734369	G	T	100	PASS	AC=3526;AF=0.704073;AN=5008;NS=2504;DP=19244;EAS_AF=0.6647;AMR_AF=0.7161;AFR_AF=0.5098;EUR_AF=0.7942;SAS_AF=0.9059;AA=T|||;VT=SNP
3	60575068	rs62249090	A	G	100	PASS	AC=698;AF=0.139377;AN=5008;NS=2504;DP=17972;EAS_AF=0.1379;AMR_AF=0.1484;AFR_AF=0.0552;EUR_AF=0.2416;SAS_AF=0.1431;AA=A|||;VT=SNP
3	60575075	rs9815092	T	C	100	PASS	AC=1590;AF=0.317492;AN=5008;NS=2504;DP=17895;EAS_AF=0.2609;AMR_AF=0.3473;AFR_AF=0.3669;EUR_AF=0.4006;SAS_AF=0.2025;AA=T|||;VT=SNP
3	60576077	rs2178808	C	T	100	PASS	AC=1973;AF=0.39397;AN=5008;NS=2504;DP=15923;EAS_AF=0.2917;AMR_AF=0.2478;AFR_AF=0.6952;EUR_AF=0.3121;SAS_AF=0.2802;AA=T|||;VT=SNP
3	60576086	rs6779985	C	A	100	PASS	AC=1089;AF=0.217452;AN=5008;NS=2504;DP=15982;EAS_AF=0.1002;AMR_AF=0.1412;AFR_AF=0.534;EUR_AF=0.0755;SAS_AF=0.1104;AA=A|||;VT=SNP
3	60576324	rs2049799	G	A	100	PASS	AC=1501;AF=0.29972;AN=5008;NS=2504;DP=18578;EAS_AF=0.4544;AMR_AF=0.2723;AFR_AF=0.18;EUR_AF=0.2624;SAS_AF=0.3599;AA=A|||;VT=SNP
3	60576769	rs2734370	C	A	100	PASS	AC=1893;AF=0.377995;AN=5008;NS=2504;DP=20135;EAS_AF=0.1726;AMR_AF=0.4524;AFR_AF=0.4175;EUR_AF=0.5417;SAS_AF=0.3149;AA=A|||;VT=SNP
3	60578226	rs7645898	A	G	100	PASS	AC=1676;AF=0.334665;AN=5008;NS=2504;DP=13876;EAS_AF=0.3016;AMR_AF=0.5014;AFR_AF=0.0605;EUR_AF=0.5815;SAS_AF=0.3671;AA=A|||;VT=SNP
3	60579780	rs140737235	G	C	100	PASS	AC=6;AF=0.00119808;AN=5008;NS=2504;DP=18223;EAS_AF=0;AMR_AF=0.0014;AFR_AF=0.0008;EUR_AF=0.004;SAS_AF=0;AA=G|||;VT=SNP
3	60579957	rs2105829	G	A	100	PASS	AC=319;AF=0.0636981;AN=5008;NS=2504;DP=17612;EAS_AF=0;AMR_AF=0.0692;AFR_AF=0.1566;EUR_AF=0.0417;SAS_AF=0.0225;AA=A|||;VT=SNP
3	60580022	rs939495	C	T	100	PASS	AC=4419;AF=0.882388;AN=5008;NS=2504;DP=19245;EAS_AF=0.9335;AMR_AF=0.9207;AFR_AF=0.82;EUR_AF=0.8748;SAS_AF=0.8947;AA=T|||;VT=SNP
3	60580126	rs73093579	C	T	100	PASS	AC=20;AF=0.00399361;AN=5008;NS=2504;DP=18593;EAS_AF=0;AMR_AF=0.0058;AFR_AF=0.0008;EUR_AF=0.0129;SAS_AF=0.002;AA=C|||;VT=SNP
3	60580392	rs928945	C	A	100	PASS	AC=1591;AF=0.317692;AN=5008;NS=2504;DP=18316;EAS_AF=0.2202;AMR_AF=0.4971;AFR_AF=0.0613;EUR_AF=0.5885;SAS_AF=0.3589;AA=C|||;VT=SNP
3	60580522	rs77997326	G	A	100	PASS	AC=130;AF=0.0259585;AN=5008;NS=2504;DP=18791;EAS_AF=0.0585;AMR_AF=0.0058;AFR_AF=0.0008;EUR_AF=0.0199;SAS_AF=0.047;AA=G|||;VT=SNP
3	60580713	rs2252742	G	C	100	PASS	AC=594;AF=0.11861;AN=5008;NS=2504;DP=19604;EAS_AF=0;AMR_AF=0.0937;AFR_AF=0.3487;EUR_AF=0.0417;SAS_AF=0.0266;AA=G|||;VT=SNP
3	60580732	rs2363667	C	T	100	PASS	AC=1595;AF=0.31849;AN=5008;NS=2504;DP=20097;EAS_AF=0.2202;AMR_AF=0.5;AFR_AF=0.0635;EUR_AF=0.5875;SAS_AF=0.3589;AA=C|||;VT=SNP
3	60581081	rs11705999	A	T	100	PASS	AC=1977;AF=0.394768;AN=5008;NS=2504;DP=16435;EAS_AF=0.2202;AMR_AF=0.5274;AFR_AF=0.3374;EUR_AF=0.5875;SAS_AF=0.3599;AA=A|||;VT=SNP
3	60581133	rs62249091	G	A	100	PASS	AC=1597;AF=0.31889;AN=5008;NS=2504;DP=16527;EAS_AF=0.2202;AMR_AF=0.5;AFR_AF=0.0658;EUR_AF=0.5875;SAS_AF=0.3579;AA=G|||;VT=SNP
3	60581324	rs2156972	G	A	100	PASS	AC=1721;AF=0.34365;AN=5008;NS=2504;DP=18903;EAS_AF=0.2202;AMR_AF=0.5101;AFR_AF=0.1536;EUR_AF=0.5875;SAS_AF=0.3589;AA=G|||;VT=SNP
3	60581354	rs2682965	G	A	100	PASS	AC=3907;AF=0.780152;AN=5008;NS=2504;DP=17943;EAS_AF=0.8313;AMR_AF=0.879;AFR_AF=0.531;EUR_AF=0.8857;SAS_AF=0.8855;AA=-|||;VT=SNP
3	60581433	rs2156973	G	A	100	PASS	AC=1704;AF=0.340256;AN=5008;NS=2504;DP=16984;EAS_AF=0.2202;AMR_AF=0.5086;AFR_AF=0.1415;EUR_AF=0.5875;SAS_AF=0.3589;AA=g|||;VT=SNP
3	60581806	rs12638023	T	C	100	PASS	AC=1838;AF=0.367013;AN=5008;NS=2504;DP=18107;EAS_AF=0.6032;AMR_AF=0.2997;AFR_AF=0.208;EUR_AF=0.2465;SAS_AF=0.5102;AA=T|||;VT=SNP
3	60582046	rs2856021	G	T	100	PASS	AC=4130;AF=0.824681;AN=5008;NS=2504;DP=16844;EAS_AF=0.8224;AMR_AF=0.8905;AFR_AF=0.7126;EUR_AF=0.8738;SAS_AF=0.8814;AA=T|||;VT=SNP
3	60582730	rs2856022	A	C	100	PASS	AC=615;AF=0.122804;AN=5008;NS=2504;DP=17499;EAS_AF=0;AMR_AF=0.0908;AFR_AF=0.3646;EUR_AF=0.0537;SAS_AF=0.0164;AA=A|||;VT=SNP
3	60582886	rs139303010	G	A	100	PASS	AC=79;AF=0.0157748;AN=5008;NS=2504;DP=16407;EAS_AF=0;AMR_AF=0.0346;AFR_AF=0.0023;EUR_AF=0.0408;SAS_AF=0.0112;AA=G|||;VT=SNP
3	60583943	rs62249092	A	C	100	PASS	AC=1321;AF=0.263778;AN=5008;NS=2504;DP=17100;EAS_AF=0.255;AMR_AF=0.4236;AFR_AF=0.028;EUR_AF=0.4155;SAS_AF=0.3221;AA=A|||;VT=SNP
3	60584039	rs112798636	T	C	100	PASS	AC=52;AF=0.0103834;AN=5008;NS=2504;DP=16638;EAS_AF=0;AMR_AF=0.013;AFR_AF=0.0015;EUR_AF=0.0229;SAS_AF=0.0184;AA=T|||;VT=SNP
3	60584204	rs2226971	G	T	100	PASS	AC=2329;AF=0.465056;AN=5008;NS=2504;DP=16963;EAS_AF=0.251;AMR_AF=0.5908;AFR_AF=0.4932;EUR_AF=0.6431;SAS_AF=0.3753;AA=T|||;VT=SNP
3	60584217	rs12498136	T	C	100	PASS	AC=1765;AF=0.352436;AN=5008;NS=2504;DP=17161;EAS_AF=0.5853;AMR_AF=0.304;AFR_AF=0.1657;EUR_AF=0.2445;SAS_AF=0.5102;AA=T|||;VT=SNP
3	60584598	rs143022690	C	T	100	PASS	AC=40;AF=0.00798722;AN=5008;NS=2504;DP=19375;EAS_AF=0;AMR_AF=0.0144;AFR_AF=0;EUR_AF=0.0169;SAS_AF=0.0133;AA=C|||;VT=SNP
3	60585595	rs76193383	A	G	100	PASS	AC=95;AF=0.0189696;AN=5008;NS=2504;DP=20779;EAS_AF=0.001;AMR_AF=0.0231;AFR_AF=0.0008;EUR_AF=0.0656;SAS_AF=0.0112;AA=A|||;VT=SNP
3	60585756	rs7617530	G	A	100	PASS	AC=1730;AF=0.345447;AN=5008;NS=2504;DP=20603;EAS_AF=0.5813;AMR_AF=0.2997;AFR_AF=0.1437;EUR_AF=0.2455;SAS_AF=0.5102;AA=G|||;VT=SNP
3	60585933	rs2856025	T	C	100	PASS	AC=4193;AF=0.83726;AN=5008;NS=2504;DP=17664;EAS_AF=0.8264;AMR_AF=0.9049;AFR_AF=0.736;EUR_AF=0.8867;SAS_AF=0.8865;AA=C|||;VT=SNP
3	60586452	rs2682967	A	G	100	PASS	AC=4337;AF=0.866014;AN=5008;NS=2504;DP=17955;EAS_AF=0.8244;AMR_AF=0.9193;AFR_AF=0.8389;EUR_AF=0.8867;SAS_AF=0.8865;AA=G|||;VT=SNP
3	60586524	rs2682968	C	A	100	PASS	AC=2431;AF=0.485423;AN=5008;NS=2504;DP=18853;EAS_AF=0.2232;AMR_AF=0.6037;AFR_AF=0.5832;EUR_AF=0.6421;SAS_AF=0.3783;AA=A|||;VT=SNP
3	60586772	rs2856026	G	T	100	PASS	AC=2237;AF=0.446685;AN=5008;NS=2504;DP=17812;EAS_AF=0.2232;AMR_AF=0.5951;AFR_AF=0.4455;EUR_AF=0.6412;SAS_AF=0.3732;AA=G|||;VT=SNP
3	60587302	rs1540263	C	A	100	PASS	AC=2320;AF=0.463259;AN=5008;NS=2504;DP=19081;EAS_AF=0.2232;AMR_AF=0.5994;AFR_AF=0.5129;EUR_AF=0.6302;SAS_AF=0.3753;AA=C|||;VT=SNP
3	60587580	rs11712757	A	G	100	PASS	AC=1634;AF=0.326278;AN=5008;NS=2504;DP=18363;EAS_AF=0.2252;AMR_AF=0.5101;AFR_AF=0.0825;EUR_AF=0.5895;SAS_AF=0.3589;AA=A|||;VT=SNP
3	60587641	rs2682969	T	A	100	PASS	AC=4529;AF=0.904353;AN=5008;NS=2504;DP=17073;EAS_AF=0.8145;AMR_AF=0.9308;AFR_AF=0.9841;EUR_AF=0.8897;SAS_AF=0.8855;AA=A|||;VT=SNP
3	60588095	rs2226972	A	G	100	PASS	AC=2074;AF=0.414137;AN=5008;NS=2504;DP=12172;EAS_AF=0.5952;AMR_AF=0.3242;AFR_AF=0.3797;EUR_AF=0.2465;SAS_AF=0.5102;AA=A|||;VT=SNP
3	60588494	rs2856027	A	T	100	PASS	AC=1911;AF=0.381589;AN=5008;NS=2504;DP=18602;EAS_AF=0.2222;AMR_AF=0.5288;AFR_AF=0.3888;EUR_AF=0.4771;SAS_AF=0.3333;AA=A|||;VT=SNP
3	60588627	rs2856028	C	A	100	PASS	AC=4491;AF=0.896765;AN=5008;NS=2504;DP=18423;EAS_AF=0.8135;AMR_AF=0.9265;AFR_AF=0.9697;EUR_AF=0.8777;SAS_AF=0.8824;AA=A|||;VT=SNP
3	60589338	rs6775612	T	C	100	PASS	AC=1779;AF=0.355232;AN=5008;NS=2504;DP=19584;EAS_AF=0.5556;AMR_AF=0.3069;AFR_AF=0.2027;EUR_AF=0.2425;SAS_AF=0.5051;AA=T|||;VT=SNP
3	60589410	rs2856029	C	T	100	PASS	AC=4278;AF=0.854233;AN=5008;NS=2504;DP=19472;EAS_AF=0.7788;AMR_AF=0.9164;AFR_AF=0.8464;EUR_AF=0.8748;SAS_AF=0.8773;AA=T|||;VT=SNP
3	60589429	rs11716874	C	T	100	PASS	AC=1419;AF=0.283347;AN=5008;NS=2504;DP=19834;EAS_AF=0.2222;AMR_AF=0.4395;AFR_AF=0.1256;EUR_AF=0.4175;SAS_AF=0.3108;AA=C|||;VT=SNP
3	60589455	rs11130777	T	C	100	PASS	AC=1382;AF=0.275958;AN=5008;NS=2504;DP=20436;EAS_AF=0.2222;AMR_AF=0.4366;AFR_AF=0.0983;EUR_AF=0.4175;SAS_AF=0.3119;AA=T|||;VT=SNP
3	60589986	rs1158425	G	A	100	PASS	AC=4016;AF=0.801917;AN=5008;NS=2504;DP=17618;EAS_AF=0.7748;AMR_AF=0.8343;AFR_AF=0.854;EUR_AF=0.7048;SAS_AF=0.8364;AA=A|||;VT=SNP
3	60590016	rs2256806	C	A	100	PASS	AC=2234;AF=0.446086;AN=5008;NS=2504;DP=17961;EAS_AF=0.2232;AMR_AF=0.5951;AFR_AF=0.4508;EUR_AF=0.6332;SAS_AF=0.3712;AA=A|||;VT=SNP
3	60590063	rs724025	G	A	100	PASS	AC=1384;AF=0.276358;AN=5008;NS=2504;DP=17976;EAS_AF=0.2212;AMR_AF=0.4366;AFR_AF=0.1006;EUR_AF=0.4175;SAS_AF=0.3119;AA=A|||;VT=SNP
3	60590202	rs5016304	C	G	100	PASS	AC=2103;AF=0.419928;AN=5008;NS=2504;DP=18357;EAS_AF=0.498;AMR_AF=0.3256;AFR_AF=0.4773;EUR_AF=0.2445;SAS_AF=0.5092;AA=G|||;VT=SNP
3	60590350	rs35710425	T	G	100	PASS	AC=26;AF=0.00519169;AN=5008;NS=2504;DP=19074;EAS_AF=0;AMR_AF=0.0159;AFR_AF=0;EUR_AF=0.0119;SAS_AF=0.0031;AA=T|||;VT=SNP
3	60590509	rs78592189	A	G	100	PASS	AC=23;AF=0.00459265;AN=5008;NS=2504;DP=19073;EAS_AF=0;AMR_AF=0.0043;AFR_AF=0.0008;EUR_AF=0.0179;SAS_AF=0.001;AA=A|||;VT=SNP
3	60590871	rs73095324	G	C	100	PASS	AC=54;AF=0.0107827;AN=5008;NS=2504;DP=19460;EAS_AF=0;AMR_AF=0.0144;AFR_AF=0.0091;EUR_AF=0.0249;SAS_AF=0.0072;AA=G|||;VT=SNP
3	60591219	rs2856030	C	G	100	PASS	AC=4344;AF=0.867412;AN=5008;NS=2504;DP=20403;EAS_AF=0.7798;AMR_AF=0.9135;AFR_AF=0.885;EUR_AF=0.8867;SAS_AF=0.8814;AA=G|||;VT=SNP
3	60591278	rs75240439	A	G	100	PASS	AC=77;AF=0.0153754;AN=5008;NS=2504;DP=18693;EAS_AF=0.001;AMR_AF=0.0216;AFR_AF=0.0038;EUR_AF=0.0487;SAS_AF=0.0072;AA=A|||;VT=SNP
3	60591424	rs17669863	T	C	100	PASS	AC=328;AF=0.0654952;AN=5008;NS=2504;DP=19432;EAS_AF=0.0446;AMR_AF=0.1254;AFR_AF=0.0091;EUR_AF=0.1093;SAS_AF=0.0757;AA=T|||;VT=SNP
3	60591445	rs2682970	T	A	100	PASS	AC=294;AF=0.0587061;AN=5008;NS=2504;DP=19118;EAS_AF=0;AMR_AF=0.0677;AFR_AF=0.1331;EUR_AF=0.0537;SAS_AF=0.0174;AA=A|||;VT=SNP
3	60591506	rs2682971	T	C	100	PASS	AC=284;AF=0.0567093;AN=5008;NS=2504;DP=19334;EAS_AF=0.001;AMR_AF=0.0663;AFR_AF=0.1263;EUR_AF=0.0537;SAS_AF=0.0164;AA=T|||;VT=SNP
3	60592035	rs2682972	G	A	100	PASS	AC=290;AF=0.0579073;AN=5008;NS=2504;DP=16335;EAS_AF=0;AMR_AF=0.0663;AFR_AF=0.1316;EUR_AF=0.0537;SAS_AF=0.0164;AA=G|||;VT=SNP
3	60592088	rs34970155	C	G	100	PASS	AC=1830;AF=0.365415;AN=5008;NS=2504;DP=19448;EAS_AF=0.5139;AMR_AF=0.2954;AFR_AF=0.2859;EUR_AF=0.2386;SAS_AF=0.5;AA=C|||;VT=SNP
3	60592244	rs148058994	G	C	100	PASS	AC=74;AF=0.0147764;AN=5008;NS=2504;DP=19116;EAS_AF=0;AMR_AF=0.0202;AFR_AF=0.0015;EUR_AF=0.0517;SAS_AF=0.0061;AA=G|||;VT=SNP
3	60592348	rs11720214	C	T	100	PASS	AC=1666;AF=0.332668;AN=5008;NS=2504;DP=20366;EAS_AF=0.2252;AMR_AF=0.4986;AFR_AF=0.118;EUR_AF=0.5815;SAS_AF=0.3599;AA=C|||;VT=SNP
3	60592751	rs13100376	G	A	100	PASS	AC=325;AF=0.0648962;AN=5008;NS=2504;DP=18507;EAS_AF=0.0417;AMR_AF=0.1239;AFR_AF=0.0106;EUR_AF=0.1083;SAS_AF=0.0757;AA=G|||;VT=SNP
3	60592931	rs2040377	T	G	100	PASS	AC=388;AF=0.077476;AN=5008;NS=2504;DP=16637;EAS_AF=0;AMR_AF=0.0677;AFR_AF=0.205;EUR_AF=0.0537;SAS_AF=0.0164;AA=T|||;VT=SNP
3	60593142	rs2040378	C	A	100	PASS	AC=323;AF=0.0644968;AN=5008;NS=2504;DP=17888;EAS_AF=0;AMR_AF=0.0648;AFR_AF=0.1664;EUR_AF=0.0427;SAS_AF=0.0153;AA=C|||;VT=SNP
3	60593361	rs147135024	T	C	100	PASS	AC=78;AF=0.0155751;AN=5008;NS=2504;DP=17251;EAS_AF=0.0317;AMR_AF=0.013;AFR_AF=0.0015;EUR_AF=0.0249;SAS_AF=0.0102;AA=T|||;VT=SNP
3	60594083	rs2856032	C	G	100	PASS	AC=4335;AF=0.865615;AN=5008;NS=2504;DP=18834;EAS_AF=0.7827;AMR_AF=0.9006;AFR_AF=0.907;EUR_AF=0.8678;SAS_AF=0.8681;AA=G|||;VT=SNP
3	60594325	rs2856033	A	C	100	PASS	AC=4216;AF=0.841853;AN=5008;NS=2504;DP=15870;EAS_AF=0.8085;AMR_AF=0.889;AFR_AF=0.8139;EUR_AF=0.8638;SAS_AF=0.8579;AA=-|||;VT=SNP
3	60594367	rs2856034	A	G	100	PASS	AC=705;AF=0.140775;AN=5008;NS=2504;DP=16954;EAS_AF=0.0655;AMR_AF=0.183;AFR_AF=0.1029;EUR_AF=0.2654;SAS_AF=0.1115;AA=A|||;VT=SNP
3	60594726	rs2856035	G	T	100	PASS	AC=4349;AF=0.868411;AN=5008;NS=2504;DP=13659;EAS_AF=0.8095;AMR_AF=0.9063;AFR_AF=0.8933;EUR_AF=0.8688;SAS_AF=0.8681;AA=T|||;VT=SNP
3	60595403	rs939496	T	C	100	PASS	AC=3795;AF=0.757788;AN=5008;NS=2504;DP=19527;EAS_AF=0.8056;AMR_AF=0.7334;AFR_AF=0.7526;EUR_AF=0.7525;SAS_AF=0.7382;AA=C|||;VT=SNP
3	60595440	rs78927785	T	A	100	PASS	AC=65;AF=0.0129792;AN=5008;NS=2504;DP=19913;EAS_AF=0.001;AMR_AF=0.0058;AFR_AF=0.0008;EUR_AF=0.0268;SAS_AF=0.0327;AA=T|||;VT=SNP
3	60595646	rs17670088	A	G	100	PASS	AC=1218;AF=0.243211;AN=5008;NS=2504;DP=18552;EAS_AF=0.2103;AMR_AF=0.2017;AFR_AF=0.3238;EUR_AF=0.2873;SAS_AF=0.1524;AA=G|||;VT=SNP
3	60595986	rs17624325	C	T	100	PASS	AC=1107;AF=0.221046;AN=5008;NS=2504;DP=17773;EAS_AF=0.2093;AMR_AF=0.1931;AFR_AF=0.2436;EUR_AF=0.2863;SAS_AF=0.1554;AA=C|||;VT=SNP
3	60596018	rs17670154	G	C	100	PASS	AC=1202;AF=0.240016;AN=5008;NS=2504;DP=18130;EAS_AF=0.2113;AMR_AF=0.2003;AFR_AF=0.3094;EUR_AF=0.2873;SAS_AF=0.1554;AA=C|||;VT=SNP
3	60596184	rs114873467	C	T	100	PASS	AC=61;AF=0.0121805;AN=5008;NS=2504;DP=17518;EAS_AF=0;AMR_AF=0.0014;AFR_AF=0.0015;EUR_AF=0.0189;SAS_AF=0.0399;AA=C|||;VT=SNP
3	60596343	rs939497	T	C	100	PASS	AC=2631;AF=0.525359;AN=5008;NS=2504;DP=17801;EAS_AF=0.6806;AMR_AF=0.5504;AFR_AF=0.3865;EUR_AF=0.4761;SAS_AF=0.5859;AA=T|||;VT=SNP
3	60596464	rs62249119	C	T	100	PASS	AC=57;AF=0.0113818;AN=5008;NS=2504;DP=18757;EAS_AF=0;AMR_AF=0.0115;AFR_AF=0.0008;EUR_AF=0.0258;SAS_AF=0.0225;AA=C|||;VT=SNP
3	60596699	rs939498	A	C	100	PASS	AC=4499;AF=0.898363;AN=5008;NS=2504;DP=19968;EAS_AF=0.8681;AMR_AF=0.9092;AFR_AF=0.9455;EUR_AF=0.8807;SAS_AF=0.8763;AA=C|||;VT=SNP
3	60597001	rs17670198	A	G	100	PASS	AC=1219;AF=0.243411;AN=5008;NS=2504;DP=21201;EAS_AF=0.251;AMR_AF=0.196;AFR_AF=0.2958;EUR_AF=0.2883;SAS_AF=0.1524;AA=G|||;VT=SNP
3	60597061	rs34600947	T	C	100	PASS	AC=1221;AF=0.24381;AN=5008;NS=2504;DP=21985;EAS_AF=0.251;AMR_AF=0.1945;AFR_AF=0.295;EUR_AF=0.2883;SAS_AF=0.1564;AA=C|||;VT=SNP
3	60597092	rs36033536	G	A	100	PASS	AC=228;AF=0.0455272;AN=5008;NS=2504;DP=22303;EAS_AF=0.001;AMR_AF=0.0519;AFR_AF=0.0151;EUR_AF=0.1272;SAS_AF=0.044;AA=G|||;VT=SNP
3	60597463	rs2856036	A	G	100	PASS	AC=4190;AF=0.836661;AN=5008;NS=2504;DP=21015;EAS_AF=0.8681;AMR_AF=0.8876;AFR_AF=0.7269;EUR_AF=0.8777;SAS_AF=0.8742;AA=G|||;VT=SNP
3	60597839	rs59194055	T	G	100	PASS	AC=1702;AF=0.339856;AN=5008;NS=2504;DP=17659;EAS_AF=0.5853;AMR_AF=0.2666;AFR_AF=0.2179;EUR_AF=0.1779;SAS_AF=0.4703;AA=T|||;VT=SNP
3	60597980	rs115196039	C	G	100	PASS	AC=146;AF=0.0291534;AN=5008;NS=2504;DP=18633;EAS_AF=0.0218;AMR_AF=0.0187;AFR_AF=0.0015;EUR_AF=0.0398;SAS_AF=0.0706;AA=C|||;VT=SNP
3	60598400	rs17624439	A	C	100	PASS	AC=1151;AF=0.229832;AN=5008;NS=2504;DP=17626;EAS_AF=0.251;AMR_AF=0.1931;AFR_AF=0.2458;EUR_AF=0.2883;SAS_AF=0.1524;AA=A|||;VT=SNP
3	60599030	rs717762	A	G	100	PASS	AC=4238;AF=0.846246;AN=5008;NS=2504;DP=19040;EAS_AF=0.8641;AMR_AF=0.8905;AFR_AF=0.7655;EUR_AF=0.8767;SAS_AF=0.8742;AA=G|||;VT=SNP
3	60599080	rs66813868	T	C	100	PASS	AC=228;AF=0.0455272;AN=5008;NS=2504;DP=19538;EAS_AF=0.001;AMR_AF=0.0519;AFR_AF=0.0151;EUR_AF=0.1272;SAS_AF=0.044;AA=T|||;VT=SNP
3	60599278	rs78477336	C	T	100	PASS	AC=84;AF=0.0167732;AN=5008;NS=2504;DP=21397;EAS_AF=0;AMR_AF=0.0288;AFR_AF=0.0015;EUR_AF=0.0278;SAS_AF=0.0348;AA=C|||;VT=SNP
3	60599282	rs715381	T	C	100	PASS	AC=1060;AF=0.211661;AN=5008;NS=2504;DP=21465;EAS_AF=0.2143;AMR_AF=0.1931;AFR_AF=0.2057;EUR_AF=0.2883;SAS_AF=0.1513;AA=T|||;VT=SNP
3	60599361	rs17624475	T	C	100	PASS	AC=1058;AF=0.211262;AN=5008;NS=2504;DP=22314;EAS_AF=0.2123;AMR_AF=0.1931;AFR_AF=0.2057;EUR_AF=0.2883;SAS_AF=0.1513;AA=C|||;VT=SNP
3	60599391	rs715382	C	A	100	PASS	AC=784;AF=0.15655;AN=5008;NS=2504;DP=21632;EAS_AF=0.2113;AMR_AF=0.1326;AFR_AF=0.1604;EUR_AF=0.162;SAS_AF=0.1063;AA=C|||;VT=SNP
3	60599620	rs17624499	C	A	100	PASS	AC=1054;AF=0.210463;AN=5008;NS=2504;DP=21173;EAS_AF=0.2113;AMR_AF=0.1916;AFR_AF=0.2057;EUR_AF=0.2873;SAS_AF=0.1503;AA=C|||;VT=SNP
3	60600087	rs13068278	C	T	100	PASS	AC=1595;AF=0.31849;AN=5008;NS=2504;DP=19438;EAS_AF=0.2609;AMR_AF=0.353;AFR_AF=0.298;EUR_AF=0.4125;SAS_AF=0.2843;AA=T|||;VT=SNP
3	60600292	rs80156460	G	A	100	PASS	AC=6;AF=0.00119808;AN=5008;NS=2504;DP=15233;EAS_AF=0;AMR_AF=0;AFR_AF=0.0008;EUR_AF=0.005;SAS_AF=0;AA=G|||;VT=SNP
3	60600714	rs7637810	A	C	100	PASS	AC=1612;AF=0.321885;AN=5008;NS=2504;DP=12023;EAS_AF=0.2629;AMR_AF=0.3602;AFR_AF=0.3026;EUR_AF=0.4155;SAS_AF=0.2853;AA=C|||;VT=SNP
3	60600807	rs7640222	T	C	100	PASS	AC=1597;AF=0.31889;AN=5008;NS=2504;DP=17012;EAS_AF=0.2629;AMR_AF=0.3559;AFR_AF=0.2905;EUR_AF=0.4155;SAS_AF=0.2894;AA=T|||;VT=SNP
3	60600900	rs2856037	C	A	100	PASS	AC=4222;AF=0.843051;AN=5008;NS=2504;DP=19746;EAS_AF=0.8194;AMR_AF=0.8963;AFR_AF=0.7867;EUR_AF=0.8777;SAS_AF=0.8701;AA=A|||;VT=SNP
3	60600915	rs2682979	T	C	100	PASS	AC=4165;AF=0.831669;AN=5008;NS=2504;DP=20241;EAS_AF=0.8194;AMR_AF=0.8934;AFR_AF=0.7451;EUR_AF=0.8777;SAS_AF=0.8701;AA=C|||;VT=SNP
3	60601053	rs7638130	A	G	100	PASS	AC=1501;AF=0.29972;AN=5008;NS=2504;DP=18893;EAS_AF=0.2629;AMR_AF=0.3501;AFR_AF=0.2254;EUR_AF=0.4135;SAS_AF=0.2853;AA=A|||;VT=SNP
3	60601300	rs116103089	T	C	100	PASS	AC=160;AF=0.0319489;AN=5008;NS=2504;DP=20680;EAS_AF=0;AMR_AF=0.0375;AFR_AF=0.0764;EUR_AF=0.0258;SAS_AF=0.0072;AA=T|||;VT=SNP
3	60601302	rs2856038	C	T	100	PASS	AC=2531;AF=0.505391;AN=5008;NS=2504;DP=20562;EAS_AF=0.5556;AMR_AF=0.5317;AFR_AF=0.438;EUR_AF=0.4493;SAS_AF=0.5838;AA=C|||;VT=SNP
3	60601389	rs7642882	T	C	100	PASS	AC=1572;AF=0.313898;AN=5008;NS=2504;DP=19363;EAS_AF=0.2629;AMR_AF=0.3545;AFR_AF=0.2753;EUR_AF=0.4155;SAS_AF=0.2853;AA=C|||;VT=SNP
3	60601392	rs7640515	A	G	100	PASS	AC=1572;AF=0.313898;AN=5008;NS=2504;DP=19492;EAS_AF=0.2629;AMR_AF=0.3545;AFR_AF=0.2753;EUR_AF=0.4155;SAS_AF=0.2853;AA=G|||;VT=SNP
3	60601518	rs2856039	C	A	100	PASS	AC=4237;AF=0.846046;AN=5008;NS=2504;DP=18763;EAS_AF=0.8165;AMR_AF=0.8948;AFR_AF=0.8124;EUR_AF=0.8648;SAS_AF=0.8681;AA=A|||;VT=SNP
3	60602163	rs2682983	T	A	100	PASS	AC=2612;AF=0.521565;AN=5008;NS=2504;DP=14207;EAS_AF=0.5526;AMR_AF=0.5346;AFR_AF=0.4879;EUR_AF=0.4632;SAS_AF=0.5859;AA=T|||;VT=SNP
3	60602224	rs13060659	T	C	100	PASS	AC=1505;AF=0.300519;AN=5008;NS=2504;DP=15999;EAS_AF=0.2629;AMR_AF=0.353;AFR_AF=0.2254;EUR_AF=0.4155;SAS_AF=0.2853;AA=t|||;VT=SNP
3	60602254	rs13080485	A	G	100	PASS	AC=1505;AF=0.300519;AN=5008;NS=2504;DP=16709;EAS_AF=0.2629;AMR_AF=0.353;AFR_AF=0.2254;EUR_AF=0.4155;SAS_AF=0.2853;AA=A|||;VT=SNP
3	60602498	rs2682984	C	G	100	PASS	AC=4215;AF=0.841653;AN=5008;NS=2504;DP=18638;EAS_AF=0.8125;AMR_AF=0.8948;AFR_AF=0.7867;EUR_AF=0.8767;SAS_AF=0.8722;AA=G|||;VT=SNP
3	60602727	rs116697536	A	G	100	PASS	AC=43;AF=0.00858626;AN=5008;NS=2504;DP=20752;EAS_AF=0;AMR_AF=0.0159;AFR_AF=0.0015;EUR_AF=0.0229;SAS_AF=0.0072;AA=A|||;VT=SNP
3	60602816	rs2246924	C	A	100	PASS	AC=337;AF=0.0672923;AN=5008;NS=2504;DP=20672;EAS_AF=0;AMR_AF=0.1239;AFR_AF=0.0613;EUR_AF=0.1501;SAS_AF=0.0194;AA=T|||;VT=SNP
3	60602847	rs138496752	T	C	100	PASS	AC=27;AF=0.00539137;AN=5008;NS=2504;DP=21161;EAS_AF=0;AMR_AF=0.0072;AFR_AF=0;EUR_AF=0.0189;SAS_AF=0.0031;AA=T|||;VT=SNP
3	60602895	rs717228	T	C	100	PASS	AC=1523;AF=0.304113;AN=5008;NS=2504;DP=20944;EAS_AF=0.5437;AMR_AF=0.1571;AFR_AF=0.3003;EUR_AF=0.0656;SAS_AF=0.4121;AA=T|||;VT=SNP
3	60603251	rs149210649	A	T	100	PASS	AC=16;AF=0.00319489;AN=5008;NS=2504;DP=18622;EAS_AF=0;AMR_AF=0.0072;AFR_AF=0;EUR_AF=0.0099;SAS_AF=0.001;AA=A|||;VT=SNP
3	60603451	rs62249121	G	A	100	PASS	AC=611;AF=0.122005;AN=5008;NS=2504;DP=17159;EAS_AF=0.247;AMR_AF=0.1225;AFR_AF=0.0091;EUR_AF=0.159;SAS_AF=0.1074;AA=G|||;VT=SNP
3	60603479	rs71313784	A	G	100	PASS	AC=422;AF=0.0842652;AN=5008;NS=2504;DP=17049;EAS_AF=0.0595;AMR_AF=0.1354;AFR_AF=0.0204;EUR_AF=0.1402;SAS_AF=0.1022;AA=A|||;VT=SNP
3	60603516	rs17031623	A	G	100	PASS	AC=70;AF=0.0139776;AN=5008;NS=2504;DP=16261;EAS_AF=0.0407;AMR_AF=0.0216;AFR_AF=0.0008;EUR_AF=0.0109;SAS_AF=0.002;AA=A|||;VT=SNP
3	60603621	rs7632868	T	G	100	PASS	AC=3093;AF=0.617612;AN=5008;NS=2504;DP=16399;EAS_AF=0.8075;AMR_AF=0.4928;AFR_AF=0.5885;EUR_AF=0.4702;SAS_AF=0.7014;AA=G|||;VT=SNP
3	60604078	rs7640909	G	C	100	PASS	AC=424;AF=0.0846645;AN=5008;NS=2504;DP=18164;EAS_AF=0.0595;AMR_AF=0.1383;AFR_AF=0.0212;EUR_AF=0.1412;SAS_AF=0.1002;AA=G|||;VT=SNP
3	60604363	rs2682978	A	G	100	PASS	AC=2656;AF=0.530351;AN=5008;NS=2504;DP=21926;EAS_AF=0.6071;AMR_AF=0.5418;AFR_AF=0.4735;EUR_AF=0.4652;SAS_AF=0.5869;AA=A|||;VT=SNP
3	60604489	rs13093294	C	T	100	PASS	AC=417;AF=0.0832668;AN=5008;NS=2504;DP=14774;EAS_AF=0.0546;AMR_AF=0.1354;AFR_AF=0.0219;EUR_AF=0.1412;SAS_AF=0.0992;AA=C|||;VT=SNP
3	60604943	rs2856040	T	C	100	PASS	AC=4194;AF=0.83746;AN=5008;NS=2504;DP=18269;EAS_AF=0.8165;AMR_AF=0.8862;AFR_AF=0.7731;EUR_AF=0.8678;SAS_AF=0.8804;AA=C|||;VT=SNP
3	60604947	rs2856041	C	G	100	PASS	AC=2581;AF=0.515375;AN=5008;NS=2504;DP=18322;EAS_AF=0.5556;AMR_AF=0.5389;AFR_AF=0.475;EUR_AF=0.4523;SAS_AF=0.5767;AA=C|||;VT=SNP
3	60604969	rs2856042	C	T	100	PASS	AC=2646;AF=0.528355;AN=5008;NS=2504;DP=18296;EAS_AF=0.5536;AMR_AF=0.5418;AFR_AF=0.5242;EUR_AF=0.4523;SAS_AF=0.5767;AA=T|||;VT=SNP
3	60605206	rs2682977	G	C	100	PASS	AC=4202;AF=0.839058;AN=5008;NS=2504;DP=15696;EAS_AF=0.8214;AMR_AF=0.8876;AFR_AF=0.7753;EUR_AF=0.8668;SAS_AF=0.8804;AA=C|||;VT=SNP
3	60605286	rs2682976	C	G	100	PASS	AC=4195;AF=0.83766;AN=5008;NS=2504;DP=14324;EAS_AF=0.8175;AMR_AF=0.8862;AFR_AF=0.7738;EUR_AF=0.8668;SAS_AF=0.8804;AA=G|||;VT=SNP
3	60605583	rs2156974	G	A	100	PASS	AC=2512;AF=0.501597;AN=5008;NS=2504;DP=15927;EAS_AF=0.498;AMR_AF=0.5375;AFR_AF=0.4713;EUR_AF=0.4473;SAS_AF=0.5767;AA=G|||;VT=SNP
3	60606456	rs2247359	A	G	100	PASS	AC=2677;AF=0.534545;AN=5008;NS=2504;DP=16965;EAS_AF=0.5417;AMR_AF=0.5648;AFR_AF=0.5257;EUR_AF=0.4712;SAS_AF=0.5828;AA=A|||;VT=SNP
3	60606990	rs2682974	T	G	100	PASS	AC=4009;AF=0.800519;AN=5008;NS=2504;DP=15976;EAS_AF=0.7579;AMR_AF=0.8818;AFR_AF=0.6838;EUR_AF=0.8638;SAS_AF=0.8793;AA=T|||;VT=SNP
3	60607896	rs721207	C	T	100	PASS	AC=2538;AF=0.506789;AN=5008;NS=2504;DP=17467;EAS_AF=0.4683;AMR_AF=0.5418;AFR_AF=0.5189;EUR_AF=0.4473;SAS_AF=0.5665;AA=T|||;VT=SNP
3	60608087	rs2856044	C	G	100	PASS	AC=2693;AF=0.53774;AN=5008;NS=2504;DP=20147;EAS_AF=0.496;AMR_AF=0.5461;AFR_AF=0.6104;EUR_AF=0.4463;SAS_AF=0.5706;AA=c|||;VT=SNP
3	60608162	rs80003729	G	A	100	PASS	AC=23;AF=0.00459265;AN=5008;NS=2504;DP=18575;EAS_AF=0;AMR_AF=0.0058;AFR_AF=0;EUR_AF=0.0159;SAS_AF=0.0031;AA=G|||;VT=SNP
3	60608265	rs62249122	G	C	100	PASS	AC=967;AF=0.193091;AN=5008;NS=2504;DP=18150;EAS_AF=0.25;AMR_AF=0.1441;AFR_AF=0.2005;EUR_AF=0.1829;SAS_AF=0.1697;AA=C|||;VT=SNP
3	60608465	rs1029276	T	A	100	PASS	AC=422;AF=0.0842652;AN=5008;NS=2504;DP=20870;EAS_AF=0.0556;AMR_AF=0.1369;AFR_AF=0.0212;EUR_AF=0.1431;SAS_AF=0.1012;AA=T|||;VT=SNP
3	60608717	rs1009947	C	T	100	PASS	AC=2794;AF=0.557907;AN=5008;NS=2504;DP=21159;EAS_AF=0.623;AMR_AF=0.5735;AFR_AF=0.553;EUR_AF=0.4652;SAS_AF=0.5818;AA=C|||;VT=SNP
3	60608819	rs139887627	A	C	100	PASS	AC=16;AF=0.00319489;AN=5008;NS=2504;DP=22682;EAS_AF=0;AMR_AF=0.0029;AFR_AF=0;EUR_AF=0.0119;SAS_AF=0.002;AA=A|||;VT=SNP
3	60609520	rs1029277	C	T	100	PASS	AC=3772;AF=0.753195;AN=5008;NS=2504;DP=19715;EAS_AF=0.8185;AMR_AF=0.7579;AFR_AF=0.6498;EUR_AF=0.7167;SAS_AF=0.8599;AA=T|||;VT=SNP
3	60609663	rs35245111	G	A	100	PASS	AC=246;AF=0.0491214;AN=5008;NS=2504;DP=22065;EAS_AF=0.001;AMR_AF=0.0519;AFR_AF=0.0265;EUR_AF=0.1272;SAS_AF=0.047;AA=G|||;VT=SNP
3	60610341	rs2885865	G	A	100	PASS	AC=2678;AF=0.534744;AN=5008;NS=2504;DP=17596;EAS_AF=0.7163;AMR_AF=0.4524;AFR_AF=0.5401;EUR_AF=0.3429;SAS_AF=0.5961;AA=A|||;VT=SNP
3	60610714	rs2213216	T	A	100	PASS	AC=2562;AF=0.511581;AN=5008;NS=2504;DP=18442;EAS_AF=0.7212;AMR_AF=0.4597;AFR_AF=0.4425;EUR_AF=0.3439;SAS_AF=0.5982;AA=T|||;VT=SNP
3	60610962	rs2682944	A	G	100	PASS	AC=4581;AF=0.914736;AN=5008;NS=2504;DP=21019;EAS_AF=0.8849;AMR_AF=0.9164;AFR_AF=0.9902;EUR_AF=0.8738;SAS_AF=0.8845;AA=G|||;VT=SNP
3	60610973	rs116575747	C	T	100	PASS	AC=27;AF=0.00539137;AN=5008;NS=2504;DP=21268;EAS_AF=0;AMR_AF=0.0058;AFR_AF=0.0023;EUR_AF=0.0189;SAS_AF=0.001;AA=C|||;VT=SNP
3	60611123	rs2363669	T	C	100	PASS	AC=2683;AF=0.535743;AN=5008;NS=2504;DP=18488;EAS_AF=0.7212;AMR_AF=0.4625;AFR_AF=0.534;EUR_AF=0.3449;SAS_AF=0.5951;AA=C|||;VT=SNP
3	60611268	rs62249123	G	A	100	PASS	AC=527;AF=0.105232;AN=5008;NS=2504;DP=17894;EAS_AF=0.1518;AMR_AF=0.1052;AFR_AF=0.0257;EUR_AF=0.1481;SAS_AF=0.1207;AA=G|||;VT=SNP
3	60611316	rs2156975	C	T	100	PASS	AC=377;AF=0.0752796;AN=5008;NS=2504;DP=16916;EAS_AF=0;AMR_AF=0.1282;AFR_AF=0.087;EUR_AF=0.1531;SAS_AF=0.0194;AA=C|||;VT=SNP
3	60611613	rs2363670	C	T	100	PASS	AC=1179;AF=0.235423;AN=5008;NS=2504;DP=17539;EAS_AF=0.1627;AMR_AF=0.2968;AFR_AF=0.1324;EUR_AF=0.3718;SAS_AF=0.2658;AA=C|||;VT=SNP
3	60612433	rs115220981	C	G	100	PASS	AC=64;AF=0.0127796;AN=5008;NS=2504;DP=14700;EAS_AF=0;AMR_AF=0.0115;AFR_AF=0.0015;EUR_AF=0.0298;SAS_AF=0.0245;AA=C|||;VT=SNP
3	60612933	rs62249124	T	C	100	PASS	AC=517;AF=0.103235;AN=5008;NS=2504;DP=14224;EAS_AF=0.0913;AMR_AF=0.1441;AFR_AF=0.0242;EUR_AF=0.162;SAS_AF=0.1329;AA=T|||;VT=SNP
3	60613069	rs144224504	A	G	100	PASS	AC=52;AF=0.0103834;AN=5008;NS=2504;DP=13680;EAS_AF=0;AMR_AF=0.0187;AFR_AF=0.0015;EUR_AF=0.0298;SAS_AF=0.0072;AA=A|||;VT=SNP
3	60613305	rs7610879	G	C	100	PASS	AC=473;AF=0.0944489;AN=5008;NS=2504;DP=14655;EAS_AF=0.0556;AMR_AF=0.1398;AFR_AF=0.0242;EUR_AF=0.159;SAS_AF=0.1309;AA=G|||;VT=SNP
3	60613317	rs62249125	C	T	100	PASS	AC=499;AF=0.0996406;AN=5008;NS=2504;DP=13908;EAS_AF=0.125;AMR_AF=0.1052;AFR_AF=0.025;EUR_AF=0.1481;SAS_AF=0.1207;AA=C|||;VT=SNP
3	60613418	rs7610986	G	T	100	PASS	AC=2430;AF=0.485224;AN=5008;NS=2504;DP=15711;EAS_AF=0.6448;AMR_AF=0.4424;AFR_AF=0.4175;EUR_AF=0.341;SAS_AF=0.591;AA=G|||;VT=SNP
3	60613546	rs7633753	C	T	100	PASS	AC=472;AF=0.0942492;AN=5008;NS=2504;DP=16567;EAS_AF=0.0556;AMR_AF=0.1398;AFR_AF=0.0234;EUR_AF=0.159;SAS_AF=0.1309;AA=C|||;VT=SNP
3	60613659	rs7633853	C	T	100	PASS	AC=2428;AF=0.484824;AN=5008;NS=2504;DP=18377;EAS_AF=0.6448;AMR_AF=0.4424;AFR_AF=0.4175;EUR_AF=0.341;SAS_AF=0.589;AA=C|||;VT=SNP
3	60613796	rs12498001	T	C	100	PASS	AC=2434;AF=0.486022;AN=5008;NS=2504;DP=16881;EAS_AF=0.6498;AMR_AF=0.4424;AFR_AF=0.4175;EUR_AF=0.341;SAS_AF=0.59;AA=T|||;VT=SNP
3	60614395	rs4679480	A	T	100	PASS	AC=3712;AF=0.741214;AN=5008;NS=2504;DP=17865;EAS_AF=0.8194;AMR_AF=0.7579;AFR_AF=0.6044;EUR_AF=0.7167;SAS_AF=0.8589;AA=A|||;VT=SNP
3	60614446	rs4679481	G	T	100	PASS	AC=3695;AF=0.737819;AN=5008;NS=2504;DP=19274;EAS_AF=0.8155;AMR_AF=0.755;AFR_AF=0.5976;EUR_AF=0.7147;SAS_AF=0.8589;AA=T|||;VT=SNP
3	60614582	rs79082706	A	G	100	PASS	AC=1516;AF=0.302716;AN=5008;NS=2504;DP=17965;EAS_AF=0.5863;AMR_AF=0.1499;AFR_AF=0.2746;EUR_AF=0.0656;SAS_AF=0.4008;AA=A|||;VT=SNP
3	60614713	rs114969469	T	C	100	PASS	AC=22;AF=0.00439297;AN=5008;NS=2504;DP=16837;EAS_AF=0;AMR_AF=0.0058;AFR_AF=0;EUR_AF=0.0149;SAS_AF=0.0031;AA=T|||;VT=SNP
3	60614899	rs12152491	G	T	100	PASS	AC=3741;AF=0.747005;AN=5008;NS=2504;DP=19816;EAS_AF=0.8611;AMR_AF=0.7565;AFR_AF=0.5976;EUR_AF=0.7127;SAS_AF=0.8599;AA=G|||;VT=SNP
3	60615022	rs73095392	G	A	100	PASS	AC=81;AF=0.0161741;AN=5008;NS=2504;DP=18089;EAS_AF=0.001;AMR_AF=0.0274;AFR_AF=0.0045;EUR_AF=0.0487;SAS_AF=0.0061;AA=G|||;VT=SNP
3	60615310	rs11926787	G	A	100	PASS	AC=2692;AF=0.53754;AN=5008;NS=2504;DP=19341;EAS_AF=0.6438;AMR_AF=0.4971;AFR_AF=0.4924;EUR_AF=0.4523;SAS_AF=0.6053;AA=A|||;VT=SNP
3	60615590	rs967318	A	G	100	PASS	AC=972;AF=0.194089;AN=5008;NS=2504;DP=19981;EAS_AF=0.1776;AMR_AF=0.255;AFR_AF=0.1127;EUR_AF=0.2465;SAS_AF=0.2239;AA=A|||;VT=SNP
3	60615629	rs114309418	T	C	100	PASS	AC=60;AF=0.0119808;AN=5008;NS=2504;DP=19579;EAS_AF=0.001;AMR_AF=0.0216;AFR_AF=0.0008;EUR_AF=0.0338;SAS_AF=0.0092;AA=T|||;VT=SNP
3	60615680	rs967319	C	T	100	PASS	AC=970;AF=0.19369;AN=5008;NS=2504;DP=19953;EAS_AF=0.1756;AMR_AF=0.255;AFR_AF=0.1127;EUR_AF=0.2465;SAS_AF=0.2239;AA=C|||;VT=SNP
3	60616153	rs6762641	T	C	100	PASS	AC=996;AF=0.198882;AN=5008;NS=2504;DP=20612;EAS_AF=0.1756;AMR_AF=0.2565;AFR_AF=0.1316;EUR_AF=0.2465;SAS_AF=0.2239;AA=T|||;VT=SNP
3	60616277	rs13090450	A	G	100	PASS	AC=2450;AF=0.489217;AN=5008;NS=2504;DP=18137;EAS_AF=0.6468;AMR_AF=0.4467;AFR_AF=0.4244;EUR_AF=0.3479;SAS_AF=0.59;AA=A|||;VT=SNP
3	60616278	rs13090600	C	T	100	PASS	AC=2450;AF=0.489217;AN=5008;NS=2504;DP=18378;EAS_AF=0.6468;AMR_AF=0.4467;AFR_AF=0.4244;EUR_AF=0.3479;SAS_AF=0.59;AA=C|||;VT=SNP
3	60616457	rs6765371	T	A	100	PASS	AC=3763;AF=0.751398;AN=5008;NS=2504;DP=17683;EAS_AF=0.8194;AMR_AF=0.7536;AFR_AF=0.6483;EUR_AF=0.7127;SAS_AF=0.8589;AA=A|||;VT=SNP
3	60616652	rs10510851	T	C	100	PASS	AC=2506;AF=0.500399;AN=5008;NS=2504;DP=14233;EAS_AF=0.6915;AMR_AF=0.4553;AFR_AF=0.4251;EUR_AF=0.3489;SAS_AF=0.593;AA=T|||;VT=SNP
3	60616790	rs10510852	G	A	100	PASS	AC=1037;AF=0.207069;AN=5008;NS=2504;DP=17230;EAS_AF=0.1756;AMR_AF=0.2478;AFR_AF=0.1702;EUR_AF=0.2445;SAS_AF=0.2219;AA=g|||;VT=SNP
3	60617119	rs12487927	T	C	100	PASS	AC=1024;AF=0.204473;AN=5008;NS=2504;DP=18640;EAS_AF=0.1756;AMR_AF=0.2622;AFR_AF=0.115;EUR_AF=0.2624;SAS_AF=0.2546;AA=T|||;VT=SNP
3	60618167	rs4679482	T	C	100	PASS	AC=3758;AF=0.750399;AN=5008;NS=2504;DP=18468;EAS_AF=0.8194;AMR_AF=0.755;AFR_AF=0.6445;EUR_AF=0.7117;SAS_AF=0.8589;AA=C|||;VT=SNP
3	60618336	rs7618762	T	C	100	PASS	AC=3734;AF=0.745607;AN=5008;NS=2504;DP=17651;EAS_AF=0.8234;AMR_AF=0.7536;AFR_AF=0.6263;EUR_AF=0.7097;SAS_AF=0.8579;AA=C|||;VT=SNP
3	60618443	rs79115430	T	C	100	PASS	AC=81;AF=0.0161741;AN=5008;NS=2504;DP=18963;EAS_AF=0.001;AMR_AF=0.0231;AFR_AF=0.0008;EUR_AF=0.0537;SAS_AF=0.0092;AA=T|||;VT=SNP
3	60618522	rs73095400	A	T	100	PASS	AC=661;AF=0.131989;AN=5008;NS=2504;DP=18283;EAS_AF=0.1637;AMR_AF=0.1095;AFR_AF=0.115;EUR_AF=0.1481;SAS_AF=0.1217;AA=A|||;VT=SNP
3	60618612	rs4679483	T	A	100	PASS	AC=3680;AF=0.734824;AN=5008;NS=2504;DP=17127;EAS_AF=0.8234;AMR_AF=0.7522;AFR_AF=0.5862;EUR_AF=0.7097;SAS_AF=0.8579;AA=T|||;VT=SNP
3	60619546	rs11716931	G	A	100	PASS	AC=1008;AF=0.201278;AN=5008;NS=2504;DP=15945;EAS_AF=0.1726;AMR_AF=0.2666;AFR_AF=0.1082;EUR_AF=0.2584;SAS_AF=0.2515;AA=G|||;VT=SNP
3	60619589	rs11721114	T	C	100	PASS	AC=1008;AF=0.201278;AN=5008;NS=2504;DP=18981;EAS_AF=0.1726;AMR_AF=0.2666;AFR_AF=0.1082;EUR_AF=0.2584;SAS_AF=0.2515;AA=T|||;VT=SNP
3	60619838	rs11717799	G	A	100	PASS	AC=1028;AF=0.205272;AN=5008;NS=2504;DP=18531;EAS_AF=0.1726;AMR_AF=0.2637;AFR_AF=0.1248;EUR_AF=0.2584;SAS_AF=0.2515;AA=G|||;VT=SNP
3	60619875	rs56188464	T	C	100	PASS	AC=228;AF=0.0455272;AN=5008;NS=2504;DP=18754;EAS_AF=0.001;AMR_AF=0.0504;AFR_AF=0.0113;EUR_AF=0.1302;SAS_AF=0.047;AA=T|||;VT=SNP
3	60620089	rs55688420	T	C	100	PASS	AC=230;AF=0.0459265;AN=5008;NS=2504;DP=19891;EAS_AF=0.001;AMR_AF=0.0504;AFR_AF=0.0129;EUR_AF=0.1302;SAS_AF=0.047;AA=T|||;VT=SNP
3	60620284	rs12637393	G	A	100	PASS	AC=2634;AF=0.525958;AN=5008;NS=2504;DP=17346;EAS_AF=0.6429;AMR_AF=0.4856;AFR_AF=0.4607;EUR_AF=0.4453;SAS_AF=0.6053;AA=G|||;VT=SNP
3	60620297	rs62249149	G	C	100	PASS	AC=541;AF=0.108027;AN=5008;NS=2504;DP=17026;EAS_AF=0.1637;AMR_AF=0.1052;AFR_AF=0.0265;EUR_AF=0.1471;SAS_AF=0.1227;AA=G|||;VT=SNP
3	60620781	rs6764332	C	T	100	PASS	AC=1115;AF=0.222644;AN=5008;NS=2504;DP=15951;EAS_AF=0.1696;AMR_AF=0.2752;AFR_AF=0.1861;EUR_AF=0.2604;SAS_AF=0.2505;AA=T|||;VT=SNP
3	60621084	rs7633325	G	A	100	PASS	AC=2721;AF=0.543331;AN=5008;NS=2504;DP=15194;EAS_AF=0.6458;AMR_AF=0.4798;AFR_AF=0.5272;EUR_AF=0.4443;SAS_AF=0.6063;AA=A|||;VT=SNP
3	60621530	rs7625928	A	G	100	PASS	AC=2685;AF=0.536142;AN=5008;NS=2504;DP=14938;EAS_AF=0.6925;AMR_AF=0.4784;AFR_AF=0.4614;EUR_AF=0.4473;SAS_AF=0.6084;AA=A|||;VT=SNP
3	60621822	rs2077099	G	C	100	PASS	AC=2603;AF=0.519768;AN=5008;NS=2504;DP=14590;EAS_AF=0.6409;AMR_AF=0.4741;AFR_AF=0.4554;EUR_AF=0.4453;SAS_AF=0.591;AA=G|||;VT=SNP
3	60621888	rs2003793	C	G	100	PASS	AC=1063;AF=0.21226;AN=5008;NS=2504;DP=17048;EAS_AF=0.1736;AMR_AF=0.2752;AFR_AF=0.1309;EUR_AF=0.2614;SAS_AF=0.2669;AA=C|||;VT=SNP
3	60621911	rs2003794	C	A	100	PASS	AC=2611;AF=0.521366;AN=5008;NS=2504;DP=17916;EAS_AF=0.6419;AMR_AF=0.4726;AFR_AF=0.4614;EUR_AF=0.4453;SAS_AF=0.591;AA=C|||;VT=SNP
3	60622144	rs17670946	C	G	100	PASS	AC=283;AF=0.0565096;AN=5008;NS=2504;DP=19508;EAS_AF=0.001;AMR_AF=0.0548;AFR_AF=0.053;EUR_AF=0.1272;SAS_AF=0.047;AA=C|||;VT=SNP
3	60622150	rs762693	G	A	100	PASS	AC=1025;AF=0.204673;AN=5008;NS=2504;DP=19492;EAS_AF=0.1736;AMR_AF=0.2723;AFR_AF=0.1142;EUR_AF=0.2614;SAS_AF=0.2526;AA=G|||;VT=SNP
3	60623035	rs184813110	C	T	100	PASS	AC=8;AF=0.00159744;AN=5008;NS=2504;DP=17246;EAS_AF=0;AMR_AF=0.0014;AFR_AF=0.0008;EUR_AF=0.005;SAS_AF=0.001;AA=C|||;VT=SNP
3	60623276	rs11918370	T	C	100	PASS	AC=1062;AF=0.212061;AN=5008;NS=2504;DP=19055;EAS_AF=0.1815;AMR_AF=0.2767;AFR_AF=0.1339;EUR_AF=0.2614;SAS_AF=0.2526;AA=T|||;VT=SNP
3	60623366	rs17063700	A	G	100	PASS	AC=1036;AF=0.206869;AN=5008;NS=2504;DP=19402;EAS_AF=0.1815;AMR_AF=0.2752;AFR_AF=0.115;EUR_AF=0.2614;SAS_AF=0.2526;AA=A|||;VT=SNP
3	60623464	rs11914311	G	T	100	PASS	AC=2250;AF=0.449281;AN=5008;NS=2504;DP=20235;EAS_AF=0.2381;AMR_AF=0.6037;AFR_AF=0.3759;EUR_AF=0.6412;SAS_AF=0.4591;AA=T|||;VT=SNP
3	60623910	rs56152902	C	T	100	PASS	AC=1048;AF=0.209265;AN=5008;NS=2504;DP=19111;EAS_AF=0.1786;AMR_AF=0.2695;AFR_AF=0.1672;EUR_AF=0.2435;SAS_AF=0.2198;AA=C|||;VT=SNP
3	60624071	rs13063948	C	A	100	PASS	AC=238;AF=0.047524;AN=5008;NS=2504;DP=19332;EAS_AF=0.001;AMR_AF=0.0533;AFR_AF=0.0113;EUR_AF=0.1362;SAS_AF=0.0491;AA=C|||;VT=SNP
3	60624322	rs62249151	G	T	100	PASS	AC=1020;AF=0.203674;AN=5008;NS=2504;DP=18436;EAS_AF=0.1677;AMR_AF=0.2738;AFR_AF=0.143;EUR_AF=0.2406;SAS_AF=0.2352;AA=G|||;VT=SNP
3	60624815	rs2682940	T	C	100	PASS	AC=4551;AF=0.908746;AN=5008;NS=2504;DP=17567;EAS_AF=0.9772;AMR_AF=0.83;AFR_AF=0.8964;EUR_AF=0.9344;SAS_AF=0.8845;AA=C|||;VT=SNP
3	60624819	rs2856055	C	G	100	PASS	AC=3804;AF=0.759585;AN=5008;NS=2504;DP=17847;EAS_AF=0.7827;AMR_AF=0.7176;AFR_AF=0.7375;EUR_AF=0.7853;SAS_AF=0.7689;AA=G|||;VT=SNP
3	60625101	rs2856056	C	T	100	PASS	AC=3867;AF=0.772165;AN=5008;NS=2504;DP=19186;EAS_AF=0.8165;AMR_AF=0.7291;AFR_AF=0.7352;EUR_AF=0.7913;SAS_AF=0.7873;AA=T|||;VT=SNP
3	60625118	rs2856057	T	A	100	PASS	AC=3907;AF=0.780152;AN=5008;NS=2504;DP=19325;EAS_AF=0.8631;AMR_AF=0.7305;AFR_AF=0.7337;EUR_AF=0.7913;SAS_AF=0.7812;AA=A|||;VT=SNP
3	60625154	rs7629382	G	A	100	PASS	AC=2001;AF=0.399561;AN=5008;NS=2504;DP=19008;EAS_AF=0.1022;AMR_AF=0.5634;AFR_AF=0.4062;EUR_AF=0.5954;SAS_AF=0.3793;AA=G|||;VT=SNP
3	60625286	rs10510853	C	G	100	PASS	AC=107;AF=0.0213658;AN=5008;NS=2504;DP=18492;EAS_AF=0.001;AMR_AF=0.0187;AFR_AF=0.003;EUR_AF=0.0417;SAS_AF=0.0481;AA=C|||;VT=SNP
3	60625352	rs77194787	A	G	100	PASS	AC=29;AF=0.00579073;AN=5008;NS=2504;DP=18871;EAS_AF=0;AMR_AF=0.0043;AFR_AF=0.0008;EUR_AF=0.0199;SAS_AF=0.0051;AA=A|||;VT=SNP
3	60625598	rs2856058	C	T	100	PASS	AC=4022;AF=0.803115;AN=5008;NS=2504;DP=18765;EAS_AF=0.8304;AMR_AF=0.768;AFR_AF=0.7398;EUR_AF=0.833;SAS_AF=0.8548;AA=T|||;VT=SNP
3	60625658	rs2856059	C	T	100	PASS	AC=1818;AF=0.363019;AN=5008;NS=2504;DP=19494;EAS_AF=0.123;AMR_AF=0.5778;AFR_AF=0.2352;EUR_AF=0.5994;SAS_AF=0.3875;AA=C|||;VT=SNP
3	60625779	rs2856060	G	A	100	PASS	AC=4013;AF=0.801318;AN=5008;NS=2504;DP=18859;EAS_AF=0.8304;AMR_AF=0.768;AFR_AF=0.733;EUR_AF=0.833;SAS_AF=0.8548;AA=A|||;VT=SNP
3	60626006	rs9843949	T	C	100	PASS	AC=1658;AF=0.33107;AN=5008;NS=2504;DP=17708;EAS_AF=0.5089;AMR_AF=0.1859;AFR_AF=0.3116;EUR_AF=0.2296;SAS_AF=0.3814;AA=T|||;VT=SNP
3	60626750	rs112231891	C	A	100	PASS	AC=156;AF=0.0311502;AN=5008;NS=2504;DP=17358;EAS_AF=0.001;AMR_AF=0.0187;AFR_AF=0.0401;EUR_AF=0.0417;SAS_AF=0.0481;AA=C|||;VT=SNP
3	60628811	rs75967962	A	G	100	PASS	AC=53;AF=0.0105831;AN=5008;NS=2504;DP=20077;EAS_AF=0;AMR_AF=0.013;AFR_AF=0.0023;EUR_AF=0.0229;SAS_AF=0.0184;AA=A|||;VT=SNP
3	60629839	rs721779	A	G	100	PASS	AC=1944;AF=0.388179;AN=5008;NS=2504;DP=19048;EAS_AF=0.754;AMR_AF=0.147;AFR_AF=0.3676;EUR_AF=0.1909;SAS_AF=0.4131;AA=A|||;VT=SNP
3	60630007	rs62249152	C	A	100	PASS	AC=464;AF=0.0926518;AN=5008;NS=2504;DP=17315;EAS_AF=0.122;AMR_AF=0.1052;AFR_AF=0.0234;EUR_AF=0.1282;SAS_AF=0.1104;AA=C|||;VT=SNP
3	60630201	rs73097250	A	C	100	PASS	AC=56;AF=0.0111821;AN=5008;NS=2504;DP=17769;EAS_AF=0;AMR_AF=0.0187;AFR_AF=0.0015;EUR_AF=0.0358;SAS_AF=0.0051;AA=A|||;VT=SNP
3	60630532	rs2856067	G	T	100	PASS	AC=3854;AF=0.769569;AN=5008;NS=2504;DP=18882;EAS_AF=0.8313;AMR_AF=0.7464;AFR_AF=0.6967;EUR_AF=0.7922;SAS_AF=0.7975;AA=G|||;VT=SNP
3	60630564	rs115658443	C	A	100	PASS	AC=107;AF=0.0213658;AN=5008;NS=2504;DP=18667;EAS_AF=0.001;AMR_AF=0.0187;AFR_AF=0.003;EUR_AF=0.0417;SAS_AF=0.0481;AA=C|||;VT=SNP
3	60630799	rs2856068	A	G	100	PASS	AC=4011;AF=0.800919;AN=5008;NS=2504;DP=17118;EAS_AF=0.8304;AMR_AF=0.7522;AFR_AF=0.8071;EUR_AF=0.7922;SAS_AF=0.8057;AA=G|||;VT=SNP
3	60631936	rs2682931	G	A	100	PASS	AC=3789;AF=0.756589;AN=5008;NS=2504;DP=16636;EAS_AF=0.8304;AMR_AF=0.7421;AFR_AF=0.6558;EUR_AF=0.7903;SAS_AF=0.7924;AA=a|||;VT=SNP
3	60632025	rs114433971	C	T	100	PASS	AC=521;AF=0.104034;AN=5008;NS=2504;DP=13875;EAS_AF=0.1696;AMR_AF=0.1052;AFR_AF=0.025;EUR_AF=0.1302;SAS_AF=0.1155;AA=c|||;VT=SNP
3	60632167	rs116427943	T	G	100	PASS	AC=108;AF=0.0215655;AN=5008;NS=2504;DP=13980;EAS_AF=0.001;AMR_AF=0.0187;AFR_AF=0.003;EUR_AF=0.0427;SAS_AF=0.0481;AA=t|||;VT=SNP
3	60632227	rs2682930	C	A	100	PASS	AC=3813;AF=0.761382;AN=5008;NS=2504;DP=14248;EAS_AF=0.8304;AMR_AF=0.7421;AFR_AF=0.674;EUR_AF=0.7903;SAS_AF=0.7924;AA=C|||;VT=SNP
3	60632799	rs2856071	A	G	100	PASS	AC=4735;AF=0.945487;AN=5008;NS=2504;DP=18087;EAS_AF=1;AMR_AF=0.8919;AFR_AF=0.9017;EUR_AF=0.9642;SAS_AF=0.9673;AA=G|||;VT=SNP
3	60633228	rs13086399	C	T	100	PASS	AC=1839;AF=0.367212;AN=5008;NS=2504;DP=16847;EAS_AF=0.125;AMR_AF=0.5865;AFR_AF=0.2466;EUR_AF=0.5974;SAS_AF=0.3875;AA=C|||;VT=SNP
3	60633847	rs9837947	C	G	100	PASS	AC=1923;AF=0.383986;AN=5008;NS=2504;DP=18596;EAS_AF=0.7024;AMR_AF=0.1585;AFR_AF=0.3812;EUR_AF=0.1909;SAS_AF=0.4182;AA=G|||;VT=SNP
3	60634300	rs2856072	C	T	100	PASS	AC=2154;AF=0.430112;AN=5008;NS=2504;DP=19195;EAS_AF=0.126;AMR_AF=0.6095;AFR_AF=0.469;EUR_AF=0.5974;SAS_AF=0.3916;AA=C|||;VT=SNP
3	60634440	rs35595048	A	T	100	PASS	AC=136;AF=0.0271565;AN=5008;NS=2504;DP=18895;EAS_AF=0.001;AMR_AF=0.0403;AFR_AF=0.003;EUR_AF=0.0875;SAS_AF=0.0153;AA=A|||;VT=SNP
3	60634589	rs76889241	A	G	100	PASS	AC=191;AF=0.038139;AN=5008;NS=2504;DP=16362;EAS_AF=0.0556;AMR_AF=0.0346;AFR_AF=0.0008;EUR_AF=0.0427;SAS_AF=0.0685;AA=A|||;VT=SNP
3	60634627	rs2682945	C	T	100	PASS	AC=3927;AF=0.784145;AN=5008;NS=2504;DP=16842;EAS_AF=0.8304;AMR_AF=0.755;AFR_AF=0.7474;EUR_AF=0.7893;SAS_AF=0.8016;AA=C|||;VT=SNP
3	60635317	rs74829994	G	A	100	PASS	AC=295;AF=0.0589058;AN=5008;NS=2504;DP=15830;EAS_AF=0.0119;AMR_AF=0.049;AFR_AF=0.1036;EUR_AF=0.0408;SAS_AF=0.0726;AA=G|||;VT=SNP
3	60635394	rs73097263	G	A	100	PASS	AC=31;AF=0.0061901;AN=5008;NS=2504;DP=16373;EAS_AF=0;AMR_AF=0.0086;AFR_AF=0.0076;EUR_AF=0.0139;SAS_AF=0.001;AA=G|||;VT=SNP
3	60635993	rs2682946	G	A	100	PASS	AC=4846;AF=0.967652;AN=5008;NS=2504;DP=21555;EAS_AF=0.999;AMR_AF=0.8919;AFR_AF=0.9834;EUR_AF=0.9672;SAS_AF=0.9683;AA=A|||;VT=SNP
3	60636061	rs2856076	A	G	100	PASS	AC=1656;AF=0.330671;AN=5008;NS=2504;DP=18765;EAS_AF=0.1131;AMR_AF=0.5303;AFR_AF=0.2428;EUR_AF=0.5427;SAS_AF=0.3139;AA=A|||;VT=SNP
3	60636125	rs2856077	C	T	100	PASS	AC=202;AF=0.0403355;AN=5008;NS=2504;DP=18053;EAS_AF=0.001;AMR_AF=0.0519;AFR_AF=0.0038;EUR_AF=0.1203;SAS_AF=0.0399;AA=C|||;VT=SNP
3	60636222	rs9869204	T	C	100	PASS	AC=1948;AF=0.388978;AN=5008;NS=2504;DP=19063;EAS_AF=0.7391;AMR_AF=0.1744;AFR_AF=0.3442;EUR_AF=0.2117;SAS_AF=0.4233;AA=T|||;VT=SNP
3	60636700	rs9853818	C	T	100	PASS	AC=1928;AF=0.384984;AN=5008;NS=2504;DP=14473;EAS_AF=0.7381;AMR_AF=0.1744;AFR_AF=0.3434;EUR_AF=0.1978;SAS_AF=0.4192;AA=C|||;VT=SNP
3	60637169	rs2682949	T	C	100	PASS	AC=4858;AF=0.970048;AN=5008;NS=2504;DP=11566;EAS_AF=0.999;AMR_AF=0.8934;AFR_AF=0.9917;EUR_AF=0.9672;SAS_AF=0.9683;AA=C|||;VT=SNP
3	60637303	rs2856078	A	G	100	PASS	AC=2017;AF=0.402756;AN=5008;NS=2504;DP=11063;EAS_AF=0.126;AMR_AF=0.5778;AFR_AF=0.385;EUR_AF=0.5984;SAS_AF=0.3865;AA=A|||;VT=SNP
3	60637812	rs2682951	G	A	100	PASS	AC=2023;AF=0.403954;AN=5008;NS=2504;DP=17415;EAS_AF=0.124;AMR_AF=0.572;AFR_AF=0.4062;EUR_AF=0.5825;SAS_AF=0.3865;AA=G|||;VT=SNP
3	60637918	rs12632090	C	A	100	PASS	AC=3979;AF=0.794529;AN=5008;NS=2504;DP=18266;EAS_AF=0.8353;AMR_AF=0.7507;AFR_AF=0.7693;EUR_AF=0.7962;SAS_AF=0.816;AA=A|||;VT=SNP
3	60639236	rs7648833	A	G	100	PASS	AC=2047;AF=0.408746;AN=5008;NS=2504;DP=14353;EAS_AF=0.753;AMR_AF=0.2118;AFR_AF=0.3033;EUR_AF=0.2515;SAS_AF=0.498;AA=A|||;VT=SNP
3	60639504	rs7649096	A	G	100	PASS	AC=1767;AF=0.352835;AN=5008;NS=2504;DP=18010;EAS_AF=0.7431;AMR_AF=0.1657;AFR_AF=0.2057;EUR_AF=0.2147;SAS_AF=0.4243;AA=A|||;VT=SNP
3	60639663	rs113671482	G	A	100	PASS	AC=148;AF=0.0295527;AN=5008;NS=2504;DP=15436;EAS_AF=0.0099;AMR_AF=0.0346;AFR_AF=0.0038;EUR_AF=0.0368;SAS_AF=0.0736;AA=G|||;VT=SNP
3	60639813	rs2682952	C	G	100	PASS	AC=3902;AF=0.779153;AN=5008;NS=2504;DP=16602;EAS_AF=0.8651;AMR_AF=0.7421;AFR_AF=0.6997;EUR_AF=0.7962;SAS_AF=0.8067;AA=C|||;VT=SNP
3	60639917	rs62249153	T	A	100	PASS	AC=463;AF=0.0924521;AN=5008;NS=2504;DP=18328;EAS_AF=0.1329;AMR_AF=0.1066;AFR_AF=0.0189;EUR_AF=0.1292;SAS_AF=0.1022;AA=T|||;VT=SNP
3	60640156	rs55955020	C	T	100	PASS	AC=521;AF=0.104034;AN=5008;NS=2504;DP=16839;EAS_AF=0.0357;AMR_AF=0.1729;AFR_AF=0.0121;EUR_AF=0.2147;SAS_AF=0.136;AA=C|||;VT=SNP
3	60640157	rs2855998	C	A	100	PASS	AC=4014;AF=0.801518;AN=5008;NS=2504;DP=16841;EAS_AF=0.8651;AMR_AF=0.7507;AFR_AF=0.7746;EUR_AF=0.7942;SAS_AF=0.816;AA=A|||;VT=SNP
3	60640667	rs2855999	G	A	100	PASS	AC=183;AF=0.0365415;AN=5008;NS=2504;DP=18550;EAS_AF=0.001;AMR_AF=0.0461;AFR_AF=0.003;EUR_AF=0.1054;SAS_AF=0.0409;AA=G|||;VT=SNP
3	60640689	rs9866904	T	C	100	PASS	AC=1964;AF=0.392173;AN=5008;NS=2504;DP=18740;EAS_AF=0.744;AMR_AF=0.1758;AFR_AF=0.3548;EUR_AF=0.2048;SAS_AF=0.4264;AA=T|||;VT=SNP
3	60640745	rs188068984	C	A	100	PASS	AC=103;AF=0.0205671;AN=5008;NS=2504;DP=18031;EAS_AF=0.001;AMR_AF=0.0274;AFR_AF=0.0008;EUR_AF=0.0308;SAS_AF=0.0521;AA=C|||;VT=SNP
3	60640906	rs9311770	T	C	100	PASS	AC=1969;AF=0.393171;AN=5008;NS=2504;DP=19373;EAS_AF=0.744;AMR_AF=0.1758;AFR_AF=0.354;EUR_AF=0.2038;SAS_AF=0.4335;AA=T|||;VT=SNP
3	60640947	rs9847604	G	C	100	PASS	AC=1968;AF=0.392971;AN=5008;NS=2504;DP=20057;EAS_AF=0.7431;AMR_AF=0.1758;AFR_AF=0.354;EUR_AF=0.2038;SAS_AF=0.4335;AA=G|||;VT=SNP
3	60641524	rs2682954	G	C	100	PASS	AC=4847;AF=0.967851;AN=5008;NS=2504;DP=20529;EAS_AF=0.999;AMR_AF=0.8934;AFR_AF=0.9841;EUR_AF=0.9662;SAS_AF=0.9683;AA=C|||;VT=SNP
3	60641763	rs17063746	A	G	100	PASS	AC=1741;AF=0.347644;AN=5008;NS=2504;DP=20031;EAS_AF=0.744;AMR_AF=0.1599;AFR_AF=0.205;EUR_AF=0.2117;SAS_AF=0.4049;AA=A|||;VT=SNP
3	60642895	rs2682956	A	G	100	PASS	AC=1742;AF=0.347843;AN=5008;NS=2504;DP=19164;EAS_AF=0.126;AMR_AF=0.549;AFR_AF=0.2269;EUR_AF=0.5885;SAS_AF=0.3497;AA=A|||;VT=SNP
3	60642975	rs62249154	G	A	100	PASS	AC=260;AF=0.0519169;AN=5008;NS=2504;DP=20018;EAS_AF=0.0109;AMR_AF=0.0418;AFR_AF=0.062;EUR_AF=0.0368;SAS_AF=0.1033;AA=G|||;VT=SNP
3	60643045	rs2213215	A	C	100	PASS	AC=668;AF=0.133387;AN=5008;NS=2504;DP=19797;EAS_AF=0.0893;AMR_AF=0.2622;AFR_AF=0.0477;EUR_AF=0.2147;SAS_AF=0.1196;AA=A|||;VT=SNP
3	60643165	rs76108231	T	A	100	PASS	AC=112;AF=0.0223642;AN=5008;NS=2504;DP=20240;EAS_AF=0.001;AMR_AF=0.0216;AFR_AF=0.003;EUR_AF=0.0437;SAS_AF=0.0491;AA=T|||;VT=SNP
3	60644124	rs2682957	G	T	100	PASS	AC=1734;AF=0.346246;AN=5008;NS=2504;DP=18635;EAS_AF=0.127;AMR_AF=0.5476;AFR_AF=0.2269;EUR_AF=0.5865;SAS_AF=0.3436;AA=G|||;VT=SNP
3	60644390	rs57725275	T	C	100	PASS	AC=1647;AF=0.328874;AN=5008;NS=2504;DP=15947;EAS_AF=0.6528;AMR_AF=0.1599;AFR_AF=0.2035;EUR_AF=0.2117;SAS_AF=0.4049;AA=T|||;VT=SNP
3	60645364	rs1618561	G	A	100	PASS	AC=4195;AF=0.83766;AN=5008;NS=2504;DP=18685;EAS_AF=0.8333;AMR_AF=0.781;AFR_AF=0.8533;EUR_AF=0.838;SAS_AF=0.8609;AA=A|||;VT=SNP
3	60645386	rs1735451	A	G	100	PASS	AC=3887;AF=0.776158;AN=5008;NS=2504;DP=18918;EAS_AF=0.8333;AMR_AF=0.7579;AFR_AF=0.6392;EUR_AF=0.835;SAS_AF=0.8548;AA=A|||;VT=SNP
3	60645504	rs62249155	G	A	100	PASS	AC=333;AF=0.0664936;AN=5008;NS=2504;DP=18878;EAS_AF=0.0546;AMR_AF=0.0476;AFR_AF=0.0802;EUR_AF=0.0368;SAS_AF=0.1043;AA=G|||;VT=SNP
3	60645514	rs1716702	C	T	100	PASS	AC=4855;AF=0.969449;AN=5008;NS=2504;DP=18847;EAS_AF=0.999;AMR_AF=0.8919;AFR_AF=0.9917;EUR_AF=0.9652;SAS_AF=0.9683;AA=T|||;VT=SNP
3	60645967	rs138586508	C	T	100	PASS	AC=16;AF=0.00319489;AN=5008;NS=2504;DP=18721;EAS_AF=0;AMR_AF=0.0014;AFR_AF=0.0008;EUR_AF=0.0129;SAS_AF=0.001;AA=C|||;VT=SNP
3	60646112	rs4600784	A	C	100	PASS	AC=1781;AF=0.355631;AN=5008;NS=2504;DP=16891;EAS_AF=0.7272;AMR_AF=0.1599;AFR_AF=0.2587;EUR_AF=0.1978;SAS_AF=0.4049;AA=A|||;VT=SNP
3	60647540	rs1735448	T	G	100	PASS	AC=3619;AF=0.722644;AN=5008;NS=2504;DP=20901;EAS_AF=0.8542;AMR_AF=0.7147;AFR_AF=0.5393;EUR_AF=0.8022;SAS_AF=0.7587;AA=T|||;VT=SNP
3	60647872	rs62249156	C	T	100	PASS	AC=462;AF=0.0922524;AN=5008;NS=2504;DP=20692;EAS_AF=0.1339;AMR_AF=0.1081;AFR_AF=0.0159;EUR_AF=0.1282;SAS_AF=0.1043;AA=C|||;VT=SNP
3	60647949	rs113484841	G	A	100	PASS	AC=639;AF=0.127596;AN=5008;NS=2504;DP=19384;EAS_AF=0.0109;AMR_AF=0.0663;AFR_AF=0.3298;EUR_AF=0.0368;SAS_AF=0.1115;AA=A|||;VT=SNP
3	60648069	rs2156968	G	A	100	PASS	AC=1746;AF=0.348642;AN=5008;NS=2504;DP=18890;EAS_AF=0.6815;AMR_AF=0.1599;AFR_AF=0.2579;EUR_AF=0.2117;SAS_AF=0.4029;AA=G|||;VT=SNP
3	60648132	rs115402159	G	A	100	PASS	AC=507;AF=0.101238;AN=5008;NS=2504;DP=19627;EAS_AF=0.1339;AMR_AF=0.1124;AFR_AF=0.0469;EUR_AF=0.1282;SAS_AF=0.1053;AA=G|||;VT=SNP
3	60648647	rs1716703	G	T	100	PASS	AC=3524;AF=0.703674;AN=5008;NS=2504;DP=11621;EAS_AF=0.8542;AMR_AF=0.7075;AFR_AF=0.4781;EUR_AF=0.7992;SAS_AF=0.7526;AA=G|||;VT=SNP
3	60649314	rs62251488	A	C	100	PASS	AC=463;AF=0.0924521;AN=5008;NS=2504;DP=12719;EAS_AF=0.1339;AMR_AF=0.1081;AFR_AF=0.0159;EUR_AF=0.1292;SAS_AF=0.1043;AA=A|||;VT=SNP
3	60649346	rs112991786	T	G	100	PASS	AC=394;AF=0.0786741;AN=5008;NS=2504;DP=13523;EAS_AF=0.0556;AMR_AF=0.0548;AFR_AF=0.1225;EUR_AF=0.0368;SAS_AF=0.1033;AA=T|||;VT=SNP
3	60649835	rs1716704	C	T	100	PASS	AC=665;AF=0.132788;AN=5008;NS=2504;DP=14786;EAS_AF=0.0893;AMR_AF=0.2594;AFR_AF=0.0477;EUR_AF=0.2147;SAS_AF=0.1186;AA=C|||;VT=SNP
3	60650048	rs6784732	G	A	100	PASS	AC=395;AF=0.0788738;AN=5008;NS=2504;DP=13183;EAS_AF=0.0565;AMR_AF=0.0548;AFR_AF=0.1218;EUR_AF=0.0368;SAS_AF=0.1043;AA=G|||;VT=SNP
3	60650758	rs28448819	A	G	100	PASS	AC=1961;AF=0.391573;AN=5008;NS=2504;DP=16176;EAS_AF=0.6815;AMR_AF=0.1744;AFR_AF=0.4009;EUR_AF=0.2147;SAS_AF=0.4162;AA=A|||;VT=SNP
3	60651335	rs181076257	T	A	100	PASS	AC=114;AF=0.0227636;AN=5008;NS=2504;DP=16496;EAS_AF=0;AMR_AF=0.0288;AFR_AF=0.0008;EUR_AF=0.0308;SAS_AF=0.0634;AA=T|||;VT=SNP
3	60651336	rs1735472	A	T	100	PASS	AC=3470;AF=0.692891;AN=5008;NS=2504;DP=16493;EAS_AF=0.8105;AMR_AF=0.7118;AFR_AF=0.4682;EUR_AF=0.8002;SAS_AF=0.7515;AA=A|||;VT=SNP
3	60651453	rs1735473	T	G	100	PASS	AC=3581;AF=0.715056;AN=5008;NS=2504;DP=18337;EAS_AF=0.8105;AMR_AF=0.7161;AFR_AF=0.5477;EUR_AF=0.8012;SAS_AF=0.7536;AA=T|||;VT=SNP
3	60651581	rs62251489	C	T	100	PASS	AC=221;AF=0.0441294;AN=5008;NS=2504;DP=18577;EAS_AF=0.0556;AMR_AF=0.036;AFR_AF=0.0008;EUR_AF=0.0368;SAS_AF=0.1043;AA=C|||;VT=SNP
3	60652045	rs114345871	C	T	100	PASS	AC=26;AF=0.00519169;AN=5008;NS=2504;DP=16715;EAS_AF=0;AMR_AF=0.013;AFR_AF=0;EUR_AF=0.0089;SAS_AF=0.0082;AA=C|||;VT=SNP
3	60652189	rs62251490	T	G	100	PASS	AC=469;AF=0.0936502;AN=5008;NS=2504;DP=17577;EAS_AF=0.1339;AMR_AF=0.1081;AFR_AF=0.0204;EUR_AF=0.1292;SAS_AF=0.1043;AA=T|||;VT=SNP
3	60652312	rs62251491	C	T	100	PASS	AC=649;AF=0.129593;AN=5008;NS=2504;DP=18093;EAS_AF=0.0119;AMR_AF=0.0663;AFR_AF=0.3366;EUR_AF=0.0368;SAS_AF=0.1115;AA=T|||;VT=SNP
3	60652380	rs72872798	G	A	100	PASS	AC=697;AF=0.139177;AN=5008;NS=2504;DP=16757;EAS_AF=0.0575;AMR_AF=0.0663;AFR_AF=0.3374;EUR_AF=0.0368;SAS_AF=0.1125;AA=A|||;VT=SNP
3	60652714	rs62251492	A	T	100	PASS	AC=365;AF=0.0728834;AN=5008;NS=2504;DP=13667;EAS_AF=0.0575;AMR_AF=0.0476;AFR_AF=0.1021;EUR_AF=0.0368;SAS_AF=0.1043;AA=A|||;VT=SNP
3	60652897	rs9827546	T	C	100	PASS	AC=697;AF=0.139177;AN=5008;NS=2504;DP=12666;EAS_AF=0.0575;AMR_AF=0.0663;AFR_AF=0.3374;EUR_AF=0.0368;SAS_AF=0.1125;AA=C|||;VT=SNP
3	60653494	rs12488640	T	C	100	PASS	AC=468;AF=0.0934505;AN=5008;NS=2504;DP=17832;EAS_AF=0.1329;AMR_AF=0.1081;AFR_AF=0.0204;EUR_AF=0.1292;SAS_AF=0.1043;AA=T|||;VT=SNP
3	60653836	rs1716705	C	T	100	PASS	AC=3645;AF=0.727835;AN=5008;NS=2504;DP=18639;EAS_AF=0.8085;AMR_AF=0.7176;AFR_AF=0.5968;EUR_AF=0.8012;SAS_AF=0.7536;AA=C|||;VT=SNP
3	60654169	rs1623091	C	G	100	PASS	AC=4272;AF=0.853035;AN=5008;NS=2504;DP=12132;EAS_AF=0.8661;AMR_AF=0.7824;AFR_AF=0.8843;EUR_AF=0.837;SAS_AF=0.864;AA=-|||;VT=SNP
3	60654521	rs13314853	C	A	100	PASS	AC=630;AF=0.125799;AN=5008;NS=2504;DP=16654;EAS_AF=0.0575;AMR_AF=0.0648;AFR_AF=0.2874;EUR_AF=0.0368;SAS_AF=0.1125;AA=A|||;VT=SNP
3	60654551	rs1625810	C	G	100	PASS	AC=4740;AF=0.946486;AN=5008;NS=2504;DP=17349;EAS_AF=0.999;AMR_AF=0.8905;AFR_AF=0.9047;EUR_AF=0.9662;SAS_AF=0.9683;AA=G|||;VT=SNP
3	60655202	rs12630435	G	A	100	PASS	AC=1663;AF=0.332069;AN=5008;NS=2504;DP=21934;EAS_AF=0.6806;AMR_AF=0.1571;AFR_AF=0.2065;EUR_AF=0.1978;SAS_AF=0.4049;AA=G|||;VT=SNP
3	60656473	rs62251493	A	G	100	PASS	AC=397;AF=0.0792732;AN=5008;NS=2504;DP=17547;EAS_AF=0.0575;AMR_AF=0.0548;AFR_AF=0.1225;EUR_AF=0.0368;SAS_AF=0.1043;AA=A|||;VT=SNP
3	60656477	rs62251494	A	G	100	PASS	AC=254;AF=0.0507188;AN=5008;NS=2504;DP=17697;EAS_AF=0.0575;AMR_AF=0.0375;AFR_AF=0.0234;EUR_AF=0.0368;SAS_AF=0.1043;AA=A|||;VT=SNP
3	60656725	rs62251495	C	T	100	PASS	AC=316;AF=0.063099;AN=5008;NS=2504;DP=15850;EAS_AF=0.0119;AMR_AF=0.0476;AFR_AF=0.1006;EUR_AF=0.0368;SAS_AF=0.1033;AA=C|||;VT=SNP
3	60656974	rs986687	G	T	100	PASS	AC=4469;AF=0.892372;AN=5008;NS=2504;DP=16126;EAS_AF=0.8661;AMR_AF=0.8429;AFR_AF=0.8903;EUR_AF=0.9384;SAS_AF=0.91;AA=T|||;VT=SNP
3	60657068	rs17063778	A	G	100	PASS	AC=350;AF=0.0698882;AN=5008;NS=2504;DP=14584;EAS_AF=0.0119;AMR_AF=0.0548;AFR_AF=0.1225;EUR_AF=0.0368;SAS_AF=0.1033;AA=A|||;VT=SNP
3	60657145	rs2056834	G	A	100	PASS	AC=28;AF=0.00559105;AN=5008;NS=2504;DP=14047;EAS_AF=0;AMR_AF=0.0144;AFR_AF=0;EUR_AF=0.0099;SAS_AF=0.0082;AA=G|||;VT=SNP
3	60657213	rs1716709	A	G	100	PASS	AC=4122;AF=0.823083;AN=5008;NS=2504;DP=15188;EAS_AF=0.8542;AMR_AF=0.7882;AFR_AF=0.7678;EUR_AF=0.9026;SAS_AF=0.8088;AA=A|||;VT=SNP
3	60657454	rs1716710	C	G	100	PASS	AC=4117;AF=0.822085;AN=5008;NS=2504;DP=13554;EAS_AF=0.8542;AMR_AF=0.7882;AFR_AF=0.7693;EUR_AF=0.9026;SAS_AF=0.8016;AA=C|||;VT=SNP
3	60657703	rs62251496	T	C	100	PASS	AC=348;AF=0.0694888;AN=5008;NS=2504;DP=16346;EAS_AF=0.0119;AMR_AF=0.0548;AFR_AF=0.121;EUR_AF=0.0368;SAS_AF=0.1033;AA=T|||;VT=SNP
3	60658871	rs1629179	G	A	100	PASS	AC=2038;AF=0.406949;AN=5008;NS=2504;DP=12931;EAS_AF=0.127;AMR_AF=0.6124;AFR_AF=0.3094;EUR_AF=0.6879;SAS_AF=0.3926;AA=g|||;VT=SNP
3	60658881	rs62251500	T	A	100	PASS	AC=319;AF=0.0636981;AN=5008;NS=2504;DP=12793;EAS_AF=0.0119;AMR_AF=0.0476;AFR_AF=0.1029;EUR_AF=0.0368;SAS_AF=0.1033;AA=T|||;VT=SNP
3	60658900	rs11922545	A	G	100	PASS	AC=351;AF=0.0700879;AN=5008;NS=2504;DP=13231;EAS_AF=0.0119;AMR_AF=0.0548;AFR_AF=0.1233;EUR_AF=0.0368;SAS_AF=0.1033;AA=A|||;VT=SNP
3	60658960	rs75370838	T	G	100	PASS	AC=268;AF=0.0535144;AN=5008;NS=2504;DP=15162;EAS_AF=0.1339;AMR_AF=0.049;AFR_AF=0.0098;EUR_AF=0.0288;SAS_AF=0.0583;AA=T|||;VT=SNP
3	60659002	rs73099215	G	A	100	PASS	AC=37;AF=0.00738818;AN=5008;NS=2504;DP=14431;EAS_AF=0;AMR_AF=0.0086;AFR_AF=0.0038;EUR_AF=0.0229;SAS_AF=0.0031;AA=G|||;VT=SNP
3	60659045	rs62251501	A	G	100	PASS	AC=350;AF=0.0698882;AN=5008;NS=2504;DP=13902;EAS_AF=0.0119;AMR_AF=0.0548;AFR_AF=0.1225;EUR_AF=0.0368;SAS_AF=0.1033;AA=A|||;VT=SNP
3	60659567	rs1620446	T	C	100	PASS	AC=4138;AF=0.826278;AN=5008;NS=2504;DP=12624;EAS_AF=0.8542;AMR_AF=0.804;AFR_AF=0.767;EUR_AF=0.9135;SAS_AF=0.8037;AA=T|||;VT=SNP
3	60659698	rs58299945	T	C	100	PASS	AC=1802;AF=0.359824;AN=5008;NS=2504;DP=13880;EAS_AF=0.7302;AMR_AF=0.1614;AFR_AF=0.2557;EUR_AF=0.2137;SAS_AF=0.41;AA=T|||;VT=SNP
3	60659787	rs67043096	G	A	100	PASS	AC=1716;AF=0.342652;AN=5008;NS=2504;DP=15428;EAS_AF=0.7282;AMR_AF=0.1585;AFR_AF=0.2057;EUR_AF=0.1988;SAS_AF=0.409;AA=G|||;VT=SNP
3	60659977	rs1623840	T	C	100	PASS	AC=4143;AF=0.827276;AN=5008;NS=2504;DP=14832;EAS_AF=0.8542;AMR_AF=0.804;AFR_AF=0.7685;EUR_AF=0.9135;SAS_AF=0.8067;AA=T|||;VT=SNP
3	60659988	rs1716713	T	A	100	PASS	AC=4150;AF=0.828674;AN=5008;NS=2504;DP=14854;EAS_AF=0.8542;AMR_AF=0.804;AFR_AF=0.7685;EUR_AF=0.9135;SAS_AF=0.8139;AA=T|||;VT=SNP
3	60660179	rs1716714	A	G	100	PASS	AC=4471;AF=0.892772;AN=5008;NS=2504;DP=17208;EAS_AF=0.8661;AMR_AF=0.8516;AFR_AF=0.8918;EUR_AF=0.9404;SAS_AF=0.9018;AA=G|||;VT=SNP
3	60660340	rs1735440	A	T	100	PASS	AC=4475;AF=0.89357;AN=5008;NS=2504;DP=18107;EAS_AF=0.8661;AMR_AF=0.8487;AFR_AF=0.8911;EUR_AF=0.9404;SAS_AF=0.909;AA=T|||;VT=SNP
3	60661031	rs79163424	C	T	100	PASS	AC=285;AF=0.0569089;AN=5008;NS=2504;DP=19401;EAS_AF=0.1339;AMR_AF=0.0504;AFR_AF=0.0106;EUR_AF=0.0388;SAS_AF=0.0634;AA=C|||;VT=SNP
3	60661146	rs17063781	T	G	100	PASS	AC=332;AF=0.0662939;AN=5008;NS=2504;DP=20279;EAS_AF=0.0119;AMR_AF=0.0476;AFR_AF=0.1241;EUR_AF=0.0268;SAS_AF=0.0982;AA=T|||;VT=SNP
3	60661293	rs6798559	T	C	100	PASS	AC=4478;AF=0.894169;AN=5008;NS=2504;DP=20701;EAS_AF=0.8661;AMR_AF=0.8516;AFR_AF=0.8926;EUR_AF=0.9394;SAS_AF=0.909;AA=C|||;VT=SNP
3	60661380	rs1716717	T	G	100	PASS	AC=3926;AF=0.783946;AN=5008;NS=2504;DP=18822;EAS_AF=0.8542;AMR_AF=0.7939;AFR_AF=0.6044;EUR_AF=0.9125;SAS_AF=0.8149;AA=T|||;VT=SNP
3	60661991	rs1716718	C	G	100	PASS	AC=4475;AF=0.89357;AN=5008;NS=2504;DP=19424;EAS_AF=0.8661;AMR_AF=0.8487;AFR_AF=0.8926;EUR_AF=0.9384;SAS_AF=0.909;AA=G|||;VT=SNP
3	60662282	rs1735443	T	C	100	PASS	AC=3844;AF=0.767572;AN=5008;NS=2504;DP=19726;EAS_AF=0.8522;AMR_AF=0.7925;AFR_AF=0.5545;EUR_AF=0.9115;SAS_AF=0.8027;AA=T|||;VT=SNP
3	60663049	rs13085845	C	T	100	PASS	AC=4392;AF=0.876997;AN=5008;NS=2504;DP=19252;EAS_AF=0.8661;AMR_AF=0.8285;AFR_AF=0.8767;EUR_AF=0.9036;SAS_AF=0.8957;AA=t|||;VT=SNP
3	60663123	rs62251502	G	T	100	PASS	AC=339;AF=0.0676917;AN=5008;NS=2504;DP=18667;EAS_AF=0.0119;AMR_AF=0.0476;AFR_AF=0.1241;EUR_AF=0.0268;SAS_AF=0.1053;AA=t|||;VT=SNP
3	60663179	rs13086029	A	G	100	PASS	AC=4170;AF=0.832668;AN=5008;NS=2504;DP=19908;EAS_AF=0.8661;AMR_AF=0.8184;AFR_AF=0.7126;EUR_AF=0.9046;SAS_AF=0.8967;AA=g|||;VT=SNP
3	60663256	rs150188940	A	G	100	PASS	AC=52;AF=0.0103834;AN=5008;NS=2504;DP=19248;EAS_AF=0;AMR_AF=0.013;AFR_AF=0.0015;EUR_AF=0.0229;SAS_AF=0.0184;AA=A|||;VT=SNP
3	60664075	rs1735444	G	T	100	PASS	AC=3735;AF=0.745807;AN=5008;NS=2504;DP=17345;EAS_AF=0.8115;AMR_AF=0.7824;AFR_AF=0.5129;EUR_AF=0.9085;SAS_AF=0.7996;AA=G|||;VT=SNP
3	60664177	rs4402886	T	C	100	PASS	AC=358;AF=0.0714856;AN=5008;NS=2504;DP=18591;EAS_AF=0.0556;AMR_AF=0.0432;AFR_AF=0.1104;EUR_AF=0.0288;SAS_AF=0.0992;AA=T|||;VT=SNP
3	60664489	rs6773741	T	C	100	PASS	AC=1767;AF=0.352835;AN=5008;NS=2504;DP=17899;EAS_AF=0.7312;AMR_AF=0.1643;AFR_AF=0.2262;EUR_AF=0.2147;SAS_AF=0.41;AA=T|||;VT=SNP
3	60664643	rs12633258	G	A	100	PASS	AC=768;AF=0.153355;AN=5008;NS=2504;DP=16671;EAS_AF=0.4673;AMR_AF=0.036;AFR_AF=0.0045;EUR_AF=0.0507;SAS_AF=0.2198;AA=G|||;VT=SNP
3	60664736	rs73099240	T	C	100	PASS	AC=30;AF=0.00599042;AN=5008;NS=2504;DP=16353;EAS_AF=0;AMR_AF=0.0101;AFR_AF=0.0068;EUR_AF=0.0129;SAS_AF=0.001;AA=T|||;VT=SNP
3	60664978	rs1735445	C	T	100	PASS	AC=4395;AF=0.877596;AN=5008;NS=2504;DP=15388;EAS_AF=0.8671;AMR_AF=0.8285;AFR_AF=0.8759;EUR_AF=0.9046;SAS_AF=0.8978;AA=T|||;VT=SNP
3	60665016	rs1716724	C	G	100	PASS	AC=3840;AF=0.766773;AN=5008;NS=2504;DP=16670;EAS_AF=0.8552;AMR_AF=0.7709;AFR_AF=0.5893;EUR_AF=0.8777;SAS_AF=0.7986;AA=C|||;VT=SNP
3	60665336	rs1716729	T	A	100	PASS	AC=4397;AF=0.877995;AN=5008;NS=2504;DP=12984;EAS_AF=0.8681;AMR_AF=0.8285;AFR_AF=0.8759;EUR_AF=0.9056;SAS_AF=0.8978;AA=A|||;VT=SNP
3	60665474	rs1614618	T	G	100	PASS	AC=3852;AF=0.769169;AN=5008;NS=2504;DP=13075;EAS_AF=0.8552;AMR_AF=0.7896;AFR_AF=0.5552;EUR_AF=0.9125;SAS_AF=0.8078;AA=T|||;VT=SNP
3	60666612	rs1716739	T	C	100	PASS	AC=4186;AF=0.835863;AN=5008;NS=2504;DP=18454;EAS_AF=0.8671;AMR_AF=0.8401;AFR_AF=0.677;EUR_AF=0.9404;SAS_AF=0.908;AA=T|||;VT=SNP
3	60667028	rs1735446	A	G	100	PASS	AC=4185;AF=0.835663;AN=5008;NS=2504;DP=19660;EAS_AF=0.8671;AMR_AF=0.8401;AFR_AF=0.677;EUR_AF=0.9394;SAS_AF=0.908;AA=G|||;VT=SNP
3	60667280	rs115254613	G	A	100	PASS	AC=50;AF=0.00998403;AN=5008;NS=2504;DP=21104;EAS_AF=0;AMR_AF=0.0231;AFR_AF=0.003;EUR_AF=0.0278;SAS_AF=0.002;AA=G|||;VT=SNP
3	60667422	rs58745931	G	C	100	PASS	AC=297;AF=0.0593051;AN=5008;NS=2504;DP=16513;EAS_AF=0.0119;AMR_AF=0.0403;AFR_AF=0.1014;EUR_AF=0.0268;SAS_AF=0.0982;AA=G|||;VT=SNP
3	60667862	rs6793104	G	A	100	PASS	AC=296;AF=0.0591054;AN=5008;NS=2504;DP=17218;EAS_AF=0.0119;AMR_AF=0.0403;AFR_AF=0.1006;EUR_AF=0.0268;SAS_AF=0.0982;AA=G|||;VT=SNP
3	60668344	rs79938991	C	A	100	PASS	AC=66;AF=0.0131789;AN=5008;NS=2504;DP=19173;EAS_AF=0;AMR_AF=0.0663;AFR_AF=0;EUR_AF=0.0179;SAS_AF=0.002;AA=C|||;VT=SNP
3	60668841	rs1735447	G	T	100	PASS	AC=394;AF=0.0786741;AN=5008;NS=2504;DP=20592;EAS_AF=0.0863;AMR_AF=0.1729;AFR_AF=0.0061;EUR_AF=0.0855;SAS_AF=0.0951;AA=G|||;VT=SNP
3	60669312	rs1716738	C	T	100	PASS	AC=4162;AF=0.83107;AN=5008;NS=2504;DP=18484;EAS_AF=0.8681;AMR_AF=0.8372;AFR_AF=0.6626;EUR_AF=0.9384;SAS_AF=0.9059;AA=T|||;VT=SNP
3	60669422	rs1735449	A	G	100	PASS	AC=4455;AF=0.889577;AN=5008;NS=2504;DP=16967;EAS_AF=0.8681;AMR_AF=0.8487;AFR_AF=0.8775;EUR_AF=0.9384;SAS_AF=0.907;AA=G|||;VT=SNP
3	60669712	rs2205355	A	G	100	PASS	AC=332;AF=0.0662939;AN=5008;NS=2504;DP=19954;EAS_AF=0.1319;AMR_AF=0.0692;AFR_AF=0.0038;EUR_AF=0.0726;SAS_AF=0.0746;AA=A|||;VT=SNP
3	60670134	rs1735450	A	T	100	PASS	AC=4100;AF=0.81869;AN=5008;NS=2504;DP=21045;EAS_AF=0.8681;AMR_AF=0.817;AFR_AF=0.6611;EUR_AF=0.9036;SAS_AF=0.8947;AA=A|||;VT=SNP
3	60670339	rs1716737	G	A	100	PASS	AC=3770;AF=0.752796;AN=5008;NS=2504;DP=18895;EAS_AF=0.8562;AMR_AF=0.768;AFR_AF=0.5393;EUR_AF=0.8767;SAS_AF=0.7965;AA=G|||;VT=SNP
3	60670456	rs1716736	G	A	100	PASS	AC=4100;AF=0.81869;AN=5008;NS=2504;DP=20371;EAS_AF=0.8681;AMR_AF=0.817;AFR_AF=0.6611;EUR_AF=0.9036;SAS_AF=0.8947;AA=A|||;VT=SNP
3	60670717	rs68141782	T	C	100	PASS	AC=1889;AF=0.377196;AN=5008;NS=2504;DP=18673;EAS_AF=0.7331;AMR_AF=0.1859;AFR_AF=0.2466;EUR_AF=0.2455;SAS_AF=0.4581;AA=T|||;VT=SNP
3	60671095	rs1716735	G	A	100	PASS	AC=3997;AF=0.798123;AN=5008;NS=2504;DP=18907;EAS_AF=0.8562;AMR_AF=0.7781;AFR_AF=0.7042;EUR_AF=0.8777;SAS_AF=0.7975;AA=G|||;VT=SNP
3	60671295	rs34499190	C	T	100	PASS	AC=264;AF=0.0527157;AN=5008;NS=2504;DP=17178;EAS_AF=0.1131;AMR_AF=0.0504;AFR_AF=0.0106;EUR_AF=0.0388;SAS_AF=0.0634;AA=C|||;VT=SNP
3	60671318	rs1716734	C	T	100	PASS	AC=4389;AF=0.876398;AN=5008;NS=2504;DP=16979;EAS_AF=0.8661;AMR_AF=0.8285;AFR_AF=0.8737;EUR_AF=0.9046;SAS_AF=0.8957;AA=c|||;VT=SNP
3	60671438	rs9810266	A	G	100	PASS	AC=523;AF=0.104433;AN=5008;NS=2504;DP=16360;EAS_AF=0.0099;AMR_AF=0.0519;AFR_AF=0.267;EUR_AF=0.0268;SAS_AF=0.0992;AA=A|||;VT=SNP
3	60671844	rs1716733	A	T	100	PASS	AC=4474;AF=0.893371;AN=5008;NS=2504;DP=17784;EAS_AF=0.8869;AMR_AF=0.8487;AFR_AF=0.8775;EUR_AF=0.9384;SAS_AF=0.907;AA=T|||;VT=SNP
3	60671994	rs7642546	T	C	100	PASS	AC=522;AF=0.104233;AN=5008;NS=2504;DP=17528;EAS_AF=0.0099;AMR_AF=0.0519;AFR_AF=0.2663;EUR_AF=0.0268;SAS_AF=0.0992;AA=T|||;VT=SNP
3	60672698	rs1716732	G	A	100	PASS	AC=3761;AF=0.750998;AN=5008;NS=2504;DP=17249;EAS_AF=0.8562;AMR_AF=0.768;AFR_AF=0.5371;EUR_AF=0.8777;SAS_AF=0.7894;AA=G|||;VT=SNP
3	60672821	rs1735452	T	C	100	PASS	AC=4477;AF=0.89397;AN=5008;NS=2504;DP=17147;EAS_AF=0.8869;AMR_AF=0.8487;AFR_AF=0.8775;EUR_AF=0.9394;SAS_AF=0.909;AA=C|||;VT=SNP
3	60674209	rs1735453	A	G	100	PASS	AC=4502;AF=0.898962;AN=5008;NS=2504;DP=14449;EAS_AF=0.8929;AMR_AF=0.8516;AFR_AF=0.8911;EUR_AF=0.9384;SAS_AF=0.909;AA=a|||;VT=SNP
3	60674249	rs6789900	T	C	100	PASS	AC=562;AF=0.11222;AN=5008;NS=2504;DP=15118;EAS_AF=0.0099;AMR_AF=0.0576;AFR_AF=0.2882;EUR_AF=0.0268;SAS_AF=0.1063;AA=C|||;VT=SNP
3	60675037	rs9830759	A	G	100	PASS	AC=550;AF=0.109824;AN=5008;NS=2504;DP=19476;EAS_AF=0;AMR_AF=0.0548;AFR_AF=0.2912;EUR_AF=0.0278;SAS_AF=0.1012;AA=A|||;VT=SNP
3	60675043	rs2142299	G	A	100	PASS	AC=269;AF=0.0537141;AN=5008;NS=2504;DP=19417;EAS_AF=0.1161;AMR_AF=0.0519;AFR_AF=0.0106;EUR_AF=0.0398;SAS_AF=0.0634;AA=G|||;VT=SNP
3	60675103	rs9868891	G	A	100	PASS	AC=549;AF=0.109625;AN=5008;NS=2504;DP=18857;EAS_AF=0;AMR_AF=0.0548;AFR_AF=0.2905;EUR_AF=0.0278;SAS_AF=0.1012;AA=A|||;VT=SNP
3	60675279	rs62251532	T	C	100	PASS	AC=280;AF=0.0559105;AN=5008;NS=2504;DP=15952;EAS_AF=0;AMR_AF=0.0375;AFR_AF=0.1021;EUR_AF=0.0288;SAS_AF=0.092;AA=T|||;VT=SNP
3	60675641	rs9814237	T	C	100	PASS	AC=511;AF=0.102037;AN=5008;NS=2504;DP=16727;EAS_AF=0;AMR_AF=0.0476;AFR_AF=0.2708;EUR_AF=0.0288;SAS_AF=0.093;AA=T|||;VT=SNP
3	60675740	rs1716730	T	C	100	PASS	AC=3857;AF=0.770168;AN=5008;NS=2504;DP=17610;EAS_AF=0.8839;AMR_AF=0.7767;AFR_AF=0.5802;EUR_AF=0.8787;SAS_AF=0.7935;AA=T|||;VT=SNP
3	60676149	rs7638754	T	C	100	PASS	AC=551;AF=0.110024;AN=5008;NS=2504;DP=21127;EAS_AF=0;AMR_AF=0.0548;AFR_AF=0.2897;EUR_AF=0.0288;SAS_AF=0.1033;AA=T|||;VT=SNP
3	60676243	rs7638652	A	G	100	PASS	AC=551;AF=0.110024;AN=5008;NS=2504;DP=22261;EAS_AF=0;AMR_AF=0.0548;AFR_AF=0.2897;EUR_AF=0.0288;SAS_AF=0.1033;AA=A|||;VT=SNP
3	60676512	rs73099272	C	T	100	PASS	AC=128;AF=0.0255591;AN=5008;NS=2504;DP=17027;EAS_AF=0;AMR_AF=0.0461;AFR_AF=0.003;EUR_AF=0.0865;SAS_AF=0.0051;AA=C|||;VT=SNP
3	60676829	rs11928674	C	T	100	PASS	AC=552;AF=0.110224;AN=5008;NS=2504;DP=15143;EAS_AF=0;AMR_AF=0.0562;AFR_AF=0.2897;EUR_AF=0.0288;SAS_AF=0.1033;AA=T|||;VT=SNP
3	60676988	rs11921025	A	G	100	PASS	AC=551;AF=0.110024;AN=5008;NS=2504;DP=14957;EAS_AF=0;AMR_AF=0.0548;AFR_AF=0.2897;EUR_AF=0.0288;SAS_AF=0.1033;AA=G|||;VT=SNP
3	60677502	rs9824756	T	C	100	PASS	AC=551;AF=0.110024;AN=5008;NS=2504;DP=20894;EAS_AF=0;AMR_AF=0.0548;AFR_AF=0.2897;EUR_AF=0.0288;SAS_AF=0.1033;AA=T|||;VT=SNP
3	60677983	rs13321532	T	C	100	PASS	AC=535;AF=0.106829;AN=5008;NS=2504;DP=20589;EAS_AF=0;AMR_AF=0.0548;AFR_AF=0.2852;EUR_AF=0.0288;SAS_AF=0.093;AA=T|||;VT=SNP
3	60678026	rs1735454	T	C	100	PASS	AC=4513;AF=0.901158;AN=5008;NS=2504;DP=21416;EAS_AF=0.8829;AMR_AF=0.8458;AFR_AF=0.91;EUR_AF=0.9394;SAS_AF=0.908;AA=C|||;VT=SNP
3	60678268	rs11926456	A	G	100	PASS	AC=613;AF=0.122404;AN=5008;NS=2504;DP=19627;EAS_AF=0;AMR_AF=0.0562;AFR_AF=0.3359;EUR_AF=0.0288;SAS_AF=0.1033;AA=G|||;VT=SNP
3	60678601	rs57004000	A	T	100	PASS	AC=505;AF=0.100839;AN=5008;NS=2504;DP=20586;EAS_AF=0;AMR_AF=0.0476;AFR_AF=0.2663;EUR_AF=0.0288;SAS_AF=0.093;AA=A|||;VT=SNP
3	60678824	rs115791771	C	T	100	PASS	AC=87;AF=0.0173722;AN=5008;NS=2504;DP=16858;EAS_AF=0.001;AMR_AF=0.0231;AFR_AF=0.0015;EUR_AF=0.0567;SAS_AF=0.0112;AA=T|||;VT=SNP
3	60679865	rs9840473	C	T	100	PASS	AC=603;AF=0.120407;AN=5008;NS=2504;DP=19038;EAS_AF=0;AMR_AF=0.0562;AFR_AF=0.3283;EUR_AF=0.0288;SAS_AF=0.1033;AA=T|||;VT=SNP
3	60680122	rs34591582	G	A	100	PASS	AC=675;AF=0.134784;AN=5008;NS=2504;DP=21824;EAS_AF=0.0853;AMR_AF=0.2147;AFR_AF=0.1067;EUR_AF=0.1799;SAS_AF=0.1207;AA=G|||;VT=SNP
3	60680539	rs145439368	T	C	100	PASS	AC=378;AF=0.0754792;AN=5008;NS=2504;DP=16943;EAS_AF=0;AMR_AF=0.0461;AFR_AF=0.1717;EUR_AF=0.0288;SAS_AF=0.092;AA=T|||;VT=SNP
3	60680564	rs62251534	A	G	100	PASS	AC=607;AF=0.121206;AN=5008;NS=2504;DP=15521;EAS_AF=0;AMR_AF=0.0562;AFR_AF=0.3313;EUR_AF=0.0288;SAS_AF=0.1033;AA=a|||;VT=SNP
3	60680582	rs13096315	G	A	100	PASS	AC=3842;AF=0.767173;AN=5008;NS=2504;DP=14754;EAS_AF=0.8621;AMR_AF=0.7738;AFR_AF=0.5908;EUR_AF=0.8757;SAS_AF=0.7914;AA=G|||;VT=SNP
3	60680635	rs140939863	C	T	100	PASS	AC=91;AF=0.0181709;AN=5008;NS=2504;DP=12531;EAS_AF=0.001;AMR_AF=0.0231;AFR_AF=0.003;EUR_AF=0.0586;SAS_AF=0.0112;AA=C|||;VT=SNP
3	60680759	rs189375977	C	T	100	PASS	AC=16;AF=0.00319489;AN=5008;NS=2504;DP=16290;EAS_AF=0;AMR_AF=0.0058;AFR_AF=0.0008;EUR_AF=0.0089;SAS_AF=0.002;AA=C|||;VT=SNP
3	60680849	rs9845813	C	G	100	PASS	AC=604;AF=0.120607;AN=5008;NS=2504;DP=15153;EAS_AF=0;AMR_AF=0.0562;AFR_AF=0.3283;EUR_AF=0.0288;SAS_AF=0.1043;AA=C|||;VT=SNP
3	60681361	rs1716722	T	C	100	PASS	AC=3867;AF=0.772165;AN=5008;NS=2504;DP=18188;EAS_AF=0.8849;AMR_AF=0.7738;AFR_AF=0.5855;EUR_AF=0.8777;SAS_AF=0.7986;AA=T|||;VT=SNP
3	60681685	rs35143592	T	C	100	PASS	AC=35;AF=0.00698882;AN=5008;NS=2504;DP=21126;EAS_AF=0;AMR_AF=0.0144;AFR_AF=0.0015;EUR_AF=0.0209;SAS_AF=0.002;AA=T|||;VT=SNP
3	60681992	rs1716721	T	C	100	PASS	AC=3837;AF=0.766174;AN=5008;NS=2504;DP=18509;EAS_AF=0.8859;AMR_AF=0.7709;AFR_AF=0.5681;EUR_AF=0.8767;SAS_AF=0.7935;AA=T|||;VT=SNP
3	60682953	rs9818734	A	G	100	PASS	AC=609;AF=0.121605;AN=5008;NS=2504;DP=15453;EAS_AF=0;AMR_AF=0.0562;AFR_AF=0.3328;EUR_AF=0.0288;SAS_AF=0.1033;AA=A|||;VT=SNP
3	60683076	rs62251535	T	C	100	PASS	AC=171;AF=0.0341454;AN=5008;NS=2504;DP=14411;EAS_AF=0;AMR_AF=0.0288;AFR_AF=0.0242;EUR_AF=0.0288;SAS_AF=0.092;AA=T|||;VT=SNP
3	60683165	rs7641604	A	G	100	PASS	AC=608;AF=0.121406;AN=5008;NS=2504;DP=14969;EAS_AF=0;AMR_AF=0.0562;AFR_AF=0.3321;EUR_AF=0.0288;SAS_AF=0.1033;AA=A|||;VT=SNP
3	60683737	rs1735457	G	A	100	PASS	AC=4508;AF=0.90016;AN=5008;NS=2504;DP=17530;EAS_AF=0.8651;AMR_AF=0.8487;AFR_AF=0.9213;EUR_AF=0.9374;SAS_AF=0.9059;AA=A|||;VT=SNP
3	60683840	rs1735458	A	T	100	PASS	AC=4508;AF=0.90016;AN=5008;NS=2504;DP=17985;EAS_AF=0.8651;AMR_AF=0.8487;AFR_AF=0.9213;EUR_AF=0.9374;SAS_AF=0.9059;AA=T|||;VT=SNP
3	60684047	rs62251536	G	T	100	PASS	AC=22;AF=0.00439297;AN=5008;NS=2504;DP=18348;EAS_AF=0;AMR_AF=0.0058;AFR_AF=0;EUR_AF=0.0119;SAS_AF=0.0061;AA=G|||;VT=SNP
3	60684276	rs6446150	T	C	100	PASS	AC=604;AF=0.120607;AN=5008;NS=2504;DP=17365;EAS_AF=0;AMR_AF=0.0562;AFR_AF=0.329;EUR_AF=0.0288;SAS_AF=0.1033;AA=T|||;VT=SNP
3	60684634	rs7636178	C	T	100	PASS	AC=615;AF=0.122804;AN=5008;NS=2504;DP=15648;EAS_AF=0;AMR_AF=0.0562;AFR_AF=0.3374;EUR_AF=0.0288;SAS_AF=0.1033;AA=C|||;VT=SNP
3	60684903	rs6791660	C	T	100	PASS	AC=354;AF=0.0706869;AN=5008;NS=2504;DP=16054;EAS_AF=0.001;AMR_AF=0.0692;AFR_AF=0.0938;EUR_AF=0.1123;SAS_AF=0.0695;AA=C|||;VT=SNP
3	60684930	rs1716720	G	A	100	PASS	AC=4778;AF=0.954073;AN=5008;NS=2504;DP=16392;EAS_AF=1;AMR_AF=0.8991;AFR_AF=0.9198;EUR_AF=0.9761;SAS_AF=0.9693;AA=A|||;VT=SNP
3	60685668	rs9816751	T	A	100	PASS	AC=637;AF=0.127196;AN=5008;NS=2504;DP=14022;EAS_AF=0;AMR_AF=0.0576;AFR_AF=0.3533;EUR_AF=0.0288;SAS_AF=0.1033;AA=A|||;VT=SNP
3	60685844	rs9872622	G	A	100	PASS	AC=637;AF=0.127196;AN=5008;NS=2504;DP=13894;EAS_AF=0;AMR_AF=0.0576;AFR_AF=0.3533;EUR_AF=0.0288;SAS_AF=0.1033;AA=A|||;VT=SNP
3	60686013	rs114578503	A	G	100	PASS	AC=165;AF=0.0329473;AN=5008;NS=2504;DP=17504;EAS_AF=0;AMR_AF=0.0994;AFR_AF=0.003;EUR_AF=0.0805;SAS_AF=0.0112;AA=A|||;VT=SNP
3	60686772	rs9839778	A	G	100	PASS	AC=642;AF=0.128195;AN=5008;NS=2504;DP=16339;EAS_AF=0;AMR_AF=0.0591;AFR_AF=0.357;EUR_AF=0.0288;SAS_AF=0.1022;AA=A|||;VT=SNP
3	60686952	rs1716723	G	A	100	PASS	AC=3820;AF=0.76278;AN=5008;NS=2504;DP=13905;EAS_AF=0.8849;AMR_AF=0.7723;AFR_AF=0.5575;EUR_AF=0.8748;SAS_AF=0.7924;AA=G|||;VT=SNP
3	60686981	rs9840107	A	C	100	PASS	AC=642;AF=0.128195;AN=5008;NS=2504;DP=14024;EAS_AF=0;AMR_AF=0.0591;AFR_AF=0.357;EUR_AF=0.0288;SAS_AF=0.1022;AA=C|||;VT=SNP
3	60687023	rs9878248	G	A	100	PASS	AC=642;AF=0.128195;AN=5008;NS=2504;DP=15317;EAS_AF=0;AMR_AF=0.0591;AFR_AF=0.357;EUR_AF=0.0288;SAS_AF=0.1022;AA=A|||;VT=SNP
3	60687062	rs9878020	C	A	100	PASS	AC=642;AF=0.128195;AN=5008;NS=2504;DP=16948;EAS_AF=0;AMR_AF=0.0591;AFR_AF=0.357;EUR_AF=0.0288;SAS_AF=0.1022;AA=A|||;VT=SNP
3	60687070	rs9878383	G	C	100	PASS	AC=642;AF=0.128195;AN=5008;NS=2504;DP=17017;EAS_AF=0;AMR_AF=0.0591;AFR_AF=0.357;EUR_AF=0.0288;SAS_AF=0.1022;AA=C|||;VT=SNP
3	60687188	rs74323669	A	C	100	PASS	AC=61;AF=0.0121805;AN=5008;NS=2504;DP=17994;EAS_AF=0;AMR_AF=0.0144;AFR_AF=0.0015;EUR_AF=0.0447;SAS_AF=0.0041;AA=A|||;VT=SNP
3	60687270	rs78343106	T	C	100	PASS	AC=329;AF=0.0656949;AN=5008;NS=2504;DP=17040;EAS_AF=0.1151;AMR_AF=0.0706;AFR_AF=0.0129;EUR_AF=0.0726;SAS_AF=0.0757;AA=T|||;VT=SNP
3	60687417	rs62251537	C	T	100	PASS	AC=642;AF=0.128195;AN=5008;NS=2504;DP=17670;EAS_AF=0;AMR_AF=0.0591;AFR_AF=0.3578;EUR_AF=0.0288;SAS_AF=0.1012;AA=T|||;VT=SNP
3	60687449	rs72875002	C	T	100	PASS	AC=641;AF=0.127995;AN=5008;NS=2504;DP=17540;EAS_AF=0;AMR_AF=0.0591;AFR_AF=0.357;EUR_AF=0.0288;SAS_AF=0.1012;AA=T|||;VT=SNP
3	60687540	rs143920927	G	A	100	PASS	AC=270;AF=0.0539137;AN=5008;NS=2504;DP=18963;EAS_AF=0.1151;AMR_AF=0.0533;AFR_AF=0.0113;EUR_AF=0.0388;SAS_AF=0.0644;AA=G|||;VT=SNP
3	60687785	rs9816956	A	G	100	PASS	AC=642;AF=0.128195;AN=5008;NS=2504;DP=15522;EAS_AF=0.001;AMR_AF=0.0591;AFR_AF=0.357;EUR_AF=0.0288;SAS_AF=0.1012;AA=G|||;VT=SNP
3	60687872	rs9874852	T	C	100	PASS	AC=641;AF=0.127995;AN=5008;NS=2504;DP=15619;EAS_AF=0;AMR_AF=0.0591;AFR_AF=0.357;EUR_AF=0.0288;SAS_AF=0.1012;AA=C|||;VT=SNP
3	60688008	rs9875027	T	C	100	PASS	AC=641;AF=0.127995;AN=5008;NS=2504;DP=14533;EAS_AF=0;AMR_AF=0.0591;AFR_AF=0.357;EUR_AF=0.0288;SAS_AF=0.1012;AA=T|||;VT=SNP
3	60688056	rs140806954	C	T	100	PASS	AC=36;AF=0.0071885;AN=5008;NS=2504;DP=12999;EAS_AF=0.0119;AMR_AF=0.0014;AFR_AF=0.0008;EUR_AF=0.0119;SAS_AF=0.0102;AA=C|||;VT=SNP
3	60688481	rs77734629	C	T	100	PASS	AC=152;AF=0.0303514;AN=5008;NS=2504;DP=14296;EAS_AF=0;AMR_AF=0.0288;AFR_AF=0.0113;EUR_AF=0.0288;SAS_AF=0.09;AA=C|||;VT=SNP
3	60688836	rs7618351	T	G	100	PASS	AC=641;AF=0.127995;AN=5008;NS=2504;DP=17739;EAS_AF=0;AMR_AF=0.0591;AFR_AF=0.357;EUR_AF=0.0288;SAS_AF=0.1012;AA=T|||;VT=SNP
3	60689116	rs77657499	C	T	100	PASS	AC=355;AF=0.0708866;AN=5008;NS=2504;DP=18583;EAS_AF=0.001;AMR_AF=0.0692;AFR_AF=0.0991;EUR_AF=0.1054;SAS_AF=0.0706;AA=C|||;VT=SNP
3	60689305	rs9311772	T	C	100	PASS	AC=648;AF=0.129393;AN=5008;NS=2504;DP=15573;EAS_AF=0;AMR_AF=0.0591;AFR_AF=0.3623;EUR_AF=0.0288;SAS_AF=0.1012;AA=T|||;VT=SNP
3	60689368	rs9881065	T	C	100	PASS	AC=632;AF=0.126198;AN=5008;NS=2504;DP=14143;EAS_AF=0;AMR_AF=0.0591;AFR_AF=0.3578;EUR_AF=0.0288;SAS_AF=0.091;AA=T|||;VT=SNP
3	60689476	rs9861551	G	A	100	PASS	AC=641;AF=0.127995;AN=5008;NS=2504;DP=13951;EAS_AF=0;AMR_AF=0.0591;AFR_AF=0.357;EUR_AF=0.0288;SAS_AF=0.1012;AA=A|||;VT=SNP
3	60689578	rs9861707	G	C	100	PASS	AC=642;AF=0.128195;AN=5008;NS=2504;DP=14692;EAS_AF=0;AMR_AF=0.0591;AFR_AF=0.3578;EUR_AF=0.0288;SAS_AF=0.1012;AA=C|||;VT=SNP
3	60689647	rs6774839	T	C	100	PASS	AC=837;AF=0.167133;AN=5008;NS=2504;DP=14818;EAS_AF=0.0377;AMR_AF=0.2637;AFR_AF=0.1089;EUR_AF=0.3151;SAS_AF=0.1585;AA=T|||;VT=SNP
3	60689745	rs79428005	G	A	100	PASS	AC=289;AF=0.0577077;AN=5008;NS=2504;DP=14463;EAS_AF=0.1319;AMR_AF=0.0533;AFR_AF=0.0113;EUR_AF=0.0408;SAS_AF=0.0644;AA=G|||;VT=SNP
3	60689784	rs6772346	A	G	100	PASS	AC=642;AF=0.128195;AN=5008;NS=2504;DP=14611;EAS_AF=0;AMR_AF=0.0591;AFR_AF=0.3578;EUR_AF=0.0288;SAS_AF=0.1012;AA=G|||;VT=SNP
3	60689812	rs62251538	C	T	100	PASS	AC=308;AF=0.0615016;AN=5008;NS=2504;DP=14867;EAS_AF=0;AMR_AF=0.0389;AFR_AF=0.1225;EUR_AF=0.0298;SAS_AF=0.091;AA=c|||;VT=SNP
3	60690129	rs78420016	A	G	100	PASS	AC=35;AF=0.00698882;AN=5008;NS=2504;DP=17197;EAS_AF=0;AMR_AF=0.0058;AFR_AF=0.0008;EUR_AF=0.0139;SAS_AF=0.0164;AA=A|||;VT=SNP
3	60690474	rs9811304	T	C	100	PASS	AC=605;AF=0.120807;AN=5008;NS=2504;DP=19420;EAS_AF=0;AMR_AF=0.0562;AFR_AF=0.3313;EUR_AF=0.0288;SAS_AF=0.1012;AA=T|||;VT=SNP
3	60690495	rs9866844	G	C	100	PASS	AC=605;AF=0.120807;AN=5008;NS=2504;DP=19024;EAS_AF=0;AMR_AF=0.0562;AFR_AF=0.3313;EUR_AF=0.0288;SAS_AF=0.1012;AA=C|||;VT=SNP
3	60690572	rs9828898	A	G	100	PASS	AC=605;AF=0.120807;AN=5008;NS=2504;DP=18302;EAS_AF=0;AMR_AF=0.0562;AFR_AF=0.3313;EUR_AF=0.0288;SAS_AF=0.1012;AA=G|||;VT=SNP
3	60690843	rs62251539	G	A	100	PASS	AC=605;AF=0.120807;AN=5008;NS=2504;DP=17860;EAS_AF=0;AMR_AF=0.0562;AFR_AF=0.3313;EUR_AF=0.0288;SAS_AF=0.1012;AA=A|||;VT=SNP
3	60690849	rs9832938	A	G	100	PASS	AC=605;AF=0.120807;AN=5008;NS=2504;DP=18210;EAS_AF=0;AMR_AF=0.0562;AFR_AF=0.3313;EUR_AF=0.0288;SAS_AF=0.1012;AA=G|||;VT=SNP
3	60691191	rs9311773	G	C	100	PASS	AC=605;AF=0.120807;AN=5008;NS=2504;DP=19051;EAS_AF=0;AMR_AF=0.0562;AFR_AF=0.3313;EUR_AF=0.0288;SAS_AF=0.1012;AA=G|||;VT=SNP
3	60691224	rs76199885	G	A	100	PASS	AC=26;AF=0.00519169;AN=5008;NS=2504;DP=18649;EAS_AF=0.001;AMR_AF=0.0058;AFR_AF=0;EUR_AF=0.0189;SAS_AF=0.002;AA=G|||;VT=SNP
3	60691254	rs62251540	C	A	100	PASS	AC=265;AF=0.0529153;AN=5008;NS=2504;DP=19395;EAS_AF=0;AMR_AF=0.036;AFR_AF=0.093;EUR_AF=0.0288;SAS_AF=0.09;AA=C|||;VT=SNP
3	60691531	rs62251541	C	G	100	PASS	AC=265;AF=0.0529153;AN=5008;NS=2504;DP=15087;EAS_AF=0;AMR_AF=0.036;AFR_AF=0.093;EUR_AF=0.0288;SAS_AF=0.09;AA=C|||;VT=SNP
3	60691605	rs1735460	T	C	100	PASS	AC=4758;AF=0.95008;AN=5008;NS=2504;DP=16077;EAS_AF=1;AMR_AF=0.8991;AFR_AF=0.9032;EUR_AF=0.9771;SAS_AF=0.9703;AA=C|||;VT=SNP
3	60691813	rs9838172	A	G	100	PASS	AC=605;AF=0.120807;AN=5008;NS=2504;DP=13772;EAS_AF=0;AMR_AF=0.0548;AFR_AF=0.3321;EUR_AF=0.0288;SAS_AF=0.1012;AA=A|||;VT=SNP
3	60691888	rs9838335	A	G	100	PASS	AC=604;AF=0.120607;AN=5008;NS=2504;DP=12837;EAS_AF=0;AMR_AF=0.0548;AFR_AF=0.3313;EUR_AF=0.0288;SAS_AF=0.1012;AA=A|||;VT=SNP
3	60692133	rs9838669	A	G	100	PASS	AC=612;AF=0.122204;AN=5008;NS=2504;DP=14827;EAS_AF=0;AMR_AF=0.0548;AFR_AF=0.3374;EUR_AF=0.0288;SAS_AF=0.1012;AA=A|||;VT=SNP
3	60692292	rs9876876	C	A	100	PASS	AC=613;AF=0.122404;AN=5008;NS=2504;DP=14541;EAS_AF=0;AMR_AF=0.0548;AFR_AF=0.3374;EUR_AF=0.0298;SAS_AF=0.1012;AA=C|||;VT=SNP
3	60692312	rs9839019	A	G	100	PASS	AC=613;AF=0.122404;AN=5008;NS=2504;DP=14746;EAS_AF=0;AMR_AF=0.0548;AFR_AF=0.3374;EUR_AF=0.0298;SAS_AF=0.1012;AA=A|||;VT=SNP
3	60692321	rs116395588	C	A	100	PASS	AC=29;AF=0.00579073;AN=5008;NS=2504;DP=15222;EAS_AF=0;AMR_AF=0.013;AFR_AF=0.0008;EUR_AF=0.0149;SAS_AF=0.0041;AA=C|||;VT=SNP
3	60692832	rs9826128	T	G	100	PASS	AC=606;AF=0.121006;AN=5008;NS=2504;DP=18853;EAS_AF=0;AMR_AF=0.0548;AFR_AF=0.3321;EUR_AF=0.0298;SAS_AF=0.1012;AA=G|||;VT=SNP
3	60693141	rs1735461	A	C	100	PASS	AC=4760;AF=0.950479;AN=5008;NS=2504;DP=18032;EAS_AF=1;AMR_AF=0.8991;AFR_AF=0.9039;EUR_AF=0.9771;SAS_AF=0.9714;AA=C|||;VT=SNP
3	60693144	rs9826570	T	G	100	PASS	AC=612;AF=0.122204;AN=5008;NS=2504;DP=18065;EAS_AF=0;AMR_AF=0.0548;AFR_AF=0.3374;EUR_AF=0.0298;SAS_AF=0.1002;AA=T|||;VT=SNP
3	60693253	rs1716725	T	C	100	PASS	AC=646;AF=0.128994;AN=5008;NS=2504;DP=17432;EAS_AF=0.0823;AMR_AF=0.219;AFR_AF=0.0658;EUR_AF=0.1968;SAS_AF=0.1288;AA=T|||;VT=SNP
3	60693267	rs9882477	G	C	100	PASS	AC=602;AF=0.120208;AN=5008;NS=2504;DP=17398;EAS_AF=0;AMR_AF=0.0548;AFR_AF=0.329;EUR_AF=0.0298;SAS_AF=0.1012;AA=C|||;VT=SNP
3	60693305	rs9844497	A	G	100	PASS	AC=613;AF=0.122404;AN=5008;NS=2504;DP=16591;EAS_AF=0;AMR_AF=0.0548;AFR_AF=0.3374;EUR_AF=0.0298;SAS_AF=0.1012;AA=G|||;VT=SNP
3	60693359	rs185722562	T	C	100	PASS	AC=23;AF=0.00459265;AN=5008;NS=2504;DP=17496;EAS_AF=0;AMR_AF=0.0043;AFR_AF=0.0023;EUR_AF=0.0159;SAS_AF=0.001;AA=T|||;VT=SNP
3	60693580	rs9827312	T	A	100	PASS	AC=615;AF=0.122804;AN=5008;NS=2504;DP=17075;EAS_AF=0;AMR_AF=0.0548;AFR_AF=0.3381;EUR_AF=0.0298;SAS_AF=0.1022;AA=A|||;VT=SNP
3	60693626	rs9827340	T	C	100	PASS	AC=613;AF=0.122404;AN=5008;NS=2504;DP=17934;EAS_AF=0;AMR_AF=0.0548;AFR_AF=0.3374;EUR_AF=0.0298;SAS_AF=0.1012;AA=C|||;VT=SNP
3	60693896	rs79944090	G	T	100	PASS	AC=265;AF=0.0529153;AN=5008;NS=2504;DP=18858;EAS_AF=0.1101;AMR_AF=0.0533;AFR_AF=0.0113;EUR_AF=0.0388;SAS_AF=0.0644;AA=G|||;VT=SNP
3	60694205	rs1735462	T	C	100	PASS	AC=4740;AF=0.946486;AN=5008;NS=2504;DP=19993;EAS_AF=1;AMR_AF=0.8963;AFR_AF=0.8903;EUR_AF=0.9771;SAS_AF=0.9714;AA=C|||;VT=SNP
3	60695069	rs73099293	T	A	100	PASS	AC=206;AF=0.0411342;AN=5008;NS=2504;DP=16933;EAS_AF=0;AMR_AF=0.0692;AFR_AF=0.0061;EUR_AF=0.1054;SAS_AF=0.045;AA=T|||;VT=SNP
3	60695292	rs4393862	C	A	100	PASS	AC=327;AF=0.0652955;AN=5008;NS=2504;DP=17065;EAS_AF=0;AMR_AF=0.036;AFR_AF=0.1392;EUR_AF=0.0298;SAS_AF=0.09;AA=C|||;VT=SNP
3	60695316	rs1735463	C	A	100	PASS	AC=3832;AF=0.765176;AN=5008;NS=2504;DP=17790;EAS_AF=0.8681;AMR_AF=0.7882;AFR_AF=0.5356;EUR_AF=0.9085;SAS_AF=0.8057;AA=C|||;VT=SNP
3	60695507	rs1716726	T	C	100	PASS	AC=4145;AF=0.827676;AN=5008;NS=2504;DP=17315;EAS_AF=1;AMR_AF=0.8444;AFR_AF=0.5651;EUR_AF=0.9473;SAS_AF=0.8701;AA=T|||;VT=SNP
3	60695629	rs1716727	A	G	100	PASS	AC=785;AF=0.156749;AN=5008;NS=2504;DP=16313;EAS_AF=0.0833;AMR_AF=0.2349;AFR_AF=0.1029;EUR_AF=0.2276;SAS_AF=0.1769;AA=A|||;VT=SNP
3	60695638	rs1735464	G	T	100	PASS	AC=4758;AF=0.95008;AN=5008;NS=2504;DP=16134;EAS_AF=1;AMR_AF=0.8991;AFR_AF=0.9047;EUR_AF=0.9761;SAS_AF=0.9693;AA=T|||;VT=SNP
3	60696156	rs62249265	G	A	100	PASS	AC=328;AF=0.0654952;AN=5008;NS=2504;DP=17438;EAS_AF=0.001;AMR_AF=0.036;AFR_AF=0.1392;EUR_AF=0.0298;SAS_AF=0.09;AA=G|||;VT=SNP
3	60696313	rs62249266	T	G	100	PASS	AC=316;AF=0.063099;AN=5008;NS=2504;DP=19475;EAS_AF=0;AMR_AF=0.036;AFR_AF=0.1309;EUR_AF=0.0298;SAS_AF=0.09;AA=T|||;VT=SNP
3	60696460	rs1735465	A	C	100	PASS	AC=4501;AF=0.898762;AN=5008;NS=2504;DP=16416;EAS_AF=1;AMR_AF=0.8818;AFR_AF=0.7179;EUR_AF=0.9771;SAS_AF=0.9703;AA=a|||;VT=SNP
3	60696891	rs62249267	C	A	100	PASS	AC=4128;AF=0.824281;AN=5008;NS=2504;DP=20125;EAS_AF=1;AMR_AF=0.8401;AFR_AF=0.5537;EUR_AF=0.9483;SAS_AF=0.8701;AA=c|||;VT=SNP
3	60697069	rs189665430	A	C	100	PASS	AC=331;AF=0.0660942;AN=5008;NS=2504;DP=20290;EAS_AF=0;AMR_AF=0.0375;AFR_AF=0.1407;EUR_AF=0.0298;SAS_AF=0.091;AA=a|||;VT=SNP
3	60697204	rs4405865	C	T	100	PASS	AC=4737;AF=0.945887;AN=5008;NS=2504;DP=19594;EAS_AF=1;AMR_AF=0.8963;AFR_AF=0.8903;EUR_AF=0.9761;SAS_AF=0.9693;AA=t|||;VT=SNP
3	60697526	rs4256080	A	G	100	PASS	AC=4479;AF=0.894369;AN=5008;NS=2504;DP=20295;EAS_AF=1;AMR_AF=0.8775;AFR_AF=0.7065;EUR_AF=0.9751;SAS_AF=0.9683;AA=N|||;VT=SNP
3	60697585	rs4292193	G	T	100	PASS	AC=4471;AF=0.892772;AN=5008;NS=2504;DP=19624;EAS_AF=0.999;AMR_AF=0.8775;AFR_AF=0.7005;EUR_AF=0.9761;SAS_AF=0.9683;AA=g|||;VT=SNP
3	60697945	rs112106998	C	G	100	PASS	AC=4504;AF=0.899361;AN=5008;NS=2504;DP=19774;EAS_AF=0.997;AMR_AF=0.8847;AFR_AF=0.7239;EUR_AF=0.9751;SAS_AF=0.9683;AA=c|||;VT=SNP
3	60701742	rs1735466	G	A	100	PASS	AC=4462;AF=0.890974;AN=5008;NS=2504;DP=14845;EAS_AF=1;AMR_AF=0.8761;AFR_AF=0.6921;EUR_AF=0.9781;SAS_AF=0.9683;AA=G|||;VT=SNP
3	60702028	rs1735467	G	A	100	PASS	AC=3558;AF=0.710463;AN=5008;NS=2504;DP=16420;EAS_AF=0.8661;AMR_AF=0.7003;AFR_AF=0.5272;EUR_AF=0.7684;SAS_AF=0.7454;AA=G|||;VT=SNP
3	60702435	rs1716711	T	C	100	PASS	AC=4830;AF=0.964457;AN=5008;NS=2504;DP=19953;EAS_AF=1;AMR_AF=0.8991;AFR_AF=0.9569;EUR_AF=0.9771;SAS_AF=0.9714;AA=C|||;VT=SNP
3	60702460	rs1716712	T	C	100	PASS	AC=4830;AF=0.964457;AN=5008;NS=2504;DP=20525;EAS_AF=1;AMR_AF=0.8991;AFR_AF=0.9569;EUR_AF=0.9771;SAS_AF=0.9714;AA=C|||;VT=SNP
3	60702828	rs9868595	A	G	100	PASS	AC=4830;AF=0.964457;AN=5008;NS=2504;DP=18485;EAS_AF=1;AMR_AF=0.8991;AFR_AF=0.9569;EUR_AF=0.9771;SAS_AF=0.9714;AA=G|||;VT=SNP
3	60702853	rs9831418	G	C	100	PASS	AC=4835;AF=0.965455;AN=5008;NS=2504;DP=18177;EAS_AF=1;AMR_AF=0.8991;AFR_AF=0.9607;EUR_AF=0.9771;SAS_AF=0.9714;AA=T|||;VT=SNP
3	60702929	rs11130780	T	A	100	PASS	AC=4125;AF=0.823682;AN=5008;NS=2504;DP=17434;EAS_AF=1;AMR_AF=0.8415;AFR_AF=0.5514;EUR_AF=0.9473;SAS_AF=0.8701;AA=T|||;VT=SNP
3	60703551	rs62249271	C	T	100	PASS	AC=531;AF=0.10603;AN=5008;NS=2504;DP=18544;EAS_AF=0.1111;AMR_AF=0.1412;AFR_AF=0.0182;EUR_AF=0.1769;SAS_AF=0.1217;AA=C|||;VT=SNP
3	60703616	rs1735468	A	G	100	PASS	AC=3596;AF=0.718051;AN=5008;NS=2504;DP=18535;EAS_AF=0.8889;AMR_AF=0.7003;AFR_AF=0.5348;EUR_AF=0.7704;SAS_AF=0.7485;AA=A|||;VT=SNP
3	60703945	rs58195903	T	A	100	PASS	AC=401;AF=0.0800719;AN=5008;NS=2504;DP=19836;EAS_AF=0;AMR_AF=0.036;AFR_AF=0.1952;EUR_AF=0.0298;SAS_AF=0.09;AA=T|||;VT=SNP
3	60704297	rs1735469	C	G	100	PASS	AC=4571;AF=0.91274;AN=5008;NS=2504;DP=20004;EAS_AF=1;AMR_AF=0.8804;AFR_AF=0.7738;EUR_AF=0.9761;SAS_AF=0.9683;AA=G|||;VT=SNP
3	60704776	rs148440868	A	G	100	PASS	AC=10;AF=0.00199681;AN=5008;NS=2504;DP=16178;EAS_AF=0;AMR_AF=0.0043;AFR_AF=0;EUR_AF=0.007;SAS_AF=0;AA=A|||;VT=SNP
3	60704815	rs1735470	A	G	100	PASS	AC=4571;AF=0.91274;AN=5008;NS=2504;DP=17057;EAS_AF=1;AMR_AF=0.8804;AFR_AF=0.7738;EUR_AF=0.9761;SAS_AF=0.9683;AA=A|||;VT=SNP
3	60705150	rs1716744	G	C	100	PASS	AC=4827;AF=0.963858;AN=5008;NS=2504;DP=18512;EAS_AF=1;AMR_AF=0.8977;AFR_AF=0.9576;EUR_AF=0.9761;SAS_AF=0.9693;AA=C|||;VT=SNP
3	60706566	rs1716746	G	A	100	PASS	AC=4824;AF=0.963259;AN=5008;NS=2504;DP=19519;EAS_AF=1;AMR_AF=0.8919;AFR_AF=0.9826;EUR_AF=0.9612;SAS_AF=0.9519;AA=A|||;VT=SNP
3	60706579	rs13060811	A	G	100	PASS	AC=802;AF=0.160144;AN=5008;NS=2504;DP=19586;EAS_AF=0.0903;AMR_AF=0.1095;AFR_AF=0.2027;EUR_AF=0.1829;SAS_AF=0.1871;AA=A|||;VT=SNP
3	60706631	rs17627239	A	T	100	PASS	AC=566;AF=0.113019;AN=5008;NS=2504;DP=18768;EAS_AF=0.1359;AMR_AF=0.1369;AFR_AF=0.0242;EUR_AF=0.1769;SAS_AF=0.1268;AA=A|||;VT=SNP
3	60706912	rs9852628	C	T	100	PASS	AC=550;AF=0.109824;AN=5008;NS=2504;DP=17703;EAS_AF=0;AMR_AF=0.0735;AFR_AF=0.2867;EUR_AF=0.0855;SAS_AF=0.0348;AA=T|||;VT=SNP
3	60707254	rs17063868	G	T	100	PASS	AC=157;AF=0.0313498;AN=5008;NS=2504;DP=16728;EAS_AF=0.001;AMR_AF=0.0159;AFR_AF=0.0378;EUR_AF=0.0318;SAS_AF=0.0644;AA=G|||;VT=SNP
3	60707933	rs114576587	G	A	100	PASS	AC=31;AF=0.0061901;AN=5008;NS=2504;DP=18577;EAS_AF=0;AMR_AF=0.0058;AFR_AF=0.003;EUR_AF=0.0209;SAS_AF=0.002;AA=G|||;VT=SNP
3	60708557	rs62249273	A	C	100	PASS	AC=942;AF=0.188099;AN=5008;NS=2504;DP=13490;EAS_AF=0.1359;AMR_AF=0.1599;AFR_AF=0.2352;EUR_AF=0.174;SAS_AF=0.2127;AA=G|||;VT=SNP
3	60708593	rs1716747	T	C	100	PASS	AC=1927;AF=0.384784;AN=5008;NS=2504;DP=10372;EAS_AF=0.2123;AMR_AF=0.4049;AFR_AF=0.5318;EUR_AF=0.3827;SAS_AF=0.3517;AA=C|||;VT=SNP
3	60708706	rs62249274	G	A	100	PASS	AC=252;AF=0.0503195;AN=5008;NS=2504;DP=16989;EAS_AF=0;AMR_AF=0.0375;AFR_AF=0.0825;EUR_AF=0.0298;SAS_AF=0.089;AA=G|||;VT=SNP
3	60708889	rs1716748	C	T	100	PASS	AC=1849;AF=0.369209;AN=5008;NS=2504;DP=19881;EAS_AF=0.2123;AMR_AF=0.3991;AFR_AF=0.4879;EUR_AF=0.3767;SAS_AF=0.3415;AA=T|||;VT=SNP
3	60708988	rs1716749	A	G	100	PASS	AC=1946;AF=0.388578;AN=5008;NS=2504;DP=20047;EAS_AF=0.2123;AMR_AF=0.402;AFR_AF=0.5651;EUR_AF=0.3718;SAS_AF=0.3395;AA=G|||;VT=SNP
3	60709745	rs9860076	T	A	100	PASS	AC=984;AF=0.196486;AN=5008;NS=2504;DP=20009;EAS_AF=0;AMR_AF=0.1268;AFR_AF=0.4947;EUR_AF=0.1203;SAS_AF=0.1237;AA=A|||;VT=SNP
3	60710434	rs1735474	T	C	100	PASS	AC=848;AF=0.169329;AN=5008;NS=2504;DP=14249;EAS_AF=0.0744;AMR_AF=0.219;AFR_AF=0.2595;EUR_AF=0.168;SAS_AF=0.1115;AA=T|||;VT=SNP
3	60710480	rs112696061	C	A	100	PASS	AC=317;AF=0.0632987;AN=5008;NS=2504;DP=18645;EAS_AF=0;AMR_AF=0.0403;AFR_AF=0.1301;EUR_AF=0.0298;SAS_AF=0.089;AA=C|||;VT=SNP
3	60710616	rs1716751	A	T	100	PASS	AC=933;AF=0.186302;AN=5008;NS=2504;DP=17864;EAS_AF=0.0744;AMR_AF=0.2262;AFR_AF=0.3041;EUR_AF=0.1769;SAS_AF=0.1237;AA=A|||;VT=SNP
3	60711530	rs73101682	A	G	100	PASS	AC=56;AF=0.0111821;AN=5008;NS=2504;DP=19682;EAS_AF=0;AMR_AF=0.0159;AFR_AF=0.0015;EUR_AF=0.0388;SAS_AF=0.0041;AA=A|||;VT=SNP
3	60711659	rs7643144	C	T	100	PASS	AC=2674;AF=0.533946;AN=5008;NS=2504;DP=19486;EAS_AF=0.8046;AMR_AF=0.4726;AFR_AF=0.3487;EUR_AF=0.5477;SAS_AF=0.5348;AA=C|||;VT=SNP
3	60711804	rs1716752	G	A	100	PASS	AC=4824;AF=0.963259;AN=5008;NS=2504;DP=19127;EAS_AF=1;AMR_AF=0.8919;AFR_AF=0.9826;EUR_AF=0.9602;SAS_AF=0.953;AA=A|||;VT=SNP
3	60711931	rs116180977	C	T	100	PASS	AC=62;AF=0.0123802;AN=5008;NS=2504;DP=18485;EAS_AF=0.001;AMR_AF=0.0144;AFR_AF=0.0023;EUR_AF=0.0249;SAS_AF=0.0235;AA=C|||;VT=SNP
3	60712075	rs1716753	T	G	100	PASS	AC=3137;AF=0.626398;AN=5008;NS=2504;DP=18277;EAS_AF=0.8829;AMR_AF=0.6239;AFR_AF=0.4244;EUR_AF=0.6352;SAS_AF=0.6278;AA=T|||;VT=SNP
3	60712140	rs1623349	G	A	100	PASS	AC=3481;AF=0.695088;AN=5008;NS=2504;DP=18425;EAS_AF=0.878;AMR_AF=0.683;AFR_AF=0.5915;EUR_AF=0.7048;SAS_AF=0.6452;AA=G|||;VT=SNP
3	60712251	rs12492639	G	A	100	PASS	AC=2699;AF=0.538938;AN=5008;NS=2504;DP=17968;EAS_AF=0.8065;AMR_AF=0.4755;AFR_AF=0.3661;EUR_AF=0.5467;SAS_AF=0.5337;AA=G|||;VT=SNP
3	60712262	rs11923145	G	A	100	PASS	AC=318;AF=0.0634984;AN=5008;NS=2504;DP=17990;EAS_AF=0;AMR_AF=0.0403;AFR_AF=0.1309;EUR_AF=0.0298;SAS_AF=0.089;AA=G|||;VT=SNP
3	60713681	rs62249302	G	A	100	PASS	AC=400;AF=0.0798722;AN=5008;NS=2504;DP=14495;EAS_AF=0;AMR_AF=0.0461;AFR_AF=0.1747;EUR_AF=0.0388;SAS_AF=0.1002;AA=A|||;VT=SNP
3	60713726	rs1716754	G	T	100	PASS	AC=554;AF=0.110623;AN=5008;NS=2504;DP=16296;EAS_AF=0.0744;AMR_AF=0.1931;AFR_AF=0.0703;EUR_AF=0.1531;SAS_AF=0.1002;AA=G|||;VT=SNP
3	60713766	rs6802913	T	C	100	PASS	AC=3095;AF=0.618011;AN=5008;NS=2504;DP=18136;EAS_AF=0.8075;AMR_AF=0.5173;AFR_AF=0.5514;EUR_AF=0.5785;SAS_AF=0.6247;AA=T|||;VT=SNP
3	60714931	rs7636357	C	T	100	PASS	AC=3168;AF=0.632588;AN=5008;NS=2504;DP=17084;EAS_AF=0.8056;AMR_AF=0.5216;AFR_AF=0.5968;EUR_AF=0.5865;SAS_AF=0.6288;AA=T|||;VT=SNP
3	60715158	rs138626612	C	T	100	PASS	AC=26;AF=0.00519169;AN=5008;NS=2504;DP=16693;EAS_AF=0;AMR_AF=0.0014;AFR_AF=0.0015;EUR_AF=0.0219;SAS_AF=0.001;AA=C|||;VT=SNP
3	60715166	rs1735475	A	T	100	PASS	AC=3543;AF=0.707468;AN=5008;NS=2504;DP=16625;EAS_AF=0.881;AMR_AF=0.6686;AFR_AF=0.6029;EUR_AF=0.675;SAS_AF=0.7311;AA=T|||;VT=SNP
3	60716037	rs2363681	T	C	100	PASS	AC=3177;AF=0.634385;AN=5008;NS=2504;DP=20435;EAS_AF=0.8065;AMR_AF=0.5216;AFR_AF=0.5953;EUR_AF=0.5875;SAS_AF=0.638;AA=C|||;VT=SNP
3	60716214	rs6764043	T	C	100	PASS	AC=3184;AF=0.635783;AN=5008;NS=2504;DP=21355;EAS_AF=0.8056;AMR_AF=0.5216;AFR_AF=0.5961;EUR_AF=0.5895;SAS_AF=0.6431;AA=C|||;VT=SNP
3	60716472	rs6797892	C	A	100	PASS	AC=330;AF=0.0658946;AN=5008;NS=2504;DP=19596;EAS_AF=0;AMR_AF=0.0403;AFR_AF=0.1399;EUR_AF=0.0298;SAS_AF=0.089;AA=C|||;VT=SNP
3	60716489	rs62249304	G	A	100	PASS	AC=326;AF=0.0650958;AN=5008;NS=2504;DP=20003;EAS_AF=0;AMR_AF=0.0403;AFR_AF=0.1369;EUR_AF=0.0298;SAS_AF=0.089;AA=G|||;VT=SNP
3	60716756	rs7611967	T	C	100	PASS	AC=3401;AF=0.679113;AN=5008;NS=2504;DP=10917;EAS_AF=0.8075;AMR_AF=0.5865;AFR_AF=0.5998;EUR_AF=0.6839;SAS_AF=0.7147;AA=C|||;VT=SNP
3	60716973	rs7371970	T	C	100	PASS	AC=3598;AF=0.71845;AN=5008;NS=2504;DP=18042;EAS_AF=0.8006;AMR_AF=0.6859;AFR_AF=0.7587;EUR_AF=0.6451;SAS_AF=0.6779;AA=C|||;VT=SNP
3	60716974	rs7619756	G	A	100	PASS	AC=2816;AF=0.5623;AN=5008;NS=2504;DP=17999;EAS_AF=0.7331;AMR_AF=0.4712;AFR_AF=0.5893;EUR_AF=0.4423;SAS_AF=0.5378;AA=G|||;VT=SNP
3	60717147	rs1716743	A	G	100	PASS	AC=3599;AF=0.71865;AN=5008;NS=2504;DP=17833;EAS_AF=0.8056;AMR_AF=0.6859;AFR_AF=0.7572;EUR_AF=0.6441;SAS_AF=0.6769;AA=G|||;VT=SNP
3	60717816	rs13068173	G	A	100	PASS	AC=443;AF=0.0884585;AN=5008;NS=2504;DP=19692;EAS_AF=0.001;AMR_AF=0.0663;AFR_AF=0.1573;EUR_AF=0.0686;SAS_AF=0.1217;AA=G|||;VT=SNP
3	60717960	rs1716742	T	C	100	PASS	AC=4203;AF=0.839257;AN=5008;NS=2504;DP=20701;EAS_AF=0.7937;AMR_AF=0.7968;AFR_AF=0.8949;EUR_AF=0.8569;SAS_AF=0.8231;AA=C|||;VT=SNP
3	60718261	rs115515589	G	A	100	PASS	AC=110;AF=0.0219649;AN=5008;NS=2504;DP=17760;EAS_AF=0.001;AMR_AF=0.0115;AFR_AF=0.003;EUR_AF=0.0338;SAS_AF=0.0644;AA=G|||;VT=SNP
3	60718401	rs72876942	G	A	100	PASS	AC=314;AF=0.0626997;AN=5008;NS=2504;DP=14196;EAS_AF=0;AMR_AF=0.0648;AFR_AF=0.1029;EUR_AF=0.1143;SAS_AF=0.0184;AA=G|||;VT=SNP
3	60718922	rs78937125	G	A	100	PASS	AC=41;AF=0.0081869;AN=5008;NS=2504;DP=15826;EAS_AF=0.0069;AMR_AF=0.0331;AFR_AF=0;EUR_AF=0.0089;SAS_AF=0.002;AA=G|||;VT=SNP
3	60719139	rs1735476	A	G	100	PASS	AC=1199;AF=0.239417;AN=5008;NS=2504;DP=7030;EAS_AF=0.0476;AMR_AF=0.2882;AFR_AF=0.3162;EUR_AF=0.2803;SAS_AF=0.2566;AA=A|||;VT=SNP
3	60719423	rs1716741	T	C	100	PASS	AC=595;AF=0.11881;AN=5008;NS=2504;DP=19344;EAS_AF=0.0476;AMR_AF=0.2147;AFR_AF=0.0439;EUR_AF=0.2117;SAS_AF=0.1299;AA=T|||;VT=SNP
3	60719751	rs17063890	A	C	100	PASS	AC=590;AF=0.117812;AN=5008;NS=2504;DP=19593;EAS_AF=0.001;AMR_AF=0.0735;AFR_AF=0.2549;EUR_AF=0.0686;SAS_AF=0.135;AA=A|||;VT=SNP
3	60720272	rs73103506	C	T	100	PASS	AC=421;AF=0.0840655;AN=5008;NS=2504;DP=15185;EAS_AF=0.1071;AMR_AF=0.098;AFR_AF=0.0204;EUR_AF=0.1372;SAS_AF=0.0818;AA=C|||;VT=SNP
3	60720891	rs17627738	C	T	100	PASS	AC=422;AF=0.0842652;AN=5008;NS=2504;DP=18551;EAS_AF=0.1071;AMR_AF=0.098;AFR_AF=0.0204;EUR_AF=0.1382;SAS_AF=0.0818;AA=C|||;VT=SNP
3	60721185	rs1735477	G	A	100	PASS	AC=4745;AF=0.947484;AN=5008;NS=2504;DP=20438;EAS_AF=0.999;AMR_AF=0.8689;AFR_AF=0.975;EUR_AF=0.9175;SAS_AF=0.9438;AA=A|||;VT=SNP
3	60721778	rs1735478	C	A	100	PASS	AC=4751;AF=0.948682;AN=5008;NS=2504;DP=20356;EAS_AF=0.999;AMR_AF=0.8689;AFR_AF=0.9796;EUR_AF=0.9175;SAS_AF=0.9438;AA=-|||;VT=SNP
3	60721875	rs7627621	T	C	100	PASS	AC=692;AF=0.138179;AN=5008;NS=2504;DP=20191;EAS_AF=0.002;AMR_AF=0.0793;AFR_AF=0.3268;EUR_AF=0.0726;SAS_AF=0.1329;AA=T|||;VT=SNP
3	60722025	rs57560924	A	G	100	PASS	AC=837;AF=0.167133;AN=5008;NS=2504;DP=19592;EAS_AF=0.4732;AMR_AF=0.0245;AFR_AF=0.0703;EUR_AF=0.0378;SAS_AF=0.2168;AA=A|||;VT=SNP
3	60722549	rs77589722	T	C	100	PASS	AC=523;AF=0.104433;AN=5008;NS=2504;DP=17241;EAS_AF=0.2093;AMR_AF=0.0735;AFR_AF=0.0522;EUR_AF=0.0746;SAS_AF=0.1196;AA=T|||;VT=SNP
3	60723298	rs62249306	T	A	100	PASS	AC=2332;AF=0.465655;AN=5008;NS=2504;DP=19626;EAS_AF=0.6349;AMR_AF=0.3948;AFR_AF=0.3971;EUR_AF=0.4264;SAS_AF=0.4744;AA=T|||;VT=SNP
3	60723337	rs34287614	G	A	100	PASS	AC=463;AF=0.0924521;AN=5008;NS=2504;DP=19578;EAS_AF=0.2073;AMR_AF=0.072;AFR_AF=0.0129;EUR_AF=0.0736;SAS_AF=0.1155;AA=G|||;VT=SNP
3	60723525	rs112094634	C	T	100	PASS	AC=85;AF=0.0169728;AN=5008;NS=2504;DP=20535;EAS_AF=0;AMR_AF=0.0216;AFR_AF=0.0015;EUR_AF=0.0288;SAS_AF=0.0399;AA=C|||;VT=SNP
3	60723910	rs741891	C	T	100	PASS	AC=4042;AF=0.807109;AN=5008;NS=2504;DP=21874;EAS_AF=0.7738;AMR_AF=0.7781;AFR_AF=0.8132;EUR_AF=0.838;SAS_AF=0.8221;AA=C|||;VT=SNP
3	60723969	rs6779150	G	C	100	PASS	AC=556;AF=0.111022;AN=5008;NS=2504;DP=23465;EAS_AF=0.2252;AMR_AF=0.0807;AFR_AF=0.056;EUR_AF=0.0785;SAS_AF=0.1227;AA=G|||;VT=SNP
3	60724063	rs6779250	G	A	100	PASS	AC=143;AF=0.0285543;AN=5008;NS=2504;DP=21814;EAS_AF=0;AMR_AF=0.0317;AFR_AF=0.0129;EUR_AF=0.0736;SAS_AF=0.0307;AA=G|||;VT=SNP
3	60724390	rs6781958	G	A	100	PASS	AC=553;AF=0.110423;AN=5008;NS=2504;DP=23040;EAS_AF=0.2212;AMR_AF=0.0821;AFR_AF=0.0552;EUR_AF=0.0785;SAS_AF=0.1237;AA=G|||;VT=SNP
3	60724584	rs114208556	C	G	100	PASS	AC=71;AF=0.0141773;AN=5008;NS=2504;DP=17583;EAS_AF=0;AMR_AF=0.0274;AFR_AF=0.0015;EUR_AF=0.0477;SAS_AF=0.002;AA=C|||;VT=SNP
3	60724871	rs13090237	T	A	100	PASS	AC=842;AF=0.168131;AN=5008;NS=2504;DP=18064;EAS_AF=0.2212;AMR_AF=0.1311;AFR_AF=0.1702;EUR_AF=0.1461;SAS_AF=0.1595;AA=T|||;VT=SNP
3	60725015	rs115969834	C	T	100	PASS	AC=160;AF=0.0319489;AN=5008;NS=2504;DP=21620;EAS_AF=0;AMR_AF=0.0447;AFR_AF=0.0439;EUR_AF=0.0676;SAS_AF=0.0031;AA=C|||;VT=SNP
3	60725311	rs1716740	C	T	100	PASS	AC=4638;AF=0.926118;AN=5008;NS=2504;DP=20436;EAS_AF=0.999;AMR_AF=0.8516;AFR_AF=0.9251;EUR_AF=0.8936;SAS_AF=0.9387;AA=T|||;VT=SNP
3	60725515	rs76211169	C	A	100	PASS	AC=156;AF=0.0311502;AN=5008;NS=2504;DP=18753;EAS_AF=0;AMR_AF=0.0447;AFR_AF=0.0408;EUR_AF=0.0676;SAS_AF=0.0031;AA=C|||;VT=SNP
3	60725603	rs12493219	A	G	100	PASS	AC=154;AF=0.0307508;AN=5008;NS=2504;DP=17976;EAS_AF=0;AMR_AF=0.0951;AFR_AF=0.003;EUR_AF=0.0726;SAS_AF=0.0112;AA=A|||;VT=SNP
3	60726641	rs73103521	G	A	100	PASS	AC=17;AF=0.00339457;AN=5008;NS=2504;DP=18335;EAS_AF=0;AMR_AF=0.0086;AFR_AF=0.0008;EUR_AF=0.0089;SAS_AF=0.001;AA=G|||;VT=SNP
3	60726844	rs12631593	G	A	100	PASS	AC=494;AF=0.0986422;AN=5008;NS=2504;DP=18829;EAS_AF=0.1141;AMR_AF=0.0893;AFR_AF=0.0855;EUR_AF=0.1143;SAS_AF=0.091;AA=G|||;VT=SNP
3	60727005	rs150130737	C	T	100	PASS	AC=28;AF=0.00559105;AN=5008;NS=2504;DP=20556;EAS_AF=0;AMR_AF=0.0159;AFR_AF=0;EUR_AF=0.0159;SAS_AF=0.001;AA=C|||;VT=SNP
3	60727326	rs17031633	T	G	100	PASS	AC=704;AF=0.140575;AN=5008;NS=2504;DP=20400;EAS_AF=0.001;AMR_AF=0.0821;AFR_AF=0.3351;EUR_AF=0.0765;SAS_AF=0.1288;AA=T|||;VT=SNP
3	60727499	rs2205359	G	T	100	PASS	AC=2088;AF=0.416933;AN=5008;NS=2504;DP=21575;EAS_AF=0.6111;AMR_AF=0.317;AFR_AF=0.3691;EUR_AF=0.3151;SAS_AF=0.4571;AA=G|||;VT=SNP
3	60727958	rs760314	C	T	100	PASS	AC=3948;AF=0.788339;AN=5008;NS=2504;DP=20394;EAS_AF=0.878;AMR_AF=0.6902;AFR_AF=0.8563;EUR_AF=0.6382;SAS_AF=0.8282;AA=T|||;VT=SNP
3	60728067	rs760315	T	C	100	PASS	AC=507;AF=0.101238;AN=5008;NS=2504;DP=19173;EAS_AF=0.0486;AMR_AF=0.2075;AFR_AF=0.0545;EUR_AF=0.168;SAS_AF=0.0746;AA=T|||;VT=SNP
3	60728223	rs79453605	T	C	100	PASS	AC=26;AF=0.00519169;AN=5008;NS=2504;DP=20593;EAS_AF=0;AMR_AF=0.0101;AFR_AF=0;EUR_AF=0.0159;SAS_AF=0.0031;AA=T|||;VT=SNP
3	60729115	rs11914567	C	T	100	PASS	AC=1056;AF=0.210863;AN=5008;NS=2504;DP=20550;EAS_AF=0.0298;AMR_AF=0.2637;AFR_AF=0.2262;EUR_AF=0.2803;SAS_AF=0.2679;AA=C|||;VT=SNP
3	60729232	rs77477030	G	A	100	PASS	AC=159;AF=0.0317492;AN=5008;NS=2504;DP=20744;EAS_AF=0;AMR_AF=0.0504;AFR_AF=0.0045;EUR_AF=0.0885;SAS_AF=0.0297;AA=G|||;VT=SNP
3	60729909	rs2363683	T	G	100	PASS	AC=4656;AF=0.929712;AN=5008;NS=2504;DP=15637;EAS_AF=0.998;AMR_AF=0.7983;AFR_AF=0.9592;EUR_AF=0.9155;SAS_AF=0.9274;AA=G|||;VT=SNP
3	60729972	rs74865621	A	C	100	PASS	AC=637;AF=0.127196;AN=5008;NS=2504;DP=12016;EAS_AF=0.1647;AMR_AF=0.1268;AFR_AF=0.0242;EUR_AF=0.2058;SAS_AF=0.1472;AA=A|||;VT=SNP
3	60730152	rs139364729	A	C	100	PASS	AC=46;AF=0.0091853;AN=5008;NS=2504;DP=17997;EAS_AF=0;AMR_AF=0.0173;AFR_AF=0.0015;EUR_AF=0.0278;SAS_AF=0.0041;AA=A|||;VT=SNP
3	60730525	rs17063899	C	A	100	PASS	AC=476;AF=0.0950479;AN=5008;NS=2504;DP=21248;EAS_AF=0.1528;AMR_AF=0.0648;AFR_AF=0.0484;EUR_AF=0.0805;SAS_AF=0.135;AA=C|||;VT=SNP
3	60730584	rs75741096	A	T	100	PASS	AC=242;AF=0.0483227;AN=5008;NS=2504;DP=20401;EAS_AF=0;AMR_AF=0.0331;AFR_AF=0.0998;EUR_AF=0.0417;SAS_AF=0.046;AA=A|||;VT=SNP
3	60730657	rs961374	G	A	100	PASS	AC=790;AF=0.157748;AN=5008;NS=2504;DP=18753;EAS_AF=0.3998;AMR_AF=0.0548;AFR_AF=0.0688;EUR_AF=0.0398;SAS_AF=0.2229;AA=G|||;VT=SNP
3	60731529	rs78765994	G	A	100	PASS	AC=25;AF=0.00499201;AN=5008;NS=2504;DP=20838;EAS_AF=0;AMR_AF=0.013;AFR_AF=0.0008;EUR_AF=0.0129;SAS_AF=0.002;AA=G|||;VT=SNP
3	60731898	rs17679400	T	C	100	PASS	AC=747;AF=0.149161;AN=5008;NS=2504;DP=20045;EAS_AF=0.1607;AMR_AF=0.1873;AFR_AF=0.0129;EUR_AF=0.3101;SAS_AF=0.1288;AA=T|||;VT=SNP
3	60731965	rs75966640	C	T	100	PASS	AC=115;AF=0.0229633;AN=5008;NS=2504;DP=19729;EAS_AF=0;AMR_AF=0.0202;AFR_AF=0.0696;EUR_AF=0.008;SAS_AF=0.001;AA=C|||;VT=SNP
3	60731999	rs6783059	C	A	100	PASS	AC=2129;AF=0.42512;AN=5008;NS=2504;DP=20390;EAS_AF=0.3095;AMR_AF=0.4899;AFR_AF=0.5113;EUR_AF=0.4433;SAS_AF=0.363;AA=A|||;VT=SNP
3	60732105	rs17063904	A	G	100	PASS	AC=538;AF=0.107428;AN=5008;NS=2504;DP=20066;EAS_AF=0.001;AMR_AF=0.0692;AFR_AF=0.2648;EUR_AF=0.0994;SAS_AF=0.0399;AA=A|||;VT=SNP
3	60732190	rs6796003	A	T	100	PASS	AC=4402;AF=0.878994;AN=5008;NS=2504;DP=19825;EAS_AF=0.9177;AMR_AF=0.8069;AFR_AF=0.8888;EUR_AF=0.834;SAS_AF=0.9233;AA=T|||;VT=SNP
3	60732237	rs62249307	C	T	100	PASS	AC=157;AF=0.0313498;AN=5008;NS=2504;DP=19295;EAS_AF=0.001;AMR_AF=0.0375;AFR_AF=0.0121;EUR_AF=0.0845;SAS_AF=0.0297;AA=C|||;VT=SNP
3	60732716	rs28697197	G	A	100	PASS	AC=1865;AF=0.372404;AN=5008;NS=2504;DP=18567;EAS_AF=0.1796;AMR_AF=0.3314;AFR_AF=0.5961;EUR_AF=0.3072;SAS_AF=0.365;AA=A|||;VT=SNP
3	60733152	rs3920477	G	T	100	PASS	AC=2950;AF=0.589058;AN=5008;NS=2504;DP=18138;EAS_AF=0.5387;AMR_AF=0.4957;AFR_AF=0.6846;EUR_AF=0.5179;SAS_AF=0.6513;AA=T|||;VT=SNP
3	60733409	rs112394262	C	T	100	PASS	AC=126;AF=0.0251597;AN=5008;NS=2504;DP=17740;EAS_AF=0.0139;AMR_AF=0.0303;AFR_AF=0.0091;EUR_AF=0.0447;SAS_AF=0.0348;AA=C|||;VT=SNP
3	60733537	rs2205360	G	A	100	PASS	AC=892;AF=0.178115;AN=5008;NS=2504;DP=17804;EAS_AF=0.1687;AMR_AF=0.2507;AFR_AF=0.0673;EUR_AF=0.2078;SAS_AF=0.2556;AA=G|||;VT=SNP
3	60734277	rs13091058	G	T	100	PASS	AC=2585;AF=0.516174;AN=5008;NS=2504;DP=18291;EAS_AF=0.5417;AMR_AF=0.4683;AFR_AF=0.416;EUR_AF=0.5149;SAS_AF=0.6605;AA=G|||;VT=SNP
3	60734720	rs147620821	G	A	100	PASS	AC=13;AF=0.00259585;AN=5008;NS=2504;DP=18168;EAS_AF=0;AMR_AF=0.0029;AFR_AF=0;EUR_AF=0.008;SAS_AF=0.0031;AA=G|||;VT=SNP
3	60734957	rs9879376	A	G	100	PASS	AC=2635;AF=0.526158;AN=5008;NS=2504;DP=17955;EAS_AF=0.5357;AMR_AF=0.4784;AFR_AF=0.4554;EUR_AF=0.5139;SAS_AF=0.6585;AA=A|||;VT=SNP
3	60735438	rs17628405	C	T	100	PASS	AC=908;AF=0.18131;AN=5008;NS=2504;DP=20122;EAS_AF=0.1667;AMR_AF=0.2637;AFR_AF=0.0681;EUR_AF=0.2177;SAS_AF=0.2536;AA=C|||;VT=SNP
3	60735900	rs34108453	G	A	100	PASS	AC=72;AF=0.014377;AN=5008;NS=2504;DP=19493;EAS_AF=0.001;AMR_AF=0.0288;AFR_AF=0.0008;EUR_AF=0.0388;SAS_AF=0.0112;AA=G|||;VT=SNP
3	60737133	rs6446152	G	A	100	PASS	AC=4710;AF=0.940495;AN=5008;NS=2504;DP=18287;EAS_AF=0.9137;AMR_AF=0.9438;AFR_AF=0.9856;EUR_AF=0.9056;SAS_AF=0.9407;AA=A|||;VT=SNP
3	60737211	rs78968176	G	A	100	PASS	AC=379;AF=0.0756789;AN=5008;NS=2504;DP=17835;EAS_AF=0.2143;AMR_AF=0.0418;AFR_AF=0.0552;EUR_AF=0.0109;SAS_AF=0.0511;AA=G|||;VT=SNP
3	60738685	rs78091203	C	T	100	PASS	AC=623;AF=0.124401;AN=5008;NS=2504;DP=18439;EAS_AF=0.1558;AMR_AF=0.1398;AFR_AF=0.0673;EUR_AF=0.1829;SAS_AF=0.0982;AA=c|||;VT=SNP
3	60738960	rs112724716	A	G	100	PASS	AC=119;AF=0.023762;AN=5008;NS=2504;DP=19265;EAS_AF=0.0129;AMR_AF=0.0187;AFR_AF=0.0015;EUR_AF=0.0328;SAS_AF=0.0593;AA=A|||;VT=SNP
3	60739923	rs6767314	G	T	100	PASS	AC=2850;AF=0.569089;AN=5008;NS=2504;DP=17556;EAS_AF=0.5228;AMR_AF=0.4914;AFR_AF=0.6112;EUR_AF=0.5298;SAS_AF=0.6554;AA=T|||;VT=SNP
3	60740429	rs79582651	T	C	100	PASS	AC=40;AF=0.00798722;AN=5008;NS=2504;DP=18271;EAS_AF=0.004;AMR_AF=0.036;AFR_AF=0;EUR_AF=0.008;SAS_AF=0.0031;AA=T|||;VT=SNP
3	60740480	rs9311779	T	C	100	PASS	AC=2809;AF=0.560903;AN=5008;NS=2504;DP=19015;EAS_AF=0.7024;AMR_AF=0.4006;AFR_AF=0.5703;EUR_AF=0.497;SAS_AF=0.5818;AA=T|||;VT=SNP
3	60741548	rs62249308	A	G	100	PASS	AC=842;AF=0.168131;AN=5008;NS=2504;DP=17168;EAS_AF=0.2589;AMR_AF=0.1657;AFR_AF=0.0938;EUR_AF=0.2157;SAS_AF=0.1278;AA=A|||;VT=SNP
3	60741663	rs79957300	A	C	100	PASS	AC=107;AF=0.0213658;AN=5008;NS=2504;DP=17596;EAS_AF=0.0109;AMR_AF=0.0202;AFR_AF=0.0045;EUR_AF=0.0398;SAS_AF=0.0368;AA=A|||;VT=SNP
3	60741689	rs9850579	C	T	100	PASS	AC=4007;AF=0.80012;AN=5008;NS=2504;DP=17873;EAS_AF=0.7123;AMR_AF=0.8357;AFR_AF=0.8185;EUR_AF=0.7952;SAS_AF=0.8456;AA=T|||;VT=SNP
3	60741700	rs17063922	C	T	100	PASS	AC=82;AF=0.0163738;AN=5008;NS=2504;DP=18211;EAS_AF=0.0437;AMR_AF=0.036;AFR_AF=0.0008;EUR_AF=0.008;SAS_AF=0.0041;AA=C|||;VT=SNP
3	60742031	rs77774677	G	A	100	PASS	AC=17;AF=0.00339457;AN=5008;NS=2504;DP=18768;EAS_AF=0;AMR_AF=0.0058;AFR_AF=0;EUR_AF=0.0089;SAS_AF=0.0041;AA=G|||;VT=SNP
3	60742058	rs13063937	C	A	100	PASS	AC=764;AF=0.152556;AN=5008;NS=2504;DP=20090;EAS_AF=0.0139;AMR_AF=0.2723;AFR_AF=0.0643;EUR_AF=0.2584;SAS_AF=0.2209;AA=A|||;VT=SNP
3	60742471	rs77327927	T	C	100	PASS	AC=69;AF=0.013778;AN=5008;NS=2504;DP=20253;EAS_AF=0.001;AMR_AF=0.0303;AFR_AF=0.0023;EUR_AF=0.0348;SAS_AF=0.0092;AA=T|||;VT=SNP
3	60743058	rs4974255	C	A	100	PASS	AC=1051;AF=0.209864;AN=5008;NS=2504;DP=18619;EAS_AF=0.0159;AMR_AF=0.3559;AFR_AF=0.1142;EUR_AF=0.3986;SAS_AF=0.2413;AA=A|||;VT=SNP
3	60743101	rs4974256	T	C	100	PASS	AC=1228;AF=0.245208;AN=5008;NS=2504;DP=19334;EAS_AF=0.0188;AMR_AF=0.366;AFR_AF=0.2277;EUR_AF=0.4016;SAS_AF=0.2556;AA=T|||;VT=SNP
3	60743122	rs4974239	A	G	100	PASS	AC=1052;AF=0.210064;AN=5008;NS=2504;DP=19598;EAS_AF=0.0149;AMR_AF=0.3588;AFR_AF=0.115;EUR_AF=0.3986;SAS_AF=0.2403;AA=A|||;VT=SNP
3	60743231	rs6802326	T	G	100	PASS	AC=1394;AF=0.278355;AN=5008;NS=2504;DP=19901;EAS_AF=0.0149;AMR_AF=0.3746;AFR_AF=0.3593;EUR_AF=0.4016;SAS_AF=0.2454;AA=G|||;VT=SNP
3	60743319	rs17680010	C	T	100	PASS	AC=754;AF=0.150559;AN=5008;NS=2504;DP=18940;EAS_AF=0.0198;AMR_AF=0.2695;AFR_AF=0.0499;EUR_AF=0.2584;SAS_AF=0.226;AA=T|||;VT=SNP
3	60743458	rs13070504	C	G	100	PASS	AC=878;AF=0.175319;AN=5008;NS=2504;DP=20411;EAS_AF=0.131;AMR_AF=0.281;AFR_AF=0.0499;EUR_AF=0.2594;SAS_AF=0.229;AA=G|||;VT=SNP
3	60744333	rs7612949	G	A	100	PASS	AC=2517;AF=0.502596;AN=5008;NS=2504;DP=19621;EAS_AF=0.5774;AMR_AF=0.4568;AFR_AF=0.5129;EUR_AF=0.3867;SAS_AF=0.5634;AA=A|||;VT=SNP
3	60744470	rs75470348	T	G	100	PASS	AC=82;AF=0.0163738;AN=5008;NS=2504;DP=20887;EAS_AF=0.001;AMR_AF=0.0317;AFR_AF=0.003;EUR_AF=0.0457;SAS_AF=0.0092;AA=T|||;VT=SNP
3	60744858	rs79517905	C	T	100	PASS	AC=27;AF=0.00539137;AN=5008;NS=2504;DP=19722;EAS_AF=0;AMR_AF=0.0101;AFR_AF=0.0008;EUR_AF=0.0159;SAS_AF=0.0031;AA=C|||;VT=SNP
3	60745635	rs7434129	T	C	100	PASS	AC=417;AF=0.0832668;AN=5008;NS=2504;DP=17781;EAS_AF=0.003;AMR_AF=0.0937;AFR_AF=0.1165;EUR_AF=0.1521;SAS_AF=0.0429;AA=T|||;VT=SNP
3	60745669	rs1997582	T	C	100	PASS	AC=2894;AF=0.577875;AN=5008;NS=2504;DP=17976;EAS_AF=0.619;AMR_AF=0.5663;AFR_AF=0.5855;EUR_AF=0.506;SAS_AF=0.6074;AA=T|||;VT=SNP
3	60745686	rs79864724	T	C	100	PASS	AC=252;AF=0.0503195;AN=5008;NS=2504;DP=18649;EAS_AF=0.001;AMR_AF=0.0836;AFR_AF=0.0106;EUR_AF=0.1491;SAS_AF=0.0297;AA=T|||;VT=SNP
3	60746277	rs62249310	A	G	100	PASS	AC=150;AF=0.0299521;AN=5008;NS=2504;DP=18468;EAS_AF=0;AMR_AF=0.0173;AFR_AF=0.0454;EUR_AF=0.0447;SAS_AF=0.0337;AA=A|||;VT=SNP
3	60747216	rs17063928	C	G	100	PASS	AC=161;AF=0.0321486;AN=5008;NS=2504;DP=16538;EAS_AF=0.001;AMR_AF=0.0331;AFR_AF=0.0514;EUR_AF=0.0368;SAS_AF=0.0327;AA=C|||;VT=SNP
3	60748133	rs2142294	A	T	100	PASS	AC=2425;AF=0.484225;AN=5008;NS=2504;DP=19606;EAS_AF=0.2282;AMR_AF=0.3761;AFR_AF=0.9138;EUR_AF=0.3887;SAS_AF=0.3425;AA=T|||;VT=SNP
3	60748153	rs79638604	T	C	100	PASS	AC=442;AF=0.0882588;AN=5008;NS=2504;DP=19577;EAS_AF=0;AMR_AF=0.0778;AFR_AF=0.1936;EUR_AF=0.1024;SAS_AF=0.0297;AA=T|||;VT=SNP
3	60748255	rs17063933	C	T	100	PASS	AC=733;AF=0.146366;AN=5008;NS=2504;DP=19252;EAS_AF=0;AMR_AF=0.0951;AFR_AF=0.4047;EUR_AF=0.1014;SAS_AF=0.0307;AA=T|||;VT=SNP
3	60748726	rs4974227	A	G	100	PASS	AC=1232;AF=0.246006;AN=5008;NS=2504;DP=20792;EAS_AF=0.2093;AMR_AF=0.2334;AFR_AF=0.3449;EUR_AF=0.2256;SAS_AF=0.18;AA=A|||;VT=SNP
3	60748842	rs6771383	T	C	100	PASS	AC=2403;AF=0.479832;AN=5008;NS=2504;DP=20020;EAS_AF=0.2292;AMR_AF=0.3775;AFR_AF=0.8971;EUR_AF=0.3887;SAS_AF=0.3405;AA=C|||;VT=SNP
3	60749233	rs115733010	G	T	100	PASS	AC=43;AF=0.00858626;AN=5008;NS=2504;DP=20434;EAS_AF=0;AMR_AF=0.0058;AFR_AF=0.0023;EUR_AF=0.0219;SAS_AF=0.0143;AA=G|||;VT=SNP
3	60749606	rs74701508	A	C	100	PASS	AC=439;AF=0.0876597;AN=5008;NS=2504;DP=20693;EAS_AF=0;AMR_AF=0.0764;AFR_AF=0.1929;EUR_AF=0.1024;SAS_AF=0.0286;AA=A|||;VT=SNP
3	60749861	rs77773625	T	G	100	PASS	AC=478;AF=0.0954473;AN=5008;NS=2504;DP=19849;EAS_AF=0;AMR_AF=0.0778;AFR_AF=0.1936;EUR_AF=0.1024;SAS_AF=0.0665;AA=T|||;VT=SNP
3	60750062	rs1569346	A	G	100	PASS	AC=2404;AF=0.480032;AN=5008;NS=2504;DP=20057;EAS_AF=0.2292;AMR_AF=0.3761;AFR_AF=0.8964;EUR_AF=0.3897;SAS_AF=0.3425;AA=G|||;VT=SNP
3	60750560	rs6786508	G	T	100	PASS	AC=814;AF=0.16254;AN=5008;NS=2504;DP=11888;EAS_AF=0;AMR_AF=0.0994;AFR_AF=0.4365;EUR_AF=0.1024;SAS_AF=0.0665;AA=T|||;VT=SNP
3	60750988	rs73103570	G	A	100	PASS	AC=166;AF=0.033147;AN=5008;NS=2504;DP=18944;EAS_AF=0.001;AMR_AF=0.0346;AFR_AF=0.0144;EUR_AF=0.0616;SAS_AF=0.0613;AA=G|||;VT=SNP
3	60751317	rs7624678	A	C	100	PASS	AC=793;AF=0.158347;AN=5008;NS=2504;DP=20027;EAS_AF=0;AMR_AF=0.0951;AFR_AF=0.4221;EUR_AF=0.1034;SAS_AF=0.0665;AA=A|||;VT=SNP
3	60751568	rs28550945	C	G	100	PASS	AC=759;AF=0.151558;AN=5008;NS=2504;DP=19625;EAS_AF=0;AMR_AF=0.0937;AFR_AF=0.4251;EUR_AF=0.1034;SAS_AF=0.0286;AA=G|||;VT=SNP
3	60751671	rs2205342	C	T	100	PASS	AC=1623;AF=0.324081;AN=5008;NS=2504;DP=18563;EAS_AF=0.1974;AMR_AF=0.3718;AFR_AF=0.3616;EUR_AF=0.4294;SAS_AF=0.2618;AA=C|||;VT=SNP
3	60752004	rs7429680	T	C	100	PASS	AC=2434;AF=0.486022;AN=5008;NS=2504;DP=17092;EAS_AF=0.2083;AMR_AF=0.4669;AFR_AF=0.7874;EUR_AF=0.5338;SAS_AF=0.3292;AA=T|||;VT=SNP
3	60752059	rs11130781	T	C	100	PASS	AC=2728;AF=0.544728;AN=5008;NS=2504;DP=16199;EAS_AF=0.2302;AMR_AF=0.4885;AFR_AF=0.9554;EUR_AF=0.5348;SAS_AF=0.364;AA=C|||;VT=SNP
3	60752818	rs13098348	G	A	100	PASS	AC=1633;AF=0.326078;AN=5008;NS=2504;DP=18828;EAS_AF=0.2083;AMR_AF=0.3703;AFR_AF=0.3608;EUR_AF=0.4294;SAS_AF=0.2628;AA=A|||;VT=SNP
3	60752914	rs13098545	G	C	100	PASS	AC=1632;AF=0.325879;AN=5008;NS=2504;DP=17492;EAS_AF=0.2083;AMR_AF=0.3703;AFR_AF=0.3608;EUR_AF=0.4284;SAS_AF=0.2628;AA=G|||;VT=SNP
3	60753126	rs13098466	A	C	100	PASS	AC=1633;AF=0.326078;AN=5008;NS=2504;DP=17313;EAS_AF=0.2083;AMR_AF=0.3703;AFR_AF=0.3608;EUR_AF=0.4294;SAS_AF=0.2628;AA=A|||;VT=SNP
3	60753157	rs74720804	C	T	100	PASS	AC=64;AF=0.0127796;AN=5008;NS=2504;DP=17488;EAS_AF=0;AMR_AF=0.0159;AFR_AF=0;EUR_AF=0.0378;SAS_AF=0.0153;AA=C|||;VT=SNP
3	60753366	rs9882068	C	T	100	PASS	AC=2355;AF=0.470248;AN=5008;NS=2504;DP=20129;EAS_AF=0.2083;AMR_AF=0.4611;AFR_AF=0.7595;EUR_AF=0.5318;SAS_AF=0.2924;AA=T|||;VT=SNP
3	60753662	rs13099811	G	A	100	PASS	AC=1633;AF=0.326078;AN=5008;NS=2504;DP=19854;EAS_AF=0.2083;AMR_AF=0.3703;AFR_AF=0.3616;EUR_AF=0.4284;SAS_AF=0.2628;AA=G|||;VT=SNP
3	60754195	rs79665172	A	G	100	PASS	AC=523;AF=0.104433;AN=5008;NS=2504;DP=19765;EAS_AF=0;AMR_AF=0.0778;AFR_AF=0.2269;EUR_AF=0.1034;SAS_AF=0.0665;AA=A|||;VT=SNP
3	60754206	rs57203484	A	C	100	PASS	AC=1630;AF=0.325479;AN=5008;NS=2504;DP=19676;EAS_AF=0.2083;AMR_AF=0.3703;AFR_AF=0.3601;EUR_AF=0.4284;SAS_AF=0.2618;AA=A|||;VT=SNP
3	60754288	rs57595293	A	G	100	PASS	AC=1631;AF=0.325679;AN=5008;NS=2504;DP=20871;EAS_AF=0.2083;AMR_AF=0.3703;AFR_AF=0.3601;EUR_AF=0.4284;SAS_AF=0.2628;AA=A|||;VT=SNP
3	60754376	rs75204433	C	T	100	PASS	AC=425;AF=0.0848642;AN=5008;NS=2504;DP=20353;EAS_AF=0;AMR_AF=0.0735;AFR_AF=0.1831;EUR_AF=0.1034;SAS_AF=0.0286;AA=C|||;VT=SNP
3	60754752	rs13067083	C	T	100	PASS	AC=2356;AF=0.470447;AN=5008;NS=2504;DP=19314;EAS_AF=0.2103;AMR_AF=0.4611;AFR_AF=0.761;EUR_AF=0.5318;SAS_AF=0.2894;AA=T|||;VT=SNP
3	60754840	rs72876976	T	C	100	PASS	AC=727;AF=0.145168;AN=5008;NS=2504;DP=15712;EAS_AF=0;AMR_AF=0.0922;AFR_AF=0.4024;EUR_AF=0.1024;SAS_AF=0.0286;AA=T|||;VT=SNP
3	60755000	rs12185984	T	C	100	PASS	AC=2728;AF=0.544728;AN=5008;NS=2504;DP=15554;EAS_AF=0.2302;AMR_AF=0.4885;AFR_AF=0.9546;EUR_AF=0.5338;SAS_AF=0.3661;AA=C|||;VT=SNP
3	60756204	rs2205344	C	T	100	PASS	AC=1613;AF=0.322085;AN=5008;NS=2504;DP=19366;EAS_AF=0.2093;AMR_AF=0.366;AFR_AF=0.3472;EUR_AF=0.4304;SAS_AF=0.2618;AA=C|||;VT=SNP
3	60756357	rs6765136	C	G	100	PASS	AC=779;AF=0.155551;AN=5008;NS=2504;DP=20707;EAS_AF=0;AMR_AF=0.0965;AFR_AF=0.413;EUR_AF=0.1024;SAS_AF=0.0644;AA=G|||;VT=SNP
3	60756588	rs6780451	T	C	100	PASS	AC=475;AF=0.0948482;AN=5008;NS=2504;DP=18750;EAS_AF=0;AMR_AF=0.0764;AFR_AF=0.2201;EUR_AF=0.1024;SAS_AF=0.0286;AA=T|||;VT=SNP
3	60757155	rs78738346	G	A	100	PASS	AC=19;AF=0.00379393;AN=5008;NS=2504;DP=20727;EAS_AF=0;AMR_AF=0.0058;AFR_AF=0;EUR_AF=0.0129;SAS_AF=0.002;AA=G|||;VT=SNP
3	60757500	rs11130782	T	C	100	PASS	AC=1614;AF=0.322284;AN=5008;NS=2504;DP=20441;EAS_AF=0.2093;AMR_AF=0.3646;AFR_AF=0.3487;EUR_AF=0.4304;SAS_AF=0.2618;AA=T|||;VT=SNP
3	60757563	rs77366932	T	G	100	PASS	AC=426;AF=0.0850639;AN=5008;NS=2504;DP=18836;EAS_AF=0;AMR_AF=0.0735;AFR_AF=0.1846;EUR_AF=0.1024;SAS_AF=0.0286;AA=T|||;VT=SNP
3	60757940	rs9879770	C	T	100	PASS	AC=743;AF=0.148363;AN=5008;NS=2504;DP=13920;EAS_AF=0;AMR_AF=0.0951;AFR_AF=0.413;EUR_AF=0.1024;SAS_AF=0.0286;AA=T|||;VT=SNP
3	60758240	rs9880233	C	G	100	PASS	AC=744;AF=0.148562;AN=5008;NS=2504;DP=16496;EAS_AF=0;AMR_AF=0.0951;AFR_AF=0.4138;EUR_AF=0.1024;SAS_AF=0.0286;AA=G|||;VT=SNP
3	60758281	rs9842547	A	G	100	PASS	AC=779;AF=0.155551;AN=5008;NS=2504;DP=16368;EAS_AF=0;AMR_AF=0.0965;AFR_AF=0.413;EUR_AF=0.1024;SAS_AF=0.0644;AA=G|||;VT=SNP
3	60758385	rs9842721	A	C	100	PASS	AC=743;AF=0.148363;AN=5008;NS=2504;DP=17506;EAS_AF=0;AMR_AF=0.0951;AFR_AF=0.413;EUR_AF=0.1024;SAS_AF=0.0286;AA=C|||;VT=SNP
3	60758429	rs9825246	T	C	100	PASS	AC=814;AF=0.16254;AN=5008;NS=2504;DP=17793;EAS_AF=0;AMR_AF=0.098;AFR_AF=0.4387;EUR_AF=0.1024;SAS_AF=0.0644;AA=T|||;VT=SNP
3	60758697	rs13059280	A	G	100	PASS	AC=1617;AF=0.322883;AN=5008;NS=2504;DP=18847;EAS_AF=0.2093;AMR_AF=0.366;AFR_AF=0.3495;EUR_AF=0.4304;SAS_AF=0.2628;AA=A|||;VT=SNP
3	60758793	rs9847131	A	G	100	PASS	AC=2517;AF=0.502596;AN=5008;NS=2504;DP=19158;EAS_AF=0.2292;AMR_AF=0.4697;AFR_AF=0.8101;EUR_AF=0.5338;SAS_AF=0.3599;AA=G|||;VT=SNP
3	60759129	rs6772782	C	T	100	PASS	AC=756;AF=0.150958;AN=5008;NS=2504;DP=19039;EAS_AF=0.005;AMR_AF=0.0965;AFR_AF=0.4175;EUR_AF=0.1034;SAS_AF=0.0286;AA=T|||;VT=SNP
3	60759272	rs6787897	A	G	100	PASS	AC=2518;AF=0.502796;AN=5008;NS=2504;DP=18227;EAS_AF=0.2292;AMR_AF=0.4697;AFR_AF=0.8109;EUR_AF=0.5338;SAS_AF=0.3599;AA=G|||;VT=SNP
3	60759462	rs11710207	T	C	100	PASS	AC=1616;AF=0.322684;AN=5008;NS=2504;DP=19139;EAS_AF=0.2093;AMR_AF=0.366;AFR_AF=0.348;EUR_AF=0.4304;SAS_AF=0.2638;AA=T|||;VT=SNP
3	60759742	rs17680697	T	C	100	PASS	AC=407;AF=0.08127;AN=5008;NS=2504;DP=17180;EAS_AF=0.1121;AMR_AF=0.1182;AFR_AF=0.0038;EUR_AF=0.1103;SAS_AF=0.0982;AA=T|||;VT=SNP
3	60759780	rs17063959	C	T	100	PASS	AC=779;AF=0.155551;AN=5008;NS=2504;DP=17130;EAS_AF=0;AMR_AF=0.098;AFR_AF=0.4123;EUR_AF=0.1024;SAS_AF=0.0644;AA=c|||;VT=SNP
3	60759854	rs13065371	A	G	100	PASS	AC=1623;AF=0.324081;AN=5008;NS=2504;DP=15298;EAS_AF=0.2093;AMR_AF=0.366;AFR_AF=0.3487;EUR_AF=0.4304;SAS_AF=0.2699;AA=A|||;VT=SNP
3	60760207	rs13088864	T	C	100	PASS	AC=719;AF=0.14357;AN=5008;NS=2504;DP=15791;EAS_AF=0.0625;AMR_AF=0.1614;AFR_AF=0.2262;EUR_AF=0.1799;SAS_AF=0.0654;AA=T|||;VT=SNP
3	60760808	rs9857754	A	C	100	PASS	AC=759;AF=0.151558;AN=5008;NS=2504;DP=19965;EAS_AF=0;AMR_AF=0.0937;AFR_AF=0.3994;EUR_AF=0.1024;SAS_AF=0.0644;AA=A|||;VT=SNP
3	60761015	rs11130783	C	T	100	PASS	AC=474;AF=0.0946486;AN=5008;NS=2504;DP=16091;EAS_AF=0;AMR_AF=0.0764;AFR_AF=0.2194;EUR_AF=0.1024;SAS_AF=0.0286;AA=C|||;VT=SNP
3	60761312	rs9820935	C	A	100	PASS	AC=485;AF=0.096845;AN=5008;NS=2504;DP=19815;EAS_AF=0.0337;AMR_AF=0.0677;AFR_AF=0.2171;EUR_AF=0.0785;SAS_AF=0.0389;AA=C|||;VT=SNP
3	60761316	rs9840977	T	G	100	PASS	AC=2490;AF=0.497204;AN=5008;NS=2504;DP=19903;EAS_AF=0.2093;AMR_AF=0.4712;AFR_AF=0.8275;EUR_AF=0.5328;SAS_AF=0.3292;AA=G|||;VT=SNP
3	60761454	rs57164580	C	G	100	PASS	AC=470;AF=0.0938498;AN=5008;NS=2504;DP=17578;EAS_AF=0;AMR_AF=0.0764;AFR_AF=0.2163;EUR_AF=0.1024;SAS_AF=0.0286;AA=C|||;VT=SNP
3	60761472	rs13073028	G	A	100	PASS	AC=1427;AF=0.284944;AN=5008;NS=2504;DP=16515;EAS_AF=0.1756;AMR_AF=0.3184;AFR_AF=0.3434;EUR_AF=0.3519;SAS_AF=0.226;AA=G|||;VT=SNP
3	60761527	rs57755919	G	A	100	PASS	AC=479;AF=0.095647;AN=5008;NS=2504;DP=14893;EAS_AF=0;AMR_AF=0.0764;AFR_AF=0.2231;EUR_AF=0.1024;SAS_AF=0.0286;AA=G|||;VT=SNP
3	60761571	rs9821406	C	A	100	PASS	AC=1010;AF=0.201677;AN=5008;NS=2504;DP=15773;EAS_AF=0.0337;AMR_AF=0.1499;AFR_AF=0.472;EUR_AF=0.1809;SAS_AF=0.0675;AA=A|||;VT=SNP
3	60761890	rs78763729	G	A	100	PASS	AC=29;AF=0.00579073;AN=5008;NS=2504;DP=16678;EAS_AF=0;AMR_AF=0.013;AFR_AF=0;EUR_AF=0.0169;SAS_AF=0.0031;AA=G|||;VT=SNP
3	60762020	rs71313791	C	T	100	PASS	AC=26;AF=0.00519169;AN=5008;NS=2504;DP=17436;EAS_AF=0;AMR_AF=0.0101;AFR_AF=0;EUR_AF=0.0169;SAS_AF=0.002;AA=C|||;VT=SNP
3	60762197	rs13078149	A	T	100	PASS	AC=1061;AF=0.211861;AN=5008;NS=2504;DP=19757;EAS_AF=0.0635;AMR_AF=0.2046;AFR_AF=0.3411;EUR_AF=0.2416;SAS_AF=0.1646;AA=A|||;VT=SNP
3	60762575	rs12491786	T	G	100	PASS	AC=872;AF=0.174121;AN=5008;NS=2504;DP=19267;EAS_AF=0.1052;AMR_AF=0.196;AFR_AF=0.2194;EUR_AF=0.2137;SAS_AF=0.1278;AA=T|||;VT=SNP
3	60762719	rs13083707	G	A	100	PASS	AC=1052;AF=0.210064;AN=5008;NS=2504;DP=18729;EAS_AF=0.0645;AMR_AF=0.2305;AFR_AF=0.3086;EUR_AF=0.2624;SAS_AF=0.1585;AA=G|||;VT=SNP
3	60762738	rs9830935	G	A	100	PASS	AC=502;AF=0.10024;AN=5008;NS=2504;DP=18795;EAS_AF=0.0337;AMR_AF=0.0692;AFR_AF=0.2292;EUR_AF=0.0785;SAS_AF=0.0389;AA=G|||;VT=SNP
3	60763089	rs13084123	C	G	100	PASS	AC=1834;AF=0.366214;AN=5008;NS=2504;DP=19213;EAS_AF=0.122;AMR_AF=0.3112;AFR_AF=0.6687;EUR_AF=0.3459;SAS_AF=0.2689;AA=G|||;VT=SNP
3	60763256	rs11919041	G	T	100	PASS	AC=1294;AF=0.258387;AN=5008;NS=2504;DP=16998;EAS_AF=0.0962;AMR_AF=0.255;AFR_AF=0.4546;EUR_AF=0.2833;SAS_AF=0.137;AA=G|||;VT=SNP
3	60763460	rs11923137	T	C	100	PASS	AC=1417;AF=0.282947;AN=5008;NS=2504;DP=19298;EAS_AF=0.0962;AMR_AF=0.317;AFR_AF=0.416;EUR_AF=0.3857;SAS_AF=0.1656;AA=T|||;VT=SNP
3	60763528	rs13084713	A	C	100	PASS	AC=1495;AF=0.298522;AN=5008;NS=2504;DP=18422;EAS_AF=0.0962;AMR_AF=0.3228;AFR_AF=0.4675;EUR_AF=0.3857;SAS_AF=0.1718;AA=A|||;VT=SNP
3	60763597	rs4974228	T	C	100	PASS	AC=896;AF=0.178914;AN=5008;NS=2504;DP=17012;EAS_AF=0.129;AMR_AF=0.1441;AFR_AF=0.2935;EUR_AF=0.1123;SAS_AF=0.1687;AA=T|||;VT=SNP
3	60764828	rs2364293	A	G	100	PASS	AC=2760;AF=0.551118;AN=5008;NS=2504;DP=20556;EAS_AF=0.2272;AMR_AF=0.5173;AFR_AF=0.9198;EUR_AF=0.5606;SAS_AF=0.4008;AA=G|||;VT=SNP
3	60764976	rs60700810	A	C	100	PASS	AC=378;AF=0.0754792;AN=5008;NS=2504;DP=19707;EAS_AF=0.001;AMR_AF=0.0461;AFR_AF=0.1422;EUR_AF=0.0616;SAS_AF=0.0971;AA=A|||;VT=SNP
3	60765084	rs13096204	A	G	100	PASS	AC=1836;AF=0.366613;AN=5008;NS=2504;DP=20039;EAS_AF=0.0972;AMR_AF=0.3674;AFR_AF=0.5825;EUR_AF=0.4473;SAS_AF=0.2689;AA=G|||;VT=SNP
3	60765287	rs77221380	C	T	100	PASS	AC=556;AF=0.111022;AN=5008;NS=2504;DP=20568;EAS_AF=0.1022;AMR_AF=0.1066;AFR_AF=0.1725;EUR_AF=0.0686;SAS_AF=0.0838;AA=C|||;VT=SNP
3	60765994	rs73105412	C	T	100	PASS	AC=163;AF=0.0325479;AN=5008;NS=2504;DP=21065;EAS_AF=0.001;AMR_AF=0.0346;AFR_AF=0.0129;EUR_AF=0.0616;SAS_AF=0.0603;AA=C|||;VT=SNP
3	60766064	rs2205345	G	A	100	PASS	AC=1857;AF=0.370807;AN=5008;NS=2504;DP=20426;EAS_AF=0.0972;AMR_AF=0.3718;AFR_AF=0.6233;EUR_AF=0.4473;SAS_AF=0.2321;AA=A|||;VT=SNP
3	60766151	rs2205346	T	G	100	PASS	AC=252;AF=0.0503195;AN=5008;NS=2504;DP=19040;EAS_AF=0.0337;AMR_AF=0.0533;AFR_AF=0.0439;EUR_AF=0.0785;SAS_AF=0.045;AA=T|||;VT=SNP
3	60766324	rs7633027	G	A	100	PASS	AC=1891;AF=0.377596;AN=5008;NS=2504;DP=19346;EAS_AF=0.0972;AMR_AF=0.3703;AFR_AF=0.6225;EUR_AF=0.4473;SAS_AF=0.2689;AA=A|||;VT=SNP
3	60766372	rs73105415	C	T	100	PASS	AC=68;AF=0.0135783;AN=5008;NS=2504;DP=18916;EAS_AF=0;AMR_AF=0.0159;AFR_AF=0;EUR_AF=0.0388;SAS_AF=0.0184;AA=C|||;VT=SNP
3	60766378	rs7611737	C	T	100	PASS	AC=1827;AF=0.364816;AN=5008;NS=2504;DP=18934;EAS_AF=0.0972;AMR_AF=0.3674;AFR_AF=0.6074;EUR_AF=0.4473;SAS_AF=0.226;AA=C|||;VT=SNP
3	60766875	rs926139	C	G	100	PASS	AC=2686;AF=0.536342;AN=5008;NS=2504;DP=20000;EAS_AF=0.2262;AMR_AF=0.5;AFR_AF=0.8843;EUR_AF=0.5537;SAS_AF=0.3937;AA=G|||;VT=SNP
3	60767149	rs17063967	A	G	100	PASS	AC=262;AF=0.0523163;AN=5008;NS=2504;DP=18392;EAS_AF=0.001;AMR_AF=0.0389;AFR_AF=0.0862;EUR_AF=0.0606;SAS_AF=0.0603;AA=A|||;VT=SNP
3	60767452	rs12492901	G	T	100	PASS	AC=676;AF=0.134984;AN=5008;NS=2504;DP=16201;EAS_AF=0.1032;AMR_AF=0.1326;AFR_AF=0.2057;EUR_AF=0.1113;SAS_AF=0.0982;AA=G|||;VT=SNP
3	60767700	rs11709918	C	T	100	PASS	AC=985;AF=0.196685;AN=5008;NS=2504;DP=15000;EAS_AF=0.0625;AMR_AF=0.2522;AFR_AF=0.236;EUR_AF=0.3082;SAS_AF=0.1278;AA=C|||;VT=SNP
3	60767922	rs9849413	T	C	100	PASS	AC=1497;AF=0.298922;AN=5008;NS=2504;DP=16205;EAS_AF=0.0962;AMR_AF=0.3213;AFR_AF=0.4682;EUR_AF=0.3867;SAS_AF=0.1728;AA=T|||;VT=SNP
3	60768379	rs71313793	G	A	100	PASS	AC=27;AF=0.00539137;AN=5008;NS=2504;DP=17497;EAS_AF=0;AMR_AF=0.0101;AFR_AF=0;EUR_AF=0.0179;SAS_AF=0.002;AA=G|||;VT=SNP
3	60768686	rs9854360	T	C	100	PASS	AC=2030;AF=0.405351;AN=5008;NS=2504;DP=18211;EAS_AF=0.122;AMR_AF=0.3775;AFR_AF=0.6793;EUR_AF=0.4483;SAS_AF=0.3027;AA=C|||;VT=SNP
3	60768693	rs12489644	C	T	100	PASS	AC=557;AF=0.111222;AN=5008;NS=2504;DP=18346;EAS_AF=0.1022;AMR_AF=0.1081;AFR_AF=0.1725;EUR_AF=0.0686;SAS_AF=0.0838;AA=C|||;VT=SNP
3	60768929	rs2064011	T	A	100	PASS	AC=1872;AF=0.373802;AN=5008;NS=2504;DP=19052;EAS_AF=0.0972;AMR_AF=0.3674;AFR_AF=0.6082;EUR_AF=0.4483;SAS_AF=0.2699;AA=A|||;VT=SNP
3	60769380	rs2064012	C	T	100	PASS	AC=2728;AF=0.544728;AN=5008;NS=2504;DP=17253;EAS_AF=0.2242;AMR_AF=0.4957;AFR_AF=0.9523;EUR_AF=0.5179;SAS_AF=0.3865;AA=T|||;VT=SNP
3	60769615	rs55897133	C	T	100	PASS	AC=316;AF=0.063099;AN=5008;NS=2504;DP=16514;EAS_AF=0.001;AMR_AF=0.0432;AFR_AF=0.1248;EUR_AF=0.0606;SAS_AF=0.0603;AA=C|||;VT=SNP
3	60769884	rs77041215	C	G	100	PASS	AC=163;AF=0.0325479;AN=5008;NS=2504;DP=15132;EAS_AF=0.001;AMR_AF=0.0346;AFR_AF=0.0136;EUR_AF=0.0606;SAS_AF=0.0603;AA=C|||;VT=SNP
3	60770495	rs79652124	G	C	100	PASS	AC=601;AF=0.120008;AN=5008;NS=2504;DP=22455;EAS_AF=0.1022;AMR_AF=0.1095;AFR_AF=0.205;EUR_AF=0.0686;SAS_AF=0.0838;AA=g|||;VT=SNP
3	60770560	rs79532621	C	G	100	PASS	AC=8;AF=0.00159744;AN=5008;NS=2504;DP=21000;EAS_AF=0;AMR_AF=0.0014;AFR_AF=0.0008;EUR_AF=0.006;SAS_AF=0;AA=C|||;VT=SNP
3	60770570	rs6801955	G	A	100	PASS	AC=1488;AF=0.297125;AN=5008;NS=2504;DP=20612;EAS_AF=0.0982;AMR_AF=0.3213;AFR_AF=0.4644;EUR_AF=0.3867;SAS_AF=0.1667;AA=G|||;VT=SNP
3	60771108	rs6791644	A	G	100	PASS	AC=1093;AF=0.218251;AN=5008;NS=2504;DP=18370;EAS_AF=0.1062;AMR_AF=0.1628;AFR_AF=0.4281;EUR_AF=0.1292;SAS_AF=0.181;AA=G|||;VT=SNP
3	60771321	rs6794160	A	G	100	PASS	AC=1551;AF=0.309704;AN=5008;NS=2504;DP=18602;EAS_AF=0.1389;AMR_AF=0.2305;AFR_AF=0.6528;EUR_AF=0.2078;SAS_AF=0.183;AA=G|||;VT=SNP
3	60771432	rs17063986	G	A	100	PASS	AC=259;AF=0.0517173;AN=5008;NS=2504;DP=18636;EAS_AF=0.001;AMR_AF=0.0418;AFR_AF=0.0825;EUR_AF=0.0606;SAS_AF=0.0603;AA=G|||;VT=SNP
3	60771593	rs66487729	C	T	100	PASS	AC=296;AF=0.0591054;AN=5008;NS=2504;DP=14841;EAS_AF=0.001;AMR_AF=0.0432;AFR_AF=0.0825;EUR_AF=0.0606;SAS_AF=0.0971;AA=C|||;VT=SNP
3	60771685	rs58033755	A	G	100	PASS	AC=503;AF=0.100439;AN=5008;NS=2504;DP=14465;EAS_AF=0.0337;AMR_AF=0.0692;AFR_AF=0.23;EUR_AF=0.0785;SAS_AF=0.0389;AA=A|||;VT=SNP
3	60771914	rs17063990	C	T	100	PASS	AC=708;AF=0.141374;AN=5008;NS=2504;DP=15740;EAS_AF=0.1052;AMR_AF=0.1153;AFR_AF=0.2806;EUR_AF=0.0686;SAS_AF=0.0838;AA=C|||;VT=SNP
3	60772051	rs56129149	T	C	100	PASS	AC=1024;AF=0.204473;AN=5008;NS=2504;DP=15497;EAS_AF=0.1062;AMR_AF=0.1628;AFR_AF=0.3752;EUR_AF=0.1302;SAS_AF=0.181;AA=T|||;VT=SNP
3	60772124	rs56228932	T	C	100	PASS	AC=1022;AF=0.204073;AN=5008;NS=2504;DP=15713;EAS_AF=0.1062;AMR_AF=0.1628;AFR_AF=0.3744;EUR_AF=0.1292;SAS_AF=0.181;AA=C|||;VT=SNP
3	60772302	rs62249311	A	G	100	PASS	AC=2099;AF=0.419129;AN=5008;NS=2504;DP=15888;EAS_AF=0.7401;AMR_AF=0.4726;AFR_AF=0.031;EUR_AF=0.4155;SAS_AF=0.5787;AA=A|||;VT=SNP
3	60772481	rs6790615	G	A	100	PASS	AC=1505;AF=0.300519;AN=5008;NS=2504;DP=16000;EAS_AF=0.1389;AMR_AF=0.2262;AFR_AF=0.593;EUR_AF=0.2078;SAS_AF=0.2198;AA=A|||;VT=SNP
3	60772609	rs55868432	T	C	100	PASS	AC=1505;AF=0.300519;AN=5008;NS=2504;DP=13995;EAS_AF=0.1389;AMR_AF=0.2262;AFR_AF=0.593;EUR_AF=0.2078;SAS_AF=0.2198;AA=C|||;VT=SNP
3	60772637	rs56364277	A	G	100	PASS	AC=304;AF=0.0607029;AN=5008;NS=2504;DP=14373;EAS_AF=0.001;AMR_AF=0.0447;AFR_AF=0.0877;EUR_AF=0.0606;SAS_AF=0.0971;AA=A|||;VT=SNP
3	60772848	rs66481821	A	G	100	PASS	AC=305;AF=0.0609026;AN=5008;NS=2504;DP=15700;EAS_AF=0.001;AMR_AF=0.0447;AFR_AF=0.0885;EUR_AF=0.0606;SAS_AF=0.0971;AA=A|||;VT=SNP
3	60773368	rs67260172	C	T	100	PASS	AC=272;AF=0.0543131;AN=5008;NS=2504;DP=23900;EAS_AF=0.001;AMR_AF=0.0432;AFR_AF=0.0915;EUR_AF=0.0606;SAS_AF=0.0603;AA=C|||;VT=SNP
3	60773442	rs67843484	C	T	100	PASS	AC=272;AF=0.0543131;AN=5008;NS=2504;DP=23092;EAS_AF=0.001;AMR_AF=0.0432;AFR_AF=0.0915;EUR_AF=0.0606;SAS_AF=0.0603;AA=C|||;VT=SNP
3	60773811	rs6794439	G	A	100	PASS	AC=490;AF=0.0978435;AN=5008;NS=2504;DP=19330;EAS_AF=0.0327;AMR_AF=0.0663;AFR_AF=0.2224;EUR_AF=0.0785;SAS_AF=0.0389;AA=G|||;VT=SNP
3	60773839	rs2142295	A	C	100	PASS	AC=264;AF=0.0527157;AN=5008;NS=2504;DP=18316;EAS_AF=0.001;AMR_AF=0.0432;AFR_AF=0.0855;EUR_AF=0.0606;SAS_AF=0.0603;AA=A|||;VT=SNP
3	60774117	rs1014856	G	A	100	PASS	AC=713;AF=0.142372;AN=5008;NS=2504;DP=17093;EAS_AF=0.1052;AMR_AF=0.1167;AFR_AF=0.2837;EUR_AF=0.0686;SAS_AF=0.0838;AA=G|||;VT=SNP
3	60774324	rs6797329	G	T	100	PASS	AC=489;AF=0.0976438;AN=5008;NS=2504;DP=14144;EAS_AF=0.0327;AMR_AF=0.0663;AFR_AF=0.2216;EUR_AF=0.0785;SAS_AF=0.0389;AA=G|||;VT=SNP
3	60774398	rs6786213	A	G	100	PASS	AC=2513;AF=0.501797;AN=5008;NS=2504;DP=14271;EAS_AF=0.2024;AMR_AF=0.4841;AFR_AF=0.8411;EUR_AF=0.5179;SAS_AF=0.3476;AA=G|||;VT=SNP
3	60774815	rs9866819	G	T	100	PASS	AC=585;AF=0.116813;AN=5008;NS=2504;DP=11072;EAS_AF=0.0565;AMR_AF=0.072;AFR_AF=0.2489;EUR_AF=0.0785;SAS_AF=0.0716;AA=G|||;VT=SNP
3	60775023	rs9311780	G	A	100	PASS	AC=655;AF=0.130791;AN=5008;NS=2504;DP=14893;EAS_AF=0.0337;AMR_AF=0.1023;AFR_AF=0.2368;EUR_AF=0.1392;SAS_AF=0.0992;AA=G|||;VT=SNP
3	60775069	rs9829212	A	G	100	PASS	AC=1173;AF=0.234225;AN=5008;NS=2504;DP=15201;EAS_AF=0.1379;AMR_AF=0.1801;AFR_AF=0.4849;EUR_AF=0.1471;SAS_AF=0.1227;AA=G|||;VT=SNP
3	60775183	rs4974240	A	G	100	PASS	AC=2389;AF=0.477037;AN=5008;NS=2504;DP=16461;EAS_AF=0.2034;AMR_AF=0.4769;AFR_AF=0.7731;EUR_AF=0.5179;SAS_AF=0.317;AA=A|||;VT=SNP
3	60775214	rs4974229	G	A	100	PASS	AC=677;AF=0.135184;AN=5008;NS=2504;DP=15670;EAS_AF=0.1052;AMR_AF=0.1138;AFR_AF=0.2579;EUR_AF=0.0686;SAS_AF=0.0838;AA=G|||;VT=SNP
3	60775382	rs9311781	T	G	100	PASS	AC=488;AF=0.0974441;AN=5008;NS=2504;DP=18585;EAS_AF=0.0327;AMR_AF=0.0663;AFR_AF=0.2209;EUR_AF=0.0785;SAS_AF=0.0389;AA=T|||;VT=SNP
3	60775460	rs4974241	C	T	100	PASS	AC=1166;AF=0.232827;AN=5008;NS=2504;DP=18145;EAS_AF=0.1419;AMR_AF=0.1801;AFR_AF=0.4758;EUR_AF=0.1471;SAS_AF=0.1237;AA=T|||;VT=SNP
3	60775621	rs73107606	G	A	100	PASS	AC=166;AF=0.033147;AN=5008;NS=2504;DP=18253;EAS_AF=0.001;AMR_AF=0.0346;AFR_AF=0.0159;EUR_AF=0.0606;SAS_AF=0.0603;AA=G|||;VT=SNP
3	60775775	rs76688592	A	T	100	PASS	AC=681;AF=0.135982;AN=5008;NS=2504;DP=18227;EAS_AF=0.1081;AMR_AF=0.1153;AFR_AF=0.2572;EUR_AF=0.0686;SAS_AF=0.0849;AA=A|||;VT=SNP
3	60775968	rs6777650	C	T	100	PASS	AC=488;AF=0.0974441;AN=5008;NS=2504;DP=19210;EAS_AF=0.0327;AMR_AF=0.0663;AFR_AF=0.2171;EUR_AF=0.0815;SAS_AF=0.0409;AA=c|||;VT=SNP
3	60776375	rs77033705	T	G	100	PASS	AC=679;AF=0.135583;AN=5008;NS=2504;DP=19893;EAS_AF=0.1081;AMR_AF=0.1138;AFR_AF=0.2564;EUR_AF=0.0686;SAS_AF=0.0849;AA=T|||;VT=SNP
3	60776652	rs12632664	A	G	100	PASS	AC=931;AF=0.185903;AN=5008;NS=2504;DP=19556;EAS_AF=0.0605;AMR_AF=0.2507;AFR_AF=0.1967;EUR_AF=0.3101;SAS_AF=0.1268;AA=A|||;VT=SNP
3	60776948	rs115927108	A	G	100	PASS	AC=19;AF=0.00379393;AN=5008;NS=2504;DP=17400;EAS_AF=0;AMR_AF=0.0086;AFR_AF=0;EUR_AF=0.0129;SAS_AF=0;AA=A|||;VT=SNP
3	60777308	rs67310975	T	C	100	PASS	AC=263;AF=0.052516;AN=5008;NS=2504;DP=20118;EAS_AF=0.001;AMR_AF=0.0432;AFR_AF=0.0847;EUR_AF=0.0606;SAS_AF=0.0603;AA=T|||;VT=SNP
3	60777554	rs9823013	T	C	100	PASS	AC=2690;AF=0.537141;AN=5008;NS=2504;DP=20797;EAS_AF=0.2242;AMR_AF=0.4928;AFR_AF=0.9236;EUR_AF=0.5199;SAS_AF=0.3865;AA=C|||;VT=SNP
3	60777582	rs9878766	G	A	100	PASS	AC=2753;AF=0.54972;AN=5008;NS=2504;DP=21930;EAS_AF=0.2242;AMR_AF=0.4971;AFR_AF=0.969;EUR_AF=0.5199;SAS_AF=0.3865;AA=A|||;VT=SNP
3	60777603	rs74542322	G	A	100	PASS	AC=689;AF=0.13758;AN=5008;NS=2504;DP=22091;EAS_AF=0.1091;AMR_AF=0.1167;AFR_AF=0.2617;EUR_AF=0.0686;SAS_AF=0.0849;AA=G|||;VT=SNP
3	60777647	rs9878801	G	T	100	PASS	AC=2121;AF=0.423522;AN=5008;NS=2504;DP=21711;EAS_AF=0.2004;AMR_AF=0.4337;AFR_AF=0.6861;EUR_AF=0.4573;SAS_AF=0.2566;AA=T|||;VT=SNP
3	60777932	rs12492010	T	A	100	PASS	AC=655;AF=0.130791;AN=5008;NS=2504;DP=20224;EAS_AF=0.1101;AMR_AF=0.1153;AFR_AF=0.236;EUR_AF=0.0686;SAS_AF=0.0849;AA=C|||;VT=SNP
3	60778809	rs61474493	C	T	100	PASS	AC=696;AF=0.138978;AN=5008;NS=2504;DP=16554;EAS_AF=0.1101;AMR_AF=0.1182;AFR_AF=0.2655;EUR_AF=0.0686;SAS_AF=0.0849;AA=C|||;VT=SNP
3	60779097	rs73107613	A	C	100	PASS	AC=236;AF=0.0471246;AN=5008;NS=2504;DP=15616;EAS_AF=0.002;AMR_AF=0.0403;AFR_AF=0.0643;EUR_AF=0.0606;SAS_AF=0.0613;AA=A|||;VT=SNP
3	60779192	rs55881566	C	T	100	PASS	AC=970;AF=0.19369;AN=5008;NS=2504;DP=15458;EAS_AF=0.0347;AMR_AF=0.1268;AFR_AF=0.4244;EUR_AF=0.1412;SAS_AF=0.1472;AA=c|||;VT=SNP
3	60780061	rs57394873	G	T	100	PASS	AC=791;AF=0.157947;AN=5008;NS=2504;DP=14473;EAS_AF=0.1329;AMR_AF=0.1167;AFR_AF=0.2965;EUR_AF=0.0686;SAS_AF=0.1176;AA=G|||;VT=SNP
3	60780470	rs13094165	G	A	100	PASS	AC=925;AF=0.184704;AN=5008;NS=2504;DP=16190;EAS_AF=0.0585;AMR_AF=0.2493;AFR_AF=0.205;EUR_AF=0.3121;SAS_AF=0.1104;AA=g|||;VT=SNP
3	60780497	rs13093744	A	G	100	PASS	AC=925;AF=0.184704;AN=5008;NS=2504;DP=16532;EAS_AF=0.0585;AMR_AF=0.2493;AFR_AF=0.205;EUR_AF=0.3121;SAS_AF=0.1104;AA=A|||;VT=SNP
3	60780699	rs7639167	C	G	100	PASS	AC=1918;AF=0.382987;AN=5008;NS=2504;DP=17592;EAS_AF=0.0933;AMR_AF=0.3761;AFR_AF=0.6278;EUR_AF=0.4543;SAS_AF=0.2822;AA=C|||;VT=SNP
3	60780830	rs73107616	G	T	100	PASS	AC=252;AF=0.0503195;AN=5008;NS=2504;DP=17695;EAS_AF=0.001;AMR_AF=0.0403;AFR_AF=0.0643;EUR_AF=0.0586;SAS_AF=0.0808;AA=G|||;VT=SNP
3	60780879	rs7650786	A	T	100	PASS	AC=1918;AF=0.382987;AN=5008;NS=2504;DP=17378;EAS_AF=0.0933;AMR_AF=0.3761;AFR_AF=0.6278;EUR_AF=0.4543;SAS_AF=0.2822;AA=A|||;VT=SNP
3	60780913	rs4974230	T	C	100	PASS	AC=2781;AF=0.555312;AN=5008;NS=2504;DP=16967;EAS_AF=0.2272;AMR_AF=0.513;AFR_AF=0.9251;EUR_AF=0.5646;SAS_AF=0.4141;AA=t|||;VT=SNP
3	60781260	rs6809918	A	G	100	PASS	AC=1922;AF=0.383786;AN=5008;NS=2504;DP=15580;EAS_AF=0.0942;AMR_AF=0.3761;AFR_AF=0.6278;EUR_AF=0.4543;SAS_AF=0.2853;AA=G|||;VT=SNP
3	60781329	rs114326675	C	A	100	PASS	AC=214;AF=0.0427316;AN=5008;NS=2504;DP=16994;EAS_AF=0.0337;AMR_AF=0.0519;AFR_AF=0.0068;EUR_AF=0.0805;SAS_AF=0.0552;AA=C|||;VT=SNP
3	60781395	rs77539181	G	A	100	PASS	AC=214;AF=0.0427316;AN=5008;NS=2504;DP=15670;EAS_AF=0.0337;AMR_AF=0.0519;AFR_AF=0.0068;EUR_AF=0.0805;SAS_AF=0.0552;AA=G|||;VT=SNP
3	60781444	rs6797903	C	T	100	PASS	AC=2540;AF=0.507188;AN=5008;NS=2504;DP=16146;EAS_AF=0.2044;AMR_AF=0.5029;AFR_AF=0.789;EUR_AF=0.5646;SAS_AF=0.3824;AA=C|||;VT=SNP
3	60781475	rs6764320	T	C	100	PASS	AC=2595;AF=0.518171;AN=5008;NS=2504;DP=17168;EAS_AF=0.2044;AMR_AF=0.5072;AFR_AF=0.8283;EUR_AF=0.5646;SAS_AF=0.3824;AA=T|||;VT=SNP
3	60781895	rs6762120	A	G	100	PASS	AC=2609;AF=0.520966;AN=5008;NS=2504;DP=14932;EAS_AF=0.2044;AMR_AF=0.5029;AFR_AF=0.8298;EUR_AF=0.5646;SAS_AF=0.3978;AA=G|||;VT=SNP
3	60781899	rs6762122	A	C	100	PASS	AC=2608;AF=0.520767;AN=5008;NS=2504;DP=14977;EAS_AF=0.2044;AMR_AF=0.5029;AFR_AF=0.8298;EUR_AF=0.5636;SAS_AF=0.3978;AA=C|||;VT=SNP
3	60782006	rs9754707	A	T	100	PASS	AC=2609;AF=0.520966;AN=5008;NS=2504;DP=16024;EAS_AF=0.2044;AMR_AF=0.5014;AFR_AF=0.829;EUR_AF=0.5646;SAS_AF=0.3998;AA=A|||;VT=SNP
3	60782102	rs2736731	C	T	100	PASS	AC=2604;AF=0.519968;AN=5008;NS=2504;DP=15931;EAS_AF=0.2044;AMR_AF=0.5014;AFR_AF=0.829;EUR_AF=0.5656;SAS_AF=0.3937;AA=T|||;VT=SNP
3	60782122	rs2594171	A	G	100	PASS	AC=2604;AF=0.519968;AN=5008;NS=2504;DP=15772;EAS_AF=0.2044;AMR_AF=0.5014;AFR_AF=0.829;EUR_AF=0.5656;SAS_AF=0.3937;AA=A|||;VT=SNP
3	60782218	rs2594170	G	T	100	PASS	AC=2602;AF=0.519569;AN=5008;NS=2504;DP=16828;EAS_AF=0.2044;AMR_AF=0.5014;AFR_AF=0.8283;EUR_AF=0.5646;SAS_AF=0.3937;AA=T|||;VT=SNP
3	60782381	rs2594169	T	G	100	PASS	AC=2600;AF=0.519169;AN=5008;NS=2504;DP=16155;EAS_AF=0.2024;AMR_AF=0.5014;AFR_AF=0.829;EUR_AF=0.5646;SAS_AF=0.3926;AA=T|||;VT=SNP
3	60782560	rs2594168	T	C	100	PASS	AC=2790;AF=0.557109;AN=5008;NS=2504;DP=18281;EAS_AF=0.2252;AMR_AF=0.513;AFR_AF=0.9244;EUR_AF=0.5646;SAS_AF=0.4264;AA=C|||;VT=SNP
3	60782743	rs2594167	T	C	100	PASS	AC=2601;AF=0.519369;AN=5008;NS=2504;DP=18705;EAS_AF=0.2024;AMR_AF=0.5014;AFR_AF=0.829;EUR_AF=0.5656;SAS_AF=0.3926;AA=C|||;VT=SNP
3	60783600	rs73107633	A	G	100	PASS	AC=249;AF=0.0497204;AN=5008;NS=2504;DP=11796;EAS_AF=0.001;AMR_AF=0.0375;AFR_AF=0.0635;EUR_AF=0.0586;SAS_AF=0.0808;AA=A|||;VT=SNP
3	60783641	rs77343469	T	G	100	PASS	AC=255;AF=0.0509185;AN=5008;NS=2504;DP=11819;EAS_AF=0.0337;AMR_AF=0.0519;AFR_AF=0.0356;EUR_AF=0.0815;SAS_AF=0.0573;AA=T|||;VT=SNP
3	60783741	rs2736732	C	A	100	PASS	AC=1595;AF=0.31849;AN=5008;NS=2504;DP=12110;EAS_AF=0.1419;AMR_AF=0.232;AFR_AF=0.6203;EUR_AF=0.2087;SAS_AF=0.2669;AA=C|||;VT=SNP
3	60784143	rs2594166	T	C	100	PASS	AC=2611;AF=0.521366;AN=5008;NS=2504;DP=15032;EAS_AF=0.2054;AMR_AF=0.5014;AFR_AF=0.829;EUR_AF=0.5646;SAS_AF=0.4008;AA=C|||;VT=SNP
3	60784145	rs2594165	A	C	100	PASS	AC=2607;AF=0.520567;AN=5008;NS=2504;DP=15062;EAS_AF=0.2024;AMR_AF=0.5014;AFR_AF=0.8283;EUR_AF=0.5646;SAS_AF=0.4008;AA=A|||;VT=SNP
3	60784303	rs78732299	T	C	100	PASS	AC=934;AF=0.186502;AN=5008;NS=2504;DP=14930;EAS_AF=0.0605;AMR_AF=0.2478;AFR_AF=0.2057;EUR_AF=0.3131;SAS_AF=0.1166;AA=T|||;VT=SNP
3	60784320	rs2594164	T	C	100	PASS	AC=2605;AF=0.520168;AN=5008;NS=2504;DP=15089;EAS_AF=0.2024;AMR_AF=0.5014;AFR_AF=0.8283;EUR_AF=0.5646;SAS_AF=0.3988;AA=C|||;VT=SNP
3	60784594	rs2736733	T	C	100	PASS	AC=1469;AF=0.293331;AN=5008;NS=2504;DP=14713;EAS_AF=0.1419;AMR_AF=0.2176;AFR_AF=0.593;EUR_AF=0.1928;SAS_AF=0.2014;AA=T|||;VT=SNP
3	60784672	rs2594162	G	A	100	PASS	AC=2680;AF=0.535144;AN=5008;NS=2504;DP=5352;EAS_AF=0.2024;AMR_AF=0.5058;AFR_AF=0.8623;EUR_AF=0.5646;SAS_AF=0.4264;AA=G|||;VT=SNP
3	60784699	rs149294295	T	C	100	PASS	AC=28;AF=0.00559105;AN=5008;NS=2504;DP=9816;EAS_AF=0;AMR_AF=0.0072;AFR_AF=0.0023;EUR_AF=0.0129;SAS_AF=0.0072;AA=T|||;VT=SNP
3	60784973	rs2251704	T	C	100	PASS	AC=2673;AF=0.533746;AN=5008;NS=2504;DP=16510;EAS_AF=0.2034;AMR_AF=0.5058;AFR_AF=0.8767;EUR_AF=0.5646;SAS_AF=0.3988;AA=C|||;VT=SNP
3	60785029	rs2736734	A	G	100	PASS	AC=2802;AF=0.559505;AN=5008;NS=2504;DP=15559;EAS_AF=0.2252;AMR_AF=0.513;AFR_AF=0.9289;EUR_AF=0.5646;SAS_AF=0.4325;AA=G|||;VT=SNP
3	60785043	rs2251707	G	A	100	PASS	AC=2802;AF=0.559505;AN=5008;NS=2504;DP=15314;EAS_AF=0.2252;AMR_AF=0.513;AFR_AF=0.9289;EUR_AF=0.5646;SAS_AF=0.4325;AA=A|||;VT=SNP
3	60785423	rs2594160	A	G	100	PASS	AC=2674;AF=0.533946;AN=5008;NS=2504;DP=15684;EAS_AF=0.2024;AMR_AF=0.5072;AFR_AF=0.8767;EUR_AF=0.5656;SAS_AF=0.3988;AA=A|||;VT=SNP
3	60785458	rs2736735	C	T	100	PASS	AC=4969;AF=0.992212;AN=5008;NS=2504;DP=16754;EAS_AF=1;AMR_AF=0.9928;AFR_AF=0.9985;EUR_AF=0.9702;SAS_AF=0.998;AA=T|||;VT=SNP
3	60786213	rs55965540	G	A	100	PASS	AC=36;AF=0.0071885;AN=5008;NS=2504;DP=19391;EAS_AF=0;AMR_AF=0.013;AFR_AF=0.0008;EUR_AF=0.0169;SAS_AF=0.0092;AA=G|||;VT=SNP
3	60786324	rs73836145	G	A	100	PASS	AC=255;AF=0.0509185;AN=5008;NS=2504;DP=20469;EAS_AF=0.0337;AMR_AF=0.0504;AFR_AF=0.0424;EUR_AF=0.0795;SAS_AF=0.0511;AA=G|||;VT=SNP
3	60786330	rs35100604	G	A	100	PASS	AC=908;AF=0.18131;AN=5008;NS=2504;DP=20559;EAS_AF=0.0585;AMR_AF=0.2406;AFR_AF=0.205;EUR_AF=0.2952;SAS_AF=0.1166;AA=G|||;VT=SNP
3	60786861	rs76284788	A	G	100	PASS	AC=298;AF=0.0595048;AN=5008;NS=2504;DP=21142;EAS_AF=0.001;AMR_AF=0.0432;AFR_AF=0.0643;EUR_AF=0.0586;SAS_AF=0.1258;AA=A|||;VT=SNP
3	60787599	rs1447927	T	C	100	PASS	AC=676;AF=0.134984;AN=5008;NS=2504;DP=20413;EAS_AF=0.1101;AMR_AF=0.1297;AFR_AF=0.2012;EUR_AF=0.1113;SAS_AF=0.0992;AA=T|||;VT=SNP
3	60787918	rs73836148	T	C	100	PASS	AC=696;AF=0.138978;AN=5008;NS=2504;DP=20069;EAS_AF=0.1091;AMR_AF=0.1311;AFR_AF=0.2163;EUR_AF=0.1113;SAS_AF=0.0992;AA=T|||;VT=SNP
3	60787990	rs35746862	A	G	100	PASS	AC=675;AF=0.134784;AN=5008;NS=2504;DP=18904;EAS_AF=0.1091;AMR_AF=0.1297;AFR_AF=0.2012;EUR_AF=0.1113;SAS_AF=0.0992;AA=A|||;VT=SNP
3	60788788	rs1447926	G	C	100	PASS	AC=1656;AF=0.330671;AN=5008;NS=2504;DP=18658;EAS_AF=0.1419;AMR_AF=0.2392;AFR_AF=0.6679;EUR_AF=0.2107;SAS_AF=0.2577;AA=C|||;VT=SNP
3	60788830	rs58299228	T	G	100	PASS	AC=68;AF=0.0135783;AN=5008;NS=2504;DP=18388;EAS_AF=0;AMR_AF=0.0159;AFR_AF=0;EUR_AF=0.0388;SAS_AF=0.0184;AA=T|||;VT=SNP
3	60789574	rs735667	A	G	100	PASS	AC=1089;AF=0.217452;AN=5008;NS=2504;DP=19931;EAS_AF=0.0625;AMR_AF=0.2767;AFR_AF=0.1944;EUR_AF=0.3817;SAS_AF=0.1973;AA=G|||;VT=SNP
3	60789602	rs114685364	C	T	100	PASS	AC=27;AF=0.00539137;AN=5008;NS=2504;DP=19453;EAS_AF=0;AMR_AF=0.0086;AFR_AF=0;EUR_AF=0.0149;SAS_AF=0.0061;AA=C|||;VT=SNP
```
