## Supplementary material for "Characterization of shared and ancestry-specific signals driving complex traits using multi-ancestry fine-mapping": mesusieoutput

```
                 eur          afr      eur_afr
   [1,] 0.0001935259 0.0002073654 6.457266e-05
   [2,] 0.0001536446 0.0002055130 5.160368e-05
   [3,] 0.0003644746 0.0002073893 1.175939e-04
   [4,] 0.0001960676 0.0002074685 6.523941e-05
   [5,] 0.0002017047 0.0002047150 6.486525e-05
   [6,] 0.0001606159 0.0002059702 5.340111e-05
   [7,] 0.0003411203 0.0002074933 1.141086e-04
   [8,] 0.0002223977 0.0002046148 7.215794e-05
   [9,] 0.0002179681 0.0002073472 6.565202e-05
  [10,] 0.0001572945 0.0002059626 5.211509e-05
  [11,] 0.0001947265 0.0002047592 6.354023e-05
  [12,] 0.0001579296 0.0002059808 5.223457e-05
  [13,] 0.0001767557 0.0002084648 5.589112e-05
  [14,] 0.0001904489 0.0002046811 6.247287e-05
  [15,] 0.0001540272 0.0002049519 5.172373e-05
  [16,] 0.0001537426 0.0002080310 5.019186e-05
  [17,] 0.0001556240 0.0002060372 5.159013e-05
  [18,] 0.0001938983 0.0002076413 6.362789e-05
  [19,] 0.0001572717 0.0002060823 5.206709e-05
  [20,] 0.0001934313 0.0002076918 6.351094e-05
  [21,] 0.0001815800 0.0002048477 6.115450e-05
  [22,] 0.0002591156 0.0002061891 9.045244e-05
  [23,] 0.0001973540 0.0002065981 6.898507e-05
  [24,] 0.0001972482 0.0002076191 6.569092e-05
  [25,] 0.0001929357 0.0002073962 6.378399e-05
  [26,] 0.0002919446 0.0002073119 1.088556e-04
  [27,] 0.0002919446 0.0002074333 1.092613e-04
  [28,] 0.0002117129 0.0002075966 7.225137e-05
  [29,] 0.0001397798 0.0002051011 4.640186e-05
  [30,] 0.0001924344 0.0002078526 6.368888e-05
  [31,] 0.0002665866 0.0002076772 1.002372e-04
  [32,] 0.0002786617 0.0002080412 1.060340e-04
  [33,] 0.0002757819 0.0002081339 1.051147e-04
  [34,] 0.0002728126 0.0002080687 1.036309e-04
  [35,] 0.0001925240 0.0002078254 6.371487e-05
  [36,] 0.0002830498 0.0002075597 1.067743e-04
  [37,] 0.0002681846 0.0002079803 1.014499e-04
  [38,] 0.0001900819 0.0002075006 6.315539e-05
  [39,] 0.0002076021 0.0002099973 7.874249e-05
  [40,] 0.0002270577 0.0002080850 8.216817e-05
  [41,] 0.0001951817 0.0002077748 6.437498e-05
  [42,] 0.0002494100 0.0002076343 9.265782e-05
  [43,] 0.0002427610 0.0002051769 8.368054e-05
  [44,] 0.0001914431 0.0002078195 6.347243e-05
  [45,] 0.0001892876 0.0002078919 6.820631e-05
  [46,] 0.0001535250 0.0002065311 5.102385e-05
  [47,] 0.0001596115 0.0002065995 5.243509e-05
  [48,] 0.0002239763 0.0002073411 8.141507e-05
  [49,] 0.0001844823 0.0002074796 6.522911e-05
  [50,] 0.0002500446 0.0002052322 8.688031e-05
  [51,] 0.0001789333 0.0002050635 5.775809e-05
  [52,] 0.0001828227 0.0002050429 5.893671e-05
  [53,] 0.0001607777 0.0002073043 5.350843e-05
  [54,] 0.0001758159 0.0002053749 5.643111e-05
  [55,] 0.0001633595 0.0002060798 5.298596e-05
  [56,] 0.0001595455 0.0002063157 5.502415e-05
  [57,] 0.0001708602 0.0002056213 5.573114e-05
  [58,] 0.0001527789 0.0002074840 5.060467e-05
  [59,] 0.0001806829 0.0002078621 6.061576e-05
  [60,] 0.0002268263 0.0002080391 8.208634e-05
  [61,] 0.0002437792 0.0002080636 8.908020e-05
  [62,] 0.0001707454 0.0002053456 5.586942e-05
  [63,] 0.0001495829 0.0002085140 4.861703e-05
  [64,] 0.0001462032 0.0002056782 4.809338e-05
  [65,] 0.0002396618 0.0002067000 7.815550e-05
  [66,] 0.0001431052 0.0002057860 4.732511e-05
  [67,] 0.0001729284 0.0002051710 5.753035e-05
  [68,] 0.0002132643 0.0002069163 6.717675e-05
  [69,] 0.0001531212 0.0002074248 5.072230e-05
  [70,] 0.0001524728 0.0002074221 5.055351e-05
  [71,] 0.0002173922 0.0002058615 6.952528e-05
  [72,] 0.0002253930 0.0002063820 7.425332e-05
  [73,] 0.0001639009 0.0002073088 5.460937e-05
  [74,] 0.0002258226 0.0002067248 7.055921e-05
  [75,] 0.0002301983 0.0002057770 7.330000e-05
  [76,] 0.0001880961 0.0002103178 5.601752e-05
  [77,] 0.0001747972 0.0002051920 5.825945e-05
  [78,] 0.0001964358 0.0002069226 6.522259e-05
  [79,] 0.0002065810 0.0002083905 6.497111e-05
  [80,] 0.0002095956 0.0002060577 6.761230e-05
  [81,] 0.0002842962 0.0002074821 8.669832e-05
  [82,] 0.0001946632 0.0002061535 6.603900e-05
  [83,] 0.0002045403 0.0002074273 6.802331e-05
  [84,] 0.0001855967 0.0002062572 6.083179e-05
  [85,] 0.0008601325 0.0002081777 3.480132e-04
  [86,] 0.0002784243 0.0002059591 9.737636e-05
  [87,] 0.0002465645 0.0002064722 8.314944e-05
  [88,] 0.0002404214 0.0002061910 8.428891e-05
  [89,] 0.0001495916 0.0002053846 4.929974e-05
  [90,] 0.0002673209 0.0002046948 8.616663e-05
  [91,] 0.0002673209 0.0002046825 8.634085e-05
  [92,] 0.0001577175 0.0002122883 4.874541e-05
  [93,] 0.0003081879 0.0002056215 1.035946e-04
  [94,] 0.0003855172 0.0002094066 1.033062e-04
  [95,] 0.0002864273 0.0002097330 7.957449e-05
  [96,] 0.0003702921 0.0002074303 1.112653e-04
  [97,] 0.0001960560 0.0002071014 6.461635e-05
  [98,] 0.0001962577 0.0002071440 6.473662e-05
  [99,] 0.0002006021 0.0002073608 6.836319e-05
 [100,] 0.0001507275 0.0002096195 4.986597e-05
 [101,] 0.0001687214 0.0002057068 5.466021e-05
 [102,] 0.0007173916 0.0002080582 2.041338e-04
 [103,] 0.0001416105 0.0002054283 4.669374e-05
 [104,] 0.0001403384 0.0002123349 4.639735e-05
 [105,] 0.0004468739 0.0002084061 1.325163e-04
 [106,] 0.0004225909 0.0002084108 1.256738e-04
 [107,] 0.0001412741 0.0002061394 4.613018e-05
 [108,] 0.0006719900 0.0002083541 1.884627e-04
 [109,] 0.0001429914 0.0002059132 4.648907e-05
 [110,] 0.0001413707 0.0002063453 4.680458e-05
 [111,] 0.0001424340 0.0002061958 4.632060e-05
 [112,] 0.0003831065 0.0002082739 1.151682e-04
 [113,] 0.0001389009 0.0002063423 4.611778e-05
 [114,] 0.0001387974 0.0002063400 4.612942e-05
 [115,] 0.0004192027 0.0002080797 1.263921e-04
 [116,] 0.0001420794 0.0002060198 4.615129e-05
 [117,] 0.0005336999 0.0002083272 1.523044e-04
 [118,] 0.0001518743 0.0002071113 4.884550e-05
 [119,] 0.0001392387 0.0002051940 4.605344e-05
 [120,] 0.0005077428 0.0002082859 1.456438e-04
 [121,] 0.0004489217 0.0002081283 1.344845e-04
 [122,] 0.0004507959 0.0002081369 1.348935e-04
 [123,] 0.0008335430 0.0002080518 2.342293e-04
 [124,] 0.0004543506 0.0002080700 1.363355e-04
 [125,] 0.0001515458 0.0002072811 4.900745e-05
 [126,] 0.0001745679 0.0002131869 6.136677e-05
 [127,] 0.0004284647 0.0002079998 1.294729e-04
 [128,] 0.0002212823 0.0002092174 6.954123e-05
 [129,] 0.0001526833 0.0002067672 4.904332e-05
 [130,] 0.0001532692 0.0002068364 4.914434e-05
 [131,] 0.0002056297 0.0002085970 7.125675e-05
 [132,] 0.0001533554 0.0002065013 4.924695e-05
 [133,] 0.0001530151 0.0002061454 4.925967e-05
 [134,] 0.0002388462 0.0002044191 8.155309e-05
 [135,] 0.0002220676 0.0002092618 6.967162e-05
 [136,] 0.0002565413 0.0002041008 8.596629e-05
 [137,] 0.0001973981 0.0002098908 6.861908e-05
 [138,] 0.0001587057 0.0002052660 5.095981e-05
 [139,] 0.0002591063 0.0002040933 8.674831e-05
 [140,] 0.0001557174 0.0002049025 5.168207e-05
 [141,] 0.0002585116 0.0002040475 8.596926e-05
 [142,] 0.0002194598 0.0002074113 7.921839e-05
 [143,] 0.0002504122 0.0002039921 8.307683e-05
 [144,] 0.0001379368 0.0002153379 4.673515e-05
 [145,] 0.0002565413 0.0002039921 8.509883e-05
 [146,] 0.0002540216 0.0002039725 8.384793e-05
 [147,] 0.0001956101 0.0002101206 6.790845e-05
 [148,] 0.0002540216 0.0002039751 8.391759e-05
 [149,] 0.0002565413 0.0002039725 8.467175e-05
 [150,] 0.0002565413 0.0002039921 8.509897e-05
 [151,] 0.0001952911 0.0002102938 6.778887e-05
 [152,] 0.0002591063 0.0002039811 8.572722e-05
 [153,] 0.0001648022 0.0002060015 5.245639e-05
 [154,] 0.0001377682 0.0002061412 4.533857e-05
 [155,] 0.0002617175 0.0002040449 8.754592e-05
 [156,] 0.0001379370 0.0002152066 4.673558e-05
 [157,] 0.0002236845 0.0002100237 8.348692e-05
 [158,] 0.0002225079 0.0002100165 8.297314e-05
 [159,] 0.0002659786 0.0002040049 8.843311e-05
 [160,] 0.0002635586 0.0002040449 8.816205e-05
 [161,] 0.0001634686 0.0002055169 5.196787e-05
 [162,] 0.0001589998 0.0002058671 5.104614e-05
 [163,] 0.0003727142 0.0002077142 1.112601e-04
 [164,] 0.0001849841 0.0002068500 6.083515e-05
 [165,] 0.0001552160 0.0002047639 5.129454e-05
 [166,] 0.0002333856 0.0002043328 7.777189e-05
 [167,] 0.0002285616 0.0002039168 7.503265e-05
 [168,] 0.0002285616 0.0002039181 7.514973e-05
 [169,] 0.0001379937 0.0002147204 4.640948e-05
 [170,] 0.0001522672 0.0002047007 5.035851e-05
 [171,] 0.0002079162 0.0002087860 6.694875e-05
 [172,] 0.0002285616 0.0002039173 7.509251e-05
 [173,] 0.0002079162 0.0002087820 6.695092e-05
 [174,] 0.0002431406 0.0002039607 7.976267e-05
 [175,] 0.0001518790 0.0002047319 5.022385e-05
 [176,] 0.0002335878 0.0002039629 7.685125e-05
 [177,] 0.0002348641 0.0002039181 7.719366e-05
 [178,] 0.0002348641 0.0002039629 7.726584e-05
 [179,] 0.0002247395 0.0002039619 7.392126e-05
 [180,] 0.0002348641 0.0002039629 7.726296e-05
 [181,] 0.0001379492 0.0002143861 4.677027e-05
 [182,] 0.0002348641 0.0002039642 7.732563e-05
 [183,] 0.0002348641 0.0002039642 7.732563e-05
 [184,] 0.0002348641 0.0002039629 7.726584e-05
 [185,] 0.0001530722 0.0002047327 5.059692e-05
 [186,] 0.0001558215 0.0002047627 5.153077e-05
 [187,] 0.0002402943 0.0002039629 7.902934e-05
 [188,] 0.0002402943 0.0002039629 7.902934e-05
 [189,] 0.0001585506 0.0002060707 5.079891e-05
 [190,] 0.0002370405 0.0002039629 7.797271e-05
 [191,] 0.0002370405 0.0002039629 7.797271e-05
 [192,] 0.0001975542 0.0002108331 6.963507e-05
 [193,] 0.0002370405 0.0002039629 7.797271e-05
 [194,] 0.0002370405 0.0002039629 7.797271e-05
 [195,] 0.0002370405 0.0002039642 7.803355e-05
 [196,] 0.0002370405 0.0002039642 7.803355e-05
 [197,] 0.0002305832 0.0002039629 7.587512e-05
 [198,] 0.0002191780 0.0002094698 8.072322e-05
 [199,] 0.0002392557 0.0002039642 7.875403e-05
 [200,] 0.0002392557 0.0002039642 7.875403e-05
 [201,] 0.0002415106 0.0002039642 7.948729e-05
 [202,] 0.0001535273 0.0002047361 5.071440e-05
 [203,] 0.0003625144 0.0002076609 1.085447e-04
 [204,] 0.0001379403 0.0002138523 4.665347e-05
 [205,] 0.0003338365 0.0002069398 1.038133e-04
 [206,] 0.0001630711 0.0002062168 5.267789e-05
 [207,] 0.0001365155 0.0002050339 4.504123e-05
 [208,] 0.0001364370 0.0002049898 4.504085e-05
 [209,] 0.0001441635 0.0002116341 4.623195e-05
 [210,] 0.0001365155 0.0002049887 4.504609e-05
 [211,] 0.0001364370 0.0002051405 4.504556e-05
 [212,] 0.0002180575 0.0002094922 8.029429e-05
 [213,] 0.0001365155 0.0002050511 4.504546e-05
 [214,] 0.0001987480 0.0002070994 7.057351e-05
 [215,] 0.0001970417 0.0002110152 6.945717e-05
 [216,] 0.0002085460 0.0002095316 7.634165e-05
 [217,] 0.0001365155 0.0002050080 4.504587e-05
 [218,] 0.0001366044 0.0002050080 4.505029e-05
 [219,] 0.0001616434 0.0002050203 5.347260e-05
 [220,] 0.0001365155 0.0002049868 4.504611e-05
 [221,] 0.0002095451 0.0002095740 7.682177e-05
 [222,] 0.0001366932 0.0002049868 4.505792e-05
 [223,] 0.0001365619 0.0002049659 4.504863e-05
 [224,] 0.0003306532 0.0002070510 1.020041e-04
 [225,] 0.0001364370 0.0002049659 4.504475e-05
 [226,] 0.0001364370 0.0002050080 4.504481e-05
 [227,] 0.0002195318 0.0002085628 6.966669e-05
 [228,] 0.0002893547 0.0002069442 9.039390e-05
 [229,] 0.0002213460 0.0002094842 8.164199e-05
 [230,] 0.0001375177 0.0002048847 4.577671e-05
 [231,] 0.0002167948 0.0002095568 7.982297e-05
 [232,] 0.0002891043 0.0002070730 8.985791e-05
 [233,] 0.0001376188 0.0002048475 4.582344e-05
 [234,] 0.0001570362 0.0002047956 5.187194e-05
 [235,] 0.0002167948 0.0002093675 7.949641e-05
 [236,] 0.0001381110 0.0002047175 4.603069e-05
 [237,] 0.0002225079 0.0002092265 8.164202e-05
 [238,] 0.0001543232 0.0002047920 5.087985e-05
 [239,] 0.0002296673 0.0002091852 8.450724e-05
 [240,] 0.0003856155 0.0002072914 1.171815e-04
 [241,] 0.0002567064 0.0002095554 9.657476e-05
 [242,] 0.0002513545 0.0002041604 8.035648e-05
 [243,] 0.0002508326 0.0002098235 9.469088e-05
 [244,] 0.0001962161 0.0002111465 6.895641e-05
 [245,] 0.0001380562 0.0002129330 4.690431e-05
 [246,] 0.0002642664 0.0002207110 1.202689e-04
 [247,] 0.0001970656 0.0002115669 6.994971e-05
 [248,] 0.0002533808 0.0002096249 9.535070e-05
 [249,] 0.0001962367 0.0002115709 6.925306e-05
 [250,] 0.0001959925 0.0002114270 6.915396e-05
 [251,] 0.0002669862 0.0002203234 1.212322e-04
 [252,] 0.0002629850 0.0002203642 1.190511e-04
 [253,] 0.0001398906 0.0002134250 4.838208e-05
 [254,] 0.0001953884 0.0002112546 6.848177e-05
 [255,] 0.0001527567 0.0002046799 5.166001e-05
 [256,] 0.0002480535 0.0002093182 9.239199e-05
 [257,] 0.0001370743 0.0002047091 4.536992e-05
 [258,] 0.0002480535 0.0002093251 9.240828e-05
 [259,] 0.0002145885 0.0002084003 6.863455e-05
 [260,] 0.0001866337 0.0002053770 5.922176e-05
 [261,] 0.0002449513 0.0002092611 9.098024e-05
 [262,] 0.0002449513 0.0002092699 9.100836e-05
 [263,] 0.0002377943 0.0002092268 8.795335e-05
 [264,] 0.0001919399 0.0002044096 6.458574e-05
 [265,] 0.0002363646 0.0002091993 8.730629e-05
 [266,] 0.0001954559 0.0002111437 6.858806e-05
 [267,] 0.0002392585 0.0002093043 8.872619e-05
 [268,] 0.0002363646 0.0002090689 8.701813e-05
 [269,] 0.0002473513 0.0002195964 1.093371e-04
 [270,] 0.0002538142 0.0002201035 1.135609e-04
 [271,] 0.0002501816 0.0002199510 1.113377e-04
 [272,] 0.0002074418 0.0002073212 6.607144e-05
 [273,] 0.0004028286 0.0002065910 1.424183e-04
 [274,] 0.0001377650 0.0002046162 4.582497e-05
 [275,] 0.0001784544 0.0002073066 6.407432e-05
 [276,] 0.0001725187 0.0002068930 6.121735e-05
 [277,] 0.0001735697 0.0002068930 6.163970e-05
 [278,] 0.0002805554 0.0002105193 7.722986e-05
 [279,] 0.0003360930 0.0002068093 1.071659e-04
 [280,] 0.0002260237 0.0002090728 8.283831e-05
 [281,] 0.0001390523 0.0002116278 4.625120e-05
 [282,] 0.0002075741 0.0002082660 6.587040e-05
 [283,] 0.0001770550 0.0002065032 6.257035e-05
 [284,] 0.0001388523 0.0002119465 4.647503e-05
 [285,] 0.0001836694 0.0002064257 6.507119e-05
 [286,] 0.0001860743 0.0002063994 6.597559e-05
 [287,] 0.0001848612 0.0002061980 6.522277e-05
 [288,] 0.0001826148 0.0002060573 6.411581e-05
 [289,] 0.0001836694 0.0002060343 6.448633e-05
 [290,] 0.0001836694 0.0002059888 6.441884e-05
 [291,] 0.0002092339 0.0002081192 6.763605e-05
 [292,] 0.0001860743 0.0002059002 6.519754e-05
 [293,] 0.0001396617 0.0002105472 4.672595e-05
 [294,] 0.0001396484 0.0002105961 4.690409e-05
 [295,] 0.0001836646 0.0002060870 6.448002e-05
 [296,] 0.0002100729 0.0002081371 6.784830e-05
 [297,] 0.0002074852 0.0002080667 6.601085e-05
 [298,] 0.0001387980 0.0002110553 4.657216e-05
 [299,] 0.0002989118 0.0002068347 9.533076e-05
 [300,] 0.0001789356 0.0002054594 6.009387e-05
 [301,] 0.0001420545 0.0002093552 4.824658e-05
 [302,] 0.0001859478 0.0002060211 5.992534e-05
 [303,] 0.0001909962 0.0002056581 6.270696e-05
 [304,] 0.0001587979 0.0002094695 5.663897e-05
 [305,] 0.0002073273 0.0002075701 6.963320e-05
 [306,] 0.0002142749 0.0002067671 7.322167e-05
 [307,] 0.0003244536 0.0002059711 1.117899e-04
 [308,] 0.0002049350 0.0002069520 6.806578e-05
 [309,] 0.0003660061 0.0002088375 1.428044e-04
 [310,] 0.0001735998 0.0002072708 5.779634e-05
 [311,] 0.0001871771 0.0002075491 6.269023e-05
 [312,] 0.0002061486 0.0002051743 6.718507e-05
 [313,] 0.0001748573 0.0002045713 5.763668e-05
 [314,] 0.0001763778 0.0002045388 5.807221e-05
 [315,] 0.0001762244 0.0002045374 5.809272e-05
 [316,] 0.0001742172 0.0002045534 5.717759e-05
 [317,] 0.0001788548 0.0002053948 5.903122e-05
 [318,] 0.0001720581 0.0002045585 5.644933e-05
 [319,] 0.0002080603 0.0002045985 6.909335e-05
 [320,] 0.0001816124 0.0002048084 6.144784e-05
 [321,] 0.0002083414 0.0002046277 6.973429e-05
 [322,] 0.0001785502 0.0002056827 5.896463e-05
 [323,] 0.0001984291 0.0002045874 6.633260e-05
 [324,] 0.0001718670 0.0002047881 5.767033e-05
 [325,] 0.0001632988 0.0002050107 5.503999e-05
 [326,] 0.0001632672 0.0002073928 5.415771e-05
 [327,] 0.0002012619 0.0002084436 7.166951e-05
 [328,] 0.0001964495 0.0002067731 6.530458e-05
 [329,] 0.0001657288 0.0002095058 5.258692e-05
 [330,] 0.0001652109 0.0002066511 5.515460e-05
 [331,] 0.0001657088 0.0002050120 5.561763e-05
 [332,] 0.0001443375 0.0002049850 4.824742e-05
 [333,] 0.0001856486 0.0002061701 6.194391e-05
 [334,] 0.0001536507 0.0002049763 5.140141e-05
 [335,] 0.0001481694 0.0002048966 4.962778e-05
 [336,] 0.0001916788 0.0002050403 6.535176e-05
 [337,] 0.0001459180 0.0002048941 4.857415e-05
 [338,] 0.0001493734 0.0002048673 5.020608e-05
 [339,] 0.0001706651 0.0002049887 5.766647e-05
 [340,] 0.0001900375 0.0002050558 6.486855e-05
 [341,] 0.0001900375 0.0002048919 6.445475e-05
 [342,] 0.0001902990 0.0002066396 6.476604e-05
 [343,] 0.0001444350 0.0002047446 4.830467e-05
 [344,] 0.0001459835 0.0002047350 4.889168e-05
 [345,] 0.0001473255 0.0002047350 4.937636e-05
 [346,] 0.0003037739 0.0002072800 1.028177e-04
 [347,] 0.0001895352 0.0002048375 6.431126e-05
 [348,] 0.0001891991 0.0002064791 6.410701e-05
 [349,] 0.0002078011 0.0002049272 7.135840e-05
 [350,] 0.0001892737 0.0002050366 6.470142e-05
 [351,] 0.0002058680 0.0002048351 7.037015e-05
 [352,] 0.0001968258 0.0002051453 6.770792e-05
 [353,] 0.0001968258 0.0002051795 6.778588e-05
 [354,] 0.0001968258 0.0002055058 6.846225e-05
 [355,] 0.0001986083 0.0002055703 6.926026e-05
 [356,] 0.0001986083 0.0002057190 6.953777e-05
 [357,] 0.0001995171 0.0002057875 7.001044e-05
 [358,] 0.0002006665 0.0002059444 7.073244e-05
 [359,] 0.0001926885 0.0002060711 6.782279e-05
 [360,] 0.0001979308 0.0002060959 6.991914e-05
 [361,] 0.0001928367 0.0002067361 6.918376e-05
 [362,] 0.0001778490 0.0002069904 6.346962e-05
 [363,] 0.0001881624 0.0002053520 6.283165e-05
 [364,] 0.0001753233 0.0002075543 6.299205e-05
 [365,] 0.0001613914 0.0002068629 5.667372e-05
 [366,] 0.0001762861 0.0002076906 6.352107e-05
 [367,] 0.0001743771 0.0002080631 6.307649e-05
 [368,] 0.0001778072 0.0002090572 6.464068e-05
 [369,] 0.0001816860 0.0002079476 6.544414e-05
 [370,] 0.0001765284 0.0002083779 6.430367e-05
 [371,] 0.0001652982 0.0002091627 5.864159e-05
 [372,] 0.0001639484 0.0002070225 5.696067e-05
 [373,] 0.0001639484 0.0002069346 5.690208e-05
 [374,] 0.0001639484 0.0002069637 5.692158e-05
 [375,] 0.0001635411 0.0002069637 5.674248e-05
 [376,] 0.0001925067 0.0002091964 7.116380e-05
 [377,] 0.0001740363 0.0002082066 6.209016e-05
 [378,] 0.0001616167 0.0002076936 5.629706e-05
 [379,] 0.0001917620 0.0002091199 7.075293e-05
 [380,] 0.0001917620 0.0002091591 7.079140e-05
 [381,] 0.0001940248 0.0002092358 7.188758e-05
 [382,] 0.0001932609 0.0002090746 7.138151e-05
 [383,] 0.0001932609 0.0002090144 7.129638e-05
 [384,] 0.0001785798 0.0002073453 6.335289e-05
 [385,] 0.0001940248 0.0002089764 7.159867e-05
 [386,] 0.0001887146 0.0002089635 6.985107e-05
 [387,] 0.0001940248 0.0002089764 7.159867e-05
 [388,] 0.0001634525 0.0002076611 5.703063e-05
 [389,] 0.0001798381 0.0002086653 6.503931e-05
 [390,] 0.0001792206 0.0002094425 6.514680e-05
 [391,] 0.0001658388 0.0002084271 5.836077e-05
 [392,] 0.0002024603 0.0002091779 7.600701e-05
 [393,] 0.0002024603 0.0002090642 7.587257e-05
 [394,] 0.0001792364 0.0002091095 6.483444e-05
 [395,] 0.0001691314 0.0002067146 5.883391e-05
 [396,] 0.0001671083 0.0002051194 5.613549e-05
 [397,] 0.0001886541 0.0002071240 6.729382e-05
 [398,] 0.0001691314 0.0002064140 5.857431e-05
 [399,] 0.0002170916 0.0002073478 7.189702e-05
 [400,] 0.0001733392 0.0002071264 6.155095e-05
 [401,] 0.0001967534 0.0002078336 7.194632e-05
 [402,] 0.0001893933 0.0002067833 6.714736e-05
 [403,] 0.0002799239 0.0002074982 9.579056e-05
 [404,] 0.0001751520 0.0002050498 5.805193e-05
 [405,] 0.0001688150 0.0002053452 5.715203e-05
 [406,] 0.0001716787 0.0002051643 5.634510e-05
 [407,] 0.0002013552 0.0002052058 6.676163e-05
 [408,] 0.0002064164 0.0002051561 6.847025e-05
 [409,] 0.0002963250 0.0002082465 1.067681e-04
 [410,] 0.0001578953 0.0002117742 5.093735e-05
 [411,] 0.0009707940 0.0002126305 4.617002e-04
 [412,] 0.0001462196 0.0002099606 4.855755e-05
 [413,] 0.0005015115 0.0002099136 2.115179e-04
 [414,] 0.0001737158 0.0002075629 5.828818e-05
 [415,] 0.0001974273 0.0002067511 6.590950e-05
 [416,] 0.0004915349 0.0002099655 2.073590e-04
 [417,] 0.0002283531 0.0002065938 7.592344e-05
 [418,] 0.0002146534 0.0002081139 8.017162e-05
 [419,] 0.0002096928 0.0002095883 8.009949e-05
 [420,] 0.0001704809 0.0002123969 6.236450e-05
 [421,] 0.0002059765 0.0002091580 7.800371e-05
 [422,] 0.0002133021 0.0002079564 7.942010e-05
 [423,] 0.0005257871 0.0002068376 1.807878e-04
 [424,] 0.0002244862 0.0002065934 7.487938e-05
 [425,] 0.0001902313 0.0002059750 6.309291e-05
 [426,] 0.0003303700 0.0002072106 1.263720e-04
 [427,] 0.0001683614 0.0002065047 5.364909e-05
 [428,] 0.0003064904 0.0002083927 1.200648e-04
 [429,] 0.0003264399 0.0002072789 1.250923e-04
 [430,] 0.0005649749 0.0002100969 2.418923e-04
 [431,] 0.0001895299 0.0002059625 6.287826e-05
 [432,] 0.0003086906 0.0002083361 1.206863e-04
 [433,] 0.0003393735 0.0002072014 1.301459e-04
 [434,] 0.0001677334 0.0002063830 5.355531e-05
 [435,] 0.0001685501 0.0002063596 5.376189e-05
 [436,] 0.0002012919 0.0002065889 6.845064e-05
 [437,] 0.0002018278 0.0002067843 6.707513e-05
 [438,] 0.0001487610 0.0002085040 4.809743e-05
 [439,] 0.0002015075 0.0002067886 6.709167e-05
 [440,] 0.0002881032 0.0002093112 1.143640e-04
 [441,] 0.0003127530 0.0002076892 1.206842e-04
 [442,] 0.0002913138 0.0002090484 1.151841e-04
 [443,] 0.0003127530 0.0002074788 1.200657e-04
 [444,] 0.0003127530 0.0002074387 1.199463e-04
 [445,] 0.0001867507 0.0002075759 6.299846e-05
 [446,] 0.0001455473 0.0002062667 4.802478e-05
 [447,] 0.0002824153 0.0002086929 1.105236e-04
 [448,] 0.0002815257 0.0002089169 1.104903e-04
 [449,] 0.0001867715 0.0002069915 6.374213e-05
 [450,] 0.0002815257 0.0002088642 1.103751e-04
 [451,] 0.0002796418 0.0002089468 1.098749e-04
 [452,] 0.0003468319 0.0002068219 1.317981e-04
 [453,] 0.0005406156 0.0002106586 2.336721e-04
 [454,] 0.0001827164 0.0002061324 5.749771e-05
 [455,] 0.0001479722 0.0002060737 4.834243e-05
 [456,] 0.0001981187 0.0002076012 6.716471e-05
 [457,] 0.0003102433 0.0002068369 1.169613e-04
 [458,] 0.0001818459 0.0002062449 5.717827e-05
 [459,] 0.0002872588 0.0002063279 1.062080e-04
 [460,] 0.0001656410 0.0002076910 5.557527e-05
 [461,] 0.0003043427 0.0002068608 1.149660e-04
 [462,] 0.0002908450 0.0002071350 1.102601e-04
 [463,] 0.0001469711 0.0002052488 4.814538e-05
 [464,] 0.0001488402 0.0002053561 4.856074e-05
 [465,] 0.0001486370 0.0002056164 4.848320e-05
 [466,] 0.0002625503 0.0002073001 9.906781e-05
 [467,] 0.0001486834 0.0002054028 4.852345e-05
 [468,] 0.0001483774 0.0002053533 4.847542e-05
 [469,] 0.0001784875 0.0002076093 6.021666e-05
 [470,] 0.0001516778 0.0002051062 4.938839e-05
 [471,] 0.0003203000 0.0002093447 1.282815e-04
 [472,] 0.0001516778 0.0002051712 4.936987e-05
 [473,] 0.0003847055 0.0002100364 1.591586e-04
 [474,] 0.0002473218 0.0002075634 9.333110e-05
 [475,] 0.0003178326 0.0002097588 1.283268e-04
 [476,] 0.0001544642 0.0002061305 4.970507e-05
 [477,] 0.0007472036 0.0002084982 2.928455e-04
 [478,] 0.0001990046 0.0002055408 6.284443e-05
 [479,] 0.0002238967 0.0002074708 8.336014e-05
 [480,] 0.0001530366 0.0002055234 4.955542e-05
 [481,] 0.0001763849 0.0002076290 5.957847e-05
 [482,] 0.0001502855 0.0002055496 4.889803e-05
 [483,] 0.0001502855 0.0002055496 4.889803e-05
 [484,] 0.0006836176 0.0002082443 2.636845e-04
 [485,] 0.0001481939 0.0002055234 4.854945e-05
 [486,] 0.0001739081 0.0002077021 5.877471e-05
 [487,] 0.0003218458 0.0002100279 1.307961e-04
 [488,] 0.0001485738 0.0002053196 4.875720e-05
 [489,] 0.0001508580 0.0002055406 4.910212e-05
 [490,] 0.0001543242 0.0002056205 4.981276e-05
 [491,] 0.0003254794 0.0002096607 1.314775e-04
 [492,] 0.0002163671 0.0002058124 6.713631e-05
 [493,] 0.0001533322 0.0002057026 4.957218e-05
 [494,] 0.0004612411 0.0002072425 1.621992e-04
 [495,] 0.0004220943 0.0002072861 1.488000e-04
 [496,] 0.0001515677 0.0002054349 4.926479e-05
 [497,] 0.0004249384 0.0002072604 1.493985e-04
 [498,] 0.0002781278 0.0002069304 8.034294e-05
 [499,] 0.0002153790 0.0002070390 7.929367e-05
 [500,] 0.0002081433 0.0002060789 6.896523e-05
 [501,] 0.0001521169 0.0002052064 4.945778e-05
 [502,] 0.0001529484 0.0002057244 4.950066e-05
 [503,] 0.0001535430 0.0002056678 4.964347e-05
 [504,] 0.0002241626 0.0002076464 8.370195e-05
 [505,] 0.0001516445 0.0002054863 4.928368e-05
 [506,] 0.0002166765 0.0002072034 8.001865e-05
 [507,] 0.0001535572 0.0002060348 4.955395e-05
 [508,] 0.0001519139 0.0002056354 4.930585e-05
 [509,] 0.0001532903 0.0002059497 4.951840e-05
 [510,] 0.0002165076 0.0002076822 8.062897e-05
 [511,] 0.0002062141 0.0002074209 7.599076e-05
 [512,] 0.0002071359 0.0002071988 7.596297e-05
 [513,] 0.0002313475 0.0002073250 7.608382e-05
 [514,] 0.0002374490 0.0002073831 7.787407e-05
 [515,] 0.0018650865 0.0002125803 4.007786e-04
 [516,] 0.0002784692 0.0002071444 8.889927e-05
 [517,] 0.0001861667 0.0002055227 6.489145e-05
 [518,] 0.0001990141 0.0002064199 6.075226e-05
 [519,] 0.0001971255 0.0002055671 6.121731e-05
 [520,] 0.0001971255 0.0002043630 6.471629e-05
 [521,] 0.0001957563 0.0002055772 6.076120e-05
 [522,] 0.0001957563 0.0002056006 6.072965e-05
 [523,] 0.0001968193 0.0002058374 6.411915e-05
 [524,] 0.0001944098 0.0002056006 6.035516e-05
 [525,] 0.0001944098 0.0002056006 6.035516e-05
 [526,] 0.0001917837 0.0002056395 5.952079e-05
 [527,] 0.0001903766 0.0002062562 5.846914e-05
 [528,] 0.0001789608 0.0002044075 5.929436e-05
 [529,] 0.0002475438 0.0002069297 8.093874e-05
 [530,] 0.0001862755 0.0002056311 5.795688e-05
 [531,] 0.0001831738 0.0002044341 5.956952e-05
 [532,] 0.0001791341 0.0002043844 5.949251e-05
 [533,] 0.0001822282 0.0002044287 5.930260e-05
 [534,] 0.0002365365 0.0002065144 8.172915e-05
 [535,] 0.0001564991 0.0002052986 5.190075e-05
 [536,] 0.0002336649 0.0002065406 8.084596e-05
 [537,] 0.0002197842 0.0002046989 7.543612e-05
 [538,] 0.0001373746 0.0002055443 4.496556e-05
 [539,] 0.0001375921 0.0002055183 4.500867e-05
 [540,] 0.0001353037 0.0002054272 4.495078e-05
 [541,] 0.0001376546 0.0002042498 4.551472e-05
 [542,] 0.0001384680 0.0002056762 4.514547e-05
 [543,] 0.0001976544 0.0002058133 6.419972e-05
 [544,] 0.0001467574 0.0002042588 4.861590e-05
 [545,] 0.0001593410 0.0002057532 5.200136e-05
 [546,] 0.0001352801 0.0002042125 4.476321e-05
 [547,] 0.0001387365 0.0002042524 4.575533e-05
 [548,] 0.0001457531 0.0002042474 4.817094e-05
 [549,] 0.0001353550 0.0002065109 4.485569e-05
 [550,] 0.0001974531 0.0002055243 6.511037e-05
 [551,] 0.0001390162 0.0002047576 4.552393e-05
 [552,] 0.0001390162 0.0002059059 4.520820e-05
 [553,] 0.0001353001 0.0002047003 4.478056e-05
 [554,] 0.0001989498 0.0002055085 6.551685e-05
 [555,] 0.0001390162 0.0002047576 4.552393e-05
 [556,] 0.0002101609 0.0002063663 6.884094e-05
 [557,] 0.0001530041 0.0002055135 5.040909e-05
 [558,] 0.0001436649 0.0002075570 4.623205e-05
 [559,] 0.0002072514 0.0002063630 6.794447e-05
 [560,] 0.0003190670 0.0002055548 1.065222e-04
 [561,] 0.0002564826 0.0002058741 7.884956e-05
 [562,] 0.0001705230 0.0002054932 5.621192e-05
 [563,] 0.0001819073 0.0002048885 6.133474e-05
 [564,] 0.0001774636 0.0002080145 5.724528e-05
 [565,] 0.0001449084 0.0002055125 4.833128e-05
 [566,] 0.0001477808 0.0002042956 4.925317e-05
 [567,] 0.0001484014 0.0002042155 4.929410e-05
 [568,] 0.0001484014 0.0002042304 4.933405e-05
 [569,] 0.0002653054 0.0002058288 8.160054e-05
 [570,] 0.0001476041 0.0002042526 4.854428e-05
 [571,] 0.0001532692 0.0002043595 5.014030e-05
 [572,] 0.0003221653 0.0002067275 1.083103e-04
 [573,] 0.0001396067 0.0002049854 4.561132e-05
 [574,] 0.0001949545 0.0002069022 6.303922e-05
 [575,] 0.0002525793 0.0002055559 8.057501e-05
 [576,] 0.0001956427 0.0002055782 6.505440e-05
 [577,] 0.0001543042 0.0002043286 5.065798e-05
 [578,] 0.0001544735 0.0002043330 5.069576e-05
 [579,] 0.0001913418 0.0002072155 6.381362e-05
 [580,] 0.0001660049 0.0002087524 5.632952e-05
 [581,] 0.0001489354 0.0002049140 4.829832e-05
 [582,] 0.0002689909 0.0002060778 9.375280e-05
 [583,] 0.0002320039 0.0002050619 7.854935e-05
 [584,] 0.0002689909 0.0002061565 9.415374e-05
 [585,] 0.0001465006 0.0002051707 4.754020e-05
 [586,] 0.0001483207 0.0002052879 4.798077e-05
 [587,] 0.0002412529 0.0002055996 7.663484e-05
 [588,] 0.0001491569 0.0002047394 4.852789e-05
 [589,] 0.0001497483 0.0002067168 4.750464e-05
 [590,] 0.0001491569 0.0002070329 4.726430e-05
 [591,] 0.0001497483 0.0002072888 4.732716e-05
 [592,] 0.0001472789 0.0002074803 4.671358e-05
 [593,] 0.0001451697 0.0002052824 4.692509e-05
 [594,] 0.0002200661 0.0002060644 7.191420e-05
 [595,] 0.0001445450 0.0002050634 4.696334e-05
 [596,] 0.0001455031 0.0002077171 4.627326e-05
 [597,] 0.0001744532 0.0002058126 5.978328e-05
 [598,] 0.0001460018 0.0002077567 4.637165e-05
 [599,] 0.0001460018 0.0002077567 4.637165e-05
 [600,] 0.0001419727 0.0002077567 4.554856e-05
 [601,] 0.0001412156 0.0002050634 4.606805e-05
 [602,] 0.0001423696 0.0002077965 4.561904e-05
 [603,] 0.0001436384 0.0002075186 4.591982e-05
 [604,] 0.0001697372 0.0002059346 5.826022e-05
 [605,] 0.0001445450 0.0002073632 4.614107e-05
 [606,] 0.0001432042 0.0002075186 4.583051e-05
 [607,] 0.0001405410 0.0002075186 4.531379e-05
 [608,] 0.0001706284 0.0002059206 5.853309e-05
 [609,] 0.0001372114 0.0002074867 4.506083e-05
 [610,] 0.0001377081 0.0002071911 4.509027e-05
 [611,] 0.0001382897 0.0002071564 4.514943e-05
 [612,] 0.0002047602 0.0002065444 6.209467e-05
 [613,] 0.0001936694 0.0002055522 6.328205e-05
 [614,] 0.0001381264 0.0002073615 4.573229e-05
 [615,] 0.0002711422 0.0002065038 8.842545e-05
 [616,] 0.0001384462 0.0002073971 4.566267e-05
 [617,] 0.0005229843 0.0002083620 1.388634e-04
 [618,] 0.0007974476 0.0002058733 2.831870e-04
 [619,] 0.0001659608 0.0002065626 5.278131e-05
 [620,] 0.0003187612 0.0002068963 1.182807e-04
 [621,] 0.0002347275 0.0002073134 6.923390e-05
 [622,] 0.0001411635 0.0002133390 4.978271e-05
 [623,] 0.0001715523 0.0002073625 5.693475e-05
 [624,] 0.0001663950 0.0002062064 5.581918e-05
 [625,] 0.0002256224 0.0002079925 7.150256e-05
 [626,] 0.0001769360 0.0002062462 6.007506e-05
 [627,] 0.0002053686 0.0002079581 6.381974e-05
 [628,] 0.0002087162 0.0002080334 6.462571e-05
 [629,] 0.0001953555 0.0002070930 6.505401e-05
 [630,] 0.0001463322 0.0002099883 4.687022e-05
 [631,] 0.0001435101 0.0002098821 4.646222e-05
 [632,] 0.0001506815 0.0002093878 4.805504e-05
 [633,] 0.0003883125 0.0002095493 1.056218e-04
 [634,] 0.0004649910 0.0002115254 1.190460e-04
 [635,] 0.0003806755 0.0002092772 1.043990e-04
 [636,] 0.0001433320 0.0002097541 4.645689e-05
 [637,] 0.0001862676 0.0002049923 6.142355e-05
 [638,] 0.0001431888 0.0002053430 4.839361e-05
 [639,] 0.0001431888 0.0002053438 4.839416e-05
 [640,] 0.0001431888 0.0002052587 4.833442e-05
 [641,] 0.0001425071 0.0002061407 4.860320e-05
 [642,] 0.0001425061 0.0002092815 4.639301e-05
 [643,] 0.0001969347 0.0002076724 6.182055e-05
 [644,] 0.0001773096 0.0002065080 6.056733e-05
 [645,] 0.0001929777 0.0002103308 7.162801e-05
 [646,] 0.0002320294 0.0002078028 6.797804e-05
 [647,] 0.0002818189 0.0002083644 7.971845e-05
 [648,] 0.0002350249 0.0002077673 6.878155e-05
 [649,] 0.0002002547 0.0002070317 6.360019e-05
 [650,] 0.0002475024 0.0002075206 7.227874e-05
 [651,] 0.0002461062 0.0002066723 7.338798e-05
 [652,] 0.0002449321 0.0002073825 7.179554e-05
 [653,] 0.0001762549 0.0002074853 5.889478e-05
 [654,] 0.0001862828 0.0002050012 6.144991e-05
 [655,] 0.0001862715 0.0002050877 6.145734e-05
 [656,] 0.0001862879 0.0002050196 6.146143e-05
 [657,] 0.0003476057 0.0002060699 1.064388e-04
 [658,] 0.0002075500 0.0002073714 6.503051e-05
 [659,] 0.0002385680 0.0002060652 7.202490e-05
 [660,] 0.0002092340 0.0002065337 6.640365e-05
 [661,] 0.0002345010 0.0002060570 7.092538e-05
 [662,] 0.0002092340 0.0002072804 6.563763e-05
 [663,] 0.0005234069 0.0002096285 1.388086e-04
 [664,] 0.0002075500 0.0002072940 6.512752e-05
 [665,] 0.0003211230 0.0002060605 9.869057e-05
 [666,] 0.0002068250 0.0002068410 6.823978e-05
 [667,] 0.0002083871 0.0002073033 6.534564e-05
 [668,] 0.0002012697 0.0002073033 6.337382e-05
 [669,] 0.0002083871 0.0002065169 6.619566e-05
 [670,] 0.0002083871 0.0002065413 6.614184e-05
 [671,] 0.0002092340 0.0002073323 6.553573e-05
 [672,] 0.0001885261 0.0002068474 6.442825e-05
 [673,] 0.0001864451 0.0002050853 6.132705e-05
 [674,] 0.0001750671 0.0002075061 5.641455e-05
 [675,] 0.0001863967 0.0002051064 6.132336e-05
 [676,] 0.0002067226 0.0002072581 6.495275e-05
 [677,] 0.0002043769 0.0002064526 6.517367e-05
 [678,] 0.0001863518 0.0002050494 6.132354e-05
 [679,] 0.0003155053 0.0002077824 8.871627e-05
 [680,] 0.0001996917 0.0002069317 6.888079e-05
 [681,] 0.0002067226 0.0002064238 6.592578e-05
 [682,] 0.0002083871 0.0002072105 6.549297e-05
 [683,] 0.0002092340 0.0002064312 6.664287e-05
 [684,] 0.0002135277 0.0002064164 6.793934e-05
 [685,] 0.0002083871 0.0002072122 6.549012e-05
 [686,] 0.0001576814 0.0002110065 5.559658e-05
 [687,] 0.0002370734 0.0002083890 6.838344e-05
 [688,] 0.0002092340 0.0002064164 6.667965e-05
 [689,] 0.0002150087 0.0002064164 6.837411e-05
 [690,] 0.0002092340 0.0002064164 6.667965e-05
 [691,] 0.0002083871 0.0002064019 6.646779e-05
 [692,] 0.0002083871 0.0002064019 6.646779e-05
 [693,] 0.0002838512 0.0002061955 8.726781e-05
 [694,] 0.0002075500 0.0002063798 6.627794e-05
 [695,] 0.0002067226 0.0002063798 6.603440e-05
 [696,] 0.0001974176 0.0002068057 5.994441e-05
 [697,] 0.0002083871 0.0002063727 6.654267e-05
 [698,] 0.0002075500 0.0002071406 6.537399e-05
 [699,] 0.0002075500 0.0002063589 6.633222e-05
 [700,] 0.0002083871 0.0002063589 6.657931e-05
 [701,] 0.0002075500 0.0002071320 6.538842e-05
 [702,] 0.0002067226 0.0002071066 6.519846e-05
 [703,] 0.0001968712 0.0002069567 6.786738e-05
 [704,] 0.0001968712 0.0002069910 6.792965e-05
 [705,] 0.0001864204 0.0002050561 6.132730e-05
 [706,] 0.0001605259 0.0002107342 5.701757e-05
 [707,] 0.0002576316 0.0002066506 7.609246e-05
 [708,] 0.0001619915 0.0002097553 5.026774e-05
 [709,] 0.0002576316 0.0002066208 7.614283e-05
 [710,] 0.0002067226 0.0002071299 6.518087e-05
 [711,] 0.0002075500 0.0002072002 6.529669e-05
 [712,] 0.0005398489 0.0002056856 1.598319e-04
 [713,] 0.0002083871 0.0002070057 6.587354e-05
 [714,] 0.0001639861 0.0002094280 5.084249e-05
 [715,] 0.0001639861 0.0002094823 5.081263e-05
 [716,] 0.0002135277 0.0002070461 6.726006e-05
 [717,] 0.0002163442 0.0002069727 6.821467e-05
 [718,] 0.0002182333 0.0002069575 6.878993e-05
 [719,] 0.0002172834 0.0002066593 6.923286e-05
 [720,] 0.0002519942 0.0002060196 7.865468e-05
 [721,] 0.0001851862 0.0002071877 6.358189e-05
 [722,] 0.0002528411 0.0002075131 7.361348e-05
 [723,] 0.0004359124 0.0002044160 1.336512e-04
 [724,] 0.0001840793 0.0002071970 6.313708e-05
 [725,] 0.0001838105 0.0002071038 6.291642e-05
 [726,] 0.0002953560 0.0002044170 9.205529e-05
 [727,] 0.0003310747 0.0002059882 9.915281e-05
 [728,] 0.0001390173 0.0002098486 4.574769e-05
 [729,] 0.0001913361 0.0002065942 6.321498e-05
 [730,] 0.0001395349 0.0002096374 4.575003e-05
 [731,] 0.0001384075 0.0002097820 4.686632e-05
 [732,] 0.0001386193 0.0002096612 4.702491e-05
 [733,] 0.0002084430 0.0002070769 6.580447e-05
 [734,] 0.0001382351 0.0002098117 4.670497e-05
 [735,] 0.0002084430 0.0002069864 6.597442e-05
 [736,] 0.0002076882 0.0002070091 6.571523e-05
 [737,] 0.0001929212 0.0002066084 6.364392e-05
 [738,] 0.0001655440 0.0002071431 5.150203e-05
 [739,] 0.0001932965 0.0002070212 6.649896e-05
 [740,] 0.0002084430 0.0002070249 6.592430e-05
 [741,] 0.0002055261 0.0002071120 7.142367e-05
 [742,] 0.0002068463 0.0002069300 6.792139e-05
 [743,] 0.0001508570 0.0002061688 5.199221e-05
 [744,] 0.0001384335 0.0002067609 4.531935e-05
 [745,] 0.0002215829 0.0002062405 6.941187e-05
 [746,] 0.0001756937 0.0002067471 5.436828e-05
 [747,] 0.0002593579 0.0002044611 8.159647e-05
 [748,] 0.0001757542 0.0002099931 6.360771e-05
 [749,] 0.0002823092 0.0002061689 1.009075e-04
 [750,] 0.0001947518 0.0002070406 6.404999e-05
 [751,] 0.0001873767 0.0002050678 6.203799e-05
 [752,] 0.0001652414 0.0002059524 5.509550e-05
 [753,] 0.0001972811 0.0002069924 6.501764e-05
 [754,] 0.0001371085 0.0002064659 4.548972e-05
 [755,] 0.0001872514 0.0002051578 6.205037e-05
 [756,] 0.0001871433 0.0002051763 6.200944e-05
 [757,] 0.0001578652 0.0002058773 5.236123e-05
 [758,] 0.0002576952 0.0002057977 8.964210e-05
 [759,] 0.0001726092 0.0002071236 5.720907e-05
 [760,] 0.0001867889 0.0002085629 5.715254e-05
 [761,] 0.0004634527 0.0002099953 1.204444e-04
 [762,] 0.0005316716 0.0002075710 1.644165e-04
 [763,] 0.0001595345 0.0002089867 5.134505e-05
 [764,] 0.0001371027 0.0002189728 4.704615e-05
 [765,] 0.0002379275 0.0002064032 7.885029e-05
 [766,] 0.0001495855 0.0002052175 5.028675e-05
 [767,] 0.0001528246 0.0002122569 4.924636e-05
 [768,] 0.0001660329 0.0002072088 5.492480e-05
 [769,] 0.0001968203 0.0002073803 6.513056e-05
 [770,] 0.0001728978 0.0002072130 5.702383e-05
 [771,] 0.0001371269 0.0002061532 4.561641e-05
 [772,] 0.0001933002 0.0002069068 6.413542e-05
 [773,] 0.0001999284 0.0002134931 7.718497e-05
 [774,] 0.0001381194 0.0002061771 4.615388e-05
 [775,] 0.0001381194 0.0002061864 4.615714e-05
 [776,] 0.0001370181 0.0002062051 4.577188e-05
 [777,] 0.0001581520 0.0002061162 5.409799e-05
 [778,] 0.0001491850 0.0002077513 4.895772e-05
 [779,] 0.0001698552 0.0002074663 5.559127e-05
 [780,] 0.0001394471 0.0002060301 4.665273e-05
 [781,] 0.0001648834 0.0002064394 5.477176e-05
 [782,] 0.0001507400 0.0002062688 5.018962e-05
 [783,] 0.0001457474 0.0002058062 4.915400e-05
 [784,] 0.0001600802 0.0002061261 5.325391e-05
 [785,] 0.0001601120 0.0002061598 5.329377e-05
 [786,] 0.0001607415 0.0002061715 5.387016e-05
 [787,] 0.0001608544 0.0002062052 5.394415e-05
 [788,] 0.0002026367 0.0002071109 6.736007e-05
 [789,] 0.0001583358 0.0002065567 5.263215e-05
 [790,] 0.0001600199 0.0002063595 5.322662e-05
 [791,] 0.0001600977 0.0002062900 5.331102e-05
 [792,] 0.0001593770 0.0002064151 5.345389e-05
 [793,] 0.0001602153 0.0002063595 5.343792e-05
 [794,] 0.0001603721 0.0002063255 5.355204e-05
 [795,] 0.0001487083 0.0002063009 4.935275e-05
 [796,] 0.0002482013 0.0002072084 7.999723e-05
 [797,] 0.0001475542 0.0002058644 4.890738e-05
 [798,] 0.0001603160 0.0002069020 5.366102e-05
 [799,] 0.0001586247 0.0002071389 5.313231e-05
 [800,] 0.0001605506 0.0002069567 5.386464e-05
 [801,] 0.0001624327 0.0002063207 5.424616e-05
 [802,] 0.0001607783 0.0002070911 5.406696e-05
 [803,] 0.0001562642 0.0002062914 5.178760e-05
 [804,] 0.0002040878 0.0002069765 6.755740e-05
 [805,] 0.0001492299 0.0002053022 5.076157e-05
 [806,] 0.0001556531 0.0002062866 5.164072e-05
 [807,] 0.0001534796 0.0002051646 5.226705e-05
 [808,] 0.0002041868 0.0002069888 6.754964e-05
 [809,] 0.0001579546 0.0002062810 5.233282e-05
 [810,] 0.0002040509 0.0002070328 6.753801e-05
 [811,] 0.0002353290 0.0002091677 8.894473e-05
 [812,] 0.0001624909 0.0002059008 5.460224e-05
 [813,] 0.0001617461 0.0002060839 5.436303e-05
 [814,] 0.0001620360 0.0002059300 5.441091e-05
 [815,] 0.0001616006 0.0002057012 5.407247e-05
 [816,] 0.0001605274 0.0002057960 5.361497e-05
 [817,] 0.0001625428 0.0002058537 5.463237e-05
 [818,] 0.0001612492 0.0002059426 5.406027e-05
 [819,] 0.0001520943 0.0002063305 5.027003e-05
 [820,] 0.0001530270 0.0002097359 5.424295e-05
 [821,] 0.0001513375 0.0002063227 5.005256e-05
 [822,] 0.0001504806 0.0002063165 4.980308e-05
 [823,] 0.0001445214 0.0002044998 4.818779e-05
 [824,] 0.0001631400 0.0002054369 5.462470e-05
 [825,] 0.0002036682 0.0002074005 6.747661e-05
 [826,] 0.0001637352 0.0002051359 5.457225e-05
 [827,] 0.0001616559 0.0002054015 5.397405e-05
 [828,] 0.0001425663 0.0002044513 4.742537e-05
 [829,] 0.0001621260 0.0002054878 5.423389e-05
 [830,] 0.0001635639 0.0002054743 5.482909e-05
 [831,] 0.0001611824 0.0002054138 5.377393e-05
 [832,] 0.0001432493 0.0002043875 4.761348e-05
 [833,] 0.0002035894 0.0002073253 6.745430e-05
 [834,] 0.0001616827 0.0002053575 5.395620e-05
 [835,] 0.0001621260 0.0002053830 5.417713e-05
 [836,] 0.0001628052 0.0002053955 5.447119e-05
 [837,] 0.0002009283 0.0002088678 6.745141e-05
 [838,] 0.0001621260 0.0002053713 5.416888e-05
 [839,] 0.0001621260 0.0002053597 5.416065e-05
 [840,] 0.0002010748 0.0002088483 6.762409e-05
 [841,] 0.0001630363 0.0002052422 5.447352e-05
 [842,] 0.0001493209 0.0002063772 4.942011e-05
 [843,] 0.0001469096 0.0002085988 4.844683e-05
 [844,] 0.0001631795 0.0002051457 5.445528e-05
 [845,] 0.0001625623 0.0002051903 5.422355e-05
 [846,] 0.0001610803 0.0002051601 5.357885e-05
 [847,] 0.0001609476 0.0002051687 5.352955e-05
 [848,] 0.0001630285 0.0002051464 5.439791e-05
 [849,] 0.0001630285 0.0002051553 5.440734e-05
 [850,] 0.0001463368 0.0002085979 4.849652e-05
 [851,] 0.0001807828 0.0002064478 6.380639e-05
 [852,] 0.0002099735 0.0002082246 7.661720e-05
 [853,] 0.0001614157 0.0002052211 5.384349e-05
 [854,] 0.0002112828 0.0002085620 7.769796e-05
 [855,] 0.0001496276 0.0002064603 4.939740e-05
 [856,] 0.0002096799 0.0002084532 7.686217e-05
 [857,] 0.0001807259 0.0002065060 6.389264e-05
 [858,] 0.0001723461 0.0002049685 5.684187e-05
 [859,] 0.0001632721 0.0002050891 5.445535e-05
 [860,] 0.0001482284 0.0002065107 4.900758e-05
 [861,] 0.0001482284 0.0002065674 4.898903e-05
 [862,] 0.0001616832 0.0002050706 5.382434e-05
 [863,] 0.0001616832 0.0002050706 5.382434e-05
 [864,] 0.0001480826 0.0002065725 4.895346e-05
 [865,] 0.0001479443 0.0002065933 4.891253e-05
 [866,] 0.0001608323 0.0002051383 5.355713e-05
 [867,] 0.0001375048 0.0002049348 4.518180e-05
 [868,] 0.0001604429 0.0002053068 5.350531e-05
 [869,] 0.0001592320 0.0002053914 5.291901e-05
 [870,] 0.0001598324 0.0002054293 5.327065e-05
 [871,] 0.0001369208 0.0002048320 4.509461e-05
 [872,] 0.0001921091 0.0002075179 6.973395e-05
 [873,] 0.0001611625 0.0002054151 5.389164e-05
 [874,] 0.0001606207 0.0002053600 5.361565e-05
 [875,] 0.0001611625 0.0002054293 5.389995e-05
 [876,] 0.0002034855 0.0002074894 6.737747e-05
 [877,] 0.0001677112 0.0002052121 5.642557e-05
 [878,] 0.0001608752 0.0002054162 5.376283e-05
 [879,] 0.0001487115 0.0002070698 4.897325e-05
 [880,] 0.0001603719 0.0002053621 5.350189e-05
 [881,] 0.0001596039 0.0002053224 5.310795e-05
 [882,] 0.0001602018 0.0002052606 5.343670e-05
 [883,] 0.0001594485 0.0002052973 5.301566e-05
 [884,] 0.0001604841 0.0002052478 5.355162e-05
 [885,] 0.0001607390 0.0002053749 5.367787e-05
 [886,] 0.0001610164 0.0002053625 5.379543e-05
 [887,] 0.0001869913 0.0002067326 6.663909e-05
 [888,] 0.0001865468 0.0002069224 6.671074e-05
 [889,] 0.0001476206 0.0002069901 4.878305e-05
 [890,] 0.0001604366 0.0002051990 5.344127e-05
 [891,] 0.0001618873 0.0002064693 5.419103e-05
 [892,] 0.0001480028 0.0002071605 4.882598e-05
 [893,] 0.0001631897 0.0002063819 5.583366e-05
 [894,] 0.0002030151 0.0002071987 6.735225e-05
 [895,] 0.0002031278 0.0002074929 6.743399e-05
 [896,] 0.0001628049 0.0002052009 5.449132e-05
 [897,] 0.0004971822 0.0002088980 1.995549e-04
 [898,] 0.0001636766 0.0002051042 5.471205e-05
 [899,] 0.0001632422 0.0002051329 5.460048e-05
 [900,] 0.0001634688 0.0002051891 5.474393e-05
 [901,] 0.0001945278 0.0002077021 6.486832e-05
 [902,] 0.0002035236 0.0002075446 6.790341e-05
 [903,] 0.0001654508 0.0002052500 5.558128e-05
 [904,] 0.0001940432 0.0002074768 6.909658e-05
 [905,] 0.0001957049 0.0002075490 6.987030e-05
 [906,] 0.0001669095 0.0002050713 5.592291e-05
 [907,] 0.0001813306 0.0002052566 6.166368e-05
 [908,] 0.0001630209 0.0002052507 5.462147e-05
 [909,] 0.0001642012 0.0002051900 5.503221e-05
 [910,] 0.0002074968 0.0002053301 7.115687e-05
 [911,] 0.0001656158 0.0002050631 5.542846e-05
 [912,] 0.0001762406 0.0002072448 5.794918e-05
 [913,] 0.0001470860 0.0002071114 4.872642e-05
 [914,] 0.0002031877 0.0002074790 6.733448e-05
 [915,] 0.0001469727 0.0002071004 4.872947e-05
 [916,] 0.0001670659 0.0002049884 5.585728e-05
 [917,] 0.0001653427 0.0002050914 5.536125e-05
 [918,] 0.0001601563 0.0002045399 5.285040e-05
 [919,] 0.0001998804 0.0002077535 7.177180e-05
 [920,] 0.0001935867 0.0002071718 6.974773e-05
 [921,] 0.0001636612 0.0002051503 5.478138e-05
 [922,] 0.0001469245 0.0002073999 4.874890e-05
 [923,] 0.0001613319 0.0002052831 5.393574e-05
 [924,] 0.0001610337 0.0002052505 5.380355e-05
 [925,] 0.0001617138 0.0002053408 5.415399e-05
 [926,] 0.0001691140 0.0002068651 5.957636e-05
 [927,] 0.0001610337 0.0002052510 5.380389e-05
 [928,] 0.0001606880 0.0002053698 5.373012e-05
 [929,] 0.0001624570 0.0002053839 5.449711e-05
 [930,] 0.0001626642 0.0002054127 5.460506e-05
 [931,] 0.0001628938 0.0002052766 5.459212e-05
 [932,] 0.0001664299 0.0002065696 5.818962e-05
 [933,] 0.0001475899 0.0002072361 4.899302e-05
 [934,] 0.0001620012 0.0002053850 5.430656e-05
 [935,] 0.0001614648 0.0002052443 5.251900e-05
 [936,] 0.0001951160 0.0002078059 6.574351e-05
 [937,] 0.0001554999 0.0002052334 5.090450e-05
 [938,] 0.0001501039 0.0002061090 5.090430e-05
 [939,] 0.0001460756 0.0002067249 4.961099e-05
 [940,] 0.0001585320 0.0002045772 5.247033e-05
 [941,] 0.0001531756 0.0002051481 5.041160e-05
 [942,] 0.0001567626 0.0002049552 5.144623e-05
 [943,] 0.0001567626 0.0002049552 5.144623e-05
 [944,] 0.0001546116 0.0002049497 5.080714e-05
 [945,] 0.0001617071 0.0002047020 5.394331e-05
 [946,] 0.0001542824 0.0002049391 5.072552e-05
 [947,] 0.0002026008 0.0002073212 6.806580e-05
 [948,] 0.0001617071 0.0002047020 5.394331e-05
 [949,] 0.0001600913 0.0002047085 5.340207e-05
 [950,] 0.0001573522 0.0002049073 5.174089e-05
 [951,] 0.0001539614 0.0002049518 5.066089e-05
 [952,] 0.0001546116 0.0002049662 5.083205e-05
 [953,] 0.0001551078 0.0002049623 5.106391e-05
 [954,] 0.0002024371 0.0002072851 6.795550e-05
 [955,] 0.0002288797 0.0002074322 7.655646e-05
 [956,] 0.0002273255 0.0002074446 7.623924e-05
 [957,] 0.0001870020 0.0002090406 6.850956e-05
 [958,] 0.0002270222 0.0002074535 7.623033e-05
 [959,] 0.0002064662 0.0002073742 6.860900e-05
 [960,] 0.0002045522 0.0002073731 6.803205e-05
 [961,] 0.0002064892 0.0002073729 6.870518e-05
 [962,] 0.0002083472 0.0002074257 6.968339e-05
 [963,] 0.0002117104 0.0002074191 7.069358e-05
 [964,] 0.0001557095 0.0002065419 5.199646e-05
 [965,] 0.0002089599 0.0002074275 6.990086e-05
 [966,] 0.0002291963 0.0002074674 7.710737e-05
 [967,] 0.0001547125 0.0002061914 5.159780e-05
 [968,] 0.0001889119 0.0002049738 6.418917e-05
 [969,] 0.0001937345 0.0002076202 6.454555e-05
 [970,] 0.0001870250 0.0002053688 6.428746e-05
 [971,] 0.0002250921 0.0002074733 7.567398e-05
 [972,] 0.0002293468 0.0002074911 7.723967e-05
 [973,] 0.0001397418 0.0002046782 4.658174e-05
 [974,] 0.0001554909 0.0002062884 5.132742e-05
 [975,] 0.0001387059 0.0002046343 4.614890e-05
 [976,] 0.0002216959 0.0002059697 7.218675e-05
 [977,] 0.0002276527 0.0002075050 7.673798e-05
 [978,] 0.0001738561 0.0002049874 5.882471e-05
 [979,] 0.0002304677 0.0002075177 7.782959e-05
 [980,] 0.0002296698 0.0002075235 7.759340e-05
 [981,] 0.0001540842 0.0002062208 5.134484e-05
 [982,] 0.0001870781 0.0002076310 6.216798e-05
 [983,] 0.0001424129 0.0002045651 4.751249e-05
 [984,] 0.0001535601 0.0002059305 5.093468e-05
 [985,] 0.0001921113 0.0002072148 6.329497e-05
 [986,] 0.0001870128 0.0002076393 6.210706e-05
 [987,] 0.0001537198 0.0002058116 5.094527e-05
 [988,] 0.0001585408 0.0002063475 5.276649e-05
 [989,] 0.0001523089 0.0002058203 5.041843e-05
 [990,] 0.0001517719 0.0002058321 5.029665e-05
 [991,] 0.0002073126 0.0002075532 6.912913e-05
 [992,] 0.0001542270 0.0002061486 5.114019e-05
 [993,] 0.0001875134 0.0002051853 6.250407e-05
 [994,] 0.0002291963 0.0002075439 7.758314e-05
 [995,] 0.0002127558 0.0002054116 7.446407e-05
 [996,] 0.0001957951 0.0002060185 6.337818e-05
 [997,] 0.0001793292 0.0002052017 5.986098e-05
 [998,] 0.0001632047 0.0002064751 5.454528e-05
 [999,] 0.0002163685 0.0002045258 6.958458e-05
[1000,] 0.0093243502 0.0002044348 3.383021e-03
[1001,] 0.0002213069 0.0002075582 7.487490e-05
[1002,] 0.0001919223 0.0002055901 6.689117e-05
[1003,] 0.0002238048 0.0002053677 7.802525e-05
[1004,] 0.0001564295 0.0002058719 5.167730e-05
[1005,] 0.0001783709 0.0002059084 5.845815e-05
[1006,] 0.0082121459 0.0002044704 3.008441e-03
[1007,] 0.0001562923 0.0002057992 5.167652e-05
[1008,] 0.0001794755 0.0002060016 5.856895e-05
[1009,] 0.0001801370 0.0002061048 5.857318e-05
[1010,] 0.0001762746 0.0002060439 5.754886e-05
[1011,] 0.0001743005 0.0002060558 5.971520e-05
[1012,] 0.0001655555 0.0002058749 5.620955e-05
[1013,] 0.0001575928 0.0002059700 5.193090e-05
[1014,] 0.0001553639 0.0002060291 5.133431e-05
[1015,] 0.0001669180 0.0002058999 5.683691e-05
[1016,] 0.0002096374 0.0002075063 7.039606e-05
[1017,] 0.0001567968 0.0002059386 5.177713e-05
[1018,] 0.0001786053 0.0002058889 5.839629e-05
[1019,] 0.0001801507 0.0002060143 5.869646e-05
[1020,] 0.0249136296 0.0002047573 9.787007e-03
[1021,] 0.0001780656 0.0002060076 5.813909e-05
[1022,] 0.0281051444 0.0002050925 1.175778e-02
[1023,] 0.0001651912 0.0002059969 5.604768e-05
[1024,] 0.0001651211 0.0002059207 5.603851e-05
[1025,] 0.0001788021 0.0002060576 5.823341e-05
[1026,] 0.0252749974 0.0002053977 1.102639e-02
[1027,] 0.0001581120 0.0002062210 5.283614e-05
[1028,] 0.0001542516 0.0002060833 5.105090e-05
[1029,] 0.0331720420 0.0002051469 1.392501e-02
[1030,] 0.0237323864 0.0002051920 1.002205e-02
[1031,] 0.0237323864 0.0002051687 9.989077e-03
[1032,] 0.0001788021 0.0002059950 5.834684e-05
[1033,] 0.1237627926 0.0002050220 5.130714e-02
[1034,] 0.0001550242 0.0002058756 5.120361e-05
[1035,] 0.0001609335 0.0002059259 5.305276e-05
[1036,] 0.0001703804 0.0002066369 5.881401e-05
[1037,] 0.0001666408 0.0002062069 5.553533e-05
[1038,] 0.1045372069 0.0002053986 4.581142e-02
[1039,] 0.0001567557 0.0002051574 5.202021e-05
[1040,] 0.0001838567 0.0002059437 5.996183e-05
[1041,] 0.0001594746 0.0002058710 5.266721e-05
[1042,] 0.0001673566 0.0002051747 5.597978e-05
[1043,] 0.0007834026 0.0002042997 2.766268e-04
[1044,] 0.0001672612 0.0002052102 5.595588e-05
[1045,] 0.0001668575 0.0002052465 5.578256e-05
[1046,] 0.0001797599 0.0002074969 5.988431e-05
[1047,] 0.0001802803 0.0002059054 5.899127e-05
[1048,] 0.0070339708 0.0002042975 2.490873e-03
[1049,] 0.0002049913 0.0002071742 6.739513e-05
[1050,] 0.0688857941 0.0002043586 2.450369e-02
[1051,] 0.0001794842 0.0002059479 5.864048e-05
[1052,] 0.0001802526 0.0002059345 5.890464e-05
[1053,] 0.0001480920 0.0002054912 4.897409e-05
[1054,] 0.0002070253 0.0002075904 6.979156e-05
[1055,] 0.0002306343 0.0002050096 7.782194e-05
[1056,] 0.0001819700 0.0002058220 5.965450e-05
[1057,] 0.0001819364 0.0002059877 5.928338e-05
[1058,] 0.0001572200 0.0002048323 5.193378e-05
[1059,] 0.0001575848 0.0002051628 5.240691e-05
[1060,] 0.0097827330 0.0002043787 3.543944e-03
[1061,] 0.0001817382 0.0002059579 5.929398e-05
[1062,] 0.0002050216 0.0002075277 6.885036e-05
[1063,] 0.0001711090 0.0002056342 5.803908e-05
[1064,] 0.0961619885 0.0002043316 3.335579e-02
[1065,] 0.0001822364 0.0002057889 5.990704e-05
[1066,] 0.0001750597 0.0002080180 5.976430e-05
[1067,] 0.0001819196 0.0002080338 6.246175e-05
[1068,] 0.0001800881 0.0002082318 6.204334e-05
[1069,] 0.0001786851 0.0002082450 6.147767e-05
[1070,] 0.0073127351 0.0002079297 3.934852e-03
[1071,] 0.0180825618 0.0002044919 6.625487e-03
[1072,] 0.0001724404 0.0002081029 5.878974e-05
[1073,] 0.0001758016 0.0002082863 6.039282e-05
[1074,] 0.0001790461 0.0002057687 5.904440e-05
[1075,] 0.0232618575 0.0002044550 8.432236e-03
[1076,] 0.0002106362 0.0002076026 7.113220e-05
[1077,] 0.0001905024 0.0002057699 6.348566e-05
[1078,] 0.0001670534 0.0002052407 5.550295e-05
[1079,] 0.0001746790 0.0002059776 5.770249e-05
[1080,] 0.0001786727 0.0002057424 5.922644e-05
[1081,] 0.0323603445 0.0002048366 1.283829e-02
[1082,] 0.0001589591 0.0002086947 5.364776e-05
[1083,] 0.0001762060 0.0002057438 5.843722e-05
[1084,] 0.0001696626 0.0002046279 5.671210e-05
[1085,] 0.0002069139 0.0002064661 6.782429e-05
[1086,] 0.0002066780 0.0002074738 6.921109e-05
[1087,] 0.0001650678 0.0002085164 5.593519e-05
[1088,] 0.0001759144 0.0002054022 5.991907e-05
[1089,] 0.0001685794 0.0002057898 5.569374e-05
[1090,] 0.0001646571 0.0002085692 5.576736e-05
[1091,] 0.0001750364 0.0002054907 5.964112e-05
[1092,] 0.0002077530 0.0002074731 6.960085e-05
[1093,] 0.0002060162 0.0002074728 6.899002e-05
[1094,] 0.0001419286 0.0002055355 4.725272e-05
[1095,] 0.0002038985 0.0002074700 6.823516e-05
[1096,] 0.0001920006 0.0002074881 6.415609e-05
[1097,] 0.0001744262 0.0002061018 5.690722e-05
[1098,] 0.0001783699 0.0002061700 6.170612e-05
[1099,] 0.0001651068 0.0002058739 5.448854e-05
[1100,] 0.0001716742 0.0002060024 5.859159e-05
[1101,] 0.0001665958 0.0002060711 5.474697e-05
[1102,] 0.0001700026 0.0002061164 5.565476e-05
[1103,] 0.0287524224 0.0002049067 1.155940e-02
[1104,] 0.0001646204 0.0002059412 5.426042e-05
[1105,] 0.0001641526 0.0002059236 5.414695e-05
[1106,] 0.0002049294 0.0002074596 6.849660e-05
[1107,] 0.0001544937 0.0002070554 5.179975e-05
[1108,] 0.0001405023 0.0002061235 4.660381e-05
[1109,] 0.0001753136 0.0002079036 5.890760e-05
[1110,] 0.0001579209 0.0002070293 5.316425e-05
[1111,] 0.0001591121 0.0002058864 5.282875e-05
[1112,] 0.0001426622 0.0002052482 4.669643e-05
[1113,] 0.0001646596 0.0002059475 5.430911e-05
[1114,] 0.0001622067 0.0002059271 5.370555e-05
[1115,] 0.0003470278 0.0002052181 1.447960e-04
[1116,] 0.0001667885 0.0002060157 5.484149e-05
[1117,] 0.0001669743 0.0002051061 5.526728e-05
[1118,] 0.0002154002 0.0002075981 7.100933e-05
[1119,] 0.0001598285 0.0002053236 5.320020e-05
[1120,] 0.0001419262 0.0002052839 5.886680e-05
[1121,] 0.0002018392 0.0002052444 6.949450e-05
[1122,] 0.0001759302 0.0002064594 5.822148e-05
[1123,] 0.0001665974 0.0002060374 5.466964e-05
[1124,] 0.0002053190 0.0002075625 6.901078e-05
[1125,] 0.0001661910 0.0002061555 5.448138e-05
[1126,] 0.0001693637 0.0002058912 5.619897e-05
[1127,] 0.0007171831 0.0002049905 2.899480e-04
[1128,] 0.0001613837 0.0002060405 5.407495e-05
[1129,] 0.0011721197 0.0002045749 4.424725e-04
[1130,] 0.0002002010 0.0002062502 6.619103e-05
[1131,] 0.0027498018 0.0002047541 1.068197e-03
[1132,] 0.0001744711 0.0002059928 5.707595e-05
[1133,] 0.0003521819 0.0002043876 9.476541e-05
[1134,] 0.0001911114 0.0002041996 5.541544e-05
[1135,] 0.0062672101 0.0002041741 1.761229e-03
[1136,] 0.0001520617 0.0002042691 4.789183e-05
[1137,] 0.0001579702 0.0002058329 5.240851e-05
[1138,] 0.0001569569 0.0002058066 5.203430e-05
[1139,] 0.0001569761 0.0002046335 5.182982e-05
[1140,] 0.0001554930 0.0002054644 5.024911e-05
[1141,] 0.0001594837 0.0002046043 5.268558e-05
[1142,] 0.0001572241 0.0002045470 5.194974e-05
[1143,] 0.0001597936 0.0002057323 5.337092e-05
[1144,] 0.0064803905 0.0002041527 1.867153e-03
[1145,] 0.0001578307 0.0002046414 5.211375e-05
[1146,] 0.0001593973 0.0002046692 5.272308e-05
[1147,] 0.0001579798 0.0002046762 5.216379e-05
[1148,] 0.0002850969 0.0002042525 8.219643e-05
[1149,] 0.0001620928 0.0002058433 5.376444e-05
[1150,] 0.0001601486 0.0002046510 5.286272e-05
[1151,] 0.0001560824 0.0002058412 5.175152e-05
[1152,] 0.0001643892 0.0002058454 5.455620e-05
[1153,] 0.0001623201 0.0002044415 5.384600e-05
[1154,] 0.0001704329 0.0002060385 5.670250e-05
[1155,] 0.0001848582 0.0002056261 5.786482e-05
[1156,] 0.0001680168 0.0002060122 5.568495e-05
[1157,] 0.0001657555 0.0002060124 5.498236e-05
[1158,] 0.0001736837 0.0002063066 5.742081e-05
[1159,] 0.0001590622 0.0002060317 5.281456e-05
[1160,] 0.0001597218 0.0002059954 5.303937e-05
[1161,] 0.0002024625 0.0002056555 6.712052e-05
[1162,] 0.0002090045 0.0002073297 7.017834e-05
[1163,] 0.0002059476 0.0002073676 6.950629e-05
[1164,] 0.0001601093 0.0002060101 5.297670e-05
[1165,] 0.0001613897 0.0002049618 5.243014e-05
[1166,] 0.0003215170 0.0002047359 1.125773e-04
[1167,] 0.0001589292 0.0002048342 5.198553e-05
[1168,] 0.0001592249 0.0002060180 5.275222e-05
[1169,] 0.0002089076 0.0002056566 6.929265e-05
[1170,] 0.0001504488 0.0002049782 4.966937e-05
[1171,] 0.0001599067 0.0002060352 5.295684e-05
[1172,] 0.0001590772 0.0002060050 5.271747e-05
[1173,] 0.0001589482 0.0002059872 5.270197e-05
[1174,] 0.0001590606 0.0002059893 5.282586e-05
[1175,] 0.0002023745 0.0002073609 6.827690e-05
[1176,] 0.0002270004 0.0002043780 7.701547e-05
[1177,] 0.0001590183 0.0002060129 5.278451e-05
[1178,] 0.0002246174 0.0002073419 7.571186e-05
[1179,] 0.0001595311 0.0002059890 5.289398e-05
[1180,] 0.0002196134 0.0002073419 7.400250e-05
[1181,] 0.0003141488 0.0002056648 1.044209e-04
[1182,] 0.0002566113 0.0002073964 8.718506e-05
[1183,] 0.0002334123 0.0002073751 7.898924e-05
[1184,] 0.0001589009 0.0002060358 5.272215e-05
[1185,] 0.0001591598 0.0002060358 5.273837e-05
[1186,] 0.0002731846 0.0002056908 9.146018e-05
[1187,] 0.0002473781 0.0002041171 8.262677e-05
[1188,] 0.0001753167 0.0002044745 5.733767e-05
[1189,] 0.0002519391 0.0002073728 8.537166e-05
[1190,] 0.0003494756 0.0002058748 1.178728e-04
[1191,] 0.0002716608 0.0002074671 9.319632e-05
[1192,] 0.0003446626 0.0002059043 1.170257e-04
[1193,] 0.0002529661 0.0002048547 8.617256e-05
[1194,] 0.0001743375 0.0002061397 5.778501e-05
[1195,] 0.0001724553 0.0002061398 5.740430e-05
[1196,] 0.0002610660 0.0002061528 9.002660e-05
[1197,] 0.0002011847 0.0002075687 6.883131e-05
[1198,] 0.0001694926 0.0002061064 5.625285e-05
[1199,] 0.0002426532 0.0002075240 8.320746e-05
[1200,] 0.0001409406 0.0002045068 4.619728e-05
[1201,] 0.0002240174 0.0002073729 7.527616e-05
[1202,] 0.0001690231 0.0002061551 5.623956e-05
[1203,] 0.0001575957 0.0002061813 5.070022e-05
[1204,] 0.0001536678 0.0002062464 5.016957e-05
[1205,] 0.0001692277 0.0002062309 5.644369e-05
[1206,] 0.0001715891 0.0002061666 5.718282e-05
[1207,] 0.0002492982 0.0002072771 8.341221e-05
[1208,] 0.0002190943 0.0002057322 7.804714e-05
[1209,] 0.0001689961 0.0002048338 5.449643e-05
[1210,] 0.0001584085 0.0002060172 5.262364e-05
[1211,] 0.0001663159 0.0002060050 5.532732e-05
[1212,] 0.0001614003 0.0002062700 5.249121e-05
[1213,] 0.0002425263 0.0002072996 8.126495e-05
[1214,] 0.0001862989 0.0002074746 6.116481e-05
[1215,] 0.0001623459 0.0002048818 5.274875e-05
[1216,] 0.0001588975 0.0002060417 5.270661e-05
[1217,] 0.0001594938 0.0002060642 5.293107e-05
[1218,] 0.0002605559 0.0002073079 8.751741e-05
[1219,] 0.0002264707 0.0002072854 7.571966e-05
[1220,] 0.0001926011 0.0002072663 6.383142e-05
[1221,] 0.0001729894 0.0002053511 5.502997e-05
[1222,] 0.0001735861 0.0002050310 5.627018e-05
[1223,] 0.0002491174 0.0002073184 8.369286e-05
[1224,] 0.0001598764 0.0002054542 5.297570e-05
[1225,] 0.0001628069 0.0002048543 5.292651e-05
[1226,] 0.0002809357 0.0002053348 9.540875e-05
[1227,] 0.0002904432 0.0002073078 9.761644e-05
[1228,] 0.0001597029 0.0002056455 5.272548e-05
[1229,] 0.0002793620 0.0002073189 9.207522e-05
[1230,] 0.0002570809 0.0002058837 8.728674e-05
[1231,] 0.0001594434 0.0002063491 5.294281e-05
[1232,] 0.0001594449 0.0002063297 5.294547e-05
[1233,] 0.0002836023 0.0002073223 9.351969e-05
[1234,] 0.0002737146 0.0002073292 9.022616e-05
[1235,] 0.0003067640 0.0002073442 1.025203e-04
[1236,] 0.0002034480 0.0002067325 6.707831e-05
[1237,] 0.0002670961 0.0002069985 9.975077e-05
[1238,] 0.0002033381 0.0002064654 6.736332e-05
[1239,] 0.0002427389 0.0002077430 9.146270e-05
[1240,] 0.0002707920 0.0002069023 1.012418e-04
[1241,] 0.0002773625 0.0002081001 1.068171e-04
[1242,] 0.0002721857 0.0002075193 1.033110e-04
[1243,] 0.0002877707 0.0002086090 1.124200e-04
[1244,] 0.0001789885 0.0002072346 5.595553e-05
[1245,] 0.0003319224 0.0002071878 1.268583e-04
[1246,] 0.0002919240 0.0002073741 9.885399e-05
[1247,] 0.0002982421 0.0002073774 1.010808e-04
[1248,] 0.0001910391 0.0002052730 6.285217e-05
[1249,] 0.0001398284 0.0002068750 4.767287e-05
[1250,] 0.0001838649 0.0002049102 6.059085e-05
[1251,] 0.0003328859 0.0002078276 1.289373e-04
[1252,] 0.0003001506 0.0002074385 1.026154e-04
[1253,] 0.0002007953 0.0002053126 6.574269e-05
[1254,] 0.0003034401 0.0002074262 1.035039e-04
[1255,] 0.0001860341 0.0002079009 6.779429e-05
[1256,] 0.0006237446 0.0002045151 1.998082e-04
[1257,] 0.0003057834 0.0002074358 1.044353e-04
[1258,] 0.0001949604 0.0002053744 6.373693e-05
[1259,] 0.0001892942 0.0002076653 5.792919e-05
[1260,] 0.0001922493 0.0002078839 5.818092e-05
[1261,] 0.0002243876 0.0002071603 6.654330e-05
[1262,] 0.0002105238 0.0002089330 6.227094e-05
[1263,] 0.0002343355 0.0002055910 7.480243e-05
[1264,] 0.0001987260 0.0002083841 5.919083e-05
[1265,] 0.0002800812 0.0002074029 9.500250e-05
[1266,] 0.0002043096 0.0002074530 7.513080e-05
[1267,] 0.0001861224 0.0002112529 5.571471e-05
[1268,] 0.0001464971 0.0002062845 4.843746e-05
[1269,] 0.0003463089 0.0002074480 1.140180e-04
[1270,] 0.0002166548 0.0002059930 7.765748e-05
[1271,] 0.0001820664 0.0002091081 5.567638e-05
[1272,] 0.0002562512 0.0002061905 7.909773e-05
[1273,] 0.0004032955 0.0002074145 1.354374e-04
[1274,] 0.0001448381 0.0002069581 4.848936e-05
[1275,] 0.0001446428 0.0002069403 4.832708e-05
[1276,] 0.0001449295 0.0002083740 4.798486e-05
[1277,] 0.0002286380 0.0002051009 7.345611e-05
[1278,] 0.0001486220 0.0002087270 4.862544e-05
[1279,] 0.0002218774 0.0002051921 7.092154e-05
[1280,] 0.0001485583 0.0002085501 4.863396e-05
[1281,] 0.0001467353 0.0002087311 4.807752e-05
[1282,] 0.0003268699 0.0002103680 9.052178e-05
[1283,] 0.0002925872 0.0002058124 8.911768e-05
[1284,] 0.0001421265 0.0002075725 4.742933e-05
[1285,] 0.0004990292 0.0002073927 1.684498e-04
[1286,] 0.0001439281 0.0002074343 4.767544e-05
[1287,] 0.0002826220 0.0002072262 8.342292e-05
[1288,] 0.0001449792 0.0002092008 4.772171e-05
[1289,] 0.0001421131 0.0002100855 4.765063e-05
[1290,] 0.0002826148 0.0002084202 8.257668e-05
[1291,] 0.0002349741 0.0002096598 6.840899e-05
[1292,] 0.0001507513 0.0002070402 5.168966e-05
[1293,] 0.0002109756 0.0002064878 6.636714e-05
[1294,] 0.0001454214 0.0002053830 4.718863e-05
[1295,] 0.0002351477 0.0002077152 8.039665e-05
[1296,] 0.0002618848 0.0002077129 9.891992e-05
[1297,] 0.0002513502 0.0002072829 7.456001e-05
[1298,] 0.0002534998 0.0002071816 7.526455e-05
[1299,] 0.0002552667 0.0002073107 7.550969e-05
[1300,] 0.0002597524 0.0002071612 7.689374e-05
[1301,] 0.0002644052 0.0002071137 7.816635e-05
[1302,] 0.0002609546 0.0002067841 7.788371e-05
[1303,] 0.0001377581 0.0002066494 4.626161e-05
[1304,] 0.0001787155 0.0002065907 5.660049e-05
[1305,] 0.0001699952 0.0002086370 5.851056e-05
[1306,] 0.0001869138 0.0002066531 5.850700e-05
[1307,] 0.0001819133 0.0002066366 5.720636e-05
[1308,] 0.0004761725 0.0002078566 1.722699e-04
[1309,] 0.0001968308 0.0002101180 6.690692e-05
[1310,] 0.0001646652 0.0002061454 5.313908e-05
[1311,] 0.0001896158 0.0002095109 6.301791e-05
[1312,] 0.0001680519 0.0002061824 5.381000e-05
[1313,] 0.0002132554 0.0002062231 6.607737e-05
[1314,] 0.0001671831 0.0002060923 5.364301e-05
[1315,] 0.0001680519 0.0002060747 5.387902e-05
[1316,] 0.0001972282 0.0002098801 6.732720e-05
[1317,] 0.0001680519 0.0002060394 5.390259e-05
[1318,] 0.0002576774 0.0002063128 7.799373e-05
[1319,] 0.0001686574 0.0002058131 5.420174e-05
[1320,] 0.0002546273 0.0002068249 9.409359e-05
[1321,] 0.0003274190 0.0002075791 1.257847e-04
[1322,] 0.0002616418 0.0002073588 9.822348e-05
[1323,] 0.0002629658 0.0002072882 9.859958e-05
[1324,] 0.0002629658 0.0002072532 9.851826e-05
[1325,] 0.0002414938 0.0002209183 1.073566e-04
[1326,] 0.0001551961 0.0002165125 5.799529e-05
[1327,] 0.0001551961 0.0002163227 5.792328e-05
[1328,] 0.0003813208 0.0002076999 1.354244e-04
[1329,] 0.0002143297 0.0002078641 7.974437e-05
[1330,] 0.0001907454 0.0002106066 6.287855e-05
[1331,] 0.0002005012 0.0002070558 7.294420e-05
[1332,] 0.0002232057 0.0002071907 8.230301e-05
[1333,] 0.0002194304 0.0002069842 8.042932e-05
[1334,] 0.0002532047 0.0002068842 9.372776e-05
[1335,] 0.0001734410 0.0002081319 5.945077e-05
[1336,] 0.0001763079 0.0002081136 6.055261e-05
[1337,] 0.0001742056 0.0002177531 6.734810e-05
[1338,] 0.0001373746 0.0002179014 4.605818e-05
[1339,] 0.0001769547 0.0002176437 6.885171e-05
[1340,] 0.0002042648 0.0002173061 8.370329e-05
[1341,] 0.0001708713 0.0002081218 5.854842e-05
[1342,] 0.0001745829 0.0002081490 6.329944e-05
[1343,] 0.0002094555 0.0002080782 7.795246e-05
[1344,] 0.0001908634 0.0002082680 7.031715e-05
[1345,] 0.0001733445 0.0002084177 5.977071e-05
[1346,] 0.0001382954 0.0002054696 4.629582e-05
[1347,] 0.0001962149 0.0002172413 7.937079e-05
[1348,] 0.0001793616 0.0002083194 6.548640e-05
[1349,] 0.0001866811 0.0002051976 6.398681e-05
[1350,] 0.0002205664 0.0002254327 9.998453e-05
[1351,] 0.0001612358 0.0002082158 5.453656e-05
[1352,] 0.0002187538 0.0002237192 9.749765e-05
[1353,] 0.0002229868 0.0002237066 9.987949e-05
[1354,] 0.0002537379 0.0002065463 9.307091e-05
[1355,] 0.0001929230 0.0002072368 7.002874e-05
[1356,] 0.0001929463 0.0002071008 6.986473e-05
[1357,] 0.0001901182 0.0002071337 6.876464e-05
[1358,] 0.0001593400 0.0002082623 5.458560e-05
[1359,] 0.0001749477 0.0002072886 6.276738e-05
[1360,] 0.0001804141 0.0002074215 6.514163e-05
[1361,] 0.0002434545 0.0002067468 8.947786e-05
[1362,] 0.0002066516 0.0002114950 6.557607e-05
[1363,] 0.0002149581 0.0002255862 9.686322e-05
[1364,] 0.0001380432 0.0002055771 4.592811e-05
[1365,] 0.0003144257 0.0002075427 1.097053e-04
[1366,] 0.0001375514 0.0002215532 4.890333e-05
[1367,] 0.0001607007 0.0002071558 5.254923e-05
[1368,] 0.0004686165 0.0002078410 1.699811e-04
[1369,] 0.0001378810 0.0002242859 4.962397e-05
[1370,] 0.0001375124 0.0002239021 4.919134e-05
[1371,] 0.0002232253 0.0002316729 1.068317e-04
[1372,] 0.0001369315 0.0002214916 4.820605e-05
[1373,] 0.0001411695 0.0002233635 5.217489e-05
[1374,] 0.0001709513 0.0002193363 6.628124e-05
[1375,] 0.0001396855 0.0002232781 5.065050e-05
[1376,] 0.0001754615 0.0002191104 6.872881e-05
[1377,] 0.0001595739 0.0002083864 4.966614e-05
[1378,] 0.0001421071 0.0002104020 4.618095e-05
[1379,] 0.0001757073 0.0002138614 6.803807e-05
[1380,] 0.0001609122 0.0002069273 5.224392e-05
[1381,] 0.0001709250 0.0002178952 5.921822e-05
[1382,] 0.0001705370 0.0002175656 5.833782e-05
[1383,] 0.0002191577 0.0002061450 7.291467e-05
[1384,] 0.0002387927 0.0002061313 7.869787e-05
[1385,] 0.0001713488 0.0002159325 5.817165e-05
[1386,] 0.0001450037 0.0002073439 4.685616e-05
[1387,] 0.0001708879 0.0002163416 5.855671e-05
[1388,] 0.0001501797 0.0002206625 5.771386e-05
[1389,] 0.0001521571 0.0002207934 5.893366e-05
[1390,] 0.0001529808 0.0002193783 5.892534e-05
[1391,] 0.0001681781 0.0002061550 5.644205e-05
[1392,] 0.0001651354 0.0002062229 5.570430e-05
[1393,] 0.0001677053 0.0002062169 5.662152e-05
[1394,] 0.0001606619 0.0002061899 5.422282e-05
[1395,] 0.0003312413 0.0002098767 1.874547e-04
[1396,] 0.0002216507 0.0002084289 8.051815e-05
[1397,] 0.0001742403 0.0002163974 5.697905e-05
[1398,] 0.0001715486 0.0002169960 5.798846e-05
[1399,] 0.0001709574 0.0002075600 5.585330e-05
[1400,] 0.0001558735 0.0002145141 5.829793e-05
[1401,] 0.0002298674 0.0002086352 8.507685e-05
[1402,] 0.0001714063 0.0002170489 5.954392e-05
[1403,] 0.0008556064 0.0002092557 4.800973e-04
[1404,] 0.0001720033 0.0002159158 5.990058e-05
[1405,] 0.0001717930 0.0002078969 5.598413e-05
[1406,] 0.0001483629 0.0002074170 4.755939e-05
[1407,] 0.0001821864 0.0002083457 6.063445e-05
[1408,] 0.0001509800 0.0002056915 4.865240e-05
[1409,] 0.0004955393 0.0002084333 2.456816e-04
[1410,] 0.0003048328 0.0002051506 1.046812e-04
[1411,] 0.0006974152 0.0002055171 2.538432e-04
[1412,] 0.0002133757 0.0002095321 6.230686e-05
[1413,] 0.0002636814 0.0002075885 1.163283e-04
[1414,] 0.0001524373 0.0002071039 5.322225e-05
[1415,] 0.0001687921 0.0002073632 5.613741e-05
[1416,] 0.0002318378 0.0002066969 9.656470e-05
[1417,] 0.0003924608 0.0002066536 1.720268e-04
[1418,] 0.0004295748 0.0002063407 1.826966e-04
[1419,] 0.0001785970 0.0002069321 5.594769e-05
[1420,] 0.0019581294 0.0002077666 5.522475e-04
[1421,] 0.0028825098 0.0002076328 8.666166e-04
[1422,] 0.0001574909 0.0002058535 5.032567e-05
[1423,] 0.0002284016 0.0002070593 9.625773e-05
[1424,] 0.0001727653 0.0002079137 5.358867e-05
[1425,] 0.0001807355 0.0002079341 5.566213e-05
[1426,] 0.0001782832 0.0002075598 5.529104e-05
[1427,] 0.0001772030 0.0002076234 5.493831e-05
[1428,] 0.0001766450 0.0002045418 5.835888e-05
[1429,] 0.0002319032 0.0002069891 1.014664e-04
[1430,] 0.0001686210 0.0002072294 5.291118e-05
[1431,] 0.0002742300 0.0002067001 1.158062e-04
[1432,] 0.0001883725 0.0002070720 5.843017e-05
[1433,] 0.0002231856 0.0002065063 8.397472e-05
[1434,] 0.0001826433 0.0002075281 5.645307e-05
[1435,] 0.0001932937 0.0002078577 5.899752e-05
[1436,] 0.0001816998 0.0002072820 5.636231e-05
[1437,] 0.0001996311 0.0002075480 6.591268e-05
[1438,] 0.0001618177 0.0002077087 5.082714e-05
[1439,] 0.0002045006 0.0002074537 6.740692e-05
[1440,] 0.0001740674 0.0002098438 5.267606e-05
[1441,] 0.0013140144 0.0002071672 6.151587e-04
[1442,] 0.0004782566 0.0002070448 2.154285e-04
[1443,] 0.0170168273 0.0002078077 4.273385e-03
[1444,] 0.0226730531 0.0002078476 5.585339e-03
[1445,] 0.0107994409 0.0002078364 2.727219e-03
[1446,] 0.0029689544 0.0002075910 8.642673e-04
[1447,] 0.0004150967 0.0002073387 1.932584e-04
[1448,] 0.0001888791 0.0002073446 6.266331e-05
[1449,] 0.0001772798 0.0002046551 5.965077e-05
[1450,] 0.0001757634 0.0002082730 5.415208e-05
[1451,] 0.0001500629 0.0002106746 4.690784e-05
[1452,] 0.0004378283 0.0002071078 1.986843e-04
[1453,] 0.0001536233 0.0002082860 4.815046e-05
[1454,] 0.0001413815 0.0002094061 4.566420e-05
[1455,] 0.0005638894 0.0002074253 2.693735e-04
[1456,] 0.0006009382 0.0002073757 2.853827e-04
[1457,] 0.0002452396 0.0002072886 1.121284e-04
[1458,] 0.0001794876 0.0002043774 5.975393e-05
[1459,] 0.0001863298 0.0002074908 6.177932e-05
[1460,] 0.0002825201 0.0002045253 8.850002e-05
[1461,] 0.0085993730 0.0002076356 2.297315e-03
[1462,] 0.0001708176 0.0002043345 5.663409e-05
[1463,] 0.0002915172 0.0002047478 8.998290e-05
[1464,] 0.0099015304 0.0002075666 2.701089e-03
[1465,] 0.0066540012 0.0002075737 1.821208e-03
[1466,] 0.0098930845 0.0002075347 2.738283e-03
[1467,] 0.0005631082 0.0002068019 2.465803e-04
[1468,] 0.0001860763 0.0002074848 6.168706e-05
[1469,] 0.0001885483 0.0002074550 6.235248e-05
[1470,] 0.0001976507 0.0002098693 6.693401e-05
[1471,] 0.0002132319 0.0002066770 8.104877e-05
[1472,] 0.0002350264 0.0002073703 1.081870e-04
[1473,] 0.0002004050 0.0002082199 6.047071e-05
[1474,] 0.0001795528 0.0002043470 5.965331e-05
[1475,] 0.0003783004 0.0002043012 1.205870e-04
[1476,] 0.0011671041 0.0002079287 2.816492e-04
[1477,] 0.0001875590 0.0002076454 6.201345e-05
[1478,] 0.0001395397 0.0002069806 4.534577e-05
[1479,] 0.0062692463 0.0002074899 1.783670e-03
[1480,] 0.0048231955 0.0002075141 1.361229e-03
[1481,] 0.0001860460 0.0002074754 6.181418e-05
[1482,] 0.0001770747 0.0002043255 5.778404e-05
[1483,] 0.0218180591 0.0002074566 6.262224e-03
[1484,] 0.0218180591 0.0002074554 6.268083e-03
[1485,] 0.0001981017 0.0002098905 6.833923e-05
[1486,] 0.0001971768 0.0002101422 6.780852e-05
[1487,] 0.0123686567 0.0002074034 3.689030e-03
[1488,] 0.0113992184 0.0002074115 3.378469e-03
[1489,] 0.0121449665 0.0002073969 3.645683e-03
[1490,] 0.0002178478 0.0002078722 1.014209e-04
[1491,] 0.0002616883 0.0002041727 8.611773e-05
[1492,] 0.0002914191 0.0002041943 9.653690e-05
[1493,] 0.0002856667 0.0002042244 9.440981e-05
[1494,] 0.0002304750 0.0002077421 1.103061e-04
[1495,] 0.0001738912 0.0002043576 5.673552e-05
[1496,] 0.0015449613 0.0002071585 4.346007e-04
[1497,] 0.0022088997 0.0002071826 6.134167e-04
[1498,] 0.0090646810 0.0002074281 2.646724e-03
[1499,] 0.0091299241 0.0002074320 2.658421e-03
[1500,] 0.0001768512 0.0002043208 5.861495e-05
[1501,] 0.0001710754 0.0002092371 5.220578e-05
[1502,] 0.0009986418 0.0002071640 2.820284e-04
[1503,] 0.0009252428 0.0002071907 2.594544e-04
[1504,] 0.0011725428 0.0002072336 3.222988e-04
[1505,] 0.0002320392 0.0002042869 7.633701e-05
[1506,] 0.0002137230 0.0002042857 7.026004e-05
[1507,] 0.0001713159 0.0002045425 5.528824e-05
[1508,] 0.0004746651 0.0002077390 1.374434e-04
[1509,] 0.0001783308 0.0002043533 5.796666e-05
[1510,] 0.0001787404 0.0002042899 5.827063e-05
[1511,] 0.0001751705 0.0002045007 5.676890e-05
[1512,] 0.0002292455 0.0002087012 1.202168e-04
[1513,] 0.0001821066 0.0002046860 5.847509e-05
[1514,] 0.0002119160 0.0002092284 9.576308e-05
[1515,] 0.0001394061 0.0002077938 4.537232e-05
[1516,] 0.0001765057 0.0002045633 5.707378e-05
[1517,] 0.0014799347 0.0002061016 6.411311e-04
[1518,] 0.0012798355 0.0002060368 5.487094e-04
[1519,] 0.0001713258 0.0002045393 5.563675e-05
[1520,] 0.0010109012 0.0002063671 4.499837e-04
[1521,] 0.0001361956 0.0002081710 4.535706e-05
[1522,] 0.0003039329 0.0002086235 1.602260e-04
[1523,] 0.0001843029 0.0002045782 5.926458e-05
[1524,] 0.0002935594 0.0002081706 1.482263e-04
[1525,] 0.0001970356 0.0002117513 6.762297e-05
[1526,] 0.0001973890 0.0002120235 6.836717e-05
[1527,] 0.0001977541 0.0002121211 6.887724e-05
[1528,] 0.0067674205 0.0002074279 2.000319e-03
[1529,] 0.0001954388 0.0002050772 6.353585e-05
[1530,] 0.0002016101 0.0002050642 6.507590e-05
[1531,] 0.0001404747 0.0002062057 4.579035e-05
[1532,] 0.0001988521 0.0002117202 6.949128e-05
[1533,] 0.0001986210 0.0002114932 6.905320e-05
[1534,] 0.0001864734 0.0002051619 6.357380e-05
[1535,] 0.0009605900 0.0002073813 2.675227e-04
[1536,] 0.0001861942 0.0002073919 6.189454e-05
[1537,] 0.0001866359 0.0002054783 6.413824e-05
[1538,] 0.0001874295 0.0002053535 6.427678e-05
[1539,] 0.0014941978 0.0002052011 5.683940e-04
[1540,] 0.0008479879 0.0002050953 3.162518e-04
[1541,] 0.0012079371 0.0002052454 4.638241e-04
[1542,] 0.0001994408 0.0002120642 7.015659e-05
[1543,] 0.0011892641 0.0002061623 5.160343e-04
[1544,] 0.0002018630 0.0002119947 7.197865e-05
[1545,] 0.0001734667 0.0002043319 5.667331e-05
[1546,] 0.0001362009 0.0002082167 4.554669e-05
[1547,] 0.0001749691 0.0002044468 5.685723e-05
[1548,] 0.0059127935 0.0002064045 2.711222e-03
[1549,] 0.0001837528 0.0002069169 6.456006e-05
[1550,] 0.0001841336 0.0002071181 6.491167e-05
[1551,] 0.0001438613 0.0002046409 4.767443e-05
[1552,] 0.0001856667 0.0002053851 6.361041e-05
[1553,] 0.0001826417 0.0002054050 6.244482e-05
[1554,] 0.0001973475 0.0002119171 6.852168e-05
[1555,] 0.0002291967 0.0002097511 1.305313e-04
[1556,] 0.0001855780 0.0002075689 6.176644e-05
[1557,] 0.0002377749 0.0002097478 1.357286e-04
[1558,] 0.0002426522 0.0002099061 1.403988e-04
[1559,] 0.0002542065 0.0002098731 1.472088e-04
[1560,] 0.0001751228 0.0002090650 5.796239e-05
[1561,] 0.0001365516 0.0002075621 4.514203e-05
[1562,] 0.0001448138 0.0002089031 4.675562e-05
[1563,] 0.0001882723 0.0002059959 6.550658e-05
[1564,] 0.0001389174 0.0002081983 4.744829e-05
[1565,] 0.0001870029 0.0002059946 6.498473e-05
[1566,] 0.0001905692 0.0002059436 6.635227e-05
[1567,] 0.0001376731 0.0002088508 4.512832e-05
[1568,] 0.0003923637 0.0002087922 2.123830e-04
[1569,] 0.0001750483 0.0002085131 5.794056e-05
[1570,] 0.0001366439 0.0002075894 4.512894e-05
[1571,] 0.0001778016 0.0002049155 6.004515e-05
[1572,] 0.0001874472 0.0002050814 6.395424e-05
[1573,] 0.0001358040 0.0002072130 4.482245e-05
[1574,] 0.0001820635 0.0002054513 6.237058e-05
[1575,] 0.0001373884 0.0002068476 4.627563e-05
[1576,] 0.0079060921 0.0002069981 3.898383e-03
[1577,] 0.0001649180 0.0002043218 5.386325e-05
[1578,] 0.0001362115 0.0002046738 4.513331e-05
[1579,] 0.0001364185 0.0002046359 4.513194e-05
[1580,] 0.0001786841 0.0002065295 6.201015e-05
[1581,] 0.0001851812 0.0002075269 6.182795e-05
[1582,] 0.0001403853 0.0002077279 4.806869e-05
[1583,] 0.0004338965 0.0002087557 2.359286e-04
[1584,] 0.0002477071 0.0002084023 9.122835e-05
[1585,] 0.0001799079 0.0002058807 6.189112e-05
[1586,] 0.0001805937 0.0002052984 6.153755e-05
[1587,] 0.0003344377 0.0002074214 9.598513e-05
[1588,] 0.0001375711 0.0002047944 4.536934e-05
[1589,] 0.0001819506 0.0002050989 6.185090e-05
[1590,] 0.0002946699 0.0002086761 1.555969e-04
[1591,] 0.0002147384 0.0002047947 7.319598e-05
[1592,] 0.0002141467 0.0002094456 1.051420e-04
[1593,] 0.0006993091 0.0002056697 2.773546e-04
[1594,] 0.0005126365 0.0002053023 1.905311e-04
[1595,] 0.0001973674 0.0002080436 7.040881e-05
[1596,] 0.0001849614 0.0002075875 6.160368e-05
[1597,] 0.0002357446 0.0002074498 7.594252e-05
[1598,] 0.0001454371 0.0002093682 4.694898e-05
[1599,] 0.0001723398 0.0002072627 5.837240e-05
[1600,] 0.0001975334 0.0002072370 6.557318e-05
[1601,] 0.0001906972 0.0002046824 6.437290e-05
[1602,] 0.0001886770 0.0002048414 6.391932e-05
[1603,] 0.0001902201 0.0002058645 6.614666e-05
[1604,] 0.0001915670 0.0002056510 6.639810e-05
[1605,] 0.0001689537 0.0002099211 5.801535e-05
[1606,] 0.0001825385 0.0002048694 5.807989e-05
[1607,] 0.0001948981 0.0002064027 6.875693e-05
[1608,] 0.0043156778 0.0002075933 1.548443e-03
[1609,] 0.0001643857 0.0002044423 5.339860e-05
[1610,] 0.0001910229 0.0002063144 6.706200e-05
[1611,] 0.0001854828 0.0002076059 6.170694e-05
[1612,] 0.0001434140 0.0002069613 4.681869e-05
[1613,] 0.0001786123 0.0002063507 6.172428e-05
[1614,] 0.0020005850 0.0002109241 1.413558e-03
[1615,] 0.0001804366 0.0002048034 5.764494e-05
[1616,] 0.0001795659 0.0002110982 5.815173e-05
[1617,] 0.0001810453 0.0002049898 5.755991e-05
[1618,] 0.0001863344 0.0002107459 5.916351e-05
[1619,] 0.0001934413 0.0002115230 6.545023e-05
[1620,] 0.0001934213 0.0002112218 6.504953e-05
[1621,] 0.0011220901 0.0002102495 7.229330e-04
[1622,] 0.0001814364 0.0002068107 6.346737e-05
[1623,] 0.0001900753 0.0002075893 6.326271e-05
[1624,] 0.0001362185 0.0002048094 4.515137e-05
[1625,] 0.0001445792 0.0002067642 4.957424e-05
[1626,] 0.0001879223 0.0002075881 6.256635e-05
[1627,] 0.0001877734 0.0002075871 6.252692e-05
[1628,] 0.0001996367 0.0002099259 6.684352e-05
[1629,] 0.0439051944 0.0002064763 2.074842e-02
[1630,] 0.0001626033 0.0002125016 5.676889e-05
[1631,] 0.0003774720 0.0002094934 2.159239e-04
[1632,] 0.0012289705 0.0002059846 5.152159e-04
[1633,] 0.0014571072 0.0002059638 6.102446e-04
[1634,] 0.0001478324 0.0002066956 4.777566e-05
[1635,] 0.0001885499 0.0002075888 6.277850e-05
[1636,] 0.0069187738 0.0002073974 3.555696e-03
[1637,] 0.0004217523 0.0002099700 2.519393e-04
[1638,] 0.0001825001 0.0002062530 6.335277e-05
[1639,] 0.0653619705 0.0002077947 3.643891e-02
[1640,] 0.0001811036 0.0002064914 6.300083e-05
[1641,] 0.0001439320 0.0002069586 4.691186e-05
[1642,] 0.0007181415 0.0002067729 3.238233e-04
[1643,] 0.0001874027 0.0002098351 6.496136e-05
[1644,] 0.0001876483 0.0002075999 6.245787e-05
[1645,] 0.0001851838 0.0002064217 6.460436e-05
[1646,] 0.0001610934 0.0002048922 5.192507e-05
[1647,] 0.0002178976 0.0002064826 7.823163e-05
[1648,] 0.0002125645 0.0002063891 7.589384e-05
[1649,] 0.0002138502 0.0002063185 7.622813e-05
[1650,] 0.0001850053 0.0002076697 6.161280e-05
[1651,] 0.0003193021 0.0002112655 1.769205e-04
[1652,] 0.0002200938 0.0002056876 7.806528e-05
[1653,] 0.0005712415 0.0002122336 4.141350e-04
[1654,] 0.0055299876 0.0002074864 1.823191e-03
[1655,] 0.0001804429 0.0002072623 6.009276e-05
[1656,] 0.0001702249 0.0002106202 5.694609e-05
[1657,] 0.0018763994 0.0002076397 5.845436e-04
[1658,] 0.0006889377 0.0002105091 4.431690e-04
[1659,] 0.0017181513 0.0002077064 5.057592e-04
[1660,] 0.0001482558 0.0002083922 5.177591e-05
[1661,] 0.0001931904 0.0002076246 6.400361e-05
[1662,] 0.0142794542 0.0002075137 4.802383e-03
[1663,] 0.0001839186 0.0002116585 6.298332e-05
[1664,] 0.0001424803 0.0002066774 4.685223e-05
[1665,] 0.0005015913 0.0002104262 3.153500e-04
[1666,] 0.0001814849 0.0002119559 5.651478e-05
[1667,] 0.0011822561 0.0002093227 6.800602e-04
[1668,] 0.0002062679 0.0002055587 7.179097e-05
[1669,] 0.0001655614 0.0002109968 5.472708e-05
[1670,] 0.1638232276 0.0002057211 6.674923e-02
[1671,] 0.0243229890 0.0002057761 1.009226e-02
[1672,] 0.0001670471 0.0002070999 5.442578e-05
[1673,] 0.0002286714 0.0002048704 7.836580e-05
[1674,] 0.0002035904 0.0002054653 7.077145e-05
[1675,] 0.0001858524 0.0002075672 6.016538e-05
[1676,] 0.0001380400 0.0002138775 4.696582e-05
[1677,] 0.0001880865 0.0002051858 6.427857e-05
[1678,] 0.0001935091 0.0002077431 6.387202e-05
[1679,] 0.0001870988 0.0002051875 6.390147e-05
[1680,] 0.0006903121 0.0002078507 1.879996e-04
[1681,] 0.0001836477 0.0002051721 6.258021e-05
[1682,] 0.0001516799 0.0002048656 5.061005e-05
[1683,] 0.0001814351 0.0002048216 6.058392e-05
[1684,] 0.0001742951 0.0002057117 5.936471e-05
[1685,] 0.0009922154 0.0002077226 2.806209e-04
[1686,] 0.0031795057 0.0002135602 2.584977e-03
[1687,] 0.0002413587 0.0002076530 9.006961e-05
[1688,] 0.0002660337 0.0002089446 1.035028e-04
[1689,] 0.0001607684 0.0002067098 5.233286e-05
[1690,] 0.0002268611 0.0002075242 7.414789e-05
[1691,] 0.0002297517 0.0002061514 7.847760e-05
[1692,] 0.0003108814 0.0002076505 1.047362e-04
[1693,] 0.0001891311 0.0002079695 6.101634e-05
[1694,] 0.0001862186 0.0002064042 6.177042e-05
[1695,] 0.0002062651 0.0002082945 7.037636e-05
[1696,] 0.0001918788 0.0002082782 6.365226e-05
[1697,] 0.0002137972 0.0002182777 6.630485e-05
[1698,] 0.0001914743 0.0002121445 6.338580e-05
[1699,] 0.0002064343 0.0002058753 6.467243e-05
[1700,] 0.0002262034 0.0002170824 6.432054e-05
[1701,] 0.0002073541 0.0002085157 7.118097e-05
[1702,] 0.0002249687 0.0002168105 6.421322e-05
[1703,] 0.0002070891 0.0002085292 7.107559e-05
[1704,] 0.0001910030 0.0002127482 6.358808e-05
[1705,] 0.0001600529 0.0002113211 5.219562e-05
[1706,] 0.0002117641 0.0002082646 7.262491e-05
[1707,] 0.0002066569 0.0002197109 6.603275e-05
[1708,] 0.0002225320 0.0002190243 6.669336e-05
[1709,] 0.0002263210 0.0002052805 7.082720e-05
[1710,] 0.0002222251 0.0002051648 6.996052e-05
[1711,] 0.0002172859 0.0002051490 6.852455e-05
[1712,] 0.0001865128 0.0002070010 6.225359e-05
[1713,] 0.0001864299 0.0002077077 6.196328e-05
[1714,] 0.0001552154 0.0002071377 5.296926e-05
[1715,] 0.0001548473 0.0002079234 5.151034e-05
[1716,] 0.0002088973 0.0002081313 7.120774e-05
[1717,] 0.0002240775 0.0002186946 6.674121e-05
[1718,] 0.0002117369 0.0002082834 7.281906e-05
[1719,] 0.0001542080 0.0002082793 5.158202e-05
[1720,] 0.0001826593 0.0002066100 6.062565e-05
[1721,] 0.0001536780 0.0002084220 5.156570e-05
[1722,] 0.0001535643 0.0002081992 5.119520e-05
[1723,] 0.0002122634 0.0002048613 6.793237e-05
[1724,] 0.0001579444 0.0002075886 5.466108e-05
[1725,] 0.0001548049 0.0002082400 5.167663e-05
[1726,] 0.0001548326 0.0002081605 5.178420e-05
[1727,] 0.0001559489 0.0002077991 5.394362e-05
[1728,] 0.0001565696 0.0002077602 5.418780e-05
[1729,] 0.0001517902 0.0002082901 5.243217e-05
[1730,] 0.0001926992 0.0002055085 6.085676e-05
[1731,] 0.0002126090 0.0002081119 7.275782e-05
[1732,] 0.0002270382 0.0002190279 6.694929e-05
[1733,] 0.0002128126 0.0002081060 7.283122e-05
[1734,] 0.0001817836 0.0002066571 6.026022e-05
[1735,] 0.0001529829 0.0002096674 5.360193e-05
[1736,] 0.0001622130 0.0002083834 5.704439e-05
[1737,] 0.0001505596 0.0002091264 5.207618e-05
[1738,] 0.0002178753 0.0002205170 6.568148e-05
[1739,] 0.0001902516 0.0002103415 6.489572e-05
[1740,] 0.0001794902 0.0002068333 6.028906e-05
[1741,] 0.0001789208 0.0002068468 6.006712e-05
[1742,] 0.0002028578 0.0002169871 6.509775e-05
[1743,] 0.0001496772 0.0002078653 5.119771e-05
[1744,] 0.0001493867 0.0002079145 5.108390e-05
[1745,] 0.0001697806 0.0002079449 5.277039e-05
[1746,] 0.0001607666 0.0002069527 5.283022e-05
[1747,] 0.0001794239 0.0002048777 5.939451e-05
[1748,] 0.0001551283 0.0002074491 5.336349e-05
[1749,] 0.0001569371 0.0002075498 5.419918e-05
[1750,] 0.0001555659 0.0002074909 5.358360e-05
[1751,] 0.0002003039 0.0002161441 6.524408e-05
[1752,] 0.0001555659 0.0002074588 5.356202e-05
[1753,] 0.0002004730 0.0002167724 6.512439e-05
[1754,] 0.0001558727 0.0002074436 5.368027e-05
[1755,] 0.0002008911 0.0002161521 6.515320e-05
[1756,] 0.0002190064 0.0002079706 7.502275e-05
[1757,] 0.0002020138 0.0002151485 6.499037e-05
[1758,] 0.0001750513 0.0002111696 5.568753e-05
[1759,] 0.0002020682 0.0002161861 6.504880e-05
[1760,] 0.0002014548 0.0002162286 6.511584e-05
[1761,] 0.0002187619 0.0002079748 7.493886e-05
[1762,] 0.0001913455 0.0002115588 6.108220e-05
[1763,] 0.0002187024 0.0002079640 7.488919e-05
[1764,] 0.0001908262 0.0002101297 6.531498e-05
[1765,] 0.0002010198 0.0002154734 6.510414e-05
[1766,] 0.0001554950 0.0002077195 5.371050e-05
[1767,] 0.0001998744 0.0002163001 6.529616e-05
[1768,] 0.0001904945 0.0002102165 6.507425e-05
[1769,] 0.0001998744 0.0002158169 6.524627e-05
[1770,] 0.0001901263 0.0002121569 6.125558e-05
[1771,] 0.0001978192 0.0002147799 6.527580e-05
[1772,] 0.0001918771 0.0002101269 6.625654e-05
[1773,] 0.0001984187 0.0002163382 6.559570e-05
[1774,] 0.0001624910 0.0002058308 5.295976e-05
[1775,] 0.0001692007 0.0002100421 5.621587e-05
[1776,] 0.0001689856 0.0002100835 5.645255e-05
[1777,] 0.0001689272 0.0002101250 5.661338e-05
[1778,] 0.0001687189 0.0002100835 5.613844e-05
[1779,] 0.0001687189 0.0002107843 5.623011e-05
[1780,] 0.0001916438 0.0002101948 6.594723e-05
[1781,] 0.0001974934 0.0002175779 6.601346e-05
[1782,] 0.0001549938 0.0002080145 5.358096e-05
[1783,] 0.0001737625 0.0002147040 5.693299e-05
[1784,] 0.0001742077 0.0002156746 5.672664e-05
[1785,] 0.0001708144 0.0002116109 5.629183e-05
[1786,] 0.0001542610 0.0002078583 5.317633e-05
[1787,] 0.0001490094 0.0002072183 5.058760e-05
[1788,] 0.0002001829 0.0002166720 6.529470e-05
[1789,] 0.0001880091 0.0002128106 6.161989e-05
[1790,] 0.0001870523 0.0002125152 6.192094e-05
[1791,] 0.0001605887 0.0002065216 5.448100e-05
[1792,] 0.0001988869 0.0002151052 6.546203e-05
[1793,] 0.0001823314 0.0002066217 5.972645e-05
[1794,] 0.0001800961 0.0002066270 5.902443e-05
[1795,] 0.0001800961 0.0002066361 5.902351e-05
[1796,] 0.0001814201 0.0002066520 5.936105e-05
[1797,] 0.0001521307 0.0002064395 5.124035e-05
[1798,] 0.0001891501 0.0002067505 6.144174e-05
[1799,] 0.0001572786 0.0002064260 5.313142e-05
[1800,] 0.0001740190 0.0002076055 6.006607e-05
[1801,] 0.0001818389 0.0002067309 5.927098e-05
[1802,] 0.0001729634 0.0002075575 5.951950e-05
[1803,] 0.0001716723 0.0002069643 5.926140e-05
[1804,] 0.0002002319 0.0002125406 6.489936e-05
[1805,] 0.0001515254 0.0002068009 5.134673e-05
[1806,] 0.0001494608 0.0002067924 5.051292e-05
[1807,] 0.0001822846 0.0002065957 5.978965e-05
[1808,] 0.0001517595 0.0002067256 5.137856e-05
[1809,] 0.0001515254 0.0002067756 5.132684e-05
[1810,] 0.0001526644 0.0002066311 5.164738e-05
[1811,] 0.0001537654 0.0002067168 5.215265e-05
[1812,] 0.0002011404 0.0002066400 6.535679e-05
[1813,] 0.0001656245 0.0002066724 5.431739e-05
[1814,] 0.0001551836 0.0002071960 5.308348e-05
[1815,] 0.0001619851 0.0002072281 5.583026e-05
[1816,] 0.0001887930 0.0002068210 6.090190e-05
[1817,] 0.0001652191 0.0002074222 5.427017e-05
[1818,] 0.0001579690 0.0002072174 5.422293e-05
[1819,] 0.0001574798 0.0002072509 5.405466e-05
[1820,] 0.0001725575 0.0002080988 5.962775e-05
[1821,] 0.0001648758 0.0002072508 5.447933e-05
[1822,] 0.0001948110 0.0002066355 6.342869e-05
[1823,] 0.0001579946 0.0002069972 5.402716e-05
[1824,] 0.0001614173 0.0002071854 5.556448e-05
[1825,] 0.0001619851 0.0002073418 5.593855e-05
[1826,] 0.0001625636 0.0002073121 5.614069e-05
[1827,] 0.0001566874 0.0002071638 5.365541e-05
[1828,] 0.0001695170 0.0002048693 5.614266e-05
[1829,] 0.0001560725 0.0002074444 5.362505e-05
[1830,] 0.0001571599 0.0002071694 5.384926e-05
[1831,] 0.0001693842 0.0002044160 5.588564e-05
[1832,] 0.0001869531 0.0002060528 6.067038e-05
[1833,] 0.0001695905 0.0002048113 5.617309e-05
[1834,] 0.0001790036 0.0002081279 6.399969e-05
[1835,] 0.0001701702 0.0002048541 5.595261e-05
[1836,] 0.0001674847 0.0002081584 5.873616e-05
[1837,] 0.0001907938 0.0002083447 6.433755e-05
[1838,] 0.0001701211 0.0002048693 5.594979e-05
[1839,] 0.0001825692 0.0002073058 6.210877e-05
[1840,] 0.0001694967 0.0002052722 5.641238e-05
[1841,] 0.0001685075 0.0002055093 5.580864e-05
[1842,] 0.0001482854 0.0002067309 4.992932e-05
[1843,] 0.0001761377 0.0002081718 6.141102e-05
[1844,] 0.0001495275 0.0002065096 5.027639e-05
[1845,] 0.0001468371 0.0002067147 4.931089e-05
[1846,] 0.0001747651 0.0002078252 6.051819e-05
[1847,] 0.0001610273 0.0002070154 5.404247e-05
[1848,] 0.0001922338 0.0002056024 6.186641e-05
[1849,] 0.0001741987 0.0002070012 5.968145e-05
[1850,] 0.0001919362 0.0002083423 6.512309e-05
[1851,] 0.0001741987 0.0002069931 5.967008e-05
[1852,] 0.0001990637 0.0002051884 6.492000e-05
[1853,] 0.0001861365 0.0002070309 6.429375e-05
[1854,] 0.0001986721 0.0002052370 6.469802e-05
[1855,] 0.0001709408 0.0002070433 5.851641e-05
[1856,] 0.0001799982 0.0002069858 6.187150e-05
[1857,] 0.0001828387 0.0002086281 6.268697e-05
[1858,] 0.0001927041 0.0002046533 6.321803e-05
[1859,] 0.0001491005 0.0002059507 4.952166e-05
[1860,] 0.0001875822 0.0002061392 6.093367e-05
[1861,] 0.0001897645 0.0002064902 6.124599e-05
[1862,] 0.0001880603 0.0002064450 6.085694e-05
[1863,] 0.0001905382 0.0002084617 6.429046e-05
[1864,] 0.0001902964 0.0002082973 6.404752e-05
[1865,] 0.0001987837 0.0002064887 6.541957e-05
[1866,] 0.0001661361 0.0002079174 5.802358e-05
[1867,] 0.0002087688 0.0002080720 6.709009e-05
[1868,] 0.0001528595 0.0002058040 5.076287e-05
[1869,] 0.0001557809 0.0002058027 5.175099e-05
[1870,] 0.0001517536 0.0002057924 5.034820e-05
[1871,] 0.0001517536 0.0002057919 5.034596e-05
[1872,] 0.0001522576 0.0002058084 5.052057e-05
[1873,] 0.0001524460 0.0002059580 5.060235e-05
[1874,] 0.0001896554 0.0002081947 6.353930e-05
[1875,] 0.0001699099 0.0002065795 5.607137e-05
[1876,] 0.0001902166 0.0002082657 6.416200e-05
[1877,] 0.0002013448 0.0002079832 6.514456e-05
[1878,] 0.0001995507 0.0002075961 6.342150e-05
[1879,] 0.0001898591 0.0002081339 6.367511e-05
[1880,] 0.0001528950 0.0002059852 5.087065e-05
[1881,] 0.0001897748 0.0002079686 6.346986e-05
[1882,] 0.0001646426 0.0002066834 5.434896e-05
[1883,] 0.0001892086 0.0002080463 6.320644e-05
[1884,] 0.0002093667 0.0002081661 7.116107e-05
[1885,] 0.0001932127 0.0002048445 6.396924e-05
[1886,] 0.0001933004 0.0002045475 6.470563e-05
[1887,] 0.0001637849 0.0002067710 5.650104e-05
[1888,] 0.0001696530 0.0002065185 5.605380e-05
[1889,] 0.0001644007 0.0002065532 5.438468e-05
[1890,] 0.0001973180 0.0002050327 6.629207e-05
[1891,] 0.0001707211 0.0002074518 5.530465e-05
[1892,] 0.0001957248 0.0002049972 6.541939e-05
[1893,] 0.0001935817 0.0002052390 6.440926e-05
[1894,] 0.0001665183 0.0002062842 5.572981e-05
[1895,] 0.0001956943 0.0002069730 6.301269e-05
[1896,] 0.0001509667 0.0002059000 5.001164e-05
[1897,] 0.0001999133 0.0002050609 6.530430e-05
[1898,] 0.0001931555 0.0002061448 6.448887e-05
[1899,] 0.0001893350 0.0002079093 6.295582e-05
[1900,] 0.0001937389 0.0002062305 6.475162e-05
[1901,] 0.0001815238 0.0002047859 5.945582e-05
[1902,] 0.0001813777 0.0002043610 5.979356e-05
[1903,] 0.0001665926 0.0002051709 5.471705e-05
[1904,] 0.0001779884 0.0002055365 5.799383e-05
[1905,] 0.0001776397 0.0002048829 5.854250e-05
[1906,] 0.0001893491 0.0002076984 6.290835e-05
[1907,] 0.0001870052 0.0002065147 6.213819e-05
[1908,] 0.0001898845 0.0002076196 6.306685e-05
[1909,] 0.0001746023 0.0002056424 5.715745e-05
[1910,] 0.0001770954 0.0002049605 5.821575e-05
[1911,] 0.0001897793 0.0002076713 6.303988e-05
[1912,] 0.0001931342 0.0002049180 6.362479e-05
[1913,] 0.0001509234 0.0002061574 5.031953e-05
[1914,] 0.0001940440 0.0002049100 6.389521e-05
[1915,] 0.0002286267 0.0002055976 7.377420e-05
[1916,] 0.0002053826 0.0002055870 6.677515e-05
[1917,] 0.0002249413 0.0002052400 7.074526e-05
[1918,] 0.0002149151 0.0002053248 6.967247e-05
[1919,] 0.0002127610 0.0002058277 6.714706e-05
[1920,] 0.0001952370 0.0002064578 6.530224e-05
[1921,] 0.0001536935 0.0002053975 5.013561e-05
[1922,] 0.0001579859 0.0002053996 5.128585e-05
[1923,] 0.0001625120 0.0002050504 5.313402e-05
[1924,] 0.0001806095 0.0002067787 5.801645e-05
[1925,] 0.0001653718 0.0002047729 5.434176e-05
[1926,] 0.0001848556 0.0002066497 5.972831e-05
[1927,] 0.0001546381 0.0002057658 5.074174e-05
[1928,] 0.0001581989 0.0002055808 5.170602e-05
[1929,] 0.0001973870 0.0002074533 6.543848e-05
[1930,] 0.0002158705 0.0002064991 7.053148e-05
[1931,] 0.0001670186 0.0002047631 5.542257e-05
[1932,] 0.0001916776 0.0002068210 6.152148e-05
[1933,] 0.0001603679 0.0002061410 5.201088e-05
[1934,] 0.0001722862 0.0002048814 5.684841e-05
[1935,] 0.0001695890 0.0002068227 5.525503e-05
[1936,] 0.0001417724 0.0002053370 4.692227e-05
[1937,] 0.0001426274 0.0002060680 4.750615e-05
[1938,] 0.0004687190 0.0002047182 1.250512e-04
[1939,] 0.0002629705 0.0002058270 8.268519e-05
[1940,] 0.0003746461 0.0002050107 1.198463e-04
[1941,] 0.0003216222 0.0002048161 9.935244e-05
[1942,] 0.0002716584 0.0002048089 9.254876e-05
[1943,] 0.0003130675 0.0002050353 1.001714e-04
[1944,] 0.0002046273 0.0002081493 6.982932e-05
[1945,] 0.0003179098 0.0002050547 1.009750e-04
[1946,] 0.0003158391 0.0002050228 1.007756e-04
[1947,] 0.0003580919 0.0002045672 1.196200e-04
[1948,] 0.0003176325 0.0002052654 9.914918e-05
[1949,] 0.0003573340 0.0002048177 1.225080e-04
[1950,] 0.0001844311 0.0002073988 5.806472e-05
[1951,] 0.0003703175 0.0002049754 1.305642e-04
[1952,] 0.0002022679 0.0002066251 6.632050e-05
[1953,] 0.0001815483 0.0002074235 5.738999e-05
[1954,] 0.0002019384 0.0002066220 7.026968e-05
[1955,] 0.0001858027 0.0002076280 5.824071e-05
[1956,] 0.0003229329 0.0002050441 1.035854e-04
[1957,] 0.0001839862 0.0002072545 5.805188e-05
[1958,] 0.0005007893 0.0002049087 1.433954e-04
[1959,] 0.0001869019 0.0002056453 5.923557e-05
[1960,] 0.0001856771 0.0002053416 5.924038e-05
[1961,] 0.0001988839 0.0002081861 6.714261e-05
[1962,] 0.0005818443 0.0002049857 1.698094e-04
[1963,] 0.0001825905 0.0002055740 5.825805e-05
[1964,] 0.0001817625 0.0002073848 5.757468e-05
[1965,] 0.0002775757 0.0002049983 9.558462e-05
[1966,] 0.0003719748 0.0002055076 1.331104e-04
[1967,] 0.0001699306 0.0002056605 5.511850e-05
[1968,] 0.0003841534 0.0002058673 1.417699e-04
[1969,] 0.0002125906 0.0002070010 7.578761e-05
[1970,] 0.0003513830 0.0002059189 1.233726e-04
[1971,] 0.0003894539 0.0002056646 1.348124e-04
[1972,] 0.0005279456 0.0002042859 1.710682e-04
[1973,] 0.0002261940 0.0002082721 8.308451e-05
[1974,] 0.0005302558 0.0002072298 1.664319e-04
[1975,] 0.0005311062 0.0002043510 1.686304e-04
[1976,] 0.0001832805 0.0002047236 6.073782e-05
[1977,] 0.0001730597 0.0002045248 5.770154e-05
[1978,] 0.0001708971 0.0002044550 5.683463e-05
[1979,] 0.0001715796 0.0002043573 5.689784e-05
[1980,] 0.0002472586 0.0002071768 8.879535e-05
[1981,] 0.0001719580 0.0002044075 5.713245e-05
[1982,] 0.0008793669 0.0002062684 3.154895e-04
[1983,] 0.0001732085 0.0002068013 5.955100e-05
[1984,] 0.0001732085 0.0002067327 5.949986e-05
[1985,] 0.0001701510 0.0002044340 5.607071e-05
[1986,] 0.0007993222 0.0002070685 2.885427e-04
[1987,] 0.0001630859 0.0002048016 5.428447e-05
[1988,] 0.0002158882 0.0002057986 6.911671e-05
[1989,] 0.0003628140 0.0002077059 1.354565e-04
[1990,] 0.0006429091 0.0002052768 2.306186e-04
[1991,] 0.0002277402 0.0002079145 8.278488e-05
[1992,] 0.0009420770 0.0002054333 3.449182e-04
[1993,] 0.0002111353 0.0002074750 7.102529e-05
[1994,] 0.0002467502 0.0002067797 8.772134e-05
[1995,] 0.0001811428 0.0002059644 5.820840e-05
[1996,] 0.0009420770 0.0002053811 3.436380e-04
[1997,] 0.0001682241 0.0002052687 5.643626e-05
[1998,] 0.0001706267 0.0002064328 5.767147e-05
[1999,] 0.0009046505 0.0002053407 3.265118e-04
[2000,] 0.0002026460 0.0002060791 6.585855e-05
[2001,] 0.0002390994 0.0002047318 7.848806e-05
[2002,] 0.0001792282 0.0002078514 5.979059e-05
[2003,] 0.0004585336 0.0002046806 1.506636e-04
[2004,] 0.0004296895 0.0002077394 1.603471e-04
[2005,] 0.0001959154 0.0002111680 7.335179e-05
[2006,] 0.0002700809 0.0002072029 8.782357e-05
[2007,] 0.0002022243 0.0002075158 6.733767e-05
[2008,] 0.0001621151 0.0002145458 4.922002e-05
[2009,] 0.0018573316 0.0002070431 3.743014e-04
[2010,] 0.0001980598 0.0002116948 7.488688e-05
[2011,] 0.0001975151 0.0002118000 7.471223e-05
[2012,] 0.0001945264 0.0002069811 6.971176e-05
[2013,] 0.0021997069 0.0002148191 1.420308e-03
[2014,] 0.0024109017 0.0002134603 1.549556e-03
[2015,] 0.0004960435 0.0002090080 1.953657e-04
[2016,] 0.0002044255 0.0002065734 7.315861e-05
[2017,] 0.0002356814 0.0002076464 7.972959e-05
[2018,] 0.0001984728 0.0002073579 6.607870e-05
[2019,] 0.0003106587 0.0002057729 9.276096e-05
[2020,] 0.0002943672 0.0002062009 8.708270e-05
[2021,] 0.0002016176 0.0002056174 6.607075e-05
[2022,] 0.0001857694 0.0002102412 6.789755e-05
[2023,] 0.0001980079 0.0002062976 7.014351e-05
[2024,] 0.0002943672 0.0002057726 8.824682e-05
[2025,] 0.0001909763 0.0002063786 6.744975e-05
[2026,] 0.0002799661 0.0002057286 8.437081e-05
[2027,] 0.0002799661 0.0002057068 8.443172e-05
[2028,] 0.0001869285 0.0002063783 6.584562e-05
[2029,] 0.0001931151 0.0002059935 6.776566e-05
```
