## Supplementary material for "Characterization of shared and ancestry-specific signals driving complex traits using multi-ancestry fine-mapping": s2_remaining_snps.pvar

```
##FILTER=<ID=PASS,Description="All filters passed">
##reference=ftp://ftp.1000genomes.ebi.ac.uk//vol1/ftp/technical/reference/phase2_reference_assembly_sequence/hs37d5.fa.gz
##contig=<ID=3,assembly=b37,length=198022430>
##ALT=<ID=CNV,Description="Copy Number Polymorphism">
##ALT=<ID=DEL,Description="Deletion">
##ALT=<ID=DUP,Description="Duplication">
##ALT=<ID=INS:ME:ALU,Description="Insertion of ALU element">
##ALT=<ID=INS:ME:LINE1,Description="Insertion of LINE1 element">
##ALT=<ID=INS:ME:SVA,Description="Insertion of SVA element">
##ALT=<ID=INS:MT,Description="Nuclear Mitochondrial Insertion">
##ALT=<ID=INV,Description="Inversion">
##ALT=<ID=CN0,Description="Copy number allele: 0 copies">
##ALT=<ID=CN1,Description="Copy number allele: 1 copy">
##ALT=<ID=CN2,Description="Copy number allele: 2 copies">
##ALT=<ID=CN3,Description="Copy number allele: 3 copies">
##ALT=<ID=CN4,Description="Copy number allele: 4 copies">
##ALT=<ID=CN5,Description="Copy number allele: 5 copies">
##ALT=<ID=CN6,Description="Copy number allele: 6 copies">
##ALT=<ID=CN7,Description="Copy number allele: 7 copies">
##ALT=<ID=CN8,Description="Copy number allele: 8 copies">
##ALT=<ID=CN9,Description="Copy number allele: 9 copies">
##ALT=<ID=CN10,Description="Copy number allele: 10 copies">
##ALT=<ID=CN11,Description="Copy number allele: 11 copies">
##ALT=<ID=CN12,Description="Copy number allele: 12 copies">
##ALT=<ID=CN13,Description="Copy number allele: 13 copies">
##ALT=<ID=CN14,Description="Copy number allele: 14 copies">
##ALT=<ID=CN15,Description="Copy number allele: 15 copies">
##ALT=<ID=CN16,Description="Copy number allele: 16 copies">
##ALT=<ID=CN17,Description="Copy number allele: 17 copies">
##ALT=<ID=CN18,Description="Copy number allele: 18 copies">
##ALT=<ID=CN19,Description="Copy number allele: 19 copies">
##ALT=<ID=CN20,Description="Copy number allele: 20 copies">
##ALT=<ID=CN21,Description="Copy number allele: 21 copies">
##ALT=<ID=CN22,Description="Copy number allele: 22 copies">
##ALT=<ID=CN23,Description="Copy number allele: 23 copies">
##ALT=<ID=CN24,Description="Copy number allele: 24 copies">
##ALT=<ID=CN25,Description="Copy number allele: 25 copies">
##ALT=<ID=CN26,Description="Copy number allele: 26 copies">
##ALT=<ID=CN27,Description="Copy number allele: 27 copies">
##ALT=<ID=CN28,Description="Copy number allele: 28 copies">
##ALT=<ID=CN29,Description="Copy number allele: 29 copies">
##ALT=<ID=CN30,Description="Copy number allele: 30 copies">
##ALT=<ID=CN31,Description="Copy number allele: 31 copies">
##ALT=<ID=CN32,Description="Copy number allele: 32 copies">
##ALT=<ID=CN33,Description="Copy number allele: 33 copies">
##ALT=<ID=CN34,Description="Copy number allele: 34 copies">
##ALT=<ID=CN35,Description="Copy number allele: 35 copies">
##ALT=<ID=CN36,Description="Copy number allele: 36 copies">
##ALT=<ID=CN37,Description="Copy number allele: 37 copies">
##ALT=<ID=CN38,Description="Copy number allele: 38 copies">
##ALT=<ID=CN39,Description="Copy number allele: 39 copies">
##ALT=<ID=CN40,Description="Copy number allele: 40 copies">
##ALT=<ID=CN41,Description="Copy number allele: 41 copies">
##ALT=<ID=CN42,Description="Copy number allele: 42 copies">
##ALT=<ID=CN43,Description="Copy number allele: 43 copies">
##ALT=<ID=CN44,Description="Copy number allele: 44 copies">
##ALT=<ID=CN45,Description="Copy number allele: 45 copies">
##ALT=<ID=CN46,Description="Copy number allele: 46 copies">
##ALT=<ID=CN47,Description="Copy number allele: 47 copies">
##ALT=<ID=CN48,Description="Copy number allele: 48 copies">
##ALT=<ID=CN49,Description="Copy number allele: 49 copies">
##ALT=<ID=CN50,Description="Copy number allele: 50 copies">
##ALT=<ID=CN51,Description="Copy number allele: 51 copies">
##ALT=<ID=CN52,Description="Copy number allele: 52 copies">
##ALT=<ID=CN53,Description="Copy number allele: 53 copies">
##ALT=<ID=CN54,Description="Copy number allele: 54 copies">
##ALT=<ID=CN55,Description="Copy number allele: 55 copies">
##ALT=<ID=CN56,Description="Copy number allele: 56 copies">
##ALT=<ID=CN57,Description="Copy number allele: 57 copies">
##ALT=<ID=CN58,Description="Copy number allele: 58 copies">
##ALT=<ID=CN59,Description="Copy number allele: 59 copies">
##ALT=<ID=CN60,Description="Copy number allele: 60 copies">
##ALT=<ID=CN61,Description="Copy number allele: 61 copies">
##ALT=<ID=CN62,Description="Copy number allele: 62 copies">
##ALT=<ID=CN63,Description="Copy number allele: 63 copies">
##ALT=<ID=CN64,Description="Copy number allele: 64 copies">
##ALT=<ID=CN65,Description="Copy number allele: 65 copies">
##ALT=<ID=CN66,Description="Copy number allele: 66 copies">
##ALT=<ID=CN67,Description="Copy number allele: 67 copies">
##ALT=<ID=CN68,Description="Copy number allele: 68 copies">
##ALT=<ID=CN69,Description="Copy number allele: 69 copies">
##ALT=<ID=CN70,Description="Copy number allele: 70 copies">
##ALT=<ID=CN71,Description="Copy number allele: 71 copies">
##ALT=<ID=CN72,Description="Copy number allele: 72 copies">
##ALT=<ID=CN73,Description="Copy number allele: 73 copies">
##ALT=<ID=CN74,Description="Copy number allele: 74 copies">
##ALT=<ID=CN75,Description="Copy number allele: 75 copies">
##ALT=<ID=CN76,Description="Copy number allele: 76 copies">
##ALT=<ID=CN77,Description="Copy number allele: 77 copies">
##ALT=<ID=CN78,Description="Copy number allele: 78 copies">
##ALT=<ID=CN79,Description="Copy number allele: 79 copies">
##ALT=<ID=CN80,Description="Copy number allele: 80 copies">
##ALT=<ID=CN81,Description="Copy number allele: 81 copies">
##ALT=<ID=CN82,Description="Copy number allele: 82 copies">
##ALT=<ID=CN83,Description="Copy number allele: 83 copies">
##ALT=<ID=CN84,Description="Copy number allele: 84 copies">
##ALT=<ID=CN85,Description="Copy number allele: 85 copies">
##ALT=<ID=CN86,Description="Copy number allele: 86 copies">
##ALT=<ID=CN87,Description="Copy number allele: 87 copies">
##ALT=<ID=CN88,Description="Copy number allele: 88 copies">
##ALT=<ID=CN89,Description="Copy number allele: 89 copies">
##ALT=<ID=CN90,Description="Copy number allele: 90 copies">
##ALT=<ID=CN91,Description="Copy number allele: 91 copies">
##ALT=<ID=CN92,Description="Copy number allele: 92 copies">
##ALT=<ID=CN93,Description="Copy number allele: 93 copies">
##ALT=<ID=CN94,Description="Copy number allele: 94 copies">
##ALT=<ID=CN95,Description="Copy number allele: 95 copies">
##ALT=<ID=CN96,Description="Copy number allele: 96 copies">
##ALT=<ID=CN97,Description="Copy number allele: 97 copies">
##ALT=<ID=CN98,Description="Copy number allele: 98 copies">
##ALT=<ID=CN99,Description="Copy number allele: 99 copies">
##ALT=<ID=CN100,Description="Copy number allele: 100 copies">
##ALT=<ID=CN101,Description="Copy number allele: 101 copies">
##ALT=<ID=CN102,Description="Copy number allele: 102 copies">
##ALT=<ID=CN103,Description="Copy number allele: 103 copies">
##ALT=<ID=CN104,Description="Copy number allele: 104 copies">
##ALT=<ID=CN105,Description="Copy number allele: 105 copies">
##ALT=<ID=CN106,Description="Copy number allele: 106 copies">
##ALT=<ID=CN107,Description="Copy number allele: 107 copies">
##ALT=<ID=CN108,Description="Copy number allele: 108 copies">
##ALT=<ID=CN109,Description="Copy number allele: 109 copies">
##ALT=<ID=CN110,Description="Copy number allele: 110 copies">
##ALT=<ID=CN111,Description="Copy number allele: 111 copies">
##ALT=<ID=CN112,Description="Copy number allele: 112 copies">
##ALT=<ID=CN113,Description="Copy number allele: 113 copies">
##ALT=<ID=CN114,Description="Copy number allele: 114 copies">
##ALT=<ID=CN115,Description="Copy number allele: 115 copies">
##ALT=<ID=CN116,Description="Copy number allele: 116 copies">
##ALT=<ID=CN117,Description="Copy number allele: 117 copies">
##ALT=<ID=CN118,Description="Copy number allele: 118 copies">
##ALT=<ID=CN119,Description="Copy number allele: 119 copies">
##ALT=<ID=CN120,Description="Copy number allele: 120 copies">
##ALT=<ID=CN121,Description="Copy number allele: 121 copies">
##ALT=<ID=CN122,Description="Copy number allele: 122 copies">
##ALT=<ID=CN123,Description="Copy number allele: 123 copies">
##ALT=<ID=CN124,Description="Copy number allele: 124 copies">
##INFO=<ID=CIEND,Number=2,Type=Integer,Description="Confidence interval around END for imprecise variants">
##INFO=<ID=CIPOS,Number=2,Type=Integer,Description="Confidence interval around POS for imprecise variants">
##INFO=<ID=CS,Number=1,Type=String,Description="Source call set.">
##INFO=<ID=END,Number=1,Type=Integer,Description="End coordinate of this variant">
##INFO=<ID=IMPRECISE,Number=0,Type=Flag,Description="Imprecise structural variation">
##INFO=<ID=MC,Number=.,Type=String,Description="Merged calls.">
##INFO=<ID=MEINFO,Number=4,Type=String,Description="Mobile element info of the form NAME,START,END<POLARITY; If there is only 5' OR 3' support for this call, will be NULL NULL for START and END">
##INFO=<ID=MEND,Number=1,Type=Integer,Description="Mitochondrial end coordinate of inserted sequence">
##INFO=<ID=MLEN,Number=1,Type=Integer,Description="Estimated length of mitochondrial insert">
##INFO=<ID=MSTART,Number=1,Type=Integer,Description="Mitochondrial start coordinate of inserted sequence">
##INFO=<ID=SVLEN,Number=.,Type=Integer,Description="SV length. It is only calculated for structural variation MEIs. For other types of SVs; one may calculate the SV length by INFO:END-START+1, or by finding the difference between lengthes of REF and ALT alleles">
##INFO=<ID=SVTYPE,Number=1,Type=String,Description="Type of structural variant">
##INFO=<ID=TSD,Number=1,Type=String,Description="Precise Target Site Duplication for bases, if unknown, value will be NULL">
##INFO=<ID=AC,Number=A,Type=Integer,Description="Total number of alternate alleles in called genotypes">
##INFO=<ID=AF,Number=A,Type=Float,Description="Estimated allele frequency in the range (0,1)">
##INFO=<ID=NS,Number=1,Type=Integer,Description="Number of samples with data">
##INFO=<ID=AN,Number=1,Type=Integer,Description="Total number of alleles in called genotypes">
##INFO=<ID=EAS_AF,Number=A,Type=Float,Description="Allele frequency in the EAS populations calculated from AC and AN, in the range (0,1)">
##INFO=<ID=EUR_AF,Number=A,Type=Float,Description="Allele frequency in the EUR populations calculated from AC and AN, in the range (0,1)">
##INFO=<ID=AFR_AF,Number=A,Type=Float,Description="Allele frequency in the AFR populations calculated from AC and AN, in the range (0,1)">
##INFO=<ID=AMR_AF,Number=A,Type=Float,Description="Allele frequency in the AMR populations calculated from AC and AN, in the range (0,1)">
##INFO=<ID=SAS_AF,Number=A,Type=Float,Description="Allele frequency in the SAS populations calculated from AC and AN, in the range (0,1)">
##INFO=<ID=DP,Number=1,Type=Integer,Description="Total read depth; only low coverage data were counted towards the DP, exome data were not used">
##INFO=<ID=AA,Number=1,Type=String,Description="Ancestral Allele. Format: AA|REF|ALT|IndelType. AA: Ancestral allele, REF:Reference Allele, ALT:Alternate Allele, IndelType:Type of Indel (REF, ALT and IndelType are only defined for indels)">
##INFO=<ID=VT,Number=.,Type=String,Description="indicates what type of variant the line represents">
##INFO=<ID=EX_TARGET,Number=0,Type=Flag,Description="indicates whether a variant is within the exon pull down target boundaries">
##INFO=<ID=MULTI_ALLELIC,Number=0,Type=Flag,Description="indicates whether a site is multi-allelic">
#CHROM	POS	ID	REF	ALT	QUAL	FILTER	INFO
3	63404356	rs76194795	A	G	100	PASS	AC=320;AF=0.0638978;AN=5008;NS=2504;DP=17987;EAS_AF=0.0417;AMR_AF=0.0432;AFR_AF=0.0386;EUR_AF=0.0606;SAS_AF=0.1391;AA=A|||;VT=SNP
3	63404743	rs9829530	C	T	100	PASS	AC=2043;AF=0.407947;AN=5008;NS=2504;DP=19963;EAS_AF=0.4534;AMR_AF=0.2435;AFR_AF=0.6944;EUR_AF=0.1899;SAS_AF=0.3149;AA=T|||;VT=SNP
3	63404917	rs6783445	C	T	100	PASS	AC=1287;AF=0.256989;AN=5008;NS=2504;DP=16039;EAS_AF=0.0308;AMR_AF=0.1657;AFR_AF=0.6225;EUR_AF=0.1511;SAS_AF=0.1697;AA=T|||;VT=SNP
3	63405151	rs9830178	C	T	100	PASS	AC=494;AF=0.0986422;AN=5008;NS=2504;DP=17824;EAS_AF=0.0258;AMR_AF=0.0418;AFR_AF=0.3018;EUR_AF=0.0288;SAS_AF=0.0112;AA=C|||;VT=SNP
3	63405972	rs727777	T	C	100	PASS	AC=1936;AF=0.386581;AN=5008;NS=2504;DP=15921;EAS_AF=0.6062;AMR_AF=0.2579;AFR_AF=0.2829;EUR_AF=0.2913;SAS_AF=0.4898;AA=T|||;VT=SNP
3	63406012	rs727779	T	C	100	PASS	AC=831;AF=0.165935;AN=5008;NS=2504;DP=15747;EAS_AF=0.1558;AMR_AF=0.1499;AFR_AF=0.1278;EUR_AF=0.1998;SAS_AF=0.2045;AA=T|||;VT=SNP
3	63407167	rs2367833	T	A	100	PASS	AC=4680;AF=0.934505;AN=5008;NS=2504;DP=10286;EAS_AF=0.9752;AMR_AF=0.9438;AFR_AF=0.9531;EUR_AF=0.9115;SAS_AF=0.8845;AA=A|||;VT=SNP
3	63407703	rs57998404	A	C	100	PASS	AC=2290;AF=0.457268;AN=5008;NS=2504;DP=21026;EAS_AF=0.6339;AMR_AF=0.2767;AFR_AF=0.5076;EUR_AF=0.2972;SAS_AF=0.5;AA=A|||;VT=SNP
3	63409165	rs9843385	T	C	100	PASS	AC=1528;AF=0.305112;AN=5008;NS=2504;DP=20080;EAS_AF=0.3373;AMR_AF=0.353;AFR_AF=0.2057;EUR_AF=0.3777;SAS_AF=0.2975;AA=T|||;VT=SNP
3	63410145	rs35560458	A	G	100	PASS	AC=678;AF=0.135383;AN=5008;NS=2504;DP=16262;EAS_AF=0.1538;AMR_AF=0.1427;AFR_AF=0.0204;EUR_AF=0.1958;SAS_AF=0.2045;AA=A|||;VT=SNP
3	63412640	rs2122798	G	A	100	PASS	AC=786;AF=0.156949;AN=5008;NS=2504;DP=14606;EAS_AF=0.4435;AMR_AF=0.062;AFR_AF=0.034;EUR_AF=0.0328;SAS_AF=0.2229;AA=G|||;VT=SNP
3	63413106	rs55910650	G	C	100	PASS	AC=824;AF=0.164537;AN=5008;NS=2504;DP=18608;EAS_AF=0.1538;AMR_AF=0.1499;AFR_AF=0.1293;EUR_AF=0.1958;SAS_AF=0.2014;AA=G|||;VT=SNP
3	63413107	rs6768504	A	G	100	PASS	AC=3975;AF=0.79373;AN=5008;NS=2504;DP=18573;EAS_AF=0.9623;AMR_AF=0.6167;AFR_AF=0.9183;EUR_AF=0.6332;SAS_AF=0.7423;AA=G|||;VT=SNP
3	63413277	rs6808191	T	A	100	PASS	AC=1228;AF=0.245208;AN=5008;NS=2504;DP=18206;EAS_AF=0.4454;AMR_AF=0.0865;AFR_AF=0.3502;EUR_AF=0.0348;SAS_AF=0.226;AA=T|||;VT=SNP
3	63415109	rs1403699	C	T	100	PASS	AC=3105;AF=0.620008;AN=5008;NS=2504;DP=17552;EAS_AF=0.63;AMR_AF=0.4222;AFR_AF=0.826;EUR_AF=0.4334;SAS_AF=0.6636;AA=T|||;VT=SNP
3	63415195	rs1403700	A	G	100	PASS	AC=4056;AF=0.809904;AN=5008;NS=2504;DP=17975;EAS_AF=0.9633;AMR_AF=0.6499;AFR_AF=0.8812;EUR_AF=0.6909;SAS_AF=0.7914;AA=A|||;VT=SNP
3	63415387	rs17394121	C	T	100	PASS	AC=846;AF=0.16893;AN=5008;NS=2504;DP=19051;EAS_AF=0.1508;AMR_AF=0.1484;AFR_AF=0.1558;EUR_AF=0.1889;SAS_AF=0.1994;AA=C|||;VT=SNP
3	63415517	rs79967534	G	C	100	PASS	AC=261;AF=0.0521166;AN=5008;NS=2504;DP=19485;EAS_AF=0.0248;AMR_AF=0.0432;AFR_AF=0.0053;EUR_AF=0.0666;SAS_AF=0.135;AA=G|||;VT=SNP
3	63416155	rs17394170	T	G	100	PASS	AC=663;AF=0.132388;AN=5008;NS=2504;DP=19262;EAS_AF=0.1538;AMR_AF=0.1383;AFR_AF=0.0204;EUR_AF=0.1879;SAS_AF=0.2004;AA=T|||;VT=SNP
3	63416206	rs75411387	G	A	100	PASS	AC=255;AF=0.0509185;AN=5008;NS=2504;DP=19564;EAS_AF=0.0238;AMR_AF=0.0432;AFR_AF=0.0045;EUR_AF=0.0656;SAS_AF=0.1319;AA=G|||;VT=SNP
3	63417340	rs1545458	A	G	100	PASS	AC=2465;AF=0.492212;AN=5008;NS=2504;DP=18206;EAS_AF=0.4395;AMR_AF=0.3804;AFR_AF=0.6793;EUR_AF=0.4155;SAS_AF=0.4519;AA=G|||;VT=SNP
3	63417491	rs4688397	A	C	100	PASS	AC=1315;AF=0.26258;AN=5008;NS=2504;DP=19186;EAS_AF=0.2421;AMR_AF=0.2147;AFR_AF=0.3949;EUR_AF=0.1521;SAS_AF=0.2526;AA=A|||;VT=SNP
3	63417713	rs6773908	T	C	100	PASS	AC=1368;AF=0.273163;AN=5008;NS=2504;DP=18484;EAS_AF=0.25;AMR_AF=0.2089;AFR_AF=0.3903;EUR_AF=0.173;SAS_AF=0.2873;AA=T|||;VT=SNP
3	63419683	rs79932351	G	A	100	PASS	AC=97;AF=0.019369;AN=5008;NS=2504;DP=16135;EAS_AF=0.0268;AMR_AF=0.0058;AFR_AF=0.0015;EUR_AF=0.0219;SAS_AF=0.0429;AA=G|||;VT=SNP
3	63420526	rs1376474	T	G	100	PASS	AC=662;AF=0.132188;AN=5008;NS=2504;DP=18486;EAS_AF=0.0565;AMR_AF=0.0375;AFR_AF=0.3449;EUR_AF=0.0378;SAS_AF=0.0869;AA=G|||;VT=SNP
3	63420562	rs7639958	A	C	100	PASS	AC=809;AF=0.161542;AN=5008;NS=2504;DP=18391;EAS_AF=0.3373;AMR_AF=0.121;AFR_AF=0.0439;EUR_AF=0.1183;SAS_AF=0.2127;AA=A|||;VT=SNP
3	63420566	rs7639959	A	T	100	PASS	AC=810;AF=0.161741;AN=5008;NS=2504;DP=18323;EAS_AF=0.3383;AMR_AF=0.121;AFR_AF=0.0439;EUR_AF=0.1183;SAS_AF=0.2127;AA=A|||;VT=SNP
3	63420888	rs1451301	T	C	100	PASS	AC=4145;AF=0.827676;AN=5008;NS=2504;DP=18792;EAS_AF=0.998;AMR_AF=0.7622;AFR_AF=0.8548;EUR_AF=0.6421;SAS_AF=0.8528;AA=C|||;VT=SNP
3	63420897	rs6445345	C	T	100	PASS	AC=2894;AF=0.577875;AN=5008;NS=2504;DP=19111;EAS_AF=0.5754;AMR_AF=0.598;AFR_AF=0.7595;EUR_AF=0.4463;SAS_AF=0.456;AA=T|||;VT=SNP
3	63421598	rs12636239	C	T	100	PASS	AC=424;AF=0.0846645;AN=5008;NS=2504;DP=17549;EAS_AF=0.0298;AMR_AF=0.0259;AFR_AF=0.1952;EUR_AF=0.0368;SAS_AF=0.0828;AA=C|||;VT=SNP
3	63421929	rs4019053	G	A	100	PASS	AC=922;AF=0.184105;AN=5008;NS=2504;DP=16623;EAS_AF=0.3671;AMR_AF=0.1254;AFR_AF=0.1029;EUR_AF=0.1173;SAS_AF=0.2157;AA=A|||;VT=SNP
3	63422127	rs2887098	C	T	100	PASS	AC=806;AF=0.160942;AN=5008;NS=2504;DP=17942;EAS_AF=0.3403;AMR_AF=0.121;AFR_AF=0.0424;EUR_AF=0.1163;SAS_AF=0.2106;AA=C|||;VT=SNP
3	63422149	rs2367834	G	A	100	PASS	AC=805;AF=0.160743;AN=5008;NS=2504;DP=18503;EAS_AF=0.3393;AMR_AF=0.121;AFR_AF=0.0424;EUR_AF=0.1163;SAS_AF=0.2106;AA=G|||;VT=SNP
3	63422309	rs73110875	T	G	100	PASS	AC=807;AF=0.161142;AN=5008;NS=2504;DP=16375;EAS_AF=0.3403;AMR_AF=0.121;AFR_AF=0.0424;EUR_AF=0.1163;SAS_AF=0.2117;AA=T|||;VT=SNP
3	63422504	rs73849129	G	C	100	PASS	AC=390;AF=0.0778754;AN=5008;NS=2504;DP=8106;EAS_AF=0.0298;AMR_AF=0.0259;AFR_AF=0.1694;EUR_AF=0.0368;SAS_AF=0.0828;AA=G|||;VT=SNP
3	63422561	rs9865192	G	C	100	PASS	AC=961;AF=0.191893;AN=5008;NS=2504;DP=17630;EAS_AF=0.3671;AMR_AF=0.1282;AFR_AF=0.1248;EUR_AF=0.1233;SAS_AF=0.2178;AA=g|||;VT=SNP
3	63422749	rs74863288	C	T	100	PASS	AC=810;AF=0.161741;AN=5008;NS=2504;DP=15911;EAS_AF=0.3403;AMR_AF=0.121;AFR_AF=0.0424;EUR_AF=0.1183;SAS_AF=0.2127;AA=C|||;VT=SNP
3	63422893	rs9831472	A	G	100	PASS	AC=696;AF=0.138978;AN=5008;NS=2504;DP=18465;EAS_AF=0.0565;AMR_AF=0.0461;AFR_AF=0.3616;EUR_AF=0.0417;SAS_AF=0.089;AA=A|||;VT=SNP
3	63423389	rs2167355	T	G	100	PASS	AC=1851;AF=0.369609;AN=5008;NS=2504;DP=15903;EAS_AF=0.3988;AMR_AF=0.1931;AFR_AF=0.6528;EUR_AF=0.1561;SAS_AF=0.3016;AA=G|||;VT=SNP
3	63423459	rs13085353	C	T	100	PASS	AC=643;AF=0.128395;AN=5008;NS=2504;DP=15673;EAS_AF=0.1607;AMR_AF=0.2867;AFR_AF=0.0477;EUR_AF=0.1004;SAS_AF=0.1207;AA=C|||;VT=SNP
3	63424100	rs12638327	C	T	100	PASS	AC=465;AF=0.0928514;AN=5008;NS=2504;DP=16426;EAS_AF=0.0288;AMR_AF=0.0303;AFR_AF=0.2247;EUR_AF=0.0368;SAS_AF=0.0828;AA=C|||;VT=SNP
3	63424585	rs73110877	G	A	100	PASS	AC=802;AF=0.160144;AN=5008;NS=2504;DP=17927;EAS_AF=0.3393;AMR_AF=0.121;AFR_AF=0.0401;EUR_AF=0.1163;SAS_AF=0.2106;AA=g|||;VT=SNP
3	63426277	rs9810713	C	T	100	PASS	AC=1206;AF=0.240815;AN=5008;NS=2504;DP=17685;EAS_AF=0.4117;AMR_AF=0.1556;AFR_AF=0.0817;EUR_AF=0.1928;SAS_AF=0.3896;AA=C|||;VT=SNP
3	63426438	rs2367835	A	G	100	PASS	AC=782;AF=0.15615;AN=5008;NS=2504;DP=18145;EAS_AF=0.0288;AMR_AF=0.0519;AFR_AF=0.4508;EUR_AF=0.0368;SAS_AF=0.0859;AA=A|||;VT=SNP
3	63426441	rs9811151	G	C	100	PASS	AC=1665;AF=0.332468;AN=5008;NS=2504;DP=18226;EAS_AF=0.3958;AMR_AF=0.1816;AFR_AF=0.5219;EUR_AF=0.1551;SAS_AF=0.3006;AA=C|||;VT=SNP
3	63426977	rs60982615	G	T	100	PASS	AC=1286;AF=0.256789;AN=5008;NS=2504;DP=18465;EAS_AF=0.1052;AMR_AF=0.2507;AFR_AF=0.351;EUR_AF=0.3598;SAS_AF=0.184;AA=G|||;VT=SNP
3	63427005	rs13065983	A	G	100	PASS	AC=3551;AF=0.709065;AN=5008;NS=2504;DP=18238;EAS_AF=0.8929;AMR_AF=0.7176;AFR_AF=0.6006;EUR_AF=0.5905;SAS_AF=0.7822;AA=G|||;VT=SNP
3	63427008	rs73110882	C	T	100	PASS	AC=792;AF=0.158147;AN=5008;NS=2504;DP=18300;EAS_AF=0.3333;AMR_AF=0.1196;AFR_AF=0.0431;EUR_AF=0.1163;SAS_AF=0.2035;AA=C|||;VT=SNP
3	63427243	rs11707206	G	A	100	PASS	AC=1427;AF=0.284944;AN=5008;NS=2504;DP=18627;EAS_AF=0.1756;AMR_AF=0.438;AFR_AF=0.3767;EUR_AF=0.2913;SAS_AF=0.1585;AA=G|||;VT=SNP
3	63427326	rs11711289	T	C	100	PASS	AC=2120;AF=0.423323;AN=5008;NS=2504;DP=18273;EAS_AF=0.5456;AMR_AF=0.4597;AFR_AF=0.3207;EUR_AF=0.2942;SAS_AF=0.5429;AA=T|||;VT=SNP
3	63427362	rs6801210	A	T	100	PASS	AC=1486;AF=0.296725;AN=5008;NS=2504;DP=17847;EAS_AF=0.381;AMR_AF=0.1686;AFR_AF=0.2935;EUR_AF=0.1819;SAS_AF=0.4233;AA=A|||;VT=SNP
3	63427419	rs6777067	G	A	100	PASS	AC=1419;AF=0.283347;AN=5008;NS=2504;DP=17678;EAS_AF=0.381;AMR_AF=0.1628;AFR_AF=0.2511;EUR_AF=0.1829;SAS_AF=0.4151;AA=A|||;VT=SNP
3	63427959	rs73110888	A	G	100	PASS	AC=415;AF=0.0828674;AN=5008;NS=2504;DP=18248;EAS_AF=0.0198;AMR_AF=0.1138;AFR_AF=0.0673;EUR_AF=0.1879;SAS_AF=0.0389;AA=A|||;VT=SNP
3	63427975	rs7645736	A	G	100	PASS	AC=1382;AF=0.275958;AN=5008;NS=2504;DP=17835;EAS_AF=0.379;AMR_AF=0.1614;AFR_AF=0.2163;EUR_AF=0.1819;SAS_AF=0.4284;AA=G|||;VT=SNP
3	63428059	rs7623778	C	A	100	PASS	AC=1297;AF=0.258986;AN=5008;NS=2504;DP=18342;EAS_AF=0.3472;AMR_AF=0.1527;AFR_AF=0.2148;EUR_AF=0.167;SAS_AF=0.3978;AA=C|||;VT=SNP
3	63428111	rs1530856	C	T	100	PASS	AC=3494;AF=0.697684;AN=5008;NS=2504;DP=17737;EAS_AF=0.6359;AMR_AF=0.6729;AFR_AF=0.8578;EUR_AF=0.5626;SAS_AF=0.7014;AA=T|||;VT=SNP
3	63428587	rs73110892	C	T	100	PASS	AC=1182;AF=0.236022;AN=5008;NS=2504;DP=20660;EAS_AF=0.3482;AMR_AF=0.0965;AFR_AF=0.2073;EUR_AF=0.1004;SAS_AF=0.3978;AA=C|||;VT=SNP
3	63430538	rs12374033	T	C	100	PASS	AC=565;AF=0.112819;AN=5008;NS=2504;DP=16339;EAS_AF=0.0208;AMR_AF=0.1758;AFR_AF=0.0688;EUR_AF=0.2674;SAS_AF=0.0634;AA=T|||;VT=SNP
3	63430572	rs114318266	A	G	100	PASS	AC=186;AF=0.0371406;AN=5008;NS=2504;DP=15709;EAS_AF=0.002;AMR_AF=0.0375;AFR_AF=0.0023;EUR_AF=0.0547;SAS_AF=0.1022;AA=A|||;VT=SNP
3	63430638	rs4398427	C	A	100	PASS	AC=4358;AF=0.870208;AN=5008;NS=2504;DP=14014;EAS_AF=0.8413;AMR_AF=0.7046;AFR_AF=0.9682;EUR_AF=0.8847;SAS_AF=0.8701;AA=-|||;VT=SNP
3	63430777	rs12631666	T	A	100	PASS	AC=633;AF=0.126398;AN=5008;NS=2504;DP=11230;EAS_AF=0.1587;AMR_AF=0.2911;AFR_AF=0.0287;EUR_AF=0.1093;SAS_AF=0.1258;AA=t|||;VT=SNP
3	63431671	rs57404150	G	C	100	PASS	AC=1190;AF=0.23762;AN=5008;NS=2504;DP=20182;EAS_AF=0.3472;AMR_AF=0.098;AFR_AF=0.2148;EUR_AF=0.1004;SAS_AF=0.3957;AA=G|||;VT=SNP
3	63432152	rs935794	G	A	100	PASS	AC=3339;AF=0.666733;AN=5008;NS=2504;DP=16653;EAS_AF=0.7401;AMR_AF=0.5159;AFR_AF=0.6104;EUR_AF=0.6869;SAS_AF=0.7536;AA=A|||;VT=SNP
3	63432355	rs55905971	G	A	100	PASS	AC=1253;AF=0.2502;AN=5008;NS=2504;DP=18825;EAS_AF=0.374;AMR_AF=0.232;AFR_AF=0.0598;EUR_AF=0.331;SAS_AF=0.3098;AA=G|||;VT=SNP
3	63432680	rs935793	G	A	100	PASS	AC=4172;AF=0.833067;AN=5008;NS=2504;DP=18377;EAS_AF=0.8978;AMR_AF=0.8156;AFR_AF=0.7867;EUR_AF=0.7962;SAS_AF=0.8793;AA=A|||;VT=SNP
3	63432790	rs1451314	C	T	100	PASS	AC=2037;AF=0.406749;AN=5008;NS=2504;DP=17465;EAS_AF=0.3641;AMR_AF=0.281;AFR_AF=0.5174;EUR_AF=0.3549;SAS_AF=0.4438;AA=C|||;VT=SNP
3	63433083	rs73112609	T	C	100	PASS	AC=1123;AF=0.224241;AN=5008;NS=2504;DP=17547;EAS_AF=0.3433;AMR_AF=0.0836;AFR_AF=0.1982;EUR_AF=0.0855;SAS_AF=0.3793;AA=T|||;VT=SNP
3	63434056	rs79154707	T	C	100	PASS	AC=678;AF=0.135383;AN=5008;NS=2504;DP=18693;EAS_AF=0.3423;AMR_AF=0.0965;AFR_AF=0.0401;EUR_AF=0.0388;SAS_AF=0.1779;AA=T|||;VT=SNP
3	63434206	rs13099553	T	C	100	PASS	AC=627;AF=0.1252;AN=5008;NS=2504;DP=16896;EAS_AF=0.0208;AMR_AF=0.1816;AFR_AF=0.1082;EUR_AF=0.2724;SAS_AF=0.0644;AA=T|||;VT=SNP
3	63434350	rs13099766	T	C	100	PASS	AC=670;AF=0.133786;AN=5008;NS=2504;DP=15010;EAS_AF=0.0208;AMR_AF=0.183;AFR_AF=0.1407;EUR_AF=0.2714;SAS_AF=0.0644;AA=T|||;VT=SNP
3	63434461	rs77021208	C	T	100	PASS	AC=713;AF=0.142372;AN=5008;NS=2504;DP=18194;EAS_AF=0.371;AMR_AF=0.0965;AFR_AF=0.0408;EUR_AF=0.0388;SAS_AF=0.183;AA=C|||;VT=SNP
3	63435187	rs74653517	C	A	100	PASS	AC=337;AF=0.0672923;AN=5008;NS=2504;DP=18036;EAS_AF=0.1875;AMR_AF=0.062;AFR_AF=0.0023;EUR_AF=0.0358;SAS_AF=0.0675;AA=C|||;VT=SNP
3	63435226	rs13082843	C	T	100	PASS	AC=478;AF=0.0954473;AN=5008;NS=2504;DP=18472;EAS_AF=0.0198;AMR_AF=0.1196;AFR_AF=0.1021;EUR_AF=0.1918;SAS_AF=0.0481;AA=C|||;VT=SNP
3	63435380	rs75781148	C	T	100	PASS	AC=678;AF=0.135383;AN=5008;NS=2504;DP=20326;EAS_AF=0.3423;AMR_AF=0.0965;AFR_AF=0.0401;EUR_AF=0.0378;SAS_AF=0.1789;AA=C|||;VT=SNP
3	63435387	rs76834879	A	G	100	PASS	AC=732;AF=0.146166;AN=5008;NS=2504;DP=20632;EAS_AF=0.3869;AMR_AF=0.0965;AFR_AF=0.0416;EUR_AF=0.0378;SAS_AF=0.1861;AA=G|||;VT=SNP
3	63436469	rs4688398	T	C	100	PASS	AC=2742;AF=0.547524;AN=5008;NS=2504;DP=18820;EAS_AF=0.7073;AMR_AF=0.3847;AFR_AF=0.5666;EUR_AF=0.4016;SAS_AF=0.6227;AA=T|||;VT=SNP
3	63436581	rs6790210	G	A	100	PASS	AC=1419;AF=0.283347;AN=5008;NS=2504;DP=19425;EAS_AF=0.3244;AMR_AF=0.1037;AFR_AF=0.4281;EUR_AF=0.0855;SAS_AF=0.3763;AA=G|||;VT=SNP
3	63436745	rs56686813	G	T	100	PASS	AC=284;AF=0.0567093;AN=5008;NS=2504;DP=19520;EAS_AF=0.1042;AMR_AF=0.036;AFR_AF=0.0514;EUR_AF=0.0358;SAS_AF=0.0511;AA=G|||;VT=SNP
3	63436903	rs17068589	C	T	100	PASS	AC=941;AF=0.187899;AN=5008;NS=2504;DP=18990;EAS_AF=0.3452;AMR_AF=0.1124;AFR_AF=0.2413;EUR_AF=0.0298;SAS_AF=0.1697;AA=C|||;VT=SNP
3	63437107	rs6766009	A	G	100	PASS	AC=984;AF=0.196486;AN=5008;NS=2504;DP=19987;EAS_AF=0.245;AMR_AF=0.2392;AFR_AF=0.1051;EUR_AF=0.3082;SAS_AF=0.1247;AA=A|||;VT=SNP
3	63437186	rs11920956	G	A	100	PASS	AC=3516;AF=0.702077;AN=5008;NS=2504;DP=19414;EAS_AF=0.8839;AMR_AF=0.6888;AFR_AF=0.6672;EUR_AF=0.5179;SAS_AF=0.7607;AA=A|||;VT=SNP
3	63437278	rs75356240	G	C	100	PASS	AC=1042;AF=0.208067;AN=5008;NS=2504;DP=16364;EAS_AF=0.3204;AMR_AF=0.3458;AFR_AF=0.1067;EUR_AF=0.1153;SAS_AF=0.227;AA=G|||;VT=SNP
3	63437443	rs73849137	G	C	100	PASS	AC=278;AF=0.0555112;AN=5008;NS=2504;DP=17276;EAS_AF=0.0625;AMR_AF=0.0072;AFR_AF=0.0681;EUR_AF=0.0169;SAS_AF=0.1053;AA=G|||;VT=SNP
3	63437858	rs6806334	T	C	100	PASS	AC=1125;AF=0.224641;AN=5008;NS=2504;DP=17735;EAS_AF=0.1726;AMR_AF=0.2233;AFR_AF=0.211;EUR_AF=0.334;SAS_AF=0.1851;AA=T|||;VT=SNP
3	63437977	rs6793874	C	G	100	PASS	AC=2765;AF=0.552117;AN=5008;NS=2504;DP=17363;EAS_AF=0.6319;AMR_AF=0.7104;AFR_AF=0.3487;EUR_AF=0.5795;SAS_AF=0.6043;AA=C|||;VT=SNP
3	63438258	rs17068597	T	C	100	PASS	AC=929;AF=0.185503;AN=5008;NS=2504;DP=20884;EAS_AF=0.2897;AMR_AF=0.0821;AFR_AF=0.1286;EUR_AF=0.1551;SAS_AF=0.2597;AA=T|||;VT=SNP
3	63438294	rs6445346	C	T	100	PASS	AC=4334;AF=0.865415;AN=5008;NS=2504;DP=20201;EAS_AF=0.872;AMR_AF=0.7853;AFR_AF=0.8177;EUR_AF=0.9135;SAS_AF=0.9305;AA=T|||;VT=SNP
3	63438306	rs12630302	C	A	100	PASS	AC=849;AF=0.169529;AN=5008;NS=2504;DP=19855;EAS_AF=0.3165;AMR_AF=0.0865;AFR_AF=0.0333;EUR_AF=0.16;SAS_AF=0.271;AA=C|||;VT=SNP
3	63438627	rs11130927	A	G	100	PASS	AC=1260;AF=0.251597;AN=5008;NS=2504;DP=19927;EAS_AF=0.3224;AMR_AF=0.1297;AFR_AF=0.1959;EUR_AF=0.2535;SAS_AF=0.3384;AA=G|||;VT=SNP
3	63438754	rs10866066	T	C	100	PASS	AC=1785;AF=0.35643;AN=5008;NS=2504;DP=18478;EAS_AF=0.3304;AMR_AF=0.2853;AFR_AF=0.3646;EUR_AF=0.3996;SAS_AF=0.3783;AA=C|||;VT=SNP
3	63438774	rs10866067	G	A	100	PASS	AC=1782;AF=0.355831;AN=5008;NS=2504;DP=18611;EAS_AF=0.3294;AMR_AF=0.2824;AFR_AF=0.3646;EUR_AF=0.3996;SAS_AF=0.3783;AA=G|||;VT=SNP
3	63438886	rs1975649	T	C	100	PASS	AC=3735;AF=0.745807;AN=5008;NS=2504;DP=7010;EAS_AF=0.6577;AMR_AF=0.7017;AFR_AF=0.9576;EUR_AF=0.6521;SAS_AF=0.6779;AA=C|||;VT=SNP
3	63439019	rs13074683	C	G	100	PASS	AC=1534;AF=0.30631;AN=5008;NS=2504;DP=17153;EAS_AF=0.2044;AMR_AF=0.2738;AFR_AF=0.3185;EUR_AF=0.3847;SAS_AF=0.3374;AA=C|||;VT=SNP
3	63439209	rs1562859	G	A	100	PASS	AC=1883;AF=0.375998;AN=5008;NS=2504;DP=20148;EAS_AF=0.3135;AMR_AF=0.3919;AFR_AF=0.5681;EUR_AF=0.2406;SAS_AF=0.3088;AA=A|||;VT=SNP
3	63439281	rs1975650	C	T	100	PASS	AC=1833;AF=0.366014;AN=5008;NS=2504;DP=18537;EAS_AF=0.3085;AMR_AF=0.3862;AFR_AF=0.5401;EUR_AF=0.2356;SAS_AF=0.3098;AA=T|||;VT=SNP
3	63439334	rs9823776	G	A	100	PASS	AC=869;AF=0.173522;AN=5008;NS=2504;DP=17961;EAS_AF=0.1091;AMR_AF=0.2334;AFR_AF=0.177;EUR_AF=0.2157;SAS_AF=0.1493;AA=G|||;VT=SNP
3	63439404	rs4688168	A	G	100	PASS	AC=885;AF=0.176717;AN=5008;NS=2504;DP=16629;EAS_AF=0.2024;AMR_AF=0.1455;AFR_AF=0.3071;EUR_AF=0.0249;SAS_AF=0.1524;AA=A|||;VT=SNP
3	63439414	rs4688169	G	A	100	PASS	AC=955;AF=0.190695;AN=5008;NS=2504;DP=16701;EAS_AF=0.2054;AMR_AF=0.1513;AFR_AF=0.3578;EUR_AF=0.0249;SAS_AF=0.1483;AA=A|||;VT=SNP
3	63439477	rs4688170	G	C	100	PASS	AC=1009;AF=0.201478;AN=5008;NS=2504;DP=17987;EAS_AF=0.2014;AMR_AF=0.1556;AFR_AF=0.4024;EUR_AF=0.0219;SAS_AF=0.1472;AA=G|||;VT=SNP
3	63439733	rs4688399	G	A	100	PASS	AC=1741;AF=0.347644;AN=5008;NS=2504;DP=14732;EAS_AF=0.3938;AMR_AF=0.2363;AFR_AF=0.4531;EUR_AF=0.2227;SAS_AF=0.365;AA=A|||;VT=SNP
3	63439824	rs4688400	G	A	100	PASS	AC=1152;AF=0.230032;AN=5008;NS=2504;DP=14646;EAS_AF=0.2847;AMR_AF=0.1974;AFR_AF=0.2383;EUR_AF=0.1839;SAS_AF=0.2331;AA=G|||;VT=SNP
3	63439997	rs2122799	C	T	100	PASS	AC=756;AF=0.150958;AN=5008;NS=2504;DP=15120;EAS_AF=0.0813;AMR_AF=0.1931;AFR_AF=0.171;EUR_AF=0.161;SAS_AF=0.1554;AA=C|||;VT=SNP
3	63441514	rs7650629	G	A	100	PASS	AC=2036;AF=0.40655;AN=5008;NS=2504;DP=15768;EAS_AF=0.254;AMR_AF=0.4337;AFR_AF=0.6551;EUR_AF=0.3549;SAS_AF=0.2618;AA=g|||;VT=SNP
3	63441900	rs7628621	A	G	100	PASS	AC=3681;AF=0.735024;AN=5008;NS=2504;DP=18324;EAS_AF=0.6448;AMR_AF=0.6816;AFR_AF=0.9607;EUR_AF=0.6342;SAS_AF=0.6646;AA=G|||;VT=SNP
3	63441925	rs13319407	C	A	100	PASS	AC=805;AF=0.160743;AN=5008;NS=2504;DP=18531;EAS_AF=0.0427;AMR_AF=0.2104;AFR_AF=0.2723;EUR_AF=0.1899;SAS_AF=0.0665;AA=C|||;VT=SNP
3	63442073	rs13319524	G	T	100	PASS	AC=719;AF=0.14357;AN=5008;NS=2504;DP=19251;EAS_AF=0.0427;AMR_AF=0.2017;AFR_AF=0.2118;EUR_AF=0.1899;SAS_AF=0.0665;AA=G|||;VT=SNP
3	63442622	rs1376478	A	G	100	PASS	AC=3177;AF=0.634385;AN=5008;NS=2504;DP=19196;EAS_AF=0.5367;AMR_AF=0.6542;AFR_AF=0.7723;EUR_AF=0.6103;SAS_AF=0.5593;AA=G|||;VT=SNP
3	63442932	rs1376477	A	T	100	PASS	AC=747;AF=0.149161;AN=5008;NS=2504;DP=18204;EAS_AF=0.0833;AMR_AF=0.1945;AFR_AF=0.1611;EUR_AF=0.162;SAS_AF=0.1554;AA=A|||;VT=SNP
3	63444718	rs1376476	C	T	100	PASS	AC=3320;AF=0.662939;AN=5008;NS=2504;DP=18985;EAS_AF=0.5347;AMR_AF=0.6614;AFR_AF=0.882;EUR_AF=0.6113;SAS_AF=0.5532;AA=T|||;VT=SNP
3	63445205	rs9855522	G	A	100	PASS	AC=1660;AF=0.33147;AN=5008;NS=2504;DP=19440;EAS_AF=0.126;AMR_AF=0.4121;AFR_AF=0.5068;EUR_AF=0.3539;SAS_AF=0.226;AA=G|||;VT=SNP
3	63445672	rs1839734	G	C	100	PASS	AC=3370;AF=0.672923;AN=5008;NS=2504;DP=21041;EAS_AF=0.5347;AMR_AF=0.6686;AFR_AF=0.916;EUR_AF=0.6113;SAS_AF=0.5532;AA=C|||;VT=SNP
3	63445724	rs9859772	C	A	100	PASS	AC=723;AF=0.144369;AN=5008;NS=2504;DP=21621;EAS_AF=0.0427;AMR_AF=0.2017;AFR_AF=0.211;EUR_AF=0.1909;SAS_AF=0.0706;AA=C|||;VT=SNP
3	63446934	rs1451306	T	C	100	PASS	AC=1756;AF=0.350639;AN=5008;NS=2504;DP=19169;EAS_AF=0.126;AMR_AF=0.4236;AFR_AF=0.5424;EUR_AF=0.3708;SAS_AF=0.2505;AA=T|||;VT=SNP
3	63447861	rs12491065	G	A	100	PASS	AC=1746;AF=0.348642;AN=5008;NS=2504;DP=15302;EAS_AF=0.126;AMR_AF=0.4251;AFR_AF=0.5333;EUR_AF=0.3708;SAS_AF=0.2515;AA=G|||;VT=SNP
3	63449206	rs2122797	G	A	100	PASS	AC=793;AF=0.158347;AN=5008;NS=2504;DP=18063;EAS_AF=0.0437;AMR_AF=0.2118;AFR_AF=0.261;EUR_AF=0.1859;SAS_AF=0.0716;AA=G|||;VT=SNP
3	63449344	rs1839733	A	G	100	PASS	AC=3320;AF=0.662939;AN=5008;NS=2504;DP=17807;EAS_AF=0.5288;AMR_AF=0.6614;AFR_AF=0.8843;EUR_AF=0.6113;SAS_AF=0.5562;AA=G|||;VT=SNP
3	63453647	rs79969894	G	A	100	PASS	AC=773;AF=0.154353;AN=5008;NS=2504;DP=17302;EAS_AF=0.0823;AMR_AF=0.1974;AFR_AF=0.1596;EUR_AF=0.171;SAS_AF=0.1738;AA=G|||;VT=SNP
3	63454610	rs11708068	T	C	100	PASS	AC=1582;AF=0.315895;AN=5008;NS=2504;DP=17014;EAS_AF=0.4137;AMR_AF=0.2522;AFR_AF=0.3404;EUR_AF=0.2416;SAS_AF=0.3037;AA=C|||;VT=SNP
3	63455599	rs2060757	C	T	100	PASS	AC=2193;AF=0.437899;AN=5008;NS=2504;DP=16198;EAS_AF=0.248;AMR_AF=0.438;AFR_AF=0.7466;EUR_AF=0.3638;SAS_AF=0.2924;AA=T|||;VT=SNP
3	63455742	rs9829451	T	A	100	PASS	AC=771;AF=0.153954;AN=5008;NS=2504;DP=15661;EAS_AF=0.0833;AMR_AF=0.1945;AFR_AF=0.1581;EUR_AF=0.171;SAS_AF=0.1748;AA=T|||;VT=SNP
3	63455763	rs2060758	C	T	100	PASS	AC=768;AF=0.153355;AN=5008;NS=2504;DP=15849;EAS_AF=0.0456;AMR_AF=0.2003;AFR_AF=0.2398;EUR_AF=0.1879;SAS_AF=0.0787;AA=C|||;VT=SNP
3	63455783	rs2060759	C	T	100	PASS	AC=1108;AF=0.221246;AN=5008;NS=2504;DP=15908;EAS_AF=0.0456;AMR_AF=0.2305;AFR_AF=0.4803;EUR_AF=0.1889;SAS_AF=0.0787;AA=C|||;VT=SNP
3	63455855	rs74763170	G	A	100	PASS	AC=500;AF=0.0998403;AN=5008;NS=2504;DP=15214;EAS_AF=0.0804;AMR_AF=0.1599;AFR_AF=0.0477;EUR_AF=0.1193;SAS_AF=0.1278;AA=G|||;VT=SNP
3	63456132	rs7629131	T	C	100	PASS	AC=1133;AF=0.226238;AN=5008;NS=2504;DP=16831;EAS_AF=0.0456;AMR_AF=0.2305;AFR_AF=0.5;EUR_AF=0.1889;SAS_AF=0.0777;AA=C|||;VT=SNP
3	63456486	rs12629319	G	A	100	PASS	AC=1047;AF=0.209065;AN=5008;NS=2504;DP=19522;EAS_AF=0.2877;AMR_AF=0.2176;AFR_AF=0.0809;EUR_AF=0.2386;SAS_AF=0.2648;AA=G|||;VT=SNP
3	63457123	rs12492837	A	G	100	PASS	AC=862;AF=0.172125;AN=5008;NS=2504;DP=19438;EAS_AF=0.3581;AMR_AF=0.1643;AFR_AF=0.0068;EUR_AF=0.1163;SAS_AF=0.2669;AA=A|||;VT=SNP
3	63457354	rs28738794	C	T	100	PASS	AC=720;AF=0.14377;AN=5008;NS=2504;DP=19106;EAS_AF=0.0456;AMR_AF=0.1988;AFR_AF=0.205;EUR_AF=0.1879;SAS_AF=0.0777;AA=C|||;VT=SNP
3	63457398	rs74477723	A	G	100	PASS	AC=125;AF=0.0249601;AN=5008;NS=2504;DP=18384;EAS_AF=0.0427;AMR_AF=0.0403;AFR_AF=0.0038;EUR_AF=0.0268;SAS_AF=0.0225;AA=A|||;VT=SNP
3	63458063	rs6790592	T	C	100	PASS	AC=1589;AF=0.317292;AN=5008;NS=2504;DP=20006;EAS_AF=0.4097;AMR_AF=0.2522;AFR_AF=0.3411;EUR_AF=0.2425;SAS_AF=0.3129;AA=C|||;VT=SNP
3	63458195	rs6445347	A	T	100	PASS	AC=1708;AF=0.341054;AN=5008;NS=2504;DP=19305;EAS_AF=0.4087;AMR_AF=0.2594;AFR_AF=0.4281;EUR_AF=0.2435;SAS_AF=0.3119;AA=T|||;VT=SNP
3	63458870	rs73831832	T	C	100	PASS	AC=294;AF=0.0587061;AN=5008;NS=2504;DP=20450;EAS_AF=0.0982;AMR_AF=0.013;AFR_AF=0.0499;EUR_AF=0.0199;SAS_AF=0.1022;AA=T|||;VT=SNP
3	63459125	rs13088837	A	G	100	PASS	AC=1576;AF=0.314696;AN=5008;NS=2504;DP=21157;EAS_AF=0.4087;AMR_AF=0.2536;AFR_AF=0.3321;EUR_AF=0.2425;SAS_AF=0.3119;AA=G|||;VT=SNP
3	63459254	rs34746516	T	G	100	PASS	AC=1576;AF=0.314696;AN=5008;NS=2504;DP=19906;EAS_AF=0.4097;AMR_AF=0.2522;AFR_AF=0.3321;EUR_AF=0.2425;SAS_AF=0.3119;AA=g|||;VT=SNP
3	63460373	rs9841251	A	C	100	PASS	AC=1861;AF=0.371605;AN=5008;NS=2504;DP=18128;EAS_AF=0.4603;AMR_AF=0.4063;AFR_AF=0.2859;EUR_AF=0.3857;SAS_AF=0.3569;AA=C|||;VT=SNP
3	63460507	rs78568828	T	C	100	PASS	AC=149;AF=0.0297524;AN=5008;NS=2504;DP=18173;EAS_AF=0.0437;AMR_AF=0.0403;AFR_AF=0.0212;EUR_AF=0.0268;SAS_AF=0.0225;AA=T|||;VT=SNP
3	63462167	rs9833946	T	A	100	PASS	AC=2083;AF=0.415935;AN=5008;NS=2504;DP=19576;EAS_AF=0.4683;AMR_AF=0.4395;AFR_AF=0.3964;EUR_AF=0.4165;SAS_AF=0.3712;AA=A|||;VT=SNP
3	63462257	rs17068655	T	A	100	PASS	AC=321;AF=0.0640974;AN=5008;NS=2504;DP=18135;EAS_AF=0.1022;AMR_AF=0.0187;AFR_AF=0.0477;EUR_AF=0.0358;SAS_AF=0.1084;AA=T|||;VT=SNP
3	63462339	rs17068658	A	G	100	PASS	AC=1499;AF=0.299321;AN=5008;NS=2504;DP=17399;EAS_AF=0.4097;AMR_AF=0.2738;AFR_AF=0.2579;EUR_AF=0.2505;SAS_AF=0.3098;AA=A|||;VT=SNP
3	63462403	rs744414	G	C	100	PASS	AC=2080;AF=0.415335;AN=5008;NS=2504;DP=17309;EAS_AF=0.4673;AMR_AF=0.4395;AFR_AF=0.3956;EUR_AF=0.4165;SAS_AF=0.3701;AA=C|||;VT=SNP
3	63462608	rs73112644	C	T	100	PASS	AC=869;AF=0.173522;AN=5008;NS=2504;DP=19917;EAS_AF=0.244;AMR_AF=0.1974;AFR_AF=0.0469;EUR_AF=0.1859;SAS_AF=0.2423;AA=C|||;VT=SNP
3	63462698	rs9838395	T	A	100	PASS	AC=2081;AF=0.415535;AN=5008;NS=2504;DP=19144;EAS_AF=0.4673;AMR_AF=0.4395;AFR_AF=0.3956;EUR_AF=0.4175;SAS_AF=0.3701;AA=T|||;VT=SNP
3	63463172	rs9856949	A	G	100	PASS	AC=926;AF=0.184904;AN=5008;NS=2504;DP=21387;EAS_AF=0.1806;AMR_AF=0.1787;AFR_AF=0.2655;EUR_AF=0.171;SAS_AF=0.0992;AA=A|||;VT=SNP
3	63463419	rs935787	T	C	100	PASS	AC=2081;AF=0.415535;AN=5008;NS=2504;DP=21516;EAS_AF=0.4673;AMR_AF=0.4395;AFR_AF=0.3956;EUR_AF=0.4175;SAS_AF=0.3701;AA=C|||;VT=SNP
3	63463521	rs935788	A	C	100	PASS	AC=3665;AF=0.731829;AN=5008;NS=2504;DP=23162;EAS_AF=0.6518;AMR_AF=0.6801;AFR_AF=0.969;EUR_AF=0.6123;SAS_AF=0.6534;AA=C|||;VT=SNP
3	63463754	rs935789	A	G	100	PASS	AC=2077;AF=0.414736;AN=5008;NS=2504;DP=19532;EAS_AF=0.4673;AMR_AF=0.4395;AFR_AF=0.3933;EUR_AF=0.4165;SAS_AF=0.3701;AA=G|||;VT=SNP
3	63464151	rs6445348	T	C	100	PASS	AC=2153;AF=0.429912;AN=5008;NS=2504;DP=21133;EAS_AF=0.4673;AMR_AF=0.4438;AFR_AF=0.4493;EUR_AF=0.4165;SAS_AF=0.3691;AA=C|||;VT=SNP
3	63464270	rs17068691	T	C	100	PASS	AC=326;AF=0.0650958;AN=5008;NS=2504;DP=19997;EAS_AF=0.1042;AMR_AF=0.0187;AFR_AF=0.0477;EUR_AF=0.0388;SAS_AF=0.1084;AA=T|||;VT=SNP
3	63464288	rs6778481	T	G	100	PASS	AC=2155;AF=0.430312;AN=5008;NS=2504;DP=20034;EAS_AF=0.4673;AMR_AF=0.4467;AFR_AF=0.4501;EUR_AF=0.4165;SAS_AF=0.3681;AA=G|||;VT=SNP
3	63464370	rs6765895	G	A	100	PASS	AC=2154;AF=0.430112;AN=5008;NS=2504;DP=20458;EAS_AF=0.4673;AMR_AF=0.4438;AFR_AF=0.4493;EUR_AF=0.4165;SAS_AF=0.3701;AA=G|||;VT=SNP
3	63464517	rs4688401	A	G	100	PASS	AC=2155;AF=0.430312;AN=5008;NS=2504;DP=20768;EAS_AF=0.4663;AMR_AF=0.4452;AFR_AF=0.4501;EUR_AF=0.4165;SAS_AF=0.3701;AA=G|||;VT=SNP
3	63464841	rs17068721	T	G	100	PASS	AC=327;AF=0.0652955;AN=5008;NS=2504;DP=18352;EAS_AF=0.1042;AMR_AF=0.0187;AFR_AF=0.0477;EUR_AF=0.0388;SAS_AF=0.1094;AA=T|||;VT=SNP
3	63465681	rs4133197	C	G	100	PASS	AC=2102;AF=0.419728;AN=5008;NS=2504;DP=21988;EAS_AF=0.4663;AMR_AF=0.4352;AFR_AF=0.416;EUR_AF=0.4165;SAS_AF=0.3691;AA=G|||;VT=SNP
3	63466062	rs4688171	A	G	100	PASS	AC=1178;AF=0.235224;AN=5008;NS=2504;DP=21192;EAS_AF=0.2887;AMR_AF=0.2622;AFR_AF=0.146;EUR_AF=0.2455;SAS_AF=0.271;AA=A|||;VT=SNP
3	63466333	rs1451308	T	C	100	PASS	AC=2983;AF=0.595647;AN=5008;NS=2504;DP=19631;EAS_AF=0.5486;AMR_AF=0.6326;AFR_AF=0.6717;EUR_AF=0.5696;SAS_AF=0.5419;AA=C|||;VT=SNP
3	63466382	rs6772726	G	T	100	PASS	AC=2103;AF=0.419928;AN=5008;NS=2504;DP=20087;EAS_AF=0.4683;AMR_AF=0.4352;AFR_AF=0.4153;EUR_AF=0.4165;SAS_AF=0.3691;AA=T|||;VT=SNP
3	63467061	rs7641737	A	G	100	PASS	AC=3604;AF=0.719649;AN=5008;NS=2504;DP=13967;EAS_AF=0.6508;AMR_AF=0.6729;AFR_AF=0.9289;EUR_AF=0.6113;SAS_AF=0.6524;AA=G|||;VT=SNP
3	63467088	rs7631507	T	A	100	PASS	AC=679;AF=0.135583;AN=5008;NS=2504;DP=12476;EAS_AF=0.0565;AMR_AF=0.1628;AFR_AF=0.2133;EUR_AF=0.168;SAS_AF=0.0593;AA=T|||;VT=SNP
3	63467227	rs6445349	G	C	100	PASS	AC=679;AF=0.135583;AN=5008;NS=2504;DP=14842;EAS_AF=0.0565;AMR_AF=0.1628;AFR_AF=0.2133;EUR_AF=0.168;SAS_AF=0.0593;AA=G|||;VT=SNP
3	63467406	rs6445350	G	A	100	PASS	AC=2105;AF=0.420327;AN=5008;NS=2504;DP=16733;EAS_AF=0.4692;AMR_AF=0.4366;AFR_AF=0.4145;EUR_AF=0.4175;SAS_AF=0.3691;AA=A|||;VT=SNP
3	63467416	rs6445351	A	T	100	PASS	AC=2155;AF=0.430312;AN=5008;NS=2504;DP=16527;EAS_AF=0.4692;AMR_AF=0.4452;AFR_AF=0.4493;EUR_AF=0.4175;SAS_AF=0.3671;AA=T|||;VT=SNP
3	63467811	rs17068742	T	G	100	PASS	AC=1478;AF=0.295128;AN=5008;NS=2504;DP=15445;EAS_AF=0.4137;AMR_AF=0.2824;AFR_AF=0.2375;EUR_AF=0.2485;SAS_AF=0.3078;AA=T|||;VT=SNP
3	63468136	rs12630244	C	T	100	PASS	AC=1173;AF=0.234225;AN=5008;NS=2504;DP=14536;EAS_AF=0.2887;AMR_AF=0.2594;AFR_AF=0.146;EUR_AF=0.2425;SAS_AF=0.271;AA=C|||;VT=SNP
3	63468228	rs17068745	C	A	100	PASS	AC=776;AF=0.154952;AN=5008;NS=2504;DP=16657;EAS_AF=0.0794;AMR_AF=0.1859;AFR_AF=0.1808;EUR_AF=0.1571;SAS_AF=0.1738;AA=C|||;VT=SNP
3	63469070	rs76988459	T	C	100	PASS	AC=333;AF=0.0664936;AN=5008;NS=2504;DP=17785;EAS_AF=0.1081;AMR_AF=0.1455;AFR_AF=0.0061;EUR_AF=0.0596;SAS_AF=0.0562;AA=T|||;VT=SNP
3	63469911	rs12488538	C	T	100	PASS	AC=874;AF=0.174521;AN=5008;NS=2504;DP=19140;EAS_AF=0.252;AMR_AF=0.1974;AFR_AF=0.0446;EUR_AF=0.1869;SAS_AF=0.2413;AA=C|||;VT=SNP
3	63469983	rs6783555	C	T	100	PASS	AC=1859;AF=0.371206;AN=5008;NS=2504;DP=19032;EAS_AF=0.3532;AMR_AF=0.4251;AFR_AF=0.3585;EUR_AF=0.4105;SAS_AF=0.3282;AA=C|||;VT=SNP
3	63470203	rs6799191	T	C	100	PASS	AC=2169;AF=0.433107;AN=5008;NS=2504;DP=17003;EAS_AF=0.4762;AMR_AF=0.4452;AFR_AF=0.4576;EUR_AF=0.4135;SAS_AF=0.3671;AA=T|||;VT=SNP
3	63470356	rs6799373	T	C	100	PASS	AC=2170;AF=0.433307;AN=5008;NS=2504;DP=17364;EAS_AF=0.4772;AMR_AF=0.4452;AFR_AF=0.4576;EUR_AF=0.4135;SAS_AF=0.3671;AA=C|||;VT=SNP
3	63470568	rs9829035	C	T	100	PASS	AC=3599;AF=0.71865;AN=5008;NS=2504;DP=17436;EAS_AF=0.6528;AMR_AF=0.6729;AFR_AF=0.9236;EUR_AF=0.6113;SAS_AF=0.6524;AA=T|||;VT=SNP
3	63470819	rs764924	T	C	100	PASS	AC=1090;AF=0.217652;AN=5008;NS=2504;DP=15099;EAS_AF=0.254;AMR_AF=0.2305;AFR_AF=0.1604;EUR_AF=0.2197;SAS_AF=0.2464;AA=T|||;VT=SNP
3	63470887	rs10461042	C	T	100	PASS	AC=146;AF=0.0291534;AN=5008;NS=2504;DP=14409;EAS_AF=0.0427;AMR_AF=0.0403;AFR_AF=0.0227;EUR_AF=0.0229;SAS_AF=0.0225;AA=C|||;VT=SNP
3	63470923	rs764925	C	G	100	PASS	AC=2170;AF=0.433307;AN=5008;NS=2504;DP=14524;EAS_AF=0.4772;AMR_AF=0.4452;AFR_AF=0.4576;EUR_AF=0.4135;SAS_AF=0.3671;AA=G|||;VT=SNP
3	63471033	rs10460967	T	G	100	PASS	AC=146;AF=0.0291534;AN=5008;NS=2504;DP=14247;EAS_AF=0.0427;AMR_AF=0.0403;AFR_AF=0.0227;EUR_AF=0.0229;SAS_AF=0.0225;AA=T|||;VT=SNP
3	63471314	rs1901303	A	G	100	PASS	AC=2327;AF=0.464657;AN=5008;NS=2504;DP=14840;EAS_AF=0.4772;AMR_AF=0.4597;AFR_AF=0.5681;EUR_AF=0.4145;SAS_AF=0.3671;AA=G|||;VT=SNP
3	63471720	rs7430968	G	C	100	PASS	AC=990;AF=0.197684;AN=5008;NS=2504;DP=19297;EAS_AF=0.254;AMR_AF=0.219;AFR_AF=0.0908;EUR_AF=0.2197;SAS_AF=0.2464;AA=G|||;VT=SNP
3	63471876	rs1847726	T	C	100	PASS	AC=2172;AF=0.433706;AN=5008;NS=2504;DP=17338;EAS_AF=0.4772;AMR_AF=0.4452;AFR_AF=0.4576;EUR_AF=0.4155;SAS_AF=0.3671;AA=C|||;VT=SNP
3	63472023	rs9838946	G	A	100	PASS	AC=2170;AF=0.433307;AN=5008;NS=2504;DP=20012;EAS_AF=0.4772;AMR_AF=0.4452;AFR_AF=0.4576;EUR_AF=0.4135;SAS_AF=0.3671;AA=A|||;VT=SNP
3	63472192	rs4688402	A	G	100	PASS	AC=2170;AF=0.433307;AN=5008;NS=2504;DP=19208;EAS_AF=0.4772;AMR_AF=0.4452;AFR_AF=0.4576;EUR_AF=0.4135;SAS_AF=0.3671;AA=G|||;VT=SNP
3	63472310	rs4688403	A	C	100	PASS	AC=2032;AF=0.405751;AN=5008;NS=2504;DP=19026;EAS_AF=0.4772;AMR_AF=0.4294;AFR_AF=0.3616;EUR_AF=0.4135;SAS_AF=0.3671;AA=A|||;VT=SNP
3	63472534	rs4688404	G	T	100	PASS	AC=2170;AF=0.433307;AN=5008;NS=2504;DP=16807;EAS_AF=0.4762;AMR_AF=0.4452;AFR_AF=0.4576;EUR_AF=0.4135;SAS_AF=0.3681;AA=G|||;VT=SNP
3	63472736	rs6445353	G	A	100	PASS	AC=3598;AF=0.71845;AN=5008;NS=2504;DP=17461;EAS_AF=0.6518;AMR_AF=0.6729;AFR_AF=0.9244;EUR_AF=0.6123;SAS_AF=0.6503;AA=A|||;VT=SNP
3	63472797	rs7621914	G	A	100	PASS	AC=2171;AF=0.433506;AN=5008;NS=2504;DP=17093;EAS_AF=0.4772;AMR_AF=0.4452;AFR_AF=0.4584;EUR_AF=0.4135;SAS_AF=0.3671;AA=G|||;VT=SNP
3	63472842	rs7621849	C	G	100	PASS	AC=2170;AF=0.433307;AN=5008;NS=2504;DP=16303;EAS_AF=0.4772;AMR_AF=0.4452;AFR_AF=0.4576;EUR_AF=0.4135;SAS_AF=0.3671;AA=G|||;VT=SNP
3	63472947	rs7633619	T	C	100	PASS	AC=2170;AF=0.433307;AN=5008;NS=2504;DP=15403;EAS_AF=0.4772;AMR_AF=0.4452;AFR_AF=0.4576;EUR_AF=0.4135;SAS_AF=0.3671;AA=C|||;VT=SNP
3	63473044	rs4306846	G	A	100	PASS	AC=1035;AF=0.206669;AN=5008;NS=2504;DP=14727;EAS_AF=0.254;AMR_AF=0.2219;AFR_AF=0.1256;EUR_AF=0.2197;SAS_AF=0.2434;AA=G|||;VT=SNP
3	63473340	rs4257544	C	T	100	PASS	AC=873;AF=0.174321;AN=5008;NS=2504;DP=15951;EAS_AF=0.254;AMR_AF=0.1974;AFR_AF=0.0446;EUR_AF=0.1869;SAS_AF=0.2382;AA=C|||;VT=SNP
3	63473364	rs935791	A	G	100	PASS	AC=2174;AF=0.434105;AN=5008;NS=2504;DP=16369;EAS_AF=0.4772;AMR_AF=0.4452;AFR_AF=0.4576;EUR_AF=0.4145;SAS_AF=0.3701;AA=G|||;VT=SNP
3	63473375	rs935792	G	A	100	PASS	AC=2174;AF=0.434105;AN=5008;NS=2504;DP=16746;EAS_AF=0.4772;AMR_AF=0.4452;AFR_AF=0.4576;EUR_AF=0.4145;SAS_AF=0.3701;AA=G|||;VT=SNP
3	63473625	rs12634041	C	G	100	PASS	AC=1184;AF=0.236422;AN=5008;NS=2504;DP=16176;EAS_AF=0.2966;AMR_AF=0.2622;AFR_AF=0.1483;EUR_AF=0.2425;SAS_AF=0.2689;AA=C|||;VT=SNP
3	63473780	rs9868945	T	C	100	PASS	AC=2170;AF=0.433307;AN=5008;NS=2504;DP=18946;EAS_AF=0.4772;AMR_AF=0.4452;AFR_AF=0.4576;EUR_AF=0.4135;SAS_AF=0.3671;AA=C|||;VT=SNP
3	63473827	rs9849131	C	T	100	PASS	AC=2170;AF=0.433307;AN=5008;NS=2504;DP=18946;EAS_AF=0.4772;AMR_AF=0.4452;AFR_AF=0.4576;EUR_AF=0.4135;SAS_AF=0.3671;AA=C|||;VT=SNP
3	63473904	rs74908569	C	T	100	PASS	AC=290;AF=0.0579073;AN=5008;NS=2504;DP=19449;EAS_AF=0.0942;AMR_AF=0.0187;AFR_AF=0.0265;EUR_AF=0.0388;SAS_AF=0.1104;AA=C|||;VT=SNP
3	63473996	rs6779281	G	T	100	PASS	AC=2170;AF=0.433307;AN=5008;NS=2504;DP=19223;EAS_AF=0.4772;AMR_AF=0.4452;AFR_AF=0.4576;EUR_AF=0.4135;SAS_AF=0.3671;AA=G|||;VT=SNP
3	63474104	rs6803417	A	C	100	PASS	AC=2170;AF=0.433307;AN=5008;NS=2504;DP=17824;EAS_AF=0.4772;AMR_AF=0.4452;AFR_AF=0.4576;EUR_AF=0.4135;SAS_AF=0.3671;AA=C|||;VT=SNP
3	63474186	rs6794733	T	A	100	PASS	AC=2170;AF=0.433307;AN=5008;NS=2504;DP=18508;EAS_AF=0.4772;AMR_AF=0.4452;AFR_AF=0.4576;EUR_AF=0.4135;SAS_AF=0.3671;AA=T|||;VT=SNP
3	63474250	rs6781972	G	A	100	PASS	AC=2170;AF=0.433307;AN=5008;NS=2504;DP=20482;EAS_AF=0.4772;AMR_AF=0.4452;AFR_AF=0.4576;EUR_AF=0.4135;SAS_AF=0.3671;AA=A|||;VT=SNP
3	63475294	rs17068808	A	G	100	PASS	AC=2035;AF=0.40635;AN=5008;NS=2504;DP=15421;EAS_AF=0.4772;AMR_AF=0.4308;AFR_AF=0.3616;EUR_AF=0.4145;SAS_AF=0.3681;AA=A|||;VT=SNP
3	63475316	rs79099631	A	C	100	PASS	AC=677;AF=0.135184;AN=5008;NS=2504;DP=15730;EAS_AF=0.0575;AMR_AF=0.1628;AFR_AF=0.211;EUR_AF=0.168;SAS_AF=0.0593;AA=A|||;VT=SNP
3	63475352	rs6785410	C	T	100	PASS	AC=2171;AF=0.433506;AN=5008;NS=2504;DP=15073;EAS_AF=0.4772;AMR_AF=0.4452;AFR_AF=0.4576;EUR_AF=0.4135;SAS_AF=0.3681;AA=T|||;VT=SNP
3	63475394	rs6798336	T	C	100	PASS	AC=2171;AF=0.433506;AN=5008;NS=2504;DP=15626;EAS_AF=0.4772;AMR_AF=0.4452;AFR_AF=0.4584;EUR_AF=0.4135;SAS_AF=0.3671;AA=T|||;VT=SNP
3	63475476	rs6809418	A	T	100	PASS	AC=2170;AF=0.433307;AN=5008;NS=2504;DP=17050;EAS_AF=0.4772;AMR_AF=0.4438;AFR_AF=0.4584;EUR_AF=0.4135;SAS_AF=0.3671;AA=T|||;VT=SNP
3	63475547	rs34506140	G	C	100	PASS	AC=992;AF=0.198083;AN=5008;NS=2504;DP=15777;EAS_AF=0.254;AMR_AF=0.219;AFR_AF=0.0923;EUR_AF=0.2197;SAS_AF=0.2464;AA=G|||;VT=SNP
3	63475570	rs11130928	T	C	100	PASS	AC=868;AF=0.173323;AN=5008;NS=2504;DP=15573;EAS_AF=0.0794;AMR_AF=0.1902;AFR_AF=0.2466;EUR_AF=0.1581;SAS_AF=0.1748;AA=T|||;VT=SNP
3	63476147	rs1812207	T	C	100	PASS	AC=3596;AF=0.718051;AN=5008;NS=2504;DP=18975;EAS_AF=0.6508;AMR_AF=0.6715;AFR_AF=0.9244;EUR_AF=0.6113;SAS_AF=0.6513;AA=C|||;VT=SNP
3	63476216	rs61647568	G	A	100	PASS	AC=559;AF=0.111621;AN=5008;NS=2504;DP=18087;EAS_AF=0.0754;AMR_AF=0.2061;AFR_AF=0.0166;EUR_AF=0.1968;SAS_AF=0.1227;AA=G|||;VT=SNP
3	63476433	rs13097598	T	A	100	PASS	AC=1091;AF=0.217851;AN=5008;NS=2504;DP=20477;EAS_AF=0.2966;AMR_AF=0.2219;AFR_AF=0.1437;EUR_AF=0.1849;SAS_AF=0.2679;AA=T|||;VT=SNP
3	63477074	rs6765108	A	C	100	PASS	AC=2948;AF=0.588658;AN=5008;NS=2504;DP=16962;EAS_AF=0.5565;AMR_AF=0.6311;AFR_AF=0.6399;EUR_AF=0.5706;SAS_AF=0.5409;AA=A|||;VT=SNP
3	63477253	rs11130929	A	G	100	PASS	AC=2946;AF=0.588259;AN=5008;NS=2504;DP=18038;EAS_AF=0.5565;AMR_AF=0.6311;AFR_AF=0.6392;EUR_AF=0.5706;SAS_AF=0.5399;AA=G|||;VT=SNP
3	63477455	rs11130930	C	A	100	PASS	AC=1545;AF=0.308506;AN=5008;NS=2504;DP=18362;EAS_AF=0.1369;AMR_AF=0.389;AFR_AF=0.3956;EUR_AF=0.3827;SAS_AF=0.2342;AA=C|||;VT=SNP
3	63477457	rs11130931	G	A	100	PASS	AC=2947;AF=0.588458;AN=5008;NS=2504;DP=18416;EAS_AF=0.5565;AMR_AF=0.6311;AFR_AF=0.6392;EUR_AF=0.5706;SAS_AF=0.5409;AA=A|||;VT=SNP
3	63477493	rs11130932	G	A	100	PASS	AC=2948;AF=0.588658;AN=5008;NS=2504;DP=18423;EAS_AF=0.5575;AMR_AF=0.6311;AFR_AF=0.6392;EUR_AF=0.5706;SAS_AF=0.5409;AA=A|||;VT=SNP
3	63477631	rs11130933	G	T	100	PASS	AC=678;AF=0.135383;AN=5008;NS=2504;DP=20229;EAS_AF=0.0575;AMR_AF=0.1628;AFR_AF=0.2118;EUR_AF=0.168;SAS_AF=0.0593;AA=G|||;VT=SNP
3	63477747	rs11130934	A	G	100	PASS	AC=2950;AF=0.589058;AN=5008;NS=2504;DP=18538;EAS_AF=0.5585;AMR_AF=0.6311;AFR_AF=0.6399;EUR_AF=0.5706;SAS_AF=0.5409;AA=A|||;VT=SNP
3	63477970	rs11130935	T	C	100	PASS	AC=847;AF=0.169129;AN=5008;NS=2504;DP=20579;EAS_AF=0.1796;AMR_AF=0.1671;AFR_AF=0.2133;EUR_AF=0.171;SAS_AF=0.0982;AA=T|||;VT=SNP
3	63478528	rs79612801	T	C	100	PASS	AC=296;AF=0.0591054;AN=5008;NS=2504;DP=20866;EAS_AF=0.0952;AMR_AF=0.0187;AFR_AF=0.031;EUR_AF=0.0378;SAS_AF=0.1104;AA=T|||;VT=SNP
3	63478720	rs6796188	C	T	100	PASS	AC=501;AF=0.10004;AN=5008;NS=2504;DP=20451;EAS_AF=0.0575;AMR_AF=0.1542;AFR_AF=0.084;EUR_AF=0.166;SAS_AF=0.0593;AA=C|||;VT=SNP
3	63478856	rs6796386	C	T	100	PASS	AC=3011;AF=0.601238;AN=5008;NS=2504;DP=19220;EAS_AF=0.5585;AMR_AF=0.6383;AFR_AF=0.6823;EUR_AF=0.5706;SAS_AF=0.5409;AA=C|||;VT=SNP
3	63479141	rs6774410	A	G	100	PASS	AC=3011;AF=0.601238;AN=5008;NS=2504;DP=19798;EAS_AF=0.5585;AMR_AF=0.6383;AFR_AF=0.6823;EUR_AF=0.5706;SAS_AF=0.5409;AA=G|||;VT=SNP
3	63479156	rs12487543	G	C	100	PASS	AC=943;AF=0.188299;AN=5008;NS=2504;DP=19334;EAS_AF=0.252;AMR_AF=0.1816;AFR_AF=0.121;EUR_AF=0.162;SAS_AF=0.2454;AA=G|||;VT=SNP
3	63479210	rs6799217	G	A	100	PASS	AC=3011;AF=0.601238;AN=5008;NS=2504;DP=18557;EAS_AF=0.5585;AMR_AF=0.6383;AFR_AF=0.6823;EUR_AF=0.5706;SAS_AF=0.5409;AA=G|||;VT=SNP
3	63479262	rs6799126	C	G	100	PASS	AC=501;AF=0.10004;AN=5008;NS=2504;DP=19055;EAS_AF=0.0575;AMR_AF=0.1542;AFR_AF=0.084;EUR_AF=0.166;SAS_AF=0.0593;AA=C|||;VT=SNP
3	63479318	rs6799148	C	G	100	PASS	AC=3012;AF=0.601438;AN=5008;NS=2504;DP=17813;EAS_AF=0.5585;AMR_AF=0.6383;AFR_AF=0.6831;EUR_AF=0.5706;SAS_AF=0.5409;AA=C|||;VT=SNP
3	63479424	rs4688172	G	A	100	PASS	AC=3011;AF=0.601238;AN=5008;NS=2504;DP=15360;EAS_AF=0.5585;AMR_AF=0.6383;AFR_AF=0.6831;EUR_AF=0.5696;SAS_AF=0.5409;AA=G|||;VT=SNP
3	63479450	rs9822200	C	A	100	PASS	AC=918;AF=0.183307;AN=5008;NS=2504;DP=12653;EAS_AF=0.0813;AMR_AF=0.2349;AFR_AF=0.2194;EUR_AF=0.2107;SAS_AF=0.1748;AA=C|||;VT=SNP
3	63479592	rs1566969	T	C	100	PASS	AC=3012;AF=0.601438;AN=5008;NS=2504;DP=14573;EAS_AF=0.5585;AMR_AF=0.6383;AFR_AF=0.6831;EUR_AF=0.5706;SAS_AF=0.5409;AA=T|||;VT=SNP
3	63479852	rs7643728	C	T	100	PASS	AC=3011;AF=0.601238;AN=5008;NS=2504;DP=10238;EAS_AF=0.5585;AMR_AF=0.6383;AFR_AF=0.6823;EUR_AF=0.5706;SAS_AF=0.5409;AA=T|||;VT=SNP
3	63479933	rs74321361	G	C	100	PASS	AC=218;AF=0.0435304;AN=5008;NS=2504;DP=8756;EAS_AF=0.0446;AMR_AF=0.0476;AFR_AF=0.0688;EUR_AF=0.0268;SAS_AF=0.0225;AA=G|||;VT=SNP
3	63481111	rs9869834	A	G	100	PASS	AC=920;AF=0.183706;AN=5008;NS=2504;DP=18511;EAS_AF=0.0813;AMR_AF=0.2363;AFR_AF=0.2201;EUR_AF=0.2107;SAS_AF=0.1748;AA=A|||;VT=SNP
3	63481237	rs11714690	T	C	100	PASS	AC=680;AF=0.135783;AN=5008;NS=2504;DP=17474;EAS_AF=0.0575;AMR_AF=0.1628;AFR_AF=0.2118;EUR_AF=0.168;SAS_AF=0.0613;AA=T|||;VT=SNP
3	63481600	rs4688408	A	G	100	PASS	AC=3013;AF=0.601637;AN=5008;NS=2504;DP=14634;EAS_AF=0.5595;AMR_AF=0.6383;AFR_AF=0.6831;EUR_AF=0.5696;SAS_AF=0.5419;AA=A|||;VT=SNP
3	63481751	rs9857079	T	A	100	PASS	AC=503;AF=0.100439;AN=5008;NS=2504;DP=14049;EAS_AF=0.0575;AMR_AF=0.1542;AFR_AF=0.084;EUR_AF=0.166;SAS_AF=0.0613;AA=T|||;VT=SNP
3	63481904	rs74918274	C	T	100	PASS	AC=668;AF=0.133387;AN=5008;NS=2504;DP=11883;EAS_AF=0.0804;AMR_AF=0.2161;AFR_AF=0.0431;EUR_AF=0.2068;SAS_AF=0.1759;AA=C|||;VT=SNP
3	63482063	rs9857649	T	C	100	PASS	AC=3013;AF=0.601637;AN=5008;NS=2504;DP=13295;EAS_AF=0.5595;AMR_AF=0.6398;AFR_AF=0.6823;EUR_AF=0.5696;SAS_AF=0.5419;AA=T|||;VT=SNP
3	63482649	rs17068830	T	G	100	PASS	AC=884;AF=0.176518;AN=5008;NS=2504;DP=16662;EAS_AF=0.2579;AMR_AF=0.1974;AFR_AF=0.0461;EUR_AF=0.1889;SAS_AF=0.2413;AA=T|||;VT=SNP
3	63482764	rs1857819	T	C	100	PASS	AC=505;AF=0.100839;AN=5008;NS=2504;DP=17441;EAS_AF=0.0575;AMR_AF=0.1542;AFR_AF=0.0847;EUR_AF=0.166;SAS_AF=0.0624;AA=T|||;VT=SNP
3	63483078	rs4688409	A	G	100	PASS	AC=3011;AF=0.601238;AN=5008;NS=2504;DP=17311;EAS_AF=0.5585;AMR_AF=0.6383;AFR_AF=0.6823;EUR_AF=0.5696;SAS_AF=0.5419;AA=a|||;VT=SNP
3	63483205	rs17068833	T	G	100	PASS	AC=680;AF=0.135783;AN=5008;NS=2504;DP=16656;EAS_AF=0.0575;AMR_AF=0.1628;AFR_AF=0.2118;EUR_AF=0.168;SAS_AF=0.0613;AA=T|||;VT=SNP
3	63483403	rs11717009	T	C	100	PASS	AC=1103;AF=0.220248;AN=5008;NS=2504;DP=17849;EAS_AF=0.256;AMR_AF=0.2233;AFR_AF=0.1702;EUR_AF=0.2227;SAS_AF=0.2464;AA=T|||;VT=SNP
3	63484101	rs9810682	A	C	100	PASS	AC=679;AF=0.135583;AN=5008;NS=2504;DP=18746;EAS_AF=0.0575;AMR_AF=0.1628;AFR_AF=0.211;EUR_AF=0.168;SAS_AF=0.0613;AA=A|||;VT=SNP
3	63484266	rs28716040	T	C	100	PASS	AC=831;AF=0.165935;AN=5008;NS=2504;DP=19030;EAS_AF=0.0823;AMR_AF=0.1945;AFR_AF=0.2156;EUR_AF=0.1561;SAS_AF=0.1748;AA=T|||;VT=SNP
3	63484408	rs6798371	G	A	100	PASS	AC=762;AF=0.152157;AN=5008;NS=2504;DP=15723;EAS_AF=0.0605;AMR_AF=0.1715;AFR_AF=0.2163;EUR_AF=0.1839;SAS_AF=0.1135;AA=g|||;VT=SNP
3	63484444	rs4688410	C	T	100	PASS	AC=2020;AF=0.403355;AN=5008;NS=2504;DP=14868;EAS_AF=0.4544;AMR_AF=0.4164;AFR_AF=0.3926;EUR_AF=0.3579;SAS_AF=0.4029;AA=C|||;VT=SNP
3	63484490	rs9849009	C	A	100	PASS	AC=585;AF=0.116813;AN=5008;NS=2504;DP=13058;EAS_AF=0.0605;AMR_AF=0.1628;AFR_AF=0.0893;EUR_AF=0.1819;SAS_AF=0.1125;AA=C|||;VT=SNP
3	63484616	rs115193412	C	T	100	PASS	AC=254;AF=0.0507188;AN=5008;NS=2504;DP=10890;EAS_AF=0.0962;AMR_AF=0.0159;AFR_AF=0.0015;EUR_AF=0.0378;SAS_AF=0.1084;AA=C|||;VT=SNP
3	63484892	rs7642736	C	G	100	PASS	AC=3518;AF=0.702476;AN=5008;NS=2504;DP=15332;EAS_AF=0.6567;AMR_AF=0.6671;AFR_AF=0.8638;EUR_AF=0.6103;SAS_AF=0.6513;AA=G|||;VT=SNP
3	63484923	rs7642916	G	A	100	PASS	AC=1393;AF=0.278155;AN=5008;NS=2504;DP=16489;EAS_AF=0.1558;AMR_AF=0.2104;AFR_AF=0.4917;EUR_AF=0.2227;SAS_AF=0.2209;AA=G|||;VT=SNP
3	63485488	rs1505589	A	G	100	PASS	AC=636;AF=0.126997;AN=5008;NS=2504;DP=19378;EAS_AF=0.0972;AMR_AF=0.0389;AFR_AF=0.2753;EUR_AF=0.0408;SAS_AF=0.1084;AA=A|||;VT=SNP
3	63485758	rs9820516	A	T	100	PASS	AC=762;AF=0.152157;AN=5008;NS=2504;DP=18568;EAS_AF=0.0605;AMR_AF=0.1715;AFR_AF=0.2163;EUR_AF=0.1839;SAS_AF=0.1135;AA=A|||;VT=SNP
3	63485796	rs57780067	G	A	100	PASS	AC=290;AF=0.0579073;AN=5008;NS=2504;DP=18366;EAS_AF=0.0962;AMR_AF=0.0173;AFR_AF=0.028;EUR_AF=0.0378;SAS_AF=0.1084;AA=G|||;VT=SNP
3	63486745	rs59171567	A	G	100	PASS	AC=635;AF=0.126797;AN=5008;NS=2504;DP=17909;EAS_AF=0.0962;AMR_AF=0.0389;AFR_AF=0.2753;EUR_AF=0.0408;SAS_AF=0.1084;AA=A|||;VT=SNP
3	63486782	rs17068844	T	C	100	PASS	AC=1402;AF=0.279952;AN=5008;NS=2504;DP=18190;EAS_AF=0.1567;AMR_AF=0.2118;AFR_AF=0.4939;EUR_AF=0.2247;SAS_AF=0.2229;AA=C|||;VT=SNP
3	63486836	rs28631082	A	G	100	PASS	AC=1402;AF=0.279952;AN=5008;NS=2504;DP=16765;EAS_AF=0.1567;AMR_AF=0.2118;AFR_AF=0.4939;EUR_AF=0.2247;SAS_AF=0.2229;AA=A|||;VT=SNP
3	63487016	rs9826403	A	G	100	PASS	AC=3613;AF=0.721446;AN=5008;NS=2504;DP=15460;EAS_AF=0.6587;AMR_AF=0.6715;AFR_AF=0.9244;EUR_AF=0.6203;SAS_AF=0.6513;AA=G|||;VT=SNP
3	63487139	rs80172814	A	C	100	PASS	AC=320;AF=0.0638978;AN=5008;NS=2504;DP=11039;EAS_AF=0.0962;AMR_AF=0.0187;AFR_AF=0.0499;EUR_AF=0.0378;SAS_AF=0.1084;AA=A|||;VT=SNP
3	63487209	rs9809266	T	G	100	PASS	AC=4906;AF=0.979633;AN=5008;NS=2504;DP=14389;EAS_AF=0.9901;AMR_AF=0.9726;AFR_AF=0.9887;EUR_AF=0.9503;SAS_AF=0.9918;AA=G|||;VT=SNP
3	63487425	rs76760936	C	T	100	PASS	AC=896;AF=0.178914;AN=5008;NS=2504;DP=15004;EAS_AF=0.0605;AMR_AF=0.1758;AFR_AF=0.3147;EUR_AF=0.1839;SAS_AF=0.1145;AA=T|||;VT=SNP
3	63487426	rs4688411	A	G	100	PASS	AC=3028;AF=0.604633;AN=5008;NS=2504;DP=15051;EAS_AF=0.5635;AMR_AF=0.634;AFR_AF=0.6815;EUR_AF=0.5805;SAS_AF=0.547;AA=G|||;VT=SNP
3	63487517	rs17068845	G	C	100	PASS	AC=897;AF=0.179113;AN=5008;NS=2504;DP=15225;EAS_AF=0.0605;AMR_AF=0.1758;AFR_AF=0.3154;EUR_AF=0.1839;SAS_AF=0.1145;AA=G|||;VT=SNP
3	63487721	rs58455422	T	G	100	PASS	AC=172;AF=0.034345;AN=5008;NS=2504;DP=15413;EAS_AF=0.0466;AMR_AF=0.0418;AFR_AF=0.0356;EUR_AF=0.0268;SAS_AF=0.0225;AA=T|||;VT=SNP
3	63487988	rs34191982	C	T	100	PASS	AC=1177;AF=0.235024;AN=5008;NS=2504;DP=15943;EAS_AF=0.3026;AMR_AF=0.2032;AFR_AF=0.1596;EUR_AF=0.2555;SAS_AF=0.2689;AA=C|||;VT=SNP
3	63488257	rs7610588	C	T	100	PASS	AC=896;AF=0.178914;AN=5008;NS=2504;DP=20163;EAS_AF=0.0605;AMR_AF=0.1758;AFR_AF=0.3147;EUR_AF=0.1839;SAS_AF=0.1145;AA=C|||;VT=SNP
3	63488259	rs7622229	T	C	100	PASS	AC=898;AF=0.179313;AN=5008;NS=2504;DP=20164;EAS_AF=0.0625;AMR_AF=0.1758;AFR_AF=0.3147;EUR_AF=0.1839;SAS_AF=0.1145;AA=T|||;VT=SNP
3	63488786	rs9846386	C	T	100	PASS	AC=891;AF=0.177915;AN=5008;NS=2504;DP=19055;EAS_AF=0.0605;AMR_AF=0.1744;AFR_AF=0.3124;EUR_AF=0.1829;SAS_AF=0.1145;AA=T|||;VT=SNP
3	63488841	rs9866272	T	G	100	PASS	AC=1966;AF=0.392572;AN=5008;NS=2504;DP=18474;EAS_AF=0.3829;AMR_AF=0.4568;AFR_AF=0.3623;EUR_AF=0.3936;SAS_AF=0.3967;AA=T|||;VT=SNP
3	63488876	rs6763684	C	T	100	PASS	AC=890;AF=0.177716;AN=5008;NS=2504;DP=18573;EAS_AF=0.0605;AMR_AF=0.1744;AFR_AF=0.3116;EUR_AF=0.1829;SAS_AF=0.1145;AA=T|||;VT=SNP
3	63488994	rs58745721	T	G	100	PASS	AC=654;AF=0.130591;AN=5008;NS=2504;DP=17720;EAS_AF=0.1042;AMR_AF=0.0389;AFR_AF=0.2837;EUR_AF=0.0408;SAS_AF=0.1084;AA=T|||;VT=SNP
3	63489196	rs6790818	A	T	100	PASS	AC=758;AF=0.151358;AN=5008;NS=2504;DP=15593;EAS_AF=0.0605;AMR_AF=0.17;AFR_AF=0.2148;EUR_AF=0.1819;SAS_AF=0.1145;AA=A|||;VT=SNP
3	63489319	rs6766569	C	T	100	PASS	AC=891;AF=0.177915;AN=5008;NS=2504;DP=14761;EAS_AF=0.0605;AMR_AF=0.1744;AFR_AF=0.3124;EUR_AF=0.1829;SAS_AF=0.1145;AA=T|||;VT=SNP
3	63489330	rs6779420	T	C	100	PASS	AC=1405;AF=0.280551;AN=5008;NS=2504;DP=14411;EAS_AF=0.1567;AMR_AF=0.2089;AFR_AF=0.4992;EUR_AF=0.2227;SAS_AF=0.2229;AA=T|||;VT=SNP
3	63489848	rs6445354	A	G	100	PASS	AC=1415;AF=0.282548;AN=5008;NS=2504;DP=14184;EAS_AF=0.1587;AMR_AF=0.2118;AFR_AF=0.5023;EUR_AF=0.2237;SAS_AF=0.2239;AA=G|||;VT=SNP
3	63489898	rs6445355	T	G	100	PASS	AC=1409;AF=0.28135;AN=5008;NS=2504;DP=14785;EAS_AF=0.1567;AMR_AF=0.2104;AFR_AF=0.5;EUR_AF=0.2237;SAS_AF=0.2239;AA=T|||;VT=SNP
3	63490359	rs73831869	A	G	100	PASS	AC=337;AF=0.0672923;AN=5008;NS=2504;DP=17181;EAS_AF=0.1657;AMR_AF=0.0461;AFR_AF=0.0363;EUR_AF=0.0298;SAS_AF=0.0613;AA=A|||;VT=SNP
3	63491051	rs17068857	A	G	100	PASS	AC=912;AF=0.182109;AN=5008;NS=2504;DP=19283;EAS_AF=0.126;AMR_AF=0.2291;AFR_AF=0.239;EUR_AF=0.166;SAS_AF=0.1462;AA=A|||;VT=SNP
3	63491141	rs11715745	C	A	100	PASS	AC=3090;AF=0.617013;AN=5008;NS=2504;DP=17965;EAS_AF=0.5625;AMR_AF=0.6412;AFR_AF=0.7284;EUR_AF=0.5785;SAS_AF=0.545;AA=A|||;VT=SNP
3	63491925	rs4688412	A	C	100	PASS	AC=1722;AF=0.34385;AN=5008;NS=2504;DP=18961;EAS_AF=0.3194;AMR_AF=0.3977;AFR_AF=0.261;EUR_AF=0.4016;SAS_AF=0.3834;AA=C|||;VT=SNP
3	63492461	rs6807455	G	A	100	PASS	AC=1725;AF=0.344449;AN=5008;NS=2504;DP=17402;EAS_AF=0.3204;AMR_AF=0.3948;AFR_AF=0.2655;EUR_AF=0.4006;SAS_AF=0.3824;AA=G|||;VT=SNP
3	63492722	rs6807515	C	T	100	PASS	AC=1723;AF=0.34405;AN=5008;NS=2504;DP=16187;EAS_AF=0.3204;AMR_AF=0.3948;AFR_AF=0.2648;EUR_AF=0.3996;SAS_AF=0.3824;AA=C|||;VT=SNP
3	63492919	rs28401435	T	C	100	PASS	AC=1542;AF=0.307907;AN=5008;NS=2504;DP=18557;EAS_AF=0.2996;AMR_AF=0.2161;AFR_AF=0.4992;EUR_AF=0.1889;SAS_AF=0.2454;AA=T|||;VT=SNP
3	63493895	rs1505587	C	T	100	PASS	AC=419;AF=0.0836661;AN=5008;NS=2504;DP=18173;EAS_AF=0.0784;AMR_AF=0.1412;AFR_AF=0.0098;EUR_AF=0.1153;SAS_AF=0.1155;AA=C|||;VT=SNP
3	63493930	rs1505586	C	T	100	PASS	AC=571;AF=0.114018;AN=5008;NS=2504;DP=18264;EAS_AF=0.0536;AMR_AF=0.1599;AFR_AF=0.0582;EUR_AF=0.1859;SAS_AF=0.1452;AA=C|||;VT=SNP
3	63494017	rs1505585	A	G	100	PASS	AC=3530;AF=0.704872;AN=5008;NS=2504;DP=20150;EAS_AF=0.6597;AMR_AF=0.67;AFR_AF=0.8646;EUR_AF=0.6183;SAS_AF=0.6493;AA=G|||;VT=SNP
3	63494326	rs73831871	A	G	100	PASS	AC=460;AF=0.091853;AN=5008;NS=2504;DP=18587;EAS_AF=0.1617;AMR_AF=0.0634;AFR_AF=0.1445;EUR_AF=0.0298;SAS_AF=0.0327;AA=A|||;VT=SNP
3	63494778	rs9878486	G	A	100	PASS	AC=1724;AF=0.344249;AN=5008;NS=2504;DP=13260;EAS_AF=0.3214;AMR_AF=0.3948;AFR_AF=0.2655;EUR_AF=0.3986;SAS_AF=0.3824;AA=G|||;VT=SNP
3	63495032	rs6766448	G	A	100	PASS	AC=3527;AF=0.704273;AN=5008;NS=2504;DP=12965;EAS_AF=0.6597;AMR_AF=0.6686;AFR_AF=0.8638;EUR_AF=0.6163;SAS_AF=0.6503;AA=A|||;VT=SNP
3	63495185	rs1158186	T	C	100	PASS	AC=1725;AF=0.344449;AN=5008;NS=2504;DP=13470;EAS_AF=0.3214;AMR_AF=0.3948;AFR_AF=0.2663;EUR_AF=0.3986;SAS_AF=0.3824;AA=T|||;VT=SNP
3	63495228	rs1158185	T	A	100	PASS	AC=1724;AF=0.344249;AN=5008;NS=2504;DP=13032;EAS_AF=0.3214;AMR_AF=0.3948;AFR_AF=0.2655;EUR_AF=0.3986;SAS_AF=0.3824;AA=A|||;VT=SNP
3	63495326	rs6768942	C	T	100	PASS	AC=1725;AF=0.344449;AN=5008;NS=2504;DP=13657;EAS_AF=0.3214;AMR_AF=0.3963;AFR_AF=0.2655;EUR_AF=0.3986;SAS_AF=0.3824;AA=T|||;VT=SNP
3	63495805	rs6769577	G	A	100	PASS	AC=1753;AF=0.35004;AN=5008;NS=2504;DP=17357;EAS_AF=0.3214;AMR_AF=0.3948;AFR_AF=0.2867;EUR_AF=0.3986;SAS_AF=0.3834;AA=G|||;VT=SNP
3	63496121	rs6769716	C	T	100	PASS	AC=1753;AF=0.35004;AN=5008;NS=2504;DP=18174;EAS_AF=0.3214;AMR_AF=0.3948;AFR_AF=0.2867;EUR_AF=0.3986;SAS_AF=0.3834;AA=T|||;VT=SNP
3	63496281	rs6796783	A	T	100	PASS	AC=1753;AF=0.35004;AN=5008;NS=2504;DP=17308;EAS_AF=0.3214;AMR_AF=0.3948;AFR_AF=0.2867;EUR_AF=0.3986;SAS_AF=0.3834;AA=T|||;VT=SNP
3	63496369	rs12053826	G	A	100	PASS	AC=142;AF=0.0283546;AN=5008;NS=2504;DP=17947;EAS_AF=0.0446;AMR_AF=0.0432;AFR_AF=0.0106;EUR_AF=0.0298;SAS_AF=0.0235;AA=G|||;VT=SNP
3	63496778	rs13086578	T	C	100	PASS	AC=1754;AF=0.35024;AN=5008;NS=2504;DP=17773;EAS_AF=0.3214;AMR_AF=0.3948;AFR_AF=0.2867;EUR_AF=0.3986;SAS_AF=0.3845;AA=T|||;VT=SNP
3	63496961	rs9851316	A	G	100	PASS	AC=3621;AF=0.723043;AN=5008;NS=2504;DP=17944;EAS_AF=0.6667;AMR_AF=0.6758;AFR_AF=0.9175;EUR_AF=0.6233;SAS_AF=0.6544;AA=G|||;VT=SNP
3	63497004	rs9833814	T	G	100	PASS	AC=3679;AF=0.734625;AN=5008;NS=2504;DP=19127;EAS_AF=0.6667;AMR_AF=0.683;AFR_AF=0.9569;EUR_AF=0.6243;SAS_AF=0.6544;AA=G|||;VT=SNP
3	63497691	rs1505584	C	T	100	PASS	AC=1722;AF=0.34385;AN=5008;NS=2504;DP=16907;EAS_AF=0.3185;AMR_AF=0.389;AFR_AF=0.2829;EUR_AF=0.3807;SAS_AF=0.3824;AA=T|||;VT=SNP
3	63497732	rs79242214	G	A	100	PASS	AC=134;AF=0.0267572;AN=5008;NS=2504;DP=17352;EAS_AF=0.0446;AMR_AF=0.0432;AFR_AF=0.0045;EUR_AF=0.0288;SAS_AF=0.0245;AA=G|||;VT=SNP
3	63497739	rs79308402	T	C	100	PASS	AC=374;AF=0.0746805;AN=5008;NS=2504;DP=17326;EAS_AF=0.1637;AMR_AF=0.0605;AFR_AF=0.0787;EUR_AF=0.0288;SAS_AF=0.0348;AA=T|||;VT=SNP
3	63498230	rs9828865	A	G	100	PASS	AC=3598;AF=0.71845;AN=5008;NS=2504;DP=19634;EAS_AF=0.6597;AMR_AF=0.6715;AFR_AF=0.9123;EUR_AF=0.6163;SAS_AF=0.6554;AA=G|||;VT=SNP
3	63498401	rs75676869	G	A	100	PASS	AC=465;AF=0.0928514;AN=5008;NS=2504;DP=17897;EAS_AF=0.0794;AMR_AF=0.1412;AFR_AF=0.0318;EUR_AF=0.1282;SAS_AF=0.1186;AA=G|||;VT=SNP
3	63498546	rs9990334	G	A	100	PASS	AC=1541;AF=0.307708;AN=5008;NS=2504;DP=16772;EAS_AF=0.1746;AMR_AF=0.3934;AFR_AF=0.2481;EUR_AF=0.3917;SAS_AF=0.3783;AA=G|||;VT=SNP
3	63498703	rs9311876	C	A	100	PASS	AC=3692;AF=0.73722;AN=5008;NS=2504;DP=13138;EAS_AF=0.6567;AMR_AF=0.6758;AFR_AF=0.9153;EUR_AF=0.66;SAS_AF=0.7025;AA=A|||;VT=SNP
3	63498876	rs13086978	C	T	100	PASS	AC=903;AF=0.180312;AN=5008;NS=2504;DP=10213;EAS_AF=0.1567;AMR_AF=0.2363;AFR_AF=0.0772;EUR_AF=0.2346;SAS_AF=0.2485;AA=C|||;VT=SNP
3	63498901	rs13066936	T	G	100	PASS	AC=1026;AF=0.204872;AN=5008;NS=2504;DP=12214;EAS_AF=0.1696;AMR_AF=0.245;AFR_AF=0.1528;EUR_AF=0.2356;SAS_AF=0.2515;AA=T|||;VT=SNP
3	63498964	rs4566530	T	C	100	PASS	AC=3728;AF=0.744409;AN=5008;NS=2504;DP=14256;EAS_AF=0.6677;AMR_AF=0.6916;AFR_AF=0.8843;EUR_AF=0.6769;SAS_AF=0.7413;AA=C|||;VT=SNP
3	63499209	rs77134099	G	A	100	PASS	AC=103;AF=0.0205671;AN=5008;NS=2504;DP=16789;EAS_AF=0.0367;AMR_AF=0.036;AFR_AF=0.0015;EUR_AF=0.0239;SAS_AF=0.0153;AA=G|||;VT=SNP
3	63499358	rs4472048	T	C	100	PASS	AC=3630;AF=0.72484;AN=5008;NS=2504;DP=18230;EAS_AF=0.9077;AMR_AF=0.6542;AFR_AF=0.8177;EUR_AF=0.5129;SAS_AF=0.6789;AA=C|||;VT=SNP
3	63499360	rs4435636	C	T	100	PASS	AC=1852;AF=0.369808;AN=5008;NS=2504;DP=18355;EAS_AF=0.4415;AMR_AF=0.4496;AFR_AF=0.3517;EUR_AF=0.3012;SAS_AF=0.3344;AA=C|||;VT=SNP
3	63499408	rs62252780	T	A	100	PASS	AC=336;AF=0.0670927;AN=5008;NS=2504;DP=18411;EAS_AF=0.1528;AMR_AF=0.0461;AFR_AF=0.0061;EUR_AF=0.0427;SAS_AF=0.1012;AA=T|||;VT=SNP
3	63499438	rs4496473	T	A	100	PASS	AC=1388;AF=0.277157;AN=5008;NS=2504;DP=19297;EAS_AF=0.3244;AMR_AF=0.3184;AFR_AF=0.3026;EUR_AF=0.172;SAS_AF=0.273;AA=A|||;VT=SNP
3	63499626	rs9872672	C	T	100	PASS	AC=731;AF=0.145966;AN=5008;NS=2504;DP=15951;EAS_AF=0.0347;AMR_AF=0.1513;AFR_AF=0.208;EUR_AF=0.1541;SAS_AF=0.1646;AA=T|||;VT=SNP
3	63500177	rs77171892	T	C	100	PASS	AC=160;AF=0.0319489;AN=5008;NS=2504;DP=18332;EAS_AF=0.002;AMR_AF=0.0389;AFR_AF=0.0053;EUR_AF=0.0954;SAS_AF=0.0286;AA=T|||;VT=SNP
3	63500435	rs9877681	C	T	100	PASS	AC=895;AF=0.178714;AN=5008;NS=2504;DP=19116;EAS_AF=0.2847;AMR_AF=0.147;AFR_AF=0.2148;EUR_AF=0.0954;SAS_AF=0.1288;AA=C|||;VT=SNP
3	63501455	rs17397636	C	G	100	PASS	AC=1212;AF=0.242013;AN=5008;NS=2504;DP=16761;EAS_AF=0.2966;AMR_AF=0.2161;AFR_AF=0.2231;EUR_AF=0.2356;SAS_AF=0.2362;AA=C|||;VT=SNP
3	63501532	rs17338206	T	C	100	PASS	AC=1238;AF=0.247204;AN=5008;NS=2504;DP=15982;EAS_AF=0.2976;AMR_AF=0.2176;AFR_AF=0.2405;EUR_AF=0.2366;SAS_AF=0.2362;AA=C|||;VT=SNP
3	63501695	rs62252782	A	T	100	PASS	AC=1198;AF=0.239217;AN=5008;NS=2504;DP=15692;EAS_AF=0.2966;AMR_AF=0.2161;AFR_AF=0.2133;EUR_AF=0.2336;SAS_AF=0.2372;AA=A|||;VT=SNP
3	63502226	rs2047971	A	T	100	PASS	AC=1207;AF=0.241014;AN=5008;NS=2504;DP=19089;EAS_AF=0.2976;AMR_AF=0.2161;AFR_AF=0.2209;EUR_AF=0.2336;SAS_AF=0.2352;AA=T|||;VT=SNP
3	63502968	rs58819808	C	T	100	PASS	AC=706;AF=0.140974;AN=5008;NS=2504;DP=19202;EAS_AF=0.251;AMR_AF=0.111;AFR_AF=0.1399;EUR_AF=0.0785;SAS_AF=0.1145;AA=C|||;VT=SNP
3	63503092	rs61111726	C	T	100	PASS	AC=1202;AF=0.240016;AN=5008;NS=2504;DP=19107;EAS_AF=0.2966;AMR_AF=0.2161;AFR_AF=0.2186;EUR_AF=0.2326;SAS_AF=0.2352;AA=T|||;VT=SNP
3	63503291	rs17338331	G	A	100	PASS	AC=1142;AF=0.228035;AN=5008;NS=2504;DP=19576;EAS_AF=0.2857;AMR_AF=0.2032;AFR_AF=0.2126;EUR_AF=0.2097;SAS_AF=0.226;AA=G|||;VT=SNP
3	63503524	rs11707762	G	A	100	PASS	AC=2086;AF=0.416534;AN=5008;NS=2504;DP=19393;EAS_AF=0.3413;AMR_AF=0.2882;AFR_AF=0.7277;EUR_AF=0.2813;SAS_AF=0.3037;AA=A|||;VT=SNP
3	63503680	rs11708534	C	T	100	PASS	AC=1152;AF=0.230032;AN=5008;NS=2504;DP=20887;EAS_AF=0.2877;AMR_AF=0.2032;AFR_AF=0.2179;EUR_AF=0.2097;SAS_AF=0.227;AA=T|||;VT=SNP
3	63503860	rs62252785	T	C	100	PASS	AC=715;AF=0.142772;AN=5008;NS=2504;DP=18715;EAS_AF=0.251;AMR_AF=0.111;AFR_AF=0.1467;EUR_AF=0.0785;SAS_AF=0.1145;AA=T|||;VT=SNP
3	63504450	rs6805951	A	G	100	PASS	AC=1396;AF=0.278754;AN=5008;NS=2504;DP=13132;EAS_AF=0.2946;AMR_AF=0.2277;AFR_AF=0.3775;EUR_AF=0.2127;SAS_AF=0.2331;AA=g|||;VT=SNP
3	63504600	rs11708840	C	T	100	PASS	AC=1264;AF=0.252396;AN=5008;NS=2504;DP=21124;EAS_AF=0.2758;AMR_AF=0.2507;AFR_AF=0.2156;EUR_AF=0.2823;SAS_AF=0.2485;AA=c|||;VT=SNP
3	63504643	rs11712949	T	A	100	PASS	AC=1278;AF=0.255192;AN=5008;NS=2504;DP=20715;EAS_AF=0.2798;AMR_AF=0.2435;AFR_AF=0.2224;EUR_AF=0.2863;SAS_AF=0.2505;AA=t|||;VT=SNP
3	63504832	rs11709738	G	A	100	PASS	AC=357;AF=0.0712859;AN=5008;NS=2504;DP=17934;EAS_AF=0.002;AMR_AF=0.1037;AFR_AF=0.0318;EUR_AF=0.1869;SAS_AF=0.0542;AA=G|||;VT=SNP
3	63504872	rs80279931	A	T	100	PASS	AC=1051;AF=0.209864;AN=5008;NS=2504;DP=17444;EAS_AF=0.3512;AMR_AF=0.1052;AFR_AF=0.2179;EUR_AF=0.0855;SAS_AF=0.2556;AA=A|||;VT=SNP
3	63504987	rs59151203	C	A	100	PASS	AC=496;AF=0.0990415;AN=5008;NS=2504;DP=19970;EAS_AF=0.1647;AMR_AF=0.0533;AFR_AF=0.1528;EUR_AF=0.0308;SAS_AF=0.0613;AA=C|||;VT=SNP
3	63505191	rs11918416	C	T	100	PASS	AC=1621;AF=0.323682;AN=5008;NS=2504;DP=18734;EAS_AF=0.5208;AMR_AF=0.3516;AFR_AF=0.3283;EUR_AF=0.1819;SAS_AF=0.2403;AA=c|||;VT=SNP
3	63505581	rs115568224	C	T	100	PASS	AC=908;AF=0.18131;AN=5008;NS=2504;DP=16676;EAS_AF=0.1607;AMR_AF=0.2305;AFR_AF=0.2231;EUR_AF=0.1998;SAS_AF=0.092;AA=C|||;VT=SNP
3	63505949	rs4688413	A	T	100	PASS	AC=3352;AF=0.669329;AN=5008;NS=2504;DP=17688;EAS_AF=0.6835;AMR_AF=0.6311;AFR_AF=0.5696;EUR_AF=0.7068;SAS_AF=0.7781;AA=T|||;VT=SNP
3	63506089	rs4504164	G	A	100	PASS	AC=2813;AF=0.561701;AN=5008;NS=2504;DP=15571;EAS_AF=0.6766;AMR_AF=0.5216;AFR_AF=0.3638;EUR_AF=0.5596;SAS_AF=0.7413;AA=G|||;VT=SNP
3	63506145	rs71298659	T	C	100	PASS	AC=463;AF=0.0924521;AN=5008;NS=2504;DP=16451;EAS_AF=0.1667;AMR_AF=0.1585;AFR_AF=0.0045;EUR_AF=0.0944;SAS_AF=0.0859;AA=T|||;VT=SNP
3	63506165	rs4435638	G	A	100	PASS	AC=3311;AF=0.661142;AN=5008;NS=2504;DP=16981;EAS_AF=0.6756;AMR_AF=0.6354;AFR_AF=0.5424;EUR_AF=0.7097;SAS_AF=0.7751;AA=A|||;VT=SNP
3	63506498	rs4399889	C	A	100	PASS	AC=2913;AF=0.581669;AN=5008;NS=2504;DP=17825;EAS_AF=0.6815;AMR_AF=0.5216;AFR_AF=0.4312;EUR_AF=0.5646;SAS_AF=0.7423;AA=C|||;VT=SNP
3	63507244	rs7614676	A	G	100	PASS	AC=1095;AF=0.21865;AN=5008;NS=2504;DP=18859;EAS_AF=0.3075;AMR_AF=0.2795;AFR_AF=0.1619;EUR_AF=0.1998;SAS_AF=0.18;AA=A|||;VT=SNP
3	63507330	rs6804826	T	A	100	PASS	AC=3438;AF=0.686502;AN=5008;NS=2504;DP=19661;EAS_AF=0.6825;AMR_AF=0.6455;AFR_AF=0.6188;EUR_AF=0.7187;SAS_AF=0.7781;AA=A|||;VT=SNP
3	63507428	rs1394898	G	T	100	PASS	AC=3019;AF=0.602835;AN=5008;NS=2504;DP=21113;EAS_AF=0.6825;AMR_AF=0.5288;AFR_AF=0.503;EUR_AF=0.5676;SAS_AF=0.7444;AA=G|||;VT=SNP
3	63507544	rs2221476	A	G	100	PASS	AC=1138;AF=0.227236;AN=5008;NS=2504;DP=18565;EAS_AF=0.3075;AMR_AF=0.2867;AFR_AF=0.1626;EUR_AF=0.2147;SAS_AF=0.2025;AA=G|||;VT=SNP
3	63507662	rs2202492	T	C	100	PASS	AC=1095;AF=0.21865;AN=5008;NS=2504;DP=20084;EAS_AF=0.3085;AMR_AF=0.2781;AFR_AF=0.1619;EUR_AF=0.1998;SAS_AF=0.18;AA=C|||;VT=SNP
3	63508251	rs13067087	A	T	100	PASS	AC=1214;AF=0.242412;AN=5008;NS=2504;DP=20921;EAS_AF=0.3135;AMR_AF=0.2882;AFR_AF=0.2277;EUR_AF=0.1998;SAS_AF=0.2004;AA=T|||;VT=SNP
3	63508820	rs11708252	C	T	100	PASS	AC=485;AF=0.096845;AN=5008;NS=2504;DP=19457;EAS_AF=0.1657;AMR_AF=0.1585;AFR_AF=0.0363;EUR_AF=0.0775;SAS_AF=0.0838;AA=C|||;VT=SNP
3	63509082	rs4688414	G	A	100	PASS	AC=2986;AF=0.596246;AN=5008;NS=2504;DP=19158;EAS_AF=0.6825;AMR_AF=0.5317;AFR_AF=0.4766;EUR_AF=0.5686;SAS_AF=0.7434;AA=G|||;VT=SNP
3	63509285	rs12490923	T	C	100	PASS	AC=2988;AF=0.596645;AN=5008;NS=2504;DP=18138;EAS_AF=0.6825;AMR_AF=0.5331;AFR_AF=0.4766;EUR_AF=0.5696;SAS_AF=0.7434;AA=T|||;VT=SNP
3	63509335	rs12490926	T	C	100	PASS	AC=2989;AF=0.596845;AN=5008;NS=2504;DP=19028;EAS_AF=0.6825;AMR_AF=0.5346;AFR_AF=0.4766;EUR_AF=0.5696;SAS_AF=0.7434;AA=T|||;VT=SNP
3	63509556	rs73116781	C	G	100	PASS	AC=389;AF=0.0776757;AN=5008;NS=2504;DP=18304;EAS_AF=0.0129;AMR_AF=0.1182;AFR_AF=0.0847;EUR_AF=0.1163;SAS_AF=0.0665;AA=C|||;VT=SNP
3	63509964	rs6775133	A	G	100	PASS	AC=1251;AF=0.2498;AN=5008;NS=2504;DP=18493;EAS_AF=0.3145;AMR_AF=0.2853;AFR_AF=0.2557;EUR_AF=0.1998;SAS_AF=0.2014;AA=A|||;VT=SNP
3	63510100	rs6800006	G	T	100	PASS	AC=485;AF=0.096845;AN=5008;NS=2504;DP=19013;EAS_AF=0.1657;AMR_AF=0.1585;AFR_AF=0.0363;EUR_AF=0.0775;SAS_AF=0.0838;AA=G|||;VT=SNP
3	63510633	rs2887099	A	C	100	PASS	AC=1819;AF=0.363219;AN=5008;NS=2504;DP=16465;EAS_AF=0.3145;AMR_AF=0.4078;AFR_AF=0.4803;EUR_AF=0.3519;SAS_AF=0.2352;AA=G|||;VT=SNP
3	63510844	rs17068905	C	T	100	PASS	AC=1171;AF=0.233826;AN=5008;NS=2504;DP=20403;EAS_AF=0.3075;AMR_AF=0.2867;AFR_AF=0.2133;EUR_AF=0.2018;SAS_AF=0.181;AA=C|||;VT=SNP
3	63511089	rs6767426	T	A	100	PASS	AC=1824;AF=0.364217;AN=5008;NS=2504;DP=19170;EAS_AF=0.3165;AMR_AF=0.4107;AFR_AF=0.4803;EUR_AF=0.3529;SAS_AF=0.2352;AA=A|||;VT=SNP
3	63512021	rs7617487	T	G	100	PASS	AC=1348;AF=0.269169;AN=5008;NS=2504;DP=20022;EAS_AF=0.3155;AMR_AF=0.2925;AFR_AF=0.323;EUR_AF=0.2018;SAS_AF=0.2014;AA=G|||;VT=SNP
3	63512398	rs35875391	A	G	100	PASS	AC=1347;AF=0.26897;AN=5008;NS=2504;DP=20305;EAS_AF=0.3155;AMR_AF=0.2925;AFR_AF=0.3222;EUR_AF=0.2018;SAS_AF=0.2014;AA=A|||;VT=SNP
3	63512762	rs11928896	A	G	100	PASS	AC=1160;AF=0.231629;AN=5008;NS=2504;DP=19541;EAS_AF=0.3085;AMR_AF=0.2839;AFR_AF=0.2042;EUR_AF=0.2018;SAS_AF=0.183;AA=A|||;VT=SNP
3	63513405	rs6770081	A	G	100	PASS	AC=1349;AF=0.269369;AN=5008;NS=2504;DP=18810;EAS_AF=0.3145;AMR_AF=0.2925;AFR_AF=0.3222;EUR_AF=0.2018;SAS_AF=0.2045;AA=G|||;VT=SNP
3	63513473	rs6770177	A	G	100	PASS	AC=1350;AF=0.269569;AN=5008;NS=2504;DP=18893;EAS_AF=0.3155;AMR_AF=0.2925;AFR_AF=0.3222;EUR_AF=0.2018;SAS_AF=0.2045;AA=G|||;VT=SNP
3	63513585	rs11921529	G	A	100	PASS	AC=1350;AF=0.269569;AN=5008;NS=2504;DP=19169;EAS_AF=0.3155;AMR_AF=0.2925;AFR_AF=0.3222;EUR_AF=0.2018;SAS_AF=0.2045;AA=A|||;VT=SNP
3	63513985	rs9848074	C	G	100	PASS	AC=1355;AF=0.270567;AN=5008;NS=2504;DP=20083;EAS_AF=0.3194;AMR_AF=0.2925;AFR_AF=0.323;EUR_AF=0.2008;SAS_AF=0.2055;AA=C|||;VT=SNP
3	63514120	rs7639778	C	T	100	PASS	AC=1330;AF=0.265575;AN=5008;NS=2504;DP=17742;EAS_AF=0.3175;AMR_AF=0.2925;AFR_AF=0.3056;EUR_AF=0.2008;SAS_AF=0.2055;AA=C|||;VT=SNP
3	63514176	rs7641936	C	T	100	PASS	AC=1329;AF=0.265375;AN=5008;NS=2504;DP=17688;EAS_AF=0.3175;AMR_AF=0.2925;AFR_AF=0.3048;EUR_AF=0.2008;SAS_AF=0.2055;AA=C|||;VT=SNP
3	63514482	rs1505592	T	G	100	PASS	AC=1820;AF=0.363419;AN=5008;NS=2504;DP=18258;EAS_AF=0.3224;AMR_AF=0.4049;AFR_AF=0.4735;EUR_AF=0.3509;SAS_AF=0.2403;AA=G|||;VT=SNP
3	63515032	rs7642753	C	T	100	PASS	AC=1885;AF=0.376398;AN=5008;NS=2504;DP=18170;EAS_AF=0.3214;AMR_AF=0.4092;AFR_AF=0.5121;EUR_AF=0.3509;SAS_AF=0.2526;AA=T|||;VT=SNP
3	63515234	rs6801282	C	T	100	PASS	AC=1463;AF=0.292133;AN=5008;NS=2504;DP=16456;EAS_AF=0.1895;AMR_AF=0.3905;AFR_AF=0.3381;EUR_AF=0.3429;SAS_AF=0.2137;AA=C|||;VT=SNP
3	63515480	rs6765769	T	C	100	PASS	AC=1638;AF=0.327077;AN=5008;NS=2504;DP=18094;EAS_AF=0.3214;AMR_AF=0.3934;AFR_AF=0.3389;EUR_AF=0.3489;SAS_AF=0.2474;AA=T|||;VT=SNP
3	63515486	rs6777073	A	G	100	PASS	AC=1669;AF=0.333267;AN=5008;NS=2504;DP=17787;EAS_AF=0.3204;AMR_AF=0.402;AFR_AF=0.3389;EUR_AF=0.3628;SAS_AF=0.2597;AA=A|||;VT=SNP
3	63515539	rs6801667	C	T	100	PASS	AC=1637;AF=0.326877;AN=5008;NS=2504;DP=15834;EAS_AF=0.3204;AMR_AF=0.3934;AFR_AF=0.3389;EUR_AF=0.3489;SAS_AF=0.2474;AA=C|||;VT=SNP
3	63515556	rs6801670	C	T	100	PASS	AC=1823;AF=0.364018;AN=5008;NS=2504;DP=15841;EAS_AF=0.3204;AMR_AF=0.402;AFR_AF=0.475;EUR_AF=0.3489;SAS_AF=0.2474;AA=T|||;VT=SNP
3	63515740	rs6766087	T	C	100	PASS	AC=1272;AF=0.253994;AN=5008;NS=2504;DP=18082;EAS_AF=0.3135;AMR_AF=0.2839;AFR_AF=0.2821;EUR_AF=0.1988;SAS_AF=0.1902;AA=C|||;VT=SNP
3	63515886	rs6777474	A	G	100	PASS	AC=1256;AF=0.250799;AN=5008;NS=2504;DP=19369;EAS_AF=0.3204;AMR_AF=0.2839;AFR_AF=0.2466;EUR_AF=0.1988;SAS_AF=0.2147;AA=G|||;VT=SNP
3	63516421	rs11924708	C	T	100	PASS	AC=1824;AF=0.364217;AN=5008;NS=2504;DP=18368;EAS_AF=0.3204;AMR_AF=0.402;AFR_AF=0.475;EUR_AF=0.3489;SAS_AF=0.2485;AA=T|||;VT=SNP
3	63518063	rs11130939	G	T	100	PASS	AC=1177;AF=0.235024;AN=5008;NS=2504;DP=19439;EAS_AF=0.3115;AMR_AF=0.2824;AFR_AF=0.2224;EUR_AF=0.1958;SAS_AF=0.18;AA=G|||;VT=SNP
3	63518842	rs1505600	G	C	100	PASS	AC=1329;AF=0.265375;AN=5008;NS=2504;DP=19680;EAS_AF=0.3204;AMR_AF=0.2925;AFR_AF=0.2769;EUR_AF=0.2137;SAS_AF=0.227;AA=C|||;VT=SNP
3	63519221	rs11130941	T	C	100	PASS	AC=1323;AF=0.264177;AN=5008;NS=2504;DP=18807;EAS_AF=0.3204;AMR_AF=0.2896;AFR_AF=0.2738;EUR_AF=0.2137;SAS_AF=0.227;AA=T|||;VT=SNP
3	63519307	rs11130942	T	C	100	PASS	AC=1329;AF=0.265375;AN=5008;NS=2504;DP=19913;EAS_AF=0.3204;AMR_AF=0.2925;AFR_AF=0.2769;EUR_AF=0.2137;SAS_AF=0.227;AA=T|||;VT=SNP
3	63519357	rs11130943	T	G	100	PASS	AC=1329;AF=0.265375;AN=5008;NS=2504;DP=19589;EAS_AF=0.3204;AMR_AF=0.2925;AFR_AF=0.2769;EUR_AF=0.2137;SAS_AF=0.227;AA=G|||;VT=SNP
3	63519693	rs1394902	C	T	100	PASS	AC=1199;AF=0.239417;AN=5008;NS=2504;DP=20016;EAS_AF=0.3135;AMR_AF=0.281;AFR_AF=0.2345;EUR_AF=0.1909;SAS_AF=0.1902;AA=T|||;VT=SNP
3	63519727	rs1394901	T	C	100	PASS	AC=1257;AF=0.250998;AN=5008;NS=2504;DP=19876;EAS_AF=0.3135;AMR_AF=0.2896;AFR_AF=0.2534;EUR_AF=0.2058;SAS_AF=0.2025;AA=T|||;VT=SNP
3	63520037	rs4392412	T	G	100	PASS	AC=1237;AF=0.247005;AN=5008;NS=2504;DP=18136;EAS_AF=0.3125;AMR_AF=0.2867;AFR_AF=0.2345;EUR_AF=0.2137;SAS_AF=0.2025;AA=G|||;VT=SNP
3	63520091	rs985371	A	G	100	PASS	AC=1198;AF=0.239217;AN=5008;NS=2504;DP=18573;EAS_AF=0.3125;AMR_AF=0.281;AFR_AF=0.2345;EUR_AF=0.1909;SAS_AF=0.1902;AA=G|||;VT=SNP
3	63520117	rs985370	A	G	100	PASS	AC=1203;AF=0.240216;AN=5008;NS=2504;DP=18751;EAS_AF=0.3125;AMR_AF=0.2824;AFR_AF=0.2375;EUR_AF=0.1909;SAS_AF=0.1902;AA=G|||;VT=SNP
3	63520289	rs985369	C	T	100	PASS	AC=1174;AF=0.234425;AN=5008;NS=2504;DP=18645;EAS_AF=0.3125;AMR_AF=0.2795;AFR_AF=0.2171;EUR_AF=0.1909;SAS_AF=0.1902;AA=T|||;VT=SNP
3	63520390	rs985368	C	T	100	PASS	AC=1198;AF=0.239217;AN=5008;NS=2504;DP=18021;EAS_AF=0.3125;AMR_AF=0.281;AFR_AF=0.2345;EUR_AF=0.1909;SAS_AF=0.1902;AA=C|||;VT=SNP
3	63520475	rs985367	G	T	100	PASS	AC=1198;AF=0.239217;AN=5008;NS=2504;DP=18208;EAS_AF=0.3125;AMR_AF=0.281;AFR_AF=0.2345;EUR_AF=0.1909;SAS_AF=0.1902;AA=T|||;VT=SNP
3	63520892	rs6794890	A	C	100	PASS	AC=1363;AF=0.272165;AN=5008;NS=2504;DP=16164;EAS_AF=0.3194;AMR_AF=0.2911;AFR_AF=0.3101;EUR_AF=0.2058;SAS_AF=0.227;AA=C|||;VT=SNP
3	63521107	rs11924284	C	A	100	PASS	AC=1198;AF=0.239217;AN=5008;NS=2504;DP=15769;EAS_AF=0.3125;AMR_AF=0.281;AFR_AF=0.2345;EUR_AF=0.1909;SAS_AF=0.1902;AA=A|||;VT=SNP
3	63521556	rs2202494	A	G	100	PASS	AC=1867;AF=0.372804;AN=5008;NS=2504;DP=15278;EAS_AF=0.3194;AMR_AF=0.4049;AFR_AF=0.5121;EUR_AF=0.341;SAS_AF=0.2495;AA=a|||;VT=SNP
3	63521816	rs2202493	G	A	100	PASS	AC=1197;AF=0.239018;AN=5008;NS=2504;DP=14251;EAS_AF=0.3125;AMR_AF=0.281;AFR_AF=0.2345;EUR_AF=0.1909;SAS_AF=0.1892;AA=A|||;VT=SNP
3	63521924	rs34119596	T	C	100	PASS	AC=1212;AF=0.242013;AN=5008;NS=2504;DP=15431;EAS_AF=0.3125;AMR_AF=0.2853;AFR_AF=0.2171;EUR_AF=0.2137;SAS_AF=0.2014;AA=T|||;VT=SNP
3	63522339	rs35562917	T	C	100	PASS	AC=1191;AF=0.237819;AN=5008;NS=2504;DP=18259;EAS_AF=0.3145;AMR_AF=0.2839;AFR_AF=0.2201;EUR_AF=0.1988;SAS_AF=0.1902;AA=C|||;VT=SNP
3	63523311	rs11926493	C	T	100	PASS	AC=1171;AF=0.233826;AN=5008;NS=2504;DP=19157;EAS_AF=0.3105;AMR_AF=0.281;AFR_AF=0.2186;EUR_AF=0.1889;SAS_AF=0.1881;AA=T|||;VT=SNP
3	63523321	rs11915145	T	C	100	PASS	AC=1200;AF=0.239617;AN=5008;NS=2504;DP=19291;EAS_AF=0.3105;AMR_AF=0.2839;AFR_AF=0.2186;EUR_AF=0.2038;SAS_AF=0.2004;AA=T|||;VT=SNP
3	63523444	rs6445356	T	G	100	PASS	AC=1869;AF=0.373203;AN=5008;NS=2504;DP=18789;EAS_AF=0.3204;AMR_AF=0.4092;AFR_AF=0.5121;EUR_AF=0.341;SAS_AF=0.2474;AA=G|||;VT=SNP
3	63523865	rs6786839	A	C	100	PASS	AC=1868;AF=0.373003;AN=5008;NS=2504;DP=19510;EAS_AF=0.3185;AMR_AF=0.4092;AFR_AF=0.5121;EUR_AF=0.341;SAS_AF=0.2485;AA=C|||;VT=SNP
3	63524098	rs12054371	C	T	100	PASS	AC=1149;AF=0.229433;AN=5008;NS=2504;DP=20198;EAS_AF=0.3115;AMR_AF=0.2795;AFR_AF=0.2057;EUR_AF=0.1819;SAS_AF=0.1902;AA=C|||;VT=SNP
3	63524793	rs1505599	A	C	100	PASS	AC=1232;AF=0.246006;AN=5008;NS=2504;DP=17878;EAS_AF=0.3194;AMR_AF=0.2853;AFR_AF=0.2088;EUR_AF=0.2137;SAS_AF=0.226;AA=A|||;VT=SNP
3	63524804	rs1532862	C	G	100	PASS	AC=2121;AF=0.423522;AN=5008;NS=2504;DP=17795;EAS_AF=0.628;AMR_AF=0.4366;AFR_AF=0.2269;EUR_AF=0.3738;SAS_AF=0.5204;AA=C|||;VT=SNP
3	63524880	rs1505598	C	G	100	PASS	AC=1302;AF=0.259984;AN=5008;NS=2504;DP=18365;EAS_AF=0.3204;AMR_AF=0.2896;AFR_AF=0.2791;EUR_AF=0.1988;SAS_AF=0.2137;AA=G|||;VT=SNP
3	63525003	rs4616634	A	G	100	PASS	AC=1331;AF=0.265775;AN=5008;NS=2504;DP=18264;EAS_AF=0.3204;AMR_AF=0.2925;AFR_AF=0.2791;EUR_AF=0.2137;SAS_AF=0.226;AA=G|||;VT=SNP
3	63525288	rs17069000	C	A	100	PASS	AC=169;AF=0.033746;AN=5008;NS=2504;DP=18864;EAS_AF=0.0605;AMR_AF=0.0101;AFR_AF=0.003;EUR_AF=0.0189;SAS_AF=0.0798;AA=C|||;VT=SNP
3	63525613	rs12053954	T	C	100	PASS	AC=1896;AF=0.378594;AN=5008;NS=2504;DP=17502;EAS_AF=0.3224;AMR_AF=0.415;AFR_AF=0.5045;EUR_AF=0.3588;SAS_AF=0.2607;AA=C|||;VT=SNP
3	63525802	rs9828005	T	C	100	PASS	AC=1867;AF=0.372804;AN=5008;NS=2504;DP=18015;EAS_AF=0.3224;AMR_AF=0.4121;AFR_AF=0.5045;EUR_AF=0.3439;SAS_AF=0.2485;AA=C|||;VT=SNP
3	63526254	rs2221477	A	G	100	PASS	AC=1270;AF=0.253594;AN=5008;NS=2504;DP=18521;EAS_AF=0.3224;AMR_AF=0.2839;AFR_AF=0.2496;EUR_AF=0.1988;SAS_AF=0.2229;AA=a|||;VT=SNP
3	63527356	rs17069004	A	G	100	PASS	AC=366;AF=0.0730831;AN=5008;NS=2504;DP=17348;EAS_AF=0.0119;AMR_AF=0.1081;AFR_AF=0.1082;EUR_AF=0.0924;SAS_AF=0.044;AA=G|||;VT=SNP
3	63528049	rs1039631	G	A	100	PASS	AC=1872;AF=0.373802;AN=5008;NS=2504;DP=20030;EAS_AF=0.2817;AMR_AF=0.4135;AFR_AF=0.5053;EUR_AF=0.3588;SAS_AF=0.2781;AA=A|||;VT=SNP
3	63528914	rs11130944	T	C	100	PASS	AC=1302;AF=0.259984;AN=5008;NS=2504;DP=15608;EAS_AF=0.3254;AMR_AF=0.2911;AFR_AF=0.2572;EUR_AF=0.2137;SAS_AF=0.2219;AA=T|||;VT=SNP
3	63529614	rs1027764	T	G	100	PASS	AC=1284;AF=0.25639;AN=5008;NS=2504;DP=19201;EAS_AF=0.2758;AMR_AF=0.2968;AFR_AF=0.2806;EUR_AF=0.2127;SAS_AF=0.2198;AA=G|||;VT=SNP
3	63530277	rs1505595	C	T	100	PASS	AC=1392;AF=0.277955;AN=5008;NS=2504;DP=17671;EAS_AF=0.2718;AMR_AF=0.2896;AFR_AF=0.3994;EUR_AF=0.1849;SAS_AF=0.2076;AA=C|||;VT=SNP
3	63530406	rs7653698	A	T	100	PASS	AC=1828;AF=0.365016;AN=5008;NS=2504;DP=17637;EAS_AF=0.2808;AMR_AF=0.4035;AFR_AF=0.5076;EUR_AF=0.332;SAS_AF=0.2658;AA=T|||;VT=SNP
3	63532532	rs4688173	T	C	100	PASS	AC=3937;AF=0.786142;AN=5008;NS=2504;DP=18693;EAS_AF=0.9782;AMR_AF=0.7695;AFR_AF=0.6475;EUR_AF=0.67;SAS_AF=0.907;AA=C|||;VT=SNP
3	63532822	rs9837015	T	C	100	PASS	AC=1427;AF=0.284944;AN=5008;NS=2504;DP=19382;EAS_AF=0.3988;AMR_AF=0.1412;AFR_AF=0.2723;EUR_AF=0.1998;SAS_AF=0.3742;AA=T|||;VT=SNP
3	63532999	rs6445357	T	C	100	PASS	AC=3127;AF=0.624401;AN=5008;NS=2504;DP=20458;EAS_AF=0.504;AMR_AF=0.4568;AFR_AF=0.8351;EUR_AF=0.6163;SAS_AF=0.591;AA=C|||;VT=SNP
3	63533576	rs9856025	A	G	100	PASS	AC=1603;AF=0.320088;AN=5008;NS=2504;DP=21103;EAS_AF=0.3661;AMR_AF=0.1945;AFR_AF=0.3275;EUR_AF=0.2803;SAS_AF=0.3926;AA=g|||;VT=SNP
3	63535170	rs905940	T	C	100	PASS	AC=2884;AF=0.575879;AN=5008;NS=2504;DP=18961;EAS_AF=0.4742;AMR_AF=0.4006;AFR_AF=0.7867;EUR_AF=0.5229;SAS_AF=0.5746;AA=C|||;VT=SNP
3	63535676	rs17399296	T	C	100	PASS	AC=321;AF=0.0640974;AN=5008;NS=2504;DP=13232;EAS_AF=0.0079;AMR_AF=0.1239;AFR_AF=0.0174;EUR_AF=0.1292;SAS_AF=0.0757;AA=T|||;VT=SNP
3	63538181	rs17069039	G	A	100	PASS	AC=381;AF=0.0760783;AN=5008;NS=2504;DP=17210;EAS_AF=0.2173;AMR_AF=0.1225;AFR_AF=0.0008;EUR_AF=0.0348;SAS_AF=0.0419;AA=G|||;VT=SNP
3	63538270	rs1983109	A	G	100	PASS	AC=2878;AF=0.574681;AN=5008;NS=2504;DP=16616;EAS_AF=0.4702;AMR_AF=0.3991;AFR_AF=0.7867;EUR_AF=0.5209;SAS_AF=0.5757;AA=G|||;VT=SNP
3	63539700	rs6774741	A	G	100	PASS	AC=780;AF=0.155751;AN=5008;NS=2504;DP=16591;EAS_AF=0.0595;AMR_AF=0.1643;AFR_AF=0.1831;EUR_AF=0.2058;SAS_AF=0.1605;AA=A|||;VT=SNP
3	63540513	rs35525691	A	G	100	PASS	AC=1642;AF=0.327875;AN=5008;NS=2504;DP=17865;EAS_AF=0.3591;AMR_AF=0.2176;AFR_AF=0.3162;EUR_AF=0.3121;SAS_AF=0.4059;AA=A|||;VT=SNP
3	63540653	rs13080232	G	T	100	PASS	AC=1908;AF=0.38099;AN=5008;NS=2504;DP=16593;EAS_AF=0.4117;AMR_AF=0.2219;AFR_AF=0.4652;EUR_AF=0.3141;SAS_AF=0.4172;AA=T|||;VT=SNP
3	63540958	rs6767224	T	C	100	PASS	AC=1885;AF=0.376398;AN=5008;NS=2504;DP=16528;EAS_AF=0.4127;AMR_AF=0.2248;AFR_AF=0.4455;EUR_AF=0.3141;SAS_AF=0.4172;AA=T|||;VT=SNP
3	63543206	rs949552	C	T	100	PASS	AC=1909;AF=0.38119;AN=5008;NS=2504;DP=16294;EAS_AF=0.4127;AMR_AF=0.2248;AFR_AF=0.4652;EUR_AF=0.3141;SAS_AF=0.4151;AA=T|||;VT=SNP
3	63543254	rs949553	G	A	100	PASS	AC=1461;AF=0.291733;AN=5008;NS=2504;DP=15431;EAS_AF=0.3591;AMR_AF=0.2061;AFR_AF=0.1891;EUR_AF=0.3091;SAS_AF=0.4039;AA=G|||;VT=SNP
3	63543329	rs76096631	T	A	100	PASS	AC=366;AF=0.0730831;AN=5008;NS=2504;DP=16270;EAS_AF=0.0883;AMR_AF=0.0749;AFR_AF=0.0378;EUR_AF=0.1243;SAS_AF=0.0511;AA=T|||;VT=SNP
3	63543345	rs13097916	G	A	100	PASS	AC=776;AF=0.154952;AN=5008;NS=2504;DP=16301;EAS_AF=0.0585;AMR_AF=0.1614;AFR_AF=0.1823;EUR_AF=0.2078;SAS_AF=0.1585;AA=G|||;VT=SNP
3	63544500	rs62250768	A	T	100	PASS	AC=500;AF=0.0998403;AN=5008;NS=2504;DP=10469;EAS_AF=0.1389;AMR_AF=0.0346;AFR_AF=0.118;EUR_AF=0.0795;SAS_AF=0.1022;AA=A|||;VT=SNP
3	63544897	rs9853338	G	A	100	PASS	AC=1835;AF=0.366414;AN=5008;NS=2504;DP=12284;EAS_AF=0.4097;AMR_AF=0.2421;AFR_AF=0.2935;EUR_AF=0.3887;SAS_AF=0.4857;AA=A|||;VT=SNP
3	63544944	rs73118749	G	T	100	PASS	AC=932;AF=0.186102;AN=5008;NS=2504;DP=13493;EAS_AF=0.2708;AMR_AF=0.1182;AFR_AF=0.034;EUR_AF=0.1849;SAS_AF=0.3538;AA=G|||;VT=SNP
3	63544973	rs6762720	T	C	100	PASS	AC=2285;AF=0.45627;AN=5008;NS=2504;DP=14463;EAS_AF=0.4633;AMR_AF=0.2594;AFR_AF=0.5688;EUR_AF=0.3926;SAS_AF=0.502;AA=t|||;VT=SNP
3	63545298	rs9853961	G	C	100	PASS	AC=1827;AF=0.364816;AN=5008;NS=2504;DP=15233;EAS_AF=0.4097;AMR_AF=0.2421;AFR_AF=0.2859;EUR_AF=0.3887;SAS_AF=0.4877;AA=G|||;VT=SNP
3	63545505	rs6765670	T	C	100	PASS	AC=2881;AF=0.57528;AN=5008;NS=2504;DP=17276;EAS_AF=0.4712;AMR_AF=0.402;AFR_AF=0.7859;EUR_AF=0.5219;SAS_AF=0.5757;AA=C|||;VT=SNP
3	63545860	rs62250769	A	G	100	PASS	AC=501;AF=0.10004;AN=5008;NS=2504;DP=18153;EAS_AF=0.1389;AMR_AF=0.036;AFR_AF=0.118;EUR_AF=0.0795;SAS_AF=0.1022;AA=A|||;VT=SNP
3	63546258	rs13095412	T	A	100	PASS	AC=2200;AF=0.439297;AN=5008;NS=2504;DP=21526;EAS_AF=0.4097;AMR_AF=0.2579;AFR_AF=0.556;EUR_AF=0.3917;SAS_AF=0.4898;AA=A|||;VT=SNP
3	63546320	rs58459957	C	T	100	PASS	AC=1845;AF=0.368411;AN=5008;NS=2504;DP=20123;EAS_AF=0.4097;AMR_AF=0.2406;AFR_AF=0.298;EUR_AF=0.3897;SAS_AF=0.4898;AA=c|||;VT=SNP
3	63546479	rs75701613	G	C	100	PASS	AC=933;AF=0.186302;AN=5008;NS=2504;DP=17500;EAS_AF=0.2708;AMR_AF=0.1182;AFR_AF=0.034;EUR_AF=0.1859;SAS_AF=0.3538;AA=G|||;VT=SNP
3	63546683	rs73118751	T	A	100	PASS	AC=916;AF=0.182907;AN=5008;NS=2504;DP=19427;EAS_AF=0.2708;AMR_AF=0.1167;AFR_AF=0.0219;EUR_AF=0.1859;SAS_AF=0.3538;AA=t|||;VT=SNP
3	63546831	rs73118752	C	A	100	PASS	AC=507;AF=0.101238;AN=5008;NS=2504;DP=18786;EAS_AF=0.1865;AMR_AF=0.1614;AFR_AF=0.0083;EUR_AF=0.1163;SAS_AF=0.0808;AA=C|||;VT=SNP
3	63547321	rs4277682	T	A	100	PASS	AC=377;AF=0.0752796;AN=5008;NS=2504;DP=19195;EAS_AF=0.0506;AMR_AF=0.0346;AFR_AF=0.1059;EUR_AF=0.0785;SAS_AF=0.0849;AA=T|||;VT=SNP
3	63548238	rs6414558	C	T	100	PASS	AC=2115;AF=0.422324;AN=5008;NS=2504;DP=18593;EAS_AF=0.4653;AMR_AF=0.1888;AFR_AF=0.5983;EUR_AF=0.2684;SAS_AF=0.4642;AA=T|||;VT=SNP
3	63548321	rs62250771	G	A	100	PASS	AC=375;AF=0.0748802;AN=5008;NS=2504;DP=20684;EAS_AF=0.0506;AMR_AF=0.0346;AFR_AF=0.1067;EUR_AF=0.0785;SAS_AF=0.0818;AA=G|||;VT=SNP
3	63548380	rs6445360	G	A	100	PASS	AC=2349;AF=0.46905;AN=5008;NS=2504;DP=20258;EAS_AF=0.4653;AMR_AF=0.2637;AFR_AF=0.618;EUR_AF=0.3917;SAS_AF=0.4969;AA=A|||;VT=SNP
3	63548438	rs11712528	G	A	100	PASS	AC=1841;AF=0.367612;AN=5008;NS=2504;DP=19194;EAS_AF=0.4117;AMR_AF=0.2392;AFR_AF=0.298;EUR_AF=0.3887;SAS_AF=0.4857;AA=G|||;VT=SNP
3	63548774	rs6763576	G	C	100	PASS	AC=2349;AF=0.46905;AN=5008;NS=2504;DP=19190;EAS_AF=0.4643;AMR_AF=0.2651;AFR_AF=0.618;EUR_AF=0.3917;SAS_AF=0.4969;AA=C|||;VT=SNP
3	63548860	rs11713383	C	T	100	PASS	AC=1839;AF=0.367212;AN=5008;NS=2504;DP=17709;EAS_AF=0.4107;AMR_AF=0.2378;AFR_AF=0.298;EUR_AF=0.3887;SAS_AF=0.4857;AA=C|||;VT=SNP
3	63549464	rs62250772	A	G	100	PASS	AC=1840;AF=0.367412;AN=5008;NS=2504;DP=14418;EAS_AF=0.4107;AMR_AF=0.2392;AFR_AF=0.298;EUR_AF=0.3887;SAS_AF=0.4857;AA=G|||;VT=SNP
3	63549693	rs34678573	G	A	100	PASS	AC=405;AF=0.0808706;AN=5008;NS=2504;DP=12269;EAS_AF=0.0079;AMR_AF=0.1297;AFR_AF=0.0779;EUR_AF=0.1282;SAS_AF=0.0767;AA=G|||;VT=SNP
3	63549995	rs11714536	C	T	100	PASS	AC=1415;AF=0.282548;AN=5008;NS=2504;DP=16906;EAS_AF=0.4107;AMR_AF=0.1513;AFR_AF=0.1422;EUR_AF=0.2644;SAS_AF=0.4519;AA=C|||;VT=SNP
3	63550091	rs13064697	C	T	100	PASS	AC=2362;AF=0.471645;AN=5008;NS=2504;DP=15658;EAS_AF=0.4643;AMR_AF=0.2637;AFR_AF=0.6286;EUR_AF=0.3917;SAS_AF=0.4969;AA=t|||;VT=SNP
3	63550214	rs58570446	G	A	100	PASS	AC=2279;AF=0.455072;AN=5008;NS=2504;DP=17129;EAS_AF=0.4107;AMR_AF=0.2637;AFR_AF=0.6157;EUR_AF=0.3907;SAS_AF=0.4857;AA=A|||;VT=SNP
3	63550238	rs73118763	A	T	100	PASS	AC=549;AF=0.109625;AN=5008;NS=2504;DP=17742;EAS_AF=0.1885;AMR_AF=0.1585;AFR_AF=0.0469;EUR_AF=0.1074;SAS_AF=0.0808;AA=A|||;VT=SNP
3	63550626	rs6445361	T	G	100	PASS	AC=2278;AF=0.454872;AN=5008;NS=2504;DP=16249;EAS_AF=0.4107;AMR_AF=0.2637;AFR_AF=0.615;EUR_AF=0.3907;SAS_AF=0.4857;AA=G|||;VT=SNP
3	63551133	rs12635857	C	T	100	PASS	AC=2345;AF=0.468251;AN=5008;NS=2504;DP=18107;EAS_AF=0.4633;AMR_AF=0.2637;AFR_AF=0.6165;EUR_AF=0.3917;SAS_AF=0.4969;AA=T|||;VT=SNP
3	63551264	rs12638653	T	C	100	PASS	AC=1657;AF=0.330871;AN=5008;NS=2504;DP=20666;EAS_AF=0.4097;AMR_AF=0.2262;AFR_AF=0.1672;EUR_AF=0.3877;SAS_AF=0.4867;AA=T|||;VT=SNP
3	63551675	rs4688415	T	C	100	PASS	AC=2874;AF=0.573882;AN=5008;NS=2504;DP=20352;EAS_AF=0.4712;AMR_AF=0.3991;AFR_AF=0.7829;EUR_AF=0.5219;SAS_AF=0.5746;AA=C|||;VT=SNP
3	63552425	rs73118766	G	A	100	PASS	AC=913;AF=0.182308;AN=5008;NS=2504;DP=19065;EAS_AF=0.2698;AMR_AF=0.1167;AFR_AF=0.0219;EUR_AF=0.1839;SAS_AF=0.3538;AA=G|||;VT=SNP
3	63552607	rs61441722	G	T	100	PASS	AC=1412;AF=0.281949;AN=5008;NS=2504;DP=19306;EAS_AF=0.4097;AMR_AF=0.1513;AFR_AF=0.1422;EUR_AF=0.2634;SAS_AF=0.4509;AA=t|||;VT=SNP
3	63552921	rs28559285	A	G	100	PASS	AC=513;AF=0.102436;AN=5008;NS=2504;DP=18612;EAS_AF=0.0079;AMR_AF=0.1369;AFR_AF=0.1551;EUR_AF=0.1292;SAS_AF=0.0767;AA=A|||;VT=SNP
3	63553972	rs36102984	A	T	100	PASS	AC=1655;AF=0.330471;AN=5008;NS=2504;DP=19511;EAS_AF=0.4077;AMR_AF=0.2262;AFR_AF=0.1672;EUR_AF=0.3887;SAS_AF=0.4857;AA=A|||;VT=SNP
3	63554424	rs11711276	A	G	100	PASS	AC=915;AF=0.182708;AN=5008;NS=2504;DP=16977;EAS_AF=0.2698;AMR_AF=0.1167;AFR_AF=0.0219;EUR_AF=0.1859;SAS_AF=0.3538;AA=A|||;VT=SNP
3	63555155	rs4130621	A	T	100	PASS	AC=1728;AF=0.345048;AN=5008;NS=2504;DP=15346;EAS_AF=0.4077;AMR_AF=0.2277;AFR_AF=0.2194;EUR_AF=0.3897;SAS_AF=0.4877;AA=A|||;VT=SNP
3	63555890	rs35419075	G	A	100	PASS	AC=518;AF=0.103435;AN=5008;NS=2504;DP=17407;EAS_AF=0.0079;AMR_AF=0.1383;AFR_AF=0.1566;EUR_AF=0.1382;SAS_AF=0.0695;AA=A|||;VT=SNP
3	63556117	rs11721275	C	T	100	PASS	AC=1910;AF=0.38139;AN=5008;NS=2504;DP=21068;EAS_AF=0.4613;AMR_AF=0.2349;AFR_AF=0.3026;EUR_AF=0.3917;SAS_AF=0.499;AA=T|||;VT=SNP
3	63556309	rs7618831	C	T	100	PASS	AC=2216;AF=0.442492;AN=5008;NS=2504;DP=18820;EAS_AF=0.4613;AMR_AF=0.2522;AFR_AF=0.525;EUR_AF=0.3926;SAS_AF=0.498;AA=T|||;VT=SNP
3	63557445	rs62250776	G	A	100	PASS	AC=1710;AF=0.341454;AN=5008;NS=2504;DP=16801;EAS_AF=0.4077;AMR_AF=0.1686;AFR_AF=0.3578;EUR_AF=0.2644;SAS_AF=0.453;AA=A|||;VT=SNP
3	63557942	rs61648237	C	T	100	PASS	AC=1732;AF=0.345847;AN=5008;NS=2504;DP=20718;EAS_AF=0.4087;AMR_AF=0.1686;AFR_AF=0.3707;EUR_AF=0.2664;SAS_AF=0.455;AA=C|||;VT=SNP
3	63559391	rs11130945	G	C	100	PASS	AC=1759;AF=0.351238;AN=5008;NS=2504;DP=18693;EAS_AF=0.4127;AMR_AF=0.17;AFR_AF=0.385;EUR_AF=0.2644;SAS_AF=0.4601;AA=G|||;VT=SNP
3	63560623	rs11719997	C	T	100	PASS	AC=2248;AF=0.448882;AN=5008;NS=2504;DP=18456;EAS_AF=0.4663;AMR_AF=0.2536;AFR_AF=0.5371;EUR_AF=0.3946;SAS_AF=0.5061;AA=T|||;VT=SNP
3	63560769	rs11712941	A	C	100	PASS	AC=1761;AF=0.351637;AN=5008;NS=2504;DP=17891;EAS_AF=0.4127;AMR_AF=0.1715;AFR_AF=0.3828;EUR_AF=0.2664;SAS_AF=0.4622;AA=C|||;VT=SNP
3	63561280	rs57109493	C	A	100	PASS	AC=1578;AF=0.315096;AN=5008;NS=2504;DP=18070;EAS_AF=0.4127;AMR_AF=0.1614;AFR_AF=0.2511;EUR_AF=0.2654;SAS_AF=0.4611;AA=A|||;VT=SNP
3	63561393	rs28709102	G	C	100	PASS	AC=390;AF=0.0778754;AN=5008;NS=2504;DP=17982;EAS_AF=0.0089;AMR_AF=0.1297;AFR_AF=0.0779;EUR_AF=0.1282;SAS_AF=0.0603;AA=G|||;VT=SNP
3	63562341	rs6445362	C	T	100	PASS	AC=1395;AF=0.278554;AN=5008;NS=2504;DP=15822;EAS_AF=0.4137;AMR_AF=0.1282;AFR_AF=0.1346;EUR_AF=0.2515;SAS_AF=0.4683;AA=C|||;VT=SNP
3	63562415	rs6445363	T	C	100	PASS	AC=2705;AF=0.540136;AN=5008;NS=2504;DP=14607;EAS_AF=0.4325;AMR_AF=0.3703;AFR_AF=0.7209;EUR_AF=0.5089;SAS_AF=0.5593;AA=C|||;VT=SNP
3	63563126	rs11707502	C	T	100	PASS	AC=1392;AF=0.277955;AN=5008;NS=2504;DP=18949;EAS_AF=0.4137;AMR_AF=0.1282;AFR_AF=0.1324;EUR_AF=0.2515;SAS_AF=0.4683;AA=C|||;VT=SNP
3	63563282	rs6809477	C	A	100	PASS	AC=2769;AF=0.552915;AN=5008;NS=2504;DP=18991;EAS_AF=0.4881;AMR_AF=0.3703;AFR_AF=0.7201;EUR_AF=0.508;SAS_AF=0.5695;AA=A|||;VT=SNP
3	63563741	rs1390435	G	C	100	PASS	AC=2275;AF=0.454273;AN=5008;NS=2504;DP=22345;EAS_AF=0.4702;AMR_AF=0.2378;AFR_AF=0.5666;EUR_AF=0.3817;SAS_AF=0.5143;AA=C|||;VT=SNP
3	63563882	rs1390436	T	C	100	PASS	AC=2773;AF=0.553714;AN=5008;NS=2504;DP=20775;EAS_AF=0.4891;AMR_AF=0.3703;AFR_AF=0.7201;EUR_AF=0.5099;SAS_AF=0.5706;AA=C|||;VT=SNP
3	63564235	rs1390437	C	T	100	PASS	AC=1691;AF=0.33766;AN=5008;NS=2504;DP=18740;EAS_AF=0.4137;AMR_AF=0.1527;AFR_AF=0.3442;EUR_AF=0.2525;SAS_AF=0.4693;AA=T|||;VT=SNP
3	63564385	rs13316611	G	T	100	PASS	AC=1190;AF=0.23762;AN=5008;NS=2504;DP=18408;EAS_AF=0.0724;AMR_AF=0.2233;AFR_AF=0.4576;EUR_AF=0.2565;SAS_AF=0.1012;AA=G|||;VT=SNP
3	63564983	rs12634457	T	C	100	PASS	AC=894;AF=0.178514;AN=5008;NS=2504;DP=16956;EAS_AF=0.2718;AMR_AF=0.0937;AFR_AF=0.0219;EUR_AF=0.171;SAS_AF=0.362;AA=T|||;VT=SNP
3	63565113	rs35388448	C	T	100	PASS	AC=2203;AF=0.439896;AN=5008;NS=2504;DP=18756;EAS_AF=0.4137;AMR_AF=0.2378;AFR_AF=0.5651;EUR_AF=0.3787;SAS_AF=0.5041;AA=T|||;VT=SNP
3	63565291	rs62250820	G	C	100	PASS	AC=1706;AF=0.340655;AN=5008;NS=2504;DP=17800;EAS_AF=0.4137;AMR_AF=0.147;AFR_AF=0.3585;EUR_AF=0.2515;SAS_AF=0.4703;AA=C|||;VT=SNP
3	63566223	rs9833581	C	G	100	PASS	AC=419;AF=0.0836661;AN=5008;NS=2504;DP=20470;EAS_AF=0.0188;AMR_AF=0.1297;AFR_AF=0.0938;EUR_AF=0.1292;SAS_AF=0.0573;AA=C|||;VT=SNP
3	63566839	rs1390438	A	G	100	PASS	AC=1743;AF=0.348043;AN=5008;NS=2504;DP=20396;EAS_AF=0.4137;AMR_AF=0.1542;AFR_AF=0.3835;EUR_AF=0.2515;SAS_AF=0.4693;AA=G|||;VT=SNP
3	63566844	rs1390439	A	G	100	PASS	AC=1743;AF=0.348043;AN=5008;NS=2504;DP=20289;EAS_AF=0.4137;AMR_AF=0.1542;AFR_AF=0.3835;EUR_AF=0.2515;SAS_AF=0.4693;AA=G|||;VT=SNP
3	63567354	rs17399554	G	A	100	PASS	AC=930;AF=0.185703;AN=5008;NS=2504;DP=18725;EAS_AF=0.0744;AMR_AF=0.2118;AFR_AF=0.2663;EUR_AF=0.2565;SAS_AF=0.1002;AA=G|||;VT=SNP
3	63567881	rs11923419	A	G	100	PASS	AC=1563;AF=0.312101;AN=5008;NS=2504;DP=18003;EAS_AF=0.4137;AMR_AF=0.1455;AFR_AF=0.2504;EUR_AF=0.2515;SAS_AF=0.4714;AA=A|||;VT=SNP
3	63569479	rs35502031	C	T	100	PASS	AC=413;AF=0.0824681;AN=5008;NS=2504;DP=19639;EAS_AF=0.0188;AMR_AF=0.1297;AFR_AF=0.0938;EUR_AF=0.1282;SAS_AF=0.0521;AA=C|||;VT=SNP
3	63569526	rs11917016	C	T	100	PASS	AC=2754;AF=0.54992;AN=5008;NS=2504;DP=19839;EAS_AF=0.4891;AMR_AF=0.3703;AFR_AF=0.7073;EUR_AF=0.5109;SAS_AF=0.5675;AA=T|||;VT=SNP
3	63569607	rs62250822	G	T	100	PASS	AC=1399;AF=0.279353;AN=5008;NS=2504;DP=19215;EAS_AF=0.4137;AMR_AF=0.1297;AFR_AF=0.1362;EUR_AF=0.2505;SAS_AF=0.4703;AA=G|||;VT=SNP
3	63570026	rs11709387	C	T	100	PASS	AC=1545;AF=0.308506;AN=5008;NS=2504;DP=22020;EAS_AF=0.4216;AMR_AF=0.1369;AFR_AF=0.236;EUR_AF=0.2505;SAS_AF=0.4714;AA=T|||;VT=SNP
3	63570344	rs11709528	G	T	100	PASS	AC=1660;AF=0.33147;AN=5008;NS=2504;DP=20419;EAS_AF=0.4216;AMR_AF=0.147;AFR_AF=0.3185;EUR_AF=0.2505;SAS_AF=0.4703;AA=T|||;VT=SNP
3	63570659	rs6809554	A	G	100	PASS	AC=2705;AF=0.540136;AN=5008;NS=2504;DP=18034;EAS_AF=0.4911;AMR_AF=0.3703;AFR_AF=0.6649;EUR_AF=0.5109;SAS_AF=0.5726;AA=G|||;VT=SNP
3	63570841	rs59638000	C	T	100	PASS	AC=909;AF=0.18151;AN=5008;NS=2504;DP=17479;EAS_AF=0.2847;AMR_AF=0.0937;AFR_AF=0.0219;EUR_AF=0.172;SAS_AF=0.363;AA=C|||;VT=SNP
3	63572091	rs17069107	A	G	100	PASS	AC=1635;AF=0.326478;AN=5008;NS=2504;DP=13768;EAS_AF=0.4216;AMR_AF=0.1455;AFR_AF=0.2988;EUR_AF=0.2515;SAS_AF=0.4714;AA=A|||;VT=SNP
3	63572156	rs7620128	C	A	100	PASS	AC=639;AF=0.127596;AN=5008;NS=2504;DP=12133;EAS_AF=0.0585;AMR_AF=0.0908;AFR_AF=0.2595;EUR_AF=0.1292;SAS_AF=0.045;AA=A|||;VT=SNP
3	63572197	rs7642139	A	C	100	PASS	AC=767;AF=0.153155;AN=5008;NS=2504;DP=12010;EAS_AF=0.0585;AMR_AF=0.1037;AFR_AF=0.3487;EUR_AF=0.1302;SAS_AF=0.045;AA=A|||;VT=SNP
3	63572212	rs56961480	G	A	100	PASS	AC=1405;AF=0.280551;AN=5008;NS=2504;DP=11988;EAS_AF=0.4216;AMR_AF=0.1297;AFR_AF=0.1339;EUR_AF=0.2505;SAS_AF=0.4714;AA=G|||;VT=SNP
3	63572928	rs6774598	G	A	100	PASS	AC=767;AF=0.153155;AN=5008;NS=2504;DP=19501;EAS_AF=0.0585;AMR_AF=0.1037;AFR_AF=0.3487;EUR_AF=0.1302;SAS_AF=0.045;AA=A|||;VT=SNP
3	63572985	rs73120748	G	A	100	PASS	AC=1548;AF=0.309105;AN=5008;NS=2504;DP=19259;EAS_AF=0.4206;AMR_AF=0.1254;AFR_AF=0.2965;EUR_AF=0.1968;SAS_AF=0.4571;AA=G|||;VT=SNP
3	63573750	rs1565982	T	C	100	PASS	AC=2410;AF=0.48123;AN=5008;NS=2504;DP=16969;EAS_AF=0.4712;AMR_AF=0.2493;AFR_AF=0.6611;EUR_AF=0.3817;SAS_AF=0.5153;AA=C|||;VT=SNP
3	63574062	rs10514720	T	C	100	PASS	AC=491;AF=0.0980431;AN=5008;NS=2504;DP=17150;EAS_AF=0.1369;AMR_AF=0.0346;AFR_AF=0.1082;EUR_AF=0.0785;SAS_AF=0.1094;AA=T|||;VT=SNP
3	63574131	rs10510899	C	T	100	PASS	AC=1610;AF=0.321486;AN=5008;NS=2504;DP=18841;EAS_AF=0.4058;AMR_AF=0.1427;AFR_AF=0.2943;EUR_AF=0.2505;SAS_AF=0.4714;AA=A|||;VT=SNP
3	63577923	rs62250834	C	T	100	PASS	AC=1611;AF=0.321685;AN=5008;NS=2504;DP=15520;EAS_AF=0.4117;AMR_AF=0.1427;AFR_AF=0.2927;EUR_AF=0.2505;SAS_AF=0.4683;AA=-|||;VT=SNP
3	63578362	rs6794705	C	T	100	PASS	AC=1640;AF=0.327476;AN=5008;NS=2504;DP=13728;EAS_AF=0.4117;AMR_AF=0.1441;AFR_AF=0.3124;EUR_AF=0.2505;SAS_AF=0.4703;AA=-|||;VT=SNP
3	63578881	rs1505591	T	C	100	PASS	AC=2161;AF=0.43151;AN=5008;NS=2504;DP=15742;EAS_AF=0.4117;AMR_AF=0.232;AFR_AF=0.5356;EUR_AF=0.3817;SAS_AF=0.5041;AA=C|||;VT=SNP
3	63579269	rs1472772	C	A	100	PASS	AC=1393;AF=0.278155;AN=5008;NS=2504;DP=18793;EAS_AF=0.4117;AMR_AF=0.1297;AFR_AF=0.1331;EUR_AF=0.2505;SAS_AF=0.4703;AA=C|||;VT=SNP
3	63579804	rs6445364	T	C	100	PASS	AC=2578;AF=0.514776;AN=5008;NS=2504;DP=20879;EAS_AF=0.4772;AMR_AF=0.255;AFR_AF=0.7791;EUR_AF=0.3837;SAS_AF=0.5153;AA=C|||;VT=SNP
3	63580540	rs11709292	C	T	100	PASS	AC=1620;AF=0.323482;AN=5008;NS=2504;DP=18307;EAS_AF=0.4097;AMR_AF=0.1427;AFR_AF=0.298;EUR_AF=0.2525;SAS_AF=0.4703;AA=C|||;VT=SNP
3	63581193	rs2029848	A	G	100	PASS	AC=1390;AF=0.277556;AN=5008;NS=2504;DP=12349;EAS_AF=0.4107;AMR_AF=0.1297;AFR_AF=0.1324;EUR_AF=0.2505;SAS_AF=0.4693;AA=A|||;VT=SNP
3	63582169	rs62250835	C	A	100	PASS	AC=1644;AF=0.328275;AN=5008;NS=2504;DP=16342;EAS_AF=0.4117;AMR_AF=0.1455;AFR_AF=0.3139;EUR_AF=0.2515;SAS_AF=0.4703;AA=C|||;VT=SNP
3	63582605	rs1847729	A	G	100	PASS	AC=2172;AF=0.433706;AN=5008;NS=2504;DP=19515;EAS_AF=0.4782;AMR_AF=0.2291;AFR_AF=0.4856;EUR_AF=0.3827;SAS_AF=0.5153;AA=G|||;VT=SNP
3	63583133	rs6445365	G	T	100	PASS	AC=2403;AF=0.479832;AN=5008;NS=2504;DP=19114;EAS_AF=0.4692;AMR_AF=0.2464;AFR_AF=0.6589;EUR_AF=0.3827;SAS_AF=0.5143;AA=T|||;VT=SNP
3	63584298	rs7641142	C	T	100	PASS	AC=2570;AF=0.513179;AN=5008;NS=2504;DP=18393;EAS_AF=0.4702;AMR_AF=0.255;AFR_AF=0.7791;EUR_AF=0.3837;SAS_AF=0.5143;AA=T|||;VT=SNP
3	63585756	rs114819259	C	G	100	PASS	AC=151;AF=0.0301518;AN=5008;NS=2504;DP=19755;EAS_AF=0.0377;AMR_AF=0.0029;AFR_AF=0.0076;EUR_AF=0.0179;SAS_AF=0.0849;AA=C|||;VT=SNP
3	63585843	rs9856907	C	T	100	PASS	AC=298;AF=0.0595048;AN=5008;NS=2504;DP=21183;EAS_AF=0.0387;AMR_AF=0.0115;AFR_AF=0.1097;EUR_AF=0.0199;SAS_AF=0.0879;AA=C|||;VT=SNP
3	63586290	rs1874386	G	C	100	PASS	AC=2553;AF=0.509784;AN=5008;NS=2504;DP=19313;EAS_AF=0.4921;AMR_AF=0.3746;AFR_AF=0.4675;EUR_AF=0.5388;SAS_AF=0.6513;AA=G|||;VT=SNP
3	63586429	rs1874387	C	A	100	PASS	AC=585;AF=0.116813;AN=5008;NS=2504;DP=17692;EAS_AF=0.0625;AMR_AF=0.1902;AFR_AF=0.1452;EUR_AF=0.1203;SAS_AF=0.0787;AA=C|||;VT=SNP
3	63587454	rs6445367	T	C	100	PASS	AC=3514;AF=0.701677;AN=5008;NS=2504;DP=22892;EAS_AF=0.5903;AMR_AF=0.6153;AFR_AF=0.9244;EUR_AF=0.6272;SAS_AF=0.6534;AA=T|||;VT=SNP
3	63588304	rs9877629	A	T	100	PASS	AC=3133;AF=0.625599;AN=5008;NS=2504;DP=17378;EAS_AF=0.5337;AMR_AF=0.5951;AFR_AF=0.6982;EUR_AF=0.6252;SAS_AF=0.6442;AA=T|||;VT=SNP
3	63588759	rs13327491	A	G	100	PASS	AC=3124;AF=0.623802;AN=5008;NS=2504;DP=18357;EAS_AF=0.5278;AMR_AF=0.5951;AFR_AF=0.6982;EUR_AF=0.6243;SAS_AF=0.6421;AA=G|||;VT=SNP
3	63588888	rs11921681	C	T	100	PASS	AC=3053;AF=0.609625;AN=5008;NS=2504;DP=19285;EAS_AF=0.4633;AMR_AF=0.5937;AFR_AF=0.6974;EUR_AF=0.6243;SAS_AF=0.638;AA=C|||;VT=SNP
3	63589216	rs6765497	G	A	100	PASS	AC=3126;AF=0.624201;AN=5008;NS=2504;DP=21277;EAS_AF=0.5278;AMR_AF=0.5951;AFR_AF=0.6997;EUR_AF=0.6243;SAS_AF=0.6421;AA=G|||;VT=SNP
3	63589267	rs6789796	A	G	100	PASS	AC=3126;AF=0.624201;AN=5008;NS=2504;DP=20727;EAS_AF=0.5278;AMR_AF=0.5951;AFR_AF=0.6997;EUR_AF=0.6243;SAS_AF=0.6421;AA=G|||;VT=SNP
3	63589289	rs112731392	T	C	100	PASS	AC=633;AF=0.126398;AN=5008;NS=2504;DP=20386;EAS_AF=0.2133;AMR_AF=0.1182;AFR_AF=0.205;EUR_AF=0.0437;SAS_AF=0.0215;AA=T|||;VT=SNP
3	63589335	rs6778298	T	C	100	PASS	AC=3126;AF=0.624201;AN=5008;NS=2504;DP=20828;EAS_AF=0.5278;AMR_AF=0.5951;AFR_AF=0.6997;EUR_AF=0.6243;SAS_AF=0.6421;AA=T|||;VT=SNP
3	63589444	rs6790003	A	G	100	PASS	AC=3127;AF=0.624401;AN=5008;NS=2504;DP=20183;EAS_AF=0.5278;AMR_AF=0.5951;AFR_AF=0.7005;EUR_AF=0.6243;SAS_AF=0.6421;AA=G|||;VT=SNP
3	63589906	rs11718367	T	G	100	PASS	AC=3126;AF=0.624201;AN=5008;NS=2504;DP=18962;EAS_AF=0.5278;AMR_AF=0.5951;AFR_AF=0.6997;EUR_AF=0.6243;SAS_AF=0.6421;AA=T|||;VT=SNP
3	63590034	rs28555359	G	A	100	PASS	AC=3120;AF=0.623003;AN=5008;NS=2504;DP=19407;EAS_AF=0.5218;AMR_AF=0.5951;AFR_AF=0.6997;EUR_AF=0.6243;SAS_AF=0.6421;AA=A|||;VT=SNP
3	63590381	rs9813144	A	G	100	PASS	AC=3585;AF=0.715855;AN=5008;NS=2504;DP=17000;EAS_AF=0.6548;AMR_AF=0.6167;AFR_AF=0.9259;EUR_AF=0.6272;SAS_AF=0.6564;AA=G|||;VT=SNP
3	63590493	rs9851094	C	G	100	PASS	AC=576;AF=0.115016;AN=5008;NS=2504;DP=15883;EAS_AF=0.0635;AMR_AF=0.1801;AFR_AF=0.1566;EUR_AF=0.1163;SAS_AF=0.0644;AA=C|||;VT=SNP
3	63590537	rs9871003	T	C	100	PASS	AC=3125;AF=0.624002;AN=5008;NS=2504;DP=15813;EAS_AF=0.5278;AMR_AF=0.5951;AFR_AF=0.6997;EUR_AF=0.6233;SAS_AF=0.6421;AA=C|||;VT=SNP
3	63590701	rs9855104	C	G	100	PASS	AC=3283;AF=0.655551;AN=5008;NS=2504;DP=17553;EAS_AF=0.6548;AMR_AF=0.5951;AFR_AF=0.7118;EUR_AF=0.6243;SAS_AF=0.6554;AA=C|||;VT=SNP
3	63590814	rs1876092	T	C	100	PASS	AC=3585;AF=0.715855;AN=5008;NS=2504;DP=17784;EAS_AF=0.6558;AMR_AF=0.6167;AFR_AF=0.9259;EUR_AF=0.6262;SAS_AF=0.6564;AA=C|||;VT=SNP
3	63590966	rs1876091	A	G	100	PASS	AC=3282;AF=0.655351;AN=5008;NS=2504;DP=18857;EAS_AF=0.6548;AMR_AF=0.5951;AFR_AF=0.7118;EUR_AF=0.6233;SAS_AF=0.6554;AA=G|||;VT=SNP
3	63591298	rs62251871	G	T	100	PASS	AC=736;AF=0.146965;AN=5008;NS=2504;DP=20527;EAS_AF=0.1865;AMR_AF=0.1801;AFR_AF=0.1732;EUR_AF=0.1173;SAS_AF=0.0777;AA=G|||;VT=SNP
3	63591388	rs6445368	A	C	100	PASS	AC=4060;AF=0.810703;AN=5008;NS=2504;DP=19261;EAS_AF=0.7331;AMR_AF=0.7594;AFR_AF=0.9418;EUR_AF=0.8231;SAS_AF=0.7372;AA=C|||;VT=SNP
3	63591832	rs62251872	T	C	100	PASS	AC=731;AF=0.145966;AN=5008;NS=2504;DP=16631;EAS_AF=0.1875;AMR_AF=0.1801;AFR_AF=0.1687;EUR_AF=0.1173;SAS_AF=0.0777;AA=t|||;VT=SNP
3	63591928	rs2367901	G	A	100	PASS	AC=2908;AF=0.580671;AN=5008;NS=2504;DP=15535;EAS_AF=0.5843;AMR_AF=0.5764;AFR_AF=0.5711;EUR_AF=0.6153;SAS_AF=0.5573;AA=G|||;VT=SNP
3	63592253	rs59168516	T	G	100	PASS	AC=2242;AF=0.447684;AN=5008;NS=2504;DP=12992;EAS_AF=0.4593;AMR_AF=0.3977;AFR_AF=0.4002;EUR_AF=0.496;SAS_AF=0.4857;AA=T|||;VT=SNP
3	63592264	rs59923617	G	C	100	PASS	AC=2241;AF=0.447484;AN=5008;NS=2504;DP=13392;EAS_AF=0.4593;AMR_AF=0.3977;AFR_AF=0.4002;EUR_AF=0.496;SAS_AF=0.4847;AA=G|||;VT=SNP
3	63592819	rs6782308	A	G	100	PASS	AC=2547;AF=0.508586;AN=5008;NS=2504;DP=17974;EAS_AF=0.4643;AMR_AF=0.4135;AFR_AF=0.5431;EUR_AF=0.505;SAS_AF=0.5787;AA=G|||;VT=SNP
3	63592835	rs13060742	T	C	100	PASS	AC=2179;AF=0.435104;AN=5008;NS=2504;DP=17965;EAS_AF=0.3998;AMR_AF=0.3977;AFR_AF=0.4009;EUR_AF=0.497;SAS_AF=0.4806;AA=T|||;VT=SNP
3	63594207	rs11710939	A	G	100	PASS	AC=2243;AF=0.447883;AN=5008;NS=2504;DP=19772;EAS_AF=0.4583;AMR_AF=0.4006;AFR_AF=0.4009;EUR_AF=0.498;SAS_AF=0.4826;AA=A|||;VT=SNP
3	63595096	rs79425913	A	T	100	PASS	AC=606;AF=0.121006;AN=5008;NS=2504;DP=19954;EAS_AF=0.2073;AMR_AF=0.121;AFR_AF=0.1876;EUR_AF=0.0437;SAS_AF=0.0215;AA=A|||;VT=SNP
3	63595152	rs13093407	C	T	100	PASS	AC=1824;AF=0.364217;AN=5008;NS=2504;DP=19542;EAS_AF=0.3958;AMR_AF=0.3329;AFR_AF=0.3094;EUR_AF=0.3757;SAS_AF=0.4162;AA=C|||;VT=SNP
3	63595352	rs13094073	G	A	100	PASS	AC=1201;AF=0.239816;AN=5008;NS=2504;DP=20005;EAS_AF=0.1885;AMR_AF=0.2133;AFR_AF=0.1082;EUR_AF=0.332;SAS_AF=0.3947;AA=G|||;VT=SNP
3	63595555	rs11720009	C	A	100	PASS	AC=2550;AF=0.509185;AN=5008;NS=2504;DP=18905;EAS_AF=0.3978;AMR_AF=0.4164;AFR_AF=0.5998;EUR_AF=0.505;SAS_AF=0.5716;AA=A|||;VT=SNP
3	63595655	rs6768430	G	A	100	PASS	AC=2162;AF=0.431709;AN=5008;NS=2504;DP=18428;EAS_AF=0.3958;AMR_AF=0.3991;AFR_AF=0.3918;EUR_AF=0.498;SAS_AF=0.4775;AA=G|||;VT=SNP
3	63595657	rs11712146	A	G	100	PASS	AC=1827;AF=0.364816;AN=5008;NS=2504;DP=18399;EAS_AF=0.3958;AMR_AF=0.3343;AFR_AF=0.3109;EUR_AF=0.3757;SAS_AF=0.4162;AA=A|||;VT=SNP
3	63596277	rs6445369	A	C	100	PASS	AC=2724;AF=0.54393;AN=5008;NS=2504;DP=17454;EAS_AF=0.4544;AMR_AF=0.4251;AFR_AF=0.6778;EUR_AF=0.507;SAS_AF=0.5777;AA=C|||;VT=SNP
3	63596479	rs79942099	G	A	100	PASS	AC=612;AF=0.122204;AN=5008;NS=2504;DP=19324;EAS_AF=0.2004;AMR_AF=0.1268;AFR_AF=0.1944;EUR_AF=0.0437;SAS_AF=0.0215;AA=A|||;VT=SNP
3	63596847	rs6796371	A	T	100	PASS	AC=2155;AF=0.430312;AN=5008;NS=2504;DP=19578;EAS_AF=0.3899;AMR_AF=0.3991;AFR_AF=0.3903;EUR_AF=0.498;SAS_AF=0.4785;AA=A|||;VT=SNP
3	63597115	rs6796563	A	C	100	PASS	AC=2229;AF=0.445088;AN=5008;NS=2504;DP=19507;EAS_AF=0.4583;AMR_AF=0.4006;AFR_AF=0.3903;EUR_AF=0.498;SAS_AF=0.4826;AA=A|||;VT=SNP
3	63597382	rs6774940	G	A	100	PASS	AC=2454;AF=0.490016;AN=5008;NS=2504;DP=19560;EAS_AF=0.3909;AMR_AF=0.4164;AFR_AF=0.5318;EUR_AF=0.506;SAS_AF=0.5716;AA=G|||;VT=SNP
3	63597766	rs59256246	G	A	100	PASS	AC=599;AF=0.119609;AN=5008;NS=2504;DP=20013;EAS_AF=0.2014;AMR_AF=0.121;AFR_AF=0.1868;EUR_AF=0.0437;SAS_AF=0.0215;AA=G|||;VT=SNP
3	63597792	rs13078714	A	C	100	PASS	AC=2157;AF=0.430711;AN=5008;NS=2504;DP=19858;EAS_AF=0.3899;AMR_AF=0.3991;AFR_AF=0.3918;EUR_AF=0.498;SAS_AF=0.4785;AA=A|||;VT=SNP
3	63598888	rs35997641	T	A	100	PASS	AC=463;AF=0.0924521;AN=5008;NS=2504;DP=14733;EAS_AF=0.0784;AMR_AF=0.1398;AFR_AF=0.0098;EUR_AF=0.1948;SAS_AF=0.0798;AA=T|||;VT=SNP
3	63598974	rs7646965	A	G	100	PASS	AC=1411;AF=0.281749;AN=5008;NS=2504;DP=17527;EAS_AF=0.1895;AMR_AF=0.2349;AFR_AF=0.261;EUR_AF=0.336;SAS_AF=0.3824;AA=A|||;VT=SNP
3	63599188	rs7627288	C	T	100	PASS	AC=1801;AF=0.359625;AN=5008;NS=2504;DP=15336;EAS_AF=0.249;AMR_AF=0.2954;AFR_AF=0.3404;EUR_AF=0.4563;SAS_AF=0.4458;AA=C|||;VT=SNP
3	63599247	rs34979903	C	T	100	PASS	AC=465;AF=0.0928514;AN=5008;NS=2504;DP=12219;EAS_AF=0.0784;AMR_AF=0.1427;AFR_AF=0.0098;EUR_AF=0.1948;SAS_AF=0.0798;AA=C|||;VT=SNP
3	63599523	rs11710709	A	G	100	PASS	AC=1201;AF=0.239816;AN=5008;NS=2504;DP=16975;EAS_AF=0.1865;AMR_AF=0.1542;AFR_AF=0.2481;EUR_AF=0.2286;SAS_AF=0.3558;AA=A|||;VT=SNP
3	63599888	rs4688416	C	T	100	PASS	AC=883;AF=0.176318;AN=5008;NS=2504;DP=19480;EAS_AF=0.1915;AMR_AF=0.2522;AFR_AF=0.028;EUR_AF=0.2704;SAS_AF=0.2106;AA=C|||;VT=SNP
3	63601523	rs35949509	G	T	100	PASS	AC=1383;AF=0.276158;AN=5008;NS=2504;DP=16547;EAS_AF=0.1875;AMR_AF=0.2277;AFR_AF=0.2542;EUR_AF=0.327;SAS_AF=0.3793;AA=G|||;VT=SNP
3	63601962	rs3210560	C	T	100	PASS	AC=2910;AF=0.58107;AN=5008;NS=2504;DP=15951;EAS_AF=0.625;AMR_AF=0.5807;AFR_AF=0.3918;EUR_AF=0.6441;SAS_AF=0.727;AA=C|||;VT=SNP
3	63603040	rs6445370	G	T	100	PASS	AC=4584;AF=0.915335;AN=5008;NS=2504;DP=20339;EAS_AF=0.9038;AMR_AF=0.8963;AFR_AF=0.9569;EUR_AF=0.8936;SAS_AF=0.907;AA=T|||;VT=SNP
3	63603251	rs6777108	C	T	100	PASS	AC=1595;AF=0.31849;AN=5008;NS=2504;DP=20808;EAS_AF=0.1944;AMR_AF=0.3127;AFR_AF=0.2693;EUR_AF=0.4314;SAS_AF=0.4008;AA=C|||;VT=SNP
3	63603510	rs905941	A	G	100	PASS	AC=2021;AF=0.403554;AN=5008;NS=2504;DP=17585;EAS_AF=0.3988;AMR_AF=0.3444;AFR_AF=0.4644;EUR_AF=0.3718;SAS_AF=0.4008;AA=G|||;VT=SNP
3	63604049	rs6445371	A	G	100	PASS	AC=1914;AF=0.382188;AN=5008;NS=2504;DP=17317;EAS_AF=0.3988;AMR_AF=0.3329;AFR_AF=0.388;EUR_AF=0.3718;SAS_AF=0.4029;AA=A|||;VT=SNP
3	63604250	rs6445372	T	C	100	PASS	AC=1915;AF=0.382388;AN=5008;NS=2504;DP=18297;EAS_AF=0.3988;AMR_AF=0.3343;AFR_AF=0.388;EUR_AF=0.3718;SAS_AF=0.4029;AA=T|||;VT=SNP
3	63604258	rs35145025	T	C	100	PASS	AC=882;AF=0.176118;AN=5008;NS=2504;DP=18491;EAS_AF=0.1895;AMR_AF=0.2536;AFR_AF=0.028;EUR_AF=0.2694;SAS_AF=0.2117;AA=T|||;VT=SNP
3	63604381	rs6445373	A	G	100	PASS	AC=1806;AF=0.360623;AN=5008;NS=2504;DP=20798;EAS_AF=0.3988;AMR_AF=0.3314;AFR_AF=0.3079;EUR_AF=0.3708;SAS_AF=0.4029;AA=A|||;VT=SNP
3	63604412	rs6445374	C	G	100	PASS	AC=1899;AF=0.379193;AN=5008;NS=2504;DP=22004;EAS_AF=0.3929;AMR_AF=0.3285;AFR_AF=0.3865;EUR_AF=0.3698;SAS_AF=0.4008;AA=C|||;VT=SNP
3	63604625	rs78386217	C	T	100	PASS	AC=190;AF=0.0379393;AN=5008;NS=2504;DP=21165;EAS_AF=0.0665;AMR_AF=0.0317;AFR_AF=0.003;EUR_AF=0.0547;SAS_AF=0.0429;AA=C|||;VT=SNP
3	63606125	rs11923201	T	C	100	PASS	AC=2191;AF=0.4375;AN=5008;NS=2504;DP=15927;EAS_AF=0.3919;AMR_AF=0.4049;AFR_AF=0.4297;EUR_AF=0.4911;SAS_AF=0.4632;AA=C|||;VT=SNP
3	63607078	rs56184983	C	T	100	PASS	AC=402;AF=0.0802716;AN=5008;NS=2504;DP=18323;EAS_AF=0.1022;AMR_AF=0.1095;AFR_AF=0.0159;EUR_AF=0.0746;SAS_AF=0.1299;AA=C|||;VT=SNP
3	63607728	rs1874388	T	A	100	PASS	AC=3831;AF=0.764976;AN=5008;NS=2504;DP=17627;EAS_AF=0.7698;AMR_AF=0.6816;AFR_AF=0.7678;EUR_AF=0.7783;SAS_AF=0.8016;AA=N|||;VT=SNP
3	63607892	rs75658173	G	T	100	PASS	AC=377;AF=0.0752796;AN=5008;NS=2504;DP=18856;EAS_AF=0.2004;AMR_AF=0.1009;AFR_AF=0.034;EUR_AF=0.0398;SAS_AF=0.0204;AA=G|||;VT=SNP
3	63608526	rs11130948	G	A	100	PASS	AC=1729;AF=0.345248;AN=5008;NS=2504;DP=20233;EAS_AF=0.3819;AMR_AF=0.3256;AFR_AF=0.2685;EUR_AF=0.3668;SAS_AF=0.4029;AA=G|||;VT=SNP
3	63609030	rs10510900	C	A	100	PASS	AC=1726;AF=0.344649;AN=5008;NS=2504;DP=20353;EAS_AF=0.3819;AMR_AF=0.3256;AFR_AF=0.2678;EUR_AF=0.3658;SAS_AF=0.4018;AA=A|||;VT=SNP
3	63609290	rs76385371	G	T	100	PASS	AC=75;AF=0.014976;AN=5008;NS=2504;DP=17316;EAS_AF=0.003;AMR_AF=0.0231;AFR_AF=0.0008;EUR_AF=0.0398;SAS_AF=0.0153;AA=G|||;VT=SNP
3	63610050	rs55760413	A	G	100	PASS	AC=538;AF=0.107428;AN=5008;NS=2504;DP=18951;EAS_AF=0.0704;AMR_AF=0.0692;AFR_AF=0.1702;EUR_AF=0.1282;SAS_AF=0.0665;AA=A|||;VT=SNP
3	63610564	rs13100757	T	A	100	PASS	AC=1745;AF=0.348442;AN=5008;NS=2504;DP=16632;EAS_AF=0.3869;AMR_AF=0.33;AFR_AF=0.2693;EUR_AF=0.3718;SAS_AF=0.4049;AA=A|||;VT=SNP
3	63610794	rs17069159	C	G	100	PASS	AC=865;AF=0.172724;AN=5008;NS=2504;DP=18602;EAS_AF=0.1865;AMR_AF=0.1297;AFR_AF=0.0091;EUR_AF=0.2227;SAS_AF=0.3589;AA=C|||;VT=SNP
3	63610877	rs1566970	C	T	100	PASS	AC=3693;AF=0.73742;AN=5008;NS=2504;DP=19789;EAS_AF=0.6488;AMR_AF=0.683;AFR_AF=0.7602;EUR_AF=0.7773;SAS_AF=0.7955;AA=T|||;VT=SNP
3	63610881	rs62251879	A	C	100	PASS	AC=872;AF=0.174121;AN=5008;NS=2504;DP=19911;EAS_AF=0.1875;AMR_AF=0.1297;AFR_AF=0.0091;EUR_AF=0.2227;SAS_AF=0.365;AA=A|||;VT=SNP
3	63611060	rs13083067	C	T	100	PASS	AC=1758;AF=0.351038;AN=5008;NS=2504;DP=20281;EAS_AF=0.3869;AMR_AF=0.3285;AFR_AF=0.2761;EUR_AF=0.3698;SAS_AF=0.4121;AA=c|||;VT=SNP
3	63611154	rs35729945	G	C	100	PASS	AC=1803;AF=0.360024;AN=5008;NS=2504;DP=18957;EAS_AF=0.3909;AMR_AF=0.3285;AFR_AF=0.3011;EUR_AF=0.3748;SAS_AF=0.4151;AA=G|||;VT=SNP
3	63611223	rs12492432	T	C	100	PASS	AC=3862;AF=0.771166;AN=5008;NS=2504;DP=18312;EAS_AF=0.7728;AMR_AF=0.6859;AFR_AF=0.7776;EUR_AF=0.7753;SAS_AF=0.817;AA=C|||;VT=SNP
3	63612013	rs6445375	A	G	100	PASS	AC=2925;AF=0.584065;AN=5008;NS=2504;DP=19339;EAS_AF=0.6597;AMR_AF=0.4568;AFR_AF=0.6785;EUR_AF=0.5099;SAS_AF=0.545;AA=G|||;VT=SNP
3	63612024	rs6445376	T	C	100	PASS	AC=2848;AF=0.56869;AN=5008;NS=2504;DP=19305;EAS_AF=0.5873;AMR_AF=0.4568;AFR_AF=0.6785;EUR_AF=0.5099;SAS_AF=0.5409;AA=T|||;VT=SNP
3	63612110	rs6445377	T	G	100	PASS	AC=2848;AF=0.56869;AN=5008;NS=2504;DP=19719;EAS_AF=0.5853;AMR_AF=0.4568;AFR_AF=0.6785;EUR_AF=0.5099;SAS_AF=0.5429;AA=T|||;VT=SNP
3	63612431	rs7646765	T	C	100	PASS	AC=2842;AF=0.567492;AN=5008;NS=2504;DP=17616;EAS_AF=0.5843;AMR_AF=0.4582;AFR_AF=0.68;EUR_AF=0.5099;SAS_AF=0.5348;AA=C|||;VT=SNP
3	63612656	rs7635461	G	A	100	PASS	AC=2840;AF=0.567093;AN=5008;NS=2504;DP=17619;EAS_AF=0.5843;AMR_AF=0.4582;AFR_AF=0.6785;EUR_AF=0.5089;SAS_AF=0.5358;AA=G|||;VT=SNP
3	63612877	rs1505593	G	A	100	PASS	AC=2693;AF=0.53774;AN=5008;NS=2504;DP=18002;EAS_AF=0.4683;AMR_AF=0.4582;AFR_AF=0.6664;EUR_AF=0.507;SAS_AF=0.5235;AA=G|||;VT=SNP
3	63612879	rs11716473	T	G	100	PASS	AC=813;AF=0.16234;AN=5008;NS=2504;DP=18011;EAS_AF=0.1498;AMR_AF=0.1124;AFR_AF=0.0061;EUR_AF=0.2167;SAS_AF=0.3661;AA=T|||;VT=SNP
3	63613666	rs11929560	A	G	100	PASS	AC=2919;AF=0.582867;AN=5008;NS=2504;DP=12916;EAS_AF=0.6567;AMR_AF=0.4597;AFR_AF=0.6785;EUR_AF=0.5099;SAS_AF=0.5399;AA=G|||;VT=SNP
3	63613818	rs11130949	T	C	100	PASS	AC=2841;AF=0.567292;AN=5008;NS=2504;DP=13325;EAS_AF=0.5843;AMR_AF=0.4582;AFR_AF=0.6785;EUR_AF=0.5099;SAS_AF=0.5358;AA=T|||;VT=SNP
3	63614258	rs11130950	A	T	100	PASS	AC=1034;AF=0.20647;AN=5008;NS=2504;DP=15952;EAS_AF=0.1597;AMR_AF=0.3314;AFR_AF=0.0386;EUR_AF=0.3708;SAS_AF=0.2239;AA=A|||;VT=SNP
3	63614311	rs6796928	C	A	100	PASS	AC=2842;AF=0.567492;AN=5008;NS=2504;DP=17714;EAS_AF=0.5843;AMR_AF=0.4582;AFR_AF=0.6785;EUR_AF=0.5099;SAS_AF=0.5368;AA=C|||;VT=SNP
3	63614323	rs6809427	T	C	100	PASS	AC=2842;AF=0.567492;AN=5008;NS=2504;DP=17615;EAS_AF=0.5843;AMR_AF=0.4582;AFR_AF=0.6785;EUR_AF=0.5099;SAS_AF=0.5368;AA=T|||;VT=SNP
3	63614392	rs6797179	G	T	100	PASS	AC=2839;AF=0.566893;AN=5008;NS=2504;DP=17009;EAS_AF=0.5843;AMR_AF=0.4597;AFR_AF=0.6785;EUR_AF=0.505;SAS_AF=0.5378;AA=G|||;VT=SNP
3	63614399	rs6797183	G	C	100	PASS	AC=2926;AF=0.584265;AN=5008;NS=2504;DP=17133;EAS_AF=0.6567;AMR_AF=0.4611;AFR_AF=0.6853;EUR_AF=0.505;SAS_AF=0.5419;AA=C|||;VT=SNP
3	63614439	rs6797105	C	T	100	PASS	AC=2836;AF=0.566294;AN=5008;NS=2504;DP=18332;EAS_AF=0.5843;AMR_AF=0.4582;AFR_AF=0.6785;EUR_AF=0.505;SAS_AF=0.5358;AA=C|||;VT=SNP
3	63614899	rs903742	T	C	100	PASS	AC=2848;AF=0.56869;AN=5008;NS=2504;DP=18671;EAS_AF=0.5843;AMR_AF=0.4597;AFR_AF=0.6831;EUR_AF=0.5099;SAS_AF=0.5358;AA=T|||;VT=SNP
3	63614906	rs903743	C	G	100	PASS	AC=1027;AF=0.205072;AN=5008;NS=2504;DP=18947;EAS_AF=0.1607;AMR_AF=0.3285;AFR_AF=0.034;EUR_AF=0.3708;SAS_AF=0.2239;AA=C|||;VT=SNP
3	63614953	rs903744	A	G	100	PASS	AC=2845;AF=0.568091;AN=5008;NS=2504;DP=20687;EAS_AF=0.5843;AMR_AF=0.4597;AFR_AF=0.6808;EUR_AF=0.5099;SAS_AF=0.5358;AA=A|||;VT=SNP
3	63615003	rs1505594	G	A	100	PASS	AC=2845;AF=0.568091;AN=5008;NS=2504;DP=20914;EAS_AF=0.5843;AMR_AF=0.4597;AFR_AF=0.6808;EUR_AF=0.5099;SAS_AF=0.5358;AA=G|||;VT=SNP
3	63615051	rs903745	C	T	100	PASS	AC=2836;AF=0.566294;AN=5008;NS=2504;DP=20767;EAS_AF=0.5843;AMR_AF=0.4597;AFR_AF=0.6778;EUR_AF=0.505;SAS_AF=0.5358;AA=T|||;VT=SNP
3	63615084	rs903747	C	T	100	PASS	AC=1027;AF=0.205072;AN=5008;NS=2504;DP=20706;EAS_AF=0.1597;AMR_AF=0.33;AFR_AF=0.034;EUR_AF=0.3708;SAS_AF=0.2239;AA=T|||;VT=SNP
3	63615622	rs751191	G	T	100	PASS	AC=2794;AF=0.557907;AN=5008;NS=2504;DP=15627;EAS_AF=0.5863;AMR_AF=0.4308;AFR_AF=0.7186;EUR_AF=0.4384;SAS_AF=0.5245;AA=G|||;VT=SNP
3	63615699	rs751190	G	A	100	PASS	AC=2807;AF=0.560503;AN=5008;NS=2504;DP=18807;EAS_AF=0.5863;AMR_AF=0.4337;AFR_AF=0.7231;EUR_AF=0.4443;SAS_AF=0.5235;AA=G|||;VT=SNP
3	63615834	rs751189	T	C	100	PASS	AC=2804;AF=0.559904;AN=5008;NS=2504;DP=20092;EAS_AF=0.5843;AMR_AF=0.4337;AFR_AF=0.7216;EUR_AF=0.4443;SAS_AF=0.5245;AA=C|||;VT=SNP
3	63615879	rs751188	G	A	100	PASS	AC=2151;AF=0.429513;AN=5008;NS=2504;DP=17575;EAS_AF=0.4683;AMR_AF=0.2622;AFR_AF=0.5408;EUR_AF=0.327;SAS_AF=0.4632;AA=G|||;VT=SNP
3	63616119	rs75253167	G	A	100	PASS	AC=326;AF=0.0650958;AN=5008;NS=2504;DP=20944;EAS_AF=0.2163;AMR_AF=0.0576;AFR_AF=0.0015;EUR_AF=0.0467;SAS_AF=0.0194;AA=G|||;VT=SNP
3	63616192	rs6779172	A	G	100	PASS	AC=2695;AF=0.538139;AN=5008;NS=2504;DP=21389;EAS_AF=0.5853;AMR_AF=0.4121;AFR_AF=0.7315;EUR_AF=0.3907;SAS_AF=0.4693;AA=A|||;VT=SNP
3	63616227	rs35720905	G	A	100	PASS	AC=734;AF=0.146565;AN=5008;NS=2504;DP=21844;EAS_AF=0.0585;AMR_AF=0.1816;AFR_AF=0.0499;EUR_AF=0.2664;SAS_AF=0.2198;AA=G|||;VT=SNP
3	63616243	rs6803609	C	G	100	PASS	AC=2681;AF=0.535343;AN=5008;NS=2504;DP=21456;EAS_AF=0.5853;AMR_AF=0.4121;AFR_AF=0.7179;EUR_AF=0.3907;SAS_AF=0.4734;AA=G|||;VT=SNP
3	63616643	rs964902	G	A	100	PASS	AC=2749;AF=0.548922;AN=5008;NS=2504;DP=21808;EAS_AF=0.5278;AMR_AF=0.4193;AFR_AF=0.5832;EUR_AF=0.5398;SAS_AF=0.6258;AA=A|||;VT=SNP
3	63616874	rs13076701	G	A	100	PASS	AC=1337;AF=0.266973;AN=5008;NS=2504;DP=18918;EAS_AF=0.2054;AMR_AF=0.3761;AFR_AF=0.205;EUR_AF=0.3509;SAS_AF=0.2505;AA=G|||;VT=SNP
3	63617082	rs6780060	A	T	100	PASS	AC=3529;AF=0.704673;AN=5008;NS=2504;DP=20774;EAS_AF=0.7073;AMR_AF=0.6124;AFR_AF=0.6218;EUR_AF=0.7565;SAS_AF=0.8262;AA=T|||;VT=SNP
3	63617158	rs6782591	A	G	100	PASS	AC=1614;AF=0.322284;AN=5008;NS=2504;DP=22252;EAS_AF=0.2897;AMR_AF=0.2421;AFR_AF=0.528;EUR_AF=0.2356;SAS_AF=0.2239;AA=G|||;VT=SNP
3	63617363	rs13100017	T	C	100	PASS	AC=2877;AF=0.574481;AN=5008;NS=2504;DP=19601;EAS_AF=0.4792;AMR_AF=0.5173;AFR_AF=0.3858;EUR_AF=0.7296;SAS_AF=0.8088;AA=C|||;VT=SNP
3	63618827	rs7609960	C	T	100	PASS	AC=3198;AF=0.638578;AN=5008;NS=2504;DP=16910;EAS_AF=0.744;AMR_AF=0.5317;AFR_AF=0.6233;EUR_AF=0.5835;SAS_AF=0.683;AA=T|||;VT=SNP
3	63620528	rs80304372	T	C	100	PASS	AC=449;AF=0.0896565;AN=5008;NS=2504;DP=19055;EAS_AF=0.0119;AMR_AF=0.1225;AFR_AF=0.1036;EUR_AF=0.161;SAS_AF=0.0542;AA=T|||;VT=SNP
3	63620614	rs58805118	A	G	100	PASS	AC=666;AF=0.132987;AN=5008;NS=2504;DP=17221;EAS_AF=0.1468;AMR_AF=0.1239;AFR_AF=0.0567;EUR_AF=0.1372;SAS_AF=0.2239;AA=A|||;VT=SNP
3	63621515	rs77075400	A	T	100	PASS	AC=400;AF=0.0798722;AN=5008;NS=2504;DP=15431;EAS_AF=0.1101;AMR_AF=0.0115;AFR_AF=0.0893;EUR_AF=0.0159;SAS_AF=0.1503;AA=A|||;VT=SNP
3	63622010	rs73126516	G	A	100	PASS	AC=619;AF=0.123602;AN=5008;NS=2504;DP=17816;EAS_AF=0.1458;AMR_AF=0.1196;AFR_AF=0.0303;EUR_AF=0.1302;SAS_AF=0.2229;AA=G|||;VT=SNP
3	63622578	rs13075831	C	T	100	PASS	AC=851;AF=0.169928;AN=5008;NS=2504;DP=16345;EAS_AF=0.122;AMR_AF=0.1369;AFR_AF=0.1936;EUR_AF=0.1769;SAS_AF=0.2035;AA=C|||;VT=SNP
3	63622640	rs13076178	G	A	100	PASS	AC=963;AF=0.192292;AN=5008;NS=2504;DP=17930;EAS_AF=0.122;AMR_AF=0.1455;AFR_AF=0.2738;EUR_AF=0.1769;SAS_AF=0.2035;AA=G|||;VT=SNP
3	63623089	rs140197493	T	C	100	PASS	AC=153;AF=0.0305511;AN=5008;NS=2504;DP=18058;EAS_AF=0.0625;AMR_AF=0.0159;AFR_AF=0;EUR_AF=0.0308;SAS_AF=0.0491;AA=T|||;VT=SNP
3	63623361	rs11130951	A	G	100	PASS	AC=3415;AF=0.681909;AN=5008;NS=2504;DP=17033;EAS_AF=0.756;AMR_AF=0.5735;AFR_AF=0.6271;EUR_AF=0.66;SAS_AF=0.7791;AA=G|||;VT=SNP
3	63623896	rs13086496	A	G	100	PASS	AC=3410;AF=0.680911;AN=5008;NS=2504;DP=16455;EAS_AF=0.756;AMR_AF=0.572;AFR_AF=0.6248;EUR_AF=0.659;SAS_AF=0.7791;AA=G|||;VT=SNP
3	63623952	rs56402655	G	A	100	PASS	AC=1521;AF=0.303714;AN=5008;NS=2504;DP=17789;EAS_AF=0.2669;AMR_AF=0.2579;AFR_AF=0.2595;EUR_AF=0.3111;SAS_AF=0.4264;AA=G|||;VT=SNP
3	63624266	rs2135220	C	T	100	PASS	AC=3071;AF=0.613219;AN=5008;NS=2504;DP=17438;EAS_AF=0.755;AMR_AF=0.4885;AFR_AF=0.5136;EUR_AF=0.5547;SAS_AF=0.7505;AA=T|||;VT=SNP
3	63624354	rs2135221	G	A	100	PASS	AC=3047;AF=0.608427;AN=5008;NS=2504;DP=17810;EAS_AF=0.7361;AMR_AF=0.487;AFR_AF=0.5144;EUR_AF=0.5606;SAS_AF=0.7393;AA=G|||;VT=SNP
3	63625070	rs2367837	G	A	100	PASS	AC=3073;AF=0.613618;AN=5008;NS=2504;DP=14484;EAS_AF=0.7569;AMR_AF=0.4885;AFR_AF=0.5136;EUR_AF=0.5547;SAS_AF=0.7505;AA=A|||;VT=SNP
3	63625953	rs1908621	T	C	100	PASS	AC=3422;AF=0.683307;AN=5008;NS=2504;DP=15432;EAS_AF=0.755;AMR_AF=0.5735;AFR_AF=0.6256;EUR_AF=0.659;SAS_AF=0.7904;AA=C|||;VT=SNP
3	63626156	rs75797832	T	C	100	PASS	AC=406;AF=0.0810703;AN=5008;NS=2504;DP=14244;EAS_AF=0.2698;AMR_AF=0.085;AFR_AF=0.0015;EUR_AF=0.0497;SAS_AF=0.0235;AA=T|||;VT=SNP
3	63626427	rs1472335	T	C	100	PASS	AC=2514;AF=0.501997;AN=5008;NS=2504;DP=14841;EAS_AF=0.6349;AMR_AF=0.4352;AFR_AF=0.3956;EUR_AF=0.4742;SAS_AF=0.5849;AA=C|||;VT=SNP
3	63626552	rs1472336	A	G	100	PASS	AC=2515;AF=0.502196;AN=5008;NS=2504;DP=15226;EAS_AF=0.6339;AMR_AF=0.4352;AFR_AF=0.3971;EUR_AF=0.4742;SAS_AF=0.5849;AA=A|||;VT=SNP
3	63626875	rs11130952	A	G	100	PASS	AC=2504;AF=0.5;AN=5008;NS=2504;DP=16307;EAS_AF=0.6339;AMR_AF=0.4352;AFR_AF=0.3964;EUR_AF=0.4742;SAS_AF=0.5746;AA=G|||;VT=SNP
3	63627162	rs13085180	T	C	100	PASS	AC=2205;AF=0.440296;AN=5008;NS=2504;DP=13605;EAS_AF=0.6151;AMR_AF=0.4135;AFR_AF=0.1959;EUR_AF=0.4732;SAS_AF=0.5757;AA=C|||;VT=SNP
3	63627681	rs7643439	A	G	100	PASS	AC=3407;AF=0.680312;AN=5008;NS=2504;DP=18386;EAS_AF=0.755;AMR_AF=0.5706;AFR_AF=0.6256;EUR_AF=0.6581;SAS_AF=0.7781;AA=G|||;VT=SNP
3	63628019	rs6799742	A	G	100	PASS	AC=900;AF=0.179712;AN=5008;NS=2504;DP=20206;EAS_AF=0.121;AMR_AF=0.134;AFR_AF=0.2292;EUR_AF=0.1829;SAS_AF=0.2025;AA=A|||;VT=SNP
3	63628510	rs73111374	G	A	100	PASS	AC=600;AF=0.119808;AN=5008;NS=2504;DP=17415;EAS_AF=0.1468;AMR_AF=0.1196;AFR_AF=0.0129;EUR_AF=0.1282;SAS_AF=0.228;AA=g|||;VT=SNP
3	63629018	rs7624978	G	T	100	PASS	AC=3978;AF=0.794329;AN=5008;NS=2504;DP=13063;EAS_AF=0.8492;AMR_AF=0.7853;AFR_AF=0.7617;EUR_AF=0.7654;SAS_AF=0.818;AA=T|||;VT=SNP
3	63629611	rs11707081	T	C	100	PASS	AC=1920;AF=0.383387;AN=5008;NS=2504;DP=16690;EAS_AF=0.6151;AMR_AF=0.3372;AFR_AF=0.0953;EUR_AF=0.4026;SAS_AF=0.547;AA=T|||;VT=SNP
3	63629737	rs11707882	T	G	100	PASS	AC=1514;AF=0.302316;AN=5008;NS=2504;DP=15845;EAS_AF=0.3403;AMR_AF=0.2579;AFR_AF=0.09;EUR_AF=0.3608;SAS_AF=0.5215;AA=T|||;VT=SNP
3	63629833	rs11711521	A	G	100	PASS	AC=1925;AF=0.384385;AN=5008;NS=2504;DP=17756;EAS_AF=0.6151;AMR_AF=0.3386;AFR_AF=0.0953;EUR_AF=0.4046;SAS_AF=0.5491;AA=A|||;VT=SNP
3	63630271	rs13091569	A	C	100	PASS	AC=893;AF=0.178315;AN=5008;NS=2504;DP=18138;EAS_AF=0.129;AMR_AF=0.1369;AFR_AF=0.2277;EUR_AF=0.163;SAS_AF=0.2076;AA=A|||;VT=SNP
3	63630820	rs35141110	G	A	100	PASS	AC=1929;AF=0.385184;AN=5008;NS=2504;DP=18803;EAS_AF=0.6151;AMR_AF=0.3386;AFR_AF=0.0938;EUR_AF=0.4056;SAS_AF=0.5542;AA=G|||;VT=SNP
3	63631143	rs7633371	C	G	100	PASS	AC=2219;AF=0.443091;AN=5008;NS=2504;DP=19179;EAS_AF=0.6379;AMR_AF=0.3588;AFR_AF=0.2769;EUR_AF=0.4066;SAS_AF=0.5644;AA=G|||;VT=SNP
3	63631664	rs4293697	C	T	100	PASS	AC=1927;AF=0.384784;AN=5008;NS=2504;DP=18174;EAS_AF=0.6151;AMR_AF=0.3386;AFR_AF=0.093;EUR_AF=0.4046;SAS_AF=0.5542;AA=C|||;VT=SNP
3	63631998	rs143707225	C	T	100	PASS	AC=269;AF=0.0537141;AN=5008;NS=2504;DP=19211;EAS_AF=0.002;AMR_AF=0.1052;AFR_AF=0.0053;EUR_AF=0.1362;SAS_AF=0.0511;AA=C|||;VT=SNP
3	63632432	rs145894339	T	A	100	PASS	AC=412;AF=0.0822684;AN=5008;NS=2504;DP=18725;EAS_AF=0.2728;AMR_AF=0.0807;AFR_AF=0.0038;EUR_AF=0.0487;SAS_AF=0.0276;AA=T|||;VT=SNP
3	63632816	rs142745075	T	C	100	PASS	AC=412;AF=0.0822684;AN=5008;NS=2504;DP=18818;EAS_AF=0.2728;AMR_AF=0.0807;AFR_AF=0.0038;EUR_AF=0.0487;SAS_AF=0.0276;AA=T|||;VT=SNP
3	63634099	rs141836564	G	A	100	PASS	AC=411;AF=0.0820687;AN=5008;NS=2504;DP=17747;EAS_AF=0.2718;AMR_AF=0.0807;AFR_AF=0.0038;EUR_AF=0.0487;SAS_AF=0.0276;AA=G|||;VT=SNP
3	63637090	rs17069190	G	A	100	PASS	AC=783;AF=0.15635;AN=5008;NS=2504;DP=12929;EAS_AF=0.1895;AMR_AF=0.1153;AFR_AF=0.0295;EUR_AF=0.1978;SAS_AF=0.2802;AA=G|||;VT=SNP
3	63637425	rs17652804	C	T	100	PASS	AC=894;AF=0.178514;AN=5008;NS=2504;DP=16166;EAS_AF=0.129;AMR_AF=0.1369;AFR_AF=0.2277;EUR_AF=0.162;SAS_AF=0.2096;AA=C|||;VT=SNP
3	63637747	rs11923039	A	T	100	PASS	AC=1947;AF=0.388778;AN=5008;NS=2504;DP=19963;EAS_AF=0.6131;AMR_AF=0.3386;AFR_AF=0.1067;EUR_AF=0.4095;SAS_AF=0.5532;AA=A|||;VT=SNP
3	63638955	rs4688174	A	G	100	PASS	AC=928;AF=0.185304;AN=5008;NS=2504;DP=17749;EAS_AF=0.1528;AMR_AF=0.1383;AFR_AF=0.2262;EUR_AF=0.162;SAS_AF=0.2209;AA=G|||;VT=SNP
3	63639339	rs7642137	G	C	100	PASS	AC=1942;AF=0.38778;AN=5008;NS=2504;DP=19149;EAS_AF=0.6131;AMR_AF=0.3386;AFR_AF=0.1044;EUR_AF=0.4095;SAS_AF=0.5511;AA=G|||;VT=SNP
3	63639410	rs17652900	G	T	100	PASS	AC=890;AF=0.177716;AN=5008;NS=2504;DP=20396;EAS_AF=0.128;AMR_AF=0.1369;AFR_AF=0.2262;EUR_AF=0.162;SAS_AF=0.2086;AA=G|||;VT=SNP
3	63639624	rs1158143	T	C	100	PASS	AC=2873;AF=0.573682;AN=5008;NS=2504;DP=20269;EAS_AF=0.7659;AMR_AF=0.4769;AFR_AF=0.3328;EUR_AF=0.5726;SAS_AF=0.771;AA=C|||;VT=SNP
3	63639810	rs1158144	T	C	100	PASS	AC=891;AF=0.177915;AN=5008;NS=2504;DP=22167;EAS_AF=0.128;AMR_AF=0.1369;AFR_AF=0.2262;EUR_AF=0.162;SAS_AF=0.2096;AA=T|||;VT=SNP
3	63639967	rs56172883	C	T	100	PASS	AC=751;AF=0.14996;AN=5008;NS=2504;DP=21416;EAS_AF=0.1895;AMR_AF=0.1138;AFR_AF=0.0076;EUR_AF=0.1948;SAS_AF=0.2812;AA=C|||;VT=SNP
3	63640048	rs78960423	G	C	100	PASS	AC=203;AF=0.0405351;AN=5008;NS=2504;DP=20309;EAS_AF=0.0427;AMR_AF=0.0389;AFR_AF=0.003;EUR_AF=0.0646;SAS_AF=0.0654;AA=G|||;VT=SNP
3	63640125	rs34924002	G	C	100	PASS	AC=891;AF=0.177915;AN=5008;NS=2504;DP=18843;EAS_AF=0.128;AMR_AF=0.1369;AFR_AF=0.2262;EUR_AF=0.162;SAS_AF=0.2096;AA=G|||;VT=SNP
3	63640228	rs2172950	C	G	100	PASS	AC=892;AF=0.178115;AN=5008;NS=2504;DP=18870;EAS_AF=0.128;AMR_AF=0.1369;AFR_AF=0.2269;EUR_AF=0.162;SAS_AF=0.2096;AA=C|||;VT=SNP
3	63640601	rs1565983	T	C	100	PASS	AC=928;AF=0.185304;AN=5008;NS=2504;DP=19729;EAS_AF=0.1518;AMR_AF=0.1383;AFR_AF=0.2269;EUR_AF=0.162;SAS_AF=0.2209;AA=C|||;VT=SNP
3	63640730	rs10510909	C	T	100	PASS	AC=927;AF=0.185104;AN=5008;NS=2504;DP=18586;EAS_AF=0.1518;AMR_AF=0.1383;AFR_AF=0.2262;EUR_AF=0.162;SAS_AF=0.2209;AA=T|||;VT=SNP
3	63640987	rs13082882	C	T	100	PASS	AC=892;AF=0.178115;AN=5008;NS=2504;DP=18957;EAS_AF=0.128;AMR_AF=0.1369;AFR_AF=0.2269;EUR_AF=0.162;SAS_AF=0.2096;AA=C|||;VT=SNP
3	63641199	rs17069202	T	C	100	PASS	AC=457;AF=0.091254;AN=5008;NS=2504;DP=17083;EAS_AF=0.1091;AMR_AF=0.0965;AFR_AF=0.0076;EUR_AF=0.0974;SAS_AF=0.1759;AA=T|||;VT=SNP
3	63641584	rs1908619	G	C	100	PASS	AC=422;AF=0.0842652;AN=5008;NS=2504;DP=18093;EAS_AF=0.2728;AMR_AF=0.0821;AFR_AF=0.0106;EUR_AF=0.0487;SAS_AF=0.0276;AA=G|||;VT=SNP
3	63641644	rs71298671	G	C	100	PASS	AC=610;AF=0.121805;AN=5008;NS=2504;DP=18102;EAS_AF=0.127;AMR_AF=0.1225;AFR_AF=0.1112;EUR_AF=0.1471;SAS_AF=0.1043;AA=G|||;VT=SNP
3	63642287	rs78072953	C	A	100	PASS	AC=420;AF=0.0838658;AN=5008;NS=2504;DP=15785;EAS_AF=0.2728;AMR_AF=0.0821;AFR_AF=0.0091;EUR_AF=0.0487;SAS_AF=0.0276;AA=C|||;VT=SNP
3	63642667	rs17698642	G	C	100	PASS	AC=891;AF=0.177915;AN=5008;NS=2504;DP=20235;EAS_AF=0.127;AMR_AF=0.1369;AFR_AF=0.2269;EUR_AF=0.162;SAS_AF=0.2096;AA=G|||;VT=SNP
3	63642720	rs17698667	G	A	100	PASS	AC=931;AF=0.185903;AN=5008;NS=2504;DP=19946;EAS_AF=0.1518;AMR_AF=0.1398;AFR_AF=0.2284;EUR_AF=0.162;SAS_AF=0.2209;AA=G|||;VT=SNP
3	63642961	rs17069212	C	T	100	PASS	AC=417;AF=0.0832668;AN=5008;NS=2504;DP=18123;EAS_AF=0.2728;AMR_AF=0.0821;AFR_AF=0.0091;EUR_AF=0.0487;SAS_AF=0.0245;AA=C|||;VT=SNP
3	63643044	rs11130954	A	G	100	PASS	AC=1535;AF=0.30651;AN=5008;NS=2504;DP=18961;EAS_AF=0.3413;AMR_AF=0.2608;AFR_AF=0.0991;EUR_AF=0.3658;SAS_AF=0.5225;AA=A|||;VT=SNP
3	63643367	rs17069221	C	A	100	PASS	AC=451;AF=0.0900559;AN=5008;NS=2504;DP=17649;EAS_AF=0.1081;AMR_AF=0.0965;AFR_AF=0.0076;EUR_AF=0.0924;SAS_AF=0.1759;AA=C|||;VT=SNP
3	63643512	rs4688418	A	T	100	PASS	AC=926;AF=0.184904;AN=5008;NS=2504;DP=18339;EAS_AF=0.1508;AMR_AF=0.1383;AFR_AF=0.2262;EUR_AF=0.162;SAS_AF=0.2209;AA=T|||;VT=SNP
3	63644165	rs13101201	A	C	100	PASS	AC=891;AF=0.177915;AN=5008;NS=2504;DP=12077;EAS_AF=0.128;AMR_AF=0.1369;AFR_AF=0.2262;EUR_AF=0.162;SAS_AF=0.2096;AA=A|||;VT=SNP
3	63644483	rs13081873	T	G	100	PASS	AC=925;AF=0.184704;AN=5008;NS=2504;DP=19896;EAS_AF=0.1508;AMR_AF=0.1383;AFR_AF=0.2254;EUR_AF=0.162;SAS_AF=0.2209;AA=T|||;VT=SNP
3	63644541	rs13059251	A	G	100	PASS	AC=1037;AF=0.207069;AN=5008;NS=2504;DP=21886;EAS_AF=0.1508;AMR_AF=0.147;AFR_AF=0.3056;EUR_AF=0.162;SAS_AF=0.2209;AA=G|||;VT=SNP
3	63644680	rs13064166	G	A	100	PASS	AC=890;AF=0.177716;AN=5008;NS=2504;DP=20967;EAS_AF=0.127;AMR_AF=0.1369;AFR_AF=0.2262;EUR_AF=0.162;SAS_AF=0.2096;AA=G|||;VT=SNP
3	63644694	rs924067	T	C	100	PASS	AC=3978;AF=0.794329;AN=5008;NS=2504;DP=20930;EAS_AF=0.8591;AMR_AF=0.7882;AFR_AF=0.7352;EUR_AF=0.7753;SAS_AF=0.8313;AA=C|||;VT=SNP
3	63644765	rs7653410	T	C	100	PASS	AC=1449;AF=0.289337;AN=5008;NS=2504;DP=20901;EAS_AF=0.3393;AMR_AF=0.2435;AFR_AF=0.0991;EUR_AF=0.329;SAS_AF=0.4867;AA=T|||;VT=SNP
3	63645030	rs4688175	G	A	100	PASS	AC=927;AF=0.185104;AN=5008;NS=2504;DP=21383;EAS_AF=0.1508;AMR_AF=0.1383;AFR_AF=0.2262;EUR_AF=0.162;SAS_AF=0.2219;AA=A|||;VT=SNP
3	63645231	rs4688176	G	C	100	PASS	AC=927;AF=0.185104;AN=5008;NS=2504;DP=18495;EAS_AF=0.1508;AMR_AF=0.1383;AFR_AF=0.2262;EUR_AF=0.163;SAS_AF=0.2209;AA=C|||;VT=SNP
3	63645252	rs4688419	T	C	100	PASS	AC=926;AF=0.184904;AN=5008;NS=2504;DP=18431;EAS_AF=0.1508;AMR_AF=0.1383;AFR_AF=0.2262;EUR_AF=0.162;SAS_AF=0.2209;AA=C|||;VT=SNP
3	63645575	rs34568643	T	C	100	PASS	AC=926;AF=0.184904;AN=5008;NS=2504;DP=19095;EAS_AF=0.1508;AMR_AF=0.1383;AFR_AF=0.2262;EUR_AF=0.162;SAS_AF=0.2209;AA=C|||;VT=SNP;EX_TARGET
3	63645728	rs34395704	A	G	100	PASS	AC=926;AF=0.184904;AN=5008;NS=2504;DP=20313;EAS_AF=0.1508;AMR_AF=0.1383;AFR_AF=0.2262;EUR_AF=0.162;SAS_AF=0.2209;AA=G|||;VT=SNP
3	63646057	rs62251916	G	A	100	PASS	AC=675;AF=0.134784;AN=5008;NS=2504;DP=20056;EAS_AF=0.1905;AMR_AF=0.1009;AFR_AF=0.0068;EUR_AF=0.164;SAS_AF=0.2444;AA=G|||;VT=SNP
3	63646201	rs13070974	G	T	100	PASS	AC=926;AF=0.184904;AN=5008;NS=2504;DP=22122;EAS_AF=0.1508;AMR_AF=0.1383;AFR_AF=0.2262;EUR_AF=0.162;SAS_AF=0.2209;AA=G|||;VT=SNP
3	63646304	rs12487115	A	C	100	PASS	AC=926;AF=0.184904;AN=5008;NS=2504;DP=20859;EAS_AF=0.1508;AMR_AF=0.1383;AFR_AF=0.2262;EUR_AF=0.162;SAS_AF=0.2209;AA=C|||;VT=SNP
3	63646351	rs1495912	T	C	100	PASS	AC=1850;AF=0.369409;AN=5008;NS=2504;DP=19341;EAS_AF=0.6151;AMR_AF=0.3256;AFR_AF=0.0961;EUR_AF=0.3718;SAS_AF=0.5143;AA=T|||;VT=SNP
3	63646450	rs12496997	T	A	100	PASS	AC=926;AF=0.184904;AN=5008;NS=2504;DP=19515;EAS_AF=0.1508;AMR_AF=0.1383;AFR_AF=0.2262;EUR_AF=0.162;SAS_AF=0.2209;AA=A|||;VT=SNP
3	63646557	rs12497032	T	G	100	PASS	AC=891;AF=0.177915;AN=5008;NS=2504;DP=18814;EAS_AF=0.127;AMR_AF=0.1369;AFR_AF=0.2262;EUR_AF=0.162;SAS_AF=0.2106;AA=T|||;VT=SNP
3	63646679	rs12487866	A	T	100	PASS	AC=926;AF=0.184904;AN=5008;NS=2504;DP=18118;EAS_AF=0.1508;AMR_AF=0.1383;AFR_AF=0.2262;EUR_AF=0.162;SAS_AF=0.2209;AA=T|||;VT=SNP
3	63646695	rs12494382	G	A	100	PASS	AC=926;AF=0.184904;AN=5008;NS=2504;DP=17954;EAS_AF=0.1508;AMR_AF=0.1383;AFR_AF=0.2262;EUR_AF=0.162;SAS_AF=0.2209;AA=A|||;VT=SNP
3	63646727	rs13076124	G	A	100	PASS	AC=891;AF=0.177915;AN=5008;NS=2504;DP=17290;EAS_AF=0.127;AMR_AF=0.1369;AFR_AF=0.2269;EUR_AF=0.162;SAS_AF=0.2096;AA=G|||;VT=SNP
3	63647966	rs1039078	C	T	100	PASS	AC=889;AF=0.177516;AN=5008;NS=2504;DP=19995;EAS_AF=0.127;AMR_AF=0.1369;AFR_AF=0.2262;EUR_AF=0.162;SAS_AF=0.2086;AA=T|||;VT=SNP
3	63648088	rs17069229	A	C	100	PASS	AC=458;AF=0.0914537;AN=5008;NS=2504;DP=21137;EAS_AF=0.1091;AMR_AF=0.1009;AFR_AF=0.0076;EUR_AF=0.0924;SAS_AF=0.1789;AA=A|||;VT=SNP
3	63648733	rs7621470	T	A	100	PASS	AC=455;AF=0.0908546;AN=5008;NS=2504;DP=17744;EAS_AF=0.1091;AMR_AF=0.0965;AFR_AF=0.0098;EUR_AF=0.0924;SAS_AF=0.1759;AA=T|||;VT=SNP
3	63648736	rs76023110	T	A	100	PASS	AC=422;AF=0.0842652;AN=5008;NS=2504;DP=17764;EAS_AF=0.2748;AMR_AF=0.0821;AFR_AF=0.0091;EUR_AF=0.0487;SAS_AF=0.0276;AA=T|||;VT=SNP
3	63648929	rs6445380	C	G	100	PASS	AC=3972;AF=0.793131;AN=5008;NS=2504;DP=16311;EAS_AF=0.8591;AMR_AF=0.7867;AFR_AF=0.7352;EUR_AF=0.7714;SAS_AF=0.8303;AA=G|||;VT=SNP
3	63649001	rs7631976	A	G	100	PASS	AC=1933;AF=0.385982;AN=5008;NS=2504;DP=17925;EAS_AF=0.6151;AMR_AF=0.3401;AFR_AF=0.0953;EUR_AF=0.4105;SAS_AF=0.5501;AA=A|||;VT=SNP
3	63649259	rs7612738	G	T	100	PASS	AC=3302;AF=0.659345;AN=5008;NS=2504;DP=16188;EAS_AF=0.7659;AMR_AF=0.5793;AFR_AF=0.5091;EUR_AF=0.673;SAS_AF=0.7955;AA=T|||;VT=SNP
3	63649492	rs7634688	A	G	100	PASS	AC=1935;AF=0.386382;AN=5008;NS=2504;DP=18982;EAS_AF=0.6151;AMR_AF=0.3401;AFR_AF=0.0968;EUR_AF=0.4105;SAS_AF=0.5501;AA=A|||;VT=SNP
3	63650211	rs1565984	A	T	100	PASS	AC=889;AF=0.177516;AN=5008;NS=2504;DP=14668;EAS_AF=0.127;AMR_AF=0.1369;AFR_AF=0.2254;EUR_AF=0.162;SAS_AF=0.2096;AA=T|||;VT=SNP
3	63650474	rs2023342	G	A	100	PASS	AC=883;AF=0.176318;AN=5008;NS=2504;DP=13386;EAS_AF=0.127;AMR_AF=0.1354;AFR_AF=0.2216;EUR_AF=0.162;SAS_AF=0.2096;AA=G|||;VT=SNP
3	63650671	rs111989766	A	G	100	PASS	AC=972;AF=0.194089;AN=5008;NS=2504;DP=12974;EAS_AF=0.2321;AMR_AF=0.1542;AFR_AF=0.0204;EUR_AF=0.2634;SAS_AF=0.3466;AA=A|||;VT=SNP
3	63651164	rs59205171	C	G	100	PASS	AC=887;AF=0.177117;AN=5008;NS=2504;DP=18192;EAS_AF=0.127;AMR_AF=0.1369;AFR_AF=0.2239;EUR_AF=0.162;SAS_AF=0.2096;AA=G|||;VT=SNP
3	63652089	rs7631171	T	C	100	PASS	AC=3327;AF=0.664337;AN=5008;NS=2504;DP=17106;EAS_AF=0.7679;AMR_AF=0.5807;AFR_AF=0.5227;EUR_AF=0.674;SAS_AF=0.7986;AA=C|||;VT=SNP
3	63652626	rs1390440	T	C	100	PASS	AC=3323;AF=0.663538;AN=5008;NS=2504;DP=17914;EAS_AF=0.7679;AMR_AF=0.5807;AFR_AF=0.5227;EUR_AF=0.674;SAS_AF=0.7945;AA=C|||;VT=SNP
3	63652738	rs2367902	T	A	100	PASS	AC=890;AF=0.177716;AN=5008;NS=2504;DP=17270;EAS_AF=0.127;AMR_AF=0.1354;AFR_AF=0.2269;EUR_AF=0.162;SAS_AF=0.2096;AA=T|||;VT=SNP
3	63653247	rs11918391	A	G	100	PASS	AC=1145;AF=0.228634;AN=5008;NS=2504;DP=20082;EAS_AF=0.128;AMR_AF=0.1542;AFR_AF=0.4085;EUR_AF=0.163;SAS_AF=0.2096;AA=A|||;VT=SNP
3	63653741	rs57335775	T	C	100	PASS	AC=1144;AF=0.228435;AN=5008;NS=2504;DP=21464;EAS_AF=0.128;AMR_AF=0.1542;AFR_AF=0.4085;EUR_AF=0.163;SAS_AF=0.2086;AA=C|||;VT=SNP
3	63653955	rs13066470	T	C	100	PASS	AC=1146;AF=0.228834;AN=5008;NS=2504;DP=19274;EAS_AF=0.13;AMR_AF=0.1542;AFR_AF=0.4085;EUR_AF=0.163;SAS_AF=0.2086;AA=T|||;VT=SNP
3	63654362	rs11718760	C	A	100	PASS	AC=669;AF=0.133586;AN=5008;NS=2504;DP=18545;EAS_AF=0.1895;AMR_AF=0.0994;AFR_AF=0.0068;EUR_AF=0.161;SAS_AF=0.2434;AA=C|||;VT=SNP
3	63655343	rs17069253	T	A	100	PASS	AC=460;AF=0.091853;AN=5008;NS=2504;DP=17997;EAS_AF=0.1081;AMR_AF=0.0965;AFR_AF=0.0098;EUR_AF=0.0974;SAS_AF=0.1769;AA=T|||;VT=SNP
3	63655578	rs11712074	A	G	100	PASS	AC=1947;AF=0.388778;AN=5008;NS=2504;DP=17551;EAS_AF=0.6161;AMR_AF=0.3429;AFR_AF=0.1059;EUR_AF=0.4105;SAS_AF=0.547;AA=A|||;VT=SNP
3	63655742	rs7626892	T	C	100	PASS	AC=1491;AF=0.297724;AN=5008;NS=2504;DP=19335;EAS_AF=0.5079;AMR_AF=0.2464;AFR_AF=0.0961;EUR_AF=0.3131;SAS_AF=0.3742;AA=T|||;VT=SNP
3	63656436	rs73111396	T	C	100	PASS	AC=460;AF=0.091853;AN=5008;NS=2504;DP=19682;EAS_AF=0.1081;AMR_AF=0.0965;AFR_AF=0.0098;EUR_AF=0.0974;SAS_AF=0.1769;AA=T|||;VT=SNP
3	63656536	rs138900751	A	G	100	PASS	AC=458;AF=0.0914537;AN=5008;NS=2504;DP=19226;EAS_AF=0.1062;AMR_AF=0.0965;AFR_AF=0.0098;EUR_AF=0.0974;SAS_AF=0.1769;AA=G|||;VT=SNP
3	63656666	rs6771435	C	T	100	PASS	AC=1404;AF=0.280351;AN=5008;NS=2504;DP=17910;EAS_AF=0.5069;AMR_AF=0.2305;AFR_AF=0.0953;EUR_AF=0.2753;SAS_AF=0.3374;AA=C|||;VT=SNP
3	63657012	rs12186018	A	T	100	PASS	AC=900;AF=0.179712;AN=5008;NS=2504;DP=22261;EAS_AF=0.2321;AMR_AF=0.1383;AFR_AF=0.0303;EUR_AF=0.2256;SAS_AF=0.3098;AA=A|||;VT=SNP
3	63657263	rs11130955	C	T	100	PASS	AC=3223;AF=0.64357;AN=5008;NS=2504;DP=21559;EAS_AF=0.7659;AMR_AF=0.5648;AFR_AF=0.5189;EUR_AF=0.6302;SAS_AF=0.7556;AA=T|||;VT=SNP
3	63658011	rs62251939	C	T	100	PASS	AC=629;AF=0.125599;AN=5008;NS=2504;DP=16946;EAS_AF=0.0933;AMR_AF=0.2147;AFR_AF=0.1369;EUR_AF=0.1352;SAS_AF=0.0706;AA=C|||;VT=SNP
3	63658083	rs1390441	T	A	100	PASS	AC=3232;AF=0.645367;AN=5008;NS=2504;DP=19280;EAS_AF=0.7659;AMR_AF=0.5634;AFR_AF=0.5204;EUR_AF=0.6352;SAS_AF=0.7587;AA=A|||;VT=SNP
3	63659332	rs11718390	C	T	100	PASS	AC=3219;AF=0.642772;AN=5008;NS=2504;DP=20987;EAS_AF=0.7649;AMR_AF=0.5634;AFR_AF=0.5204;EUR_AF=0.6292;SAS_AF=0.7526;AA=T|||;VT=SNP
3	63659604	rs7429638	C	G	100	PASS	AC=3219;AF=0.642772;AN=5008;NS=2504;DP=17795;EAS_AF=0.7649;AMR_AF=0.5634;AFR_AF=0.5212;EUR_AF=0.6292;SAS_AF=0.7515;AA=G|||;VT=SNP
3	63660072	rs6795326	T	C	100	PASS	AC=1141;AF=0.227835;AN=5008;NS=2504;DP=18246;EAS_AF=0.127;AMR_AF=0.1542;AFR_AF=0.407;EUR_AF=0.163;SAS_AF=0.2086;AA=T|||;VT=SNP
3	63660258	rs6784922	C	T	100	PASS	AC=3219;AF=0.642772;AN=5008;NS=2504;DP=18917;EAS_AF=0.7649;AMR_AF=0.5634;AFR_AF=0.5204;EUR_AF=0.6292;SAS_AF=0.7526;AA=T|||;VT=SNP
3	63660455	rs6809049	A	T	100	PASS	AC=1140;AF=0.227636;AN=5008;NS=2504;DP=18031;EAS_AF=0.126;AMR_AF=0.1542;AFR_AF=0.407;EUR_AF=0.163;SAS_AF=0.2086;AA=A|||;VT=SNP
3	63660507	rs6785295	G	A	100	PASS	AC=1138;AF=0.227236;AN=5008;NS=2504;DP=16797;EAS_AF=0.126;AMR_AF=0.1542;AFR_AF=0.4054;EUR_AF=0.163;SAS_AF=0.2086;AA=g|||;VT=SNP
3	63660579	rs17069264	A	G	100	PASS	AC=641;AF=0.127995;AN=5008;NS=2504;DP=16501;EAS_AF=0.0933;AMR_AF=0.2147;AFR_AF=0.1467;EUR_AF=0.1342;SAS_AF=0.0706;AA=A|||;VT=SNP
3	63660600	rs6798144	T	C	100	PASS	AC=1863;AF=0.372005;AN=5008;NS=2504;DP=16701;EAS_AF=0.6141;AMR_AF=0.3256;AFR_AF=0.1157;EUR_AF=0.3658;SAS_AF=0.5082;AA=T|||;VT=SNP
3	63660786	rs73113203	T	C	100	PASS	AC=451;AF=0.0900559;AN=5008;NS=2504;DP=17277;EAS_AF=0.1071;AMR_AF=0.0965;AFR_AF=0.0076;EUR_AF=0.0924;SAS_AF=0.1769;AA=T|||;VT=SNP
3	63660908	rs13076773	T	A	100	PASS	AC=1140;AF=0.227636;AN=5008;NS=2504;DP=13314;EAS_AF=0.126;AMR_AF=0.1542;AFR_AF=0.4062;EUR_AF=0.163;SAS_AF=0.2096;AA=T|||;VT=SNP
3	63661117	rs73113205	G	T	100	PASS	AC=445;AF=0.0888578;AN=5008;NS=2504;DP=18840;EAS_AF=0.1062;AMR_AF=0.0965;AFR_AF=0.0098;EUR_AF=0.0905;SAS_AF=0.1708;AA=G|||;VT=SNP
3	63661629	rs56168966	C	T	100	PASS	AC=199;AF=0.0397364;AN=5008;NS=2504;DP=20825;EAS_AF=0.0377;AMR_AF=0.0389;AFR_AF=0.003;EUR_AF=0.0646;SAS_AF=0.0665;AA=C|||;VT=SNP
3	63662859	rs2201582	G	A	100	PASS	AC=2376;AF=0.474441;AN=5008;NS=2504;DP=20758;EAS_AF=0.6379;AMR_AF=0.428;AFR_AF=0.32;EUR_AF=0.4732;SAS_AF=0.5491;AA=A|||;VT=SNP
3	63663215	rs1390442	T	C	100	PASS	AC=2493;AF=0.497804;AN=5008;NS=2504;DP=21125;EAS_AF=0.7093;AMR_AF=0.5403;AFR_AF=0.2428;EUR_AF=0.507;SAS_AF=0.5849;AA=T|||;VT=SNP
3	63663240	rs11707243	G	A	100	PASS	AC=669;AF=0.133586;AN=5008;NS=2504;DP=21108;EAS_AF=0.1905;AMR_AF=0.0994;AFR_AF=0.0076;EUR_AF=0.16;SAS_AF=0.2423;AA=G|||;VT=SNP
3	63663692	rs6808984	G	A	100	PASS	AC=1863;AF=0.372005;AN=5008;NS=2504;DP=21823;EAS_AF=0.6161;AMR_AF=0.3256;AFR_AF=0.1051;EUR_AF=0.3718;SAS_AF=0.5143;AA=G|||;VT=SNP
3	63663707	rs6808827	C	T	100	PASS	AC=1402;AF=0.279952;AN=5008;NS=2504;DP=21449;EAS_AF=0.5069;AMR_AF=0.2291;AFR_AF=0.0953;EUR_AF=0.2744;SAS_AF=0.3374;AA=C|||;VT=SNP
3	63663854	rs6809176	G	A	100	PASS	AC=4003;AF=0.799321;AN=5008;NS=2504;DP=19084;EAS_AF=0.8562;AMR_AF=0.7882;AFR_AF=0.7723;EUR_AF=0.7694;SAS_AF=0.816;AA=A|||;VT=SNP
3	63665132	rs6764278	C	T	100	PASS	AC=2697;AF=0.538538;AN=5008;NS=2504;DP=18291;EAS_AF=0.7183;AMR_AF=0.6239;AFR_AF=0.2504;EUR_AF=0.5974;SAS_AF=0.6217;AA=C|||;VT=SNP
3	63665146	rs58110875	C	A	100	PASS	AC=199;AF=0.0397364;AN=5008;NS=2504;DP=18112;EAS_AF=0.0417;AMR_AF=0.0403;AFR_AF=0.003;EUR_AF=0.0606;SAS_AF=0.0654;AA=C|||;VT=SNP
3	63666092	rs961219	C	T	100	PASS	AC=474;AF=0.0946486;AN=5008;NS=2504;DP=17335;EAS_AF=0.2708;AMR_AF=0.0821;AFR_AF=0.0545;EUR_AF=0.0457;SAS_AF=0.0266;AA=C|||;VT=SNP
3	63666259	rs4018981	G	C	100	PASS	AC=939;AF=0.1875;AN=5008;NS=2504;DP=14119;EAS_AF=0.2004;AMR_AF=0.2392;AFR_AF=0.1422;EUR_AF=0.165;SAS_AF=0.2219;AA=G|||;VT=SNP
3	63666378	rs139232541	A	G	100	PASS	AC=206;AF=0.0411342;AN=5008;NS=2504;DP=11756;EAS_AF=0.0417;AMR_AF=0.0403;AFR_AF=0.003;EUR_AF=0.0616;SAS_AF=0.0716;AA=A|||;VT=SNP
3	63666550	rs4688422	T	C	100	PASS	AC=2477;AF=0.494609;AN=5008;NS=2504;DP=13416;EAS_AF=0.7054;AMR_AF=0.5447;AFR_AF=0.2436;EUR_AF=0.498;SAS_AF=0.5777;AA=T|||;VT=SNP
3	63666817	rs4583650	T	C	100	PASS	AC=410;AF=0.081869;AN=5008;NS=2504;DP=15133;EAS_AF=0.2718;AMR_AF=0.0764;AFR_AF=0.0091;EUR_AF=0.0447;SAS_AF=0.0266;AA=T|||;VT=SNP
3	63666956	rs4640553	G	A	100	PASS	AC=410;AF=0.081869;AN=5008;NS=2504;DP=17294;EAS_AF=0.2718;AMR_AF=0.0764;AFR_AF=0.0091;EUR_AF=0.0447;SAS_AF=0.0266;AA=G|||;VT=SNP
3	63666974	rs62251940	T	C	100	PASS	AC=938;AF=0.1873;AN=5008;NS=2504;DP=17695;EAS_AF=0.2004;AMR_AF=0.2363;AFR_AF=0.1407;EUR_AF=0.164;SAS_AF=0.226;AA=T|||;VT=SNP
3	63667662	rs1390443	G	A	100	PASS	AC=2681;AF=0.535343;AN=5008;NS=2504;DP=20342;EAS_AF=0.7312;AMR_AF=0.6196;AFR_AF=0.2474;EUR_AF=0.5855;SAS_AF=0.6115;AA=A|||;VT=SNP
3	63668755	rs6777638	C	G	100	PASS	AC=599;AF=0.119609;AN=5008;NS=2504;DP=15002;EAS_AF=0.0675;AMR_AF=0.219;AFR_AF=0.1558;EUR_AF=0.1044;SAS_AF=0.0695;AA=C|||;VT=SNP
3	63669286	rs4688423	A	G	100	PASS	AC=2814;AF=0.561901;AN=5008;NS=2504;DP=15289;EAS_AF=0.6825;AMR_AF=0.513;AFR_AF=0.5802;EUR_AF=0.4632;SAS_AF=0.5491;AA=A|||;VT=SNP
3	63669341	rs11920683	T	C	100	PASS	AC=1390;AF=0.277556;AN=5008;NS=2504;DP=16195;EAS_AF=0.5387;AMR_AF=0.268;AFR_AF=0.1286;EUR_AF=0.1909;SAS_AF=0.3057;AA=T|||;VT=SNP
3	63669412	rs4499589	A	G	100	PASS	AC=720;AF=0.14377;AN=5008;NS=2504;DP=18081;EAS_AF=0.0327;AMR_AF=0.1369;AFR_AF=0.202;EUR_AF=0.1948;SAS_AF=0.1319;AA=A|||;VT=SNP
3	63669613	rs6780917	C	T	100	PASS	AC=4247;AF=0.848043;AN=5008;NS=2504;DP=16041;EAS_AF=0.8899;AMR_AF=0.7781;AFR_AF=0.916;EUR_AF=0.7435;SAS_AF=0.8701;AA=T|||;VT=SNP
3	63670140	rs7629447	C	T	100	PASS	AC=2929;AF=0.584864;AN=5008;NS=2504;DP=18151;EAS_AF=0.6974;AMR_AF=0.5072;AFR_AF=0.59;EUR_AF=0.501;SAS_AF=0.6033;AA=T|||;VT=SNP
3	63670199	rs57985211	C	T	100	PASS	AC=574;AF=0.114617;AN=5008;NS=2504;DP=17034;EAS_AF=0.1637;AMR_AF=0.1297;AFR_AF=0.0151;EUR_AF=0.1829;SAS_AF=0.1176;AA=C|||;VT=SNP
3	63670247	rs7651717	A	G	100	PASS	AC=1925;AF=0.384385;AN=5008;NS=2504;DP=17494;EAS_AF=0.4603;AMR_AF=0.3746;AFR_AF=0.3911;EUR_AF=0.3728;SAS_AF=0.316;AA=G|||;VT=SNP
3	63670783	rs9849711	T	C	100	PASS	AC=4274;AF=0.853435;AN=5008;NS=2504;DP=19569;EAS_AF=0.7738;AMR_AF=0.8415;AFR_AF=0.9909;EUR_AF=0.7406;SAS_AF=0.8742;AA=C|||;VT=SNP
3	63670824	rs13082229	A	C	100	PASS	AC=538;AF=0.107428;AN=5008;NS=2504;DP=18202;EAS_AF=0.0288;AMR_AF=0.1153;AFR_AF=0.0802;EUR_AF=0.169;SAS_AF=0.1564;AA=A|||;VT=SNP
3	63671265	rs56251231	A	G	100	PASS	AC=231;AF=0.0461262;AN=5008;NS=2504;DP=20749;EAS_AF=0.0754;AMR_AF=0.0202;AFR_AF=0.0658;EUR_AF=0.0308;SAS_AF=0.0235;AA=A|||;VT=SNP
3	63671448	rs13083429	C	A	100	PASS	AC=530;AF=0.105831;AN=5008;NS=2504;DP=17880;EAS_AF=0.0288;AMR_AF=0.1153;AFR_AF=0.0749;EUR_AF=0.168;SAS_AF=0.1564;AA=C|||;VT=SNP
3	63671620	rs35583240	G	A	100	PASS	AC=1558;AF=0.311102;AN=5008;NS=2504;DP=19863;EAS_AF=0.1726;AMR_AF=0.3833;AFR_AF=0.289;EUR_AF=0.4085;SAS_AF=0.3323;AA=G|||;VT=SNP
3	63671747	rs9835152	G	A	100	PASS	AC=581;AF=0.116014;AN=5008;NS=2504;DP=16055;EAS_AF=0.0863;AMR_AF=0.0346;AFR_AF=0.2927;EUR_AF=0.0348;SAS_AF=0.0491;AA=G|||;VT=SNP
3	63671838	rs9835313	G	A	100	PASS	AC=1121;AF=0.223842;AN=5008;NS=2504;DP=13827;EAS_AF=0.1845;AMR_AF=0.1427;AFR_AF=0.3464;EUR_AF=0.1004;SAS_AF=0.2832;AA=G|||;VT=SNP
3	63672260	rs6785678	T	C	100	PASS	AC=1570;AF=0.313498;AN=5008;NS=2504;DP=18153;EAS_AF=0.1726;AMR_AF=0.3876;AFR_AF=0.2935;EUR_AF=0.4115;SAS_AF=0.3323;AA=C|||;VT=SNP
3	63672291	rs35914199	G	C	100	PASS	AC=1570;AF=0.313498;AN=5008;NS=2504;DP=18059;EAS_AF=0.1726;AMR_AF=0.3876;AFR_AF=0.2935;EUR_AF=0.4115;SAS_AF=0.3323;AA=G|||;VT=SNP
3	63672506	rs6785901	T	C	100	PASS	AC=1575;AF=0.314497;AN=5008;NS=2504;DP=18976;EAS_AF=0.1726;AMR_AF=0.3876;AFR_AF=0.295;EUR_AF=0.4135;SAS_AF=0.3333;AA=T|||;VT=SNP
3	63672720	rs6797493	A	G	100	PASS	AC=3687;AF=0.736222;AN=5008;NS=2504;DP=14110;EAS_AF=0.7679;AMR_AF=0.6542;AFR_AF=0.9365;EUR_AF=0.5557;SAS_AF=0.6769;AA=G|||;VT=SNP
3	63672752	rs6797570	A	C	100	PASS	AC=4301;AF=0.858826;AN=5008;NS=2504;DP=15076;EAS_AF=0.8016;AMR_AF=0.8415;AFR_AF=0.9909;EUR_AF=0.7406;SAS_AF=0.8732;AA=C|||;VT=SNP
3	63673301	rs6776089	C	G	100	PASS	AC=546;AF=0.109026;AN=5008;NS=2504;DP=20253;EAS_AF=0.0288;AMR_AF=0.1196;AFR_AF=0.0779;EUR_AF=0.175;SAS_AF=0.1585;AA=C|||;VT=SNP
3	63673334	rs6789160	T	C	100	PASS	AC=1687;AF=0.336861;AN=5008;NS=2504;DP=19522;EAS_AF=0.1677;AMR_AF=0.3905;AFR_AF=0.3782;EUR_AF=0.4145;SAS_AF=0.3374;AA=T|||;VT=SNP
3	63673795	rs12108177	A	G	100	PASS	AC=762;AF=0.152157;AN=5008;NS=2504;DP=19818;EAS_AF=0.1002;AMR_AF=0.1311;AFR_AF=0.1422;EUR_AF=0.1938;SAS_AF=0.1912;AA=A|||;VT=SNP
3	63673831	rs56237394	G	A	100	PASS	AC=786;AF=0.156949;AN=5008;NS=2504;DP=18391;EAS_AF=0.1369;AMR_AF=0.2233;AFR_AF=0.0469;EUR_AF=0.2465;SAS_AF=0.1871;AA=G|||;VT=SNP
3	63674343	rs6414560	G	A	100	PASS	AC=3524;AF=0.703674;AN=5008;NS=2504;DP=17539;EAS_AF=0.753;AMR_AF=0.611;AFR_AF=0.8691;EUR_AF=0.5268;SAS_AF=0.6769;AA=A|||;VT=SNP
3	63675343	rs6783328	G	C	100	PASS	AC=1029;AF=0.205471;AN=5008;NS=2504;DP=16697;EAS_AF=0.2798;AMR_AF=0.2104;AFR_AF=0.2148;EUR_AF=0.17;SAS_AF=0.1493;AA=t|||;VT=SNP
3	63675806	rs11916290	A	G	100	PASS	AC=1024;AF=0.204473;AN=5008;NS=2504;DP=13495;EAS_AF=0.2778;AMR_AF=0.2104;AFR_AF=0.2171;EUR_AF=0.17;SAS_AF=0.1431;AA=G|||;VT=SNP
3	63676240	rs11928264	T	C	100	PASS	AC=1172;AF=0.234026;AN=5008;NS=2504;DP=19200;EAS_AF=0.2778;AMR_AF=0.2291;AFR_AF=0.3154;EUR_AF=0.173;SAS_AF=0.1452;AA=C|||;VT=SNP
3	63677054	rs13099006	T	A	100	PASS	AC=1170;AF=0.233626;AN=5008;NS=2504;DP=19325;EAS_AF=0.2778;AMR_AF=0.2291;AFR_AF=0.3147;EUR_AF=0.173;SAS_AF=0.1442;AA=C|||;VT=SNP
3	63677290	rs80344869	C	T	100	PASS	AC=145;AF=0.0289537;AN=5008;NS=2504;DP=19370;EAS_AF=0.0536;AMR_AF=0.0029;AFR_AF=0.0182;EUR_AF=0.0139;SAS_AF=0.0521;AA=c|||;VT=SNP
3	63678757	rs7638667	G	A	100	PASS	AC=1084;AF=0.216454;AN=5008;NS=2504;DP=16960;EAS_AF=0.2728;AMR_AF=0.2219;AFR_AF=0.2519;EUR_AF=0.1789;SAS_AF=0.1452;AA=A|||;VT=SNP
3	63679126	rs6769715	A	G	100	PASS	AC=770;AF=0.153754;AN=5008;NS=2504;DP=19434;EAS_AF=0.2768;AMR_AF=0.196;AFR_AF=0.034;EUR_AF=0.167;SAS_AF=0.1452;AA=A|||;VT=SNP
3	63679217	rs6772233	A	G	100	PASS	AC=850;AF=0.169728;AN=5008;NS=2504;DP=18658;EAS_AF=0.2778;AMR_AF=0.1974;AFR_AF=0.0915;EUR_AF=0.168;SAS_AF=0.1462;AA=A|||;VT=SNP
3	63679777	rs57160532	T	C	100	PASS	AC=1248;AF=0.249201;AN=5008;NS=2504;DP=15784;EAS_AF=0.2778;AMR_AF=0.2406;AFR_AF=0.3578;EUR_AF=0.1819;SAS_AF=0.1483;AA=C|||;VT=SNP
3	63680001	rs36055318	C	T	100	PASS	AC=769;AF=0.153554;AN=5008;NS=2504;DP=19419;EAS_AF=0.2768;AMR_AF=0.196;AFR_AF=0.034;EUR_AF=0.166;SAS_AF=0.1452;AA=C|||;VT=SNP
3	63680184	rs35000334	C	T	100	PASS	AC=831;AF=0.165935;AN=5008;NS=2504;DP=20318;EAS_AF=0.2778;AMR_AF=0.1974;AFR_AF=0.0779;EUR_AF=0.167;SAS_AF=0.1462;AA=A|||;VT=SNP
3	63680689	rs113160290	C	T	100	PASS	AC=716;AF=0.142971;AN=5008;NS=2504;DP=17422;EAS_AF=0.1131;AMR_AF=0.219;AFR_AF=0.0371;EUR_AF=0.2386;SAS_AF=0.1646;AA=C|||;VT=SNP
3	63680903	rs34112432	C	G	100	PASS	AC=588;AF=0.117412;AN=5008;NS=2504;DP=18032;EAS_AF=0.0526;AMR_AF=0.2061;AFR_AF=0.0106;EUR_AF=0.1968;SAS_AF=0.184;AA=C|||;VT=SNP
3	63681186	rs62251945	G	A	100	PASS	AC=858;AF=0.171326;AN=5008;NS=2504;DP=18437;EAS_AF=0.1667;AMR_AF=0.2219;AFR_AF=0.0545;EUR_AF=0.2525;SAS_AF=0.2147;AA=G|||;VT=SNP
3	63681259	rs36112709	A	G	100	PASS	AC=765;AF=0.152756;AN=5008;NS=2504;DP=19956;EAS_AF=0.2728;AMR_AF=0.196;AFR_AF=0.034;EUR_AF=0.166;SAS_AF=0.1452;AA=A|||;VT=SNP
3	63681695	rs6804064	C	T	100	PASS	AC=1089;AF=0.217452;AN=5008;NS=2504;DP=18814;EAS_AF=0.2728;AMR_AF=0.2219;AFR_AF=0.2534;EUR_AF=0.1789;SAS_AF=0.1483;AA=C|||;VT=SNP
3	63682567	rs151279256	C	A	100	PASS	AC=837;AF=0.167133;AN=5008;NS=2504;DP=21052;EAS_AF=0.2728;AMR_AF=0.1974;AFR_AF=0.087;EUR_AF=0.166;SAS_AF=0.1462;AA=C|||;VT=SNP
3	63683169	rs62251947	G	A	100	PASS	AC=776;AF=0.154952;AN=5008;NS=2504;DP=17733;EAS_AF=0.1131;AMR_AF=0.2305;AFR_AF=0.0386;EUR_AF=0.2535;SAS_AF=0.2004;AA=G|||;VT=SNP
3	63684943	rs80017726	G	A	100	PASS	AC=840;AF=0.167732;AN=5008;NS=2504;DP=19967;EAS_AF=0.2738;AMR_AF=0.1988;AFR_AF=0.087;EUR_AF=0.167;SAS_AF=0.1462;AA=G|||;VT=SNP
3	63687196	rs62251948	T	G	100	PASS	AC=711;AF=0.141973;AN=5008;NS=2504;DP=17867;EAS_AF=0.1131;AMR_AF=0.2176;AFR_AF=0.0378;EUR_AF=0.2356;SAS_AF=0.1626;AA=T|||;VT=SNP
3	63687430	rs76928560	C	T	100	PASS	AC=408;AF=0.0814696;AN=5008;NS=2504;DP=20034;EAS_AF=0.1002;AMR_AF=0.0115;AFR_AF=0.1921;EUR_AF=0.008;SAS_AF=0.0378;AA=C|||;VT=SNP
3	63689377	rs6777280	T	C	100	PASS	AC=2018;AF=0.402955;AN=5008;NS=2504;DP=13302;EAS_AF=0.4395;AMR_AF=0.4524;AFR_AF=0.3585;EUR_AF=0.4334;SAS_AF=0.3589;AA=C|||;VT=SNP
3	63689381	rs62251949	C	T	100	PASS	AC=709;AF=0.141573;AN=5008;NS=2504;DP=13285;EAS_AF=0.1111;AMR_AF=0.2161;AFR_AF=0.0378;EUR_AF=0.2376;SAS_AF=0.1616;AA=C|||;VT=SNP
3	63690378	rs1495908	C	T	100	PASS	AC=1985;AF=0.396366;AN=5008;NS=2504;DP=20840;EAS_AF=0.4375;AMR_AF=0.4452;AFR_AF=0.354;EUR_AF=0.4115;SAS_AF=0.3609;AA=T|||;VT=SNP
3	63690858	rs9853844	G	A	100	PASS	AC=426;AF=0.0850639;AN=5008;NS=2504;DP=21908;EAS_AF=0.1012;AMR_AF=0.0115;AFR_AF=0.205;EUR_AF=0.008;SAS_AF=0.0378;AA=G|||;VT=SNP
3	63692626	rs73116970	T	C	100	PASS	AC=720;AF=0.14377;AN=5008;NS=2504;DP=18821;EAS_AF=0.1111;AMR_AF=0.2176;AFR_AF=0.0431;EUR_AF=0.2376;SAS_AF=0.1646;AA=T|||;VT=SNP
3	63692920	rs28753876	A	T	100	PASS	AC=411;AF=0.0820687;AN=5008;NS=2504;DP=19479;EAS_AF=0.1002;AMR_AF=0.0115;AFR_AF=0.1944;EUR_AF=0.008;SAS_AF=0.0378;AA=A|||;VT=SNP
3	63694931	rs17069292	C	T	100	PASS	AC=1068;AF=0.213259;AN=5008;NS=2504;DP=17355;EAS_AF=0.2153;AMR_AF=0.1427;AFR_AF=0.2655;EUR_AF=0.1024;SAS_AF=0.3047;AA=C|||;VT=SNP
3	63696258	rs1874385	C	T	100	PASS	AC=1091;AF=0.217851;AN=5008;NS=2504;DP=16890;EAS_AF=0.2629;AMR_AF=0.2248;AFR_AF=0.2663;EUR_AF=0.1759;SAS_AF=0.1442;AA=C|||;VT=SNP
3	63696913	rs12185962	T	C	100	PASS	AC=880;AF=0.175719;AN=5008;NS=2504;DP=18965;EAS_AF=0.2619;AMR_AF=0.2133;AFR_AF=0.1165;EUR_AF=0.173;SAS_AF=0.1431;AA=T|||;VT=SNP
3	63697487	rs9680958	C	T	100	PASS	AC=876;AF=0.17492;AN=5008;NS=2504;DP=19945;EAS_AF=0.2619;AMR_AF=0.2133;AFR_AF=0.1135;EUR_AF=0.173;SAS_AF=0.1431;AA=C|||;VT=SNP
3	63698228	rs35628498	G	C	100	PASS	AC=883;AF=0.176318;AN=5008;NS=2504;DP=17543;EAS_AF=0.2629;AMR_AF=0.2118;AFR_AF=0.1172;EUR_AF=0.173;SAS_AF=0.1452;AA=G|||;VT=SNP
3	63698824	rs35936299	T	C	100	PASS	AC=1002;AF=0.20008;AN=5008;NS=2504;DP=20243;EAS_AF=0.2629;AMR_AF=0.219;AFR_AF=0.2035;EUR_AF=0.175;SAS_AF=0.1431;AA=t|||;VT=SNP
3	63700608	rs17699346	G	C	100	PASS	AC=883;AF=0.176318;AN=5008;NS=2504;DP=18866;EAS_AF=0.2679;AMR_AF=0.2133;AFR_AF=0.115;EUR_AF=0.172;SAS_AF=0.1431;AA=G|||;VT=SNP
3	63701304	rs9681396	T	A	100	PASS	AC=760;AF=0.151757;AN=5008;NS=2504;DP=18631;EAS_AF=0.2629;AMR_AF=0.196;AFR_AF=0.0378;EUR_AF=0.169;SAS_AF=0.1421;AA=T|||;VT=SNP
3	63702034	rs59946979	T	C	100	PASS	AC=721;AF=0.14397;AN=5008;NS=2504;DP=21816;EAS_AF=0.1161;AMR_AF=0.2147;AFR_AF=0.0461;EUR_AF=0.2286;SAS_AF=0.1677;AA=T|||;VT=SNP
3	63702126	rs9809255	C	A	100	PASS	AC=1657;AF=0.330871;AN=5008;NS=2504;DP=20293;EAS_AF=0.2748;AMR_AF=0.3516;AFR_AF=0.2852;EUR_AF=0.2922;SAS_AF=0.4755;AA=C|||;VT=SNP
3	63702475	rs17653846	A	G	100	PASS	AC=706;AF=0.140974;AN=5008;NS=2504;DP=18244;EAS_AF=0.1171;AMR_AF=0.2147;AFR_AF=0.0348;EUR_AF=0.2286;SAS_AF=0.1667;AA=A|||;VT=SNP
3	63703131	rs62251953	T	C	100	PASS	AC=741;AF=0.147963;AN=5008;NS=2504;DP=19747;EAS_AF=0.1161;AMR_AF=0.2176;AFR_AF=0.059;EUR_AF=0.2306;SAS_AF=0.1667;AA=T|||;VT=SNP
3	63703641	rs10510911	C	G	100	PASS	AC=1883;AF=0.375998;AN=5008;NS=2504;DP=16878;EAS_AF=0.3859;AMR_AF=0.4424;AFR_AF=0.3593;EUR_AF=0.4066;SAS_AF=0.3098;AA=G|||;VT=SNP
3	63703985	rs7623146	G	A	100	PASS	AC=880;AF=0.175719;AN=5008;NS=2504;DP=17555;EAS_AF=0.2669;AMR_AF=0.2104;AFR_AF=0.1157;EUR_AF=0.171;SAS_AF=0.1431;AA=G|||;VT=SNP
3	63704125	rs6801196	A	G	100	PASS	AC=411;AF=0.0820687;AN=5008;NS=2504;DP=19811;EAS_AF=0.1012;AMR_AF=0.0086;AFR_AF=0.1921;EUR_AF=0.0089;SAS_AF=0.0409;AA=A|||;VT=SNP
3	63707276	rs13089453	C	A	100	PASS	AC=1147;AF=0.229034;AN=5008;NS=2504;DP=20746;EAS_AF=0.2669;AMR_AF=0.2233;AFR_AF=0.2814;EUR_AF=0.174;SAS_AF=0.18;AA=A|||;VT=SNP
3	63707937	rs6445381	G	T	100	PASS	AC=875;AF=0.17472;AN=5008;NS=2504;DP=17989;EAS_AF=0.2669;AMR_AF=0.2089;AFR_AF=0.1135;EUR_AF=0.171;SAS_AF=0.1421;AA=G|||;VT=SNP
3	63708227	rs2367903	T	C	100	PASS	AC=1873;AF=0.374002;AN=5008;NS=2504;DP=17977;EAS_AF=0.3839;AMR_AF=0.4438;AFR_AF=0.3548;EUR_AF=0.4036;SAS_AF=0.3098;AA=C|||;VT=SNP
3	63708860	rs115316514	C	T	100	PASS	AC=879;AF=0.175519;AN=5008;NS=2504;DP=20698;EAS_AF=0.2669;AMR_AF=0.2089;AFR_AF=0.1165;EUR_AF=0.171;SAS_AF=0.1421;AA=T|||;VT=SNP
3	63708923	rs149384293	A	G	100	PASS	AC=879;AF=0.175519;AN=5008;NS=2504;DP=19267;EAS_AF=0.2679;AMR_AF=0.2089;AFR_AF=0.1157;EUR_AF=0.171;SAS_AF=0.1421;AA=A|||;VT=SNP
3	63709094	rs73116998	C	T	100	PASS	AC=762;AF=0.152157;AN=5008;NS=2504;DP=17447;EAS_AF=0.2679;AMR_AF=0.1931;AFR_AF=0.0378;EUR_AF=0.168;SAS_AF=0.1421;AA=C|||;VT=SNP
3	63709677	rs1491582	T	C	100	PASS	AC=1870;AF=0.373403;AN=5008;NS=2504;DP=16354;EAS_AF=0.3839;AMR_AF=0.4438;AFR_AF=0.3533;EUR_AF=0.4036;SAS_AF=0.3088;AA=C|||;VT=SNP
3	63710245	rs9861260	A	T	100	PASS	AC=400;AF=0.0798722;AN=5008;NS=2504;DP=14867;EAS_AF=0.1012;AMR_AF=0.0086;AFR_AF=0.1853;EUR_AF=0.008;SAS_AF=0.0399;AA=A|||;VT=SNP
3	63710560	rs73118904	G	A	100	PASS	AC=878;AF=0.175319;AN=5008;NS=2504;DP=18767;EAS_AF=0.2669;AMR_AF=0.2075;AFR_AF=0.115;EUR_AF=0.171;SAS_AF=0.1442;AA=G|||;VT=SNP
3	63710561	rs73118906	C	A	100	PASS	AC=879;AF=0.175519;AN=5008;NS=2504;DP=18815;EAS_AF=0.2669;AMR_AF=0.2089;AFR_AF=0.115;EUR_AF=0.171;SAS_AF=0.1442;AA=C|||;VT=SNP
3	63711547	rs17699481	A	T	100	PASS	AC=878;AF=0.175319;AN=5008;NS=2504;DP=16753;EAS_AF=0.2679;AMR_AF=0.2089;AFR_AF=0.115;EUR_AF=0.171;SAS_AF=0.1421;AA=A|||;VT=SNP
3	63711675	rs17069311	T	C	100	PASS	AC=128;AF=0.0255591;AN=5008;NS=2504;DP=19693;EAS_AF=0.0357;AMR_AF=0.0014;AFR_AF=0.0182;EUR_AF=0.0149;SAS_AF=0.0532;AA=T|||;VT=SNP
3	63712066	rs7648213	G	A	100	PASS	AC=882;AF=0.176118;AN=5008;NS=2504;DP=19303;EAS_AF=0.2688;AMR_AF=0.2089;AFR_AF=0.1172;EUR_AF=0.171;SAS_AF=0.1421;AA=G|||;VT=SNP
3	63712123	rs7648238	G	A	100	PASS	AC=882;AF=0.176118;AN=5008;NS=2504;DP=20323;EAS_AF=0.2688;AMR_AF=0.2089;AFR_AF=0.1172;EUR_AF=0.171;SAS_AF=0.1421;AA=G|||;VT=SNP
3	63712514	rs78251403	T	A	100	PASS	AC=106;AF=0.0211661;AN=5008;NS=2504;DP=20754;EAS_AF=0.0357;AMR_AF=0.0014;AFR_AF=0.0015;EUR_AF=0.0149;SAS_AF=0.0532;AA=T|||;VT=SNP
3	63712625	rs34844365	G	C	100	PASS	AC=1084;AF=0.216454;AN=5008;NS=2504;DP=19784;EAS_AF=0.2708;AMR_AF=0.2219;AFR_AF=0.2587;EUR_AF=0.174;SAS_AF=0.1431;AA=C|||;VT=SNP
3	63713536	rs62253779	A	G	100	PASS	AC=697;AF=0.139177;AN=5008;NS=2504;DP=17943;EAS_AF=0.1052;AMR_AF=0.2161;AFR_AF=0.0356;EUR_AF=0.2296;SAS_AF=0.1667;AA=A|||;VT=SNP
3	63713539	rs62253780	A	G	100	PASS	AC=825;AF=0.164736;AN=5008;NS=2504;DP=17889;EAS_AF=0.1409;AMR_AF=0.2176;AFR_AF=0.0537;EUR_AF=0.2445;SAS_AF=0.2198;AA=A|||;VT=SNP
3	63713742	rs58176104	T	A	100	PASS	AC=1152;AF=0.230032;AN=5008;NS=2504;DP=17170;EAS_AF=0.2708;AMR_AF=0.2277;AFR_AF=0.3064;EUR_AF=0.175;SAS_AF=0.1431;AA=A|||;VT=SNP
3	63713746	rs71298681	T	A	100	PASS	AC=883;AF=0.176318;AN=5008;NS=2504;DP=16992;EAS_AF=0.2718;AMR_AF=0.2089;AFR_AF=0.115;EUR_AF=0.172;SAS_AF=0.1421;AA=T|||;VT=SNP
3	63713969	rs17069316	A	G	100	PASS	AC=774;AF=0.154553;AN=5008;NS=2504;DP=16975;EAS_AF=0.2708;AMR_AF=0.1931;AFR_AF=0.0431;EUR_AF=0.169;SAS_AF=0.1431;AA=A|||;VT=SNP
3	63714812	rs6808879	T	A	100	PASS	AC=762;AF=0.152157;AN=5008;NS=2504;DP=19140;EAS_AF=0.2708;AMR_AF=0.1945;AFR_AF=0.0348;EUR_AF=0.168;SAS_AF=0.1421;AA=T|||;VT=SNP
3	63714928	rs6771863	A	T	100	PASS	AC=886;AF=0.176917;AN=5008;NS=2504;DP=19184;EAS_AF=0.2718;AMR_AF=0.2104;AFR_AF=0.1172;EUR_AF=0.171;SAS_AF=0.1421;AA=A|||;VT=SNP
3	63715012	rs6796613	C	G	100	PASS	AC=902;AF=0.180112;AN=5008;NS=2504;DP=17769;EAS_AF=0.2718;AMR_AF=0.2104;AFR_AF=0.1293;EUR_AF=0.171;SAS_AF=0.1421;AA=C|||;VT=SNP
3	63715206	rs62253782	T	C	100	PASS	AC=816;AF=0.162939;AN=5008;NS=2504;DP=18420;EAS_AF=0.1409;AMR_AF=0.2147;AFR_AF=0.053;EUR_AF=0.2386;SAS_AF=0.2198;AA=T|||;VT=SNP
3	63715318	rs4688177	A	T	100	PASS	AC=3273;AF=0.653554;AN=5008;NS=2504;DP=17258;EAS_AF=0.7113;AMR_AF=0.6354;AFR_AF=0.7398;EUR_AF=0.6471;SAS_AF=0.4969;AA=T|||;VT=SNP
3	63717719	rs4688178	G	C	100	PASS	AC=732;AF=0.146166;AN=5008;NS=2504;DP=18674;EAS_AF=0.1974;AMR_AF=0.1657;AFR_AF=0.0734;EUR_AF=0.2276;SAS_AF=0.0941;AA=G|||;VT=SNP
3	63717949	rs13071129	T	G	100	PASS	AC=886;AF=0.176917;AN=5008;NS=2504;DP=18381;EAS_AF=0.2738;AMR_AF=0.2104;AFR_AF=0.1157;EUR_AF=0.171;SAS_AF=0.1421;AA=T|||;VT=SNP
3	63718028	rs4688179	G	A	100	PASS	AC=771;AF=0.153954;AN=5008;NS=2504;DP=17348;EAS_AF=0.1964;AMR_AF=0.1729;AFR_AF=0.1006;EUR_AF=0.2266;SAS_AF=0.0941;AA=A|||;VT=SNP
3	63718224	rs62253783	T	C	100	PASS	AC=700;AF=0.139776;AN=5008;NS=2504;DP=14013;EAS_AF=0.1062;AMR_AF=0.2161;AFR_AF=0.0348;EUR_AF=0.2316;SAS_AF=0.1677;AA=T|||;VT=SNP
3	63718431	rs17069323	A	T	100	PASS	AC=729;AF=0.145567;AN=5008;NS=2504;DP=15723;EAS_AF=0.1964;AMR_AF=0.1657;AFR_AF=0.0734;EUR_AF=0.2256;SAS_AF=0.0941;AA=A|||;VT=SNP
3	63719125	rs13097701	A	G	100	PASS	AC=3246;AF=0.648163;AN=5008;NS=2504;DP=13341;EAS_AF=0.7103;AMR_AF=0.6354;AFR_AF=0.7179;EUR_AF=0.6491;SAS_AF=0.498;AA=a|||;VT=SNP
3	63719239	rs13097862	A	G	100	PASS	AC=1125;AF=0.224641;AN=5008;NS=2504;DP=18405;EAS_AF=0.2708;AMR_AF=0.2061;AFR_AF=0.3177;EUR_AF=0.1521;SAS_AF=0.1391;AA=a|||;VT=SNP
3	63719276	rs13098165	C	T	100	PASS	AC=1026;AF=0.204872;AN=5008;NS=2504;DP=17557;EAS_AF=0.2708;AMR_AF=0.2205;AFR_AF=0.2186;EUR_AF=0.171;SAS_AF=0.1421;AA=T|||;VT=SNP
3	63725003	rs112428516	T	C	100	PASS	AC=701;AF=0.139976;AN=5008;NS=2504;DP=9516;EAS_AF=0.1091;AMR_AF=0.2161;AFR_AF=0.0348;EUR_AF=0.2306;SAS_AF=0.1667;AA=T|||;VT=SNP
3	63725666	rs62253789	G	T	100	PASS	AC=698;AF=0.139377;AN=5008;NS=2504;DP=17875;EAS_AF=0.1062;AMR_AF=0.2161;AFR_AF=0.0348;EUR_AF=0.2306;SAS_AF=0.1667;AA=G|||;VT=SNP
3	63725675	rs73126932	C	T	100	PASS	AC=881;AF=0.175919;AN=5008;NS=2504;DP=17702;EAS_AF=0.2708;AMR_AF=0.2089;AFR_AF=0.1157;EUR_AF=0.17;SAS_AF=0.1421;AA=C|||;VT=SNP
3	63725707	rs73126935	G	A	100	PASS	AC=881;AF=0.175919;AN=5008;NS=2504;DP=17175;EAS_AF=0.2708;AMR_AF=0.2089;AFR_AF=0.1157;EUR_AF=0.17;SAS_AF=0.1421;AA=G|||;VT=SNP
3	63725820	rs62253790	C	A	100	PASS	AC=698;AF=0.139377;AN=5008;NS=2504;DP=17480;EAS_AF=0.1062;AMR_AF=0.2161;AFR_AF=0.0348;EUR_AF=0.2306;SAS_AF=0.1667;AA=C|||;VT=SNP
3	63727174	rs62253791	T	A	100	PASS	AC=698;AF=0.139377;AN=5008;NS=2504;DP=17295;EAS_AF=0.1062;AMR_AF=0.2161;AFR_AF=0.0348;EUR_AF=0.2306;SAS_AF=0.1667;AA=T|||;VT=SNP
3	63727679	rs17654077	A	G	100	PASS	AC=909;AF=0.18151;AN=5008;NS=2504;DP=17954;EAS_AF=0.2718;AMR_AF=0.2147;AFR_AF=0.1309;EUR_AF=0.171;SAS_AF=0.1442;AA=G|||;VT=SNP
3	63728571	rs7635168	T	G	100	PASS	AC=2054;AF=0.410144;AN=5008;NS=2504;DP=14446;EAS_AF=0.4196;AMR_AF=0.4496;AFR_AF=0.4107;EUR_AF=0.4135;SAS_AF=0.3681;AA=G|||;VT=SNP
3	63729017	rs35294794	T	C	100	PASS	AC=887;AF=0.177117;AN=5008;NS=2504;DP=14384;EAS_AF=0.2728;AMR_AF=0.2118;AFR_AF=0.115;EUR_AF=0.171;SAS_AF=0.1442;AA=T|||;VT=SNP
3	63730282	rs35287187	A	G	100	PASS	AC=770;AF=0.153754;AN=5008;NS=2504;DP=16954;EAS_AF=0.2758;AMR_AF=0.196;AFR_AF=0.0356;EUR_AF=0.168;SAS_AF=0.1431;AA=A|||;VT=SNP
3	63730379	rs66472273	C	T	100	PASS	AC=891;AF=0.177915;AN=5008;NS=2504;DP=19587;EAS_AF=0.2758;AMR_AF=0.2118;AFR_AF=0.115;EUR_AF=0.172;SAS_AF=0.1442;AA=C|||;VT=SNP
3	63730838	rs13094877	A	C	100	PASS	AC=2051;AF=0.409545;AN=5008;NS=2504;DP=22096;EAS_AF=0.4236;AMR_AF=0.4496;AFR_AF=0.4054;EUR_AF=0.4135;SAS_AF=0.3681;AA=C|||;VT=SNP
3	63730987	rs11720247	C	T	100	PASS	AC=3292;AF=0.657348;AN=5008;NS=2504;DP=20172;EAS_AF=0.7153;AMR_AF=0.6412;AFR_AF=0.7466;EUR_AF=0.6471;SAS_AF=0.499;AA=T|||;VT=SNP
3	63731612	rs7610716	A	G	100	PASS	AC=899;AF=0.179513;AN=5008;NS=2504;DP=16501;EAS_AF=0.2758;AMR_AF=0.2133;AFR_AF=0.1218;EUR_AF=0.17;SAS_AF=0.1442;AA=A|||;VT=SNP
3	63732589	rs6445382	A	G	100	PASS	AC=989;AF=0.197484;AN=5008;NS=2504;DP=19305;EAS_AF=0.2758;AMR_AF=0.219;AFR_AF=0.1868;EUR_AF=0.17;SAS_AF=0.1442;AA=T|||;VT=SNP
3	63732660	rs6445383	C	T	100	PASS	AC=895;AF=0.178714;AN=5008;NS=2504;DP=18534;EAS_AF=0.2758;AMR_AF=0.2147;AFR_AF=0.118;EUR_AF=0.17;SAS_AF=0.1442;AA=C|||;VT=SNP
3	63733380	rs9834660	T	G	100	PASS	AC=406;AF=0.0810703;AN=5008;NS=2504;DP=20448;EAS_AF=0.1012;AMR_AF=0.0086;AFR_AF=0.1899;EUR_AF=0.008;SAS_AF=0.0399;AA=T|||;VT=SNP
3	63734314	rs56693078	C	G	100	PASS	AC=1199;AF=0.239417;AN=5008;NS=2504;DP=19723;EAS_AF=0.2748;AMR_AF=0.2378;AFR_AF=0.3162;EUR_AF=0.1928;SAS_AF=0.1483;AA=G|||;VT=SNP
3	63734466	rs17654189	T	A	100	PASS	AC=908;AF=0.18131;AN=5008;NS=2504;DP=20413;EAS_AF=0.2748;AMR_AF=0.2118;AFR_AF=0.1301;EUR_AF=0.17;SAS_AF=0.1442;AA=A|||;VT=SNP
3	63734480	rs60081765	G	C	100	PASS	AC=706;AF=0.140974;AN=5008;NS=2504;DP=20103;EAS_AF=0.1062;AMR_AF=0.2176;AFR_AF=0.0401;EUR_AF=0.2306;SAS_AF=0.1667;AA=G|||;VT=SNP
3	63735585	rs17654237	C	A	100	PASS	AC=883;AF=0.176318;AN=5008;NS=2504;DP=17357;EAS_AF=0.2758;AMR_AF=0.2104;AFR_AF=0.1112;EUR_AF=0.17;SAS_AF=0.1442;AA=C|||;VT=SNP
3	63736244	rs13083105	C	A	100	PASS	AC=768;AF=0.153355;AN=5008;NS=2504;DP=15262;EAS_AF=0.2758;AMR_AF=0.1945;AFR_AF=0.034;EUR_AF=0.167;SAS_AF=0.1452;AA=C|||;VT=SNP
3	63736347	rs7631651	C	G	100	PASS	AC=1171;AF=0.233826;AN=5008;NS=2504;DP=14441;EAS_AF=0.2758;AMR_AF=0.2305;AFR_AF=0.3154;EUR_AF=0.173;SAS_AF=0.1452;AA=G|||;VT=SNP
3	63737116	rs35317429	G	C	100	PASS	AC=763;AF=0.152356;AN=5008;NS=2504;DP=18547;EAS_AF=0.2748;AMR_AF=0.1945;AFR_AF=0.0318;EUR_AF=0.167;SAS_AF=0.1442;AA=G|||;VT=SNP
3	63737409	rs6802731	T	C	100	PASS	AC=1165;AF=0.232628;AN=5008;NS=2504;DP=17391;EAS_AF=0.2748;AMR_AF=0.2305;AFR_AF=0.3124;EUR_AF=0.173;SAS_AF=0.1442;AA=C|||;VT=SNP
3	63738355	rs35059906	G	A	100	PASS	AC=880;AF=0.175719;AN=5008;NS=2504;DP=17114;EAS_AF=0.2748;AMR_AF=0.2104;AFR_AF=0.1104;EUR_AF=0.17;SAS_AF=0.1431;AA=G|||;VT=SNP
3	63738449	rs73126950	C	G	100	PASS	AC=901;AF=0.179912;AN=5008;NS=2504;DP=17177;EAS_AF=0.2738;AMR_AF=0.2118;AFR_AF=0.1263;EUR_AF=0.17;SAS_AF=0.1431;AA=G|||;VT=SNP
3	63738532	rs971576	T	G	100	PASS	AC=3286;AF=0.65615;AN=5008;NS=2504;DP=16794;EAS_AF=0.7173;AMR_AF=0.6398;AFR_AF=0.7421;EUR_AF=0.6471;SAS_AF=0.498;AA=A|||;VT=SNP
3	63738745	rs971575	G	A	100	PASS	AC=3191;AF=0.637181;AN=5008;NS=2504;DP=16091;EAS_AF=0.7163;AMR_AF=0.6383;AFR_AF=0.6717;EUR_AF=0.6471;SAS_AF=0.498;AA=A|||;VT=SNP
3	63739175	rs10510910	A	C	100	PASS	AC=786;AF=0.156949;AN=5008;NS=2504;DP=20532;EAS_AF=0.1101;AMR_AF=0.219;AFR_AF=0.0961;EUR_AF=0.2316;SAS_AF=0.1667;AA=A|||;VT=SNP
3	63741342	rs73126959	A	T	100	PASS	AC=779;AF=0.155551;AN=5008;NS=2504;DP=19635;EAS_AF=0.2778;AMR_AF=0.196;AFR_AF=0.0348;EUR_AF=0.168;SAS_AF=0.1513;AA=a|||;VT=SNP
3	63742179	rs73126960	G	A	100	PASS	AC=751;AF=0.14996;AN=5008;NS=2504;DP=11603;EAS_AF=0.1409;AMR_AF=0.1225;AFR_AF=0.0121;EUR_AF=0.2078;SAS_AF=0.3057;AA=g|||;VT=SNP
3	63742663	rs62253793	T	A	100	PASS	AC=701;AF=0.139976;AN=5008;NS=2504;DP=10134;EAS_AF=0.1071;AMR_AF=0.2176;AFR_AF=0.0356;EUR_AF=0.2306;SAS_AF=0.1667;AA=t|||;VT=SNP
3	63742930	rs9859021	T	G	100	PASS	AC=1571;AF=0.313698;AN=5008;NS=2504;DP=16807;EAS_AF=0.3869;AMR_AF=0.2363;AFR_AF=0.4939;EUR_AF=0.1819;SAS_AF=0.1851;AA=a|||;VT=SNP
3	63743823	rs74886078	T	C	100	PASS	AC=152;AF=0.0303514;AN=5008;NS=2504;DP=18266;EAS_AF=0.0734;AMR_AF=0.0086;AFR_AF=0.0015;EUR_AF=0.0189;SAS_AF=0.0521;AA=c|||;VT=SNP
3	63744310	rs6445384	T	A	100	PASS	AC=403;AF=0.0804712;AN=5008;NS=2504;DP=20247;EAS_AF=0.1012;AMR_AF=0.0086;AFR_AF=0.1876;EUR_AF=0.008;SAS_AF=0.0399;AA=t|||;VT=SNP
3	63744332	rs35330798	C	T	100	PASS	AC=918;AF=0.183307;AN=5008;NS=2504;DP=19716;EAS_AF=0.2778;AMR_AF=0.2118;AFR_AF=0.1263;EUR_AF=0.171;SAS_AF=0.1554;AA=c|||;VT=SNP
3	63744733	rs1221474	T	C	100	PASS	AC=4423;AF=0.883187;AN=5008;NS=2504;DP=16229;EAS_AF=0.876;AMR_AF=0.7752;AFR_AF=0.9894;EUR_AF=0.8579;SAS_AF=0.8497;AA=N|||;VT=SNP
3	63744845	rs34496345	T	C	100	PASS	AC=782;AF=0.15615;AN=5008;NS=2504;DP=14762;EAS_AF=0.2778;AMR_AF=0.196;AFR_AF=0.0333;EUR_AF=0.169;SAS_AF=0.1554;AA=t|||;VT=SNP
3	63745388	rs35937946	T	C	100	PASS	AC=920;AF=0.183706;AN=5008;NS=2504;DP=16855;EAS_AF=0.2788;AMR_AF=0.2133;AFR_AF=0.1263;EUR_AF=0.171;SAS_AF=0.1554;AA=t|||;VT=SNP
3	63745668	rs6799578	C	A	100	PASS	AC=900;AF=0.179712;AN=5008;NS=2504;DP=16536;EAS_AF=0.2778;AMR_AF=0.2118;AFR_AF=0.1127;EUR_AF=0.171;SAS_AF=0.1554;AA=c|||;VT=SNP
3	63747272	rs115320340	A	G	100	PASS	AC=93;AF=0.0185703;AN=5008;NS=2504;DP=13813;EAS_AF=0.0129;AMR_AF=0.0288;AFR_AF=0.003;EUR_AF=0.0348;SAS_AF=0.0215;AA=a|||;VT=SNP
3	63747361	rs9823231	A	T	100	PASS	AC=211;AF=0.0421326;AN=5008;NS=2504;DP=14907;EAS_AF=0.0992;AMR_AF=0.0014;AFR_AF=0.0484;EUR_AF=0.007;SAS_AF=0.0399;AA=t|||;VT=SNP
3	63747528	rs34003604	A	G	100	PASS	AC=918;AF=0.183307;AN=5008;NS=2504;DP=15837;EAS_AF=0.2778;AMR_AF=0.2118;AFR_AF=0.1263;EUR_AF=0.171;SAS_AF=0.1554;AA=N|||;VT=SNP
3	63748452	rs73121206	T	C	100	PASS	AC=733;AF=0.146366;AN=5008;NS=2504;DP=19245;EAS_AF=0.1974;AMR_AF=0.1671;AFR_AF=0.0734;EUR_AF=0.2276;SAS_AF=0.0941;AA=t|||;VT=SNP
3	63748647	rs73121208	G	T	100	PASS	AC=762;AF=0.152157;AN=5008;NS=2504;DP=17467;EAS_AF=0.1974;AMR_AF=0.1744;AFR_AF=0.0923;EUR_AF=0.2266;SAS_AF=0.0941;AA=G|||;VT=SNP
3	63749270	rs13097987	C	A	100	PASS	AC=1120;AF=0.223642;AN=5008;NS=2504;DP=18560;EAS_AF=0.2768;AMR_AF=0.2248;AFR_AF=0.27;EUR_AF=0.174;SAS_AF=0.1564;AA=A|||;VT=SNP
3	63749285	rs1472338	T	C	100	PASS	AC=3326;AF=0.664137;AN=5008;NS=2504;DP=18574;EAS_AF=0.755;AMR_AF=0.6441;AFR_AF=0.7398;EUR_AF=0.6481;SAS_AF=0.499;AA=C|||;VT=SNP
3	63749380	rs13098167	C	G	100	PASS	AC=908;AF=0.18131;AN=5008;NS=2504;DP=18042;EAS_AF=0.2778;AMR_AF=0.2118;AFR_AF=0.1271;EUR_AF=0.171;SAS_AF=0.1442;AA=g|||;VT=SNP
3	63749405	rs13098181	C	T	100	PASS	AC=1108;AF=0.221246;AN=5008;NS=2504;DP=17304;EAS_AF=0.2768;AMR_AF=0.2248;AFR_AF=0.2693;EUR_AF=0.174;SAS_AF=0.1452;AA=t|||;VT=SNP
3	63749444	rs1472337	A	G	100	PASS	AC=3311;AF=0.661142;AN=5008;NS=2504;DP=17108;EAS_AF=0.754;AMR_AF=0.6369;AFR_AF=0.739;EUR_AF=0.6402;SAS_AF=0.499;AA=g|||;VT=SNP
3	63752101	rs13072669	A	G	100	PASS	AC=893;AF=0.178315;AN=5008;NS=2504;DP=18530;EAS_AF=0.2798;AMR_AF=0.2118;AFR_AF=0.1127;EUR_AF=0.172;SAS_AF=0.1452;AA=A|||;VT=SNP
3	63752186	rs17699946	A	G	100	PASS	AC=509;AF=0.101637;AN=5008;NS=2504;DP=19640;EAS_AF=0.0238;AMR_AF=0.1196;AFR_AF=0.0098;EUR_AF=0.2048;SAS_AF=0.1871;AA=A|||;VT=SNP
3	63752269	rs17699988	T	C	100	PASS	AC=768;AF=0.153355;AN=5008;NS=2504;DP=19726;EAS_AF=0.1071;AMR_AF=0.2248;AFR_AF=0.0825;EUR_AF=0.2306;SAS_AF=0.1667;AA=T|||;VT=SNP
3	63752363	rs9859821	G	A	100	PASS	AC=405;AF=0.0808706;AN=5008;NS=2504;DP=18357;EAS_AF=0.1022;AMR_AF=0.0086;AFR_AF=0.1884;EUR_AF=0.008;SAS_AF=0.0399;AA=G|||;VT=SNP
3	63752914	rs62253795	G	C	100	PASS	AC=695;AF=0.138778;AN=5008;NS=2504;DP=17586;EAS_AF=0.1062;AMR_AF=0.2161;AFR_AF=0.0363;EUR_AF=0.2286;SAS_AF=0.1636;AA=G|||;VT=SNP
3	63753333	rs13079632	G	T	100	PASS	AC=907;AF=0.18111;AN=5008;NS=2504;DP=17238;EAS_AF=0.2778;AMR_AF=0.2104;AFR_AF=0.1263;EUR_AF=0.172;SAS_AF=0.1442;AA=G|||;VT=SNP
3	63754074	rs17700097	T	G	100	PASS	AC=891;AF=0.177915;AN=5008;NS=2504;DP=18886;EAS_AF=0.2788;AMR_AF=0.2118;AFR_AF=0.1127;EUR_AF=0.172;SAS_AF=0.1442;AA=T|||;VT=SNP
3	63754424	rs35966189	A	G	100	PASS	AC=1303;AF=0.260184;AN=5008;NS=2504;DP=21073;EAS_AF=0.3185;AMR_AF=0.2291;AFR_AF=0.3283;EUR_AF=0.1839;SAS_AF=0.2086;AA=G|||;VT=SNP
3	63755029	rs17069353	C	A	100	PASS	AC=771;AF=0.153954;AN=5008;NS=2504;DP=19833;EAS_AF=0.1944;AMR_AF=0.1744;AFR_AF=0.1006;EUR_AF=0.2237;SAS_AF=0.0982;AA=C|||;VT=SNP
3	63755751	rs1491581	T	A	100	PASS	AC=3409;AF=0.680711;AN=5008;NS=2504;DP=17924;EAS_AF=0.7272;AMR_AF=0.6455;AFR_AF=0.798;EUR_AF=0.6471;SAS_AF=0.5337;AA=A|||;VT=SNP
3	63756558	rs67608305	T	A	100	PASS	AC=1193;AF=0.238219;AN=5008;NS=2504;DP=15794;EAS_AF=0.2649;AMR_AF=0.2277;AFR_AF=0.3359;EUR_AF=0.172;SAS_AF=0.1544;AA=A|||;VT=SNP
3	63758581	rs62253796	T	A	100	PASS	AC=678;AF=0.135383;AN=5008;NS=2504;DP=19257;EAS_AF=0.0962;AMR_AF=0.2161;AFR_AF=0.0393;EUR_AF=0.2276;SAS_AF=0.1534;AA=T|||;VT=SNP
3	63759031	rs73121225	C	T	100	PASS	AC=778;AF=0.155351;AN=5008;NS=2504;DP=19585;EAS_AF=0.2768;AMR_AF=0.196;AFR_AF=0.0325;EUR_AF=0.168;SAS_AF=0.1544;AA=C|||;VT=SNP
3	63759231	rs1491583	T	C	100	PASS	AC=1199;AF=0.239417;AN=5008;NS=2504;DP=18962;EAS_AF=0.2768;AMR_AF=0.232;AFR_AF=0.326;EUR_AF=0.173;SAS_AF=0.1575;AA=C|||;VT=SNP
3	63759392	rs17654700	G	A	100	PASS	AC=1153;AF=0.230232;AN=5008;NS=2504;DP=17944;EAS_AF=0.2778;AMR_AF=0.2291;AFR_AF=0.2935;EUR_AF=0.173;SAS_AF=0.1554;AA=A|||;VT=SNP
3	63759838	rs9817573	T	C	100	PASS	AC=3251;AF=0.649161;AN=5008;NS=2504;DP=13742;EAS_AF=0.7222;AMR_AF=0.6369;AFR_AF=0.7133;EUR_AF=0.6451;SAS_AF=0.5;AA=t|||;VT=SNP
3	63761574	rs7632676	C	G	100	PASS	AC=1177;AF=0.235024;AN=5008;NS=2504;DP=19732;EAS_AF=0.2768;AMR_AF=0.2277;AFR_AF=0.3132;EUR_AF=0.173;SAS_AF=0.1554;AA=G|||;VT=SNP
3	63762070	rs67583610	G	A	100	PASS	AC=911;AF=0.181909;AN=5008;NS=2504;DP=17104;EAS_AF=0.2768;AMR_AF=0.2161;AFR_AF=0.1286;EUR_AF=0.17;SAS_AF=0.1442;AA=G|||;VT=SNP
3	63762185	rs67843878	G	A	100	PASS	AC=888;AF=0.177316;AN=5008;NS=2504;DP=16613;EAS_AF=0.2768;AMR_AF=0.2104;AFR_AF=0.1142;EUR_AF=0.17;SAS_AF=0.1442;AA=G|||;VT=SNP
3	63762239	rs35895541	C	G	100	PASS	AC=888;AF=0.177316;AN=5008;NS=2504;DP=17173;EAS_AF=0.2768;AMR_AF=0.2104;AFR_AF=0.1142;EUR_AF=0.17;SAS_AF=0.1442;AA=C|||;VT=SNP
3	63762257	rs34429968	C	T	100	PASS	AC=1160;AF=0.231629;AN=5008;NS=2504;DP=16985;EAS_AF=0.2768;AMR_AF=0.2262;AFR_AF=0.3086;EUR_AF=0.173;SAS_AF=0.1452;AA=T|||;VT=SNP
3	63762598	rs1873565	A	C	100	PASS	AC=3246;AF=0.648163;AN=5008;NS=2504;DP=17572;EAS_AF=0.7212;AMR_AF=0.6369;AFR_AF=0.7118;EUR_AF=0.6451;SAS_AF=0.498;AA=C|||;VT=SNP
3	63762684	rs62253798	C	G	100	PASS	AC=694;AF=0.138578;AN=5008;NS=2504;DP=18266;EAS_AF=0.1071;AMR_AF=0.2176;AFR_AF=0.0363;EUR_AF=0.2266;SAS_AF=0.1626;AA=C|||;VT=SNP
3	63762994	rs10510908	C	T	100	PASS	AC=898;AF=0.179313;AN=5008;NS=2504;DP=20177;EAS_AF=0.2758;AMR_AF=0.2104;AFR_AF=0.1142;EUR_AF=0.171;SAS_AF=0.1544;AA=C|||;VT=SNP
3	63765052	rs10510907	G	C	100	PASS	AC=871;AF=0.173922;AN=5008;NS=2504;DP=19345;EAS_AF=0.2748;AMR_AF=0.2104;AFR_AF=0.0552;EUR_AF=0.2187;SAS_AF=0.1585;AA=G|||;VT=SNP
3	63765264	rs73121247	G	A	100	PASS	AC=111;AF=0.0221645;AN=5008;NS=2504;DP=18495;EAS_AF=0.0079;AMR_AF=0.0403;AFR_AF=0.0023;EUR_AF=0.0547;SAS_AF=0.0174;AA=G|||;VT=SNP
3	63767194	rs35303907	T	A	100	PASS	AC=974;AF=0.194489;AN=5008;NS=2504;DP=19741;EAS_AF=0.2738;AMR_AF=0.2248;AFR_AF=0.1195;EUR_AF=0.2207;SAS_AF=0.1656;AA=T|||;VT=SNP
3	63769418	rs1565549	C	A	100	PASS	AC=3344;AF=0.667732;AN=5008;NS=2504;DP=11383;EAS_AF=0.7212;AMR_AF=0.6542;AFR_AF=0.7148;EUR_AF=0.7157;SAS_AF=0.5092;AA=A|||;VT=SNP
3	63769516	rs1565550	T	G	100	PASS	AC=3411;AF=0.68111;AN=5008;NS=2504;DP=14346;EAS_AF=0.7212;AMR_AF=0.6571;AFR_AF=0.7738;EUR_AF=0.7008;SAS_AF=0.5112;AA=G|||;VT=SNP
3	63770138	rs6804524	A	G	100	PASS	AC=1209;AF=0.241414;AN=5008;NS=2504;DP=16883;EAS_AF=0.3155;AMR_AF=0.2349;AFR_AF=0.2163;EUR_AF=0.2256;SAS_AF=0.2198;AA=G|||;VT=SNP
3	63771291	rs7643440	T	A	100	PASS	AC=996;AF=0.198882;AN=5008;NS=2504;DP=16999;EAS_AF=0.2748;AMR_AF=0.2277;AFR_AF=0.1362;EUR_AF=0.2167;SAS_AF=0.1667;AA=T|||;VT=SNP
3	63771501	rs7643625	T	C	100	PASS	AC=1072;AF=0.214058;AN=5008;NS=2504;DP=17174;EAS_AF=0.2748;AMR_AF=0.2637;AFR_AF=0.1362;EUR_AF=0.2614;SAS_AF=0.1728;AA=T|||;VT=SNP
3	63771504	rs7609759	A	G	100	PASS	AC=1072;AF=0.214058;AN=5008;NS=2504;DP=17294;EAS_AF=0.2748;AMR_AF=0.2637;AFR_AF=0.1362;EUR_AF=0.2614;SAS_AF=0.1728;AA=A|||;VT=SNP
3	63771610	rs7609841	A	G	100	PASS	AC=1072;AF=0.214058;AN=5008;NS=2504;DP=19063;EAS_AF=0.2748;AMR_AF=0.2637;AFR_AF=0.1362;EUR_AF=0.2614;SAS_AF=0.1728;AA=A|||;VT=SNP
3	63771624	rs17700493	C	T	100	PASS	AC=1284;AF=0.25639;AN=5008;NS=2504;DP=18426;EAS_AF=0.3155;AMR_AF=0.2723;AFR_AF=0.2141;EUR_AF=0.2704;SAS_AF=0.227;AA=T|||;VT=SNP
3	63772024	rs66535660	T	C	100	PASS	AC=1104;AF=0.220447;AN=5008;NS=2504;DP=17742;EAS_AF=0.2748;AMR_AF=0.2651;AFR_AF=0.1596;EUR_AF=0.2614;SAS_AF=0.1728;AA=T|||;VT=SNP
3	63772190	rs17069369	G	T	100	PASS	AC=406;AF=0.0810703;AN=5008;NS=2504;DP=18012;EAS_AF=0.1032;AMR_AF=0.0144;AFR_AF=0.1891;EUR_AF=0.0099;SAS_AF=0.0327;AA=G|||;VT=SNP
3	63772196	rs17654983	A	G	100	PASS	AC=1284;AF=0.25639;AN=5008;NS=2504;DP=17979;EAS_AF=0.3155;AMR_AF=0.2709;AFR_AF=0.2148;EUR_AF=0.2704;SAS_AF=0.227;AA=G|||;VT=SNP
3	63772361	rs11919532	C	T	100	PASS	AC=1485;AF=0.296526;AN=5008;NS=2504;DP=18876;EAS_AF=0.3155;AMR_AF=0.2839;AFR_AF=0.357;EUR_AF=0.2734;SAS_AF=0.228;AA=T|||;VT=SNP
3	63772692	rs17716954	C	A	100	PASS	AC=919;AF=0.183506;AN=5008;NS=2504;DP=18025;EAS_AF=0.2748;AMR_AF=0.2421;AFR_AF=0.0363;EUR_AF=0.2575;SAS_AF=0.1708;AA=T|||;VT=SNP
3	63774764	rs6803226	A	C	100	PASS	AC=1083;AF=0.216254;AN=5008;NS=2504;DP=15530;EAS_AF=0.2748;AMR_AF=0.2651;AFR_AF=0.1437;EUR_AF=0.2614;SAS_AF=0.1728;AA=A|||;VT=SNP
3	63774847	rs6792164	T	C	100	PASS	AC=1076;AF=0.214856;AN=5008;NS=2504;DP=16361;EAS_AF=0.2748;AMR_AF=0.2637;AFR_AF=0.1369;EUR_AF=0.2614;SAS_AF=0.1759;AA=T|||;VT=SNP
3	63775595	rs7650014	A	G	100	PASS	AC=1073;AF=0.214257;AN=5008;NS=2504;DP=19705;EAS_AF=0.2748;AMR_AF=0.2637;AFR_AF=0.1369;EUR_AF=0.2614;SAS_AF=0.1728;AA=A|||;VT=SNP
3	63775691	rs17069372	G	A	100	PASS	AC=413;AF=0.0824681;AN=5008;NS=2504;DP=18113;EAS_AF=0.1042;AMR_AF=0.0144;AFR_AF=0.1936;EUR_AF=0.0099;SAS_AF=0.0327;AA=G|||;VT=SNP
3	63777496	rs17069376	T	G	100	PASS	AC=133;AF=0.0265575;AN=5008;NS=2504;DP=15575;EAS_AF=0.0268;AMR_AF=0.0086;AFR_AF=0.0053;EUR_AF=0.0139;SAS_AF=0.0808;AA=T|||;VT=SNP
3	63780279	rs12630900	C	T	100	PASS	AC=134;AF=0.0267572;AN=5008;NS=2504;DP=19887;EAS_AF=0.0268;AMR_AF=0.0086;AFR_AF=0.0053;EUR_AF=0.0139;SAS_AF=0.0818;AA=C|||;VT=SNP
3	63781484	rs2201103	T	C	100	PASS	AC=3925;AF=0.783746;AN=5008;NS=2504;DP=19628;EAS_AF=0.6399;AMR_AF=0.8775;AFR_AF=0.7731;EUR_AF=0.7932;SAS_AF=0.8701;AA=C|||;VT=SNP
3	63782509	rs147904765	T	G	100	PASS	AC=133;AF=0.0265575;AN=5008;NS=2504;DP=15669;EAS_AF=0.0268;AMR_AF=0.0086;AFR_AF=0.0053;EUR_AF=0.0139;SAS_AF=0.0808;AA=T|||;VT=SNP
3	63783176	rs72875177	A	G	100	PASS	AC=644;AF=0.128594;AN=5008;NS=2504;DP=19570;EAS_AF=0.0308;AMR_AF=0.0663;AFR_AF=0.3169;EUR_AF=0.0388;SAS_AF=0.1115;AA=g|||;VT=SNP
3	63783275	rs72875180	T	A	100	PASS	AC=619;AF=0.123602;AN=5008;NS=2504;DP=18809;EAS_AF=0.0308;AMR_AF=0.062;AFR_AF=0.3011;EUR_AF=0.0378;SAS_AF=0.1115;AA=A|||;VT=SNP
3	63783335	rs72875185	G	T	100	PASS	AC=619;AF=0.123602;AN=5008;NS=2504;DP=19718;EAS_AF=0.0308;AMR_AF=0.062;AFR_AF=0.3011;EUR_AF=0.0378;SAS_AF=0.1115;AA=T|||;VT=SNP
3	63784400	rs10510906	A	G	100	PASS	AC=477;AF=0.0952476;AN=5008;NS=2504;DP=17396;EAS_AF=0.0308;AMR_AF=0.0389;AFR_AF=0.2156;EUR_AF=0.0258;SAS_AF=0.1104;AA=G|||;VT=SNP
3	63785241	rs79256030	C	T	100	PASS	AC=358;AF=0.0714856;AN=5008;NS=2504;DP=17508;EAS_AF=0.0308;AMR_AF=0.0245;AFR_AF=0.1399;EUR_AF=0.0239;SAS_AF=0.1033;AA=C|||;VT=SNP
3	63785249	rs56136214	G	C	100	PASS	AC=659;AF=0.131589;AN=5008;NS=2504;DP=17727;EAS_AF=0.2639;AMR_AF=0.1066;AFR_AF=0.0091;EUR_AF=0.2058;SAS_AF=0.1022;AA=G|||;VT=SNP
3	63785396	rs17069403	A	C	100	PASS	AC=475;AF=0.0948482;AN=5008;NS=2504;DP=17221;EAS_AF=0.0308;AMR_AF=0.0389;AFR_AF=0.2148;EUR_AF=0.0258;SAS_AF=0.1094;AA=C|||;VT=SNP
3	63787006	rs115290692	A	G	100	PASS	AC=127;AF=0.0253594;AN=5008;NS=2504;DP=17328;EAS_AF=0.0258;AMR_AF=0.0072;AFR_AF=0.0023;EUR_AF=0.0139;SAS_AF=0.0808;AA=A|||;VT=SNP
3	63787162	rs73120859	C	T	100	PASS	AC=677;AF=0.135184;AN=5008;NS=2504;DP=18592;EAS_AF=0.131;AMR_AF=0.2133;AFR_AF=0.0454;EUR_AF=0.2087;SAS_AF=0.1299;AA=C|||;VT=SNP
3	63788094	rs4688424	A	G	100	PASS	AC=3900;AF=0.778754;AN=5008;NS=2504;DP=21366;EAS_AF=0.629;AMR_AF=0.8761;AFR_AF=0.7716;EUR_AF=0.7853;SAS_AF=0.8671;AA=G|||;VT=SNP
3	63788428	rs1352825	T	C	100	PASS	AC=596;AF=0.11901;AN=5008;NS=2504;DP=18082;EAS_AF=0.0238;AMR_AF=0.0749;AFR_AF=0.2738;EUR_AF=0.0527;SAS_AF=0.1074;AA=C|||;VT=SNP
3	63790670	rs2637985	A	C	100	PASS	AC=3919;AF=0.782548;AN=5008;NS=2504;DP=19979;EAS_AF=0.6498;AMR_AF=0.8746;AFR_AF=0.77;EUR_AF=0.7833;SAS_AF=0.8701;AA=C|||;VT=SNP
3	63791089	rs79835711	G	C	100	PASS	AC=124;AF=0.0247604;AN=5008;NS=2504;DP=16623;EAS_AF=0.0248;AMR_AF=0.0072;AFR_AF=0.0023;EUR_AF=0.0139;SAS_AF=0.0787;AA=G|||;VT=SNP
3	63792179	rs17069415	G	A	100	PASS	AC=124;AF=0.0247604;AN=5008;NS=2504;DP=21186;EAS_AF=0.0248;AMR_AF=0.0072;AFR_AF=0.0023;EUR_AF=0.0139;SAS_AF=0.0787;AA=G|||;VT=SNP
3	63792668	rs9862417	C	T	100	PASS	AC=2528;AF=0.504792;AN=5008;NS=2504;DP=14711;EAS_AF=0.4673;AMR_AF=0.6023;AFR_AF=0.3631;EUR_AF=0.5457;SAS_AF=0.6237;AA=C|||;VT=SNP
3	63794548	rs6762506	C	G	100	PASS	AC=764;AF=0.152556;AN=5008;NS=2504;DP=17832;EAS_AF=0.1438;AMR_AF=0.2089;AFR_AF=0.112;EUR_AF=0.1988;SAS_AF=0.1288;AA=C|||;VT=SNP
3	63795224	rs11927676	G	C	100	PASS	AC=2531;AF=0.505391;AN=5008;NS=2504;DP=19896;EAS_AF=0.4673;AMR_AF=0.6023;AFR_AF=0.3631;EUR_AF=0.5457;SAS_AF=0.6268;AA=G|||;VT=SNP
3	63798762	rs76964963	C	T	100	PASS	AC=307;AF=0.0613019;AN=5008;NS=2504;DP=18039;EAS_AF=0.2371;AMR_AF=0.0101;AFR_AF=0.0023;EUR_AF=0.0089;SAS_AF=0.0501;AA=C|||;VT=SNP
3	63799005	rs12637181	C	T	100	PASS	AC=123;AF=0.0245607;AN=5008;NS=2504;DP=18233;EAS_AF=0.0238;AMR_AF=0.0072;AFR_AF=0.0023;EUR_AF=0.0139;SAS_AF=0.0787;AA=C|||;VT=SNP
3	63804761	rs9842724	T	C	100	PASS	AC=3779;AF=0.754593;AN=5008;NS=2504;DP=21378;EAS_AF=0.6131;AMR_AF=0.8818;AFR_AF=0.7519;EUR_AF=0.7763;SAS_AF=0.7914;AA=C|||;VT=SNP
3	63804837	rs3821898	T	G	100	PASS	AC=125;AF=0.0249601;AN=5008;NS=2504;DP=19895;EAS_AF=0.0248;AMR_AF=0.0072;AFR_AF=0.0023;EUR_AF=0.0139;SAS_AF=0.0798;AA=T|||;VT=SNP
3	63807066	rs12632452	C	T	100	PASS	AC=125;AF=0.0249601;AN=5008;NS=2504;DP=14875;EAS_AF=0.0248;AMR_AF=0.0072;AFR_AF=0.0023;EUR_AF=0.0139;SAS_AF=0.0798;AA=C|||;VT=SNP
3	63808118	rs7646324	T	C	100	PASS	AC=635;AF=0.126797;AN=5008;NS=2504;DP=16351;EAS_AF=0.1438;AMR_AF=0.2061;AFR_AF=0.0159;EUR_AF=0.1968;SAS_AF=0.1309;AA=T|||;VT=SNP
3	63812542	rs114119256	C	T	100	PASS	AC=248;AF=0.0495208;AN=5008;NS=2504;DP=15891;EAS_AF=0.0188;AMR_AF=0.049;AFR_AF=0.0008;EUR_AF=0.0726;SAS_AF=0.1237;AA=C|||;VT=SNP
3	63812600	rs2130990	G	A	100	PASS	AC=2428;AF=0.484824;AN=5008;NS=2504;DP=15724;EAS_AF=0.4653;AMR_AF=0.6095;AFR_AF=0.2723;EUR_AF=0.5537;SAS_AF=0.6329;AA=G|||;VT=SNP
3	63813654	rs7614311	A	C	100	PASS	AC=707;AF=0.141174;AN=5008;NS=2504;DP=19409;EAS_AF=0.1458;AMR_AF=0.2089;AFR_AF=0.0651;EUR_AF=0.1978;SAS_AF=0.1329;AA=A|||;VT=SNP
3	63814671	rs62253802	G	C	100	PASS	AC=378;AF=0.0754792;AN=5008;NS=2504;DP=19229;EAS_AF=0.13;AMR_AF=0.085;AFR_AF=0.0038;EUR_AF=0.0437;SAS_AF=0.1421;AA=G|||;VT=SNP
3	63815326	rs73120888	C	T	100	PASS	AC=249;AF=0.0497204;AN=5008;NS=2504;DP=17522;EAS_AF=0.0188;AMR_AF=0.0504;AFR_AF=0.0008;EUR_AF=0.0726;SAS_AF=0.1237;AA=C|||;VT=SNP
3	63817430	rs2291533	G	C	100	PASS	AC=742;AF=0.148163;AN=5008;NS=2504;DP=17888;EAS_AF=0.1458;AMR_AF=0.2176;AFR_AF=0.0734;EUR_AF=0.2008;SAS_AF=0.1483;AA=G|||;VT=SNP
3	63819060	rs2678351	C	T	100	PASS	AC=569;AF=0.113618;AN=5008;NS=2504;DP=17007;EAS_AF=0.1429;AMR_AF=0.1729;AFR_AF=0.0106;EUR_AF=0.167;SAS_AF=0.1258;AA=C|||;VT=SNP
3	63820493	rs2087704	G	T	100	PASS	AC=1063;AF=0.21226;AN=5008;NS=2504;DP=15735;EAS_AF=0.1478;AMR_AF=0.2392;AFR_AF=0.2852;EUR_AF=0.2157;SAS_AF=0.1575;AA=T|||;VT=SNP
3	63821632	rs2637983	G	A	100	PASS	AC=1068;AF=0.213259;AN=5008;NS=2504;DP=13641;EAS_AF=0.1478;AMR_AF=0.2392;AFR_AF=0.2867;EUR_AF=0.2167;SAS_AF=0.1595;AA=A|||;VT=SNP
3	63822619	rs112095936	C	T	100	PASS	AC=77;AF=0.0153754;AN=5008;NS=2504;DP=16238;EAS_AF=0.003;AMR_AF=0.085;AFR_AF=0;EUR_AF=0.0129;SAS_AF=0.002;AA=C|||;VT=SNP
3	63825640	rs2678352	T	C	100	PASS	AC=847;AF=0.169129;AN=5008;NS=2504;DP=13658;EAS_AF=0.1419;AMR_AF=0.2133;AFR_AF=0.1815;EUR_AF=0.1899;SAS_AF=0.1278;AA=T|||;VT=SNP
3	63826364	rs73120894	T	C	100	PASS	AC=704;AF=0.140575;AN=5008;NS=2504;DP=20192;EAS_AF=0.2401;AMR_AF=0.1225;AFR_AF=0.0113;EUR_AF=0.2535;SAS_AF=0.1094;AA=T|||;VT=SNP
3	63826790	rs139222080	A	G	100	PASS	AC=128;AF=0.0255591;AN=5008;NS=2504;DP=18568;EAS_AF=0.0258;AMR_AF=0.0086;AFR_AF=0.0023;EUR_AF=0.0139;SAS_AF=0.0808;AA=A|||;VT=SNP
3	63827381	rs13059603	G	A	100	PASS	AC=3831;AF=0.764976;AN=5008;NS=2504;DP=13302;EAS_AF=0.6389;AMR_AF=0.8588;AFR_AF=0.767;EUR_AF=0.7356;SAS_AF=0.8558;AA=A|||;VT=SNP
3	63828780	rs73120898	G	A	100	PASS	AC=576;AF=0.115016;AN=5008;NS=2504;DP=18867;EAS_AF=0.1468;AMR_AF=0.1816;AFR_AF=0.0295;EUR_AF=0.1392;SAS_AF=0.1258;AA=G|||;VT=SNP
3	63828994	rs73120900	A	G	100	PASS	AC=705;AF=0.140775;AN=5008;NS=2504;DP=15740;EAS_AF=0.2381;AMR_AF=0.1268;AFR_AF=0.0113;EUR_AF=0.2525;SAS_AF=0.1104;AA=A|||;VT=SNP
3	63832102	rs832186	A	G	100	PASS	AC=569;AF=0.113618;AN=5008;NS=2504;DP=7674;EAS_AF=0.1319;AMR_AF=0.1066;AFR_AF=0.0083;EUR_AF=0.162;SAS_AF=0.1922;AA=A|||;VT=SNP
3	63832212	rs113386200	T	C	100	PASS	AC=1492;AF=0.297923;AN=5008;NS=2504;DP=13609;EAS_AF=0.381;AMR_AF=0.3228;AFR_AF=0.1914;EUR_AF=0.3966;SAS_AF=0.2372;AA=T|||;VT=SNP
3	63833050	rs832187	C	T	100	PASS	AC=2555;AF=0.510184;AN=5008;NS=2504;DP=17450;EAS_AF=0.4683;AMR_AF=0.6297;AFR_AF=0.3238;EUR_AF=0.5984;SAS_AF=0.6299;AA=C|||;VT=SNP
3	63834117	rs115622859	C	A	100	PASS	AC=127;AF=0.0253594;AN=5008;NS=2504;DP=18192;EAS_AF=0.0248;AMR_AF=0.0072;AFR_AF=0.0023;EUR_AF=0.0139;SAS_AF=0.0818;AA=C|||;VT=SNP
3	63841395	rs832188	T	C	100	PASS	AC=3926;AF=0.783946;AN=5008;NS=2504;DP=20732;EAS_AF=0.6419;AMR_AF=0.8876;AFR_AF=0.7731;EUR_AF=0.7843;SAS_AF=0.8712;AA=C|||;VT=SNP
3	63841942	rs832189	T	C	100	PASS	AC=3912;AF=0.78115;AN=5008;NS=2504;DP=13925;EAS_AF=0.6409;AMR_AF=0.8905;AFR_AF=0.7557;EUR_AF=0.7903;SAS_AF=0.8732;AA=C|||;VT=SNP
3	63842221	rs57112859	A	T	100	PASS	AC=1047;AF=0.209065;AN=5008;NS=2504;DP=12900;EAS_AF=0.1458;AMR_AF=0.2305;AFR_AF=0.295;EUR_AF=0.1819;SAS_AF=0.1708;AA=T|||;VT=SNP
3	63842449	rs111234932	C	T	100	PASS	AC=515;AF=0.102835;AN=5008;NS=2504;DP=10899;EAS_AF=0.1409;AMR_AF=0.1787;AFR_AF=0.0129;EUR_AF=0.1421;SAS_AF=0.091;AA=C|||;VT=SNP
3	63842629	rs832190	C	T	100	PASS	AC=2789;AF=0.556909;AN=5008;NS=2504;DP=13488;EAS_AF=0.4702;AMR_AF=0.6513;AFR_AF=0.4592;EUR_AF=0.6034;SAS_AF=0.6636;AA=C|||;VT=SNP
3	63844966	rs60505027	T	A	100	PASS	AC=1047;AF=0.209065;AN=5008;NS=2504;DP=20842;EAS_AF=0.1458;AMR_AF=0.232;AFR_AF=0.2958;EUR_AF=0.1819;SAS_AF=0.1687;AA=A|||;VT=SNP
3	63846672	rs56329572	G	A	100	PASS	AC=530;AF=0.105831;AN=5008;NS=2504;DP=16910;EAS_AF=0.1399;AMR_AF=0.1816;AFR_AF=0.025;EUR_AF=0.1421;SAS_AF=0.089;AA=G|||;VT=SNP
3	63849043	rs2276863	C	A	100	PASS	AC=547;AF=0.109225;AN=5008;NS=2504;DP=12628;EAS_AF=0.1409;AMR_AF=0.1787;AFR_AF=0.0129;EUR_AF=0.1412;SAS_AF=0.1247;AA=C|||;VT=SNP
3	63850660	rs3733121	C	G	100	PASS	AC=545;AF=0.108826;AN=5008;NS=2504;DP=17111;EAS_AF=0.1399;AMR_AF=0.1801;AFR_AF=0.0129;EUR_AF=0.1402;SAS_AF=0.1237;AA=C|||;VT=SNP
3	63853423	rs832192	T	C	100	PASS	AC=4095;AF=0.817692;AN=5008;NS=2504;DP=14560;EAS_AF=0.6419;AMR_AF=0.9265;AFR_AF=0.8207;EUR_AF=0.8579;SAS_AF=0.8763;AA=C|||;VT=SNP
3	63854445	rs832193	C	T	100	PASS	AC=4044;AF=0.807508;AN=5008;NS=2504;DP=16487;EAS_AF=0.6389;AMR_AF=0.915;AFR_AF=0.82;EUR_AF=0.826;SAS_AF=0.8691;AA=T|||;VT=SNP
3	63856085	rs12631045	T	C	100	PASS	AC=1083;AF=0.216254;AN=5008;NS=2504;DP=21161;EAS_AF=0.1677;AMR_AF=0.2248;AFR_AF=0.2685;EUR_AF=0.171;SAS_AF=0.2362;AA=C|||;VT=SNP
3	63856870	rs3774702	G	A	100	PASS	AC=1143;AF=0.228235;AN=5008;NS=2504;DP=17370;EAS_AF=0.1677;AMR_AF=0.232;AFR_AF=0.3064;EUR_AF=0.1799;SAS_AF=0.2321;AA=A|||;VT=SNP
3	63857071	rs832194	G	A	100	PASS	AC=3968;AF=0.792332;AN=5008;NS=2504;DP=17268;EAS_AF=0.6419;AMR_AF=0.9107;AFR_AF=0.7738;EUR_AF=0.825;SAS_AF=0.8548;AA=A|||;VT=SNP
3	63857176	rs114589134	A	G	100	PASS	AC=123;AF=0.0245607;AN=5008;NS=2504;DP=15160;EAS_AF=0.0238;AMR_AF=0.0072;AFR_AF=0.0023;EUR_AF=0.0129;SAS_AF=0.0798;AA=A|||;VT=SNP
3	63857208	rs58473894	G	C	100	PASS	AC=1074;AF=0.214457;AN=5008;NS=2504;DP=15169;EAS_AF=0.1677;AMR_AF=0.2248;AFR_AF=0.267;EUR_AF=0.169;SAS_AF=0.2311;AA=C|||;VT=SNP
3	63858633	rs6776209	G	C	100	PASS	AC=930;AF=0.185703;AN=5008;NS=2504;DP=15825;EAS_AF=0.1429;AMR_AF=0.2133;AFR_AF=0.2526;EUR_AF=0.1561;SAS_AF=0.1503;AA=C|||;VT=SNP
3	63859813	rs73130534	A	G	100	PASS	AC=612;AF=0.122204;AN=5008;NS=2504;DP=19672;EAS_AF=0.1409;AMR_AF=0.1816;AFR_AF=0.0605;EUR_AF=0.1412;SAS_AF=0.1247;AA=A|||;VT=SNP
3	63862842	rs854622	A	G	100	PASS	AC=2618;AF=0.522764;AN=5008;NS=2504;DP=16774;EAS_AF=0.4772;AMR_AF=0.6571;AFR_AF=0.3109;EUR_AF=0.6441;SAS_AF=0.636;AA=A|||;VT=SNP
3	63863022	rs56263032	G	A	100	PASS	AC=544;AF=0.108626;AN=5008;NS=2504;DP=16545;EAS_AF=0.1389;AMR_AF=0.1787;AFR_AF=0.0121;EUR_AF=0.1412;SAS_AF=0.1247;AA=G|||;VT=SNP
3	63864612	rs832195	T	C	100	PASS	AC=2979;AF=0.594848;AN=5008;NS=2504;DP=17495;EAS_AF=0.497;AMR_AF=0.6945;AFR_AF=0.4781;EUR_AF=0.6909;SAS_AF=0.684;AA=T|||;VT=SNP
3	63865531	rs832199	A	G	100	PASS	AC=3992;AF=0.797125;AN=5008;NS=2504;DP=15021;EAS_AF=0.6399;AMR_AF=0.9121;AFR_AF=0.7738;EUR_AF=0.829;SAS_AF=0.8763;AA=N|||;VT=SNP
3	63865947	rs704374	C	T	100	PASS	AC=3991;AF=0.796925;AN=5008;NS=2504;DP=17946;EAS_AF=0.6399;AMR_AF=0.9121;AFR_AF=0.7738;EUR_AF=0.829;SAS_AF=0.8753;AA=T|||;VT=SNP
3	63866286	rs56126667	A	G	100	PASS	AC=546;AF=0.109026;AN=5008;NS=2504;DP=18960;EAS_AF=0.1399;AMR_AF=0.1801;AFR_AF=0.0121;EUR_AF=0.1412;SAS_AF=0.1247;AA=A|||;VT=SNP
3	63867355	rs704373	A	G	100	PASS	AC=2686;AF=0.536342;AN=5008;NS=2504;DP=15804;EAS_AF=0.504;AMR_AF=0.6599;AFR_AF=0.3116;EUR_AF=0.6441;SAS_AF=0.6748;AA=A|||;VT=SNP
3	63867453	rs704372	T	C	100	PASS	AC=3729;AF=0.744609;AN=5008;NS=2504;DP=15185;EAS_AF=0.62;AMR_AF=0.8977;AFR_AF=0.649;EUR_AF=0.834;SAS_AF=0.8016;AA=t|||;VT=SNP
3	63867528	rs704371	G	A	100	PASS	AC=3681;AF=0.735024;AN=5008;NS=2504;DP=17260;EAS_AF=0.62;AMR_AF=0.8862;AFR_AF=0.6475;EUR_AF=0.8032;SAS_AF=0.7945;AA=A|||;VT=SNP
3	63868250	rs704370	A	G	100	PASS	AC=2675;AF=0.534145;AN=5008;NS=2504;DP=17197;EAS_AF=0.4762;AMR_AF=0.6671;AFR_AF=0.3517;EUR_AF=0.6441;SAS_AF=0.6329;AA=A|||;VT=SNP
3	63868271	rs704369	G	A	100	PASS	AC=2652;AF=0.529553;AN=5008;NS=2504;DP=17778;EAS_AF=0.4752;AMR_AF=0.6643;AFR_AF=0.3366;EUR_AF=0.6441;SAS_AF=0.6329;AA=G|||;VT=SNP
3	63868337	rs704368	C	T	100	PASS	AC=2653;AF=0.529752;AN=5008;NS=2504;DP=18564;EAS_AF=0.4762;AMR_AF=0.6643;AFR_AF=0.3366;EUR_AF=0.6441;SAS_AF=0.6329;AA=C|||;VT=SNP
3	63868596	rs73130544	G	A	100	PASS	AC=546;AF=0.109026;AN=5008;NS=2504;DP=18857;EAS_AF=0.1399;AMR_AF=0.1787;AFR_AF=0.0129;EUR_AF=0.1412;SAS_AF=0.1247;AA=G|||;VT=SNP
3	63868777	rs704367	A	C	100	PASS	AC=2655;AF=0.530152;AN=5008;NS=2504;DP=17478;EAS_AF=0.4762;AMR_AF=0.6686;AFR_AF=0.3071;EUR_AF=0.675;SAS_AF=0.6401;AA=A|||;VT=SNP
3	63870352	rs832198	T	G	100	PASS	AC=1166;AF=0.232827;AN=5008;NS=2504;DP=11402;EAS_AF=0.1458;AMR_AF=0.2464;AFR_AF=0.357;EUR_AF=0.2207;SAS_AF=0.1575;AA=G|||;VT=SNP
3	63871195	rs67944903	A	T	100	PASS	AC=938;AF=0.1873;AN=5008;NS=2504;DP=18555;EAS_AF=0.1438;AMR_AF=0.2176;AFR_AF=0.2171;EUR_AF=0.162;SAS_AF=0.1963;AA=T|||;VT=SNP
3	63871648	rs704366	A	G	100	PASS	AC=3629;AF=0.724641;AN=5008;NS=2504;DP=19718;EAS_AF=0.6468;AMR_AF=0.8862;AFR_AF=0.5083;EUR_AF=0.832;SAS_AF=0.8722;AA=G|||;VT=SNP
3	63874429	rs113721523	C	T	100	PASS	AC=509;AF=0.101637;AN=5008;NS=2504;DP=14923;EAS_AF=0.2331;AMR_AF=0.062;AFR_AF=0.0076;EUR_AF=0.1312;SAS_AF=0.091;AA=C|||;VT=SNP
3	63874734	rs704364	A	G	100	PASS	AC=2723;AF=0.54373;AN=5008;NS=2504;DP=15288;EAS_AF=0.506;AMR_AF=0.67;AFR_AF=0.3086;EUR_AF=0.6759;SAS_AF=0.6748;AA=A|||;VT=SNP
3	63878340	rs704362	G	A	100	PASS	AC=3893;AF=0.777356;AN=5008;NS=2504;DP=19020;EAS_AF=0.6419;AMR_AF=0.902;AFR_AF=0.7489;EUR_AF=0.8181;SAS_AF=0.8252;AA=A|||;VT=SNP
3	63881549	rs3774708	A	C	100	PASS	AC=797;AF=0.159145;AN=5008;NS=2504;DP=17915;EAS_AF=0.1399;AMR_AF=0.2061;AFR_AF=0.1778;EUR_AF=0.1481;SAS_AF=0.1319;AA=A|||;VT=SNP
3	63882476	rs3774709	T	C	100	PASS	AC=937;AF=0.187101;AN=5008;NS=2504;DP=18842;EAS_AF=0.1438;AMR_AF=0.2176;AFR_AF=0.2126;EUR_AF=0.164;SAS_AF=0.1994;AA=C|||;VT=SNP
3	63883671	rs704361	T	G	100	PASS	AC=3764;AF=0.751597;AN=5008;NS=2504;DP=16905;EAS_AF=0.6438;AMR_AF=0.8977;AFR_AF=0.5855;EUR_AF=0.8569;SAS_AF=0.8753;AA=G|||;VT=SNP
3	63884292	rs832197	C	T	100	PASS	AC=2585;AF=0.516174;AN=5008;NS=2504;DP=20221;EAS_AF=0.4762;AMR_AF=0.6599;AFR_AF=0.2844;EUR_AF=0.6501;SAS_AF=0.6309;AA=C|||;VT=SNP
3	63884800	rs704360	A	G	100	PASS	AC=3778;AF=0.754393;AN=5008;NS=2504;DP=16616;EAS_AF=0.6438;AMR_AF=0.9006;AFR_AF=0.5953;EUR_AF=0.8559;SAS_AF=0.8753;AA=G|||;VT=SNP
3	63885615	rs864975	T	C	100	PASS	AC=4036;AF=0.805911;AN=5008;NS=2504;DP=16298;EAS_AF=0.6438;AMR_AF=0.9222;AFR_AF=0.7738;EUR_AF=0.8598;SAS_AF=0.8783;AA=C|||;VT=SNP
3	63886349	rs3821900	T	G	100	PASS	AC=219;AF=0.04373;AN=5008;NS=2504;DP=19420;EAS_AF=0.0248;AMR_AF=0.0231;AFR_AF=0.0045;EUR_AF=0.0537;SAS_AF=0.1207;AA=T|||;VT=SNP
3	63887135	rs73130565	T	C	100	PASS	AC=558;AF=0.111422;AN=5008;NS=2504;DP=17907;EAS_AF=0.1399;AMR_AF=0.1801;AFR_AF=0.0129;EUR_AF=0.1481;SAS_AF=0.1288;AA=T|||;VT=SNP
3	63888935	rs56293138	G	C	100	PASS	AC=2124;AF=0.424121;AN=5008;NS=2504;DP=12785;EAS_AF=0.499;AMR_AF=0.317;AFR_AF=0.5915;EUR_AF=0.3171;SAS_AF=0.3067;AA=C|||;VT=SNP
3	63889037	rs113269108	T	C	100	PASS	AC=424;AF=0.0846645;AN=5008;NS=2504;DP=10539;EAS_AF=0.1389;AMR_AF=0.1009;AFR_AF=0.1399;EUR_AF=0.0129;SAS_AF=0.0164;AA=T|||;VT=SNP
3	63890130	rs9882884	A	G	100	PASS	AC=2392;AF=0.477636;AN=5008;NS=2504;DP=14907;EAS_AF=0.5288;AMR_AF=0.3329;AFR_AF=0.7126;EUR_AF=0.33;SAS_AF=0.362;AA=G|||;VT=SNP
3	63890875	rs73130576	T	C	100	PASS	AC=562;AF=0.11222;AN=5008;NS=2504;DP=14494;EAS_AF=0.1419;AMR_AF=0.1801;AFR_AF=0.0144;EUR_AF=0.1481;SAS_AF=0.1288;AA=T|||;VT=SNP
3	63892725	rs73117036	G	C	100	PASS	AC=554;AF=0.110623;AN=5008;NS=2504;DP=19138;EAS_AF=0.1429;AMR_AF=0.1801;AFR_AF=0.0129;EUR_AF=0.1421;SAS_AF=0.1278;AA=G|||;VT=SNP
3	63893477	rs6806547	G	T	100	PASS	AC=4168;AF=0.832268;AN=5008;NS=2504;DP=13957;EAS_AF=0.7421;AMR_AF=0.8069;AFR_AF=0.9856;EUR_AF=0.7684;SAS_AF=0.8016;AA=T|||;VT=SNP
3	63894001	rs146362060	T	C	100	PASS	AC=128;AF=0.0255591;AN=5008;NS=2504;DP=20451;EAS_AF=0.0248;AMR_AF=0.0072;AFR_AF=0.0023;EUR_AF=0.0139;SAS_AF=0.0828;AA=T|||;VT=SNP
3	63894829	rs55917937	A	C	100	PASS	AC=1495;AF=0.298522;AN=5008;NS=2504;DP=20217;EAS_AF=0.2718;AMR_AF=0.2392;AFR_AF=0.5234;EUR_AF=0.1759;SAS_AF=0.1902;AA=C|||;VT=SNP
3	63895303	rs57766205	G	C	100	PASS	AC=943;AF=0.188299;AN=5008;NS=2504;DP=19852;EAS_AF=0.1448;AMR_AF=0.2176;AFR_AF=0.2549;EUR_AF=0.1561;SAS_AF=0.1554;AA=C|||;VT=SNP
3	63896543	rs73117042	T	C	100	PASS	AC=563;AF=0.11242;AN=5008;NS=2504;DP=16264;EAS_AF=0.1429;AMR_AF=0.1801;AFR_AF=0.0144;EUR_AF=0.1481;SAS_AF=0.1288;AA=T|||;VT=SNP
3	63897215	rs2292662	C	T	100	PASS	AC=1381;AF=0.275759;AN=5008;NS=2504;DP=16892;EAS_AF=0.3829;AMR_AF=0.1138;AFR_AF=0.4395;EUR_AF=0.17;SAS_AF=0.1677;AA=T|||;VT=SNP
3	63897915	rs6785040	T	C	100	PASS	AC=1169;AF=0.233427;AN=5008;NS=2504;DP=6800;EAS_AF=0.3829;AMR_AF=0.0951;AFR_AF=0.2844;EUR_AF=0.169;SAS_AF=0.1748;AA=t|||;VT=SNP
3	63900477	rs7627690	C	A	100	PASS	AC=2217;AF=0.442692;AN=5008;NS=2504;DP=18751;EAS_AF=0.5278;AMR_AF=0.3156;AFR_AF=0.6324;EUR_AF=0.3141;SAS_AF=0.3211;AA=A|||;VT=SNP
3	63901180	rs6809100	A	G	100	PASS	AC=556;AF=0.111022;AN=5008;NS=2504;DP=15792;EAS_AF=0.1429;AMR_AF=0.1801;AFR_AF=0.0129;EUR_AF=0.1412;SAS_AF=0.1309;AA=A|||;VT=SNP
3	63901684	rs146780708	T	A	100	PASS	AC=124;AF=0.0247604;AN=5008;NS=2504;DP=17047;EAS_AF=0.0248;AMR_AF=0.0072;AFR_AF=0.0023;EUR_AF=0.0139;SAS_AF=0.0787;AA=T|||;VT=SNP
3	63902629	rs6770864	G	A	100	PASS	AC=970;AF=0.19369;AN=5008;NS=2504;DP=18852;EAS_AF=0.3571;AMR_AF=0.0764;AFR_AF=0.2224;EUR_AF=0.1431;SAS_AF=0.1217;AA=G|||;VT=SNP
3	63903759	rs6798742	A	G	100	PASS	AC=2451;AF=0.489417;AN=5008;NS=2504;DP=20373;EAS_AF=0.5556;AMR_AF=0.3372;AFR_AF=0.7284;EUR_AF=0.332;SAS_AF=0.3681;AA=G|||;VT=SNP
3	63903883	rs58676857	G	A	100	PASS	AC=934;AF=0.186502;AN=5008;NS=2504;DP=19584;EAS_AF=0.1458;AMR_AF=0.2161;AFR_AF=0.2398;EUR_AF=0.16;SAS_AF=0.1626;AA=A|||;VT=SNP
3	63910613	rs73117045	A	G	100	PASS	AC=358;AF=0.0714856;AN=5008;NS=2504;DP=21092;EAS_AF=0.003;AMR_AF=0.1037;AFR_AF=0.0136;EUR_AF=0.1491;SAS_AF=0.1176;AA=A|||;VT=SNP
3	63910779	rs73117047	G	A	100	PASS	AC=350;AF=0.0698882;AN=5008;NS=2504;DP=21330;EAS_AF=0.003;AMR_AF=0.1009;AFR_AF=0.0121;EUR_AF=0.1461;SAS_AF=0.1166;AA=G|||;VT=SNP
3	63913222	rs66818634	G	A	100	PASS	AC=556;AF=0.111022;AN=5008;NS=2504;DP=18925;EAS_AF=0.0069;AMR_AF=0.1268;AFR_AF=0.1581;EUR_AF=0.1431;SAS_AF=0.1104;AA=A|||;VT=SNP
3	63913653	rs66490742	G	A	100	PASS	AC=533;AF=0.10643;AN=5008;NS=2504;DP=19334;EAS_AF=0.0069;AMR_AF=0.1239;AFR_AF=0.1422;EUR_AF=0.1431;SAS_AF=0.1104;AA=A|||;VT=SNP
3	63914618	rs59971314	G	C	100	PASS	AC=1971;AF=0.39357;AN=5008;NS=2504;DP=18417;EAS_AF=0.3899;AMR_AF=0.2378;AFR_AF=0.6188;EUR_AF=0.3151;SAS_AF=0.2843;AA=C|||;VT=SNP
3	63915193	rs6809474	T	C	100	PASS	AC=2425;AF=0.484225;AN=5008;NS=2504;DP=15946;EAS_AF=0.5625;AMR_AF=0.3372;AFR_AF=0.7292;EUR_AF=0.331;SAS_AF=0.3344;AA=t|||;VT=SNP
3	63915689	rs73117057	A	G	100	PASS	AC=344;AF=0.0686901;AN=5008;NS=2504;DP=17521;EAS_AF=0.003;AMR_AF=0.1009;AFR_AF=0.0121;EUR_AF=0.1471;SAS_AF=0.1094;AA=A|||;VT=SNP
3	63916028	rs73117059	A	G	100	PASS	AC=408;AF=0.0814696;AN=5008;NS=2504;DP=14201;EAS_AF=0.0069;AMR_AF=0.1081;AFR_AF=0.0514;EUR_AF=0.1461;SAS_AF=0.1135;AA=A|||;VT=SNP
3	63916620	rs56165216	C	T	100	PASS	AC=875;AF=0.17472;AN=5008;NS=2504;DP=18480;EAS_AF=0.1448;AMR_AF=0.2147;AFR_AF=0.2194;EUR_AF=0.159;SAS_AF=0.1329;AA=T|||;VT=SNP
3	63917692	rs3774713	G	C	100	PASS	AC=2411;AF=0.48143;AN=5008;NS=2504;DP=16838;EAS_AF=0.5615;AMR_AF=0.3386;AFR_AF=0.7088;EUR_AF=0.334;SAS_AF=0.3446;AA=C|||;VT=SNP
3	63918912	rs3821901	T	C	100	PASS	AC=126;AF=0.0251597;AN=5008;NS=2504;DP=17899;EAS_AF=0.0258;AMR_AF=0.0072;AFR_AF=0.0023;EUR_AF=0.0139;SAS_AF=0.0798;AA=T|||;VT=SNP
3	63919876	rs3774715	T	C	100	PASS	AC=577;AF=0.115216;AN=5008;NS=2504;DP=16762;EAS_AF=0.1528;AMR_AF=0.1859;AFR_AF=0.0136;EUR_AF=0.1541;SAS_AF=0.1237;AA=T|||;VT=SNP
3	63924956	rs17069507	A	G	100	PASS	AC=549;AF=0.109625;AN=5008;NS=2504;DP=19209;EAS_AF=0.2748;AMR_AF=0.0605;AFR_AF=0.0061;EUR_AF=0.1332;SAS_AF=0.09;AA=A|||;VT=SNP
3	63925676	rs3910534	A	T	100	PASS	AC=568;AF=0.113419;AN=5008;NS=2504;DP=17475;EAS_AF=0.1488;AMR_AF=0.1599;AFR_AF=0.0711;EUR_AF=0.1004;SAS_AF=0.1145;AA=A|||;VT=SNP
3	63926236	rs73117066	A	G	100	PASS	AC=571;AF=0.114018;AN=5008;NS=2504;DP=18948;EAS_AF=0.1508;AMR_AF=0.1801;AFR_AF=0.0129;EUR_AF=0.1471;SAS_AF=0.1319;AA=A|||;VT=SNP
3	63926661	rs7615475	G	A	100	PASS	AC=2032;AF=0.405751;AN=5008;NS=2504;DP=16600;EAS_AF=0.5417;AMR_AF=0.3055;AFR_AF=0.4955;EUR_AF=0.3231;SAS_AF=0.3006;AA=A|||;VT=SNP
3	63927243	rs2056114	G	A	100	PASS	AC=4712;AF=0.940895;AN=5008;NS=2504;DP=19922;EAS_AF=0.998;AMR_AF=0.9236;AFR_AF=0.9924;EUR_AF=0.832;SAS_AF=0.9366;AA=A|||;VT=SNP
3	63927739	rs6796317	A	G	100	PASS	AC=573;AF=0.114417;AN=5008;NS=2504;DP=19468;EAS_AF=0.1528;AMR_AF=0.1801;AFR_AF=0.0129;EUR_AF=0.1481;SAS_AF=0.1309;AA=T|||;VT=SNP
3	63928681	rs7621544	C	A	100	PASS	AC=1736;AF=0.346645;AN=5008;NS=2504;DP=18365;EAS_AF=0.3899;AMR_AF=0.147;AFR_AF=0.6641;EUR_AF=0.175;SAS_AF=0.1912;AA=C|||;VT=SNP
3	63932453	rs72883984	G	C	100	PASS	AC=563;AF=0.11242;AN=5008;NS=2504;DP=16079;EAS_AF=0.1488;AMR_AF=0.1095;AFR_AF=0.2239;EUR_AF=0.0159;SAS_AF=0.0256;AA=G|||;VT=SNP
3	63937415	rs115907180	T	C	100	PASS	AC=124;AF=0.0247604;AN=5008;NS=2504;DP=18127;EAS_AF=0.0208;AMR_AF=0.0086;AFR_AF=0.0023;EUR_AF=0.0139;SAS_AF=0.0818;AA=T|||;VT=SNP
3	63939396	rs111526132	G	A	100	PASS	AC=352;AF=0.0702875;AN=5008;NS=2504;DP=14600;EAS_AF=0.003;AMR_AF=0.1052;AFR_AF=0.0166;EUR_AF=0.1441;SAS_AF=0.1115;AA=G|||;VT=SNP
3	63940509	rs9820538	C	T	100	PASS	AC=994;AF=0.198482;AN=5008;NS=2504;DP=13992;EAS_AF=0.3879;AMR_AF=0.0749;AFR_AF=0.2239;EUR_AF=0.1402;SAS_AF=0.1166;AA=T|||;VT=SNP
3	63941697	rs3821902	T	G	100	PASS	AC=578;AF=0.115415;AN=5008;NS=2504;DP=19695;EAS_AF=0.1478;AMR_AF=0.183;AFR_AF=0.0174;EUR_AF=0.1501;SAS_AF=0.1309;AA=T|||;VT=SNP
3	63942084	rs73117078	G	A	100	PASS	AC=350;AF=0.0698882;AN=5008;NS=2504;DP=9930;EAS_AF=0.003;AMR_AF=0.1037;AFR_AF=0.0159;EUR_AF=0.1441;SAS_AF=0.1115;AA=G|||;VT=SNP
3	63942188	rs28675788	C	G	100	PASS	AC=1012;AF=0.202077;AN=5008;NS=2504;DP=16328;EAS_AF=0.3869;AMR_AF=0.0778;AFR_AF=0.2352;EUR_AF=0.1402;SAS_AF=0.1186;AA=C|||;VT=SNP
3	63942190	rs148635162	T	C	100	PASS	AC=130;AF=0.0259585;AN=5008;NS=2504;DP=16344;EAS_AF=0.0258;AMR_AF=0.0072;AFR_AF=0.0023;EUR_AF=0.0139;SAS_AF=0.0838;AA=T|||;VT=SNP
3	63942755	rs3774717	G	A	100	PASS	AC=130;AF=0.0259585;AN=5008;NS=2504;DP=19079;EAS_AF=0.0258;AMR_AF=0.0072;AFR_AF=0.0023;EUR_AF=0.0139;SAS_AF=0.0838;AA=G|||;VT=SNP
3	63943984	rs3774718	A	G	100	PASS	AC=3781;AF=0.754992;AN=5008;NS=2504;DP=19137;EAS_AF=0.7133;AMR_AF=0.6095;AFR_AF=0.9811;EUR_AF=0.661;SAS_AF=0.6922;AA=G|||;VT=SNP
3	63944669	rs17069536	A	C	100	PASS	AC=130;AF=0.0259585;AN=5008;NS=2504;DP=17904;EAS_AF=0.0258;AMR_AF=0.0072;AFR_AF=0.0023;EUR_AF=0.0139;SAS_AF=0.0838;AA=A|||;VT=SNP
3	63945644	rs78734558	T	A	100	PASS	AC=236;AF=0.0471246;AN=5008;NS=2504;DP=18893;EAS_AF=0.0258;AMR_AF=0.0173;AFR_AF=0.0651;EUR_AF=0.0278;SAS_AF=0.0859;AA=T|||;VT=SNP
3	63947128	rs6801346	G	A	100	PASS	AC=548;AF=0.109425;AN=5008;NS=2504;DP=12592;EAS_AF=0.1458;AMR_AF=0.1816;AFR_AF=0.0166;EUR_AF=0.1382;SAS_AF=0.1166;AA=a|||;VT=SNP
3	63947565	rs73117082	A	G	100	PASS	AC=1015;AF=0.202676;AN=5008;NS=2504;DP=12066;EAS_AF=0.3889;AMR_AF=0.0764;AFR_AF=0.2337;EUR_AF=0.1412;SAS_AF=0.1217;AA=A|||;VT=SNP
3	63948455	rs73117083	G	C	100	PASS	AC=566;AF=0.113019;AN=5008;NS=2504;DP=17730;EAS_AF=0.1518;AMR_AF=0.1816;AFR_AF=0.0129;EUR_AF=0.1441;SAS_AF=0.1278;AA=G|||;VT=SNP
3	63948566	rs13434089	T	C	100	PASS	AC=1047;AF=0.209065;AN=5008;NS=2504;DP=15793;EAS_AF=0.3889;AMR_AF=0.0764;AFR_AF=0.23;EUR_AF=0.1412;SAS_AF=0.1595;AA=T|||;VT=SNP
3	63948696	rs73117087	A	G	100	PASS	AC=557;AF=0.111222;AN=5008;NS=2504;DP=15626;EAS_AF=0.1468;AMR_AF=0.1816;AFR_AF=0.0129;EUR_AF=0.1412;SAS_AF=0.1268;AA=A|||;VT=SNP
3	63950338	rs3774719	C	A	100	PASS	AC=541;AF=0.108027;AN=5008;NS=2504;DP=17505;EAS_AF=0.1438;AMR_AF=0.1801;AFR_AF=0.0129;EUR_AF=0.1392;SAS_AF=0.1166;AA=C|||;VT=SNP
3	63951765	rs3774720	C	T	100	PASS	AC=2335;AF=0.466254;AN=5008;NS=2504;DP=18858;EAS_AF=0.5387;AMR_AF=0.33;AFR_AF=0.7103;EUR_AF=0.3221;SAS_AF=0.3067;AA=T|||;VT=SNP
3	63954490	rs17401592	A	G	100	PASS	AC=571;AF=0.114018;AN=5008;NS=2504;DP=17046;EAS_AF=0.1458;AMR_AF=0.1888;AFR_AF=0.0129;EUR_AF=0.1471;SAS_AF=0.1309;AA=A|||;VT=SNP
3	63954649	rs3774721	A	G	100	PASS	AC=571;AF=0.114018;AN=5008;NS=2504;DP=18517;EAS_AF=0.1458;AMR_AF=0.1888;AFR_AF=0.0129;EUR_AF=0.1471;SAS_AF=0.1309;AA=A|||;VT=SNP
3	63955008	rs17069565	A	G	100	PASS	AC=129;AF=0.0257588;AN=5008;NS=2504;DP=18278;EAS_AF=0.0248;AMR_AF=0.0072;AFR_AF=0.0023;EUR_AF=0.0139;SAS_AF=0.0838;AA=A|||;VT=SNP
3	63959465	rs62252368	C	T	100	PASS	AC=1121;AF=0.223842;AN=5008;NS=2504;DP=17629;EAS_AF=0.3859;AMR_AF=0.098;AFR_AF=0.202;EUR_AF=0.1889;SAS_AF=0.2117;AA=C|||;VT=SNP
3	63959704	rs1005811	C	T	100	PASS	AC=2245;AF=0.448283;AN=5008;NS=2504;DP=18554;EAS_AF=0.5407;AMR_AF=0.3199;AFR_AF=0.5847;EUR_AF=0.3449;SAS_AF=0.3661;AA=T|||;VT=SNP
3	63960487	rs1548041	T	A	100	PASS	AC=4864;AF=0.971246;AN=5008;NS=2504;DP=18521;EAS_AF=0.998;AMR_AF=0.9683;AFR_AF=0.9962;EUR_AF=0.9105;SAS_AF=0.9744;AA=A|||;VT=SNP
3	63962339	rs3774723	G	A	100	PASS	AC=1507;AF=0.300919;AN=5008;NS=2504;DP=18703;EAS_AF=0.3839;AMR_AF=0.1282;AFR_AF=0.5144;EUR_AF=0.169;SAS_AF=0.1851;AA=A|||;VT=SNP
3	63962678	rs6445387	C	G	100	PASS	AC=880;AF=0.175719;AN=5008;NS=2504;DP=18890;EAS_AF=0.1458;AMR_AF=0.2205;AFR_AF=0.1944;EUR_AF=0.16;SAS_AF=0.1656;AA=G|||;VT=SNP
3	63965093	rs2241823	C	A	100	PASS	AC=2145;AF=0.428315;AN=5008;NS=2504;DP=18102;EAS_AF=0.5218;AMR_AF=0.33;AFR_AF=0.5658;EUR_AF=0.332;SAS_AF=0.3149;AA=A|||;VT=SNP
3	63965304	rs2241822	A	G	100	PASS	AC=560;AF=0.111821;AN=5008;NS=2504;DP=18596;EAS_AF=0.1448;AMR_AF=0.183;AFR_AF=0.0129;EUR_AF=0.1441;SAS_AF=0.1278;AA=A|||;VT=SNP
3	63967900	rs1053338	A	G	100	PASS	AC=574;AF=0.114617;AN=5008;NS=2504;DP=16999;EAS_AF=0.1478;AMR_AF=0.1916;AFR_AF=0.0121;EUR_AF=0.1471;SAS_AF=0.1309;AA=A|||;VT=SNP;EX_TARGET
3	63970077	rs7624403	G	T	100	PASS	AC=2364;AF=0.472045;AN=5008;NS=2504;DP=17432;EAS_AF=0.5308;AMR_AF=0.3674;AFR_AF=0.6649;EUR_AF=0.3678;SAS_AF=0.3323;AA=g|||;VT=SNP
3	63970192	rs10510903	C	G	100	PASS	AC=549;AF=0.109625;AN=5008;NS=2504;DP=19527;EAS_AF=0.1409;AMR_AF=0.1859;AFR_AF=0.0121;EUR_AF=0.1402;SAS_AF=0.1237;AA=C|||;VT=SNP
3	63970280	rs12633353	T	C	100	PASS	AC=574;AF=0.114617;AN=5008;NS=2504;DP=21317;EAS_AF=0.2798;AMR_AF=0.0908;AFR_AF=0.0053;EUR_AF=0.1342;SAS_AF=0.089;AA=T|||;VT=SNP
3	63972517	rs3774724	G	A	100	PASS	AC=151;AF=0.0301518;AN=5008;NS=2504;DP=20096;EAS_AF=0.0198;AMR_AF=0.0101;AFR_AF=0.0234;EUR_AF=0.0149;SAS_AF=0.0798;AA=G|||;VT=SNP
3	63974258	rs3774725	T	G	100	PASS	AC=1174;AF=0.234425;AN=5008;NS=2504;DP=19659;EAS_AF=0.4167;AMR_AF=0.0865;AFR_AF=0.2504;EUR_AF=0.1581;SAS_AF=0.2086;AA=T|||;VT=SNP
3	63974477	rs3774726	C	T	100	PASS	AC=2361;AF=0.471446;AN=5008;NS=2504;DP=21724;EAS_AF=0.5377;AMR_AF=0.3559;AFR_AF=0.6778;EUR_AF=0.3648;SAS_AF=0.316;AA=T|||;VT=SNP
3	63975328	rs73119018	A	G	100	PASS	AC=995;AF=0.198682;AN=5008;NS=2504;DP=18971;EAS_AF=0.3958;AMR_AF=0.0692;AFR_AF=0.2254;EUR_AF=0.1382;SAS_AF=0.1135;AA=A|||;VT=SNP
3	63976145	rs2241821	G	A	100	PASS	AC=449;AF=0.0896565;AN=5008;NS=2504;DP=18619;EAS_AF=0.1379;AMR_AF=0.1513;AFR_AF=0.0091;EUR_AF=0.0905;SAS_AF=0.1043;AA=G|||;VT=SNP
3	63977875	rs3774727	A	G	100	PASS	AC=587;AF=0.117212;AN=5008;NS=2504;DP=20227;EAS_AF=0.1508;AMR_AF=0.1945;AFR_AF=0.0136;EUR_AF=0.1481;SAS_AF=0.136;AA=A|||;VT=SNP
3	63978852	rs17069616	A	G	100	PASS	AC=135;AF=0.0269569;AN=5008;NS=2504;DP=16383;EAS_AF=0.0238;AMR_AF=0.0101;AFR_AF=0.0076;EUR_AF=0.0149;SAS_AF=0.0808;AA=A|||;VT=SNP
3	63979834	rs73119022	T	C	100	PASS	AC=592;AF=0.118211;AN=5008;NS=2504;DP=19705;EAS_AF=0.1478;AMR_AF=0.1931;AFR_AF=0.0136;EUR_AF=0.1481;SAS_AF=0.1452;AA=T|||;VT=SNP
3	63981635	rs3733125	C	T	100	PASS	AC=453;AF=0.0904553;AN=5008;NS=2504;DP=18163;EAS_AF=0.1925;AMR_AF=0.0548;AFR_AF=0.0061;EUR_AF=0.1272;SAS_AF=0.0869;AA=C|||;VT=SNP;EX_TARGET
3	63982082	rs3774729	G	A	100	PASS	AC=2192;AF=0.4377;AN=5008;NS=2504;DP=18405;EAS_AF=0.4603;AMR_AF=0.3429;AFR_AF=0.6354;EUR_AF=0.334;SAS_AF=0.3211;AA=A|||;VT=SNP;EX_TARGET
3	63982670	rs112674299	C	T	100	PASS	AC=940;AF=0.1877;AN=5008;NS=2504;DP=17803;EAS_AF=0.3175;AMR_AF=0.0793;AFR_AF=0.1944;EUR_AF=0.1511;SAS_AF=0.1595;AA=C|||;VT=SNP
3	63986170	rs13272	A	G	100	PASS	AC=2556;AF=0.510383;AN=5008;NS=2504;DP=16665;EAS_AF=0.5635;AMR_AF=0.3732;AFR_AF=0.7405;EUR_AF=0.3678;SAS_AF=0.3885;AA=G|||;VT=SNP
3	63989456	rs4688181	A	G	100	PASS	AC=295;AF=0.0589058;AN=5008;NS=2504;DP=17262;EAS_AF=0.1528;AMR_AF=0.1009;AFR_AF=0.0318;EUR_AF=0.0199;SAS_AF=0.0092;AA=A|||;VT=SNP
3	63990807	rs11922435	C	T	100	PASS	AC=2277;AF=0.454673;AN=5008;NS=2504;DP=18036;EAS_AF=0.4722;AMR_AF=0.3372;AFR_AF=0.7179;EUR_AF=0.3082;SAS_AF=0.3149;AA=T|||;VT=SNP
3	63993966	rs73119035	A	G	100	PASS	AC=560;AF=0.111821;AN=5008;NS=2504;DP=18202;EAS_AF=0.1448;AMR_AF=0.1816;AFR_AF=0.0129;EUR_AF=0.1362;SAS_AF=0.137;AA=A|||;VT=SNP
3	63994505	rs9865811	G	A	100	PASS	AC=2057;AF=0.410743;AN=5008;NS=2504;DP=18823;EAS_AF=0.4187;AMR_AF=0.3271;AFR_AF=0.587;EUR_AF=0.329;SAS_AF=0.3078;AA=A|||;VT=SNP
3	63994879	rs2037119	C	T	100	PASS	AC=2123;AF=0.423922;AN=5008;NS=2504;DP=17002;EAS_AF=0.4246;AMR_AF=0.3285;AFR_AF=0.6188;EUR_AF=0.329;SAS_AF=0.3252;AA=T|||;VT=SNP
3	63995563	rs56030924	G	A	100	PASS	AC=2091;AF=0.417532;AN=5008;NS=2504;DP=17033;EAS_AF=0.4276;AMR_AF=0.3156;AFR_AF=0.646;EUR_AF=0.2863;SAS_AF=0.3057;AA=A|||;VT=SNP
3	63995915	rs9875198	C	A	100	PASS	AC=2151;AF=0.429513;AN=5008;NS=2504;DP=2222;EAS_AF=0.4226;AMR_AF=0.3343;AFR_AF=0.6445;EUR_AF=0.328;SAS_AF=0.318;AA=A|||;VT=SNP
3	63996262	rs1046025	C	T	100	PASS	AC=928;AF=0.185304;AN=5008;NS=2504;DP=17257;EAS_AF=0.1438;AMR_AF=0.2277;AFR_AF=0.236;EUR_AF=0.165;SAS_AF=0.1503;AA=T|||;VT=SNP
3	63997491	rs2280162	G	A	100	PASS	AC=932;AF=0.186102;AN=5008;NS=2504;DP=18647;EAS_AF=0.1429;AMR_AF=0.2363;AFR_AF=0.2224;EUR_AF=0.168;SAS_AF=0.1646;AA=A|||;VT=SNP
3	63997872	rs1060897	A	G	100	PASS	AC=1388;AF=0.277157;AN=5008;NS=2504;DP=19110;EAS_AF=0.2679;AMR_AF=0.1282;AFR_AF=0.5045;EUR_AF=0.175;SAS_AF=0.1902;AA=A|||;VT=SNP
3	63997896	rs2280160	G	A	100	PASS	AC=3500;AF=0.698882;AN=5008;NS=2504;DP=18901;EAS_AF=0.6637;AMR_AF=0.5793;AFR_AF=0.9796;EUR_AF=0.5964;SAS_AF=0.546;AA=A|||;VT=SNP
3	63999322	rs3816157	G	A	100	PASS	AC=1271;AF=0.253794;AN=5008;NS=2504;DP=18974;EAS_AF=0.2629;AMR_AF=0.1153;AFR_AF=0.4418;EUR_AF=0.164;SAS_AF=0.181;AA=g|||;VT=SNP
3	63999712	rs3816156	A	T	100	PASS	AC=1344;AF=0.268371;AN=5008;NS=2504;DP=19311;EAS_AF=0.2897;AMR_AF=0.1138;AFR_AF=0.4486;EUR_AF=0.1759;SAS_AF=0.2076;AA=A|||;VT=SNP
3	64000464	rs66473811	T	C	100	PASS	AC=873;AF=0.174321;AN=5008;NS=2504;DP=21014;EAS_AF=0.2639;AMR_AF=0.2233;AFR_AF=0.0976;EUR_AF=0.172;SAS_AF=0.1534;AA=T|||;VT=SNP
3	64001925	rs9879045	C	T	100	PASS	AC=1940;AF=0.38738;AN=5008;NS=2504;DP=15228;EAS_AF=0.4077;AMR_AF=0.3026;AFR_AF=0.5378;EUR_AF=0.3091;SAS_AF=0.3037;AA=T|||;VT=SNP
3	64002897	rs9828933	T	C	100	PASS	AC=1376;AF=0.27476;AN=5008;NS=2504;DP=17569;EAS_AF=0.2698;AMR_AF=0.1326;AFR_AF=0.4803;EUR_AF=0.1819;SAS_AF=0.1984;AA=T|||;VT=SNP
3	64002953	rs9809432	G	A	100	PASS	AC=1296;AF=0.258786;AN=5008;NS=2504;DP=18407;EAS_AF=0.2698;AMR_AF=0.1138;AFR_AF=0.4508;EUR_AF=0.164;SAS_AF=0.1881;AA=G|||;VT=SNP
3	64002995	rs7617036	G	A	100	PASS	AC=1374;AF=0.274361;AN=5008;NS=2504;DP=17514;EAS_AF=0.2688;AMR_AF=0.1326;AFR_AF=0.4803;EUR_AF=0.1819;SAS_AF=0.1973;AA=G|||;VT=SNP
3	64003983	rs831692	G	A	100	PASS	AC=2304;AF=0.460064;AN=5008;NS=2504;DP=20382;EAS_AF=0.4633;AMR_AF=0.3401;AFR_AF=0.7186;EUR_AF=0.334;SAS_AF=0.3221;AA=A|||;VT=SNP
3	64004101	rs17344090	T	C	100	PASS	AC=652;AF=0.130192;AN=5008;NS=2504;DP=19263;EAS_AF=0.1458;AMR_AF=0.1974;AFR_AF=0.059;EUR_AF=0.1541;SAS_AF=0.138;AA=T|||;VT=SNP
3	64004819	rs2578011	C	T	100	PASS	AC=1098;AF=0.219249;AN=5008;NS=2504;DP=16820;EAS_AF=0.2808;AMR_AF=0.0937;AFR_AF=0.3222;EUR_AF=0.163;SAS_AF=0.1636;AA=C|||;VT=SNP
3	64005226	rs2888013	A	G	100	PASS	AC=994;AF=0.198482;AN=5008;NS=2504;DP=16988;EAS_AF=0.1458;AMR_AF=0.2378;AFR_AF=0.2655;EUR_AF=0.1829;SAS_AF=0.1503;AA=G|||;VT=SNP
3	64005452	rs77639204	C	T	100	PASS	AC=656;AF=0.13099;AN=5008;NS=2504;DP=16321;EAS_AF=0.1478;AMR_AF=0.2003;AFR_AF=0.059;EUR_AF=0.1531;SAS_AF=0.1391;AA=C|||;VT=SNP
3	64007214	rs831691	C	G	100	PASS	AC=1692;AF=0.337859;AN=5008;NS=2504;DP=14861;EAS_AF=0.3571;AMR_AF=0.1484;AFR_AF=0.6309;EUR_AF=0.1968;SAS_AF=0.2014;AA=G|||;VT=SNP
3	64008510	rs3846221	T	C	100	PASS	AC=565;AF=0.112819;AN=5008;NS=2504;DP=17992;EAS_AF=0.1339;AMR_AF=0.1873;AFR_AF=0.0136;EUR_AF=0.1362;SAS_AF=0.1483;AA=T|||;VT=SNP
3	64009508	rs40610	T	C	100	PASS	AC=1314;AF=0.26238;AN=5008;NS=2504;DP=17714;EAS_AF=0.4137;AMR_AF=0.1282;AFR_AF=0.2504;EUR_AF=0.2515;SAS_AF=0.229;AA=T|||;VT=SNP
3	64009869	rs1961395	A	G	100	PASS	AC=906;AF=0.180911;AN=5008;NS=2504;DP=18611;EAS_AF=0.127;AMR_AF=0.2061;AFR_AF=0.2466;EUR_AF=0.1581;SAS_AF=0.1534;AA=A|||;VT=SNP
3	64009877	rs1961396	C	T	100	PASS	AC=820;AF=0.163738;AN=5008;NS=2504;DP=18178;EAS_AF=0.127;AMR_AF=0.2003;AFR_AF=0.1846;EUR_AF=0.1581;SAS_AF=0.1534;AA=T|||;VT=SNP
3	64011657	rs147106104	A	T	100	PASS	AC=492;AF=0.0982428;AN=5008;NS=2504;DP=13991;EAS_AF=0.13;AMR_AF=0.1513;AFR_AF=0.0106;EUR_AF=0.1093;SAS_AF=0.135;AA=A|||;VT=SNP
3	64011759	rs7644999	G	T	100	PASS	AC=738;AF=0.147364;AN=5008;NS=2504;DP=15644;EAS_AF=0.1319;AMR_AF=0.1974;AFR_AF=0.1195;EUR_AF=0.164;SAS_AF=0.1483;AA=G|||;VT=SNP
3	64012172	rs66672237	C	A	100	PASS	AC=727;AF=0.145168;AN=5008;NS=2504;DP=17006;EAS_AF=0.128;AMR_AF=0.196;AFR_AF=0.1188;EUR_AF=0.162;SAS_AF=0.1452;AA=C|||;VT=SNP
3	64012537	rs17344417	T	C	100	PASS	AC=1365;AF=0.272564;AN=5008;NS=2504;DP=17088;EAS_AF=0.1518;AMR_AF=0.3602;AFR_AF=0.2262;EUR_AF=0.4036;SAS_AF=0.2628;AA=C|||;VT=SNP
3	64012707	rs13066834	T	C	100	PASS	AC=607;AF=0.121206;AN=5008;NS=2504;DP=18520;EAS_AF=0.0218;AMR_AF=0.1599;AFR_AF=0.0877;EUR_AF=0.2435;SAS_AF=0.1155;AA=T|||;VT=SNP
3	64012756	rs13087186	G	A	100	PASS	AC=605;AF=0.120807;AN=5008;NS=2504;DP=19568;EAS_AF=0.0198;AMR_AF=0.1599;AFR_AF=0.0877;EUR_AF=0.2445;SAS_AF=0.1145;AA=G|||;VT=SNP
3	64013062	rs10510901	T	C	100	PASS	AC=774;AF=0.154553;AN=5008;NS=2504;DP=18069;EAS_AF=0.1319;AMR_AF=0.2017;AFR_AF=0.1475;EUR_AF=0.16;SAS_AF=0.1483;AA=C|||;VT=SNP
3	64013249	rs35837	T	C	100	PASS	AC=1243;AF=0.248203;AN=5008;NS=2504;DP=19626;EAS_AF=0.375;AMR_AF=0.121;AFR_AF=0.2784;EUR_AF=0.1988;SAS_AF=0.2178;AA=T|||;VT=SNP
3	64013342	rs35838	G	A	100	PASS	AC=2755;AF=0.55012;AN=5008;NS=2504;DP=18448;EAS_AF=0.5238;AMR_AF=0.4769;AFR_AF=0.6256;EUR_AF=0.5934;SAS_AF=0.4826;AA=A|||;VT=SNP
3	64013417	rs35839	G	A	100	PASS	AC=1227;AF=0.245008;AN=5008;NS=2504;DP=17618;EAS_AF=0.373;AMR_AF=0.1167;AFR_AF=0.2746;EUR_AF=0.1938;SAS_AF=0.2168;AA=G|||;VT=SNP
3	64014239	rs17344570	C	A	100	PASS	AC=728;AF=0.145367;AN=5008;NS=2504;DP=19265;EAS_AF=0.131;AMR_AF=0.196;AFR_AF=0.1218;EUR_AF=0.1561;SAS_AF=0.1452;AA=C|||;VT=SNP
3	64014640	rs12497119	A	G	100	PASS	AC=1445;AF=0.288538;AN=5008;NS=2504;DP=20754;EAS_AF=0.1528;AMR_AF=0.366;AFR_AF=0.2814;EUR_AF=0.4046;SAS_AF=0.2638;AA=G|||;VT=SNP
3	64014904	rs35840	C	A	100	PASS	AC=1300;AF=0.259585;AN=5008;NS=2504;DP=19512;EAS_AF=0.3145;AMR_AF=0.1297;AFR_AF=0.3374;EUR_AF=0.2336;SAS_AF=0.2168;AA=C|||;VT=SNP
3	64015399	rs73119079	G	A	100	PASS	AC=571;AF=0.114018;AN=5008;NS=2504;DP=18060;EAS_AF=0.1319;AMR_AF=0.1758;AFR_AF=0.0144;EUR_AF=0.1541;SAS_AF=0.1452;AA=G|||;VT=SNP
3	64015425	rs55955229	T	C	100	PASS	AC=822;AF=0.164137;AN=5008;NS=2504;DP=17974;EAS_AF=0.1319;AMR_AF=0.2017;AFR_AF=0.1884;EUR_AF=0.1571;SAS_AF=0.1452;AA=T|||;VT=SNP
3	64015548	rs58627691	T	C	100	PASS	AC=852;AF=0.170128;AN=5008;NS=2504;DP=17894;EAS_AF=0.13;AMR_AF=0.2032;AFR_AF=0.2118;EUR_AF=0.1571;SAS_AF=0.1452;AA=T|||;VT=SNP
3	64015989	rs17344653	C	T	100	PASS	AC=731;AF=0.145966;AN=5008;NS=2504;DP=18820;EAS_AF=0.129;AMR_AF=0.1931;AFR_AF=0.1248;EUR_AF=0.163;SAS_AF=0.1411;AA=C|||;VT=SNP
3	64016050	rs13085423	T	G	100	PASS	AC=609;AF=0.121605;AN=5008;NS=2504;DP=15198;EAS_AF=0.0228;AMR_AF=0.1643;AFR_AF=0.0832;EUR_AF=0.2455;SAS_AF=0.1176;AA=T|||;VT=SNP
3	64016251	rs35841	C	G	100	PASS	AC=2997;AF=0.598442;AN=5008;NS=2504;DP=11664;EAS_AF=0.4782;AMR_AF=0.5461;AFR_AF=0.73;EUR_AF=0.6859;SAS_AF=0.4918;AA=G|||;VT=SNP
3	64016911	rs56359789	T	C	100	PASS	AC=571;AF=0.114018;AN=5008;NS=2504;DP=18490;EAS_AF=0.1319;AMR_AF=0.1787;AFR_AF=0.0113;EUR_AF=0.16;SAS_AF=0.1411;AA=T|||;VT=SNP
3	64017997	rs35092727	C	A	100	PASS	AC=621;AF=0.124002;AN=5008;NS=2504;DP=15637;EAS_AF=0.0218;AMR_AF=0.1715;AFR_AF=0.0832;EUR_AF=0.2505;SAS_AF=0.1207;AA=C|||;VT=SNP
3	64018177	rs73119095	G	T	100	PASS	AC=562;AF=0.11222;AN=5008;NS=2504;DP=19745;EAS_AF=0.129;AMR_AF=0.1758;AFR_AF=0.0106;EUR_AF=0.1541;SAS_AF=0.1442;AA=G|||;VT=SNP
3	64018541	rs35898933	T	G	100	PASS	AC=623;AF=0.124401;AN=5008;NS=2504;DP=16632;EAS_AF=0.0208;AMR_AF=0.1729;AFR_AF=0.084;EUR_AF=0.2515;SAS_AF=0.1207;AA=T|||;VT=SNP
3	64019206	rs6785145	A	G	100	PASS	AC=1740;AF=0.347444;AN=5008;NS=2504;DP=16875;EAS_AF=0.1498;AMR_AF=0.4135;AFR_AF=0.444;EUR_AF=0.4414;SAS_AF=0.2771;AA=G|||;VT=SNP
3	64019217	rs13092462	G	T	100	PASS	AC=582;AF=0.116214;AN=5008;NS=2504;DP=16637;EAS_AF=0.0179;AMR_AF=0.17;AFR_AF=0.0605;EUR_AF=0.2465;SAS_AF=0.1207;AA=G|||;VT=SNP
3	64019436	rs6809662	G	A	100	PASS	AC=611;AF=0.122005;AN=5008;NS=2504;DP=16101;EAS_AF=0.0179;AMR_AF=0.17;AFR_AF=0.0817;EUR_AF=0.2475;SAS_AF=0.1207;AA=G|||;VT=SNP
3	64019744	rs17344716	T	A	100	PASS	AC=753;AF=0.150359;AN=5008;NS=2504;DP=18696;EAS_AF=0.13;AMR_AF=0.1945;AFR_AF=0.1346;EUR_AF=0.163;SAS_AF=0.1483;AA=T|||;VT=SNP
3	64019808	rs17344723	G	A	100	PASS	AC=589;AF=0.117612;AN=5008;NS=2504;DP=18417;EAS_AF=0.13;AMR_AF=0.1772;AFR_AF=0.0219;EUR_AF=0.16;SAS_AF=0.1483;AA=G|||;VT=SNP
3	64020447	rs6764606	C	T	100	PASS	AC=1709;AF=0.341254;AN=5008;NS=2504;DP=18900;EAS_AF=0.1468;AMR_AF=0.4092;AFR_AF=0.4281;EUR_AF=0.4414;SAS_AF=0.273;AA=T|||;VT=SNP
3	64021228	rs166229	T	G	100	PASS	AC=2100;AF=0.419329;AN=5008;NS=2504;DP=16735;EAS_AF=0.5367;AMR_AF=0.4697;AFR_AF=0.2761;EUR_AF=0.3628;SAS_AF=0.5143;AA=T|||;VT=SNP
3	64021693	rs831556	A	C	100	PASS	AC=3847;AF=0.768171;AN=5008;NS=2504;DP=16287;EAS_AF=0.6845;AMR_AF=0.8559;AFR_AF=0.7791;EUR_AF=0.7644;SAS_AF=0.7812;AA=C|||;VT=SNP
3	64022163	rs35309927	C	G	100	PASS	AC=638;AF=0.127396;AN=5008;NS=2504;DP=21377;EAS_AF=0.0179;AMR_AF=0.1801;AFR_AF=0.0825;EUR_AF=0.2654;SAS_AF=0.1217;AA=C|||;VT=SNP
3	64022318	rs35370588	G	A	100	PASS	AC=1534;AF=0.30631;AN=5008;NS=2504;DP=17179;EAS_AF=0.1478;AMR_AF=0.3588;AFR_AF=0.3585;EUR_AF=0.3966;SAS_AF=0.2689;AA=A|||;VT=SNP
3	64024529	rs6808752	G	A	100	PASS	AC=858;AF=0.171326;AN=5008;NS=2504;DP=19392;EAS_AF=0.0179;AMR_AF=0.2032;AFR_AF=0.2254;EUR_AF=0.2763;SAS_AF=0.1258;AA=G|||;VT=SNP
3	64026469	rs56369425	T	C	100	PASS	AC=1691;AF=0.33766;AN=5008;NS=2504;DP=18386;EAS_AF=0.1518;AMR_AF=0.379;AFR_AF=0.4561;EUR_AF=0.4006;SAS_AF=0.2751;AA=C|||;VT=SNP
3	64029383	rs831574	A	G	100	PASS	AC=1398;AF=0.279153;AN=5008;NS=2504;DP=16988;EAS_AF=0.3353;AMR_AF=0.4193;AFR_AF=0.0197;EUR_AF=0.3181;SAS_AF=0.4325;AA=A|||;VT=SNP
3	64029705	rs17656650	C	A	100	PASS	AC=495;AF=0.0988419;AN=5008;NS=2504;DP=19473;EAS_AF=0.131;AMR_AF=0.1427;AFR_AF=0.0113;EUR_AF=0.1173;SAS_AF=0.1339;AA=C|||;VT=SNP
3	64031243	rs11927718	G	T	100	PASS	AC=643;AF=0.128395;AN=5008;NS=2504;DP=17012;EAS_AF=0.131;AMR_AF=0.1571;AFR_AF=0.0998;EUR_AF=0.1213;SAS_AF=0.1513;AA=G|||;VT=SNP
3	64031777	rs55969752	G	T	100	PASS	AC=1516;AF=0.302716;AN=5008;NS=2504;DP=15128;EAS_AF=0.1488;AMR_AF=0.353;AFR_AF=0.3449;EUR_AF=0.3887;SAS_AF=0.2802;AA=T|||;VT=SNP
3	64031906	rs1376338	T	C	100	PASS	AC=1028;AF=0.205272;AN=5008;NS=2504;DP=17681;EAS_AF=0.0198;AMR_AF=0.2075;AFR_AF=0.3548;EUR_AF=0.2724;SAS_AF=0.1237;AA=C|||;VT=SNP
3	64032223	rs17069779	A	G	100	PASS	AC=847;AF=0.169129;AN=5008;NS=2504;DP=21169;EAS_AF=0.1339;AMR_AF=0.1772;AFR_AF=0.236;EUR_AF=0.1213;SAS_AF=0.1585;AA=G|||;VT=SNP
3	64032761	rs6769680	C	A	100	PASS	AC=717;AF=0.143171;AN=5008;NS=2504;DP=17906;EAS_AF=0.0159;AMR_AF=0.183;AFR_AF=0.1369;EUR_AF=0.2674;SAS_AF=0.1268;AA=C|||;VT=SNP
3	64033043	rs42456	C	T	100	PASS	AC=2971;AF=0.593251;AN=5008;NS=2504;DP=18658;EAS_AF=0.4821;AMR_AF=0.6801;AFR_AF=0.621;EUR_AF=0.5815;SAS_AF=0.6207;AA=C|||;VT=SNP
3	64033778	rs55671969	G	A	100	PASS	AC=503;AF=0.100439;AN=5008;NS=2504;DP=16881;EAS_AF=0.0159;AMR_AF=0.1657;AFR_AF=0.0091;EUR_AF=0.2445;SAS_AF=0.1166;AA=G|||;VT=SNP
3	64036167	rs17031765	A	G	100	PASS	AC=635;AF=0.126797;AN=5008;NS=2504;DP=16183;EAS_AF=0.1409;AMR_AF=0.1527;AFR_AF=0.0877;EUR_AF=0.1183;SAS_AF=0.1554;AA=A|||;VT=SNP
3	64036598	rs73120925	A	C	100	PASS	AC=851;AF=0.169928;AN=5008;NS=2504;DP=20017;EAS_AF=0.2629;AMR_AF=0.1412;AFR_AF=0.0091;EUR_AF=0.2942;SAS_AF=0.184;AA=A|||;VT=SNP
3	64036950	rs73120926	G	A	100	PASS	AC=764;AF=0.152556;AN=5008;NS=2504;DP=19166;EAS_AF=0.251;AMR_AF=0.1297;AFR_AF=0.0083;EUR_AF=0.2416;SAS_AF=0.1708;AA=G|||;VT=SNP
3	64037785	rs11921666	A	G	100	PASS	AC=836;AF=0.166933;AN=5008;NS=2504;DP=16943;EAS_AF=0.1399;AMR_AF=0.1772;AFR_AF=0.2247;EUR_AF=0.1233;SAS_AF=0.1544;AA=G|||;VT=SNP
3	64038816	rs17718748	T	A	100	PASS	AC=528;AF=0.105431;AN=5008;NS=2504;DP=18296;EAS_AF=0.1409;AMR_AF=0.1513;AFR_AF=0.0166;EUR_AF=0.1193;SAS_AF=0.1421;AA=T|||;VT=SNP
3	64039446	rs35230250	C	T	100	PASS	AC=703;AF=0.140375;AN=5008;NS=2504;DP=17236;EAS_AF=0.0208;AMR_AF=0.1801;AFR_AF=0.121;EUR_AF=0.2674;SAS_AF=0.1309;AA=C|||;VT=SNP
3	64043631	rs704375	G	A	100	PASS	AC=1915;AF=0.382388;AN=5008;NS=2504;DP=20113;EAS_AF=0.4524;AMR_AF=0.4553;AFR_AF=0.2716;EUR_AF=0.2982;SAS_AF=0.4949;AA=G|||;VT=SNP
3	64048297	rs831571	T	C	100	PASS	AC=3860;AF=0.770767;AN=5008;NS=2504;DP=18067;EAS_AF=0.6319;AMR_AF=0.8833;AFR_AF=0.7814;EUR_AF=0.7922;SAS_AF=0.7975;AA=C|||;VT=SNP
3	64049375	rs56237630	C	A	100	PASS	AC=1033;AF=0.20627;AN=5008;NS=2504;DP=21588;EAS_AF=0.1429;AMR_AF=0.219;AFR_AF=0.3116;EUR_AF=0.166;SAS_AF=0.1616;AA=A|||;VT=SNP
3	64050945	rs73120936	T	C	100	PASS	AC=626;AF=0.125;AN=5008;NS=2504;DP=16727;EAS_AF=0.1419;AMR_AF=0.1873;AFR_AF=0.0182;EUR_AF=0.166;SAS_AF=0.1656;AA=T|||;VT=SNP
3	64052279	rs17069791	G	A	100	PASS	AC=679;AF=0.135583;AN=5008;NS=2504;DP=19034;EAS_AF=0.252;AMR_AF=0.0951;AFR_AF=0.0083;EUR_AF=0.1918;SAS_AF=0.1585;AA=G|||;VT=SNP
3	64052327	rs13067510	C	T	100	PASS	AC=581;AF=0.116014;AN=5008;NS=2504;DP=17837;EAS_AF=0.0238;AMR_AF=0.1758;AFR_AF=0.0303;EUR_AF=0.2654;SAS_AF=0.1309;AA=C|||;VT=SNP
3	64052788	rs12493866	G	T	100	PASS	AC=481;AF=0.0960463;AN=5008;NS=2504;DP=22874;EAS_AF=0.251;AMR_AF=0.1311;AFR_AF=0.0076;EUR_AF=0.0477;SAS_AF=0.0808;AA=G|||;VT=SNP
3	64053207	rs166230	T	C	100	PASS	AC=3875;AF=0.773762;AN=5008;NS=2504;DP=22276;EAS_AF=0.6349;AMR_AF=0.8847;AFR_AF=0.7844;EUR_AF=0.7942;SAS_AF=0.8027;AA=C|||;VT=SNP
3	64054348	rs17069797	T	C	100	PASS	AC=815;AF=0.16274;AN=5008;NS=2504;DP=17415;EAS_AF=0.1369;AMR_AF=0.2032;AFR_AF=0.1815;EUR_AF=0.169;SAS_AF=0.1288;AA=T|||;VT=SNP
3	64054783	rs7619741	T	A	100	PASS	AC=572;AF=0.114217;AN=5008;NS=2504;DP=17471;EAS_AF=0.1369;AMR_AF=0.1801;AFR_AF=0.0182;EUR_AF=0.164;SAS_AF=0.1227;AA=T|||;VT=SNP
3	64054822	rs13084658	C	T	100	PASS	AC=580;AF=0.115815;AN=5008;NS=2504;DP=17617;EAS_AF=0.0228;AMR_AF=0.1772;AFR_AF=0.0325;EUR_AF=0.2644;SAS_AF=0.1278;AA=C|||;VT=SNP
3	64055151	rs36039822	G	C	100	PASS	AC=721;AF=0.14397;AN=5008;NS=2504;DP=17462;EAS_AF=0.0238;AMR_AF=0.1873;AFR_AF=0.1331;EUR_AF=0.2644;SAS_AF=0.1278;AA=G|||;VT=SNP
3	64055501	rs11707025	T	G	100	PASS	AC=725;AF=0.144768;AN=5008;NS=2504;DP=17445;EAS_AF=0.0268;AMR_AF=0.1888;AFR_AF=0.1233;EUR_AF=0.2714;SAS_AF=0.1339;AA=T|||;VT=SNP
3	64056255	rs254858	G	T	100	PASS	AC=3740;AF=0.746805;AN=5008;NS=2504;DP=17366;EAS_AF=0.6151;AMR_AF=0.8674;AFR_AF=0.7625;EUR_AF=0.7425;SAS_AF=0.7802;AA=T|||;VT=SNP
3	64056677	rs56363381	T	G	100	PASS	AC=766;AF=0.152955;AN=5008;NS=2504;DP=17083;EAS_AF=0.3244;AMR_AF=0.0965;AFR_AF=0.0106;EUR_AF=0.1968;SAS_AF=0.1636;AA=T|||;VT=SNP
3	64056939	rs13097428	G	A	100	PASS	AC=572;AF=0.114217;AN=5008;NS=2504;DP=16781;EAS_AF=0.0228;AMR_AF=0.1758;AFR_AF=0.0303;EUR_AF=0.2644;SAS_AF=0.1237;AA=G|||;VT=SNP
3	64058005	rs73120951	T	G	100	PASS	AC=694;AF=0.138578;AN=5008;NS=2504;DP=21108;EAS_AF=0.2222;AMR_AF=0.1844;AFR_AF=0.0189;EUR_AF=0.164;SAS_AF=0.1554;AA=T|||;VT=SNP
3	64058240	rs6797912	A	G	100	PASS	AC=3872;AF=0.773163;AN=5008;NS=2504;DP=20877;EAS_AF=0.6319;AMR_AF=0.8833;AFR_AF=0.7882;EUR_AF=0.7942;SAS_AF=0.7986;AA=G|||;VT=SNP
3	64058283	rs66629090	C	G	100	PASS	AC=1590;AF=0.317492;AN=5008;NS=2504;DP=20875;EAS_AF=0.245;AMR_AF=0.3905;AFR_AF=0.261;EUR_AF=0.4314;SAS_AF=0.2996;AA=C|||;VT=SNP
3	64059368	rs11709221	A	G	100	PASS	AC=723;AF=0.144369;AN=5008;NS=2504;DP=21740;EAS_AF=0.0248;AMR_AF=0.1902;AFR_AF=0.1263;EUR_AF=0.2704;SAS_AF=0.1299;AA=A|||;VT=SNP
3	64059466	rs1897481	T	C	100	PASS	AC=973;AF=0.194289;AN=5008;NS=2504;DP=19144;EAS_AF=0.2212;AMR_AF=0.2032;AFR_AF=0.2073;EUR_AF=0.163;SAS_AF=0.1748;AA=T|||;VT=SNP
3	64059831	rs11717947	C	T	100	PASS	AC=738;AF=0.147364;AN=5008;NS=2504;DP=21353;EAS_AF=0.0238;AMR_AF=0.1974;AFR_AF=0.1362;EUR_AF=0.2714;SAS_AF=0.1268;AA=T|||;VT=SNP
3	64060128	rs1450985	G	A	100	PASS	AC=1802;AF=0.359824;AN=5008;NS=2504;DP=20683;EAS_AF=0.1548;AMR_AF=0.4164;AFR_AF=0.5023;EUR_AF=0.4374;SAS_AF=0.2587;AA=A|||;VT=SNP
3	64060663	rs73120957	C	T	100	PASS	AC=556;AF=0.111022;AN=5008;NS=2504;DP=20247;EAS_AF=0.131;AMR_AF=0.1758;AFR_AF=0.0113;EUR_AF=0.1581;SAS_AF=0.1309;AA=C|||;VT=SNP
3	64061581	rs114650832	G	A	100	PASS	AC=596;AF=0.11901;AN=5008;NS=2504;DP=11564;EAS_AF=0.1329;AMR_AF=0.1744;AFR_AF=0.0136;EUR_AF=0.16;SAS_AF=0.1656;AA=g|||;VT=SNP
3	64062205	rs13075585	T	C	100	PASS	AC=734;AF=0.146565;AN=5008;NS=2504;DP=20181;EAS_AF=0.0238;AMR_AF=0.1945;AFR_AF=0.1309;EUR_AF=0.2714;SAS_AF=0.1319;AA=T|||;VT=SNP
3	64063593	rs1450983	C	T	100	PASS	AC=719;AF=0.14357;AN=5008;NS=2504;DP=19386;EAS_AF=0.0238;AMR_AF=0.1902;AFR_AF=0.1241;EUR_AF=0.2694;SAS_AF=0.1309;AA=C|||;VT=SNP
3	64064258	rs35778889	C	A	100	PASS	AC=604;AF=0.120607;AN=5008;NS=2504;DP=18702;EAS_AF=0.0218;AMR_AF=0.1816;AFR_AF=0.053;EUR_AF=0.2644;SAS_AF=0.1227;AA=C|||;VT=SNP
3	64066277	rs9845357	T	C	100	PASS	AC=186;AF=0.0371406;AN=5008;NS=2504;DP=19257;EAS_AF=0.1071;AMR_AF=0.0086;AFR_AF=0.0219;EUR_AF=0.0139;SAS_AF=0.0297;AA=T|||;VT=SNP
3	64066399	rs27386	G	C	100	PASS	AC=2027;AF=0.404752;AN=5008;NS=2504;DP=20673;EAS_AF=0.4722;AMR_AF=0.4712;AFR_AF=0.2708;EUR_AF=0.3648;SAS_AF=0.5102;AA=G|||;VT=SNP
3	64066495	rs35834	C	A	100	PASS	AC=4541;AF=0.906749;AN=5008;NS=2504;DP=19912;EAS_AF=0.8819;AMR_AF=0.9755;AFR_AF=0.7829;EUR_AF=0.9851;SAS_AF=0.9703;AA=A|||;VT=SNP
3	64066754	rs35835	A	G	100	PASS	AC=2031;AF=0.405551;AN=5008;NS=2504;DP=19644;EAS_AF=0.4732;AMR_AF=0.4726;AFR_AF=0.2708;EUR_AF=0.3668;SAS_AF=0.5102;AA=A|||;VT=SNP
3	64068857	rs40517	T	C	100	PASS	AC=2025;AF=0.404353;AN=5008;NS=2504;DP=20104;EAS_AF=0.4692;AMR_AF=0.464;AFR_AF=0.2693;EUR_AF=0.3529;SAS_AF=0.5307;AA=T|||;VT=SNP
3	64069310	rs26935	A	G	100	PASS	AC=1958;AF=0.390974;AN=5008;NS=2504;DP=20564;EAS_AF=0.4663;AMR_AF=0.4597;AFR_AF=0.202;EUR_AF=0.3638;SAS_AF=0.5481;AA=G|||;VT=SNP
3	64069436	rs26936	G	T	100	PASS	AC=1965;AF=0.392372;AN=5008;NS=2504;DP=19994;EAS_AF=0.4692;AMR_AF=0.4597;AFR_AF=0.2065;EUR_AF=0.3638;SAS_AF=0.546;AA=T|||;VT=SNP
3	64069855	rs704376	C	G	100	PASS	AC=1955;AF=0.390375;AN=5008;NS=2504;DP=15788;EAS_AF=0.4673;AMR_AF=0.4597;AFR_AF=0.2012;EUR_AF=0.3648;SAS_AF=0.544;AA=C|||;VT=SNP
3	64070372	rs73120967	C	T	100	PASS	AC=731;AF=0.145966;AN=5008;NS=2504;DP=21071;EAS_AF=0.2798;AMR_AF=0.098;AFR_AF=0.0272;EUR_AF=0.1849;SAS_AF=0.1626;AA=C|||;VT=SNP
3	64071106	rs254857	T	G	100	PASS	AC=1946;AF=0.388578;AN=5008;NS=2504;DP=17427;EAS_AF=0.4683;AMR_AF=0.4597;AFR_AF=0.2027;EUR_AF=0.3449;SAS_AF=0.5521;AA=T|||;VT=SNP
3	64071814	rs12492018	T	A	100	PASS	AC=529;AF=0.105631;AN=5008;NS=2504;DP=17133;EAS_AF=0.0198;AMR_AF=0.1513;AFR_AF=0.0356;EUR_AF=0.2266;SAS_AF=0.1319;AA=T|||;VT=SNP
3	64071952	rs12488626	C	A	100	PASS	AC=525;AF=0.104832;AN=5008;NS=2504;DP=18720;EAS_AF=0.0198;AMR_AF=0.1513;AFR_AF=0.0356;EUR_AF=0.2256;SAS_AF=0.1288;AA=C|||;VT=SNP
3	64072378	rs1870919	T	G	100	PASS	AC=793;AF=0.158347;AN=5008;NS=2504;DP=22061;EAS_AF=0.1984;AMR_AF=0.2205;AFR_AF=0.059;EUR_AF=0.2177;SAS_AF=0.1462;AA=T|||;VT=SNP
3	64072571	rs7636957	C	G	100	PASS	AC=1739;AF=0.347244;AN=5008;NS=2504;DP=20226;EAS_AF=0.4772;AMR_AF=0.3516;AFR_AF=0.1846;EUR_AF=0.4324;SAS_AF=0.3425;AA=C|||;VT=SNP
3	64072820	rs254856	T	C	100	PASS	AC=3343;AF=0.667532;AN=5008;NS=2504;DP=19924;EAS_AF=0.7421;AMR_AF=0.7161;AFR_AF=0.3616;EUR_AF=0.7763;SAS_AF=0.8579;AA=T|||;VT=SNP
3	64072872	rs254855	G	A	100	PASS	AC=1770;AF=0.353435;AN=5008;NS=2504;DP=19278;EAS_AF=0.38;AMR_AF=0.4438;AFR_AF=0.1982;EUR_AF=0.3151;SAS_AF=0.5112;AA=G|||;VT=SNP
3	64073123	rs79157151	C	T	100	PASS	AC=550;AF=0.109824;AN=5008;NS=2504;DP=18546;EAS_AF=0.0208;AMR_AF=0.1484;AFR_AF=0.0567;EUR_AF=0.2247;SAS_AF=0.1278;AA=T|||;VT=SNP
3	64074214	rs7620571	A	G	100	PASS	AC=942;AF=0.188099;AN=5008;NS=2504;DP=15950;EAS_AF=0.2004;AMR_AF=0.2291;AFR_AF=0.1619;EUR_AF=0.2217;SAS_AF=0.1472;AA=A|||;VT=SNP
3	64074574	rs75756535	C	T	100	PASS	AC=525;AF=0.104832;AN=5008;NS=2504;DP=18103;EAS_AF=0.0198;AMR_AF=0.1484;AFR_AF=0.0356;EUR_AF=0.2256;SAS_AF=0.1309;AA=C|||;VT=SNP
3	64074794	rs1007234	C	A	100	PASS	AC=1427;AF=0.284944;AN=5008;NS=2504;DP=20001;EAS_AF=0.2956;AMR_AF=0.2608;AFR_AF=0.1634;EUR_AF=0.4274;SAS_AF=0.3088;AA=A|||;VT=SNP
3	64075036	rs254854	C	T	100	PASS	AC=3078;AF=0.614617;AN=5008;NS=2504;DP=15141;EAS_AF=0.6607;AMR_AF=0.598;AFR_AF=0.5628;EUR_AF=0.5527;SAS_AF=0.7127;AA=C|||;VT=SNP
3	64075309	rs55842652	C	T	100	PASS	AC=525;AF=0.104832;AN=5008;NS=2504;DP=15309;EAS_AF=0.0198;AMR_AF=0.1484;AFR_AF=0.0356;EUR_AF=0.2256;SAS_AF=0.1309;AA=C|||;VT=SNP
3	64075392	rs7613715	T	G	100	PASS	AC=791;AF=0.157947;AN=5008;NS=2504;DP=15755;EAS_AF=0.1984;AMR_AF=0.2176;AFR_AF=0.0582;EUR_AF=0.2187;SAS_AF=0.1462;AA=T|||;VT=SNP
3	64075759	rs56228642	T	G	100	PASS	AC=917;AF=0.183107;AN=5008;NS=2504;DP=19350;EAS_AF=0.2837;AMR_AF=0.1225;AFR_AF=0.112;EUR_AF=0.2157;SAS_AF=0.1851;AA=T|||;VT=SNP
3	64075938	rs831566	G	T	100	PASS	AC=3558;AF=0.710463;AN=5008;NS=2504;DP=18747;EAS_AF=0.5873;AMR_AF=0.8545;AFR_AF=0.5847;EUR_AF=0.7962;SAS_AF=0.817;AA=T|||;VT=SNP
3	64076358	rs831565	G	A	100	PASS	AC=3449;AF=0.688698;AN=5008;NS=2504;DP=15839;EAS_AF=0.5962;AMR_AF=0.8372;AFR_AF=0.4947;EUR_AF=0.8052;SAS_AF=0.8211;AA=A|||;VT=SNP
3	64076779	rs55714137	A	G	100	PASS	AC=772;AF=0.154153;AN=5008;NS=2504;DP=15364;EAS_AF=0.2897;AMR_AF=0.1009;AFR_AF=0.0287;EUR_AF=0.1928;SAS_AF=0.182;AA=A|||;VT=SNP
3	64077753	rs13096166	A	G	100	PASS	AC=920;AF=0.183706;AN=5008;NS=2504;DP=17627;EAS_AF=0.1925;AMR_AF=0.2305;AFR_AF=0.1452;EUR_AF=0.2266;SAS_AF=0.1493;AA=A|||;VT=SNP
3	64078009	rs153734	C	T	100	PASS	AC=3399;AF=0.678714;AN=5008;NS=2504;DP=19403;EAS_AF=0.5883;AMR_AF=0.8329;AFR_AF=0.5197;EUR_AF=0.7714;SAS_AF=0.7822;AA=T|||;VT=SNP
3	64080489	rs14056	G	A	100	PASS	AC=524;AF=0.104633;AN=5008;NS=2504;DP=17821;EAS_AF=0.0208;AMR_AF=0.1513;AFR_AF=0.0318;EUR_AF=0.2286;SAS_AF=0.1288;AA=G|||;VT=SNP
3	64081236	rs153730	T	C	100	PASS	AC=1979;AF=0.395168;AN=5008;NS=2504;DP=20355;EAS_AF=0.4802;AMR_AF=0.4741;AFR_AF=0.202;EUR_AF=0.3738;SAS_AF=0.5348;AA=T|||;VT=SNP
3	64081836	rs34723451	G	A	100	PASS	AC=785;AF=0.156749;AN=5008;NS=2504;DP=21893;EAS_AF=0.3294;AMR_AF=0.0994;AFR_AF=0.0257;EUR_AF=0.1928;SAS_AF=0.1595;AA=G|||;VT=SNP
3	64081930	rs35969433	T	A	100	PASS	AC=720;AF=0.14377;AN=5008;NS=2504;DP=20300;EAS_AF=0.1131;AMR_AF=0.232;AFR_AF=0.0144;EUR_AF=0.2555;SAS_AF=0.1728;AA=T|||;VT=SNP
3	64082003	rs12494731	G	T	100	PASS	AC=475;AF=0.0948482;AN=5008;NS=2504;DP=19198;EAS_AF=0.0149;AMR_AF=0.1311;AFR_AF=0.0371;EUR_AF=0.1948;SAS_AF=0.1268;AA=G|||;VT=SNP
3	64082964	rs26939	C	T	100	PASS	AC=1870;AF=0.373403;AN=5008;NS=2504;DP=19579;EAS_AF=0.4524;AMR_AF=0.4539;AFR_AF=0.1982;EUR_AF=0.336;SAS_AF=0.5102;AA=C|||;VT=SNP
3	64083417	rs17069879	G	A	100	PASS	AC=923;AF=0.184305;AN=5008;NS=2504;DP=19235;EAS_AF=0.2827;AMR_AF=0.1182;AFR_AF=0.1573;EUR_AF=0.1938;SAS_AF=0.1564;AA=G|||;VT=SNP
3	64084032	rs26937	T	G	100	PASS	AC=2913;AF=0.581669;AN=5008;NS=2504;DP=15902;EAS_AF=0.8065;AMR_AF=0.5735;AFR_AF=0.3623;EUR_AF=0.5447;SAS_AF=0.6902;AA=T|||;VT=SNP
3	64085744	rs11705855	G	A	100	PASS	AC=455;AF=0.0908546;AN=5008;NS=2504;DP=18754;EAS_AF=0.0208;AMR_AF=0.1239;AFR_AF=0.0212;EUR_AF=0.1899;SAS_AF=0.1319;AA=G|||;VT=SNP
3	64087502	rs161654	G	A	100	PASS	AC=3583;AF=0.715455;AN=5008;NS=2504;DP=19906;EAS_AF=0.8006;AMR_AF=0.7061;AFR_AF=0.5703;EUR_AF=0.7256;SAS_AF=0.82;AA=A|||;VT=SNP
3	64087717	rs161656	A	T	100	PASS	AC=3659;AF=0.730631;AN=5008;NS=2504;DP=21467;EAS_AF=0.8006;AMR_AF=0.7147;AFR_AF=0.6218;EUR_AF=0.7276;SAS_AF=0.82;AA=T|||;VT=SNP
3	64087775	rs11706352	T	C	100	PASS	AC=805;AF=0.160743;AN=5008;NS=2504;DP=22499;EAS_AF=0.1121;AMR_AF=0.2435;AFR_AF=0.059;EUR_AF=0.2714;SAS_AF=0.1759;AA=T|||;VT=SNP
3	64088232	rs7625805	C	T	100	PASS	AC=816;AF=0.162939;AN=5008;NS=2504;DP=20093;EAS_AF=0.3006;AMR_AF=0.1499;AFR_AF=0.0333;EUR_AF=0.2048;SAS_AF=0.1626;AA=C|||;VT=SNP
3	64090194	rs58788108	T	C	100	PASS	AC=760;AF=0.151757;AN=5008;NS=2504;DP=20113;EAS_AF=0.1101;AMR_AF=0.2277;AFR_AF=0.0575;EUR_AF=0.2485;SAS_AF=0.1687;AA=T|||;VT=SNP
3	64090363	rs12497268	G	C	100	PASS	AC=850;AF=0.169728;AN=5008;NS=2504;DP=18285;EAS_AF=0.2986;AMR_AF=0.1412;AFR_AF=0.056;EUR_AF=0.1968;SAS_AF=0.183;AA=G|||;VT=SNP
3	64090381	rs55842703	C	T	100	PASS	AC=742;AF=0.148163;AN=5008;NS=2504;DP=18700;EAS_AF=0.1081;AMR_AF=0.2262;AFR_AF=0.0582;EUR_AF=0.2465;SAS_AF=0.1544;AA=C|||;VT=SNP
3	64091074	rs11713331	A	C	100	PASS	AC=789;AF=0.157548;AN=5008;NS=2504;DP=19046;EAS_AF=0.1091;AMR_AF=0.2392;AFR_AF=0.0582;EUR_AF=0.2694;SAS_AF=0.1687;AA=A|||;VT=SNP
3	64091613	rs36237	A	G	100	PASS	AC=2830;AF=0.565096;AN=5008;NS=2504;DP=21329;EAS_AF=0.8482;AMR_AF=0.5735;AFR_AF=0.2436;EUR_AF=0.5606;SAS_AF=0.7065;AA=A|||;VT=SNP
3	64092217	rs7621907	G	A	100	PASS	AC=720;AF=0.14377;AN=5008;NS=2504;DP=20275;EAS_AF=0.2956;AMR_AF=0.1369;AFR_AF=0.0076;EUR_AF=0.172;SAS_AF=0.1472;AA=G|||;VT=SNP
3	64094417	rs40158	G	T	100	PASS	AC=3284;AF=0.655751;AN=5008;NS=2504;DP=20550;EAS_AF=0.7827;AMR_AF=0.6873;AFR_AF=0.3903;EUR_AF=0.7018;SAS_AF=0.8139;AA=G|||;VT=SNP
3	64094824	rs7628583	C	T	100	PASS	AC=495;AF=0.0988419;AN=5008;NS=2504;DP=17752;EAS_AF=0.0218;AMR_AF=0.1383;AFR_AF=0.0567;EUR_AF=0.1869;SAS_AF=0.1166;AA=C|||;VT=SNP
3	64095658	rs36239	C	A	100	PASS	AC=3687;AF=0.736222;AN=5008;NS=2504;DP=18133;EAS_AF=0.8016;AMR_AF=0.7219;AFR_AF=0.6415;EUR_AF=0.7266;SAS_AF=0.817;AA=C|||;VT=SNP
3	64096122	rs153712	C	T	100	PASS	AC=2948;AF=0.588658;AN=5008;NS=2504;DP=20338;EAS_AF=0.7808;AMR_AF=0.5648;AFR_AF=0.4228;EUR_AF=0.5308;SAS_AF=0.6912;AA=C|||;VT=SNP
3	64096333	rs6789593	G	A	100	PASS	AC=1051;AF=0.209864;AN=5008;NS=2504;DP=18777;EAS_AF=0.1111;AMR_AF=0.2608;AFR_AF=0.2239;EUR_AF=0.2813;SAS_AF=0.183;AA=G|||;VT=SNP
3	64096598	rs6765188	A	T	100	PASS	AC=1270;AF=0.253594;AN=5008;NS=2504;DP=13312;EAS_AF=0.1766;AMR_AF=0.3588;AFR_AF=0.2269;EUR_AF=0.3002;SAS_AF=0.2464;AA=A|||;VT=SNP
3	64096623	rs6789721	C	G	100	PASS	AC=1609;AF=0.321286;AN=5008;NS=2504;DP=11787;EAS_AF=0.1518;AMR_AF=0.4481;AFR_AF=0.2806;EUR_AF=0.4751;SAS_AF=0.3027;AA=G|||;VT=SNP
3	64097176	rs152244	G	C	100	PASS	AC=3032;AF=0.605431;AN=5008;NS=2504;DP=17080;EAS_AF=0.8373;AMR_AF=0.5648;AFR_AF=0.444;EUR_AF=0.5318;SAS_AF=0.6892;AA=G|||;VT=SNP
3	64097705	rs153716	C	T	100	PASS	AC=3555;AF=0.709864;AN=5008;NS=2504;DP=19920;EAS_AF=0.7917;AMR_AF=0.6945;AFR_AF=0.6256;EUR_AF=0.6899;SAS_AF=0.771;AA=T|||;VT=SNP
3	64097856	rs11130957	T	G	100	PASS	AC=1428;AF=0.285144;AN=5008;NS=2504;DP=19008;EAS_AF=0.1409;AMR_AF=0.4121;AFR_AF=0.1263;EUR_AF=0.494;SAS_AF=0.3436;AA=t|||;VT=SNP
3	64098394	rs704377	T	C	100	PASS	AC=2204;AF=0.440096;AN=5008;NS=2504;DP=19132;EAS_AF=0.5357;AMR_AF=0.4568;AFR_AF=0.2995;EUR_AF=0.4125;SAS_AF=0.5481;AA=C|||;VT=SNP
3	64098754	rs830357	T	C	100	PASS	AC=4632;AF=0.92492;AN=5008;NS=2504;DP=18312;EAS_AF=0.998;AMR_AF=0.9222;AFR_AF=0.8729;EUR_AF=0.8757;SAS_AF=0.9724;AA=T|||;VT=SNP
3	64099019	rs830356	G	T	100	PASS	AC=2684;AF=0.535942;AN=5008;NS=2504;DP=18721;EAS_AF=0.4712;AMR_AF=0.572;AFR_AF=0.4992;EUR_AF=0.5388;SAS_AF=0.6237;AA=G|||;VT=SNP
3	64099124	rs830355	T	C	100	PASS	AC=3660;AF=0.730831;AN=5008;NS=2504;DP=17368;EAS_AF=0.6885;AMR_AF=0.8545;AFR_AF=0.4887;EUR_AF=0.8698;SAS_AF=0.8712;AA=t|||;VT=SNP
3	64099197	rs830354	A	G	100	PASS	AC=3653;AF=0.729433;AN=5008;NS=2504;DP=18537;EAS_AF=0.6855;AMR_AF=0.8545;AFR_AF=0.4894;EUR_AF=0.8698;SAS_AF=0.8661;AA=a|||;VT=SNP
3	64099569	rs830353	G	A	100	PASS	AC=3648;AF=0.728435;AN=5008;NS=2504;DP=16045;EAS_AF=0.6845;AMR_AF=0.8545;AFR_AF=0.4864;EUR_AF=0.8688;SAS_AF=0.8671;AA=G|||;VT=SNP
3	64099750	rs1096267	T	A	100	PASS	AC=3654;AF=0.729633;AN=5008;NS=2504;DP=16706;EAS_AF=0.6845;AMR_AF=0.8545;AFR_AF=0.4909;EUR_AF=0.8688;SAS_AF=0.8671;AA=T|||;VT=SNP
3	64099916	rs1096266	T	G	100	PASS	AC=3657;AF=0.730232;AN=5008;NS=2504;DP=19567;EAS_AF=0.6835;AMR_AF=0.8545;AFR_AF=0.4939;EUR_AF=0.8688;SAS_AF=0.8671;AA=T|||;VT=SNP
3	64100629	rs830352	A	G	100	PASS	AC=3661;AF=0.73103;AN=5008;NS=2504;DP=17724;EAS_AF=0.6875;AMR_AF=0.8545;AFR_AF=0.4939;EUR_AF=0.8688;SAS_AF=0.8671;AA=A|||;VT=SNP
3	64100763	rs1096265	A	C	100	PASS	AC=2180;AF=0.435304;AN=5008;NS=2504;DP=18535;EAS_AF=0.5397;AMR_AF=0.4798;AFR_AF=0.292;EUR_AF=0.4185;SAS_AF=0.5072;AA=A|||;VT=SNP
3	64100829	rs1096264	G	A	100	PASS	AC=3578;AF=0.714457;AN=5008;NS=2504;DP=19470;EAS_AF=0.6865;AMR_AF=0.83;AFR_AF=0.4713;EUR_AF=0.837;SAS_AF=0.864;AA=G|||;VT=SNP
3	64101088	rs1101540	C	G	100	PASS	AC=4292;AF=0.857029;AN=5008;NS=2504;DP=18440;EAS_AF=0.9821;AMR_AF=0.8919;AFR_AF=0.6747;EUR_AF=0.8449;SAS_AF=0.9622;AA=G|||;VT=SNP
3	64101127	rs1096262	G	C	100	PASS	AC=3684;AF=0.735623;AN=5008;NS=2504;DP=18773;EAS_AF=0.6875;AMR_AF=0.8285;AFR_AF=0.5673;EUR_AF=0.825;SAS_AF=0.8548;AA=G|||;VT=SNP
3	64101137	rs1096261	C	A	100	PASS	AC=3548;AF=0.708466;AN=5008;NS=2504;DP=18890;EAS_AF=0.6875;AMR_AF=0.8184;AFR_AF=0.4697;EUR_AF=0.825;SAS_AF=0.8548;AA=A|||;VT=SNP
3	64101299	rs114916370	G	C	100	PASS	AC=405;AF=0.0808706;AN=5008;NS=2504;DP=19481;EAS_AF=0.0377;AMR_AF=0.1009;AFR_AF=0.0166;EUR_AF=0.1421;SAS_AF=0.135;AA=G|||;VT=SNP
3	64101579	rs75107115	T	C	100	PASS	AC=545;AF=0.108826;AN=5008;NS=2504;DP=19177;EAS_AF=0.2966;AMR_AF=0.049;AFR_AF=0.0613;EUR_AF=0.0308;SAS_AF=0.1022;AA=T|||;VT=SNP
3	64101717	rs1104152	T	G	100	PASS	AC=3670;AF=0.732827;AN=5008;NS=2504;DP=19519;EAS_AF=0.6875;AMR_AF=0.8372;AFR_AF=0.559;EUR_AF=0.8101;SAS_AF=0.8609;AA=T|||;VT=SNP
3	64102065	rs1903745	A	T	100	PASS	AC=896;AF=0.178914;AN=5008;NS=2504;DP=17473;EAS_AF=0.2956;AMR_AF=0.0821;AFR_AF=0.2912;EUR_AF=0.0467;SAS_AF=0.1115;AA=A|||;VT=SNP
3	64102288	rs1069985	T	C	100	PASS	AC=3499;AF=0.698682;AN=5008;NS=2504;DP=18163;EAS_AF=0.6875;AMR_AF=0.8141;AFR_AF=0.4607;EUR_AF=0.7972;SAS_AF=0.8487;AA=C|||;VT=SNP
3	64102353	rs1069984	T	C	100	PASS	AC=3586;AF=0.716054;AN=5008;NS=2504;DP=17958;EAS_AF=0.6875;AMR_AF=0.8343;AFR_AF=0.4864;EUR_AF=0.83;SAS_AF=0.8548;AA=T|||;VT=SNP
3	64102513	rs1069983	C	G	100	PASS	AC=3500;AF=0.698882;AN=5008;NS=2504;DP=18109;EAS_AF=0.6865;AMR_AF=0.8141;AFR_AF=0.4607;EUR_AF=0.7972;SAS_AF=0.8507;AA=C|||;VT=SNP
3	64102591	rs1069982	C	T	100	PASS	AC=3499;AF=0.698682;AN=5008;NS=2504;DP=19090;EAS_AF=0.6875;AMR_AF=0.8141;AFR_AF=0.4592;EUR_AF=0.7972;SAS_AF=0.8507;AA=T|||;VT=SNP
3	64102622	rs72874641	T	G	100	PASS	AC=683;AF=0.136382;AN=5008;NS=2504;DP=19118;EAS_AF=0.2966;AMR_AF=0.0562;AFR_AF=0.1589;EUR_AF=0.0338;SAS_AF=0.1033;AA=T|||;VT=SNP
3	64102768	rs1069981	A	G	100	PASS	AC=3502;AF=0.699281;AN=5008;NS=2504;DP=20148;EAS_AF=0.6875;AMR_AF=0.8141;AFR_AF=0.4607;EUR_AF=0.7972;SAS_AF=0.8517;AA=A|||;VT=SNP
3	64102897	rs1070070	A	G	100	PASS	AC=3619;AF=0.722644;AN=5008;NS=2504;DP=19406;EAS_AF=0.6885;AMR_AF=0.8473;AFR_AF=0.4637;EUR_AF=0.8698;SAS_AF=0.8681;AA=A|||;VT=SNP
3	64103135	rs1096171	C	T	100	PASS	AC=3499;AF=0.698682;AN=5008;NS=2504;DP=20227;EAS_AF=0.6855;AMR_AF=0.8141;AFR_AF=0.4607;EUR_AF=0.7962;SAS_AF=0.8517;AA=C|||;VT=SNP
3	64103893	rs1069980	C	A	100	PASS	AC=2974;AF=0.59385;AN=5008;NS=2504;DP=18810;EAS_AF=0.5655;AMR_AF=0.5836;AFR_AF=0.6467;EUR_AF=0.5328;SAS_AF=0.6217;AA=A|||;VT=SNP
3	64104023	rs1069979	G	C	100	PASS	AC=2681;AF=0.535343;AN=5008;NS=2504;DP=18636;EAS_AF=0.5655;AMR_AF=0.5764;AFR_AF=0.4017;EUR_AF=0.5596;SAS_AF=0.6309;AA=G|||;VT=SNP
3	64104388	rs1096170	C	T	100	PASS	AC=2670;AF=0.533147;AN=5008;NS=2504;DP=17684;EAS_AF=0.5655;AMR_AF=0.5735;AFR_AF=0.4017;EUR_AF=0.5537;SAS_AF=0.6278;AA=A|||;VT=SNP
3	64104461	rs1096169	C	A	100	PASS	AC=2669;AF=0.532947;AN=5008;NS=2504;DP=17088;EAS_AF=0.5655;AMR_AF=0.5749;AFR_AF=0.4017;EUR_AF=0.5527;SAS_AF=0.6268;AA=A|||;VT=SNP
3	64104612	rs1096167	C	A	100	PASS	AC=2671;AF=0.533347;AN=5008;NS=2504;DP=19421;EAS_AF=0.5655;AMR_AF=0.5749;AFR_AF=0.4024;EUR_AF=0.5527;SAS_AF=0.6278;AA=C|||;VT=SNP
3	64104939	rs864377	C	T	100	PASS	AC=3477;AF=0.694289;AN=5008;NS=2504;DP=19971;EAS_AF=0.8611;AMR_AF=0.6369;AFR_AF=0.6732;EUR_AF=0.5596;SAS_AF=0.7301;AA=T|||;VT=SNP
3	64105279	rs11130958	T	C	100	PASS	AC=939;AF=0.1875;AN=5008;NS=2504;DP=19413;EAS_AF=0.1121;AMR_AF=0.2752;AFR_AF=0.0673;EUR_AF=0.3161;SAS_AF=0.2331;AA=T|||;VT=SNP
3	64105495	rs11707494	A	G	100	PASS	AC=937;AF=0.187101;AN=5008;NS=2504;DP=23093;EAS_AF=0.1121;AMR_AF=0.2767;AFR_AF=0.0651;EUR_AF=0.3161;SAS_AF=0.2331;AA=A|||;VT=SNP
3	64105736	rs3889648	G	T	100	PASS	AC=484;AF=0.0966454;AN=5008;NS=2504;DP=18629;EAS_AF=0.0357;AMR_AF=0.1009;AFR_AF=0.087;EUR_AF=0.1352;SAS_AF=0.1299;AA=G|||;VT=SNP
3	64106014	rs704378	T	C	100	PASS	AC=2586;AF=0.516374;AN=5008;NS=2504;DP=18945;EAS_AF=0.5794;AMR_AF=0.5591;AFR_AF=0.3775;EUR_AF=0.5159;SAS_AF=0.6094;AA=T|||;VT=SNP
3	64106156	rs57067598	T	A	100	PASS	AC=602;AF=0.120208;AN=5008;NS=2504;DP=17363;EAS_AF=0.2927;AMR_AF=0.062;AFR_AF=0.0741;EUR_AF=0.0447;SAS_AF=0.1237;AA=T|||;VT=SNP
3	64106231	rs704379	G	A	100	PASS	AC=2575;AF=0.514177;AN=5008;NS=2504;DP=17466;EAS_AF=0.5675;AMR_AF=0.5591;AFR_AF=0.3775;EUR_AF=0.5179;SAS_AF=0.6084;AA=A|||;VT=SNP
3	64106257	rs697264	T	A	100	PASS	AC=2708;AF=0.540735;AN=5008;NS=2504;DP=18112;EAS_AF=0.5694;AMR_AF=0.5677;AFR_AF=0.4743;EUR_AF=0.5149;SAS_AF=0.6084;AA=T|||;VT=SNP
3	64106271	rs830011	G	A	100	PASS	AC=2573;AF=0.513778;AN=5008;NS=2504;DP=18750;EAS_AF=0.5694;AMR_AF=0.5591;AFR_AF=0.3767;EUR_AF=0.5149;SAS_AF=0.6084;AA=G|||;VT=SNP
3	64106685	rs704381	G	C	100	PASS	AC=2894;AF=0.577875;AN=5008;NS=2504;DP=18499;EAS_AF=0.5685;AMR_AF=0.5793;AFR_AF=0.5749;EUR_AF=0.5467;SAS_AF=0.6227;AA=G|||;VT=SNP
3	64106829	rs704382	G	T	100	PASS	AC=4303;AF=0.859225;AN=5008;NS=2504;DP=16994;EAS_AF=0.9742;AMR_AF=0.8905;AFR_AF=0.6899;EUR_AF=0.8449;SAS_AF=0.9622;AA=G|||;VT=SNP
3	64106929	rs704383	A	T	100	PASS	AC=4325;AF=0.863618;AN=5008;NS=2504;DP=18935;EAS_AF=0.9742;AMR_AF=0.8919;AFR_AF=0.7057;EUR_AF=0.8449;SAS_AF=0.9622;AA=-|||;VT=SNP
3	64107518	rs62249906	G	A	100	PASS	AC=619;AF=0.123602;AN=5008;NS=2504;DP=18856;EAS_AF=0.1071;AMR_AF=0.196;AFR_AF=0.0446;EUR_AF=0.1819;SAS_AF=0.136;AA=A|||;VT=SNP
3	64107627	rs704386	C	T	100	PASS	AC=2672;AF=0.533546;AN=5008;NS=2504;DP=17768;EAS_AF=0.8313;AMR_AF=0.5202;AFR_AF=0.3548;EUR_AF=0.4195;SAS_AF=0.5951;AA=C|||;VT=SNP
3	64107975	rs62249907	C	T	100	PASS	AC=581;AF=0.116014;AN=5008;NS=2504;DP=17567;EAS_AF=0.1071;AMR_AF=0.1931;AFR_AF=0.0174;EUR_AF=0.1819;SAS_AF=0.136;AA=C|||;VT=SNP
3	64107992	rs62249908	T	C	100	PASS	AC=698;AF=0.139377;AN=5008;NS=2504;DP=17150;EAS_AF=0.1081;AMR_AF=0.2161;AFR_AF=0.0461;EUR_AF=0.2107;SAS_AF=0.1697;AA=T|||;VT=SNP
3	64108273	rs704387	C	T	100	PASS	AC=4333;AF=0.865216;AN=5008;NS=2504;DP=18950;EAS_AF=0.9742;AMR_AF=0.8862;AFR_AF=0.7284;EUR_AF=0.829;SAS_AF=0.9601;AA=T|||;VT=SNP
3	64108590	rs704388	A	T	100	PASS	AC=2935;AF=0.586062;AN=5008;NS=2504;DP=20580;EAS_AF=0.5923;AMR_AF=0.6254;AFR_AF=0.3964;EUR_AF=0.6421;SAS_AF=0.7505;AA=A|||;VT=SNP
3	64108737	rs830010	C	A	100	PASS	AC=2972;AF=0.59345;AN=5008;NS=2504;DP=19185;EAS_AF=0.5893;AMR_AF=0.6138;AFR_AF=0.4856;EUR_AF=0.6113;SAS_AF=0.7106;AA=C|||;VT=SNP
3	64108853	rs985280	C	G	100	PASS	AC=3017;AF=0.602436;AN=5008;NS=2504;DP=20927;EAS_AF=0.5893;AMR_AF=0.6282;AFR_AF=0.4592;EUR_AF=0.6421;SAS_AF=0.7505;AA=C|||;VT=SNP
3	64108962	rs985281	G	T	100	PASS	AC=4318;AF=0.86222;AN=5008;NS=2504;DP=21695;EAS_AF=0.9821;AMR_AF=0.8847;AFR_AF=0.7118;EUR_AF=0.829;SAS_AF=0.9601;AA=T|||;VT=SNP
3	64109045	rs865511	C	A	100	PASS	AC=2151;AF=0.429513;AN=5008;NS=2504;DP=20451;EAS_AF=0.5437;AMR_AF=0.4712;AFR_AF=0.2693;EUR_AF=0.4155;SAS_AF=0.5133;AA=C|||;VT=SNP
3	64109244	rs6791571	A	G	100	PASS	AC=695;AF=0.138778;AN=5008;NS=2504;DP=20897;EAS_AF=0.1071;AMR_AF=0.2161;AFR_AF=0.0469;EUR_AF=0.2087;SAS_AF=0.1687;AA=A|||;VT=SNP
3	64109361	rs830009	A	G	100	PASS	AC=2935;AF=0.586062;AN=5008;NS=2504;DP=20273;EAS_AF=0.5933;AMR_AF=0.6268;AFR_AF=0.3971;EUR_AF=0.6421;SAS_AF=0.7474;AA=A|||;VT=SNP
3	64109494	rs62249910	C	T	100	PASS	AC=1110;AF=0.221645;AN=5008;NS=2504;DP=20957;EAS_AF=0.3899;AMR_AF=0.2421;AFR_AF=0.1271;EUR_AF=0.1799;SAS_AF=0.2045;AA=C|||;VT=SNP
3	64110055	rs1069978	G	A	100	PASS	AC=3310;AF=0.660942;AN=5008;NS=2504;DP=22856;EAS_AF=0.873;AMR_AF=0.6297;AFR_AF=0.5378;EUR_AF=0.5567;SAS_AF=0.7382;AA=A|||;VT=SNP
3	64110135	rs1069977	A	G	100	PASS	AC=4564;AF=0.911342;AN=5008;NS=2504;DP=22132;EAS_AF=0.9821;AMR_AF=0.9035;AFR_AF=0.885;EUR_AF=0.831;SAS_AF=0.9622;AA=G|||;VT=SNP
3	64110190	rs1069976	C	T	100	PASS	AC=3281;AF=0.655152;AN=5008;NS=2504;DP=21835;EAS_AF=0.8631;AMR_AF=0.6297;AFR_AF=0.5242;EUR_AF=0.5567;SAS_AF=0.7372;AA=T|||;VT=SNP
3	64110708	rs830008	C	T	100	PASS	AC=3276;AF=0.654153;AN=5008;NS=2504;DP=18766;EAS_AF=0.8611;AMR_AF=0.6268;AFR_AF=0.528;EUR_AF=0.5557;SAS_AF=0.7321;AA=T|||;VT=SNP
3	64110877	rs830007	G	A	100	PASS	AC=2720;AF=0.543131;AN=5008;NS=2504;DP=19404;EAS_AF=0.5625;AMR_AF=0.5793;AFR_AF=0.4531;EUR_AF=0.5517;SAS_AF=0.6104;AA=G|||;VT=SNP
3	64111111	rs830006	G	A	100	PASS	AC=2791;AF=0.557308;AN=5008;NS=2504;DP=18444;EAS_AF=0.5625;AMR_AF=0.5951;AFR_AF=0.4546;EUR_AF=0.5765;SAS_AF=0.6442;AA=g|||;VT=SNP
3	64111163	rs830005	G	A	100	PASS	AC=2798;AF=0.558706;AN=5008;NS=2504;DP=17684;EAS_AF=0.5625;AMR_AF=0.598;AFR_AF=0.4546;EUR_AF=0.5795;SAS_AF=0.6462;AA=G|||;VT=SNP
3	64111358	rs830004	G	A	100	PASS	AC=2661;AF=0.53135;AN=5008;NS=2504;DP=18640;EAS_AF=0.5625;AMR_AF=0.5908;AFR_AF=0.3563;EUR_AF=0.5765;SAS_AF=0.6472;AA=G|||;VT=SNP
3	64111655	rs1024894	C	A	100	PASS	AC=4128;AF=0.824281;AN=5008;NS=2504;DP=14192;EAS_AF=0.9772;AMR_AF=0.8487;AFR_AF=0.6914;EUR_AF=0.7614;SAS_AF=0.8937;AA=A|||;VT=SNP
3	64111658	rs1024895	T	C	100	PASS	AC=2967;AF=0.592452;AN=5008;NS=2504;DP=14366;EAS_AF=0.5764;AMR_AF=0.6023;AFR_AF=0.5522;EUR_AF=0.5696;SAS_AF=0.68;AA=C|||;VT=SNP
3	64111719	rs696009	T	C	100	PASS	AC=2974;AF=0.59385;AN=5008;NS=2504;DP=14677;EAS_AF=0.5764;AMR_AF=0.6037;AFR_AF=0.5605;EUR_AF=0.5726;SAS_AF=0.6718;AA=T|||;VT=SNP
3	64111897	rs696010	G	A	100	PASS	AC=2580;AF=0.515176;AN=5008;NS=2504;DP=14423;EAS_AF=0.5625;AMR_AF=0.5605;AFR_AF=0.3487;EUR_AF=0.5378;SAS_AF=0.636;AA=G|||;VT=SNP
3	64112167	rs57859861	C	T	100	PASS	AC=524;AF=0.104633;AN=5008;NS=2504;DP=17792;EAS_AF=0.2867;AMR_AF=0.0576;AFR_AF=0.0772;EUR_AF=0.0149;SAS_AF=0.0798;AA=C|||;VT=SNP
3	64112437	rs697265	G	A	100	PASS	AC=3305;AF=0.659944;AN=5008;NS=2504;DP=17169;EAS_AF=0.869;AMR_AF=0.6282;AFR_AF=0.553;EUR_AF=0.5507;SAS_AF=0.7239;AA=A|||;VT=SNP
3	64112764	rs696223	G	T	100	PASS	AC=2054;AF=0.410144;AN=5008;NS=2504;DP=21607;EAS_AF=0.5179;AMR_AF=0.4582;AFR_AF=0.27;EUR_AF=0.3718;SAS_AF=0.4939;AA=G|||;VT=SNP
3	64113047	rs986150	G	A	100	PASS	AC=495;AF=0.0988419;AN=5008;NS=2504;DP=20583;EAS_AF=0.0387;AMR_AF=0.0879;AFR_AF=0.0976;EUR_AF=0.1272;SAS_AF=0.1411;AA=G|||;VT=SNP
3	64113571	rs152294	C	A	100	PASS	AC=2687;AF=0.536542;AN=5008;NS=2504;DP=19482;EAS_AF=0.8006;AMR_AF=0.5274;AFR_AF=0.4107;EUR_AF=0.4145;SAS_AF=0.5665;AA=C|||;VT=SNP
3	64113795	rs152295	T	G	100	PASS	AC=3817;AF=0.762181;AN=5008;NS=2504;DP=15536;EAS_AF=0.9405;AMR_AF=0.7709;AFR_AF=0.705;EUR_AF=0.6412;SAS_AF=0.774;AA=T|||;VT=SNP
3	64114580	rs78231604	G	T	100	PASS	AC=422;AF=0.0842652;AN=5008;NS=2504;DP=17316;EAS_AF=0.0407;AMR_AF=0.0951;AFR_AF=0.0287;EUR_AF=0.1392;SAS_AF=0.1401;AA=G|||;VT=SNP
3	64114732	rs161657	C	T	100	PASS	AC=2871;AF=0.573283;AN=5008;NS=2504;DP=16796;EAS_AF=0.8403;AMR_AF=0.5331;AFR_AF=0.5068;EUR_AF=0.4155;SAS_AF=0.5787;AA=C|||;VT=SNP
3	64115156	rs161658	C	T	100	PASS	AC=2858;AF=0.570687;AN=5008;NS=2504;DP=18072;EAS_AF=0.8413;AMR_AF=0.5331;AFR_AF=0.5053;EUR_AF=0.4145;SAS_AF=0.5675;AA=T|||;VT=SNP
3	64115321	rs161659	A	G	100	PASS	AC=3428;AF=0.684505;AN=5008;NS=2504;DP=18423;EAS_AF=0.8839;AMR_AF=0.6628;AFR_AF=0.556;EUR_AF=0.5954;SAS_AF=0.7597;AA=A|||;VT=SNP
3	64115447	rs152296	G	A	100	PASS	AC=2868;AF=0.572684;AN=5008;NS=2504;DP=18741;EAS_AF=0.8423;AMR_AF=0.5346;AFR_AF=0.5076;EUR_AF=0.4165;SAS_AF=0.5706;AA=G|||;VT=SNP
3	64116041	rs161660	G	C	100	PASS	AC=2788;AF=0.556709;AN=5008;NS=2504;DP=19317;EAS_AF=0.8423;AMR_AF=0.5317;AFR_AF=0.4455;EUR_AF=0.4195;SAS_AF=0.5716;AA=G|||;VT=SNP
3	64116068	rs11914507	G	A	100	PASS	AC=637;AF=0.127196;AN=5008;NS=2504;DP=19431;EAS_AF=0.0982;AMR_AF=0.1974;AFR_AF=0.0431;EUR_AF=0.1968;SAS_AF=0.1493;AA=G|||;VT=SNP
3	64116376	rs161661	C	T	100	PASS	AC=2772;AF=0.553514;AN=5008;NS=2504;DP=18500;EAS_AF=0.8313;AMR_AF=0.5375;AFR_AF=0.4463;EUR_AF=0.4135;SAS_AF=0.5675;AA=T|||;VT=SNP
3	64116494	rs55796057	T	G	100	PASS	AC=640;AF=0.127796;AN=5008;NS=2504;DP=16785;EAS_AF=0.0972;AMR_AF=0.2032;AFR_AF=0.0461;EUR_AF=0.1909;SAS_AF=0.1513;AA=T|||;VT=SNP
3	64119198	rs9873216	G	A	100	PASS	AC=2999;AF=0.598842;AN=5008;NS=2504;DP=19601;EAS_AF=0.5883;AMR_AF=0.4611;AFR_AF=0.8608;EUR_AF=0.4473;SAS_AF=0.5092;AA=A|||;VT=SNP
3	64120052	rs9878228	G	A	100	PASS	AC=1624;AF=0.324281;AN=5008;NS=2504;DP=20106;EAS_AF=0.4633;AMR_AF=0.2853;AFR_AF=0.2254;EUR_AF=0.333;SAS_AF=0.3333;AA=G|||;VT=SNP
3	64121290	rs1835898	T	C	100	PASS	AC=2019;AF=0.403155;AN=5008;NS=2504;DP=17588;EAS_AF=0.4286;AMR_AF=0.389;AFR_AF=0.32;EUR_AF=0.4334;SAS_AF=0.4683;AA=T|||;VT=SNP
3	64121415	rs704389	T	C	100	PASS	AC=3828;AF=0.764377;AN=5008;NS=2504;DP=17297;EAS_AF=0.878;AMR_AF=0.8055;AFR_AF=0.7035;EUR_AF=0.7266;SAS_AF=0.7393;AA=C|||;VT=SNP
3	64121741	rs56161921	A	G	100	PASS	AC=909;AF=0.18151;AN=5008;NS=2504;DP=20080;EAS_AF=0.3026;AMR_AF=0.1686;AFR_AF=0.1664;EUR_AF=0.0924;SAS_AF=0.1779;AA=A|||;VT=SNP
3	64122893	rs1432584	T	C	100	PASS	AC=960;AF=0.191693;AN=5008;NS=2504;DP=17520;EAS_AF=0.3006;AMR_AF=0.1758;AFR_AF=0.2057;EUR_AF=0.0915;SAS_AF=0.1748;AA=T|||;VT=SNP
3	64123420	rs1432586	T	C	100	PASS	AC=2951;AF=0.589257;AN=5008;NS=2504;DP=17106;EAS_AF=0.877;AMR_AF=0.621;AFR_AF=0.3109;EUR_AF=0.5696;SAS_AF=0.6667;AA=T|||;VT=SNP
3	64123421	rs1432587	G	A	100	PASS	AC=3188;AF=0.636581;AN=5008;NS=2504;DP=17145;EAS_AF=0.8651;AMR_AF=0.6354;AFR_AF=0.4894;EUR_AF=0.5716;SAS_AF=0.6677;AA=A|||;VT=SNP
3	64123647	rs4688433	C	T	100	PASS	AC=810;AF=0.161741;AN=5008;NS=2504;DP=18958;EAS_AF=0.2897;AMR_AF=0.1585;AFR_AF=0.1316;EUR_AF=0.0865;SAS_AF=0.1503;AA=c|||;VT=SNP
3	64123784	rs1450982	C	T	100	PASS	AC=1349;AF=0.269369;AN=5008;NS=2504;DP=19939;EAS_AF=0.4534;AMR_AF=0.2522;AFR_AF=0.0552;EUR_AF=0.3211;SAS_AF=0.3282;AA=C|||;VT=SNP
3	64123798	rs4688434	T	C	100	PASS	AC=922;AF=0.184105;AN=5008;NS=2504;DP=20248;EAS_AF=0.2976;AMR_AF=0.17;AFR_AF=0.1861;EUR_AF=0.0885;SAS_AF=0.1728;AA=T|||;VT=SNP
3	64125385	rs696011	T	C	100	PASS	AC=2451;AF=0.489417;AN=5008;NS=2504;DP=21560;EAS_AF=0.5883;AMR_AF=0.4914;AFR_AF=0.3676;EUR_AF=0.501;SAS_AF=0.5389;AA=T|||;VT=SNP
3	64125528	rs696012	C	T	100	PASS	AC=2386;AF=0.476438;AN=5008;NS=2504;DP=22269;EAS_AF=0.5873;AMR_AF=0.4813;AFR_AF=0.3419;EUR_AF=0.499;SAS_AF=0.5174;AA=T|||;VT=SNP
3	64125639	rs697266	G	C	100	PASS	AC=2449;AF=0.489018;AN=5008;NS=2504;DP=22141;EAS_AF=0.5942;AMR_AF=0.4986;AFR_AF=0.3646;EUR_AF=0.5;SAS_AF=0.5307;AA=C|||;VT=SNP
3	64126121	rs704391	A	C	100	PASS	AC=3292;AF=0.657348;AN=5008;NS=2504;DP=21878;EAS_AF=0.873;AMR_AF=0.6513;AFR_AF=0.528;EUR_AF=0.5865;SAS_AF=0.6871;AA=C|||;VT=SNP
3	64126305	rs695935	G	A	100	PASS	AC=3249;AF=0.648762;AN=5008;NS=2504;DP=20688;EAS_AF=0.8631;AMR_AF=0.6441;AFR_AF=0.5091;EUR_AF=0.5855;SAS_AF=0.6851;AA=A|||;VT=SNP
3	64126342	rs696013	G	C	100	PASS	AC=3242;AF=0.647364;AN=5008;NS=2504;DP=20843;EAS_AF=0.8591;AMR_AF=0.647;AFR_AF=0.5076;EUR_AF=0.5865;SAS_AF=0.681;AA=G|||;VT=SNP
3	64126596	rs697267	G	T	100	PASS	AC=3108;AF=0.620607;AN=5008;NS=2504;DP=23222;EAS_AF=0.8542;AMR_AF=0.621;AFR_AF=0.4486;EUR_AF=0.5646;SAS_AF=0.6697;AA=G|||;VT=SNP
3	64127088	rs696014	G	A	100	PASS	AC=609;AF=0.121605;AN=5008;NS=2504;DP=23044;EAS_AF=0.121;AMR_AF=0.1902;AFR_AF=0.0454;EUR_AF=0.159;SAS_AF=0.138;AA=G|||;VT=SNP
3	64127237	rs697268	G	A	100	PASS	AC=547;AF=0.109225;AN=5008;NS=2504;DP=20593;EAS_AF=0.121;AMR_AF=0.17;AFR_AF=0.0416;EUR_AF=0.1203;SAS_AF=0.1339;AA=G|||;VT=SNP
3	64128072	rs59638866	C	T	100	PASS	AC=826;AF=0.164936;AN=5008;NS=2504;DP=15665;EAS_AF=0.2748;AMR_AF=0.1542;AFR_AF=0.1286;EUR_AF=0.0835;SAS_AF=0.1922;AA=C|||;VT=SNP
3	64128189	rs2887159	G	A	100	PASS	AC=798;AF=0.159345;AN=5008;NS=2504;DP=14963;EAS_AF=0.2738;AMR_AF=0.1542;AFR_AF=0.1399;EUR_AF=0.0845;SAS_AF=0.1483;AA=G|||;VT=SNP
3	64129332	rs80135588	A	T	100	PASS	AC=416;AF=0.0830671;AN=5008;NS=2504;DP=17978;EAS_AF=0.1071;AMR_AF=0.1009;AFR_AF=0.0106;EUR_AF=0.1292;SAS_AF=0.0961;AA=A|||;VT=SNP
3	64130066	rs697269	A	G	100	PASS	AC=2486;AF=0.496406;AN=5008;NS=2504;DP=22727;EAS_AF=0.5903;AMR_AF=0.6037;AFR_AF=0.2133;EUR_AF=0.6153;SAS_AF=0.5838;AA=A|||;VT=SNP
3	64130521	rs697270	A	G	100	PASS	AC=1046;AF=0.208866;AN=5008;NS=2504;DP=17057;EAS_AF=0.124;AMR_AF=0.3357;AFR_AF=0.1536;EUR_AF=0.2734;SAS_AF=0.2147;AA=A|||;VT=SNP
3	64131375	rs56087541	A	G	100	PASS	AC=834;AF=0.166534;AN=5008;NS=2504;DP=18591;EAS_AF=0.2927;AMR_AF=0.1657;AFR_AF=0.1346;EUR_AF=0.0895;SAS_AF=0.1595;AA=A|||;VT=SNP
3	64131853	rs697272	G	C	100	PASS	AC=644;AF=0.128594;AN=5008;NS=2504;DP=19132;EAS_AF=0.1181;AMR_AF=0.1916;AFR_AF=0.0651;EUR_AF=0.161;SAS_AF=0.1472;AA=G|||;VT=SNP
3	64132271	rs2080665	T	G	100	PASS	AC=847;AF=0.169129;AN=5008;NS=2504;DP=17142;EAS_AF=0.3016;AMR_AF=0.1686;AFR_AF=0.149;EUR_AF=0.0895;SAS_AF=0.1421;AA=T|||;VT=SNP
3	64134120	rs11714038	C	T	100	PASS	AC=416;AF=0.0830671;AN=5008;NS=2504;DP=19246;EAS_AF=0.1141;AMR_AF=0.0994;AFR_AF=0.0106;EUR_AF=0.1262;SAS_AF=0.093;AA=C|||;VT=SNP
3	64134485	rs12634751	C	T	100	PASS	AC=1398;AF=0.279153;AN=5008;NS=2504;DP=18577;EAS_AF=0.4524;AMR_AF=0.2507;AFR_AF=0.0545;EUR_AF=0.337;SAS_AF=0.365;AA=C|||;VT=SNP
3	64134503	rs78219896	G	A	100	PASS	AC=105;AF=0.0209665;AN=5008;NS=2504;DP=18716;EAS_AF=0.002;AMR_AF=0.0288;AFR_AF=0.0015;EUR_AF=0.0626;SAS_AF=0.0184;AA=G|||;VT=SNP
3	64135500	rs6445392	T	C	100	PASS	AC=1708;AF=0.341054;AN=5008;NS=2504;DP=15711;EAS_AF=0.4812;AMR_AF=0.4568;AFR_AF=0.1188;EUR_AF=0.3807;SAS_AF=0.3742;AA=T|||;VT=SNP
3	64136300	rs11716382	G	A	100	PASS	AC=561;AF=0.112021;AN=5008;NS=2504;DP=18836;EAS_AF=0.1111;AMR_AF=0.1023;AFR_AF=0.0182;EUR_AF=0.1769;SAS_AF=0.18;AA=G|||;VT=SNP
3	64136428	rs1078398	T	G	100	PASS	AC=1757;AF=0.350839;AN=5008;NS=2504;DP=18819;EAS_AF=0.3929;AMR_AF=0.3617;AFR_AF=0.3351;EUR_AF=0.34;SAS_AF=0.3323;AA=T|||;VT=SNP
3	64136510	rs1078397	G	C	100	PASS	AC=1774;AF=0.354233;AN=5008;NS=2504;DP=18272;EAS_AF=0.3988;AMR_AF=0.3631;AFR_AF=0.3343;EUR_AF=0.3459;SAS_AF=0.3374;AA=G|||;VT=SNP
3	64136997	rs888406	T	C	100	PASS	AC=1348;AF=0.269169;AN=5008;NS=2504;DP=21005;EAS_AF=0.4018;AMR_AF=0.2853;AFR_AF=0.0998;EUR_AF=0.3519;SAS_AF=0.2648;AA=t|||;VT=SNP
3	64137043	rs27959	T	C	100	PASS	AC=4219;AF=0.842452;AN=5008;NS=2504;DP=20452;EAS_AF=0.869;AMR_AF=0.9337;AFR_AF=0.6407;EUR_AF=0.9672;SAS_AF=0.8947;AA=T|||;VT=SNP
3	64137371	rs753562	A	G	100	PASS	AC=2360;AF=0.471246;AN=5008;NS=2504;DP=20890;EAS_AF=0.5238;AMR_AF=0.5317;AFR_AF=0.2958;EUR_AF=0.5437;SAS_AF=0.5368;AA=A|||;VT=SNP
3	64137693	rs929701	G	A	100	PASS	AC=372;AF=0.0742812;AN=5008;NS=2504;DP=20076;EAS_AF=0.0337;AMR_AF=0.0922;AFR_AF=0.0651;EUR_AF=0.1153;SAS_AF=0.0736;AA=G|||;VT=SNP
3	64139759	rs11706882	A	G	100	PASS	AC=597;AF=0.119209;AN=5008;NS=2504;DP=17528;EAS_AF=0.2222;AMR_AF=0.0908;AFR_AF=0.0318;EUR_AF=0.1352;SAS_AF=0.135;AA=A|||;VT=SNP
3	64140685	rs11130959	C	T	100	PASS	AC=2358;AF=0.470847;AN=5008;NS=2504;DP=15070;EAS_AF=0.3373;AMR_AF=0.5562;AFR_AF=0.3374;EUR_AF=0.6083;SAS_AF=0.5869;AA=C|||;VT=SNP
3	64140767	rs12493678	G	C	100	PASS	AC=2177;AF=0.434704;AN=5008;NS=2504;DP=14009;EAS_AF=0.3373;AMR_AF=0.5476;AFR_AF=0.2065;EUR_AF=0.6064;SAS_AF=0.5869;AA=G|||;VT=SNP
3	64141653	rs13072811	C	G	100	PASS	AC=1383;AF=0.276158;AN=5008;NS=2504;DP=20777;EAS_AF=0.2371;AMR_AF=0.2147;AFR_AF=0.2156;EUR_AF=0.3907;SAS_AF=0.3241;AA=C|||;VT=SNP
3	64142439	rs10510916	G	C	100	PASS	AC=796;AF=0.158946;AN=5008;NS=2504;DP=19609;EAS_AF=0.0109;AMR_AF=0.1326;AFR_AF=0.177;EUR_AF=0.2724;SAS_AF=0.1892;AA=G|||;VT=SNP
3	64142859	rs17720698	C	T	100	PASS	AC=926;AF=0.184904;AN=5008;NS=2504;DP=19988;EAS_AF=0.0119;AMR_AF=0.1282;AFR_AF=0.295;EUR_AF=0.2525;SAS_AF=0.1851;AA=C|||;VT=SNP;EX_TARGET
3	64143278	rs2111684	C	T	100	PASS	AC=1714;AF=0.342252;AN=5008;NS=2504;DP=20200;EAS_AF=0.3433;AMR_AF=0.5159;AFR_AF=0.0938;EUR_AF=0.4652;SAS_AF=0.4274;AA=C|||;VT=SNP
3	64144145	rs11711394	A	G	100	PASS	AC=578;AF=0.115415;AN=5008;NS=2504;DP=23789;EAS_AF=0.2282;AMR_AF=0.0893;AFR_AF=0.0129;EUR_AF=0.1392;SAS_AF=0.1319;AA=A|||;VT=SNP
3	64144569	rs13090987	C	G	100	PASS	AC=1508;AF=0.301118;AN=5008;NS=2504;DP=21381;EAS_AF=0.2361;AMR_AF=0.219;AFR_AF=0.3064;EUR_AF=0.4076;SAS_AF=0.3098;AA=C|||;VT=SNP
3	64145165	rs62249933	C	T	100	PASS	AC=1460;AF=0.291534;AN=5008;NS=2504;DP=19904;EAS_AF=0.2351;AMR_AF=0.2089;AFR_AF=0.2897;EUR_AF=0.3887;SAS_AF=0.3108;AA=C|||;VT=SNP
3	64145493	rs11720610	G	A	100	PASS	AC=1505;AF=0.300519;AN=5008;NS=2504;DP=22699;EAS_AF=0.2351;AMR_AF=0.2104;AFR_AF=0.3207;EUR_AF=0.3907;SAS_AF=0.3119;AA=g|||;VT=SNP
3	64145759	rs2306380	T	C	100	PASS	AC=1514;AF=0.302316;AN=5008;NS=2504;DP=20553;EAS_AF=0.2371;AMR_AF=0.2104;AFR_AF=0.3253;EUR_AF=0.3907;SAS_AF=0.3129;AA=T|||;VT=SNP;EX_TARGET
3	64145913	rs26942	T	A	100	PASS	AC=1269;AF=0.253395;AN=5008;NS=2504;DP=19833;EAS_AF=0.4216;AMR_AF=0.2205;AFR_AF=0.2368;EUR_AF=0.1392;SAS_AF=0.2434;AA=T|||;VT=SNP
3	64146058	rs2306381	C	A	100	PASS	AC=561;AF=0.112021;AN=5008;NS=2504;DP=19794;EAS_AF=0.2232;AMR_AF=0.0893;AFR_AF=0.0129;EUR_AF=0.1362;SAS_AF=0.1227;AA=C|||;VT=SNP
3	64146322	rs17664202	A	G	100	PASS	AC=1555;AF=0.310503;AN=5008;NS=2504;DP=19442;EAS_AF=0.2361;AMR_AF=0.2205;AFR_AF=0.326;EUR_AF=0.4105;SAS_AF=0.3272;AA=A|||;VT=SNP
3	64146916	rs62249934	G	A	100	PASS	AC=564;AF=0.11262;AN=5008;NS=2504;DP=20280;EAS_AF=0.2232;AMR_AF=0.0893;AFR_AF=0.0129;EUR_AF=0.1382;SAS_AF=0.1237;AA=G|||;VT=SNP
3	64147086	rs11707013	G	T	100	PASS	AC=1448;AF=0.289137;AN=5008;NS=2504;DP=19734;EAS_AF=0.2331;AMR_AF=0.2017;AFR_AF=0.3003;EUR_AF=0.3708;SAS_AF=0.3098;AA=T|||;VT=SNP
3	64147801	rs59443691	C	T	100	PASS	AC=709;AF=0.141573;AN=5008;NS=2504;DP=17236;EAS_AF=0.2212;AMR_AF=0.0908;AFR_AF=0.1256;EUR_AF=0.1362;SAS_AF=0.1227;AA=C|||;VT=SNP
3	64148140	rs17664266	C	T	100	PASS	AC=1472;AF=0.29393;AN=5008;NS=2504;DP=17292;EAS_AF=0.2321;AMR_AF=0.2104;AFR_AF=0.2965;EUR_AF=0.3867;SAS_AF=0.318;AA=C|||;VT=SNP
3	64148288	rs17664296	C	T	100	PASS	AC=1504;AF=0.300319;AN=5008;NS=2504;DP=18272;EAS_AF=0.2321;AMR_AF=0.2147;AFR_AF=0.3185;EUR_AF=0.3867;SAS_AF=0.318;AA=T|||;VT=SNP
3	64149126	rs39709	T	G	100	PASS	AC=3030;AF=0.605032;AN=5008;NS=2504;DP=18999;EAS_AF=0.7609;AMR_AF=0.732;AFR_AF=0.379;EUR_AF=0.5805;SAS_AF=0.6851;AA=T|||;VT=SNP
3	64149167	rs27387	A	G	100	PASS	AC=4434;AF=0.885383;AN=5008;NS=2504;DP=17962;EAS_AF=0.9524;AMR_AF=0.9236;AFR_AF=0.7073;EUR_AF=0.9781;SAS_AF=0.9346;AA=G|||;VT=SNP
3	64149210	rs13088453	C	G	100	PASS	AC=1527;AF=0.304912;AN=5008;NS=2504;DP=18663;EAS_AF=0.2401;AMR_AF=0.2277;AFR_AF=0.3011;EUR_AF=0.4185;SAS_AF=0.3149;AA=C|||;VT=SNP
3	64150040	rs697274	A	T	100	PASS	AC=4216;AF=0.841853;AN=5008;NS=2504;DP=18027;EAS_AF=0.9514;AMR_AF=0.915;AFR_AF=0.5492;EUR_AF=0.9761;SAS_AF=0.9346;AA=a|||;VT=SNP
3	64150206	rs184452	G	T	100	PASS	AC=2830;AF=0.565096;AN=5008;NS=2504;DP=16901;EAS_AF=0.7113;AMR_AF=0.6902;AFR_AF=0.3555;EUR_AF=0.5577;SAS_AF=0.6166;AA=G|||;VT=SNP
3	64151757	rs3755828	T	C	100	PASS	AC=621;AF=0.124002;AN=5008;NS=2504;DP=16865;EAS_AF=0.2312;AMR_AF=0.0965;AFR_AF=0.0272;EUR_AF=0.1501;SAS_AF=0.137;AA=T|||;VT=SNP
3	64151790	rs67740314	G	C	100	PASS	AC=615;AF=0.122804;AN=5008;NS=2504;DP=17949;EAS_AF=0.2302;AMR_AF=0.0965;AFR_AF=0.0272;EUR_AF=0.1461;SAS_AF=0.136;AA=G|||;VT=SNP
3	64152353	rs73124853	C	T	100	PASS	AC=713;AF=0.142372;AN=5008;NS=2504;DP=19047;EAS_AF=0.0169;AMR_AF=0.1138;AFR_AF=0.1619;EUR_AF=0.2286;SAS_AF=0.1769;AA=C|||;VT=SNP
3	64152467	rs67544611	G	A	100	PASS	AC=716;AF=0.142971;AN=5008;NS=2504;DP=18344;EAS_AF=0.0169;AMR_AF=0.1167;AFR_AF=0.1619;EUR_AF=0.2296;SAS_AF=0.1769;AA=G|||;VT=SNP
3	64152601	rs17664549	C	G	100	PASS	AC=759;AF=0.151558;AN=5008;NS=2504;DP=18093;EAS_AF=0.0169;AMR_AF=0.1254;AFR_AF=0.1679;EUR_AF=0.2475;SAS_AF=0.1881;AA=T|||;VT=SNP
3	64152820	rs74597957	A	C	100	PASS	AC=478;AF=0.0954473;AN=5008;NS=2504;DP=19659;EAS_AF=0.0099;AMR_AF=0.1023;AFR_AF=0.0197;EUR_AF=0.2008;SAS_AF=0.1728;AA=A|||;VT=SNP
3	64153709	rs17070038	T	C	100	PASS	AC=580;AF=0.115815;AN=5008;NS=2504;DP=16569;EAS_AF=0.2282;AMR_AF=0.0951;AFR_AF=0.0113;EUR_AF=0.1392;SAS_AF=0.1319;AA=T|||;VT=SNP
3	64154095	rs26933	G	A	100	PASS	AC=4201;AF=0.838858;AN=5008;NS=2504;DP=17679;EAS_AF=0.9524;AMR_AF=0.9035;AFR_AF=0.5703;EUR_AF=0.9473;SAS_AF=0.9274;AA=A|||;VT=SNP
3	64154268	rs39687	A	G	100	PASS	AC=1305;AF=0.260583;AN=5008;NS=2504;DP=17756;EAS_AF=0.4286;AMR_AF=0.2176;AFR_AF=0.2564;EUR_AF=0.1402;SAS_AF=0.2474;AA=A|||;VT=SNP
3	64154477	rs62249937	G	A	100	PASS	AC=1258;AF=0.251198;AN=5008;NS=2504;DP=20386;EAS_AF=0.2321;AMR_AF=0.2003;AFR_AF=0.1604;EUR_AF=0.3708;SAS_AF=0.3067;AA=A|||;VT=SNP
3	64154710	rs13080962	A	G	100	PASS	AC=1662;AF=0.331869;AN=5008;NS=2504;DP=19019;EAS_AF=0.2986;AMR_AF=0.4928;AFR_AF=0.1536;EUR_AF=0.4384;SAS_AF=0.3834;AA=A|||;VT=SNP
3	64156862	rs62249938	G	T	100	PASS	AC=573;AF=0.114417;AN=5008;NS=2504;DP=19392;EAS_AF=0.2222;AMR_AF=0.0879;AFR_AF=0.0189;EUR_AF=0.1392;SAS_AF=0.1258;AA=T|||;VT=SNP
3	64157031	rs167787	C	T	100	PASS	AC=2672;AF=0.533546;AN=5008;NS=2504;DP=19068;EAS_AF=0.6538;AMR_AF=0.4049;AFR_AF=0.5159;EUR_AF=0.503;SAS_AF=0.5562;AA=T|||;VT=SNP
3	64157235	rs7637364	G	T	100	PASS	AC=1521;AF=0.303714;AN=5008;NS=2504;DP=20120;EAS_AF=0.2798;AMR_AF=0.4625;AFR_AF=0.1104;EUR_AF=0.4066;SAS_AF=0.3712;AA=G|||;VT=SNP
3	64157720	rs11714978	A	G	100	PASS	AC=581;AF=0.116014;AN=5008;NS=2504;DP=17859;EAS_AF=0.2351;AMR_AF=0.085;AFR_AF=0.0144;EUR_AF=0.1382;SAS_AF=0.1299;AA=A|||;VT=SNP
3	64158181	rs10866068	A	T	100	PASS	AC=578;AF=0.115415;AN=5008;NS=2504;DP=18643;EAS_AF=0.2331;AMR_AF=0.085;AFR_AF=0.0129;EUR_AF=0.1382;SAS_AF=0.1309;AA=A|||;VT=SNP
3	64159101	rs62249939	A	T	100	PASS	AC=601;AF=0.120008;AN=5008;NS=2504;DP=14146;EAS_AF=0.2331;AMR_AF=0.0937;AFR_AF=0.031;EUR_AF=0.1332;SAS_AF=0.1288;AA=T|||;VT=SNP
3	64160053	rs153740	G	T	100	PASS	AC=1213;AF=0.242212;AN=5008;NS=2504;DP=20349;EAS_AF=0.4177;AMR_AF=0.2133;AFR_AF=0.2277;EUR_AF=0.1392;SAS_AF=0.2076;AA=G|||;VT=SNP
3	64160129	rs153739	A	G	100	PASS	AC=4483;AF=0.895168;AN=5008;NS=2504;DP=20632;EAS_AF=0.9504;AMR_AF=0.9135;AFR_AF=0.7451;EUR_AF=0.9523;SAS_AF=0.9693;AA=G|||;VT=SNP
3	64160962	rs149105	T	A	100	PASS	AC=2289;AF=0.457069;AN=5008;NS=2504;DP=19944;EAS_AF=0.4454;AMR_AF=0.353;AFR_AF=0.5756;EUR_AF=0.4016;SAS_AF=0.4397;AA=A|||;VT=SNP
3	64160996	rs17721368	T	C	100	PASS	AC=762;AF=0.152157;AN=5008;NS=2504;DP=19317;EAS_AF=0.0188;AMR_AF=0.1254;AFR_AF=0.1513;EUR_AF=0.2594;SAS_AF=0.1994;AA=T|||;VT=SNP
3	64161238	rs153738	G	T	100	PASS	AC=1289;AF=0.257388;AN=5008;NS=2504;DP=15470;EAS_AF=0.4246;AMR_AF=0.2219;AFR_AF=0.2716;EUR_AF=0.1412;SAS_AF=0.2106;AA=T|||;VT=SNP
3	64161259	rs153737	A	C	100	PASS	AC=2258;AF=0.450879;AN=5008;NS=2504;DP=15289;EAS_AF=0.4464;AMR_AF=0.353;AFR_AF=0.5734;EUR_AF=0.4016;SAS_AF=0.41;AA=C|||;VT=SNP
3	64161361	rs10510913	T	C	100	PASS	AC=961;AF=0.191893;AN=5008;NS=2504;DP=16386;EAS_AF=0.0188;AMR_AF=0.1311;AFR_AF=0.2995;EUR_AF=0.2614;SAS_AF=0.1963;AA=T|||;VT=SNP
3	64161586	rs17664984	C	T	100	PASS	AC=917;AF=0.183107;AN=5008;NS=2504;DP=15920;EAS_AF=0.0188;AMR_AF=0.1268;AFR_AF=0.2753;EUR_AF=0.2575;SAS_AF=0.1912;AA=T|||;VT=SNP
3	64162407	rs17721463	T	C	100	PASS	AC=937;AF=0.187101;AN=5008;NS=2504;DP=20269;EAS_AF=0.0188;AMR_AF=0.1268;AFR_AF=0.2859;EUR_AF=0.2604;SAS_AF=0.1943;AA=T|||;VT=SNP
3	64162432	rs35422561	A	G	100	PASS	AC=603;AF=0.120407;AN=5008;NS=2504;DP=19888;EAS_AF=0.2312;AMR_AF=0.0951;AFR_AF=0.0272;EUR_AF=0.1402;SAS_AF=0.1299;AA=A|||;VT=SNP
3	64162444	rs153736	G	A	100	PASS	AC=4498;AF=0.898163;AN=5008;NS=2504;DP=19527;EAS_AF=0.9514;AMR_AF=0.9164;AFR_AF=0.7534;EUR_AF=0.9513;SAS_AF=0.9714;AA=A|||;VT=SNP
3	64162544	rs153735	A	T	100	PASS	AC=4458;AF=0.890176;AN=5008;NS=2504;DP=16442;EAS_AF=0.9514;AMR_AF=0.9092;AFR_AF=0.7269;EUR_AF=0.9513;SAS_AF=0.9714;AA=T|||;VT=SNP
3	64164066	rs6778973	G	T	100	PASS	AC=299;AF=0.0597045;AN=5008;NS=2504;DP=20518;EAS_AF=0.0704;AMR_AF=0.0144;AFR_AF=0.1188;EUR_AF=0.0239;SAS_AF=0.0378;AA=G|||;VT=SNP
3	64164583	rs62249941	C	G	100	PASS	AC=585;AF=0.116813;AN=5008;NS=2504;DP=20653;EAS_AF=0.2282;AMR_AF=0.0922;AFR_AF=0.0303;EUR_AF=0.1302;SAS_AF=0.1227;AA=C|||;VT=SNP
3	64165549	rs10510912	C	T	100	PASS	AC=593;AF=0.118411;AN=5008;NS=2504;DP=20078;EAS_AF=0.2282;AMR_AF=0.0922;AFR_AF=0.0325;EUR_AF=0.1362;SAS_AF=0.1217;AA=C|||;VT=SNP
3	64165625	rs13068250	A	C	100	PASS	AC=1509;AF=0.301318;AN=5008;NS=2504;DP=20799;EAS_AF=0.2391;AMR_AF=0.2133;AFR_AF=0.3192;EUR_AF=0.3867;SAS_AF=0.316;AA=A|||;VT=SNP
3	64165690	rs695936	C	G	100	PASS	AC=1331;AF=0.265775;AN=5008;NS=2504;DP=20504;EAS_AF=0.4821;AMR_AF=0.2205;AFR_AF=0.2542;EUR_AF=0.1402;SAS_AF=0.2198;AA=C|||;VT=SNP
3	64166027	rs697276	C	T	100	PASS	AC=2186;AF=0.436502;AN=5008;NS=2504;DP=19079;EAS_AF=0.4891;AMR_AF=0.3256;AFR_AF=0.5393;EUR_AF=0.3638;SAS_AF=0.3967;AA=T|||;VT=SNP
3	64166741	rs697277	C	T	100	PASS	AC=3517;AF=0.702276;AN=5008;NS=2504;DP=18673;EAS_AF=0.9444;AMR_AF=0.781;AFR_AF=0.4244;EUR_AF=0.6928;SAS_AF=0.7822;AA=T|||;VT=SNP
3	64167252	rs696224	T	C	100	PASS	AC=4386;AF=0.875799;AN=5008;NS=2504;DP=20229;EAS_AF=0.9633;AMR_AF=0.9035;AFR_AF=0.6657;EUR_AF=0.9523;SAS_AF=0.9714;AA=C|||;VT=SNP
3	64168262	rs704394	G	C	100	PASS	AC=2628;AF=0.52476;AN=5008;NS=2504;DP=17918;EAS_AF=0.7202;AMR_AF=0.4352;AFR_AF=0.4085;EUR_AF=0.5378;SAS_AF=0.5307;AA=C|||;VT=SNP
3	64168301	rs73124899	C	G	100	PASS	AC=748;AF=0.149361;AN=5008;NS=2504;DP=17180;EAS_AF=0.0188;AMR_AF=0.121;AFR_AF=0.1467;EUR_AF=0.2575;SAS_AF=0.1963;AA=C|||;VT=SNP
3	64168538	rs73124901	T	C	100	PASS	AC=748;AF=0.149361;AN=5008;NS=2504;DP=16000;EAS_AF=0.0188;AMR_AF=0.121;AFR_AF=0.1467;EUR_AF=0.2575;SAS_AF=0.1963;AA=T|||;VT=SNP
3	64168654	rs697278	T	C	100	PASS	AC=4661;AF=0.930711;AN=5008;NS=2504;DP=15003;EAS_AF=0.9573;AMR_AF=0.9207;AFR_AF=0.8691;EUR_AF=0.9523;SAS_AF=0.9714;AA=C|||;VT=SNP
3	64169334	rs696225	C	A	100	PASS	AC=1266;AF=0.252796;AN=5008;NS=2504;DP=16384;EAS_AF=0.4633;AMR_AF=0.2133;AFR_AF=0.2315;EUR_AF=0.1402;SAS_AF=0.2086;AA=C|||;VT=SNP
3	64170290	rs55723062	C	T	100	PASS	AC=664;AF=0.132588;AN=5008;NS=2504;DP=15442;EAS_AF=0.0169;AMR_AF=0.1081;AFR_AF=0.1271;EUR_AF=0.2286;SAS_AF=0.1779;AA=C|||;VT=SNP
3	64170754	rs17665251	G	A	100	PASS	AC=666;AF=0.132987;AN=5008;NS=2504;DP=21496;EAS_AF=0.0169;AMR_AF=0.1081;AFR_AF=0.1271;EUR_AF=0.2286;SAS_AF=0.18;AA=G|||;VT=SNP
3	64171159	rs73832119	G	A	100	PASS	AC=340;AF=0.0678914;AN=5008;NS=2504;DP=21353;EAS_AF=0.0665;AMR_AF=0.0259;AFR_AF=0.1346;EUR_AF=0.0268;SAS_AF=0.0511;AA=G|||;VT=SNP
3	64171319	rs73832120	C	A	100	PASS	AC=353;AF=0.0704872;AN=5008;NS=2504;DP=19617;EAS_AF=0.0704;AMR_AF=0.0259;AFR_AF=0.1415;EUR_AF=0.0268;SAS_AF=0.0511;AA=C|||;VT=SNP
3	64171754	rs11917643	A	G	100	PASS	AC=865;AF=0.172724;AN=5008;NS=2504;DP=17472;EAS_AF=0.0169;AMR_AF=0.1311;AFR_AF=0.2428;EUR_AF=0.2565;SAS_AF=0.182;AA=A|||;VT=SNP
3	64171801	rs11925461	G	A	100	PASS	AC=938;AF=0.1873;AN=5008;NS=2504;DP=16246;EAS_AF=0.0169;AMR_AF=0.1369;AFR_AF=0.2973;EUR_AF=0.2535;SAS_AF=0.182;AA=A|||;VT=SNP
3	64171869	rs11925484	G	A	100	PASS	AC=865;AF=0.172724;AN=5008;NS=2504;DP=16831;EAS_AF=0.0169;AMR_AF=0.1326;AFR_AF=0.2451;EUR_AF=0.2525;SAS_AF=0.182;AA=G|||;VT=SNP
3	64171897	rs11716989	G	A	100	PASS	AC=615;AF=0.122804;AN=5008;NS=2504;DP=17453;EAS_AF=0.2302;AMR_AF=0.085;AFR_AF=0.0461;EUR_AF=0.1382;SAS_AF=0.1268;AA=G|||;VT=SNP
3	64171993	rs153717	G	A	100	PASS	AC=2304;AF=0.460064;AN=5008;NS=2504;DP=18715;EAS_AF=0.4871;AMR_AF=0.3631;AFR_AF=0.5681;EUR_AF=0.4006;SAS_AF=0.4162;AA=A|||;VT=SNP
3	64172392	rs153718	A	G	100	PASS	AC=2384;AF=0.476038;AN=5008;NS=2504;DP=22275;EAS_AF=0.4871;AMR_AF=0.3617;AFR_AF=0.6263;EUR_AF=0.3946;SAS_AF=0.4264;AA=G|||;VT=SNP
3	64172403	rs153719	G	T	100	PASS	AC=2380;AF=0.47524;AN=5008;NS=2504;DP=22368;EAS_AF=0.4881;AMR_AF=0.3602;AFR_AF=0.6256;EUR_AF=0.3946;SAS_AF=0.4233;AA=T|||;VT=SNP
3	64172515	rs62251771	A	C	100	PASS	AC=612;AF=0.122204;AN=5008;NS=2504;DP=21162;EAS_AF=0.2302;AMR_AF=0.0807;AFR_AF=0.0454;EUR_AF=0.1382;SAS_AF=0.1278;AA=A|||;VT=SNP
3	64172690	rs732693	G	A	100	PASS	AC=1357;AF=0.270966;AN=5008;NS=2504;DP=20855;EAS_AF=0.4692;AMR_AF=0.2219;AFR_AF=0.2708;EUR_AF=0.1402;SAS_AF=0.2362;AA=G|||;VT=SNP
3	64172692	rs732694	C	G	100	PASS	AC=3543;AF=0.707468;AN=5008;NS=2504;DP=20845;EAS_AF=0.9405;AMR_AF=0.7738;AFR_AF=0.444;EUR_AF=0.6998;SAS_AF=0.7843;AA=C|||;VT=SNP
3	64172813	rs72040	G	A	100	PASS	AC=3622;AF=0.723243;AN=5008;NS=2504;DP=20714;EAS_AF=0.9415;AMR_AF=0.7795;AFR_AF=0.503;EUR_AF=0.6988;SAS_AF=0.7812;AA=A|||;VT=SNP
3	64172882	rs732696	C	G	100	PASS	AC=955;AF=0.190695;AN=5008;NS=2504;DP=20567;EAS_AF=0.0188;AMR_AF=0.1311;AFR_AF=0.3011;EUR_AF=0.2594;SAS_AF=0.1902;AA=C|||;VT=SNP
3	64173028	rs17070094	A	C	100	PASS	AC=1031;AF=0.205871;AN=5008;NS=2504;DP=20098;EAS_AF=0.0188;AMR_AF=0.1369;AFR_AF=0.3548;EUR_AF=0.2604;SAS_AF=0.1902;AA=A|||;VT=SNP
3	64173096	rs153721	C	G	100	PASS	AC=1382;AF=0.275958;AN=5008;NS=2504;DP=19593;EAS_AF=0.4762;AMR_AF=0.2248;AFR_AF=0.2791;EUR_AF=0.1402;SAS_AF=0.2413;AA=C|||;VT=SNP
3	64173901	rs1035275	T	C	100	PASS	AC=1520;AF=0.303514;AN=5008;NS=2504;DP=20984;EAS_AF=0.2361;AMR_AF=0.4755;AFR_AF=0.0726;EUR_AF=0.4433;SAS_AF=0.4192;AA=T|||;VT=SNP
3	64173944	rs161664	G	A	100	PASS	AC=3569;AF=0.71266;AN=5008;NS=2504;DP=20941;EAS_AF=0.9405;AMR_AF=0.7781;AFR_AF=0.475;EUR_AF=0.6928;SAS_AF=0.773;AA=g|||;VT=SNP
3	64174057	rs161665	A	T	100	PASS	AC=3495;AF=0.697883;AN=5008;NS=2504;DP=21795;EAS_AF=0.9395;AMR_AF=0.7723;AFR_AF=0.4206;EUR_AF=0.6928;SAS_AF=0.7761;AA=A|||;VT=SNP
3	64174577	rs103323	C	T	100	PASS	AC=3527;AF=0.704273;AN=5008;NS=2504;DP=20917;EAS_AF=0.9395;AMR_AF=0.7824;AFR_AF=0.441;EUR_AF=0.6918;SAS_AF=0.7751;AA=T|||;VT=SNP
3	64175551	rs153723	G	C	100	PASS	AC=2142;AF=0.427716;AN=5008;NS=2504;DP=19589;EAS_AF=0.4931;AMR_AF=0.3256;AFR_AF=0.5129;EUR_AF=0.328;SAS_AF=0.4202;AA=C|||;VT=SNP
3	64175631	rs153724	G	C	100	PASS	AC=2020;AF=0.403355;AN=5008;NS=2504;DP=18034;EAS_AF=0.4891;AMR_AF=0.33;AFR_AF=0.4062;EUR_AF=0.3469;SAS_AF=0.4213;AA=G|||;VT=SNP
3	64176107	rs11914401	C	T	100	PASS	AC=2297;AF=0.458666;AN=5008;NS=2504;DP=15924;EAS_AF=0.4712;AMR_AF=0.5504;AFR_AF=0.2882;EUR_AF=0.5318;SAS_AF=0.5358;AA=c|||;VT=SNP
3	64176109	rs73126829	T	G	100	PASS	AC=824;AF=0.164537;AN=5008;NS=2504;DP=15950;EAS_AF=0.0099;AMR_AF=0.1455;AFR_AF=0.1566;EUR_AF=0.3062;SAS_AF=0.2025;AA=T|||;VT=SNP
3	64176421	rs153725	G	C	100	PASS	AC=1363;AF=0.272165;AN=5008;NS=2504;DP=17232;EAS_AF=0.4802;AMR_AF=0.2262;AFR_AF=0.2595;EUR_AF=0.1382;SAS_AF=0.2454;AA=C|||;VT=SNP
3	64176509	rs153726	C	G	100	PASS	AC=1351;AF=0.269768;AN=5008;NS=2504;DP=16952;EAS_AF=0.4802;AMR_AF=0.2219;AFR_AF=0.2572;EUR_AF=0.1382;SAS_AF=0.2393;AA=C|||;VT=SNP
3	64177029	rs161666	T	C	100	PASS	AC=1423;AF=0.284145;AN=5008;NS=2504;DP=19863;EAS_AF=0.4812;AMR_AF=0.2248;AFR_AF=0.3124;EUR_AF=0.1362;SAS_AF=0.2372;AA=T|||;VT=SNP
3	64177274	rs62251772	G	A	100	PASS	AC=629;AF=0.125599;AN=5008;NS=2504;DP=22475;EAS_AF=0.2232;AMR_AF=0.0922;AFR_AF=0.056;EUR_AF=0.1412;SAS_AF=0.1268;AA=G|||;VT=SNP
3	64177660	rs153728	T	C	100	PASS	AC=1384;AF=0.276358;AN=5008;NS=2504;DP=18131;EAS_AF=0.4812;AMR_AF=0.2161;AFR_AF=0.2859;EUR_AF=0.1372;SAS_AF=0.2382;AA=T|||;VT=SNP
3	64177846	rs11712216	C	G	100	PASS	AC=606;AF=0.121006;AN=5008;NS=2504;DP=17230;EAS_AF=0.2222;AMR_AF=0.0965;AFR_AF=0.0356;EUR_AF=0.1431;SAS_AF=0.1268;AA=C|||;VT=SNP
3	64177928	rs2160827	G	C	100	PASS	AC=1585;AF=0.316494;AN=5008;NS=2504;DP=15388;EAS_AF=0.248;AMR_AF=0.4856;AFR_AF=0.0893;EUR_AF=0.4632;SAS_AF=0.4233;AA=G|||;VT=SNP
3	64178383	rs153729	G	A	100	PASS	AC=1362;AF=0.271965;AN=5008;NS=2504;DP=18209;EAS_AF=0.4722;AMR_AF=0.2161;AFR_AF=0.3003;EUR_AF=0.1382;SAS_AF=0.2045;AA=A|||;VT=SNP
3	64178664	rs185295	T	A	100	PASS	AC=2262;AF=0.451677;AN=5008;NS=2504;DP=19208;EAS_AF=0.7034;AMR_AF=0.33;AFR_AF=0.5401;EUR_AF=0.2803;SAS_AF=0.3354;AA=A|||;VT=SNP
3	64178710	rs697279	T	C	100	PASS	AC=2267;AF=0.452676;AN=5008;NS=2504;DP=21240;EAS_AF=0.7044;AMR_AF=0.3314;AFR_AF=0.5424;EUR_AF=0.2793;SAS_AF=0.3364;AA=C|||;VT=SNP
3	64178928	rs697280	T	G	100	PASS	AC=1445;AF=0.288538;AN=5008;NS=2504;DP=21297;EAS_AF=0.4802;AMR_AF=0.2205;AFR_AF=0.3366;EUR_AF=0.1362;SAS_AF=0.2311;AA=T|||;VT=SNP
3	64179539	rs697281	C	T	100	PASS	AC=2237;AF=0.446685;AN=5008;NS=2504;DP=20009;EAS_AF=0.6935;AMR_AF=0.3228;AFR_AF=0.5386;EUR_AF=0.2753;SAS_AF=0.3323;AA=T|||;VT=SNP
3	64179941	rs7614007	C	T	100	PASS	AC=1576;AF=0.314696;AN=5008;NS=2504;DP=20715;EAS_AF=0.2401;AMR_AF=0.4741;AFR_AF=0.087;EUR_AF=0.4533;SAS_AF=0.4438;AA=C|||;VT=SNP
3	64180420	rs1432579	A	G	100	PASS	AC=843;AF=0.168331;AN=5008;NS=2504;DP=19938;EAS_AF=0.2262;AMR_AF=0.1081;AFR_AF=0.1952;EUR_AF=0.1521;SAS_AF=0.1319;AA=A|||;VT=SNP
3	64180984	rs696227	T	C	100	PASS	AC=1346;AF=0.26877;AN=5008;NS=2504;DP=16497;EAS_AF=0.4752;AMR_AF=0.219;AFR_AF=0.2617;EUR_AF=0.1382;SAS_AF=0.2352;AA=T|||;VT=SNP
3	64181222	rs11715654	C	G	100	PASS	AC=620;AF=0.123802;AN=5008;NS=2504;DP=15776;EAS_AF=0.2212;AMR_AF=0.0908;AFR_AF=0.0492;EUR_AF=0.1431;SAS_AF=0.1278;AA=C|||;VT=SNP
3	64181608	rs73832124	T	C	100	PASS	AC=400;AF=0.0798722;AN=5008;NS=2504;DP=16901;EAS_AF=0.0704;AMR_AF=0.0259;AFR_AF=0.1823;EUR_AF=0.0258;SAS_AF=0.045;AA=T|||;VT=SNP
3	64181833	rs72882348	T	C	100	PASS	AC=443;AF=0.0884585;AN=5008;NS=2504;DP=18682;EAS_AF=0.0704;AMR_AF=0.0259;AFR_AF=0.2133;EUR_AF=0.0278;SAS_AF=0.045;AA=T|||;VT=SNP
3	64181962	rs57288803	T	C	100	PASS	AC=674;AF=0.134585;AN=5008;NS=2504;DP=17736;EAS_AF=0.0704;AMR_AF=0.0389;AFR_AF=0.3805;EUR_AF=0.0288;SAS_AF=0.045;AA=T|||;VT=SNP
3	64182098	rs55895332	A	G	100	PASS	AC=772;AF=0.154153;AN=5008;NS=2504;DP=16779;EAS_AF=0.0188;AMR_AF=0.1297;AFR_AF=0.1581;EUR_AF=0.2565;SAS_AF=0.2004;AA=A|||;VT=SNP
3	64182827	rs57476258	G	A	100	PASS	AC=1251;AF=0.2498;AN=5008;NS=2504;DP=17217;EAS_AF=0.2837;AMR_AF=0.1153;AFR_AF=0.4213;EUR_AF=0.168;SAS_AF=0.1626;AA=A|||;VT=SNP
3	64183112	rs9829695	A	G	100	PASS	AC=1343;AF=0.268171;AN=5008;NS=2504;DP=20132;EAS_AF=0.2877;AMR_AF=0.1354;AFR_AF=0.4667;EUR_AF=0.173;SAS_AF=0.1718;AA=G|||;VT=SNP
3	64183120	rs62251775	G	A	100	PASS	AC=1539;AF=0.307308;AN=5008;NS=2504;DP=20326;EAS_AF=0.2629;AMR_AF=0.4755;AFR_AF=0.0809;EUR_AF=0.4294;SAS_AF=0.4141;AA=G|||;VT=SNP
3	64183470	rs60043233	C	A	100	PASS	AC=532;AF=0.10623;AN=5008;NS=2504;DP=18350;EAS_AF=0.0585;AMR_AF=0.0331;AFR_AF=0.289;EUR_AF=0.0249;SAS_AF=0.044;AA=C|||;VT=SNP
3	64183626	rs61238591	G	A	100	PASS	AC=368;AF=0.0734824;AN=5008;NS=2504;DP=12886;EAS_AF=0.0585;AMR_AF=0.0245;AFR_AF=0.174;EUR_AF=0.0249;SAS_AF=0.0378;AA=G|||;VT=SNP
3	64183683	rs829520	C	T	100	PASS	AC=816;AF=0.162939;AN=5008;NS=2504;DP=11185;EAS_AF=0.3839;AMR_AF=0.1801;AFR_AF=0.0076;EUR_AF=0.1113;SAS_AF=0.1861;AA=C|||;VT=SNP
3	64183745	rs829519	A	G	100	PASS	AC=3866;AF=0.771965;AN=5008;NS=2504;DP=8899;EAS_AF=0.9425;AMR_AF=0.8084;AFR_AF=0.6558;EUR_AF=0.7256;SAS_AF=0.7751;AA=a|||;VT=SNP
3	64184136	rs696015	A	G	100	PASS	AC=4570;AF=0.91254;AN=5008;NS=2504;DP=12110;EAS_AF=0.9524;AMR_AF=0.9265;AFR_AF=0.8041;EUR_AF=0.9553;SAS_AF=0.9642;AA=G|||;VT=SNP
3	64184343	rs696016	C	T	100	PASS	AC=897;AF=0.179113;AN=5008;NS=2504;DP=18896;EAS_AF=0.3879;AMR_AF=0.1859;AFR_AF=0.0635;EUR_AF=0.1103;SAS_AF=0.1861;AA=C|||;VT=SNP
3	64184397	rs696017	G	T	100	PASS	AC=888;AF=0.177316;AN=5008;NS=2504;DP=18723;EAS_AF=0.3839;AMR_AF=0.1859;AFR_AF=0.0598;EUR_AF=0.1103;SAS_AF=0.1861;AA=G|||;VT=SNP
3	64184676	rs695937	G	A	100	PASS	AC=2112;AF=0.421725;AN=5008;NS=2504;DP=19854;EAS_AF=0.6716;AMR_AF=0.304;AFR_AF=0.4592;EUR_AF=0.2753;SAS_AF=0.3476;AA=A|||;VT=SNP
3	64184956	rs696018	G	A	100	PASS	AC=2255;AF=0.45028;AN=5008;NS=2504;DP=17836;EAS_AF=0.6716;AMR_AF=0.3184;AFR_AF=0.559;EUR_AF=0.2763;SAS_AF=0.3476;AA=A|||;VT=SNP
3	64185126	rs696019	T	A	100	PASS	AC=2156;AF=0.430511;AN=5008;NS=2504;DP=19718;EAS_AF=0.6796;AMR_AF=0.3141;AFR_AF=0.4811;EUR_AF=0.2744;SAS_AF=0.3487;AA=t|||;VT=SNP
3	64185767	rs57305178	A	G	100	PASS	AC=420;AF=0.0838658;AN=5008;NS=2504;DP=16923;EAS_AF=0.0665;AMR_AF=0.0259;AFR_AF=0.2042;EUR_AF=0.0258;SAS_AF=0.0399;AA=A|||;VT=SNP
3	64185852	rs13099983	A	G	100	PASS	AC=2318;AF=0.462859;AN=5008;NS=2504;DP=17287;EAS_AF=0.2778;AMR_AF=0.6081;AFR_AF=0.2428;EUR_AF=0.6799;SAS_AF=0.6247;AA=A|||;VT=SNP
3	64186304	rs28844663	T	G	100	PASS	AC=545;AF=0.108826;AN=5008;NS=2504;DP=15037;EAS_AF=0.0714;AMR_AF=0.036;AFR_AF=0.2882;EUR_AF=0.0278;SAS_AF=0.0399;AA=T|||;VT=SNP
3	64187774	rs830397	C	A	100	PASS	AC=1520;AF=0.303514;AN=5008;NS=2504;DP=17908;EAS_AF=0.4653;AMR_AF=0.2334;AFR_AF=0.3828;EUR_AF=0.1392;SAS_AF=0.2485;AA=A|||;VT=SNP
3	64187997	rs35498882	T	A	100	PASS	AC=1498;AF=0.299121;AN=5008;NS=2504;DP=16680;EAS_AF=0.248;AMR_AF=0.4712;AFR_AF=0.0446;EUR_AF=0.4662;SAS_AF=0.4018;AA=T|||;VT=SNP
3	64188124	rs829525	T	C	100	PASS	AC=1373;AF=0.274161;AN=5008;NS=2504;DP=15672;EAS_AF=0.4802;AMR_AF=0.2363;AFR_AF=0.2564;EUR_AF=0.1402;SAS_AF=0.2505;AA=T|||;VT=SNP
3	64189069	rs696020	A	G	100	PASS	AC=2340;AF=0.467252;AN=5008;NS=2504;DP=19091;EAS_AF=0.7004;AMR_AF=0.3501;AFR_AF=0.5469;EUR_AF=0.2942;SAS_AF=0.3804;AA=G|||;VT=SNP
3	64189443	rs697282	G	A	100	PASS	AC=957;AF=0.191094;AN=5008;NS=2504;DP=15746;EAS_AF=0.3948;AMR_AF=0.2017;AFR_AF=0.0832;EUR_AF=0.1123;SAS_AF=0.2004;AA=G|||;VT=SNP
3	64189522	rs697283	T	C	100	PASS	AC=973;AF=0.194289;AN=5008;NS=2504;DP=17156;EAS_AF=0.3958;AMR_AF=0.2046;AFR_AF=0.0923;EUR_AF=0.1123;SAS_AF=0.2014;AA=C|||;VT=SNP
3	64189672	rs829524	T	C	100	PASS	AC=2449;AF=0.489018;AN=5008;NS=2504;DP=19745;EAS_AF=0.6498;AMR_AF=0.6686;AFR_AF=0.1286;EUR_AF=0.5656;SAS_AF=0.6043;AA=C|||;VT=SNP
3	64190051	rs1679335	A	T	100	PASS	AC=957;AF=0.191094;AN=5008;NS=2504;DP=19504;EAS_AF=0.3909;AMR_AF=0.2017;AFR_AF=0.084;EUR_AF=0.1133;SAS_AF=0.2025;AA=A|||;VT=SNP
3	64190052	rs1676390	A	G	100	PASS	AC=957;AF=0.191094;AN=5008;NS=2504;DP=19480;EAS_AF=0.3909;AMR_AF=0.2017;AFR_AF=0.084;EUR_AF=0.1133;SAS_AF=0.2025;AA=A|||;VT=SNP
3	64190497	rs58962325	T	C	100	PASS	AC=404;AF=0.0806709;AN=5008;NS=2504;DP=15660;EAS_AF=0.0675;AMR_AF=0.0274;AFR_AF=0.1853;EUR_AF=0.0268;SAS_AF=0.046;AA=T|||;VT=SNP
3	64190802	rs62251779	G	T	100	PASS	AC=695;AF=0.138778;AN=5008;NS=2504;DP=16301;EAS_AF=0.2262;AMR_AF=0.0865;AFR_AF=0.1059;EUR_AF=0.1421;SAS_AF=0.1268;AA=G|||;VT=SNP
3	64190839	rs829523	T	C	100	PASS	AC=4510;AF=0.900559;AN=5008;NS=2504;DP=16163;EAS_AF=0.9593;AMR_AF=0.9265;AFR_AF=0.7458;EUR_AF=0.9543;SAS_AF=0.9755;AA=C|||;VT=SNP
3	64190973	rs9881734	C	T	100	PASS	AC=700;AF=0.139776;AN=5008;NS=2504;DP=17342;EAS_AF=0.2252;AMR_AF=0.0951;AFR_AF=0.1059;EUR_AF=0.1421;SAS_AF=0.1268;AA=C|||;VT=SNP
3	64190986	rs9826382	T	C	100	PASS	AC=705;AF=0.140775;AN=5008;NS=2504;DP=16382;EAS_AF=0.2262;AMR_AF=0.0951;AFR_AF=0.1089;EUR_AF=0.1421;SAS_AF=0.1268;AA=T|||;VT=SNP
3	64191384	rs9827008	T	C	100	PASS	AC=713;AF=0.142372;AN=5008;NS=2504;DP=20256;EAS_AF=0.2262;AMR_AF=0.0951;AFR_AF=0.1082;EUR_AF=0.1441;SAS_AF=0.1339;AA=T|||;VT=SNP
3	64191981	rs695938	C	T	100	PASS	AC=4075;AF=0.813698;AN=5008;NS=2504;DP=18291;EAS_AF=0.8869;AMR_AF=0.8963;AFR_AF=0.5635;EUR_AF=0.9175;SAS_AF=0.911;AA=T|||;VT=SNP
3	64193651	rs73126850	T	C	100	PASS	AC=1507;AF=0.300919;AN=5008;NS=2504;DP=20046;EAS_AF=0.2639;AMR_AF=0.464;AFR_AF=0.0446;EUR_AF=0.4583;SAS_AF=0.408;AA=T|||;VT=SNP
3	64194547	rs10510915	A	C	100	PASS	AC=1362;AF=0.271965;AN=5008;NS=2504;DP=20740;EAS_AF=0.2272;AMR_AF=0.2118;AFR_AF=0.2458;EUR_AF=0.3509;SAS_AF=0.3149;AA=A|||;VT=SNP
3	64195019	rs697284	T	C	100	PASS	AC=944;AF=0.188498;AN=5008;NS=2504;DP=25462;EAS_AF=0.3938;AMR_AF=0.1974;AFR_AF=0.0726;EUR_AF=0.1143;SAS_AF=0.2035;AA=C|||;VT=SNP
3	64195045	rs56086748	C	A	100	PASS	AC=1472;AF=0.29393;AN=5008;NS=2504;DP=25868;EAS_AF=0.2579;AMR_AF=0.4582;AFR_AF=0.0439;EUR_AF=0.4443;SAS_AF=0.3978;AA=C|||;VT=SNP
3	64195097	rs696228	T	C	100	PASS	AC=944;AF=0.188498;AN=5008;NS=2504;DP=26905;EAS_AF=0.3948;AMR_AF=0.196;AFR_AF=0.0726;EUR_AF=0.1143;SAS_AF=0.2035;AA=T|||;VT=SNP
3	64195378	rs696229	C	A	100	PASS	AC=942;AF=0.188099;AN=5008;NS=2504;DP=22633;EAS_AF=0.3929;AMR_AF=0.196;AFR_AF=0.0726;EUR_AF=0.1143;SAS_AF=0.2035;AA=C|||;VT=SNP
3	64195550	rs1960454	C	G	100	PASS	AC=1449;AF=0.289337;AN=5008;NS=2504;DP=24087;EAS_AF=0.2599;AMR_AF=0.4611;AFR_AF=0.0439;EUR_AF=0.4245;SAS_AF=0.3906;AA=C|||;VT=SNP
3	64196467	rs9853772	T	G	100	PASS	AC=733;AF=0.146366;AN=5008;NS=2504;DP=18364;EAS_AF=0.2292;AMR_AF=0.098;AFR_AF=0.1135;EUR_AF=0.1521;SAS_AF=0.1339;AA=T|||;VT=SNP
3	64197051	rs704395	C	T	100	PASS	AC=4075;AF=0.813698;AN=5008;NS=2504;DP=19158;EAS_AF=0.88;AMR_AF=0.8977;AFR_AF=0.5938;EUR_AF=0.9195;SAS_AF=0.8742;AA=c|||;VT=SNP
3	64197600	rs888404	T	C	100	PASS	AC=1556;AF=0.310703;AN=5008;NS=2504;DP=19579;EAS_AF=0.2659;AMR_AF=0.4841;AFR_AF=0.0446;EUR_AF=0.4811;SAS_AF=0.4182;AA=t|||;VT=SNP
3	64198502	rs704396	T	G	100	PASS	AC=1302;AF=0.259984;AN=5008;NS=2504;DP=19306;EAS_AF=0.4167;AMR_AF=0.2248;AFR_AF=0.3086;EUR_AF=0.1173;SAS_AF=0.2045;AA=G|||;VT=SNP
3	64198788	rs829522	T	C	100	PASS	AC=992;AF=0.198083;AN=5008;NS=2504;DP=14458;EAS_AF=0.4137;AMR_AF=0.2032;AFR_AF=0.0908;EUR_AF=0.1133;SAS_AF=0.2045;AA=T|||;VT=SNP
3	64199364	rs7610343	T	C	100	PASS	AC=1535;AF=0.30651;AN=5008;NS=2504;DP=18208;EAS_AF=0.254;AMR_AF=0.4798;AFR_AF=0.0628;EUR_AF=0.4672;SAS_AF=0.4018;AA=T|||;VT=SNP
3	64199644	rs67905110	G	T	100	PASS	AC=1203;AF=0.240216;AN=5008;NS=2504;DP=18079;EAS_AF=0.4038;AMR_AF=0.2104;AFR_AF=0.2579;EUR_AF=0.1143;SAS_AF=0.1984;AA=T|||;VT=SNP
3	64200864	rs2008299	T	G	100	PASS	AC=1493;AF=0.298123;AN=5008;NS=2504;DP=19049;EAS_AF=0.2609;AMR_AF=0.4712;AFR_AF=0.0446;EUR_AF=0.4473;SAS_AF=0.4029;AA=T|||;VT=SNP
3	64201476	rs4994608	A	T	100	PASS	AC=2247;AF=0.448682;AN=5008;NS=2504;DP=17800;EAS_AF=0.2619;AMR_AF=0.5908;AFR_AF=0.233;EUR_AF=0.668;SAS_AF=0.6063;AA=A|||;VT=SNP
3	64201702	rs888405	A	G	100	PASS	AC=2890;AF=0.577077;AN=5008;NS=2504;DP=18927;EAS_AF=0.4921;AMR_AF=0.6888;AFR_AF=0.2973;EUR_AF=0.8052;SAS_AF=0.729;AA=A|||;VT=SNP
3	64202690	rs696022	C	A	100	PASS	AC=2471;AF=0.493411;AN=5008;NS=2504;DP=19035;EAS_AF=0.6448;AMR_AF=0.6657;AFR_AF=0.1679;EUR_AF=0.5507;SAS_AF=0.5961;AA=A|||;VT=SNP
3	64202707	rs696023	G	A	100	PASS	AC=2479;AF=0.495008;AN=5008;NS=2504;DP=18839;EAS_AF=0.6448;AMR_AF=0.6657;AFR_AF=0.1679;EUR_AF=0.5517;SAS_AF=0.6033;AA=G|||;VT=SNP
3	64202817	rs696024	A	G	100	PASS	AC=970;AF=0.19369;AN=5008;NS=2504;DP=16261;EAS_AF=0.3968;AMR_AF=0.1974;AFR_AF=0.0832;EUR_AF=0.1123;SAS_AF=0.2147;AA=A|||;VT=SNP
3	64203489	rs696026	A	G	100	PASS	AC=4531;AF=0.904752;AN=5008;NS=2504;DP=20096;EAS_AF=0.9573;AMR_AF=0.9251;AFR_AF=0.7625;EUR_AF=0.9523;SAS_AF=0.9796;AA=G|||;VT=SNP
3	64203629	rs7638963	C	T	100	PASS	AC=1500;AF=0.299521;AN=5008;NS=2504;DP=18799;EAS_AF=0.2569;AMR_AF=0.4669;AFR_AF=0.062;EUR_AF=0.4433;SAS_AF=0.3978;AA=C|||;VT=SNP
3	64203811	rs67388649	G	C	100	PASS	AC=722;AF=0.144169;AN=5008;NS=2504;DP=16768;EAS_AF=0.2312;AMR_AF=0.1023;AFR_AF=0.0946;EUR_AF=0.1441;SAS_AF=0.1513;AA=G|||;VT=SNP
3	64203826	rs696027	T	C	100	PASS	AC=3144;AF=0.627796;AN=5008;NS=2504;DP=17168;EAS_AF=0.881;AMR_AF=0.768;AFR_AF=0.2262;EUR_AF=0.7028;SAS_AF=0.7331;AA=C|||;VT=SNP
3	64204198	rs844190	C	T	100	PASS	AC=928;AF=0.185304;AN=5008;NS=2504;DP=16161;EAS_AF=0.3879;AMR_AF=0.1945;AFR_AF=0.0688;EUR_AF=0.1123;SAS_AF=0.2025;AA=C|||;VT=SNP
3	64204308	rs866679	G	A	100	PASS	AC=911;AF=0.181909;AN=5008;NS=2504;DP=16349;EAS_AF=0.375;AMR_AF=0.1916;AFR_AF=0.0681;EUR_AF=0.1123;SAS_AF=0.2014;AA=A|||;VT=SNP
3	64204700	rs697285	G	C	100	PASS	AC=3761;AF=0.750998;AN=5008;NS=2504;DP=15556;EAS_AF=0.9534;AMR_AF=0.8069;AFR_AF=0.5477;EUR_AF=0.7445;SAS_AF=0.7843;AA=C|||;VT=SNP
3	64205099	rs697286	C	T	100	PASS	AC=2435;AF=0.486222;AN=5008;NS=2504;DP=19216;EAS_AF=0.6498;AMR_AF=0.6671;AFR_AF=0.1301;EUR_AF=0.5567;SAS_AF=0.5982;AA=T|||;VT=SNP
3	64205651	rs704397	G	A	100	PASS	AC=938;AF=0.1873;AN=5008;NS=2504;DP=20405;EAS_AF=0.3819;AMR_AF=0.1931;AFR_AF=0.0825;EUR_AF=0.1123;SAS_AF=0.2014;AA=G|||;VT=SNP
3	64205735	rs9877584	T	G	100	PASS	AC=728;AF=0.145367;AN=5008;NS=2504;DP=20377;EAS_AF=0.2302;AMR_AF=0.0994;AFR_AF=0.0991;EUR_AF=0.1461;SAS_AF=0.1524;AA=T|||;VT=SNP
3	64206296	rs696231	G	A	100	PASS	AC=916;AF=0.182907;AN=5008;NS=2504;DP=19328;EAS_AF=0.3849;AMR_AF=0.1859;AFR_AF=0.0825;EUR_AF=0.1083;SAS_AF=0.1851;AA=C|||;VT=SNP
3	64206494	rs11708249	A	G	100	PASS	AC=719;AF=0.14357;AN=5008;NS=2504;DP=19396;EAS_AF=0.2302;AMR_AF=0.0994;AFR_AF=0.0991;EUR_AF=0.1451;SAS_AF=0.1442;AA=A|||;VT=SNP
3	64206527	rs11924614	C	A	100	PASS	AC=2047;AF=0.408746;AN=5008;NS=2504;DP=20223;EAS_AF=0.2659;AMR_AF=0.536;AFR_AF=0.2398;EUR_AF=0.5716;SAS_AF=0.5266;AA=C|||;VT=SNP
3	64206604	rs696232	T	C	100	PASS	AC=3231;AF=0.645168;AN=5008;NS=2504;DP=21098;EAS_AF=0.6577;AMR_AF=0.7882;AFR_AF=0.354;EUR_AF=0.7714;SAS_AF=0.7945;AA=T|||;VT=SNP
3	64207390	rs696233	T	A	100	PASS	AC=3249;AF=0.648762;AN=5008;NS=2504;DP=17372;EAS_AF=0.8819;AMR_AF=0.7781;AFR_AF=0.2829;EUR_AF=0.7247;SAS_AF=0.7331;AA=A|||;VT=SNP
3	64207556	rs696234	T	C	100	PASS	AC=4686;AF=0.935703;AN=5008;NS=2504;DP=18548;EAS_AF=0.9573;AMR_AF=0.928;AFR_AF=0.8782;EUR_AF=0.9523;SAS_AF=0.9796;AA=C|||;VT=SNP
3	64208297	rs696235	A	C	100	PASS	AC=3927;AF=0.784145;AN=5008;NS=2504;DP=16407;EAS_AF=0.9484;AMR_AF=0.817;AFR_AF=0.6498;EUR_AF=0.7624;SAS_AF=0.7955;AA=A|||;VT=SNP
3	64209068	rs34392185	G	A	100	PASS	AC=1288;AF=0.257188;AN=5008;NS=2504;DP=17222;EAS_AF=0.2242;AMR_AF=0.1916;AFR_AF=0.2201;EUR_AF=0.34;SAS_AF=0.3027;AA=G|||;VT=SNP
3	64209218	rs696236	A	G	100	PASS	AC=4073;AF=0.813299;AN=5008;NS=2504;DP=19845;EAS_AF=0.8829;AMR_AF=0.8905;AFR_AF=0.5877;EUR_AF=0.8837;SAS_AF=0.9192;AA=A|||;VT=SNP
3	64209536	rs75941056	G	A	100	PASS	AC=176;AF=0.0351438;AN=5008;NS=2504;DP=19763;EAS_AF=0.0387;AMR_AF=0.0346;AFR_AF=0.0053;EUR_AF=0.0507;SAS_AF=0.0562;AA=G|||;VT=SNP
3	64209677	rs704398	A	G	100	PASS	AC=970;AF=0.19369;AN=5008;NS=2504;DP=19930;EAS_AF=0.4038;AMR_AF=0.1988;AFR_AF=0.0847;EUR_AF=0.1123;SAS_AF=0.2045;AA=A|||;VT=SNP
3	64211102	rs697287	G	A	100	PASS	AC=1249;AF=0.249401;AN=5008;NS=2504;DP=17940;EAS_AF=0.379;AMR_AF=0.2133;AFR_AF=0.3101;EUR_AF=0.1133;SAS_AF=0.1994;AA=G|||;VT=SNP
3	64211605	rs697288	G	A	100	PASS	AC=934;AF=0.186502;AN=5008;NS=2504;DP=16965;EAS_AF=0.4028;AMR_AF=0.1888;AFR_AF=0.0688;EUR_AF=0.1103;SAS_AF=0.1994;AA=G|||;VT=SNP
3	64211955	rs697290	C	T	100	PASS	AC=927;AF=0.185104;AN=5008;NS=2504;DP=18936;EAS_AF=0.3998;AMR_AF=0.1888;AFR_AF=0.0666;EUR_AF=0.1103;SAS_AF=0.1984;AA=c|||;VT=SNP
3	64212196	rs697291	G	A	100	PASS	AC=4058;AF=0.810304;AN=5008;NS=2504;DP=19212;EAS_AF=0.8968;AMR_AF=0.8862;AFR_AF=0.5696;EUR_AF=0.8837;SAS_AF=0.9172;AA=A|||;VT=SNP
3	64212532	rs888407	T	C	100	PASS	AC=2988;AF=0.596645;AN=5008;NS=2504;DP=18114;EAS_AF=0.498;AMR_AF=0.6888;AFR_AF=0.3638;EUR_AF=0.8042;SAS_AF=0.7342;AA=C|||;VT=SNP
3	64212559	rs697292	G	T	100	PASS	AC=934;AF=0.186502;AN=5008;NS=2504;DP=16994;EAS_AF=0.4018;AMR_AF=0.1916;AFR_AF=0.0681;EUR_AF=0.1113;SAS_AF=0.1984;AA=G|||;VT=SNP
3	64212706	rs17666399	A	G	100	PASS	AC=841;AF=0.167931;AN=5008;NS=2504;DP=19392;EAS_AF=0.003;AMR_AF=0.1844;AFR_AF=0.1505;EUR_AF=0.3062;SAS_AF=0.2076;AA=A|||;VT=SNP
3	64213414	rs1564115	A	G	100	PASS	AC=2830;AF=0.565096;AN=5008;NS=2504;DP=20183;EAS_AF=0.497;AMR_AF=0.6744;AFR_AF=0.292;EUR_AF=0.7644;SAS_AF=0.7219;AA=A|||;VT=SNP
3	64213501	rs696237	T	A	100	PASS	AC=942;AF=0.188099;AN=5008;NS=2504;DP=20838;EAS_AF=0.4077;AMR_AF=0.196;AFR_AF=0.0673;EUR_AF=0.1113;SAS_AF=0.1984;AA=T|||;VT=SNP
3	64215114	rs704399	A	G	100	PASS	AC=4574;AF=0.913339;AN=5008;NS=2504;DP=20025;EAS_AF=0.9732;AMR_AF=0.9251;AFR_AF=0.7837;EUR_AF=0.9523;SAS_AF=0.9785;AA=A|||;VT=SNP
3	64215255	rs1963348	G	A	100	PASS	AC=1299;AF=0.259385;AN=5008;NS=2504;DP=19246;EAS_AF=0.2431;AMR_AF=0.4035;AFR_AF=0.062;EUR_AF=0.3191;SAS_AF=0.3793;AA=G|||;VT=SNP
3	64215913	rs697293	G	A	100	PASS	AC=944;AF=0.188498;AN=5008;NS=2504;DP=19173;EAS_AF=0.4038;AMR_AF=0.1916;AFR_AF=0.0703;EUR_AF=0.1133;SAS_AF=0.2014;AA=G|||;VT=SNP
3	64216841	rs869365	A	G	100	PASS	AC=638;AF=0.127396;AN=5008;NS=2504;DP=15931;EAS_AF=0.2331;AMR_AF=0.0965;AFR_AF=0.0401;EUR_AF=0.1511;SAS_AF=0.1339;AA=A|||;VT=SNP
3	64216991	rs869364	A	T	100	PASS	AC=2858;AF=0.570687;AN=5008;NS=2504;DP=18565;EAS_AF=0.499;AMR_AF=0.6772;AFR_AF=0.2753;EUR_AF=0.8022;SAS_AF=0.7301;AA=A|||;VT=SNP
3	64217284	rs697294	T	C	100	PASS	AC=3920;AF=0.782748;AN=5008;NS=2504;DP=19045;EAS_AF=0.9097;AMR_AF=0.879;AFR_AF=0.4259;EUR_AF=0.9165;SAS_AF=0.9284;AA=T|||;VT=SNP
3	64217374	rs1381812	T	C	100	PASS	AC=2856;AF=0.570288;AN=5008;NS=2504;DP=19296;EAS_AF=0.499;AMR_AF=0.6801;AFR_AF=0.2753;EUR_AF=0.8002;SAS_AF=0.728;AA=T|||;VT=SNP
3	64217496	rs697295	T	C	100	PASS	AC=4230;AF=0.844649;AN=5008;NS=2504;DP=18618;EAS_AF=0.9097;AMR_AF=0.9006;AFR_AF=0.6483;EUR_AF=0.9175;SAS_AF=0.9284;AA=t|||;VT=SNP
3	64218317	rs73832130	A	C	100	PASS	AC=367;AF=0.0732827;AN=5008;NS=2504;DP=20633;EAS_AF=0.0724;AMR_AF=0.0231;AFR_AF=0.1498;EUR_AF=0.0318;SAS_AF=0.0491;AA=A|||;VT=SNP
3	64220915	rs59404136	T	C	100	PASS	AC=421;AF=0.0840655;AN=5008;NS=2504;DP=16780;EAS_AF=0.0754;AMR_AF=0.0259;AFR_AF=0.1853;EUR_AF=0.0338;SAS_AF=0.0491;AA=T|||;VT=SNP
3	64221345	rs62247388	A	G	100	PASS	AC=663;AF=0.132388;AN=5008;NS=2504;DP=18885;EAS_AF=0.2351;AMR_AF=0.0994;AFR_AF=0.0272;EUR_AF=0.159;SAS_AF=0.1646;AA=A|||;VT=SNP
3	64222216	rs704400	A	C	100	PASS	AC=1028;AF=0.205272;AN=5008;NS=2504;DP=21351;EAS_AF=0.4296;AMR_AF=0.2133;AFR_AF=0.0794;EUR_AF=0.1163;SAS_AF=0.2301;AA=A|||;VT=SNP
3	64222479	rs704401	A	G	100	PASS	AC=4596;AF=0.917732;AN=5008;NS=2504;DP=19984;EAS_AF=0.9792;AMR_AF=0.9265;AFR_AF=0.7965;EUR_AF=0.9513;SAS_AF=0.9775;AA=G|||;VT=SNP
3	64222735	rs697296	C	T	100	PASS	AC=2481;AF=0.495407;AN=5008;NS=2504;DP=18658;EAS_AF=0.6736;AMR_AF=0.6643;AFR_AF=0.1551;EUR_AF=0.5487;SAS_AF=0.5971;AA=C|||;VT=SNP
3	64224088	rs7624789	G	A	100	PASS	AC=1482;AF=0.295927;AN=5008;NS=2504;DP=16982;EAS_AF=0.245;AMR_AF=0.4669;AFR_AF=0.0643;EUR_AF=0.4334;SAS_AF=0.3988;AA=G|||;VT=SNP
3	64224809	rs221993	T	C	100	PASS	AC=4632;AF=0.92492;AN=5008;NS=2504;DP=16968;EAS_AF=0.9792;AMR_AF=0.9251;AFR_AF=0.8253;EUR_AF=0.9503;SAS_AF=0.9775;AA=C|||;VT=SNP
3	64224839	rs221992	G	C	100	PASS	AC=4621;AF=0.922724;AN=5008;NS=2504;DP=17718;EAS_AF=0.9792;AMR_AF=0.9251;AFR_AF=0.823;EUR_AF=0.9493;SAS_AF=0.9703;AA=C|||;VT=SNP
3	64225331	rs75343615	C	T	100	PASS	AC=194;AF=0.038738;AN=5008;NS=2504;DP=9378;EAS_AF=0.0903;AMR_AF=0.1066;AFR_AF=0.0008;EUR_AF=0.0209;SAS_AF=0.0072;AA=C|||;VT=SNP
3	64225376	rs7641821	T	C	100	PASS	AC=2210;AF=0.441294;AN=5008;NS=2504;DP=16495;EAS_AF=0.2748;AMR_AF=0.5922;AFR_AF=0.2322;EUR_AF=0.6541;SAS_AF=0.5695;AA=T|||;VT=SNP
3	64225898	rs221991	T	G	100	PASS	AC=1065;AF=0.21266;AN=5008;NS=2504;DP=16854;EAS_AF=0.1032;AMR_AF=0.1556;AFR_AF=0.4281;EUR_AF=0.166;SAS_AF=0.1227;AA=T|||;VT=SNP
3	64225904	rs13085954	G	A	100	PASS	AC=798;AF=0.159345;AN=5008;NS=2504;DP=16790;EAS_AF=0.2331;AMR_AF=0.1037;AFR_AF=0.146;EUR_AF=0.1471;SAS_AF=0.1534;AA=G|||;VT=SNP
3	64226281	rs6801029	T	C	100	PASS	AC=2033;AF=0.40595;AN=5008;NS=2504;DP=17306;EAS_AF=0.2718;AMR_AF=0.5303;AFR_AF=0.2292;EUR_AF=0.5706;SAS_AF=0.5256;AA=T|||;VT=SNP
3	64226290	rs6788305	G	C	100	PASS	AC=2027;AF=0.404752;AN=5008;NS=2504;DP=17249;EAS_AF=0.2708;AMR_AF=0.5303;AFR_AF=0.2284;EUR_AF=0.5666;SAS_AF=0.5256;AA=G|||;VT=SNP
3	64226692	rs6788767	G	A	100	PASS	AC=1298;AF=0.259185;AN=5008;NS=2504;DP=18738;EAS_AF=0.252;AMR_AF=0.402;AFR_AF=0.0809;EUR_AF=0.3201;SAS_AF=0.3436;AA=g|||;VT=SNP
3	64227652	rs222338	C	A	100	PASS	AC=478;AF=0.0954473;AN=5008;NS=2504;DP=18478;EAS_AF=0.0208;AMR_AF=0.0778;AFR_AF=0.2504;EUR_AF=0.0497;SAS_AF=0.0225;AA=C|||;VT=SNP
3	64227692	rs6804747	T	C	100	PASS	AC=2199;AF=0.439097;AN=5008;NS=2504;DP=18498;EAS_AF=0.2708;AMR_AF=0.5893;AFR_AF=0.2564;EUR_AF=0.6262;SAS_AF=0.5603;AA=T|||;VT=SNP
3	64227748	rs3911777	T	C	100	PASS	AC=917;AF=0.183107;AN=5008;NS=2504;DP=17407;EAS_AF=0.2302;AMR_AF=0.1124;AFR_AF=0.2277;EUR_AF=0.1511;SAS_AF=0.1575;AA=T|||;VT=SNP
3	64228584	rs222337	C	T	100	PASS	AC=4036;AF=0.805911;AN=5008;NS=2504;DP=21369;EAS_AF=0.5724;AMR_AF=0.7968;AFR_AF=0.9372;EUR_AF=0.8867;SAS_AF=0.7924;AA=T|||;VT=SNP
3	64229821	rs4688436	A	G	100	PASS	AC=2088;AF=0.416933;AN=5008;NS=2504;DP=21515;EAS_AF=0.247;AMR_AF=0.5735;AFR_AF=0.2148;EUR_AF=0.6183;SAS_AF=0.547;AA=A|||;VT=SNP
3	64229838	rs696238	C	A	100	PASS	AC=4017;AF=0.802117;AN=5008;NS=2504;DP=20976;EAS_AF=0.5704;AMR_AF=0.7983;AFR_AF=0.9244;EUR_AF=0.8867;SAS_AF=0.7914;AA=A|||;VT=SNP
3	64230433	rs3911778	C	A	100	PASS	AC=1307;AF=0.260982;AN=5008;NS=2504;DP=21311;EAS_AF=0.2411;AMR_AF=0.4035;AFR_AF=0.1029;EUR_AF=0.3181;SAS_AF=0.3354;AA=C|||;VT=SNP
3	64231444	rs6769640	T	A	100	PASS	AC=1924;AF=0.384185;AN=5008;NS=2504;DP=18208;EAS_AF=0.246;AMR_AF=0.5187;AFR_AF=0.2057;EUR_AF=0.5288;SAS_AF=0.5235;AA=T|||;VT=SNP
3	64231735	rs74372054	A	G	100	PASS	AC=441;AF=0.0880591;AN=5008;NS=2504;DP=17180;EAS_AF=0.0754;AMR_AF=0.0331;AFR_AF=0.1604;EUR_AF=0.0706;SAS_AF=0.0603;AA=A|||;VT=SNP
3	64231789	rs144199848	G	T	100	PASS	AC=149;AF=0.0297524;AN=5008;NS=2504;DP=16760;EAS_AF=0.0208;AMR_AF=0.0519;AFR_AF=0.0106;EUR_AF=0.0467;SAS_AF=0.0317;AA=g|||;VT=SNP
3	64232104	rs222336	A	C	100	PASS	AC=3807;AF=0.760184;AN=5008;NS=2504;DP=17536;EAS_AF=0.5873;AMR_AF=0.7839;AFR_AF=0.7595;EUR_AF=0.8847;SAS_AF=0.7945;AA=C|||;VT=SNP
3	64232483	rs11715732	T	A	100	PASS	AC=2626;AF=0.524361;AN=5008;NS=2504;DP=18876;EAS_AF=0.4812;AMR_AF=0.6182;AFR_AF=0.2874;EUR_AF=0.6849;SAS_AF=0.6575;AA=A|||;VT=SNP
3	64232901	rs186417	C	T	100	PASS	AC=4066;AF=0.811901;AN=5008;NS=2504;DP=16632;EAS_AF=0.5764;AMR_AF=0.8098;AFR_AF=0.944;EUR_AF=0.8877;SAS_AF=0.7996;AA=T|||;VT=SNP
3	64233064	rs170291	T	C	100	PASS	AC=4063;AF=0.811302;AN=5008;NS=2504;DP=17828;EAS_AF=0.5784;AMR_AF=0.8098;AFR_AF=0.9395;EUR_AF=0.8877;SAS_AF=0.8006;AA=C|||;VT=SNP
3	64233503	rs221990	T	C	100	PASS	AC=4086;AF=0.815895;AN=5008;NS=2504;DP=17071;EAS_AF=0.5972;AMR_AF=0.8127;AFR_AF=0.9395;EUR_AF=0.8887;SAS_AF=0.8016;AA=C|||;VT=SNP
3	64234251	rs221989	T	A	100	PASS	AC=421;AF=0.0840655;AN=5008;NS=2504;DP=18269;EAS_AF=0.0268;AMR_AF=0.0807;AFR_AF=0.1929;EUR_AF=0.0507;SAS_AF=0.0327;AA=T|||;VT=SNP
3	64234307	rs221988	A	C	100	PASS	AC=1933;AF=0.385982;AN=5008;NS=2504;DP=16634;EAS_AF=0.1071;AMR_AF=0.3055;AFR_AF=0.6589;EUR_AF=0.4274;SAS_AF=0.319;AA=C|||;VT=SNP
3	64234849	rs4688437	G	A	100	PASS	AC=1888;AF=0.376997;AN=5008;NS=2504;DP=17455;EAS_AF=0.4742;AMR_AF=0.4827;AFR_AF=0.1051;EUR_AF=0.4543;SAS_AF=0.4898;AA=A|||;VT=SNP
3	64235427	rs13066611	G	A	100	PASS	AC=617;AF=0.123203;AN=5008;NS=2504;DP=21148;EAS_AF=0.2282;AMR_AF=0.0865;AFR_AF=0.0416;EUR_AF=0.1491;SAS_AF=0.1247;AA=G|||;VT=SNP
3	64235683	rs35631154	G	A	100	PASS	AC=805;AF=0.160743;AN=5008;NS=2504;DP=20434;EAS_AF=0.004;AMR_AF=0.1844;AFR_AF=0.1286;EUR_AF=0.3062;SAS_AF=0.1994;AA=G|||;VT=SNP
3	64235932	rs56172009	T	G	100	PASS	AC=201;AF=0.0401358;AN=5008;NS=2504;DP=21799;EAS_AF=0.0456;AMR_AF=0.0418;AFR_AF=0.0053;EUR_AF=0.0606;SAS_AF=0.0593;AA=T|||;VT=SNP
3	64236768	rs150831	G	A	100	PASS	AC=961;AF=0.191893;AN=5008;NS=2504;DP=21226;EAS_AF=0.0893;AMR_AF=0.1066;AFR_AF=0.4561;EUR_AF=0.1103;SAS_AF=0.0849;AA=G|||;VT=SNP
3	64237716	rs72884331	T	A	100	PASS	AC=626;AF=0.125;AN=5008;NS=2504;DP=20171;EAS_AF=0.004;AMR_AF=0.1124;AFR_AF=0.143;EUR_AF=0.2038;SAS_AF=0.1534;AA=T|||;VT=SNP
3	64238322	rs3846223	A	G	100	PASS	AC=875;AF=0.17472;AN=5008;NS=2504;DP=19866;EAS_AF=0.2262;AMR_AF=0.1081;AFR_AF=0.1921;EUR_AF=0.1541;SAS_AF=0.1667;AA=A|||;VT=SNP
3	64238451	rs55671636	G	C	100	PASS	AC=635;AF=0.126797;AN=5008;NS=2504;DP=18847;EAS_AF=0.004;AMR_AF=0.1167;AFR_AF=0.1445;EUR_AF=0.2018;SAS_AF=0.1595;AA=G|||;VT=SNP
3	64239088	rs34481133	C	T	100	PASS	AC=1407;AF=0.28095;AN=5008;NS=2504;DP=18408;EAS_AF=0.2431;AMR_AF=0.4467;AFR_AF=0.0537;EUR_AF=0.4066;SAS_AF=0.3804;AA=C|||;VT=SNP
3	64239538	rs704402	C	T	100	PASS	AC=451;AF=0.0900559;AN=5008;NS=2504;DP=17641;EAS_AF=0.0218;AMR_AF=0.0778;AFR_AF=0.2307;EUR_AF=0.0477;SAS_AF=0.0225;AA=C|||;VT=SNP
3	64240419	rs72884337	T	A	100	PASS	AC=811;AF=0.161941;AN=5008;NS=2504;DP=19922;EAS_AF=0.004;AMR_AF=0.1686;AFR_AF=0.1505;EUR_AF=0.2922;SAS_AF=0.2014;AA=T|||;VT=SNP
3	64240985	rs41325347	T	C	100	PASS	AC=425;AF=0.0848642;AN=5008;NS=2504;DP=21421;EAS_AF=0.0774;AMR_AF=0.0331;AFR_AF=0.1445;EUR_AF=0.0726;SAS_AF=0.0613;AA=T|||;VT=SNP
3	64241075	rs56266839	G	C	100	PASS	AC=1279;AF=0.255391;AN=5008;NS=2504;DP=21195;EAS_AF=0.2659;AMR_AF=0.3934;AFR_AF=0.0635;EUR_AF=0.3211;SAS_AF=0.3384;AA=G|||;VT=SNP
3	64242022	rs3911779	T	A	100	PASS	AC=645;AF=0.128794;AN=5008;NS=2504;DP=16298;EAS_AF=0.2212;AMR_AF=0.0879;AFR_AF=0.0492;EUR_AF=0.1441;SAS_AF=0.1544;AA=T|||;VT=SNP
3	64242037	rs704403	A	G	100	PASS	AC=964;AF=0.192492;AN=5008;NS=2504;DP=15683;EAS_AF=0.1032;AMR_AF=0.1196;AFR_AF=0.4085;EUR_AF=0.1421;SAS_AF=0.0961;AA=A|||;VT=SNP
3	64242106	rs704404	C	A	100	PASS	AC=1188;AF=0.23722;AN=5008;NS=2504;DP=16064;EAS_AF=0.2411;AMR_AF=0.1715;AFR_AF=0.3336;EUR_AF=0.2068;SAS_AF=0.181;AA=C|||;VT=SNP
3	64242283	rs704405	A	C	100	PASS	AC=4082;AF=0.815096;AN=5008;NS=2504;DP=17151;EAS_AF=0.5982;AMR_AF=0.804;AFR_AF=0.9387;EUR_AF=0.8877;SAS_AF=0.8047;AA=C|||;VT=SNP
3	64242735	rs704406	G	A	100	PASS	AC=897;AF=0.179113;AN=5008;NS=2504;DP=20101;EAS_AF=0.0972;AMR_AF=0.1196;AFR_AF=0.3722;EUR_AF=0.1352;SAS_AF=0.09;AA=G|||;VT=SNP
3	64242895	rs3846224	C	T	100	PASS	AC=2092;AF=0.417732;AN=5008;NS=2504;DP=19751;EAS_AF=0.2619;AMR_AF=0.5058;AFR_AF=0.2595;EUR_AF=0.5934;SAS_AF=0.5491;AA=C|||;VT=SNP
3	64243673	rs3846225	A	C	100	PASS	AC=2402;AF=0.479633;AN=5008;NS=2504;DP=19587;EAS_AF=0.2788;AMR_AF=0.6023;AFR_AF=0.3343;EUR_AF=0.666;SAS_AF=0.6043;AA=A|||;VT=SNP
3	64244118	rs864089	T	C	100	PASS	AC=1014;AF=0.202476;AN=5008;NS=2504;DP=20765;EAS_AF=0.127;AMR_AF=0.1614;AFR_AF=0.3691;EUR_AF=0.171;SAS_AF=0.1166;AA=T|||;VT=SNP
3	64244224	rs864088	T	C	100	PASS	AC=3761;AF=0.750998;AN=5008;NS=2504;DP=16152;EAS_AF=0.5208;AMR_AF=0.7752;AFR_AF=0.7746;EUR_AF=0.8837;SAS_AF=0.8027;AA=C|||;VT=SNP
3	64245265	rs704407	A	G	100	PASS	AC=3757;AF=0.7502;AN=5008;NS=2504;DP=19256;EAS_AF=0.5208;AMR_AF=0.7061;AFR_AF=0.823;EUR_AF=0.8708;SAS_AF=0.7955;AA=G|||;VT=SNP
3	64246321	rs704408	G	A	100	PASS	AC=832;AF=0.166134;AN=5008;NS=2504;DP=17163;EAS_AF=0.1399;AMR_AF=0.0937;AFR_AF=0.3487;EUR_AF=0.0765;SAS_AF=0.09;AA=G|||;VT=SNP
3	64246829	rs704409	C	A	100	PASS	AC=1936;AF=0.386581;AN=5008;NS=2504;DP=15781;EAS_AF=0.2817;AMR_AF=0.4986;AFR_AF=0.3472;EUR_AF=0.4493;SAS_AF=0.4039;AA=A|||;VT=SNP
3	64247327	rs704410	T	C	100	PASS	AC=3828;AF=0.764377;AN=5008;NS=2504;DP=20840;EAS_AF=0.5357;AMR_AF=0.7738;AFR_AF=0.8245;EUR_AF=0.8797;SAS_AF=0.7935;AA=C|||;VT=SNP
3	64247412	rs4688438	C	T	100	PASS	AC=170;AF=0.0339457;AN=5008;NS=2504;DP=20167;EAS_AF=0.0268;AMR_AF=0.0562;AFR_AF=0.0106;EUR_AF=0.0427;SAS_AF=0.0481;AA=C|||;VT=SNP
3	64247471	rs704411	T	C	100	PASS	AC=3829;AF=0.764577;AN=5008;NS=2504;DP=20341;EAS_AF=0.5367;AMR_AF=0.7738;AFR_AF=0.8222;EUR_AF=0.8807;SAS_AF=0.7955;AA=C|||;VT=SNP
3	64247564	rs59157841	G	C	100	PASS	AC=721;AF=0.14397;AN=5008;NS=2504;DP=21624;EAS_AF=0.004;AMR_AF=0.1628;AFR_AF=0.1528;EUR_AF=0.2366;SAS_AF=0.1677;AA=G|||;VT=SNP
3	64247692	rs704412	T	G	100	PASS	AC=3711;AF=0.741014;AN=5008;NS=2504;DP=20587;EAS_AF=0.5377;AMR_AF=0.7695;AFR_AF=0.7496;EUR_AF=0.8608;SAS_AF=0.7955;AA=T|||;VT=SNP
3	64248698	rs10510914	C	G	100	PASS	AC=1964;AF=0.392173;AN=5008;NS=2504;DP=19942;EAS_AF=0.3849;AMR_AF=0.3919;AFR_AF=0.2844;EUR_AF=0.4612;SAS_AF=0.4744;AA=G|||;VT=SNP
3	64249096	rs4688439	C	G	100	PASS	AC=1957;AF=0.390775;AN=5008;NS=2504;DP=20528;EAS_AF=0.379;AMR_AF=0.4308;AFR_AF=0.2708;EUR_AF=0.4573;SAS_AF=0.4683;AA=G|||;VT=SNP
3	64249743	rs704414	A	G	100	PASS	AC=3813;AF=0.761382;AN=5008;NS=2504;DP=14290;EAS_AF=0.5387;AMR_AF=0.7637;AFR_AF=0.8169;EUR_AF=0.8698;SAS_AF=0.8027;AA=G|||;VT=SNP
3	64249778	rs17723228	G	C	100	PASS	AC=514;AF=0.102636;AN=5008;NS=2504;DP=17072;EAS_AF=0.002;AMR_AF=0.1383;AFR_AF=0.0098;EUR_AF=0.2296;SAS_AF=0.1759;AA=G|||;VT=SNP
3	64249955	rs1462746	T	C	100	PASS	AC=2840;AF=0.567093;AN=5008;NS=2504;DP=17591;EAS_AF=0.3869;AMR_AF=0.6066;AFR_AF=0.5613;EUR_AF=0.671;SAS_AF=0.6258;AA=T|||;VT=SNP
3	64251296	rs704415	T	C	100	PASS	AC=3910;AF=0.780751;AN=5008;NS=2504;DP=18657;EAS_AF=0.5258;AMR_AF=0.7839;AFR_AF=0.8971;EUR_AF=0.8698;SAS_AF=0.7924;AA=C|||;VT=SNP
3	64251390	rs704416	C	T	100	PASS	AC=3900;AF=0.778754;AN=5008;NS=2504;DP=18323;EAS_AF=0.5268;AMR_AF=0.7781;AFR_AF=0.8964;EUR_AF=0.8688;SAS_AF=0.7873;AA=T|||;VT=SNP
3	64252424	rs704417	C	T	100	PASS	AC=3538;AF=0.70647;AN=5008;NS=2504;DP=17407;EAS_AF=0.876;AMR_AF=0.5692;AFR_AF=0.9062;EUR_AF=0.4861;SAS_AF=0.5859;AA=T|||;VT=SNP
3	64252803	rs704418	T	C	100	PASS	AC=4452;AF=0.888978;AN=5008;NS=2504;DP=16805;EAS_AF=0.9821;AMR_AF=0.8559;AFR_AF=0.9251;EUR_AF=0.8141;SAS_AF=0.8446;AA=C|||;VT=SNP
3	64252968	rs1471377	A	G	100	PASS	AC=1963;AF=0.391973;AN=5008;NS=2504;DP=17060;EAS_AF=0.1806;AMR_AF=0.5403;AFR_AF=0.1664;EUR_AF=0.661;SAS_AF=0.5327;AA=A|||;VT=SNP
3	64253557	rs704420	T	G	100	PASS	AC=4688;AF=0.936102;AN=5008;NS=2504;DP=13282;EAS_AF=0.9921;AMR_AF=0.8833;AFR_AF=0.9939;EUR_AF=0.8439;SAS_AF=0.9325;AA=T|||;VT=SNP
3	64253632	rs704421	C	G	100	PASS	AC=4492;AF=0.896965;AN=5008;NS=2504;DP=11914;EAS_AF=0.9802;AMR_AF=0.8458;AFR_AF=0.9909;EUR_AF=0.7893;SAS_AF=0.8313;AA=-|||;VT=SNP
3	64254336	rs80258148	A	T	100	PASS	AC=386;AF=0.0770767;AN=5008;NS=2504;DP=22718;EAS_AF=0.1637;AMR_AF=0.072;AFR_AF=0.0068;EUR_AF=0.0676;SAS_AF=0.0961;AA=A|||;VT=SNP
3	64254946	rs9864730	A	G	100	PASS	AC=165;AF=0.0329473;AN=5008;NS=2504;DP=20040;EAS_AF=0.0129;AMR_AF=0.0274;AFR_AF=0.0386;EUR_AF=0.0209;SAS_AF=0.0624;AA=A|||;VT=SNP
3	64255808	rs1841789	A	G	100	PASS	AC=153;AF=0.0305511;AN=5008;NS=2504;DP=13308;EAS_AF=0.003;AMR_AF=0.1311;AFR_AF=0;EUR_AF=0.0437;SAS_AF=0.0153;AA=A|||;VT=SNP
3	64256270	rs704422	G	A	100	PASS	AC=425;AF=0.0848642;AN=5008;NS=2504;DP=17211;EAS_AF=0.1706;AMR_AF=0.1499;AFR_AF=0.0711;EUR_AF=0.0189;SAS_AF=0.0368;AA=G|||;VT=SNP
3	64256406	rs12495880	A	G	100	PASS	AC=879;AF=0.175519;AN=5008;NS=2504;DP=15581;EAS_AF=0.0556;AMR_AF=0.1801;AFR_AF=0.4713;EUR_AF=0.0457;SAS_AF=0.0297;AA=A|||;VT=SNP
3	64257441	rs57096419	C	T	100	PASS	AC=1635;AF=0.326478;AN=5008;NS=2504;DP=17513;EAS_AF=0.5546;AMR_AF=0.2118;AFR_AF=0.4894;EUR_AF=0.0944;SAS_AF=0.1912;AA=C|||;VT=SNP
3	64257799	rs12635170	A	G	100	PASS	AC=839;AF=0.167532;AN=5008;NS=2504;DP=16272;EAS_AF=0.501;AMR_AF=0.036;AFR_AF=0.0756;EUR_AF=0.0477;SAS_AF=0.1646;AA=A|||;VT=SNP
3	64258182	rs9853038	A	T	100	PASS	AC=163;AF=0.0325479;AN=5008;NS=2504;DP=19435;EAS_AF=0.0139;AMR_AF=0.0288;AFR_AF=0.0378;EUR_AF=0.0209;SAS_AF=0.0593;AA=A|||;VT=SNP
3	64258512	rs80264212	C	G	100	PASS	AC=833;AF=0.166334;AN=5008;NS=2504;DP=21409;EAS_AF=0.499;AMR_AF=0.036;AFR_AF=0.0741;EUR_AF=0.0477;SAS_AF=0.1626;AA=C|||;VT=SNP
3	64258829	rs78974980	G	A	100	PASS	AC=104;AF=0.0207668;AN=5008;NS=2504;DP=20738;EAS_AF=0.0139;AMR_AF=0.0173;AFR_AF=0;EUR_AF=0.0199;SAS_AF=0.0593;AA=G|||;VT=SNP
3	64261318	rs12492597	T	C	100	PASS	AC=469;AF=0.0936502;AN=5008;NS=2504;DP=17776;EAS_AF=0.0575;AMR_AF=0.1614;AFR_AF=0.1641;EUR_AF=0.0467;SAS_AF=0.0358;AA=T|||;VT=SNP
3	64262479	rs853270	A	G	100	PASS	AC=2116;AF=0.422524;AN=5008;NS=2504;DP=17933;EAS_AF=0.2827;AMR_AF=0.3703;AFR_AF=0.8351;EUR_AF=0.2058;SAS_AF=0.2689;AA=A|||;VT=SNP
3	64262584	rs114627032	G	A	100	PASS	AC=132;AF=0.0263578;AN=5008;NS=2504;DP=19102;EAS_AF=0.0139;AMR_AF=0.0202;AFR_AF=0.0363;EUR_AF=0.0169;SAS_AF=0.0399;AA=G|||;VT=SNP
3	64262700	rs853269	T	G	100	PASS	AC=482;AF=0.096246;AN=5008;NS=2504;DP=17476;EAS_AF=0.1756;AMR_AF=0.1571;AFR_AF=0.0968;EUR_AF=0.0249;SAS_AF=0.044;AA=T|||;VT=SNP
3	64262799	rs138231888	G	T	100	PASS	AC=333;AF=0.0664936;AN=5008;NS=2504;DP=14367;EAS_AF=0.1736;AMR_AF=0.1455;AFR_AF=0.0008;EUR_AF=0.0189;SAS_AF=0.0378;AA=G|||;VT=SNP
3	64263947	rs75727260	T	A	100	PASS	AC=1084;AF=0.216454;AN=5008;NS=2504;DP=19364;EAS_AF=0.5655;AMR_AF=0.1801;AFR_AF=0.0749;EUR_AF=0.0934;SAS_AF=0.2004;AA=T|||;VT=SNP
3	64264068	rs79940890	A	C	100	PASS	AC=1087;AF=0.217053;AN=5008;NS=2504;DP=18801;EAS_AF=0.5655;AMR_AF=0.1801;AFR_AF=0.0764;EUR_AF=0.0934;SAS_AF=0.2014;AA=A|||;VT=SNP
3	64266147	rs10433641	G	A	100	PASS	AC=1062;AF=0.212061;AN=5008;NS=2504;DP=19460;EAS_AF=0.5685;AMR_AF=0.1772;AFR_AF=0.0772;EUR_AF=0.0934;SAS_AF=0.1738;AA=G|||;VT=SNP
3	64266530	rs58439093	A	G	100	PASS	AC=781;AF=0.15595;AN=5008;NS=2504;DP=21288;EAS_AF=0.0833;AMR_AF=0.0937;AFR_AF=0.3585;EUR_AF=0.0557;SAS_AF=0.1043;AA=A|||;VT=SNP
3	64267066	rs146131688	C	A	100	PASS	AC=101;AF=0.0201677;AN=5008;NS=2504;DP=19244;EAS_AF=0.002;AMR_AF=0.0259;AFR_AF=0.0045;EUR_AF=0.0596;SAS_AF=0.0153;AA=C|||;VT=SNP
3	64267844	rs853268	G	A	100	PASS	AC=3153;AF=0.629593;AN=5008;NS=2504;DP=14897;EAS_AF=0.8442;AMR_AF=0.5418;AFR_AF=0.8956;EUR_AF=0.2793;SAS_AF=0.4714;AA=A|||;VT=SNP
3	64267889	rs853267	G	T	100	PASS	AC=2870;AF=0.573083;AN=5008;NS=2504;DP=14030;EAS_AF=0.8373;AMR_AF=0.4625;AFR_AF=0.8381;EUR_AF=0.1978;SAS_AF=0.407;AA=T|||;VT=SNP
3	64268433	rs9841178	G	A	100	PASS	AC=162;AF=0.0323482;AN=5008;NS=2504;DP=17728;EAS_AF=0.0119;AMR_AF=0.0144;AFR_AF=0.0454;EUR_AF=0.0169;SAS_AF=0.0644;AA=G|||;VT=SNP
3	64270223	rs853266	A	G	100	PASS	AC=472;AF=0.0942492;AN=5008;NS=2504;DP=18222;EAS_AF=0.1706;AMR_AF=0.1614;AFR_AF=0.0991;EUR_AF=0.0189;SAS_AF=0.0389;AA=A|||;VT=SNP
3	64271007	rs9818406	A	G	100	PASS	AC=189;AF=0.0377396;AN=5008;NS=2504;DP=17636;EAS_AF=0.0119;AMR_AF=0.0331;AFR_AF=0.0393;EUR_AF=0.0199;SAS_AF=0.0838;AA=A|||;VT=SNP
3	64272219	rs853265	T	A	100	PASS	AC=2870;AF=0.573083;AN=5008;NS=2504;DP=18963;EAS_AF=0.8393;AMR_AF=0.4755;AFR_AF=0.8147;EUR_AF=0.1998;SAS_AF=0.4254;AA=T|||;VT=SNP
3	64272442	rs79819075	C	T	100	PASS	AC=309;AF=0.0617013;AN=5008;NS=2504;DP=17498;EAS_AF=0.0784;AMR_AF=0.0692;AFR_AF=0.0197;EUR_AF=0.0656;SAS_AF=0.092;AA=T|||;VT=SNP
3	64272548	rs862501	C	T	100	PASS	AC=2867;AF=0.572484;AN=5008;NS=2504;DP=15811;EAS_AF=0.8383;AMR_AF=0.4755;AFR_AF=0.8147;EUR_AF=0.2008;SAS_AF=0.4223;AA=C|||;VT=SNP
3	64272649	rs862500	A	T	100	PASS	AC=2896;AF=0.578275;AN=5008;NS=2504;DP=17796;EAS_AF=0.8393;AMR_AF=0.4755;AFR_AF=0.8336;EUR_AF=0.2018;SAS_AF=0.4243;AA=T|||;VT=SNP
3	64272923	rs6803116	T	C	100	PASS	AC=1525;AF=0.304513;AN=5008;NS=2504;DP=18039;EAS_AF=0.4702;AMR_AF=0.2695;AFR_AF=0.41;EUR_AF=0.1044;SAS_AF=0.2219;AA=T|||;VT=SNP
3	64273202	rs864087	G	A	100	PASS	AC=3102;AF=0.619409;AN=5008;NS=2504;DP=19537;EAS_AF=0.8472;AMR_AF=0.5403;AFR_AF=0.8419;EUR_AF=0.2952;SAS_AF=0.4734;AA=A|||;VT=SNP
3	64273209	rs2536601	T	G	100	PASS	AC=2864;AF=0.571885;AN=5008;NS=2504;DP=19292;EAS_AF=0.8393;AMR_AF=0.4625;AFR_AF=0.8336;EUR_AF=0.1978;SAS_AF=0.4049;AA=G|||;VT=SNP
3	64273213	rs2615682	C	T	100	PASS	AC=2836;AF=0.566294;AN=5008;NS=2504;DP=19176;EAS_AF=0.8393;AMR_AF=0.4625;AFR_AF=0.8139;EUR_AF=0.1968;SAS_AF=0.4039;AA=C|||;VT=SNP
3	64273748	rs865486	C	T	100	PASS	AC=3100;AF=0.61901;AN=5008;NS=2504;DP=21403;EAS_AF=0.8482;AMR_AF=0.5403;AFR_AF=0.8396;EUR_AF=0.2942;SAS_AF=0.4744;AA=C|||;VT=SNP
3	64273899	rs864086	A	T	100	PASS	AC=3100;AF=0.61901;AN=5008;NS=2504;DP=19581;EAS_AF=0.8472;AMR_AF=0.5403;AFR_AF=0.8396;EUR_AF=0.2952;SAS_AF=0.4744;AA=A|||;VT=SNP
3	64274183	rs704423	G	T	100	PASS	AC=3175;AF=0.633986;AN=5008;NS=2504;DP=18526;EAS_AF=0.8343;AMR_AF=0.5562;AFR_AF=0.8828;EUR_AF=0.3042;SAS_AF=0.4857;AA=T|||;VT=SNP
3	64274574	rs718222	G	A	100	PASS	AC=2000;AF=0.399361;AN=5008;NS=2504;DP=19252;EAS_AF=0.6538;AMR_AF=0.2795;AFR_AF=0.5393;EUR_AF=0.161;SAS_AF=0.2781;AA=G|||;VT=SNP
3	64276154	rs9827600	T	C	100	PASS	AC=156;AF=0.0311502;AN=5008;NS=2504;DP=16656;EAS_AF=0.0109;AMR_AF=0.0202;AFR_AF=0.0393;EUR_AF=0.0159;SAS_AF=0.0644;AA=T|||;VT=SNP
3	64276166	rs862499	T	A	100	PASS	AC=438;AF=0.0874601;AN=5008;NS=2504;DP=16144;EAS_AF=0.1736;AMR_AF=0.1556;AFR_AF=0.0749;EUR_AF=0.0189;SAS_AF=0.0378;AA=T|||;VT=SNP
3	64276339	rs76606344	G	A	100	PASS	AC=154;AF=0.0307508;AN=5008;NS=2504;DP=14493;EAS_AF=0.0109;AMR_AF=0.0202;AFR_AF=0.0386;EUR_AF=0.0159;SAS_AF=0.0634;AA=G|||;VT=SNP
3	64276852	rs10490792	C	T	100	PASS	AC=736;AF=0.146965;AN=5008;NS=2504;DP=20635;EAS_AF=0.0784;AMR_AF=0.0908;AFR_AF=0.3207;EUR_AF=0.0696;SAS_AF=0.1022;AA=C|||;VT=SNP
3	64277472	rs853249	T	C	100	PASS	AC=3247;AF=0.648363;AN=5008;NS=2504;DP=17517;EAS_AF=0.8363;AMR_AF=0.5605;AFR_AF=0.9418;EUR_AF=0.3022;SAS_AF=0.4765;AA=C|||;VT=SNP
3	64277577	rs853248	C	A	100	PASS	AC=2800;AF=0.559105;AN=5008;NS=2504;DP=17485;EAS_AF=0.8313;AMR_AF=0.5245;AFR_AF=0.6445;EUR_AF=0.2982;SAS_AF=0.456;AA=C|||;VT=SNP
3	64277600	rs853247	C	G	100	PASS	AC=3172;AF=0.633387;AN=5008;NS=2504;DP=17521;EAS_AF=0.8373;AMR_AF=0.5461;AFR_AF=0.8918;EUR_AF=0.3022;SAS_AF=0.4765;AA=T|||;VT=SNP
3	64278930	rs17070315	G	A	100	PASS	AC=514;AF=0.102636;AN=5008;NS=2504;DP=19426;EAS_AF=0.1597;AMR_AF=0.1744;AFR_AF=0.1271;EUR_AF=0.0219;SAS_AF=0.0429;AA=G|||;VT=SNP
3	64279483	rs77872565	G	A	100	PASS	AC=612;AF=0.122204;AN=5008;NS=2504;DP=20814;EAS_AF=0.0387;AMR_AF=0.1585;AFR_AF=0.2791;EUR_AF=0.0447;SAS_AF=0.0501;AA=G|||;VT=SNP
3	64280151	rs76259333	G	T	100	PASS	AC=407;AF=0.08127;AN=5008;NS=2504;DP=18076;EAS_AF=0.0923;AMR_AF=0.0648;AFR_AF=0.0068;EUR_AF=0.0944;SAS_AF=0.1687;AA=G|||;VT=SNP
3	64280879	rs11715237	G	T	100	PASS	AC=405;AF=0.0808706;AN=5008;NS=2504;DP=18534;EAS_AF=0.0913;AMR_AF=0.0648;AFR_AF=0.0068;EUR_AF=0.0934;SAS_AF=0.1687;AA=G|||;VT=SNP
3	64281137	rs866467	G	A	100	PASS	AC=450;AF=0.0898562;AN=5008;NS=2504;DP=16724;EAS_AF=0.1627;AMR_AF=0.1758;AFR_AF=0.0741;EUR_AF=0.0229;SAS_AF=0.044;AA=G|||;VT=SNP
3	64281152	rs2003321	A	T	100	PASS	AC=3263;AF=0.651558;AN=5008;NS=2504;DP=17013;EAS_AF=0.8552;AMR_AF=0.5634;AFR_AF=0.907;EUR_AF=0.3082;SAS_AF=0.5123;AA=T|||;VT=SNP
3	64281153	rs2003320	A	T	100	PASS	AC=3263;AF=0.651558;AN=5008;NS=2504;DP=16987;EAS_AF=0.8552;AMR_AF=0.5634;AFR_AF=0.907;EUR_AF=0.3082;SAS_AF=0.5123;AA=T|||;VT=SNP
3	64282912	rs2061676	C	A	100	PASS	AC=2721;AF=0.543331;AN=5008;NS=2504;DP=17002;EAS_AF=0.6806;AMR_AF=0.379;AFR_AF=0.7746;EUR_AF=0.2853;SAS_AF=0.4714;AA=A|||;VT=SNP
3	64283278	rs3064736	C	T	100	PASS	AC=1022;AF=0.204073;AN=5008;NS=2504;DP=16642;EAS_AF=0.0992;AMR_AF=0.1671;AFR_AF=0.2602;EUR_AF=0.1948;SAS_AF=0.272;AA=C|||;VT=SNP
3	64283477	rs1102918	G	A	100	PASS	AC=1330;AF=0.265575;AN=5008;NS=2504;DP=19134;EAS_AF=0.7173;AMR_AF=0.2133;AFR_AF=0.1551;EUR_AF=0.0656;SAS_AF=0.1922;AA=G|||;VT=SNP
3	64283499	rs2263039	C	T	100	PASS	AC=3261;AF=0.651158;AN=5008;NS=2504;DP=18530;EAS_AF=0.8552;AMR_AF=0.5605;AFR_AF=0.9054;EUR_AF=0.3072;SAS_AF=0.5153;AA=T|||;VT=SNP
3	64283930	rs1101398	A	G	100	PASS	AC=3266;AF=0.652157;AN=5008;NS=2504;DP=20084;EAS_AF=0.8552;AMR_AF=0.5605;AFR_AF=0.9085;EUR_AF=0.3072;SAS_AF=0.5164;AA=G|||;VT=SNP
3	64284014	rs1101397	C	T	100	PASS	AC=3262;AF=0.651358;AN=5008;NS=2504;DP=19692;EAS_AF=0.8552;AMR_AF=0.5605;AFR_AF=0.9054;EUR_AF=0.3072;SAS_AF=0.5164;AA=T|||;VT=SNP
3	64284208	rs1103894	G	T	100	PASS	AC=522;AF=0.104233;AN=5008;NS=2504;DP=20604;EAS_AF=0.1597;AMR_AF=0.1801;AFR_AF=0.1293;EUR_AF=0.0229;SAS_AF=0.0429;AA=T|||;VT=SNP
3	64284323	rs2615687	C	T	100	PASS	AC=3263;AF=0.651558;AN=5008;NS=2504;DP=18997;EAS_AF=0.8562;AMR_AF=0.5605;AFR_AF=0.9054;EUR_AF=0.3072;SAS_AF=0.5164;AA=T|||;VT=SNP
3	64284425	rs1102917	T	G	100	PASS	AC=728;AF=0.145367;AN=5008;NS=2504;DP=19072;EAS_AF=0.1617;AMR_AF=0.1931;AFR_AF=0.2761;EUR_AF=0.0239;SAS_AF=0.0429;AA=T|||;VT=SNP
3	64284579	rs1104146	C	G	100	PASS	AC=3271;AF=0.653155;AN=5008;NS=2504;DP=19218;EAS_AF=0.8562;AMR_AF=0.5605;AFR_AF=0.9054;EUR_AF=0.3082;SAS_AF=0.5235;AA=G|||;VT=SNP
3	64285015	rs4688441	C	A	100	PASS	AC=521;AF=0.104034;AN=5008;NS=2504;DP=18309;EAS_AF=0.1587;AMR_AF=0.1801;AFR_AF=0.1293;EUR_AF=0.0229;SAS_AF=0.0429;AA=A|||;VT=SNP
3	64285358	rs76039237	T	A	100	PASS	AC=72;AF=0.014377;AN=5008;NS=2504;DP=16146;EAS_AF=0.0119;AMR_AF=0.0086;AFR_AF=0;EUR_AF=0.0159;SAS_AF=0.0389;AA=T|||;VT=SNP
3	64285469	rs1101400	A	C	100	PASS	AC=464;AF=0.0926518;AN=5008;NS=2504;DP=15512;EAS_AF=0.1746;AMR_AF=0.1758;AFR_AF=0.0764;EUR_AF=0.0229;SAS_AF=0.0429;AA=A|||;VT=SNP
3	64285502	rs853286	T	G	100	PASS	AC=1186;AF=0.236821;AN=5008;NS=2504;DP=15809;EAS_AF=0.253;AMR_AF=0.2709;AFR_AF=0.289;EUR_AF=0.1233;SAS_AF=0.2423;AA=T|||;VT=SNP
3	64285604	rs853285	G	A	100	PASS	AC=451;AF=0.0900559;AN=5008;NS=2504;DP=17632;EAS_AF=0.1597;AMR_AF=0.1758;AFR_AF=0.0779;EUR_AF=0.0229;SAS_AF=0.0429;AA=G|||;VT=SNP
3	64285699	rs1101399	C	T	100	PASS	AC=450;AF=0.0898562;AN=5008;NS=2504;DP=17498;EAS_AF=0.1597;AMR_AF=0.1758;AFR_AF=0.0772;EUR_AF=0.0229;SAS_AF=0.0429;AA=C|||;VT=SNP
3	64287024	rs116465161	T	C	100	PASS	AC=72;AF=0.014377;AN=5008;NS=2504;DP=16973;EAS_AF=0.0119;AMR_AF=0.0086;AFR_AF=0;EUR_AF=0.0159;SAS_AF=0.0389;AA=T|||;VT=SNP
3	64287248	rs731526	C	T	100	PASS	AC=1057;AF=0.211062;AN=5008;NS=2504;DP=18347;EAS_AF=0.5446;AMR_AF=0.0461;AFR_AF=0.2171;EUR_AF=0.0437;SAS_AF=0.1483;AA=C|||;VT=SNP
3	64287318	rs115135166	C	T	100	PASS	AC=72;AF=0.014377;AN=5008;NS=2504;DP=18533;EAS_AF=0.0119;AMR_AF=0.0086;AFR_AF=0;EUR_AF=0.0159;SAS_AF=0.0389;AA=C|||;VT=SNP
3	64287941	rs17070339	T	C	100	PASS	AC=377;AF=0.0752796;AN=5008;NS=2504;DP=16567;EAS_AF=0.0397;AMR_AF=0.1427;AFR_AF=0.1059;EUR_AF=0.0427;SAS_AF=0.0562;AA=T|||;VT=SNP
3	64288112	rs718777	T	C	100	PASS	AC=362;AF=0.0722843;AN=5008;NS=2504;DP=16479;EAS_AF=0.1726;AMR_AF=0.1729;AFR_AF=0.0023;EUR_AF=0.0229;SAS_AF=0.0429;AA=T|||;VT=SNP
3	64288463	rs704424	T	C	100	PASS	AC=3277;AF=0.654353;AN=5008;NS=2504;DP=20380;EAS_AF=0.8562;AMR_AF=0.5648;AFR_AF=0.9085;EUR_AF=0.3082;SAS_AF=0.5225;AA=C|||;VT=SNP
3	64289354	rs17070340	A	C	100	PASS	AC=350;AF=0.0698882;AN=5008;NS=2504;DP=19581;EAS_AF=0.1627;AMR_AF=0.1729;AFR_AF=0.0008;EUR_AF=0.0229;SAS_AF=0.0429;AA=A|||;VT=SNP
3	64289589	rs17070342	A	G	100	PASS	AC=381;AF=0.0760783;AN=5008;NS=2504;DP=22496;EAS_AF=0.0397;AMR_AF=0.1441;AFR_AF=0.1082;EUR_AF=0.0427;SAS_AF=0.0562;AA=A|||;VT=SNP
3	64289889	rs17070352	C	T	100	PASS	AC=348;AF=0.0694888;AN=5008;NS=2504;DP=20872;EAS_AF=0.1617;AMR_AF=0.1715;AFR_AF=0.0008;EUR_AF=0.0229;SAS_AF=0.0429;AA=C|||;VT=SNP
3	64290039	rs6445394	A	G	100	PASS	AC=873;AF=0.174321;AN=5008;NS=2504;DP=22418;EAS_AF=0.5575;AMR_AF=0.0375;AFR_AF=0.0726;EUR_AF=0.0427;SAS_AF=0.1493;AA=A|||;VT=SNP
3	64290587	rs853284	T	C	100	PASS	AC=647;AF=0.129193;AN=5008;NS=2504;DP=21695;EAS_AF=0.1627;AMR_AF=0.1873;AFR_AF=0.2163;EUR_AF=0.0239;SAS_AF=0.044;AA=T|||;VT=SNP
3	64290819	rs1381807	C	T	100	PASS	AC=381;AF=0.0760783;AN=5008;NS=2504;DP=1076;EAS_AF=0.0357;AMR_AF=0.147;AFR_AF=0.1142;EUR_AF=0.0427;SAS_AF=0.0501;AA=C|||;VT=SNP
3	64291170	rs853283	A	G	100	PASS	AC=463;AF=0.0924521;AN=5008;NS=2504;DP=17616;EAS_AF=0.1696;AMR_AF=0.1787;AFR_AF=0.0772;EUR_AF=0.0229;SAS_AF=0.044;AA=A|||;VT=SNP
3	64291372	rs853282	T	A	100	PASS	AC=2584;AF=0.515974;AN=5008;NS=2504;DP=19172;EAS_AF=0.8175;AMR_AF=0.3991;AFR_AF=0.5628;EUR_AF=0.2674;SAS_AF=0.4806;AA=A|||;VT=SNP
3	64291629	rs853281	T	C	100	PASS	AC=1057;AF=0.211062;AN=5008;NS=2504;DP=17267;EAS_AF=0.2718;AMR_AF=0.2608;AFR_AF=0.1868;EUR_AF=0.1223;SAS_AF=0.2372;AA=T|||;VT=SNP
3	64291916	rs853280	T	C	100	PASS	AC=1056;AF=0.210863;AN=5008;NS=2504;DP=20227;EAS_AF=0.2718;AMR_AF=0.2622;AFR_AF=0.1853;EUR_AF=0.1223;SAS_AF=0.2372;AA=t|||;VT=SNP
3	64292288	rs853278	C	T	100	PASS	AC=1063;AF=0.21226;AN=5008;NS=2504;DP=18557;EAS_AF=0.2718;AMR_AF=0.2637;AFR_AF=0.1899;EUR_AF=0.1223;SAS_AF=0.2372;AA=T|||;VT=SNP
3	64292545	rs741015	A	G	100	PASS	AC=1061;AF=0.211861;AN=5008;NS=2504;DP=16635;EAS_AF=0.2718;AMR_AF=0.2622;AFR_AF=0.1884;EUR_AF=0.1223;SAS_AF=0.2382;AA=G|||;VT=SNP
3	64292613	rs741014	T	C	100	PASS	AC=1064;AF=0.21246;AN=5008;NS=2504;DP=18237;EAS_AF=0.2738;AMR_AF=0.2622;AFR_AF=0.1891;EUR_AF=0.1223;SAS_AF=0.2382;AA=C|||;VT=SNP
3	64293990	rs147465784	C	T	100	PASS	AC=324;AF=0.0646965;AN=5008;NS=2504;DP=13328;EAS_AF=0.0367;AMR_AF=0.1427;AFR_AF=0.0734;EUR_AF=0.0417;SAS_AF=0.0501;AA=C|||;VT=SNP
3	64294169	rs853277	C	T	100	PASS	AC=650;AF=0.129792;AN=5008;NS=2504;DP=16667;EAS_AF=0.1726;AMR_AF=0.1859;AFR_AF=0.2118;EUR_AF=0.0229;SAS_AF=0.045;AA=C|||;VT=SNP
3	64294359	rs853276	C	A	100	PASS	AC=3241;AF=0.647165;AN=5008;NS=2504;DP=16116;EAS_AF=0.8591;AMR_AF=0.5648;AFR_AF=0.9228;EUR_AF=0.2922;SAS_AF=0.4796;AA=A|||;VT=SNP
3	64294523	rs853275	C	A	100	PASS	AC=1167;AF=0.233027;AN=5008;NS=2504;DP=18616;EAS_AF=0.2679;AMR_AF=0.2594;AFR_AF=0.326;EUR_AF=0.1044;SAS_AF=0.1851;AA=C|||;VT=SNP
3	64294541	rs853274	A	G	100	PASS	AC=1178;AF=0.235224;AN=5008;NS=2504;DP=18760;EAS_AF=0.2758;AMR_AF=0.2594;AFR_AF=0.3275;EUR_AF=0.1054;SAS_AF=0.1851;AA=A|||;VT=SNP
3	64294923	rs6445395	T	C	100	PASS	AC=1274;AF=0.254393;AN=5008;NS=2504;DP=21324;EAS_AF=0.2808;AMR_AF=0.2637;AFR_AF=0.3699;EUR_AF=0.1143;SAS_AF=0.2086;AA=C|||;VT=SNP
3	64295901	rs6445396	C	T	100	PASS	AC=3213;AF=0.641573;AN=5008;NS=2504;DP=11722;EAS_AF=0.8562;AMR_AF=0.562;AFR_AF=0.9115;EUR_AF=0.2932;SAS_AF=0.4703;AA=T|||;VT=SNP
3	64295907	rs6445397	C	G	100	PASS	AC=3302;AF=0.659345;AN=5008;NS=2504;DP=11908;EAS_AF=0.8562;AMR_AF=0.562;AFR_AF=0.944;EUR_AF=0.3022;SAS_AF=0.5082;AA=G|||;VT=SNP
3	64296467	rs73130606	G	A	100	PASS	AC=365;AF=0.0728834;AN=5008;NS=2504;DP=14940;EAS_AF=0.1736;AMR_AF=0.1686;AFR_AF=0.0008;EUR_AF=0.0219;SAS_AF=0.0511;AA=G|||;VT=SNP
3	64296515	rs72624891	T	A	100	PASS	AC=865;AF=0.172724;AN=5008;NS=2504;DP=12721;EAS_AF=0.5466;AMR_AF=0.0375;AFR_AF=0.0734;EUR_AF=0.0427;SAS_AF=0.1513;AA=T|||;VT=SNP
3	64297627	rs17070376	C	G	100	PASS	AC=864;AF=0.172524;AN=5008;NS=2504;DP=16614;EAS_AF=0.5456;AMR_AF=0.0375;AFR_AF=0.0734;EUR_AF=0.0427;SAS_AF=0.1513;AA=C|||;VT=SNP
3	64298093	rs853273	C	T	100	PASS	AC=2777;AF=0.554513;AN=5008;NS=2504;DP=20814;EAS_AF=0.8849;AMR_AF=0.5432;AFR_AF=0.5575;EUR_AF=0.3052;SAS_AF=0.4744;AA=c|||;VT=SNP
3	64298748	rs1381814	G	T	100	PASS	AC=379;AF=0.0756789;AN=5008;NS=2504;DP=19843;EAS_AF=0.1875;AMR_AF=0.1686;AFR_AF=0.0008;EUR_AF=0.0219;SAS_AF=0.0511;AA=G|||;VT=SNP
3	64299967	rs17346216	G	A	100	PASS	AC=728;AF=0.145367;AN=5008;NS=2504;DP=17605;EAS_AF=0.0843;AMR_AF=0.147;AFR_AF=0.143;EUR_AF=0.174;SAS_AF=0.181;AA=A|||;VT=SNP
3	64300126	rs1158469	C	T	100	PASS	AC=727;AF=0.145168;AN=5008;NS=2504;DP=18091;EAS_AF=0.0843;AMR_AF=0.147;AFR_AF=0.143;EUR_AF=0.174;SAS_AF=0.18;AA=C|||;VT=SNP
3	64300139	rs1158468	A	T	100	PASS	AC=727;AF=0.145168;AN=5008;NS=2504;DP=18167;EAS_AF=0.0843;AMR_AF=0.147;AFR_AF=0.143;EUR_AF=0.174;SAS_AF=0.18;AA=A|||;VT=SNP
3	64300346	rs1158467	T	G	100	PASS	AC=727;AF=0.145168;AN=5008;NS=2504;DP=12994;EAS_AF=0.0843;AMR_AF=0.147;AFR_AF=0.143;EUR_AF=0.174;SAS_AF=0.18;AA=T|||;VT=SNP
3	64302032	rs853242	A	G	100	PASS	AC=2854;AF=0.569888;AN=5008;NS=2504;DP=18262;EAS_AF=0.8869;AMR_AF=0.5533;AFR_AF=0.5915;EUR_AF=0.3101;SAS_AF=0.4928;AA=G|||;VT=SNP
3	64302042	rs73130610	A	G	100	PASS	AC=549;AF=0.109625;AN=5008;NS=2504;DP=18541;EAS_AF=0.0863;AMR_AF=0.1383;AFR_AF=0.0091;EUR_AF=0.1779;SAS_AF=0.1789;AA=A|||;VT=SNP
3	64302673	rs861201	A	G	100	PASS	AC=2863;AF=0.571685;AN=5008;NS=2504;DP=17421;EAS_AF=0.8879;AMR_AF=0.5548;AFR_AF=0.5915;EUR_AF=0.3111;SAS_AF=0.499;AA=G|||;VT=SNP
3	64304198	rs7652561	T	C	100	PASS	AC=1967;AF=0.392772;AN=5008;NS=2504;DP=21369;EAS_AF=0.7966;AMR_AF=0.3847;AFR_AF=0.4002;EUR_AF=0.1113;SAS_AF=0.2618;AA=T|||;VT=SNP
3	64304690	rs58042464	A	G	100	PASS	AC=732;AF=0.146166;AN=5008;NS=2504;DP=18890;EAS_AF=0.0863;AMR_AF=0.147;AFR_AF=0.1452;EUR_AF=0.175;SAS_AF=0.1789;AA=G|||;VT=SNP
3	64305307	rs13325537	T	C	100	PASS	AC=1885;AF=0.376398;AN=5008;NS=2504;DP=20068;EAS_AF=0.7966;AMR_AF=0.379;AFR_AF=0.3411;EUR_AF=0.1113;SAS_AF=0.2618;AA=T|||;VT=SNP
3	64305763	rs853241	C	T	100	PASS	AC=2757;AF=0.550519;AN=5008;NS=2504;DP=18959;EAS_AF=0.8889;AMR_AF=0.5605;AFR_AF=0.5477;EUR_AF=0.3032;SAS_AF=0.453;AA=T|||;VT=SNP
3	64305891	rs4688442	C	T	100	PASS	AC=396;AF=0.0790735;AN=5008;NS=2504;DP=18275;EAS_AF=0.1885;AMR_AF=0.1686;AFR_AF=0.0129;EUR_AF=0.0219;SAS_AF=0.0511;AA=C|||;VT=SNP
3	64306563	rs9819478	A	G	100	PASS	AC=2662;AF=0.53155;AN=5008;NS=2504;DP=15098;EAS_AF=0.8889;AMR_AF=0.5447;AFR_AF=0.4486;EUR_AF=0.3072;SAS_AF=0.4969;AA=G|||;VT=SNP
3	64306687	rs1462736	A	G	100	PASS	AC=2787;AF=0.55651;AN=5008;NS=2504;DP=14370;EAS_AF=0.8889;AMR_AF=0.5519;AFR_AF=0.5386;EUR_AF=0.3082;SAS_AF=0.4969;AA=A|||;VT=SNP
3	64306836	rs73130616	T	C	100	PASS	AC=673;AF=0.134385;AN=5008;NS=2504;DP=16046;EAS_AF=0.0843;AMR_AF=0.147;AFR_AF=0.1006;EUR_AF=0.173;SAS_AF=0.183;AA=T|||;VT=SNP
3	64306996	rs1462737	A	G	100	PASS	AC=2781;AF=0.555312;AN=5008;NS=2504;DP=16844;EAS_AF=0.8889;AMR_AF=0.5519;AFR_AF=0.5378;EUR_AF=0.3062;SAS_AF=0.4939;AA=A|||;VT=SNP
3	64307159	rs1462738	T	C	100	PASS	AC=2783;AF=0.555711;AN=5008;NS=2504;DP=17737;EAS_AF=0.8889;AMR_AF=0.5533;AFR_AF=0.5371;EUR_AF=0.3072;SAS_AF=0.4949;AA=T|||;VT=SNP
3	64307165	rs7627889	A	G	100	PASS	AC=2799;AF=0.558906;AN=5008;NS=2504;DP=17869;EAS_AF=0.8889;AMR_AF=0.5562;AFR_AF=0.5484;EUR_AF=0.3072;SAS_AF=0.4939;AA=G|||;VT=SNP
3	64307288	rs9882154	T	C	100	PASS	AC=2655;AF=0.530152;AN=5008;NS=2504;DP=17699;EAS_AF=0.8889;AMR_AF=0.5447;AFR_AF=0.4463;EUR_AF=0.3062;SAS_AF=0.4939;AA=T|||;VT=SNP
3	64307646	rs17412080	A	G	100	PASS	AC=625;AF=0.1248;AN=5008;NS=2504;DP=19551;EAS_AF=0.0873;AMR_AF=0.1412;AFR_AF=0.0651;EUR_AF=0.173;SAS_AF=0.183;AA=A|||;VT=SNP
3	64307946	rs17346342	G	A	100	PASS	AC=742;AF=0.148163;AN=5008;NS=2504;DP=20250;EAS_AF=0.0982;AMR_AF=0.1599;AFR_AF=0.1135;EUR_AF=0.1849;SAS_AF=0.2004;AA=G|||;VT=SNP
3	64308023	rs9876377	A	G	100	PASS	AC=2725;AF=0.544129;AN=5008;NS=2504;DP=20908;EAS_AF=0.8879;AMR_AF=0.5519;AFR_AF=0.5356;EUR_AF=0.2972;SAS_AF=0.4499;AA=g|||;VT=SNP
3	64308039	rs9838738	C	G	100	PASS	AC=2722;AF=0.54353;AN=5008;NS=2504;DP=21221;EAS_AF=0.8879;AMR_AF=0.5504;AFR_AF=0.5348;EUR_AF=0.2962;SAS_AF=0.4499;AA=G|||;VT=SNP
3	64308158	rs17070383	C	A	100	PASS	AC=898;AF=0.179313;AN=5008;NS=2504;DP=20426;EAS_AF=0.5764;AMR_AF=0.0504;AFR_AF=0.0666;EUR_AF=0.0467;SAS_AF=0.1503;AA=C|||;VT=SNP
3	64308263	rs9839493	G	A	100	PASS	AC=1971;AF=0.39357;AN=5008;NS=2504;DP=21017;EAS_AF=0.7996;AMR_AF=0.402;AFR_AF=0.3782;EUR_AF=0.1233;SAS_AF=0.2679;AA=A|||;VT=SNP
3	64308621	rs1462739	T	C	100	PASS	AC=2657;AF=0.530551;AN=5008;NS=2504;DP=19041;EAS_AF=0.8879;AMR_AF=0.5447;AFR_AF=0.4879;EUR_AF=0.2972;SAS_AF=0.4499;AA=C|||;VT=SNP
3	64308715	rs1462740	G	A	100	PASS	AC=2658;AF=0.530751;AN=5008;NS=2504;DP=19331;EAS_AF=0.8879;AMR_AF=0.5447;AFR_AF=0.4879;EUR_AF=0.2972;SAS_AF=0.4509;AA=g|||;VT=SNP
3	64308828	rs4389474	G	T	100	PASS	AC=1908;AF=0.38099;AN=5008;NS=2504;DP=19589;EAS_AF=0.7877;AMR_AF=0.3818;AFR_AF=0.3729;EUR_AF=0.1113;SAS_AF=0.2495;AA=G|||;VT=SNP
3	64309126	rs1462741	C	T	100	PASS	AC=1928;AF=0.384984;AN=5008;NS=2504;DP=18773;EAS_AF=0.7966;AMR_AF=0.3991;AFR_AF=0.3631;EUR_AF=0.1252;SAS_AF=0.2474;AA=T|||;VT=SNP
3	64309133	rs11921604	C	T	100	PASS	AC=682;AF=0.136182;AN=5008;NS=2504;DP=18659;EAS_AF=0.0893;AMR_AF=0.1412;AFR_AF=0.1082;EUR_AF=0.172;SAS_AF=0.182;AA=C|||;VT=SNP
3	64309155	rs864085	A	G	100	PASS	AC=3334;AF=0.665735;AN=5008;NS=2504;DP=18628;EAS_AF=0.8879;AMR_AF=0.5879;AFR_AF=0.9478;EUR_AF=0.3012;SAS_AF=0.4857;AA=G|||;VT=SNP
3	64309219	rs1462742	C	T	100	PASS	AC=2651;AF=0.529353;AN=5008;NS=2504;DP=18651;EAS_AF=0.8879;AMR_AF=0.5432;AFR_AF=0.4864;EUR_AF=0.2962;SAS_AF=0.4479;AA=T|||;VT=SNP
3	64309254	rs1462743	G	A	100	PASS	AC=2653;AF=0.529752;AN=5008;NS=2504;DP=18289;EAS_AF=0.8879;AMR_AF=0.5432;AFR_AF=0.4864;EUR_AF=0.2962;SAS_AF=0.4499;AA=G|||;VT=SNP
3	64309551	rs1462744	C	A	100	PASS	AC=2656;AF=0.530351;AN=5008;NS=2504;DP=16945;EAS_AF=0.8899;AMR_AF=0.5432;AFR_AF=0.4864;EUR_AF=0.2962;SAS_AF=0.4509;AA=A|||;VT=SNP
3	64309829	rs1381808	T	C	100	PASS	AC=2724;AF=0.54393;AN=5008;NS=2504;DP=15586;EAS_AF=0.8899;AMR_AF=0.5504;AFR_AF=0.5287;EUR_AF=0.2982;SAS_AF=0.456;AA=C|||;VT=SNP
3	64309830	rs1381809	G	A	100	PASS	AC=1570;AF=0.313498;AN=5008;NS=2504;DP=15580;EAS_AF=0.6081;AMR_AF=0.232;AFR_AF=0.3638;EUR_AF=0.1014;SAS_AF=0.2178;AA=A|||;VT=SNP
3	64309948	rs1381810	T	C	100	PASS	AC=2664;AF=0.531949;AN=5008;NS=2504;DP=16388;EAS_AF=0.8899;AMR_AF=0.5447;AFR_AF=0.4887;EUR_AF=0.2972;SAS_AF=0.454;AA=T|||;VT=SNP
3	64310075	rs1381811	T	A	100	PASS	AC=2716;AF=0.542332;AN=5008;NS=2504;DP=16672;EAS_AF=0.8879;AMR_AF=0.5504;AFR_AF=0.5287;EUR_AF=0.2982;SAS_AF=0.4499;AA=A|||;VT=SNP
3	64310122	rs28651188	T	A	100	PASS	AC=1572;AF=0.313898;AN=5008;NS=2504;DP=16191;EAS_AF=0.6111;AMR_AF=0.232;AFR_AF=0.3638;EUR_AF=0.1014;SAS_AF=0.2168;AA=T|||;VT=SNP
3	64310200	rs28876684	C	T	100	PASS	AC=1125;AF=0.224641;AN=5008;NS=2504;DP=16479;EAS_AF=0.5734;AMR_AF=0.0663;AFR_AF=0.2322;EUR_AF=0.0467;SAS_AF=0.1503;AA=C|||;VT=SNP
3	64310291	rs6768541	G	A	100	PASS	AC=1570;AF=0.313498;AN=5008;NS=2504;DP=16462;EAS_AF=0.6081;AMR_AF=0.232;AFR_AF=0.3646;EUR_AF=0.1014;SAS_AF=0.2168;AA=A|||;VT=SNP
3	64310304	rs56072747	T	A	100	PASS	AC=1085;AF=0.216653;AN=5008;NS=2504;DP=15923;EAS_AF=0.2808;AMR_AF=0.3112;AFR_AF=0.1241;EUR_AF=0.1938;SAS_AF=0.2321;AA=T|||;VT=SNP
3	64310564	rs6768838	G	A	100	PASS	AC=1550;AF=0.309505;AN=5008;NS=2504;DP=16440;EAS_AF=0.6081;AMR_AF=0.2291;AFR_AF=0.3502;EUR_AF=0.1024;SAS_AF=0.2168;AA=G|||;VT=SNP
3	64310671	rs56224256	A	C	100	PASS	AC=1090;AF=0.217652;AN=5008;NS=2504;DP=17325;EAS_AF=0.2817;AMR_AF=0.3141;AFR_AF=0.1241;EUR_AF=0.1948;SAS_AF=0.2331;AA=a|||;VT=SNP
3	64310844	rs6768968	C	T	100	PASS	AC=255;AF=0.0509185;AN=5008;NS=2504;DP=16910;EAS_AF=0.0228;AMR_AF=0.1369;AFR_AF=0.0363;EUR_AF=0.0417;SAS_AF=0.0481;AA=C|||;VT=SNP
3	64310986	rs6769065	C	T	100	PASS	AC=1548;AF=0.309105;AN=5008;NS=2504;DP=19050;EAS_AF=0.6081;AMR_AF=0.2291;AFR_AF=0.3487;EUR_AF=0.1024;SAS_AF=0.2168;AA=T|||;VT=SNP
3	64310997	rs6782018	T	A	100	PASS	AC=1234;AF=0.246406;AN=5008;NS=2504;DP=18992;EAS_AF=0.5853;AMR_AF=0.0879;AFR_AF=0.2685;EUR_AF=0.0596;SAS_AF=0.1718;AA=T|||;VT=SNP
3	64311245	rs9875070	T	C	100	PASS	AC=1575;AF=0.314497;AN=5008;NS=2504;DP=18560;EAS_AF=0.6101;AMR_AF=0.2277;AFR_AF=0.3343;EUR_AF=0.1093;SAS_AF=0.2556;AA=T|||;VT=SNP
3	64311394	rs7618727	G	C	100	PASS	AC=1672;AF=0.333866;AN=5008;NS=2504;DP=21172;EAS_AF=0.6091;AMR_AF=0.2392;AFR_AF=0.4032;EUR_AF=0.1103;SAS_AF=0.2536;AA=C|||;VT=SNP
3	64311868	rs2126548	T	G	100	PASS	AC=2789;AF=0.556909;AN=5008;NS=2504;DP=19528;EAS_AF=0.8919;AMR_AF=0.5533;AFR_AF=0.5454;EUR_AF=0.3022;SAS_AF=0.4918;AA=T|||;VT=SNP
3	64312450	rs9823056	A	C	100	PASS	AC=1895;AF=0.378395;AN=5008;NS=2504;DP=16912;EAS_AF=0.7946;AMR_AF=0.3775;AFR_AF=0.357;EUR_AF=0.1103;SAS_AF=0.2546;AA=A|||;VT=SNP
3	64312591	rs2371200	T	C	100	PASS	AC=2786;AF=0.55631;AN=5008;NS=2504;DP=17062;EAS_AF=0.8869;AMR_AF=0.5533;AFR_AF=0.5446;EUR_AF=0.3002;SAS_AF=0.4969;AA=T|||;VT=SNP
3	64312595	rs853264	A	C	100	PASS	AC=2932;AF=0.585463;AN=5008;NS=2504;DP=17284;EAS_AF=0.8879;AMR_AF=0.5634;AFR_AF=0.6263;EUR_AF=0.3012;SAS_AF=0.5266;AA=C|||;VT=SNP
3	64312635	rs13323694	G	C	100	PASS	AC=1890;AF=0.377396;AN=5008;NS=2504;DP=18565;EAS_AF=0.7907;AMR_AF=0.379;AFR_AF=0.357;EUR_AF=0.1113;SAS_AF=0.2515;AA=G|||;VT=SNP
3	64313054	rs853263	G	A	100	PASS	AC=1428;AF=0.285144;AN=5008;NS=2504;DP=22753;EAS_AF=0.0982;AMR_AF=0.1916;AFR_AF=0.5756;EUR_AF=0.1849;SAS_AF=0.2546;AA=A|||;VT=SNP
3	64313613	rs17070411	T	C	100	PASS	AC=820;AF=0.163738;AN=5008;NS=2504;DP=19706;EAS_AF=0.5863;AMR_AF=0.0403;AFR_AF=0.0068;EUR_AF=0.0427;SAS_AF=0.1524;AA=T|||;VT=SNP
3	64314552	rs853260	G	A	100	PASS	AC=1582;AF=0.315895;AN=5008;NS=2504;DP=19371;EAS_AF=0.1091;AMR_AF=0.3141;AFR_AF=0.5923;EUR_AF=0.2117;SAS_AF=0.2638;AA=G|||;VT=SNP
3	64314658	rs853259	C	T	100	PASS	AC=412;AF=0.0822684;AN=5008;NS=2504;DP=19392;EAS_AF=0.0218;AMR_AF=0.1484;AFR_AF=0.1475;EUR_AF=0.0447;SAS_AF=0.0481;AA=C|||;VT=SNP
3	64314726	rs853258	G	A	100	PASS	AC=1583;AF=0.316094;AN=5008;NS=2504;DP=19531;EAS_AF=0.1091;AMR_AF=0.3141;AFR_AF=0.5923;EUR_AF=0.2117;SAS_AF=0.2648;AA=G|||;VT=SNP
3	64315031	rs2887976	G	A	100	PASS	AC=1692;AF=0.337859;AN=5008;NS=2504;DP=15843;EAS_AF=0.7798;AMR_AF=0.2666;AFR_AF=0.3238;EUR_AF=0.0765;SAS_AF=0.2209;AA=A|||;VT=SNP
3	64315212	rs853257	T	C	100	PASS	AC=1590;AF=0.317492;AN=5008;NS=2504;DP=13222;EAS_AF=0.1091;AMR_AF=0.3141;AFR_AF=0.5946;EUR_AF=0.2147;SAS_AF=0.2658;AA=T|||;VT=SNP
3	64315311	rs1381815	C	T	100	PASS	AC=1693;AF=0.338059;AN=5008;NS=2504;DP=10753;EAS_AF=0.7808;AMR_AF=0.2666;AFR_AF=0.323;EUR_AF=0.0775;SAS_AF=0.2209;AA=C|||;VT=SNP
3	64315464	rs853256	A	G	100	PASS	AC=1593;AF=0.318091;AN=5008;NS=2504;DP=13869;EAS_AF=0.1111;AMR_AF=0.3156;AFR_AF=0.5938;EUR_AF=0.2157;SAS_AF=0.2658;AA=G|||;VT=SNP
3	64315534	rs55729534	G	A	100	PASS	AC=1576;AF=0.314696;AN=5008;NS=2504;DP=14409;EAS_AF=0.1091;AMR_AF=0.3069;AFR_AF=0.5893;EUR_AF=0.2127;SAS_AF=0.2658;AA=G|||;VT=SNP
3	64316205	rs7617591	G	A	100	PASS	AC=1312;AF=0.261981;AN=5008;NS=2504;DP=20329;EAS_AF=0.5853;AMR_AF=0.0965;AFR_AF=0.3238;EUR_AF=0.0596;SAS_AF=0.1708;AA=A|||;VT=SNP
3	64316282	rs10490791	A	G	100	PASS	AC=616;AF=0.123003;AN=5008;NS=2504;DP=20516;EAS_AF=0.3919;AMR_AF=0.0403;AFR_AF=0.003;EUR_AF=0.0447;SAS_AF=0.1472;AA=A|||;VT=SNP
3	64316392	rs9826722	T	G	100	PASS	AC=2473;AF=0.49381;AN=5008;NS=2504;DP=21245;EAS_AF=0.869;AMR_AF=0.4179;AFR_AF=0.4766;EUR_AF=0.2485;SAS_AF=0.4366;AA=G|||;VT=SNP
3	64316654	rs60781811	G	T	100	PASS	AC=904;AF=0.180511;AN=5008;NS=2504;DP=18255;EAS_AF=0.5764;AMR_AF=0.0504;AFR_AF=0.0703;EUR_AF=0.0467;SAS_AF=0.1513;AA=G|||;VT=SNP
3	64317149	rs61469131	G	C	100	PASS	AC=810;AF=0.161741;AN=5008;NS=2504;DP=19430;EAS_AF=0.5764;AMR_AF=0.0389;AFR_AF=0.0068;EUR_AF=0.0437;SAS_AF=0.1524;AA=G|||;VT=SNP
3	64317541	rs9812324	C	T	100	PASS	AC=1141;AF=0.227835;AN=5008;NS=2504;DP=18941;EAS_AF=0.5734;AMR_AF=0.0648;AFR_AF=0.2443;EUR_AF=0.0467;SAS_AF=0.1513;AA=C|||;VT=SNP
3	64318811	rs78119123	C	T	100	PASS	AC=312;AF=0.0623003;AN=5008;NS=2504;DP=18909;EAS_AF=0.0228;AMR_AF=0.1369;AFR_AF=0.0779;EUR_AF=0.0437;SAS_AF=0.0481;AA=C|||;VT=SNP
3	64318943	rs76621019	G	C	100	PASS	AC=312;AF=0.0623003;AN=5008;NS=2504;DP=18264;EAS_AF=0.0228;AMR_AF=0.1369;AFR_AF=0.0779;EUR_AF=0.0437;SAS_AF=0.0481;AA=G|||;VT=SNP
3	64319141	rs73130637	T	G	100	PASS	AC=689;AF=0.13758;AN=5008;NS=2504;DP=16553;EAS_AF=0.0903;AMR_AF=0.1427;AFR_AF=0.1089;EUR_AF=0.174;SAS_AF=0.184;AA=T|||;VT=SNP
3	64320441	rs57836338	T	G	100	PASS	AC=1125;AF=0.224641;AN=5008;NS=2504;DP=17622;EAS_AF=0.2877;AMR_AF=0.3242;AFR_AF=0.1248;EUR_AF=0.1988;SAS_AF=0.2505;AA=T|||;VT=SNP
3	64321102	rs853254	G	A	100	PASS	AC=939;AF=0.1875;AN=5008;NS=2504;DP=17044;EAS_AF=0.0317;AMR_AF=0.1816;AFR_AF=0.4849;EUR_AF=0.0557;SAS_AF=0.0859;AA=G|||;VT=SNP
3	64322984	rs6798299	A	G	100	PASS	AC=2337;AF=0.466653;AN=5008;NS=2504;DP=17658;EAS_AF=0.8552;AMR_AF=0.3919;AFR_AF=0.4402;EUR_AF=0.2237;SAS_AF=0.4049;AA=G|||;VT=SNP
3	64323474	rs978488	G	A	100	PASS	AC=2330;AF=0.465256;AN=5008;NS=2504;DP=21042;EAS_AF=0.8532;AMR_AF=0.389;AFR_AF=0.4395;EUR_AF=0.2227;SAS_AF=0.4039;AA=A|||;VT=SNP
3	64323506	rs978487	A	G	100	PASS	AC=2338;AF=0.466853;AN=5008;NS=2504;DP=21072;EAS_AF=0.8532;AMR_AF=0.3934;AFR_AF=0.441;EUR_AF=0.2237;SAS_AF=0.4059;AA=A|||;VT=SNP
3	64323569	rs978486	T	C	100	PASS	AC=2335;AF=0.466254;AN=5008;NS=2504;DP=21212;EAS_AF=0.8532;AMR_AF=0.3919;AFR_AF=0.4402;EUR_AF=0.2237;SAS_AF=0.4049;AA=c|||;VT=SNP
3	64323645	rs1319319	A	G	100	PASS	AC=2334;AF=0.466054;AN=5008;NS=2504;DP=14828;EAS_AF=0.8532;AMR_AF=0.3919;AFR_AF=0.4402;EUR_AF=0.2227;SAS_AF=0.4049;AA=G|||;VT=SNP
3	64323801	rs978485	G	A	100	PASS	AC=2805;AF=0.560104;AN=5008;NS=2504;DP=20386;EAS_AF=0.8631;AMR_AF=0.4207;AFR_AF=0.7277;EUR_AF=0.2376;SAS_AF=0.4519;AA=A|||;VT=SNP
3	64324119	rs78784260	A	G	100	PASS	AC=389;AF=0.0776757;AN=5008;NS=2504;DP=17752;EAS_AF=0.0228;AMR_AF=0.1455;AFR_AF=0.1309;EUR_AF=0.0437;SAS_AF=0.0491;AA=A|||;VT=SNP
3	64324275	rs73130643	G	C	100	PASS	AC=678;AF=0.135383;AN=5008;NS=2504;DP=15226;EAS_AF=0.0913;AMR_AF=0.1398;AFR_AF=0.1089;EUR_AF=0.1561;SAS_AF=0.1922;AA=G|||;VT=SNP
3	64325105	rs853252	T	C	100	PASS	AC=425;AF=0.0848642;AN=5008;NS=2504;DP=17781;EAS_AF=0.0228;AMR_AF=0.1484;AFR_AF=0.149;EUR_AF=0.0457;SAS_AF=0.0573;AA=T|||;VT=SNP
3	64325339	rs853251	G	T	100	PASS	AC=957;AF=0.191094;AN=5008;NS=2504;DP=15801;EAS_AF=0.0337;AMR_AF=0.1873;AFR_AF=0.4803;EUR_AF=0.0596;SAS_AF=0.1002;AA=G|||;VT=SNP
3	64326232	rs6762476	A	G	100	PASS	AC=732;AF=0.146166;AN=5008;NS=2504;DP=20644;EAS_AF=0.2063;AMR_AF=0.2017;AFR_AF=0.2103;EUR_AF=0.0388;SAS_AF=0.0685;AA=A|||;VT=SNP
3	64326280	rs75026650	T	C	100	PASS	AC=327;AF=0.0652955;AN=5008;NS=2504;DP=19505;EAS_AF=0.0228;AMR_AF=0.1383;AFR_AF=0.0817;EUR_AF=0.0437;SAS_AF=0.0573;AA=T|||;VT=SNP
3	64326472	rs6787396	G	A	100	PASS	AC=2855;AF=0.570088;AN=5008;NS=2504;DP=19828;EAS_AF=0.8651;AMR_AF=0.4308;AFR_AF=0.7731;EUR_AF=0.2495;SAS_AF=0.4202;AA=A|||;VT=SNP
3	64326764	rs12493344	T	C	100	PASS	AC=153;AF=0.0305511;AN=5008;NS=2504;DP=15357;EAS_AF=0.006;AMR_AF=0.134;AFR_AF=0.0008;EUR_AF=0.0427;SAS_AF=0.0102;AA=T|||;VT=SNP
3	64328025	rs6791551	G	T	100	PASS	AC=666;AF=0.132987;AN=5008;NS=2504;DP=19961;EAS_AF=0.0843;AMR_AF=0.1427;AFR_AF=0.1051;EUR_AF=0.167;SAS_AF=0.1789;AA=G|||;VT=SNP
3	64329079	rs34146618	T	A	100	PASS	AC=467;AF=0.0932508;AN=5008;NS=2504;DP=16356;EAS_AF=0.0228;AMR_AF=0.147;AFR_AF=0.1831;EUR_AF=0.0437;SAS_AF=0.0573;AA=T|||;VT=SNP
3	64329365	rs9819523	C	T	100	PASS	AC=143;AF=0.0285543;AN=5008;NS=2504;DP=18052;EAS_AF=0.0099;AMR_AF=0.0159;AFR_AF=0.0522;EUR_AF=0.0159;SAS_AF=0.0378;AA=C|||;VT=SNP
3	64329457	rs72624892	A	C	100	PASS	AC=801;AF=0.159944;AN=5008;NS=2504;DP=18300;EAS_AF=0.5813;AMR_AF=0.0389;AFR_AF=0.0371;EUR_AF=0.0249;SAS_AF=0.1166;AA=A|||;VT=SNP
3	64329817	rs9843992	T	C	100	PASS	AC=1668;AF=0.333067;AN=5008;NS=2504;DP=18363;EAS_AF=0.6161;AMR_AF=0.2176;AFR_AF=0.4607;EUR_AF=0.0845;SAS_AF=0.2065;AA=T|||;VT=SNP
3	64329989	rs17070461	T	C	100	PASS	AC=1092;AF=0.218051;AN=5008;NS=2504;DP=18849;EAS_AF=0.2788;AMR_AF=0.3285;AFR_AF=0.0825;EUR_AF=0.2157;SAS_AF=0.2628;AA=T|||;VT=SNP
3	64330283	rs6800977	G	A	100	PASS	AC=630;AF=0.125799;AN=5008;NS=2504;DP=19691;EAS_AF=0.0873;AMR_AF=0.1369;AFR_AF=0.0703;EUR_AF=0.167;SAS_AF=0.1902;AA=G|||;VT=SNP
3	64330878	rs1009452	T	C	100	PASS	AC=638;AF=0.127396;AN=5008;NS=2504;DP=21315;EAS_AF=0.0863;AMR_AF=0.1412;AFR_AF=0.0726;EUR_AF=0.169;SAS_AF=0.1912;AA=T|||;VT=SNP
3	64331904	rs2126549	C	T	100	PASS	AC=1306;AF=0.260783;AN=5008;NS=2504;DP=17295;EAS_AF=0.5794;AMR_AF=0.0677;AFR_AF=0.4062;EUR_AF=0.0298;SAS_AF=0.1104;AA=C|||;VT=SNP
3	64332101	rs7648640	C	T	100	PASS	AC=2589;AF=0.516973;AN=5008;NS=2504;DP=16972;EAS_AF=0.7808;AMR_AF=0.4265;AFR_AF=0.8593;EUR_AF=0.1133;SAS_AF=0.2618;AA=T|||;VT=SNP
3	64332322	rs7612380	A	C	100	PASS	AC=900;AF=0.179712;AN=5008;NS=2504;DP=19603;EAS_AF=0.5804;AMR_AF=0.0432;AFR_AF=0.115;EUR_AF=0.0249;SAS_AF=0.1104;AA=A|||;VT=SNP
3	64332853	rs61410694	A	G	100	PASS	AC=794;AF=0.158546;AN=5008;NS=2504;DP=19447;EAS_AF=0.5804;AMR_AF=0.0389;AFR_AF=0.0371;EUR_AF=0.0249;SAS_AF=0.1104;AA=A|||;VT=SNP
3	64332873	rs6790191	C	A	100	PASS	AC=1220;AF=0.24361;AN=5008;NS=2504;DP=19185;EAS_AF=0.1171;AMR_AF=0.3012;AFR_AF=0.3359;EUR_AF=0.2078;SAS_AF=0.2454;AA=A|||;VT=SNP
3	64333035	rs55637020	T	G	100	PASS	AC=477;AF=0.0952476;AN=5008;NS=2504;DP=18405;EAS_AF=0.1944;AMR_AF=0.1902;AFR_AF=0.0136;EUR_AF=0.0427;SAS_AF=0.09;AA=T|||;VT=SNP
3	64333520	rs866466	C	T	100	PASS	AC=2731;AF=0.545327;AN=5008;NS=2504;DP=20257;EAS_AF=0.8581;AMR_AF=0.4251;AFR_AF=0.6974;EUR_AF=0.2356;SAS_AF=0.4213;AA=T|||;VT=SNP
3	64333892	rs12172969	A	T	100	PASS	AC=1567;AF=0.312899;AN=5008;NS=2504;DP=18714;EAS_AF=0.7659;AMR_AF=0.2536;AFR_AF=0.2421;EUR_AF=0.0666;SAS_AF=0.2372;AA=T|||;VT=SNP
3	64334757	rs2159773	C	T	100	PASS	AC=774;AF=0.154553;AN=5008;NS=2504;DP=19330;EAS_AF=0.5704;AMR_AF=0.036;AFR_AF=0.0303;EUR_AF=0.0249;SAS_AF=0.1115;AA=C|||;VT=SNP
3	64334919	rs60618904	T	C	100	PASS	AC=347;AF=0.0692891;AN=5008;NS=2504;DP=17053;EAS_AF=0.0198;AMR_AF=0.1383;AFR_AF=0.1014;EUR_AF=0.0477;SAS_AF=0.0501;AA=t|||;VT=SNP
3	64334922	rs2109885	G	A	100	PASS	AC=774;AF=0.154553;AN=5008;NS=2504;DP=16972;EAS_AF=0.5704;AMR_AF=0.0346;AFR_AF=0.0303;EUR_AF=0.0239;SAS_AF=0.1135;AA=g|||;VT=SNP
3	64335910	rs6445398	T	C	100	PASS	AC=1255;AF=0.250599;AN=5008;NS=2504;DP=17948;EAS_AF=0.3859;AMR_AF=0.1916;AFR_AF=0.3911;EUR_AF=0.0706;SAS_AF=0.1483;AA=T|||;VT=SNP
3	64335926	rs13322726	G	A	100	PASS	AC=1830;AF=0.365415;AN=5008;NS=2504;DP=18075;EAS_AF=0.502;AMR_AF=0.3689;AFR_AF=0.3994;EUR_AF=0.2137;SAS_AF=0.3323;AA=A|||;VT=SNP
3	64335972	rs6445399	T	C	100	PASS	AC=2189;AF=0.437101;AN=5008;NS=2504;DP=18232;EAS_AF=0.6736;AMR_AF=0.4107;AFR_AF=0.6505;EUR_AF=0.1203;SAS_AF=0.2495;AA=T|||;VT=SNP
3	64336268	rs6778737	A	C	100	PASS	AC=2094;AF=0.418131;AN=5008;NS=2504;DP=16243;EAS_AF=0.5804;AMR_AF=0.2954;AFR_AF=0.7564;EUR_AF=0.0726;SAS_AF=0.2362;AA=C|||;VT=SNP
3	64337275	rs6782213	A	G	100	PASS	AC=1363;AF=0.272165;AN=5008;NS=2504;DP=19217;EAS_AF=0.3839;AMR_AF=0.1945;AFR_AF=0.4531;EUR_AF=0.0706;SAS_AF=0.1748;AA=G|||;VT=SNP
3	64337773	rs17413285	T	C	100	PASS	AC=247;AF=0.0493211;AN=5008;NS=2504;DP=23384;EAS_AF=0.0179;AMR_AF=0.1297;AFR_AF=0.0401;EUR_AF=0.0457;SAS_AF=0.0409;AA=T|||;VT=SNP
3	64338598	rs17070485	G	C	100	PASS	AC=483;AF=0.0964457;AN=5008;NS=2504;DP=17879;EAS_AF=0.2044;AMR_AF=0.1945;AFR_AF=0.0068;EUR_AF=0.0457;SAS_AF=0.089;AA=G|||;VT=SNP
3	64338716	rs75633888	T	C	100	PASS	AC=297;AF=0.0593051;AN=5008;NS=2504;DP=16913;EAS_AF=0.0179;AMR_AF=0.1326;AFR_AF=0.0726;EUR_AF=0.0457;SAS_AF=0.046;AA=T|||;VT=SNP
3	64339256	rs7623833	T	C	100	PASS	AC=1368;AF=0.273163;AN=5008;NS=2504;DP=21896;EAS_AF=0.3026;AMR_AF=0.3674;AFR_AF=0.4175;EUR_AF=0.0974;SAS_AF=0.1616;AA=T|||;VT=SNP
3	64339416	rs56077227	G	C	100	PASS	AC=1415;AF=0.282548;AN=5008;NS=2504;DP=19870;EAS_AF=0.5724;AMR_AF=0.2507;AFR_AF=0.298;EUR_AF=0.0706;SAS_AF=0.2035;AA=-|||;VT=SNP
3	64339788	rs75870224	C	T	100	PASS	AC=246;AF=0.0491214;AN=5008;NS=2504;DP=18694;EAS_AF=0.0179;AMR_AF=0.1297;AFR_AF=0.0401;EUR_AF=0.0457;SAS_AF=0.0399;AA=C|||;VT=SNP
3	64340320	rs72624893	T	C	100	PASS	AC=609;AF=0.121605;AN=5008;NS=2504;DP=20743;EAS_AF=0.3879;AMR_AF=0.0346;AFR_AF=0.0371;EUR_AF=0.0229;SAS_AF=0.1247;AA=T|||;VT=SNP
3	64340350	rs9849883	C	T	100	PASS	AC=3250;AF=0.648962;AN=5008;NS=2504;DP=20038;EAS_AF=0.879;AMR_AF=0.5677;AFR_AF=0.9342;EUR_AF=0.2714;SAS_AF=0.4724;AA=T|||;VT=SNP
3	64340527	rs17070488	A	G	100	PASS	AC=932;AF=0.186102;AN=5008;NS=2504;DP=20591;EAS_AF=0.3442;AMR_AF=0.0576;AFR_AF=0.3026;EUR_AF=0.0239;SAS_AF=0.1237;AA=A|||;VT=SNP
3	64340637	rs9812599	A	C	100	PASS	AC=1016;AF=0.202875;AN=5008;NS=2504;DP=22211;EAS_AF=0.2054;AMR_AF=0.1599;AFR_AF=0.2231;EUR_AF=0.1938;SAS_AF=0.2127;AA=A|||;VT=SNP
3	64340734	rs59461954	G	C	100	PASS	AC=733;AF=0.146366;AN=5008;NS=2504;DP=19739;EAS_AF=0.2004;AMR_AF=0.147;AFR_AF=0.0507;EUR_AF=0.1759;SAS_AF=0.1892;AA=C|||;VT=SNP
3	64341061	rs9816861	A	G	100	PASS	AC=1796;AF=0.358626;AN=5008;NS=2504;DP=21648;EAS_AF=0.3452;AMR_AF=0.3372;AFR_AF=0.5287;EUR_AF=0.2416;SAS_AF=0.2781;AA=G|||;VT=SNP
3	64341070	rs9874741	T	C	100	PASS	AC=1281;AF=0.255791;AN=5008;NS=2504;DP=21626;EAS_AF=0.2252;AMR_AF=0.2003;AFR_AF=0.3608;EUR_AF=0.2058;SAS_AF=0.2362;AA=T|||;VT=SNP
3	64341187	rs17070490	T	G	100	PASS	AC=1100;AF=0.219649;AN=5008;NS=2504;DP=19949;EAS_AF=0.2421;AMR_AF=0.304;AFR_AF=0.1089;EUR_AF=0.2545;SAS_AF=0.2505;AA=T|||;VT=SNP
3	64341472	rs17070493	A	T	100	PASS	AC=455;AF=0.0908546;AN=5008;NS=2504;DP=18158;EAS_AF=0.1181;AMR_AF=0.1297;AFR_AF=0.1127;EUR_AF=0.0477;SAS_AF=0.0501;AA=A|||;VT=SNP
3	64341793	rs67663762	A	G	100	PASS	AC=2202;AF=0.439696;AN=5008;NS=2504;DP=16584;EAS_AF=0.245;AMR_AF=0.3847;AFR_AF=0.8351;EUR_AF=0.2803;SAS_AF=0.3088;AA=G|||;VT=SNP
3	64341819	rs17070497	A	G	100	PASS	AC=1984;AF=0.396166;AN=5008;NS=2504;DP=16308;EAS_AF=0.2431;AMR_AF=0.366;AFR_AF=0.6815;EUR_AF=0.2803;SAS_AF=0.3088;AA=A|||;VT=SNP
3	64342229	rs9822541	A	T	100	PASS	AC=2206;AF=0.440495;AN=5008;NS=2504;DP=19240;EAS_AF=0.2411;AMR_AF=0.3847;AFR_AF=0.8464;EUR_AF=0.2724;SAS_AF=0.3098;AA=T|||;VT=SNP
3	64342536	rs7616866	T	C	100	PASS	AC=1245;AF=0.248602;AN=5008;NS=2504;DP=19885;EAS_AF=0.1032;AMR_AF=0.2133;AFR_AF=0.3949;EUR_AF=0.2227;SAS_AF=0.2526;AA=T|||;VT=SNP
3	64343268	rs57324932	C	T	100	PASS	AC=1104;AF=0.220447;AN=5008;NS=2504;DP=19334;EAS_AF=0.6022;AMR_AF=0.2305;AFR_AF=0.0129;EUR_AF=0.1163;SAS_AF=0.2076;AA=C|||;VT=SNP
3	64344544	rs733316	C	T	100	PASS	AC=1018;AF=0.203275;AN=5008;NS=2504;DP=20546;EAS_AF=0.1012;AMR_AF=0.1902;AFR_AF=0.2731;EUR_AF=0.1918;SAS_AF=0.2352;AA=C|||;VT=SNP
3	64346000	rs7615058	C	A	100	PASS	AC=2061;AF=0.411542;AN=5008;NS=2504;DP=16171;EAS_AF=0.2341;AMR_AF=0.3559;AFR_AF=0.8079;EUR_AF=0.2326;SAS_AF=0.2822;AA=A|||;VT=SNP
3	64346431	rs1013299	C	T	100	PASS	AC=1670;AF=0.333466;AN=5008;NS=2504;DP=17752;EAS_AF=0.2341;AMR_AF=0.3314;AFR_AF=0.5325;EUR_AF=0.2326;SAS_AF=0.272;AA=C|||;VT=SNP
3	64346965	rs112970793	T	C	100	PASS	AC=259;AF=0.0517173;AN=5008;NS=2504;DP=17086;EAS_AF=0.0278;AMR_AF=0.121;AFR_AF=0.0386;EUR_AF=0.0467;SAS_AF=0.0501;AA=T|||;VT=SNP
3	64347116	rs2109884	G	A	100	PASS	AC=531;AF=0.10603;AN=5008;NS=2504;DP=20146;EAS_AF=0.0962;AMR_AF=0.1542;AFR_AF=0.0076;EUR_AF=0.1581;SAS_AF=0.1616;AA=G|||;VT=SNP
3	64347195	rs12634653	A	C	100	PASS	AC=1123;AF=0.224241;AN=5008;NS=2504;DP=18241;EAS_AF=0.5903;AMR_AF=0.2349;AFR_AF=0.0204;EUR_AF=0.1213;SAS_AF=0.2209;AA=A|||;VT=SNP
3	64347577	rs11710539	T	A	100	PASS	AC=1125;AF=0.224641;AN=5008;NS=2504;DP=16745;EAS_AF=0.1012;AMR_AF=0.1945;AFR_AF=0.3563;EUR_AF=0.1839;SAS_AF=0.2372;AA=T|||;VT=SNP
3	64348395	rs7635562	T	C	100	PASS	AC=1689;AF=0.33726;AN=5008;NS=2504;DP=20690;EAS_AF=0.2401;AMR_AF=0.3343;AFR_AF=0.5272;EUR_AF=0.2306;SAS_AF=0.2924;AA=T|||;VT=SNP
3	64348954	rs1860819	A	G	100	PASS	AC=1367;AF=0.272963;AN=5008;NS=2504;DP=20821;EAS_AF=0.7054;AMR_AF=0.2406;AFR_AF=0.1203;EUR_AF=0.1193;SAS_AF=0.2147;AA=A|||;VT=SNP
3	64350032	rs2024271	T	C	100	PASS	AC=1151;AF=0.229832;AN=5008;NS=2504;DP=22398;EAS_AF=0.1111;AMR_AF=0.196;AFR_AF=0.3638;EUR_AF=0.1859;SAS_AF=0.2403;AA=T|||;VT=SNP
3	64350204	rs2191953	C	T	100	PASS	AC=3079;AF=0.614816;AN=5008;NS=2504;DP=22875;EAS_AF=0.7341;AMR_AF=0.5937;AFR_AF=0.8124;EUR_AF=0.3519;SAS_AF=0.5102;AA=T|||;VT=SNP
3	64350260	rs2191952	T	C	100	PASS	AC=3259;AF=0.650759;AN=5008;NS=2504;DP=21730;EAS_AF=0.8413;AMR_AF=0.6037;AFR_AF=0.8555;EUR_AF=0.3529;SAS_AF=0.5174;AA=C|||;VT=SNP
3	64350799	rs57565412	A	G	100	PASS	AC=773;AF=0.154353;AN=5008;NS=2504;DP=16098;EAS_AF=0.4683;AMR_AF=0.1715;AFR_AF=0.0582;EUR_AF=0.0378;SAS_AF=0.0685;AA=A|||;VT=SNP
3	64350941	rs4688186	A	G	100	PASS	AC=2801;AF=0.559305;AN=5008;NS=2504;DP=16594;EAS_AF=0.7927;AMR_AF=0.438;AFR_AF=0.8548;EUR_AF=0.1869;SAS_AF=0.3885;AA=G|||;VT=SNP
3	64351872	rs7645395	T	C	100	PASS	AC=2663;AF=0.531749;AN=5008;NS=2504;DP=13565;EAS_AF=0.755;AMR_AF=0.4323;AFR_AF=0.851;EUR_AF=0.1899;SAS_AF=0.2924;AA=T|||;VT=SNP
3	64351955	rs6788705	C	G	100	PASS	AC=2322;AF=0.463658;AN=5008;NS=2504;DP=13310;EAS_AF=0.629;AMR_AF=0.4135;AFR_AF=0.7262;EUR_AF=0.17;SAS_AF=0.2761;AA=C|||;VT=SNP
3	64352014	rs12631860	T	C	100	PASS	AC=954;AF=0.190495;AN=5008;NS=2504;DP=8327;EAS_AF=0.4216;AMR_AF=0.2954;AFR_AF=0.0779;EUR_AF=0.0646;SAS_AF=0.1595;AA=T|||;VT=SNP
3	64352037	rs6788728	C	T	100	PASS	AC=2637;AF=0.526558;AN=5008;NS=2504;DP=6948;EAS_AF=0.754;AMR_AF=0.4265;AFR_AF=0.851;EUR_AF=0.171;SAS_AF=0.2904;AA=T|||;VT=SNP
3	64352396	rs72888090	C	T	100	PASS	AC=262;AF=0.0523163;AN=5008;NS=2504;DP=18393;EAS_AF=0.0268;AMR_AF=0.0202;AFR_AF=0.0749;EUR_AF=0.0258;SAS_AF=0.0982;AA=C|||;VT=SNP
3	64352761	rs1015258	A	G	100	PASS	AC=2640;AF=0.527157;AN=5008;NS=2504;DP=20428;EAS_AF=0.755;AMR_AF=0.4265;AFR_AF=0.851;EUR_AF=0.172;SAS_AF=0.2914;AA=G|||;VT=SNP
3	64352801	rs1015257	A	G	100	PASS	AC=2666;AF=0.532348;AN=5008;NS=2504;DP=20416;EAS_AF=0.755;AMR_AF=0.4265;AFR_AF=0.851;EUR_AF=0.172;SAS_AF=0.318;AA=G|||;VT=SNP
3	64353621	rs1029906	A	G	100	PASS	AC=719;AF=0.14357;AN=5008;NS=2504;DP=19067;EAS_AF=0.4196;AMR_AF=0.1671;AFR_AF=0.0651;EUR_AF=0.0368;SAS_AF=0.0583;AA=A|||;VT=SNP
3	64354090	rs1860818	A	C	100	PASS	AC=2607;AF=0.520567;AN=5008;NS=2504;DP=17552;EAS_AF=0.753;AMR_AF=0.4164;AFR_AF=0.8094;EUR_AF=0.171;SAS_AF=0.3241;AA=C|||;VT=SNP
3	64354590	rs12630797	G	A	100	PASS	AC=706;AF=0.140974;AN=5008;NS=2504;DP=18597;EAS_AF=0.4077;AMR_AF=0.1657;AFR_AF=0.0651;EUR_AF=0.0368;SAS_AF=0.0583;AA=G|||;VT=SNP
3	64354941	rs9311887	T	C	100	PASS	AC=715;AF=0.142772;AN=5008;NS=2504;DP=17733;EAS_AF=0.2133;AMR_AF=0.072;AFR_AF=0.18;EUR_AF=0.1024;SAS_AF=0.1115;AA=T|||;VT=SNP
3	64354995	rs59144930	A	C	100	PASS	AC=1142;AF=0.228035;AN=5008;NS=2504;DP=16162;EAS_AF=0.5317;AMR_AF=0.1945;AFR_AF=0.2723;EUR_AF=0.0388;SAS_AF=0.0736;AA=A|||;VT=SNP
3	64355480	rs6796721	T	C	100	PASS	AC=473;AF=0.0944489;AN=5008;NS=2504;DP=19865;EAS_AF=0.129;AMR_AF=0.1326;AFR_AF=0.0825;EUR_AF=0.0278;SAS_AF=0.1166;AA=T|||;VT=SNP
3	64355896	rs2052150	G	A	100	PASS	AC=676;AF=0.134984;AN=5008;NS=2504;DP=20471;EAS_AF=0.2153;AMR_AF=0.0692;AFR_AF=0.1513;EUR_AF=0.1024;SAS_AF=0.1104;AA=G|||;VT=SNP
3	64356331	rs929555	T	C	100	PASS	AC=3391;AF=0.677117;AN=5008;NS=2504;DP=20527;EAS_AF=0.8363;AMR_AF=0.549;AFR_AF=0.9463;EUR_AF=0.3797;SAS_AF=0.546;AA=C|||;VT=SNP
3	64356703	rs9855870	T	C	100	PASS	AC=704;AF=0.140575;AN=5008;NS=2504;DP=21537;EAS_AF=0.2192;AMR_AF=0.0706;AFR_AF=0.1664;EUR_AF=0.1034;SAS_AF=0.1125;AA=T|||;VT=SNP
3	64356855	rs2371201	T	C	100	PASS	AC=2673;AF=0.533746;AN=5008;NS=2504;DP=20241;EAS_AF=0.754;AMR_AF=0.4265;AFR_AF=0.8533;EUR_AF=0.171;SAS_AF=0.3241;AA=C|||;VT=SNP
3	64357638	rs11920248	G	T	100	PASS	AC=670;AF=0.133786;AN=5008;NS=2504;DP=14394;EAS_AF=0.2153;AMR_AF=0.0692;AFR_AF=0.1483;EUR_AF=0.1014;SAS_AF=0.1094;AA=T|||;VT=SNP
3	64358791	rs73130682	T	C	100	PASS	AC=727;AF=0.145168;AN=5008;NS=2504;DP=16554;EAS_AF=0.4058;AMR_AF=0.1744;AFR_AF=0.0772;EUR_AF=0.0378;SAS_AF=0.0583;AA=T|||;VT=SNP
3	64359284	rs79788993	T	C	100	PASS	AC=943;AF=0.188299;AN=5008;NS=2504;DP=18404;EAS_AF=0.3452;AMR_AF=0.0764;AFR_AF=0.2337;EUR_AF=0.1034;SAS_AF=0.1319;AA=C|||;VT=SNP
3	64360553	rs74612030	A	G	100	PASS	AC=835;AF=0.166733;AN=5008;NS=2504;DP=20082;EAS_AF=0.3452;AMR_AF=0.072;AFR_AF=0.1551;EUR_AF=0.1034;SAS_AF=0.1309;AA=G|||;VT=SNP
3	64360582	rs61413894	T	C	100	PASS	AC=279;AF=0.0557109;AN=5008;NS=2504;DP=20155;EAS_AF=0.0288;AMR_AF=0.0202;AFR_AF=0.0734;EUR_AF=0.0278;SAS_AF=0.1135;AA=T|||;VT=SNP
3	64360706	rs73130685	G	C	100	PASS	AC=852;AF=0.170128;AN=5008;NS=2504;DP=20278;EAS_AF=0.4048;AMR_AF=0.1801;AFR_AF=0.1694;EUR_AF=0.0378;SAS_AF=0.0583;AA=G|||;VT=SNP
3	64361316	rs77032189	A	G	100	PASS	AC=796;AF=0.158946;AN=5008;NS=2504;DP=16363;EAS_AF=0.3482;AMR_AF=0.0692;AFR_AF=0.1263;EUR_AF=0.1024;SAS_AF=0.1299;AA=A|||;VT=SNP
3	64362437	rs75592521	C	T	100	PASS	AC=687;AF=0.137181;AN=5008;NS=2504;DP=18568;EAS_AF=0.2183;AMR_AF=0.0677;AFR_AF=0.1679;EUR_AF=0.1024;SAS_AF=0.0971;AA=C|||;VT=SNP
3	64362534	rs73113905	G	A	100	PASS	AC=632;AF=0.126198;AN=5008;NS=2504;DP=19591;EAS_AF=0.4018;AMR_AF=0.1671;AFR_AF=0.0076;EUR_AF=0.0437;SAS_AF=0.0583;AA=g|||;VT=SNP
3	64363106	rs66871045	T	A	100	PASS	AC=1403;AF=0.280152;AN=5008;NS=2504;DP=12475;EAS_AF=0.3839;AMR_AF=0.219;AFR_AF=0.5719;EUR_AF=0.0398;SAS_AF=0.0695;AA=T|||;VT=SNP
3	64363360	rs2371202	T	C	100	PASS	AC=873;AF=0.174321;AN=5008;NS=2504;DP=16290;EAS_AF=0.3323;AMR_AF=0.0778;AFR_AF=0.1823;EUR_AF=0.1103;SAS_AF=0.135;AA=T|||;VT=SNP
3	64363564	rs57699685	C	T	100	PASS	AC=1742;AF=0.347843;AN=5008;NS=2504;DP=15849;EAS_AF=0.5268;AMR_AF=0.3372;AFR_AF=0.5386;EUR_AF=0.0626;SAS_AF=0.2065;AA=C|||;VT=SNP
3	64369380	rs9882035	A	G	100	PASS	AC=3252;AF=0.649361;AN=5008;NS=2504;DP=17011;EAS_AF=0.8085;AMR_AF=0.5692;AFR_AF=0.9244;EUR_AF=0.3588;SAS_AF=0.4693;AA=G|||;VT=SNP
3	64369834	rs7653176	T	G	100	PASS	AC=2854;AF=0.569888;AN=5008;NS=2504;DP=17290;EAS_AF=0.8095;AMR_AF=0.5101;AFR_AF=0.7648;EUR_AF=0.2644;SAS_AF=0.4162;AA=G|||;VT=SNP
3	64370063	rs7653442	T	G	100	PASS	AC=2505;AF=0.5002;AN=5008;NS=2504;DP=18170;EAS_AF=0.8095;AMR_AF=0.3732;AFR_AF=0.6914;EUR_AF=0.2396;SAS_AF=0.2812;AA=T|||;VT=SNP
3	64372233	rs17070648	A	C	100	PASS	AC=1738;AF=0.347045;AN=5008;NS=2504;DP=19461;EAS_AF=0.4335;AMR_AF=0.2061;AFR_AF=0.5242;EUR_AF=0.2237;SAS_AF=0.2454;AA=A|||;VT=SNP
3	64372607	rs4688187	G	A	100	PASS	AC=3391;AF=0.677117;AN=5008;NS=2504;DP=17400;EAS_AF=0.8512;AMR_AF=0.572;AFR_AF=0.916;EUR_AF=0.3698;SAS_AF=0.5654;AA=A|||;VT=SNP
3	64373611	rs13060977	T	C	100	PASS	AC=1008;AF=0.201278;AN=5008;NS=2504;DP=19553;EAS_AF=0.0595;AMR_AF=0.1052;AFR_AF=0.4818;EUR_AF=0.1243;SAS_AF=0.1155;AA=T|||;VT=SNP
3	64373715	rs13065232	T	A	100	PASS	AC=1474;AF=0.294329;AN=5008;NS=2504;DP=16318;EAS_AF=0.4345;AMR_AF=0.1816;AFR_AF=0.3374;EUR_AF=0.2247;SAS_AF=0.2434;AA=T|||;VT=SNP
3	64379511	rs76513046	C	T	100	PASS	AC=772;AF=0.154153;AN=5008;NS=2504;DP=17663;EAS_AF=0.4018;AMR_AF=0.085;AFR_AF=0.0439;EUR_AF=0.1083;SAS_AF=0.1442;AA=c|||;VT=SNP
3	64380306	rs72889825	C	T	100	PASS	AC=1509;AF=0.301318;AN=5008;NS=2504;DP=19651;EAS_AF=0.5813;AMR_AF=0.2608;AFR_AF=0.3359;EUR_AF=0.1113;SAS_AF=0.1902;AA=T|||;VT=SNP
3	64381219	rs4688188	G	A	100	PASS	AC=1315;AF=0.26258;AN=5008;NS=2504;DP=18367;EAS_AF=0.5754;AMR_AF=0.2565;AFR_AF=0.2269;EUR_AF=0.1103;SAS_AF=0.1493;AA=G|||;VT=SNP
3	64381281	rs4688189	G	T	100	PASS	AC=1319;AF=0.263379;AN=5008;NS=2504;DP=18050;EAS_AF=0.5813;AMR_AF=0.255;AFR_AF=0.2262;EUR_AF=0.1113;SAS_AF=0.1483;AA=G|||;VT=SNP
3	64381507	rs4234676	A	G	100	PASS	AC=3437;AF=0.686302;AN=5008;NS=2504;DP=20708;EAS_AF=0.8452;AMR_AF=0.611;AFR_AF=0.9221;EUR_AF=0.4036;SAS_AF=0.5481;AA=G|||;VT=SNP
3	64381761	rs61163266	G	A	100	PASS	AC=1070;AF=0.213658;AN=5008;NS=2504;DP=19572;EAS_AF=0.5754;AMR_AF=0.2435;AFR_AF=0.0492;EUR_AF=0.1113;SAS_AF=0.1472;AA=G|||;VT=SNP
3	64381865	rs1860820	T	C	100	PASS	AC=2993;AF=0.597644;AN=5008;NS=2504;DP=20771;EAS_AF=0.8452;AMR_AF=0.428;AFR_AF=0.8623;EUR_AF=0.2962;SAS_AF=0.4151;AA=C|||;VT=SNP
3	64382370	rs917769	A	C	100	PASS	AC=1623;AF=0.324081;AN=5008;NS=2504;DP=17780;EAS_AF=0.752;AMR_AF=0.2695;AFR_AF=0.295;EUR_AF=0.1143;SAS_AF=0.1769;AA=A|||;VT=SNP
3	64382418	rs4688190	G	C	100	PASS	AC=1619;AF=0.323283;AN=5008;NS=2504;DP=17546;EAS_AF=0.752;AMR_AF=0.2666;AFR_AF=0.2943;EUR_AF=0.1143;SAS_AF=0.1759;AA=G|||;VT=SNP
3	64382790	rs72889833	C	T	100	PASS	AC=1377;AF=0.27496;AN=5008;NS=2504;DP=15775;EAS_AF=0.628;AMR_AF=0.2536;AFR_AF=0.2315;EUR_AF=0.1153;SAS_AF=0.1493;AA=T|||;VT=SNP
3	64385407	rs1992565	G	A	100	PASS	AC=3986;AF=0.795927;AN=5008;NS=2504;DP=20655;EAS_AF=0.9236;AMR_AF=0.8516;AFR_AF=0.6664;EUR_AF=0.8032;SAS_AF=0.7924;AA=A|||;VT=SNP
3	64386766	rs73834417	C	T	100	PASS	AC=1889;AF=0.377196;AN=5008;NS=2504;DP=22334;EAS_AF=0.6419;AMR_AF=0.402;AFR_AF=0.4168;EUR_AF=0.1402;SAS_AF=0.2771;AA=T|||;VT=SNP
3	64387481	rs35169512	T	G	100	PASS	AC=745;AF=0.148762;AN=5008;NS=2504;DP=20314;EAS_AF=0.2153;AMR_AF=0.0994;AFR_AF=0.0961;EUR_AF=0.1501;SAS_AF=0.1851;AA=T|||;VT=SNP
3	64388111	rs6774193	G	C	100	PASS	AC=1475;AF=0.294529;AN=5008;NS=2504;DP=14893;EAS_AF=0.1577;AMR_AF=0.379;AFR_AF=0.0643;EUR_AF=0.5716;SAS_AF=0.4018;AA=G|||;VT=SNP
3	64388228	rs6789610	T	C	100	PASS	AC=2876;AF=0.574281;AN=5008;NS=2504;DP=15132;EAS_AF=0.37;AMR_AF=0.5014;AFR_AF=0.6142;EUR_AF=0.6998;SAS_AF=0.6534;AA=C|||;VT=SNP
3	64388809	rs6777179	C	T	100	PASS	AC=1833;AF=0.366014;AN=5008;NS=2504;DP=18373;EAS_AF=0.1548;AMR_AF=0.3833;AFR_AF=0.3041;EUR_AF=0.5417;SAS_AF=0.4744;AA=T|||;VT=SNP
3	64390174	rs1443521	T	C	100	PASS	AC=2523;AF=0.503794;AN=5008;NS=2504;DP=10556;EAS_AF=0.374;AMR_AF=0.6023;AFR_AF=0.2708;EUR_AF=0.7097;SAS_AF=0.6708;AA=T|||;VT=SNP
3	64390467	rs62247421	G	A	100	PASS	AC=57;AF=0.0113818;AN=5008;NS=2504;DP=18928;EAS_AF=0.0347;AMR_AF=0.0029;AFR_AF=0.0015;EUR_AF=0.0119;SAS_AF=0.0061;AA=G|||;VT=SNP
3	64390571	rs1443520	C	T	100	PASS	AC=1521;AF=0.303714;AN=5008;NS=2504;DP=17838;EAS_AF=0.1974;AMR_AF=0.3703;AFR_AF=0.0809;EUR_AF=0.5368;SAS_AF=0.4274;AA=C|||;VT=SNP
3	64390793	rs13094790	G	A	100	PASS	AC=1722;AF=0.34385;AN=5008;NS=2504;DP=21242;EAS_AF=0.7937;AMR_AF=0.3213;AFR_AF=0.1399;EUR_AF=0.2207;SAS_AF=0.2986;AA=G|||;VT=SNP
3	64391051	rs1867302	T	G	100	PASS	AC=2535;AF=0.50619;AN=5008;NS=2504;DP=20523;EAS_AF=0.375;AMR_AF=0.6037;AFR_AF=0.2663;EUR_AF=0.7097;SAS_AF=0.6871;AA=T|||;VT=SNP
3	64391924	rs10866069	C	T	100	PASS	AC=1257;AF=0.250998;AN=5008;NS=2504;DP=17506;EAS_AF=0.624;AMR_AF=0.2464;AFR_AF=0.1089;EUR_AF=0.1153;SAS_AF=0.2014;AA=C|||;VT=SNP
3	64392891	rs77692631	C	T	100	PASS	AC=481;AF=0.0960463;AN=5008;NS=2504;DP=21558;EAS_AF=0.1954;AMR_AF=0.0778;AFR_AF=0.0113;EUR_AF=0.1004;SAS_AF=0.1166;AA=C|||;VT=SNP
3	64393048	rs1992564	C	A	100	PASS	AC=2282;AF=0.455671;AN=5008;NS=2504;DP=21472;EAS_AF=0.3562;AMR_AF=0.4683;AFR_AF=0.2519;EUR_AF=0.6849;SAS_AF=0.589;AA=C|||;VT=SNP
3	64393794	rs9818646	C	T	100	PASS	AC=740;AF=0.147764;AN=5008;NS=2504;DP=17084;EAS_AF=0.1667;AMR_AF=0.0951;AFR_AF=0.1649;EUR_AF=0.1352;SAS_AF=0.1554;AA=C|||;VT=SNP
3	64394241	rs4688448	A	G	100	PASS	AC=1640;AF=0.327476;AN=5008;NS=2504;DP=17283;EAS_AF=0.6488;AMR_AF=0.3963;AFR_AF=0.177;EUR_AF=0.1849;SAS_AF=0.2975;AA=A|||;VT=SNP
3	64395184	rs11708974	C	T	100	PASS	AC=1367;AF=0.272963;AN=5008;NS=2504;DP=18582;EAS_AF=0.1538;AMR_AF=0.3228;AFR_AF=0.0741;EUR_AF=0.492;SAS_AF=0.4039;AA=C|||;VT=SNP
3	64395233	rs9825007	G	T	100	PASS	AC=1366;AF=0.272764;AN=5008;NS=2504;DP=19178;EAS_AF=0.6518;AMR_AF=0.2867;AFR_AF=0.0908;EUR_AF=0.1978;SAS_AF=0.1953;AA=G|||;VT=SNP
3	64395808	rs6445400	C	T	100	PASS	AC=1762;AF=0.351837;AN=5008;NS=2504;DP=19677;EAS_AF=0.1131;AMR_AF=0.33;AFR_AF=0.3933;EUR_AF=0.4891;SAS_AF=0.4162;AA=T|||;VT=SNP
3	64396082	rs58299394	C	T	100	PASS	AC=567;AF=0.113219;AN=5008;NS=2504;DP=18316;EAS_AF=0.1935;AMR_AF=0.0836;AFR_AF=0.0605;EUR_AF=0.1034;SAS_AF=0.1329;AA=C|||;VT=SNP
3	64396264	rs9830368	G	A	100	PASS	AC=543;AF=0.108427;AN=5008;NS=2504;DP=19349;EAS_AF=0.0377;AMR_AF=0.1196;AFR_AF=0.0825;EUR_AF=0.1859;SAS_AF=0.1288;AA=G|||;VT=SNP
3	64396610	rs140608630	A	T	100	PASS	AC=146;AF=0.0291534;AN=5008;NS=2504;DP=16014;EAS_AF=0.0327;AMR_AF=0.0259;AFR_AF=0.0174;EUR_AF=0.0199;SAS_AF=0.0532;AA=A|||;VT=SNP
3	64396723	rs13087994	G	A	100	PASS	AC=1281;AF=0.255791;AN=5008;NS=2504;DP=19772;EAS_AF=0.2252;AMR_AF=0.2176;AFR_AF=0.2708;EUR_AF=0.2883;SAS_AF=0.2607;AA=A|||;VT=SNP
3	64396762	rs6445401	A	G	100	PASS	AC=2977;AF=0.594449;AN=5008;NS=2504;DP=20551;EAS_AF=0.376;AMR_AF=0.5533;AFR_AF=0.5182;EUR_AF=0.7942;SAS_AF=0.7464;AA=G|||;VT=SNP
3	64397572	rs74795408	G	A	100	PASS	AC=563;AF=0.11242;AN=5008;NS=2504;DP=16084;EAS_AF=0.1875;AMR_AF=0.0836;AFR_AF=0.0613;EUR_AF=0.1034;SAS_AF=0.1339;AA=G|||;VT=SNP
3	64397962	rs77828617	T	C	100	PASS	AC=563;AF=0.11242;AN=5008;NS=2504;DP=20650;EAS_AF=0.1875;AMR_AF=0.0836;AFR_AF=0.0613;EUR_AF=0.1034;SAS_AF=0.1339;AA=T|||;VT=SNP
3	64398863	rs13068444	G	A	100	PASS	AC=1183;AF=0.236222;AN=5008;NS=2504;DP=18733;EAS_AF=0.623;AMR_AF=0.2824;AFR_AF=0.0303;EUR_AF=0.1928;SAS_AF=0.1278;AA=G|||;VT=SNP
3	64398986	rs6793743	C	T	100	PASS	AC=2684;AF=0.535942;AN=5008;NS=2504;DP=18157;EAS_AF=0.7421;AMR_AF=0.6009;AFR_AF=0.2148;EUR_AF=0.6849;SAS_AF=0.5583;AA=C|||;VT=SNP
3	64399015	rs6793753	C	T	100	PASS	AC=2676;AF=0.534345;AN=5008;NS=2504;DP=17940;EAS_AF=0.7391;AMR_AF=0.598;AFR_AF=0.2156;EUR_AF=0.6819;SAS_AF=0.5573;AA=C|||;VT=SNP
3	64399338	rs62247424	G	T	100	PASS	AC=1462;AF=0.291933;AN=5008;NS=2504;DP=20555;EAS_AF=0.121;AMR_AF=0.2867;AFR_AF=0.1808;EUR_AF=0.4901;SAS_AF=0.4182;AA=G|||;VT=SNP
3	64399519	rs1443529	C	A	100	PASS	AC=1189;AF=0.23742;AN=5008;NS=2504;DP=18729;EAS_AF=0.6171;AMR_AF=0.2839;AFR_AF=0.0295;EUR_AF=0.1918;SAS_AF=0.1411;AA=C|||;VT=SNP
3	64399587	rs11707688	C	T	100	PASS	AC=227;AF=0.0453275;AN=5008;NS=2504;DP=20403;EAS_AF=0.002;AMR_AF=0.0648;AFR_AF=0.0061;EUR_AF=0.1491;SAS_AF=0.0225;AA=C|||;VT=SNP
3	64399776	rs78710637	T	G	100	PASS	AC=273;AF=0.0545128;AN=5008;NS=2504;DP=20158;EAS_AF=0.0417;AMR_AF=0.0187;AFR_AF=0.0741;EUR_AF=0.0189;SAS_AF=0.1033;AA=T|||;VT=SNP
3	64400396	rs62247425	G	A	100	PASS	AC=2527;AF=0.504593;AN=5008;NS=2504;DP=15802;EAS_AF=0.378;AMR_AF=0.4481;AFR_AF=0.3933;EUR_AF=0.6322;SAS_AF=0.6943;AA=G|||;VT=SNP
3	64401519	rs11709871	C	A	100	PASS	AC=2866;AF=0.572284;AN=5008;NS=2504;DP=18043;EAS_AF=0.377;AMR_AF=0.4784;AFR_AF=0.6339;EUR_AF=0.6312;SAS_AF=0.6963;AA=A|||;VT=SNP
3	64401593	rs4688191	G	A	100	PASS	AC=868;AF=0.173323;AN=5008;NS=2504;DP=18875;EAS_AF=0.6161;AMR_AF=0.183;AFR_AF=0.0053;EUR_AF=0.0258;SAS_AF=0.089;AA=G|||;VT=SNP
3	64401759	rs4688450	G	A	100	PASS	AC=649;AF=0.129593;AN=5008;NS=2504;DP=18691;EAS_AF=0.2173;AMR_AF=0.1369;AFR_AF=0.0295;EUR_AF=0.1213;SAS_AF=0.1779;AA=G|||;VT=SNP
3	64401802	rs4688192	G	A	100	PASS	AC=1298;AF=0.259185;AN=5008;NS=2504;DP=19250;EAS_AF=0.6181;AMR_AF=0.2867;AFR_AF=0.1104;EUR_AF=0.1928;SAS_AF=0.1391;AA=A|||;VT=SNP
3	64401810	rs4688452	T	C	100	PASS	AC=2586;AF=0.516374;AN=5008;NS=2504;DP=19389;EAS_AF=0.379;AMR_AF=0.464;AFR_AF=0.4304;EUR_AF=0.6312;SAS_AF=0.6933;AA=T|||;VT=SNP
3	64401899	rs13086262	C	T	100	PASS	AC=1189;AF=0.23742;AN=5008;NS=2504;DP=19178;EAS_AF=0.6181;AMR_AF=0.2839;AFR_AF=0.0295;EUR_AF=0.1928;SAS_AF=0.1391;AA=C|||;VT=SNP
3	64403059	rs1443516	T	C	100	PASS	AC=2639;AF=0.526957;AN=5008;NS=2504;DP=18206;EAS_AF=0.379;AMR_AF=0.464;AFR_AF=0.4697;EUR_AF=0.6322;SAS_AF=0.6933;AA=T|||;VT=SNP
3	64403072	rs1443517	T	C	100	PASS	AC=2640;AF=0.527157;AN=5008;NS=2504;DP=18455;EAS_AF=0.379;AMR_AF=0.464;AFR_AF=0.4697;EUR_AF=0.6322;SAS_AF=0.6943;AA=T|||;VT=SNP
3	64403638	rs13073562	T	G	100	PASS	AC=1205;AF=0.240615;AN=5008;NS=2504;DP=17352;EAS_AF=0.619;AMR_AF=0.2839;AFR_AF=0.0295;EUR_AF=0.1928;SAS_AF=0.1544;AA=T|||;VT=SNP
3	64403709	rs13098030	A	G	100	PASS	AC=1203;AF=0.240216;AN=5008;NS=2504;DP=16059;EAS_AF=0.62;AMR_AF=0.2839;AFR_AF=0.0295;EUR_AF=0.1909;SAS_AF=0.1534;AA=A|||;VT=SNP
```
