## Supplementary material for "Characterization of shared and ancestry-specific signals driving complex traits using multi-ancestry fine-mapping": s1_data.bim

```
3	chr3:71848422:C:T	0	71848422	T	C
3	chr3:71849305:C:T	0	71849305	T	C
3	chr3:71849494:T:G	0	71849494	G	T
3	chr3:71850409:GTTC:G	0	71850409	G	GTTC
3	chr3:71850443:T:C	0	71850443	C	T
3	chr3:71850543:C:T	0	71850543	T	C
3	chr3:71850822:T:C	0	71850822	C	T
3	chr3:71854184:C:T	0	71854184	T	C
3	chr3:71854252:T:C	0	71854252	C	T
3	chr3:71854645:A:G	0	71854645	G	A
3	chr3:71855362:C:A	0	71855362	A	C
3	chr3:71855832:G:T	0	71855832	T	G
3	chr3:71856725:A:G	0	71856725	G	A
3	chr3:71857000:G:A	0	71857000	A	G
3	chr3:71857629:T:C	0	71857629	C	T
3	chr3:71859279:C:G	0	71859279	G	C
3	chr3:71859436:TA:T	0	71859436	T	TA
3	chr3:71861119:G:A	0	71861119	A	G
3	chr3:71861302:A:G	0	71861302	G	A
3	chr3:71861909:C:A	0	71861909	A	C
3	chr3:71863249:G:C	0	71863249	C	G
3	chr3:71863920:A:C	0	71863920	C	A
3	chr3:71864314:G:A	0	71864314	A	G
3	chr3:71865504:A:T	0	71865504	T	A
3	chr3:71865677:A:G	0	71865677	G	A
3	chr3:71868700:C:T	0	71868700	T	C
3	chr3:71868753:T:C	0	71868753	C	T
3	chr3:71870660:C:A	0	71870660	A	C
3	chr3:71870822:G:A	0	71870822	A	G
3	chr3:71873156:C:T	0	71873156	T	C
3	chr3:71873351:T:C	0	71873351	C	T
3	chr3:71874588:G:A	0	71874588	A	G
3	chr3:71875532:A:C	0	71875532	C	A
3	chr3:71876189:G:C	0	71876189	C	G
3	chr3:71876293:G:A	0	71876293	A	G
3	chr3:71877417:T:A	0	71877417	A	T
3	chr3:71877676:A:G	0	71877676	G	A
3	chr3:71879084:T:A	0	71879084	A	T
3	chr3:71879559:G:C	0	71879559	C	G
3	chr3:71880370:C:T	0	71880370	T	C
3	chr3:71880371:G:A	0	71880371	A	G
3	chr3:71880524:A:G	0	71880524	G	A
3	chr3:71881112:T:C	0	71881112	C	T
3	chr3:71881263:C:T	0	71881263	T	C
3	chr3:71881265:T:C	0	71881265	C	T
3	chr3:71881785:G:A	0	71881785	A	G
3	chr3:71881894:G:A	0	71881894	A	G
3	chr3:71882763:G:A	0	71882763	A	G
3	chr3:71884202:T:C	0	71884202	C	T
3	chr3:71884232:C:T	0	71884232	T	C
3	chr3:71884542:T:G	0	71884542	G	T
3	chr3:71884891:A:G	0	71884891	G	A
3	chr3:71885680:G:A	0	71885680	A	G
3	chr3:71886330:G:A	0	71886330	A	G
3	chr3:71886870:T:C	0	71886870	C	T
3	chr3:71887127:A:G	0	71887127	G	A
3	chr3:71887728:G:A	0	71887728	A	G
3	chr3:71887986:A:G	0	71887986	G	A
3	chr3:71888026:T:G	0	71888026	G	T
3	chr3:71888702:C:T	0	71888702	T	C
3	chr3:71889666:T:C	0	71889666	C	T
3	chr3:71890458:T:C	0	71890458	C	T
3	chr3:71890578:G:A	0	71890578	A	G
3	chr3:71890734:G:A	0	71890734	A	G
3	chr3:71892003:A:G	0	71892003	G	A
3	chr3:71892740:G:A	0	71892740	A	G
3	chr3:71893343:C:CA	0	71893343	CA	C
3	chr3:71893605:A:G	0	71893605	G	A
3	chr3:71894055:A:G	0	71894055	G	A
3	chr3:71894179:T:C	0	71894179	C	T
3	chr3:71894367:T:C	0	71894367	C	T
3	chr3:71895044:T:A	0	71895044	A	T
3	chr3:71895092:A:G	0	71895092	G	A
3	chr3:71896270:C:T	0	71896270	T	C
3	chr3:71896306:G:A	0	71896306	A	G
3	chr3:71897180:C:T	0	71897180	T	C
3	chr3:71897681:C:T	0	71897681	T	C
3	chr3:71897747:A:T	0	71897747	T	A
3	chr3:71897750:A:G	0	71897750	G	A
3	chr3:71897776:G:A	0	71897776	A	G
3	chr3:71898318:T:G	0	71898318	G	T
3	chr3:71898449:A:C	0	71898449	C	A
3	chr3:71898826:G:T	0	71898826	T	G
3	chr3:71898892:C:T	0	71898892	T	C
3	chr3:71898998:A:G	0	71898998	G	A
3	chr3:71899521:A:C	0	71899521	C	A
3	chr3:71899648:T:C	0	71899648	C	T
3	chr3:71899815:T:C	0	71899815	C	T
3	chr3:71900240:T:C	0	71900240	C	T
3	chr3:71900270:C:T	0	71900270	T	C
3	chr3:71900298:T:C	0	71900298	C	T
3	chr3:71900917:T:TAATCC	0	71900917	TAATCC	T
3	chr3:71901122:G:C	0	71901122	C	G
3	chr3:71901181:T:G	0	71901181	G	T
3	chr3:71901687:C:T	0	71901687	T	C
3	chr3:71902630:C:T	0	71902630	T	C
3	chr3:71902657:G:A	0	71902657	A	G
3	chr3:71903186:G:A	0	71903186	A	G
3	chr3:71903201:T:C	0	71903201	C	T
3	chr3:71903290:C:T	0	71903290	T	C
3	chr3:71903366:A:C	0	71903366	C	A
3	chr3:71903443:T:C	0	71903443	C	T
3	chr3:71903476:T:C	0	71903476	C	T
3	chr3:71903586:G:T	0	71903586	T	G
3	chr3:71903937:G:T	0	71903937	T	G
3	chr3:71904243:T:C	0	71904243	C	T
3	chr3:71904337:A:T	0	71904337	T	A
3	chr3:71904545:G:A	0	71904545	A	G
3	chr3:71904658:C:T	0	71904658	T	C
3	chr3:71905134:C:T	0	71905134	T	C
3	chr3:71905304:C:T	0	71905304	T	C
3	chr3:71906310:C:T	0	71906310	T	C
3	chr3:71907291:C:T	0	71907291	T	C
3	chr3:71907407:C:T	0	71907407	T	C
3	chr3:71907657:T:A	0	71907657	A	T
3	chr3:71907836:G:A	0	71907836	A	G
3	chr3:71907904:A:G	0	71907904	G	A
3	chr3:71909743:C:T	0	71909743	T	C
3	chr3:71909744:G:A	0	71909744	A	G
3	chr3:71910159:T:C	0	71910159	C	T
3	chr3:71911014:G:A	0	71911014	A	G
3	chr3:71911504:T:TGCC	0	71911504	TGCC	T
3	chr3:71911506:AGATATAAC:A	0	71911506	A	AGATATAAC
3	chr3:71911766:A:G	0	71911766	G	A
3	chr3:71911778:G:A	0	71911778	A	G
3	chr3:71912126:G:A	0	71912126	A	G
3	chr3:71913046:G:A	0	71913046	A	G
3	chr3:71913062:C:T	0	71913062	T	C
3	chr3:71913396:C:T	0	71913396	T	C
3	chr3:71913591:C:T	0	71913591	T	C
3	chr3:71913603:G:A	0	71913603	A	G
3	chr3:71913832:C:A	0	71913832	A	C
3	chr3:71914058:T:G	0	71914058	G	T
3	chr3:71914453:G:A	0	71914453	A	G
3	chr3:71914599:C:T	0	71914599	T	C
3	chr3:71915032:C:G	0	71915032	G	C
3	chr3:71915155:G:A	0	71915155	A	G
3	chr3:71915628:G:C	0	71915628	C	G
3	chr3:71915688:T:A	0	71915688	A	T
3	chr3:71915962:A:G	0	71915962	G	A
3	chr3:71916314:G:T	0	71916314	T	G
3	chr3:71916573:C:T	0	71916573	T	C
3	chr3:71917250:A:T	0	71917250	T	A
3	chr3:71918439:A:C	0	71918439	C	A
3	chr3:71918466:C:T	0	71918466	T	C
3	chr3:71918602:C:T	0	71918602	T	C
3	chr3:71918768:G:A	0	71918768	A	G
3	chr3:71918905:T:C	0	71918905	C	T
3	chr3:71920201:T:A	0	71920201	A	T
3	chr3:71920381:A:C	0	71920381	C	A
3	chr3:71921312:C:G	0	71921312	G	C
3	chr3:71921456:T:G	0	71921456	G	T
3	chr3:71921613:C:T	0	71921613	T	C
3	chr3:71921754:C:T	0	71921754	T	C
3	chr3:71922492:A:G	0	71922492	G	A
3	chr3:71923454:T:G	0	71923454	G	T
3	chr3:71924685:G:A	0	71924685	A	G
3	chr3:71924906:G:A	0	71924906	A	G
3	chr3:71925175:T:C	0	71925175	C	T
3	chr3:71925761:G:A	0	71925761	A	G
3	chr3:71925829:C:T	0	71925829	T	C
3	chr3:71926929:A:G	0	71926929	G	A
3	chr3:71927338:T:C	0	71927338	C	T
3	chr3:71927816:T:A	0	71927816	A	T
3	chr3:71928051:A:G	0	71928051	G	A
3	chr3:71929277:G:T	0	71929277	T	G
3	chr3:71929696:C:T	0	71929696	T	C
3	chr3:71929975:C:T	0	71929975	T	C
3	chr3:71930183:C:G	0	71930183	G	C
3	chr3:71930222:A:G	0	71930222	G	A
3	chr3:71930644:C:T	0	71930644	T	C
3	chr3:71930794:G:T	0	71930794	T	G
3	chr3:71930957:C:T	0	71930957	T	C
3	chr3:71931117:G:A	0	71931117	A	G
3	chr3:71931492:G:A	0	71931492	A	G
3	chr3:71931905:C:T	0	71931905	T	C
3	chr3:71931938:C:T	0	71931938	T	C
3	chr3:71932108:G:T	0	71932108	T	G
3	chr3:71932204:C:T	0	71932204	T	C
3	chr3:71932429:A:T	0	71932429	T	A
3	chr3:71932917:G:A	0	71932917	A	G
3	chr3:71933358:C:T	0	71933358	T	C
3	chr3:71933410:A:G	0	71933410	G	A
3	chr3:71933545:G:A	0	71933545	A	G
3	chr3:71933673:G:A	0	71933673	A	G
3	chr3:71933947:C:T	0	71933947	T	C
3	chr3:71934086:G:C	0	71934086	C	G
3	chr3:71934183:C:T	0	71934183	T	C
3	chr3:71934209:A:G	0	71934209	G	A
3	chr3:71934311:A:T	0	71934311	T	A
3	chr3:71934784:T:TA	0	71934784	TA	T
3	chr3:71936437:T:C	0	71936437	C	T
3	chr3:71936488:G:C	0	71936488	C	G
3	chr3:71936727:TA:T	0	71936727	T	TA
3	chr3:71936881:T:G	0	71936881	G	T
3	chr3:71937727:A:C	0	71937727	C	A
3	chr3:71937742:G:A	0	71937742	A	G
3	chr3:71937864:C:A	0	71937864	A	C
3	chr3:71938749:A:G	0	71938749	G	A
3	chr3:71938810:C:T	0	71938810	T	C
3	chr3:71939043:G:A	0	71939043	A	G
3	chr3:71939782:T:A	0	71939782	A	T
3	chr3:71940405:C:T	0	71940405	T	C
3	chr3:71940811:T:C	0	71940811	C	T
3	chr3:71942383:G:C	0	71942383	C	G
3	chr3:71943304:A:C	0	71943304	C	A
3	chr3:71943612:A:G	0	71943612	G	A
3	chr3:71943849:G:A	0	71943849	A	G
3	chr3:71944379:A:G	0	71944379	G	A
3	chr3:71946035:C:T	0	71946035	T	C
3	chr3:71946285:T:C	0	71946285	C	T
3	chr3:71946870:A:T	0	71946870	T	A
3	chr3:71947401:C:G	0	71947401	G	C
3	chr3:71947862:C:T	0	71947862	T	C
3	chr3:71948332:C:T	0	71948332	T	C
3	chr3:71948382:T:A	0	71948382	A	T
3	chr3:71950118:T:C	0	71950118	C	T
3	chr3:71950837:A:G	0	71950837	G	A
3	chr3:71950953:C:T	0	71950953	T	C
3	chr3:71950995:G:C	0	71950995	C	G
3	chr3:71951042:T:A	0	71951042	A	T
3	chr3:71951339:A:G	0	71951339	G	A
3	chr3:71951563:C:T	0	71951563	T	C
3	chr3:71951868:A:G	0	71951868	G	A
3	chr3:71952356:G:A	0	71952356	A	G
3	chr3:71952497:CT:C	0	71952497	C	CT
3	chr3:71952933:A:G	0	71952933	G	A
3	chr3:71953500:G:A	0	71953500	A	G
3	chr3:71953656:G:C	0	71953656	C	G
3	chr3:71953822:T:TG	0	71953822	TG	T
3	chr3:71953823:T:G	0	71953823	G	T
3	chr3:71953938:C:T	0	71953938	T	C
3	chr3:71954001:C:T	0	71954001	T	C
3	chr3:71955096:T:A	0	71955096	A	T
3	chr3:71955398:A:T	0	71955398	T	A
3	chr3:71956800:G:A	0	71956800	A	G
3	chr3:71957722:T:A	0	71957722	A	T
3	chr3:71958174:C:T	0	71958174	T	C
3	chr3:71958222:G:A	0	71958222	A	G
3	chr3:71958642:A:G	0	71958642	G	A
3	chr3:71959766:A:G	0	71959766	G	A
3	chr3:71959782:T:G	0	71959782	G	T
3	chr3:71959929:A:T	0	71959929	T	A
3	chr3:71960139:T:C	0	71960139	C	T
3	chr3:71960734:T:C	0	71960734	C	T
3	chr3:71961264:G:A	0	71961264	A	G
3	chr3:71961761:T:C	0	71961761	C	T
3	chr3:71961869:G:A	0	71961869	A	G
3	chr3:71962006:A:C	0	71962006	C	A
3	chr3:71962382:A:G	0	71962382	G	A
3	chr3:71962775:T:C	0	71962775	C	T
3	chr3:71963226:C:T	0	71963226	T	C
3	chr3:71964569:T:G	0	71964569	G	T
3	chr3:71964942:CA:C	0	71964942	C	CA
3	chr3:71965086:T:A	0	71965086	A	T
3	chr3:71965190:G:C	0	71965190	C	G
3	chr3:71966161:G:A	0	71966161	A	G
3	chr3:71966639:C:T	0	71966639	T	C
3	chr3:71966771:T:C	0	71966771	C	T
3	chr3:71967473:C:G	0	71967473	G	C
3	chr3:71967826:T:A	0	71967826	A	T
3	chr3:71968596:C:T	0	71968596	T	C
3	chr3:71968928:CACAA:C	0	71968928	C	CACAA
3	chr3:71969178:A:T	0	71969178	T	A
3	chr3:71969869:T:C	0	71969869	C	T
3	chr3:71970363:C:T	0	71970363	T	C
3	chr3:71970638:C:T	0	71970638	T	C
3	chr3:71970759:T:C	0	71970759	C	T
3	chr3:71971359:T:A	0	71971359	A	T
3	chr3:71971454:A:C	0	71971454	C	A
3	chr3:71971473:G:A	0	71971473	A	G
3	chr3:71972178:T:C	0	71972178	C	T
3	chr3:71972624:T:C	0	71972624	C	T
3	chr3:71972973:C:T	0	71972973	T	C
3	chr3:71973098:G:T	0	71973098	T	G
3	chr3:71973514:A:G	0	71973514	G	A
3	chr3:71973601:G:A	0	71973601	A	G
3	chr3:71974133:C:T	0	71974133	T	C
3	chr3:71974248:C:T	0	71974248	T	C
3	chr3:71974523:G:A	0	71974523	A	G
3	chr3:71974549:G:A	0	71974549	A	G
3	chr3:71974774:A:G	0	71974774	G	A
3	chr3:71974820:A:C	0	71974820	C	A
3	chr3:71975390:C:T	0	71975390	T	C
3	chr3:71975575:C:T	0	71975575	T	C
3	chr3:71976012:A:T	0	71976012	T	A
3	chr3:71976253:T:C	0	71976253	C	T
3	chr3:71976256:G:A	0	71976256	A	G
3	chr3:71976595:G:A	0	71976595	A	G
3	chr3:71977109:T:TC	0	71977109	TC	T
3	chr3:71977140:G:A	0	71977140	A	G
3	chr3:71977216:T:C	0	71977216	C	T
3	chr3:71977238:A:C	0	71977238	C	A
3	chr3:71977675:G:A	0	71977675	A	G
3	chr3:71977717:A:G	0	71977717	G	A
3	chr3:71977894:T:C	0	71977894	C	T
3	chr3:71978025:A:AG	0	71978025	AG	A
3	chr3:71978066:G:A	0	71978066	A	G
3	chr3:71978157:C:T	0	71978157	T	C
3	chr3:71978331:T:C	0	71978331	C	T
3	chr3:71978813:A:G	0	71978813	G	A
3	chr3:71978872:A:G	0	71978872	G	A
3	chr3:71979123:T:C	0	71979123	C	T
3	chr3:71979156:C:T	0	71979156	T	C
3	chr3:71979206:AG:A	0	71979206	A	AG
3	chr3:71979246:C:T	0	71979246	T	C
3	chr3:71979388:C:T	0	71979388	T	C
3	chr3:71979664:G:T	0	71979664	T	G
3	chr3:71979967:G:A	0	71979967	A	G
3	chr3:71980131:T:G	0	71980131	G	T
3	chr3:71980211:C:T	0	71980211	T	C
3	chr3:71980250:G:A	0	71980250	A	G
3	chr3:71980274:C:T	0	71980274	T	C
3	chr3:71980284:C:T	0	71980284	T	C
3	chr3:71980325:A:G	0	71980325	G	A
3	chr3:71980394:C:T	0	71980394	T	C
3	chr3:71980418:T:G	0	71980418	G	T
3	chr3:71980951:A:G	0	71980951	G	A
3	chr3:71980956:C:T	0	71980956	T	C
3	chr3:71981408:T:G	0	71981408	G	T
3	chr3:71981433:T:C	0	71981433	C	T
3	chr3:71981462:T:C	0	71981462	C	T
3	chr3:71981511:T:C	0	71981511	C	T
3	chr3:71981517:G:A	0	71981517	A	G
3	chr3:71981837:T:A	0	71981837	A	T
3	chr3:71981875:T:A	0	71981875	A	T
3	chr3:71981885:G:A	0	71981885	A	G
3	chr3:71981913:T:C	0	71981913	C	T
3	chr3:71982412:A:G	0	71982412	G	A
3	chr3:71982463:C:T	0	71982463	T	C
3	chr3:71982768:G:A	0	71982768	A	G
3	chr3:71982972:C:T	0	71982972	T	C
3	chr3:71983175:G:A	0	71983175	A	G
3	chr3:71983196:C:T	0	71983196	T	C
3	chr3:71983248:C:T	0	71983248	T	C
3	chr3:71983291:T:G	0	71983291	G	T
3	chr3:71983869:A:G	0	71983869	G	A
3	chr3:71983884:G:C	0	71983884	C	G
3	chr3:71984018:T:C	0	71984018	C	T
3	chr3:71984445:G:A	0	71984445	A	G
3	chr3:71984451:TCTC:T	0	71984451	T	TCTC
3	chr3:71985084:T:C	0	71985084	C	T
3	chr3:71985278:T:C	0	71985278	C	T
3	chr3:71985318:G:A	0	71985318	A	G
3	chr3:71985383:G:C	0	71985383	C	G
3	chr3:71985544:T:C	0	71985544	C	T
3	chr3:71985593:C:T	0	71985593	T	C
3	chr3:71985597:C:G	0	71985597	G	C
3	chr3:71985936:A:C	0	71985936	C	A
3	chr3:71985964:G:A	0	71985964	A	G
3	chr3:71986343:G:A	0	71986343	A	G
3	chr3:71986632:A:G	0	71986632	G	A
3	chr3:71986686:T:G	0	71986686	G	T
3	chr3:71986783:G:T	0	71986783	T	G
3	chr3:71986895:C:G	0	71986895	G	C
3	chr3:71986973:C:G	0	71986973	G	C
3	chr3:71987031:C:T	0	71987031	T	C
3	chr3:71987195:C:G	0	71987195	G	C
3	chr3:71987407:C:T	0	71987407	T	C
3	chr3:71987765:C:A	0	71987765	A	C
3	chr3:71987917:A:T	0	71987917	T	A
3	chr3:71988173:C:T	0	71988173	T	C
3	chr3:71988487:T:C	0	71988487	C	T
3	chr3:71988572:C:T	0	71988572	T	C
3	chr3:71988868:G:C	0	71988868	C	G
3	chr3:71988934:C:T	0	71988934	T	C
3	chr3:71989314:G:A	0	71989314	A	G
3	chr3:71989619:C:A	0	71989619	A	C
3	chr3:71990040:G:A	0	71990040	A	G
3	chr3:71990505:GA:G	0	71990505	G	GA
3	chr3:71990638:T:C	0	71990638	C	T
3	chr3:71990829:G:C	0	71990829	C	G
3	chr3:71991112:C:T	0	71991112	T	C
3	chr3:71991213:G:A	0	71991213	A	G
3	chr3:71991582:G:C	0	71991582	C	G
3	chr3:71991846:G:A	0	71991846	A	G
3	chr3:71992084:G:A	0	71992084	A	G
3	chr3:71992318:C:T	0	71992318	T	C
3	chr3:71992430:A:G	0	71992430	G	A
3	chr3:71992781:T:C	0	71992781	C	T
3	chr3:71992969:C:T	0	71992969	T	C
3	chr3:71993448:C:T	0	71993448	T	C
3	chr3:71993918:A:G	0	71993918	G	A
3	chr3:71994105:T:C	0	71994105	C	T
3	chr3:71994483:G:A	0	71994483	A	G
3	chr3:71994741:G:A	0	71994741	A	G
3	chr3:71995217:T:A	0	71995217	A	T
3	chr3:71995758:T:C	0	71995758	C	T
3	chr3:71995979:C:T	0	71995979	T	C
3	chr3:71996032:A:T	0	71996032	T	A
3	chr3:71996828:C:T	0	71996828	T	C
3	chr3:71996883:T:A	0	71996883	A	T
3	chr3:71997069:T:G	0	71997069	G	T
3	chr3:71997331:A:G	0	71997331	G	A
3	chr3:71997469:GGAA:G	0	71997469	G	GGAA
3	chr3:71998184:G:T	0	71998184	T	G
3	chr3:71998215:TGG:T	0	71998215	T	TGG
3	chr3:71998409:G:A	0	71998409	A	G
3	chr3:71998683:A:G	0	71998683	G	A
3	chr3:71998742:G:A	0	71998742	A	G
3	chr3:71999527:G:GA	0	71999527	GA	G
3	chr3:71999541:A:G	0	71999541	G	A
3	chr3:71999869:C:A	0	71999869	A	C
3	chr3:71999885:A:G	0	71999885	G	A
3	chr3:71999949:G:A	0	71999949	A	G
3	chr3:71999956:A:G	0	71999956	G	A
3	chr3:72000081:T:C	0	72000081	C	T
3	chr3:72000653:A:G	0	72000653	G	A
3	chr3:72000973:A:C	0	72000973	C	A
3	chr3:72001216:G:A	0	72001216	A	G
3	chr3:72001470:G:C	0	72001470	C	G
3	chr3:72002050:G:A	0	72002050	A	G
3	chr3:72002145:T:C	0	72002145	C	T
3	chr3:72005773:C:A	0	72005773	A	C
3	chr3:72006075:T:C	0	72006075	C	T
3	chr3:72006283:A:C	0	72006283	C	A
3	chr3:72007540:G:A	0	72007540	A	G
3	chr3:72007894:G:A	0	72007894	A	G
3	chr3:72007967:T:C	0	72007967	C	T
3	chr3:72013077:C:T	0	72013077	T	C
3	chr3:72014911:GTTC:G	0	72014911	G	GTTC
3	chr3:72015039:G:A	0	72015039	A	G
3	chr3:72016197:T:C	0	72016197	C	T
3	chr3:72016318:A:G	0	72016318	G	A
3	chr3:72016474:T:C	0	72016474	C	T
3	chr3:72016526:T:C	0	72016526	C	T
3	chr3:72017290:G:T	0	72017290	T	G
3	chr3:72017881:C:T	0	72017881	T	C
3	chr3:72018544:T:C	0	72018544	C	T
3	chr3:72019557:C:T	0	72019557	T	C
3	chr3:72019558:G:A	0	72019558	A	G
3	chr3:72019638:A:G	0	72019638	G	A
3	chr3:72019889:TG:T	0	72019889	T	TG
3	chr3:72020074:C:G	0	72020074	G	C
3	chr3:72020125:C:T	0	72020125	T	C
3	chr3:72020277:T:A	0	72020277	A	T
3	chr3:72020333:A:G	0	72020333	G	A
3	chr3:72020896:C:T	0	72020896	T	C
3	chr3:72021011:C:T	0	72021011	T	C
3	chr3:72021644:A:T	0	72021644	T	A
3	chr3:72022109:G:A	0	72022109	A	G
3	chr3:72022149:G:A	0	72022149	A	G
3	chr3:72022670:T:C	0	72022670	C	T
3	chr3:72023106:G:A	0	72023106	A	G
3	chr3:72023518:C:T	0	72023518	T	C
3	chr3:72023521:G:A	0	72023521	A	G
3	chr3:72023826:A:G	0	72023826	G	A
3	chr3:72024047:G:T	0	72024047	T	G
3	chr3:72024127:T:C	0	72024127	C	T
3	chr3:72024165:G:A	0	72024165	A	G
3	chr3:72024687:C:T	0	72024687	T	C
3	chr3:72025082:G:A	0	72025082	A	G
3	chr3:72026892:T:A	0	72026892	A	T
3	chr3:72027197:T:C	0	72027197	C	T
3	chr3:72027772:A:G	0	72027772	G	A
3	chr3:72028037:C:T	0	72028037	T	C
3	chr3:72028770:C:T	0	72028770	T	C
3	chr3:72028829:C:T	0	72028829	T	C
3	chr3:72029948:G:A	0	72029948	A	G
3	chr3:72031059:A:C	0	72031059	C	A
3	chr3:72031085:G:A	0	72031085	A	G
3	chr3:72031655:TCTACAGA:T	0	72031655	T	TCTACAGA
3	chr3:72032763:G:A	0	72032763	A	G
3	chr3:72032780:A:C	0	72032780	C	A
3	chr3:72032962:C:T	0	72032962	T	C
3	chr3:72033034:C:T	0	72033034	T	C
3	chr3:72033532:GTTTT:G	0	72033532	G	GTTTT
3	chr3:72033786:T:C	0	72033786	C	T
3	chr3:72034574:G:A	0	72034574	A	G
3	chr3:72034778:G:A	0	72034778	A	G
3	chr3:72035500:T:C	0	72035500	C	T
3	chr3:72035859:T:C	0	72035859	C	T
3	chr3:72036361:A:G	0	72036361	G	A
3	chr3:72036750:G:T	0	72036750	T	G
3	chr3:72037001:G:T	0	72037001	T	G
3	chr3:72038244:T:C	0	72038244	C	T
3	chr3:72038362:T:C	0	72038362	C	T
3	chr3:72038512:G:C	0	72038512	C	G
3	chr3:72039109:T:C	0	72039109	C	T
3	chr3:72040233:T:A	0	72040233	A	T
3	chr3:72040994:T:C	0	72040994	C	T
3	chr3:72041807:A:C	0	72041807	C	A
3	chr3:72044117:C:T	0	72044117	T	C
3	chr3:72044311:T:C	0	72044311	C	T
3	chr3:72044346:C:G	0	72044346	G	C
3	chr3:72045907:C:T	0	72045907	T	C
3	chr3:72046024:G:C	0	72046024	C	G
3	chr3:72046330:C:T	0	72046330	T	C
3	chr3:72046406:G:T	0	72046406	T	G
3	chr3:72046496:C:T	0	72046496	T	C
3	chr3:72046720:G:A	0	72046720	A	G
3	chr3:72047273:T:G	0	72047273	G	T
3	chr3:72047664:G:A	0	72047664	A	G
3	chr3:72048044:T:C	0	72048044	C	T
3	chr3:72048376:A:G	0	72048376	G	A
3	chr3:72048456:T:C	0	72048456	C	T
3	chr3:72048779:C:T	0	72048779	T	C
3	chr3:72048933:C:T	0	72048933	T	C
3	chr3:72049270:C:T	0	72049270	T	C
3	chr3:72049811:G:A	0	72049811	A	G
3	chr3:72050070:G:A	0	72050070	A	G
3	chr3:72050178:G:T	0	72050178	T	G
3	chr3:72050211:C:T	0	72050211	T	C
3	chr3:72050231:C:G	0	72050231	G	C
3	chr3:72050571:C:A	0	72050571	A	C
3	chr3:72050797:G:A	0	72050797	A	G
3	chr3:72050884:A:T	0	72050884	T	A
3	chr3:72051182:A:C	0	72051182	C	A
3	chr3:72051527:G:T	0	72051527	T	G
3	chr3:72051791:G:A	0	72051791	A	G
3	chr3:72051976:A:G	0	72051976	G	A
3	chr3:72053160:G:A	0	72053160	A	G
3	chr3:72053304:A:G	0	72053304	G	A
3	chr3:72053729:G:A	0	72053729	A	G
3	chr3:72053882:C:T	0	72053882	T	C
3	chr3:72054338:A:G	0	72054338	G	A
3	chr3:72054855:C:T	0	72054855	T	C
3	chr3:72055411:G:A	0	72055411	A	G
3	chr3:72056169:C:A	0	72056169	A	C
3	chr3:72056863:G:A	0	72056863	A	G
3	chr3:72057125:A:G	0	72057125	G	A
3	chr3:72057276:G:A	0	72057276	A	G
3	chr3:72057385:A:G	0	72057385	G	A
3	chr3:72057715:C:G	0	72057715	G	C
3	chr3:72058836:G:A	0	72058836	A	G
3	chr3:72058993:G:A	0	72058993	A	G
3	chr3:72059093:G:T	0	72059093	T	G
3	chr3:72059427:G:A	0	72059427	A	G
3	chr3:72060061:C:G	0	72060061	G	C
3	chr3:72060771:T:C	0	72060771	C	T
3	chr3:72061128:T:A	0	72061128	A	T
3	chr3:72061177:A:G	0	72061177	G	A
3	chr3:72061301:G:A	0	72061301	A	G
3	chr3:72061427:C:T	0	72061427	T	C
3	chr3:72061608:G:C	0	72061608	C	G
3	chr3:72062018:G:A	0	72062018	A	G
3	chr3:72062133:A:G	0	72062133	G	A
3	chr3:72062446:T:G	0	72062446	G	T
3	chr3:72063589:C:T	0	72063589	T	C
3	chr3:72064344:G:A	0	72064344	A	G
3	chr3:72064787:C:T	0	72064787	T	C
3	chr3:72065125:G:A	0	72065125	A	G
3	chr3:72065211:A:G	0	72065211	G	A
3	chr3:72065327:T:A	0	72065327	A	T
3	chr3:72065800:A:G	0	72065800	G	A
3	chr3:72068179:G:A	0	72068179	A	G
3	chr3:72068627:C:T	0	72068627	T	C
3	chr3:72069278:A:G	0	72069278	G	A
3	chr3:72069324:C:A	0	72069324	A	C
3	chr3:72069619:C:T	0	72069619	T	C
3	chr3:72069830:C:T	0	72069830	T	C
3	chr3:72070102:C:T	0	72070102	T	C
3	chr3:72070104:G:T	0	72070104	T	G
3	chr3:72070256:C:G	0	72070256	G	C
3	chr3:72070876:A:T	0	72070876	T	A
3	chr3:72071171:G:A	0	72071171	A	G
3	chr3:72071205:T:G	0	72071205	G	T
3	chr3:72071887:A:G	0	72071887	G	A
3	chr3:72072086:C:T	0	72072086	T	C
3	chr3:72072733:G:A	0	72072733	A	G
3	chr3:72073575:G:A	0	72073575	A	G
3	chr3:72073874:T:G	0	72073874	G	T
3	chr3:72075716:A:G	0	72075716	G	A
3	chr3:72075899:T:C	0	72075899	C	T
3	chr3:72076198:A:G	0	72076198	G	A
3	chr3:72076250:C:T	0	72076250	T	C
3	chr3:72076509:A:G	0	72076509	G	A
3	chr3:72076518:C:T	0	72076518	T	C
3	chr3:72076614:A:C	0	72076614	C	A
3	chr3:72076896:C:T	0	72076896	T	C
3	chr3:72077474:G:A	0	72077474	A	G
3	chr3:72077573:A:T	0	72077573	T	A
3	chr3:72077680:T:G	0	72077680	G	T
3	chr3:72078206:A:T	0	72078206	T	A
3	chr3:72078873:G:A	0	72078873	A	G
3	chr3:72078941:T:A	0	72078941	A	T
3	chr3:72079437:TTC:T	0	72079437	T	TTC
3	chr3:72079899:C:T	0	72079899	T	C
3	chr3:72079913:G:A	0	72079913	A	G
3	chr3:72079948:C:G	0	72079948	G	C
3	chr3:72080708:A:T	0	72080708	T	A
3	chr3:72081051:C:T	0	72081051	T	C
3	chr3:72081114:G:A	0	72081114	A	G
3	chr3:72081273:T:C	0	72081273	C	T
3	chr3:72081288:G:C	0	72081288	C	G
3	chr3:72082743:A:T	0	72082743	T	A
3	chr3:72082750:A:G	0	72082750	G	A
3	chr3:72082775:A:G	0	72082775	G	A
3	chr3:72082823:A:G	0	72082823	G	A
3	chr3:72082844:C:T	0	72082844	T	C
3	chr3:72082959:G:A	0	72082959	A	G
3	chr3:72082993:C:T	0	72082993	T	C
3	chr3:72083124:C:T	0	72083124	T	C
3	chr3:72084643:C:T	0	72084643	T	C
3	chr3:72084834:G:A	0	72084834	A	G
3	chr3:72084908:A:G	0	72084908	G	A
3	chr3:72085189:T:C	0	72085189	C	T
3	chr3:72086099:A:G	0	72086099	G	A
3	chr3:72086313:G:A	0	72086313	A	G
3	chr3:72087084:A:G	0	72087084	G	A
3	chr3:72087126:C:T	0	72087126	T	C
3	chr3:72087154:G:A	0	72087154	A	G
3	chr3:72087413:T:C	0	72087413	C	T
3	chr3:72088067:A:G	0	72088067	G	A
3	chr3:72089441:C:A	0	72089441	A	C
3	chr3:72089803:G:A	0	72089803	A	G
3	chr3:72090138:G:A	0	72090138	A	G
3	chr3:72090144:A:G	0	72090144	G	A
3	chr3:72091381:G:A	0	72091381	A	G
3	chr3:72091558:C:T	0	72091558	T	C
3	chr3:72092572:G:A	0	72092572	A	G
3	chr3:72093819:G:C	0	72093819	C	G
3	chr3:72094893:C:T	0	72094893	T	C
3	chr3:72094898:G:A	0	72094898	A	G
3	chr3:72096151:T:C	0	72096151	C	T
3	chr3:72096430:G:A	0	72096430	A	G
3	chr3:72097169:T:A	0	72097169	A	T
3	chr3:72097306:T:C	0	72097306	C	T
3	chr3:72097369:G:A	0	72097369	A	G
3	chr3:72097412:C:T	0	72097412	T	C
3	chr3:72098083:G:A	0	72098083	A	G
3	chr3:72098746:G:T	0	72098746	T	G
3	chr3:72099059:C:T	0	72099059	T	C
3	chr3:72099065:G:A	0	72099065	A	G
3	chr3:72099389:C:T	0	72099389	T	C
3	chr3:72099968:A:G	0	72099968	G	A
3	chr3:72099993:A:G	0	72099993	G	A
3	chr3:72100066:T:A	0	72100066	A	T
3	chr3:72100501:T:TA	0	72100501	TA	T
3	chr3:72100605:C:A	0	72100605	A	C
3	chr3:72101257:G:T	0	72101257	T	G
3	chr3:72101525:C:T	0	72101525	T	C
3	chr3:72102075:TTCACA:T	0	72102075	T	TTCACA
3	chr3:72102129:A:G	0	72102129	G	A
3	chr3:72102396:C:T	0	72102396	T	C
3	chr3:72102581:T:G	0	72102581	G	T
3	chr3:72102726:ATTCC:A	0	72102726	A	ATTCC
3	chr3:72103382:G:A	0	72103382	A	G
3	chr3:72103512:A:G	0	72103512	G	A
3	chr3:72105175:T:C	0	72105175	C	T
3	chr3:72105243:G:A	0	72105243	A	G
3	chr3:72105654:C:G	0	72105654	G	C
3	chr3:72105684:T:A	0	72105684	A	T
3	chr3:72105835:A:G	0	72105835	G	A
3	chr3:72106153:C:T	0	72106153	T	C
3	chr3:72106235:T:C	0	72106235	C	T
3	chr3:72106590:G:A	0	72106590	A	G
3	chr3:72107208:A:G	0	72107208	G	A
3	chr3:72107434:A:G	0	72107434	G	A
3	chr3:72107453:C:T	0	72107453	T	C
3	chr3:72107464:C:T	0	72107464	T	C
3	chr3:72108052:G:A	0	72108052	A	G
3	chr3:72108085:G:A	0	72108085	A	G
3	chr3:72108381:G:A	0	72108381	A	G
3	chr3:72108817:C:G	0	72108817	G	C
3	chr3:72109292:A:G	0	72109292	G	A
3	chr3:72109597:A:T	0	72109597	T	A
3	chr3:72109759:A:G	0	72109759	G	A
3	chr3:72109884:T:G	0	72109884	G	T
3	chr3:72110545:T:C	0	72110545	C	T
3	chr3:72110625:G:A	0	72110625	A	G
3	chr3:72111069:T:C	0	72111069	C	T
3	chr3:72111091:A:G	0	72111091	G	A
3	chr3:72111425:G:T	0	72111425	T	G
3	chr3:72111451:C:A	0	72111451	A	C
3	chr3:72112082:T:A	0	72112082	A	T
3	chr3:72112108:T:C	0	72112108	C	T
3	chr3:72112399:C:T	0	72112399	T	C
3	chr3:72112472:T:G	0	72112472	G	T
3	chr3:72112483:G:A	0	72112483	A	G
3	chr3:72112571:G:C	0	72112571	C	G
3	chr3:72113976:A:C	0	72113976	C	A
3	chr3:72114010:A:G	0	72114010	G	A
3	chr3:72114797:A:G	0	72114797	G	A
3	chr3:72114966:G:T	0	72114966	T	G
3	chr3:72115469:A:G	0	72115469	G	A
3	chr3:72115633:C:T	0	72115633	T	C
3	chr3:72115891:G:C	0	72115891	C	G
3	chr3:72116509:T:C	0	72116509	C	T
3	chr3:72116687:G:A	0	72116687	A	G
3	chr3:72116795:C:G	0	72116795	G	C
3	chr3:72117021:G:A	0	72117021	A	G
3	chr3:72117466:C:T	0	72117466	T	C
3	chr3:72117622:C:T	0	72117622	T	C
3	chr3:72118931:C:T	0	72118931	T	C
3	chr3:72119709:A:G	0	72119709	G	A
3	chr3:72120704:T:C	0	72120704	C	T
3	chr3:72121736:T:C	0	72121736	C	T
3	chr3:72122319:T:C	0	72122319	C	T
3	chr3:72122837:C:A	0	72122837	A	C
3	chr3:72123030:C:T	0	72123030	T	C
3	chr3:72124591:A:T	0	72124591	T	A
3	chr3:72124625:C:T	0	72124625	T	C
3	chr3:72124740:AT:A	0	72124740	A	AT
3	chr3:72127374:T:A	0	72127374	A	T
3	chr3:72127464:C:T	0	72127464	T	C
3	chr3:72128500:A:T	0	72128500	T	A
3	chr3:72128603:C:T	0	72128603	T	C
3	chr3:72128605:A:G	0	72128605	G	A
3	chr3:72128972:A:G	0	72128972	G	A
3	chr3:72129269:A:G	0	72129269	G	A
3	chr3:72130229:G:A	0	72130229	A	G
3	chr3:72131052:T:C	0	72131052	C	T
3	chr3:72131697:T:G	0	72131697	G	T
3	chr3:72131815:T:C	0	72131815	C	T
3	chr3:72132773:C:T	0	72132773	T	C
3	chr3:72132805:T:C	0	72132805	C	T
3	chr3:72133104:A:T	0	72133104	T	A
3	chr3:72133304:G:C	0	72133304	C	G
3	chr3:72134979:T:C	0	72134979	C	T
3	chr3:72135126:C:CA	0	72135126	CA	C
3	chr3:72135367:C:A	0	72135367	A	C
3	chr3:72135677:A:G	0	72135677	G	A
3	chr3:72136088:C:T	0	72136088	T	C
3	chr3:72136370:A:C	0	72136370	C	A
3	chr3:72136912:A:G	0	72136912	G	A
3	chr3:72137054:C:T	0	72137054	T	C
3	chr3:72137633:C:T	0	72137633	T	C
3	chr3:72137754:G:T	0	72137754	T	G
3	chr3:72138118:T:C	0	72138118	C	T
3	chr3:72138159:T:C	0	72138159	C	T
3	chr3:72138766:C:T	0	72138766	T	C
3	chr3:72139815:AAG:A	0	72139815	A	AAG
3	chr3:72141387:T:A	0	72141387	A	T
3	chr3:72142353:T:C	0	72142353	C	T
3	chr3:72142642:T:C	0	72142642	C	T
3	chr3:72143122:T:C	0	72143122	C	T
3	chr3:72143272:T:G	0	72143272	G	T
3	chr3:72143896:TC:T	0	72143896	T	TC
3	chr3:72144352:AT:A	0	72144352	A	AT
3	chr3:72144840:C:T	0	72144840	T	C
3	chr3:72145357:G:A	0	72145357	A	G
3	chr3:72145493:A:G	0	72145493	G	A
3	chr3:72146089:A:G	0	72146089	G	A
3	chr3:72146539:G:A	0	72146539	A	G
3	chr3:72146679:G:A	0	72146679	A	G
3	chr3:72147111:T:C	0	72147111	C	T
3	chr3:72147142:T:C	0	72147142	C	T
3	chr3:72148269:A:G	0	72148269	G	A
3	chr3:72150239:A:G	0	72150239	G	A
3	chr3:72150755:A:C	0	72150755	C	A
3	chr3:72151389:G:T	0	72151389	T	G
3	chr3:72152481:A:C	0	72152481	C	A
3	chr3:72154527:C:T	0	72154527	T	C
3	chr3:72156392:CA:C	0	72156392	C	CA
3	chr3:72157128:T:C	0	72157128	C	T
3	chr3:72157146:G:A	0	72157146	A	G
3	chr3:72157388:C:T	0	72157388	T	C
3	chr3:72157717:A:G	0	72157717	G	A
3	chr3:72157894:T:G	0	72157894	G	T
3	chr3:72158023:A:T	0	72158023	T	A
3	chr3:72158087:C:T	0	72158087	T	C
3	chr3:72158167:G:A	0	72158167	A	G
3	chr3:72158168:C:T	0	72158168	T	C
3	chr3:72158275:A:C	0	72158275	C	A
3	chr3:72159116:G:A	0	72159116	A	G
3	chr3:72160190:A:T	0	72160190	T	A
3	chr3:72160232:G:A	0	72160232	A	G
3	chr3:72160387:T:C	0	72160387	C	T
3	chr3:72160446:C:A	0	72160446	A	C
3	chr3:72160606:T:C	0	72160606	C	T
3	chr3:72161278:C:T	0	72161278	T	C
3	chr3:72161331:CT:C	0	72161331	C	CT
3	chr3:72161769:C:T	0	72161769	T	C
3	chr3:72161965:G:T	0	72161965	T	G
3	chr3:72162108:C:T	0	72162108	T	C
3	chr3:72162527:A:C	0	72162527	C	A
3	chr3:72162736:T:C	0	72162736	C	T
3	chr3:72163211:C:T	0	72163211	T	C
3	chr3:72163874:G:A	0	72163874	A	G
3	chr3:72164770:C:T	0	72164770	T	C
3	chr3:72164936:C:G	0	72164936	G	C
3	chr3:72165407:G:A	0	72165407	A	G
3	chr3:72165661:A:T	0	72165661	T	A
3	chr3:72165692:C:T	0	72165692	T	C
3	chr3:72166445:G:A	0	72166445	A	G
3	chr3:72166964:A:G	0	72166964	G	A
3	chr3:72166967:G:T	0	72166967	T	G
3	chr3:72167024:G:A	0	72167024	A	G
3	chr3:72167677:T:C	0	72167677	C	T
3	chr3:72167976:T:TG	0	72167976	TG	T
3	chr3:72168208:C:A	0	72168208	A	C
3	chr3:72168283:G:A	0	72168283	A	G
3	chr3:72168406:G:A	0	72168406	A	G
3	chr3:72168489:A:G	0	72168489	G	A
3	chr3:72168845:C:T	0	72168845	T	C
3	chr3:72170089:A:G	0	72170089	G	A
3	chr3:72170524:C:T	0	72170524	T	C
3	chr3:72172071:C:T	0	72172071	T	C
3	chr3:72172278:G:C	0	72172278	C	G
3	chr3:72172931:T:C	0	72172931	C	T
3	chr3:72173283:G:C	0	72173283	C	G
3	chr3:72173499:G:A	0	72173499	A	G
3	chr3:72173538:C:T	0	72173538	T	C
3	chr3:72174022:TG:T	0	72174022	T	TG
3	chr3:72174219:C:T	0	72174219	T	C
3	chr3:72174307:G:A	0	72174307	A	G
3	chr3:72174911:C:T	0	72174911	T	C
3	chr3:72175045:C:T	0	72175045	T	C
3	chr3:72175161:T:C	0	72175161	C	T
3	chr3:72175321:T:A	0	72175321	A	T
3	chr3:72175413:G:T	0	72175413	T	G
3	chr3:72176078:G:T	0	72176078	T	G
3	chr3:72176587:A:G	0	72176587	G	A
3	chr3:72176622:A:G	0	72176622	G	A
3	chr3:72176765:A:C	0	72176765	C	A
3	chr3:72176808:G:A	0	72176808	A	G
3	chr3:72178423:G:A	0	72178423	A	G
3	chr3:72178436:T:C	0	72178436	C	T
3	chr3:72178836:T:C	0	72178836	C	T
3	chr3:72179134:C:T	0	72179134	T	C
3	chr3:72179344:C:T	0	72179344	T	C
3	chr3:72179383:G:A	0	72179383	A	G
3	chr3:72179565:T:C	0	72179565	C	T
3	chr3:72179576:G:A	0	72179576	A	G
3	chr3:72179969:T:C	0	72179969	C	T
3	chr3:72180045:A:C	0	72180045	C	A
3	chr3:72180216:G:A	0	72180216	A	G
3	chr3:72180494:TA:T	0	72180494	T	TA
3	chr3:72180496:A:C	0	72180496	C	A
3	chr3:72180569:C:T	0	72180569	T	C
3	chr3:72180835:A:G	0	72180835	G	A
3	chr3:72181435:C:T	0	72181435	T	C
3	chr3:72181640:C:T	0	72181640	T	C
3	chr3:72181765:TTGAG:T	0	72181765	T	TTGAG
3	chr3:72181820:G:A	0	72181820	A	G
3	chr3:72182051:A:G	0	72182051	G	A
3	chr3:72182521:T:C	0	72182521	C	T
3	chr3:72182554:G:A	0	72182554	A	G
3	chr3:72183277:A:T	0	72183277	T	A
3	chr3:72183369:G:A	0	72183369	A	G
3	chr3:72183503:C:T	0	72183503	T	C
3	chr3:72183597:C:T	0	72183597	T	C
3	chr3:72183867:A:G	0	72183867	G	A
3	chr3:72183976:C:T	0	72183976	T	C
3	chr3:72184612:A:G	0	72184612	G	A
3	chr3:72185534:T:C	0	72185534	C	T
3	chr3:72186295:T:C	0	72186295	C	T
3	chr3:72186392:C:T	0	72186392	T	C
3	chr3:72187283:T:C	0	72187283	C	T
3	chr3:72187805:TCTGGATAGACTTGAGCAGAGTTG:T	0	72187805	T	TCTGGATAGACTTGAGCAGAGTTG
3	chr3:72188600:G:A	0	72188600	A	G
3	chr3:72189021:G:A	0	72189021	A	G
3	chr3:72189084:C:G	0	72189084	G	C
3	chr3:72189948:G:A	0	72189948	A	G
3	chr3:72190131:G:A	0	72190131	A	G
3	chr3:72190750:G:A	0	72190750	A	G
3	chr3:72193417:T:A	0	72193417	A	T
3	chr3:72194936:C:T	0	72194936	T	C
3	chr3:72197459:A:G	0	72197459	G	A
3	chr3:72198760:T:A	0	72198760	A	T
3	chr3:72199449:A:G	0	72199449	G	A
3	chr3:72199555:G:A	0	72199555	A	G
3	chr3:72200103:C:T	0	72200103	T	C
3	chr3:72201243:AC:A	0	72201243	A	AC
3	chr3:72201244:C:T	0	72201244	T	C
3	chr3:72201672:T:C	0	72201672	C	T
3	chr3:72202611:A:C	0	72202611	C	A
3	chr3:72202871:T:C	0	72202871	C	T
3	chr3:72203163:A:G	0	72203163	G	A
3	chr3:72203605:T:C	0	72203605	C	T
3	chr3:72203838:A:G	0	72203838	G	A
3	chr3:72204130:G:A	0	72204130	A	G
3	chr3:72205212:A:G	0	72205212	G	A
3	chr3:72205600:A:G	0	72205600	G	A
3	chr3:72205739:G:A	0	72205739	A	G
3	chr3:72206404:G:A	0	72206404	A	G
3	chr3:72206693:A:G	0	72206693	G	A
3	chr3:72207638:T:G	0	72207638	G	T
3	chr3:72208194:A:G	0	72208194	G	A
3	chr3:72208364:G:A	0	72208364	A	G
3	chr3:72209291:C:T	0	72209291	T	C
3	chr3:72209583:T:C	0	72209583	C	T
3	chr3:72209879:T:TG	0	72209879	TG	T
3	chr3:72210335:T:C	0	72210335	C	T
3	chr3:72211787:C:T	0	72211787	T	C
3	chr3:72211851:C:T	0	72211851	T	C
3	chr3:72212059:C:T	0	72212059	T	C
3	chr3:72213282:G:A	0	72213282	A	G
3	chr3:72214431:T:C	0	72214431	C	T
3	chr3:72215333:C:A	0	72215333	A	C
3	chr3:72215476:T:C	0	72215476	C	T
3	chr3:72215629:C:T	0	72215629	T	C
3	chr3:72217121:G:A	0	72217121	A	G
3	chr3:72217160:C:T	0	72217160	T	C
3	chr3:72217183:T:G	0	72217183	G	T
3	chr3:72217365:G:C	0	72217365	C	G
3	chr3:72217624:A:C	0	72217624	C	A
3	chr3:72217840:G:A	0	72217840	A	G
3	chr3:72218755:G:A	0	72218755	A	G
3	chr3:72219432:G:A	0	72219432	A	G
3	chr3:72219574:T:C	0	72219574	C	T
3	chr3:72219707:A:C	0	72219707	C	A
3	chr3:72220046:C:T	0	72220046	T	C
3	chr3:72222693:T:G	0	72222693	G	T
3	chr3:72223391:A:G	0	72223391	G	A
3	chr3:72223901:T:G	0	72223901	G	T
3	chr3:72223977:A:G	0	72223977	G	A
3	chr3:72224180:G:A	0	72224180	A	G
3	chr3:72224327:T:G	0	72224327	G	T
3	chr3:72225298:G:A	0	72225298	A	G
3	chr3:72225511:T:C	0	72225511	C	T
3	chr3:72226064:G:T	0	72226064	T	G
3	chr3:72226264:G:A	0	72226264	A	G
3	chr3:72226828:G:T	0	72226828	T	G
3	chr3:72227055:A:G	0	72227055	G	A
3	chr3:72227421:T:C	0	72227421	C	T
3	chr3:72227464:A:G	0	72227464	G	A
3	chr3:72227645:A:G	0	72227645	G	A
3	chr3:72227873:C:A	0	72227873	A	C
3	chr3:72228030:C:T	0	72228030	T	C
3	chr3:72228363:G:A	0	72228363	A	G
3	chr3:72228760:G:A	0	72228760	A	G
3	chr3:72228770:T:C	0	72228770	C	T
3	chr3:72228779:C:T	0	72228779	T	C
3	chr3:72229306:C:T	0	72229306	T	C
3	chr3:72229584:G:A	0	72229584	A	G
3	chr3:72229658:A:C	0	72229658	C	A
3	chr3:72229749:G:A	0	72229749	A	G
3	chr3:72230420:A:G	0	72230420	G	A
3	chr3:72230555:T:C	0	72230555	C	T
3	chr3:72231409:G:A	0	72231409	A	G
3	chr3:72232143:C:T	0	72232143	T	C
3	chr3:72232183:A:G	0	72232183	G	A
3	chr3:72232388:T:C	0	72232388	C	T
3	chr3:72232514:T:C	0	72232514	C	T
3	chr3:72232529:C:T	0	72232529	T	C
3	chr3:72232533:T:C	0	72232533	C	T
3	chr3:72232672:G:A	0	72232672	A	G
3	chr3:72232762:C:G	0	72232762	G	C
3	chr3:72232815:C:T	0	72232815	T	C
3	chr3:72232842:T:C	0	72232842	C	T
3	chr3:72233061:C:T	0	72233061	T	C
3	chr3:72233088:T:C	0	72233088	C	T
3	chr3:72233303:T:G	0	72233303	G	T
3	chr3:72233355:T:C	0	72233355	C	T
3	chr3:72233400:T:C	0	72233400	C	T
3	chr3:72233414:G:A	0	72233414	A	G
3	chr3:72233545:C:A	0	72233545	A	C
3	chr3:72233588:T:G	0	72233588	G	T
3	chr3:72233781:G:A	0	72233781	A	G
3	chr3:72233901:A:G	0	72233901	G	A
3	chr3:72235050:C:T	0	72235050	T	C
3	chr3:72235125:A:G	0	72235125	G	A
3	chr3:72235939:A:G	0	72235939	G	A
3	chr3:72236461:C:T	0	72236461	T	C
3	chr3:72236544:G:A	0	72236544	A	G
3	chr3:72236938:T:C	0	72236938	C	T
3	chr3:72237100:G:A	0	72237100	A	G
3	chr3:72238016:T:C	0	72238016	C	T
3	chr3:72238119:ATC:A	0	72238119	A	ATC
3	chr3:72239594:A:G	0	72239594	G	A
3	chr3:72240019:T:C	0	72240019	C	T
3	chr3:72240274:A:G	0	72240274	G	A
3	chr3:72240506:C:T	0	72240506	T	C
3	chr3:72240902:G:A	0	72240902	A	G
3	chr3:72240974:A:T	0	72240974	T	A
3	chr3:72241939:T:C	0	72241939	C	T
3	chr3:72242073:C:T	0	72242073	T	C
3	chr3:72242487:A:G	0	72242487	G	A
3	chr3:72242807:A:G	0	72242807	G	A
3	chr3:72243817:A:G	0	72243817	G	A
3	chr3:72245592:C:T	0	72245592	T	C
3	chr3:72245645:G:A	0	72245645	A	G
3	chr3:72245705:T:C	0	72245705	C	T
3	chr3:72245783:C:G	0	72245783	G	C
3	chr3:72246205:A:G	0	72246205	G	A
3	chr3:72246305:G:A	0	72246305	A	G
3	chr3:72246651:A:G	0	72246651	G	A
3	chr3:72246790:C:G	0	72246790	G	C
3	chr3:72247257:C:T	0	72247257	T	C
3	chr3:72247811:G:T	0	72247811	T	G
3	chr3:72248068:T:G	0	72248068	G	T
3	chr3:72249506:A:G	0	72249506	G	A
3	chr3:72249797:T:TA	0	72249797	TA	T
3	chr3:72250323:C:G	0	72250323	G	C
3	chr3:72250381:G:A	0	72250381	A	G
3	chr3:72250976:T:G	0	72250976	G	T
3	chr3:72251388:C:G	0	72251388	G	C
3	chr3:72251410:T:C	0	72251410	C	T
3	chr3:72251461:T:C	0	72251461	C	T
3	chr3:72252849:T:C	0	72252849	C	T
3	chr3:72252942:C:T	0	72252942	T	C
3	chr3:72253000:G:A	0	72253000	A	G
3	chr3:72253127:A:G	0	72253127	G	A
3	chr3:72253766:A:G	0	72253766	G	A
3	chr3:72254418:G:T	0	72254418	T	G
3	chr3:72254916:C:T	0	72254916	T	C
3	chr3:72255363:G:A	0	72255363	A	G
3	chr3:72255472:G:A	0	72255472	A	G
3	chr3:72256395:T:C	0	72256395	C	T
3	chr3:72256494:G:C	0	72256494	C	G
3	chr3:72257434:A:T	0	72257434	T	A
3	chr3:72257891:C:T	0	72257891	T	C
3	chr3:72257971:T:C	0	72257971	C	T
3	chr3:72258220:A:C	0	72258220	C	A
3	chr3:72258423:C:T	0	72258423	T	C
3	chr3:72258916:G:A	0	72258916	A	G
3	chr3:72259015:T:G	0	72259015	G	T
3	chr3:72259375:C:T	0	72259375	T	C
3	chr3:72259463:C:T	0	72259463	T	C
3	chr3:72259565:C:T	0	72259565	T	C
3	chr3:72259688:G:A	0	72259688	A	G
3	chr3:72260159:T:C	0	72260159	C	T
3	chr3:72260936:C:T	0	72260936	T	C
3	chr3:72262076:G:A	0	72262076	A	G
3	chr3:72262956:A:C	0	72262956	C	A
3	chr3:72263319:C:T	0	72263319	T	C
3	chr3:72264455:C:T	0	72264455	T	C
3	chr3:72264564:G:A	0	72264564	A	G
3	chr3:72265389:G:T	0	72265389	T	G
3	chr3:72265928:G:A	0	72265928	A	G
3	chr3:72266218:G:A	0	72266218	A	G
3	chr3:72266225:G:A	0	72266225	A	G
3	chr3:72266805:T:C	0	72266805	C	T
3	chr3:72267211:A:T	0	72267211	T	A
3	chr3:72267408:A:G	0	72267408	G	A
3	chr3:72267625:C:T	0	72267625	T	C
3	chr3:72267694:C:T	0	72267694	T	C
3	chr3:72267803:A:G	0	72267803	G	A
3	chr3:72267949:C:T	0	72267949	T	C
3	chr3:72267997:T:C	0	72267997	C	T
3	chr3:72268319:C:T	0	72268319	T	C
3	chr3:72268388:T:C	0	72268388	C	T
3	chr3:72269549:A:T	0	72269549	T	A
3	chr3:72270562:G:A	0	72270562	A	G
3	chr3:72270729:C:T	0	72270729	T	C
3	chr3:72270814:T:A	0	72270814	A	T
3	chr3:72271291:C:G	0	72271291	G	C
3	chr3:72271639:G:A	0	72271639	A	G
3	chr3:72271957:A:G	0	72271957	G	A
3	chr3:72272764:G:A	0	72272764	A	G
3	chr3:72273114:T:C	0	72273114	C	T
3	chr3:72273306:G:C	0	72273306	C	G
3	chr3:72273559:G:A	0	72273559	A	G
3	chr3:72273746:C:T	0	72273746	T	C
3	chr3:72274020:C:T	0	72274020	T	C
3	chr3:72274136:A:G	0	72274136	G	A
3	chr3:72277540:T:C	0	72277540	C	T
3	chr3:72277649:A:T	0	72277649	T	A
3	chr3:72277916:TCC:T	0	72277916	T	TCC
3	chr3:72278579:T:C	0	72278579	C	T
3	chr3:72278762:G:A	0	72278762	A	G
3	chr3:72278800:C:T	0	72278800	T	C
3	chr3:72279065:A:G	0	72279065	G	A
3	chr3:72280186:C:T	0	72280186	T	C
3	chr3:72280517:T:C	0	72280517	C	T
3	chr3:72280719:A:T	0	72280719	T	A
3	chr3:72282093:G:A	0	72282093	A	G
3	chr3:72282602:A:G	0	72282602	G	A
3	chr3:72282627:C:T	0	72282627	T	C
3	chr3:72282742:C:T	0	72282742	T	C
3	chr3:72283182:T:C	0	72283182	C	T
3	chr3:72283309:G:C	0	72283309	C	G
3	chr3:72283579:C:T	0	72283579	T	C
3	chr3:72284124:C:T	0	72284124	T	C
3	chr3:72284310:C:T	0	72284310	T	C
3	chr3:72285053:CCTCCCAA:C	0	72285053	C	CCTCCCAA
3	chr3:72285549:G:A	0	72285549	A	G
3	chr3:72285559:T:C	0	72285559	C	T
3	chr3:72285621:A:G	0	72285621	G	A
3	chr3:72285708:T:C	0	72285708	C	T
3	chr3:72285771:T:A	0	72285771	A	T
3	chr3:72286340:A:G	0	72286340	G	A
3	chr3:72286597:G:A	0	72286597	A	G
3	chr3:72286746:C:T	0	72286746	T	C
3	chr3:72286944:C:T	0	72286944	T	C
3	chr3:72287319:CT:C	0	72287319	C	CT
3	chr3:72288130:G:A	0	72288130	A	G
3	chr3:72288304:A:G	0	72288304	G	A
3	chr3:72288871:T:A	0	72288871	A	T
3	chr3:72288995:C:T	0	72288995	T	C
3	chr3:72290677:A:T	0	72290677	T	A
3	chr3:72291702:G:A	0	72291702	A	G
3	chr3:72292051:C:T	0	72292051	T	C
3	chr3:72292586:T:C	0	72292586	C	T
3	chr3:72292623:TA:T	0	72292623	T	TA
3	chr3:72293312:A:T	0	72293312	T	A
3	chr3:72293503:C:A	0	72293503	A	C
3	chr3:72293778:T:C	0	72293778	C	T
3	chr3:72295450:C:T	0	72295450	T	C
3	chr3:72295820:A:G	0	72295820	G	A
3	chr3:72296402:A:G	0	72296402	G	A
3	chr3:72296408:G:A	0	72296408	A	G
3	chr3:72296453:G:A	0	72296453	A	G
3	chr3:72297009:C:T	0	72297009	T	C
3	chr3:72297668:TAAC:T	0	72297668	T	TAAC
3	chr3:72298328:A:G	0	72298328	G	A
3	chr3:72299080:G:C	0	72299080	C	G
3	chr3:72300425:G:A	0	72300425	A	G
3	chr3:72300712:C:T	0	72300712	T	C
3	chr3:72301080:C:T	0	72301080	T	C
3	chr3:72301272:C:T	0	72301272	T	C
3	chr3:72301428:G:A	0	72301428	A	G
3	chr3:72301665:A:G	0	72301665	G	A
3	chr3:72301729:C:A	0	72301729	A	C
3	chr3:72301813:A:G	0	72301813	G	A
3	chr3:72302014:G:A	0	72302014	A	G
3	chr3:72302073:A:G	0	72302073	G	A
3	chr3:72302206:G:A	0	72302206	A	G
3	chr3:72302529:A:C	0	72302529	C	A
3	chr3:72303297:C:T	0	72303297	T	C
3	chr3:72303833:T:C	0	72303833	C	T
3	chr3:72303845:C:T	0	72303845	T	C
3	chr3:72304172:C:G	0	72304172	G	C
3	chr3:72304264:C:T	0	72304264	T	C
3	chr3:72304743:G:A	0	72304743	A	G
3	chr3:72304781:G:A	0	72304781	A	G
3	chr3:72305012:A:C	0	72305012	C	A
3	chr3:72305030:G:T	0	72305030	T	G
3	chr3:72305307:T:G	0	72305307	G	T
3	chr3:72305360:C:T	0	72305360	T	C
3	chr3:72305415:C:A	0	72305415	A	C
3	chr3:72305993:C:T	0	72305993	T	C
3	chr3:72306092:T:C	0	72306092	C	T
3	chr3:72306228:A:G	0	72306228	G	A
3	chr3:72306338:A:G	0	72306338	G	A
3	chr3:72307141:C:T	0	72307141	T	C
3	chr3:72307855:T:C	0	72307855	C	T
3	chr3:72307867:C:T	0	72307867	T	C
3	chr3:72308012:G:A	0	72308012	A	G
3	chr3:72308706:G:A	0	72308706	A	G
3	chr3:72309650:G:A	0	72309650	A	G
3	chr3:72309772:T:C	0	72309772	C	T
3	chr3:72309777:A:T	0	72309777	T	A
3	chr3:72310340:A:G	0	72310340	G	A
3	chr3:72310376:G:A	0	72310376	A	G
3	chr3:72310525:G:A	0	72310525	A	G
3	chr3:72311199:C:A	0	72311199	A	C
3	chr3:72311306:G:C	0	72311306	C	G
3	chr3:72311313:T:G	0	72311313	G	T
3	chr3:72311461:C:T	0	72311461	T	C
3	chr3:72311903:A:C	0	72311903	C	A
3	chr3:72312006:A:G	0	72312006	G	A
3	chr3:72312315:G:A	0	72312315	A	G
3	chr3:72312877:A:T	0	72312877	T	A
3	chr3:72312892:C:T	0	72312892	T	C
3	chr3:72313158:C:T	0	72313158	T	C
3	chr3:72313439:A:T	0	72313439	T	A
3	chr3:72313624:A:C	0	72313624	C	A
3	chr3:72313810:G:A	0	72313810	A	G
3	chr3:72313930:G:A	0	72313930	A	G
3	chr3:72314523:T:C	0	72314523	C	T
3	chr3:72315187:A:G	0	72315187	G	A
3	chr3:72315422:G:C	0	72315422	C	G
3	chr3:72315455:A:G	0	72315455	G	A
3	chr3:72316247:C:T	0	72316247	T	C
3	chr3:72317606:G:A	0	72317606	A	G
3	chr3:72317639:G:C	0	72317639	C	G
3	chr3:72318146:G:A	0	72318146	A	G
3	chr3:72318755:A:G	0	72318755	G	A
3	chr3:72319016:T:C	0	72319016	C	T
3	chr3:72320721:A:C	0	72320721	C	A
3	chr3:72322374:C:T	0	72322374	T	C
3	chr3:72322412:C:A	0	72322412	A	C
3	chr3:72322571:G:A	0	72322571	A	G
3	chr3:72322624:G:C	0	72322624	C	G
3	chr3:72323244:T:C	0	72323244	C	T
3	chr3:72323329:G:A	0	72323329	A	G
3	chr3:72323407:A:C	0	72323407	C	A
3	chr3:72323873:C:G	0	72323873	G	C
3	chr3:72324982:C:A	0	72324982	A	C
3	chr3:72325515:C:T	0	72325515	T	C
3	chr3:72325533:T:C	0	72325533	C	T
3	chr3:72326461:C:A	0	72326461	A	C
3	chr3:72326632:T:C	0	72326632	C	T
3	chr3:72326788:A:T	0	72326788	T	A
3	chr3:72326832:C:G	0	72326832	G	C
3	chr3:72327458:A:AT	0	72327458	AT	A
3	chr3:72327518:G:A	0	72327518	A	G
3	chr3:72327637:C:G	0	72327637	G	C
3	chr3:72327657:C:T	0	72327657	T	C
3	chr3:72327834:T:C	0	72327834	C	T
3	chr3:72328039:C:T	0	72328039	T	C
3	chr3:72328389:G:T	0	72328389	T	G
3	chr3:72328665:CAAAGCAAAG:C	0	72328665	C	CAAAGCAAAG
3	chr3:72329582:C:T	0	72329582	T	C
3	chr3:72329799:A:G	0	72329799	G	A
3	chr3:72330991:G:A	0	72330991	A	G
3	chr3:72331114:G:C	0	72331114	C	G
3	chr3:72331710:A:G	0	72331710	G	A
3	chr3:72331779:T:C	0	72331779	C	T
3	chr3:72333807:A:T	0	72333807	T	A
3	chr3:72334262:C:T	0	72334262	T	C
3	chr3:72334344:G:A	0	72334344	A	G
3	chr3:72334962:C:CTAAA	0	72334962	CTAAA	C
3	chr3:72336370:T:C	0	72336370	C	T
3	chr3:72336733:C:T	0	72336733	T	C
3	chr3:72337115:C:T	0	72337115	T	C
3	chr3:72338238:A:G	0	72338238	G	A
3	chr3:72338820:A:T	0	72338820	T	A
3	chr3:72340236:A:G	0	72340236	G	A
3	chr3:72340359:G:C	0	72340359	C	G
3	chr3:72340673:G:A	0	72340673	A	G
3	chr3:72341922:G:C	0	72341922	C	G
3	chr3:72343159:C:T	0	72343159	T	C
3	chr3:72343336:C:T	0	72343336	T	C
3	chr3:72344161:A:C	0	72344161	C	A
3	chr3:72344611:G:C	0	72344611	C	G
3	chr3:72344831:C:G	0	72344831	G	C
3	chr3:72344876:G:A	0	72344876	A	G
3	chr3:72345008:C:T	0	72345008	T	C
3	chr3:72345135:C:T	0	72345135	T	C
3	chr3:72345701:T:C	0	72345701	C	T
3	chr3:72346419:T:C	0	72346419	C	T
3	chr3:72347090:C:T	0	72347090	T	C
3	chr3:72347178:G:A	0	72347178	A	G
3	chr3:72347751:G:T	0	72347751	T	G
3	chr3:72348128:A:G	0	72348128	G	A
3	chr3:72348133:C:A	0	72348133	A	C
3	chr3:72349453:C:T	0	72349453	T	C
3	chr3:72349942:G:A	0	72349942	A	G
3	chr3:72350419:C:G	0	72350419	G	C
3	chr3:72350918:G:A	0	72350918	A	G
3	chr3:72350922:G:T	0	72350922	T	G
3	chr3:72350930:A:G	0	72350930	G	A
3	chr3:72351230:G:A	0	72351230	A	G
3	chr3:72351871:C:T	0	72351871	T	C
3	chr3:72352628:T:C	0	72352628	C	T
3	chr3:72353026:T:A	0	72353026	A	T
3	chr3:72353181:A:G	0	72353181	G	A
3	chr3:72353233:A:G	0	72353233	G	A
3	chr3:72353587:T:C	0	72353587	C	T
3	chr3:72353626:C:A	0	72353626	A	C
3	chr3:72354118:G:A	0	72354118	A	G
3	chr3:72354316:A:G	0	72354316	G	A
3	chr3:72354583:A:G	0	72354583	G	A
3	chr3:72355032:T:G	0	72355032	G	T
3	chr3:72355081:A:C	0	72355081	C	A
3	chr3:72356287:G:A	0	72356287	A	G
3	chr3:72356583:G:A	0	72356583	A	G
3	chr3:72356761:G:C	0	72356761	C	G
3	chr3:72356801:T:A	0	72356801	A	T
3	chr3:72356927:A:G	0	72356927	G	A
3	chr3:72357153:A:T	0	72357153	T	A
3	chr3:72357315:G:A	0	72357315	A	G
3	chr3:72358065:C:G	0	72358065	G	C
3	chr3:72359473:C:G	0	72359473	G	C
3	chr3:72359560:C:A	0	72359560	A	C
3	chr3:72359770:T:G	0	72359770	G	T
3	chr3:72360332:C:T	0	72360332	T	C
3	chr3:72360705:A:G	0	72360705	G	A
3	chr3:72360708:G:A	0	72360708	A	G
3	chr3:72361906:A:T	0	72361906	T	A
3	chr3:72362600:T:A	0	72362600	A	T
3	chr3:72363115:T:C	0	72363115	C	T
3	chr3:72363136:C:T	0	72363136	T	C
3	chr3:72363792:A:G	0	72363792	G	A
3	chr3:72363963:T:C	0	72363963	C	T
3	chr3:72364536:T:C	0	72364536	C	T
3	chr3:72365648:C:G	0	72365648	G	C
3	chr3:72365664:T:C	0	72365664	C	T
3	chr3:72365875:C:T	0	72365875	T	C
3	chr3:72365986:TC:T	0	72365986	T	TC
3	chr3:72366147:C:G	0	72366147	G	C
3	chr3:72366175:A:G	0	72366175	G	A
3	chr3:72367011:C:T	0	72367011	T	C
3	chr3:72368221:C:T	0	72368221	T	C
3	chr3:72368706:A:T	0	72368706	T	A
3	chr3:72369504:G:T	0	72369504	T	G
3	chr3:72369774:G:T	0	72369774	T	G
3	chr3:72370075:C:T	0	72370075	T	C
3	chr3:72370872:A:C	0	72370872	C	A
3	chr3:72371163:C:T	0	72371163	T	C
3	chr3:72371536:T:C	0	72371536	C	T
3	chr3:72375320:A:G	0	72375320	G	A
3	chr3:72376919:T:A	0	72376919	A	T
3	chr3:72380468:C:T	0	72380468	T	C
3	chr3:72383737:G:A	0	72383737	A	G
3	chr3:72385514:G:T	0	72385514	T	G
3	chr3:72387159:G:T	0	72387159	T	G
3	chr3:72387997:T:C	0	72387997	C	T
3	chr3:72388262:C:T	0	72388262	T	C
3	chr3:72388530:G:A	0	72388530	A	G
3	chr3:72388580:A:G	0	72388580	G	A
3	chr3:72389924:C:T	0	72389924	T	C
3	chr3:72390217:C:T	0	72390217	T	C
3	chr3:72397836:C:T	0	72397836	T	C
3	chr3:72397923:G:A	0	72397923	A	G
3	chr3:72398739:C:G	0	72398739	G	C
3	chr3:72402614:T:C	0	72402614	C	T
3	chr3:72404457:AC:A	0	72404457	A	AC
3	chr3:72405005:A:T	0	72405005	T	A
3	chr3:72406122:A:C	0	72406122	C	A
3	chr3:72406214:A:G	0	72406214	G	A
3	chr3:72406296:G:A	0	72406296	A	G
3	chr3:72406646:A:C	0	72406646	C	A
3	chr3:72408070:A:G	0	72408070	G	A
3	chr3:72409628:T:TGC	0	72409628	TGC	T
3	chr3:72411152:T:C	0	72411152	C	T
3	chr3:72413427:T:C	0	72413427	C	T
3	chr3:72417683:T:G	0	72417683	G	T
3	chr3:72420500:T:C	0	72420500	C	T
3	chr3:72422971:G:A	0	72422971	A	G
3	chr3:72424044:T:C	0	72424044	C	T
3	chr3:72426780:G:C	0	72426780	C	G
3	chr3:72428668:A:C	0	72428668	C	A
3	chr3:72432310:A:C	0	72432310	C	A
3	chr3:72436083:C:A	0	72436083	A	C
3	chr3:72439389:G:C	0	72439389	C	G
3	chr3:72441601:G:T	0	72441601	T	G
3	chr3:72443915:A:T	0	72443915	T	A
3	chr3:72444771:A:G	0	72444771	G	A
3	chr3:72444934:G:A	0	72444934	A	G
3	chr3:72448203:AAGACAC:A	0	72448203	A	AAGACAC
3	chr3:72449285:T:C	0	72449285	C	T
3	chr3:72450804:C:G	0	72450804	G	C
3	chr3:72452339:T:C	0	72452339	C	T
3	chr3:72452843:C:T	0	72452843	T	C
3	chr3:72453202:C:T	0	72453202	T	C
3	chr3:72455271:G:A	0	72455271	A	G
3	chr3:72455503:A:G	0	72455503	G	A
3	chr3:72455754:C:T	0	72455754	T	C
3	chr3:72455818:C:T	0	72455818	T	C
3	chr3:72456165:A:G	0	72456165	G	A
3	chr3:72456494:C:T	0	72456494	T	C
3	chr3:72457301:A:G	0	72457301	G	A
3	chr3:72457814:A:G	0	72457814	G	A
3	chr3:72458368:A:G	0	72458368	G	A
3	chr3:72458973:C:G	0	72458973	G	C
3	chr3:72459361:T:C	0	72459361	C	T
3	chr3:72459745:T:A	0	72459745	A	T
3	chr3:72460120:T:C	0	72460120	C	T
3	chr3:72460169:T:A	0	72460169	A	T
3	chr3:72460486:T:C	0	72460486	C	T
3	chr3:72461313:A:T	0	72461313	T	A
3	chr3:72461439:T:C	0	72461439	C	T
3	chr3:72462208:G:A	0	72462208	A	G
3	chr3:72463093:G:A	0	72463093	A	G
3	chr3:72463229:C:T	0	72463229	T	C
3	chr3:72464441:A:G	0	72464441	G	A
3	chr3:72464858:C:G	0	72464858	G	C
3	chr3:72465071:T:C	0	72465071	C	T
3	chr3:72465179:TG:T	0	72465179	T	TG
3	chr3:72465525:T:C	0	72465525	C	T
3	chr3:72466264:G:A	0	72466264	A	G
3	chr3:72466396:A:G	0	72466396	G	A
3	chr3:72466690:A:G	0	72466690	G	A
3	chr3:72466776:G:A	0	72466776	A	G
3	chr3:72466905:T:G	0	72466905	G	T
3	chr3:72467055:C:T	0	72467055	T	C
3	chr3:72467214:G:A	0	72467214	A	G
3	chr3:72467708:A:G	0	72467708	G	A
3	chr3:72467728:G:C	0	72467728	C	G
3	chr3:72468305:C:CA	0	72468305	CA	C
3	chr3:72468889:A:G	0	72468889	G	A
3	chr3:72470102:G:C	0	72470102	C	G
3	chr3:72471092:T:C	0	72471092	C	T
3	chr3:72471490:A:G	0	72471490	G	A
3	chr3:72472061:C:CA	0	72472061	CA	C
3	chr3:72472242:T:C	0	72472242	C	T
3	chr3:72472367:G:T	0	72472367	T	G
3	chr3:72472675:T:C	0	72472675	C	T
3	chr3:72472978:G:A	0	72472978	A	G
3	chr3:72473165:C:T	0	72473165	T	C
3	chr3:72473253:T:C	0	72473253	C	T
3	chr3:72473765:G:A	0	72473765	A	G
3	chr3:72474234:C:T	0	72474234	T	C
3	chr3:72475325:G:A	0	72475325	A	G
3	chr3:72476927:A:C	0	72476927	C	A
3	chr3:72478176:G:T	0	72478176	T	G
3	chr3:72478218:T:C	0	72478218	C	T
3	chr3:72478240:T:A	0	72478240	A	T
3	chr3:72478306:G:A	0	72478306	A	G
3	chr3:72478470:G:GC	0	72478470	GC	G
3	chr3:72478569:T:C	0	72478569	C	T
3	chr3:72479085:A:C	0	72479085	C	A
3	chr3:72481200:T:C	0	72481200	C	T
3	chr3:72481621:A:G	0	72481621	G	A
3	chr3:72482342:A:G	0	72482342	G	A
3	chr3:72482440:TG:T	0	72482440	T	TG
3	chr3:72482511:T:C	0	72482511	C	T
3	chr3:72483335:G:A	0	72483335	A	G
3	chr3:72483433:A:T	0	72483433	T	A
3	chr3:72483615:C:T	0	72483615	T	C
3	chr3:72483753:A:G	0	72483753	G	A
3	chr3:72483937:T:C	0	72483937	C	T
3	chr3:72484093:T:C	0	72484093	C	T
3	chr3:72484617:A:G	0	72484617	G	A
3	chr3:72485202:T:C	0	72485202	C	T
3	chr3:72485582:C:T	0	72485582	T	C
3	chr3:72485886:T:C	0	72485886	C	T
3	chr3:72485951:A:G	0	72485951	G	A
3	chr3:72486376:T:C	0	72486376	C	T
3	chr3:72486640:C:T	0	72486640	T	C
3	chr3:72487553:G:A	0	72487553	A	G
3	chr3:72487775:C:T	0	72487775	T	C
3	chr3:72488007:G:C	0	72488007	C	G
3	chr3:72488916:G:A	0	72488916	A	G
3	chr3:72489013:C:T	0	72489013	T	C
3	chr3:72489219:C:G	0	72489219	G	C
3	chr3:72489582:C:T	0	72489582	T	C
3	chr3:72489659:C:T	0	72489659	T	C
3	chr3:72491450:A:G	0	72491450	G	A
3	chr3:72492140:C:T	0	72492140	T	C
3	chr3:72492554:T:C	0	72492554	C	T
3	chr3:72492990:T:C	0	72492990	C	T
3	chr3:72493157:C:T	0	72493157	T	C
3	chr3:72493297:C:T	0	72493297	T	C
3	chr3:72494945:A:G	0	72494945	G	A
3	chr3:72495045:C:T	0	72495045	T	C
3	chr3:72495706:C:G	0	72495706	G	C
3	chr3:72497114:C:T	0	72497114	T	C
3	chr3:72498218:C:T	0	72498218	T	C
3	chr3:72498234:T:C	0	72498234	C	T
3	chr3:72498911:A:G	0	72498911	G	A
3	chr3:72499200:A:G	0	72499200	G	A
3	chr3:72500364:T:C	0	72500364	C	T
3	chr3:72501729:T:C	0	72501729	C	T
3	chr3:72501783:A:G	0	72501783	G	A
3	chr3:72502447:T:C	0	72502447	C	T
3	chr3:72502997:T:C	0	72502997	C	T
3	chr3:72504310:A:G	0	72504310	G	A
3	chr3:72504361:G:A	0	72504361	A	G
3	chr3:72505377:C:T	0	72505377	T	C
3	chr3:72506689:A:G	0	72506689	G	A
3	chr3:72506794:T:C	0	72506794	C	T
3	chr3:72507012:A:G	0	72507012	G	A
3	chr3:72507184:G:A	0	72507184	A	G
3	chr3:72507364:C:T	0	72507364	T	C
3	chr3:72507831:T:C	0	72507831	C	T
3	chr3:72508313:T:C	0	72508313	C	T
3	chr3:72508357:A:G	0	72508357	G	A
3	chr3:72509848:T:C	0	72509848	C	T
3	chr3:72510611:G:A	0	72510611	A	G
3	chr3:72510903:T:C	0	72510903	C	T
3	chr3:72510951:T:C	0	72510951	C	T
3	chr3:72511776:G:C	0	72511776	C	G
3	chr3:72511838:C:CT	0	72511838	CT	C
3	chr3:72512117:G:A	0	72512117	A	G
3	chr3:72512246:C:A	0	72512246	A	C
3	chr3:72512950:T:C	0	72512950	C	T
3	chr3:72515372:A:G	0	72515372	G	A
3	chr3:72515738:G:A	0	72515738	A	G
3	chr3:72516888:G:A	0	72516888	A	G
3	chr3:72518830:A:G	0	72518830	G	A
3	chr3:72518887:T:C	0	72518887	C	T
3	chr3:72519218:A:C	0	72519218	C	A
3	chr3:72519908:C:T	0	72519908	T	C
3	chr3:72520670:T:A	0	72520670	A	T
3	chr3:72520691:G:A	0	72520691	A	G
3	chr3:72521351:G:A	0	72521351	A	G
3	chr3:72521835:T:C	0	72521835	C	T
3	chr3:72522436:G:A	0	72522436	A	G
3	chr3:72522581:A:G	0	72522581	G	A
3	chr3:72523065:T:A	0	72523065	A	T
3	chr3:72523882:A:G	0	72523882	G	A
3	chr3:72524213:T:C	0	72524213	C	T
3	chr3:72524603:C:T	0	72524603	T	C
3	chr3:72525209:G:A	0	72525209	A	G
3	chr3:72525641:C:T	0	72525641	T	C
3	chr3:72525642:A:G	0	72525642	G	A
3	chr3:72525715:T:C	0	72525715	C	T
3	chr3:72526019:C:T	0	72526019	T	C
3	chr3:72527442:C:T	0	72527442	T	C
3	chr3:72527737:A:G	0	72527737	G	A
3	chr3:72528244:T:C	0	72528244	C	T
3	chr3:72528519:A:AT	0	72528519	AT	A
3	chr3:72528866:G:A	0	72528866	A	G
3	chr3:72529161:C:A	0	72529161	A	C
3	chr3:72529682:C:T	0	72529682	T	C
3	chr3:72529811:T:C	0	72529811	C	T
3	chr3:72529951:T:C	0	72529951	C	T
3	chr3:72530379:A:C	0	72530379	C	A
3	chr3:72530683:A:G	0	72530683	G	A
3	chr3:72530812:G:T	0	72530812	T	G
3	chr3:72531693:C:T	0	72531693	T	C
3	chr3:72531925:T:G	0	72531925	G	T
3	chr3:72532252:A:AC	0	72532252	AC	A
3	chr3:72532405:A:G	0	72532405	G	A
3	chr3:72532782:AATGGG:A	0	72532782	A	AATGGG
3	chr3:72532894:A:G	0	72532894	G	A
3	chr3:72533200:T:C	0	72533200	C	T
3	chr3:72533738:T:C	0	72533738	C	T
3	chr3:72534342:GTGTGGTTGTGTGTGGT:G	0	72534342	G	GTGTGGTTGTGTGTGGT
3	chr3:72534698:C:T	0	72534698	T	C
3	chr3:72535182:T:C	0	72535182	C	T
3	chr3:72535351:G:A	0	72535351	A	G
3	chr3:72535384:A:T	0	72535384	T	A
3	chr3:72535953:A:G	0	72535953	G	A
3	chr3:72536347:C:T	0	72536347	T	C
3	chr3:72536718:A:G	0	72536718	G	A
3	chr3:72536989:A:C	0	72536989	C	A
3	chr3:72537488:T:C	0	72537488	C	T
3	chr3:72538198:T:G	0	72538198	G	T
3	chr3:72538995:C:T	0	72538995	T	C
3	chr3:72539735:C:T	0	72539735	T	C
3	chr3:72539884:C:G	0	72539884	G	C
3	chr3:72539980:C:T	0	72539980	T	C
3	chr3:72540044:G:A	0	72540044	A	G
3	chr3:72540360:G:A	0	72540360	A	G
3	chr3:72540862:G:A	0	72540862	A	G
3	chr3:72541194:C:G	0	72541194	G	C
3	chr3:72541278:G:A	0	72541278	A	G
3	chr3:72541626:T:C	0	72541626	C	T
3	chr3:72541749:C:T	0	72541749	T	C
3	chr3:72541807:A:C	0	72541807	C	A
3	chr3:72541835:C:T	0	72541835	T	C
3	chr3:72542155:G:C	0	72542155	C	G
3	chr3:72542601:A:G	0	72542601	G	A
3	chr3:72543916:T:A	0	72543916	A	T
3	chr3:72544007:C:T	0	72544007	T	C
3	chr3:72544705:G:A	0	72544705	A	G
3	chr3:72546249:A:G	0	72546249	G	A
3	chr3:72546284:A:C	0	72546284	C	A
3	chr3:72546449:A:G	0	72546449	G	A
3	chr3:72547447:T:C	0	72547447	C	T
3	chr3:72547554:G:A	0	72547554	A	G
3	chr3:72548776:G:A	0	72548776	A	G
3	chr3:72549011:A:C	0	72549011	C	A
3	chr3:72550052:G:A	0	72550052	A	G
3	chr3:72550361:A:G	0	72550361	G	A
3	chr3:72552804:A:G	0	72552804	G	A
3	chr3:72553634:C:T	0	72553634	T	C
3	chr3:72556253:G:T	0	72556253	T	G
3	chr3:72556622:T:G	0	72556622	G	T
3	chr3:72557013:G:T	0	72557013	T	G
3	chr3:72560486:C:T	0	72560486	T	C
3	chr3:72561388:C:T	0	72561388	T	C
3	chr3:72563516:T:C	0	72563516	C	T
3	chr3:72566757:G:A	0	72566757	A	G
3	chr3:72567770:G:A	0	72567770	A	G
3	chr3:72568139:A:G	0	72568139	G	A
3	chr3:72568921:G:A	0	72568921	A	G
3	chr3:72571444:G:A	0	72571444	A	G
3	chr3:72571456:A:G	0	72571456	G	A
3	chr3:72572889:C:T	0	72572889	T	C
3	chr3:72573381:A:G	0	72573381	G	A
3	chr3:72573996:G:A	0	72573996	A	G
3	chr3:72575486:T:C	0	72575486	C	T
3	chr3:72579056:C:T	0	72579056	T	C
3	chr3:72580645:G:A	0	72580645	A	G
3	chr3:72580990:G:A	0	72580990	A	G
3	chr3:72582769:G:C	0	72582769	C	G
3	chr3:72582793:C:T	0	72582793	T	C
3	chr3:72582822:G:C	0	72582822	C	G
3	chr3:72583063:T:C	0	72583063	C	T
3	chr3:72583328:CT:C	0	72583328	C	CT
3	chr3:72583391:T:C	0	72583391	C	T
3	chr3:72584152:T:C	0	72584152	C	T
3	chr3:72585417:T:C	0	72585417	C	T
3	chr3:72585543:A:G	0	72585543	G	A
3	chr3:72585616:A:G	0	72585616	G	A
3	chr3:72585953:T:C	0	72585953	C	T
3	chr3:72586286:G:A	0	72586286	A	G
3	chr3:72589171:T:C	0	72589171	C	T
3	chr3:72590078:C:T	0	72590078	T	C
3	chr3:72590618:T:C	0	72590618	C	T
3	chr3:72590643:G:A	0	72590643	A	G
3	chr3:72591032:C:T	0	72591032	T	C
3	chr3:72591415:A:T	0	72591415	T	A
3	chr3:72591434:G:A	0	72591434	A	G
3	chr3:72591859:A:G	0	72591859	G	A
3	chr3:72592393:G:A	0	72592393	A	G
3	chr3:72592491:G:A	0	72592491	A	G
3	chr3:72592959:G:C	0	72592959	C	G
3	chr3:72592966:C:T	0	72592966	T	C
3	chr3:72593253:G:A	0	72593253	A	G
3	chr3:72594124:G:C	0	72594124	C	G
3	chr3:72596351:A:G	0	72596351	G	A
3	chr3:72596438:G:A	0	72596438	A	G
3	chr3:72598282:G:A	0	72598282	A	G
3	chr3:72598871:G:A	0	72598871	A	G
3	chr3:72598994:A:G	0	72598994	G	A
3	chr3:72599708:G:T	0	72599708	T	G
3	chr3:72599829:A:G	0	72599829	G	A
3	chr3:72600216:A:C	0	72600216	C	A
3	chr3:72600312:C:T	0	72600312	T	C
3	chr3:72601650:A:G	0	72601650	G	A
3	chr3:72601735:C:T	0	72601735	T	C
3	chr3:72602751:C:T	0	72602751	T	C
3	chr3:72603172:A:C	0	72603172	C	A
3	chr3:72603918:T:C	0	72603918	C	T
3	chr3:72604263:A:G	0	72604263	G	A
3	chr3:72604536:T:C	0	72604536	C	T
3	chr3:72605102:C:T	0	72605102	T	C
3	chr3:72607295:G:C	0	72607295	C	G
3	chr3:72607962:A:C	0	72607962	C	A
3	chr3:72608032:T:A	0	72608032	A	T
3	chr3:72608160:T:C	0	72608160	C	T
3	chr3:72609194:T:C	0	72609194	C	T
3	chr3:72610251:C:G	0	72610251	G	C
3	chr3:72611160:G:T	0	72611160	T	G
3	chr3:72611960:A:G	0	72611960	G	A
3	chr3:72612216:A:G	0	72612216	G	A
3	chr3:72612263:A:G	0	72612263	G	A
3	chr3:72612694:T:C	0	72612694	C	T
3	chr3:72612811:T:C	0	72612811	C	T
3	chr3:72613383:A:G	0	72613383	G	A
3	chr3:72613894:A:G	0	72613894	G	A
3	chr3:72614268:T:C	0	72614268	C	T
3	chr3:72614341:G:A	0	72614341	A	G
3	chr3:72614486:T:A	0	72614486	A	T
3	chr3:72614524:C:G	0	72614524	G	C
3	chr3:72616138:A:T	0	72616138	T	A
3	chr3:72616157:C:T	0	72616157	T	C
3	chr3:72616293:T:A	0	72616293	A	T
3	chr3:72616672:A:G	0	72616672	G	A
3	chr3:72617030:G:A	0	72617030	A	G
3	chr3:72617815:T:C	0	72617815	C	T
3	chr3:72618460:G:A	0	72618460	A	G
3	chr3:72618621:A:G	0	72618621	G	A
3	chr3:72618623:A:C	0	72618623	C	A
3	chr3:72618683:G:A	0	72618683	A	G
3	chr3:72619023:G:A	0	72619023	A	G
3	chr3:72619103:T:C	0	72619103	C	T
3	chr3:72619599:T:C	0	72619599	C	T
3	chr3:72620204:A:G	0	72620204	G	A
3	chr3:72620751:G:A	0	72620751	A	G
3	chr3:72622176:C:T	0	72622176	T	C
3	chr3:72622578:G:A	0	72622578	A	G
3	chr3:72622767:A:G	0	72622767	G	A
3	chr3:72622813:G:A	0	72622813	A	G
3	chr3:72622903:C:T	0	72622903	T	C
3	chr3:72622955:C:A	0	72622955	A	C
3	chr3:72623153:T:C	0	72623153	C	T
3	chr3:72623390:A:C	0	72623390	C	A
3	chr3:72623874:G:A	0	72623874	A	G
3	chr3:72624420:T:C	0	72624420	C	T
3	chr3:72625677:G:A	0	72625677	A	G
3	chr3:72625774:A:G	0	72625774	G	A
3	chr3:72625881:T:C	0	72625881	C	T
3	chr3:72625995:G:A	0	72625995	A	G
3	chr3:72626064:C:T	0	72626064	T	C
3	chr3:72626393:C:T	0	72626393	T	C
3	chr3:72626714:C:A	0	72626714	A	C
3	chr3:72626950:A:G	0	72626950	G	A
3	chr3:72627300:C:T	0	72627300	T	C
3	chr3:72627918:A:G	0	72627918	G	A
3	chr3:72628582:G:A	0	72628582	A	G
3	chr3:72629002:TAGCAACTGGAA:T	0	72629002	T	TAGCAACTGGAA
3	chr3:72629078:G:A	0	72629078	A	G
3	chr3:72629236:G:A	0	72629236	A	G
3	chr3:72629618:C:T	0	72629618	T	C
3	chr3:72629787:C:T	0	72629787	T	C
3	chr3:72629976:T:C	0	72629976	C	T
3	chr3:72632816:A:G	0	72632816	G	A
3	chr3:72633118:A:G	0	72633118	G	A
3	chr3:72633168:T:C	0	72633168	C	T
3	chr3:72633273:G:T	0	72633273	T	G
3	chr3:72633617:T:C	0	72633617	C	T
3	chr3:72634500:T:C	0	72634500	C	T
3	chr3:72634655:G:A	0	72634655	A	G
3	chr3:72634956:G:T	0	72634956	T	G
3	chr3:72636648:G:A	0	72636648	A	G
3	chr3:72636872:T:C	0	72636872	C	T
3	chr3:72637012:A:C	0	72637012	C	A
3	chr3:72637880:A:G	0	72637880	G	A
3	chr3:72640777:C:T	0	72640777	T	C
3	chr3:72640795:G:C	0	72640795	C	G
3	chr3:72641335:C:G	0	72641335	G	C
3	chr3:72641494:C:T	0	72641494	T	C
3	chr3:72642302:T:C	0	72642302	C	T
3	chr3:72642309:A:T	0	72642309	T	A
3	chr3:72644088:C:G	0	72644088	G	C
3	chr3:72645762:A:G	0	72645762	G	A
3	chr3:72646709:T:C	0	72646709	C	T
3	chr3:72646781:C:T	0	72646781	T	C
3	chr3:72647077:A:G	0	72647077	G	A
3	chr3:72647367:C:A	0	72647367	A	C
3	chr3:72647860:G:A	0	72647860	A	G
3	chr3:72650237:G:T	0	72650237	T	G
3	chr3:72651030:T:C	0	72651030	C	T
3	chr3:72651418:T:C	0	72651418	C	T
3	chr3:72652509:T:C	0	72652509	C	T
3	chr3:72652788:T:C	0	72652788	C	T
3	chr3:72652792:TTC:T	0	72652792	T	TTC
3	chr3:72653120:C:T	0	72653120	T	C
3	chr3:72653796:A:G	0	72653796	G	A
3	chr3:72653969:T:C	0	72653969	C	T
3	chr3:72654658:A:T	0	72654658	T	A
3	chr3:72654928:A:G	0	72654928	G	A
3	chr3:72655001:A:T	0	72655001	T	A
3	chr3:72655072:A:G	0	72655072	G	A
3	chr3:72655121:A:G	0	72655121	G	A
3	chr3:72655364:T:C	0	72655364	C	T
3	chr3:72655685:C:A	0	72655685	A	C
3	chr3:72656020:G:A	0	72656020	A	G
3	chr3:72656056:C:T	0	72656056	T	C
3	chr3:72656316:A:T	0	72656316	T	A
3	chr3:72656552:C:T	0	72656552	T	C
3	chr3:72657149:A:G	0	72657149	G	A
3	chr3:72657832:T:C	0	72657832	C	T
3	chr3:72657848:T:G	0	72657848	G	T
3	chr3:72658437:A:G	0	72658437	G	A
3	chr3:72658702:T:A	0	72658702	A	T
3	chr3:72659693:G:C	0	72659693	C	G
3	chr3:72659910:AC:A	0	72659910	A	AC
3	chr3:72660251:A:G	0	72660251	G	A
3	chr3:72660641:C:A	0	72660641	A	C
3	chr3:72664893:T:C	0	72664893	C	T
3	chr3:72667625:T:C	0	72667625	C	T
3	chr3:72668185:T:C	0	72668185	C	T
3	chr3:72670156:T:A	0	72670156	A	T
3	chr3:72670605:T:C	0	72670605	C	T
3	chr3:72672491:C:T	0	72672491	T	C
3	chr3:72672521:C:T	0	72672521	T	C
3	chr3:72672573:C:T	0	72672573	T	C
3	chr3:72673737:A:G	0	72673737	G	A
3	chr3:72673927:C:T	0	72673927	T	C
3	chr3:72674101:G:A	0	72674101	A	G
3	chr3:72674493:C:T	0	72674493	T	C
3	chr3:72674621:G:A	0	72674621	A	G
3	chr3:72675186:G:A	0	72675186	A	G
3	chr3:72676196:A:T	0	72676196	T	A
3	chr3:72676403:C:T	0	72676403	T	C
3	chr3:72676741:G:A	0	72676741	A	G
3	chr3:72678128:G:A	0	72678128	A	G
3	chr3:72678796:A:T	0	72678796	T	A
3	chr3:72679455:G:A	0	72679455	A	G
3	chr3:72681046:A:T	0	72681046	T	A
3	chr3:72682313:G:C	0	72682313	C	G
3	chr3:72682650:A:G	0	72682650	G	A
3	chr3:72682655:A:G	0	72682655	G	A
3	chr3:72682850:T:C	0	72682850	C	T
3	chr3:72683430:C:T	0	72683430	T	C
3	chr3:72683551:G:T	0	72683551	T	G
3	chr3:72683920:C:T	0	72683920	T	C
3	chr3:72684091:A:G	0	72684091	G	A
3	chr3:72684160:C:T	0	72684160	T	C
3	chr3:72684518:A:C	0	72684518	C	A
3	chr3:72684588:A:G	0	72684588	G	A
3	chr3:72685167:A:G	0	72685167	G	A
3	chr3:72687441:A:G	0	72687441	G	A
3	chr3:72687452:A:C	0	72687452	C	A
3	chr3:72687956:G:A	0	72687956	A	G
3	chr3:72688331:C:T	0	72688331	T	C
3	chr3:72688402:A:T	0	72688402	T	A
3	chr3:72688700:T:C	0	72688700	C	T
3	chr3:72689096:T:C	0	72689096	C	T
3	chr3:72689190:C:T	0	72689190	T	C
3	chr3:72689378:C:T	0	72689378	T	C
3	chr3:72689801:T:C	0	72689801	C	T
3	chr3:72690041:A:C	0	72690041	C	A
3	chr3:72690450:T:C	0	72690450	C	T
3	chr3:72690988:A:G	0	72690988	G	A
3	chr3:72691332:A:T	0	72691332	T	A
3	chr3:72693798:C:T	0	72693798	T	C
3	chr3:72694083:G:C	0	72694083	C	G
3	chr3:72694257:A:AT	0	72694257	AT	A
3	chr3:72694341:G:A	0	72694341	A	G
3	chr3:72695697:A:G	0	72695697	G	A
3	chr3:72695851:A:C	0	72695851	C	A
3	chr3:72696198:A:G	0	72696198	G	A
3	chr3:72696228:C:A	0	72696228	A	C
3	chr3:72697236:G:A	0	72697236	A	G
3	chr3:72698112:C:G	0	72698112	G	C
3	chr3:72699316:G:A	0	72699316	A	G
3	chr3:72699974:G:A	0	72699974	A	G
3	chr3:72700171:T:C	0	72700171	C	T
3	chr3:72701344:G:A	0	72701344	A	G
3	chr3:72701808:G:A	0	72701808	A	G
3	chr3:72701819:C:G	0	72701819	G	C
3	chr3:72703671:T:C	0	72703671	C	T
3	chr3:72703698:C:T	0	72703698	T	C
3	chr3:72706774:G:A	0	72706774	A	G
3	chr3:72707008:T:C	0	72707008	C	T
3	chr3:72707143:A:G	0	72707143	G	A
3	chr3:72707917:C:G	0	72707917	G	C
3	chr3:72708080:G:A	0	72708080	A	G
3	chr3:72708742:G:A	0	72708742	A	G
3	chr3:72710988:T:C	0	72710988	C	T
3	chr3:72712135:T:G	0	72712135	G	T
3	chr3:72712205:A:G	0	72712205	G	A
3	chr3:72714321:G:C	0	72714321	C	G
3	chr3:72716345:C:A	0	72716345	A	C
3	chr3:72716767:G:T	0	72716767	T	G
3	chr3:72717221:C:T	0	72717221	T	C
3	chr3:72717517:C:T	0	72717517	T	C
3	chr3:72718059:A:G	0	72718059	G	A
3	chr3:72718214:A:G	0	72718214	G	A
3	chr3:72718357:C:T	0	72718357	T	C
3	chr3:72718994:T:A	0	72718994	A	T
3	chr3:72719534:TAAG:T	0	72719534	T	TAAG
3	chr3:72720172:G:A	0	72720172	A	G
3	chr3:72720229:G:A	0	72720229	A	G
3	chr3:72720237:A:G	0	72720237	G	A
3	chr3:72720238:T:G	0	72720238	G	T
3	chr3:72720277:C:A	0	72720277	A	C
3	chr3:72720436:G:A	0	72720436	A	G
3	chr3:72721024:T:C	0	72721024	C	T
3	chr3:72721636:C:T	0	72721636	T	C
3	chr3:72722472:C:T	0	72722472	T	C
3	chr3:72724104:C:A	0	72724104	A	C
3	chr3:72724171:G:A	0	72724171	A	G
3	chr3:72724502:CT:C	0	72724502	C	CT
3	chr3:72729459:C:T	0	72729459	T	C
3	chr3:72730008:C:T	0	72730008	T	C
3	chr3:72730992:T:C	0	72730992	C	T
3	chr3:72731924:G:A	0	72731924	A	G
3	chr3:72732205:G:A	0	72732205	A	G
3	chr3:72733589:T:A	0	72733589	A	T
3	chr3:72734477:A:G	0	72734477	G	A
3	chr3:72738435:G:A	0	72738435	A	G
3	chr3:72740803:T:C	0	72740803	C	T
3	chr3:72741157:G:A	0	72741157	A	G
3	chr3:72742214:AC:A	0	72742214	A	AC
3	chr3:72742894:C:G	0	72742894	G	C
3	chr3:72743499:A:G	0	72743499	G	A
3	chr3:72744075:C:T	0	72744075	T	C
3	chr3:72744500:C:A	0	72744500	A	C
3	chr3:72744561:C:T	0	72744561	T	C
3	chr3:72744635:T:TC	0	72744635	TC	T
3	chr3:72745047:A:G	0	72745047	G	A
3	chr3:72747189:T:C	0	72747189	C	T
3	chr3:72747853:G:GT	0	72747853	GT	G
3	chr3:72747857:T:G	0	72747857	G	T
3	chr3:72748127:G:A	0	72748127	A	G
3	chr3:72750552:C:T	0	72750552	T	C
3	chr3:72751412:C:A	0	72751412	A	C
3	chr3:72752063:G:A	0	72752063	A	G
3	chr3:72752454:T:C	0	72752454	C	T
3	chr3:72754439:C:T	0	72754439	T	C
3	chr3:72755883:C:A	0	72755883	A	C
3	chr3:72756582:T:C	0	72756582	C	T
3	chr3:72756636:T:C	0	72756636	C	T
3	chr3:72756638:G:A	0	72756638	A	G
3	chr3:72756932:A:G	0	72756932	G	A
3	chr3:72757471:A:G	0	72757471	G	A
3	chr3:72758320:A:G	0	72758320	G	A
3	chr3:72758862:T:C	0	72758862	C	T
3	chr3:72760440:A:G	0	72760440	G	A
3	chr3:72762387:C:T	0	72762387	T	C
3	chr3:72762676:C:T	0	72762676	T	C
3	chr3:72763595:C:T	0	72763595	T	C
3	chr3:72764862:T:C	0	72764862	C	T
3	chr3:72766603:T:C	0	72766603	C	T
3	chr3:72767337:C:T	0	72767337	T	C
3	chr3:72768461:T:C	0	72768461	C	T
3	chr3:72769014:A:C	0	72769014	C	A
3	chr3:72769751:T:A	0	72769751	A	T
3	chr3:72770979:A:G	0	72770979	G	A
3	chr3:72772003:A:AG	0	72772003	AG	A
3	chr3:72772557:T:C	0	72772557	C	T
3	chr3:72773477:A:G	0	72773477	G	A
3	chr3:72775012:A:G	0	72775012	G	A
3	chr3:72775109:C:T	0	72775109	T	C
3	chr3:72775860:C:T	0	72775860	T	C
3	chr3:72778242:T:C	0	72778242	C	T
3	chr3:72778836:T:C	0	72778836	C	T
3	chr3:72779000:T:C	0	72779000	C	T
3	chr3:72779670:A:G	0	72779670	G	A
3	chr3:72779949:A:G	0	72779949	G	A
3	chr3:72780718:A:G	0	72780718	G	A
3	chr3:72781351:C:T	0	72781351	T	C
3	chr3:72782925:C:T	0	72782925	T	C
3	chr3:72783489:T:C	0	72783489	C	T
3	chr3:72785295:A:C	0	72785295	C	A
3	chr3:72785568:A:G	0	72785568	G	A
3	chr3:72786479:G:A	0	72786479	A	G
3	chr3:72786968:C:T	0	72786968	T	C
3	chr3:72789400:C:T	0	72789400	T	C
3	chr3:72789605:C:A	0	72789605	A	C
3	chr3:72795634:G:A	0	72795634	A	G
3	chr3:72798267:C:T	0	72798267	T	C
3	chr3:72803329:T:C	0	72803329	C	T
3	chr3:72805035:A:G	0	72805035	G	A
3	chr3:72807400:T:C	0	72807400	C	T
3	chr3:72813604:C:A	0	72813604	A	C
3	chr3:72814058:A:C	0	72814058	C	A
3	chr3:72814353:T:C	0	72814353	C	T
3	chr3:72815010:C:T	0	72815010	T	C
3	chr3:72815125:T:C	0	72815125	C	T
3	chr3:72815975:A:G	0	72815975	G	A
3	chr3:72816879:T:C	0	72816879	C	T
3	chr3:72817940:G:A	0	72817940	A	G
3	chr3:72818628:A:G	0	72818628	G	A
3	chr3:72818798:G:C	0	72818798	C	G
3	chr3:72818877:C:T	0	72818877	T	C
3	chr3:72819083:T:C	0	72819083	C	T
3	chr3:72820256:C:G	0	72820256	G	C
3	chr3:72822603:C:T	0	72822603	T	C
3	chr3:72822622:C:T	0	72822622	T	C
3	chr3:72823701:G:A	0	72823701	A	G
3	chr3:72824064:A:C	0	72824064	C	A
3	chr3:72824658:A:G	0	72824658	G	A
3	chr3:72826483:C:T	0	72826483	T	C
3	chr3:72827431:T:C	0	72827431	C	T
3	chr3:72827834:A:G	0	72827834	G	A
3	chr3:72828184:T:C	0	72828184	C	T
3	chr3:72828454:G:A	0	72828454	A	G
3	chr3:72829481:T:C	0	72829481	C	T
3	chr3:72830614:T:C	0	72830614	C	T
3	chr3:72831319:T:C	0	72831319	C	T
3	chr3:72831847:A:C	0	72831847	C	A
3	chr3:72833410:T:C	0	72833410	C	T
3	chr3:72836118:A:G	0	72836118	G	A
3	chr3:72837571:A:G	0	72837571	G	A
3	chr3:72837814:A:G	0	72837814	G	A
3	chr3:72838005:C:A	0	72838005	A	C
3	chr3:72839539:C:T	0	72839539	T	C
3	chr3:72840124:C:T	0	72840124	T	C
3	chr3:72841783:T:C	0	72841783	C	T
3	chr3:72842585:A:T	0	72842585	T	A
3	chr3:72842669:A:G	0	72842669	G	A
3	chr3:72842673:T:C	0	72842673	C	T
3	chr3:72843210:T:C	0	72843210	C	T
3	chr3:72843380:G:C	0	72843380	C	G
3	chr3:72843837:G:A	0	72843837	A	G
3	chr3:72845599:T:C	0	72845599	C	T
3	chr3:72846194:G:T	0	72846194	T	G
3	chr3:72846667:C:A	0	72846667	A	C
3	chr3:72847225:A:C	0	72847225	C	A
3	chr3:72847333:C:G	0	72847333	G	C
3	chr3:72847453:C:T	0	72847453	T	C
```
