## Supplementary material for "Characterization of shared and ancestry-specific signals driving complex traits using multi-ancestry fine-mapping": mesusieoutput

```
                 eur          afr      eur_afr
   [1,] 0.0001775101 0.0002154864 6.180456e-05
   [2,] 0.0008390168 0.0003634677 6.326178e-04
   [3,] 0.0001783768 0.0002104684 6.118947e-05
   [4,] 0.0008390168 0.0003465249 5.863320e-04
   [5,] 0.0001728036 0.0003825128 8.575818e-05
   [6,] 0.0001766697 0.0004231680 1.048999e-04
   [7,] 0.0001808077 0.0001594168 4.736586e-05
   [8,] 0.0001783970 0.0001780373 5.261024e-05
   [9,] 0.0001752017 0.0004205830 1.011486e-04
  [10,] 0.0001630216 0.0001862429 4.904381e-05
  [11,] 0.0001719328 0.0003899157 8.313344e-05
  [12,] 0.0001875603 0.0001945923 6.481063e-05
  [13,] 0.0002453691 0.0003749168 1.510748e-04
  [14,] 0.0001813138 0.0001779583 4.662792e-05
  [15,] 0.0001865995 0.0001502146 4.447099e-05
  [16,] 0.0002400349 0.0002588761 1.021321e-04
  [17,] 0.0002261242 0.0002592819 9.309326e-05
  [18,] 0.0001799755 0.0001778505 4.660530e-05
  [19,] 0.0002065668 0.0002799357 8.134433e-05
  [20,] 0.0001929608 0.0002149341 7.472495e-05
  [21,] 0.0001734034 0.0004423875 9.966151e-05
  [22,] 0.0002311094 0.0002788344 1.043417e-04
  [23,] 0.0001745967 0.0004435249 1.028938e-04
  [24,] 0.0001763986 0.0002262897 6.327987e-05
  [25,] 0.0001738099 0.0002131929 5.691404e-05
  [26,] 0.0001851650 0.0001521259 4.549123e-05
  [27,] 0.0001872269 0.0002254730 7.497025e-05
  [28,] 0.0001823427 0.0001716533 5.237206e-05
  [29,] 0.0001830652 0.0003769948 1.054245e-04
  [30,] 0.0001897208 0.0002056795 6.983769e-05
  [31,] 0.0001818599 0.0003581309 9.916999e-05
  [32,] 0.0001794952 0.0001919030 5.981394e-05
  [33,] 0.0001807306 0.0001839345 5.723856e-05
  [34,] 0.0001882308 0.0001769356 5.576886e-05
  [35,] 0.0002165996 0.0004508094 9.346262e-05
  [36,] 0.0002163718 0.0004494334 9.560598e-05
  [37,] 0.0001790888 0.0002698073 7.224917e-05
  [38,] 0.0001610683 0.0001774833 4.318255e-05
  [39,] 0.0001739743 0.0001546095 4.340585e-05
  [40,] 0.0001940528 0.0003134953 5.253091e-05
  [41,] 0.0002309879 0.0001542333 4.025320e-05
  [42,] 0.0002604508 0.0002884259 7.485670e-05
  [43,] 0.0002201830 0.0001548956 4.007836e-05
  [44,] 0.0002513937 0.0002169114 7.032817e-05
  [45,] 0.0002565582 0.0002877415 7.447722e-05
  [46,] 0.0002521819 0.0002146846 6.775872e-05
  [47,] 0.0002568428 0.0002160323 6.689700e-05
  [48,] 0.0002568428 0.0002161845 6.655452e-05
  [49,] 0.0004100530 0.0004167151 3.690955e-04
  [50,] 0.0001848995 0.0002568802 4.819185e-05
  [51,] 0.0002317384 0.0002718051 7.478511e-05
  [52,] 0.0002719568 0.0002241336 7.009423e-05
  [53,] 0.0002402292 0.0002358112 6.060796e-05
  [54,] 0.0002287600 0.0001877117 7.736125e-05
  [55,] 0.0001745468 0.0001569711 4.677089e-05
  [56,] 0.0002112967 0.0003632304 8.752899e-05
  [57,] 0.0001695202 0.0001379352 3.876317e-05
  [58,] 0.0001904230 0.0001505319 4.320273e-05
  [59,] 0.0002967093 0.0002851515 7.528743e-05
  [60,] 0.0001868310 0.0001524841 3.724318e-05
  [61,] 0.0002121263 0.0001391882 4.481092e-05
  [62,] 0.0002121263 0.0001387344 4.401770e-05
  [63,] 0.0001709674 0.0001381711 3.742217e-05
  [64,] 0.0001694012 0.0001675072 4.394990e-05
  [65,] 0.0002742572 0.0002827004 7.753087e-05
  [66,] 0.0002065129 0.0001390953 4.460749e-05
  [67,] 0.0002051471 0.0001386699 4.399161e-05
  [68,] 0.0002743809 0.0002819864 7.742103e-05
  [69,] 0.0001820127 0.0001525561 4.804085e-05
  [70,] 0.0002745424 0.0002810623 7.719541e-05
  [71,] 0.0001733264 0.0001749233 4.031164e-05
  [72,] 0.0001874044 0.0001584663 3.672470e-05
  [73,] 0.0001971024 0.0001474728 4.183939e-05
  [74,] 0.0001655899 0.0001474718 3.706606e-05
  [75,] 0.0002667460 0.0002641115 7.817619e-05
  [76,] 0.0001661226 0.0001811318 3.994715e-05
  [77,] 0.0001899675 0.0001689395 5.344622e-05
  [78,] 0.0001907482 0.0001708569 5.414647e-05
  [79,] 0.0001938262 0.0001465671 4.225187e-05
  [80,] 0.0001682503 0.0001938680 4.066789e-05
  [81,] 0.0001648113 0.0002535560 4.737315e-05
  [82,] 0.0001658242 0.0002620642 4.757314e-05
  [83,] 0.0001900000 0.0001783618 5.629208e-05
  [84,] 0.0001622579 0.0002127319 4.551242e-05
  [85,] 0.0001620319 0.0002099123 4.969053e-05
  [86,] 0.0001648487 0.0001980384 5.012529e-05
  [87,] 0.0002245064 0.0005268413 2.198752e-04
  [88,] 0.0001904601 0.0001554169 4.722342e-05
  [89,] 0.0004932241 0.0006144957 7.687947e-04
  [90,] 0.0003115672 0.0005652403 3.861232e-04
  [91,] 0.0004824513 0.0006307490 7.722381e-04
  [92,] 0.0002807401 0.0002478479 1.039697e-04
  [93,] 0.0005018444 0.0007285424 9.531318e-04
  [94,] 0.0001900572 0.0001587051 4.825864e-05
  [95,] 0.0004947123 0.0007348597 9.464104e-04
  [96,] 0.0004890011 0.0007348597 9.335026e-04
  [97,] 0.0001900572 0.0001594651 4.851839e-05
  [98,] 0.0005373412 0.0007419631 1.053955e-03
  [99,] 0.0006867293 0.0007701693 1.452985e-03
 [100,] 0.0003075070 0.0009561175 6.352706e-04
 [101,] 0.0002738932 0.0003969732 1.843973e-04
 [102,] 0.0002910442 0.0008595202 5.268499e-04
 [103,] 0.0022846540 0.0006989797 4.034828e-03
 [104,] 0.0001982628 0.0003458607 1.132844e-04
 [105,] 0.0003972785 0.0008455413 8.413264e-04
 [106,] 0.0001948940 0.0001587214 4.911863e-05
 [107,] 0.0002071086 0.0003544218 1.248893e-04
 [108,] 0.0002047465 0.0008175608 2.742060e-04
 [109,] 0.0003905893 0.0005289644 4.843440e-04
 [110,] 0.0001658552 0.0006313076 1.147173e-04
 [111,] 0.0002446408 0.0003074148 1.174783e-04
 [112,] 0.0001640507 0.0002260022 5.751296e-05
 [113,] 0.0003454550 0.0002626031 9.284036e-05
 [114,] 0.0002320411 0.0002060528 6.454367e-05
 [115,] 0.0001633048 0.0002357904 5.101027e-05
 [116,] 0.0002556197 0.0002334445 7.741185e-05
 [117,] 0.0001665417 0.0002296106 5.052054e-05
 [118,] 0.0003093022 0.0001449772 5.351762e-05
 [119,] 0.0001701701 0.0001692827 4.456639e-05
 [120,] 0.0003426774 0.0019712745 1.615397e-03
 [121,] 0.0002464998 0.0003061049 9.826609e-05
 [122,] 0.0006493759 0.0002738850 3.463942e-04
 [123,] 0.0002463092 0.0003013960 9.646571e-05
 [124,] 0.0002298862 0.0002658546 1.165938e-04
 [125,] 0.0004410855 0.0002806008 1.235680e-04
 [126,] 0.0002381057 0.0002672686 7.660230e-05
 [127,] 0.0002520715 0.0004286876 1.509710e-04
 [128,] 0.0001684140 0.0002330473 5.082115e-05
 [129,] 0.0001967643 0.0001671498 4.864705e-05
 [130,] 0.0003404015 0.0018696778 1.511637e-03
 [131,] 0.0004232038 0.0002796924 1.241545e-04
 [132,] 0.0001980409 0.0002253851 6.038207e-05
 [133,] 0.0002495224 0.0002401035 6.328466e-05
 [134,] 0.0003557979 0.0001408381 5.517585e-05
 [135,] 0.0003913328 0.0001410510 5.343595e-05
 [136,] 0.0004129062 0.0001408838 5.357650e-05
 [137,] 0.0004087946 0.0001407844 5.222822e-05
 [138,] 0.0002203071 0.0001591088 4.470026e-05
 [139,] 0.0002400497 0.0001386116 4.611735e-05
 [140,] 0.0003603312 0.0001404513 4.909598e-05
 [141,] 0.0003182330 0.0002545470 7.522605e-05
 [142,] 0.0003392647 0.0001398240 4.884616e-05
 [143,] 0.0002819822 0.0001995544 5.315413e-05
 [144,] 0.0003213604 0.0001391846 4.882982e-05
 [145,] 0.0002994836 0.0002617109 7.204028e-05
 [146,] 0.0002933805 0.0002604373 7.229100e-05
 [147,] 0.0002134635 0.0002353712 6.286257e-05
 [148,] 0.0003160192 0.0002589803 7.383697e-05
 [149,] 0.0002289727 0.0001385764 4.674092e-05
 [150,] 0.0003074093 0.0002588256 7.321734e-05
 [151,] 0.0001867406 0.0002480451 5.742559e-05
 [152,] 0.0003126351 0.0001385364 4.813793e-05
 [153,] 0.0002276526 0.0001385764 4.659184e-05
 [154,] 0.0003069681 0.0002575977 7.328616e-05
 [155,] 0.0002303150 0.0001395327 4.798697e-05
 [156,] 0.0002276526 0.0001387706 4.682736e-05
 [157,] 0.0003065729 0.0002564632 7.328560e-05
 [158,] 0.0002191236 0.0001388760 4.594104e-05
 [159,] 0.0003012893 0.0001379307 4.719252e-05
 [160,] 0.0003057401 0.0002554439 7.321167e-05
 [161,] 0.0003012893 0.0001377905 4.747295e-05
 [162,] 0.0003057401 0.0002553341 7.322809e-05
 [163,] 0.0002214942 0.0001378913 4.561798e-05
 [164,] 0.0002408824 0.0001491845 5.707195e-05
 [165,] 0.0001722238 0.0002566143 5.612513e-05
 [166,] 0.0003061796 0.0002551653 7.321527e-05
 [167,] 0.0002252042 0.0001384067 4.663614e-05
 [168,] 0.0003066213 0.0002529871 7.360812e-05
 [169,] 0.0003070652 0.0002528848 7.366136e-05
 [170,] 0.0002909485 0.0001379307 4.652431e-05
 [171,] 0.0002482369 0.0001455453 4.436053e-05
 [172,] 0.0003057401 0.0002545463 7.320906e-05
 [173,] 0.0003066213 0.0002523930 7.364168e-05
 [174,] 0.0002962087 0.0002505800 7.260017e-05
 [175,] 0.0003040466 0.0002550201 7.295187e-05
 [176,] 0.0002697030 0.0004902525 2.228362e-04
 [177,] 0.0003028220 0.0002519069 7.300594e-05
 [178,] 0.0002859062 0.0001378588 4.632325e-05
 [179,] 0.0002990984 0.0002516208 7.270477e-05
 [180,] 0.0003099454 0.0002547647 7.347784e-05
 [181,] 0.0003023888 0.0002512592 7.318802e-05
 [182,] 0.0003023888 0.0002512592 7.318802e-05
 [183,] 0.0002309217 0.0001488965 5.512662e-05
 [184,] 0.0003032558 0.0002494694 7.350146e-05
 [185,] 0.0003092722 0.0002547647 7.342870e-05
 [186,] 0.0003028220 0.0002512592 7.319479e-05
 [187,] 0.0003028220 0.0002512592 7.319479e-05
 [188,] 0.0003015764 0.0002518295 7.285250e-05
 [189,] 0.0002309217 0.0001485865 5.491935e-05
 [190,] 0.0003015764 0.0002518295 7.285250e-05
 [191,] 0.0003011511 0.0002517249 7.283826e-05
 [192,] 0.0003011511 0.0002516208 7.285539e-05
 [193,] 0.0002158275 0.0001381988 4.529816e-05
 [194,] 0.0003079146 0.0002606108 7.257306e-05
 [195,] 0.0003007280 0.0002514033 7.286002e-05
 [196,] 0.0003066213 0.0002603551 7.252799e-05
 [197,] 0.0003070652 0.0002602151 7.256719e-05
 [198,] 0.0003070652 0.0002600883 7.258058e-05
 [199,] 0.0002317068 0.0001475970 4.341067e-05
 [200,] 0.0002245071 0.0001466897 5.253755e-05
 [201,] 0.0002998882 0.0002529882 7.262404e-05
 [202,] 0.0002621163 0.0004583856 1.973579e-04
 [203,] 0.0002105872 0.0001431564 4.179602e-05
 [204,] 0.0003070652 0.0002583044 7.278241e-05
 [205,] 0.0003079146 0.0002564455 7.301106e-05
 [206,] 0.0002982752 0.0002504570 7.290924e-05
 [207,] 0.0002129560 0.0001622567 5.705588e-05
 [208,] 0.0002002891 0.0001939408 5.714176e-05
 [209,] 0.0002982752 0.0002505559 7.289207e-05
 [210,] 0.0002795595 0.0001798574 5.106374e-05
 [211,] 0.0002024118 0.0001931106 5.701003e-05
 [212,] 0.0002995131 0.0002504570 7.300531e-05
 [213,] 0.0002975010 0.0002503584 7.286670e-05
 [214,] 0.0004544149 0.0002628352 8.187417e-05
 [215,] 0.0002121964 0.0001625518 5.704587e-05
 [216,] 0.0002586431 0.0004692586 1.970551e-04
 [217,] 0.0002978668 0.0002503584 7.289489e-05
 [218,] 0.0002759945 0.0001792011 5.112775e-05
 [219,] 0.0002970966 0.0002503584 7.283565e-05
 [220,] 0.0002970966 0.0002511774 7.270043e-05
 [221,] 0.0002970966 0.0002503584 7.283565e-05
 [222,] 0.0002150840 0.0001622567 5.755013e-05
 [223,] 0.0002753596 0.0001801903 5.123798e-05
 [224,] 0.0001841294 0.0002483642 5.773017e-05
 [225,] 0.0002750451 0.0001801903 5.125031e-05
 [226,] 0.0002382185 0.0001469952 4.369315e-05
 [227,] 0.0002678540 0.0002728242 7.792981e-05
 [228,] 0.0003117342 0.0002563694 7.329390e-05
 [229,] 0.0003107844 0.0002565465 7.327070e-05
 [230,] 0.0002337532 0.0001484376 5.486864e-05
 [231,] 0.0003161626 0.0002566613 7.363547e-05
 [232,] 0.0002388693 0.0001455238 4.604674e-05
 [233,] 0.0003156650 0.0002576247 7.344621e-05
 [234,] 0.0002557946 0.0004959988 2.037915e-04
 [235,] 0.0002090243 0.0001999245 6.327122e-05
 [236,] 0.0002145284 0.0002371441 6.235818e-05
 [237,] 0.0002503708 0.0001446233 4.749493e-05
 [238,] 0.0001857758 0.0001939370 5.169785e-05
 [239,] 0.0002661405 0.0002743761 7.724887e-05
 [240,] 0.0002053686 0.0002111845 5.503327e-05
 [241,] 0.0002053686 0.0002120719 5.466939e-05
 [242,] 0.0002077110 0.0002113006 5.563463e-05
 [243,] 0.0001937834 0.0002405643 5.748841e-05
 [244,] 0.0002077110 0.0002099112 5.645987e-05
 [245,] 0.0002089159 0.0002097444 5.699724e-05
 [246,] 0.0002133730 0.0001644069 5.870033e-05
 [247,] 0.0002087873 0.0002096034 5.732722e-05
 [248,] 0.0002181785 0.0001600592 4.356329e-05
 [249,] 0.0002077110 0.0002095242 5.741746e-05
 [250,] 0.0002176717 0.0001643688 4.373725e-05
 [251,] 0.0002158575 0.0003255841 1.009572e-04
 [252,] 0.0002449447 0.0002838581 7.344550e-05
 [253,] 0.0002698015 0.0004151851 9.690533e-05
 [254,] 0.0001772847 0.0002483315 5.483886e-05
 [255,] 0.0002182823 0.0001570006 5.179449e-05
 [256,] 0.0002169056 0.0001564876 5.047242e-05
 [257,] 0.0002196844 0.0001568324 5.134876e-05
 [258,] 0.0002196844 0.0001564512 5.083922e-05
 [259,] 0.0002196844 0.0001563781 5.073370e-05
 [260,] 0.0002020192 0.0002106119 5.662541e-05
 [261,] 0.0002031142 0.0002108819 5.698488e-05
 [262,] 0.0002182823 0.0001559384 4.847449e-05
 [263,] 0.0002169056 0.0001559148 4.764442e-05
 [264,] 0.0002130535 0.0001561335 4.638703e-05
 [265,] 0.0002130535 0.0001564847 4.583970e-05
 [266,] 0.0002143586 0.0001566580 4.577557e-05
 [267,] 0.0002143586 0.0001565977 4.584141e-05
 [268,] 0.0002091160 0.0003026313 8.855237e-05
 [269,] 0.0002110765 0.0003077303 9.162296e-05
 [270,] 0.0002220656 0.0001569396 4.625216e-05
 [271,] 0.0002178085 0.0001569602 4.582102e-05
 [272,] 0.0002124132 0.0001647053 4.273743e-05
 [273,] 0.0002142060 0.0001638587 4.298257e-05
 [274,] 0.0001881011 0.0001697121 4.137617e-05
 [275,] 0.0001924783 0.0001618957 4.255368e-05
 [276,] 0.0001943705 0.0001629676 4.248030e-05
 [277,] 0.0001993466 0.0001640356 4.260982e-05
 [278,] 0.0002381626 0.0004781431 1.734136e-04
 [279,] 0.0002392482 0.0004774527 1.747489e-04
 [280,] 0.0002078238 0.0002665227 7.837909e-05
 [281,] 0.0001934146 0.0001613242 4.274338e-05
 [282,] 0.0001924783 0.0001614643 4.264394e-05
 [283,] 0.0002390733 0.0002304259 6.373218e-05
 [284,] 0.0002065529 0.0001799757 4.624957e-05
 [285,] 0.0002369509 0.0001584660 5.566771e-05
 [286,] 0.0002076356 0.0001761350 4.561487e-05
 [287,] 0.0002447962 0.0004405969 1.694526e-04
 [288,] 0.0001986287 0.0002472699 6.228470e-05
 [289,] 0.0002473541 0.0004614087 1.805617e-04
 [290,] 0.0002416359 0.0004430434 1.662020e-04
 [291,] 0.0002079645 0.0001724736 4.517916e-05
 [292,] 0.0002471731 0.0004523517 1.769913e-04
 [293,] 0.0002447962 0.0004399974 1.692313e-04
 [294,] 0.0002417021 0.0001639152 6.182275e-05
 [295,] 0.0002482646 0.0004510896 1.779638e-04
 [296,] 0.0002399211 0.0001641252 6.164543e-05
 [297,] 0.0002471731 0.0004435833 1.736904e-04
 [298,] 0.0002027372 0.0001591266 4.386730e-05
 [299,] 0.0002436326 0.0004429739 1.688785e-04
 [300,] 0.0002094230 0.0001646703 4.433540e-05
 [301,] 0.0002507397 0.0004466540 1.795064e-04
 [302,] 0.0002098201 0.0001649457 4.433428e-05
 [303,] 0.0001981723 0.0002253563 6.344021e-05
 [304,] 0.0002598241 0.0004498339 1.926947e-04
 [305,] 0.0002653522 0.0004492085 1.996677e-04
 [306,] 0.0002507397 0.0004472729 1.797486e-04
 [307,] 0.0002417021 0.0001641469 6.201906e-05
 [308,] 0.0002435140 0.0001641469 6.237919e-05
 [309,] 0.0002482646 0.0004454210 1.758051e-04
 [310,] 0.0002436326 0.0004460367 1.699908e-04
 [311,] 0.0002112155 0.0001660174 4.433916e-05
 [312,] 0.0002482646 0.0004549017 1.794701e-04
 [313,] 0.0002482646 0.0004529852 1.786833e-04
 [314,] 0.0002160151 0.0001606403 4.392702e-05
 [315,] 0.0002144700 0.0001631263 4.403824e-05
 [316,] 0.0002493321 0.0001674508 6.632187e-05
 [317,] 0.0002436326 0.0004536204 1.727319e-04
 [318,] 0.0002482646 0.0004574656 1.803795e-04
 [319,] 0.0002447962 0.0004542571 1.745218e-04
 [320,] 0.0002425992 0.0004568206 1.724854e-04
 [321,] 0.0002425992 0.0004574656 1.727143e-04
 [322,] 0.0002371988 0.0004864097 1.749580e-04
 [323,] 0.0002665960 0.0002684833 7.835525e-05
 [324,] 0.0001887665 0.0001966807 5.691615e-05
 [325,] 0.0002482646 0.0004614087 1.818057e-04
 [326,] 0.0001847628 0.0001561153 4.367800e-05
 [327,] 0.0001857515 0.0001562896 4.374891e-05
 [328,] 0.0001857811 0.0001564671 4.374011e-05
 [329,] 0.0001733190 0.0001581901 4.317001e-05
 [330,] 0.0001857130 0.0001570183 4.402762e-05
 [331,] 0.0002033780 0.0002014276 4.984978e-05
 [332,] 0.0002414663 0.0004626029 1.726817e-04
 [333,] 0.0001736168 0.0001579960 4.273846e-05
 [334,] 0.0002472613 0.0004567485 1.783996e-04
 [335,] 0.0001859203 0.0001588154 4.403906e-05
 [336,] 0.0002459764 0.0004630729 1.788717e-04
 [337,] 0.0002403494 0.0004712335 1.738659e-04
 [338,] 0.0001796176 0.0001586925 4.313494e-05
 [339,] 0.0002066936 0.0002368525 6.905519e-05
 [340,] 0.0001863784 0.0002075790 5.723924e-05
 [341,] 0.0001797313 0.0001612910 4.218935e-05
 [342,] 0.0002472593 0.0001849418 6.715196e-05
 [343,] 0.0001891577 0.0001588422 4.410124e-05
 [344,] 0.0001933696 0.0004601348 1.078957e-04
 [345,] 0.0002411173 0.0002953227 8.334325e-05
 [346,] 0.0001877759 0.0001724926 4.678939e-05
 [347,] 0.0001909160 0.0001755434 5.059506e-05
 [348,] 0.0001744320 0.0002529708 7.150700e-05
 [349,] 0.0002722178 0.0002618995 8.487075e-05
 [350,] 0.0002373007 0.0001998638 4.840196e-05
 [351,] 0.0001605564 0.0001953482 4.514335e-05
 [352,] 0.0002201239 0.0001598855 3.999053e-05
 [353,] 0.0002720481 0.0002701984 8.648734e-05
 [354,] 0.0002720465 0.0002703313 8.646844e-05
 [355,] 0.0001693185 0.0001769419 5.248444e-05
 [356,] 0.0002719808 0.0002744697 8.763952e-05
 [357,] 0.0002178131 0.0001621311 3.992442e-05
 [358,] 0.0002719343 0.0002714572 8.613609e-05
 [359,] 0.0002719343 0.0002720118 8.629892e-05
 [360,] 0.0003384957 0.0003807031 2.414350e-04
 [361,] 0.0001636183 0.0001956719 4.526998e-05
 [362,] 0.0001644437 0.0001954934 4.536060e-05
 [363,] 0.0002194645 0.0001584643 3.993997e-05
 [364,] 0.0002720328 0.0002751801 8.691227e-05
 [365,] 0.0002720287 0.0002749062 8.686580e-05
 [366,] 0.0003276364 0.0003767192 2.265046e-04
 [367,] 0.0002943476 0.0003751065 1.892759e-04
 [368,] 0.0002304366 0.0002242182 4.121556e-05
 [369,] 0.0002236501 0.0001602721 3.988205e-05
 [370,] 0.0002248725 0.0001591861 3.993397e-05
 [371,] 0.0003121239 0.0003669214 2.029136e-04
 [372,] 0.0001651441 0.0002487758 6.234994e-05
 [373,] 0.0002269083 0.0001591861 3.988223e-05
 [374,] 0.0002294701 0.0001584834 3.996328e-05
 [375,] 0.0002443607 0.0001577635 4.052623e-05
 [376,] 0.0002239773 0.0001564428 3.996848e-05
 [377,] 0.0004090441 0.0003483185 2.779311e-04
 [378,] 0.0002083541 0.0001630672 4.821651e-05
 [379,] 0.0001757499 0.0001932513 4.709004e-05
 [380,] 0.0002726520 0.0002813492 8.896085e-05
 [381,] 0.0001765187 0.0001972159 4.599692e-05
 [382,] 0.0002159580 0.0001638762 4.698925e-05
 [383,] 0.0002727005 0.0002788751 8.787855e-05
 [384,] 0.0004090441 0.0003489062 2.786755e-04
 [385,] 0.0001623769 0.0002577904 6.177900e-05
 [386,] 0.0001736937 0.0001812891 5.054440e-05
 [387,] 0.0002150005 0.0001649149 4.629998e-05
 [388,] 0.0005240786 0.0001540375 7.392188e-05
 [389,] 0.0002030375 0.0001896185 5.178712e-05
 [390,] 0.0002038725 0.0001897313 5.135712e-05
 [391,] 0.0002727831 0.0002717204 8.571712e-05
 [392,] 0.0001673369 0.0001963781 4.915174e-05
 [393,] 0.0001673369 0.0001951255 4.848299e-05
 [394,] 0.0001764419 0.0002627196 5.601320e-05
 [395,] 0.0001680168 0.0001946862 4.835907e-05
 [396,] 0.0001994217 0.0001891509 5.245004e-05
 [397,] 0.0003913082 0.0003565825 2.712060e-04
 [398,] 0.0001622351 0.0003087823 5.508598e-05
 [399,] 0.0001620890 0.0003055651 5.538919e-05
 [400,] 0.0002228874 0.0001712940 4.140839e-05
 [401,] 0.0001682751 0.0002622524 6.293575e-05
 [402,] 0.0002082631 0.0001899564 5.540787e-05
 [403,] 0.0001645759 0.0001942737 4.653885e-05
 [404,] 0.0003433021 0.0002338172 6.041558e-05
 [405,] 0.0002556642 0.0003047416 9.474501e-05
 [406,] 0.0006377141 0.0001530327 9.120083e-05
 [407,] 0.0006196100 0.0001529541 8.896129e-05
 [408,] 0.0003905287 0.0001882434 4.978425e-05
 [409,] 0.0005934323 0.0001530760 8.787028e-05
 [410,] 0.0003858165 0.0001882434 4.957021e-05
 [411,] 0.0002551150 0.0003075294 9.312630e-05
 [412,] 0.0002493854 0.0003113480 1.028675e-04
 [413,] 0.0002664428 0.0001773471 4.720527e-05
 [414,] 0.0001593241 0.0002638474 5.129613e-05
 [415,] 0.0001621232 0.0001980784 4.324793e-05
 [416,] 0.0002473860 0.0003172617 1.018651e-04
 [417,] 0.0002473860 0.0003172617 1.018651e-04
 [418,] 0.0002550864 0.0003144657 9.478707e-05
 [419,] 0.0002463633 0.0003155436 9.921588e-05
 [420,] 0.0001795857 0.0003001413 5.358487e-05
 [421,] 0.0003759985 0.0001857107 4.969172e-05
 [422,] 0.0002078119 0.0001664671 4.160604e-05
 [423,] 0.0005847648 0.0003876366 5.289006e-04
 [424,] 0.0002530519 0.0003236558 1.125516e-04
 [425,] 0.0003999916 0.0001828383 5.195855e-05
 [426,] 0.0002869995 0.0002952471 1.140298e-04
 [427,] 0.0002489433 0.0003259811 1.074600e-04
 [428,] 0.0006871679 0.0004406232 8.313074e-04
 [429,] 0.0002500490 0.0003264215 1.095404e-04
 [430,] 0.0001596165 0.0001886793 4.332678e-05
 [431,] 0.0002510957 0.0002781922 8.591993e-05
 [432,] 0.0001613569 0.0001876319 4.262818e-05
 [433,] 0.0002476941 0.0003185886 1.024035e-04
 [434,] 0.0002488190 0.0003236558 1.061668e-04
 [435,] 0.0002475725 0.0003177177 1.019327e-04
 [436,] 0.0005831747 0.0001565404 1.018371e-04
 [437,] 0.0003648117 0.0001760980 5.222027e-05
 [438,] 0.0003690402 0.0001755845 5.266873e-05
 [439,] 0.0002508826 0.0003204755 1.086131e-04
 [440,] 0.0001600316 0.0001824319 4.257012e-05
 [441,] 0.0004879091 0.0001580070 9.329944e-05
 [442,] 0.0004580339 0.0001592186 9.222002e-05
 [443,] 0.0007403940 0.0003863552 7.279593e-04
 [444,] 0.0005347460 0.0001583384 1.003358e-04
 [445,] 0.0005814911 0.0003915416 5.342644e-04
 [446,] 0.0002551304 0.0003032169 9.204697e-05
 [447,] 0.0002551467 0.0002983437 9.081315e-05
 [448,] 0.0005347460 0.0001564412 9.369197e-05
 [449,] 0.0005622038 0.0001581486 1.026300e-04
 [450,] 0.0001596518 0.0002558986 5.118472e-05
 [451,] 0.0002028878 0.0001602105 4.174238e-05
 [452,] 0.0003735472 0.0001696858 5.645832e-05
 [453,] 0.0002021410 0.0001607299 4.183255e-05
 [454,] 0.0002486685 0.0002848513 8.897645e-05
 [455,] 0.0001588778 0.0001751611 4.235731e-05
 [456,] 0.0004130153 0.0001550152 7.421957e-05
 [457,] 0.0002555134 0.0002810519 8.676135e-05
 [458,] 0.0006076637 0.0004028221 5.931001e-04
 [459,] 0.0002570272 0.0002856947 9.226572e-05
 [460,] 0.0005737158 0.0001657512 1.213460e-04
 [461,] 0.0002179929 0.0001554504 4.314027e-05
 [462,] 0.0002558185 0.0002854419 8.843028e-05
 [463,] 0.0004855992 0.0003372651 3.279637e-04
 [464,] 0.0004930094 0.0004203454 4.796046e-04
 [465,] 0.0001623542 0.0002599162 5.182806e-05
 [466,] 0.0001865759 0.0002097588 5.102558e-05
 [467,] 0.0004662796 0.0003940237 4.018355e-04
 [468,] 0.0002574782 0.0002880718 9.232147e-05
 [469,] 0.0004632984 0.0003933033 3.970487e-04
 [470,] 0.0001622393 0.0002596771 5.168059e-05
 [471,] 0.0001618648 0.0002596232 5.165792e-05
 [472,] 0.0001847388 0.0002121783 5.060748e-05
 [473,] 0.0004632984 0.0003905788 3.927432e-04
 [474,] 0.0004851512 0.0003875987 4.139576e-04
 [475,] 0.0004232733 0.0003975319 3.564918e-04
 [476,] 0.0001801652 0.0002114230 5.055152e-05
 [477,] 0.0001640296 0.0002607203 5.174965e-05
 [478,] 0.0002637330 0.0002810888 9.249114e-05
 [479,] 0.0004067621 0.0002988490 2.086491e-04
 [480,] 0.0002842601 0.0002882280 1.369589e-04
 [481,] 0.0001624483 0.0002618952 5.166253e-05
 [482,] 0.0002152736 0.0002856037 5.286966e-05
 [483,] 0.0002166856 0.0002866675 5.293663e-05
 [484,] 0.0003173286 0.0002816403 8.627887e-05
 [485,] 0.0002212284 0.0002845475 5.345153e-05
 [486,] 0.0002111883 0.0002876471 5.234723e-05
 [487,] 0.0002082569 0.0002870362 5.210599e-05
 [488,] 0.0002097457 0.0002958333 5.177966e-05
 [489,] 0.0004231364 0.0003871901 3.420680e-04
 [490,] 0.0002097457 0.0002956749 5.175799e-05
 [491,] 0.0002047408 0.0002957852 5.139135e-05
 [492,] 0.0002264803 0.0002666698 4.885626e-05
 [493,] 0.0002071967 0.0002953536 5.153963e-05
 [494,] 0.0002088474 0.0002943577 5.168729e-05
 [495,] 0.0002459080 0.0002400475 7.059517e-05
 [496,] 0.0002295861 0.0002639347 4.910919e-05
 [497,] 0.0002071967 0.0002939502 5.156009e-05
 [498,] 0.0001982887 0.0001648633 4.480975e-05
 [499,] 0.0001975589 0.0001654328 4.485757e-05
 [500,] 0.0002022594 0.0002911515 5.134841e-05
 [501,] 0.0002059573 0.0002933729 5.152224e-05
 [502,] 0.0001744140 0.0002659741 5.597766e-05
 [503,] 0.0232610827 0.0002308133 4.629087e-03
 [504,] 0.0002458192 0.0002425567 7.073449e-05
 [505,] 0.0001800236 0.0002438944 7.101074e-05
 [506,] 0.0001727954 0.0001916188 4.634832e-05
 [507,] 0.0001839690 0.0002700955 8.083405e-05
 [508,] 0.0001738475 0.0002697880 7.389048e-05
 [509,] 0.0018879904 0.0002278909 1.554954e-03
 [510,] 0.0001732041 0.0002440671 6.634523e-05
 [511,] 0.0001755478 0.0002658068 7.435698e-05
 [512,] 0.0001743305 0.0001910987 4.645339e-05
 [513,] 0.0001721342 0.0002653241 7.013185e-05
 [514,] 0.0001770437 0.0002743112 7.757616e-05
 [515,] 0.0001770437 0.0002861803 8.037098e-05
 [516,] 0.0006901737 0.0002774746 1.072285e-03
 [517,] 0.0008213683 0.0002999826 1.497914e-03
 [518,] 0.0002859983 0.0005789932 2.944940e-04
 [519,] 0.0002882929 0.0005666611 2.925504e-04
 [520,] 0.0002944295 0.0005674464 3.052051e-04
 [521,] 0.0002575987 0.0003647555 1.831667e-04
 [522,] 0.0002542581 0.0002997530 2.223755e-04
 [523,] 0.0002968963 0.0005674464 3.101305e-04
 [524,] 0.0019711698 0.0003787658 5.352125e-03
 [525,] 0.0001793388 0.0001893703 5.215258e-05
 [526,] 0.0003021179 0.0005651828 3.192002e-04
 [527,] 0.0002692109 0.0003008967 2.848214e-04
 [528,] 0.0002741216 0.0003063842 3.205802e-04
 [529,] 0.0002284754 0.0003427545 1.436120e-04
 [530,] 0.0002304063 0.0003441600 1.459815e-04
 [531,] 0.0002415207 0.0002545337 7.215469e-05
 [532,] 0.0196812132 0.0002943968 3.672756e-02
 [533,] 0.0164923188 0.0002299312 2.737415e-03
 [534,] 0.0073554655 0.0003116939 1.545523e-02
 [535,] 0.0019187624 0.0002989380 3.579979e-03
 [536,] 0.0388573966 0.0002987225 7.502342e-02
 [537,] 0.0081144400 0.0003053080 1.631304e-02
 [538,] 0.0002744660 0.0003221115 3.600353e-04
 [539,] 0.0020147694 0.0003054305 3.924184e-03
 [540,] 0.0001832507 0.0001912867 5.427154e-05
 [541,] 0.0001792283 0.0001922171 5.325949e-05
 [542,] 0.0003171230 0.0005675286 3.509250e-04
 [543,] 0.0002557746 0.0001823576 6.840935e-05
 [544,] 0.0053694337 0.0003211606 1.204064e-02
 [545,] 0.0002462532 0.0001815152 6.527984e-05
 [546,] 0.0003062571 0.0004307851 2.365209e-04
 [547,] 0.0003096292 0.0004321365 2.409987e-04
 [548,] 0.0003059302 0.0004162459 2.281990e-04
 [549,] 0.0109648077 0.0002831133 1.834232e-02
 [550,] 0.0003383832 0.0005052063 3.439253e-04
 [551,] 0.0003436028 0.0005173435 3.629506e-04
 [552,] 0.0003436028 0.0005206462 3.656803e-04
 [553,] 0.0001753533 0.0001868953 5.027550e-05
 [554,] 0.0081724147 0.0002876923 1.435166e-02
 [555,] 0.0003489855 0.0005214265 3.760090e-04
 [556,] 0.0001742438 0.0002560918 5.531248e-05
 [557,] 0.0003454403 0.0005228040 3.706913e-04
 [558,] 0.0003471107 0.0005247739 3.753866e-04
 [559,] 0.0002501756 0.0002579024 7.730377e-05
 [560,] 0.0003092963 0.0004193201 2.331552e-04
 [561,] 0.0003526030 0.0005281368 3.883715e-04
 [562,] 0.0002585092 0.0002620050 8.014654e-05
 [563,] 0.0003545364 0.0005295233 3.931750e-04
 [564,] 0.0003526030 0.0005308965 3.907758e-04
 [565,] 0.0123304087 0.0003066438 2.479082e-02
 [566,] 0.0142526465 0.0003057402 2.848147e-02
 [567,] 0.0003582670 0.0005322971 4.025720e-04
 [568,] 0.0003127269 0.0004272328 2.412605e-04
 [569,] 0.0003556104 0.0005397942 4.041692e-04
 [570,] 0.0001789390 0.0001911765 5.304714e-05
 [571,] 0.0040160144 0.0001892733 1.703991e-04
 [572,] 0.0150253923 0.0003165732 3.245112e-02
 [573,] 0.0002022814 0.0005740512 1.453177e-04
 [574,] 0.0003446280 0.0005468467 3.890165e-04
 [575,] 0.0103203209 0.0003257591 2.370183e-02
 [576,] 0.0003489855 0.0005575545 4.065537e-04
 [577,] 0.0001783040 0.0001908024 5.269421e-05
 [578,] 0.0003489855 0.0005619368 4.102589e-04
 [579,] 0.0003480622 0.0005821560 4.252196e-04
 [580,] 0.0003469248 0.0005635551 4.076596e-04
 [581,] 0.0001789585 0.0001912290 5.298520e-05
 [582,] 0.0003035098 0.0005066594 2.729229e-04
 [583,] 0.0003469248 0.0006172118 4.524506e-04
 [584,] 0.0001791639 0.0001919631 5.314692e-05
 [585,] 0.0003279177 0.0006236303 4.138015e-04
 [586,] 0.0002592098 0.0005211274 2.185492e-04
 [587,] 0.0001869584 0.0002452393 5.792159e-05
 [588,] 0.0030610792 0.0006716910 9.820992e-03
 [589,] 0.0005831665 0.0003972522 5.362009e-04
 [590,] 0.0001691323 0.0002609507 5.435367e-05
 [591,] 0.0003881092 0.0002209641 5.736158e-05
 [592,] 0.0003991093 0.0002187138 5.772919e-05
 [593,] 0.0001704372 0.0002267166 5.937754e-05
 [594,] 0.0003698504 0.0002110535 5.763886e-05
 [595,] 0.0003531849 0.0002049054 5.752150e-05
 [596,] 0.0003883888 0.0002053592 5.931886e-05
 [597,] 0.0001757964 0.0002443916 5.425921e-05
 [598,] 0.0001740909 0.0002441037 5.397725e-05
 [599,] 0.0003967283 0.0002139971 5.126163e-05
 [600,] 0.0003934181 0.0002057832 5.871507e-05
 [601,] 0.0002473806 0.0002787675 7.549033e-05
 [602,] 0.0001711531 0.0002219179 5.934502e-05
 [603,] 0.0003869666 0.0002059259 5.803618e-05
 [604,] 0.0003684341 0.0002059259 5.696673e-05
 [605,] 0.0001733447 0.0002450918 5.291832e-05
 [606,] 0.0001852715 0.0002208365 6.590572e-05
 [607,] 0.0002127100 0.0002078776 5.146258e-05
 [608,] 0.0005697494 0.0002148429 6.526073e-05
 [609,] 0.0005137545 0.0002051966 6.604767e-05
 [610,] 0.0005298838 0.0002091491 6.531962e-05
 [611,] 0.0005641242 0.0002119178 6.601571e-05
 [612,] 0.0004734443 0.0001985393 6.685364e-05
 [613,] 0.0002798921 0.0002517647 8.887706e-05
 [614,] 0.0002164698 0.0002489910 6.350779e-05
 [615,] 0.0004689721 0.0001979111 6.691197e-05
 [616,] 0.0002181321 0.0002486338 6.427622e-05
 [617,] 0.0007256418 0.0002418126 2.293799e-04
 [618,] 0.0002127908 0.0002500355 6.173070e-05
 [619,] 0.0005352447 0.0001966823 7.207283e-05
 [620,] 0.0004977683 0.0001968860 6.945900e-05
 [621,] 0.0002172997 0.0002492582 6.346568e-05
 [622,] 0.0002995621 0.0002118677 8.940595e-05
 [623,] 0.0002772067 0.0002055823 7.483171e-05
 [624,] 0.0003391338 0.0001886431 6.747084e-05
 [625,] 0.0007388490 0.0002417354 2.335646e-04
 [626,] 0.0002084122 0.0002482079 6.206317e-05
 [627,] 0.0002057057 0.0002493864 6.051818e-05
 [628,] 0.0002002514 0.0002009938 5.163494e-05
 [629,] 0.0005102586 0.0002399093 1.565949e-04
 [630,] 0.0002616832 0.0002082136 7.567381e-05
 [631,] 0.0002822960 0.0002636688 1.106765e-04
 [632,] 0.0002769266 0.0002442094 8.323499e-05
 [633,] 0.0003369538 0.0001875063 6.745215e-05
 [634,] 0.0003095285 0.0001871974 6.527258e-05
 [635,] 0.0002681068 0.0001981487 6.431385e-05
 [636,] 0.0001572053 0.0002030708 4.465207e-05
 [637,] 0.0001659776 0.0002117051 4.964056e-05
 [638,] 0.0001643418 0.0002515563 5.072403e-05
 [639,] 0.0003201944 0.0001878078 6.493231e-05
 [640,] 0.0002192034 0.0002100392 6.628177e-05
 [641,] 0.0002417079 0.0001995308 5.856249e-05
 [642,] 0.0003345078 0.0001891607 6.554656e-05
 [643,] 0.0003275738 0.0001882842 6.586386e-05
 [644,] 0.0003310094 0.0001882842 6.628179e-05
 [645,] 0.0002136292 0.0002051135 6.139456e-05
 [646,] 0.0003310094 0.0001882842 6.628179e-05
 [647,] 0.0003636917 0.0001881282 7.045834e-05
 [648,] 0.0002737303 0.0001985594 6.529763e-05
 [649,] 0.0002145281 0.0002068193 6.285797e-05
 [650,] 0.0003164765 0.0001943050 5.795497e-05
 [651,] 0.0002089834 0.0002055881 6.048922e-05
 [652,] 0.0002732046 0.0002065940 7.658815e-05
 [653,] 0.0002757687 0.0001980941 6.685920e-05
 [654,] 0.0003588216 0.0001873667 7.135660e-05
 [655,] 0.0001834710 0.0002527411 5.422873e-05
 [656,] 0.0001817047 0.0002528168 5.383648e-05
 [657,] 0.0002767538 0.0001978160 6.831301e-05
 [658,] 0.0002097191 0.0002035500 5.910022e-05
 [659,] 0.0001834710 0.0002549861 5.353969e-05
 [660,] 0.2809087155 0.0002868832 1.648703e-01
 [661,] 0.0002699495 0.0001974317 6.915692e-05
 [662,] 0.0002033213 0.0001942830 5.780874e-05
 [663,] 0.0006268683 0.0001842298 7.844629e-05
 [664,] 0.0002473340 0.0002053433 6.832514e-05
 [665,] 0.0005434817 0.0002332555 1.566204e-04
 [666,] 0.0009176955 0.0002339766 2.617458e-04
 [667,] 0.0002116364 0.0002667191 6.728742e-05
 [668,] 0.0002893739 0.0001917160 7.004233e-05
 [669,] 0.0008176495 0.0002328081 1.749535e-04
 [670,] 0.0008322493 0.0002324205 1.799681e-04
 [671,] 0.0013479034 0.0002098240 1.687008e-04
 [672,] 0.0012281078 0.0002256761 1.565759e-04
 [673,] 0.0013479034 0.0002099379 1.682929e-04
 [674,] 0.0002355253 0.0002695814 6.124855e-05
 [675,] 0.0002396935 0.0003018952 6.239892e-05
 [676,] 0.0001655736 0.0002507718 5.181159e-05
 [677,] 0.0002242913 0.0002364743 6.957614e-05
 [678,] 0.0001632132 0.0002375807 4.934391e-05
 [679,] 0.0005780119 0.0002375342 1.247972e-04
 [680,] 0.0006708612 0.0002106545 1.057624e-04
 [681,] 0.0002881063 0.0002151119 6.865643e-05
 [682,] 0.0006388018 0.0002104154 1.028312e-04
 [683,] 0.0002154700 0.0002703896 6.799535e-05
 [684,] 0.0002265925 0.0002368040 7.035033e-05
 [685,] 0.0001630981 0.0002255417 5.123767e-05
 [686,] 0.0022376732 0.0002096423 2.451797e-04
 [687,] 0.0002030596 0.0002652271 6.412656e-05
 [688,] 0.0009822231 0.0002072399 1.580850e-04
 [689,] 0.0002347069 0.0002516919 6.436249e-05
 [690,] 0.0020645337 0.0002057084 3.265791e-04
 [691,] 0.0025531626 0.0002053907 3.759612e-04
 [692,] 0.0028120331 0.0002058583 3.448763e-04
 [693,] 0.0001934111 0.0002474468 5.986508e-05
 [694,] 0.0004273410 0.0002406308 1.340224e-04
 [695,] 0.0001781049 0.0002309146 5.224683e-05
 [696,] 0.0002403701 0.0002088704 6.684374e-05
 [697,] 0.0002079965 0.0002369151 6.298988e-05
 [698,] 0.0003083172 0.0002363395 8.185703e-05
 [699,] 0.0001891961 0.0002555646 5.937931e-05
 [700,] 0.0002267333 0.0002312837 6.871858e-05
 [701,] 0.0001843944 0.0002540599 5.845663e-05
 [702,] 0.0002146903 0.0002433060 6.571529e-05
 [703,] 0.0001884905 0.0002247895 5.672602e-05
 [704,] 0.0001903200 0.0002541739 6.085963e-05
 [705,] 0.0002135785 0.0002093637 6.172987e-05
 [706,] 0.0001967212 0.0002311099 5.758163e-05
 [707,] 0.0002200342 0.0002442388 7.280588e-05
 [708,] 0.0001940267 0.0002548801 6.158608e-05
 [709,] 0.0001918036 0.0002541246 6.149899e-05
 [710,] 0.0002020036 0.0002091967 5.688866e-05
 [711,] 0.0001920965 0.0002318308 5.629305e-05
 [712,] 0.0001677872 0.0002453777 5.238992e-05
 [713,] 0.0001923972 0.0002546495 6.134831e-05
 [714,] 0.0001639695 0.0002447239 5.215171e-05
 [715,] 0.0001574902 0.0002132384 4.682616e-05
 [716,] 0.0001985617 0.0002097250 5.901407e-05
 [717,] 0.0001892565 0.0002303306 5.609677e-05
 [718,] 0.0001863781 0.0002537696 5.959117e-05
 [719,] 0.0001898835 0.0002303452 5.621988e-05
 [720,] 0.0001985617 0.0002087851 5.747453e-05
 [721,] 0.0001985617 0.0002093592 5.798451e-05
 [722,] 0.0001985617 0.0002093244 5.793334e-05
 [723,] 0.0001927908 0.0002541547 6.212779e-05
 [724,] 0.0001913274 0.0002542147 6.165212e-05
 [725,] 0.0002047614 0.0002098939 6.028216e-05
 [726,] 0.0003613060 0.0002400288 9.550840e-05
 [727,] 0.0001922914 0.0002582267 6.393021e-05
 [728,] 0.0001707243 0.0002084496 4.901613e-05
 [729,] 0.0004056648 0.0002070579 6.775550e-05
 [730,] 0.0006058224 0.0003733135 5.043751e-04
 [731,] 0.0001595034 0.0002469805 5.373981e-05
 [732,] 0.0005073028 0.0004093622 4.601574e-04
 [733,] 0.0004268427 0.0003827882 3.368646e-04
 [734,] 0.0002807294 0.0002451957 8.552230e-05
 [735,] 0.0004842582 0.0003454883 3.428015e-04
 [736,] 0.0004262132 0.0003515611 3.001271e-04
 [737,] 0.0004308097 0.0003506378 3.029696e-04
 [738,] 0.0002638026 0.0002901044 9.394600e-05
 [739,] 0.0001570984 0.0002416320 5.024537e-05
 [740,] 0.0002795697 0.0002500102 8.878642e-05
 [741,] 0.0002805271 0.0002511024 9.006076e-05
 [742,] 0.0002025952 0.0002655503 8.243165e-05
 [743,] 0.0004585831 0.0003559113 3.344527e-04
 [744,] 0.0004490550 0.0003425378 3.078120e-04
 [745,] 0.0001699203 0.0003066276 7.036799e-05
 [746,] 0.0001626378 0.0002387563 4.673261e-05
 [747,] 0.0001631119 0.0002387563 4.671360e-05
 [748,] 0.0001614956 0.0002383212 4.678961e-05
 [749,] 0.0001599121 0.0002372820 4.690835e-05
 [750,] 0.0004632120 0.0003555619 3.379404e-04
 [751,] 0.0004133108 0.0003493166 2.858484e-04
 [752,] 0.0004176893 0.0003534349 2.943604e-04
 [753,] 0.0001626940 0.0002401072 4.676912e-05
 [754,] 0.0001626940 0.0002401072 4.676912e-05
 [755,] 0.0002814498 0.0002455324 8.531663e-05
 [756,] 0.0001707321 0.0003078151 7.123813e-05
 [757,] 0.0001573291 0.0002311160 4.806537e-05
 [758,] 0.0004841124 0.0003677379 3.739308e-04
 [759,] 0.0004156137 0.0003589691 2.980216e-04
 [760,] 0.0008887798 0.0003955217 8.717403e-04
 [761,] 0.0002609576 0.0002268571 5.741720e-05
 [762,] 0.0020684931 0.0002991720 1.223429e-03
 [763,] 0.0025284936 0.0003023354 1.555594e-03
 [764,] 0.0006979707 0.0002221589 1.171673e-04
 [765,] 0.0026660300 0.0002852544 1.369019e-03
 [766,] 0.0013527907 0.0002781073 6.378061e-04
 [767,] 0.0013278694 0.0002696193 5.659759e-04
 [768,] 0.0013914531 0.0002740778 6.207570e-04
 [769,] 0.0015397178 0.0002765319 7.097585e-04
 [770,] 0.0013914531 0.0002725625 6.085579e-04
 [771,] 0.0013937335 0.0002744266 6.248789e-04
 [772,] 0.0013591373 0.0002702706 5.774481e-04
 [773,] 0.0003517909 0.0003985514 2.730044e-04
 [774,] 0.0015005421 0.0002827069 7.401265e-04
 [775,] 0.0003784475 0.0002297304 7.245168e-05
 [776,] 0.0014429872 0.0002836114 7.167158e-04
 [777,] 0.0003912878 0.0002484323 9.680607e-05
 [778,] 0.0003930600 0.0002475705 9.906761e-05
 [779,] 0.0003519886 0.0002275186 1.117708e-04
 [780,] 0.0008160946 0.0002691579 2.066875e-04
 [781,] 0.0003619837 0.0002281080 1.158529e-04
 [782,] 0.0003619837 0.0002275467 1.144572e-04
 [783,] 0.0008421701 0.0002690530 2.136733e-04
 [784,] 0.0004641877 0.0002270369 1.421930e-04
 [785,] 0.0004233118 0.0002516195 9.884209e-05
 [786,] 0.0004272166 0.0002457591 1.220515e-04
 [787,] 0.0010676525 0.0002803018 2.095832e-04
 [788,] 0.0003025188 0.0003200221 1.476393e-04
 [789,] 0.0011498231 0.0002620351 5.710900e-04
 [790,] 0.0003715373 0.0002464777 1.045975e-04
 [791,] 0.0003549494 0.0002487989 1.103167e-04
 [792,] 0.0010842615 0.0002789684 2.148719e-04
 [793,] 0.0010238601 0.0002258252 3.767185e-04
 [794,] 0.0045486248 0.0002500382 9.878761e-04
 [795,] 0.0002634357 0.0003058446 1.484834e-04
 [796,] 0.0002634357 0.0003066666 1.489291e-04
 [797,] 0.0003431978 0.0002467554 9.544680e-05
 [798,] 0.0008245154 0.0002708636 3.503945e-04
 [799,] 0.0011425479 0.0002515603 5.152692e-04
 [800,] 0.0001614421 0.0001974622 4.713115e-05
 [801,] 0.0005806366 0.0002306443 1.396235e-04
 [802,] 0.0008390676 0.0002297626 1.834430e-04
 [803,] 0.0007921948 0.0002295744 1.747814e-04
 [804,] 0.0007385948 0.0002301830 1.578773e-04
 [805,] 0.0001867939 0.0002360948 7.407019e-05
 [806,] 0.0001828966 0.0002343930 7.126752e-05
 [807,] 0.0006717546 0.0002298769 1.387898e-04
 [808,] 0.0002595303 0.0002471502 7.643737e-05
 [809,] 0.0002595368 0.0002472064 7.646869e-05
 [810,] 0.0001873988 0.0002293313 6.855960e-05
 [811,] 0.0002147204 0.0002595406 6.047909e-05
 [812,] 0.0002202868 0.0002022091 6.542550e-05
 [813,] 0.0002608467 0.0002055423 8.107962e-05
 [814,] 0.0002305522 0.0002571302 6.406012e-05
 [815,] 0.0001858987 0.0002530491 5.610247e-05
 [816,] 0.0001713180 0.0002066430 5.613019e-05
 [817,] 0.0003794932 0.0002162539 1.119028e-04
 [818,] 0.0001708132 0.0002042840 5.558679e-05
 [819,] 0.0001738571 0.0002074405 5.786030e-05
 [820,] 0.0001885142 0.0002505380 5.708691e-05
 [821,] 0.0002940957 0.0002280667 1.119056e-04
 [822,] 0.0001886445 0.0002491923 5.745107e-05
 [823,] 0.0002988846 0.0002255067 1.117139e-04
 [824,] 0.0002605535 0.0002609535 7.155495e-05
 [825,] 0.0001842730 0.0002482906 5.663602e-05
 [826,] 0.0001867784 0.0002169292 6.717065e-05
 [827,] 0.0002586877 0.0002544150 7.079579e-05
 [828,] 0.0001879003 0.0002137445 6.658466e-05
 [829,] 0.0001976842 0.0002116513 7.013620e-05
 [830,] 0.0001914193 0.0002152069 6.877931e-05
 [831,] 0.0001914193 0.0002143880 6.847933e-05
 [832,] 0.0001963516 0.0002172629 7.176948e-05
 [833,] 0.0001867677 0.0002476683 5.750167e-05
 [834,] 0.0001981788 0.0002282091 5.983037e-05
 [835,] 0.0002986403 0.0002126100 1.007191e-04
 [836,] 0.0001855843 0.0002476928 5.718557e-05
 [837,] 0.0002573268 0.0002619669 7.168680e-05
 [838,] 0.0002492048 0.0002554214 7.049184e-05
 [839,] 0.0002113574 0.0002223392 5.968636e-05
 [840,] 0.0001773876 0.0001751797 5.061166e-05
 [841,] 0.0002013775 0.0002476890 5.098606e-05
 [842,] 0.0002083102 0.0002489625 6.229031e-05
 [843,] 0.0001945546 0.0002481237 6.023177e-05
 [844,] 0.0001854914 0.0002617734 5.010644e-05
 [845,] 0.0001705645 0.0001766239 4.844883e-05
 [846,] 0.0001650391 0.0001992144 4.703292e-05
 [847,] 0.0001892954 0.0002275503 5.780658e-05
 [848,] 0.0006028742 0.0003597955 5.502772e-05
 [849,] 0.0002144052 0.0002580827 4.155601e-05
 [850,] 0.0002046163 0.0002574543 4.167242e-05
 [851,] 0.0005726187 0.0003387444 5.503306e-05
 [852,] 0.0005697389 0.0003451397 5.474452e-05
 [853,] 0.0005553629 0.0003470206 5.445394e-05
 [854,] 0.0005117398 0.0003311370 5.417905e-05
 [855,] 0.0005588460 0.0003431351 5.440188e-05
 [856,] 0.0003164626 0.0001667174 8.027939e-05
 [857,] 0.0005277406 0.0003551634 5.369956e-05
 [858,] 0.0004961576 0.0003431351 5.340234e-05
 [859,] 0.0001716098 0.0002027663 4.926150e-05
 [860,] 0.0001596153 0.0002563255 5.172081e-05
 [861,] 0.0001595859 0.0002628479 5.188865e-05
 [862,] 0.0001596169 0.0002544629 5.099799e-05
 [863,] 0.0002250632 0.0009401584 5.185706e-05
 [864,] 0.0001597916 0.0002640929 5.128648e-05
 [865,] 0.0004914060 0.0007374362 5.897864e-05
 [866,] 0.0001597508 0.0002574040 5.088676e-05
 [867,] 0.0004944851 0.0007591398 5.922832e-05
 [868,] 0.0002347457 0.0009981789 5.144905e-05
 [869,] 0.0001596255 0.0002548844 5.100420e-05
 [870,] 0.0001602426 0.0002672355 5.094808e-05
 [871,] 0.0001603852 0.0002685389 5.090502e-05
 [872,] 0.0002328181 0.0010289082 5.207660e-05
 [873,] 0.0002348526 0.0007720551 4.858120e-05
 [874,] 0.0002205859 0.0002490741 5.628879e-05
 [875,] 0.0001598455 0.0002737569 5.185787e-05
 [876,] 0.0004520394 0.0003690477 5.533680e-05
 [877,] 0.0004599031 0.0003742205 5.533754e-05
 [878,] 0.0002227259 0.0002460621 5.724876e-05
 [879,] 0.0001597448 0.0002566725 5.084518e-05
 [880,] 0.0001604466 0.0002669312 5.076533e-05
 [881,] 0.0001600439 0.0002639032 5.093443e-05
 [882,] 0.0001601641 0.0002648372 5.087284e-05
 [883,] 0.0001600439 0.0002667336 5.111640e-05
 [884,] 0.0001601868 0.0002603566 5.057652e-05
 [885,] 0.0001601641 0.0002667336 5.099149e-05
 [886,] 0.0002132204 0.0002560948 7.083338e-05
 [887,] 0.0002541602 0.0009239339 4.859729e-05
 [888,] 0.0001608365 0.0002690658 5.062786e-05
 [889,] 0.0001614385 0.0002642714 5.009228e-05
 [890,] 0.0001616744 0.0002646749 5.002252e-05
 [891,] 0.0001598695 0.0002661913 5.130459e-05
 [892,] 0.0001603225 0.0002642129 5.070059e-05
 [893,] 0.0001611121 0.0002721177 5.062245e-05
 [894,] 0.0001612138 0.0002710508 5.052741e-05
 [895,] 0.0001616710 0.0002710508 5.032207e-05
 [896,] 0.0001614353 0.0002712855 5.043417e-05
 [897,] 0.0002110729 0.0005037214 4.767932e-05
 [898,] 0.0001559332 0.0002880908 5.203438e-05
 [899,] 0.0001558567 0.0002990375 5.313719e-05
 [900,] 0.0001558850 0.0002833312 5.312274e-05
 [901,] 0.0002365860 0.0010321248 5.342634e-05
 [902,] 0.0001558225 0.0003012015 5.395846e-05
 [903,] 0.0002346194 0.0010703151 5.427883e-05
 [904,] 0.0002355581 0.0010084406 5.329775e-05
 [905,] 0.0002316988 0.0010025864 5.375936e-05
 [906,] 0.0001558339 0.0002920722 5.283516e-05
 [907,] 0.0001559172 0.0002993763 5.456294e-05
 [908,] 0.0001559963 0.0002990375 5.485880e-05
 [909,] 0.0001561692 0.0002924055 5.483774e-05
 [910,] 0.0001566601 0.0002993375 5.648497e-05
 [911,] 0.0001570959 0.0002850632 5.026673e-05
 [912,] 0.0002645859 0.0009292596 4.932935e-05
 [913,] 0.0001576436 0.0002891504 5.697253e-05
 [914,] 0.0002644145 0.0009328914 4.932247e-05
 [915,] 0.0004156619 0.0004308414 5.535366e-05
 [916,] 0.0004418645 0.0004759886 4.349699e-05
 [917,] 0.0001809325 0.0002977756 4.535243e-05
 [918,] 0.0002762664 0.0002708731 4.278662e-05
 [919,] 0.0002636795 0.0002174549 5.549292e-05
 [920,] 0.0002762664 0.0002622532 4.298808e-05
 [921,] 0.0001829558 0.0002782907 4.433214e-05
 [922,] 0.0001728855 0.0002330076 4.864162e-05
 [923,] 0.0002440884 0.0002340032 4.272610e-05
 [924,] 0.0002433865 0.0002432981 4.247098e-05
 [925,] 0.0002070216 0.0002105606 6.402217e-05
 [926,] 0.0002078923 0.0002105606 6.442724e-05
 [927,] 0.0002400238 0.0002319769 4.263611e-05
 [928,] 0.0003209346 0.0002259908 8.102233e-05
 [929,] 0.0002013889 0.0002230221 5.850681e-05
 [930,] 0.0001772705 0.0002229463 5.366114e-05
 [931,] 0.0002104599 0.0002228038 6.061688e-05
 [932,] 0.0002216134 0.0002491167 6.327452e-05
 [933,] 0.0002029506 0.0002228884 5.849822e-05
 [934,] 0.0002044599 0.0002226146 5.900377e-05
 [935,] 0.0002127777 0.0002226681 6.074402e-05
 [936,] 0.0002065269 0.0002225886 5.961273e-05
 [937,] 0.0001754817 0.0002766358 4.587329e-05
 [938,] 0.0001847726 0.0001606510 4.381258e-05
 [939,] 0.0002044599 0.0002226561 5.885005e-05
 [940,] 0.0002044599 0.0002226338 5.892872e-05
 [941,] 0.0001730854 0.0002730227 4.615260e-05
 [942,] 0.0002133833 0.0002879604 9.228457e-05
 [943,] 0.0002012326 0.0004022461 1.109710e-04
 [944,] 0.0002000058 0.0003967075 1.076944e-04
 [945,] 0.0002016652 0.0002240300 5.613968e-05
 [946,] 0.0001727157 0.0003598827 5.072123e-05
 [947,] 0.0001677780 0.0002873774 4.763063e-05
 [948,] 0.0001677780 0.0002931272 4.795592e-05
 [949,] 0.0001975822 0.0002239418 5.536652e-05
 [950,] 0.0001672462 0.0002921268 4.807573e-05
 [951,] 0.0001714724 0.0003685790 5.162274e-05
 [952,] 0.0001989154 0.0002238986 5.567305e-05
 [953,] 0.0001708761 0.0003701413 5.194327e-05
 [954,] 0.0001702967 0.0003939199 5.344546e-05
 [955,] 0.0001708761 0.0003906403 5.301198e-05
 [956,] 0.0001672462 0.0003094249 4.906903e-05
 [957,] 0.0002002763 0.0002233590 5.641908e-05
 [958,] 0.0001662322 0.0003001131 4.891666e-05
 [959,] 0.0001702967 0.0003990127 5.371157e-05
 [960,] 0.0002195810 0.0003489036 1.180181e-04
 [961,] 0.0001989154 0.0002236127 5.590082e-05
 [962,] 0.0002209549 0.0003531145 1.209066e-04
 [963,] 0.0001674390 0.0003963886 5.509691e-05
 [964,] 0.0002055301 0.0005062850 1.428470e-04
 [965,] 0.0002226285 0.0003591922 1.247885e-04
 [966,] 0.0002226285 0.0003644012 1.265186e-04
 [967,] 0.0002211879 0.0003632749 1.244812e-04
 [968,] 0.0002226285 0.0003687579 1.279601e-04
 [969,] 0.0001592416 0.0003297108 5.659337e-05
 [970,] 0.0001867168 0.0002234729 5.364496e-05
 [971,] 0.0001592416 0.0003288977 5.656357e-05
 [972,] 0.0002240414 0.0003708643 1.303224e-04
 [973,] 0.0001932540 0.0002235738 5.496033e-05
 [974,] 0.0001976746 0.0002234086 5.606901e-05
 [975,] 0.0002572112 0.0003811570 1.715243e-04
 [976,] 0.0002050721 0.0002231769 5.795980e-05
 [977,] 0.0001648213 0.0004185693 5.836504e-05
 [978,] 0.0002583417 0.0003788402 1.716419e-04
 [979,] 0.0001990100 0.0002232868 5.649297e-05
 [980,] 0.0001589490 0.0003276451 5.711582e-05
 [981,] 0.0002583417 0.0003769144 1.706030e-04
 [982,] 0.0001588244 0.0003322346 5.781517e-05
 [983,] 0.0001583508 0.0003322346 6.042437e-05
 [984,] 0.0001640714 0.0004380990 6.023483e-05
 [985,] 0.0001902208 0.0002241777 5.424454e-05
 [986,] 0.0001615448 0.0004264197 6.279322e-05
 [987,] 0.0002681515 0.0003879166 1.864579e-04
 [988,] 0.0001589894 0.0003449990 5.841328e-05
 [989,] 0.0002746251 0.0003847791 1.918115e-04
 [990,] 0.0001638365 0.0004493636 6.112416e-05
 [991,] 0.0001641938 0.0004432660 6.036961e-05
 [992,] 0.0001990238 0.0002247924 5.465056e-05
 [993,] 0.0002193926 0.0004951950 1.658065e-04
 [994,] 0.0001634941 0.0004597447 6.215992e-05
 [995,] 0.0002252648 0.0004658048 1.632464e-04
 [996,] 0.0001869217 0.0002209544 5.512437e-05
 [997,] 0.0001683408 0.0002161215 4.814616e-05
 [998,] 0.0001972754 0.0003703002 9.828097e-05
 [999,] 0.0001686819 0.0003096918 4.991689e-05
[1000,] 0.0001938443 0.0003292146 8.263046e-05
[1001,] 0.0003340659 0.0002494281 7.500491e-05
[1002,] 0.0001936878 0.0003073506 7.797595e-05
[1003,] 0.0001938443 0.0003083784 7.853436e-05
[1004,] 0.0001957580 0.0002188058 5.048862e-05
[1005,] 0.0001934857 0.0002184877 5.014249e-05
[1006,] 0.0001707449 0.0002707925 4.658681e-05
[1007,] 0.0001689759 0.0002537199 4.594768e-05
[1008,] 0.0001564946 0.0001857849 4.346238e-05
[1009,] 0.0002707259 0.0002284152 7.313515e-05
[1010,] 0.0001583007 0.0001901021 4.364589e-05
[1011,] 0.0001564457 0.0001856370 4.343537e-05
[1012,] 0.0001562407 0.0001865459 4.354177e-05
[1013,] 0.0001734828 0.0002164103 4.743120e-05
[1014,] 0.0001571831 0.0001880648 4.342375e-05
[1015,] 0.0001568088 0.0001877731 4.346764e-05
[1016,] 0.0001567863 0.0001883638 4.350736e-05
[1017,] 0.0001562264 0.0001873628 4.359168e-05
[1018,] 0.0001561238 0.0001873628 4.363487e-05
[1019,] 0.0001719272 0.0002175078 4.710627e-05
[1020,] 0.0001781360 0.0003135514 6.076510e-05
[1021,] 0.0001559633 0.0001905804 4.404982e-05
[1022,] 0.0001571870 0.0001904102 4.434167e-05
[1023,] 0.0001571870 0.0001902419 4.432423e-05
[1024,] 0.0001571870 0.0001905804 4.435931e-05
[1025,] 0.0001573236 0.0001918053 4.434871e-05
[1026,] 0.0001571405 0.0001923468 4.461925e-05
[1027,] 0.0001571405 0.0001930574 4.469666e-05
[1028,] 0.0001571870 0.0001923468 4.454344e-05
[1029,] 0.0001571771 0.0001933371 4.466511e-05
[1030,] 0.0001571771 0.0001931630 4.464679e-05
[1031,] 0.0001571042 0.0001908507 4.454349e-05
[1032,] 0.0001571042 0.0001910755 4.456900e-05
[1033,] 0.0001571042 0.0001908507 4.454349e-05
[1034,] 0.0001570895 0.0001908507 4.461740e-05
[1035,] 0.0001570936 0.0001909906 4.460324e-05
[1036,] 0.0001570895 0.0001876968 4.424415e-05
[1037,] 0.0001570895 0.0001875723 4.422944e-05
[1038,] 0.0001910017 0.0002755287 7.107373e-05
[1039,] 0.0001648484 0.0002463864 4.685814e-05
[1040,] 0.0001571327 0.0001872089 4.436025e-05
[1041,] 0.0001571762 0.0001886513 4.461956e-05
[1042,] 0.0001578050 0.0001845149 4.419697e-05
[1043,] 0.0001615255 0.0001874053 4.653445e-05
[1044,] 0.0001571118 0.0001880451 4.434297e-05
[1045,] 0.0001719783 0.0002579151 5.961064e-05
[1046,] 0.0001647830 0.0003511822 8.118281e-05
[1047,] 0.0001934720 0.0003419326 1.132447e-04
[1048,] 0.0001874108 0.0002846051 6.086103e-05
[1049,] 0.0002032648 0.0001908431 6.441410e-05
[1050,] 0.0002722400 0.0001812127 7.894415e-05
[1051,] 0.0002553125 0.0002172372 5.950630e-05
[1052,] 0.0001792854 0.0001919036 5.539738e-05
[1053,] 0.0002517727 0.0001987645 5.965464e-05
[1054,] 0.0001830246 0.0001879111 5.533687e-05
[1055,] 0.0001809800 0.0002051344 6.027098e-05
[1056,] 0.0001791022 0.0001889424 5.432121e-05
[1057,] 0.0001776549 0.0001902523 5.422218e-05
[1058,] 0.0001769314 0.0001966312 5.586558e-05
[1059,] 0.0002578563 0.0002156859 6.301024e-05
[1060,] 0.0002580820 0.0001980663 6.265050e-05
[1061,] 0.0002539427 0.0001975317 6.144842e-05
[1062,] 0.0001880155 0.0002106611 6.505706e-05
[1063,] 0.0003365201 0.0004415853 3.156202e-04
[1064,] 0.0002956300 0.0008570422 5.032432e-04
[1065,] 0.0003779327 0.0002752482 5.092351e-05
[1066,] 0.0002738920 0.0002841521 8.627801e-05
[1067,] 0.0005955938 0.0001783728 1.486104e-04
[1068,] 0.0004949398 0.0002487521 1.156286e-04
[1069,] 0.0005331073 0.0002470761 1.270451e-04
[1070,] 0.0002088779 0.0001692583 4.700494e-05
[1071,] 0.0004663934 0.0002472978 1.120987e-04
[1072,] 0.0002054621 0.0002873729 7.214747e-05
[1073,] 0.0004795240 0.0002477195 1.135230e-04
[1074,] 0.0013283454 0.0001997746 5.976027e-05
[1075,] 0.0004730070 0.0002469766 1.139526e-04
[1076,] 0.0004774094 0.0002449997 1.204834e-04
[1077,] 0.0002190941 0.0001742761 4.520584e-05
[1078,] 0.0003358144 0.0002469636 8.632110e-05
[1079,] 0.0009006787 0.0001829086 5.828279e-05
[1080,] 0.0002288563 0.0002014901 7.872474e-05
[1081,] 0.0002164679 0.0002275281 6.032957e-05
[1082,] 0.0002670037 0.0002214629 6.939559e-05
[1083,] 0.0002641983 0.0002253469 6.945732e-05
[1084,] 0.0007838561 0.0002809387 4.986658e-05
[1085,] 0.0002576624 0.0001748893 4.414480e-05
[1086,] 0.0002728248 0.0002662010 6.800642e-05
[1087,] 0.0002642720 0.0002657806 6.718051e-05
[1088,] 0.0002562544 0.0002817395 6.552190e-05
[1089,] 0.0003333964 0.0002459678 8.528413e-05
[1090,] 0.0002512740 0.0001748827 4.374606e-05
[1091,] 0.0003528061 0.0002466207 8.761235e-05
[1092,] 0.0003341933 0.0002466207 8.415990e-05
[1093,] 0.0004178147 0.0003068364 4.507067e-05
[1094,] 0.0003387876 0.0002470746 8.428573e-05
[1095,] 0.0003289373 0.0002471713 8.238832e-05
[1096,] 0.0001647309 0.0002736667 6.058031e-05
[1097,] 0.0001650422 0.0002729331 6.069447e-05
[1098,] 0.0001625791 0.0002746650 5.960033e-05
[1099,] 0.0001625791 0.0002761751 5.982128e-05
[1100,] 0.0002475678 0.0001676404 4.367815e-05
[1101,] 0.0002007906 0.0002601170 6.369461e-05
[1102,] 0.0003437790 0.0002971443 4.481720e-05
[1103,] 0.0002496571 0.0001801626 4.327050e-05
[1104,] 0.0002267532 0.0001604537 4.286785e-05
[1105,] 0.0005185031 0.0002089061 4.733770e-05
[1106,] 0.0002472620 0.0001833737 4.325553e-05
[1107,] 0.0001683027 0.0002585040 6.065175e-05
[1108,] 0.0001676627 0.0002607023 6.072860e-05
[1109,] 0.0003127278 0.0003307933 4.525113e-05
[1110,] 0.0001676627 0.0002561917 5.982139e-05
[1111,] 0.0001691308 0.0002545536 6.031036e-05
[1112,] 0.0001683027 0.0002540016 5.973690e-05
[1113,] 0.0001683027 0.0002534742 5.962720e-05
[1114,] 0.0001676627 0.0002532938 5.923598e-05
[1115,] 0.0001695098 0.0002522614 6.002314e-05
[1116,] 0.0004990900 0.0002269012 4.487902e-05
[1117,] 0.0001620121 0.0002446745 5.407889e-05
[1118,] 0.0001622044 0.0002509560 5.562094e-05
[1119,] 0.0002471886 0.0001955874 4.352143e-05
[1120,] 0.0001621395 0.0002771618 5.301927e-05
[1121,] 0.0002456527 0.0002490749 6.757865e-05
[1122,] 0.0003222403 0.0003600442 4.564357e-05
[1123,] 0.0002606115 0.0002787316 6.635647e-05
[1124,] 0.0002439290 0.0001925661 4.349778e-05
[1125,] 0.0002885929 0.0002497233 7.492513e-05
[1126,] 0.0001599661 0.0002490993 5.340744e-05
[1127,] 0.0005947246 0.0006121540 9.184587e-04
[1128,] 0.0005898368 0.0007474292 1.193500e-03
[1129,] 0.0002089426 0.0005302770 1.432680e-04
[1130,] 0.0002479027 0.0004958074 1.722435e-04
[1131,] 0.0003857012 0.0004395874 4.548833e-05
[1132,] 0.0002643123 0.0003696638 1.605672e-04
[1133,] 0.0002851614 0.0001942770 6.572665e-05
[1134,] 0.0031425705 0.0001995295 5.890936e-03
[1135,] 0.0002671925 0.0002461828 7.041218e-05
[1136,] 0.0002525965 0.0002393296 5.693227e-05
[1137,] 0.0855655088 0.0001922490 1.416500e-01
[1138,] 0.0002690586 0.0002354555 5.334889e-05
[1139,] 0.0002601152 0.0004961059 9.041841e-05
[1140,] 0.0002577486 0.0005003417 9.213483e-05
[1141,] 0.0002568730 0.0004961059 9.202067e-05
[1142,] 0.0001893470 0.0003100853 7.052434e-05
[1143,] 0.0265194447 0.0001991850 5.620634e-02
[1144,] 0.0010332020 0.0015878808 1.886107e-02
[1145,] 0.0002590403 0.0004861055 9.047521e-05
[1146,] 0.0001932167 0.0003040151 5.912025e-05
[1147,] 0.0002457278 0.0032197278 1.297271e-03
[1148,] 0.0003021345 0.0010581286 2.976830e-03
[1149,] 0.0002550223 0.0004414541 8.603303e-05
[1150,] 0.0130681865 0.0001976649 2.710406e-02
[1151,] 0.0001875316 0.0002850923 6.523593e-05
[1152,] 0.0001877793 0.0002848971 6.560610e-05
[1153,] 0.0001817927 0.0004142415 9.086882e-05
[1154,] 0.0003683737 0.0006846900 5.366720e-04
[1155,] 0.0001768150 0.0009792071 1.061023e-03
[1156,] 0.0012905332 0.0012897972 1.794505e-02
[1157,] 0.0001866865 0.0003131616 6.516407e-05
[1158,] 0.0002370086 0.0029875571 1.126480e-03
[1159,] 0.0001809277 0.0003962996 8.697017e-05
[1160,] 0.0001729450 0.0009136525 7.878021e-04
[1161,] 0.0002321934 0.0027515470 1.002429e-03
[1162,] 0.0002647019 0.0003930346 7.529597e-05
[1163,] 0.0002657237 0.0003694316 7.218742e-05
[1164,] 0.0002661752 0.0003771500 7.277494e-05
[1165,] 0.0186439840 0.0002018780 4.235579e-02
[1166,] 0.0008911061 0.0011878130 1.087507e-02
[1167,] 0.0002661752 0.0003749536 7.248799e-05
[1168,] 0.0002666916 0.0003804512 7.305675e-05
[1169,] 0.0002666916 0.0003698267 7.167360e-05
[1170,] 0.0002671600 0.0003673024 7.121653e-05
[1171,] 0.0001805221 0.0008352338 1.024792e-03
[1172,] 0.0001828172 0.0003298501 6.558956e-05
[1173,] 0.0001868936 0.0003081139 6.369447e-05
[1174,] 0.0002218352 0.0021962756 7.428763e-04
[1175,] 0.0001869216 0.0003138087 6.415986e-05
[1176,] 0.0001907904 0.0003080088 7.236040e-05
[1177,] 0.0002690317 0.0003083177 6.301293e-05
[1178,] 0.0053139962 0.0002097368 1.406186e-02
[1179,] 0.0050620223 0.0002081771 1.315027e-02
[1180,] 0.0002122968 0.0020436949 6.268724e-04
[1181,] 0.0001733149 0.0007174449 5.840358e-04
[1182,] 0.0002678390 0.0003134140 6.393095e-05
[1183,] 0.0001777566 0.0003469171 7.515778e-05
[1184,] 0.0001733149 0.0006302505 4.853847e-04
[1185,] 0.0002401081 0.0003238213 2.495474e-04
[1186,] 0.0117500649 0.0002129190 3.320600e-02
[1187,] 0.0002668159 0.0002982662 6.234337e-05
[1188,] 0.0001867463 0.0003091304 6.432782e-05
[1189,] 0.0001725237 0.0006742849 5.121674e-04
[1190,] 0.0109320014 0.0002265459 3.924900e-02
[1191,] 0.0001867829 0.0003327149 6.647657e-05
[1192,] 0.0001719304 0.0009076122 8.397733e-04
[1193,] 0.0025699358 0.0002657160 1.448554e-02
[1194,] 0.0002815784 0.0002249850 5.009825e-05
[1195,] 0.0002834013 0.0002089924 4.825632e-05
[1196,] 0.0048056212 0.0002841669 3.398996e-02
[1197,] 0.0009598431 0.0001990738 3.733029e-05
[1198,] 0.0002418015 0.0004040860 2.643101e-04
[1199,] 0.0002320582 0.0003938921 1.940137e-04
[1200,] 0.0002310826 0.0003953417 1.900967e-04
[1201,] 0.0007510277 0.0001939156 3.733928e-05
[1202,] 0.0003205462 0.0007300482 4.603342e-04
[1203,] 0.0001762323 0.0003517309 7.707549e-05
[1204,] 0.0002226386 0.0004026336 1.536256e-04
[1205,] 0.0001774696 0.0003260597 7.389269e-05
[1206,] 0.0002416661 0.0004368702 3.051370e-04
[1207,] 0.0004796302 0.0001871636 3.747800e-05
[1208,] 0.0002156525 0.0001571476 4.198396e-05
[1209,] 0.0082483167 0.0002373288 2.967441e-02
[1210,] 0.0003086646 0.0005067717 2.834745e-04
[1211,] 0.0001731219 0.0002996996 5.312920e-05
[1212,] 0.0001622139 0.0006412022 1.111032e-04
[1213,] 0.0001708177 0.0002842953 5.318570e-05
[1214,] 0.0001798906 0.0002891340 5.396617e-05
[1215,] 0.0001840549 0.0001835230 3.805918e-05
[1216,] 0.0001652653 0.0007169325 1.346487e-04
[1217,] 0.0001682401 0.0003284311 5.435065e-05
[1218,] 0.0001640548 0.0007010763 1.230992e-04
[1219,] 0.0001640548 0.0007010763 1.230992e-04
[1220,] 0.0003114486 0.0004805465 2.705512e-04
[1221,] 0.0003041806 0.0005012157 2.731563e-04
[1222,] 0.0001769993 0.0001840399 3.848691e-05
[1223,] 0.0004507879 0.0003226987 1.363137e-03
[1224,] 0.0003077547 0.0005401211 3.083007e-04
[1225,] 0.0004561761 0.0003216518 1.415491e-03
[1226,] 0.0002921396 0.0002451691 8.841349e-05
[1227,] 0.0003038678 0.0005505268 3.087118e-04
[1228,] 0.0001646795 0.0003154460 5.585736e-05
[1229,] 0.0001793384 0.0009382941 2.204851e-04
[1230,] 0.0001775595 0.0009454205 2.151919e-04
[1231,] 0.0001774994 0.0001934587 3.865891e-05
[1232,] 0.0001801902 0.0009534206 2.263181e-04
[1233,] 0.0004790861 0.0003186416 1.668066e-03
[1234,] 0.0001957765 0.0001950074 3.768938e-05
[1235,] 0.0003027727 0.0005680019 3.178800e-04
[1236,] 0.0004819019 0.0003176188 1.689990e-03
[1237,] 0.0001788574 0.0008920350 2.104715e-04
[1238,] 0.0001646971 0.0003087106 5.546484e-05
[1239,] 0.0001703077 0.0002695794 5.714158e-05
[1240,] 0.0001709545 0.0002685732 5.858873e-05
[1241,] 0.0001924481 0.0002109258 3.858586e-05
[1242,] 0.0001643381 0.0008670450 1.489577e-04
[1243,] 0.0001640279 0.0008600106 1.464824e-04
[1244,] 0.0001962068 0.0002136735 3.849643e-05
[1245,] 0.0002995069 0.0005204685 2.824767e-04
[1246,] 0.0001689309 0.0008522055 1.677030e-04
[1247,] 0.0005117193 0.0003053189 1.676983e-03
[1248,] 0.0002989555 0.0005269043 2.855322e-04
[1249,] 0.0002974292 0.0005299926 2.848629e-04
[1250,] 0.0002608511 0.0002921037 7.377217e-05
[1251,] 0.0001684126 0.0008624237 1.665563e-04
[1252,] 0.0002979169 0.0005574987 3.024882e-04
[1253,] 0.0005183068 0.0002876815 1.458521e-03
[1254,] 0.0002580457 0.0002904255 7.467013e-05
[1255,] 0.0001750520 0.0001875066 5.198531e-05
[1256,] 0.0001892029 0.0001898298 5.727098e-05
[1257,] 0.0001650906 0.0003321079 5.613650e-05
[1258,] 0.0006771632 0.0003114353 4.787743e-03
[1259,] 0.0001807580 0.0001887033 5.415635e-05
[1260,] 0.0002818482 0.0006628321 3.260682e-04
[1261,] 0.0005108161 0.0003023933 1.760554e-03
[1262,] 0.0001795786 0.0001867116 5.289388e-05
[1263,] 0.0005571238 0.0003331503 3.284764e-03
[1264,] 0.0005791519 0.0003364288 3.867332e-03
[1265,] 0.0005869857 0.0003019626 2.935012e-03
[1266,] 0.0001714315 0.0002324525 5.472449e-05
[1267,] 0.0002723379 0.0006242130 2.834900e-04
[1268,] 0.0001733525 0.0002330813 5.708858e-05
[1269,] 0.0001756887 0.0001875214 5.219094e-05
[1270,] 0.0001762417 0.0001870243 5.215402e-05
[1271,] 0.0002716392 0.0006388132 2.887599e-04
[1272,] 0.0001753767 0.0001863654 5.160890e-05
[1273,] 0.0002716392 0.0006298961 2.844903e-04
[1274,] 0.0002723379 0.0006259353 2.843081e-04
[1275,] 0.0001737120 0.0001861663 5.101856e-05
[1276,] 0.0001745336 0.0001858685 5.114129e-05
[1277,] 0.0011104627 0.0002104493 2.004407e-03
[1278,] 0.0010939130 0.0002114342 2.013415e-03
[1279,] 0.0013315389 0.0002107155 2.440905e-03
[1280,] 0.0015294145 0.0002055874 2.542189e-03
[1281,] 0.0010478456 0.0002063230 1.750311e-03
[1282,] 0.0009724100 0.0002046795 1.550476e-03
[1283,] 0.0002592910 0.0002376338 6.657878e-05
[1284,] 0.0010580129 0.0002035565 1.644962e-03
[1285,] 0.0001750241 0.0001827860 4.929751e-05
[1286,] 0.0002695970 0.0005882362 2.603513e-04
[1287,] 0.0002719483 0.0005882362 2.656888e-04
[1288,] 0.0012736360 0.0002035565 1.982250e-03
[1289,] 0.0011605364 0.0002039854 1.807581e-03
[1290,] 0.0003861118 0.0001809099 7.035713e-05
[1291,] 0.0002921884 0.0001808760 6.778611e-05
[1292,] 0.0002564351 0.0006007041 2.288753e-04
[1293,] 0.0004414573 0.0001796426 7.195406e-05
[1294,] 0.0004958187 0.0004620498 5.044448e-03
[1295,] 0.0004898329 0.0004611068 4.733728e-03
[1296,] 0.0002518218 0.0002126961 6.295025e-05
[1297,] 0.0004839603 0.0004627871 4.543423e-03
[1298,] 0.0002515296 0.0002117259 6.298506e-05
[1299,] 0.0005450644 0.0004513667 6.914921e-03
[1300,] 0.0005450644 0.0004275395 5.913853e-03
[1301,] 0.0005450644 0.0004513667 6.914921e-03
[1302,] 0.0002545036 0.0002059505 5.964323e-05
[1303,] 0.0005521230 0.0004403756 6.829094e-03
[1304,] 0.0002532003 0.0005812802 2.118906e-04
[1305,] 0.0005487447 0.0004733138 7.913697e-03
[1306,] 0.0005469610 0.0004733138 8.327205e-03
[1307,] 0.0006889092 0.0004646608 1.415397e-02
[1308,] 0.0005558754 0.0004631134 7.884662e-03
[1309,] 0.0005558754 0.0004413106 6.880725e-03
[1310,] 0.0005581562 0.0004502430 7.500865e-03
[1311,] 0.0005609060 0.0004581762 8.117635e-03
[1312,] 0.0005466181 0.0004668421 7.686882e-03
[1313,] 0.0005829059 0.0004411444 8.412675e-03
[1314,] 0.0002532003 0.0005688308 2.073608e-04
[1315,] 0.0005596661 0.0004322063 6.693598e-03
[1316,] 0.0005487447 0.0004322063 6.195919e-03
[1317,] 0.0005487447 0.0004306947 6.139585e-03
[1318,] 0.0006796542 0.0001807549 9.739383e-05
[1319,] 0.0005521230 0.0004233939 6.013567e-03
[1320,] 0.0005558754 0.0004219307 6.118828e-03
[1321,] 0.0005558754 0.0004219307 6.118828e-03
[1322,] 0.0005487447 0.0004190284 5.712306e-03
[1323,] 0.0006225517 0.0001795288 8.160550e-05
[1324,] 0.0005051626 0.0004262096 4.295954e-03
[1325,] 0.0005558754 0.0004219307 6.118828e-03
[1326,] 0.0005487447 0.0004204756 5.764584e-03
[1327,] 0.0005487447 0.0004190284 5.712306e-03
[1328,] 0.0005558754 0.0004175892 5.953475e-03
[1329,] 0.0002517015 0.0002101041 6.239644e-05
[1330,] 0.0002538730 0.0005666968 2.111432e-04
[1331,] 0.0005558754 0.0004161578 5.899392e-03
[1332,] 0.0005596661 0.0004120383 5.898800e-03
[1333,] 0.0005558754 0.0004233939 6.174996e-03
```
