## Supplementary material for "Characterization of shared and ancestry-specific signals driving complex traits using multi-ancestry fine-mapping": s1_data_1kg.pvar

```
##FILTER=<ID=PASS,Description="All filters passed">
##reference=ftp://ftp.1000genomes.ebi.ac.uk//vol1/ftp/technical/reference/phase2_reference_assembly_sequence/hs37d5.fa.gz
##contig=<ID=3,assembly=b37,length=198022430>
##ALT=<ID=CNV,Description="Copy Number Polymorphism">
##ALT=<ID=DEL,Description="Deletion">
##ALT=<ID=DUP,Description="Duplication">
##ALT=<ID=INS:ME:ALU,Description="Insertion of ALU element">
##ALT=<ID=INS:ME:LINE1,Description="Insertion of LINE1 element">
##ALT=<ID=INS:ME:SVA,Description="Insertion of SVA element">
##ALT=<ID=INS:MT,Description="Nuclear Mitochondrial Insertion">
##ALT=<ID=INV,Description="Inversion">
##ALT=<ID=CN0,Description="Copy number allele: 0 copies">
##ALT=<ID=CN1,Description="Copy number allele: 1 copy">
##ALT=<ID=CN2,Description="Copy number allele: 2 copies">
##ALT=<ID=CN3,Description="Copy number allele: 3 copies">
##ALT=<ID=CN4,Description="Copy number allele: 4 copies">
##ALT=<ID=CN5,Description="Copy number allele: 5 copies">
##ALT=<ID=CN6,Description="Copy number allele: 6 copies">
##ALT=<ID=CN7,Description="Copy number allele: 7 copies">
##ALT=<ID=CN8,Description="Copy number allele: 8 copies">
##ALT=<ID=CN9,Description="Copy number allele: 9 copies">
##ALT=<ID=CN10,Description="Copy number allele: 10 copies">
##ALT=<ID=CN11,Description="Copy number allele: 11 copies">
##ALT=<ID=CN12,Description="Copy number allele: 12 copies">
##ALT=<ID=CN13,Description="Copy number allele: 13 copies">
##ALT=<ID=CN14,Description="Copy number allele: 14 copies">
##ALT=<ID=CN15,Description="Copy number allele: 15 copies">
##ALT=<ID=CN16,Description="Copy number allele: 16 copies">
##ALT=<ID=CN17,Description="Copy number allele: 17 copies">
##ALT=<ID=CN18,Description="Copy number allele: 18 copies">
##ALT=<ID=CN19,Description="Copy number allele: 19 copies">
##ALT=<ID=CN20,Description="Copy number allele: 20 copies">
##ALT=<ID=CN21,Description="Copy number allele: 21 copies">
##ALT=<ID=CN22,Description="Copy number allele: 22 copies">
##ALT=<ID=CN23,Description="Copy number allele: 23 copies">
##ALT=<ID=CN24,Description="Copy number allele: 24 copies">
##ALT=<ID=CN25,Description="Copy number allele: 25 copies">
##ALT=<ID=CN26,Description="Copy number allele: 26 copies">
##ALT=<ID=CN27,Description="Copy number allele: 27 copies">
##ALT=<ID=CN28,Description="Copy number allele: 28 copies">
##ALT=<ID=CN29,Description="Copy number allele: 29 copies">
##ALT=<ID=CN30,Description="Copy number allele: 30 copies">
##ALT=<ID=CN31,Description="Copy number allele: 31 copies">
##ALT=<ID=CN32,Description="Copy number allele: 32 copies">
##ALT=<ID=CN33,Description="Copy number allele: 33 copies">
##ALT=<ID=CN34,Description="Copy number allele: 34 copies">
##ALT=<ID=CN35,Description="Copy number allele: 35 copies">
##ALT=<ID=CN36,Description="Copy number allele: 36 copies">
##ALT=<ID=CN37,Description="Copy number allele: 37 copies">
##ALT=<ID=CN38,Description="Copy number allele: 38 copies">
##ALT=<ID=CN39,Description="Copy number allele: 39 copies">
##ALT=<ID=CN40,Description="Copy number allele: 40 copies">
##ALT=<ID=CN41,Description="Copy number allele: 41 copies">
##ALT=<ID=CN42,Description="Copy number allele: 42 copies">
##ALT=<ID=CN43,Description="Copy number allele: 43 copies">
##ALT=<ID=CN44,Description="Copy number allele: 44 copies">
##ALT=<ID=CN45,Description="Copy number allele: 45 copies">
##ALT=<ID=CN46,Description="Copy number allele: 46 copies">
##ALT=<ID=CN47,Description="Copy number allele: 47 copies">
##ALT=<ID=CN48,Description="Copy number allele: 48 copies">
##ALT=<ID=CN49,Description="Copy number allele: 49 copies">
##ALT=<ID=CN50,Description="Copy number allele: 50 copies">
##ALT=<ID=CN51,Description="Copy number allele: 51 copies">
##ALT=<ID=CN52,Description="Copy number allele: 52 copies">
##ALT=<ID=CN53,Description="Copy number allele: 53 copies">
##ALT=<ID=CN54,Description="Copy number allele: 54 copies">
##ALT=<ID=CN55,Description="Copy number allele: 55 copies">
##ALT=<ID=CN56,Description="Copy number allele: 56 copies">
##ALT=<ID=CN57,Description="Copy number allele: 57 copies">
##ALT=<ID=CN58,Description="Copy number allele: 58 copies">
##ALT=<ID=CN59,Description="Copy number allele: 59 copies">
##ALT=<ID=CN60,Description="Copy number allele: 60 copies">
##ALT=<ID=CN61,Description="Copy number allele: 61 copies">
##ALT=<ID=CN62,Description="Copy number allele: 62 copies">
##ALT=<ID=CN63,Description="Copy number allele: 63 copies">
##ALT=<ID=CN64,Description="Copy number allele: 64 copies">
##ALT=<ID=CN65,Description="Copy number allele: 65 copies">
##ALT=<ID=CN66,Description="Copy number allele: 66 copies">
##ALT=<ID=CN67,Description="Copy number allele: 67 copies">
##ALT=<ID=CN68,Description="Copy number allele: 68 copies">
##ALT=<ID=CN69,Description="Copy number allele: 69 copies">
##ALT=<ID=CN70,Description="Copy number allele: 70 copies">
##ALT=<ID=CN71,Description="Copy number allele: 71 copies">
##ALT=<ID=CN72,Description="Copy number allele: 72 copies">
##ALT=<ID=CN73,Description="Copy number allele: 73 copies">
##ALT=<ID=CN74,Description="Copy number allele: 74 copies">
##ALT=<ID=CN75,Description="Copy number allele: 75 copies">
##ALT=<ID=CN76,Description="Copy number allele: 76 copies">
##ALT=<ID=CN77,Description="Copy number allele: 77 copies">
##ALT=<ID=CN78,Description="Copy number allele: 78 copies">
##ALT=<ID=CN79,Description="Copy number allele: 79 copies">
##ALT=<ID=CN80,Description="Copy number allele: 80 copies">
##ALT=<ID=CN81,Description="Copy number allele: 81 copies">
##ALT=<ID=CN82,Description="Copy number allele: 82 copies">
##ALT=<ID=CN83,Description="Copy number allele: 83 copies">
##ALT=<ID=CN84,Description="Copy number allele: 84 copies">
##ALT=<ID=CN85,Description="Copy number allele: 85 copies">
##ALT=<ID=CN86,Description="Copy number allele: 86 copies">
##ALT=<ID=CN87,Description="Copy number allele: 87 copies">
##ALT=<ID=CN88,Description="Copy number allele: 88 copies">
##ALT=<ID=CN89,Description="Copy number allele: 89 copies">
##ALT=<ID=CN90,Description="Copy number allele: 90 copies">
##ALT=<ID=CN91,Description="Copy number allele: 91 copies">
##ALT=<ID=CN92,Description="Copy number allele: 92 copies">
##ALT=<ID=CN93,Description="Copy number allele: 93 copies">
##ALT=<ID=CN94,Description="Copy number allele: 94 copies">
##ALT=<ID=CN95,Description="Copy number allele: 95 copies">
##ALT=<ID=CN96,Description="Copy number allele: 96 copies">
##ALT=<ID=CN97,Description="Copy number allele: 97 copies">
##ALT=<ID=CN98,Description="Copy number allele: 98 copies">
##ALT=<ID=CN99,Description="Copy number allele: 99 copies">
##ALT=<ID=CN100,Description="Copy number allele: 100 copies">
##ALT=<ID=CN101,Description="Copy number allele: 101 copies">
##ALT=<ID=CN102,Description="Copy number allele: 102 copies">
##ALT=<ID=CN103,Description="Copy number allele: 103 copies">
##ALT=<ID=CN104,Description="Copy number allele: 104 copies">
##ALT=<ID=CN105,Description="Copy number allele: 105 copies">
##ALT=<ID=CN106,Description="Copy number allele: 106 copies">
##ALT=<ID=CN107,Description="Copy number allele: 107 copies">
##ALT=<ID=CN108,Description="Copy number allele: 108 copies">
##ALT=<ID=CN109,Description="Copy number allele: 109 copies">
##ALT=<ID=CN110,Description="Copy number allele: 110 copies">
##ALT=<ID=CN111,Description="Copy number allele: 111 copies">
##ALT=<ID=CN112,Description="Copy number allele: 112 copies">
##ALT=<ID=CN113,Description="Copy number allele: 113 copies">
##ALT=<ID=CN114,Description="Copy number allele: 114 copies">
##ALT=<ID=CN115,Description="Copy number allele: 115 copies">
##ALT=<ID=CN116,Description="Copy number allele: 116 copies">
##ALT=<ID=CN117,Description="Copy number allele: 117 copies">
##ALT=<ID=CN118,Description="Copy number allele: 118 copies">
##ALT=<ID=CN119,Description="Copy number allele: 119 copies">
##ALT=<ID=CN120,Description="Copy number allele: 120 copies">
##ALT=<ID=CN121,Description="Copy number allele: 121 copies">
##ALT=<ID=CN122,Description="Copy number allele: 122 copies">
##ALT=<ID=CN123,Description="Copy number allele: 123 copies">
##ALT=<ID=CN124,Description="Copy number allele: 124 copies">
##INFO=<ID=CIEND,Number=2,Type=Integer,Description="Confidence interval around END for imprecise variants">
##INFO=<ID=CIPOS,Number=2,Type=Integer,Description="Confidence interval around POS for imprecise variants">
##INFO=<ID=CS,Number=1,Type=String,Description="Source call set.">
##INFO=<ID=END,Number=1,Type=Integer,Description="End coordinate of this variant">
##INFO=<ID=IMPRECISE,Number=0,Type=Flag,Description="Imprecise structural variation">
##INFO=<ID=MC,Number=.,Type=String,Description="Merged calls.">
##INFO=<ID=MEINFO,Number=4,Type=String,Description="Mobile element info of the form NAME,START,END<POLARITY; If there is only 5' OR 3' support for this call, will be NULL NULL for START and END">
##INFO=<ID=MEND,Number=1,Type=Integer,Description="Mitochondrial end coordinate of inserted sequence">
##INFO=<ID=MLEN,Number=1,Type=Integer,Description="Estimated length of mitochondrial insert">
##INFO=<ID=MSTART,Number=1,Type=Integer,Description="Mitochondrial start coordinate of inserted sequence">
##INFO=<ID=SVLEN,Number=.,Type=Integer,Description="SV length. It is only calculated for structural variation MEIs. For other types of SVs; one may calculate the SV length by INFO:END-START+1, or by finding the difference between lengthes of REF and ALT alleles">
##INFO=<ID=SVTYPE,Number=1,Type=String,Description="Type of structural variant">
##INFO=<ID=TSD,Number=1,Type=String,Description="Precise Target Site Duplication for bases, if unknown, value will be NULL">
##INFO=<ID=AC,Number=A,Type=Integer,Description="Total number of alternate alleles in called genotypes">
##INFO=<ID=AF,Number=A,Type=Float,Description="Estimated allele frequency in the range (0,1)">
##INFO=<ID=NS,Number=1,Type=Integer,Description="Number of samples with data">
##INFO=<ID=AN,Number=1,Type=Integer,Description="Total number of alleles in called genotypes">
##INFO=<ID=EAS_AF,Number=A,Type=Float,Description="Allele frequency in the EAS populations calculated from AC and AN, in the range (0,1)">
##INFO=<ID=EUR_AF,Number=A,Type=Float,Description="Allele frequency in the EUR populations calculated from AC and AN, in the range (0,1)">
##INFO=<ID=AFR_AF,Number=A,Type=Float,Description="Allele frequency in the AFR populations calculated from AC and AN, in the range (0,1)">
##INFO=<ID=AMR_AF,Number=A,Type=Float,Description="Allele frequency in the AMR populations calculated from AC and AN, in the range (0,1)">
##INFO=<ID=SAS_AF,Number=A,Type=Float,Description="Allele frequency in the SAS populations calculated from AC and AN, in the range (0,1)">
##INFO=<ID=DP,Number=1,Type=Integer,Description="Total read depth; only low coverage data were counted towards the DP, exome data were not used">
##INFO=<ID=AA,Number=1,Type=String,Description="Ancestral Allele. Format: AA|REF|ALT|IndelType. AA: Ancestral allele, REF:Reference Allele, ALT:Alternate Allele, IndelType:Type of Indel (REF, ALT and IndelType are only defined for indels)">
##INFO=<ID=VT,Number=.,Type=String,Description="indicates what type of variant the line represents">
##INFO=<ID=EX_TARGET,Number=0,Type=Flag,Description="indicates whether a variant is within the exon pull down target boundaries">
##INFO=<ID=MULTI_ALLELIC,Number=0,Type=Flag,Description="indicates whether a site is multi-allelic">
#CHROM	POS	ID	REF	ALT	QUAL	FILTER	INFO
3	106880012	rs114779411	A	G	100	PASS	AC=72;AF=0.014377;AN=5008;NS=2504;DP=19335;EAS_AF=0;AMR_AF=0.0101;AFR_AF=0.0045;EUR_AF=0.0258;SAS_AF=0.0337;AA=A|||;VT=SNP
3	106880787	rs2204685	C	T	100	PASS	AC=3176;AF=0.634185;AN=5008;NS=2504;DP=20354;EAS_AF=0.7133;AMR_AF=0.5389;AFR_AF=0.5696;EUR_AF=0.7167;SAS_AF=0.6227;AA=C|||;VT=SNP
3	106880967	rs116643249	G	A	100	PASS	AC=943;AF=0.188299;AN=5008;NS=2504;DP=18482;EAS_AF=0.2341;AMR_AF=0.3329;AFR_AF=0.0061;EUR_AF=0.1392;SAS_AF=0.3354;AA=G|||;VT=SNP
3	106881000	rs182415734	A	G	100	PASS	AC=16;AF=0.00319489;AN=5008;NS=2504;DP=17328;EAS_AF=0;AMR_AF=0.0043;AFR_AF=0.0008;EUR_AF=0.007;SAS_AF=0.0051;AA=A|||;VT=SNP
3	106881442	rs193301397	G	A	100	PASS	AC=23;AF=0.00459265;AN=5008;NS=2504;DP=14340;EAS_AF=0;AMR_AF=0.0043;AFR_AF=0.0008;EUR_AF=0.0189;SAS_AF=0;AA=G|||;VT=SNP
3	106881884	rs7618613	G	A	100	PASS	AC=3203;AF=0.639577;AN=5008;NS=2504;DP=17360;EAS_AF=0.7133;AMR_AF=0.5418;AFR_AF=0.5734;EUR_AF=0.7167;SAS_AF=0.6431;AA=G|||;VT=SNP
3	106882253	rs4855566	G	A	100	PASS	AC=924;AF=0.184505;AN=5008;NS=2504;DP=16735;EAS_AF=0.2351;AMR_AF=0.3329;AFR_AF=0.0061;EUR_AF=0.1392;SAS_AF=0.3149;AA=G|||;VT=SNP
3	106882256	rs1406175	A	G	100	PASS	AC=3469;AF=0.692692;AN=5008;NS=2504;DP=16874;EAS_AF=0.746;AMR_AF=0.5591;AFR_AF=0.73;EUR_AF=0.7237;SAS_AF=0.6503;AA=G|||;VT=SNP
3	106882775	rs9846321	C	G	100	PASS	AC=3560;AF=0.710863;AN=5008;NS=2504;DP=16626;EAS_AF=0.746;AMR_AF=0.5648;AFR_AF=0.7995;EUR_AF=0.7207;SAS_AF=0.6483;AA=G|||;VT=SNP
3	106883132	rs34796852	T	C	100	PASS	AC=994;AF=0.198482;AN=5008;NS=2504;DP=16918;EAS_AF=0.2887;AMR_AF=0.1816;AFR_AF=0.0545;EUR_AF=0.2674;SAS_AF=0.2413;AA=T|||;VT=SNP
3	106883305	rs1609286	C	T	100	PASS	AC=3187;AF=0.636382;AN=5008;NS=2504;DP=18386;EAS_AF=0.7034;AMR_AF=0.5418;AFR_AF=0.5741;EUR_AF=0.7177;SAS_AF=0.635;AA=C|||;VT=SNP
3	106883587	rs1609285	T	C	100	PASS	AC=3565;AF=0.711861;AN=5008;NS=2504;DP=20641;EAS_AF=0.746;AMR_AF=0.5648;AFR_AF=0.8003;EUR_AF=0.7217;SAS_AF=0.6513;AA=C|||;VT=SNP
3	106883601	rs1609284	T	C	100	PASS	AC=2878;AF=0.574681;AN=5008;NS=2504;DP=20600;EAS_AF=0.7113;AMR_AF=0.4582;AFR_AF=0.4713;EUR_AF=0.6213;SAS_AF=0.6084;AA=T|||;VT=SNP
3	106884643	rs148629058	C	A	100	PASS	AC=122;AF=0.024361;AN=5008;NS=2504;DP=20195;EAS_AF=0;AMR_AF=0.0288;AFR_AF=0.0045;EUR_AF=0.0417;SAS_AF=0.0552;AA=C|||;VT=SNP
3	106885200	rs74639269	G	A	100	PASS	AC=63;AF=0.0125799;AN=5008;NS=2504;DP=20201;EAS_AF=0;AMR_AF=0.0231;AFR_AF=0.0038;EUR_AF=0.0378;SAS_AF=0.0041;AA=G|||;VT=SNP
3	106885532	rs112829528	G	C	100	PASS	AC=38;AF=0.00758786;AN=5008;NS=2504;DP=17531;EAS_AF=0;AMR_AF=0.0187;AFR_AF=0;EUR_AF=0.0169;SAS_AF=0.0082;AA=G|||;VT=SNP
3	106885726	rs9871416	A	G	100	PASS	AC=3612;AF=0.721246;AN=5008;NS=2504;DP=19552;EAS_AF=0.756;AMR_AF=0.621;AFR_AF=0.8011;EUR_AF=0.7247;SAS_AF=0.6452;AA=G|||;VT=SNP
3	106885908	rs76491853	C	T	100	PASS	AC=44;AF=0.00878594;AN=5008;NS=2504;DP=18968;EAS_AF=0;AMR_AF=0.0187;AFR_AF=0;EUR_AF=0.0189;SAS_AF=0.0123;AA=C|||;VT=SNP
3	106886631	rs67785360	C	T	100	PASS	AC=1879;AF=0.3752;AN=5008;NS=2504;DP=18961;EAS_AF=0.4137;AMR_AF=0.2752;AFR_AF=0.4281;EUR_AF=0.3529;SAS_AF=0.3579;AA=C|||;VT=SNP
3	106887082	rs6802115	T	C	100	PASS	AC=219;AF=0.04373;AN=5008;NS=2504;DP=20072;EAS_AF=0;AMR_AF=0.0764;AFR_AF=0.025;EUR_AF=0.1024;SAS_AF=0.0307;AA=T|||;VT=SNP
3	106887163	rs9843720	C	T	100	PASS	AC=355;AF=0.0708866;AN=5008;NS=2504;DP=18787;EAS_AF=0.1329;AMR_AF=0.0634;AFR_AF=0.003;EUR_AF=0.1203;SAS_AF=0.0532;AA=C|||;VT=SNP
3	106887467	rs7634774	G	A	100	PASS	AC=1177;AF=0.235024;AN=5008;NS=2504;DP=19694;EAS_AF=0.1637;AMR_AF=0.1888;AFR_AF=0.2958;EUR_AF=0.2306;SAS_AF=0.2638;AA=A|||;VT=SNP
3	106887904	rs111334783	G	A	100	PASS	AC=237;AF=0.0473243;AN=5008;NS=2504;DP=19350;EAS_AF=0.002;AMR_AF=0.0778;AFR_AF=0.0363;EUR_AF=0.0964;SAS_AF=0.0368;AA=G|||;VT=SNP
3	106888047	rs13061320	C	T	100	PASS	AC=1095;AF=0.21865;AN=5008;NS=2504;DP=18270;EAS_AF=0.3075;AMR_AF=0.2349;AFR_AF=0.0809;EUR_AF=0.2664;SAS_AF=0.2526;AA=c|||;VT=SNP
3	106888595	rs9811935	A	C	100	PASS	AC=528;AF=0.105431;AN=5008;NS=2504;DP=19769;EAS_AF=0.252;AMR_AF=0.072;AFR_AF=0.0045;EUR_AF=0.1233;SAS_AF=0.0961;AA=a|||;VT=SNP
3	106888770	rs7638052	C	A	100	PASS	AC=681;AF=0.135982;AN=5008;NS=2504;DP=20371;EAS_AF=0.251;AMR_AF=0.0879;AFR_AF=0.1135;EUR_AF=0.1243;SAS_AF=0.0941;AA=c|||;VT=SNP
3	106889192	rs111932171	T	C	100	PASS	AC=239;AF=0.0477236;AN=5008;NS=2504;DP=20945;EAS_AF=0.002;AMR_AF=0.0778;AFR_AF=0.0363;EUR_AF=0.0964;SAS_AF=0.0389;AA=T|||;VT=SNP
3	106889539	rs9855147	G	C	100	PASS	AC=1183;AF=0.236222;AN=5008;NS=2504;DP=19106;EAS_AF=0.1627;AMR_AF=0.1902;AFR_AF=0.2995;EUR_AF=0.2316;SAS_AF=0.2638;AA=G|||;VT=SNP
3	106891283	rs115158996	T	C	100	PASS	AC=26;AF=0.00519169;AN=5008;NS=2504;DP=19830;EAS_AF=0;AMR_AF=0.0029;AFR_AF=0.003;EUR_AF=0.0159;SAS_AF=0.0041;AA=T|||;VT=SNP
3	106892959	rs9837369	A	C	100	PASS	AC=788;AF=0.157348;AN=5008;NS=2504;DP=16007;EAS_AF=0.3165;AMR_AF=0.1023;AFR_AF=0.1263;EUR_AF=0.1342;SAS_AF=0.0982;AA=A|||;VT=SNP
3	106894648	rs116439712	G	C	100	PASS	AC=72;AF=0.014377;AN=5008;NS=2504;DP=19281;EAS_AF=0;AMR_AF=0.0101;AFR_AF=0.0045;EUR_AF=0.0258;SAS_AF=0.0337;AA=G|||;VT=SNP
3	106895303	rs9858310	C	A	100	PASS	AC=1822;AF=0.363818;AN=5008;NS=2504;DP=19950;EAS_AF=0.4127;AMR_AF=0.2738;AFR_AF=0.3865;EUR_AF=0.3539;SAS_AF=0.3569;AA=C|||;VT=SNP
3	106895579	rs1581656	A	T	100	PASS	AC=3594;AF=0.717652;AN=5008;NS=2504;DP=21215;EAS_AF=0.755;AMR_AF=0.6167;AFR_AF=0.7988;EUR_AF=0.7227;SAS_AF=0.636;AA=T|||;VT=SNP
3	106896318	rs79011603	A	G	100	PASS	AC=663;AF=0.132388;AN=5008;NS=2504;DP=18311;EAS_AF=0.251;AMR_AF=0.0865;AFR_AF=0.1006;EUR_AF=0.1233;SAS_AF=0.0951;AA=A|||;VT=SNP
3	106896834	rs111532100	C	A	100	PASS	AC=17;AF=0.00339457;AN=5008;NS=2504;DP=18740;EAS_AF=0;AMR_AF=0.0058;AFR_AF=0.0015;EUR_AF=0.0099;SAS_AF=0.001;AA=C|||;VT=SNP
3	106897425	rs55648123	A	G	100	PASS	AC=240;AF=0.0479233;AN=5008;NS=2504;DP=19689;EAS_AF=0.002;AMR_AF=0.0778;AFR_AF=0.0371;EUR_AF=0.0964;SAS_AF=0.0389;AA=A|||;VT=SNP
3	106899104	rs7611083	C	T	100	PASS	AC=3586;AF=0.716054;AN=5008;NS=2504;DP=15202;EAS_AF=0.756;AMR_AF=0.6153;AFR_AF=0.7988;EUR_AF=0.7227;SAS_AF=0.6278;AA=T|||;VT=SNP
3	106899152	rs73211604	A	G	100	PASS	AC=243;AF=0.0485224;AN=5008;NS=2504;DP=14854;EAS_AF=0.002;AMR_AF=0.0778;AFR_AF=0.0393;EUR_AF=0.0964;SAS_AF=0.0389;AA=A|||;VT=SNP
3	106899321	rs4337636	C	T	100	PASS	AC=3225;AF=0.64397;AN=5008;NS=2504;DP=14583;EAS_AF=0.7232;AMR_AF=0.5908;AFR_AF=0.5681;EUR_AF=0.7187;SAS_AF=0.6258;AA=C|||;VT=SNP
3	106899428	rs4315683	A	G	100	PASS	AC=3248;AF=0.648562;AN=5008;NS=2504;DP=15971;EAS_AF=0.7232;AMR_AF=0.5965;AFR_AF=0.5696;EUR_AF=0.7227;SAS_AF=0.6391;AA=A|||;VT=SNP
3	106899814	rs73211607	G	A	100	PASS	AC=24;AF=0.00479233;AN=5008;NS=2504;DP=15713;EAS_AF=0;AMR_AF=0.0101;AFR_AF=0.0008;EUR_AF=0.0129;SAS_AF=0.0031;AA=G|||;VT=SNP
3	106899899	rs7636038	A	G	100	PASS	AC=1124;AF=0.224441;AN=5008;NS=2504;DP=15689;EAS_AF=0.3075;AMR_AF=0.2378;AFR_AF=0.1104;EUR_AF=0.2684;SAS_AF=0.2382;AA=A|||;VT=SNP
3	106900250	rs57208511	G	T	100	PASS	AC=267;AF=0.0533147;AN=5008;NS=2504;DP=17889;EAS_AF=0.002;AMR_AF=0.0807;AFR_AF=0.056;EUR_AF=0.0964;SAS_AF=0.0389;AA=G|||;VT=SNP
3	106900878	rs62322851	G	A	100	PASS	AC=55;AF=0.0109824;AN=5008;NS=2504;DP=17900;EAS_AF=0;AMR_AF=0.0173;AFR_AF=0.0015;EUR_AF=0.0388;SAS_AF=0.002;AA=G|||;VT=SNP
3	106900980	rs11710997	T	C	100	PASS	AC=1893;AF=0.377995;AN=5008;NS=2504;DP=17125;EAS_AF=0.4147;AMR_AF=0.2795;AFR_AF=0.4319;EUR_AF=0.3569;SAS_AF=0.3589;AA=T|||;VT=SNP
3	106902259	rs73211610	G	C	100	PASS	AC=238;AF=0.047524;AN=5008;NS=2504;DP=18367;EAS_AF=0.002;AMR_AF=0.0778;AFR_AF=0.0371;EUR_AF=0.0964;SAS_AF=0.0368;AA=G|||;VT=SNP
3	106903210	rs6791146	C	T	100	PASS	AC=996;AF=0.198882;AN=5008;NS=2504;DP=19770;EAS_AF=0.2758;AMR_AF=0.1801;AFR_AF=0.0794;EUR_AF=0.2654;SAS_AF=0.226;AA=C|||;VT=SNP
3	106906227	rs1609283	G	A	100	PASS	AC=3582;AF=0.715256;AN=5008;NS=2504;DP=16002;EAS_AF=0.748;AMR_AF=0.6167;AFR_AF=0.795;EUR_AF=0.7217;SAS_AF=0.637;AA=A|||;VT=SNP
3	106907345	rs9867707	C	T	100	PASS	AC=1854;AF=0.370208;AN=5008;NS=2504;DP=19863;EAS_AF=0.4177;AMR_AF=0.2752;AFR_AF=0.4077;EUR_AF=0.3539;SAS_AF=0.3548;AA=C|||;VT=SNP
3	106908872	rs57033750	T	C	100	PASS	AC=217;AF=0.0433307;AN=5008;NS=2504;DP=20363;EAS_AF=0;AMR_AF=0.0735;AFR_AF=0.025;EUR_AF=0.1024;SAS_AF=0.0307;AA=t|||;VT=SNP
3	106909940	rs1547589	T	C	100	PASS	AC=3605;AF=0.719848;AN=5008;NS=2504;DP=17991;EAS_AF=0.749;AMR_AF=0.6182;AFR_AF=0.7995;EUR_AF=0.7217;SAS_AF=0.6524;AA=C|||;VT=SNP
3	106910114	rs62391967	G	C	100	PASS	AC=217;AF=0.0433307;AN=5008;NS=2504;DP=17816;EAS_AF=0;AMR_AF=0.0735;AFR_AF=0.025;EUR_AF=0.1024;SAS_AF=0.0307;AA=G|||;VT=SNP
3	106910231	rs66966620	G	A	100	PASS	AC=274;AF=0.0547125;AN=5008;NS=2504;DP=17546;EAS_AF=0.002;AMR_AF=0.0821;AFR_AF=0.062;EUR_AF=0.0964;SAS_AF=0.0368;AA=G|||;VT=SNP
3	106910362	rs73211619	A	C	100	PASS	AC=239;AF=0.0477236;AN=5008;NS=2504;DP=17853;EAS_AF=0.002;AMR_AF=0.0778;AFR_AF=0.0371;EUR_AF=0.0974;SAS_AF=0.0368;AA=A|||;VT=SNP
3	106913325	rs28668357	T	A	100	PASS	AC=1838;AF=0.367013;AN=5008;NS=2504;DP=15685;EAS_AF=0.4167;AMR_AF=0.2752;AFR_AF=0.3888;EUR_AF=0.3579;SAS_AF=0.3609;AA=T|||;VT=SNP
3	106914308	rs55949653	T	C	100	PASS	AC=242;AF=0.0483227;AN=5008;NS=2504;DP=16669;EAS_AF=0.002;AMR_AF=0.0778;AFR_AF=0.0386;EUR_AF=0.0964;SAS_AF=0.0389;AA=T|||;VT=SNP
3	106914712	rs67917524	G	T	100	PASS	AC=277;AF=0.0553115;AN=5008;NS=2504;DP=19074;EAS_AF=0.002;AMR_AF=0.0821;AFR_AF=0.0628;EUR_AF=0.0964;SAS_AF=0.0389;AA=G|||;VT=SNP
3	106915273	rs7634684	A	C	100	PASS	AC=241;AF=0.048123;AN=5008;NS=2504;DP=17028;EAS_AF=0.002;AMR_AF=0.0778;AFR_AF=0.0363;EUR_AF=0.0964;SAS_AF=0.0409;AA=A|||;VT=SNP
3	106916915	rs73211625	T	C	100	PASS	AC=237;AF=0.0473243;AN=5008;NS=2504;DP=17412;EAS_AF=0.002;AMR_AF=0.0764;AFR_AF=0.0356;EUR_AF=0.0964;SAS_AF=0.0389;AA=T|||;VT=SNP
3	106917583	rs73211626	C	A	100	PASS	AC=237;AF=0.0473243;AN=5008;NS=2504;DP=19416;EAS_AF=0.002;AMR_AF=0.0764;AFR_AF=0.0371;EUR_AF=0.0964;SAS_AF=0.0368;AA=C|||;VT=SNP
3	106918396	rs4991950	T	C	100	PASS	AC=1899;AF=0.379193;AN=5008;NS=2504;DP=17501;EAS_AF=0.4196;AMR_AF=0.2795;AFR_AF=0.4266;EUR_AF=0.3618;SAS_AF=0.362;AA=T|||;VT=SNP
3	106918448	rs35227938	G	A	100	PASS	AC=1042;AF=0.208067;AN=5008;NS=2504;DP=16337;EAS_AF=0.2966;AMR_AF=0.2334;AFR_AF=0.053;EUR_AF=0.2664;SAS_AF=0.2485;AA=G|||;VT=SNP
3	106920064	rs73211628	T	C	100	PASS	AC=467;AF=0.0932508;AN=5008;NS=2504;DP=14138;EAS_AF=0.0347;AMR_AF=0.0922;AFR_AF=0.1732;EUR_AF=0.0984;SAS_AF=0.0409;AA=T|||;VT=SNP
3	106920230	rs73211630	T	C	100	PASS	AC=487;AF=0.0972444;AN=5008;NS=2504;DP=17790;EAS_AF=0.0347;AMR_AF=0.0937;AFR_AF=0.1884;EUR_AF=0.0994;SAS_AF=0.0389;AA=C|||;VT=SNP
3	106920635	rs2037819	T	A	100	PASS	AC=3654;AF=0.729633;AN=5008;NS=2504;DP=17893;EAS_AF=0.752;AMR_AF=0.6196;AFR_AF=0.8366;EUR_AF=0.7286;SAS_AF=0.6411;AA=A|||;VT=SNP
3	106921549	rs11716071	T	G	100	PASS	AC=1539;AF=0.307308;AN=5008;NS=2504;DP=17318;EAS_AF=0.3571;AMR_AF=0.3213;AFR_AF=0.177;EUR_AF=0.3847;SAS_AF=0.3425;AA=T|||;VT=SNP
3	106921740	rs6768460	G	A	100	PASS	AC=2020;AF=0.403355;AN=5008;NS=2504;DP=20347;EAS_AF=0.3363;AMR_AF=0.3444;AFR_AF=0.5272;EUR_AF=0.3897;SAS_AF=0.3609;AA=A|||;VT=SNP
3	106921754	rs144152938	G	A	100	PASS	AC=65;AF=0.0129792;AN=5008;NS=2504;DP=20246;EAS_AF=0;AMR_AF=0.0115;AFR_AF=0.0008;EUR_AF=0.0308;SAS_AF=0.0256;AA=G|||;VT=SNP
3	106922210	rs28709027	T	A	100	PASS	AC=704;AF=0.140575;AN=5008;NS=2504;DP=19851;EAS_AF=0.1806;AMR_AF=0.196;AFR_AF=0.0303;EUR_AF=0.1978;SAS_AF=0.1503;AA=T|||;VT=SNP
3	106922410	rs73211637	C	T	100	PASS	AC=65;AF=0.0129792;AN=5008;NS=2504;DP=20024;EAS_AF=0;AMR_AF=0.013;AFR_AF=0.0008;EUR_AF=0.0258;SAS_AF=0.0297;AA=C|||;VT=SNP
3	106922747	rs7430092	T	C	100	PASS	AC=3125;AF=0.624002;AN=5008;NS=2504;DP=18904;EAS_AF=0.497;AMR_AF=0.6484;AFR_AF=0.6989;EUR_AF=0.7097;SAS_AF=0.5481;AA=C|||;VT=SNP
3	106922815	rs28535305	A	C	100	PASS	AC=477;AF=0.0952476;AN=5008;NS=2504;DP=19910;EAS_AF=0.003;AMR_AF=0.0735;AFR_AF=0.2337;EUR_AF=0.0726;SAS_AF=0.0419;AA=A|||;VT=SNP
3	106922856	rs4508775	C	T	100	PASS	AC=3171;AF=0.633187;AN=5008;NS=2504;DP=19717;EAS_AF=0.4911;AMR_AF=0.6542;AFR_AF=0.7405;EUR_AF=0.7087;SAS_AF=0.5419;AA=T|||;VT=SNP
3	106922875	rs28698892	G	A	100	PASS	AC=271;AF=0.0541134;AN=5008;NS=2504;DP=19007;EAS_AF=0.1101;AMR_AF=0.0346;AFR_AF=0.0144;EUR_AF=0.0746;SAS_AF=0.0429;AA=g|||;VT=SNP
3	106922966	rs34553244	A	T	100	PASS	AC=478;AF=0.0954473;AN=5008;NS=2504;DP=18384;EAS_AF=0.003;AMR_AF=0.0735;AFR_AF=0.2345;EUR_AF=0.0726;SAS_AF=0.0419;AA=A|||;VT=SNP
3	106923270	rs28567732	C	T	100	PASS	AC=266;AF=0.053115;AN=5008;NS=2504;DP=17524;EAS_AF=0.1101;AMR_AF=0.036;AFR_AF=0.0098;EUR_AF=0.0746;SAS_AF=0.0429;AA=C|||;VT=SNP
3	106924685	rs79574748	G	A	100	PASS	AC=264;AF=0.0527157;AN=5008;NS=2504;DP=8757;EAS_AF=0.1101;AMR_AF=0.0346;AFR_AF=0.0098;EUR_AF=0.0746;SAS_AF=0.0419;AA=A|||;VT=SNP
3	106924699	rs77170714	G	A	100	PASS	AC=266;AF=0.053115;AN=5008;NS=2504;DP=8462;EAS_AF=0.1101;AMR_AF=0.0346;AFR_AF=0.0113;EUR_AF=0.0746;SAS_AF=0.0419;AA=G|||;VT=SNP
3	106925444	rs9831991	C	G	100	PASS	AC=305;AF=0.0609026;AN=5008;NS=2504;DP=18606;EAS_AF=0.1062;AMR_AF=0.0634;AFR_AF=0.0045;EUR_AF=0.1093;SAS_AF=0.0389;AA=C|||;VT=SNP
3	106925898	rs1881309	A	G	100	PASS	AC=1034;AF=0.20647;AN=5008;NS=2504;DP=19472;EAS_AF=0.2173;AMR_AF=0.255;AFR_AF=0.1051;EUR_AF=0.2455;SAS_AF=0.2577;AA=A|||;VT=SNP
3	106925982	rs73211640	A	G	100	PASS	AC=65;AF=0.0129792;AN=5008;NS=2504;DP=18783;EAS_AF=0;AMR_AF=0.013;AFR_AF=0.0008;EUR_AF=0.0258;SAS_AF=0.0297;AA=A|||;VT=SNP
3	106926025	rs11924146	T	C	100	PASS	AC=421;AF=0.0840655;AN=5008;NS=2504;DP=20523;EAS_AF=0.003;AMR_AF=0.0764;AFR_AF=0.2035;EUR_AF=0.0666;SAS_AF=0.0297;AA=T|||;VT=SNP
3	106926111	rs76398045	T	C	100	PASS	AC=224;AF=0.0447284;AN=5008;NS=2504;DP=20227;EAS_AF=0.0962;AMR_AF=0.036;AFR_AF=0.0091;EUR_AF=0.0636;SAS_AF=0.0266;AA=T|||;VT=SNP
3	106926122	rs2141345	A	T	100	PASS	AC=4385;AF=0.875599;AN=5008;NS=2504;DP=20194;EAS_AF=0.8562;AMR_AF=0.9121;AFR_AF=0.7852;EUR_AF=0.8996;SAS_AF=0.9673;AA=T|||;VT=SNP
3	106926227	rs114781589	C	T	100	PASS	AC=40;AF=0.00798722;AN=5008;NS=2504;DP=19310;EAS_AF=0;AMR_AF=0.0072;AFR_AF=0;EUR_AF=0.0268;SAS_AF=0.0082;AA=C|||;VT=SNP
3	106926297	rs62391970	C	G	100	PASS	AC=66;AF=0.0131789;AN=5008;NS=2504;DP=18997;EAS_AF=0;AMR_AF=0.0231;AFR_AF=0.0008;EUR_AF=0.0457;SAS_AF=0.0031;AA=C|||;VT=SNP
3	106926845	rs7631112	G	A	100	PASS	AC=1771;AF=0.353634;AN=5008;NS=2504;DP=19917;EAS_AF=0.5109;AMR_AF=0.3372;AFR_AF=0.1982;EUR_AF=0.332;SAS_AF=0.4356;AA=G|||;VT=SNP
3	106926864	rs7644986	T	G	100	PASS	AC=2482;AF=0.495607;AN=5008;NS=2504;DP=20248;EAS_AF=0.5625;AMR_AF=0.3977;AFR_AF=0.5635;EUR_AF=0.3926;SAS_AF=0.5102;AA=t|||;VT=SNP
3	106927071	rs147666511	C	A	100	PASS	AC=29;AF=0.00579073;AN=5008;NS=2504;DP=18879;EAS_AF=0;AMR_AF=0.0187;AFR_AF=0;EUR_AF=0.0139;SAS_AF=0.002;AA=C|||;VT=SNP
3	106927096	rs62391971	G	A	100	PASS	AC=367;AF=0.0732827;AN=5008;NS=2504;DP=19090;EAS_AF=0.0129;AMR_AF=0.1124;AFR_AF=0.031;EUR_AF=0.1054;SAS_AF=0.1319;AA=G|||;VT=SNP
3	106927506	rs75314027	G	A	100	PASS	AC=30;AF=0.00599042;AN=5008;NS=2504;DP=18115;EAS_AF=0;AMR_AF=0.0072;AFR_AF=0.0023;EUR_AF=0.0219;SAS_AF=0;AA=G|||;VT=SNP
3	106928347	rs1919002	C	T	100	PASS	AC=2856;AF=0.570288;AN=5008;NS=2504;DP=19596;EAS_AF=0.5427;AMR_AF=0.5216;AFR_AF=0.6657;EUR_AF=0.4543;SAS_AF=0.6237;AA=T|||;VT=SNP
3	106928490	rs62391972	G	A	100	PASS	AC=167;AF=0.0333466;AN=5008;NS=2504;DP=18878;EAS_AF=0.001;AMR_AF=0.0692;AFR_AF=0.003;EUR_AF=0.1083;SAS_AF=0.0051;AA=G|||;VT=SNP
3	106928840	rs1528303	G	A	100	PASS	AC=932;AF=0.186102;AN=5008;NS=2504;DP=18487;EAS_AF=0.2956;AMR_AF=0.2248;AFR_AF=0.1823;EUR_AF=0.1342;SAS_AF=0.1043;AA=G|||;VT=SNP
3	106928929	rs11915523	A	G	100	PASS	AC=356;AF=0.0710863;AN=5008;NS=2504;DP=17901;EAS_AF=0.0437;AMR_AF=0.0288;AFR_AF=0.1664;EUR_AF=0.0229;SAS_AF=0.0501;AA=A|||;VT=SNP
3	106930602	rs111944885	C	T	100	PASS	AC=25;AF=0.00499201;AN=5008;NS=2504;DP=19222;EAS_AF=0;AMR_AF=0.0086;AFR_AF=0;EUR_AF=0.0139;SAS_AF=0.0051;AA=C|||;VT=SNP
3	106932154	rs1919003	G	A	100	PASS	AC=2383;AF=0.475839;AN=5008;NS=2504;DP=21318;EAS_AF=0.4871;AMR_AF=0.4856;AFR_AF=0.4266;EUR_AF=0.4304;SAS_AF=0.5706;AA=G|||;VT=SNP
3	106932781	rs7611077	A	G	100	PASS	AC=1860;AF=0.371406;AN=5008;NS=2504;DP=14446;EAS_AF=0.4722;AMR_AF=0.3516;AFR_AF=0.2829;EUR_AF=0.329;SAS_AF=0.4448;AA=A|||;VT=SNP
3	106932807	rs9869839	C	T	100	PASS	AC=1861;AF=0.371605;AN=5008;NS=2504;DP=16645;EAS_AF=0.4722;AMR_AF=0.3516;AFR_AF=0.2837;EUR_AF=0.329;SAS_AF=0.4448;AA=C|||;VT=SNP
3	106932861	rs7647194	T	C	100	PASS	AC=2850;AF=0.569089;AN=5008;NS=2504;DP=16299;EAS_AF=0.5308;AMR_AF=0.5231;AFR_AF=0.6672;EUR_AF=0.4553;SAS_AF=0.6258;AA=C|||;VT=SNP
3	106932905	rs7613382	A	G	100	PASS	AC=3822;AF=0.763179;AN=5008;NS=2504;DP=17601;EAS_AF=0.8442;AMR_AF=0.7478;AFR_AF=0.8638;EUR_AF=0.5915;SAS_AF=0.7311;AA=G|||;VT=SNP
3	106935688	rs11928370	T	A	100	PASS	AC=338;AF=0.067492;AN=5008;NS=2504;DP=19750;EAS_AF=0.0437;AMR_AF=0.0274;AFR_AF=0.1498;EUR_AF=0.0229;SAS_AF=0.0552;AA=T|||;VT=SNP
3	106935724	rs9877508	T	C	100	PASS	AC=1803;AF=0.360024;AN=5008;NS=2504;DP=19838;EAS_AF=0.4722;AMR_AF=0.3501;AFR_AF=0.2383;EUR_AF=0.33;SAS_AF=0.4468;AA=T|||;VT=SNP
3	106935803	rs9819838	A	C	100	PASS	AC=1967;AF=0.392772;AN=5008;NS=2504;DP=18718;EAS_AF=0.4722;AMR_AF=0.366;AFR_AF=0.354;EUR_AF=0.33;SAS_AF=0.4468;AA=C|||;VT=SNP
3	106935855	rs11925130	C	T	100	PASS	AC=335;AF=0.066893;AN=5008;NS=2504;DP=18916;EAS_AF=0.0437;AMR_AF=0.0259;AFR_AF=0.1498;EUR_AF=0.0229;SAS_AF=0.0532;AA=C|||;VT=SNP
3	106935865	rs11929184	T	C	100	PASS	AC=2385;AF=0.476238;AN=5008;NS=2504;DP=18976;EAS_AF=0.5159;AMR_AF=0.3948;AFR_AF=0.5643;EUR_AF=0.3539;SAS_AF=0.5;AA=C|||;VT=SNP
3	106936199	rs74924714	C	T	100	PASS	AC=111;AF=0.0221645;AN=5008;NS=2504;DP=16910;EAS_AF=0;AMR_AF=0.0288;AFR_AF=0.0008;EUR_AF=0.0726;SAS_AF=0.0174;AA=C|||;VT=SNP
3	106937362	rs11918682	A	G	100	PASS	AC=387;AF=0.0772764;AN=5008;NS=2504;DP=17069;EAS_AF=0.0437;AMR_AF=0.0274;AFR_AF=0.1891;EUR_AF=0.0229;SAS_AF=0.0521;AA=A|||;VT=SNP
3	106938007	rs6772017	T	G	100	PASS	AC=1491;AF=0.297724;AN=5008;NS=2504;DP=19685;EAS_AF=0.2034;AMR_AF=0.2767;AFR_AF=0.2587;EUR_AF=0.4314;SAS_AF=0.3252;AA=T|||;VT=SNP
3	106938456	rs7651766	C	A	100	PASS	AC=2631;AF=0.525359;AN=5008;NS=2504;DP=15761;EAS_AF=0.5089;AMR_AF=0.5115;AFR_AF=0.5938;EUR_AF=0.5666;SAS_AF=0.4172;AA=C|||;VT=SNP
3	106938994	rs142860500	C	T	100	PASS	AC=71;AF=0.0141773;AN=5008;NS=2504;DP=13531;EAS_AF=0;AMR_AF=0.0202;AFR_AF=0.0151;EUR_AF=0.0328;SAS_AF=0.0041;AA=C|||;VT=SNP
3	106939017	rs56299781	G	A	100	PASS	AC=936;AF=0.186901;AN=5008;NS=2504;DP=14298;EAS_AF=0.3224;AMR_AF=0.2219;AFR_AF=0.1672;EUR_AF=0.1352;SAS_AF=0.1022;AA=G|||;VT=SNP
3	106939746	rs185628083	T	C	100	PASS	AC=14;AF=0.00279553;AN=5008;NS=2504;DP=19082;EAS_AF=0;AMR_AF=0;AFR_AF=0.0015;EUR_AF=0.006;SAS_AF=0.0061;AA=T|||;VT=SNP
3	106941033	rs6775476	A	G	100	PASS	AC=2450;AF=0.489217;AN=5008;NS=2504;DP=19736;EAS_AF=0.4782;AMR_AF=0.5115;AFR_AF=0.5008;EUR_AF=0.5795;SAS_AF=0.3763;AA=G|||;VT=SNP
3	106941193	rs7644204	C	A	100	PASS	AC=394;AF=0.0786741;AN=5008;NS=2504;DP=17987;EAS_AF=0.0367;AMR_AF=0.0303;AFR_AF=0.1974;EUR_AF=0.0229;SAS_AF=0.0532;AA=C|||;VT=SNP
3	106943737	rs78122615	G	A	100	PASS	AC=71;AF=0.0141773;AN=5008;NS=2504;DP=18823;EAS_AF=0;AMR_AF=0.0202;AFR_AF=0.0151;EUR_AF=0.0328;SAS_AF=0.0041;AA=G|||;VT=SNP
3	106945212	rs75441238	A	G	100	PASS	AC=168;AF=0.0335463;AN=5008;NS=2504;DP=21309;EAS_AF=0;AMR_AF=0.0245;AFR_AF=0.0862;EUR_AF=0.0328;SAS_AF=0.0041;AA=A|||;VT=SNP
3	106945735	rs75547962	T	C	100	PASS	AC=242;AF=0.0483227;AN=5008;NS=2504;DP=19917;EAS_AF=0;AMR_AF=0.0288;AFR_AF=0.1399;EUR_AF=0.0328;SAS_AF=0.0041;AA=C|||;VT=SNP
3	106946130	rs73211658	T	C	100	PASS	AC=251;AF=0.0501198;AN=5008;NS=2504;DP=20780;EAS_AF=0;AMR_AF=0.0216;AFR_AF=0.1248;EUR_AF=0.0229;SAS_AF=0.0491;AA=T|||;VT=SNP
3	106946273	rs4855694	C	T	100	PASS	AC=2218;AF=0.442891;AN=5008;NS=2504;DP=18786;EAS_AF=0.4901;AMR_AF=0.4813;AFR_AF=0.3616;EUR_AF=0.5447;SAS_AF=0.3722;AA=C|||;VT=SNP
3	106946587	rs4432640	C	T	100	PASS	AC=1598;AF=0.319089;AN=5008;NS=2504;DP=17965;EAS_AF=0.4891;AMR_AF=0.3559;AFR_AF=0.0877;EUR_AF=0.2465;SAS_AF=0.5051;AA=C|||;VT=SNP
3	106946812	rs113470977	G	A	100	PASS	AC=13;AF=0.00259585;AN=5008;NS=2504;DP=16943;EAS_AF=0;AMR_AF=0.0014;AFR_AF=0;EUR_AF=0.0099;SAS_AF=0.002;AA=G|||;VT=SNP
3	106948604	rs1358483	C	G	100	PASS	AC=4497;AF=0.897963;AN=5008;NS=2504;DP=19459;EAS_AF=1;AMR_AF=0.8977;AFR_AF=0.82;EUR_AF=0.8588;SAS_AF=0.9387;AA=G|||;VT=SNP
3	106948851	rs76784262	G	A	100	PASS	AC=60;AF=0.0119808;AN=5008;NS=2504;DP=19094;EAS_AF=0;AMR_AF=0.0202;AFR_AF=0.0061;EUR_AF=0.0338;SAS_AF=0.0041;AA=G|||;VT=SNP
3	106949119	rs4446203	C	G	100	PASS	AC=1600;AF=0.319489;AN=5008;NS=2504;DP=16773;EAS_AF=0.4891;AMR_AF=0.3559;AFR_AF=0.0877;EUR_AF=0.2465;SAS_AF=0.5072;AA=C|||;VT=SNP
3	106949168	rs114485519	G	A	100	PASS	AC=70;AF=0.0139776;AN=5008;NS=2504;DP=15746;EAS_AF=0;AMR_AF=0.0202;AFR_AF=0.0136;EUR_AF=0.0338;SAS_AF=0.0041;AA=G|||;VT=SNP
3	106950730	rs1283093	A	T	100	PASS	AC=921;AF=0.183906;AN=5008;NS=2504;DP=17115;EAS_AF=0.3194;AMR_AF=0.2161;AFR_AF=0.1604;EUR_AF=0.1362;SAS_AF=0.1022;AA=A|||;VT=SNP
3	106950962	rs1283092	T	C	100	PASS	AC=4520;AF=0.902556;AN=5008;NS=2504;DP=16899;EAS_AF=1;AMR_AF=0.8963;AFR_AF=0.8396;EUR_AF=0.8588;SAS_AF=0.9366;AA=C|||;VT=SNP
3	106951289	rs116663189	C	T	100	PASS	AC=177;AF=0.0353435;AN=5008;NS=2504;DP=15734;EAS_AF=0;AMR_AF=0.0245;AFR_AF=0.0923;EUR_AF=0.0338;SAS_AF=0.0041;AA=C|||;VT=SNP
3	106951534	rs112069709	T	C	100	PASS	AC=241;AF=0.048123;AN=5008;NS=2504;DP=16400;EAS_AF=0;AMR_AF=0.0288;AFR_AF=0.1384;EUR_AF=0.0338;SAS_AF=0.0041;AA=C|||;VT=SNP
3	106952056	rs1283091	T	G	100	PASS	AC=2086;AF=0.416534;AN=5008;NS=2504;DP=18905;EAS_AF=0.4901;AMR_AF=0.4741;AFR_AF=0.264;EUR_AF=0.5457;SAS_AF=0.3732;AA=T|||;VT=SNP
3	106953464	rs6799242	A	G	100	PASS	AC=1161;AF=0.231829;AN=5008;NS=2504;DP=19286;EAS_AF=0.1706;AMR_AF=0.2579;AFR_AF=0.1006;EUR_AF=0.4095;SAS_AF=0.271;AA=A|||;VT=SNP
3	106953646	rs141961987	C	A	100	PASS	AC=65;AF=0.0129792;AN=5008;NS=2504;DP=18919;EAS_AF=0;AMR_AF=0.0202;AFR_AF=0.0113;EUR_AF=0.0338;SAS_AF=0.002;AA=C|||;VT=SNP
3	106954050	rs6790941	T	A	100	PASS	AC=1112;AF=0.222045;AN=5008;NS=2504;DP=18400;EAS_AF=0.1706;AMR_AF=0.2507;AFR_AF=0.0681;EUR_AF=0.4085;SAS_AF=0.271;AA=t|||;VT=SNP
3	106954498	rs62391975	C	T	100	PASS	AC=1600;AF=0.319489;AN=5008;NS=2504;DP=19548;EAS_AF=0.4891;AMR_AF=0.3573;AFR_AF=0.0877;EUR_AF=0.2475;SAS_AF=0.5051;AA=C|||;VT=SNP
3	106955386	rs968110	T	C	100	PASS	AC=2525;AF=0.504193;AN=5008;NS=2504;DP=15431;EAS_AF=0.5109;AMR_AF=0.4899;AFR_AF=0.4818;EUR_AF=0.4215;SAS_AF=0.6227;AA=T|||;VT=SNP
3	106956498	rs141582368	T	C	100	PASS	AC=66;AF=0.0131789;AN=5008;NS=2504;DP=16950;EAS_AF=0;AMR_AF=0.0202;AFR_AF=0.0106;EUR_AF=0.0338;SAS_AF=0.0041;AA=T|||;VT=SNP
3	106956724	rs28689759	T	C	100	PASS	AC=2112;AF=0.421725;AN=5008;NS=2504;DP=15673;EAS_AF=0.4901;AMR_AF=0.4597;AFR_AF=0.2648;EUR_AF=0.3897;SAS_AF=0.5695;AA=T|||;VT=SNP
3	106957827	rs114219959	G	T	100	PASS	AC=22;AF=0.00439297;AN=5008;NS=2504;DP=20139;EAS_AF=0;AMR_AF=0.0086;AFR_AF=0;EUR_AF=0.0139;SAS_AF=0.002;AA=G|||;VT=SNP
3	106958231	rs193294493	G	T	100	PASS	AC=38;AF=0.00758786;AN=5008;NS=2504;DP=16416;EAS_AF=0;AMR_AF=0.0029;AFR_AF=0.0008;EUR_AF=0.0268;SAS_AF=0.0082;AA=G|||;VT=SNP
3	106958845	rs1283109	A	G	100	PASS	AC=2244;AF=0.448083;AN=5008;NS=2504;DP=16453;EAS_AF=0.506;AMR_AF=0.5029;AFR_AF=0.23;EUR_AF=0.6501;SAS_AF=0.4366;AA=A|||;VT=SNP
3	106960681	rs9821094	A	G	100	PASS	AC=1399;AF=0.279353;AN=5008;NS=2504;DP=14979;EAS_AF=0.2312;AMR_AF=0.2795;AFR_AF=0.1596;EUR_AF=0.4423;SAS_AF=0.3231;AA=A|||;VT=SNP
3	106960910	rs55815637	A	G	100	PASS	AC=1073;AF=0.214257;AN=5008;NS=2504;DP=15237;EAS_AF=0.3135;AMR_AF=0.2003;AFR_AF=0.2504;EUR_AF=0.171;SAS_AF=0.1176;AA=A|||;VT=SNP
3	106961285	rs1283108	C	T	100	PASS	AC=2296;AF=0.458466;AN=5008;NS=2504;DP=17318;EAS_AF=0.4603;AMR_AF=0.5245;AFR_AF=0.382;EUR_AF=0.4056;SAS_AF=0.5675;AA=C|||;VT=SNP
3	106961320	rs1283107	C	G	100	PASS	AC=3543;AF=0.707468;AN=5008;NS=2504;DP=18003;EAS_AF=0.7738;AMR_AF=0.7392;AFR_AF=0.7564;EUR_AF=0.5765;SAS_AF=0.6851;AA=G|||;VT=SNP
3	106961498	rs1283106	C	A	100	PASS	AC=2291;AF=0.457468;AN=5008;NS=2504;DP=19716;EAS_AF=0.4603;AMR_AF=0.5231;AFR_AF=0.3805;EUR_AF=0.4036;SAS_AF=0.5675;AA=C|||;VT=SNP
3	106961934	rs13083217	A	G	100	PASS	AC=335;AF=0.066893;AN=5008;NS=2504;DP=16366;EAS_AF=0.0764;AMR_AF=0.0605;AFR_AF=0.0779;EUR_AF=0.0835;SAS_AF=0.0297;AA=A|||;VT=SNP
3	106962305	rs1283105	C	G	100	PASS	AC=2455;AF=0.490216;AN=5008;NS=2504;DP=15911;EAS_AF=0.4623;AMR_AF=0.5331;AFR_AF=0.4955;EUR_AF=0.4066;SAS_AF=0.5675;AA=C|||;VT=SNP
3	106962503	rs61308451	G	A	100	PASS	AC=1058;AF=0.211262;AN=5008;NS=2504;DP=16509;EAS_AF=0.3125;AMR_AF=0.1988;AFR_AF=0.2405;EUR_AF=0.171;SAS_AF=0.1176;AA=G|||;VT=SNP
3	106962521	rs1283104	C	G	100	PASS	AC=2455;AF=0.490216;AN=5008;NS=2504;DP=16397;EAS_AF=0.4623;AMR_AF=0.5331;AFR_AF=0.4955;EUR_AF=0.4066;SAS_AF=0.5675;AA=C|||;VT=SNP
3	106962697	rs77353751	C	T	100	PASS	AC=311;AF=0.0621006;AN=5008;NS=2504;DP=17680;EAS_AF=0.001;AMR_AF=0.0317;AFR_AF=0.1891;EUR_AF=0.0089;SAS_AF=0.0297;AA=C|||;VT=SNP
3	106962755	rs1283103	A	G	100	PASS	AC=2440;AF=0.48722;AN=5008;NS=2504;DP=17066;EAS_AF=0.4623;AMR_AF=0.5331;AFR_AF=0.4841;EUR_AF=0.4066;SAS_AF=0.5675;AA=a|||;VT=SNP
3	106962871	rs73851524	T	C	100	PASS	AC=1055;AF=0.210663;AN=5008;NS=2504;DP=18154;EAS_AF=0.3115;AMR_AF=0.1988;AFR_AF=0.2405;EUR_AF=0.171;SAS_AF=0.1155;AA=C|||;VT=SNP
3	106962929	rs1283102	G	A	100	PASS	AC=2295;AF=0.458267;AN=5008;NS=2504;DP=17183;EAS_AF=0.4623;AMR_AF=0.5231;AFR_AF=0.3805;EUR_AF=0.4056;SAS_AF=0.5675;AA=G|||;VT=SNP
3	106963197	rs75868634	G	A	100	PASS	AC=53;AF=0.0105831;AN=5008;NS=2504;DP=18205;EAS_AF=0;AMR_AF=0.0202;AFR_AF=0.0023;EUR_AF=0.0328;SAS_AF=0.0031;AA=G|||;VT=SNP
3	106963543	rs1283101	A	G	100	PASS	AC=2428;AF=0.484824;AN=5008;NS=2504;DP=18360;EAS_AF=0.4613;AMR_AF=0.5317;AFR_AF=0.4947;EUR_AF=0.3936;SAS_AF=0.5562;AA=G|||;VT=SNP
3	106963586	rs35128458	T	C	100	PASS	AC=1332;AF=0.265974;AN=5008;NS=2504;DP=17373;EAS_AF=0.2202;AMR_AF=0.2637;AFR_AF=0.146;EUR_AF=0.4215;SAS_AF=0.317;AA=T|||;VT=SNP
3	106963782	rs34757717	G	A	100	PASS	AC=371;AF=0.0740815;AN=5008;NS=2504;DP=17511;EAS_AF=0.0873;AMR_AF=0.0634;AFR_AF=0.0885;EUR_AF=0.0875;SAS_AF=0.0348;AA=G|||;VT=SNP
3	106964021	rs1283100	T	C	100	PASS	AC=3315;AF=0.661941;AN=5008;NS=2504;DP=13018;EAS_AF=0.7798;AMR_AF=0.7176;AFR_AF=0.5885;EUR_AF=0.5795;SAS_AF=0.6851;AA=T|||;VT=SNP
3	106964051	rs28491136	C	T	100	PASS	AC=1638;AF=0.327077;AN=5008;NS=2504;DP=15460;EAS_AF=0.4613;AMR_AF=0.3876;AFR_AF=0.1672;EUR_AF=0.2197;SAS_AF=0.4724;AA=C|||;VT=SNP
3	106965487	rs62391977	G	A	100	PASS	AC=925;AF=0.184704;AN=5008;NS=2504;DP=19827;EAS_AF=0.1329;AMR_AF=0.1931;AFR_AF=0.0461;EUR_AF=0.329;SAS_AF=0.271;AA=G|||;VT=SNP
3	106965492	rs1299331	A	G	100	PASS	AC=2251;AF=0.449481;AN=5008;NS=2504;DP=19788;EAS_AF=0.4623;AMR_AF=0.5173;AFR_AF=0.3374;EUR_AF=0.4145;SAS_AF=0.5757;AA=A|||;VT=SNP
3	106965673	rs56009358	A	C	100	PASS	AC=760;AF=0.151757;AN=5008;NS=2504;DP=19803;EAS_AF=0.3224;AMR_AF=0.1715;AFR_AF=0.0507;EUR_AF=0.16;SAS_AF=0.09;AA=A|||;VT=SNP
3	106965709	rs191903906	A	G	100	PASS	AC=13;AF=0.00259585;AN=5008;NS=2504;DP=19049;EAS_AF=0;AMR_AF=0;AFR_AF=0.0015;EUR_AF=0.006;SAS_AF=0.0051;AA=A|||;VT=SNP
3	106966689	rs9862762	C	A	100	PASS	AC=923;AF=0.184305;AN=5008;NS=2504;DP=16726;EAS_AF=0.1339;AMR_AF=0.1931;AFR_AF=0.0461;EUR_AF=0.329;SAS_AF=0.2679;AA=C|||;VT=SNP
3	106967443	rs73194528	C	T	100	PASS	AC=31;AF=0.0061901;AN=5008;NS=2504;DP=18024;EAS_AF=0;AMR_AF=0.0144;AFR_AF=0.0015;EUR_AF=0.0159;SAS_AF=0.0031;AA=C|||;VT=SNP
3	106967877	rs1283098	G	A	100	PASS	AC=3122;AF=0.623403;AN=5008;NS=2504;DP=16619;EAS_AF=0.7778;AMR_AF=0.6844;AFR_AF=0.5113;EUR_AF=0.5437;SAS_AF=0.6544;AA=G|||;VT=SNP
3	106969351	rs1283097	C	T	100	PASS	AC=2837;AF=0.566494;AN=5008;NS=2504;DP=17899;EAS_AF=0.7768;AMR_AF=0.5836;AFR_AF=0.5129;EUR_AF=0.3867;SAS_AF=0.5951;AA=C|||;VT=SNP
3	106969387	rs151318321	C	G	100	PASS	AC=65;AF=0.0129792;AN=5008;NS=2504;DP=18437;EAS_AF=0;AMR_AF=0.0187;AFR_AF=0.0166;EUR_AF=0.0278;SAS_AF=0.002;AA=C|||;VT=SNP
3	106970006	rs744105	T	C	100	PASS	AC=3616;AF=0.722045;AN=5008;NS=2504;DP=17831;EAS_AF=0.7857;AMR_AF=0.7723;AFR_AF=0.708;EUR_AF=0.6431;SAS_AF=0.7209;AA=C|||;VT=SNP
3	106970136	rs1283094	G	A	100	PASS	AC=4399;AF=0.878395;AN=5008;NS=2504;DP=17797;EAS_AF=0.999;AMR_AF=0.8458;AFR_AF=0.848;EUR_AF=0.7803;SAS_AF=0.9192;AA=A|||;VT=SNP
3	106971009	rs75738161	A	C	100	PASS	AC=52;AF=0.0103834;AN=5008;NS=2504;DP=20809;EAS_AF=0;AMR_AF=0.0115;AFR_AF=0.0113;EUR_AF=0.0159;SAS_AF=0.0133;AA=A|||;VT=SNP
3	106971327	rs11710776	T	C	100	PASS	AC=429;AF=0.0856629;AN=5008;NS=2504;DP=18966;EAS_AF=0.0903;AMR_AF=0.0735;AFR_AF=0.09;EUR_AF=0.1262;SAS_AF=0.0419;AA=T|||;VT=SNP
3	106972315	rs793618	T	C	100	PASS	AC=1919;AF=0.383187;AN=5008;NS=2504;DP=15251;EAS_AF=0.3046;AMR_AF=0.2911;AFR_AF=0.4796;EUR_AF=0.4225;SAS_AF=0.3589;AA=T|||;VT=SNP
3	106972515	rs793617	A	G	100	PASS	AC=4492;AF=0.896965;AN=5008;NS=2504;DP=17767;EAS_AF=0.997;AMR_AF=0.8876;AFR_AF=0.8782;EUR_AF=0.8211;SAS_AF=0.9039;AA=G|||;VT=SNP
3	106972808	rs1283112	G	A	100	PASS	AC=896;AF=0.178914;AN=5008;NS=2504;DP=17563;EAS_AF=0.2738;AMR_AF=0.0879;AFR_AF=0.2806;EUR_AF=0.0755;SAS_AF=0.1145;AA=G|||;VT=SNP
3	106973277	rs3887373	A	G	100	PASS	AC=833;AF=0.166334;AN=5008;NS=2504;DP=21125;EAS_AF=0.0317;AMR_AF=0.1931;AFR_AF=0.0545;EUR_AF=0.3529;SAS_AF=0.2454;AA=A|||;VT=SNP
3	106974965	rs793613	T	C	100	PASS	AC=449;AF=0.0896565;AN=5008;NS=2504;DP=19195;EAS_AF=0.0585;AMR_AF=0.0648;AFR_AF=0.171;EUR_AF=0.0656;SAS_AF=0.0542;AA=T|||;VT=SNP
3	106974997	rs55865748	A	G	100	PASS	AC=1082;AF=0.216054;AN=5008;NS=2504;DP=18493;EAS_AF=0.0347;AMR_AF=0.1888;AFR_AF=0.2746;EUR_AF=0.328;SAS_AF=0.228;AA=A|||;VT=SNP
3	106975399	rs1298166	A	G	100	PASS	AC=2976;AF=0.594249;AN=5008;NS=2504;DP=19281;EAS_AF=0.6458;AMR_AF=0.6643;AFR_AF=0.5991;EUR_AF=0.4682;SAS_AF=0.6145;AA=A|||;VT=SNP
3	106975420	rs807556	C	T	100	PASS	AC=3739;AF=0.746605;AN=5008;NS=2504;DP=18728;EAS_AF=0.7897;AMR_AF=0.8098;AFR_AF=0.7216;EUR_AF=0.67;SAS_AF=0.7699;AA=T|||;VT=SNP
3	106975778	rs115904847	C	T	100	PASS	AC=199;AF=0.0397364;AN=5008;NS=2504;DP=19787;EAS_AF=0;AMR_AF=0.0259;AFR_AF=0.1112;EUR_AF=0.0308;SAS_AF=0.0031;AA=C|||;VT=SNP
3	106975989	rs17806005	C	G	100	PASS	AC=198;AF=0.0395367;AN=5008;NS=2504;DP=18892;EAS_AF=0;AMR_AF=0.0259;AFR_AF=0.1104;EUR_AF=0.0308;SAS_AF=0.0031;AA=C|||;VT=SNP
3	106976270	rs77919809	A	G	100	PASS	AC=184;AF=0.0367412;AN=5008;NS=2504;DP=19056;EAS_AF=0;AMR_AF=0.0231;AFR_AF=0.1014;EUR_AF=0.0308;SAS_AF=0.0031;AA=A|||;VT=SNP
3	106976275	rs75268986	G	T	100	PASS	AC=194;AF=0.038738;AN=5008;NS=2504;DP=18944;EAS_AF=0;AMR_AF=0.0245;AFR_AF=0.1082;EUR_AF=0.0308;SAS_AF=0.0031;AA=G|||;VT=SNP
3	106976804	rs12492347	A	G	100	PASS	AC=174;AF=0.0347444;AN=5008;NS=2504;DP=18545;EAS_AF=0.001;AMR_AF=0.1571;AFR_AF=0.0015;EUR_AF=0.0388;SAS_AF=0.0235;AA=A|||;VT=SNP
3	106977018	rs793611	A	G	100	PASS	AC=1524;AF=0.304313;AN=5008;NS=2504;DP=15027;EAS_AF=0.3135;AMR_AF=0.3718;AFR_AF=0.2201;EUR_AF=0.163;SAS_AF=0.5061;AA=G|||;VT=SNP
3	106977208	rs9816917	C	T	100	PASS	AC=482;AF=0.096246;AN=5008;NS=2504;DP=18003;EAS_AF=0.126;AMR_AF=0.0663;AFR_AF=0.171;EUR_AF=0.0606;SAS_AF=0.0225;AA=C|||;VT=SNP
3	106977274	rs3849192	A	C	100	PASS	AC=195;AF=0.0389377;AN=5008;NS=2504;DP=18223;EAS_AF=0;AMR_AF=0.0245;AFR_AF=0.1089;EUR_AF=0.0308;SAS_AF=0.0031;AA=A|||;VT=SNP
3	106977336	rs1283111	C	T	100	PASS	AC=2244;AF=0.448083;AN=5008;NS=2504;DP=19270;EAS_AF=0.4405;AMR_AF=0.5014;AFR_AF=0.4667;EUR_AF=0.3042;SAS_AF=0.5409;AA=C|||;VT=SNP
3	106977691	rs13319227	T	A	100	PASS	AC=484;AF=0.0966454;AN=5008;NS=2504;DP=16721;EAS_AF=0.127;AMR_AF=0.0663;AFR_AF=0.1717;EUR_AF=0.0606;SAS_AF=0.0225;AA=T|||;VT=SNP
3	106978217	rs75059817	C	A	100	PASS	AC=36;AF=0.0071885;AN=5008;NS=2504;DP=18873;EAS_AF=0.001;AMR_AF=0.013;AFR_AF=0.0023;EUR_AF=0.0209;SAS_AF=0.002;AA=C|||;VT=SNP
3	106978360	rs17806089	C	T	100	PASS	AC=193;AF=0.0385383;AN=5008;NS=2504;DP=17953;EAS_AF=0;AMR_AF=0.0245;AFR_AF=0.1074;EUR_AF=0.0308;SAS_AF=0.0031;AA=C|||;VT=SNP
3	106978527	rs13074296	A	G	100	PASS	AC=1294;AF=0.258387;AN=5008;NS=2504;DP=21173;EAS_AF=0.3512;AMR_AF=0.2839;AFR_AF=0.1369;EUR_AF=0.339;SAS_AF=0.226;AA=A|||;VT=SNP
3	106978746	rs115100412	T	A	100	PASS	AC=238;AF=0.047524;AN=5008;NS=2504;DP=17356;EAS_AF=0.003;AMR_AF=0.062;AFR_AF=0.0734;EUR_AF=0.0825;SAS_AF=0.0123;AA=T|||;VT=SNP
3	106979879	rs73194536	A	G	100	PASS	AC=202;AF=0.0403355;AN=5008;NS=2504;DP=14715;EAS_AF=0.0238;AMR_AF=0.0692;AFR_AF=0.0068;EUR_AF=0.1064;SAS_AF=0.0143;AA=A|||;VT=SNP
3	106980756	rs9871413	A	G	100	PASS	AC=496;AF=0.0990415;AN=5008;NS=2504;DP=18246;EAS_AF=0.1369;AMR_AF=0.0663;AFR_AF=0.1717;EUR_AF=0.0616;SAS_AF=0.0235;AA=A|||;VT=SNP
3	106981020	rs4629330	A	G	100	PASS	AC=707;AF=0.141174;AN=5008;NS=2504;DP=16225;EAS_AF=0.0347;AMR_AF=0.1715;AFR_AF=0.0151;EUR_AF=0.3241;SAS_AF=0.2117;AA=A|||;VT=SNP
3	106981370	rs115404984	A	G	100	PASS	AC=48;AF=0.00958466;AN=5008;NS=2504;DP=17265;EAS_AF=0;AMR_AF=0.0101;AFR_AF=0;EUR_AF=0.0288;SAS_AF=0.0123;AA=A|||;VT=SNP
3	106981727	rs793610	C	T	100	PASS	AC=3567;AF=0.71226;AN=5008;NS=2504;DP=18877;EAS_AF=0.7917;AMR_AF=0.7882;AFR_AF=0.6225;EUR_AF=0.6451;SAS_AF=0.7669;AA=T|||;VT=SNP
3	106982317	rs709567	G	A	100	PASS	AC=1631;AF=0.325679;AN=5008;NS=2504;DP=15079;EAS_AF=0.2986;AMR_AF=0.3732;AFR_AF=0.3101;EUR_AF=0.159;SAS_AF=0.5123;AA=G|||;VT=SNP
3	106982460	rs73194538	G	A	100	PASS	AC=327;AF=0.0652955;AN=5008;NS=2504;DP=19183;EAS_AF=0.001;AMR_AF=0.0706;AFR_AF=0.1377;EUR_AF=0.0845;SAS_AF=0.0102;AA=G|||;VT=SNP
3	106982535	rs73194541	A	G	100	PASS	AC=521;AF=0.104034;AN=5008;NS=2504;DP=17434;EAS_AF=0.002;AMR_AF=0.0778;AFR_AF=0.2655;EUR_AF=0.0865;SAS_AF=0.0276;AA=A|||;VT=SNP
3	106983112	rs2399133	C	A	100	PASS	AC=1241;AF=0.247804;AN=5008;NS=2504;DP=18545;EAS_AF=0.0427;AMR_AF=0.2608;AFR_AF=0.2375;EUR_AF=0.4771;SAS_AF=0.228;AA=A|||;VT=SNP
3	106983279	rs2912103	C	T	100	PASS	AC=578;AF=0.115415;AN=5008;NS=2504;DP=21288;EAS_AF=0.0427;AMR_AF=0.147;AFR_AF=0.0961;EUR_AF=0.2286;SAS_AF=0.0777;AA=c|||;VT=SNP
3	106983607	rs3849194	T	C	100	PASS	AC=2536;AF=0.50639;AN=5008;NS=2504;DP=21438;EAS_AF=0.5942;AMR_AF=0.4798;AFR_AF=0.4849;EUR_AF=0.2962;SAS_AF=0.68;AA=C|||;VT=SNP
3	106983757	rs150127696	C	T	100	PASS	AC=28;AF=0.00559105;AN=5008;NS=2504;DP=20322;EAS_AF=0;AMR_AF=0.0216;AFR_AF=0;EUR_AF=0.0109;SAS_AF=0.002;AA=C|||;VT=SNP
3	106984325	rs2399134	T	C	100	PASS	AC=2277;AF=0.454673;AN=5008;NS=2504;DP=20581;EAS_AF=0.5952;AMR_AF=0.464;AFR_AF=0.2988;EUR_AF=0.3032;SAS_AF=0.6697;AA=T|||;VT=SNP
3	106985067	rs16853322	C	G	100	PASS	AC=2278;AF=0.454872;AN=5008;NS=2504;DP=17305;EAS_AF=0.5952;AMR_AF=0.464;AFR_AF=0.2995;EUR_AF=0.3032;SAS_AF=0.6697;AA=C|||;VT=SNP
3	106985324	rs11710459	G	A	100	PASS	AC=24;AF=0.00479233;AN=5008;NS=2504;DP=19375;EAS_AF=0;AMR_AF=0.0029;AFR_AF=0.0015;EUR_AF=0.0139;SAS_AF=0.0061;AA=G|||;VT=SNP
3	106985328	rs72620089	C	T	100	PASS	AC=2277;AF=0.454673;AN=5008;NS=2504;DP=19548;EAS_AF=0.5942;AMR_AF=0.464;AFR_AF=0.2988;EUR_AF=0.3032;SAS_AF=0.6708;AA=T|||;VT=SNP
3	106985680	rs12489299	G	A	100	PASS	AC=1178;AF=0.235224;AN=5008;NS=2504;DP=18824;EAS_AF=0.3562;AMR_AF=0.3271;AFR_AF=0.0333;EUR_AF=0.1103;SAS_AF=0.4468;AA=G|||;VT=SNP
3	106985785	rs55878614	T	C	100	PASS	AC=185;AF=0.0369409;AN=5008;NS=2504;DP=19116;EAS_AF=0.001;AMR_AF=0.0692;AFR_AF=0.0076;EUR_AF=0.1103;SAS_AF=0.0153;AA=T|||;VT=SNP
3	106986380	rs4855598	T	A	100	PASS	AC=1994;AF=0.398163;AN=5008;NS=2504;DP=18753;EAS_AF=0.5625;AMR_AF=0.438;AFR_AF=0.1921;EUR_AF=0.2614;SAS_AF=0.6196;AA=T|||;VT=SNP
3	106987360	rs143205705	C	T	100	PASS	AC=9;AF=0.00179712;AN=5008;NS=2504;DP=21925;EAS_AF=0;AMR_AF=0.0029;AFR_AF=0;EUR_AF=0.006;SAS_AF=0.001;AA=C|||;VT=SNP
3	106987471	rs77639587	T	G	100	PASS	AC=62;AF=0.0123802;AN=5008;NS=2504;DP=20336;EAS_AF=0;AMR_AF=0.0245;AFR_AF=0.0008;EUR_AF=0.0417;SAS_AF=0.002;AA=T|||;VT=SNP
3	106987474	rs7645377	T	G	100	PASS	AC=2560;AF=0.511182;AN=5008;NS=2504;DP=20161;EAS_AF=0.5952;AMR_AF=0.4841;AFR_AF=0.4924;EUR_AF=0.3022;SAS_AF=0.684;AA=G|||;VT=SNP
3	106987902	rs116358588	G	C	100	PASS	AC=70;AF=0.0139776;AN=5008;NS=2504;DP=20058;EAS_AF=0;AMR_AF=0.0159;AFR_AF=0;EUR_AF=0.0427;SAS_AF=0.0164;AA=G|||;VT=SNP
3	106987910	rs113625254	C	T	100	PASS	AC=157;AF=0.0313498;AN=5008;NS=2504;DP=20180;EAS_AF=0.0327;AMR_AF=0.0202;AFR_AF=0.0113;EUR_AF=0.0447;SAS_AF=0.0511;AA=C|||;VT=SNP
3	106988334	rs9847558	C	G	100	PASS	AC=2526;AF=0.504393;AN=5008;NS=2504;DP=16680;EAS_AF=0.5952;AMR_AF=0.4784;AFR_AF=0.4697;EUR_AF=0.3052;SAS_AF=0.681;AA=G|||;VT=SNP
3	106988439	rs9867626	T	C	100	PASS	AC=888;AF=0.177316;AN=5008;NS=2504;DP=17279;EAS_AF=0.2044;AMR_AF=0.0634;AFR_AF=0.3949;EUR_AF=0.0457;SAS_AF=0.0716;AA=C|||;VT=SNP
3	106988721	rs9848471	G	C	100	PASS	AC=2545;AF=0.508187;AN=5008;NS=2504;DP=14303;EAS_AF=0.5923;AMR_AF=0.4813;AFR_AF=0.4849;EUR_AF=0.3042;SAS_AF=0.682;AA=C|||;VT=SNP
3	106989107	rs3909652	T	G	100	PASS	AC=535;AF=0.106829;AN=5008;NS=2504;DP=18078;EAS_AF=0.0327;AMR_AF=0.0418;AFR_AF=0.2776;EUR_AF=0.0437;SAS_AF=0.0634;AA=G|||;VT=SNP
3	106989621	rs112505467	T	C	100	PASS	AC=156;AF=0.0311502;AN=5008;NS=2504;DP=15299;EAS_AF=0.0327;AMR_AF=0.0202;AFR_AF=0.0113;EUR_AF=0.0437;SAS_AF=0.0511;AA=T|||;VT=SNP
3	106989777	rs73194546	A	G	100	PASS	AC=1141;AF=0.227835;AN=5008;NS=2504;DP=13251;EAS_AF=0.0228;AMR_AF=0.2522;AFR_AF=0.239;EUR_AF=0.4274;SAS_AF=0.2014;AA=A|||;VT=SNP
3	106989790	rs114867702	T	C	100	PASS	AC=156;AF=0.0311502;AN=5008;NS=2504;DP=13106;EAS_AF=0.0327;AMR_AF=0.0202;AFR_AF=0.0113;EUR_AF=0.0437;SAS_AF=0.0511;AA=T|||;VT=SNP
3	106989832	rs9853910	G	A	100	PASS	AC=2371;AF=0.473442;AN=5008;NS=2504;DP=13874;EAS_AF=0.5625;AMR_AF=0.4611;AFR_AF=0.4576;EUR_AF=0.2604;SAS_AF=0.6309;AA=A|||;VT=SNP
3	106990245	rs112629818	C	T	100	PASS	AC=156;AF=0.0311502;AN=5008;NS=2504;DP=18470;EAS_AF=0.0327;AMR_AF=0.0202;AFR_AF=0.0113;EUR_AF=0.0437;SAS_AF=0.0511;AA=C|||;VT=SNP
3	106990475	rs2553942	C	T	100	PASS	AC=544;AF=0.108626;AN=5008;NS=2504;DP=20690;EAS_AF=0.0208;AMR_AF=0.1614;AFR_AF=0.1172;EUR_AF=0.2137;SAS_AF=0.0419;AA=C|||;VT=SNP
3	106990884	rs9288847	C	T	100	PASS	AC=2550;AF=0.509185;AN=5008;NS=2504;DP=19871;EAS_AF=0.5952;AMR_AF=0.4827;AFR_AF=0.4849;EUR_AF=0.3042;SAS_AF=0.683;AA=T|||;VT=SNP
3	106991065	rs7651309	A	G	100	PASS	AC=2371;AF=0.473442;AN=5008;NS=2504;DP=18848;EAS_AF=0.5625;AMR_AF=0.4597;AFR_AF=0.4576;EUR_AF=0.2604;SAS_AF=0.6319;AA=G|||;VT=SNP
3	106991411	rs115327691	C	A	100	PASS	AC=25;AF=0.00499201;AN=5008;NS=2504;DP=21512;EAS_AF=0;AMR_AF=0.0058;AFR_AF=0.0008;EUR_AF=0.0199;SAS_AF=0;AA=C|||;VT=SNP
3	106992052	rs111764875	G	A	100	PASS	AC=156;AF=0.0311502;AN=5008;NS=2504;DP=21842;EAS_AF=0.0327;AMR_AF=0.0202;AFR_AF=0.0113;EUR_AF=0.0437;SAS_AF=0.0511;AA=G|||;VT=SNP
3	106992080	rs929980	G	A	100	PASS	AC=1990;AF=0.397364;AN=5008;NS=2504;DP=21062;EAS_AF=0.5615;AMR_AF=0.438;AFR_AF=0.1914;EUR_AF=0.2604;SAS_AF=0.6186;AA=G|||;VT=SNP
3	106992701	rs3909651	T	C	100	PASS	AC=2372;AF=0.473642;AN=5008;NS=2504;DP=21898;EAS_AF=0.5635;AMR_AF=0.4597;AFR_AF=0.4576;EUR_AF=0.2604;SAS_AF=0.6319;AA=C|||;VT=SNP
3	106993305	rs111276018	G	C	100	PASS	AC=156;AF=0.0311502;AN=5008;NS=2504;DP=22736;EAS_AF=0.0327;AMR_AF=0.0202;AFR_AF=0.0113;EUR_AF=0.0437;SAS_AF=0.0511;AA=G|||;VT=SNP
3	106994069	rs75357977	C	T	100	PASS	AC=114;AF=0.0227636;AN=5008;NS=2504;DP=17086;EAS_AF=0;AMR_AF=0.0159;AFR_AF=0.0008;EUR_AF=0.0388;SAS_AF=0.0644;AA=C|||;VT=SNP
3	106994167	rs3936680	A	T	100	PASS	AC=1993;AF=0.397963;AN=5008;NS=2504;DP=18087;EAS_AF=0.5635;AMR_AF=0.438;AFR_AF=0.1914;EUR_AF=0.2604;SAS_AF=0.6196;AA=A|||;VT=SNP
3	106994511	rs3849195	A	G	100	PASS	AC=2528;AF=0.504792;AN=5008;NS=2504;DP=17235;EAS_AF=0.5962;AMR_AF=0.4798;AFR_AF=0.469;EUR_AF=0.3042;SAS_AF=0.683;AA=G|||;VT=SNP
3	106994619	rs77415024	T	C	100	PASS	AC=71;AF=0.0141773;AN=5008;NS=2504;DP=20885;EAS_AF=0;AMR_AF=0.0159;AFR_AF=0;EUR_AF=0.0427;SAS_AF=0.0174;AA=T|||;VT=SNP
3	106994756	rs112630574	G	A	100	PASS	AC=156;AF=0.0311502;AN=5008;NS=2504;DP=18587;EAS_AF=0.0327;AMR_AF=0.0202;AFR_AF=0.0113;EUR_AF=0.0437;SAS_AF=0.0511;AA=G|||;VT=SNP
3	106994925	rs3843833	T	C	100	PASS	AC=2552;AF=0.509585;AN=5008;NS=2504;DP=15202;EAS_AF=0.5972;AMR_AF=0.4827;AFR_AF=0.4849;EUR_AF=0.3042;SAS_AF=0.683;AA=C|||;VT=SNP
3	106995215	rs111320458	G	A	100	PASS	AC=156;AF=0.0311502;AN=5008;NS=2504;DP=16027;EAS_AF=0.0327;AMR_AF=0.0202;AFR_AF=0.0113;EUR_AF=0.0437;SAS_AF=0.0511;AA=G|||;VT=SNP
3	106995323	rs9790188	G	T	100	PASS	AC=2373;AF=0.473842;AN=5008;NS=2504;DP=16803;EAS_AF=0.5635;AMR_AF=0.4597;AFR_AF=0.4584;EUR_AF=0.2604;SAS_AF=0.6319;AA=G|||;VT=SNP
3	106995906	rs62393471	A	G	100	PASS	AC=31;AF=0.0061901;AN=5008;NS=2504;DP=15738;EAS_AF=0;AMR_AF=0.0072;AFR_AF=0.0008;EUR_AF=0.0249;SAS_AF=0;AA=A|||;VT=SNP
3	106995967	rs113850221	A	C	100	PASS	AC=28;AF=0.00559105;AN=5008;NS=2504;DP=14237;EAS_AF=0;AMR_AF=0.0086;AFR_AF=0;EUR_AF=0.0199;SAS_AF=0.002;AA=A|||;VT=SNP
3	106996054	rs72620090	A	C	100	PASS	AC=1642;AF=0.327875;AN=5008;NS=2504;DP=14733;EAS_AF=0.3919;AMR_AF=0.4164;AFR_AF=0.0756;EUR_AF=0.2584;SAS_AF=0.6115;AA=A|||;VT=SNP
3	106996080	rs79062597	T	C	100	PASS	AC=72;AF=0.014377;AN=5008;NS=2504;DP=15496;EAS_AF=0;AMR_AF=0.0144;AFR_AF=0.0015;EUR_AF=0.0368;SAS_AF=0.0235;AA=T|||;VT=SNP
3	106996531	rs73194548	A	G	100	PASS	AC=737;AF=0.147165;AN=5008;NS=2504;DP=16332;EAS_AF=0.0159;AMR_AF=0.2161;AFR_AF=0.0318;EUR_AF=0.3648;SAS_AF=0.1656;AA=A|||;VT=SNP
3	106996614	rs77088439	A	T	100	PASS	AC=156;AF=0.0311502;AN=5008;NS=2504;DP=15993;EAS_AF=0.0327;AMR_AF=0.0202;AFR_AF=0.0113;EUR_AF=0.0437;SAS_AF=0.0511;AA=A|||;VT=SNP
3	106996615	rs72620091	A	G	100	PASS	AC=1984;AF=0.396166;AN=5008;NS=2504;DP=16011;EAS_AF=0.5635;AMR_AF=0.438;AFR_AF=0.1853;EUR_AF=0.2604;SAS_AF=0.6186;AA=A|||;VT=SNP
3	106996775	rs73194551	G	A	100	PASS	AC=61;AF=0.0121805;AN=5008;NS=2504;DP=16858;EAS_AF=0;AMR_AF=0.0101;AFR_AF=0.0008;EUR_AF=0.0229;SAS_AF=0.0307;AA=G|||;VT=SNP
3	106996822	rs113028742	T	A	100	PASS	AC=178;AF=0.0355431;AN=5008;NS=2504;DP=14705;EAS_AF=0.0327;AMR_AF=0.0216;AFR_AF=0.0272;EUR_AF=0.0437;SAS_AF=0.0511;AA=A|||;VT=SNP
3	106996951	rs111453161	C	T	100	PASS	AC=179;AF=0.0357428;AN=5008;NS=2504;DP=13117;EAS_AF=0.0327;AMR_AF=0.0231;AFR_AF=0.0272;EUR_AF=0.0437;SAS_AF=0.0511;AA=C|||;VT=SNP
3	106997180	rs2399135	G	A	100	PASS	AC=2550;AF=0.509185;AN=5008;NS=2504;DP=13691;EAS_AF=0.5962;AMR_AF=0.4827;AFR_AF=0.4849;EUR_AF=0.3042;SAS_AF=0.682;AA=A|||;VT=SNP
3	106997313	rs2399136	G	A	100	PASS	AC=1092;AF=0.218051;AN=5008;NS=2504;DP=12632;EAS_AF=0.3442;AMR_AF=0.3098;AFR_AF=0.0045;EUR_AF=0.0954;SAS_AF=0.4376;AA=G|||;VT=SNP
3	106998982	rs59156506	A	G	100	PASS	AC=155;AF=0.0309505;AN=5008;NS=2504;DP=17279;EAS_AF=0.0327;AMR_AF=0.0187;AFR_AF=0.0113;EUR_AF=0.0437;SAS_AF=0.0511;AA=A|||;VT=SNP
3	106999024	rs61476001	T	C	100	PASS	AC=178;AF=0.0355431;AN=5008;NS=2504;DP=16019;EAS_AF=0.0327;AMR_AF=0.0216;AFR_AF=0.0272;EUR_AF=0.0437;SAS_AF=0.0511;AA=T|||;VT=SNP
3	106999717	rs9823214	T	G	100	PASS	AC=473;AF=0.0944489;AN=5008;NS=2504;DP=18176;EAS_AF=0.0327;AMR_AF=0.0418;AFR_AF=0.2307;EUR_AF=0.0437;SAS_AF=0.0634;AA=G|||;VT=SNP
3	107000584	rs139136578	T	G	100	PASS	AC=156;AF=0.0311502;AN=5008;NS=2504;DP=12649;EAS_AF=0.0337;AMR_AF=0.0187;AFR_AF=0.0113;EUR_AF=0.0437;SAS_AF=0.0511;AA=T|||;VT=SNP
3	107001259	rs79477395	G	T	100	PASS	AC=417;AF=0.0832668;AN=5008;NS=2504;DP=18147;EAS_AF=0.0377;AMR_AF=0.0807;AFR_AF=0.0113;EUR_AF=0.1471;SAS_AF=0.1636;AA=G|||;VT=SNP
3	107001821	rs9814338	G	A	100	PASS	AC=359;AF=0.0716853;AN=5008;NS=2504;DP=17129;EAS_AF=0.0327;AMR_AF=0.036;AFR_AF=0.1483;EUR_AF=0.0437;SAS_AF=0.0624;AA=A|||;VT=SNP
3	107001891	rs9855440	A	C	100	PASS	AC=2574;AF=0.513978;AN=5008;NS=2504;DP=18994;EAS_AF=0.5972;AMR_AF=0.4827;AFR_AF=0.5023;EUR_AF=0.3042;SAS_AF=0.682;AA=C|||;VT=SNP
3	107001931	rs9855461	A	C	100	PASS	AC=359;AF=0.0716853;AN=5008;NS=2504;DP=18764;EAS_AF=0.0327;AMR_AF=0.036;AFR_AF=0.1483;EUR_AF=0.0437;SAS_AF=0.0624;AA=A|||;VT=SNP
3	107002200	rs75347917	C	G	100	PASS	AC=155;AF=0.0309505;AN=5008;NS=2504;DP=17724;EAS_AF=0.0327;AMR_AF=0.0187;AFR_AF=0.0113;EUR_AF=0.0447;SAS_AF=0.0501;AA=C|||;VT=SNP
3	107002225	rs28520406	T	C	100	PASS	AC=363;AF=0.072484;AN=5008;NS=2504;DP=18214;EAS_AF=0.0327;AMR_AF=0.036;AFR_AF=0.1513;EUR_AF=0.0437;SAS_AF=0.0624;AA=C|||;VT=SNP
3	107002232	rs28560057	T	C	100	PASS	AC=363;AF=0.072484;AN=5008;NS=2504;DP=18388;EAS_AF=0.0327;AMR_AF=0.036;AFR_AF=0.1513;EUR_AF=0.0437;SAS_AF=0.0624;AA=C|||;VT=SNP
3	107002320	rs12493334	A	T	100	PASS	AC=1641;AF=0.327676;AN=5008;NS=2504;DP=18295;EAS_AF=0.3929;AMR_AF=0.4164;AFR_AF=0.0749;EUR_AF=0.2584;SAS_AF=0.6104;AA=A|||;VT=SNP
3	107002412	rs77685990	A	C	100	PASS	AC=363;AF=0.072484;AN=5008;NS=2504;DP=19214;EAS_AF=0.0327;AMR_AF=0.036;AFR_AF=0.1513;EUR_AF=0.0437;SAS_AF=0.0624;AA=A|||;VT=SNP
3	107002430	rs113632990	A	C	100	PASS	AC=154;AF=0.0307508;AN=5008;NS=2504;DP=18941;EAS_AF=0.0327;AMR_AF=0.0187;AFR_AF=0.0113;EUR_AF=0.0437;SAS_AF=0.0501;AA=A|||;VT=SNP
3	107002502	rs77579518	A	C	100	PASS	AC=363;AF=0.072484;AN=5008;NS=2504;DP=17787;EAS_AF=0.0327;AMR_AF=0.036;AFR_AF=0.1513;EUR_AF=0.0437;SAS_AF=0.0624;AA=C|||;VT=SNP
3	107002551	rs79375582	A	G	100	PASS	AC=363;AF=0.072484;AN=5008;NS=2504;DP=17351;EAS_AF=0.0327;AMR_AF=0.036;AFR_AF=0.1513;EUR_AF=0.0437;SAS_AF=0.0624;AA=G|||;VT=SNP
3	107002828	rs76264401	G	A	100	PASS	AC=359;AF=0.0716853;AN=5008;NS=2504;DP=20001;EAS_AF=0.0327;AMR_AF=0.036;AFR_AF=0.1483;EUR_AF=0.0437;SAS_AF=0.0624;AA=G|||;VT=SNP
3	107002851	rs79583365	G	T	100	PASS	AC=112;AF=0.0223642;AN=5008;NS=2504;DP=19957;EAS_AF=0;AMR_AF=0.0216;AFR_AF=0.0076;EUR_AF=0.0567;SAS_AF=0.0307;AA=G|||;VT=SNP
3	107003016	rs16853336	G	A	100	PASS	AC=1642;AF=0.327875;AN=5008;NS=2504;DP=20041;EAS_AF=0.3938;AMR_AF=0.4164;AFR_AF=0.0749;EUR_AF=0.2584;SAS_AF=0.6104;AA=G|||;VT=SNP
3	107003438	rs28432904	G	A	100	PASS	AC=359;AF=0.0716853;AN=5008;NS=2504;DP=18684;EAS_AF=0.0327;AMR_AF=0.036;AFR_AF=0.1483;EUR_AF=0.0437;SAS_AF=0.0624;AA=A|||;VT=SNP
3	107003576	rs28461332	G	A	100	PASS	AC=359;AF=0.0716853;AN=5008;NS=2504;DP=19058;EAS_AF=0.0327;AMR_AF=0.036;AFR_AF=0.1483;EUR_AF=0.0437;SAS_AF=0.0624;AA=G|||;VT=SNP
3	107003690	rs28715138	A	G	100	PASS	AC=359;AF=0.0716853;AN=5008;NS=2504;DP=20052;EAS_AF=0.0327;AMR_AF=0.036;AFR_AF=0.1483;EUR_AF=0.0437;SAS_AF=0.0624;AA=G|||;VT=SNP
3	107003691	rs16853338	G	A	100	PASS	AC=1985;AF=0.396366;AN=5008;NS=2504;DP=20017;EAS_AF=0.5645;AMR_AF=0.438;AFR_AF=0.1853;EUR_AF=0.2604;SAS_AF=0.6186;AA=G|||;VT=SNP
3	107004196	rs79218789	A	G	100	PASS	AC=154;AF=0.0307508;AN=5008;NS=2504;DP=19989;EAS_AF=0.0327;AMR_AF=0.0187;AFR_AF=0.0113;EUR_AF=0.0437;SAS_AF=0.0501;AA=A|||;VT=SNP
3	107004317	rs77590364	A	G	100	PASS	AC=359;AF=0.0716853;AN=5008;NS=2504;DP=20106;EAS_AF=0.0327;AMR_AF=0.036;AFR_AF=0.1483;EUR_AF=0.0437;SAS_AF=0.0624;AA=G|||;VT=SNP
3	107004508	rs77348096	C	T	100	PASS	AC=154;AF=0.0307508;AN=5008;NS=2504;DP=22385;EAS_AF=0.0327;AMR_AF=0.0187;AFR_AF=0.0113;EUR_AF=0.0437;SAS_AF=0.0501;AA=C|||;VT=SNP
3	107004971	rs111667243	C	T	100	PASS	AC=155;AF=0.0309505;AN=5008;NS=2504;DP=20781;EAS_AF=0.0327;AMR_AF=0.0202;AFR_AF=0.0113;EUR_AF=0.0437;SAS_AF=0.0501;AA=C|||;VT=SNP
3	107005028	rs77753526	C	T	100	PASS	AC=154;AF=0.0307508;AN=5008;NS=2504;DP=22501;EAS_AF=0.0327;AMR_AF=0.0187;AFR_AF=0.0113;EUR_AF=0.0437;SAS_AF=0.0501;AA=C|||;VT=SNP
3	107006992	rs148463691	T	C	100	PASS	AC=11;AF=0.00219649;AN=5008;NS=2504;DP=15180;EAS_AF=0;AMR_AF=0.0029;AFR_AF=0;EUR_AF=0.008;SAS_AF=0.001;AA=T|||;VT=SNP
3	107007108	rs12495054	G	A	100	PASS	AC=1117;AF=0.223043;AN=5008;NS=2504;DP=15963;EAS_AF=0.3452;AMR_AF=0.3228;AFR_AF=0.0083;EUR_AF=0.1074;SAS_AF=0.4356;AA=G|||;VT=SNP
3	107007263	rs12495060	C	T	100	PASS	AC=1599;AF=0.319289;AN=5008;NS=2504;DP=15855;EAS_AF=0.3929;AMR_AF=0.4121;AFR_AF=0.0461;EUR_AF=0.2584;SAS_AF=0.6094;AA=C|||;VT=SNP
3	107007352	rs9866284	G	A	100	PASS	AC=400;AF=0.0798722;AN=5008;NS=2504;DP=15618;EAS_AF=0.0327;AMR_AF=0.0403;AFR_AF=0.177;EUR_AF=0.0437;SAS_AF=0.0624;AA=A|||;VT=SNP
3	107007570	rs116153675	C	T	100	PASS	AC=153;AF=0.0305511;AN=5008;NS=2504;DP=16471;EAS_AF=0.001;AMR_AF=0.0965;AFR_AF=0;EUR_AF=0.0527;SAS_AF=0.0327;AA=C|||;VT=SNP
3	107008035	rs76715915	G	A	100	PASS	AC=421;AF=0.0840655;AN=5008;NS=2504;DP=16788;EAS_AF=0.0367;AMR_AF=0.0821;AFR_AF=0.0113;EUR_AF=0.1471;SAS_AF=0.1677;AA=G|||;VT=SNP
3	107008305	rs2553962	T	A	100	PASS	AC=3148;AF=0.628594;AN=5008;NS=2504;DP=19709;EAS_AF=0.6181;AMR_AF=0.647;AFR_AF=0.643;EUR_AF=0.5169;SAS_AF=0.7219;AA=A|||;VT=SNP
3	107008558	rs7651062	G	A	100	PASS	AC=154;AF=0.0307508;AN=5008;NS=2504;DP=20413;EAS_AF=0.0327;AMR_AF=0.0187;AFR_AF=0.0113;EUR_AF=0.0437;SAS_AF=0.0501;AA=G|||;VT=SNP
3	107009028	rs78720659	A	T	100	PASS	AC=200;AF=0.0399361;AN=5008;NS=2504;DP=19778;EAS_AF=0.0327;AMR_AF=0.0216;AFR_AF=0.0446;EUR_AF=0.0437;SAS_AF=0.0501;AA=A|||;VT=SNP
3	107009633	rs77598256	C	T	100	PASS	AC=403;AF=0.0804712;AN=5008;NS=2504;DP=19020;EAS_AF=0.0327;AMR_AF=0.0403;AFR_AF=0.1778;EUR_AF=0.0437;SAS_AF=0.0644;AA=T|||;VT=SNP
3	107009982	rs793615	G	A	100	PASS	AC=2597;AF=0.51857;AN=5008;NS=2504;DP=18818;EAS_AF=0.248;AMR_AF=0.4827;AFR_AF=0.7663;EUR_AF=0.6869;SAS_AF=0.3149;AA=A|||;VT=SNP
3	107010047	rs813959	T	C	100	PASS	AC=2111;AF=0.421526;AN=5008;NS=2504;DP=17916;EAS_AF=0.0764;AMR_AF=0.4553;AFR_AF=0.5514;EUR_AF=0.6849;SAS_AF=0.3067;AA=C|||;VT=SNP
3	107010482	rs148203870	A	G	100	PASS	AC=39;AF=0.00778754;AN=5008;NS=2504;DP=17394;EAS_AF=0;AMR_AF=0.0043;AFR_AF=0;EUR_AF=0.0288;SAS_AF=0.0072;AA=A|||;VT=SNP
3	107010669	rs9827222	T	A	100	PASS	AC=403;AF=0.0804712;AN=5008;NS=2504;DP=15417;EAS_AF=0.0327;AMR_AF=0.0403;AFR_AF=0.1778;EUR_AF=0.0437;SAS_AF=0.0644;AA=A|||;VT=SNP
3	107011026	rs75890163	C	T	100	PASS	AC=813;AF=0.16234;AN=5008;NS=2504;DP=10782;EAS_AF=0.2044;AMR_AF=0.0663;AFR_AF=0.3359;EUR_AF=0.0457;SAS_AF=0.0726;AA=T|||;VT=SNP
3	107011036	rs793614	A	T	100	PASS	AC=2111;AF=0.421526;AN=5008;NS=2504;DP=10538;EAS_AF=0.0774;AMR_AF=0.4553;AFR_AF=0.5499;EUR_AF=0.6849;SAS_AF=0.3078;AA=T|||;VT=SNP
3	107011502	rs9832228	T	C	100	PASS	AC=407;AF=0.08127;AN=5008;NS=2504;DP=13611;EAS_AF=0.0327;AMR_AF=0.0403;AFR_AF=0.1808;EUR_AF=0.0437;SAS_AF=0.0644;AA=T|||;VT=SNP
3	107012037	rs76615319	T	C	100	PASS	AC=407;AF=0.08127;AN=5008;NS=2504;DP=18599;EAS_AF=0.0327;AMR_AF=0.0403;AFR_AF=0.1808;EUR_AF=0.0437;SAS_AF=0.0644;AA=C|||;VT=SNP
3	107012079	rs59305446	A	G	100	PASS	AC=203;AF=0.0405351;AN=5008;NS=2504;DP=17473;EAS_AF=0.0337;AMR_AF=0.0346;AFR_AF=0.0136;EUR_AF=0.0736;SAS_AF=0.0542;AA=A|||;VT=SNP
3	107013093	rs807557	T	C	100	PASS	AC=2523;AF=0.503794;AN=5008;NS=2504;DP=16534;EAS_AF=0.248;AMR_AF=0.4827;AFR_AF=0.711;EUR_AF=0.6859;SAS_AF=0.3149;AA=C|||;VT=SNP
3	107013147	rs79810240	T	A	100	PASS	AC=436;AF=0.0870607;AN=5008;NS=2504;DP=16220;EAS_AF=0.0367;AMR_AF=0.0836;AFR_AF=0.0219;EUR_AF=0.1481;SAS_AF=0.1667;AA=T|||;VT=SNP
3	107013567	rs6437729	A	G	100	PASS	AC=407;AF=0.08127;AN=5008;NS=2504;DP=16488;EAS_AF=0.0327;AMR_AF=0.0403;AFR_AF=0.1808;EUR_AF=0.0437;SAS_AF=0.0644;AA=A|||;VT=SNP
3	107013649	rs75407259	C	A	100	PASS	AC=71;AF=0.0141773;AN=5008;NS=2504;DP=16600;EAS_AF=0;AMR_AF=0.0144;AFR_AF=0;EUR_AF=0.0427;SAS_AF=0.0184;AA=C|||;VT=SNP
3	107014309	rs57855691	C	T	100	PASS	AC=813;AF=0.16234;AN=5008;NS=2504;DP=15810;EAS_AF=0.2044;AMR_AF=0.0648;AFR_AF=0.3366;EUR_AF=0.0457;SAS_AF=0.0726;AA=T|||;VT=SNP
3	107014498	rs58410209	T	C	100	PASS	AC=403;AF=0.0804712;AN=5008;NS=2504;DP=13106;EAS_AF=0.0327;AMR_AF=0.0403;AFR_AF=0.1778;EUR_AF=0.0437;SAS_AF=0.0644;AA=T|||;VT=SNP
3	107014573	rs11918378	C	T	100	PASS	AC=403;AF=0.0804712;AN=5008;NS=2504;DP=14509;EAS_AF=0.0327;AMR_AF=0.0403;AFR_AF=0.1778;EUR_AF=0.0437;SAS_AF=0.0644;AA=C|||;VT=SNP
3	107014789	rs11918494	G	A	100	PASS	AC=403;AF=0.0804712;AN=5008;NS=2504;DP=15050;EAS_AF=0.0327;AMR_AF=0.0403;AFR_AF=0.1778;EUR_AF=0.0437;SAS_AF=0.0644;AA=G|||;VT=SNP
3	107014905	rs2673632	T	C	100	PASS	AC=2597;AF=0.51857;AN=5008;NS=2504;DP=14582;EAS_AF=0.248;AMR_AF=0.4841;AFR_AF=0.7648;EUR_AF=0.6879;SAS_AF=0.3149;AA=C|||;VT=SNP
3	107014978	rs111557069	C	T	100	PASS	AC=29;AF=0.00579073;AN=5008;NS=2504;DP=15908;EAS_AF=0;AMR_AF=0.0072;AFR_AF=0;EUR_AF=0.0209;SAS_AF=0.0031;AA=C|||;VT=SNP
3	107015474	rs73194559	A	T	100	PASS	AC=23;AF=0.00459265;AN=5008;NS=2504;DP=14216;EAS_AF=0;AMR_AF=0.0072;AFR_AF=0;EUR_AF=0.0119;SAS_AF=0.0061;AA=A|||;VT=SNP
3	107015972	rs13317820	T	G	100	PASS	AC=799;AF=0.159545;AN=5008;NS=2504;DP=15889;EAS_AF=0.2044;AMR_AF=0.0648;AFR_AF=0.326;EUR_AF=0.0457;SAS_AF=0.0726;AA=T|||;VT=SNP
3	107016161	rs2673633	C	A	100	PASS	AC=559;AF=0.111621;AN=5008;NS=2504;DP=13014;EAS_AF=0.0208;AMR_AF=0.1614;AFR_AF=0.1293;EUR_AF=0.2117;SAS_AF=0.0429;AA=C|||;VT=SNP
3	107016539	rs13321184	A	G	100	PASS	AC=799;AF=0.159545;AN=5008;NS=2504;DP=17403;EAS_AF=0.2044;AMR_AF=0.0648;AFR_AF=0.326;EUR_AF=0.0457;SAS_AF=0.0726;AA=G|||;VT=SNP
3	107017329	rs72620092	A	G	100	PASS	AC=1114;AF=0.222444;AN=5008;NS=2504;DP=19555;EAS_AF=0.3452;AMR_AF=0.3199;AFR_AF=0.0076;EUR_AF=0.1074;SAS_AF=0.4356;AA=A|||;VT=SNP
3	107017344	rs77112049	A	T	100	PASS	AC=207;AF=0.0413339;AN=5008;NS=2504;DP=19386;EAS_AF=0.0089;AMR_AF=0.0231;AFR_AF=0.0681;EUR_AF=0.0616;SAS_AF=0.0307;AA=A|||;VT=SNP
3	107017514	rs72947667	A	G	100	PASS	AC=301;AF=0.0601038;AN=5008;NS=2504;DP=17019;EAS_AF=0.0327;AMR_AF=0.0259;AFR_AF=0.1188;EUR_AF=0.0437;SAS_AF=0.0501;AA=A|||;VT=SNP
3	107017819	rs72947670	G	A	100	PASS	AC=301;AF=0.0601038;AN=5008;NS=2504;DP=15062;EAS_AF=0.0327;AMR_AF=0.0259;AFR_AF=0.1188;EUR_AF=0.0437;SAS_AF=0.0501;AA=G|||;VT=SNP
3	107018798	rs72620093	C	T	100	PASS	AC=1602;AF=0.319888;AN=5008;NS=2504;DP=15805;EAS_AF=0.3938;AMR_AF=0.4121;AFR_AF=0.0461;EUR_AF=0.2594;SAS_AF=0.6104;AA=C|||;VT=SNP
3	107018875	rs72947671	G	C	100	PASS	AC=300;AF=0.0599042;AN=5008;NS=2504;DP=16610;EAS_AF=0.0327;AMR_AF=0.0259;AFR_AF=0.1188;EUR_AF=0.0427;SAS_AF=0.0501;AA=G|||;VT=SNP
3	107019713	rs809421	A	G	100	PASS	AC=4198;AF=0.838259;AN=5008;NS=2504;DP=19767;EAS_AF=0.6419;AMR_AF=0.8963;AFR_AF=0.8116;EUR_AF=0.9453;SAS_AF=0.9254;AA=G|||;VT=SNP
3	107019790	rs58593767	A	G	100	PASS	AC=302;AF=0.0603035;AN=5008;NS=2504;DP=21046;EAS_AF=0.0337;AMR_AF=0.0259;AFR_AF=0.1195;EUR_AF=0.0427;SAS_AF=0.0501;AA=A|||;VT=SNP
3	107020832	rs113445250	C	T	100	PASS	AC=462;AF=0.0922524;AN=5008;NS=2504;DP=13907;EAS_AF=0.0377;AMR_AF=0.0879;AFR_AF=0.0363;EUR_AF=0.1491;SAS_AF=0.1687;AA=C|||;VT=SNP
3	107021128	rs73194561	C	G	100	PASS	AC=23;AF=0.00459265;AN=5008;NS=2504;DP=16028;EAS_AF=0;AMR_AF=0.0072;AFR_AF=0;EUR_AF=0.0119;SAS_AF=0.0061;AA=C|||;VT=SNP
3	107021161	rs2553951	T	C	100	PASS	AC=1866;AF=0.372604;AN=5008;NS=2504;DP=16332;EAS_AF=0.0774;AMR_AF=0.4352;AFR_AF=0.3888;EUR_AF=0.6819;SAS_AF=0.2924;AA=T|||;VT=SNP
3	107022517	rs73194564	C	T	100	PASS	AC=1111;AF=0.221845;AN=5008;NS=2504;DP=19973;EAS_AF=0.0238;AMR_AF=0.2522;AFR_AF=0.2186;EUR_AF=0.4274;SAS_AF=0.1973;AA=C|||;VT=SNP
3	107024233	rs149584538	C	T	100	PASS	AC=33;AF=0.00658946;AN=5008;NS=2504;DP=17528;EAS_AF=0;AMR_AF=0.0029;AFR_AF=0.0008;EUR_AF=0.0229;SAS_AF=0.0072;AA=c|||;VT=SNP
3	107024340	rs2553947	T	C	100	PASS	AC=3835;AF=0.765775;AN=5008;NS=2504;DP=20204;EAS_AF=0.6448;AMR_AF=0.6916;AFR_AF=0.9334;EUR_AF=0.9026;SAS_AF=0.5757;AA=C|||;VT=SNP
3	107024794	rs2553946	A	G	100	PASS	AC=1815;AF=0.36242;AN=5008;NS=2504;DP=19390;EAS_AF=0.0675;AMR_AF=0.4294;AFR_AF=0.3676;EUR_AF=0.6759;SAS_AF=0.2894;AA=A|||;VT=SNP
3	107025940	rs112279724	G	C	100	PASS	AC=28;AF=0.00559105;AN=5008;NS=2504;DP=19169;EAS_AF=0;AMR_AF=0.0029;AFR_AF=0.0008;EUR_AF=0.0219;SAS_AF=0.0031;AA=G|||;VT=SNP
3	107025977	rs79876585	G	A	100	PASS	AC=208;AF=0.0415335;AN=5008;NS=2504;DP=18281;EAS_AF=0.0089;AMR_AF=0.0245;AFR_AF=0.0688;EUR_AF=0.0616;SAS_AF=0.0297;AA=G|||;VT=SNP
3	107026934	rs73194567	C	T	100	PASS	AC=71;AF=0.0141773;AN=5008;NS=2504;DP=14217;EAS_AF=0.001;AMR_AF=0.0202;AFR_AF=0.0023;EUR_AF=0.0467;SAS_AF=0.0061;AA=C|||;VT=SNP
3	107029196	rs79025618	C	T	100	PASS	AC=51;AF=0.0101837;AN=5008;NS=2504;DP=15838;EAS_AF=0.001;AMR_AF=0.0086;AFR_AF=0.0008;EUR_AF=0.0358;SAS_AF=0.0072;AA=c|||;VT=SNP
3	107029668	rs4855744	C	T	100	PASS	AC=3047;AF=0.608427;AN=5008;NS=2504;DP=21143;EAS_AF=0.9603;AMR_AF=0.5533;AFR_AF=0.5265;EUR_AF=0.3131;SAS_AF=0.6994;AA=C|||;VT=SNP
3	107030208	rs2399137	G	C	100	PASS	AC=3054;AF=0.609824;AN=5008;NS=2504;DP=20239;EAS_AF=0.9623;AMR_AF=0.5533;AFR_AF=0.5265;EUR_AF=0.3131;SAS_AF=0.7045;AA=G|||;VT=SNP
3	107030420	rs73194571	G	A	100	PASS	AC=27;AF=0.00539137;AN=5008;NS=2504;DP=20468;EAS_AF=0.001;AMR_AF=0.0115;AFR_AF=0.0008;EUR_AF=0.0129;SAS_AF=0.0041;AA=G|||;VT=SNP
3	107031415	rs2081513	A	G	100	PASS	AC=3120;AF=0.623003;AN=5008;NS=2504;DP=19886;EAS_AF=0.9633;AMR_AF=0.5591;AFR_AF=0.5749;EUR_AF=0.3131;SAS_AF=0.7014;AA=G|||;VT=SNP
3	107033296	rs1087254	A	G	100	PASS	AC=3907;AF=0.780152;AN=5008;NS=2504;DP=20841;EAS_AF=0.9782;AMR_AF=0.7666;AFR_AF=0.7284;EUR_AF=0.6193;SAS_AF=0.8211;AA=G|||;VT=SNP
3	107033629	rs79597705	G	A	100	PASS	AC=43;AF=0.00858626;AN=5008;NS=2504;DP=20601;EAS_AF=0;AMR_AF=0.0101;AFR_AF=0.0015;EUR_AF=0.0239;SAS_AF=0.0102;AA=G|||;VT=SNP
3	107035401	rs4855745	A	G	100	PASS	AC=3063;AF=0.611621;AN=5008;NS=2504;DP=18998;EAS_AF=0.9633;AMR_AF=0.5548;AFR_AF=0.5348;EUR_AF=0.3131;SAS_AF=0.7004;AA=A|||;VT=SNP
3	107035501	rs4855602	G	A	100	PASS	AC=3072;AF=0.613419;AN=5008;NS=2504;DP=16905;EAS_AF=0.9633;AMR_AF=0.5562;AFR_AF=0.5416;EUR_AF=0.3131;SAS_AF=0.6994;AA=A|||;VT=SNP
3	107035683	rs7641355	C	T	100	PASS	AC=2806;AF=0.560304;AN=5008;NS=2504;DP=19856;EAS_AF=0.751;AMR_AF=0.5389;AFR_AF=0.528;EUR_AF=0.3072;SAS_AF=0.683;AA=c|||;VT=SNP
3	107035798	rs10933895	T	C	100	PASS	AC=3097;AF=0.618411;AN=5008;NS=2504;DP=18289;EAS_AF=0.9633;AMR_AF=0.5576;AFR_AF=0.5567;EUR_AF=0.3141;SAS_AF=0.7025;AA=C|||;VT=SNP
3	107036184	rs13097136	T	C	100	PASS	AC=1976;AF=0.394569;AN=5008;NS=2504;DP=18343;EAS_AF=0.7619;AMR_AF=0.4193;AFR_AF=0.2103;EUR_AF=0.1481;SAS_AF=0.501;AA=C|||;VT=SNP
3	107036235	rs10933896	A	G	100	PASS	AC=3121;AF=0.623203;AN=5008;NS=2504;DP=17004;EAS_AF=0.9633;AMR_AF=0.5562;AFR_AF=0.5772;EUR_AF=0.3131;SAS_AF=0.7014;AA=G|||;VT=SNP
3	107036379	rs12494162	C	T	100	PASS	AC=1931;AF=0.385583;AN=5008;NS=2504;DP=18762;EAS_AF=0.7599;AMR_AF=0.415;AFR_AF=0.1815;EUR_AF=0.1481;SAS_AF=0.499;AA=C|||;VT=SNP
3	107036460	rs11716480	C	G	100	PASS	AC=638;AF=0.127396;AN=5008;NS=2504;DP=19027;EAS_AF=0.0506;AMR_AF=0.1052;AFR_AF=0.1286;EUR_AF=0.159;SAS_AF=0.1881;AA=C|||;VT=SNP
3	107036546	rs75451661	G	A	100	PASS	AC=232;AF=0.0463259;AN=5008;NS=2504;DP=18454;EAS_AF=0.002;AMR_AF=0.1643;AFR_AF=0.0015;EUR_AF=0.0646;SAS_AF=0.0501;AA=G|||;VT=SNP
3	107037950	rs2399138	G	A	100	PASS	AC=2933;AF=0.585663;AN=5008;NS=2504;DP=13943;EAS_AF=0.8105;AMR_AF=0.5389;AFR_AF=0.5756;EUR_AF=0.3082;SAS_AF=0.6861;AA=A|||;VT=SNP
3	107041006	rs709538	C	T	100	PASS	AC=736;AF=0.146965;AN=5008;NS=2504;DP=19182;EAS_AF=0.0169;AMR_AF=0.1888;AFR_AF=0.1354;EUR_AF=0.2903;SAS_AF=0.1196;AA=C|||;VT=SNP
3	107041230	rs12629430	G	A	100	PASS	AC=2720;AF=0.543131;AN=5008;NS=2504;DP=20247;EAS_AF=0.8105;AMR_AF=0.5231;AFR_AF=0.4228;EUR_AF=0.3082;SAS_AF=0.6861;AA=A|||;VT=SNP
3	107041308	rs10933897	T	C	100	PASS	AC=2723;AF=0.54373;AN=5008;NS=2504;DP=19427;EAS_AF=0.8135;AMR_AF=0.5231;AFR_AF=0.4228;EUR_AF=0.3082;SAS_AF=0.6861;AA=C|||;VT=SNP
3	107041949	rs60018922	G	C	100	PASS	AC=2721;AF=0.543331;AN=5008;NS=2504;DP=19190;EAS_AF=0.8115;AMR_AF=0.5231;AFR_AF=0.4228;EUR_AF=0.3082;SAS_AF=0.6861;AA=C|||;VT=SNP
3	107042219	rs59406384	C	T	100	PASS	AC=2720;AF=0.543131;AN=5008;NS=2504;DP=18017;EAS_AF=0.8105;AMR_AF=0.5231;AFR_AF=0.4228;EUR_AF=0.3082;SAS_AF=0.6861;AA=C|||;VT=SNP
3	107042248	rs57713937	C	T	100	PASS	AC=2720;AF=0.543131;AN=5008;NS=2504;DP=18341;EAS_AF=0.8105;AMR_AF=0.5231;AFR_AF=0.4228;EUR_AF=0.3082;SAS_AF=0.6861;AA=T|||;VT=SNP
3	107042615	rs13091308	T	C	100	PASS	AC=3118;AF=0.622604;AN=5008;NS=2504;DP=19242;EAS_AF=0.9603;AMR_AF=0.5562;AFR_AF=0.5772;EUR_AF=0.3131;SAS_AF=0.7014;AA=C|||;VT=SNP
3	107042854	rs12636177	A	G	100	PASS	AC=3118;AF=0.622604;AN=5008;NS=2504;DP=19437;EAS_AF=0.9603;AMR_AF=0.5562;AFR_AF=0.5772;EUR_AF=0.3131;SAS_AF=0.7014;AA=G|||;VT=SNP
3	107042927	rs12633565	T	A	100	PASS	AC=2720;AF=0.543131;AN=5008;NS=2504;DP=19963;EAS_AF=0.8105;AMR_AF=0.5231;AFR_AF=0.4228;EUR_AF=0.3082;SAS_AF=0.6861;AA=A|||;VT=SNP
3	107043012	rs12636205	A	G	100	PASS	AC=2708;AF=0.540735;AN=5008;NS=2504;DP=20932;EAS_AF=0.8115;AMR_AF=0.5187;AFR_AF=0.4145;EUR_AF=0.3082;SAS_AF=0.6871;AA=a|||;VT=SNP
3	107043721	rs35083285	A	C	100	PASS	AC=2723;AF=0.54373;AN=5008;NS=2504;DP=18750;EAS_AF=0.8135;AMR_AF=0.5231;AFR_AF=0.4228;EUR_AF=0.3082;SAS_AF=0.6861;AA=C|||;VT=SNP
3	107043876	rs16853372	A	G	100	PASS	AC=2718;AF=0.542732;AN=5008;NS=2504;DP=22094;EAS_AF=0.8135;AMR_AF=0.5231;AFR_AF=0.4191;EUR_AF=0.3082;SAS_AF=0.6861;AA=G|||;VT=SNP
3	107043964	rs34689649	A	G	100	PASS	AC=2718;AF=0.542732;AN=5008;NS=2504;DP=20784;EAS_AF=0.8135;AMR_AF=0.5231;AFR_AF=0.4191;EUR_AF=0.3082;SAS_AF=0.6861;AA=G|||;VT=SNP
3	107044180	rs11713730	T	C	100	PASS	AC=2718;AF=0.542732;AN=5008;NS=2504;DP=22554;EAS_AF=0.8135;AMR_AF=0.5231;AFR_AF=0.4191;EUR_AF=0.3082;SAS_AF=0.6861;AA=T|||;VT=SNP
3	107044248	rs11709628	C	T	100	PASS	AC=757;AF=0.151158;AN=5008;NS=2504;DP=21485;EAS_AF=0.0506;AMR_AF=0.1052;AFR_AF=0.2186;EUR_AF=0.159;SAS_AF=0.1881;AA=C|||;VT=SNP
3	107044439	rs10933898	A	C	100	PASS	AC=814;AF=0.16254;AN=5008;NS=2504;DP=21832;EAS_AF=0.0506;AMR_AF=0.1066;AFR_AF=0.2595;EUR_AF=0.161;SAS_AF=0.1881;AA=A|||;VT=SNP
3	107044470	rs10804457	C	T	100	PASS	AC=2717;AF=0.542532;AN=5008;NS=2504;DP=21765;EAS_AF=0.8095;AMR_AF=0.5231;AFR_AF=0.4206;EUR_AF=0.3091;SAS_AF=0.6861;AA=T|||;VT=SNP
3	107044680	rs10804458	G	A	100	PASS	AC=2760;AF=0.551118;AN=5008;NS=2504;DP=19394;EAS_AF=0.8105;AMR_AF=0.5231;AFR_AF=0.4523;EUR_AF=0.3091;SAS_AF=0.6861;AA=G|||;VT=SNP
3	107044829	rs77981032	G	A	100	PASS	AC=79;AF=0.0157748;AN=5008;NS=2504;DP=19731;EAS_AF=0;AMR_AF=0.0144;AFR_AF=0.0015;EUR_AF=0.0537;SAS_AF=0.0133;AA=G|||;VT=SNP
3	107044882	rs10804459	C	T	100	PASS	AC=2727;AF=0.544529;AN=5008;NS=2504;DP=19749;EAS_AF=0.8135;AMR_AF=0.5245;AFR_AF=0.4402;EUR_AF=0.3082;SAS_AF=0.6656;AA=C|||;VT=SNP
3	107044905	rs12633568	A	G	100	PASS	AC=2777;AF=0.554513;AN=5008;NS=2504;DP=20055;EAS_AF=0.8135;AMR_AF=0.5317;AFR_AF=0.4735;EUR_AF=0.3091;SAS_AF=0.6656;AA=A|||;VT=SNP
3	107044948	rs76611179	C	G	100	PASS	AC=50;AF=0.00998403;AN=5008;NS=2504;DP=19537;EAS_AF=0;AMR_AF=0.0216;AFR_AF=0.0015;EUR_AF=0.0308;SAS_AF=0.002;AA=C|||;VT=SNP
3	107045294	rs9824973	T	C	100	PASS	AC=2972;AF=0.59345;AN=5008;NS=2504;DP=20860;EAS_AF=0.8145;AMR_AF=0.5476;AFR_AF=0.5908;EUR_AF=0.3161;SAS_AF=0.6871;AA=T|||;VT=SNP
3	107045766	rs9881338	G	A	100	PASS	AC=2988;AF=0.596645;AN=5008;NS=2504;DP=19682;EAS_AF=0.8264;AMR_AF=0.5576;AFR_AF=0.5893;EUR_AF=0.3121;SAS_AF=0.6902;AA=A|||;VT=SNP
3	107045929	rs9682185	A	G	100	PASS	AC=2989;AF=0.596845;AN=5008;NS=2504;DP=17945;EAS_AF=0.8254;AMR_AF=0.5591;AFR_AF=0.59;EUR_AF=0.3121;SAS_AF=0.6902;AA=G|||;VT=SNP
3	107045936	rs9680918	G	A	100	PASS	AC=2841;AF=0.567292;AN=5008;NS=2504;DP=18265;EAS_AF=0.8254;AMR_AF=0.5461;AFR_AF=0.4909;EUR_AF=0.3121;SAS_AF=0.682;AA=G|||;VT=SNP
3	107045940	rs9680908	C	A	100	PASS	AC=595;AF=0.11881;AN=5008;NS=2504;DP=18342;EAS_AF=0.0387;AMR_AF=0.1009;AFR_AF=0.1036;EUR_AF=0.162;SAS_AF=0.1902;AA=C|||;VT=SNP
3	107046039	rs9680915	C	T	100	PASS	AC=594;AF=0.11861;AN=5008;NS=2504;DP=18895;EAS_AF=0.0387;AMR_AF=0.1009;AFR_AF=0.1036;EUR_AF=0.162;SAS_AF=0.1892;AA=C|||;VT=SNP
3	107046665	rs7615128	C	A	100	PASS	AC=917;AF=0.183107;AN=5008;NS=2504;DP=18012;EAS_AF=0.0536;AMR_AF=0.1138;AFR_AF=0.32;EUR_AF=0.168;SAS_AF=0.1963;AA=C|||;VT=SNP
3	107047161	rs7639744	A	C	100	PASS	AC=2988;AF=0.596645;AN=5008;NS=2504;DP=23917;EAS_AF=0.8264;AMR_AF=0.5576;AFR_AF=0.59;EUR_AF=0.3121;SAS_AF=0.6892;AA=C|||;VT=SNP
3	107047229	rs7617714	C	G	100	PASS	AC=2988;AF=0.596645;AN=5008;NS=2504;DP=23931;EAS_AF=0.8264;AMR_AF=0.5576;AFR_AF=0.59;EUR_AF=0.3121;SAS_AF=0.6892;AA=G|||;VT=SNP
3	107047443	rs2676364	C	T	100	PASS	AC=3625;AF=0.723842;AN=5008;NS=2504;DP=23374;EAS_AF=0.9772;AMR_AF=0.6729;AFR_AF=0.7345;EUR_AF=0.4503;SAS_AF=0.7658;AA=T|||;VT=SNP
3	107047698	rs183235578	C	T	100	PASS	AC=16;AF=0.00319489;AN=5008;NS=2504;DP=19601;EAS_AF=0.001;AMR_AF=0.0058;AFR_AF=0.0008;EUR_AF=0.008;SAS_AF=0.002;AA=C|||;VT=SNP
3	107047972	rs2292744	T	G	100	PASS	AC=1911;AF=0.381589;AN=5008;NS=2504;DP=19860;EAS_AF=0.7728;AMR_AF=0.4294;AFR_AF=0.1634;EUR_AF=0.1441;SAS_AF=0.4836;AA=T|||;VT=SNP
3	107048304	rs1878350	C	T	100	PASS	AC=2614;AF=0.521965;AN=5008;NS=2504;DP=21062;EAS_AF=0.8105;AMR_AF=0.5331;AFR_AF=0.348;EUR_AF=0.3062;SAS_AF=0.6738;AA=C|||;VT=SNP
3	107049245	rs10933899	G	A	100	PASS	AC=1967;AF=0.392772;AN=5008;NS=2504;DP=17934;EAS_AF=0.7718;AMR_AF=0.4323;AFR_AF=0.2035;EUR_AF=0.1441;SAS_AF=0.4857;AA=G|||;VT=SNP
3	107049360	rs17194101	A	G	100	PASS	AC=728;AF=0.145367;AN=5008;NS=2504;DP=15260;EAS_AF=0.0387;AMR_AF=0.1037;AFR_AF=0.2035;EUR_AF=0.162;SAS_AF=0.1892;AA=A|||;VT=SNP
3	107049388	rs6778243	G	A	100	PASS	AC=962;AF=0.192093;AN=5008;NS=2504;DP=15147;EAS_AF=0.0119;AMR_AF=0.2882;AFR_AF=0.0424;EUR_AF=0.493;SAS_AF=0.2025;AA=G|||;VT=SNP
3	107049673	rs9682767	A	C	100	PASS	AC=811;AF=0.161941;AN=5008;NS=2504;DP=14134;EAS_AF=0.0387;AMR_AF=0.1052;AFR_AF=0.2625;EUR_AF=0.163;SAS_AF=0.1922;AA=C|||;VT=SNP
3	107049675	rs9682168	T	C	100	PASS	AC=732;AF=0.146166;AN=5008;NS=2504;DP=14207;EAS_AF=0.0387;AMR_AF=0.1037;AFR_AF=0.2042;EUR_AF=0.163;SAS_AF=0.1912;AA=T|||;VT=SNP
3	107049677	rs10933900	C	A	100	PASS	AC=1908;AF=0.38099;AN=5008;NS=2504;DP=14299;EAS_AF=0.7718;AMR_AF=0.4294;AFR_AF=0.1634;EUR_AF=0.1431;SAS_AF=0.4826;AA=C|||;VT=SNP
3	107049875	rs9681640	G	C	100	PASS	AC=797;AF=0.159145;AN=5008;NS=2504;DP=14831;EAS_AF=0.0387;AMR_AF=0.1037;AFR_AF=0.2557;EUR_AF=0.162;SAS_AF=0.1892;AA=G|||;VT=SNP
3	107050076	rs9682344	T	C	100	PASS	AC=728;AF=0.145367;AN=5008;NS=2504;DP=17075;EAS_AF=0.0387;AMR_AF=0.1037;AFR_AF=0.2035;EUR_AF=0.162;SAS_AF=0.1892;AA=T|||;VT=SNP
3	107050384	rs2676365	G	C	100	PASS	AC=1945;AF=0.388379;AN=5008;NS=2504;DP=15367;EAS_AF=0.1885;AMR_AF=0.4452;AFR_AF=0.3366;EUR_AF=0.6918;SAS_AF=0.3119;AA=G|||;VT=SNP
3	107050390	rs11710488	G	A	100	PASS	AC=797;AF=0.159145;AN=5008;NS=2504;DP=15578;EAS_AF=0.0387;AMR_AF=0.1037;AFR_AF=0.2557;EUR_AF=0.162;SAS_AF=0.1892;AA=G|||;VT=SNP
3	107050586	rs2676366	G	A	100	PASS	AC=1945;AF=0.388379;AN=5008;NS=2504;DP=15600;EAS_AF=0.1885;AMR_AF=0.4452;AFR_AF=0.3366;EUR_AF=0.6918;SAS_AF=0.3119;AA=G|||;VT=SNP
3	107050683	rs11710534	C	T	100	PASS	AC=728;AF=0.145367;AN=5008;NS=2504;DP=14794;EAS_AF=0.0387;AMR_AF=0.1037;AFR_AF=0.2035;EUR_AF=0.162;SAS_AF=0.1892;AA=C|||;VT=SNP
3	107050762	rs34449844	C	T	100	PASS	AC=1770;AF=0.353435;AN=5008;NS=2504;DP=14482;EAS_AF=0.7183;AMR_AF=0.4265;AFR_AF=0.1014;EUR_AF=0.1441;SAS_AF=0.4816;AA=C|||;VT=SNP
3	107050813	rs11710565	C	T	100	PASS	AC=728;AF=0.145367;AN=5008;NS=2504;DP=13933;EAS_AF=0.0387;AMR_AF=0.1037;AFR_AF=0.2035;EUR_AF=0.162;SAS_AF=0.1892;AA=C|||;VT=SNP
3	107050952	rs2553954	G	C	100	PASS	AC=2899;AF=0.578874;AN=5008;NS=2504;DP=15933;EAS_AF=0.2262;AMR_AF=0.5634;AFR_AF=0.6982;EUR_AF=0.8539;SAS_AF=0.5092;AA=C|||;VT=SNP
3	107050964	rs72949649	G	A	100	PASS	AC=790;AF=0.157748;AN=5008;NS=2504;DP=16037;EAS_AF=0.0387;AMR_AF=0.1037;AFR_AF=0.2504;EUR_AF=0.162;SAS_AF=0.1892;AA=G|||;VT=SNP
3	107050997	rs2553955	C	T	100	PASS	AC=2898;AF=0.578674;AN=5008;NS=2504;DP=15733;EAS_AF=0.2262;AMR_AF=0.5634;AFR_AF=0.6982;EUR_AF=0.8529;SAS_AF=0.5092;AA=t|||;VT=SNP
3	107051131	rs115323405	C	T	100	PASS	AC=93;AF=0.0185703;AN=5008;NS=2504;DP=18561;EAS_AF=0;AMR_AF=0.0231;AFR_AF=0.0015;EUR_AF=0.0507;SAS_AF=0.0245;AA=c|||;VT=SNP
3	107051301	rs2673637	C	T	100	PASS	AC=1600;AF=0.319489;AN=5008;NS=2504;DP=15478;EAS_AF=0.0238;AMR_AF=0.4164;AFR_AF=0.2421;EUR_AF=0.6799;SAS_AF=0.2894;AA=c|||;VT=SNP
3	107051334	rs9837022	G	A	100	PASS	AC=789;AF=0.157548;AN=5008;NS=2504;DP=14770;EAS_AF=0.0387;AMR_AF=0.1037;AFR_AF=0.2504;EUR_AF=0.162;SAS_AF=0.1881;AA=G|||;VT=SNP
3	107051345	rs9856920	T	A	100	PASS	AC=790;AF=0.157748;AN=5008;NS=2504;DP=14773;EAS_AF=0.0387;AMR_AF=0.1037;AFR_AF=0.2504;EUR_AF=0.162;SAS_AF=0.1892;AA=T|||;VT=SNP
3	107051417	rs9857055	T	C	100	PASS	AC=795;AF=0.158746;AN=5008;NS=2504;DP=16451;EAS_AF=0.0387;AMR_AF=0.1052;AFR_AF=0.2526;EUR_AF=0.162;SAS_AF=0.1902;AA=T|||;VT=SNP
3	107051547	rs147159483	A	G	100	PASS	AC=41;AF=0.0081869;AN=5008;NS=2504;DP=15155;EAS_AF=0.001;AMR_AF=0.0115;AFR_AF=0.0023;EUR_AF=0.0249;SAS_AF=0.0041;AA=A|||;VT=SNP
3	107051781	rs2673636	A	G	100	PASS	AC=1903;AF=0.379992;AN=5008;NS=2504;DP=16155;EAS_AF=0.1875;AMR_AF=0.4424;AFR_AF=0.3071;EUR_AF=0.6918;SAS_AF=0.3119;AA=A|||;VT=SNP
3	107052006	rs2673635	G	A	100	PASS	AC=1944;AF=0.388179;AN=5008;NS=2504;DP=16587;EAS_AF=0.1875;AMR_AF=0.4452;AFR_AF=0.3366;EUR_AF=0.6918;SAS_AF=0.3119;AA=G|||;VT=SNP
3	107052143	rs57001364	C	T	100	PASS	AC=726;AF=0.144968;AN=5008;NS=2504;DP=15759;EAS_AF=0.0387;AMR_AF=0.1037;AFR_AF=0.202;EUR_AF=0.162;SAS_AF=0.1892;AA=C|||;VT=SNP
3	107052149	rs57570262	T	A	100	PASS	AC=857;AF=0.171126;AN=5008;NS=2504;DP=15261;EAS_AF=0.0387;AMR_AF=0.1153;AFR_AF=0.295;EUR_AF=0.162;SAS_AF=0.1892;AA=T|||;VT=SNP
3	107052749	rs2676367	A	G	100	PASS	AC=2907;AF=0.580471;AN=5008;NS=2504;DP=18663;EAS_AF=0.2252;AMR_AF=0.5634;AFR_AF=0.6959;EUR_AF=0.8519;SAS_AF=0.5235;AA=a|||;VT=SNP
3	107053000	rs9847338	G	C	100	PASS	AC=790;AF=0.157748;AN=5008;NS=2504;DP=15303;EAS_AF=0.0387;AMR_AF=0.1037;AFR_AF=0.2504;EUR_AF=0.162;SAS_AF=0.1892;AA=C|||;VT=SNP
3	107053772	rs7620463	C	T	100	PASS	AC=62;AF=0.0123802;AN=5008;NS=2504;DP=20579;EAS_AF=0;AMR_AF=0.0216;AFR_AF=0.0174;EUR_AF=0.0159;SAS_AF=0.0082;AA=C|||;VT=SNP
3	107057220	rs11712231	C	T	100	PASS	AC=790;AF=0.157748;AN=5008;NS=2504;DP=19267;EAS_AF=0.0387;AMR_AF=0.1037;AFR_AF=0.2504;EUR_AF=0.162;SAS_AF=0.1892;AA=C|||;VT=SNP
3	107058773	rs793606	T	A	100	PASS	AC=2772;AF=0.553514;AN=5008;NS=2504;DP=8384;EAS_AF=0.2252;AMR_AF=0.5605;AFR_AF=0.6104;EUR_AF=0.8539;SAS_AF=0.501;AA=T|||;VT=SNP
3	107058855	rs145940409	G	C	100	PASS	AC=62;AF=0.0123802;AN=5008;NS=2504;DP=9287;EAS_AF=0;AMR_AF=0.0216;AFR_AF=0.0174;EUR_AF=0.0159;SAS_AF=0.0082;AA=G|||;VT=SNP
3	107058950	rs184677552	T	A	100	PASS	AC=65;AF=0.0129792;AN=5008;NS=2504;DP=10971;EAS_AF=0;AMR_AF=0.0245;AFR_AF=0.0174;EUR_AF=0.0159;SAS_AF=0.0092;AA=t|||;VT=SNP
3	107059321	rs114049889	T	C	100	PASS	AC=43;AF=0.00858626;AN=5008;NS=2504;DP=18557;EAS_AF=0;AMR_AF=0.0187;AFR_AF=0.0045;EUR_AF=0.0159;SAS_AF=0.0082;AA=T|||;VT=SNP
3	107059723	rs793538	G	A	100	PASS	AC=338;AF=0.067492;AN=5008;NS=2504;DP=20484;EAS_AF=0.002;AMR_AF=0.0749;AFR_AF=0.0877;EUR_AF=0.1163;SAS_AF=0.0521;AA=G|||;VT=SNP
3	107059836	rs793537	T	C	100	PASS	AC=2836;AF=0.566294;AN=5008;NS=2504;DP=18291;EAS_AF=0.2242;AMR_AF=0.5605;AFR_AF=0.6536;EUR_AF=0.8539;SAS_AF=0.5092;AA=C|||;VT=SNP
3	107060036	rs793609	G	A	100	PASS	AC=1902;AF=0.379792;AN=5008;NS=2504;DP=15053;EAS_AF=0.1855;AMR_AF=0.4424;AFR_AF=0.3079;EUR_AF=0.6918;SAS_AF=0.3119;AA=G|||;VT=SNP
3	107060396	rs9856825	C	T	100	PASS	AC=759;AF=0.151558;AN=5008;NS=2504;DP=17936;EAS_AF=0.0387;AMR_AF=0.1037;AFR_AF=0.2269;EUR_AF=0.162;SAS_AF=0.1892;AA=C|||;VT=SNP
3	107060821	rs9877384	T	C	100	PASS	AC=790;AF=0.157748;AN=5008;NS=2504;DP=18583;EAS_AF=0.0387;AMR_AF=0.1037;AFR_AF=0.2504;EUR_AF=0.162;SAS_AF=0.1892;AA=T|||;VT=SNP
3	107061500	rs6796164	T	A	100	PASS	AC=728;AF=0.145367;AN=5008;NS=2504;DP=21322;EAS_AF=0.0387;AMR_AF=0.1037;AFR_AF=0.2035;EUR_AF=0.162;SAS_AF=0.1892;AA=T|||;VT=SNP
3	107061770	rs138545509	A	G	100	PASS	AC=62;AF=0.0123802;AN=5008;NS=2504;DP=18886;EAS_AF=0;AMR_AF=0.0216;AFR_AF=0.0174;EUR_AF=0.0159;SAS_AF=0.0082;AA=A|||;VT=SNP
3	107062178	rs9867356	G	A	100	PASS	AC=759;AF=0.151558;AN=5008;NS=2504;DP=19569;EAS_AF=0.0387;AMR_AF=0.1037;AFR_AF=0.2269;EUR_AF=0.162;SAS_AF=0.1892;AA=G|||;VT=SNP
3	107062294	rs79179262	C	T	100	PASS	AC=229;AF=0.0457268;AN=5008;NS=2504;DP=17939;EAS_AF=0.001;AMR_AF=0.1599;AFR_AF=0.0015;EUR_AF=0.0656;SAS_AF=0.0501;AA=C|||;VT=SNP
3	107062347	rs9867290	C	T	100	PASS	AC=761;AF=0.151957;AN=5008;NS=2504;DP=17456;EAS_AF=0.0387;AMR_AF=0.1037;AFR_AF=0.2277;EUR_AF=0.162;SAS_AF=0.1902;AA=c|||;VT=SNP
3	107062578	rs115336069	A	G	100	PASS	AC=112;AF=0.0223642;AN=5008;NS=2504;DP=18415;EAS_AF=0;AMR_AF=0.0216;AFR_AF=0.0023;EUR_AF=0.0547;SAS_AF=0.0399;AA=A|||;VT=SNP
3	107062948	rs9872246	G	A	100	PASS	AC=924;AF=0.184505;AN=5008;NS=2504;DP=18143;EAS_AF=0.0387;AMR_AF=0.1182;AFR_AF=0.3381;EUR_AF=0.162;SAS_AF=0.1973;AA=A|||;VT=SNP
3	107064098	rs114857906	G	A	100	PASS	AC=109;AF=0.0217652;AN=5008;NS=2504;DP=20666;EAS_AF=0.0109;AMR_AF=0.0231;AFR_AF=0.0023;EUR_AF=0.0517;SAS_AF=0.0276;AA=G|||;VT=SNP
3	107065392	rs938431	C	T	100	PASS	AC=2645;AF=0.528155;AN=5008;NS=2504;DP=18701;EAS_AF=0.2103;AMR_AF=0.5317;AFR_AF=0.6112;EUR_AF=0.7972;SAS_AF=0.4642;AA=T|||;VT=SNP
3	107065537	rs9855687	G	A	100	PASS	AC=728;AF=0.145367;AN=5008;NS=2504;DP=18307;EAS_AF=0.0387;AMR_AF=0.1037;AFR_AF=0.2035;EUR_AF=0.162;SAS_AF=0.1892;AA=G|||;VT=SNP
3	107065783	rs2162185	C	T	100	PASS	AC=2727;AF=0.544529;AN=5008;NS=2504;DP=17918;EAS_AF=0.2242;AMR_AF=0.5375;AFR_AF=0.6437;EUR_AF=0.8032;SAS_AF=0.4796;AA=T|||;VT=SNP
3	107065798	rs71319255	T	C	100	PASS	AC=150;AF=0.0299521;AN=5008;NS=2504;DP=17973;EAS_AF=0.001;AMR_AF=0.036;AFR_AF=0.0454;EUR_AF=0.0586;SAS_AF=0.0051;AA=T|||;VT=SNP
3	107065813	rs1515541	G	A	100	PASS	AC=2769;AF=0.552915;AN=5008;NS=2504;DP=18106;EAS_AF=0.2242;AMR_AF=0.5403;AFR_AF=0.674;EUR_AF=0.8032;SAS_AF=0.4796;AA=A|||;VT=SNP
3	107065921	rs938432	C	T	100	PASS	AC=2768;AF=0.552716;AN=5008;NS=2504;DP=17464;EAS_AF=0.2242;AMR_AF=0.5403;AFR_AF=0.6732;EUR_AF=0.8032;SAS_AF=0.4796;AA=T|||;VT=SNP
3	107065994	rs148794962	A	G	100	PASS	AC=60;AF=0.0119808;AN=5008;NS=2504;DP=16336;EAS_AF=0;AMR_AF=0.0086;AFR_AF=0.0061;EUR_AF=0.0199;SAS_AF=0.0266;AA=A|||;VT=SNP
3	107066743	rs2042686	G	A	100	PASS	AC=1664;AF=0.332268;AN=5008;NS=2504;DP=18900;EAS_AF=0.1716;AMR_AF=0.4092;AFR_AF=0.2269;EUR_AF=0.6342;SAS_AF=0.2751;AA=G|||;VT=SNP
3	107067588	rs2676356	C	T	100	PASS	AC=2758;AF=0.550719;AN=5008;NS=2504;DP=16581;EAS_AF=0.2242;AMR_AF=0.5375;AFR_AF=0.6672;EUR_AF=0.8032;SAS_AF=0.4796;AA=T|||;VT=SNP
3	107068146	rs2673641	C	T	100	PASS	AC=2830;AF=0.565096;AN=5008;NS=2504;DP=14702;EAS_AF=0.2103;AMR_AF=0.5692;AFR_AF=0.6747;EUR_AF=0.84;SAS_AF=0.4969;AA=T|||;VT=SNP
3	107068362	rs9871434	G	A	100	PASS	AC=829;AF=0.165535;AN=5008;NS=2504;DP=16576;EAS_AF=0.0387;AMR_AF=0.1153;AFR_AF=0.2738;EUR_AF=0.162;SAS_AF=0.1892;AA=A|||;VT=SNP
3	107068415	rs13086584	C	T	100	PASS	AC=184;AF=0.0367412;AN=5008;NS=2504;DP=16710;EAS_AF=0;AMR_AF=0.0375;AFR_AF=0.0635;EUR_AF=0.0427;SAS_AF=0.0317;AA=C|||;VT=SNP
3	107068770	rs2138252	C	T	100	PASS	AC=1815;AF=0.36242;AN=5008;NS=2504;DP=17849;EAS_AF=0.1716;AMR_AF=0.4164;AFR_AF=0.3366;EUR_AF=0.6352;SAS_AF=0.2751;AA=C|||;VT=SNP
3	107068941	rs138390767	T	C	100	PASS	AC=42;AF=0.00838658;AN=5008;NS=2504;DP=19954;EAS_AF=0;AMR_AF=0.0043;AFR_AF=0.0008;EUR_AF=0.0318;SAS_AF=0.0061;AA=T|||;VT=SNP
3	107068997	rs72931812	C	G	100	PASS	AC=759;AF=0.151558;AN=5008;NS=2504;DP=19836;EAS_AF=0.0387;AMR_AF=0.1052;AFR_AF=0.2269;EUR_AF=0.161;SAS_AF=0.1892;AA=C|||;VT=SNP
3	107070362	rs709539	C	T	100	PASS	AC=2727;AF=0.544529;AN=5008;NS=2504;DP=19150;EAS_AF=0.2242;AMR_AF=0.5375;AFR_AF=0.6437;EUR_AF=0.8032;SAS_AF=0.4796;AA=T|||;VT=SNP
3	107070682	rs1607109	G	A	100	PASS	AC=759;AF=0.151558;AN=5008;NS=2504;DP=17230;EAS_AF=0.0387;AMR_AF=0.1037;AFR_AF=0.2269;EUR_AF=0.162;SAS_AF=0.1892;AA=G|||;VT=SNP
3	107071064	rs35262377	T	C	100	PASS	AC=185;AF=0.0369409;AN=5008;NS=2504;DP=16010;EAS_AF=0;AMR_AF=0.0389;AFR_AF=0.0635;EUR_AF=0.0427;SAS_AF=0.0317;AA=T|||;VT=SNP
3	107071289	rs138880106	C	G	100	PASS	AC=43;AF=0.00858626;AN=5008;NS=2504;DP=15492;EAS_AF=0;AMR_AF=0.0043;AFR_AF=0.0008;EUR_AF=0.0318;SAS_AF=0.0072;AA=C|||;VT=SNP
3	107071409	rs9989971	G	A	100	PASS	AC=829;AF=0.165535;AN=5008;NS=2504;DP=14490;EAS_AF=0.0397;AMR_AF=0.1153;AFR_AF=0.2731;EUR_AF=0.162;SAS_AF=0.1892;AA=A|||;VT=SNP
3	107071441	rs1067911	A	G	100	PASS	AC=1830;AF=0.365415;AN=5008;NS=2504;DP=14064;EAS_AF=0.1716;AMR_AF=0.4164;AFR_AF=0.3434;EUR_AF=0.6362;SAS_AF=0.2802;AA=A|||;VT=SNP
3	107071749	rs13321500	A	G	100	PASS	AC=968;AF=0.193291;AN=5008;NS=2504;DP=13881;EAS_AF=0.0218;AMR_AF=0.2882;AFR_AF=0.0386;EUR_AF=0.492;SAS_AF=0.2045;AA=A|||;VT=SNP
3	107072112	rs13067360	A	T	100	PASS	AC=186;AF=0.0371406;AN=5008;NS=2504;DP=14955;EAS_AF=0;AMR_AF=0.0403;AFR_AF=0.0635;EUR_AF=0.0427;SAS_AF=0.0317;AA=A|||;VT=SNP
3	107072274	rs1914276	C	T	100	PASS	AC=2650;AF=0.529153;AN=5008;NS=2504;DP=13448;EAS_AF=0.2123;AMR_AF=0.5317;AFR_AF=0.6112;EUR_AF=0.7972;SAS_AF=0.4673;AA=T|||;VT=SNP
3	107072281	rs709540	T	G	100	PASS	AC=1823;AF=0.364018;AN=5008;NS=2504;DP=13453;EAS_AF=0.1736;AMR_AF=0.4164;AFR_AF=0.3374;EUR_AF=0.6362;SAS_AF=0.2791;AA=T|||;VT=SNP
3	107072287	rs709541	T	C	100	PASS	AC=523;AF=0.104433;AN=5008;NS=2504;DP=13570;EAS_AF=0.1518;AMR_AF=0.0951;AFR_AF=0.0855;EUR_AF=0.1252;SAS_AF=0.0665;AA=T|||;VT=SNP
3	107072548	rs709542	T	G	100	PASS	AC=1691;AF=0.33766;AN=5008;NS=2504;DP=14459;EAS_AF=0.1736;AMR_AF=0.4092;AFR_AF=0.2405;EUR_AF=0.6372;SAS_AF=0.2791;AA=T|||;VT=SNP
3	107073079	rs34691271	C	T	100	PASS	AC=187;AF=0.0373403;AN=5008;NS=2504;DP=15936;EAS_AF=0.001;AMR_AF=0.0403;AFR_AF=0.0635;EUR_AF=0.0427;SAS_AF=0.0317;AA=C|||;VT=SNP
3	107073105	rs709543	A	G	100	PASS	AC=344;AF=0.0686901;AN=5008;NS=2504;DP=15602;EAS_AF=0.002;AMR_AF=0.0793;AFR_AF=0.0855;EUR_AF=0.1223;SAS_AF=0.0521;AA=A|||;VT=SNP
3	107073273	rs12630951	G	T	100	PASS	AC=1013;AF=0.202276;AN=5008;NS=2504;DP=14069;EAS_AF=0.0387;AMR_AF=0.1556;AFR_AF=0.3366;EUR_AF=0.2048;SAS_AF=0.2198;AA=T|||;VT=SNP
3	107073568	rs35466381	C	T	100	PASS	AC=186;AF=0.0371406;AN=5008;NS=2504;DP=12119;EAS_AF=0;AMR_AF=0.0403;AFR_AF=0.0635;EUR_AF=0.0427;SAS_AF=0.0317;AA=C|||;VT=SNP
3	107073859	rs112241194	T	A	100	PASS	AC=255;AF=0.0509185;AN=5008;NS=2504;DP=14387;EAS_AF=0;AMR_AF=0.0519;AFR_AF=0.1097;EUR_AF=0.0427;SAS_AF=0.0317;AA=T|||;VT=SNP
3	107073931	rs67731043	T	C	100	PASS	AC=256;AF=0.0511182;AN=5008;NS=2504;DP=15509;EAS_AF=0;AMR_AF=0.0519;AFR_AF=0.1104;EUR_AF=0.0427;SAS_AF=0.0317;AA=T|||;VT=SNP
3	107073979	rs77591129	C	A	100	PASS	AC=140;AF=0.0279553;AN=5008;NS=2504;DP=15528;EAS_AF=0;AMR_AF=0.0807;AFR_AF=0;EUR_AF=0.0527;SAS_AF=0.0317;AA=C|||;VT=SNP
3	107074226	rs115476973	C	T	100	PASS	AC=195;AF=0.0389377;AN=5008;NS=2504;DP=16406;EAS_AF=0.0238;AMR_AF=0.0951;AFR_AF=0.0023;EUR_AF=0.0547;SAS_AF=0.0481;AA=C|||;VT=SNP
3	107074288	rs114954749	A	G	100	PASS	AC=112;AF=0.0223642;AN=5008;NS=2504;DP=17362;EAS_AF=0;AMR_AF=0.0216;AFR_AF=0.0023;EUR_AF=0.0547;SAS_AF=0.0399;AA=A|||;VT=SNP
3	107074484	rs709545	C	G	100	PASS	AC=2689;AF=0.536941;AN=5008;NS=2504;DP=16435;EAS_AF=0.2252;AMR_AF=0.536;AFR_AF=0.6074;EUR_AF=0.8082;SAS_AF=0.4847;AA=C|||;VT=SNP
3	107074780	rs709546	C	T	100	PASS	AC=2820;AF=0.563099;AN=5008;NS=2504;DP=16726;EAS_AF=0.254;AMR_AF=0.6052;AFR_AF=0.6536;EUR_AF=0.8131;SAS_AF=0.4724;AA=C|||;VT=SNP
3	107074852	rs111796559	G	T	100	PASS	AC=10;AF=0.00199681;AN=5008;NS=2504;DP=18002;EAS_AF=0;AMR_AF=0.0043;AFR_AF=0;EUR_AF=0.006;SAS_AF=0.001;AA=G|||;VT=SNP
3	107074910	rs709547	A	G	100	PASS	AC=2615;AF=0.522165;AN=5008;NS=2504;DP=18212;EAS_AF=0.2986;AMR_AF=0.5331;AFR_AF=0.6324;EUR_AF=0.6829;SAS_AF=0.4305;AA=A|||;VT=SNP
3	107075026	rs78180116	A	G	100	PASS	AC=231;AF=0.0461262;AN=5008;NS=2504;DP=18407;EAS_AF=0.001;AMR_AF=0.1628;AFR_AF=0.0015;EUR_AF=0.0666;SAS_AF=0.0491;AA=A|||;VT=SNP
3	107075797	rs12695170	C	A	100	PASS	AC=624;AF=0.124601;AN=5008;NS=2504;DP=17055;EAS_AF=0.001;AMR_AF=0.1499;AFR_AF=0.143;EUR_AF=0.2276;SAS_AF=0.1033;AA=C|||;VT=SNP
3	107075944	rs709548	T	C	100	PASS	AC=4617;AF=0.921925;AN=5008;NS=2504;DP=18616;EAS_AF=0.9395;AMR_AF=0.9784;AFR_AF=0.8124;EUR_AF=0.9751;SAS_AF=0.9571;AA=C|||;VT=SNP
3	107076075	rs709549	C	T	100	PASS	AC=2412;AF=0.481629;AN=5008;NS=2504;DP=17099;EAS_AF=0.1121;AMR_AF=0.5216;AFR_AF=0.4985;EUR_AF=0.8181;SAS_AF=0.4652;AA=C|||;VT=SNP
3	107076141	rs13314043	C	T	100	PASS	AC=769;AF=0.153554;AN=5008;NS=2504;DP=19715;EAS_AF=0.001;AMR_AF=0.1556;AFR_AF=0.2466;EUR_AF=0.2306;SAS_AF=0.1043;AA=C|||;VT=SNP
3	107076570	rs115833440	C	T	100	PASS	AC=16;AF=0.00319489;AN=5008;NS=2504;DP=16378;EAS_AF=0.001;AMR_AF=0.0014;AFR_AF=0;EUR_AF=0.0139;SAS_AF=0;AA=c|||;VT=SNP
3	107077118	rs73196647	C	A	100	PASS	AC=948;AF=0.189297;AN=5008;NS=2504;DP=12172;EAS_AF=0.0724;AMR_AF=0.2334;AFR_AF=0.0794;EUR_AF=0.3797;SAS_AF=0.2311;AA=C|||;VT=SNP
3	107077429	rs793532	C	A	100	PASS	AC=2255;AF=0.45028;AN=5008;NS=2504;DP=16035;EAS_AF=0.6776;AMR_AF=0.5072;AFR_AF=0.3699;EUR_AF=0.2425;SAS_AF=0.498;AA=C|||;VT=SNP
3	107077802	rs793533	T	C	100	PASS	AC=4616;AF=0.921725;AN=5008;NS=2504;DP=19574;EAS_AF=0.9395;AMR_AF=0.9784;AFR_AF=0.8116;EUR_AF=0.9751;SAS_AF=0.9571;AA=C|||;VT=SNP
3	107077897	rs793534	T	C	100	PASS	AC=4616;AF=0.921725;AN=5008;NS=2504;DP=19489;EAS_AF=0.9395;AMR_AF=0.9784;AFR_AF=0.8116;EUR_AF=0.9751;SAS_AF=0.9571;AA=C|||;VT=SNP
3	107078058	rs709550	C	T	100	PASS	AC=2966;AF=0.592252;AN=5008;NS=2504;DP=20131;EAS_AF=0.6786;AMR_AF=0.6643;AFR_AF=0.5711;EUR_AF=0.4751;SAS_AF=0.6012;AA=C|||;VT=SNP
3	107078487	rs697963	C	T	100	PASS	AC=4616;AF=0.921725;AN=5008;NS=2504;DP=16548;EAS_AF=0.9395;AMR_AF=0.9784;AFR_AF=0.8116;EUR_AF=0.9751;SAS_AF=0.9571;AA=t|||;VT=SNP
3	107078811	rs697964	G	T	100	PASS	AC=2164;AF=0.432109;AN=5008;NS=2504;DP=16416;EAS_AF=0.6776;AMR_AF=0.5072;AFR_AF=0.3011;EUR_AF=0.2416;SAS_AF=0.499;AA=G|||;VT=SNP
3	107078871	rs145045934	T	C	100	PASS	AC=65;AF=0.0129792;AN=5008;NS=2504;DP=16007;EAS_AF=0;AMR_AF=0.0029;AFR_AF=0;EUR_AF=0.0209;SAS_AF=0.0429;AA=T|||;VT=SNP
3	107079175	rs709551	G	A	100	PASS	AC=4583;AF=0.915136;AN=5008;NS=2504;DP=17324;EAS_AF=0.9395;AMR_AF=0.9769;AFR_AF=0.7874;EUR_AF=0.9751;SAS_AF=0.9571;AA=A|||;VT=SNP
3	107079234	rs709552	A	G	100	PASS	AC=4584;AF=0.915335;AN=5008;NS=2504;DP=17116;EAS_AF=0.9395;AMR_AF=0.9769;AFR_AF=0.7882;EUR_AF=0.9751;SAS_AF=0.9571;AA=G|||;VT=SNP
3	107079716	rs12634245	T	C	100	PASS	AC=352;AF=0.0702875;AN=5008;NS=2504;DP=20563;EAS_AF=0.0357;AMR_AF=0.0677;AFR_AF=0.0265;EUR_AF=0.1243;SAS_AF=0.1115;AA=T|||;VT=SNP
3	107080140	rs2176089	A	G	100	PASS	AC=969;AF=0.19349;AN=5008;NS=2504;DP=18943;EAS_AF=0.0724;AMR_AF=0.2248;AFR_AF=0.1104;EUR_AF=0.3668;SAS_AF=0.2301;AA=a|||;VT=SNP
3	107080495	rs9831953	G	T	100	PASS	AC=209;AF=0.0417332;AN=5008;NS=2504;DP=18936;EAS_AF=0;AMR_AF=0.0303;AFR_AF=0.1203;EUR_AF=0.0219;SAS_AF=0.0072;AA=G|||;VT=SNP
3	107080682	rs1356301	T	C	100	PASS	AC=923;AF=0.184305;AN=5008;NS=2504;DP=21876;EAS_AF=0.0724;AMR_AF=0.2205;AFR_AF=0.0779;EUR_AF=0.3668;SAS_AF=0.2301;AA=T|||;VT=SNP
3	107080913	rs145674983	A	G	100	PASS	AC=14;AF=0.00279553;AN=5008;NS=2504;DP=19921;EAS_AF=0;AMR_AF=0;AFR_AF=0;EUR_AF=0.0119;SAS_AF=0.002;AA=A|||;VT=SNP
3	107082051	rs709568	C	A	100	PASS	AC=2227;AF=0.444688;AN=5008;NS=2504;DP=8385;EAS_AF=0.6776;AMR_AF=0.5072;AFR_AF=0.3464;EUR_AF=0.2425;SAS_AF=0.501;AA=C|||;VT=SNP
3	107082168	rs709555	G	T	100	PASS	AC=4584;AF=0.915335;AN=5008;NS=2504;DP=13025;EAS_AF=0.9395;AMR_AF=0.9769;AFR_AF=0.7882;EUR_AF=0.9751;SAS_AF=0.9571;AA=T|||;VT=SNP
3	107082271	rs793535	A	T	100	PASS	AC=4584;AF=0.915335;AN=5008;NS=2504;DP=14246;EAS_AF=0.9395;AMR_AF=0.9769;AFR_AF=0.7882;EUR_AF=0.9751;SAS_AF=0.9571;AA=A|||;VT=SNP
3	107082480	rs11712635	C	G	100	PASS	AC=348;AF=0.0694888;AN=5008;NS=2504;DP=14327;EAS_AF=0.0357;AMR_AF=0.0677;AFR_AF=0.0242;EUR_AF=0.1243;SAS_AF=0.1104;AA=C|||;VT=SNP
3	107082499	rs9842375	C	T	100	PASS	AC=469;AF=0.0936502;AN=5008;NS=2504;DP=14526;EAS_AF=0.001;AMR_AF=0.1354;AFR_AF=0.0431;EUR_AF=0.2326;SAS_AF=0.0849;AA=C|||;VT=SNP
3	107082584	rs73196659	A	C	100	PASS	AC=213;AF=0.0425319;AN=5008;NS=2504;DP=15701;EAS_AF=0.001;AMR_AF=0.0648;AFR_AF=0.0061;EUR_AF=0.1213;SAS_AF=0.0378;AA=A|||;VT=SNP
3	107083086	rs112073330	C	T	100	PASS	AC=331;AF=0.0660942;AN=5008;NS=2504;DP=18309;EAS_AF=0.0357;AMR_AF=0.0677;AFR_AF=0.0129;EUR_AF=0.1223;SAS_AF=0.1104;AA=C|||;VT=SNP
3	107083383	rs148147630	T	C	100	PASS	AC=39;AF=0.00778754;AN=5008;NS=2504;DP=16572;EAS_AF=0;AMR_AF=0.0029;AFR_AF=0;EUR_AF=0.0249;SAS_AF=0.0123;AA=T|||;VT=SNP
3	107083770	rs9848217	C	A	100	PASS	AC=2427;AF=0.484625;AN=5008;NS=2504;DP=17009;EAS_AF=0.2639;AMR_AF=0.4712;AFR_AF=0.4924;EUR_AF=0.7326;SAS_AF=0.456;AA=C|||;VT=SNP
3	107084036	rs811098	G	A	100	PASS	AC=2164;AF=0.432109;AN=5008;NS=2504;DP=12645;EAS_AF=0.6756;AMR_AF=0.5072;AFR_AF=0.3011;EUR_AF=0.2425;SAS_AF=0.5;AA=A|||;VT=SNP
3	107084261	rs73196660	C	A	100	PASS	AC=92;AF=0.0183706;AN=5008;NS=2504;DP=13206;EAS_AF=0;AMR_AF=0.0403;AFR_AF=0.0023;EUR_AF=0.0537;SAS_AF=0.0072;AA=C|||;VT=SNP
3	107084540	rs1516828	A	T	100	PASS	AC=2187;AF=0.436701;AN=5008;NS=2504;DP=13482;EAS_AF=0.6756;AMR_AF=0.5086;AFR_AF=0.3215;EUR_AF=0.2416;SAS_AF=0.4959;AA=A|||;VT=SNP
3	107084778	rs730552	C	T	100	PASS	AC=333;AF=0.0664936;AN=5008;NS=2504;DP=15664;EAS_AF=0.0357;AMR_AF=0.0677;AFR_AF=0.0129;EUR_AF=0.1243;SAS_AF=0.1104;AA=C|||;VT=SNP
3	107084877	rs189256639	G	A	100	PASS	AC=28;AF=0.00559105;AN=5008;NS=2504;DP=17391;EAS_AF=0;AMR_AF=0.0058;AFR_AF=0.0008;EUR_AF=0.0169;SAS_AF=0.0061;AA=G|||;VT=SNP
3	107084996	rs10933901	G	A	100	PASS	AC=1324;AF=0.264377;AN=5008;NS=2504;DP=18219;EAS_AF=0.1081;AMR_AF=0.2925;AFR_AF=0.1399;EUR_AF=0.4911;SAS_AF=0.3405;AA=G|||;VT=SNP
3	107085193	rs2676358	G	A	100	PASS	AC=2198;AF=0.438898;AN=5008;NS=2504;DP=17517;EAS_AF=0.6756;AMR_AF=0.5086;AFR_AF=0.326;EUR_AF=0.2416;SAS_AF=0.501;AA=a|||;VT=SNP
3	107085265	rs74834464	T	A	100	PASS	AC=14;AF=0.00279553;AN=5008;NS=2504;DP=17140;EAS_AF=0;AMR_AF=0;AFR_AF=0;EUR_AF=0.0119;SAS_AF=0.002;AA=T|||;VT=SNP
3	107085363	rs2673640	G	T	100	PASS	AC=2197;AF=0.438698;AN=5008;NS=2504;DP=17215;EAS_AF=0.6756;AMR_AF=0.5086;AFR_AF=0.3253;EUR_AF=0.2416;SAS_AF=0.501;AA=G|||;VT=SNP
3	107085478	rs114113561	C	T	100	PASS	AC=75;AF=0.014976;AN=5008;NS=2504;DP=20029;EAS_AF=0;AMR_AF=0.0144;AFR_AF=0.0015;EUR_AF=0.0408;SAS_AF=0.0225;AA=C|||;VT=SNP
3	107085609	rs2553944	T	A	100	PASS	AC=2056;AF=0.410543;AN=5008;NS=2504;DP=18592;EAS_AF=0.6756;AMR_AF=0.487;AFR_AF=0.2489;EUR_AF=0.2237;SAS_AF=0.4939;AA=T|||;VT=SNP
3	107085627	rs2553943	T	C	100	PASS	AC=2187;AF=0.436701;AN=5008;NS=2504;DP=18925;EAS_AF=0.6756;AMR_AF=0.5072;AFR_AF=0.3177;EUR_AF=0.2425;SAS_AF=0.501;AA=C|||;VT=SNP
3	107085759	rs114185997	G	T	100	PASS	AC=75;AF=0.014976;AN=5008;NS=2504;DP=20517;EAS_AF=0;AMR_AF=0.0144;AFR_AF=0.0015;EUR_AF=0.0408;SAS_AF=0.0225;AA=G|||;VT=SNP
3	107086100	rs17194811	A	G	100	PASS	AC=502;AF=0.10024;AN=5008;NS=2504;DP=19810;EAS_AF=0.001;AMR_AF=0.1369;AFR_AF=0.0688;EUR_AF=0.2306;SAS_AF=0.0849;AA=A|||;VT=SNP
3	107086449	rs115933247	C	T	100	PASS	AC=18;AF=0.00359425;AN=5008;NS=2504;DP=16736;EAS_AF=0;AMR_AF=0.0014;AFR_AF=0.0008;EUR_AF=0.0129;SAS_AF=0.0031;AA=C|||;VT=SNP
3	107086956	rs76118695	T	C	100	PASS	AC=346;AF=0.0690895;AN=5008;NS=2504;DP=19526;EAS_AF=0.0357;AMR_AF=0.0692;AFR_AF=0.0204;EUR_AF=0.1272;SAS_AF=0.1094;AA=T|||;VT=SNP
3	107086999	rs793544	T	C	100	PASS	AC=2634;AF=0.525958;AN=5008;NS=2504;DP=17872;EAS_AF=0.8313;AMR_AF=0.5389;AFR_AF=0.5;EUR_AF=0.2535;SAS_AF=0.5174;AA=T|||;VT=SNP
3	107087074	rs17807525	C	T	100	PASS	AC=919;AF=0.183506;AN=5008;NS=2504;DP=19812;EAS_AF=0.0714;AMR_AF=0.219;AFR_AF=0.0779;EUR_AF=0.3668;SAS_AF=0.228;AA=C|||;VT=SNP
3	107087802	rs17807561	C	A	100	PASS	AC=498;AF=0.0994409;AN=5008;NS=2504;DP=20890;EAS_AF=0.001;AMR_AF=0.1369;AFR_AF=0.0666;EUR_AF=0.2296;SAS_AF=0.0849;AA=C|||;VT=SNP
3	107088327	rs13320731	C	T	100	PASS	AC=498;AF=0.0994409;AN=5008;NS=2504;DP=16473;EAS_AF=0.001;AMR_AF=0.1369;AFR_AF=0.0666;EUR_AF=0.2296;SAS_AF=0.0849;AA=C|||;VT=SNP
3	107088468	rs709558	T	A	100	PASS	AC=4591;AF=0.916733;AN=5008;NS=2504;DP=15937;EAS_AF=0.9395;AMR_AF=0.9769;AFR_AF=0.7912;EUR_AF=0.9771;SAS_AF=0.9581;AA=A|||;VT=SNP
3	107088655	rs183150036	A	T	100	PASS	AC=42;AF=0.00838658;AN=5008;NS=2504;DP=13235;EAS_AF=0.001;AMR_AF=0.0115;AFR_AF=0;EUR_AF=0.0268;SAS_AF=0.0061;AA=A|||;VT=SNP
3	107089332	rs11706666	A	G	100	PASS	AC=933;AF=0.186302;AN=5008;NS=2504;DP=16600;EAS_AF=0.0744;AMR_AF=0.219;AFR_AF=0.0855;EUR_AF=0.3668;SAS_AF=0.229;AA=A|||;VT=SNP
3	107089431	rs709559	G	A	100	PASS	AC=2495;AF=0.498203;AN=5008;NS=2504;DP=17888;EAS_AF=0.8284;AMR_AF=0.5274;AFR_AF=0.4039;EUR_AF=0.2535;SAS_AF=0.5164;AA=G|||;VT=SNP
3	107090204	rs9856619	G	A	100	PASS	AC=497;AF=0.0992412;AN=5008;NS=2504;DP=21622;EAS_AF=0.001;AMR_AF=0.1369;AFR_AF=0.0658;EUR_AF=0.2296;SAS_AF=0.0849;AA=g|||;VT=SNP
3	107090421	rs697965	A	T	100	PASS	AC=4591;AF=0.916733;AN=5008;NS=2504;DP=19467;EAS_AF=0.9395;AMR_AF=0.9769;AFR_AF=0.7912;EUR_AF=0.9771;SAS_AF=0.9581;AA=T|||;VT=SNP
3	107090828	rs78685084	A	C	100	PASS	AC=400;AF=0.0798722;AN=5008;NS=2504;DP=17290;EAS_AF=0.0357;AMR_AF=0.0735;AFR_AF=0.059;EUR_AF=0.1272;SAS_AF=0.1094;AA=A|||;VT=SNP
3	107091046	rs6782559	C	T	100	PASS	AC=1742;AF=0.347843;AN=5008;NS=2504;DP=20830;EAS_AF=0.1101;AMR_AF=0.3184;AFR_AF=0.4251;EUR_AF=0.495;SAS_AF=0.3579;AA=c|||;VT=SNP
3	107091084	rs142068225	T	A	100	PASS	AC=43;AF=0.00858626;AN=5008;NS=2504;DP=20283;EAS_AF=0;AMR_AF=0.0159;AFR_AF=0.0053;EUR_AF=0.0179;SAS_AF=0.0072;AA=T|||;VT=SNP
3	107091102	rs2248981	A	T	100	PASS	AC=3492;AF=0.697284;AN=5008;NS=2504;DP=20458;EAS_AF=0.8661;AMR_AF=0.7478;AFR_AF=0.5855;EUR_AF=0.6103;SAS_AF=0.728;AA=T|||;VT=SNP
3	107091320	rs9824049	A	G	100	PASS	AC=505;AF=0.100839;AN=5008;NS=2504;DP=17576;EAS_AF=0.001;AMR_AF=0.1369;AFR_AF=0.0703;EUR_AF=0.2306;SAS_AF=0.0859;AA=G|||;VT=SNP
3	107091534	rs793598	C	T	100	PASS	AC=2434;AF=0.486022;AN=5008;NS=2504;DP=19659;EAS_AF=0.8294;AMR_AF=0.5216;AFR_AF=0.3442;EUR_AF=0.2535;SAS_AF=0.5378;AA=C|||;VT=SNP
3	107091903	rs793545	C	G	100	PASS	AC=2694;AF=0.537939;AN=5008;NS=2504;DP=15123;EAS_AF=0.7718;AMR_AF=0.5778;AFR_AF=0.3865;EUR_AF=0.3738;SAS_AF=0.6421;AA=C|||;VT=SNP
3	107092442	rs17807719	C	T	100	PASS	AC=431;AF=0.0860623;AN=5008;NS=2504;DP=18329;EAS_AF=0.001;AMR_AF=0.134;AFR_AF=0.0166;EUR_AF=0.2306;SAS_AF=0.0849;AA=C|||;VT=SNP
3	107092491	rs709560	C	G	100	PASS	AC=2500;AF=0.499201;AN=5008;NS=2504;DP=18000;EAS_AF=0.8919;AMR_AF=0.5216;AFR_AF=0.3442;EUR_AF=0.2545;SAS_AF=0.5399;AA=C|||;VT=SNP
3	107092520	rs709561	G	A	100	PASS	AC=2437;AF=0.486621;AN=5008;NS=2504;DP=18056;EAS_AF=0.8919;AMR_AF=0.5202;AFR_AF=0.2973;EUR_AF=0.2535;SAS_AF=0.5409;AA=G|||;VT=SNP
3	107092851	rs709562	A	T	100	PASS	AC=4593;AF=0.917133;AN=5008;NS=2504;DP=18513;EAS_AF=0.9395;AMR_AF=0.9769;AFR_AF=0.792;EUR_AF=0.9771;SAS_AF=0.9591;AA=T|||;VT=SNP
3	107093110	rs793600	C	T	100	PASS	AC=3240;AF=0.646965;AN=5008;NS=2504;DP=15293;EAS_AF=0.8929;AMR_AF=0.6801;AFR_AF=0.5673;EUR_AF=0.4851;SAS_AF=0.6442;AA=T|||;VT=SNP
3	107093769	rs7635153	C	T	100	PASS	AC=109;AF=0.0217652;AN=5008;NS=2504;DP=18640;EAS_AF=0;AMR_AF=0.0202;AFR_AF=0.053;EUR_AF=0.0179;SAS_AF=0.0072;AA=C|||;VT=SNP
3	107094616	rs709563	C	T	100	PASS	AC=3083;AF=0.615615;AN=5008;NS=2504;DP=17246;EAS_AF=0.8929;AMR_AF=0.6643;AFR_AF=0.4705;EUR_AF=0.4851;SAS_AF=0.6258;AA=C|||;VT=SNP
3	107095040	rs13067912	G	T	100	PASS	AC=843;AF=0.168331;AN=5008;NS=2504;DP=16755;EAS_AF=0.0109;AMR_AF=0.219;AFR_AF=0.0855;EUR_AF=0.3648;SAS_AF=0.2045;AA=G|||;VT=SNP
3	107095891	rs793546	T	C	100	PASS	AC=3086;AF=0.616214;AN=5008;NS=2504;DP=12545;EAS_AF=0.8929;AMR_AF=0.6643;AFR_AF=0.4735;EUR_AF=0.4851;SAS_AF=0.6247;AA=C|||;VT=SNP
3	107096152	rs13073847	C	T	100	PASS	AC=28;AF=0.00559105;AN=5008;NS=2504;DP=16965;EAS_AF=0;AMR_AF=0.0101;AFR_AF=0.003;EUR_AF=0.0169;SAS_AF=0;AA=C|||;VT=SNP
3	107096323	rs145992769	G	T	100	PASS	AC=40;AF=0.00798722;AN=5008;NS=2504;DP=20225;EAS_AF=0;AMR_AF=0.0144;AFR_AF=0.0045;EUR_AF=0.0169;SAS_AF=0.0072;AA=G|||;VT=SNP
3	107096547	rs709564	G	A	100	PASS	AC=2500;AF=0.499201;AN=5008;NS=2504;DP=21589;EAS_AF=0.8919;AMR_AF=0.5216;AFR_AF=0.3442;EUR_AF=0.2545;SAS_AF=0.5399;AA=G|||;VT=SNP;EX_TARGET
3	107097346	rs3811061	C	A	100	PASS	AC=346;AF=0.0690895;AN=5008;NS=2504;DP=19322;EAS_AF=0.0357;AMR_AF=0.0692;AFR_AF=0.0204;EUR_AF=0.1272;SAS_AF=0.1094;AA=C|||;VT=SNP;EX_TARGET
3	107097659	rs11717583	C	G	100	PASS	AC=929;AF=0.185503;AN=5008;NS=2504;DP=18808;EAS_AF=0.0367;AMR_AF=0.2118;AFR_AF=0.1475;EUR_AF=0.3579;SAS_AF=0.1943;AA=C|||;VT=SNP
3	107097782	rs11706192	T	C	100	PASS	AC=929;AF=0.185503;AN=5008;NS=2504;DP=19899;EAS_AF=0.0377;AMR_AF=0.2118;AFR_AF=0.1467;EUR_AF=0.3569;SAS_AF=0.1953;AA=T|||;VT=SNP
3	107098030	rs793547	G	A	100	PASS	AC=2143;AF=0.427915;AN=5008;NS=2504;DP=16888;EAS_AF=0.7361;AMR_AF=0.487;AFR_AF=0.2451;EUR_AF=0.2266;SAS_AF=0.5225;AA=G|||;VT=SNP
3	107098078	rs112934430	C	T	100	PASS	AC=28;AF=0.00559105;AN=5008;NS=2504;DP=17830;EAS_AF=0;AMR_AF=0.0115;AFR_AF=0;EUR_AF=0.0169;SAS_AF=0.0031;AA=C|||;VT=SNP
3	107098270	rs793548	G	C	100	PASS	AC=3687;AF=0.736222;AN=5008;NS=2504;DP=18845;EAS_AF=0.9286;AMR_AF=0.7478;AFR_AF=0.6649;EUR_AF=0.6123;SAS_AF=0.7536;AA=C|||;VT=SNP
3	107099139	rs1533468	T	A	100	PASS	AC=2332;AF=0.465655;AN=5008;NS=2504;DP=17044;EAS_AF=0.8929;AMR_AF=0.5014;AFR_AF=0.2458;EUR_AF=0.2366;SAS_AF=0.5327;AA=T|||;VT=SNP
3	107099482	rs146019976	G	T	100	PASS	AC=11;AF=0.00219649;AN=5008;NS=2504;DP=17522;EAS_AF=0;AMR_AF=0.0014;AFR_AF=0.0015;EUR_AF=0.007;SAS_AF=0.001;AA=G|||;VT=SNP
3	107099814	rs56060367	A	C	100	PASS	AC=834;AF=0.166534;AN=5008;NS=2504;DP=17660;EAS_AF=0.0109;AMR_AF=0.2205;AFR_AF=0.0794;EUR_AF=0.3628;SAS_AF=0.2045;AA=A|||;VT=SNP
3	107099898	rs1515542	C	T	100	PASS	AC=2814;AF=0.561901;AN=5008;NS=2504;DP=17658;EAS_AF=0.8938;AMR_AF=0.6326;AFR_AF=0.3003;EUR_AF=0.4692;SAS_AF=0.6186;AA=C|||;VT=SNP
3	107100040	rs1515543	C	G	100	PASS	AC=4100;AF=0.81869;AN=5008;NS=2504;DP=17095;EAS_AF=0.9206;AMR_AF=0.8833;AFR_AF=0.68;EUR_AF=0.833;SAS_AF=0.8405;AA=G|||;VT=SNP
3	107100921	rs9810995	C	G	100	PASS	AC=475;AF=0.0948482;AN=5008;NS=2504;DP=16663;EAS_AF=0.002;AMR_AF=0.1282;AFR_AF=0.0507;EUR_AF=0.2306;SAS_AF=0.0869;AA=C|||;VT=SNP
3	107102053	rs2676360	T	A	100	PASS	AC=4665;AF=0.93151;AN=5008;NS=2504;DP=19469;EAS_AF=0.9405;AMR_AF=0.9827;AFR_AF=0.8578;EUR_AF=0.9642;SAS_AF=0.9519;AA=A|||;VT=SNP
3	107102237	rs1356302	T	C	100	PASS	AC=2373;AF=0.473842;AN=5008;NS=2504;DP=19449;EAS_AF=0.7718;AMR_AF=0.4986;AFR_AF=0.292;EUR_AF=0.3509;SAS_AF=0.5215;AA=T|||;VT=SNP
3	107102280	rs1356303	G	A	100	PASS	AC=2541;AF=0.507388;AN=5008;NS=2504;DP=19352;EAS_AF=0.7718;AMR_AF=0.5072;AFR_AF=0.4138;EUR_AF=0.3519;SAS_AF=0.5215;AA=A|||;VT=SNP
3	107104622	rs1400409	C	T	100	PASS	AC=1951;AF=0.389577;AN=5008;NS=2504;DP=18192;EAS_AF=0.1687;AMR_AF=0.4452;AFR_AF=0.3396;EUR_AF=0.5954;SAS_AF=0.4335;AA=C|||;VT=SNP
3	107105237	rs793551	A	C	100	PASS	AC=2358;AF=0.470847;AN=5008;NS=2504;DP=18740;EAS_AF=0.7718;AMR_AF=0.4986;AFR_AF=0.2882;EUR_AF=0.3509;SAS_AF=0.5112;AA=A|||;VT=SNP
3	107105685	rs1516826	A	G	100	PASS	AC=1928;AF=0.384984;AN=5008;NS=2504;DP=18898;EAS_AF=0.1687;AMR_AF=0.4424;AFR_AF=0.3238;EUR_AF=0.5954;SAS_AF=0.4335;AA=A|||;VT=SNP
3	107106123	rs793552	C	T	100	PASS	AC=4634;AF=0.925319;AN=5008;NS=2504;DP=14249;EAS_AF=0.9405;AMR_AF=0.9813;AFR_AF=0.8351;EUR_AF=0.9642;SAS_AF=0.9519;AA=T|||;VT=SNP
3	107106242	rs55656113	C	T	100	PASS	AC=116;AF=0.0231629;AN=5008;NS=2504;DP=16124;EAS_AF=0.001;AMR_AF=0.049;AFR_AF=0.0045;EUR_AF=0.0676;SAS_AF=0.0072;AA=C|||;VT=SNP
3	107106771	rs793553	C	T	100	PASS	AC=4480;AF=0.894569;AN=5008;NS=2504;DP=18526;EAS_AF=0.9405;AMR_AF=0.9524;AFR_AF=0.7526;EUR_AF=0.9463;SAS_AF=0.9448;AA=T|||;VT=SNP
3	107107677	rs72620094	G	C	100	PASS	AC=1375;AF=0.274561;AN=5008;NS=2504;DP=14254;EAS_AF=0.7222;AMR_AF=0.3098;AFR_AF=0.031;EUR_AF=0.0706;SAS_AF=0.3272;AA=G|||;VT=SNP
3	107107921	rs1829187	C	T	100	PASS	AC=865;AF=0.172724;AN=5008;NS=2504;DP=19791;EAS_AF=0.0109;AMR_AF=0.2147;AFR_AF=0.028;EUR_AF=0.3529;SAS_AF=0.32;AA=C|||;VT=SNP
3	107108744	rs10511263	C	T	100	PASS	AC=1232;AF=0.246006;AN=5008;NS=2504;DP=17910;EAS_AF=0.1667;AMR_AF=0.3055;AFR_AF=0.1271;EUR_AF=0.3618;SAS_AF=0.3272;AA=C|||;VT=SNP
3	107109679	rs9820148	T	A	100	PASS	AC=511;AF=0.102037;AN=5008;NS=2504;DP=20105;EAS_AF=0.002;AMR_AF=0.1311;AFR_AF=0.0734;EUR_AF=0.2326;SAS_AF=0.089;AA=T|||;VT=SNP
3	107110198	rs139236272	G	T	100	PASS	AC=21;AF=0.00419329;AN=5008;NS=2504;DP=9144;EAS_AF=0;AMR_AF=0.0043;AFR_AF=0.0015;EUR_AF=0.0159;SAS_AF=0;AA=G|||;VT=SNP
3	107110220	rs2673642	A	G	100	PASS	AC=4495;AF=0.897564;AN=5008;NS=2504;DP=10527;EAS_AF=0.9405;AMR_AF=0.9524;AFR_AF=0.7632;EUR_AF=0.9463;SAS_AF=0.9458;AA=G|||;VT=SNP
3	107110297	rs2673643	T	C	100	PASS	AC=4495;AF=0.897564;AN=5008;NS=2504;DP=10193;EAS_AF=0.9405;AMR_AF=0.9524;AFR_AF=0.7632;EUR_AF=0.9463;SAS_AF=0.9458;AA=C|||;VT=SNP
3	107110769	rs793556	G	A	100	PASS	AC=4643;AF=0.927117;AN=5008;NS=2504;DP=18319;EAS_AF=0.9405;AMR_AF=0.9798;AFR_AF=0.8427;EUR_AF=0.9642;SAS_AF=0.9519;AA=A|||;VT=SNP
3	107111499	rs807474	T	C	100	PASS	AC=4568;AF=0.912141;AN=5008;NS=2504;DP=17354;EAS_AF=0.9405;AMR_AF=0.9625;AFR_AF=0.8139;EUR_AF=0.9463;SAS_AF=0.9448;AA=C|||;VT=SNP
3	107112061	rs114535414	G	A	100	PASS	AC=9;AF=0.00179712;AN=5008;NS=2504;DP=16085;EAS_AF=0;AMR_AF=0.0043;AFR_AF=0.0008;EUR_AF=0.002;SAS_AF=0.0031;AA=G|||;VT=SNP
3	107113105	rs62263291	G	A	100	PASS	AC=510;AF=0.101837;AN=5008;NS=2504;DP=17101;EAS_AF=0.002;AMR_AF=0.1297;AFR_AF=0.0726;EUR_AF=0.2336;SAS_AF=0.089;AA=G|||;VT=SNP
3	107115124	rs62263292	T	G	100	PASS	AC=2370;AF=0.473243;AN=5008;NS=2504;DP=18502;EAS_AF=0.2044;AMR_AF=0.5187;AFR_AF=0.3812;EUR_AF=0.7296;SAS_AF=0.5787;AA=G|||;VT=SNP
3	107115317	rs7610766	C	T	100	PASS	AC=1836;AF=0.366613;AN=5008;NS=2504;DP=20372;EAS_AF=0.1677;AMR_AF=0.438;AFR_AF=0.2625;EUR_AF=0.5964;SAS_AF=0.4254;AA=C|||;VT=SNP
3	107115366	rs793557	C	T	100	PASS	AC=1974;AF=0.394169;AN=5008;NS=2504;DP=19808;EAS_AF=0.7381;AMR_AF=0.4265;AFR_AF=0.2708;EUR_AF=0.2167;SAS_AF=0.3661;AA=C|||;VT=SNP
3	107115961	rs73196681	C	T	100	PASS	AC=51;AF=0.0101837;AN=5008;NS=2504;DP=18128;EAS_AF=0;AMR_AF=0.0072;AFR_AF=0.0008;EUR_AF=0.0229;SAS_AF=0.0225;AA=C|||;VT=SNP
3	107116139	rs11709763	T	C	100	PASS	AC=408;AF=0.0814696;AN=5008;NS=2504;DP=17814;EAS_AF=0.0347;AMR_AF=0.0749;AFR_AF=0.0386;EUR_AF=0.1332;SAS_AF=0.1391;AA=T|||;VT=SNP
3	107116564	rs112556722	G	T	100	PASS	AC=49;AF=0.00978435;AN=5008;NS=2504;DP=18112;EAS_AF=0;AMR_AF=0.0159;AFR_AF=0.0098;EUR_AF=0.0179;SAS_AF=0.0072;AA=G|||;VT=SNP
3	107117408	rs2673644	T	C	100	PASS	AC=4210;AF=0.840655;AN=5008;NS=2504;DP=16477;EAS_AF=0.9405;AMR_AF=0.938;AFR_AF=0.5719;EUR_AF=0.9463;SAS_AF=0.9233;AA=C|||;VT=SNP
3	107117676	rs28526831	C	T	100	PASS	AC=1834;AF=0.366214;AN=5008;NS=2504;DP=18797;EAS_AF=0.1696;AMR_AF=0.438;AFR_AF=0.2617;EUR_AF=0.5964;SAS_AF=0.4223;AA=C|||;VT=SNP
3	107118334	rs1516827	T	C	100	PASS	AC=95;AF=0.0189696;AN=5008;NS=2504;DP=18671;EAS_AF=0.0169;AMR_AF=0.0072;AFR_AF=0.0287;EUR_AF=0.0189;SAS_AF=0.0164;AA=T|||;VT=SNP
3	107119036	rs709566	A	G	100	PASS	AC=4350;AF=0.86861;AN=5008;NS=2504;DP=18853;EAS_AF=0.9405;AMR_AF=0.9467;AFR_AF=0.6573;EUR_AF=0.9463;SAS_AF=0.9448;AA=C|||;VT=SNP
3	107119592	rs186738903	A	T	100	PASS	AC=52;AF=0.0103834;AN=5008;NS=2504;DP=15456;EAS_AF=0;AMR_AF=0.0159;AFR_AF=0.0098;EUR_AF=0.0209;SAS_AF=0.0072;AA=A|||;VT=SNP
3	107120098	rs62263293	G	C	100	PASS	AC=43;AF=0.00858626;AN=5008;NS=2504;DP=15411;EAS_AF=0.001;AMR_AF=0.0259;AFR_AF=0;EUR_AF=0.0219;SAS_AF=0.002;AA=G|||;VT=SNP
3	107120099	rs77909172	A	G	100	PASS	AC=264;AF=0.0527157;AN=5008;NS=2504;DP=15386;EAS_AF=0.0347;AMR_AF=0.0461;AFR_AF=0.0015;EUR_AF=0.1113;SAS_AF=0.0849;AA=A|||;VT=SNP
3	107120235	rs793555	T	A	100	PASS	AC=4219;AF=0.842452;AN=5008;NS=2504;DP=19834;EAS_AF=0.9405;AMR_AF=0.938;AFR_AF=0.5756;EUR_AF=0.9463;SAS_AF=0.9274;AA=A|||;VT=SNP
3	107120750	rs140981409	G	A	100	PASS	AC=34;AF=0.00678914;AN=5008;NS=2504;DP=20045;EAS_AF=0.001;AMR_AF=0.0187;AFR_AF=0;EUR_AF=0.0179;SAS_AF=0.002;AA=G|||;VT=SNP
3	107120880	rs13088233	G	A	100	PASS	AC=1323;AF=0.264177;AN=5008;NS=2504;DP=19500;EAS_AF=0.1657;AMR_AF=0.3084;AFR_AF=0.1891;EUR_AF=0.3638;SAS_AF=0.3333;AA=G|||;VT=SNP
3	107121025	rs35121492	T	C	100	PASS	AC=115;AF=0.0229633;AN=5008;NS=2504;DP=19708;EAS_AF=0.0129;AMR_AF=0.0317;AFR_AF=0.0023;EUR_AF=0.0447;SAS_AF=0.0327;AA=T|||;VT=SNP
3	107121474	rs35792689	C	A	100	PASS	AC=1239;AF=0.247404;AN=5008;NS=2504;DP=21814;EAS_AF=0.1657;AMR_AF=0.3069;AFR_AF=0.1271;EUR_AF=0.3628;SAS_AF=0.3333;AA=C|||;VT=SNP
3	107121519	rs2673645	T	A	100	PASS	AC=4513;AF=0.901158;AN=5008;NS=2504;DP=22485;EAS_AF=0.9405;AMR_AF=0.9539;AFR_AF=0.7769;EUR_AF=0.9463;SAS_AF=0.9448;AA=A|||;VT=SNP
3	107121773	rs796981	T	G	100	PASS	AC=4348;AF=0.868211;AN=5008;NS=2504;DP=20629;EAS_AF=0.9405;AMR_AF=0.9452;AFR_AF=0.6566;EUR_AF=0.9463;SAS_AF=0.9448;AA=G|||;VT=SNP
3	107122219	rs809417	G	A	100	PASS	AC=4528;AF=0.904153;AN=5008;NS=2504;DP=20842;EAS_AF=0.9405;AMR_AF=0.9539;AFR_AF=0.7882;EUR_AF=0.9463;SAS_AF=0.9448;AA=g|||;VT=SNP
3	107122898	rs60099741	G	A	100	PASS	AC=478;AF=0.0954473;AN=5008;NS=2504;DP=17963;EAS_AF=0.002;AMR_AF=0.1282;AFR_AF=0.0499;EUR_AF=0.2326;SAS_AF=0.089;AA=G|||;VT=SNP
3	107122958	rs811099	G	A	100	PASS	AC=2383;AF=0.475839;AN=5008;NS=2504;DP=16901;EAS_AF=0.7728;AMR_AF=0.5;AFR_AF=0.3101;EUR_AF=0.3499;SAS_AF=0.5061;AA=G|||;VT=SNP
3	107124779	rs28712783	A	G	100	PASS	AC=1832;AF=0.365815;AN=5008;NS=2504;DP=12972;EAS_AF=0.1677;AMR_AF=0.438;AFR_AF=0.2617;EUR_AF=0.5964;SAS_AF=0.4223;AA=A|||;VT=SNP
3	107124939	rs34436682	G	A	100	PASS	AC=1832;AF=0.365815;AN=5008;NS=2504;DP=11252;EAS_AF=0.1677;AMR_AF=0.438;AFR_AF=0.2617;EUR_AF=0.5964;SAS_AF=0.4223;AA=G|||;VT=SNP
3	107126429	rs709565	G	A	100	PASS	AC=4212;AF=0.841054;AN=5008;NS=2504;DP=19504;EAS_AF=0.9405;AMR_AF=0.938;AFR_AF=0.5711;EUR_AF=0.9463;SAS_AF=0.9264;AA=G|||;VT=SNP
3	107127009	rs80049823	T	C	100	PASS	AC=140;AF=0.0279553;AN=5008;NS=2504;DP=17653;EAS_AF=0;AMR_AF=0.0778;AFR_AF=0;EUR_AF=0.0507;SAS_AF=0.0358;AA=T|||;VT=SNP
3	107127171	rs871211	G	A	100	PASS	AC=1322;AF=0.263978;AN=5008;NS=2504;DP=20108;EAS_AF=0.1657;AMR_AF=0.3069;AFR_AF=0.1884;EUR_AF=0.3648;SAS_AF=0.3333;AA=G|||;VT=SNP
3	107127845	rs116747322	C	T	100	PASS	AC=49;AF=0.00978435;AN=5008;NS=2504;DP=20528;EAS_AF=0;AMR_AF=0.0159;AFR_AF=0.0098;EUR_AF=0.0179;SAS_AF=0.0072;AA=c|||;VT=SNP
3	107128732	rs79915914	T	C	100	PASS	AC=41;AF=0.0081869;AN=5008;NS=2504;DP=17727;EAS_AF=0;AMR_AF=0.0144;AFR_AF=0.0008;EUR_AF=0.0239;SAS_AF=0.0061;AA=T|||;VT=SNP
3	107130257	rs812658	T	A	100	PASS	AC=2465;AF=0.492212;AN=5008;NS=2504;DP=19095;EAS_AF=0.7728;AMR_AF=0.4986;AFR_AF=0.3707;EUR_AF=0.34;SAS_AF=0.5194;AA=T|||;VT=SNP
3	107130727	rs1400410	G	T	100	PASS	AC=2372;AF=0.473642;AN=5008;NS=2504;DP=18978;EAS_AF=0.7728;AMR_AF=0.4942;AFR_AF=0.3162;EUR_AF=0.34;SAS_AF=0.501;AA=G|||;VT=SNP
3	107132462	rs111871796	G	A	100	PASS	AC=19;AF=0.00379393;AN=5008;NS=2504;DP=16738;EAS_AF=0;AMR_AF=0;AFR_AF=0;EUR_AF=0.0119;SAS_AF=0.0072;AA=G|||;VT=SNP
3	107133271	rs113183623	G	A	100	PASS	AC=9;AF=0.00179712;AN=5008;NS=2504;DP=16635;EAS_AF=0;AMR_AF=0.0043;AFR_AF=0;EUR_AF=0.005;SAS_AF=0.001;AA=G|||;VT=SNP
3	107133470	rs80108871	T	C	100	PASS	AC=263;AF=0.052516;AN=5008;NS=2504;DP=17077;EAS_AF=0.0347;AMR_AF=0.0461;AFR_AF=0.0023;EUR_AF=0.1113;SAS_AF=0.0828;AA=T|||;VT=SNP
3	107133594	rs114426402	T	C	100	PASS	AC=183;AF=0.0365415;AN=5008;NS=2504;DP=16859;EAS_AF=0;AMR_AF=0.0692;AFR_AF=0.0053;EUR_AF=0.1083;SAS_AF=0.0194;AA=T|||;VT=SNP
3	107133974	rs793539	A	G	100	PASS	AC=2664;AF=0.531949;AN=5008;NS=2504;DP=19062;EAS_AF=0.7728;AMR_AF=0.5159;AFR_AF=0.5038;EUR_AF=0.3479;SAS_AF=0.5225;AA=G|||;VT=SNP
3	107134755	rs77159910	G	C	100	PASS	AC=398;AF=0.0794728;AN=5008;NS=2504;DP=16157;EAS_AF=0.0347;AMR_AF=0.072;AFR_AF=0.0356;EUR_AF=0.1332;SAS_AF=0.135;AA=G|||;VT=SNP
3	107135327	rs793540	T	G	100	PASS	AC=4644;AF=0.927316;AN=5008;NS=2504;DP=18510;EAS_AF=0.9405;AMR_AF=0.9841;AFR_AF=0.8411;EUR_AF=0.9642;SAS_AF=0.9519;AA=G|||;VT=SNP
3	107136246	rs793541	G	A	100	PASS	AC=4637;AF=0.925919;AN=5008;NS=2504;DP=18448;EAS_AF=0.9405;AMR_AF=0.9827;AFR_AF=0.8366;EUR_AF=0.9642;SAS_AF=0.9519;AA=g|||;VT=SNP
3	107136473	rs793542	A	T	100	PASS	AC=2682;AF=0.535543;AN=5008;NS=2504;DP=18509;EAS_AF=0.7738;AMR_AF=0.5159;AFR_AF=0.5166;EUR_AF=0.3479;SAS_AF=0.5225;AA=a|||;VT=SNP
3	107137090	rs793543	C	G	100	PASS	AC=2386;AF=0.476438;AN=5008;NS=2504;DP=14960;EAS_AF=0.7748;AMR_AF=0.5;AFR_AF=0.3139;EUR_AF=0.3479;SAS_AF=0.5041;AA=C|||;VT=SNP
3	107137705	rs11717339	G	A	100	PASS	AC=870;AF=0.173722;AN=5008;NS=2504;DP=13930;EAS_AF=0.0119;AMR_AF=0.2161;AFR_AF=0.028;EUR_AF=0.3559;SAS_AF=0.32;AA=G|||;VT=SNP
3	107137842	rs6778611	A	C	100	PASS	AC=1991;AF=0.397564;AN=5008;NS=2504;DP=17257;EAS_AF=0.7391;AMR_AF=0.4294;AFR_AF=0.2806;EUR_AF=0.2147;SAS_AF=0.3691;AA=A|||;VT=SNP
3	107138169	rs9869223	C	G	100	PASS	AC=1827;AF=0.364816;AN=5008;NS=2504;DP=19387;EAS_AF=0.1677;AMR_AF=0.438;AFR_AF=0.2564;EUR_AF=0.5984;SAS_AF=0.4223;AA=C|||;VT=SNP
3	107138594	rs2673647	A	C	100	PASS	AC=1985;AF=0.396366;AN=5008;NS=2504;DP=18535;EAS_AF=0.7391;AMR_AF=0.428;AFR_AF=0.2769;EUR_AF=0.2147;SAS_AF=0.3691;AA=A|||;VT=SNP
3	107139053	rs2673648	T	C	100	PASS	AC=305;AF=0.0609026;AN=5008;NS=2504;DP=14831;EAS_AF=0;AMR_AF=0.0447;AFR_AF=0.1679;EUR_AF=0.0457;SAS_AF=0.0061;AA=T|||;VT=SNP
3	107139310	rs17808412	G	C	100	PASS	AC=129;AF=0.0257588;AN=5008;NS=2504;DP=16619;EAS_AF=0.0129;AMR_AF=0.0375;AFR_AF=0.0015;EUR_AF=0.0527;SAS_AF=0.0358;AA=G|||;VT=SNP
3	107139558	rs9819829	T	A	100	PASS	AC=477;AF=0.0952476;AN=5008;NS=2504;DP=17472;EAS_AF=0.002;AMR_AF=0.1282;AFR_AF=0.0492;EUR_AF=0.2326;SAS_AF=0.089;AA=T|||;VT=SNP
3	107140163	rs7611467	C	T	100	PASS	AC=1240;AF=0.247604;AN=5008;NS=2504;DP=14656;EAS_AF=0.1647;AMR_AF=0.3084;AFR_AF=0.1263;EUR_AF=0.3648;SAS_AF=0.3333;AA=C|||;VT=SNP
3	107140422	rs793549	C	T	100	PASS	AC=2677;AF=0.534545;AN=5008;NS=2504;DP=12265;EAS_AF=0.7728;AMR_AF=0.5159;AFR_AF=0.5136;EUR_AF=0.3479;SAS_AF=0.5225;AA=T|||;VT=SNP
3	107141326	rs138126844	G	A	100	PASS	AC=12;AF=0.00239617;AN=5008;NS=2504;DP=14506;EAS_AF=0;AMR_AF=0.0029;AFR_AF=0;EUR_AF=0.0089;SAS_AF=0.001;AA=G|||;VT=SNP
3	107141949	rs115839492	G	A	100	PASS	AC=99;AF=0.0197684;AN=5008;NS=2504;DP=15665;EAS_AF=0;AMR_AF=0.0274;AFR_AF=0.0045;EUR_AF=0.0219;SAS_AF=0.0532;AA=G|||;VT=SNP
3	107142223	rs793550	G	A	100	PASS	AC=4629;AF=0.924321;AN=5008;NS=2504;DP=14462;EAS_AF=0.9405;AMR_AF=0.9798;AFR_AF=0.8321;EUR_AF=0.9642;SAS_AF=0.9519;AA=A|||;VT=SNP
3	107142798	rs13318985	T	G	100	PASS	AC=482;AF=0.096246;AN=5008;NS=2504;DP=15127;EAS_AF=0.002;AMR_AF=0.1326;AFR_AF=0.0499;EUR_AF=0.2336;SAS_AF=0.089;AA=T|||;VT=SNP
3	107143799	rs75737648	C	T	100	PASS	AC=399;AF=0.0796725;AN=5008;NS=2504;DP=16687;EAS_AF=0.0347;AMR_AF=0.072;AFR_AF=0.0363;EUR_AF=0.1332;SAS_AF=0.135;AA=C|||;VT=SNP
3	107144292	rs2676371	C	A	100	PASS	AC=4637;AF=0.925919;AN=5008;NS=2504;DP=19650;EAS_AF=0.9405;AMR_AF=0.9827;AFR_AF=0.8366;EUR_AF=0.9642;SAS_AF=0.9519;AA=A|||;VT=SNP
3	107144643	rs2676370	C	T	100	PASS	AC=2389;AF=0.477037;AN=5008;NS=2504;DP=22617;EAS_AF=0.7738;AMR_AF=0.5014;AFR_AF=0.3185;EUR_AF=0.3459;SAS_AF=0.5031;AA=C|||;VT=SNP
3	107144748	rs2673649	G	A	100	PASS	AC=1983;AF=0.395966;AN=5008;NS=2504;DP=20958;EAS_AF=0.7391;AMR_AF=0.4193;AFR_AF=0.2821;EUR_AF=0.2127;SAS_AF=0.3681;AA=G|||;VT=SNP
3	107144817	rs2676369	G	A	100	PASS	AC=4645;AF=0.927516;AN=5008;NS=2504;DP=19689;EAS_AF=0.9405;AMR_AF=0.9841;AFR_AF=0.8419;EUR_AF=0.9642;SAS_AF=0.9519;AA=A|||;VT=SNP
3	107144977	rs62263299	T	G	100	PASS	AC=432;AF=0.086262;AN=5008;NS=2504;DP=19257;EAS_AF=0.002;AMR_AF=0.1254;AFR_AF=0.0166;EUR_AF=0.2326;SAS_AF=0.089;AA=T|||;VT=SNP
3	107145632	rs2138612	T	G	100	PASS	AC=437;AF=0.0872604;AN=5008;NS=2504;DP=16436;EAS_AF=0.002;AMR_AF=0.085;AFR_AF=0.2035;EUR_AF=0.0934;SAS_AF=0.0133;AA=T|||;VT=SNP
3	107149089	rs76629150	G	T	100	PASS	AC=510;AF=0.101837;AN=5008;NS=2504;DP=16231;EAS_AF=0.0347;AMR_AF=0.0735;AFR_AF=0.1059;EUR_AF=0.1362;SAS_AF=0.1503;AA=G|||;VT=SNP
3	107149411	rs9824798	C	G	100	PASS	AC=18;AF=0.00359425;AN=5008;NS=2504;DP=16111;EAS_AF=0;AMR_AF=0.0029;AFR_AF=0;EUR_AF=0.0159;SAS_AF=0;AA=C|||;VT=SNP
3	107150308	rs147194389	C	T	100	PASS	AC=399;AF=0.0796725;AN=5008;NS=2504;DP=7149;EAS_AF=0.0357;AMR_AF=0.062;AFR_AF=0.0393;EUR_AF=0.1243;SAS_AF=0.1462;AA=C|||;VT=SNP
3	107150826	rs6793908	T	C	100	PASS	AC=894;AF=0.178514;AN=5008;NS=2504;DP=14334;EAS_AF=0.0149;AMR_AF=0.2104;AFR_AF=0.0461;EUR_AF=0.3867;SAS_AF=0.2894;AA=T|||;VT=SNP
3	107151390	rs116578051	C	G	100	PASS	AC=85;AF=0.0169728;AN=5008;NS=2504;DP=4779;EAS_AF=0.001;AMR_AF=0.0187;AFR_AF=0.0008;EUR_AF=0.0417;SAS_AF=0.0286;AA=C|||;VT=SNP
3	107151466	rs76354472	T	C	100	PASS	AC=17;AF=0.00339457;AN=5008;NS=2504;DP=15990;EAS_AF=0;AMR_AF=0;AFR_AF=0;EUR_AF=0.0089;SAS_AF=0.0082;AA=T|||;VT=SNP
3	107151580	rs73198554	T	C	100	PASS	AC=65;AF=0.0129792;AN=5008;NS=2504;DP=17224;EAS_AF=0;AMR_AF=0.0086;AFR_AF=0.0008;EUR_AF=0.0278;SAS_AF=0.0307;AA=T|||;VT=SNP
3	107151825	rs74686325	A	G	100	PASS	AC=20;AF=0.00399361;AN=5008;NS=2504;DP=19207;EAS_AF=0;AMR_AF=0.0014;AFR_AF=0;EUR_AF=0.0139;SAS_AF=0.0051;AA=A|||;VT=SNP
3	107152293	rs34298184	G	C	100	PASS	AC=456;AF=0.0910543;AN=5008;NS=2504;DP=9359;EAS_AF=0.002;AMR_AF=0.134;AFR_AF=0.0166;EUR_AF=0.2525;SAS_AF=0.0869;AA=G|||;VT=SNP
3	107152626	rs35453273	A	G	100	PASS	AC=464;AF=0.0926518;AN=5008;NS=2504;DP=12929;EAS_AF=0.002;AMR_AF=0.134;AFR_AF=0.0227;EUR_AF=0.2525;SAS_AF=0.0869;AA=A|||;VT=SNP
3	107153088	rs7630522	T	C	100	PASS	AC=2178;AF=0.434904;AN=5008;NS=2504;DP=19930;EAS_AF=0.0784;AMR_AF=0.4524;AFR_AF=0.3434;EUR_AF=0.7893;SAS_AF=0.5491;AA=C|||;VT=SNP
3	107153638	rs11721296	A	T	100	PASS	AC=395;AF=0.0788738;AN=5008;NS=2504;DP=17938;EAS_AF=0.0367;AMR_AF=0.0677;AFR_AF=0.0348;EUR_AF=0.1243;SAS_AF=0.1431;AA=A|||;VT=SNP
3	107155416	rs115462325	A	G	100	PASS	AC=194;AF=0.038738;AN=5008;NS=2504;DP=16196;EAS_AF=0.002;AMR_AF=0.1671;AFR_AF=0.0076;EUR_AF=0.0288;SAS_AF=0.0378;AA=A|||;VT=SNP
3	107156500	rs113628372	G	A	100	PASS	AC=420;AF=0.0838658;AN=5008;NS=2504;DP=12736;EAS_AF=0.0367;AMR_AF=0.0677;AFR_AF=0.0537;EUR_AF=0.1243;SAS_AF=0.1431;AA=G|||;VT=SNP
3	107156505	rs34576547	C	G	100	PASS	AC=903;AF=0.180312;AN=5008;NS=2504;DP=13488;EAS_AF=0.0149;AMR_AF=0.2104;AFR_AF=0.0461;EUR_AF=0.3877;SAS_AF=0.2975;AA=C|||;VT=SNP
3	107156563	rs35568017	G	A	100	PASS	AC=903;AF=0.180312;AN=5008;NS=2504;DP=13935;EAS_AF=0.0149;AMR_AF=0.2104;AFR_AF=0.0461;EUR_AF=0.3877;SAS_AF=0.2975;AA=G|||;VT=SNP
3	107157037	rs12330850	A	G	100	PASS	AC=2194;AF=0.438099;AN=5008;NS=2504;DP=18806;EAS_AF=0.0784;AMR_AF=0.4524;AFR_AF=0.3434;EUR_AF=0.7883;SAS_AF=0.5665;AA=G|||;VT=SNP
3	107157240	rs76323577	G	A	100	PASS	AC=420;AF=0.0838658;AN=5008;NS=2504;DP=17474;EAS_AF=0.0367;AMR_AF=0.0677;AFR_AF=0.0537;EUR_AF=0.1243;SAS_AF=0.1431;AA=G|||;VT=SNP
3	107158355	rs76381534	G	C	100	PASS	AC=394;AF=0.0786741;AN=5008;NS=2504;DP=20119;EAS_AF=0.0367;AMR_AF=0.0677;AFR_AF=0.034;EUR_AF=0.1243;SAS_AF=0.1431;AA=G|||;VT=SNP
3	107159080	rs61282578	G	A	100	PASS	AC=250;AF=0.0499201;AN=5008;NS=2504;DP=19407;EAS_AF=0.004;AMR_AF=0.0173;AFR_AF=0.1369;EUR_AF=0.0209;SAS_AF=0.0327;AA=G|||;VT=SNP
3	107159469	rs76562590	C	T	100	PASS	AC=409;AF=0.0816693;AN=5008;NS=2504;DP=20640;EAS_AF=0.0367;AMR_AF=0.0605;AFR_AF=0.053;EUR_AF=0.1203;SAS_AF=0.1421;AA=C|||;VT=SNP
3	107159494	rs4855751	G	T	100	PASS	AC=2160;AF=0.43131;AN=5008;NS=2504;DP=20569;EAS_AF=0.0784;AMR_AF=0.4524;AFR_AF=0.3411;EUR_AF=0.7843;SAS_AF=0.5389;AA=T|||;VT=SNP
3	107160554	rs75179661	C	T	100	PASS	AC=242;AF=0.0483227;AN=5008;NS=2504;DP=20271;EAS_AF=0.001;AMR_AF=0.0504;AFR_AF=0.0348;EUR_AF=0.1163;SAS_AF=0.044;AA=C|||;VT=SNP
3	107161789	rs9759096	T	C	100	PASS	AC=958;AF=0.191294;AN=5008;NS=2504;DP=17561;EAS_AF=0.0159;AMR_AF=0.2176;AFR_AF=0.0658;EUR_AF=0.3917;SAS_AF=0.317;AA=T|||;VT=SNP
3	107161966	rs191150215	G	C	100	PASS	AC=10;AF=0.00199681;AN=5008;NS=2504;DP=19115;EAS_AF=0;AMR_AF=0.0029;AFR_AF=0;EUR_AF=0.008;SAS_AF=0;AA=G|||;VT=SNP
3	107162333	rs74535005	C	T	100	PASS	AC=154;AF=0.0307508;AN=5008;NS=2504;DP=20906;EAS_AF=0.0258;AMR_AF=0.0274;AFR_AF=0.0469;EUR_AF=0.0219;SAS_AF=0.0256;AA=C|||;VT=SNP
3	107162649	rs6809605	A	G	100	PASS	AC=759;AF=0.151558;AN=5008;NS=2504;DP=19646;EAS_AF=0.0278;AMR_AF=0.1715;AFR_AF=0.1725;EUR_AF=0.2763;SAS_AF=0.1084;AA=A|||;VT=SNP
3	107162676	rs6809614	A	C	100	PASS	AC=1709;AF=0.341254;AN=5008;NS=2504;DP=20098;EAS_AF=0.0427;AMR_AF=0.3905;AFR_AF=0.2421;EUR_AF=0.664;SAS_AF=0.4162;AA=A|||;VT=SNP
3	107163487	rs7611829	A	G	100	PASS	AC=921;AF=0.183906;AN=5008;NS=2504;DP=17872;EAS_AF=0.0149;AMR_AF=0.2089;AFR_AF=0.0469;EUR_AF=0.3877;SAS_AF=0.316;AA=A|||;VT=SNP
3	107163962	rs28704180	A	C	100	PASS	AC=462;AF=0.0922524;AN=5008;NS=2504;DP=15901;EAS_AF=0.002;AMR_AF=0.134;AFR_AF=0.0212;EUR_AF=0.2525;SAS_AF=0.0869;AA=A|||;VT=SNP
3	107168202	rs13314819	T	C	100	PASS	AC=264;AF=0.0527157;AN=5008;NS=2504;DP=16584;EAS_AF=0.002;AMR_AF=0.0937;AFR_AF=0.0106;EUR_AF=0.1521;SAS_AF=0.0307;AA=T|||;VT=SNP
3	107168315	rs7627215	A	G	100	PASS	AC=960;AF=0.191693;AN=5008;NS=2504;DP=16407;EAS_AF=0.0437;AMR_AF=0.1974;AFR_AF=0.1785;EUR_AF=0.332;SAS_AF=0.2137;AA=A|||;VT=SNP
3	107168538	rs7649780	G	A	100	PASS	AC=987;AF=0.197085;AN=5008;NS=2504;DP=17203;EAS_AF=0.0437;AMR_AF=0.2003;AFR_AF=0.1974;EUR_AF=0.332;SAS_AF=0.2137;AA=A|||;VT=SNP
3	107168975	rs13089832	A	G	100	PASS	AC=596;AF=0.11901;AN=5008;NS=2504;DP=20555;EAS_AF=0.002;AMR_AF=0.2378;AFR_AF=0.0545;EUR_AF=0.1899;SAS_AF=0.1697;AA=A|||;VT=SNP
3	107169080	rs9836395	A	G	100	PASS	AC=988;AF=0.197284;AN=5008;NS=2504;DP=20621;EAS_AF=0.0437;AMR_AF=0.2003;AFR_AF=0.1974;EUR_AF=0.332;SAS_AF=0.2147;AA=C|||;VT=SNP
3	107169235	rs9874738	G	T	100	PASS	AC=426;AF=0.0850639;AN=5008;NS=2504;DP=18627;EAS_AF=0.002;AMR_AF=0.121;AFR_AF=0.0151;EUR_AF=0.2177;SAS_AF=0.1033;AA=G|||;VT=SNP
3	107169398	rs6785039	A	G	100	PASS	AC=1004;AF=0.200479;AN=5008;NS=2504;DP=23522;EAS_AF=0.0437;AMR_AF=0.2003;AFR_AF=0.1974;EUR_AF=0.332;SAS_AF=0.2311;AA=G|||;VT=SNP
3	107169705	rs6437734	T	C	100	PASS	AC=966;AF=0.192891;AN=5008;NS=2504;DP=18871;EAS_AF=0.0437;AMR_AF=0.196;AFR_AF=0.1793;EUR_AF=0.331;SAS_AF=0.2209;AA=T|||;VT=SNP
3	107171248	rs62263305	C	T	100	PASS	AC=25;AF=0.00499201;AN=5008;NS=2504;DP=15910;EAS_AF=0;AMR_AF=0.0029;AFR_AF=0.0008;EUR_AF=0.0219;SAS_AF=0;AA=C|||;VT=SNP
3	107171431	rs6798341	G	A	100	PASS	AC=995;AF=0.198682;AN=5008;NS=2504;DP=14524;EAS_AF=0.0446;AMR_AF=0.2003;AFR_AF=0.1974;EUR_AF=0.332;SAS_AF=0.2209;AA=A|||;VT=SNP
3	107171639	rs113342446	G	A	100	PASS	AC=9;AF=0.00179712;AN=5008;NS=2504;DP=15923;EAS_AF=0.001;AMR_AF=0.0014;AFR_AF=0;EUR_AF=0.005;SAS_AF=0.002;AA=G|||;VT=SNP
3	107172033	rs75701938	A	C	100	PASS	AC=385;AF=0.076877;AN=5008;NS=2504;DP=19789;EAS_AF=0.0427;AMR_AF=0.0677;AFR_AF=0.0507;EUR_AF=0.1133;SAS_AF=0.1166;AA=a|||;VT=SNP
3	107172339	rs885190	C	G	100	PASS	AC=994;AF=0.198482;AN=5008;NS=2504;DP=20372;EAS_AF=0.0446;AMR_AF=0.2003;AFR_AF=0.1974;EUR_AF=0.332;SAS_AF=0.2198;AA=G|||;VT=SNP
3	107174014	rs9845513	T	C	100	PASS	AC=894;AF=0.178514;AN=5008;NS=2504;DP=17041;EAS_AF=0.0446;AMR_AF=0.196;AFR_AF=0.1241;EUR_AF=0.332;SAS_AF=0.2198;AA=T|||;VT=SNP
3	107174139	rs1282548	C	G	100	PASS	AC=3208;AF=0.640575;AN=5008;NS=2504;DP=17615;EAS_AF=0.9236;AMR_AF=0.7248;AFR_AF=0.3275;EUR_AF=0.6243;SAS_AF=0.729;AA=C|||;VT=SNP
3	107174600	rs41517052	G	A	100	PASS	AC=938;AF=0.1873;AN=5008;NS=2504;DP=21141;EAS_AF=0.0446;AMR_AF=0.196;AFR_AF=0.1573;EUR_AF=0.332;SAS_AF=0.2198;AA=G|||;VT=SNP
3	107175162	rs55652157	T	G	100	PASS	AC=993;AF=0.198283;AN=5008;NS=2504;DP=17783;EAS_AF=0.0446;AMR_AF=0.2003;AFR_AF=0.1959;EUR_AF=0.333;SAS_AF=0.2198;AA=G|||;VT=SNP
3	107175486	rs1282549	T	C	100	PASS	AC=4204;AF=0.839457;AN=5008;NS=2504;DP=20002;EAS_AF=0.9692;AMR_AF=0.9251;AFR_AF=0.5265;EUR_AF=0.9563;SAS_AF=0.9479;AA=N|||;VT=SNP
3	107175888	rs1298162	G	C	100	PASS	AC=3210;AF=0.640974;AN=5008;NS=2504;DP=17512;EAS_AF=0.9236;AMR_AF=0.7248;AFR_AF=0.329;EUR_AF=0.6252;SAS_AF=0.728;AA=G|||;VT=SNP
3	107175934	rs4597706	G	A	100	PASS	AC=993;AF=0.198283;AN=5008;NS=2504;DP=18522;EAS_AF=0.0446;AMR_AF=0.2003;AFR_AF=0.1967;EUR_AF=0.332;SAS_AF=0.2198;AA=A|||;VT=SNP
3	107176378	rs7625409	T	C	100	PASS	AC=1597;AF=0.31889;AN=5008;NS=2504;DP=22393;EAS_AF=0.752;AMR_AF=0.2464;AFR_AF=0.1528;EUR_AF=0.1551;SAS_AF=0.317;AA=T|||;VT=SNP
3	107177112	rs2676363	C	G	100	PASS	AC=1550;AF=0.309505;AN=5008;NS=2504;DP=21819;EAS_AF=0.752;AMR_AF=0.245;AFR_AF=0.118;EUR_AF=0.1551;SAS_AF=0.317;AA=C|||;VT=SNP
3	107178242	rs13092776	T	A	100	PASS	AC=893;AF=0.178315;AN=5008;NS=2504;DP=20318;EAS_AF=0.0446;AMR_AF=0.1945;AFR_AF=0.1241;EUR_AF=0.332;SAS_AF=0.2198;AA=T|||;VT=SNP
3	107178336	rs13092989	T	G	100	PASS	AC=989;AF=0.197484;AN=5008;NS=2504;DP=19751;EAS_AF=0.0446;AMR_AF=0.1988;AFR_AF=0.1944;EUR_AF=0.332;SAS_AF=0.2198;AA=T|||;VT=SNP
3	107178398	rs34412275	T	A	100	PASS	AC=595;AF=0.11881;AN=5008;NS=2504;DP=19970;EAS_AF=0.002;AMR_AF=0.2392;AFR_AF=0.0545;EUR_AF=0.1879;SAS_AF=0.1697;AA=T|||;VT=SNP
3	107179156	rs7634607	T	A	100	PASS	AC=510;AF=0.101837;AN=5008;NS=2504;DP=12356;EAS_AF=0.002;AMR_AF=0.1282;AFR_AF=0.0741;EUR_AF=0.2187;SAS_AF=0.1033;AA=T|||;VT=SNP
3	107179183	rs6437735	T	C	100	PASS	AC=614;AF=0.122604;AN=5008;NS=2504;DP=12461;EAS_AF=0.002;AMR_AF=0.1326;AFR_AF=0.1498;EUR_AF=0.2187;SAS_AF=0.1043;AA=C|||;VT=SNP
3	107179237	rs55715782	C	A	100	PASS	AC=615;AF=0.122804;AN=5008;NS=2504;DP=12458;EAS_AF=0.0139;AMR_AF=0.1484;AFR_AF=0.0083;EUR_AF=0.2654;SAS_AF=0.2249;AA=C|||;VT=SNP
3	107179527	rs2676362	T	G	100	PASS	AC=3592;AF=0.717252;AN=5008;NS=2504;DP=13086;EAS_AF=0.9673;AMR_AF=0.7925;AFR_AF=0.3775;EUR_AF=0.7376;SAS_AF=0.8446;AA=T|||;VT=SNP
3	107179565	rs2676361	T	C	100	PASS	AC=4205;AF=0.839657;AN=5008;NS=2504;DP=13441;EAS_AF=0.9692;AMR_AF=0.9251;AFR_AF=0.5272;EUR_AF=0.9563;SAS_AF=0.9479;AA=C|||;VT=SNP
3	107179633	rs36051389	A	G	100	PASS	AC=596;AF=0.11901;AN=5008;NS=2504;DP=13361;EAS_AF=0.002;AMR_AF=0.2392;AFR_AF=0.0552;EUR_AF=0.1879;SAS_AF=0.1697;AA=A|||;VT=SNP
3	107179838	rs9862792	A	G	100	PASS	AC=513;AF=0.102436;AN=5008;NS=2504;DP=19016;EAS_AF=0.002;AMR_AF=0.1282;AFR_AF=0.0764;EUR_AF=0.2187;SAS_AF=0.1033;AA=A|||;VT=SNP
3	107180719	rs149195732	T	C	100	PASS	AC=19;AF=0.00379393;AN=5008;NS=2504;DP=21152;EAS_AF=0;AMR_AF=0.0043;AFR_AF=0.0015;EUR_AF=0.0139;SAS_AF=0;AA=T|||;VT=SNP
3	107180765	rs143481515	A	G	100	PASS	AC=29;AF=0.00579073;AN=5008;NS=2504;DP=20733;EAS_AF=0;AMR_AF=0.0029;AFR_AF=0;EUR_AF=0.0209;SAS_AF=0.0061;AA=A|||;VT=SNP
3	107181434	rs3914624	G	A	100	PASS	AC=1265;AF=0.252596;AN=5008;NS=2504;DP=16949;EAS_AF=0.1627;AMR_AF=0.2968;AFR_AF=0.1157;EUR_AF=0.3946;SAS_AF=0.3528;AA=G|||;VT=SNP
3	107181540	rs41503446	T	C	100	PASS	AC=457;AF=0.091254;AN=5008;NS=2504;DP=18908;EAS_AF=0.002;AMR_AF=0.1254;AFR_AF=0.0356;EUR_AF=0.2177;SAS_AF=0.1043;AA=T|||;VT=SNP
3	107181737	rs4855752	A	G	100	PASS	AC=881;AF=0.175919;AN=5008;NS=2504;DP=13456;EAS_AF=0.122;AMR_AF=0.232;AFR_AF=0.0484;EUR_AF=0.2932;SAS_AF=0.2434;AA=A|||;VT=SNP
3	107182126	rs4855753	A	G	100	PASS	AC=1432;AF=0.285942;AN=5008;NS=2504;DP=15211;EAS_AF=0.1647;AMR_AF=0.3084;AFR_AF=0.236;EUR_AF=0.3936;SAS_AF=0.3517;AA=G|||;VT=SNP
3	107182352	rs1282535	A	T	100	PASS	AC=1840;AF=0.367412;AN=5008;NS=2504;DP=11502;EAS_AF=0.1647;AMR_AF=0.3977;AFR_AF=0.3419;EUR_AF=0.5427;SAS_AF=0.409;AA=T|||;VT=SNP
3	107182873	rs76364878	C	T	100	PASS	AC=30;AF=0.00599042;AN=5008;NS=2504;DP=18116;EAS_AF=0;AMR_AF=0.0101;AFR_AF=0;EUR_AF=0.0199;SAS_AF=0.0031;AA=C|||;VT=SNP
3	107182970	rs71319257	C	G	100	PASS	AC=31;AF=0.0061901;AN=5008;NS=2504;DP=18925;EAS_AF=0;AMR_AF=0.0101;AFR_AF=0.0023;EUR_AF=0.0209;SAS_AF=0;AA=C|||;VT=SNP
3	107183034	rs1282534	C	T	100	PASS	AC=427;AF=0.0852636;AN=5008;NS=2504;DP=20317;EAS_AF=0;AMR_AF=0.0922;AFR_AF=0.1271;EUR_AF=0.1441;SAS_AF=0.0511;AA=C|||;VT=SNP
3	107183065	rs3914623	T	C	100	PASS	AC=1704;AF=0.340256;AN=5008;NS=2504;DP=20586;EAS_AF=0.7986;AMR_AF=0.2839;AFR_AF=0.0794;EUR_AF=0.2286;SAS_AF=0.3753;AA=T|||;VT=SNP
3	107183439	rs6785450	T	A	100	PASS	AC=1295;AF=0.258586;AN=5008;NS=2504;DP=20221;EAS_AF=0.1657;AMR_AF=0.2983;AFR_AF=0.1309;EUR_AF=0.3956;SAS_AF=0.3579;AA=T|||;VT=SNP
3	107183690	rs148754842	G	A	100	PASS	AC=25;AF=0.00499201;AN=5008;NS=2504;DP=15293;EAS_AF=0;AMR_AF=0.0086;AFR_AF=0.0015;EUR_AF=0.0129;SAS_AF=0.0041;AA=G|||;VT=SNP
3	107183830	rs1282533	C	T	100	PASS	AC=427;AF=0.0852636;AN=5008;NS=2504;DP=16682;EAS_AF=0;AMR_AF=0.0922;AFR_AF=0.1271;EUR_AF=0.1441;SAS_AF=0.0511;AA=C|||;VT=SNP
3	107184516	rs1282532	C	T	100	PASS	AC=1841;AF=0.367612;AN=5008;NS=2504;DP=15090;EAS_AF=0.1657;AMR_AF=0.3991;AFR_AF=0.3427;EUR_AF=0.5408;SAS_AF=0.409;AA=T|||;VT=SNP
3	107184851	rs6778790	C	A	100	PASS	AC=836;AF=0.166933;AN=5008;NS=2504;DP=12404;EAS_AF=0.122;AMR_AF=0.2291;AFR_AF=0.034;EUR_AF=0.2773;SAS_AF=0.2352;AA=G|||;VT=SNP
3	107185073	rs1850344	A	G	100	PASS	AC=1291;AF=0.257788;AN=5008;NS=2504;DP=16615;EAS_AF=0.1657;AMR_AF=0.2983;AFR_AF=0.1263;EUR_AF=0.3976;SAS_AF=0.3579;AA=A|||;VT=SNP
3	107185474	rs1282536	A	G	100	PASS	AC=1841;AF=0.367612;AN=5008;NS=2504;DP=19939;EAS_AF=0.1657;AMR_AF=0.3991;AFR_AF=0.3427;EUR_AF=0.5408;SAS_AF=0.409;AA=G|||;VT=SNP
3	107185746	rs1298903	C	G	100	PASS	AC=1842;AF=0.367812;AN=5008;NS=2504;DP=18596;EAS_AF=0.1657;AMR_AF=0.4006;AFR_AF=0.3427;EUR_AF=0.5408;SAS_AF=0.409;AA=G|||;VT=SNP
3	107186418	rs79449206	G	A	100	PASS	AC=25;AF=0.00499201;AN=5008;NS=2504;DP=13761;EAS_AF=0.001;AMR_AF=0.0029;AFR_AF=0.003;EUR_AF=0.0109;SAS_AF=0.0072;AA=G|||;VT=SNP
3	107186568	rs34667500	G	A	100	PASS	AC=249;AF=0.0497204;AN=5008;NS=2504;DP=15059;EAS_AF=0.001;AMR_AF=0.0476;AFR_AF=0.034;EUR_AF=0.1262;SAS_AF=0.044;AA=G|||;VT=SNP
3	107187344	rs1429	C	T	100	PASS	AC=1517;AF=0.302915;AN=5008;NS=2504;DP=21399;EAS_AF=0.1647;AMR_AF=0.3473;AFR_AF=0.1619;EUR_AF=0.5129;SAS_AF=0.3885;AA=C|||;VT=SNP
3	107189194	rs1960168	C	T	100	PASS	AC=1526;AF=0.304712;AN=5008;NS=2504;DP=16698;EAS_AF=0.1667;AMR_AF=0.3487;AFR_AF=0.1626;EUR_AF=0.5179;SAS_AF=0.3885;AA=C|||;VT=SNP
3	107189294	rs11922626	C	T	100	PASS	AC=417;AF=0.0832668;AN=5008;NS=2504;DP=17160;EAS_AF=0.0437;AMR_AF=0.0692;AFR_AF=0.0635;EUR_AF=0.1173;SAS_AF=0.1258;AA=C|||;VT=SNP
3	107189599	rs140214372	C	T	100	PASS	AC=58;AF=0.0115815;AN=5008;NS=2504;DP=17620;EAS_AF=0;AMR_AF=0.0058;AFR_AF=0;EUR_AF=0.0189;SAS_AF=0.0358;AA=C|||;VT=SNP
3	107190508	rs11923890	G	A	100	PASS	AC=412;AF=0.0822684;AN=5008;NS=2504;DP=21847;EAS_AF=0.0437;AMR_AF=0.0677;AFR_AF=0.0613;EUR_AF=0.1173;SAS_AF=0.1247;AA=G|||;VT=SNP
3	107190555	rs138789759	G	A	100	PASS	AC=194;AF=0.038738;AN=5008;NS=2504;DP=21847;EAS_AF=0.001;AMR_AF=0.0432;AFR_AF=0.0416;EUR_AF=0.0785;SAS_AF=0.0297;AA=G|||;VT=SNP
3	107190919	rs147050127	A	C	100	PASS	AC=91;AF=0.0181709;AN=5008;NS=2504;DP=19185;EAS_AF=0;AMR_AF=0.0346;AFR_AF=0.003;EUR_AF=0.0497;SAS_AF=0.0133;AA=A|||;VT=SNP
3	107192026	rs149421897	C	T	100	PASS	AC=21;AF=0.00419329;AN=5008;NS=2504;DP=20491;EAS_AF=0;AMR_AF=0.0101;AFR_AF=0.0015;EUR_AF=0.0119;SAS_AF=0;AA=C|||;VT=SNP
3	107193067	rs113946634	A	C	100	PASS	AC=415;AF=0.0828674;AN=5008;NS=2504;DP=19866;EAS_AF=0.0437;AMR_AF=0.0677;AFR_AF=0.0635;EUR_AF=0.1173;SAS_AF=0.1247;AA=A|||;VT=SNP
3	107193165	rs1282537	G	C	100	PASS	AC=2812;AF=0.561502;AN=5008;NS=2504;DP=19699;EAS_AF=0.2044;AMR_AF=0.5231;AFR_AF=0.789;EUR_AF=0.7087;SAS_AF=0.498;AA=C|||;VT=SNP
3	107193337	rs151038334	C	T	100	PASS	AC=200;AF=0.0399361;AN=5008;NS=2504;DP=21055;EAS_AF=0.001;AMR_AF=0.0447;AFR_AF=0.0446;EUR_AF=0.0795;SAS_AF=0.0297;AA=C|||;VT=SNP
3	107193644	rs1282538	T	C	100	PASS	AC=1993;AF=0.397963;AN=5008;NS=2504;DP=20215;EAS_AF=0.1667;AMR_AF=0.4424;AFR_AF=0.3215;EUR_AF=0.6581;SAS_AF=0.4407;AA=t|||;VT=SNP
3	107193791	rs113338078	G	T	100	PASS	AC=412;AF=0.0822684;AN=5008;NS=2504;DP=21485;EAS_AF=0.0437;AMR_AF=0.0677;AFR_AF=0.0613;EUR_AF=0.1173;SAS_AF=0.1247;AA=G|||;VT=SNP
3	107193943	rs12638417	G	A	100	PASS	AC=1679;AF=0.335264;AN=5008;NS=2504;DP=20689;EAS_AF=0.7956;AMR_AF=0.2781;AFR_AF=0.0605;EUR_AF=0.2306;SAS_AF=0.3804;AA=G|||;VT=SNP
3	107196371	rs148598778	C	T	100	PASS	AC=30;AF=0.00599042;AN=5008;NS=2504;DP=20863;EAS_AF=0;AMR_AF=0.013;AFR_AF=0;EUR_AF=0.0189;SAS_AF=0.002;AA=C|||;VT=SNP
3	107196460	rs6763295	T	A	100	PASS	AC=886;AF=0.176917;AN=5008;NS=2504;DP=20667;EAS_AF=0.122;AMR_AF=0.2349;AFR_AF=0.0348;EUR_AF=0.3221;SAS_AF=0.2352;AA=T|||;VT=SNP
3	107196596	rs1282540	G	A	100	PASS	AC=386;AF=0.0770767;AN=5008;NS=2504;DP=16494;EAS_AF=0;AMR_AF=0.0865;AFR_AF=0.1029;EUR_AF=0.1392;SAS_AF=0.0511;AA=G|||;VT=SNP
3	107197161	rs1028162	A	C	100	PASS	AC=412;AF=0.0822684;AN=5008;NS=2504;DP=16505;EAS_AF=0.0437;AMR_AF=0.0677;AFR_AF=0.0613;EUR_AF=0.1173;SAS_AF=0.1247;AA=A|||;VT=SNP
3	107197288	rs17808847	C	A	100	PASS	AC=168;AF=0.0335463;AN=5008;NS=2504;DP=15925;EAS_AF=0.001;AMR_AF=0.0403;AFR_AF=0.0234;EUR_AF=0.0785;SAS_AF=0.0297;AA=C|||;VT=SNP
3	107197593	rs140842300	G	T	100	PASS	AC=19;AF=0.00379393;AN=5008;NS=2504;DP=15775;EAS_AF=0;AMR_AF=0.0043;AFR_AF=0.0015;EUR_AF=0.0139;SAS_AF=0;AA=G|||;VT=SNP
3	107197609	rs1282541	A	G	100	PASS	AC=1989;AF=0.397165;AN=5008;NS=2504;DP=16120;EAS_AF=0.1667;AMR_AF=0.4424;AFR_AF=0.32;EUR_AF=0.6571;SAS_AF=0.4397;AA=a|||;VT=SNP
3	107197685	rs1282542	G	A	100	PASS	AC=1988;AF=0.396965;AN=5008;NS=2504;DP=15726;EAS_AF=0.1667;AMR_AF=0.4424;AFR_AF=0.3192;EUR_AF=0.6571;SAS_AF=0.4397;AA=A|||;VT=SNP
3	107197857	rs2176331	C	T	100	PASS	AC=1330;AF=0.265575;AN=5008;NS=2504;DP=17286;EAS_AF=0.1657;AMR_AF=0.3055;AFR_AF=0.1203;EUR_AF=0.4384;SAS_AF=0.3589;AA=C|||;VT=SNP
3	107198451	rs2090408	G	T	100	PASS	AC=1330;AF=0.265575;AN=5008;NS=2504;DP=17529;EAS_AF=0.1657;AMR_AF=0.3055;AFR_AF=0.1203;EUR_AF=0.4384;SAS_AF=0.3589;AA=G|||;VT=SNP
3	107198681	rs36030758	C	G	100	PASS	AC=195;AF=0.0389377;AN=5008;NS=2504;DP=19258;EAS_AF=0.001;AMR_AF=0.0447;AFR_AF=0.0416;EUR_AF=0.0785;SAS_AF=0.0297;AA=C|||;VT=SNP
3	107198940	rs7629840	A	G	100	PASS	AC=827;AF=0.165136;AN=5008;NS=2504;DP=20538;EAS_AF=0.0377;AMR_AF=0.0807;AFR_AF=0.472;EUR_AF=0.0517;SAS_AF=0.0583;AA=A|||;VT=SNP
3	107199208	rs1282543	C	T	100	PASS	AC=372;AF=0.0742812;AN=5008;NS=2504;DP=18947;EAS_AF=0;AMR_AF=0.0865;AFR_AF=0.0923;EUR_AF=0.1392;SAS_AF=0.0511;AA=C|||;VT=SNP
3	107199385	rs1282544	C	T	100	PASS	AC=4509;AF=0.900359;AN=5008;NS=2504;DP=17881;EAS_AF=1;AMR_AF=0.8012;AFR_AF=0.8646;EUR_AF=0.9384;SAS_AF=0.8773;AA=T|||;VT=SNP
3	107199709	rs1282545	T	C	100	PASS	AC=2971;AF=0.593251;AN=5008;NS=2504;DP=15727;EAS_AF=0.8313;AMR_AF=0.4539;AFR_AF=0.6936;EUR_AF=0.4205;SAS_AF=0.4888;AA=T|||;VT=SNP
3	107200353	rs9880129	G	A	100	PASS	AC=1348;AF=0.269169;AN=5008;NS=2504;DP=18272;EAS_AF=0.0377;AMR_AF=0.2075;AFR_AF=0.5552;EUR_AF=0.2704;SAS_AF=0.1636;AA=G|||;VT=SNP
3	107200455	rs9824852	T	A	100	PASS	AC=2548;AF=0.508786;AN=5008;NS=2504;DP=18794;EAS_AF=0.8313;AMR_AF=0.3617;AFR_AF=0.5658;EUR_AF=0.2813;SAS_AF=0.4376;AA=T|||;VT=SNP
3	107201311	rs1568423	G	T	100	PASS	AC=1526;AF=0.304712;AN=5008;NS=2504;DP=19128;EAS_AF=0.1687;AMR_AF=0.3501;AFR_AF=0.1596;EUR_AF=0.5179;SAS_AF=0.3896;AA=G|||;VT=SNP
3	107201428	rs836927	C	A	100	PASS	AC=2974;AF=0.59385;AN=5008;NS=2504;DP=18792;EAS_AF=0.8313;AMR_AF=0.4524;AFR_AF=0.6974;EUR_AF=0.4205;SAS_AF=0.4877;AA=A|||;VT=SNP
3	107201576	rs1568422	C	T	100	PASS	AC=191;AF=0.038139;AN=5008;NS=2504;DP=17991;EAS_AF=0.001;AMR_AF=0.0432;AFR_AF=0.0393;EUR_AF=0.0785;SAS_AF=0.0297;AA=C|||;VT=SNP
3	107201671	rs116745324	C	A	100	PASS	AC=26;AF=0.00519169;AN=5008;NS=2504;DP=17152;EAS_AF=0;AMR_AF=0.0043;AFR_AF=0;EUR_AF=0.0219;SAS_AF=0.001;AA=C|||;VT=SNP
3	107201939	rs9814575	C	G	100	PASS	AC=2587;AF=0.516573;AN=5008;NS=2504;DP=17095;EAS_AF=0.8313;AMR_AF=0.3646;AFR_AF=0.5946;EUR_AF=0.2813;SAS_AF=0.4366;AA=C|||;VT=SNP
3	107202017	rs836926	G	A	100	PASS	AC=4557;AF=0.909944;AN=5008;NS=2504;DP=16855;EAS_AF=1;AMR_AF=0.8055;AFR_AF=0.8979;EUR_AF=0.9394;SAS_AF=0.8773;AA=A|||;VT=SNP
3	107202528	rs836925	T	C	100	PASS	AC=2073;AF=0.413938;AN=5008;NS=2504;DP=20472;EAS_AF=0.1687;AMR_AF=0.4496;AFR_AF=0.3775;EUR_AF=0.6571;SAS_AF=0.4407;AA=T|||;VT=SNP
3	107202624	rs10511261	C	A	100	PASS	AC=1528;AF=0.305112;AN=5008;NS=2504;DP=20332;EAS_AF=0.1687;AMR_AF=0.3501;AFR_AF=0.1619;EUR_AF=0.5169;SAS_AF=0.3896;AA=A|||;VT=SNP
3	107202643	rs56275065	C	T	100	PASS	AC=892;AF=0.178115;AN=5008;NS=2504;DP=21413;EAS_AF=0.124;AMR_AF=0.2363;AFR_AF=0.0363;EUR_AF=0.3231;SAS_AF=0.2352;AA=C|||;VT=SNP
3	107202656	rs17202946	G	A	100	PASS	AC=916;AF=0.182907;AN=5008;NS=2504;DP=21843;EAS_AF=0.124;AMR_AF=0.2392;AFR_AF=0.053;EUR_AF=0.3231;SAS_AF=0.2352;AA=G|||;VT=SNP
3	107202668	rs75749155	C	T	100	PASS	AC=449;AF=0.0896565;AN=5008;NS=2504;DP=22036;EAS_AF=0.0437;AMR_AF=0.072;AFR_AF=0.087;EUR_AF=0.1173;SAS_AF=0.1247;AA=T|||;VT=SNP
3	107203314	rs1097514	A	G	100	PASS	AC=3412;AF=0.68131;AN=5008;NS=2504;DP=15891;EAS_AF=0.875;AMR_AF=0.5231;AFR_AF=0.7753;EUR_AF=0.5398;SAS_AF=0.6125;AA=A|||;VT=SNP
3	107203970	rs71319261	T	G	100	PASS	AC=209;AF=0.0417332;AN=5008;NS=2504;DP=19975;EAS_AF=0.001;AMR_AF=0.0432;AFR_AF=0.053;EUR_AF=0.0785;SAS_AF=0.0297;AA=T|||;VT=SNP
3	107204114	rs11716906	A	G	100	PASS	AC=208;AF=0.0415335;AN=5008;NS=2504;DP=18900;EAS_AF=0.001;AMR_AF=0.0432;AFR_AF=0.0514;EUR_AF=0.0795;SAS_AF=0.0297;AA=A|||;VT=SNP
3	107204197	rs836924	C	T	100	PASS	AC=4556;AF=0.909744;AN=5008;NS=2504;DP=17132;EAS_AF=1;AMR_AF=0.8069;AFR_AF=0.8964;EUR_AF=0.9394;SAS_AF=0.8773;AA=T|||;VT=SNP
3	107204757	rs146577663	G	A	100	PASS	AC=17;AF=0.00339457;AN=5008;NS=2504;DP=17385;EAS_AF=0;AMR_AF=0.0058;AFR_AF=0.0008;EUR_AF=0.0099;SAS_AF=0.002;AA=G|||;VT=SNP
3	107204817	rs16853512	A	G	100	PASS	AC=209;AF=0.0417332;AN=5008;NS=2504;DP=16954;EAS_AF=0.001;AMR_AF=0.0432;AFR_AF=0.053;EUR_AF=0.0785;SAS_AF=0.0297;AA=A|||;VT=SNP
3	107205050	rs6769923	A	G	100	PASS	AC=2513;AF=0.501797;AN=5008;NS=2504;DP=16258;EAS_AF=0.8313;AMR_AF=0.3602;AFR_AF=0.5393;EUR_AF=0.2833;SAS_AF=0.4366;AA=A|||;VT=SNP
3	107205499	rs1299325	G	C	100	PASS	AC=384;AF=0.0766773;AN=5008;NS=2504;DP=18172;EAS_AF=0;AMR_AF=0.0865;AFR_AF=0.1014;EUR_AF=0.1392;SAS_AF=0.0511;AA=G|||;VT=SNP
3	107205742	rs1299704	C	T	100	PASS	AC=3417;AF=0.682308;AN=5008;NS=2504;DP=16797;EAS_AF=0.875;AMR_AF=0.5231;AFR_AF=0.7799;EUR_AF=0.5388;SAS_AF=0.6125;AA=T|||;VT=SNP
3	107205840	rs1040194	G	A	100	PASS	AC=383;AF=0.0764776;AN=5008;NS=2504;DP=17735;EAS_AF=0;AMR_AF=0.0865;AFR_AF=0.1006;EUR_AF=0.1392;SAS_AF=0.0511;AA=G|||;VT=SNP
3	107206236	rs9857411	G	A	100	PASS	AC=432;AF=0.086262;AN=5008;NS=2504;DP=21396;EAS_AF=0.002;AMR_AF=0.1225;AFR_AF=0.0144;EUR_AF=0.2197;SAS_AF=0.1074;AA=G|||;VT=SNP
3	107206294	rs75949518	T	C	100	PASS	AC=24;AF=0.00479233;AN=5008;NS=2504;DP=22047;EAS_AF=0.001;AMR_AF=0.0029;AFR_AF=0.0015;EUR_AF=0.0119;SAS_AF=0.0072;AA=T|||;VT=SNP
3	107206496	rs1282546	G	A	100	PASS	AC=381;AF=0.0760783;AN=5008;NS=2504;DP=20168;EAS_AF=0;AMR_AF=0.0879;AFR_AF=0.0983;EUR_AF=0.1392;SAS_AF=0.0511;AA=G|||;VT=SNP
3	107206802	rs1516825	C	T	100	PASS	AC=3470;AF=0.692891;AN=5008;NS=2504;DP=20636;EAS_AF=0.9554;AMR_AF=0.6037;AFR_AF=0.6218;EUR_AF=0.6044;SAS_AF=0.6728;AA=C|||;VT=SNP
3	107208602	rs1282547	T	A	100	PASS	AC=4558;AF=0.910144;AN=5008;NS=2504;DP=11002;EAS_AF=1;AMR_AF=0.8069;AFR_AF=0.8979;EUR_AF=0.9394;SAS_AF=0.8773;AA=A|||;VT=SNP
3	107208688	rs6437736	A	G	100	PASS	AC=3473;AF=0.69349;AN=5008;NS=2504;DP=11109;EAS_AF=0.9554;AMR_AF=0.6037;AFR_AF=0.6241;EUR_AF=0.6044;SAS_AF=0.6728;AA=A|||;VT=SNP
3	107209752	rs77541310	A	C	100	PASS	AC=351;AF=0.0700879;AN=5008;NS=2504;DP=17278;EAS_AF=0;AMR_AF=0.1902;AFR_AF=0.0287;EUR_AF=0.0606;SAS_AF=0.1227;AA=A|||;VT=SNP
3	107210629	rs1356915	T	C	100	PASS	AC=3469;AF=0.692692;AN=5008;NS=2504;DP=16481;EAS_AF=0.9554;AMR_AF=0.6037;AFR_AF=0.6248;EUR_AF=0.5994;SAS_AF=0.6728;AA=T|||;VT=SNP
3	107210730	rs960062	G	A	100	PASS	AC=2535;AF=0.50619;AN=5008;NS=2504;DP=16465;EAS_AF=0.8333;AMR_AF=0.3631;AFR_AF=0.5567;EUR_AF=0.2773;SAS_AF=0.4376;AA=g|||;VT=SNP
3	107211378	rs78123483	T	C	100	PASS	AC=422;AF=0.0842652;AN=5008;NS=2504;DP=19796;EAS_AF=0.0437;AMR_AF=0.0692;AFR_AF=0.0651;EUR_AF=0.1223;SAS_AF=0.1237;AA=T|||;VT=SNP
3	107211820	rs75713362	G	A	100	PASS	AC=485;AF=0.096845;AN=5008;NS=2504;DP=12937;EAS_AF=0.0437;AMR_AF=0.072;AFR_AF=0.1112;EUR_AF=0.1223;SAS_AF=0.1237;AA=G|||;VT=SNP
3	107212930	rs606999	A	G	100	PASS	AC=4555;AF=0.909545;AN=5008;NS=2504;DP=18411;EAS_AF=1;AMR_AF=0.8055;AFR_AF=0.8964;EUR_AF=0.9394;SAS_AF=0.8773;AA=G|||;VT=SNP
3	107213383	rs9288850	A	T	100	PASS	AC=428;AF=0.0854633;AN=5008;NS=2504;DP=13453;EAS_AF=0.002;AMR_AF=0.1225;AFR_AF=0.0144;EUR_AF=0.2197;SAS_AF=0.1033;AA=A|||;VT=SNP
3	107214365	rs1963385	T	G	100	PASS	AC=486;AF=0.0970447;AN=5008;NS=2504;DP=14474;EAS_AF=0.0437;AMR_AF=0.072;AFR_AF=0.112;EUR_AF=0.1223;SAS_AF=0.1237;AA=T|||;VT=SNP
3	107214412	rs146865474	C	T	100	PASS	AC=889;AF=0.177516;AN=5008;NS=2504;DP=15744;EAS_AF=0.124;AMR_AF=0.2363;AFR_AF=0.0363;EUR_AF=0.3211;SAS_AF=0.2342;AA=C|||;VT=SNP
3	107214662	rs686564	G	T	100	PASS	AC=4322;AF=0.863019;AN=5008;NS=2504;DP=14878;EAS_AF=0.999;AMR_AF=0.7594;AFR_AF=0.8268;EUR_AF=0.8608;SAS_AF=0.8476;AA=T|||;VT=SNP
3	107214745	rs9845258	T	C	100	PASS	AC=2456;AF=0.490415;AN=5008;NS=2504;DP=15446;EAS_AF=0.8313;AMR_AF=0.3559;AFR_AF=0.503;EUR_AF=0.2763;SAS_AF=0.4376;AA=T|||;VT=SNP
3	107214869	rs552994	T	C	100	PASS	AC=390;AF=0.0778754;AN=5008;NS=2504;DP=15431;EAS_AF=0.001;AMR_AF=0.0865;AFR_AF=0.1051;EUR_AF=0.1392;SAS_AF=0.0511;AA=T|||;VT=SNP
3	107215258	rs74640097	T	A	100	PASS	AC=488;AF=0.0974441;AN=5008;NS=2504;DP=18139;EAS_AF=0.0437;AMR_AF=0.072;AFR_AF=0.1135;EUR_AF=0.1223;SAS_AF=0.1237;AA=T|||;VT=SNP
3	107215330	rs657302	T	C	100	PASS	AC=389;AF=0.0776757;AN=5008;NS=2504;DP=16811;EAS_AF=0;AMR_AF=0.0865;AFR_AF=0.1051;EUR_AF=0.1392;SAS_AF=0.0511;AA=T|||;VT=SNP
3	107215438	rs17809214	T	C	100	PASS	AC=680;AF=0.135783;AN=5008;NS=2504;DP=17491;EAS_AF=0.0169;AMR_AF=0.1542;AFR_AF=0.0121;EUR_AF=0.3151;SAS_AF=0.228;AA=T|||;VT=SNP
3	107215648	rs524557	T	C	100	PASS	AC=4344;AF=0.867412;AN=5008;NS=2504;DP=15801;EAS_AF=0.999;AMR_AF=0.7608;AFR_AF=0.8427;EUR_AF=0.8608;SAS_AF=0.8476;AA=C|||;VT=SNP
3	107215701	rs659072	A	G	100	PASS	AC=382;AF=0.076278;AN=5008;NS=2504;DP=16227;EAS_AF=0;AMR_AF=0.0865;AFR_AF=0.0998;EUR_AF=0.1392;SAS_AF=0.0511;AA=A|||;VT=SNP
3	107216170	rs16853533	C	T	100	PASS	AC=209;AF=0.0417332;AN=5008;NS=2504;DP=20933;EAS_AF=0.001;AMR_AF=0.0432;AFR_AF=0.053;EUR_AF=0.0785;SAS_AF=0.0297;AA=C|||;VT=SNP
3	107216238	rs35286025	C	G	100	PASS	AC=430;AF=0.0858626;AN=5008;NS=2504;DP=19703;EAS_AF=0.002;AMR_AF=0.1225;AFR_AF=0.0144;EUR_AF=0.2197;SAS_AF=0.1053;AA=C|||;VT=SNP
3	107216374	rs35463041	G	C	100	PASS	AC=209;AF=0.0417332;AN=5008;NS=2504;DP=19231;EAS_AF=0.001;AMR_AF=0.0432;AFR_AF=0.053;EUR_AF=0.0785;SAS_AF=0.0297;AA=G|||;VT=SNP
3	107216763	rs75312363	A	G	100	PASS	AC=488;AF=0.0974441;AN=5008;NS=2504;DP=19261;EAS_AF=0.0437;AMR_AF=0.072;AFR_AF=0.1135;EUR_AF=0.1223;SAS_AF=0.1237;AA=A|||;VT=SNP
3	107216817	rs674217	A	G	100	PASS	AC=4556;AF=0.909744;AN=5008;NS=2504;DP=19531;EAS_AF=1;AMR_AF=0.8069;AFR_AF=0.8964;EUR_AF=0.9394;SAS_AF=0.8773;AA=G|||;VT=SNP
3	107217315	rs78561265	G	A	100	PASS	AC=37;AF=0.00738818;AN=5008;NS=2504;DP=15586;EAS_AF=0;AMR_AF=0.0043;AFR_AF=0;EUR_AF=0.0239;SAS_AF=0.0102;AA=G|||;VT=SNP
3	107217356	rs577189	A	T	100	PASS	AC=382;AF=0.076278;AN=5008;NS=2504;DP=14862;EAS_AF=0;AMR_AF=0.0865;AFR_AF=0.0998;EUR_AF=0.1392;SAS_AF=0.0511;AA=A|||;VT=SNP
3	107217767	rs625301	A	T	100	PASS	AC=4554;AF=0.909345;AN=5008;NS=2504;DP=19138;EAS_AF=1;AMR_AF=0.8055;AFR_AF=0.8956;EUR_AF=0.9394;SAS_AF=0.8773;AA=T|||;VT=SNP
3	107217933	rs35401521	T	A	100	PASS	AC=210;AF=0.0419329;AN=5008;NS=2504;DP=19485;EAS_AF=0.001;AMR_AF=0.0432;AFR_AF=0.053;EUR_AF=0.0795;SAS_AF=0.0297;AA=T|||;VT=SNP
3	107218094	rs16853539	A	C	100	PASS	AC=191;AF=0.038139;AN=5008;NS=2504;DP=19943;EAS_AF=0.001;AMR_AF=0.0432;AFR_AF=0.0393;EUR_AF=0.0785;SAS_AF=0.0297;AA=A|||;VT=SNP
3	107218282	rs80084638	C	T	100	PASS	AC=485;AF=0.096845;AN=5008;NS=2504;DP=17349;EAS_AF=0.0437;AMR_AF=0.072;AFR_AF=0.1112;EUR_AF=0.1223;SAS_AF=0.1237;AA=C|||;VT=SNP
3	107218326	rs147921786	C	T	100	PASS	AC=26;AF=0.00519169;AN=5008;NS=2504;DP=16347;EAS_AF=0;AMR_AF=0.0043;AFR_AF=0;EUR_AF=0.0139;SAS_AF=0.0092;AA=C|||;VT=SNP
3	107218413	rs150165561	G	C	100	PASS	AC=390;AF=0.0778754;AN=5008;NS=2504;DP=13171;EAS_AF=0;AMR_AF=0.0865;AFR_AF=0.1051;EUR_AF=0.1392;SAS_AF=0.0521;AA=G|||;VT=SNP
3	107218424	rs35074010	A	G	100	PASS	AC=4370;AF=0.872604;AN=5008;NS=2504;DP=12746;EAS_AF=0.999;AMR_AF=0.7651;AFR_AF=0.8585;EUR_AF=0.8618;SAS_AF=0.8487;AA=G|||;VT=SNP
3	107218427	rs34329794	T	C	100	PASS	AC=4553;AF=0.909145;AN=5008;NS=2504;DP=12733;EAS_AF=1;AMR_AF=0.7997;AFR_AF=0.8964;EUR_AF=0.9404;SAS_AF=0.8783;AA=t|||;VT=SNP
3	107218627	rs2555701	T	C	100	PASS	AC=383;AF=0.0764776;AN=5008;NS=2504;DP=17109;EAS_AF=0;AMR_AF=0.0865;AFR_AF=0.0998;EUR_AF=0.1392;SAS_AF=0.0521;AA=T|||;VT=SNP
3	107218957	rs9822490	C	T	100	PASS	AC=648;AF=0.129393;AN=5008;NS=2504;DP=14880;EAS_AF=0.0258;AMR_AF=0.062;AFR_AF=0.3911;EUR_AF=0.0318;SAS_AF=0.0307;AA=C|||;VT=SNP
3	107219226	rs9822866	C	A	100	PASS	AC=3468;AF=0.692492;AN=5008;NS=2504;DP=13303;EAS_AF=0.9554;AMR_AF=0.6037;AFR_AF=0.6241;EUR_AF=0.5994;SAS_AF=0.6728;AA=C|||;VT=SNP
3	107219309	rs34139997	T	C	100	PASS	AC=169;AF=0.033746;AN=5008;NS=2504;DP=14526;EAS_AF=0.001;AMR_AF=0.0403;AFR_AF=0.0242;EUR_AF=0.0785;SAS_AF=0.0297;AA=T|||;VT=SNP
3	107219615	rs2947097	T	G	100	PASS	AC=4556;AF=0.909744;AN=5008;NS=2504;DP=17589;EAS_AF=1;AMR_AF=0.8069;AFR_AF=0.8964;EUR_AF=0.9394;SAS_AF=0.8773;AA=G|||;VT=SNP
3	107219990	rs74642722	G	A	100	PASS	AC=485;AF=0.096845;AN=5008;NS=2504;DP=20903;EAS_AF=0.0437;AMR_AF=0.072;AFR_AF=0.1112;EUR_AF=0.1223;SAS_AF=0.1237;AA=G|||;VT=SNP
3	107221108	rs73850104	G	C	100	PASS	AC=124;AF=0.0247604;AN=5008;NS=2504;DP=19654;EAS_AF=0.0228;AMR_AF=0.0245;AFR_AF=0.0333;EUR_AF=0.0239;SAS_AF=0.0164;AA=G|||;VT=SNP
3	107221122	rs76889214	A	C	100	PASS	AC=485;AF=0.096845;AN=5008;NS=2504;DP=19542;EAS_AF=0.0437;AMR_AF=0.072;AFR_AF=0.1112;EUR_AF=0.1223;SAS_AF=0.1237;AA=A|||;VT=SNP
3	107221335	rs17469251	T	C	100	PASS	AC=489;AF=0.0976438;AN=5008;NS=2504;DP=20575;EAS_AF=0.0446;AMR_AF=0.072;AFR_AF=0.1135;EUR_AF=0.1223;SAS_AF=0.1237;AA=T|||;VT=SNP
3	107222265	rs664595	C	T	100	PASS	AC=4345;AF=0.867612;AN=5008;NS=2504;DP=17537;EAS_AF=0.999;AMR_AF=0.7622;AFR_AF=0.8427;EUR_AF=0.8608;SAS_AF=0.8476;AA=T|||;VT=SNP
3	107222388	rs6781000	T	C	100	PASS	AC=2459;AF=0.491014;AN=5008;NS=2504;DP=17914;EAS_AF=0.8333;AMR_AF=0.3545;AFR_AF=0.5038;EUR_AF=0.2763;SAS_AF=0.4387;AA=T|||;VT=SNP
3	107222474	rs660075	C	T	100	PASS	AC=380;AF=0.0758786;AN=5008;NS=2504;DP=19397;EAS_AF=0;AMR_AF=0.0865;AFR_AF=0.0991;EUR_AF=0.1392;SAS_AF=0.0501;AA=C|||;VT=SNP
3	107222801	rs666880	G	A	100	PASS	AC=382;AF=0.076278;AN=5008;NS=2504;DP=19681;EAS_AF=0;AMR_AF=0.0865;AFR_AF=0.0998;EUR_AF=0.1392;SAS_AF=0.0511;AA=G|||;VT=SNP
3	107222811	rs2042758	G	A	100	PASS	AC=2546;AF=0.508387;AN=5008;NS=2504;DP=19513;EAS_AF=0.8343;AMR_AF=0.3646;AFR_AF=0.5628;EUR_AF=0.2773;SAS_AF=0.4387;AA=G|||;VT=SNP
3	107223204	rs656975	G	C	100	PASS	AC=382;AF=0.076278;AN=5008;NS=2504;DP=19673;EAS_AF=0;AMR_AF=0.0865;AFR_AF=0.0998;EUR_AF=0.1392;SAS_AF=0.0511;AA=G|||;VT=SNP
3	107223736	rs1426954	A	G	100	PASS	AC=485;AF=0.096845;AN=5008;NS=2504;DP=22623;EAS_AF=0.0437;AMR_AF=0.0749;AFR_AF=0.1097;EUR_AF=0.1223;SAS_AF=0.1237;AA=A|||;VT=SNP
3	107224046	rs1426953	T	C	100	PASS	AC=3473;AF=0.69349;AN=5008;NS=2504;DP=19687;EAS_AF=0.9554;AMR_AF=0.6037;AFR_AF=0.6293;EUR_AF=0.5994;SAS_AF=0.6708;AA=T|||;VT=SNP
3	107224830	rs860722	C	G	100	PASS	AC=382;AF=0.076278;AN=5008;NS=2504;DP=19831;EAS_AF=0;AMR_AF=0.0865;AFR_AF=0.0998;EUR_AF=0.1392;SAS_AF=0.0511;AA=C|||;VT=SNP
3	107224956	rs2174015	A	T	100	PASS	AC=489;AF=0.0976438;AN=5008;NS=2504;DP=19337;EAS_AF=0.0437;AMR_AF=0.0749;AFR_AF=0.1112;EUR_AF=0.1223;SAS_AF=0.1258;AA=A|||;VT=SNP
3	107225146	rs1820527	G	A	100	PASS	AC=922;AF=0.184105;AN=5008;NS=2504;DP=19805;EAS_AF=0.121;AMR_AF=0.2406;AFR_AF=0.0605;EUR_AF=0.3221;SAS_AF=0.2342;AA=G|||;VT=SNP
3	107225278	rs17469460	G	A	100	PASS	AC=195;AF=0.0389377;AN=5008;NS=2504;DP=20813;EAS_AF=0;AMR_AF=0.0735;AFR_AF=0.0061;EUR_AF=0.1123;SAS_AF=0.0235;AA=G|||;VT=SNP
3	107225678	rs10513196	G	A	100	PASS	AC=587;AF=0.117212;AN=5008;NS=2504;DP=19275;EAS_AF=0.1062;AMR_AF=0.1902;AFR_AF=0.0144;EUR_AF=0.2237;SAS_AF=0.1063;AA=G|||;VT=SNP
3	107225936	rs496486	A	C	100	PASS	AC=382;AF=0.076278;AN=5008;NS=2504;DP=17840;EAS_AF=0;AMR_AF=0.0865;AFR_AF=0.0998;EUR_AF=0.1392;SAS_AF=0.0511;AA=A|||;VT=SNP
3	107226005	rs618213	A	T	100	PASS	AC=382;AF=0.076278;AN=5008;NS=2504;DP=19225;EAS_AF=0;AMR_AF=0.0865;AFR_AF=0.0998;EUR_AF=0.1392;SAS_AF=0.0511;AA=A|||;VT=SNP
3	107226449	rs1426952	A	G	100	PASS	AC=2541;AF=0.507388;AN=5008;NS=2504;DP=18397;EAS_AF=0.8343;AMR_AF=0.3631;AFR_AF=0.5598;EUR_AF=0.2773;SAS_AF=0.4387;AA=A|||;VT=SNP
3	107226949	rs582543	G	C	100	PASS	AC=873;AF=0.174321;AN=5008;NS=2504;DP=22037;EAS_AF=0.0437;AMR_AF=0.1585;AFR_AF=0.2141;EUR_AF=0.2614;SAS_AF=0.1769;AA=C|||;VT=SNP
3	107228090	rs75460106	C	T	100	PASS	AC=487;AF=0.0972444;AN=5008;NS=2504;DP=18598;EAS_AF=0.0437;AMR_AF=0.072;AFR_AF=0.1135;EUR_AF=0.1213;SAS_AF=0.1237;AA=C|||;VT=SNP
3	107228328	rs35024425	C	T	100	PASS	AC=207;AF=0.0413339;AN=5008;NS=2504;DP=16165;EAS_AF=0.001;AMR_AF=0.0432;AFR_AF=0.0514;EUR_AF=0.0785;SAS_AF=0.0297;AA=C|||;VT=SNP
3	107228565	rs1365629	C	T	100	PASS	AC=2516;AF=0.502396;AN=5008;NS=2504;DP=19697;EAS_AF=0.8343;AMR_AF=0.3602;AFR_AF=0.5431;EUR_AF=0.2763;SAS_AF=0.4387;AA=C|||;VT=SNP
3	107228696	rs80115318	A	C	100	PASS	AC=488;AF=0.0974441;AN=5008;NS=2504;DP=19421;EAS_AF=0.0437;AMR_AF=0.072;AFR_AF=0.1135;EUR_AF=0.1223;SAS_AF=0.1237;AA=A|||;VT=SNP
3	107229242	rs1346272	C	T	100	PASS	AC=887;AF=0.177117;AN=5008;NS=2504;DP=19462;EAS_AF=0.121;AMR_AF=0.2378;AFR_AF=0.0348;EUR_AF=0.3231;SAS_AF=0.2342;AA=C|||;VT=SNP
3	107229259	rs1365628	C	T	100	PASS	AC=488;AF=0.0974441;AN=5008;NS=2504;DP=19954;EAS_AF=0.0437;AMR_AF=0.072;AFR_AF=0.1135;EUR_AF=0.1223;SAS_AF=0.1237;AA=C|||;VT=SNP
3	107229773	rs9868715	T	C	100	PASS	AC=257;AF=0.0513179;AN=5008;NS=2504;DP=13901;EAS_AF=0.002;AMR_AF=0.0922;AFR_AF=0.0061;EUR_AF=0.1511;SAS_AF=0.0317;AA=T|||;VT=SNP
3	107230341	rs34039095	A	G	100	PASS	AC=192;AF=0.0383387;AN=5008;NS=2504;DP=18359;EAS_AF=0.001;AMR_AF=0.0432;AFR_AF=0.0393;EUR_AF=0.0795;SAS_AF=0.0297;AA=A|||;VT=SNP
3	107230362	rs565614	G	T	100	PASS	AC=381;AF=0.0760783;AN=5008;NS=2504;DP=17754;EAS_AF=0;AMR_AF=0.0865;AFR_AF=0.0998;EUR_AF=0.1382;SAS_AF=0.0511;AA=G|||;VT=SNP
3	107230571	rs77623149	G	A	100	PASS	AC=75;AF=0.014976;AN=5008;NS=2504;DP=18671;EAS_AF=0.001;AMR_AF=0.0303;AFR_AF=0.0008;EUR_AF=0.0477;SAS_AF=0.0041;AA=G|||;VT=SNP
3	107231594	rs737217	C	T	100	PASS	AC=487;AF=0.0972444;AN=5008;NS=2504;DP=16950;EAS_AF=0.0437;AMR_AF=0.072;AFR_AF=0.1135;EUR_AF=0.1213;SAS_AF=0.1237;AA=C|||;VT=SNP
3	107232423	rs11925707	G	A	100	PASS	AC=485;AF=0.096845;AN=5008;NS=2504;DP=16568;EAS_AF=0.0437;AMR_AF=0.072;AFR_AF=0.112;EUR_AF=0.1213;SAS_AF=0.1237;AA=T|||;VT=SNP
3	107232558	rs694995	C	A	100	PASS	AC=4554;AF=0.909345;AN=5008;NS=2504;DP=17937;EAS_AF=1;AMR_AF=0.8069;AFR_AF=0.8949;EUR_AF=0.9394;SAS_AF=0.8773;AA=A|||;VT=SNP
3	107232574	rs182970985	A	G	100	PASS	AC=57;AF=0.0113818;AN=5008;NS=2504;DP=18581;EAS_AF=0;AMR_AF=0.0086;AFR_AF=0;EUR_AF=0.0298;SAS_AF=0.0215;AA=A|||;VT=SNP
3	107232711	rs11717262	C	A	100	PASS	AC=208;AF=0.0415335;AN=5008;NS=2504;DP=17520;EAS_AF=0.001;AMR_AF=0.0432;AFR_AF=0.0514;EUR_AF=0.0795;SAS_AF=0.0297;AA=C|||;VT=SNP
3	107232779	rs2937395	C	T	100	PASS	AC=382;AF=0.076278;AN=5008;NS=2504;DP=19075;EAS_AF=0;AMR_AF=0.0865;AFR_AF=0.0998;EUR_AF=0.1392;SAS_AF=0.0511;AA=C|||;VT=SNP
3	107233097	rs10511260	T	G	100	PASS	AC=887;AF=0.177117;AN=5008;NS=2504;DP=16981;EAS_AF=0.121;AMR_AF=0.2378;AFR_AF=0.0348;EUR_AF=0.3231;SAS_AF=0.2342;AA=T|||;VT=SNP
3	107233327	rs594635	T	C	100	PASS	AC=592;AF=0.118211;AN=5008;NS=2504;DP=17840;EAS_AF=0.001;AMR_AF=0.1297;AFR_AF=0.1528;EUR_AF=0.2187;SAS_AF=0.0808;AA=T|||;VT=SNP
3	107233412	rs16853573	T	C	100	PASS	AC=210;AF=0.0419329;AN=5008;NS=2504;DP=17128;EAS_AF=0.001;AMR_AF=0.0432;AFR_AF=0.053;EUR_AF=0.0795;SAS_AF=0.0297;AA=T|||;VT=SNP
3	107233889	rs10933904	C	G	100	PASS	AC=3471;AF=0.693091;AN=5008;NS=2504;DP=16308;EAS_AF=0.9554;AMR_AF=0.6037;AFR_AF=0.6263;EUR_AF=0.5994;SAS_AF=0.6728;AA=C|||;VT=SNP
3	107233976	rs11927696	C	T	100	PASS	AC=488;AF=0.0974441;AN=5008;NS=2504;DP=17046;EAS_AF=0.0437;AMR_AF=0.072;AFR_AF=0.1142;EUR_AF=0.1213;SAS_AF=0.1237;AA=T|||;VT=SNP
3	107234003	rs62263340	C	T	100	PASS	AC=922;AF=0.184105;AN=5008;NS=2504;DP=17944;EAS_AF=0.121;AMR_AF=0.2406;AFR_AF=0.0605;EUR_AF=0.3221;SAS_AF=0.2342;AA=C|||;VT=SNP
3	107234151	rs11927739	C	T	100	PASS	AC=489;AF=0.0976438;AN=5008;NS=2504;DP=14816;EAS_AF=0.0437;AMR_AF=0.072;AFR_AF=0.1142;EUR_AF=0.1213;SAS_AF=0.1247;AA=C|||;VT=SNP
3	107234199	rs62263341	C	G	100	PASS	AC=61;AF=0.0121805;AN=5008;NS=2504;DP=15687;EAS_AF=0;AMR_AF=0.0187;AFR_AF=0;EUR_AF=0.0447;SAS_AF=0.0031;AA=C|||;VT=SNP
3	107234503	rs626889	T	A	100	PASS	AC=4555;AF=0.909545;AN=5008;NS=2504;DP=14172;EAS_AF=1;AMR_AF=0.8055;AFR_AF=0.8949;EUR_AF=0.9404;SAS_AF=0.8783;AA=A|||;VT=SNP
3	107235063	rs472246	G	T	100	PASS	AC=4636;AF=0.925719;AN=5008;NS=2504;DP=15835;EAS_AF=1;AMR_AF=0.8242;AFR_AF=0.8986;EUR_AF=0.9573;SAS_AF=0.9254;AA=T|||;VT=SNP
3	107235109	rs34040779	T	C	100	PASS	AC=208;AF=0.0415335;AN=5008;NS=2504;DP=17241;EAS_AF=0.001;AMR_AF=0.0432;AFR_AF=0.0522;EUR_AF=0.0785;SAS_AF=0.0297;AA=T|||;VT=SNP
3	107235192	rs9851647	C	T	100	PASS	AC=3468;AF=0.692492;AN=5008;NS=2504;DP=17632;EAS_AF=0.9544;AMR_AF=0.5965;AFR_AF=0.6029;EUR_AF=0.5915;SAS_AF=0.7157;AA=C|||;VT=SNP
3	107235366	rs640789	G	A	100	PASS	AC=285;AF=0.0569089;AN=5008;NS=2504;DP=20192;EAS_AF=0.001;AMR_AF=0.0821;AFR_AF=0.0287;EUR_AF=0.1382;SAS_AF=0.0511;AA=G|||;VT=SNP
3	107235503	rs498029	A	G	100	PASS	AC=923;AF=0.184305;AN=5008;NS=2504;DP=19120;EAS_AF=0.0446;AMR_AF=0.1282;AFR_AF=0.388;EUR_AF=0.175;SAS_AF=0.1022;AA=A|||;VT=SNP
3	107235614	rs2174016	T	C	100	PASS	AC=3044;AF=0.607827;AN=5008;NS=2504;DP=18542;EAS_AF=0.9306;AMR_AF=0.4784;AFR_AF=0.6687;EUR_AF=0.3569;SAS_AF=0.5429;AA=C|||;VT=SNP
3	107235710	rs7433834	T	C	100	PASS	AC=953;AF=0.190296;AN=5008;NS=2504;DP=19274;EAS_AF=0.1637;AMR_AF=0.1715;AFR_AF=0.2716;EUR_AF=0.1948;SAS_AF=0.1166;AA=T|||;VT=SNP
3	107236084	rs7641917	C	G	100	PASS	AC=92;AF=0.0183706;AN=5008;NS=2504;DP=17009;EAS_AF=0;AMR_AF=0.0202;AFR_AF=0.0424;EUR_AF=0.0179;SAS_AF=0.0041;AA=C|||;VT=SNP
3	107236087	rs73202912	T	C	100	PASS	AC=808;AF=0.161342;AN=5008;NS=2504;DP=17136;EAS_AF=0.0268;AMR_AF=0.1744;AFR_AF=0.0121;EUR_AF=0.3211;SAS_AF=0.3282;AA=T|||;VT=SNP
3	107237121	rs633043	G	C	100	PASS	AC=285;AF=0.0569089;AN=5008;NS=2504;DP=18608;EAS_AF=0;AMR_AF=0.0836;AFR_AF=0.0605;EUR_AF=0.1034;SAS_AF=0.044;AA=G|||;VT=SNP
3	107237696	rs671913	C	T	100	PASS	AC=1011;AF=0.201877;AN=5008;NS=2504;DP=15071;EAS_AF=0.006;AMR_AF=0.2133;AFR_AF=0.3843;EUR_AF=0.2734;SAS_AF=0.0757;AA=T|||;VT=SNP
3	107237703	rs483570	G	A	100	PASS	AC=274;AF=0.0547125;AN=5008;NS=2504;DP=14934;EAS_AF=0;AMR_AF=0.0821;AFR_AF=0.0522;EUR_AF=0.1044;SAS_AF=0.044;AA=G|||;VT=SNP
3	107238607	rs513007	C	T	100	PASS	AC=3057;AF=0.610423;AN=5008;NS=2504;DP=16543;EAS_AF=0.1081;AMR_AF=0.7277;AFR_AF=0.8079;EUR_AF=0.826;SAS_AF=0.5562;AA=T|||;VT=SNP
3	107239227	rs620941	A	C	100	PASS	AC=701;AF=0.139976;AN=5008;NS=2504;DP=18822;EAS_AF=0;AMR_AF=0.111;AFR_AF=0.3593;EUR_AF=0.1054;SAS_AF=0.044;AA=C|||;VT=SNP
3	107239783	rs62263343	G	A	100	PASS	AC=312;AF=0.0623003;AN=5008;NS=2504;DP=14270;EAS_AF=0.006;AMR_AF=0.1037;AFR_AF=0.025;EUR_AF=0.169;SAS_AF=0.0317;AA=G|||;VT=SNP
3	107243836	rs151001836	T	G	100	PASS	AC=38;AF=0.00758786;AN=5008;NS=2504;DP=5000;EAS_AF=0;AMR_AF=0.0144;AFR_AF=0;EUR_AF=0.0268;SAS_AF=0.001;AA=T|||;VT=SNP
3	107244007	rs622745	C	G	100	PASS	AC=349;AF=0.0696885;AN=5008;NS=2504;DP=3929;EAS_AF=0;AMR_AF=0.0893;AFR_AF=0.1051;EUR_AF=0.1044;SAS_AF=0.044;AA=G|||;VT=SNP
3	107244359	rs623738	T	C	100	PASS	AC=938;AF=0.1873;AN=5008;NS=2504;DP=14802;EAS_AF=0.006;AMR_AF=0.2089;AFR_AF=0.3328;EUR_AF=0.2724;SAS_AF=0.0746;AA=C|||;VT=SNP
3	107244909	rs3761962	G	A	100	PASS	AC=186;AF=0.0371406;AN=5008;NS=2504;DP=17952;EAS_AF=0.006;AMR_AF=0.0908;AFR_AF=0.0015;EUR_AF=0.0765;SAS_AF=0.0389;AA=G|||;VT=SNP
3	107245051	rs9876650	G	T	100	PASS	AC=304;AF=0.0607029;AN=5008;NS=2504;DP=16976;EAS_AF=0.006;AMR_AF=0.1037;AFR_AF=0.0212;EUR_AF=0.166;SAS_AF=0.0317;AA=G|||;VT=SNP
3	107245533	rs595176	G	A	100	PASS	AC=331;AF=0.0660942;AN=5008;NS=2504;DP=18966;EAS_AF=0;AMR_AF=0.0893;AFR_AF=0.1059;EUR_AF=0.1044;SAS_AF=0.0245;AA=A|||;VT=SNP
3	107246785	rs507078	G	T	100	PASS	AC=919;AF=0.183506;AN=5008;NS=2504;DP=19091;EAS_AF=0.0069;AMR_AF=0.2089;AFR_AF=0.3328;EUR_AF=0.2714;SAS_AF=0.0552;AA=a|||;VT=SNP
3	107247430	rs80152782	G	A	100	PASS	AC=28;AF=0.00559105;AN=5008;NS=2504;DP=17804;EAS_AF=0;AMR_AF=0.0101;AFR_AF=0;EUR_AF=0.0149;SAS_AF=0.0061;AA=G|||;VT=SNP
3	107247923	rs114903661	G	T	100	PASS	AC=114;AF=0.0227636;AN=5008;NS=2504;DP=17357;EAS_AF=0;AMR_AF=0.0159;AFR_AF=0.0008;EUR_AF=0.0408;SAS_AF=0.0624;AA=G|||;VT=SNP
3	107249542	rs62263344	A	G	100	PASS	AC=1754;AF=0.35024;AN=5008;NS=2504;DP=14271;EAS_AF=0.8938;AMR_AF=0.2594;AFR_AF=0.0477;EUR_AF=0.174;SAS_AF=0.4448;AA=A|||;VT=SNP
3	107249595	rs496826	A	C	100	PASS	AC=301;AF=0.0601038;AN=5008;NS=2504;DP=15040;EAS_AF=0;AMR_AF=0.0821;AFR_AF=0.0877;EUR_AF=0.1044;SAS_AF=0.0235;AA=A|||;VT=SNP
3	107249701	rs594649	G	T	100	PASS	AC=311;AF=0.0621006;AN=5008;NS=2504;DP=7037;EAS_AF=0;AMR_AF=0.085;AFR_AF=0.0938;EUR_AF=0.1044;SAS_AF=0.0235;AA=G|||;VT=SNP
3	107250056	rs74581460	G	A	100	PASS	AC=49;AF=0.00978435;AN=5008;NS=2504;DP=20908;EAS_AF=0;AMR_AF=0.0173;AFR_AF=0;EUR_AF=0.0239;SAS_AF=0.0133;AA=G|||;VT=SNP
3	107250058	rs1875461	C	T	100	PASS	AC=288;AF=0.057508;AN=5008;NS=2504;DP=20446;EAS_AF=0.006;AMR_AF=0.1023;AFR_AF=0.0098;EUR_AF=0.166;SAS_AF=0.0317;AA=C|||;VT=SNP
3	107250171	rs627179	T	G	100	PASS	AC=312;AF=0.0623003;AN=5008;NS=2504;DP=19466;EAS_AF=0;AMR_AF=0.085;AFR_AF=0.0946;EUR_AF=0.1044;SAS_AF=0.0235;AA=T|||;VT=SNP
3	107250912	rs9852806	T	C	100	PASS	AC=306;AF=0.0611022;AN=5008;NS=2504;DP=15368;EAS_AF=0.006;AMR_AF=0.1037;AFR_AF=0.0212;EUR_AF=0.168;SAS_AF=0.0317;AA=T|||;VT=SNP
3	107251237	rs674779	C	T	100	PASS	AC=330;AF=0.0658946;AN=5008;NS=2504;DP=19886;EAS_AF=0;AMR_AF=0.0893;AFR_AF=0.1059;EUR_AF=0.1044;SAS_AF=0.0235;AA=T|||;VT=SNP
3	107252011	rs74734236	A	G	100	PASS	AC=61;AF=0.0121805;AN=5008;NS=2504;DP=18103;EAS_AF=0;AMR_AF=0.0058;AFR_AF=0.0023;EUR_AF=0.0427;SAS_AF=0.0112;AA=A|||;VT=SNP
3	107252190	rs62263345	A	G	100	PASS	AC=220;AF=0.0439297;AN=5008;NS=2504;DP=19942;EAS_AF=0.001;AMR_AF=0.0893;AFR_AF=0.0053;EUR_AF=0.1252;SAS_AF=0.0245;AA=A|||;VT=SNP
3	107252276	rs485236	A	G	100	PASS	AC=312;AF=0.0623003;AN=5008;NS=2504;DP=19989;EAS_AF=0;AMR_AF=0.085;AFR_AF=0.0938;EUR_AF=0.1044;SAS_AF=0.0245;AA=A|||;VT=SNP
3	107252496	rs483364	T	G	100	PASS	AC=311;AF=0.0621006;AN=5008;NS=2504;DP=18761;EAS_AF=0;AMR_AF=0.085;AFR_AF=0.0938;EUR_AF=0.1044;SAS_AF=0.0235;AA=T|||;VT=SNP
3	107253001	rs583593	G	A	100	PASS	AC=948;AF=0.189297;AN=5008;NS=2504;DP=16047;EAS_AF=0.006;AMR_AF=0.2089;AFR_AF=0.3555;EUR_AF=0.2714;SAS_AF=0.0552;AA=A|||;VT=SNP
3	107253860	rs559882	A	G	100	PASS	AC=313;AF=0.0625;AN=5008;NS=2504;DP=17910;EAS_AF=0;AMR_AF=0.085;AFR_AF=0.0938;EUR_AF=0.1054;SAS_AF=0.0245;AA=A|||;VT=SNP
3	107253932	rs559698	A	G	100	PASS	AC=361;AF=0.0720847;AN=5008;NS=2504;DP=17385;EAS_AF=0;AMR_AF=0.0893;AFR_AF=0.1293;EUR_AF=0.1044;SAS_AF=0.0235;AA=G|||;VT=SNP
3	107254203	rs16853589	G	A	100	PASS	AC=1959;AF=0.391174;AN=5008;NS=2504;DP=15741;EAS_AF=0.1012;AMR_AF=0.5101;AFR_AF=0.3495;EUR_AF=0.5517;SAS_AF=0.4969;AA=G|||;VT=SNP
3	107254667	rs116651774	A	G	100	PASS	AC=14;AF=0.00279553;AN=5008;NS=2504;DP=16587;EAS_AF=0;AMR_AF=0.0014;AFR_AF=0.0008;EUR_AF=0.0109;SAS_AF=0.001;AA=A|||;VT=SNP
3	107255235	rs644342	A	T	100	PASS	AC=3035;AF=0.60603;AN=5008;NS=2504;DP=18388;EAS_AF=0.1071;AMR_AF=0.7262;AFR_AF=0.7958;EUR_AF=0.826;SAS_AF=0.5521;AA=T|||;VT=SNP
3	107256955	rs678825	G	A	100	PASS	AC=919;AF=0.183506;AN=5008;NS=2504;DP=19550;EAS_AF=0.006;AMR_AF=0.2089;AFR_AF=0.3336;EUR_AF=0.2714;SAS_AF=0.0552;AA=A|||;VT=SNP
3	107256966	rs615876	T	C	100	PASS	AC=280;AF=0.0559105;AN=5008;NS=2504;DP=19631;EAS_AF=0;AMR_AF=0.085;AFR_AF=0.0711;EUR_AF=0.1034;SAS_AF=0.0235;AA=T|||;VT=SNP
3	107257162	rs677861	A	G	100	PASS	AC=311;AF=0.0621006;AN=5008;NS=2504;DP=17022;EAS_AF=0;AMR_AF=0.085;AFR_AF=0.0938;EUR_AF=0.1044;SAS_AF=0.0235;AA=G|||;VT=SNP
3	107257359	rs9837251	C	T	100	PASS	AC=290;AF=0.0579073;AN=5008;NS=2504;DP=14423;EAS_AF=0.006;AMR_AF=0.1037;AFR_AF=0.0106;EUR_AF=0.166;SAS_AF=0.0317;AA=C|||;VT=SNP
3	107257681	rs551072	G	T	100	PASS	AC=281;AF=0.0561102;AN=5008;NS=2504;DP=13088;EAS_AF=0;AMR_AF=0.085;AFR_AF=0.0711;EUR_AF=0.1044;SAS_AF=0.0235;AA=G|||;VT=SNP
3	107258020	rs2947095	G	A	100	PASS	AC=330;AF=0.0658946;AN=5008;NS=2504;DP=18377;EAS_AF=0;AMR_AF=0.0893;AFR_AF=0.1059;EUR_AF=0.1044;SAS_AF=0.0235;AA=A|||;VT=SNP
3	107258209	rs115201061	G	A	100	PASS	AC=22;AF=0.00439297;AN=5008;NS=2504;DP=18278;EAS_AF=0;AMR_AF=0.0043;AFR_AF=0;EUR_AF=0.0139;SAS_AF=0.0051;AA=G|||;VT=SNP
3	107259022	rs586203	T	G	100	PASS	AC=311;AF=0.0621006;AN=5008;NS=2504;DP=18704;EAS_AF=0;AMR_AF=0.085;AFR_AF=0.0938;EUR_AF=0.1044;SAS_AF=0.0235;AA=T|||;VT=SNP
3	107260177	rs678465	T	C	100	PASS	AC=311;AF=0.0621006;AN=5008;NS=2504;DP=16664;EAS_AF=0;AMR_AF=0.085;AFR_AF=0.0938;EUR_AF=0.1044;SAS_AF=0.0235;AA=T|||;VT=SNP
3	107260512	rs75195565	C	T	100	PASS	AC=24;AF=0.00479233;AN=5008;NS=2504;DP=15092;EAS_AF=0;AMR_AF=0.0043;AFR_AF=0;EUR_AF=0.0159;SAS_AF=0.0051;AA=C|||;VT=SNP
3	107260539	rs2947094	A	G	100	PASS	AC=311;AF=0.0621006;AN=5008;NS=2504;DP=15314;EAS_AF=0;AMR_AF=0.085;AFR_AF=0.0938;EUR_AF=0.1044;SAS_AF=0.0235;AA=A|||;VT=SNP
3	107260721	rs1648888	A	G	100	PASS	AC=312;AF=0.0623003;AN=5008;NS=2504;DP=11576;EAS_AF=0;AMR_AF=0.085;AFR_AF=0.0946;EUR_AF=0.1044;SAS_AF=0.0235;AA=A|||;VT=SNP
3	107260723	rs73202930	C	T	100	PASS	AC=289;AF=0.0577077;AN=5008;NS=2504;DP=11768;EAS_AF=0.006;AMR_AF=0.1037;AFR_AF=0.0098;EUR_AF=0.166;SAS_AF=0.0317;AA=C|||;VT=SNP
3	107261466	rs662291	T	C	100	PASS	AC=3052;AF=0.609425;AN=5008;NS=2504;DP=20850;EAS_AF=0.1081;AMR_AF=0.7262;AFR_AF=0.8071;EUR_AF=0.826;SAS_AF=0.5532;AA=C|||;VT=SNP
3	107261525	rs631205	A	G	100	PASS	AC=360;AF=0.071885;AN=5008;NS=2504;DP=20552;EAS_AF=0;AMR_AF=0.0893;AFR_AF=0.1286;EUR_AF=0.1044;SAS_AF=0.0235;AA=G|||;VT=SNP
3	107261741	rs630346	A	G	100	PASS	AC=360;AF=0.071885;AN=5008;NS=2504;DP=19547;EAS_AF=0;AMR_AF=0.0893;AFR_AF=0.1286;EUR_AF=0.1044;SAS_AF=0.0235;AA=G|||;VT=SNP
3	107262113	rs1697689	G	A	100	PASS	AC=311;AF=0.0621006;AN=5008;NS=2504;DP=16871;EAS_AF=0;AMR_AF=0.085;AFR_AF=0.0938;EUR_AF=0.1044;SAS_AF=0.0235;AA=G|||;VT=SNP
3	107263056	rs648604	C	T	100	PASS	AC=311;AF=0.0621006;AN=5008;NS=2504;DP=17077;EAS_AF=0;AMR_AF=0.085;AFR_AF=0.0938;EUR_AF=0.1044;SAS_AF=0.0235;AA=C|||;VT=SNP
3	107263147	rs57964862	A	G	100	PASS	AC=1756;AF=0.350639;AN=5008;NS=2504;DP=18388;EAS_AF=0.8929;AMR_AF=0.2594;AFR_AF=0.0477;EUR_AF=0.174;SAS_AF=0.4479;AA=A|||;VT=SNP
3	107263574	rs661196	T	C	100	PASS	AC=362;AF=0.0722843;AN=5008;NS=2504;DP=11840;EAS_AF=0;AMR_AF=0.0893;AFR_AF=0.1301;EUR_AF=0.1044;SAS_AF=0.0235;AA=C|||;VT=SNP
3	107263876	rs73202936	T	A	100	PASS	AC=357;AF=0.0712859;AN=5008;NS=2504;DP=12800;EAS_AF=0.006;AMR_AF=0.1081;AFR_AF=0.0582;EUR_AF=0.167;SAS_AF=0.0317;AA=A|||;VT=SNP
3	107265642	rs9814405	A	G	100	PASS	AC=979;AF=0.195487;AN=5008;NS=2504;DP=15731;EAS_AF=0.0367;AMR_AF=0.2536;AFR_AF=0.0424;EUR_AF=0.3588;SAS_AF=0.3569;AA=A|||;VT=SNP
3	107266110	rs694173	G	A	100	PASS	AC=312;AF=0.0623003;AN=5008;NS=2504;DP=11079;EAS_AF=0;AMR_AF=0.085;AFR_AF=0.0946;EUR_AF=0.1044;SAS_AF=0.0235;AA=G|||;VT=SNP
3	107266423	rs9857190	C	A	100	PASS	AC=288;AF=0.057508;AN=5008;NS=2504;DP=15502;EAS_AF=0.006;AMR_AF=0.1037;AFR_AF=0.0083;EUR_AF=0.167;SAS_AF=0.0317;AA=C|||;VT=SNP
3	107266759	rs9877739	T	G	100	PASS	AC=290;AF=0.0579073;AN=5008;NS=2504;DP=18911;EAS_AF=0.006;AMR_AF=0.1037;AFR_AF=0.0098;EUR_AF=0.167;SAS_AF=0.0317;AA=T|||;VT=SNP
3	107266906	rs667022	G	A	100	PASS	AC=312;AF=0.0623003;AN=5008;NS=2504;DP=18666;EAS_AF=0;AMR_AF=0.085;AFR_AF=0.0946;EUR_AF=0.1044;SAS_AF=0.0235;AA=G|||;VT=SNP
3	107267536	rs639375	T	A	100	PASS	AC=331;AF=0.0660942;AN=5008;NS=2504;DP=20938;EAS_AF=0;AMR_AF=0.0893;AFR_AF=0.1067;EUR_AF=0.1044;SAS_AF=0.0235;AA=A|||;VT=SNP
3	107267616	rs663923	C	A	100	PASS	AC=331;AF=0.0660942;AN=5008;NS=2504;DP=20450;EAS_AF=0;AMR_AF=0.0893;AFR_AF=0.1067;EUR_AF=0.1044;SAS_AF=0.0235;AA=A|||;VT=SNP
3	107267870	rs77351050	A	G	100	PASS	AC=169;AF=0.033746;AN=5008;NS=2504;DP=15426;EAS_AF=0.002;AMR_AF=0.0879;AFR_AF=0.0015;EUR_AF=0.0736;SAS_AF=0.0307;AA=A|||;VT=SNP
3	107268589	rs114640954	A	T	100	PASS	AC=19;AF=0.00379393;AN=5008;NS=2504;DP=17707;EAS_AF=0;AMR_AF=0.0029;AFR_AF=0.0008;EUR_AF=0.0129;SAS_AF=0.0031;AA=A|||;VT=SNP
3	107268609	rs9868075	C	T	100	PASS	AC=345;AF=0.0688898;AN=5008;NS=2504;DP=18065;EAS_AF=0.006;AMR_AF=0.1037;AFR_AF=0.0514;EUR_AF=0.167;SAS_AF=0.0317;AA=C|||;VT=SNP
3	107270158	rs2895323	A	C	100	PASS	AC=973;AF=0.194289;AN=5008;NS=2504;DP=16883;EAS_AF=0.0367;AMR_AF=0.2536;AFR_AF=0.0408;EUR_AF=0.3588;SAS_AF=0.3528;AA=A|||;VT=SNP
3	107270460	rs16853606	A	G	100	PASS	AC=1660;AF=0.33147;AN=5008;NS=2504;DP=18365;EAS_AF=0.8135;AMR_AF=0.2579;AFR_AF=0.0416;EUR_AF=0.174;SAS_AF=0.4407;AA=A|||;VT=SNP
3	107271559	rs619984	A	G	100	PASS	AC=312;AF=0.0623003;AN=5008;NS=2504;DP=18076;EAS_AF=0;AMR_AF=0.085;AFR_AF=0.0946;EUR_AF=0.1044;SAS_AF=0.0235;AA=A|||;VT=SNP
3	107272864	rs635881	C	T	100	PASS	AC=331;AF=0.0660942;AN=5008;NS=2504;DP=18232;EAS_AF=0;AMR_AF=0.0893;AFR_AF=0.1067;EUR_AF=0.1044;SAS_AF=0.0235;AA=T|||;VT=SNP
3	107273294	rs638030	A	G	100	PASS	AC=957;AF=0.191094;AN=5008;NS=2504;DP=17642;EAS_AF=0.006;AMR_AF=0.2089;AFR_AF=0.3616;EUR_AF=0.2724;SAS_AF=0.0552;AA=G|||;VT=SNP
3	107274256	rs669706	A	G	100	PASS	AC=282;AF=0.0563099;AN=5008;NS=2504;DP=19665;EAS_AF=0;AMR_AF=0.085;AFR_AF=0.0719;EUR_AF=0.1044;SAS_AF=0.0235;AA=A|||;VT=SNP
3	107275631	rs709532	G	T	100	PASS	AC=282;AF=0.0563099;AN=5008;NS=2504;DP=16767;EAS_AF=0;AMR_AF=0.085;AFR_AF=0.0719;EUR_AF=0.1044;SAS_AF=0.0235;AA=G|||;VT=SNP
3	107275950	rs115759523	G	A	100	PASS	AC=12;AF=0.00239617;AN=5008;NS=2504;DP=19225;EAS_AF=0;AMR_AF=0;AFR_AF=0.0008;EUR_AF=0.008;SAS_AF=0.0031;AA=G|||;VT=SNP
3	107277228	rs62263348	G	T	100	PASS	AC=1750;AF=0.349441;AN=5008;NS=2504;DP=19032;EAS_AF=0.8919;AMR_AF=0.2579;AFR_AF=0.0469;EUR_AF=0.173;SAS_AF=0.4458;AA=G|||;VT=SNP
3	107278047	rs149120809	G	A	100	PASS	AC=19;AF=0.00379393;AN=5008;NS=2504;DP=19350;EAS_AF=0;AMR_AF=0.0029;AFR_AF=0.0008;EUR_AF=0.0129;SAS_AF=0.0031;AA=G|||;VT=SNP
3	107278804	rs138437944	T	A	100	PASS	AC=20;AF=0.00399361;AN=5008;NS=2504;DP=17618;EAS_AF=0;AMR_AF=0.0029;AFR_AF=0.0008;EUR_AF=0.0139;SAS_AF=0.0031;AA=T|||;VT=SNP
3	107278968	rs747103	G	A	100	PASS	AC=520;AF=0.103834;AN=5008;NS=2504;DP=18788;EAS_AF=0.0099;AMR_AF=0.111;AFR_AF=0.2383;EUR_AF=0.0795;SAS_AF=0.0389;AA=G|||;VT=SNP
3	107279145	rs599984	G	A	100	PASS	AC=313;AF=0.0625;AN=5008;NS=2504;DP=16289;EAS_AF=0;AMR_AF=0.085;AFR_AF=0.0946;EUR_AF=0.1054;SAS_AF=0.0235;AA=G|||;VT=SNP
3	107279887	rs477990	G	A	100	PASS	AC=312;AF=0.0623003;AN=5008;NS=2504;DP=18710;EAS_AF=0;AMR_AF=0.085;AFR_AF=0.0946;EUR_AF=0.1044;SAS_AF=0.0235;AA=g|||;VT=SNP
3	107280241	rs13317489	G	A	100	PASS	AC=289;AF=0.0577077;AN=5008;NS=2504;DP=18135;EAS_AF=0.006;AMR_AF=0.1037;AFR_AF=0.0098;EUR_AF=0.166;SAS_AF=0.0317;AA=G|||;VT=SNP
3	107280486	rs13060816	T	C	100	PASS	AC=1927;AF=0.384784;AN=5008;NS=2504;DP=16534;EAS_AF=0.1022;AMR_AF=0.5101;AFR_AF=0.323;EUR_AF=0.5527;SAS_AF=0.498;AA=T|||;VT=SNP
3	107281014	rs78658409	C	T	100	PASS	AC=345;AF=0.0688898;AN=5008;NS=2504;DP=18280;EAS_AF=0.0069;AMR_AF=0.1037;AFR_AF=0.0514;EUR_AF=0.166;SAS_AF=0.0317;AA=C|||;VT=SNP
3	107281057	rs678635	A	G	100	PASS	AC=258;AF=0.0515176;AN=5008;NS=2504;DP=18464;EAS_AF=0;AMR_AF=0.0793;AFR_AF=0.0567;EUR_AF=0.1044;SAS_AF=0.0235;AA=A|||;VT=SNP
3	107282056	rs13319315	C	T	100	PASS	AC=344;AF=0.0686901;AN=5008;NS=2504;DP=16553;EAS_AF=0.006;AMR_AF=0.1037;AFR_AF=0.0514;EUR_AF=0.166;SAS_AF=0.0317;AA=C|||;VT=SNP
3	107282434	rs609613	G	A	100	PASS	AC=3034;AF=0.605831;AN=5008;NS=2504;DP=501;EAS_AF=0.1081;AMR_AF=0.7248;AFR_AF=0.7837;EUR_AF=0.827;SAS_AF=0.5665;AA=A|||;VT=SNP
3	107282449	rs609642	T	C	100	PASS	AC=3032;AF=0.605431;AN=5008;NS=2504;DP=2932;EAS_AF=0.1081;AMR_AF=0.7248;AFR_AF=0.7829;EUR_AF=0.826;SAS_AF=0.5665;AA=G|||;VT=SNP
3	107283393	rs576698	G	A	100	PASS	AC=329;AF=0.0656949;AN=5008;NS=2504;DP=15370;EAS_AF=0;AMR_AF=0.0908;AFR_AF=0.1051;EUR_AF=0.1034;SAS_AF=0.0235;AA=A|||;VT=SNP
3	107283721	rs2937396	G	A	100	PASS	AC=331;AF=0.0660942;AN=5008;NS=2504;DP=16578;EAS_AF=0;AMR_AF=0.0893;AFR_AF=0.1067;EUR_AF=0.1044;SAS_AF=0.0235;AA=A|||;VT=SNP
3	107283815	rs9882331	A	G	100	PASS	AC=289;AF=0.0577077;AN=5008;NS=2504;DP=16197;EAS_AF=0.006;AMR_AF=0.1037;AFR_AF=0.0098;EUR_AF=0.166;SAS_AF=0.0317;AA=A|||;VT=SNP
3	107284442	rs150481126	G	A	100	PASS	AC=10;AF=0.00199681;AN=5008;NS=2504;DP=8389;EAS_AF=0;AMR_AF=0;AFR_AF=0.0008;EUR_AF=0.007;SAS_AF=0.002;AA=G|||;VT=SNP
3	107284572	rs639921	C	G	100	PASS	AC=283;AF=0.0565096;AN=5008;NS=2504;DP=10862;EAS_AF=0;AMR_AF=0.085;AFR_AF=0.0726;EUR_AF=0.1044;SAS_AF=0.0235;AA=G|||;VT=SNP
3	107284595	rs709530	T	C	100	PASS	AC=676;AF=0.134984;AN=5008;NS=2504;DP=11431;EAS_AF=0.0069;AMR_AF=0.1931;AFR_AF=0.1581;EUR_AF=0.2704;SAS_AF=0.0552;AA=C|||;VT=SNP
3	107285743	rs1648890	C	A	100	PASS	AC=675;AF=0.134784;AN=5008;NS=2504;DP=15735;EAS_AF=0.006;AMR_AF=0.1931;AFR_AF=0.1581;EUR_AF=0.2704;SAS_AF=0.0552;AA=A|||;VT=SNP
3	107286360	rs665916	A	T	100	PASS	AC=331;AF=0.0660942;AN=5008;NS=2504;DP=17491;EAS_AF=0;AMR_AF=0.0893;AFR_AF=0.1067;EUR_AF=0.1044;SAS_AF=0.0235;AA=T|||;VT=SNP
3	107286375	rs665940	T	C	100	PASS	AC=282;AF=0.0563099;AN=5008;NS=2504;DP=17318;EAS_AF=0;AMR_AF=0.085;AFR_AF=0.0719;EUR_AF=0.1044;SAS_AF=0.0235;AA=T|||;VT=SNP
3	107286416	rs647628	A	T	100	PASS	AC=676;AF=0.134984;AN=5008;NS=2504;DP=17556;EAS_AF=0.006;AMR_AF=0.1931;AFR_AF=0.1581;EUR_AF=0.2714;SAS_AF=0.0552;AA=T|||;VT=SNP
3	107287412	rs1648891	T	G	100	PASS	AC=312;AF=0.0623003;AN=5008;NS=2504;DP=17323;EAS_AF=0;AMR_AF=0.085;AFR_AF=0.0946;EUR_AF=0.1044;SAS_AF=0.0235;AA=T|||;VT=SNP
3	107288010	rs9842211	G	A	100	PASS	AC=290;AF=0.0579073;AN=5008;NS=2504;DP=16146;EAS_AF=0.006;AMR_AF=0.1037;AFR_AF=0.0098;EUR_AF=0.167;SAS_AF=0.0317;AA=G|||;VT=SNP
3	107288156	rs74364444	G	A	100	PASS	AC=84;AF=0.0167732;AN=5008;NS=2504;DP=16945;EAS_AF=0;AMR_AF=0.0375;AFR_AF=0.0015;EUR_AF=0.0517;SAS_AF=0.0041;AA=G|||;VT=SNP
3	107288201	rs1282397	C	G	100	PASS	AC=331;AF=0.0660942;AN=5008;NS=2504;DP=15885;EAS_AF=0;AMR_AF=0.0893;AFR_AF=0.1067;EUR_AF=0.1044;SAS_AF=0.0235;AA=G|||;VT=SNP
3	107288883	rs113532538	G	A	100	PASS	AC=976;AF=0.194888;AN=5008;NS=2504;DP=16126;EAS_AF=0.0367;AMR_AF=0.2522;AFR_AF=0.0416;EUR_AF=0.3579;SAS_AF=0.3569;AA=G|||;VT=SNP
3	107289323	rs73202971	T	C	100	PASS	AC=101;AF=0.0201677;AN=5008;NS=2504;DP=18752;EAS_AF=0.001;AMR_AF=0.0245;AFR_AF=0.0038;EUR_AF=0.0656;SAS_AF=0.0123;AA=T|||;VT=SNP
3	107289906	rs501008	G	A	100	PASS	AC=313;AF=0.0625;AN=5008;NS=2504;DP=19484;EAS_AF=0;AMR_AF=0.085;AFR_AF=0.0946;EUR_AF=0.1054;SAS_AF=0.0235;AA=g|||;VT=SNP
3	107290222	rs1648892	A	G	100	PASS	AC=313;AF=0.0625;AN=5008;NS=2504;DP=19778;EAS_AF=0;AMR_AF=0.085;AFR_AF=0.0946;EUR_AF=0.1054;SAS_AF=0.0235;AA=a|||;VT=SNP
3	107290889	rs1282394	C	A	100	PASS	AC=271;AF=0.0541134;AN=5008;NS=2504;DP=20579;EAS_AF=0;AMR_AF=0.0821;AFR_AF=0.0643;EUR_AF=0.1054;SAS_AF=0.0235;AA=C|||;VT=SNP
3	107291545	rs649095	A	G	100	PASS	AC=230;AF=0.0459265;AN=5008;NS=2504;DP=13766;EAS_AF=0;AMR_AF=0.0793;AFR_AF=0.0348;EUR_AF=0.1054;SAS_AF=0.0235;AA=A|||;VT=SNP
3	107292806	rs9758102	G	C	100	PASS	AC=301;AF=0.0601038;AN=5008;NS=2504;DP=11710;EAS_AF=0;AMR_AF=0.0821;AFR_AF=0.087;EUR_AF=0.1054;SAS_AF=0.0235;AA=A|||;VT=SNP
3	107293971	rs583305	G	A	100	PASS	AC=313;AF=0.0625;AN=5008;NS=2504;DP=17320;EAS_AF=0;AMR_AF=0.085;AFR_AF=0.0946;EUR_AF=0.1054;SAS_AF=0.0235;AA=G|||;VT=SNP
3	107294247	rs590863	C	T	100	PASS	AC=313;AF=0.0625;AN=5008;NS=2504;DP=16923;EAS_AF=0;AMR_AF=0.085;AFR_AF=0.0946;EUR_AF=0.1054;SAS_AF=0.0235;AA=C|||;VT=SNP
3	107294631	rs592665	A	T	100	PASS	AC=313;AF=0.0625;AN=5008;NS=2504;DP=17796;EAS_AF=0;AMR_AF=0.085;AFR_AF=0.0946;EUR_AF=0.1054;SAS_AF=0.0235;AA=A|||;VT=SNP
3	107294634	rs28428925	G	A	100	PASS	AC=220;AF=0.0439297;AN=5008;NS=2504;DP=17688;EAS_AF=0.001;AMR_AF=0.0893;AFR_AF=0.0053;EUR_AF=0.1252;SAS_AF=0.0245;AA=G|||;VT=SNP
3	107294786	rs141187410	G	A	100	PASS	AC=41;AF=0.0081869;AN=5008;NS=2504;DP=16737;EAS_AF=0;AMR_AF=0.0159;AFR_AF=0.0015;EUR_AF=0.0219;SAS_AF=0.0061;AA=G|||;VT=SNP
3	107295008	rs9851055	C	T	100	PASS	AC=1896;AF=0.378594;AN=5008;NS=2504;DP=17514;EAS_AF=0.1022;AMR_AF=0.5058;AFR_AF=0.3222;EUR_AF=0.5398;SAS_AF=0.4836;AA=C|||;VT=SNP
3	107295392	rs600011	A	C	100	PASS	AC=710;AF=0.141773;AN=5008;NS=2504;DP=15323;EAS_AF=0.006;AMR_AF=0.1931;AFR_AF=0.1823;EUR_AF=0.2724;SAS_AF=0.0562;AA=T|||;VT=SNP
3	107295645	rs7639376	G	A	100	PASS	AC=293;AF=0.0585064;AN=5008;NS=2504;DP=15929;EAS_AF=0.006;AMR_AF=0.1037;AFR_AF=0.0113;EUR_AF=0.167;SAS_AF=0.0327;AA=G|||;VT=SNP
3	107295665	rs7639292	C	T	100	PASS	AC=331;AF=0.0660942;AN=5008;NS=2504;DP=15616;EAS_AF=0.006;AMR_AF=0.1009;AFR_AF=0.053;EUR_AF=0.1521;SAS_AF=0.0327;AA=C|||;VT=SNP
3	107296192	rs112542832	G	A	100	PASS	AC=32;AF=0.00638978;AN=5008;NS=2504;DP=19416;EAS_AF=0;AMR_AF=0.0029;AFR_AF=0.0008;EUR_AF=0.0139;SAS_AF=0.0153;AA=G|||;VT=SNP
3	107296628	rs28513882	G	A	100	PASS	AC=367;AF=0.0732827;AN=5008;NS=2504;DP=18966;EAS_AF=0.006;AMR_AF=0.1052;AFR_AF=0.053;EUR_AF=0.172;SAS_AF=0.046;AA=G|||;VT=SNP
3	107296652	rs622405	C	T	100	PASS	AC=230;AF=0.0459265;AN=5008;NS=2504;DP=18508;EAS_AF=0;AMR_AF=0.0793;AFR_AF=0.0348;EUR_AF=0.1054;SAS_AF=0.0235;AA=C|||;VT=SNP
3	107296969	rs62261974	A	G	100	PASS	AC=374;AF=0.0746805;AN=5008;NS=2504;DP=21566;EAS_AF=0.006;AMR_AF=0.1066;AFR_AF=0.0575;EUR_AF=0.172;SAS_AF=0.046;AA=A|||;VT=SNP
3	107297351	rs35772758	T	C	100	PASS	AC=354;AF=0.0706869;AN=5008;NS=2504;DP=21508;EAS_AF=0.006;AMR_AF=0.1037;AFR_AF=0.0537;EUR_AF=0.166;SAS_AF=0.0389;AA=T|||;VT=SNP
3	107297910	rs631757	G	C	100	PASS	AC=241;AF=0.048123;AN=5008;NS=2504;DP=17423;EAS_AF=0;AMR_AF=0.0735;AFR_AF=0.0469;EUR_AF=0.1054;SAS_AF=0.0225;AA=G|||;VT=SNP
3	107298624	rs667792	G	A	100	PASS	AC=1943;AF=0.387979;AN=5008;NS=2504;DP=15851;EAS_AF=0.0714;AMR_AF=0.4611;AFR_AF=0.6914;EUR_AF=0.4523;SAS_AF=0.1861;AA=A|||;VT=SNP
3	107298796	rs184377387	C	T	100	PASS	AC=13;AF=0.00259585;AN=5008;NS=2504;DP=12832;EAS_AF=0;AMR_AF=0.0029;AFR_AF=0.0008;EUR_AF=0.007;SAS_AF=0.0031;AA=C|||;VT=SNP
3	107299472	rs659482	G	C	100	PASS	AC=609;AF=0.121605;AN=5008;NS=2504;DP=15331;EAS_AF=0;AMR_AF=0.0937;AFR_AF=0.3139;EUR_AF=0.1064;SAS_AF=0.0225;AA=G|||;VT=SNP
3	107299698	rs683194	A	G	100	PASS	AC=1084;AF=0.216454;AN=5008;NS=2504;DP=13016;EAS_AF=0.0228;AMR_AF=0.2219;AFR_AF=0.4168;EUR_AF=0.2803;SAS_AF=0.0757;AA=a|||;VT=SNP
3	107300656	rs583812	A	G	100	PASS	AC=611;AF=0.122005;AN=5008;NS=2504;DP=16001;EAS_AF=0;AMR_AF=0.0937;AFR_AF=0.3154;EUR_AF=0.1064;SAS_AF=0.0225;AA=A|||;VT=SNP
3	107300979	rs601767	A	T	100	PASS	AC=243;AF=0.0485224;AN=5008;NS=2504;DP=12436;EAS_AF=0.001;AMR_AF=0.0735;AFR_AF=0.0469;EUR_AF=0.1054;SAS_AF=0.0235;AA=T|||;VT=SNP
3	107302032	rs610358	A	G	100	PASS	AC=284;AF=0.0567093;AN=5008;NS=2504;DP=18191;EAS_AF=0;AMR_AF=0.0764;AFR_AF=0.0779;EUR_AF=0.1054;SAS_AF=0.0225;AA=A|||;VT=SNP
3	107302490	rs142029949	C	A	100	PASS	AC=13;AF=0.00259585;AN=5008;NS=2504;DP=10638;EAS_AF=0;AMR_AF=0.0043;AFR_AF=0;EUR_AF=0.0089;SAS_AF=0.001;AA=C|||;VT=SNP
3	107303276	rs56859585	A	G	100	PASS	AC=1857;AF=0.370807;AN=5008;NS=2504;DP=9626;EAS_AF=0.8869;AMR_AF=0.2666;AFR_AF=0.1195;EUR_AF=0.1809;SAS_AF=0.4479;AA=A|||;VT=SNP
3	107303662	rs681211	T	C	100	PASS	AC=611;AF=0.122005;AN=5008;NS=2504;DP=12975;EAS_AF=0;AMR_AF=0.0937;AFR_AF=0.3154;EUR_AF=0.1064;SAS_AF=0.0225;AA=C|||;VT=SNP
3	107303700	rs681578	A	G	100	PASS	AC=3004;AF=0.59984;AN=5008;NS=2504;DP=13447;EAS_AF=0.1131;AMR_AF=0.7262;AFR_AF=0.7723;EUR_AF=0.8201;SAS_AF=0.5521;AA=a|||;VT=SNP
3	107303803	rs682043	T	C	100	PASS	AC=663;AF=0.132388;AN=5008;NS=2504;DP=16183;EAS_AF=0;AMR_AF=0.1009;AFR_AF=0.351;EUR_AF=0.1064;SAS_AF=0.0225;AA=C|||;VT=SNP
3	107304061	rs683035	T	C	100	PASS	AC=3017;AF=0.602436;AN=5008;NS=2504;DP=18524;EAS_AF=0.1131;AMR_AF=0.7248;AFR_AF=0.7829;EUR_AF=0.8201;SAS_AF=0.5521;AA=C|||;VT=SNP
3	107304229	rs58603116	G	C	100	PASS	AC=1756;AF=0.350639;AN=5008;NS=2504;DP=17857;EAS_AF=0.8869;AMR_AF=0.2579;AFR_AF=0.0484;EUR_AF=0.1799;SAS_AF=0.4479;AA=G|||;VT=SNP
3	107304422	rs184516773	A	G	100	PASS	AC=16;AF=0.00319489;AN=5008;NS=2504;DP=15430;EAS_AF=0;AMR_AF=0.0029;AFR_AF=0;EUR_AF=0.0129;SAS_AF=0.001;AA=A|||;VT=SNP
3	107304699	rs7635655	G	A	100	PASS	AC=270;AF=0.0539137;AN=5008;NS=2504;DP=14392;EAS_AF=0.006;AMR_AF=0.1009;AFR_AF=0.0091;EUR_AF=0.1491;SAS_AF=0.0327;AA=G|||;VT=SNP
3	107305754	rs496718	T	A	100	PASS	AC=183;AF=0.0365415;AN=5008;NS=2504;DP=15819;EAS_AF=0;AMR_AF=0.0605;AFR_AF=0.0136;EUR_AF=0.1034;SAS_AF=0.0194;AA=T|||;VT=SNP
3	107306297	rs600099	C	T	100	PASS	AC=2937;AF=0.586462;AN=5008;NS=2504;DP=18160;EAS_AF=0.1101;AMR_AF=0.7219;AFR_AF=0.7277;EUR_AF=0.8181;SAS_AF=0.5521;AA=T|||;VT=SNP
3	107306729	rs77517516	T	C	100	PASS	AC=122;AF=0.024361;AN=5008;NS=2504;DP=19819;EAS_AF=0.0843;AMR_AF=0.013;AFR_AF=0.0053;EUR_AF=0.0089;SAS_AF=0.0123;AA=T|||;VT=SNP
3	107306918	rs575685	C	G	100	PASS	AC=1269;AF=0.253395;AN=5008;NS=2504;DP=20248;EAS_AF=0.0367;AMR_AF=0.2176;AFR_AF=0.3222;EUR_AF=0.3658;SAS_AF=0.2935;AA=C|||;VT=SNP
3	107307266	rs1282401	A	G	100	PASS	AC=2943;AF=0.58766;AN=5008;NS=2504;DP=18758;EAS_AF=0.1101;AMR_AF=0.7219;AFR_AF=0.7322;EUR_AF=0.8181;SAS_AF=0.5521;AA=G|||;VT=SNP
3	107307501	rs686504	T	C	100	PASS	AC=1291;AF=0.257788;AN=5008;NS=2504;DP=17258;EAS_AF=0.0367;AMR_AF=0.2147;AFR_AF=0.3563;EUR_AF=0.3539;SAS_AF=0.2843;AA=C|||;VT=SNP
3	107307503	rs1697692	C	T	100	PASS	AC=1628;AF=0.32508;AN=5008;NS=2504;DP=17295;EAS_AF=0.0427;AMR_AF=0.3184;AFR_AF=0.4039;EUR_AF=0.5169;SAS_AF=0.317;AA=T|||;VT=SNP
3	107307582	rs1697691	A	C	100	PASS	AC=1278;AF=0.255192;AN=5008;NS=2504;DP=17121;EAS_AF=0.0377;AMR_AF=0.2176;AFR_AF=0.3275;EUR_AF=0.3668;SAS_AF=0.2935;AA=A|||;VT=SNP
3	107307807	rs9823983	A	G	100	PASS	AC=339;AF=0.0676917;AN=5008;NS=2504;DP=17958;EAS_AF=0.006;AMR_AF=0.1037;AFR_AF=0.0484;EUR_AF=0.164;SAS_AF=0.0327;AA=A|||;VT=SNP
3	107308004	rs510801	G	A	100	PASS	AC=181;AF=0.0361422;AN=5008;NS=2504;DP=18386;EAS_AF=0;AMR_AF=0.0605;AFR_AF=0.0136;EUR_AF=0.1034;SAS_AF=0.0174;AA=G|||;VT=SNP
3	107308283	rs649925	C	T	100	PASS	AC=3014;AF=0.601837;AN=5008;NS=2504;DP=20431;EAS_AF=0.1101;AMR_AF=0.7262;AFR_AF=0.7821;EUR_AF=0.8201;SAS_AF=0.5521;AA=T|||;VT=SNP
3	107308598	rs593867	G	C	100	PASS	AC=2945;AF=0.588059;AN=5008;NS=2504;DP=19278;EAS_AF=0.1101;AMR_AF=0.7219;AFR_AF=0.7337;EUR_AF=0.8181;SAS_AF=0.5521;AA=C|||;VT=SNP
3	107308977	rs606028	C	T	100	PASS	AC=947;AF=0.189097;AN=5008;NS=2504;DP=14453;EAS_AF=0.0367;AMR_AF=0.2003;AFR_AF=0.0885;EUR_AF=0.3648;SAS_AF=0.2935;AA=T|||;VT=SNP
3	107310227	rs558598	G	A	100	PASS	AC=604;AF=0.120607;AN=5008;NS=2504;DP=18111;EAS_AF=0;AMR_AF=0.0937;AFR_AF=0.3094;EUR_AF=0.1064;SAS_AF=0.0235;AA=G|||;VT=SNP
3	107311476	rs16853678	T	C	100	PASS	AC=945;AF=0.188698;AN=5008;NS=2504;DP=16046;EAS_AF=0.0665;AMR_AF=0.2565;AFR_AF=0.2995;EUR_AF=0.1799;SAS_AF=0.1258;AA=T|||;VT=SNP
3	107311740	rs76878306	C	T	100	PASS	AC=84;AF=0.0167732;AN=5008;NS=2504;DP=16317;EAS_AF=0;AMR_AF=0.0375;AFR_AF=0.0015;EUR_AF=0.0517;SAS_AF=0.0041;AA=C|||;VT=SNP
3	107311858	rs16853679	C	A	100	PASS	AC=936;AF=0.186901;AN=5008;NS=2504;DP=16854;EAS_AF=0.0655;AMR_AF=0.2565;AFR_AF=0.295;EUR_AF=0.1789;SAS_AF=0.1247;AA=C|||;VT=SNP
3	107312676	rs13063602	G	A	100	PASS	AC=167;AF=0.0333466;AN=5008;NS=2504;DP=18715;EAS_AF=0;AMR_AF=0.0591;AFR_AF=0.0053;EUR_AF=0.1024;SAS_AF=0.0164;AA=A|||;VT=SNP
3	107312980	rs670752	G	A	100	PASS	AC=2386;AF=0.476438;AN=5008;NS=2504;DP=18054;EAS_AF=0.8919;AMR_AF=0.415;AFR_AF=0.2867;EUR_AF=0.2883;SAS_AF=0.5419;AA=G|||;VT=SNP
3	107313250	rs696377	G	T	100	PASS	AC=3333;AF=0.665535;AN=5008;NS=2504;DP=17464;EAS_AF=0.9573;AMR_AF=0.6715;AFR_AF=0.5832;EUR_AF=0.4692;SAS_AF=0.6738;AA=G|||;VT=SNP
3	107313747	rs551861	C	A	100	PASS	AC=3731;AF=0.745008;AN=5008;NS=2504;DP=18546;EAS_AF=0.9633;AMR_AF=0.7824;AFR_AF=0.6725;EUR_AF=0.6332;SAS_AF=0.7065;AA=A|||;VT=SNP
3	107314192	rs709529	G	A	100	PASS	AC=4100;AF=0.81869;AN=5008;NS=2504;DP=19316;EAS_AF=0.9633;AMR_AF=0.804;AFR_AF=0.9395;EUR_AF=0.6342;SAS_AF=0.7065;AA=A|||;VT=SNP
3	107316938	rs9288851	A	G	100	PASS	AC=340;AF=0.0678914;AN=5008;NS=2504;DP=20189;EAS_AF=0.006;AMR_AF=0.1037;AFR_AF=0.0492;EUR_AF=0.164;SAS_AF=0.0327;AA=A|||;VT=SNP
3	107318320	rs638293	A	T	100	PASS	AC=4388;AF=0.876198;AN=5008;NS=2504;DP=17204;EAS_AF=0.9901;AMR_AF=0.8199;AFR_AF=0.8707;EUR_AF=0.7425;SAS_AF=0.9438;AA=a|||;VT=SNP
3	107320566	rs2176889	G	A	100	PASS	AC=381;AF=0.0760783;AN=5008;NS=2504;DP=21534;EAS_AF=0.006;AMR_AF=0.1081;AFR_AF=0.0885;EUR_AF=0.1501;SAS_AF=0.0327;AA=G|||;VT=SNP
3	107320843	rs526034	T	C	100	PASS	AC=4367;AF=0.872005;AN=5008;NS=2504;DP=20060;EAS_AF=1;AMR_AF=0.9049;AFR_AF=0.6634;EUR_AF=0.8926;SAS_AF=0.9775;AA=C|||;VT=SNP
3	107321180	rs149947029	T	C	100	PASS	AC=22;AF=0.00439297;AN=5008;NS=2504;DP=21386;EAS_AF=0;AMR_AF=0.0072;AFR_AF=0.0015;EUR_AF=0.0149;SAS_AF=0;AA=T|||;VT=SNP
3	107321616	rs9832655	G	C	100	PASS	AC=270;AF=0.0539137;AN=5008;NS=2504;DP=20385;EAS_AF=0.006;AMR_AF=0.1009;AFR_AF=0.0083;EUR_AF=0.1491;SAS_AF=0.0337;AA=g|||;VT=SNP
3	107322044	rs9874329	A	G	100	PASS	AC=341;AF=0.0680911;AN=5008;NS=2504;DP=15674;EAS_AF=0.006;AMR_AF=0.1052;AFR_AF=0.0484;EUR_AF=0.165;SAS_AF=0.0327;AA=A|||;VT=SNP
3	107322153	rs112862441	A	G	100	PASS	AC=167;AF=0.0333466;AN=5008;NS=2504;DP=20581;EAS_AF=0.003;AMR_AF=0.0879;AFR_AF=0.0008;EUR_AF=0.0716;SAS_AF=0.0307;AA=A|||;VT=SNP
3	107322935	rs138253515	C	T	100	PASS	AC=18;AF=0.00359425;AN=5008;NS=2504;DP=14939;EAS_AF=0;AMR_AF=0.0014;AFR_AF=0.0015;EUR_AF=0.0109;SAS_AF=0.0041;AA=C|||;VT=SNP
3	107323269	rs669471	G	C	100	PASS	AC=4368;AF=0.872204;AN=5008;NS=2504;DP=19544;EAS_AF=1;AMR_AF=0.9049;AFR_AF=0.6634;EUR_AF=0.8936;SAS_AF=0.9775;AA=C|||;VT=SNP
3	107324580	rs636952	A	G	100	PASS	AC=3028;AF=0.604633;AN=5008;NS=2504;DP=19918;EAS_AF=0.9296;AMR_AF=0.5375;AFR_AF=0.2753;EUR_AF=0.5477;SAS_AF=0.8211;AA=A|||;VT=SNP
3	107326531	rs520978	G	A	100	PASS	AC=4826;AF=0.963658;AN=5008;NS=2504;DP=18318;EAS_AF=1;AMR_AF=0.9395;AFR_AF=0.9864;EUR_AF=0.8976;SAS_AF=0.9806;AA=A|||;VT=SNP
3	107326902	rs13068274	T	G	100	PASS	AC=52;AF=0.0103834;AN=5008;NS=2504;DP=16777;EAS_AF=0;AMR_AF=0.0029;AFR_AF=0.0008;EUR_AF=0.0139;SAS_AF=0.0358;AA=T|||;VT=SNP
3	107326908	rs602959	C	T	100	PASS	AC=3342;AF=0.667332;AN=5008;NS=2504;DP=16627;EAS_AF=0.9573;AMR_AF=0.6758;AFR_AF=0.5567;EUR_AF=0.4811;SAS_AF=0.7035;AA=C|||;VT=SNP
3	107327153	rs13318899	G	A	100	PASS	AC=321;AF=0.0640974;AN=5008;NS=2504;DP=19200;EAS_AF=0.002;AMR_AF=0.1369;AFR_AF=0.0189;EUR_AF=0.1054;SAS_AF=0.0951;AA=G|||;VT=SNP
3	107327666	rs1070434	A	G	100	PASS	AC=4759;AF=0.95028;AN=5008;NS=2504;DP=18117;EAS_AF=1;AMR_AF=0.9251;AFR_AF=0.947;EUR_AF=0.8946;SAS_AF=0.9785;AA=G|||;VT=SNP
3	107328258	rs9878536	A	G	100	PASS	AC=398;AF=0.0794728;AN=5008;NS=2504;DP=18977;EAS_AF=0.006;AMR_AF=0.111;AFR_AF=0.0885;EUR_AF=0.165;SAS_AF=0.0327;AA=G|||;VT=SNP
3	107329177	rs74971584	G	T	100	PASS	AC=940;AF=0.1877;AN=5008;NS=2504;DP=17478;EAS_AF=0.0645;AMR_AF=0.2594;AFR_AF=0.2973;EUR_AF=0.1799;SAS_AF=0.1237;AA=G|||;VT=SNP
3	107330905	rs9856673	G	T	100	PASS	AC=271;AF=0.0541134;AN=5008;NS=2504;DP=15993;EAS_AF=0.006;AMR_AF=0.1009;AFR_AF=0.0091;EUR_AF=0.1501;SAS_AF=0.0327;AA=g|||;VT=SNP
3	107331068	rs9856715	C	T	100	PASS	AC=381;AF=0.0760783;AN=5008;NS=2504;DP=18818;EAS_AF=0.006;AMR_AF=0.1081;AFR_AF=0.0885;EUR_AF=0.1501;SAS_AF=0.0327;AA=c|||;VT=SNP
3	107332519	rs62261980	G	A	100	PASS	AC=270;AF=0.0539137;AN=5008;NS=2504;DP=14525;EAS_AF=0.006;AMR_AF=0.1009;AFR_AF=0.0091;EUR_AF=0.1491;SAS_AF=0.0327;AA=G|||;VT=SNP
3	107332855	rs150061418	G	C	100	PASS	AC=293;AF=0.0585064;AN=5008;NS=2504;DP=10479;EAS_AF=0.0327;AMR_AF=0.1354;AFR_AF=0.0045;EUR_AF=0.0984;SAS_AF=0.0624;AA=G|||;VT=SNP
3	107333473	rs9868167	G	A	100	PASS	AC=340;AF=0.0678914;AN=5008;NS=2504;DP=14518;EAS_AF=0.006;AMR_AF=0.1037;AFR_AF=0.0484;EUR_AF=0.165;SAS_AF=0.0327;AA=G|||;VT=SNP
3	107336492	rs56365846	C	A	100	PASS	AC=52;AF=0.0103834;AN=5008;NS=2504;DP=18992;EAS_AF=0;AMR_AF=0.0058;AFR_AF=0.0008;EUR_AF=0.0239;SAS_AF=0.0235;AA=C|||;VT=SNP
3	107337359	rs77442427	C	T	100	PASS	AC=118;AF=0.0235623;AN=5008;NS=2504;DP=18980;EAS_AF=0.0813;AMR_AF=0.013;AFR_AF=0.0053;EUR_AF=0.0089;SAS_AF=0.0112;AA=C|||;VT=SNP
3	107337375	rs141392443	A	G	100	PASS	AC=28;AF=0.00559105;AN=5008;NS=2504;DP=19003;EAS_AF=0;AMR_AF=0.0072;AFR_AF=0.003;EUR_AF=0.0149;SAS_AF=0.0041;AA=A|||;VT=SNP
3	107337528	rs1698331	T	C	100	PASS	AC=4827;AF=0.963858;AN=5008;NS=2504;DP=18393;EAS_AF=1;AMR_AF=0.9395;AFR_AF=0.9864;EUR_AF=0.8986;SAS_AF=0.9806;AA=C|||;VT=SNP
3	107337878	rs114778981	C	T	100	PASS	AC=14;AF=0.00279553;AN=5008;NS=2504;DP=18796;EAS_AF=0;AMR_AF=0.0029;AFR_AF=0;EUR_AF=0.0099;SAS_AF=0.002;AA=C|||;VT=SNP
3	107337903	rs115046276	T	C	100	PASS	AC=24;AF=0.00479233;AN=5008;NS=2504;DP=18495;EAS_AF=0;AMR_AF=0.0058;AFR_AF=0.0008;EUR_AF=0.0149;SAS_AF=0.0041;AA=T|||;VT=SNP
3	107337980	rs631400	C	T	100	PASS	AC=2403;AF=0.479832;AN=5008;NS=2504;DP=19554;EAS_AF=0.8909;AMR_AF=0.4193;AFR_AF=0.2965;EUR_AF=0.2873;SAS_AF=0.545;AA=T|||;VT=SNP
3	107338952	rs9815412	T	G	100	PASS	AC=341;AF=0.0680911;AN=5008;NS=2504;DP=17251;EAS_AF=0.006;AMR_AF=0.1037;AFR_AF=0.0492;EUR_AF=0.165;SAS_AF=0.0327;AA=T|||;VT=SNP
3	107339079	rs9871041	C	G	100	PASS	AC=340;AF=0.0678914;AN=5008;NS=2504;DP=17426;EAS_AF=0.006;AMR_AF=0.1037;AFR_AF=0.0484;EUR_AF=0.165;SAS_AF=0.0327;AA=C|||;VT=SNP
3	107339408	rs144870706	C	T	100	PASS	AC=140;AF=0.0279553;AN=5008;NS=2504;DP=20048;EAS_AF=0;AMR_AF=0.0346;AFR_AF=0.0015;EUR_AF=0.0447;SAS_AF=0.0706;AA=C|||;VT=SNP
3	107339778	rs660035	G	A	100	PASS	AC=2263;AF=0.451877;AN=5008;NS=2504;DP=13774;EAS_AF=0.8909;AMR_AF=0.4006;AFR_AF=0.1634;EUR_AF=0.2724;SAS_AF=0.6104;AA=G|||;VT=SNP
3	107339837	rs13318675	A	G	100	PASS	AC=2945;AF=0.588059;AN=5008;NS=2504;DP=15451;EAS_AF=0.9276;AMR_AF=0.5346;AFR_AF=0.2504;EUR_AF=0.5368;SAS_AF=0.7853;AA=A|||;VT=SNP
3	107339941	rs144721205	A	G	100	PASS	AC=27;AF=0.00539137;AN=5008;NS=2504;DP=16990;EAS_AF=0;AMR_AF=0.0043;AFR_AF=0;EUR_AF=0.0159;SAS_AF=0.0082;AA=A|||;VT=SNP
3	107340246	rs13316169	T	C	100	PASS	AC=286;AF=0.0571086;AN=5008;NS=2504;DP=17008;EAS_AF=0.006;AMR_AF=0.1037;AFR_AF=0.0076;EUR_AF=0.165;SAS_AF=0.0327;AA=T|||;VT=SNP
3	107340438	rs654060	T	A	100	PASS	AC=2744;AF=0.547923;AN=5008;NS=2504;DP=18746;EAS_AF=0.8978;AMR_AF=0.5231;AFR_AF=0.3457;EUR_AF=0.4523;SAS_AF=0.5767;AA=A|||;VT=SNP
3	107340769	rs9839653	A	G	100	PASS	AC=341;AF=0.0680911;AN=5008;NS=2504;DP=18484;EAS_AF=0.006;AMR_AF=0.1037;AFR_AF=0.0492;EUR_AF=0.165;SAS_AF=0.0327;AA=G|||;VT=SNP
3	107341448	rs9844507	A	G	100	PASS	AC=341;AF=0.0680911;AN=5008;NS=2504;DP=17333;EAS_AF=0.006;AMR_AF=0.1037;AFR_AF=0.0492;EUR_AF=0.165;SAS_AF=0.0327;AA=A|||;VT=SNP
3	107341962	rs116795940	G	T	100	PASS	AC=81;AF=0.0161741;AN=5008;NS=2504;DP=19520;EAS_AF=0;AMR_AF=0.0735;AFR_AF=0;EUR_AF=0.0189;SAS_AF=0.0112;AA=G|||;VT=SNP
3	107342314	rs62261982	T	G	100	PASS	AC=324;AF=0.0646965;AN=5008;NS=2504;DP=19833;EAS_AF=0.006;AMR_AF=0.1009;AFR_AF=0.0492;EUR_AF=0.1501;SAS_AF=0.0327;AA=T|||;VT=SNP
3	107342662	rs13321566	A	G	100	PASS	AC=324;AF=0.0646965;AN=5008;NS=2504;DP=18193;EAS_AF=0.006;AMR_AF=0.1009;AFR_AF=0.0492;EUR_AF=0.1501;SAS_AF=0.0327;AA=A|||;VT=SNP
3	107342777	rs9813169	G	A	100	PASS	AC=195;AF=0.0389377;AN=5008;NS=2504;DP=18881;EAS_AF=0.001;AMR_AF=0.0793;AFR_AF=0.0045;EUR_AF=0.1113;SAS_AF=0.0215;AA=G|||;VT=SNP
3	107343299	rs9817583	G	A	100	PASS	AC=268;AF=0.0535144;AN=5008;NS=2504;DP=16423;EAS_AF=0.006;AMR_AF=0.1009;AFR_AF=0.0076;EUR_AF=0.1491;SAS_AF=0.0327;AA=G|||;VT=SNP
3	107343333	rs625810	G	A	100	PASS	AC=4355;AF=0.869609;AN=5008;NS=2504;DP=15792;EAS_AF=0.999;AMR_AF=0.9049;AFR_AF=0.6536;EUR_AF=0.8936;SAS_AF=0.9785;AA=A|||;VT=SNP
3	107343373	rs9855062	A	G	100	PASS	AC=324;AF=0.0646965;AN=5008;NS=2504;DP=15845;EAS_AF=0.006;AMR_AF=0.1009;AFR_AF=0.0492;EUR_AF=0.1501;SAS_AF=0.0327;AA=A|||;VT=SNP
3	107343402	rs609777	G	A	100	PASS	AC=3361;AF=0.671126;AN=5008;NS=2504;DP=16009;EAS_AF=0.9315;AMR_AF=0.6441;AFR_AF=0.3578;EUR_AF=0.6988;SAS_AF=0.817;AA=A|||;VT=SNP
3	107343437	rs9817496	C	T	100	PASS	AC=323;AF=0.0644968;AN=5008;NS=2504;DP=15845;EAS_AF=0.006;AMR_AF=0.1009;AFR_AF=0.0492;EUR_AF=0.1491;SAS_AF=0.0327;AA=C|||;VT=SNP
3	107345012	rs9836754	A	C	100	PASS	AC=951;AF=0.189896;AN=5008;NS=2504;DP=16988;EAS_AF=0.0367;AMR_AF=0.2594;AFR_AF=0.0303;EUR_AF=0.3648;SAS_AF=0.3344;AA=A|||;VT=SNP
3	107346018	rs17204920	C	T	100	PASS	AC=295;AF=0.0589058;AN=5008;NS=2504;DP=19099;EAS_AF=0.002;AMR_AF=0.1326;AFR_AF=0.0197;EUR_AF=0.0895;SAS_AF=0.0869;AA=C|||;VT=SNP
3	107346973	rs667172	G	A	100	PASS	AC=2404;AF=0.480032;AN=5008;NS=2504;DP=13985;EAS_AF=0.8909;AMR_AF=0.4207;AFR_AF=0.2965;EUR_AF=0.2873;SAS_AF=0.545;AA=G|||;VT=SNP
3	107347400	rs114511906	C	T	100	PASS	AC=20;AF=0.00399361;AN=5008;NS=2504;DP=13464;EAS_AF=0;AMR_AF=0.0043;AFR_AF=0;EUR_AF=0.0129;SAS_AF=0.0041;AA=C|||;VT=SNP
3	107352472	rs16853706	T	G	100	PASS	AC=999;AF=0.199481;AN=5008;NS=2504;DP=16665;EAS_AF=0.0675;AMR_AF=0.2608;AFR_AF=0.3003;EUR_AF=0.1938;SAS_AF=0.1616;AA=T|||;VT=SNP
3	107354130	rs643938	T	C	100	PASS	AC=3043;AF=0.607628;AN=5008;NS=2504;DP=16835;EAS_AF=0.9276;AMR_AF=0.5432;AFR_AF=0.3101;EUR_AF=0.5497;SAS_AF=0.7853;AA=C|||;VT=SNP
3	107354432	rs16844855	T	G	100	PASS	AC=525;AF=0.104832;AN=5008;NS=2504;DP=16855;EAS_AF=0.0119;AMR_AF=0.1124;AFR_AF=0.2421;EUR_AF=0.0775;SAS_AF=0.0378;AA=T|||;VT=SNP
3	107354552	rs590388	G	A	100	PASS	AC=4727;AF=0.94389;AN=5008;NS=2504;DP=15967;EAS_AF=1;AMR_AF=0.9236;AFR_AF=0.9236;EUR_AF=0.8946;SAS_AF=0.9785;AA=A|||;VT=SNP
3	107355709	rs138690885	C	T	100	PASS	AC=22;AF=0.00439297;AN=5008;NS=2504;DP=16639;EAS_AF=0.001;AMR_AF=0.0072;AFR_AF=0.0008;EUR_AF=0.0149;SAS_AF=0;AA=C|||;VT=SNP
3	107356200	rs9830054	C	G	100	PASS	AC=341;AF=0.0680911;AN=5008;NS=2504;DP=19659;EAS_AF=0.006;AMR_AF=0.1037;AFR_AF=0.0492;EUR_AF=0.165;SAS_AF=0.0327;AA=G|||;VT=SNP
3	107356983	rs62261998	C	G	100	PASS	AC=288;AF=0.057508;AN=5008;NS=2504;DP=19545;EAS_AF=0.006;AMR_AF=0.1037;AFR_AF=0.0091;EUR_AF=0.165;SAS_AF=0.0327;AA=C|||;VT=SNP
3	107357435	rs62261999	G	A	100	PASS	AC=23;AF=0.00459265;AN=5008;NS=2504;DP=17595;EAS_AF=0;AMR_AF=0.0101;AFR_AF=0.0008;EUR_AF=0.0129;SAS_AF=0.002;AA=G|||;VT=SNP
3	107358323	rs116365867	A	G	100	PASS	AC=62;AF=0.0123802;AN=5008;NS=2504;DP=19407;EAS_AF=0;AMR_AF=0.0058;AFR_AF=0.0023;EUR_AF=0.0427;SAS_AF=0.0123;AA=A|||;VT=SNP
3	107359264	rs12330925	A	T	100	PASS	AC=293;AF=0.0585064;AN=5008;NS=2504;DP=18738;EAS_AF=0.002;AMR_AF=0.1326;AFR_AF=0.0189;EUR_AF=0.0895;SAS_AF=0.0859;AA=A|||;VT=SNP
3	107360991	rs638702	C	T	100	PASS	AC=2353;AF=0.469848;AN=5008;NS=2504;DP=18630;EAS_AF=0.8919;AMR_AF=0.415;AFR_AF=0.2602;EUR_AF=0.2863;SAS_AF=0.546;AA=C|||;VT=SNP
3	107361293	rs67501960	C	G	100	PASS	AC=166;AF=0.033147;AN=5008;NS=2504;DP=18057;EAS_AF=0;AMR_AF=0.0576;AFR_AF=0.0045;EUR_AF=0.1014;SAS_AF=0.0184;AA=C|||;VT=SNP
3	107361562	rs76136299	T	C	100	PASS	AC=293;AF=0.0585064;AN=5008;NS=2504;DP=19919;EAS_AF=0;AMR_AF=0.134;AFR_AF=0.0053;EUR_AF=0.1004;SAS_AF=0.0941;AA=T|||;VT=SNP
3	107361996	rs624093	G	A	100	PASS	AC=2407;AF=0.480631;AN=5008;NS=2504;DP=20045;EAS_AF=0.8919;AMR_AF=0.4207;AFR_AF=0.2973;EUR_AF=0.2863;SAS_AF=0.547;AA=A|||;VT=SNP
3	107362166	rs612846	T	C	100	PASS	AC=2435;AF=0.486222;AN=5008;NS=2504;DP=17666;EAS_AF=0.8919;AMR_AF=0.4207;AFR_AF=0.3192;EUR_AF=0.2863;SAS_AF=0.546;AA=T|||;VT=SNP
3	107362392	rs35804300	C	A	100	PASS	AC=992;AF=0.198083;AN=5008;NS=2504;DP=17594;EAS_AF=0.0675;AMR_AF=0.2608;AFR_AF=0.295;EUR_AF=0.1948;SAS_AF=0.1605;AA=C|||;VT=SNP
3	107362769	rs618284	G	C	100	PASS	AC=2436;AF=0.486422;AN=5008;NS=2504;DP=17064;EAS_AF=0.8919;AMR_AF=0.4207;AFR_AF=0.3192;EUR_AF=0.2863;SAS_AF=0.547;AA=G|||;VT=SNP
3	107362789	rs28538945	G	A	100	PASS	AC=340;AF=0.0678914;AN=5008;NS=2504;DP=16368;EAS_AF=0.006;AMR_AF=0.1037;AFR_AF=0.0484;EUR_AF=0.165;SAS_AF=0.0327;AA=G|||;VT=SNP
3	107363065	rs55761904	A	G	100	PASS	AC=127;AF=0.0253594;AN=5008;NS=2504;DP=15372;EAS_AF=0;AMR_AF=0.0548;AFR_AF=0.0023;EUR_AF=0.0656;SAS_AF=0.0204;AA=A|||;VT=SNP
3	107363304	rs630850	C	G	100	PASS	AC=2436;AF=0.486422;AN=5008;NS=2504;DP=15198;EAS_AF=0.8919;AMR_AF=0.4207;AFR_AF=0.3192;EUR_AF=0.2863;SAS_AF=0.547;AA=G|||;VT=SNP
3	107363861	rs595192	G	A	100	PASS	AC=4826;AF=0.963658;AN=5008;NS=2504;DP=16268;EAS_AF=1;AMR_AF=0.9409;AFR_AF=0.9864;EUR_AF=0.8966;SAS_AF=0.9806;AA=g|||;VT=SNP
3	107364216	rs34859514	G	A	100	PASS	AC=53;AF=0.0105831;AN=5008;NS=2504;DP=16181;EAS_AF=0;AMR_AF=0.0029;AFR_AF=0;EUR_AF=0.0149;SAS_AF=0.0368;AA=G|||;VT=SNP
3	107365549	rs661276	T	C	100	PASS	AC=3024;AF=0.603834;AN=5008;NS=2504;DP=12763;EAS_AF=0.9266;AMR_AF=0.5403;AFR_AF=0.3109;EUR_AF=0.5328;SAS_AF=0.7853;AA=T|||;VT=SNP
3	107365774	rs1365627	A	G	100	PASS	AC=1001;AF=0.19988;AN=5008;NS=2504;DP=15375;EAS_AF=0.0675;AMR_AF=0.2608;AFR_AF=0.3003;EUR_AF=0.1958;SAS_AF=0.1616;AA=A|||;VT=SNP
3	107366390	rs6437738	C	A	100	PASS	AC=340;AF=0.0678914;AN=5008;NS=2504;DP=20065;EAS_AF=0.006;AMR_AF=0.1037;AFR_AF=0.0484;EUR_AF=0.165;SAS_AF=0.0327;AA=C|||;VT=SNP
3	107366498	rs16853728	T	A	100	PASS	AC=527;AF=0.105232;AN=5008;NS=2504;DP=20825;EAS_AF=0.0119;AMR_AF=0.1124;AFR_AF=0.2421;EUR_AF=0.0785;SAS_AF=0.0389;AA=T|||;VT=SNP
3	107367400	rs62262001	G	A	100	PASS	AC=43;AF=0.00858626;AN=5008;NS=2504;DP=16108;EAS_AF=0;AMR_AF=0.0202;AFR_AF=0.0008;EUR_AF=0.0249;SAS_AF=0.0031;AA=G|||;VT=SNP
3	107367719	rs676556	A	G	100	PASS	AC=1986;AF=0.396565;AN=5008;NS=2504;DP=20304;EAS_AF=0.8889;AMR_AF=0.2781;AFR_AF=0.1891;EUR_AF=0.1958;SAS_AF=0.4601;AA=A|||;VT=SNP
3	107368043	rs12053833	T	C	100	PASS	AC=992;AF=0.198083;AN=5008;NS=2504;DP=19694;EAS_AF=0.0665;AMR_AF=0.2608;AFR_AF=0.2958;EUR_AF=0.1938;SAS_AF=0.1616;AA=T|||;VT=SNP
3	107368077	rs9810356	T	A	100	PASS	AC=288;AF=0.057508;AN=5008;NS=2504;DP=20409;EAS_AF=0.006;AMR_AF=0.1037;AFR_AF=0.0091;EUR_AF=0.165;SAS_AF=0.0327;AA=T|||;VT=SNP
3	107368122	rs12054310	G	A	100	PASS	AC=939;AF=0.1875;AN=5008;NS=2504;DP=19829;EAS_AF=0.0675;AMR_AF=0.2579;AFR_AF=0.295;EUR_AF=0.1799;SAS_AF=0.1237;AA=G|||;VT=SNP
3	107368746	rs700417	A	G	100	PASS	AC=2971;AF=0.593251;AN=5008;NS=2504;DP=18066;EAS_AF=0.9266;AMR_AF=0.5346;AFR_AF=0.2723;EUR_AF=0.5348;SAS_AF=0.7853;AA=A|||;VT=SNP
3	107368960	rs17391822	A	G	100	PASS	AC=342;AF=0.0682907;AN=5008;NS=2504;DP=17376;EAS_AF=0.006;AMR_AF=0.1037;AFR_AF=0.0499;EUR_AF=0.165;SAS_AF=0.0327;AA=A|||;VT=SNP
3	107369755	rs6783198	A	G	100	PASS	AC=288;AF=0.057508;AN=5008;NS=2504;DP=17671;EAS_AF=0.006;AMR_AF=0.1037;AFR_AF=0.0091;EUR_AF=0.165;SAS_AF=0.0327;AA=A|||;VT=SNP
3	107369782	rs76384348	C	T	100	PASS	AC=31;AF=0.0061901;AN=5008;NS=2504;DP=17221;EAS_AF=0;AMR_AF=0.013;AFR_AF=0.0015;EUR_AF=0.0169;SAS_AF=0.0031;AA=C|||;VT=SNP
3	107369930	rs614409	C	T	100	PASS	AC=2355;AF=0.470248;AN=5008;NS=2504;DP=17908;EAS_AF=0.8919;AMR_AF=0.415;AFR_AF=0.2602;EUR_AF=0.2873;SAS_AF=0.547;AA=C|||;VT=SNP
3	107370610	rs62262002	A	C	100	PASS	AC=288;AF=0.057508;AN=5008;NS=2504;DP=17557;EAS_AF=0.006;AMR_AF=0.1037;AFR_AF=0.0091;EUR_AF=0.165;SAS_AF=0.0327;AA=A|||;VT=SNP
3	107371482	rs658595	C	A	100	PASS	AC=4107;AF=0.820088;AN=5008;NS=2504;DP=16165;EAS_AF=0.9653;AMR_AF=0.804;AFR_AF=0.9092;EUR_AF=0.6471;SAS_AF=0.7393;AA=A|||;VT=SNP
3	107371763	rs659888	T	C	100	PASS	AC=3742;AF=0.747204;AN=5008;NS=2504;DP=18145;EAS_AF=0.9653;AMR_AF=0.7853;AFR_AF=0.643;EUR_AF=0.6461;SAS_AF=0.7403;AA=C|||;VT=SNP
3	107372780	rs77864129	A	G	100	PASS	AC=53;AF=0.0105831;AN=5008;NS=2504;DP=20055;EAS_AF=0;AMR_AF=0.0029;AFR_AF=0.0008;EUR_AF=0.0139;SAS_AF=0.0368;AA=A|||;VT=SNP
3	107373125	rs9817115	G	A	100	PASS	AC=143;AF=0.0285543;AN=5008;NS=2504;DP=16768;EAS_AF=0.001;AMR_AF=0.0533;AFR_AF=0.0045;EUR_AF=0.0805;SAS_AF=0.0184;AA=G|||;VT=SNP
3	107373434	rs9854942	A	G	100	PASS	AC=341;AF=0.0680911;AN=5008;NS=2504;DP=17234;EAS_AF=0.006;AMR_AF=0.1037;AFR_AF=0.0492;EUR_AF=0.165;SAS_AF=0.0327;AA=A|||;VT=SNP
3	107373474	rs688226	C	G	100	PASS	AC=4769;AF=0.952276;AN=5008;NS=2504;DP=17201;EAS_AF=1;AMR_AF=0.9265;AFR_AF=0.9539;EUR_AF=0.8946;SAS_AF=0.9785;AA=A|||;VT=SNP
3	107373855	rs114776808	T	A	100	PASS	AC=54;AF=0.0107827;AN=5008;NS=2504;DP=16928;EAS_AF=0;AMR_AF=0.0072;AFR_AF=0;EUR_AF=0.0278;SAS_AF=0.0215;AA=T|||;VT=SNP
3	107374323	rs600440	T	G	100	PASS	AC=3388;AF=0.676518;AN=5008;NS=2504;DP=12096;EAS_AF=0.9266;AMR_AF=0.5591;AFR_AF=0.5749;EUR_AF=0.5358;SAS_AF=0.7843;AA=T|||;VT=SNP
3	107374640	rs75774080	C	T	100	PASS	AC=288;AF=0.057508;AN=5008;NS=2504;DP=11767;EAS_AF=0.006;AMR_AF=0.1037;AFR_AF=0.0091;EUR_AF=0.165;SAS_AF=0.0327;AA=C|||;VT=SNP
3	107374851	rs189140810	G	A	100	PASS	AC=12;AF=0.00239617;AN=5008;NS=2504;DP=12625;EAS_AF=0;AMR_AF=0.0014;AFR_AF=0;EUR_AF=0.0099;SAS_AF=0.001;AA=G|||;VT=SNP
3	107374923	rs138618473	T	C	100	PASS	AC=13;AF=0.00259585;AN=5008;NS=2504;DP=13821;EAS_AF=0;AMR_AF=0.0043;AFR_AF=0;EUR_AF=0.0089;SAS_AF=0.001;AA=T|||;VT=SNP
3	107375183	rs144429160	A	C	100	PASS	AC=20;AF=0.00399361;AN=5008;NS=2504;DP=13093;EAS_AF=0;AMR_AF=0.0058;AFR_AF=0;EUR_AF=0.0119;SAS_AF=0.0041;AA=A|||;VT=SNP
3	107375421	rs16853734	T	A	100	PASS	AC=991;AF=0.197883;AN=5008;NS=2504;DP=14274;EAS_AF=0.0675;AMR_AF=0.2608;AFR_AF=0.295;EUR_AF=0.1948;SAS_AF=0.1595;AA=T|||;VT=SNP
3	107375835	rs6809831	C	T	100	PASS	AC=42;AF=0.00838658;AN=5008;NS=2504;DP=20142;EAS_AF=0;AMR_AF=0.0101;AFR_AF=0.0015;EUR_AF=0.0308;SAS_AF=0.002;AA=C|||;VT=SNP
3	107377040	rs329920	G	A	100	PASS	AC=4107;AF=0.820088;AN=5008;NS=2504;DP=18174;EAS_AF=0.9653;AMR_AF=0.804;AFR_AF=0.9085;EUR_AF=0.6471;SAS_AF=0.7403;AA=A|||;VT=SNP
3	107377447	rs13314153	C	T	100	PASS	AC=342;AF=0.0682907;AN=5008;NS=2504;DP=18848;EAS_AF=0.006;AMR_AF=0.1037;AFR_AF=0.0499;EUR_AF=0.165;SAS_AF=0.0327;AA=C|||;VT=SNP
3	107378221	rs116702149	A	G	100	PASS	AC=64;AF=0.0127796;AN=5008;NS=2504;DP=10873;EAS_AF=0;AMR_AF=0.0072;AFR_AF=0.0008;EUR_AF=0.0308;SAS_AF=0.0276;AA=A|||;VT=SNP
3	107378315	rs9288852	A	T	100	PASS	AC=289;AF=0.0577077;AN=5008;NS=2504;DP=14791;EAS_AF=0.006;AMR_AF=0.1037;AFR_AF=0.0091;EUR_AF=0.166;SAS_AF=0.0327;AA=A|||;VT=SNP
3	107378874	rs138434635	G	A	100	PASS	AC=22;AF=0.00439297;AN=5008;NS=2504;DP=17317;EAS_AF=0;AMR_AF=0.0058;AFR_AF=0;EUR_AF=0.0109;SAS_AF=0.0072;AA=G|||;VT=SNP
3	107378989	rs62262004	A	G	100	PASS	AC=341;AF=0.0680911;AN=5008;NS=2504;DP=16559;EAS_AF=0.006;AMR_AF=0.1037;AFR_AF=0.0492;EUR_AF=0.165;SAS_AF=0.0327;AA=A|||;VT=SNP
3	107379505	rs77002861	A	G	100	PASS	AC=57;AF=0.0113818;AN=5008;NS=2504;DP=16123;EAS_AF=0;AMR_AF=0.0043;AFR_AF=0.003;EUR_AF=0.0139;SAS_AF=0.0368;AA=A|||;VT=SNP
3	107379837	rs167924	A	G	100	PASS	AC=3255;AF=0.64996;AN=5008;NS=2504;DP=15723;EAS_AF=0.9821;AMR_AF=0.6686;AFR_AF=0.2337;EUR_AF=0.6372;SAS_AF=0.8701;AA=A|||;VT=SNP
3	107380054	rs75793655	C	T	100	PASS	AC=212;AF=0.0423323;AN=5008;NS=2504;DP=15169;EAS_AF=0.005;AMR_AF=0.0937;AFR_AF=0.0227;EUR_AF=0.0746;SAS_AF=0.0378;AA=C|||;VT=SNP
3	107380821	rs329926	A	G	100	PASS	AC=3024;AF=0.603834;AN=5008;NS=2504;DP=17455;EAS_AF=0.9266;AMR_AF=0.5403;AFR_AF=0.3094;EUR_AF=0.5348;SAS_AF=0.7853;AA=A|||;VT=SNP
3	107381646	rs62262006	T	C	100	PASS	AC=339;AF=0.0676917;AN=5008;NS=2504;DP=15589;EAS_AF=0.006;AMR_AF=0.1037;AFR_AF=0.0492;EUR_AF=0.165;SAS_AF=0.0307;AA=T|||;VT=SNP
3	107381651	rs9869574	A	C	100	PASS	AC=339;AF=0.0676917;AN=5008;NS=2504;DP=15854;EAS_AF=0.006;AMR_AF=0.1037;AFR_AF=0.0492;EUR_AF=0.165;SAS_AF=0.0307;AA=A|||;VT=SNP
3	107381857	rs139680375	A	G	100	PASS	AC=28;AF=0.00559105;AN=5008;NS=2504;DP=16979;EAS_AF=0;AMR_AF=0.0072;AFR_AF=0.003;EUR_AF=0.0149;SAS_AF=0.0041;AA=A|||;VT=SNP
3	107382007	rs116794457	T	C	100	PASS	AC=12;AF=0.00239617;AN=5008;NS=2504;DP=17260;EAS_AF=0;AMR_AF=0.0029;AFR_AF=0.0008;EUR_AF=0.006;SAS_AF=0.0031;AA=T|||;VT=SNP
3	107382291	rs35957842	T	C	100	PASS	AC=1494;AF=0.298323;AN=5008;NS=2504;DP=15788;EAS_AF=0.1101;AMR_AF=0.33;AFR_AF=0.4781;EUR_AF=0.2873;SAS_AF=0.2382;AA=T|||;VT=SNP
3	107382402	rs329925	C	T	100	PASS	AC=2040;AF=0.407348;AN=5008;NS=2504;DP=14798;EAS_AF=0.8651;AMR_AF=0.2738;AFR_AF=0.2776;EUR_AF=0.1849;SAS_AF=0.4346;AA=C|||;VT=SNP
3	107382655	rs71319268	T	C	100	PASS	AC=452;AF=0.0902556;AN=5008;NS=2504;DP=17128;EAS_AF=0.0804;AMR_AF=0.1354;AFR_AF=0.0393;EUR_AF=0.1083;SAS_AF=0.1186;AA=T|||;VT=SNP
3	107383227	rs9862105	T	G	100	PASS	AC=1233;AF=0.246206;AN=5008;NS=2504;DP=16926;EAS_AF=0.0407;AMR_AF=0.3602;AFR_AF=0.0499;EUR_AF=0.501;SAS_AF=0.3804;AA=T|||;VT=SNP
3	107383337	rs9879864	A	G	100	PASS	AC=1286;AF=0.256789;AN=5008;NS=2504;DP=17523;EAS_AF=0.0407;AMR_AF=0.3631;AFR_AF=0.0507;EUR_AF=0.5159;SAS_AF=0.4162;AA=A|||;VT=SNP
3	107383677	rs11925392	T	C	100	PASS	AC=798;AF=0.159345;AN=5008;NS=2504;DP=18444;EAS_AF=0.0119;AMR_AF=0.1441;AFR_AF=0.3707;EUR_AF=0.1143;SAS_AF=0.0828;AA=T|||;VT=SNP
3	107383949	rs191027397	A	G	100	PASS	AC=16;AF=0.00319489;AN=5008;NS=2504;DP=19874;EAS_AF=0;AMR_AF=0.0043;AFR_AF=0;EUR_AF=0.006;SAS_AF=0.0072;AA=A|||;VT=SNP
3	107385051	rs71319269	G	C	100	PASS	AC=276;AF=0.0551118;AN=5008;NS=2504;DP=19719;EAS_AF=0;AMR_AF=0.0807;AFR_AF=0.0703;EUR_AF=0.1044;SAS_AF=0.0225;AA=G|||;VT=SNP
3	107385548	rs187764866	A	G	100	PASS	AC=41;AF=0.0081869;AN=5008;NS=2504;DP=13769;EAS_AF=0;AMR_AF=0.0029;AFR_AF=0;EUR_AF=0.0119;SAS_AF=0.0276;AA=A|||;VT=SNP
3	107385566	rs147441718	G	A	100	PASS	AC=42;AF=0.00838658;AN=5008;NS=2504;DP=13683;EAS_AF=0;AMR_AF=0.0058;AFR_AF=0;EUR_AF=0.0239;SAS_AF=0.0143;AA=G|||;VT=SNP
3	107385668	rs28447555	C	T	100	PASS	AC=301;AF=0.0601038;AN=5008;NS=2504;DP=12732;EAS_AF=0.006;AMR_AF=0.1095;AFR_AF=0.0159;EUR_AF=0.167;SAS_AF=0.0307;AA=C|||;VT=SNP
3	107385697	rs113983076	G	A	100	PASS	AC=66;AF=0.0131789;AN=5008;NS=2504;DP=14492;EAS_AF=0.003;AMR_AF=0.0115;AFR_AF=0.0015;EUR_AF=0.0268;SAS_AF=0.0266;AA=G|||;VT=SNP
3	107385910	rs16853756	A	G	100	PASS	AC=1022;AF=0.204073;AN=5008;NS=2504;DP=16665;EAS_AF=0.0903;AMR_AF=0.2666;AFR_AF=0.2821;EUR_AF=0.2078;SAS_AF=0.1677;AA=A|||;VT=SNP
3	107386894	rs329923	G	A	100	PASS	AC=3158;AF=0.630591;AN=5008;NS=2504;DP=14875;EAS_AF=0.9593;AMR_AF=0.5418;AFR_AF=0.6142;EUR_AF=0.4066;SAS_AF=0.6074;AA=A|||;VT=SNP
3	107387116	rs329922	G	A	100	PASS	AC=3085;AF=0.616014;AN=5008;NS=2504;DP=19055;EAS_AF=0.9593;AMR_AF=0.5389;AFR_AF=0.5605;EUR_AF=0.4066;SAS_AF=0.6074;AA=G|||;VT=SNP
3	107389086	rs23534	C	T	100	PASS	AC=2176;AF=0.434505;AN=5008;NS=2504;DP=12928;EAS_AF=0.9226;AMR_AF=0.3833;AFR_AF=0.1694;EUR_AF=0.2724;SAS_AF=0.4928;AA=C|||;VT=SNP
3	107389790	rs79100532	C	A	100	PASS	AC=666;AF=0.132987;AN=5008;NS=2504;DP=14384;EAS_AF=0.0099;AMR_AF=0.1383;AFR_AF=0.3124;EUR_AF=0.1004;SAS_AF=0.047;AA=C|||;VT=SNP
3	107389904	rs329921	C	T	100	PASS	AC=3075;AF=0.614018;AN=5008;NS=2504;DP=15016;EAS_AF=0.9325;AMR_AF=0.5346;AFR_AF=0.6142;EUR_AF=0.3867;SAS_AF=0.5757;AA=T|||;VT=SNP
3	107389918	rs115512825	T	A	100	PASS	AC=67;AF=0.0133786;AN=5008;NS=2504;DP=14834;EAS_AF=0;AMR_AF=0.0303;AFR_AF=0.0015;EUR_AF=0.0408;SAS_AF=0.0031;AA=t|||;VT=SNP
3	107390579	rs193038	C	T	100	PASS	AC=2177;AF=0.434704;AN=5008;NS=2504;DP=19324;EAS_AF=0.9226;AMR_AF=0.3833;AFR_AF=0.1694;EUR_AF=0.2724;SAS_AF=0.4939;AA=C|||;VT=SNP
3	107391229	rs114892940	G	A	100	PASS	AC=71;AF=0.0141773;AN=5008;NS=2504;DP=19332;EAS_AF=0;AMR_AF=0.0058;AFR_AF=0.003;EUR_AF=0.0497;SAS_AF=0.0133;AA=G|||;VT=SNP
3	107391698	rs79832685	G	T	100	PASS	AC=170;AF=0.0339457;AN=5008;NS=2504;DP=15551;EAS_AF=0.003;AMR_AF=0.0821;AFR_AF=0.0023;EUR_AF=0.0736;SAS_AF=0.0337;AA=G|||;VT=SNP
3	107391849	rs59002324	A	G	100	PASS	AC=252;AF=0.0503195;AN=5008;NS=2504;DP=15534;EAS_AF=0.0079;AMR_AF=0.1066;AFR_AF=0.0204;EUR_AF=0.0974;SAS_AF=0.046;AA=A|||;VT=SNP
3	107392560	rs78889046	G	T	100	PASS	AC=44;AF=0.00878594;AN=5008;NS=2504;DP=15009;EAS_AF=0;AMR_AF=0.0029;AFR_AF=0.0008;EUR_AF=0.0119;SAS_AF=0.0297;AA=G|||;VT=SNP
3	107392975	rs137929984	G	C	100	PASS	AC=43;AF=0.00858626;AN=5008;NS=2504;DP=18944;EAS_AF=0;AMR_AF=0.0029;AFR_AF=0;EUR_AF=0.0119;SAS_AF=0.0297;AA=G|||;VT=SNP
3	107393171	rs76444380	G	A	100	PASS	AC=60;AF=0.0119808;AN=5008;NS=2504;DP=19734;EAS_AF=0;AMR_AF=0.0274;AFR_AF=0;EUR_AF=0.0398;SAS_AF=0.001;AA=G|||;VT=SNP
3	107393183	rs28666434	A	C	100	PASS	AC=442;AF=0.0882588;AN=5008;NS=2504;DP=19643;EAS_AF=0.0288;AMR_AF=0.1628;AFR_AF=0.0204;EUR_AF=0.1392;SAS_AF=0.136;AA=A|||;VT=SNP
3	107393593	rs9867809	C	T	100	PASS	AC=428;AF=0.0854633;AN=5008;NS=2504;DP=20405;EAS_AF=0.0159;AMR_AF=0.1628;AFR_AF=0.0204;EUR_AF=0.1392;SAS_AF=0.135;AA=C|||;VT=SNP
3	107394102	rs13087915	C	G	100	PASS	AC=889;AF=0.177516;AN=5008;NS=2504;DP=22373;EAS_AF=0.0327;AMR_AF=0.1744;AFR_AF=0.1346;EUR_AF=0.3042;SAS_AF=0.2566;AA=G|||;VT=SNP
3	107394156	rs9817065	T	A	100	PASS	AC=385;AF=0.076877;AN=5008;NS=2504;DP=21050;EAS_AF=0.002;AMR_AF=0.1599;AFR_AF=0.0204;EUR_AF=0.1342;SAS_AF=0.1125;AA=T|||;VT=SNP
3	107395133	rs9811759	A	G	100	PASS	AC=292;AF=0.0583067;AN=5008;NS=2504;DP=17019;EAS_AF=0.006;AMR_AF=0.1095;AFR_AF=0.0091;EUR_AF=0.167;SAS_AF=0.0307;AA=A|||;VT=SNP
3	107395223	rs114824662	C	A	100	PASS	AC=33;AF=0.00658946;AN=5008;NS=2504;DP=18875;EAS_AF=0;AMR_AF=0.0086;AFR_AF=0.0015;EUR_AF=0.0249;SAS_AF=0;AA=C|||;VT=SNP
3	107395302	rs2399213	T	C	100	PASS	AC=292;AF=0.0583067;AN=5008;NS=2504;DP=19459;EAS_AF=0.006;AMR_AF=0.1095;AFR_AF=0.0091;EUR_AF=0.167;SAS_AF=0.0307;AA=T|||;VT=SNP
3	107395322	rs35744194	A	G	100	PASS	AC=728;AF=0.145367;AN=5008;NS=2504;DP=19488;EAS_AF=0.0367;AMR_AF=0.1427;AFR_AF=0.2784;EUR_AF=0.1193;SAS_AF=0.1063;AA=A|||;VT=SNP
3	107395404	rs140059674	T	A	100	PASS	AC=28;AF=0.00559105;AN=5008;NS=2504;DP=21005;EAS_AF=0;AMR_AF=0.013;AFR_AF=0;EUR_AF=0.0129;SAS_AF=0.0061;AA=T|||;VT=SNP
3	107396287	rs13326227	T	G	100	PASS	AC=984;AF=0.196486;AN=5008;NS=2504;DP=18222;EAS_AF=0.0615;AMR_AF=0.2536;AFR_AF=0.0325;EUR_AF=0.339;SAS_AF=0.3701;AA=T|||;VT=SNP
3	107397666	rs4855608	T	C	100	PASS	AC=3925;AF=0.783746;AN=5008;NS=2504;DP=22476;EAS_AF=0.9653;AMR_AF=0.7118;AFR_AF=0.6982;EUR_AF=0.7068;SAS_AF=0.8425;AA=C|||;VT=SNP
3	107398611	rs6779452	A	G	100	PASS	AC=2199;AF=0.439097;AN=5008;NS=2504;DP=17681;EAS_AF=0.9226;AMR_AF=0.389;AFR_AF=0.1649;EUR_AF=0.2883;SAS_AF=0.502;AA=A|||;VT=SNP
3	107399129	rs6782394	A	G	100	PASS	AC=1258;AF=0.251198;AN=5008;NS=2504;DP=20113;EAS_AF=0.0675;AMR_AF=0.3588;AFR_AF=0.0484;EUR_AF=0.4901;SAS_AF=0.3926;AA=A|||;VT=SNP
3	107399162	rs12495935	G	A	100	PASS	AC=2204;AF=0.440096;AN=5008;NS=2504;DP=20029;EAS_AF=0.9226;AMR_AF=0.3876;AFR_AF=0.1702;EUR_AF=0.2873;SAS_AF=0.502;AA=G|||;VT=SNP
3	107399859	rs56118271	G	A	100	PASS	AC=533;AF=0.10643;AN=5008;NS=2504;DP=19567;EAS_AF=0.0089;AMR_AF=0.1254;AFR_AF=0.2194;EUR_AF=0.1004;SAS_AF=0.047;AA=G|||;VT=SNP
3	107401178	rs78332827	C	T	100	PASS	AC=64;AF=0.0127796;AN=5008;NS=2504;DP=19743;EAS_AF=0;AMR_AF=0.0317;AFR_AF=0;EUR_AF=0.0328;SAS_AF=0.0092;AA=C|||;VT=SNP
3	107401267	rs13098734	C	T	100	PASS	AC=666;AF=0.132987;AN=5008;NS=2504;DP=18350;EAS_AF=0.0089;AMR_AF=0.1354;AFR_AF=0.2769;EUR_AF=0.1143;SAS_AF=0.0838;AA=C|||;VT=SNP
3	107401605	rs1021504	A	G	100	PASS	AC=782;AF=0.15615;AN=5008;NS=2504;DP=18659;EAS_AF=0.0357;AMR_AF=0.1455;AFR_AF=0.3185;EUR_AF=0.1193;SAS_AF=0.1063;AA=A|||;VT=SNP
3	107401883	rs9848674	A	C	100	PASS	AC=1079;AF=0.215455;AN=5008;NS=2504;DP=18967;EAS_AF=0.0704;AMR_AF=0.2839;AFR_AF=0.0318;EUR_AF=0.3867;SAS_AF=0.3885;AA=A|||;VT=SNP
3	107402313	rs144118237	G	T	100	PASS	AC=34;AF=0.00678914;AN=5008;NS=2504;DP=21243;EAS_AF=0;AMR_AF=0.0072;AFR_AF=0;EUR_AF=0.0119;SAS_AF=0.0174;AA=G|||;VT=SNP
3	107402645	rs114762662	C	T	100	PASS	AC=14;AF=0.00279553;AN=5008;NS=2504;DP=21719;EAS_AF=0;AMR_AF=0.0029;AFR_AF=0;EUR_AF=0.0099;SAS_AF=0.002;AA=C|||;VT=SNP
3	107403069	rs67944096	A	G	100	PASS	AC=269;AF=0.0537141;AN=5008;NS=2504;DP=17772;EAS_AF=0;AMR_AF=0.0836;AFR_AF=0.0552;EUR_AF=0.1113;SAS_AF=0.0266;AA=A|||;VT=SNP
3	107404701	rs6789529	C	T	100	PASS	AC=2180;AF=0.435304;AN=5008;NS=2504;DP=18112;EAS_AF=0.9216;AMR_AF=0.3847;AFR_AF=0.1808;EUR_AF=0.2664;SAS_AF=0.4877;AA=C|||;VT=SNP
3	107405045	rs17811557	T	C	100	PASS	AC=295;AF=0.0589058;AN=5008;NS=2504;DP=17375;EAS_AF=0.0069;AMR_AF=0.1095;AFR_AF=0.0091;EUR_AF=0.169;SAS_AF=0.0307;AA=T|||;VT=SNP
3	107405724	rs144055638	G	A	100	PASS	AC=34;AF=0.00678914;AN=5008;NS=2504;DP=16775;EAS_AF=0;AMR_AF=0.0072;AFR_AF=0;EUR_AF=0.0119;SAS_AF=0.0174;AA=G|||;VT=SNP
3	107406630	rs9854637	G	A	100	PASS	AC=657;AF=0.13119;AN=5008;NS=2504;DP=18483;EAS_AF=0.0079;AMR_AF=0.2651;AFR_AF=0.0363;EUR_AF=0.2873;SAS_AF=0.1309;AA=G|||;VT=SNP
3	107407118	rs9858953	C	T	100	PASS	AC=409;AF=0.0816693;AN=5008;NS=2504;DP=18403;EAS_AF=0.0278;AMR_AF=0.1585;AFR_AF=0.0204;EUR_AF=0.1233;SAS_AF=0.1227;AA=C|||;VT=SNP
3	107407228	rs17206015	C	G	100	PASS	AC=30;AF=0.00599042;AN=5008;NS=2504;DP=17619;EAS_AF=0;AMR_AF=0.0043;AFR_AF=0.0023;EUR_AF=0.0189;SAS_AF=0.0051;AA=C|||;VT=SNP
3	107407710	rs74692051	C	T	100	PASS	AC=77;AF=0.0153754;AN=5008;NS=2504;DP=15513;EAS_AF=0;AMR_AF=0.0346;AFR_AF=0.0008;EUR_AF=0.0388;SAS_AF=0.0133;AA=C|||;VT=SNP
3	107409104	rs13084588	A	G	100	PASS	AC=317;AF=0.0632987;AN=5008;NS=2504;DP=15242;EAS_AF=0;AMR_AF=0.0865;AFR_AF=0.0537;EUR_AF=0.1262;SAS_AF=0.0603;AA=A|||;VT=SNP
3	107409388	rs17811616	A	C	100	PASS	AC=2028;AF=0.404952;AN=5008;NS=2504;DP=16453;EAS_AF=0.9236;AMR_AF=0.379;AFR_AF=0.0507;EUR_AF=0.2803;SAS_AF=0.4959;AA=C|||;VT=SNP
3	107410556	rs13091609	A	G	100	PASS	AC=50;AF=0.00998403;AN=5008;NS=2504;DP=18303;EAS_AF=0;AMR_AF=0.0029;AFR_AF=0.0008;EUR_AF=0.0139;SAS_AF=0.0337;AA=A|||;VT=SNP
3	107411130	rs148141611	G	T	100	PASS	AC=81;AF=0.0161741;AN=5008;NS=2504;DP=11769;EAS_AF=0;AMR_AF=0.0692;AFR_AF=0;EUR_AF=0.0199;SAS_AF=0.0133;AA=G|||;VT=SNP
3	107416700	rs9879617	C	G	100	PASS	AC=436;AF=0.0870607;AN=5008;NS=2504;DP=17470;EAS_AF=0.0298;AMR_AF=0.1614;AFR_AF=0.0204;EUR_AF=0.1382;SAS_AF=0.1309;AA=c|||;VT=SNP
3	107416718	rs116190746	C	T	100	PASS	AC=169;AF=0.033746;AN=5008;NS=2504;DP=18211;EAS_AF=0.002;AMR_AF=0.0836;AFR_AF=0.0015;EUR_AF=0.0736;SAS_AF=0.0337;AA=c|||;VT=SNP
3	107417178	rs11918431	T	A	100	PASS	AC=2627;AF=0.524561;AN=5008;NS=2504;DP=12362;EAS_AF=0.0794;AMR_AF=0.5879;AFR_AF=0.7065;EUR_AF=0.7087;SAS_AF=0.5031;AA=T|||;VT=SNP
3	107417360	rs10433377	G	A	100	PASS	AC=2004;AF=0.40016;AN=5008;NS=2504;DP=13301;EAS_AF=0.9206;AMR_AF=0.3746;AFR_AF=0.0537;EUR_AF=0.2664;SAS_AF=0.4877;AA=G|||;VT=SNP
3	107419996	rs10460809	G	C	100	PASS	AC=2176;AF=0.434505;AN=5008;NS=2504;DP=24756;EAS_AF=0.9177;AMR_AF=0.3862;AFR_AF=0.1914;EUR_AF=0.2664;SAS_AF=0.4724;AA=G|||;VT=SNP
3	107420282	rs73206990	A	C	100	PASS	AC=557;AF=0.111222;AN=5008;NS=2504;DP=21764;EAS_AF=0.0347;AMR_AF=0.0893;AFR_AF=0.0197;EUR_AF=0.1948;SAS_AF=0.2434;AA=A|||;VT=SNP
3	107420391	rs115323029	G	A	100	PASS	AC=60;AF=0.0119808;AN=5008;NS=2504;DP=20686;EAS_AF=0;AMR_AF=0.0086;AFR_AF=0.0234;EUR_AF=0.0149;SAS_AF=0.0082;AA=G|||;VT=SNP
3	107420422	rs141549213	A	G	100	PASS	AC=34;AF=0.00678914;AN=5008;NS=2504;DP=20225;EAS_AF=0;AMR_AF=0.013;AFR_AF=0.0008;EUR_AF=0.0159;SAS_AF=0.0082;AA=a|||;VT=SNP
3	107422058	rs73206993	G	T	100	PASS	AC=354;AF=0.0706869;AN=5008;NS=2504;DP=20778;EAS_AF=0.001;AMR_AF=0.1542;AFR_AF=0.0212;EUR_AF=0.1183;SAS_AF=0.1012;AA=G|||;VT=SNP
3	107423971	rs9883282	A	T	100	PASS	AC=683;AF=0.136382;AN=5008;NS=2504;DP=18047;EAS_AF=0.0397;AMR_AF=0.2536;AFR_AF=0.028;EUR_AF=0.2684;SAS_AF=0.1636;AA=A|||;VT=SNP
3	107424030	rs7619002	C	T	100	PASS	AC=4909;AF=0.980232;AN=5008;NS=2504;DP=17647;EAS_AF=1;AMR_AF=0.9885;AFR_AF=0.9849;EUR_AF=0.9692;SAS_AF=0.9591;AA=c|||;VT=SNP
3	107424090	rs9846246	G	A	100	PASS	AC=2350;AF=0.469249;AN=5008;NS=2504;DP=17624;EAS_AF=0.0387;AMR_AF=0.5159;AFR_AF=0.8343;EUR_AF=0.5646;SAS_AF=0.2883;AA=A|||;VT=SNP
3	107424091	rs114985105	G	A	100	PASS	AC=18;AF=0.00359425;AN=5008;NS=2504;DP=17601;EAS_AF=0.001;AMR_AF=0.0029;AFR_AF=0.0015;EUR_AF=0.008;SAS_AF=0.0051;AA=G|||;VT=SNP
3	107424894	rs13323455	A	G	100	PASS	AC=291;AF=0.058107;AN=5008;NS=2504;DP=11510;EAS_AF=0.0069;AMR_AF=0.1052;AFR_AF=0.0098;EUR_AF=0.165;SAS_AF=0.0327;AA=A|||;VT=SNP
3	107425115	rs72941377	G	A	100	PASS	AC=1024;AF=0.204473;AN=5008;NS=2504;DP=17969;EAS_AF=0.0099;AMR_AF=0.1671;AFR_AF=0.5552;EUR_AF=0.1163;SAS_AF=0.0481;AA=G|||;VT=SNP
3	107426567	rs140480077	C	T	100	PASS	AC=15;AF=0.00299521;AN=5008;NS=2504;DP=17382;EAS_AF=0;AMR_AF=0.0014;AFR_AF=0.0008;EUR_AF=0.0109;SAS_AF=0.002;AA=C|||;VT=SNP
3	107426626	rs35974061	C	A	100	PASS	AC=187;AF=0.0373403;AN=5008;NS=2504;DP=17590;EAS_AF=0;AMR_AF=0.0706;AFR_AF=0.0098;EUR_AF=0.1074;SAS_AF=0.0174;AA=T|||;VT=SNP
3	107427969	rs9838703	C	T	100	PASS	AC=2436;AF=0.486422;AN=5008;NS=2504;DP=16382;EAS_AF=0.9256;AMR_AF=0.4611;AFR_AF=0.2179;EUR_AF=0.3777;SAS_AF=0.5266;AA=C|||;VT=SNP
3	107430896	rs9874584	T	C	100	PASS	AC=291;AF=0.058107;AN=5008;NS=2504;DP=17909;EAS_AF=0.0069;AMR_AF=0.1066;AFR_AF=0.0091;EUR_AF=0.165;SAS_AF=0.0327;AA=T|||;VT=SNP
3	107431030	rs36120511	T	G	100	PASS	AC=719;AF=0.14357;AN=5008;NS=2504;DP=18778;EAS_AF=0.0427;AMR_AF=0.1412;AFR_AF=0.267;EUR_AF=0.1352;SAS_AF=0.091;AA=T|||;VT=SNP
3	107431267	rs71319272	A	G	100	PASS	AC=187;AF=0.0373403;AN=5008;NS=2504;DP=19707;EAS_AF=0;AMR_AF=0.0706;AFR_AF=0.0098;EUR_AF=0.1074;SAS_AF=0.0174;AA=A|||;VT=SNP
3	107431866	rs145188263	C	G	100	PASS	AC=35;AF=0.00698882;AN=5008;NS=2504;DP=18943;EAS_AF=0;AMR_AF=0.0144;AFR_AF=0.0008;EUR_AF=0.0149;SAS_AF=0.0092;AA=C|||;VT=SNP
3	107431873	rs76484061	C	G	100	PASS	AC=158;AF=0.0315495;AN=5008;NS=2504;DP=19202;EAS_AF=0.0685;AMR_AF=0.0922;AFR_AF=0;EUR_AF=0.0119;SAS_AF=0.0133;AA=C|||;VT=SNP
3	107433315	rs72941384	A	G	100	PASS	AC=542;AF=0.108227;AN=5008;NS=2504;DP=16986;EAS_AF=0.0099;AMR_AF=0.1268;AFR_AF=0.2148;EUR_AF=0.1153;SAS_AF=0.045;AA=A|||;VT=SNP
3	107433639	rs17206190	A	G	100	PASS	AC=43;AF=0.00858626;AN=5008;NS=2504;DP=17574;EAS_AF=0;AMR_AF=0.0072;AFR_AF=0.0008;EUR_AF=0.0249;SAS_AF=0.0123;AA=A|||;VT=SNP
3	107433734	rs143627309	G	A	100	PASS	AC=590;AF=0.117812;AN=5008;NS=2504;DP=16767;EAS_AF=0.0268;AMR_AF=0.1138;AFR_AF=0.0333;EUR_AF=0.1938;SAS_AF=0.2505;AA=G|||;VT=SNP
3	107434285	rs6789151	G	C	100	PASS	AC=2525;AF=0.504193;AN=5008;NS=2504;DP=18871;EAS_AF=0.9554;AMR_AF=0.4582;AFR_AF=0.23;EUR_AF=0.3887;SAS_AF=0.5613;AA=G|||;VT=SNP
3	107434691	rs6802235	T	A	100	PASS	AC=581;AF=0.116014;AN=5008;NS=2504;DP=17072;EAS_AF=0.0278;AMR_AF=0.1052;AFR_AF=0.031;EUR_AF=0.1968;SAS_AF=0.2464;AA=T|||;VT=SNP
3	107434809	rs142977973	A	G	100	PASS	AC=8;AF=0.00159744;AN=5008;NS=2504;DP=19462;EAS_AF=0;AMR_AF=0;AFR_AF=0;EUR_AF=0.008;SAS_AF=0;AA=A|||;VT=SNP
3	107436534	rs58485349	C	T	100	PASS	AC=1539;AF=0.307308;AN=5008;NS=2504;DP=17829;EAS_AF=0.0357;AMR_AF=0.268;AFR_AF=0.5439;EUR_AF=0.3082;SAS_AF=0.2945;AA=C|||;VT=SNP
3	107437946	rs183520023	A	G	100	PASS	AC=22;AF=0.00439297;AN=5008;NS=2504;DP=19684;EAS_AF=0;AMR_AF=0.0029;AFR_AF=0;EUR_AF=0.0109;SAS_AF=0.0092;AA=A|||;VT=SNP
3	107438047	rs17206274	T	C	100	PASS	AC=394;AF=0.0786741;AN=5008;NS=2504;DP=18654;EAS_AF=0;AMR_AF=0.1571;AFR_AF=0.0091;EUR_AF=0.1531;SAS_AF=0.1217;AA=T|||;VT=SNP
3	107438927	rs146087408	G	A	100	PASS	AC=34;AF=0.00678914;AN=5008;NS=2504;DP=21950;EAS_AF=0;AMR_AF=0.0072;AFR_AF=0;EUR_AF=0.0119;SAS_AF=0.0174;AA=G|||;VT=SNP
3	107440327	rs34369731	A	G	100	PASS	AC=361;AF=0.0720847;AN=5008;NS=2504;DP=13707;EAS_AF=0;AMR_AF=0.1527;AFR_AF=0.0091;EUR_AF=0.1312;SAS_AF=0.1135;AA=A|||;VT=SNP
3	107441005	rs13096487	A	C	100	PASS	AC=387;AF=0.0772764;AN=5008;NS=2504;DP=14217;EAS_AF=0;AMR_AF=0.1571;AFR_AF=0.0091;EUR_AF=0.1461;SAS_AF=0.1217;AA=A|||;VT=SNP
3	107441078	rs35964873	A	C	100	PASS	AC=363;AF=0.072484;AN=5008;NS=2504;DP=12818;EAS_AF=0;AMR_AF=0.1527;AFR_AF=0.0091;EUR_AF=0.1332;SAS_AF=0.1135;AA=A|||;VT=SNP
3	107441267	rs144315514	G	A	100	PASS	AC=13;AF=0.00259585;AN=5008;NS=2504;DP=14123;EAS_AF=0;AMR_AF=0;AFR_AF=0.0008;EUR_AF=0.007;SAS_AF=0.0051;AA=G|||;VT=SNP
3	107441933	rs35456284	A	G	100	PASS	AC=191;AF=0.038139;AN=5008;NS=2504;DP=14699;EAS_AF=0;AMR_AF=0.0706;AFR_AF=0.0098;EUR_AF=0.1083;SAS_AF=0.0204;AA=A|||;VT=SNP
3	107442517	rs144749136	T	C	100	PASS	AC=665;AF=0.132788;AN=5008;NS=2504;DP=19307;EAS_AF=0.0615;AMR_AF=0.1095;AFR_AF=0.0378;EUR_AF=0.2068;SAS_AF=0.2751;AA=T|||;VT=SNP
3	107444551	rs78997171	C	T	100	PASS	AC=41;AF=0.0081869;AN=5008;NS=2504;DP=18442;EAS_AF=0;AMR_AF=0.0086;AFR_AF=0.0015;EUR_AF=0.0318;SAS_AF=0.001;AA=c|||;VT=SNP
3	107445366	rs923952	G	T	100	PASS	AC=999;AF=0.199481;AN=5008;NS=2504;DP=20952;EAS_AF=0.0089;AMR_AF=0.1671;AFR_AF=0.534;EUR_AF=0.1173;SAS_AF=0.0511;AA=G|||;VT=SNP
3	107445372	rs73208510	A	T	100	PASS	AC=143;AF=0.0285543;AN=5008;NS=2504;DP=20872;EAS_AF=0;AMR_AF=0.0533;AFR_AF=0.0045;EUR_AF=0.0875;SAS_AF=0.0123;AA=A|||;VT=SNP
3	107446233	rs1994925	T	G	100	PASS	AC=286;AF=0.0571086;AN=5008;NS=2504;DP=18392;EAS_AF=0.0069;AMR_AF=0.1037;AFR_AF=0.0091;EUR_AF=0.165;SAS_AF=0.0297;AA=T|||;VT=SNP
3	107446302	rs6763306	C	T	100	PASS	AC=634;AF=0.126597;AN=5008;NS=2504;DP=5966;EAS_AF=0.0089;AMR_AF=0.1383;AFR_AF=0.2791;EUR_AF=0.1153;SAS_AF=0.045;AA=C|||;VT=SNP
3	107446619	rs17206415	A	G	100	PASS	AC=383;AF=0.0764776;AN=5008;NS=2504;DP=16881;EAS_AF=0;AMR_AF=0.1571;AFR_AF=0.0091;EUR_AF=0.1431;SAS_AF=0.1207;AA=A|||;VT=SNP
3	107446903	rs73208514	A	G	100	PASS	AC=287;AF=0.0573083;AN=5008;NS=2504;DP=20050;EAS_AF=0.0069;AMR_AF=0.1052;AFR_AF=0.0091;EUR_AF=0.165;SAS_AF=0.0297;AA=A|||;VT=SNP
3	107447366	rs11705796	G	A	100	PASS	AC=565;AF=0.112819;AN=5008;NS=2504;DP=18816;EAS_AF=0.0278;AMR_AF=0.1037;AFR_AF=0.0197;EUR_AF=0.1978;SAS_AF=0.2454;AA=G|||;VT=SNP
3	107447857	rs3761963	T	A	100	PASS	AC=2388;AF=0.476837;AN=5008;NS=2504;DP=18044;EAS_AF=0.9226;AMR_AF=0.4524;AFR_AF=0.1838;EUR_AF=0.3777;SAS_AF=0.5327;AA=T|||;VT=SNP
3	107448644	rs13065073	A	G	100	PASS	AC=1083;AF=0.216254;AN=5008;NS=2504;DP=18557;EAS_AF=0.0437;AMR_AF=0.2954;AFR_AF=0.2995;EUR_AF=0.2535;SAS_AF=0.1871;AA=A|||;VT=SNP
3	107449508	rs9839651	T	C	100	PASS	AC=287;AF=0.0573083;AN=5008;NS=2504;DP=20706;EAS_AF=0.0069;AMR_AF=0.1052;AFR_AF=0.0091;EUR_AF=0.165;SAS_AF=0.0297;AA=T|||;VT=SNP
3	107450331	rs9862385	A	G	100	PASS	AC=407;AF=0.08127;AN=5008;NS=2504;DP=17157;EAS_AF=0.0417;AMR_AF=0.111;AFR_AF=0.0371;EUR_AF=0.1809;SAS_AF=0.0583;AA=A|||;VT=SNP
3	107450448	rs1032479	G	A	100	PASS	AC=595;AF=0.11881;AN=5008;NS=2504;DP=16666;EAS_AF=0.0268;AMR_AF=0.1138;AFR_AF=0.0356;EUR_AF=0.1958;SAS_AF=0.2505;AA=G|||;VT=SNP
3	107450690	rs73208527	G	A	100	PASS	AC=22;AF=0.00439297;AN=5008;NS=2504;DP=16849;EAS_AF=0;AMR_AF=0;AFR_AF=0;EUR_AF=0.0149;SAS_AF=0.0072;AA=G|||;VT=SNP
3	107450765	rs34590636	A	G	100	PASS	AC=356;AF=0.0710863;AN=5008;NS=2504;DP=17199;EAS_AF=0;AMR_AF=0.1527;AFR_AF=0.0091;EUR_AF=0.1272;SAS_AF=0.1125;AA=A|||;VT=SNP
3	107451298	rs73208531	A	G	100	PASS	AC=567;AF=0.113219;AN=5008;NS=2504;DP=14622;EAS_AF=0.0278;AMR_AF=0.1037;AFR_AF=0.0197;EUR_AF=0.1988;SAS_AF=0.2464;AA=A|||;VT=SNP
3	107452474	rs56170118	C	T	100	PASS	AC=995;AF=0.198682;AN=5008;NS=2504;DP=17632;EAS_AF=0.0089;AMR_AF=0.1657;AFR_AF=0.5325;EUR_AF=0.1173;SAS_AF=0.0501;AA=C|||;VT=SNP
3	107452490	rs9873274	A	G	100	PASS	AC=2456;AF=0.490415;AN=5008;NS=2504;DP=18002;EAS_AF=0.9246;AMR_AF=0.4553;AFR_AF=0.2315;EUR_AF=0.3777;SAS_AF=0.5337;AA=A|||;VT=SNP
3	107453557	rs13095440	C	T	100	PASS	AC=272;AF=0.0543131;AN=5008;NS=2504;DP=22497;EAS_AF=0;AMR_AF=0.0749;AFR_AF=0.0688;EUR_AF=0.1083;SAS_AF=0.0204;AA=C|||;VT=SNP
3	107453682	rs35255150	G	A	100	PASS	AC=1439;AF=0.28734;AN=5008;NS=2504;DP=20540;EAS_AF=0.0407;AMR_AF=0.3228;AFR_AF=0.553;EUR_AF=0.2555;SAS_AF=0.1902;AA=G|||;VT=SNP
3	107454009	rs67703174	T	C	100	PASS	AC=359;AF=0.0716853;AN=5008;NS=2504;DP=19292;EAS_AF=0;AMR_AF=0.1527;AFR_AF=0.0091;EUR_AF=0.1302;SAS_AF=0.1125;AA=T|||;VT=SNP
3	107455037	rs17206555	A	G	100	PASS	AC=58;AF=0.0115815;AN=5008;NS=2504;DP=16611;EAS_AF=0;AMR_AF=0.013;AFR_AF=0.0008;EUR_AF=0.0219;SAS_AF=0.0266;AA=A|||;VT=SNP
3	107456479	rs17812080	A	G	100	PASS	AC=821;AF=0.163938;AN=5008;NS=2504;DP=18224;EAS_AF=0.0347;AMR_AF=0.2003;AFR_AF=0.0348;EUR_AF=0.331;SAS_AF=0.274;AA=A|||;VT=SNP
3	107457464	rs186891376	A	G	100	PASS	AC=14;AF=0.00279553;AN=5008;NS=2504;DP=17201;EAS_AF=0;AMR_AF=0.0029;AFR_AF=0;EUR_AF=0.0099;SAS_AF=0.002;AA=A|||;VT=SNP
3	107458167	rs34251571	C	T	100	PASS	AC=358;AF=0.0714856;AN=5008;NS=2504;DP=19138;EAS_AF=0;AMR_AF=0.1513;AFR_AF=0.0091;EUR_AF=0.1312;SAS_AF=0.1115;AA=C|||;VT=SNP
3	107458463	rs11719879	A	G	100	PASS	AC=597;AF=0.119209;AN=5008;NS=2504;DP=22690;EAS_AF=0.0268;AMR_AF=0.1138;AFR_AF=0.034;EUR_AF=0.1958;SAS_AF=0.2546;AA=A|||;VT=SNP
3	107459468	rs180736397	A	G	100	PASS	AC=34;AF=0.00678914;AN=5008;NS=2504;DP=21768;EAS_AF=0;AMR_AF=0.0029;AFR_AF=0;EUR_AF=0.0099;SAS_AF=0.0225;AA=A|||;VT=SNP
3	107459633	rs17206667	C	G	100	PASS	AC=25;AF=0.00499201;AN=5008;NS=2504;DP=22714;EAS_AF=0;AMR_AF=0.0159;AFR_AF=0.0008;EUR_AF=0.0129;SAS_AF=0;AA=C|||;VT=SNP
3	107461731	rs9875732	T	C	100	PASS	AC=868;AF=0.173323;AN=5008;NS=2504;DP=18179;EAS_AF=0.0357;AMR_AF=0.2089;AFR_AF=0.0378;EUR_AF=0.3618;SAS_AF=0.2791;AA=T|||;VT=SNP
3	107463068	rs116599176	G	A	100	PASS	AC=77;AF=0.0153754;AN=5008;NS=2504;DP=17025;EAS_AF=0;AMR_AF=0.0274;AFR_AF=0;EUR_AF=0.0427;SAS_AF=0.0153;AA=G|||;VT=SNP
3	107464170	rs11710737	A	G	100	PASS	AC=2006;AF=0.400559;AN=5008;NS=2504;DP=17724;EAS_AF=0.0704;AMR_AF=0.4251;AFR_AF=0.5681;EUR_AF=0.4503;SAS_AF=0.4458;AA=A|||;VT=SNP
3	107464834	rs9834110	A	G	100	PASS	AC=2438;AF=0.486821;AN=5008;NS=2504;DP=13879;EAS_AF=0.9216;AMR_AF=0.4553;AFR_AF=0.2269;EUR_AF=0.3767;SAS_AF=0.5256;AA=A|||;VT=SNP
3	107465817	rs6437740	T	C	100	PASS	AC=1086;AF=0.216853;AN=5008;NS=2504;DP=19243;EAS_AF=0.0437;AMR_AF=0.2954;AFR_AF=0.295;EUR_AF=0.2575;SAS_AF=0.1922;AA=T|||;VT=SNP
3	107466069	rs9853274	C	T	100	PASS	AC=287;AF=0.0573083;AN=5008;NS=2504;DP=20490;EAS_AF=0.0069;AMR_AF=0.1052;AFR_AF=0.0091;EUR_AF=0.165;SAS_AF=0.0297;AA=C|||;VT=SNP
3	107466181	rs17206814	C	A	100	PASS	AC=566;AF=0.113019;AN=5008;NS=2504;DP=20859;EAS_AF=0.0278;AMR_AF=0.1037;AFR_AF=0.0204;EUR_AF=0.1958;SAS_AF=0.2474;AA=C|||;VT=SNP
3	107466411	rs13066717	A	G	100	PASS	AC=1085;AF=0.216653;AN=5008;NS=2504;DP=18693;EAS_AF=0.0437;AMR_AF=0.2939;AFR_AF=0.295;EUR_AF=0.2575;SAS_AF=0.1922;AA=A|||;VT=SNP
3	107468661	rs4855765	A	G	100	PASS	AC=2444;AF=0.488019;AN=5008;NS=2504;DP=15712;EAS_AF=0.9246;AMR_AF=0.4553;AFR_AF=0.2284;EUR_AF=0.3767;SAS_AF=0.5266;AA=A|||;VT=SNP
3	107469088	rs1494498	T	A	100	PASS	AC=2536;AF=0.50639;AN=5008;NS=2504;DP=16188;EAS_AF=0.9236;AMR_AF=0.4611;AFR_AF=0.2958;EUR_AF=0.3767;SAS_AF=0.5266;AA=T|||;VT=SNP
3	107470258	rs2172733	A	G	100	PASS	AC=4633;AF=0.92512;AN=5008;NS=2504;DP=15971;EAS_AF=0.9921;AMR_AF=0.8905;AFR_AF=0.9327;EUR_AF=0.828;SAS_AF=0.9703;AA=G|||;VT=SNP
3	107471059	rs36018692	T	A	100	PASS	AC=2534;AF=0.50599;AN=5008;NS=2504;DP=17363;EAS_AF=0.9246;AMR_AF=0.4597;AFR_AF=0.295;EUR_AF=0.3767;SAS_AF=0.5256;AA=T|||;VT=SNP
3	107471699	rs2049339	T	G	100	PASS	AC=580;AF=0.115815;AN=5008;NS=2504;DP=22756;EAS_AF=0.0278;AMR_AF=0.1037;AFR_AF=0.0272;EUR_AF=0.1988;SAS_AF=0.2495;AA=T|||;VT=SNP
3	107471861	rs2049340	A	G	100	PASS	AC=571;AF=0.114018;AN=5008;NS=2504;DP=21056;EAS_AF=0.0278;AMR_AF=0.1037;AFR_AF=0.0204;EUR_AF=0.1988;SAS_AF=0.2495;AA=A|||;VT=SNP
3	107472483	rs116047120	T	C	100	PASS	AC=20;AF=0.00399361;AN=5008;NS=2504;DP=20194;EAS_AF=0;AMR_AF=0.0029;AFR_AF=0;EUR_AF=0.0119;SAS_AF=0.0061;AA=T|||;VT=SNP
3	107473614	rs10804463	A	G	100	PASS	AC=2425;AF=0.484225;AN=5008;NS=2504;DP=19180;EAS_AF=0.9226;AMR_AF=0.4539;AFR_AF=0.2156;EUR_AF=0.3777;SAS_AF=0.5266;AA=A|||;VT=SNP
3	107473641	rs9853561	A	G	100	PASS	AC=285;AF=0.0569089;AN=5008;NS=2504;DP=20021;EAS_AF=0.0069;AMR_AF=0.1052;AFR_AF=0.0076;EUR_AF=0.165;SAS_AF=0.0297;AA=A|||;VT=SNP
3	107474223	rs3761964	C	G	100	PASS	AC=505;AF=0.100839;AN=5008;NS=2504;DP=18173;EAS_AF=0.0337;AMR_AF=0.1628;AFR_AF=0.0552;EUR_AF=0.1412;SAS_AF=0.1462;AA=C|||;VT=SNP
3	107474804	rs62262032	C	T	100	PASS	AC=297;AF=0.0593051;AN=5008;NS=2504;DP=18405;EAS_AF=0.0069;AMR_AF=0.1052;AFR_AF=0.0166;EUR_AF=0.165;SAS_AF=0.0297;AA=C|||;VT=SNP
3	107474866	rs17812499	A	T	100	PASS	AC=287;AF=0.0573083;AN=5008;NS=2504;DP=18405;EAS_AF=0.0069;AMR_AF=0.1052;AFR_AF=0.0091;EUR_AF=0.165;SAS_AF=0.0297;AA=A|||;VT=SNP
3	107476097	rs9878595	G	T	100	PASS	AC=288;AF=0.057508;AN=5008;NS=2504;DP=15961;EAS_AF=0.0079;AMR_AF=0.1052;AFR_AF=0.0083;EUR_AF=0.165;SAS_AF=0.0307;AA=g|||;VT=SNP
3	107477742	rs73210232	A	G	100	PASS	AC=582;AF=0.116214;AN=5008;NS=2504;DP=18009;EAS_AF=0.0298;AMR_AF=0.1037;AFR_AF=0.0272;EUR_AF=0.1988;SAS_AF=0.2495;AA=A|||;VT=SNP
3	107479750	rs62262033	T	C	100	PASS	AC=388;AF=0.077476;AN=5008;NS=2504;DP=21111;EAS_AF=0.0069;AMR_AF=0.111;AFR_AF=0.0809;EUR_AF=0.167;SAS_AF=0.0297;AA=T|||;VT=SNP
3	107479754	rs1403774	T	G	100	PASS	AC=2296;AF=0.458466;AN=5008;NS=2504;DP=21262;EAS_AF=0.9236;AMR_AF=0.4265;AFR_AF=0.2247;EUR_AF=0.337;SAS_AF=0.4427;AA=T|||;VT=SNP
3	107479882	rs116135353	T	C	100	PASS	AC=20;AF=0.00399361;AN=5008;NS=2504;DP=19430;EAS_AF=0;AMR_AF=0.0086;AFR_AF=0;EUR_AF=0.0139;SAS_AF=0;AA=T|||;VT=SNP
3	107480170	rs115015625	A	G	100	PASS	AC=22;AF=0.00439297;AN=5008;NS=2504;DP=20669;EAS_AF=0;AMR_AF=0.0058;AFR_AF=0;EUR_AF=0.0129;SAS_AF=0.0051;AA=A|||;VT=SNP
3	107480375	rs1908323	G	C	100	PASS	AC=598;AF=0.119409;AN=5008;NS=2504;DP=19498;EAS_AF=0.0089;AMR_AF=0.1398;AFR_AF=0.2458;EUR_AF=0.1173;SAS_AF=0.0501;AA=G|||;VT=SNP
3	107481168	rs16853820	T	C	100	PASS	AC=554;AF=0.110623;AN=5008;NS=2504;DP=18206;EAS_AF=0.0089;AMR_AF=0.1282;AFR_AF=0.2231;EUR_AF=0.1163;SAS_AF=0.045;AA=T|||;VT=SNP
3	107481491	rs34840956	A	G	100	PASS	AC=449;AF=0.0896565;AN=5008;NS=2504;DP=17834;EAS_AF=0.001;AMR_AF=0.1686;AFR_AF=0.0802;EUR_AF=0.1352;SAS_AF=0.091;AA=A|||;VT=SNP
3	107481713	rs67269255	A	G	100	PASS	AC=448;AF=0.0894569;AN=5008;NS=2504;DP=17077;EAS_AF=0.001;AMR_AF=0.1671;AFR_AF=0.0802;EUR_AF=0.1302;SAS_AF=0.0961;AA=A|||;VT=SNP
3	107482066	rs28416757	G	A	100	PASS	AC=374;AF=0.0746805;AN=5008;NS=2504;DP=14665;EAS_AF=0.0069;AMR_AF=0.0303;AFR_AF=0.2383;EUR_AF=0.0239;SAS_AF=0.0072;AA=G|||;VT=SNP
3	107482135	rs112981728	G	A	100	PASS	AC=190;AF=0.0379393;AN=5008;NS=2504;DP=12386;EAS_AF=0.0188;AMR_AF=0.0303;AFR_AF=0.0008;EUR_AF=0.0398;SAS_AF=0.1115;AA=G|||;VT=SNP
3	107482165	rs1826660	G	A	100	PASS	AC=3795;AF=0.757788;AN=5008;NS=2504;DP=15149;EAS_AF=0.8135;AMR_AF=0.8055;AFR_AF=0.4879;EUR_AF=0.8698;SAS_AF=0.9162;AA=A|||;VT=SNP
3	107482378	rs141286702	C	T	100	PASS	AC=12;AF=0.00239617;AN=5008;NS=2504;DP=17837;EAS_AF=0;AMR_AF=0;AFR_AF=0.0015;EUR_AF=0.007;SAS_AF=0.0031;AA=C|||;VT=SNP
3	107482495	rs76658930	C	T	100	PASS	AC=711;AF=0.141973;AN=5008;NS=2504;DP=17379;EAS_AF=0.0744;AMR_AF=0.1268;AFR_AF=0.0182;EUR_AF=0.2147;SAS_AF=0.3149;AA=C|||;VT=SNP
3	107482638	rs13069015	T	G	100	PASS	AC=2437;AF=0.486621;AN=5008;NS=2504;DP=19361;EAS_AF=0.8859;AMR_AF=0.5202;AFR_AF=0.2012;EUR_AF=0.4245;SAS_AF=0.501;AA=T|||;VT=SNP
3	107482652	rs17207159	C	T	100	PASS	AC=126;AF=0.0251597;AN=5008;NS=2504;DP=19658;EAS_AF=0;AMR_AF=0.0187;AFR_AF=0.0008;EUR_AF=0.0249;SAS_AF=0.089;AA=C|||;VT=SNP
3	107482793	rs9288853	C	T	100	PASS	AC=4048;AF=0.808307;AN=5008;NS=2504;DP=19730;EAS_AF=0.9345;AMR_AF=0.8444;AFR_AF=0.7716;EUR_AF=0.7833;SAS_AF=0.728;AA=T|||;VT=SNP
3	107482985	rs35123015	G	A	100	PASS	AC=30;AF=0.00599042;AN=5008;NS=2504;DP=16741;EAS_AF=0;AMR_AF=0.0014;AFR_AF=0.0015;EUR_AF=0.0129;SAS_AF=0.0143;AA=G|||;VT=SNP
3	107483069	rs62262034	C	T	100	PASS	AC=728;AF=0.145367;AN=5008;NS=2504;DP=17589;EAS_AF=0.0744;AMR_AF=0.1311;AFR_AF=0.0174;EUR_AF=0.2217;SAS_AF=0.3231;AA=C|||;VT=SNP
3	107483187	rs10212337	G	C	100	PASS	AC=292;AF=0.0583067;AN=5008;NS=2504;DP=19283;EAS_AF=0.0069;AMR_AF=0.0879;AFR_AF=0.028;EUR_AF=0.1481;SAS_AF=0.0389;AA=G|||;VT=SNP
3	107483205	rs13074399	T	C	100	PASS	AC=192;AF=0.0383387;AN=5008;NS=2504;DP=19524;EAS_AF=0;AMR_AF=0.072;AFR_AF=0.0083;EUR_AF=0.1083;SAS_AF=0.0225;AA=T|||;VT=SNP
3	107483359	rs74901027	T	C	100	PASS	AC=60;AF=0.0119808;AN=5008;NS=2504;DP=17408;EAS_AF=0;AMR_AF=0.0014;AFR_AF=0.0015;EUR_AF=0.0417;SAS_AF=0.0153;AA=T|||;VT=SNP
3	107483451	rs115665593	C	T	100	PASS	AC=92;AF=0.0183706;AN=5008;NS=2504;DP=19070;EAS_AF=0;AMR_AF=0.049;AFR_AF=0.003;EUR_AF=0.0507;SAS_AF=0.0031;AA=C|||;VT=SNP
3	107485897	rs2204260	C	T	100	PASS	AC=4390;AF=0.876597;AN=5008;NS=2504;DP=21859;EAS_AF=0.9931;AMR_AF=0.8948;AFR_AF=0.7352;EUR_AF=0.8499;SAS_AF=0.9622;AA=C|||;VT=SNP
3	107486052	rs78808858	A	G	100	PASS	AC=174;AF=0.0347444;AN=5008;NS=2504;DP=21619;EAS_AF=0.0397;AMR_AF=0.0231;AFR_AF=0.0295;EUR_AF=0.0298;SAS_AF=0.0501;AA=A|||;VT=SNP
3	107487393	rs9834084	G	A	100	PASS	AC=278;AF=0.0555112;AN=5008;NS=2504;DP=17886;EAS_AF=0.0069;AMR_AF=0.0865;AFR_AF=0.0174;EUR_AF=0.1501;SAS_AF=0.0378;AA=G|||;VT=SNP
3	107487707	rs10933913	C	T	100	PASS	AC=4131;AF=0.82488;AN=5008;NS=2504;DP=16101;EAS_AF=0.9256;AMR_AF=0.8487;AFR_AF=0.8873;EUR_AF=0.7714;SAS_AF=0.6748;AA=T|||;VT=SNP
3	107488492	rs9839514	G	A	100	PASS	AC=299;AF=0.0597045;AN=5008;NS=2504;DP=20211;EAS_AF=0.0069;AMR_AF=0.0865;AFR_AF=0.0333;EUR_AF=0.1501;SAS_AF=0.0378;AA=G|||;VT=SNP
3	107488739	rs10511264	G	A	100	PASS	AC=741;AF=0.147963;AN=5008;NS=2504;DP=18710;EAS_AF=0.0744;AMR_AF=0.1369;AFR_AF=0.0204;EUR_AF=0.2266;SAS_AF=0.3231;AA=G|||;VT=SNP
3	107488792	rs62262059	G	A	100	PASS	AC=738;AF=0.147364;AN=5008;NS=2504;DP=18027;EAS_AF=0.0744;AMR_AF=0.1369;AFR_AF=0.0182;EUR_AF=0.2266;SAS_AF=0.3231;AA=G|||;VT=SNP
3	107488963	rs41334246	C	T	100	PASS	AC=61;AF=0.0121805;AN=5008;NS=2504;DP=18921;EAS_AF=0.002;AMR_AF=0.0101;AFR_AF=0.0023;EUR_AF=0.0258;SAS_AF=0.0235;AA=C|||;VT=SNP
3	107489399	rs6802705	T	C	100	PASS	AC=2421;AF=0.483427;AN=5008;NS=2504;DP=18314;EAS_AF=0.878;AMR_AF=0.5086;AFR_AF=0.1952;EUR_AF=0.4294;SAS_AF=0.5041;AA=T|||;VT=SNP
3	107489647	rs76282863	T	C	100	PASS	AC=133;AF=0.0265575;AN=5008;NS=2504;DP=17130;EAS_AF=0.0387;AMR_AF=0.0216;AFR_AF=0;EUR_AF=0.0298;SAS_AF=0.0501;AA=T|||;VT=SNP
3	107489708	rs9845070	C	T	100	PASS	AC=300;AF=0.0599042;AN=5008;NS=2504;DP=18441;EAS_AF=0.0069;AMR_AF=0.0865;AFR_AF=0.034;EUR_AF=0.1501;SAS_AF=0.0378;AA=C|||;VT=SNP
3	107489754	rs13324371	T	C	100	PASS	AC=173;AF=0.0345447;AN=5008;NS=2504;DP=19016;EAS_AF=0.0387;AMR_AF=0.0231;AFR_AF=0.0295;EUR_AF=0.0298;SAS_AF=0.0501;AA=T|||;VT=SNP
3	107490908	rs62263960	A	G	100	PASS	AC=299;AF=0.0597045;AN=5008;NS=2504;DP=18382;EAS_AF=0.0069;AMR_AF=0.0865;AFR_AF=0.0333;EUR_AF=0.1501;SAS_AF=0.0378;AA=A|||;VT=SNP
3	107491892	rs138961599	G	A	100	PASS	AC=9;AF=0.00179712;AN=5008;NS=2504;DP=18346;EAS_AF=0;AMR_AF=0.0014;AFR_AF=0;EUR_AF=0.006;SAS_AF=0.002;AA=G|||;VT=SNP;EX_TARGET
3	107494345	rs9871235	G	A	100	PASS	AC=3517;AF=0.702276;AN=5008;NS=2504;DP=15377;EAS_AF=0.9187;AMR_AF=0.745;AFR_AF=0.6248;EUR_AF=0.6213;SAS_AF=0.637;AA=G|||;VT=SNP
3	107494880	rs9847481	C	T	100	PASS	AC=295;AF=0.0589058;AN=5008;NS=2504;DP=17082;EAS_AF=0.0069;AMR_AF=0.0865;AFR_AF=0.0303;EUR_AF=0.1501;SAS_AF=0.0378;AA=C|||;VT=SNP
3	107494978	rs9847666	C	T	100	PASS	AC=294;AF=0.0587061;AN=5008;NS=2504;DP=15702;EAS_AF=0.0069;AMR_AF=0.0865;AFR_AF=0.0295;EUR_AF=0.1501;SAS_AF=0.0378;AA=C|||;VT=SNP
3	107495781	rs62263961	T	G	100	PASS	AC=742;AF=0.148163;AN=5008;NS=2504;DP=17133;EAS_AF=0.0744;AMR_AF=0.1369;AFR_AF=0.0182;EUR_AF=0.2286;SAS_AF=0.3252;AA=T|||;VT=SNP
3	107496063	rs75455860	A	T	100	PASS	AC=14;AF=0.00279553;AN=5008;NS=2504;DP=19519;EAS_AF=0;AMR_AF=0.0014;AFR_AF=0.0008;EUR_AF=0.0109;SAS_AF=0.001;AA=A|||;VT=SNP
3	107497112	rs115856500	C	T	100	PASS	AC=37;AF=0.00738818;AN=5008;NS=2504;DP=16758;EAS_AF=0;AMR_AF=0.0101;AFR_AF=0.0015;EUR_AF=0.0249;SAS_AF=0.0031;AA=C|||;VT=SNP
3	107498310	rs78703726	T	C	100	PASS	AC=208;AF=0.0415335;AN=5008;NS=2504;DP=17651;EAS_AF=0.002;AMR_AF=0.0879;AFR_AF=0.0008;EUR_AF=0.0885;SAS_AF=0.0562;AA=T|||;VT=SNP
3	107499990	rs13315728	T	C	100	PASS	AC=291;AF=0.058107;AN=5008;NS=2504;DP=17500;EAS_AF=0.0069;AMR_AF=0.0865;AFR_AF=0.0272;EUR_AF=0.1501;SAS_AF=0.0378;AA=T|||;VT=SNP
3	107500917	rs10511265	A	G	100	PASS	AC=765;AF=0.152756;AN=5008;NS=2504;DP=16763;EAS_AF=0.0655;AMR_AF=0.1499;AFR_AF=0.0378;EUR_AF=0.2237;SAS_AF=0.3272;AA=A|||;VT=SNP
3	107501173	rs79333198	T	A	100	PASS	AC=35;AF=0.00698882;AN=5008;NS=2504;DP=18340;EAS_AF=0;AMR_AF=0.013;AFR_AF=0.0008;EUR_AF=0.0249;SAS_AF=0;AA=T|||;VT=SNP
3	107501282	rs873093	T	C	100	PASS	AC=1260;AF=0.251597;AN=5008;NS=2504;DP=16535;EAS_AF=0.0665;AMR_AF=0.3242;AFR_AF=0.1369;EUR_AF=0.3837;SAS_AF=0.41;AA=T|||;VT=SNP
3	107501509	rs7624077	G	A	100	PASS	AC=432;AF=0.086262;AN=5008;NS=2504;DP=19167;EAS_AF=0.0069;AMR_AF=0.0865;AFR_AF=0.1339;EUR_AF=0.1501;SAS_AF=0.0378;AA=A|||;VT=SNP
3	107501558	rs116018374	T	C	100	PASS	AC=11;AF=0.00219649;AN=5008;NS=2504;DP=18799;EAS_AF=0;AMR_AF=0;AFR_AF=0.0008;EUR_AF=0.007;SAS_AF=0.0031;AA=T|||;VT=SNP
3	107501680	rs7635850	T	G	100	PASS	AC=299;AF=0.0597045;AN=5008;NS=2504;DP=19096;EAS_AF=0.0069;AMR_AF=0.0865;AFR_AF=0.0333;EUR_AF=0.1501;SAS_AF=0.0378;AA=T|||;VT=SNP
3	107502063	rs62263962	C	T	100	PASS	AC=295;AF=0.0589058;AN=5008;NS=2504;DP=15470;EAS_AF=0.0069;AMR_AF=0.0865;AFR_AF=0.0303;EUR_AF=0.1501;SAS_AF=0.0378;AA=C|||;VT=SNP
3	107502947	rs9834673	T	C	100	PASS	AC=2591;AF=0.517372;AN=5008;NS=2504;DP=19541;EAS_AF=0.9167;AMR_AF=0.5288;AFR_AF=0.2269;EUR_AF=0.4573;SAS_AF=0.5521;AA=T|||;VT=SNP
3	107503063	rs1389795	G	A	100	PASS	AC=2590;AF=0.517173;AN=5008;NS=2504;DP=19825;EAS_AF=0.9167;AMR_AF=0.5288;AFR_AF=0.2262;EUR_AF=0.4573;SAS_AF=0.5521;AA=G|||;VT=SNP
3	107503874	rs73210258	A	G	100	PASS	AC=372;AF=0.0742812;AN=5008;NS=2504;DP=15643;EAS_AF=0.001;AMR_AF=0.1686;AFR_AF=0.0098;EUR_AF=0.1581;SAS_AF=0.0838;AA=A|||;VT=SNP
3	107504143	rs4855767	C	T	100	PASS	AC=2590;AF=0.517173;AN=5008;NS=2504;DP=17798;EAS_AF=0.9167;AMR_AF=0.5288;AFR_AF=0.2254;EUR_AF=0.4583;SAS_AF=0.5521;AA=C|||;VT=SNP
3	107506028	rs1032480	C	T	100	PASS	AC=295;AF=0.0589058;AN=5008;NS=2504;DP=18564;EAS_AF=0.0069;AMR_AF=0.0865;AFR_AF=0.0303;EUR_AF=0.1501;SAS_AF=0.0378;AA=C|||;VT=SNP
3	107507776	rs9839178	T	C	100	PASS	AC=2606;AF=0.520367;AN=5008;NS=2504;DP=17604;EAS_AF=0.9167;AMR_AF=0.5303;AFR_AF=0.236;EUR_AF=0.4583;SAS_AF=0.5532;AA=T|||;VT=SNP
3	107507895	rs149624961	G	T	100	PASS	AC=22;AF=0.00439297;AN=5008;NS=2504;DP=15801;EAS_AF=0;AMR_AF=0.0072;AFR_AF=0.0015;EUR_AF=0.0149;SAS_AF=0;AA=G|||;VT=SNP
3	107508147	rs62263964	T	C	100	PASS	AC=291;AF=0.058107;AN=5008;NS=2504;DP=18498;EAS_AF=0.0069;AMR_AF=0.0865;AFR_AF=0.0272;EUR_AF=0.1501;SAS_AF=0.0378;AA=T|||;VT=SNP
3	107508317	rs17812907	A	G	100	PASS	AC=370;AF=0.0738818;AN=5008;NS=2504;DP=15262;EAS_AF=0.001;AMR_AF=0.1686;AFR_AF=0.0098;EUR_AF=0.1581;SAS_AF=0.0818;AA=A|||;VT=SNP
3	107510457	rs6437745	G	A	100	PASS	AC=4128;AF=0.824281;AN=5008;NS=2504;DP=18434;EAS_AF=0.9841;AMR_AF=0.8761;AFR_AF=0.5575;EUR_AF=0.8449;SAS_AF=0.9622;AA=G|||;VT=SNP
3	107511517	rs9877697	A	G	100	PASS	AC=300;AF=0.0599042;AN=5008;NS=2504;DP=18561;EAS_AF=0.0069;AMR_AF=0.0865;AFR_AF=0.034;EUR_AF=0.1501;SAS_AF=0.0378;AA=A|||;VT=SNP
3	107511997	rs9844996	G	A	100	PASS	AC=278;AF=0.0555112;AN=5008;NS=2504;DP=16679;EAS_AF=0.0069;AMR_AF=0.0865;AFR_AF=0.0174;EUR_AF=0.1501;SAS_AF=0.0378;AA=G|||;VT=SNP
3	107513092	rs17207620	A	G	100	PASS	AC=741;AF=0.147963;AN=5008;NS=2504;DP=15521;EAS_AF=0.0744;AMR_AF=0.1383;AFR_AF=0.0189;EUR_AF=0.2286;SAS_AF=0.3221;AA=A|||;VT=SNP
3	107513158	rs36107229	C	A	100	PASS	AC=373;AF=0.0744808;AN=5008;NS=2504;DP=16698;EAS_AF=0.001;AMR_AF=0.1686;AFR_AF=0.0091;EUR_AF=0.16;SAS_AF=0.0838;AA=C|||;VT=SNP
3	107513782	rs11714512	G	T	100	PASS	AC=734;AF=0.146565;AN=5008;NS=2504;DP=19449;EAS_AF=0.0744;AMR_AF=0.1369;AFR_AF=0.0182;EUR_AF=0.2266;SAS_AF=0.319;AA=G|||;VT=SNP
3	107513866	rs12330842	T	C	100	PASS	AC=486;AF=0.0970447;AN=5008;NS=2504;DP=20050;EAS_AF=0.0069;AMR_AF=0.0908;AFR_AF=0.1717;EUR_AF=0.1501;SAS_AF=0.0389;AA=C|||;VT=SNP
3	107514506	rs62263965	A	C	100	PASS	AC=263;AF=0.052516;AN=5008;NS=2504;DP=12731;EAS_AF=0.0069;AMR_AF=0.0865;AFR_AF=0.0076;EUR_AF=0.1481;SAS_AF=0.0378;AA=A|||;VT=SNP
3	107514688	rs62263966	G	A	100	PASS	AC=433;AF=0.0864617;AN=5008;NS=2504;DP=19398;EAS_AF=0.0069;AMR_AF=0.0865;AFR_AF=0.1346;EUR_AF=0.1501;SAS_AF=0.0378;AA=G|||;VT=SNP
3	107514709	rs73212030	A	G	100	PASS	AC=290;AF=0.0579073;AN=5008;NS=2504;DP=20109;EAS_AF=0.0069;AMR_AF=0.0865;AFR_AF=0.0265;EUR_AF=0.1501;SAS_AF=0.0378;AA=A|||;VT=SNP
3	107514983	rs11710637	G	A	100	PASS	AC=734;AF=0.146565;AN=5008;NS=2504;DP=18684;EAS_AF=0.0744;AMR_AF=0.1369;AFR_AF=0.0182;EUR_AF=0.2266;SAS_AF=0.319;AA=G|||;VT=SNP
3	107515310	rs963110	G	T	100	PASS	AC=2602;AF=0.519569;AN=5008;NS=2504;DP=18601;EAS_AF=0.9167;AMR_AF=0.5303;AFR_AF=0.233;EUR_AF=0.4563;SAS_AF=0.5552;AA=G|||;VT=SNP
3	107515483	rs963111	G	T	100	PASS	AC=2601;AF=0.519369;AN=5008;NS=2504;DP=17266;EAS_AF=0.9167;AMR_AF=0.5303;AFR_AF=0.2322;EUR_AF=0.4563;SAS_AF=0.5552;AA=G|||;VT=SNP
3	107516274	rs147914433	T	C	100	PASS	AC=138;AF=0.0275559;AN=5008;NS=2504;DP=9182;EAS_AF=0.0407;AMR_AF=0.0216;AFR_AF=0;EUR_AF=0.0278;SAS_AF=0.0552;AA=T|||;VT=SNP
3	107516847	rs7634587	A	G	100	PASS	AC=1257;AF=0.250998;AN=5008;NS=2504;DP=19423;EAS_AF=0.0665;AMR_AF=0.3242;AFR_AF=0.1377;EUR_AF=0.3827;SAS_AF=0.407;AA=A|||;VT=SNP
3	107517063	rs4381933	A	G	100	PASS	AC=61;AF=0.0121805;AN=5008;NS=2504;DP=17336;EAS_AF=0;AMR_AF=0.0173;AFR_AF=0;EUR_AF=0.0229;SAS_AF=0.0266;AA=A|||;VT=SNP
3	107517751	rs4855768	G	A	100	PASS	AC=2415;AF=0.482228;AN=5008;NS=2504;DP=16360;EAS_AF=0.876;AMR_AF=0.5058;AFR_AF=0.1967;EUR_AF=0.4294;SAS_AF=0.5;AA=G|||;VT=SNP
3	107519777	rs11707455	A	G	100	PASS	AC=737;AF=0.147165;AN=5008;NS=2504;DP=21977;EAS_AF=0.0744;AMR_AF=0.1369;AFR_AF=0.0182;EUR_AF=0.2286;SAS_AF=0.32;AA=A|||;VT=SNP
3	107520184	rs74949154	G	A	100	PASS	AC=53;AF=0.0105831;AN=5008;NS=2504;DP=20544;EAS_AF=0;AMR_AF=0.013;AFR_AF=0;EUR_AF=0.0328;SAS_AF=0.0112;AA=G|||;VT=SNP
3	107520406	rs75579655	A	G	100	PASS	AC=53;AF=0.0105831;AN=5008;NS=2504;DP=20627;EAS_AF=0;AMR_AF=0.013;AFR_AF=0;EUR_AF=0.0328;SAS_AF=0.0112;AA=A|||;VT=SNP
3	107520660	rs7644739	A	G	100	PASS	AC=299;AF=0.0597045;AN=5008;NS=2504;DP=18695;EAS_AF=0.0069;AMR_AF=0.0865;AFR_AF=0.0333;EUR_AF=0.1501;SAS_AF=0.0378;AA=A|||;VT=SNP
3	107521891	rs9831722	A	G	100	PASS	AC=299;AF=0.0597045;AN=5008;NS=2504;DP=21469;EAS_AF=0.0069;AMR_AF=0.0865;AFR_AF=0.0333;EUR_AF=0.1501;SAS_AF=0.0378;AA=A|||;VT=SNP
3	107522116	rs146747858	A	G	100	PASS	AC=69;AF=0.013778;AN=5008;NS=2504;DP=19341;EAS_AF=0;AMR_AF=0.0202;AFR_AF=0;EUR_AF=0.0278;SAS_AF=0.0276;AA=A|||;VT=SNP
3	107523275	rs9875750	G	A	100	PASS	AC=271;AF=0.0541134;AN=5008;NS=2504;DP=19290;EAS_AF=0.0069;AMR_AF=0.0865;AFR_AF=0.0113;EUR_AF=0.1501;SAS_AF=0.0389;AA=G|||;VT=SNP
3	107524097	rs9842741	A	C	100	PASS	AC=262;AF=0.0523163;AN=5008;NS=2504;DP=20201;EAS_AF=0.0069;AMR_AF=0.0865;AFR_AF=0.0068;EUR_AF=0.1481;SAS_AF=0.0378;AA=A|||;VT=SNP
3	107525060	rs76251161	A	T	100	PASS	AC=20;AF=0.00399361;AN=5008;NS=2504;DP=16842;EAS_AF=0;AMR_AF=0.0014;AFR_AF=0.0008;EUR_AF=0.0129;SAS_AF=0.0051;AA=A|||;VT=SNP
3	107526033	rs1053471	T	A	100	PASS	AC=786;AF=0.156949;AN=5008;NS=2504;DP=16145;EAS_AF=0.0754;AMR_AF=0.1383;AFR_AF=0.056;EUR_AF=0.2256;SAS_AF=0.32;AA=T|||;VT=SNP
3	107526043	rs1053473	T	C	100	PASS	AC=207;AF=0.0413339;AN=5008;NS=2504;DP=16304;EAS_AF=0.001;AMR_AF=0.0879;AFR_AF=0.0008;EUR_AF=0.0895;SAS_AF=0.0552;AA=T|||;VT=SNP
3	107526182	rs13938	T	C	100	PASS	AC=382;AF=0.076278;AN=5008;NS=2504;DP=17478;EAS_AF=0.001;AMR_AF=0.1715;AFR_AF=0.0098;EUR_AF=0.162;SAS_AF=0.0879;AA=T|||;VT=SNP
3	107527596	rs9831296	A	C	100	PASS	AC=433;AF=0.0864617;AN=5008;NS=2504;DP=18096;EAS_AF=0.0069;AMR_AF=0.0893;AFR_AF=0.1263;EUR_AF=0.1501;SAS_AF=0.047;AA=A|||;VT=SNP
3	107529255	rs10804464	G	A	100	PASS	AC=437;AF=0.0872604;AN=5008;NS=2504;DP=17479;EAS_AF=0.0069;AMR_AF=0.0893;AFR_AF=0.1301;EUR_AF=0.1501;SAS_AF=0.046;AA=A|||;VT=SNP
3	107530735	rs9847515	A	C	100	PASS	AC=307;AF=0.0613019;AN=5008;NS=2504;DP=18463;EAS_AF=0.0069;AMR_AF=0.0893;AFR_AF=0.031;EUR_AF=0.1501;SAS_AF=0.047;AA=A|||;VT=SNP
3	107532069	rs11715679	A	G	100	PASS	AC=803;AF=0.160343;AN=5008;NS=2504;DP=17093;EAS_AF=0.0754;AMR_AF=0.1427;AFR_AF=0.0635;EUR_AF=0.2316;SAS_AF=0.318;AA=A|||;VT=SNP
3	107532150	rs17813292	A	G	100	PASS	AC=306;AF=0.0611022;AN=5008;NS=2504;DP=16121;EAS_AF=0.0069;AMR_AF=0.0893;AFR_AF=0.031;EUR_AF=0.1501;SAS_AF=0.046;AA=A|||;VT=SNP
3	107536562	rs9813554	C	A	100	PASS	AC=288;AF=0.057508;AN=5008;NS=2504;DP=21934;EAS_AF=0.0069;AMR_AF=0.0893;AFR_AF=0.0174;EUR_AF=0.1501;SAS_AF=0.046;AA=C|||;VT=SNP
3	107536969	rs116705604	A	G	100	PASS	AC=28;AF=0.00559105;AN=5008;NS=2504;DP=21593;EAS_AF=0.001;AMR_AF=0.0014;AFR_AF=0.0015;EUR_AF=0.008;SAS_AF=0.0164;AA=A|||;VT=SNP
3	107537098	rs9818299	G	C	100	PASS	AC=844;AF=0.16853;AN=5008;NS=2504;DP=20453;EAS_AF=0.0089;AMR_AF=0.245;AFR_AF=0.1596;EUR_AF=0.336;SAS_AF=0.1186;AA=g|||;VT=SNP
3	107537158	rs34920932	C	T	100	PASS	AC=538;AF=0.107428;AN=5008;NS=2504;DP=20264;EAS_AF=0.002;AMR_AF=0.1556;AFR_AF=0.1286;EUR_AF=0.1859;SAS_AF=0.0726;AA=C|||;VT=SNP
3	107537515	rs7610096	T	C	100	PASS	AC=851;AF=0.169928;AN=5008;NS=2504;DP=18720;EAS_AF=0.0089;AMR_AF=0.2464;AFR_AF=0.1634;EUR_AF=0.336;SAS_AF=0.1196;AA=T|||;VT=SNP
3	107538202	rs9843504	T	C	100	PASS	AC=284;AF=0.0567093;AN=5008;NS=2504;DP=18645;EAS_AF=0.0069;AMR_AF=0.0893;AFR_AF=0.0113;EUR_AF=0.1531;SAS_AF=0.047;AA=T|||;VT=SNP
3	107538740	rs6802043	C	T	100	PASS	AC=854;AF=0.170527;AN=5008;NS=2504;DP=22736;EAS_AF=0.0089;AMR_AF=0.2464;AFR_AF=0.1664;EUR_AF=0.336;SAS_AF=0.1186;AA=c|||;VT=SNP
3	107538782	rs6777608	A	T	100	PASS	AC=853;AF=0.170327;AN=5008;NS=2504;DP=22077;EAS_AF=0.0089;AMR_AF=0.245;AFR_AF=0.1664;EUR_AF=0.336;SAS_AF=0.1186;AA=T|||;VT=SNP
3	107539330	rs9849007	T	C	100	PASS	AC=851;AF=0.169928;AN=5008;NS=2504;DP=16466;EAS_AF=0.0089;AMR_AF=0.2464;AFR_AF=0.1634;EUR_AF=0.336;SAS_AF=0.1196;AA=T|||;VT=SNP
3	107540058	rs73194605	C	T	100	PASS	AC=620;AF=0.123802;AN=5008;NS=2504;DP=10400;EAS_AF=0.002;AMR_AF=0.1657;AFR_AF=0.1846;EUR_AF=0.1859;SAS_AF=0.0736;AA=C|||;VT=SNP
3	107540241	rs6772524	T	A	100	PASS	AC=1181;AF=0.235823;AN=5008;NS=2504;DP=12508;EAS_AF=0.0129;AMR_AF=0.2767;AFR_AF=0.3918;EUR_AF=0.34;SAS_AF=0.1186;AA=A|||;VT=SNP
3	107540278	rs184834899	G	T	100	PASS	AC=45;AF=0.00898562;AN=5008;NS=2504;DP=13231;EAS_AF=0;AMR_AF=0.0202;AFR_AF=0;EUR_AF=0.0288;SAS_AF=0.002;AA=G|||;VT=SNP
3	107540714	rs6808795	G	A	100	PASS	AC=1094;AF=0.21845;AN=5008;NS=2504;DP=19707;EAS_AF=0.0129;AMR_AF=0.268;AFR_AF=0.3298;EUR_AF=0.34;SAS_AF=0.1196;AA=G|||;VT=SNP
3	107541601	rs181329746	G	A	100	PASS	AC=18;AF=0.00359425;AN=5008;NS=2504;DP=15469;EAS_AF=0;AMR_AF=0.0058;AFR_AF=0;EUR_AF=0.0119;SAS_AF=0.002;AA=G|||;VT=SNP
3	107542605	rs2131949	G	T	100	PASS	AC=2189;AF=0.437101;AN=5008;NS=2504;DP=16362;EAS_AF=0.9107;AMR_AF=0.3602;AFR_AF=0.2504;EUR_AF=0.2435;SAS_AF=0.455;AA=G|||;VT=SNP
3	107542894	rs6764391	T	A	100	PASS	AC=1078;AF=0.215256;AN=5008;NS=2504;DP=18300;EAS_AF=0.0129;AMR_AF=0.2651;AFR_AF=0.329;EUR_AF=0.33;SAS_AF=0.1166;AA=T|||;VT=SNP
3	107543491	rs2172730	A	G	100	PASS	AC=1546;AF=0.308706;AN=5008;NS=2504;DP=18882;EAS_AF=0.0228;AMR_AF=0.4395;AFR_AF=0.3858;EUR_AF=0.508;SAS_AF=0.2014;AA=G|||;VT=SNP
3	107543795	rs142222457	A	G	100	PASS	AC=60;AF=0.0119808;AN=5008;NS=2504;DP=21234;EAS_AF=0;AMR_AF=0.0173;AFR_AF=0;EUR_AF=0.0209;SAS_AF=0.0276;AA=A|||;VT=SNP
3	107544376	rs73194611	T	A	100	PASS	AC=178;AF=0.0355431;AN=5008;NS=2504;DP=18382;EAS_AF=0;AMR_AF=0.0663;AFR_AF=0.0113;EUR_AF=0.0974;SAS_AF=0.0194;AA=T|||;VT=SNP
3	107544646	rs2029773	G	C	100	PASS	AC=1536;AF=0.306709;AN=5008;NS=2504;DP=14649;EAS_AF=0.0228;AMR_AF=0.4395;AFR_AF=0.385;EUR_AF=0.5;SAS_AF=0.2004;AA=C|||;VT=SNP
3	107545050	rs9832537	G	C	100	PASS	AC=2358;AF=0.470847;AN=5008;NS=2504;DP=19114;EAS_AF=0.9097;AMR_AF=0.4352;AFR_AF=0.2421;EUR_AF=0.337;SAS_AF=0.4908;AA=G|||;VT=SNP
3	107545126	rs114581219	C	T	100	PASS	AC=10;AF=0.00199681;AN=5008;NS=2504;DP=17956;EAS_AF=0;AMR_AF=0;AFR_AF=0.0008;EUR_AF=0.0089;SAS_AF=0;AA=C|||;VT=SNP
3	107545170	rs6437748	G	A	100	PASS	AC=1106;AF=0.220847;AN=5008;NS=2504;DP=16428;EAS_AF=0.0109;AMR_AF=0.4193;AFR_AF=0.0825;EUR_AF=0.496;SAS_AF=0.2004;AA=G|||;VT=SNP
3	107545533	rs6437749	G	A	100	PASS	AC=296;AF=0.0591054;AN=5008;NS=2504;DP=17791;EAS_AF=0.0069;AMR_AF=0.0908;AFR_AF=0.0242;EUR_AF=0.1501;SAS_AF=0.044;AA=G|||;VT=SNP
3	107545577	rs6437750	G	T	100	PASS	AC=298;AF=0.0595048;AN=5008;NS=2504;DP=19359;EAS_AF=0.0069;AMR_AF=0.0922;AFR_AF=0.025;EUR_AF=0.1501;SAS_AF=0.044;AA=G|||;VT=SNP
3	107545750	rs56321989	C	G	100	PASS	AC=312;AF=0.0623003;AN=5008;NS=2504;DP=18767;EAS_AF=0.001;AMR_AF=0.1556;AFR_AF=0.0091;EUR_AF=0.1292;SAS_AF=0.0624;AA=C|||;VT=SNP
3	107546328	rs144082753	C	T	100	PASS	AC=37;AF=0.00738818;AN=5008;NS=2504;DP=22358;EAS_AF=0.002;AMR_AF=0.013;AFR_AF=0.0015;EUR_AF=0.0239;SAS_AF=0;AA=C|||;VT=SNP
3	107547254	rs9843695	G	A	100	PASS	AC=701;AF=0.139976;AN=5008;NS=2504;DP=21014;EAS_AF=0.0238;AMR_AF=0.2637;AFR_AF=0.0303;EUR_AF=0.326;SAS_AF=0.1288;AA=G|||;VT=SNP
3	107547965	rs6768916	G	A	100	PASS	AC=3238;AF=0.646565;AN=5008;NS=2504;DP=19579;EAS_AF=0.9702;AMR_AF=0.5173;AFR_AF=0.5091;EUR_AF=0.4712;SAS_AF=0.771;AA=G|||;VT=SNP
3	107548579	rs76071343	G	A	100	PASS	AC=14;AF=0.00279553;AN=5008;NS=2504;DP=17798;EAS_AF=0;AMR_AF=0.0014;AFR_AF=0.0008;EUR_AF=0.0109;SAS_AF=0.001;AA=G|||;VT=SNP
3	107548614	rs62263987	A	G	100	PASS	AC=3098;AF=0.61861;AN=5008;NS=2504;DP=15992;EAS_AF=0.9702;AMR_AF=0.5058;AFR_AF=0.4092;EUR_AF=0.4712;SAS_AF=0.771;AA=A|||;VT=SNP
3	107548685	rs13062337	G	A	100	PASS	AC=453;AF=0.0904553;AN=5008;NS=2504;DP=16719;EAS_AF=0.001;AMR_AF=0.1931;AFR_AF=0.0091;EUR_AF=0.1948;SAS_AF=0.1125;AA=G|||;VT=SNP
3	107548789	rs9849845	G	T	100	PASS	AC=3617;AF=0.722244;AN=5008;NS=2504;DP=15094;EAS_AF=0.9742;AMR_AF=0.5375;AFR_AF=0.7791;EUR_AF=0.4751;SAS_AF=0.771;AA=T|||;VT=SNP
3	107548934	rs12695172	C	T	100	PASS	AC=1207;AF=0.241014;AN=5008;NS=2504;DP=14572;EAS_AF=0.0258;AMR_AF=0.451;AFR_AF=0.087;EUR_AF=0.5249;SAS_AF=0.2301;AA=C|||;VT=SNP
3	107549458	rs13067867	G	C	100	PASS	AC=453;AF=0.0904553;AN=5008;NS=2504;DP=14627;EAS_AF=0.001;AMR_AF=0.1931;AFR_AF=0.0091;EUR_AF=0.1948;SAS_AF=0.1125;AA=G|||;VT=SNP
3	107549462	rs2172734	A	G	100	PASS	AC=3617;AF=0.722244;AN=5008;NS=2504;DP=14759;EAS_AF=0.9742;AMR_AF=0.5375;AFR_AF=0.7791;EUR_AF=0.4751;SAS_AF=0.771;AA=G|||;VT=SNP
3	107549501	rs115637813	C	T	100	PASS	AC=52;AF=0.0103834;AN=5008;NS=2504;DP=16250;EAS_AF=0;AMR_AF=0.0245;AFR_AF=0.0008;EUR_AF=0.0249;SAS_AF=0.0092;AA=C|||;VT=SNP
3	107549699	rs9816888	A	G	100	PASS	AC=1329;AF=0.265375;AN=5008;NS=2504;DP=20023;EAS_AF=0.0258;AMR_AF=0.4625;AFR_AF=0.174;EUR_AF=0.5249;SAS_AF=0.229;AA=A|||;VT=SNP
3	107550132	rs12493874	C	A	100	PASS	AC=3492;AF=0.697284;AN=5008;NS=2504;DP=20193;EAS_AF=0.9742;AMR_AF=0.5259;AFR_AF=0.6914;EUR_AF=0.4742;SAS_AF=0.771;AA=C|||;VT=SNP
3	107550505	rs72943079	G	A	100	PASS	AC=605;AF=0.120807;AN=5008;NS=2504;DP=18458;EAS_AF=0.0615;AMR_AF=0.072;AFR_AF=0.0272;EUR_AF=0.1561;SAS_AF=0.3067;AA=G|||;VT=SNP
3	107550583	rs6437751	T	A	100	PASS	AC=1194;AF=0.238419;AN=5008;NS=2504;DP=17918;EAS_AF=0.0258;AMR_AF=0.451;AFR_AF=0.0794;EUR_AF=0.5229;SAS_AF=0.229;AA=T|||;VT=SNP
3	107550819	rs1908324	C	T	100	PASS	AC=2260;AF=0.451278;AN=5008;NS=2504;DP=16222;EAS_AF=0.9087;AMR_AF=0.4121;AFR_AF=0.2186;EUR_AF=0.3141;SAS_AF=0.4632;AA=C|||;VT=SNP
3	107551087	rs6773830	T	C	100	PASS	AC=1189;AF=0.23742;AN=5008;NS=2504;DP=15343;EAS_AF=0.0258;AMR_AF=0.4496;AFR_AF=0.0764;EUR_AF=0.5229;SAS_AF=0.229;AA=T|||;VT=SNP
3	107551521	rs6810023	G	A	100	PASS	AC=269;AF=0.0537141;AN=5008;NS=2504;DP=18027;EAS_AF=0.0069;AMR_AF=0.0893;AFR_AF=0.0068;EUR_AF=0.1471;SAS_AF=0.044;AA=G|||;VT=SNP
3	107552829	rs116535715	A	G	100	PASS	AC=15;AF=0.00299521;AN=5008;NS=2504;DP=18407;EAS_AF=0;AMR_AF=0.0029;AFR_AF=0;EUR_AF=0.0089;SAS_AF=0.0041;AA=A|||;VT=SNP
3	107553515	rs67354949	G	T	100	PASS	AC=520;AF=0.103834;AN=5008;NS=2504;DP=13500;EAS_AF=0.001;AMR_AF=0.2061;AFR_AF=0.053;EUR_AF=0.2048;SAS_AF=0.1022;AA=G|||;VT=SNP
3	107553632	rs75193453	G	T	100	PASS	AC=27;AF=0.00539137;AN=5008;NS=2504;DP=13843;EAS_AF=0;AMR_AF=0.0043;AFR_AF=0.0008;EUR_AF=0.0179;SAS_AF=0.0051;AA=G|||;VT=SNP
3	107553855	rs34863982	G	A	100	PASS	AC=443;AF=0.0884585;AN=5008;NS=2504;DP=16174;EAS_AF=0.001;AMR_AF=0.1902;AFR_AF=0.0106;EUR_AF=0.2048;SAS_AF=0.092;AA=G|||;VT=SNP
3	107553971	rs6437752	A	G	100	PASS	AC=791;AF=0.157947;AN=5008;NS=2504;DP=17862;EAS_AF=0.0079;AMR_AF=0.1888;AFR_AF=0.2973;EUR_AF=0.1789;SAS_AF=0.0808;AA=A|||;VT=SNP
3	107554180	rs113647733	G	A	100	PASS	AC=76;AF=0.0151757;AN=5008;NS=2504;DP=19886;EAS_AF=0.001;AMR_AF=0.0159;AFR_AF=0.0023;EUR_AF=0.0308;SAS_AF=0.0307;AA=G|||;VT=SNP
3	107554453	rs11720764	G	A	100	PASS	AC=234;AF=0.0467252;AN=5008;NS=2504;DP=19274;EAS_AF=0.0327;AMR_AF=0.0591;AFR_AF=0.0015;EUR_AF=0.0875;SAS_AF=0.0716;AA=G|||;VT=SNP
3	107554970	rs11715719	C	A	100	PASS	AC=233;AF=0.0465256;AN=5008;NS=2504;DP=18931;EAS_AF=0.0337;AMR_AF=0.0591;AFR_AF=0.0015;EUR_AF=0.0875;SAS_AF=0.0695;AA=C|||;VT=SNP
3	107555466	rs10933916	T	C	100	PASS	AC=2925;AF=0.584065;AN=5008;NS=2504;DP=19562;EAS_AF=0.9534;AMR_AF=0.4697;AFR_AF=0.4334;EUR_AF=0.4056;SAS_AF=0.6718;AA=T|||;VT=SNP
3	107556657	rs36043324	G	A	100	PASS	AC=781;AF=0.15595;AN=5008;NS=2504;DP=21529;EAS_AF=0.003;AMR_AF=0.2651;AFR_AF=0.0673;EUR_AF=0.325;SAS_AF=0.182;AA=G|||;VT=SNP
3	107556807	rs1494497	A	G	100	PASS	AC=2927;AF=0.584465;AN=5008;NS=2504;DP=22723;EAS_AF=0.9534;AMR_AF=0.4697;AFR_AF=0.4342;EUR_AF=0.4066;SAS_AF=0.6718;AA=A|||;VT=SNP
3	107557394	rs62263991	C	T	100	PASS	AC=708;AF=0.141374;AN=5008;NS=2504;DP=19912;EAS_AF=0.0109;AMR_AF=0.1801;AFR_AF=0.2375;EUR_AF=0.1819;SAS_AF=0.0767;AA=C|||;VT=SNP
3	107557568	rs9831116	A	G	100	PASS	AC=2894;AF=0.577875;AN=5008;NS=2504;DP=20022;EAS_AF=0.9534;AMR_AF=0.4697;AFR_AF=0.4092;EUR_AF=0.4066;SAS_AF=0.6718;AA=A|||;VT=SNP
3	107558505	rs12186089	C	T	100	PASS	AC=793;AF=0.158347;AN=5008;NS=2504;DP=18700;EAS_AF=0.003;AMR_AF=0.2651;AFR_AF=0.0749;EUR_AF=0.325;SAS_AF=0.184;AA=C|||;VT=SNP
3	107559107	rs4855773	C	G	100	PASS	AC=2885;AF=0.576078;AN=5008;NS=2504;DP=17517;EAS_AF=0.9534;AMR_AF=0.4683;AFR_AF=0.4092;EUR_AF=0.4036;SAS_AF=0.6667;AA=C|||;VT=SNP
3	107559222	rs7633858	G	A	100	PASS	AC=230;AF=0.0459265;AN=5008;NS=2504;DP=14103;EAS_AF=0.0327;AMR_AF=0.0591;AFR_AF=0.0015;EUR_AF=0.0865;SAS_AF=0.0685;AA=G|||;VT=SNP
3	107559476	rs116505334	G	T	100	PASS	AC=40;AF=0.00798722;AN=5008;NS=2504;DP=15984;EAS_AF=0;AMR_AF=0.0086;AFR_AF=0;EUR_AF=0.0179;SAS_AF=0.0164;AA=G|||;VT=SNP
3	107559502	rs4129550	A	C	100	PASS	AC=232;AF=0.0463259;AN=5008;NS=2504;DP=15888;EAS_AF=0.0347;AMR_AF=0.0591;AFR_AF=0.0015;EUR_AF=0.0865;SAS_AF=0.0685;AA=A|||;VT=SNP
3	107559552	rs4129549	T	C	100	PASS	AC=406;AF=0.0810703;AN=5008;NS=2504;DP=16576;EAS_AF=0.0109;AMR_AF=0.1686;AFR_AF=0.0166;EUR_AF=0.1799;SAS_AF=0.0767;AA=C|||;VT=SNP
3	107560269	rs7637131	G	A	100	PASS	AC=706;AF=0.140974;AN=5008;NS=2504;DP=18234;EAS_AF=0.0119;AMR_AF=0.1801;AFR_AF=0.2368;EUR_AF=0.1799;SAS_AF=0.0767;AA=G|||;VT=SNP
3	107560657	rs78257698	T	C	100	PASS	AC=35;AF=0.00698882;AN=5008;NS=2504;DP=18489;EAS_AF=0;AMR_AF=0.0187;AFR_AF=0;EUR_AF=0.0189;SAS_AF=0.0031;AA=T|||;VT=SNP
3	107561983	rs13070401	C	T	100	PASS	AC=870;AF=0.173722;AN=5008;NS=2504;DP=17989;EAS_AF=0.002;AMR_AF=0.2896;AFR_AF=0.0424;EUR_AF=0.3738;SAS_AF=0.2403;AA=C|||;VT=SNP
3	107562414	rs76631788	T	C	100	PASS	AC=191;AF=0.038139;AN=5008;NS=2504;DP=17831;EAS_AF=0.1022;AMR_AF=0.0375;AFR_AF=0.034;EUR_AF=0.007;SAS_AF=0.0102;AA=T|||;VT=SNP
3	107562489	rs7626868	C	T	100	PASS	AC=2750;AF=0.549121;AN=5008;NS=2504;DP=17248;EAS_AF=0.8502;AMR_AF=0.4265;AFR_AF=0.4569;EUR_AF=0.3658;SAS_AF=0.6391;AA=C|||;VT=SNP
3	107562676	rs7649026	A	T	100	PASS	AC=170;AF=0.0339457;AN=5008;NS=2504;DP=16304;EAS_AF=0.0337;AMR_AF=0.0432;AFR_AF=0.0015;EUR_AF=0.0706;SAS_AF=0.0337;AA=A|||;VT=SNP
3	107562756	rs7627127	C	T	100	PASS	AC=199;AF=0.0397364;AN=5008;NS=2504;DP=15832;EAS_AF=0.0337;AMR_AF=0.0576;AFR_AF=0.003;EUR_AF=0.0885;SAS_AF=0.0327;AA=C|||;VT=SNP
3	107562783	rs35349351	A	T	100	PASS	AC=872;AF=0.174121;AN=5008;NS=2504;DP=16318;EAS_AF=0.002;AMR_AF=0.2896;AFR_AF=0.0424;EUR_AF=0.3757;SAS_AF=0.2403;AA=A|||;VT=SNP
3	107563796	rs10460810	G	T	100	PASS	AC=2734;AF=0.545927;AN=5008;NS=2504;DP=19662;EAS_AF=0.8383;AMR_AF=0.4251;AFR_AF=0.4539;EUR_AF=0.3668;SAS_AF=0.6391;AA=G|||;VT=SNP
3	107564415	rs77105381	T	G	100	PASS	AC=214;AF=0.0427316;AN=5008;NS=2504;DP=16660;EAS_AF=0;AMR_AF=0.0173;AFR_AF=0.146;EUR_AF=0.004;SAS_AF=0.0051;AA=T|||;VT=SNP
3	107564459	rs7644809	T	C	100	PASS	AC=1554;AF=0.310304;AN=5008;NS=2504;DP=17535;EAS_AF=0.0139;AMR_AF=0.4726;AFR_AF=0.2587;EUR_AF=0.5577;SAS_AF=0.316;AA=T|||;VT=SNP
3	107564852	rs114771627	C	T	100	PASS	AC=30;AF=0.00599042;AN=5008;NS=2504;DP=19863;EAS_AF=0;AMR_AF=0.0014;AFR_AF=0;EUR_AF=0.0149;SAS_AF=0.0143;AA=C|||;VT=SNP
3	107565895	rs13062868	G	C	100	PASS	AC=504;AF=0.100639;AN=5008;NS=2504;DP=16902;EAS_AF=0;AMR_AF=0.2003;AFR_AF=0.0136;EUR_AF=0.2356;SAS_AF=0.1125;AA=G|||;VT=SNP
3	107567130	rs10933917	T	C	100	PASS	AC=2931;AF=0.585264;AN=5008;NS=2504;DP=18635;EAS_AF=0.8601;AMR_AF=0.4942;AFR_AF=0.4433;EUR_AF=0.4831;SAS_AF=0.6636;AA=T|||;VT=SNP
3	107567286	rs35048845	A	G	100	PASS	AC=493;AF=0.0984425;AN=5008;NS=2504;DP=18326;EAS_AF=0;AMR_AF=0.2003;AFR_AF=0.0106;EUR_AF=0.2346;SAS_AF=0.1063;AA=A|||;VT=SNP
3	107567349	rs6773652	A	T	100	PASS	AC=2931;AF=0.585264;AN=5008;NS=2504;DP=18929;EAS_AF=0.8601;AMR_AF=0.4942;AFR_AF=0.4433;EUR_AF=0.4831;SAS_AF=0.6636;AA=A|||;VT=SNP
3	107567515	rs4855775	T	G	100	PASS	AC=4775;AF=0.953474;AN=5008;NS=2504;DP=15871;EAS_AF=1;AMR_AF=0.9827;AFR_AF=0.8464;EUR_AF=0.993;SAS_AF=0.9888;AA=G|||;VT=SNP
3	107567716	rs116495417	C	T	100	PASS	AC=81;AF=0.0161741;AN=5008;NS=2504;DP=20386;EAS_AF=0;AMR_AF=0.0101;AFR_AF=0.0038;EUR_AF=0.0517;SAS_AF=0.0174;AA=C|||;VT=SNP
3	107568304	rs7645430	C	T	100	PASS	AC=1002;AF=0.20008;AN=5008;NS=2504;DP=18948;EAS_AF=0.0149;AMR_AF=0.2104;AFR_AF=0.3464;EUR_AF=0.2058;SAS_AF=0.18;AA=C|||;VT=SNP
3	107568357	rs7645507	C	T	100	PASS	AC=168;AF=0.0335463;AN=5008;NS=2504;DP=18786;EAS_AF=0.0337;AMR_AF=0.0432;AFR_AF=0.0015;EUR_AF=0.0696;SAS_AF=0.0327;AA=C|||;VT=SNP
3	107569710	rs148191649	G	A	100	PASS	AC=47;AF=0.00938498;AN=5008;NS=2504;DP=19977;EAS_AF=0;AMR_AF=0.0101;AFR_AF=0.003;EUR_AF=0.0288;SAS_AF=0.0072;AA=G|||;VT=SNP
3	107569755	rs9849624	T	G	100	PASS	AC=674;AF=0.134585;AN=5008;NS=2504;DP=20743;EAS_AF=0.0149;AMR_AF=0.1916;AFR_AF=0.1097;EUR_AF=0.2038;SAS_AF=0.18;AA=T|||;VT=SNP
3	107569873	rs17227439	T	C	100	PASS	AC=1045;AF=0.208666;AN=5008;NS=2504;DP=21279;EAS_AF=0.0149;AMR_AF=0.2147;AFR_AF=0.351;EUR_AF=0.2296;SAS_AF=0.1902;AA=T|||;VT=SNP
3	107569887	rs17227496	C	A	100	PASS	AC=673;AF=0.134385;AN=5008;NS=2504;DP=21227;EAS_AF=0.0149;AMR_AF=0.1916;AFR_AF=0.1089;EUR_AF=0.2028;SAS_AF=0.181;AA=C|||;VT=SNP
3	107570328	rs9834162	C	A	100	PASS	AC=1034;AF=0.20647;AN=5008;NS=2504;DP=20777;EAS_AF=0.0149;AMR_AF=0.2133;AFR_AF=0.3464;EUR_AF=0.2266;SAS_AF=0.1892;AA=A|||;VT=SNP
3	107570753	rs1897495	C	T	100	PASS	AC=1535;AF=0.30651;AN=5008;NS=2504;DP=16627;EAS_AF=0.0149;AMR_AF=0.4078;AFR_AF=0.3654;EUR_AF=0.4414;SAS_AF=0.317;AA=C|||;VT=SNP
3	107570882	rs1897496	T	C	100	PASS	AC=1944;AF=0.388179;AN=5008;NS=2504;DP=16869;EAS_AF=0.125;AMR_AF=0.4539;AFR_AF=0.5499;EUR_AF=0.4483;SAS_AF=0.3323;AA=C|||;VT=SNP
3	107570901	rs138857343	A	G	100	PASS	AC=24;AF=0.00479233;AN=5008;NS=2504;DP=16495;EAS_AF=0;AMR_AF=0.0029;AFR_AF=0.003;EUR_AF=0.007;SAS_AF=0.0112;AA=A|||;VT=SNP
3	107572221	rs140163113	C	T	100	PASS	AC=21;AF=0.00419329;AN=5008;NS=2504;DP=15641;EAS_AF=0.001;AMR_AF=0.0101;AFR_AF=0;EUR_AF=0.0129;SAS_AF=0;AA=C|||;VT=SNP
3	107573194	rs146839947	G	A	100	PASS	AC=24;AF=0.00479233;AN=5008;NS=2504;DP=14054;EAS_AF=0;AMR_AF=0.0029;AFR_AF=0.003;EUR_AF=0.007;SAS_AF=0.0112;AA=G|||;VT=SNP
3	107573939	rs75162765	A	C	100	PASS	AC=410;AF=0.081869;AN=5008;NS=2504;DP=19331;EAS_AF=0;AMR_AF=0.0288;AFR_AF=0.2678;EUR_AF=0.0249;SAS_AF=0.0112;AA=A|||;VT=SNP
3	107575074	rs9852257	T	G	100	PASS	AC=2491;AF=0.497404;AN=5008;NS=2504;DP=20578;EAS_AF=0.1052;AMR_AF=0.6037;AFR_AF=0.6483;EUR_AF=0.6431;SAS_AF=0.4724;AA=T|||;VT=SNP
3	107576434	rs9838263	G	A	100	PASS	AC=665;AF=0.132788;AN=5008;NS=2504;DP=17866;EAS_AF=0.0119;AMR_AF=0.1945;AFR_AF=0.1293;EUR_AF=0.2425;SAS_AF=0.1053;AA=G|||;VT=SNP
3	107576533	rs116738605	T	A	100	PASS	AC=23;AF=0.00459265;AN=5008;NS=2504;DP=19051;EAS_AF=0;AMR_AF=0.0072;AFR_AF=0;EUR_AF=0.0129;SAS_AF=0.0051;AA=T|||;VT=SNP
3	107576819	rs13092666	C	G	100	PASS	AC=894;AF=0.178514;AN=5008;NS=2504;DP=20040;EAS_AF=0.0367;AMR_AF=0.232;AFR_AF=0.2269;EUR_AF=0.2475;SAS_AF=0.1503;AA=C|||;VT=SNP
3	107576916	rs13097121	C	T	100	PASS	AC=919;AF=0.183506;AN=5008;NS=2504;DP=16427;EAS_AF=0.0367;AMR_AF=0.2349;AFR_AF=0.2307;EUR_AF=0.2535;SAS_AF=0.1626;AA=c|||;VT=SNP
3	107577262	rs9843526	G	C	100	PASS	AC=561;AF=0.112021;AN=5008;NS=2504;DP=18183;EAS_AF=0.0119;AMR_AF=0.1902;AFR_AF=0.0514;EUR_AF=0.2445;SAS_AF=0.1053;AA=G|||;VT=SNP
3	107577581	rs35216796	A	T	100	PASS	AC=513;AF=0.102436;AN=5008;NS=2504;DP=15513;EAS_AF=0;AMR_AF=0.2161;AFR_AF=0.0106;EUR_AF=0.2247;SAS_AF=0.1258;AA=A|||;VT=SNP
3	107577610	rs1864894	G	C	100	PASS	AC=968;AF=0.193291;AN=5008;NS=2504;DP=16548;EAS_AF=0.0367;AMR_AF=0.2392;AFR_AF=0.2663;EUR_AF=0.2535;SAS_AF=0.1616;AA=C|||;VT=SNP
3	107577904	rs1864895	G	A	100	PASS	AC=1072;AF=0.214058;AN=5008;NS=2504;DP=17804;EAS_AF=0.0367;AMR_AF=0.2435;AFR_AF=0.3427;EUR_AF=0.2535;SAS_AF=0.1616;AA=A|||;VT=SNP
3	107578288	rs2043261	C	T	100	PASS	AC=1936;AF=0.386581;AN=5008;NS=2504;DP=17890;EAS_AF=0.7917;AMR_AF=0.3487;AFR_AF=0.062;EUR_AF=0.3579;SAS_AF=0.4642;AA=C|||;VT=SNP
3	107579115	rs17813802	G	A	100	PASS	AC=565;AF=0.112819;AN=5008;NS=2504;DP=14526;EAS_AF=0.0149;AMR_AF=0.1902;AFR_AF=0.053;EUR_AF=0.2445;SAS_AF=0.1043;AA=G|||;VT=SNP
3	107580374	rs73194666	G	A	100	PASS	AC=490;AF=0.0978435;AN=5008;NS=2504;DP=17430;EAS_AF=0;AMR_AF=0.2075;AFR_AF=0.0106;EUR_AF=0.2197;SAS_AF=0.1135;AA=G|||;VT=SNP
3	107580886	rs34096942	G	A	100	PASS	AC=1937;AF=0.386781;AN=5008;NS=2504;DP=17913;EAS_AF=0.7907;AMR_AF=0.3501;AFR_AF=0.062;EUR_AF=0.3549;SAS_AF=0.4683;AA=G|||;VT=SNP
3	107580954	rs35768529	G	C	100	PASS	AC=922;AF=0.184105;AN=5008;NS=2504;DP=17505;EAS_AF=0.0367;AMR_AF=0.2363;AFR_AF=0.2337;EUR_AF=0.2535;SAS_AF=0.1605;AA=C|||;VT=SNP
3	107581048	rs9864366	G	A	100	PASS	AC=562;AF=0.11222;AN=5008;NS=2504;DP=20915;EAS_AF=0.0119;AMR_AF=0.1902;AFR_AF=0.053;EUR_AF=0.2445;SAS_AF=0.1043;AA=G|||;VT=SNP
3	107581340	rs76198814	T	G	100	PASS	AC=309;AF=0.0617013;AN=5008;NS=2504;DP=16033;EAS_AF=0.0367;AMR_AF=0.0144;AFR_AF=0.1641;EUR_AF=0.0219;SAS_AF=0.0235;AA=T|||;VT=SNP
3	107581573	rs75189185	G	A	100	PASS	AC=309;AF=0.0617013;AN=5008;NS=2504;DP=19124;EAS_AF=0.0367;AMR_AF=0.0144;AFR_AF=0.1641;EUR_AF=0.0219;SAS_AF=0.0235;AA=g|||;VT=SNP
3	107583103	rs71319278	T	C	100	PASS	AC=2782;AF=0.555511;AN=5008;NS=2504;DP=14865;EAS_AF=0.8651;AMR_AF=0.5115;AFR_AF=0.2731;EUR_AF=0.5169;SAS_AF=0.6892;AA=T|||;VT=SNP
3	107583197	rs9875001	C	T	100	PASS	AC=683;AF=0.136382;AN=5008;NS=2504;DP=16522;EAS_AF=0.0288;AMR_AF=0.1945;AFR_AF=0.1293;EUR_AF=0.2445;SAS_AF=0.1043;AA=C|||;VT=SNP
3	107583354	rs4437137	A	G	100	PASS	AC=3018;AF=0.602636;AN=5008;NS=2504;DP=17804;EAS_AF=0.878;AMR_AF=0.5202;AFR_AF=0.4244;EUR_AF=0.5189;SAS_AF=0.7045;AA=A|||;VT=SNP
3	107583362	rs114053233	A	G	100	PASS	AC=47;AF=0.00938498;AN=5008;NS=2504;DP=18112;EAS_AF=0.001;AMR_AF=0.0144;AFR_AF=0.0106;EUR_AF=0.0199;SAS_AF=0.002;AA=G|||;VT=SNP
3	107583496	rs116418696	G	A	100	PASS	AC=17;AF=0.00339457;AN=5008;NS=2504;DP=17101;EAS_AF=0;AMR_AF=0.0043;AFR_AF=0;EUR_AF=0.0129;SAS_AF=0.001;AA=G|||;VT=SNP
3	107583740	rs2163728	A	G	100	PASS	AC=4057;AF=0.810104;AN=5008;NS=2504;DP=14714;EAS_AF=0.872;AMR_AF=0.7435;AFR_AF=0.7995;EUR_AF=0.7604;SAS_AF=0.8589;AA=G|||;VT=SNP
3	107584575	rs9881309	G	A	100	PASS	AC=796;AF=0.158946;AN=5008;NS=2504;DP=16989;EAS_AF=0.0298;AMR_AF=0.2003;AFR_AF=0.1959;EUR_AF=0.2495;SAS_AF=0.1196;AA=G|||;VT=SNP
3	107585109	rs13322960	G	T	100	PASS	AC=771;AF=0.153954;AN=5008;NS=2504;DP=19066;EAS_AF=0.0288;AMR_AF=0.196;AFR_AF=0.1861;EUR_AF=0.2505;SAS_AF=0.1104;AA=g|||;VT=SNP
3	107585149	rs2082374	G	C	100	PASS	AC=3038;AF=0.606629;AN=5008;NS=2504;DP=18893;EAS_AF=0.8433;AMR_AF=0.5346;AFR_AF=0.4349;EUR_AF=0.5099;SAS_AF=0.7454;AA=G|||;VT=SNP
3	107585300	rs2099308	A	G	100	PASS	AC=4353;AF=0.869209;AN=5008;NS=2504;DP=20479;EAS_AF=0.9038;AMR_AF=0.7723;AFR_AF=0.9228;EUR_AF=0.8082;SAS_AF=0.8926;AA=G|||;VT=SNP
3	107585635	rs28387018	T	C	100	PASS	AC=3037;AF=0.60643;AN=5008;NS=2504;DP=17292;EAS_AF=0.8433;AMR_AF=0.5346;AFR_AF=0.4342;EUR_AF=0.5099;SAS_AF=0.7454;AA=T|||;VT=SNP
3	107586424	rs1368256	C	T	100	PASS	AC=3145;AF=0.627995;AN=5008;NS=2504;DP=19024;EAS_AF=0.8442;AMR_AF=0.5389;AFR_AF=0.5129;EUR_AF=0.5099;SAS_AF=0.7454;AA=C|||;VT=SNP
3	107587276	rs143881265	G	T	100	PASS	AC=15;AF=0.00299521;AN=5008;NS=2504;DP=19447;EAS_AF=0;AMR_AF=0.0029;AFR_AF=0.0008;EUR_AF=0.007;SAS_AF=0.0051;AA=G|||;VT=SNP
3	107587513	rs28668039	A	G	100	PASS	AC=675;AF=0.134784;AN=5008;NS=2504;DP=20685;EAS_AF=0.0278;AMR_AF=0.1916;AFR_AF=0.118;EUR_AF=0.2485;SAS_AF=0.1104;AA=A|||;VT=SNP
3	107588368	rs6785336	C	T	100	PASS	AC=3806;AF=0.759984;AN=5008;NS=2504;DP=16706;EAS_AF=0.8681;AMR_AF=0.7291;AFR_AF=0.6861;EUR_AF=0.7485;SAS_AF=0.7822;AA=T|||;VT=SNP
3	107588505	rs9818603	T	A	100	PASS	AC=753;AF=0.150359;AN=5008;NS=2504;DP=17424;EAS_AF=0.0278;AMR_AF=0.196;AFR_AF=0.177;EUR_AF=0.2455;SAS_AF=0.1104;AA=T|||;VT=SNP
3	107588992	rs4392414	T	C	100	PASS	AC=3804;AF=0.759585;AN=5008;NS=2504;DP=19200;EAS_AF=0.8681;AMR_AF=0.7291;AFR_AF=0.6853;EUR_AF=0.7485;SAS_AF=0.7812;AA=T|||;VT=SNP
3	107589551	rs6789170	G	T	100	PASS	AC=363;AF=0.072484;AN=5008;NS=2504;DP=17575;EAS_AF=0.0317;AMR_AF=0.0245;AFR_AF=0.1815;EUR_AF=0.0497;SAS_AF=0.0245;AA=G|||;VT=SNP
3	107589681	rs9879639	C	T	100	PASS	AC=766;AF=0.152955;AN=5008;NS=2504;DP=18332;EAS_AF=0.0278;AMR_AF=0.196;AFR_AF=0.177;EUR_AF=0.2505;SAS_AF=0.1186;AA=C|||;VT=SNP
3	107589754	rs1991782	T	A	100	PASS	AC=2946;AF=0.588259;AN=5008;NS=2504;DP=19781;EAS_AF=0.8403;AMR_AF=0.5288;AFR_AF=0.4327;EUR_AF=0.5;SAS_AF=0.6718;AA=T|||;VT=SNP
3	107590358	rs6792298	C	T	100	PASS	AC=461;AF=0.0920527;AN=5008;NS=2504;DP=21203;EAS_AF=0.0317;AMR_AF=0.0375;AFR_AF=0.2352;EUR_AF=0.0557;SAS_AF=0.0368;AA=C|||;VT=SNP
3	107590562	rs10804465	G	C	100	PASS	AC=2945;AF=0.588059;AN=5008;NS=2504;DP=18167;EAS_AF=0.8403;AMR_AF=0.5274;AFR_AF=0.4327;EUR_AF=0.5;SAS_AF=0.6718;AA=G|||;VT=SNP
3	107590697	rs2082373	G	C	100	PASS	AC=2871;AF=0.573283;AN=5008;NS=2504;DP=16404;EAS_AF=0.8403;AMR_AF=0.5231;AFR_AF=0.379;EUR_AF=0.5;SAS_AF=0.6718;AA=G|||;VT=SNP
3	107590849	rs4479594	G	C	100	PASS	AC=3045;AF=0.608027;AN=5008;NS=2504;DP=16722;EAS_AF=0.8403;AMR_AF=0.5317;AFR_AF=0.5061;EUR_AF=0.5;SAS_AF=0.6718;AA=G|||;VT=SNP
3	107591015	rs4404444	T	C	100	PASS	AC=3045;AF=0.608027;AN=5008;NS=2504;DP=15492;EAS_AF=0.8403;AMR_AF=0.5317;AFR_AF=0.5061;EUR_AF=0.5;SAS_AF=0.6718;AA=T|||;VT=SNP
3	107591475	rs543293003	C	T	100	PASS	AC=10;AF=0.00199681;AN=5008;NS=2504;DP=16059;EAS_AF=0;AMR_AF=0;AFR_AF=0.0008;EUR_AF=0.005;SAS_AF=0.0041;AA=C|||;VT=SNP
3	107591546	rs2399215	G	A	100	PASS	AC=3045;AF=0.608027;AN=5008;NS=2504;DP=15913;EAS_AF=0.8403;AMR_AF=0.5317;AFR_AF=0.5061;EUR_AF=0.5;SAS_AF=0.6718;AA=G|||;VT=SNP
3	107591674	rs11707020	G	A	100	PASS	AC=752;AF=0.15016;AN=5008;NS=2504;DP=14857;EAS_AF=0.0278;AMR_AF=0.196;AFR_AF=0.177;EUR_AF=0.2445;SAS_AF=0.1104;AA=g|||;VT=SNP
3	107591815	rs75818596	C	G	100	PASS	AC=482;AF=0.096246;AN=5008;NS=2504;DP=16821;EAS_AF=0.0357;AMR_AF=0.1282;AFR_AF=0.0061;EUR_AF=0.1451;SAS_AF=0.2076;AA=C|||;VT=SNP
3	107592034	rs10755066	G	A	100	PASS	AC=3793;AF=0.757388;AN=5008;NS=2504;DP=20190;EAS_AF=0.8661;AMR_AF=0.7262;AFR_AF=0.6808;EUR_AF=0.7455;SAS_AF=0.7832;AA=A|||;VT=SNP
3	107592185	rs11707950	G	A	100	PASS	AC=753;AF=0.150359;AN=5008;NS=2504;DP=18825;EAS_AF=0.0278;AMR_AF=0.196;AFR_AF=0.177;EUR_AF=0.2455;SAS_AF=0.1104;AA=G|||;VT=SNP
3	107593303	rs112452605	G	A	100	PASS	AC=34;AF=0.00678914;AN=5008;NS=2504;DP=18808;EAS_AF=0;AMR_AF=0.0072;AFR_AF=0.0008;EUR_AF=0.0219;SAS_AF=0.0061;AA=G|||;VT=SNP
3	107593376	rs147732919	T	C	100	PASS	AC=34;AF=0.00678914;AN=5008;NS=2504;DP=19240;EAS_AF=0;AMR_AF=0.0086;AFR_AF=0.0008;EUR_AF=0.0219;SAS_AF=0.0051;AA=T|||;VT=SNP
3	107593992	rs79019824	C	A	100	PASS	AC=361;AF=0.0720847;AN=5008;NS=2504;DP=21546;EAS_AF=0.0317;AMR_AF=0.0245;AFR_AF=0.18;EUR_AF=0.0497;SAS_AF=0.0245;AA=C|||;VT=SNP
3	107594430	rs77699477	A	G	100	PASS	AC=536;AF=0.107029;AN=5008;NS=2504;DP=20680;EAS_AF=0.0317;AMR_AF=0.0418;AFR_AF=0.2905;EUR_AF=0.0547;SAS_AF=0.0368;AA=A|||;VT=SNP
3	107594466	rs13317948	C	T	100	PASS	AC=921;AF=0.183906;AN=5008;NS=2504;DP=20776;EAS_AF=0.0456;AMR_AF=0.1772;AFR_AF=0.2829;EUR_AF=0.1581;SAS_AF=0.2239;AA=C|||;VT=SNP
3	107594746	rs74842454	A	G	100	PASS	AC=52;AF=0.0103834;AN=5008;NS=2504;DP=18531;EAS_AF=0;AMR_AF=0.0115;AFR_AF=0.003;EUR_AF=0.0338;SAS_AF=0.0061;AA=A|||;VT=SNP
3	107594886	rs1991783	T	C	100	PASS	AC=1913;AF=0.381989;AN=5008;NS=2504;DP=20529;EAS_AF=0.7986;AMR_AF=0.3458;AFR_AF=0.0613;EUR_AF=0.3429;SAS_AF=0.4519;AA=T|||;VT=SNP
3	107594914	rs77934292	A	G	100	PASS	AC=106;AF=0.0211661;AN=5008;NS=2504;DP=20136;EAS_AF=0;AMR_AF=0.013;AFR_AF=0;EUR_AF=0.0577;SAS_AF=0.0399;AA=A|||;VT=SNP
3	107595311	rs11721139	G	A	100	PASS	AC=1428;AF=0.285144;AN=5008;NS=2504;DP=20990;EAS_AF=0.0635;AMR_AF=0.2464;AFR_AF=0.5174;EUR_AF=0.3032;SAS_AF=0.2086;AA=A|||;VT=SNP
3	107595782	rs62264009	C	T	100	PASS	AC=572;AF=0.114217;AN=5008;NS=2504;DP=15562;EAS_AF=0.0278;AMR_AF=0.1873;AFR_AF=0.059;EUR_AF=0.2386;SAS_AF=0.0982;AA=C|||;VT=SNP
3	107596245	rs75197882	G	A	100	PASS	AC=23;AF=0.00459265;AN=5008;NS=2504;DP=14408;EAS_AF=0;AMR_AF=0.0072;AFR_AF=0;EUR_AF=0.0129;SAS_AF=0.0051;AA=A|||;VT=SNP
3	107596803	rs114712881	G	A	100	PASS	AC=17;AF=0.00339457;AN=5008;NS=2504;DP=17994;EAS_AF=0;AMR_AF=0.0058;AFR_AF=0;EUR_AF=0.0119;SAS_AF=0.001;AA=G|||;VT=SNP
3	107596954	rs6773129	A	G	100	PASS	AC=576;AF=0.115016;AN=5008;NS=2504;DP=20680;EAS_AF=0.0278;AMR_AF=0.1916;AFR_AF=0.053;EUR_AF=0.2475;SAS_AF=0.0982;AA=A|||;VT=SNP
3	107596998	rs6797873	G	A	100	PASS	AC=1248;AF=0.249201;AN=5008;NS=2504;DP=21165;EAS_AF=0.0635;AMR_AF=0.2406;AFR_AF=0.3782;EUR_AF=0.3082;SAS_AF=0.2117;AA=G|||;VT=SNP
3	107597141	rs4855778	A	C	100	PASS	AC=2682;AF=0.535543;AN=5008;NS=2504;DP=21677;EAS_AF=0.1964;AMR_AF=0.6225;AFR_AF=0.6717;EUR_AF=0.6521;SAS_AF=0.5194;AA=A|||;VT=SNP
3	107597621	rs6798345	C	A	100	PASS	AC=3024;AF=0.603834;AN=5008;NS=2504;DP=20851;EAS_AF=0.8978;AMR_AF=0.6167;AFR_AF=0.4138;EUR_AF=0.4911;SAS_AF=0.6646;AA=C|||;VT=SNP
3	107597633	rs73853005	C	T	100	PASS	AC=508;AF=0.101438;AN=5008;NS=2504;DP=20994;EAS_AF=0.0823;AMR_AF=0.1297;AFR_AF=0.0446;EUR_AF=0.1988;SAS_AF=0.0777;AA=C|||;VT=SNP
3	107598075	rs138570905	G	A	100	PASS	AC=64;AF=0.0127796;AN=5008;NS=2504;DP=17936;EAS_AF=0.001;AMR_AF=0.0115;AFR_AF=0;EUR_AF=0.0229;SAS_AF=0.0327;AA=G|||;VT=SNP
3	107598321	rs6437755	T	C	100	PASS	AC=666;AF=0.132987;AN=5008;NS=2504;DP=17660;EAS_AF=0.0704;AMR_AF=0.17;AFR_AF=0.1853;EUR_AF=0.1421;SAS_AF=0.091;AA=T|||;VT=SNP
3	107598811	rs114188682	G	A	100	PASS	AC=21;AF=0.00419329;AN=5008;NS=2504;DP=18581;EAS_AF=0;AMR_AF=0.0043;AFR_AF=0;EUR_AF=0.0169;SAS_AF=0.001;AA=G|||;VT=SNP
3	107598956	rs10933920	A	G	100	PASS	AC=2874;AF=0.573882;AN=5008;NS=2504;DP=18693;EAS_AF=0.8185;AMR_AF=0.4914;AFR_AF=0.4047;EUR_AF=0.5099;SAS_AF=0.6748;AA=G|||;VT=SNP
3	107599953	rs10933921	A	G	100	PASS	AC=2379;AF=0.47504;AN=5008;NS=2504;DP=18772;EAS_AF=0.8185;AMR_AF=0.4553;AFR_AF=0.0537;EUR_AF=0.505;SAS_AF=0.6738;AA=A|||;VT=SNP
3	107600439	rs6772533	T	C	100	PASS	AC=1206;AF=0.240815;AN=5008;NS=2504;DP=18406;EAS_AF=0.0694;AMR_AF=0.1902;AFR_AF=0.5817;EUR_AF=0.1471;SAS_AF=0.089;AA=C|||;VT=SNP
3	107600492	rs74508203	G	A	100	PASS	AC=34;AF=0.00678914;AN=5008;NS=2504;DP=18639;EAS_AF=0;AMR_AF=0.0144;AFR_AF=0.0008;EUR_AF=0.0229;SAS_AF=0;AA=G|||;VT=SNP
3	107600881	rs139714863	C	T	100	PASS	AC=11;AF=0.00219649;AN=5008;NS=2504;DP=21462;EAS_AF=0;AMR_AF=0.0014;AFR_AF=0;EUR_AF=0.0099;SAS_AF=0;AA=c|||;VT=SNP
3	107601890	rs56163686	G	A	100	PASS	AC=434;AF=0.0866613;AN=5008;NS=2504;DP=20548;EAS_AF=0;AMR_AF=0.0519;AFR_AF=0.1853;EUR_AF=0.0606;SAS_AF=0.0941;AA=G|||;VT=SNP
3	107602217	rs1432598	A	G	100	PASS	AC=567;AF=0.113219;AN=5008;NS=2504;DP=19899;EAS_AF=0.0694;AMR_AF=0.1542;AFR_AF=0.1203;EUR_AF=0.1431;SAS_AF=0.089;AA=A|||;VT=SNP
3	107602496	rs1432597	T	C	100	PASS	AC=751;AF=0.14996;AN=5008;NS=2504;DP=16286;EAS_AF=0.0694;AMR_AF=0.1585;AFR_AF=0.2572;EUR_AF=0.1431;SAS_AF=0.089;AA=T|||;VT=SNP
3	107602942	rs724461	G	A	100	PASS	AC=949;AF=0.189497;AN=5008;NS=2504;DP=15125;EAS_AF=0.0694;AMR_AF=0.1772;AFR_AF=0.3956;EUR_AF=0.1451;SAS_AF=0.089;AA=A|||;VT=SNP
3	107603348	rs6806753	C	G	100	PASS	AC=1042;AF=0.208067;AN=5008;NS=2504;DP=18899;EAS_AF=0.0694;AMR_AF=0.1931;AFR_AF=0.4561;EUR_AF=0.1471;SAS_AF=0.089;AA=G|||;VT=SNP
3	107603762	rs16853945	C	T	100	PASS	AC=1464;AF=0.292332;AN=5008;NS=2504;DP=20705;EAS_AF=0.6359;AMR_AF=0.2133;AFR_AF=0.0416;EUR_AF=0.2187;SAS_AF=0.409;AA=C|||;VT=SNP
3	107603830	rs960470	G	A	100	PASS	AC=810;AF=0.161741;AN=5008;NS=2504;DP=20996;EAS_AF=0.0694;AMR_AF=0.1643;AFR_AF=0.2988;EUR_AF=0.1431;SAS_AF=0.089;AA=G|||;VT=SNP
3	107604090	rs960471	A	G	100	PASS	AC=1233;AF=0.246206;AN=5008;NS=2504;DP=18181;EAS_AF=0.0694;AMR_AF=0.1974;AFR_AF=0.5983;EUR_AF=0.1471;SAS_AF=0.089;AA=G|||;VT=SNP
3	107604277	rs840286	C	T	100	PASS	AC=4190;AF=0.836661;AN=5008;NS=2504;DP=18781;EAS_AF=0.8879;AMR_AF=0.719;AFR_AF=0.9175;EUR_AF=0.7356;SAS_AF=0.862;AA=T|||;VT=SNP
3	107609018	rs115277297	C	G	100	PASS	AC=23;AF=0.00459265;AN=5008;NS=2504;DP=14532;EAS_AF=0;AMR_AF=0.0058;AFR_AF=0;EUR_AF=0.0179;SAS_AF=0.001;AA=C|||;VT=SNP
3	107609481	rs709524	G	A	100	PASS	AC=3263;AF=0.651558;AN=5008;NS=2504;DP=14175;EAS_AF=0.9683;AMR_AF=0.6153;AFR_AF=0.3654;EUR_AF=0.6163;SAS_AF=0.774;AA=G|||;VT=SNP
3	107609499	rs35723425	G	C	100	PASS	AC=159;AF=0.0317492;AN=5008;NS=2504;DP=15179;EAS_AF=0;AMR_AF=0.0648;AFR_AF=0.0045;EUR_AF=0.0915;SAS_AF=0.0164;AA=G|||;VT=SNP
3	107609990	rs709523	C	T	100	PASS	AC=3653;AF=0.729433;AN=5008;NS=2504;DP=14246;EAS_AF=0.9683;AMR_AF=0.6412;AFR_AF=0.6445;EUR_AF=0.6193;SAS_AF=0.774;AA=T|||;VT=SNP
3	107610473	rs709522	A	G	100	PASS	AC=3277;AF=0.654353;AN=5008;NS=2504;DP=18287;EAS_AF=0.9683;AMR_AF=0.6153;AFR_AF=0.3752;EUR_AF=0.6173;SAS_AF=0.774;AA=G|||;VT=SNP
3	107611113	rs34206370	T	C	100	PASS	AC=2432;AF=0.485623;AN=5008;NS=2504;DP=22154;EAS_AF=0.8968;AMR_AF=0.4841;AFR_AF=0.0522;EUR_AF=0.5189;SAS_AF=0.6145;AA=T|||;VT=SNP
3	107611114	rs185440148	G	A	100	PASS	AC=13;AF=0.00259585;AN=5008;NS=2504;DP=22056;EAS_AF=0;AMR_AF=0;AFR_AF=0.0008;EUR_AF=0.004;SAS_AF=0.0082;AA=G|||;VT=SNP
3	107611525	rs148098998	C	T	100	PASS	AC=33;AF=0.00658946;AN=5008;NS=2504;DP=18854;EAS_AF=0;AMR_AF=0.013;AFR_AF=0.0008;EUR_AF=0.0159;SAS_AF=0.0072;AA=C|||;VT=SNP
3	107611941	rs709521	C	T	100	PASS	AC=3655;AF=0.729832;AN=5008;NS=2504;DP=18671;EAS_AF=0.9673;AMR_AF=0.6412;AFR_AF=0.6467;EUR_AF=0.6193;SAS_AF=0.774;AA=T|||;VT=SNP
3	107612781	rs12633960	G	A	100	PASS	AC=494;AF=0.0986422;AN=5008;NS=2504;DP=19215;EAS_AF=0.0714;AMR_AF=0.1138;AFR_AF=0.0681;EUR_AF=0.0964;SAS_AF=0.1595;AA=G|||;VT=SNP
3	107613567	rs114798211	T	C	100	PASS	AC=20;AF=0.00399361;AN=5008;NS=2504;DP=21504;EAS_AF=0;AMR_AF=0.0072;AFR_AF=0;EUR_AF=0.0149;SAS_AF=0;AA=T|||;VT=SNP
3	107613923	rs709520	T	C	100	PASS	AC=3271;AF=0.653155;AN=5008;NS=2504;DP=21832;EAS_AF=0.9673;AMR_AF=0.6167;AFR_AF=0.3714;EUR_AF=0.6163;SAS_AF=0.774;AA=T|||;VT=SNP
3	107613942	rs193250873	C	T	100	PASS	AC=13;AF=0.00259585;AN=5008;NS=2504;DP=21274;EAS_AF=0;AMR_AF=0.0014;AFR_AF=0.0008;EUR_AF=0.0089;SAS_AF=0.002;AA=c|||;VT=SNP
3	107614584	rs6778247	G	A	100	PASS	AC=451;AF=0.0900559;AN=5008;NS=2504;DP=19757;EAS_AF=0;AMR_AF=0.0519;AFR_AF=0.1989;EUR_AF=0.0626;SAS_AF=0.091;AA=G|||;VT=SNP
3	107614911	rs78538631	T	C	100	PASS	AC=497;AF=0.0992412;AN=5008;NS=2504;DP=19527;EAS_AF=0.0724;AMR_AF=0.1138;AFR_AF=0.0696;EUR_AF=0.0964;SAS_AF=0.1595;AA=T|||;VT=SNP
3	107615040	rs709519	G	A	100	PASS	AC=2499;AF=0.499002;AN=5008;NS=2504;DP=20103;EAS_AF=0.8948;AMR_AF=0.4856;AFR_AF=0.1029;EUR_AF=0.5199;SAS_AF=0.6145;AA=G|||;VT=SNP
3	107617146	rs141305562	G	A	100	PASS	AC=13;AF=0.00259585;AN=5008;NS=2504;DP=16545;EAS_AF=0;AMR_AF=0.0014;AFR_AF=0.0008;EUR_AF=0.0089;SAS_AF=0.002;AA=G|||;VT=SNP
3	107617229	rs840288	A	G	100	PASS	AC=3002;AF=0.599441;AN=5008;NS=2504;DP=16839;EAS_AF=0.9673;AMR_AF=0.5994;AFR_AF=0.1762;EUR_AF=0.6163;SAS_AF=0.7751;AA=A|||;VT=SNP
3	107617531	rs144971222	C	T	100	PASS	AC=19;AF=0.00379393;AN=5008;NS=2504;DP=15998;EAS_AF=0;AMR_AF=0.0014;AFR_AF=0;EUR_AF=0.0139;SAS_AF=0.0041;AA=C|||;VT=SNP
3	107617663	rs709518	T	C	100	PASS	AC=3657;AF=0.730232;AN=5008;NS=2504;DP=18429;EAS_AF=0.9673;AMR_AF=0.6412;AFR_AF=0.6475;EUR_AF=0.6203;SAS_AF=0.774;AA=C|||;VT=SNP
3	107618514	rs709517	T	C	100	PASS	AC=3657;AF=0.730232;AN=5008;NS=2504;DP=17808;EAS_AF=0.9673;AMR_AF=0.6412;AFR_AF=0.6475;EUR_AF=0.6203;SAS_AF=0.774;AA=C|||;VT=SNP
3	107618914	rs697962	C	A	100	PASS	AC=2476;AF=0.494409;AN=5008;NS=2504;DP=19081;EAS_AF=0.8958;AMR_AF=0.4841;AFR_AF=0.087;EUR_AF=0.5189;SAS_AF=0.6135;AA=C|||;VT=SNP
3	107619385	rs709516	A	G	100	PASS	AC=2471;AF=0.493411;AN=5008;NS=2504;DP=20656;EAS_AF=0.8839;AMR_AF=0.4841;AFR_AF=0.0915;EUR_AF=0.5189;SAS_AF=0.6145;AA=A|||;VT=SNP
3	107620120	rs115842358	A	G	100	PASS	AC=11;AF=0.00219649;AN=5008;NS=2504;DP=20208;EAS_AF=0;AMR_AF=0;AFR_AF=0.0008;EUR_AF=0.005;SAS_AF=0.0051;AA=A|||;VT=SNP
3	107620659	rs709515	T	C	100	PASS	AC=4229;AF=0.844449;AN=5008;NS=2504;DP=18254;EAS_AF=0.9673;AMR_AF=0.7118;AFR_AF=0.9175;EUR_AF=0.6958;SAS_AF=0.8661;AA=C|||;VT=SNP
3	107620896	rs709514	G	A	100	PASS	AC=3662;AF=0.73123;AN=5008;NS=2504;DP=18658;EAS_AF=0.9673;AMR_AF=0.6427;AFR_AF=0.6475;EUR_AF=0.6243;SAS_AF=0.774;AA=A|||;VT=SNP
3	107622059	rs77275934	C	T	100	PASS	AC=342;AF=0.0682907;AN=5008;NS=2504;DP=20324;EAS_AF=0.0645;AMR_AF=0.1095;AFR_AF=0.0129;EUR_AF=0.0964;SAS_AF=0.089;AA=C|||;VT=SNP
3	107622282	rs80066018	G	A	100	PASS	AC=77;AF=0.0153754;AN=5008;NS=2504;DP=18035;EAS_AF=0;AMR_AF=0.0086;AFR_AF=0.0008;EUR_AF=0.0348;SAS_AF=0.0358;AA=g|||;VT=SNP
3	107623057	rs78727096	C	T	100	PASS	AC=333;AF=0.0664936;AN=5008;NS=2504;DP=17539;EAS_AF=0.0645;AMR_AF=0.1095;AFR_AF=0.0061;EUR_AF=0.0964;SAS_AF=0.089;AA=C|||;VT=SNP
3	107624530	rs4247450	A	C	100	PASS	AC=4229;AF=0.844449;AN=5008;NS=2504;DP=16339;EAS_AF=0.9673;AMR_AF=0.7104;AFR_AF=0.9175;EUR_AF=0.6968;SAS_AF=0.8661;AA=C|||;VT=SNP
3	107625207	rs11707678	A	G	100	PASS	AC=2970;AF=0.593051;AN=5008;NS=2504;DP=23754;EAS_AF=0.9673;AMR_AF=0.6009;AFR_AF=0.1483;EUR_AF=0.6203;SAS_AF=0.7751;AA=A|||;VT=SNP
3	107625828	rs116619977	G	A	100	PASS	AC=66;AF=0.0131789;AN=5008;NS=2504;DP=18971;EAS_AF=0;AMR_AF=0.0216;AFR_AF=0.0015;EUR_AF=0.0368;SAS_AF=0.0123;AA=G|||;VT=SNP
3	107626267	rs114304068	G	T	100	PASS	AC=54;AF=0.0107827;AN=5008;NS=2504;DP=17786;EAS_AF=0;AMR_AF=0.0029;AFR_AF=0.003;EUR_AF=0.0288;SAS_AF=0.0194;AA=G|||;VT=SNP
3	107626777	rs1700452	A	C	100	PASS	AC=3638;AF=0.726438;AN=5008;NS=2504;DP=19115;EAS_AF=0.9673;AMR_AF=0.6412;AFR_AF=0.6301;EUR_AF=0.6243;SAS_AF=0.774;AA=C|||;VT=SNP
3	107626808	rs1432595	A	G	100	PASS	AC=3471;AF=0.693091;AN=5008;NS=2504;DP=19565;EAS_AF=0.9673;AMR_AF=0.6311;AFR_AF=0.5091;EUR_AF=0.6243;SAS_AF=0.774;AA=A|||;VT=SNP
3	107627300	rs76298899	C	T	100	PASS	AC=45;AF=0.00898562;AN=5008;NS=2504;DP=20540;EAS_AF=0;AMR_AF=0.0202;AFR_AF=0.003;EUR_AF=0.0219;SAS_AF=0.0051;AA=C|||;VT=SNP
3	107627378	rs1437235	C	G	100	PASS	AC=3470;AF=0.692891;AN=5008;NS=2504;DP=18899;EAS_AF=0.9663;AMR_AF=0.6311;AFR_AF=0.5083;EUR_AF=0.6243;SAS_AF=0.7751;AA=C|||;VT=SNP
3	107627532	rs1437234	C	T	100	PASS	AC=3628;AF=0.724441;AN=5008;NS=2504;DP=20958;EAS_AF=0.9673;AMR_AF=0.6412;AFR_AF=0.6225;EUR_AF=0.6243;SAS_AF=0.774;AA=C|||;VT=SNP
3	107627569	rs1437233	C	T	100	PASS	AC=3308;AF=0.660543;AN=5008;NS=2504;DP=20625;EAS_AF=0.9673;AMR_AF=0.6182;AFR_AF=0.3956;EUR_AF=0.6203;SAS_AF=0.774;AA=C|||;VT=SNP
3	107627644	rs1437232	C	T	100	PASS	AC=3636;AF=0.726038;AN=5008;NS=2504;DP=20307;EAS_AF=0.9673;AMR_AF=0.6412;AFR_AF=0.6286;EUR_AF=0.6243;SAS_AF=0.774;AA=T|||;VT=SNP
3	107628176	rs3910485	A	G	100	PASS	AC=368;AF=0.0734824;AN=5008;NS=2504;DP=16620;EAS_AF=0.0218;AMR_AF=0.1369;AFR_AF=0.0144;EUR_AF=0.1849;SAS_AF=0.047;AA=A|||;VT=SNP
3	107628504	rs1653905	G	A	100	PASS	AC=2481;AF=0.495407;AN=5008;NS=2504;DP=10412;EAS_AF=0.8938;AMR_AF=0.4856;AFR_AF=0.087;EUR_AF=0.5239;SAS_AF=0.6145;AA=G|||;VT=SNP
3	107628526	rs1653906	A	G	100	PASS	AC=3599;AF=0.71865;AN=5008;NS=2504;DP=11752;EAS_AF=0.9653;AMR_AF=0.6412;AFR_AF=0.6006;EUR_AF=0.6252;SAS_AF=0.7751;AA=G|||;VT=SNP
3	107629427	rs1700456	C	T	100	PASS	AC=3443;AF=0.6875;AN=5008;NS=2504;DP=19394;EAS_AF=0.9653;AMR_AF=0.6268;AFR_AF=0.4932;EUR_AF=0.6233;SAS_AF=0.773;AA=C|||;VT=SNP
3	107629549	rs1653907	A	C	100	PASS	AC=3447;AF=0.688299;AN=5008;NS=2504;DP=20149;EAS_AF=0.9653;AMR_AF=0.6268;AFR_AF=0.4955;EUR_AF=0.6233;SAS_AF=0.774;AA=C|||;VT=SNP
3	107629975	rs4974375	C	G	100	PASS	AC=3599;AF=0.71865;AN=5008;NS=2504;DP=18531;EAS_AF=0.9653;AMR_AF=0.6412;AFR_AF=0.6014;EUR_AF=0.6252;SAS_AF=0.774;AA=G|||;VT=SNP
3	107629982	rs4974374	G	C	100	PASS	AC=3446;AF=0.688099;AN=5008;NS=2504;DP=18587;EAS_AF=0.9653;AMR_AF=0.6268;AFR_AF=0.4947;EUR_AF=0.6233;SAS_AF=0.774;AA=G|||;VT=SNP
3	107630178	rs1700457	T	C	100	PASS	AC=3441;AF=0.687101;AN=5008;NS=2504;DP=21385;EAS_AF=0.9643;AMR_AF=0.6326;AFR_AF=0.4864;EUR_AF=0.6262;SAS_AF=0.774;AA=T|||;VT=SNP
3	107630289	rs1347651	G	C	100	PASS	AC=3601;AF=0.71905;AN=5008;NS=2504;DP=18819;EAS_AF=0.9653;AMR_AF=0.6412;AFR_AF=0.6014;EUR_AF=0.6272;SAS_AF=0.774;AA=G|||;VT=SNP
3	107630310	rs1370283	T	G	100	PASS	AC=3601;AF=0.71905;AN=5008;NS=2504;DP=18928;EAS_AF=0.9653;AMR_AF=0.6412;AFR_AF=0.6014;EUR_AF=0.6272;SAS_AF=0.774;AA=G|||;VT=SNP
3	107630420	rs1368255	C	T	100	PASS	AC=3601;AF=0.71905;AN=5008;NS=2504;DP=22254;EAS_AF=0.9653;AMR_AF=0.6412;AFR_AF=0.6014;EUR_AF=0.6272;SAS_AF=0.774;AA=T|||;VT=SNP
3	107631733	rs75172902	C	A	100	PASS	AC=2026;AF=0.404553;AN=5008;NS=2504;DP=13199;EAS_AF=0.8175;AMR_AF=0.3588;AFR_AF=0.0492;EUR_AF=0.3917;SAS_AF=0.5051;AA=C|||;VT=SNP
3	107632378	rs12630342	C	T	100	PASS	AC=2972;AF=0.59345;AN=5008;NS=2504;DP=16839;EAS_AF=0.9623;AMR_AF=0.5029;AFR_AF=0.3812;EUR_AF=0.492;SAS_AF=0.6687;AA=C|||;VT=SNP
3	107632393	rs858825	A	T	100	PASS	AC=3274;AF=0.653754;AN=5008;NS=2504;DP=17574;EAS_AF=0.9623;AMR_AF=0.5274;AFR_AF=0.5946;EUR_AF=0.495;SAS_AF=0.6687;AA=T|||;VT=SNP
3	107633477	rs844473	C	T	100	PASS	AC=3042;AF=0.607428;AN=5008;NS=2504;DP=14817;EAS_AF=0.9623;AMR_AF=0.5187;AFR_AF=0.4251;EUR_AF=0.493;SAS_AF=0.6687;AA=C|||;VT=SNP
3	107633797	rs709439	G	A	100	PASS	AC=2210;AF=0.441294;AN=5008;NS=2504;DP=18381;EAS_AF=0.8958;AMR_AF=0.3732;AFR_AF=0.1165;EUR_AF=0.3936;SAS_AF=0.5092;AA=G|||;VT=SNP
3	107634759	rs116187795	C	T	100	PASS	AC=11;AF=0.00219649;AN=5008;NS=2504;DP=19073;EAS_AF=0;AMR_AF=0;AFR_AF=0.0008;EUR_AF=0.005;SAS_AF=0.0051;AA=C|||;VT=SNP
3	107634915	rs697954	A	G	100	PASS	AC=3275;AF=0.653954;AN=5008;NS=2504;DP=18750;EAS_AF=0.9623;AMR_AF=0.5288;AFR_AF=0.5953;EUR_AF=0.494;SAS_AF=0.6687;AA=G|||;VT=SNP
3	107634956	rs709437	C	T	100	PASS	AC=2208;AF=0.440895;AN=5008;NS=2504;DP=19185;EAS_AF=0.8948;AMR_AF=0.3732;AFR_AF=0.1157;EUR_AF=0.3936;SAS_AF=0.5092;AA=C|||;VT=SNP
3	107635062	rs77232887	A	G	100	PASS	AC=58;AF=0.0115815;AN=5008;NS=2504;DP=20395;EAS_AF=0;AMR_AF=0.0029;AFR_AF=0.003;EUR_AF=0.0308;SAS_AF=0.0215;AA=A|||;VT=SNP
3	107635275	rs697952	T	C	100	PASS	AC=2306;AF=0.460463;AN=5008;NS=2504;DP=18127;EAS_AF=0.8929;AMR_AF=0.379;AFR_AF=0.1876;EUR_AF=0.3946;SAS_AF=0.5092;AA=T|||;VT=SNP
3	107635650	rs3866221	G	C	100	PASS	AC=2226;AF=0.444489;AN=5008;NS=2504;DP=17215;EAS_AF=0.8929;AMR_AF=0.3775;AFR_AF=0.1286;EUR_AF=0.3946;SAS_AF=0.5082;AA=G|||;VT=SNP
3	107637010	rs77742462	A	G	100	PASS	AC=30;AF=0.00599042;AN=5008;NS=2504;DP=15422;EAS_AF=0;AMR_AF=0.0187;AFR_AF=0.0023;EUR_AF=0.0139;SAS_AF=0;AA=A|||;VT=SNP
3	107637166	rs840425	T	A	100	PASS	AC=3103;AF=0.619609;AN=5008;NS=2504;DP=14667;EAS_AF=0.9623;AMR_AF=0.513;AFR_AF=0.4758;EUR_AF=0.492;SAS_AF=0.6677;AA=T|||;VT=SNP
3	107637425	rs76790366	C	G	100	PASS	AC=79;AF=0.0157748;AN=5008;NS=2504;DP=17858;EAS_AF=0;AMR_AF=0.0288;AFR_AF=0.0227;EUR_AF=0.0239;SAS_AF=0.0051;AA=C|||;VT=SNP
3	107637462	rs561644885	A	G	100	PASS	AC=11;AF=0.00219649;AN=5008;NS=2504;DP=18755;EAS_AF=0;AMR_AF=0.0014;AFR_AF=0;EUR_AF=0.008;SAS_AF=0.002;AA=A|||;VT=SNP
3	107637500	rs840424	T	C	100	PASS	AC=3273;AF=0.653554;AN=5008;NS=2504;DP=19652;EAS_AF=0.9623;AMR_AF=0.5288;AFR_AF=0.5946;EUR_AF=0.494;SAS_AF=0.6677;AA=C|||;VT=SNP
3	107637856	rs858823	G	A	100	PASS	AC=3278;AF=0.654553;AN=5008;NS=2504;DP=21081;EAS_AF=0.9623;AMR_AF=0.5288;AFR_AF=0.5991;EUR_AF=0.493;SAS_AF=0.6677;AA=A|||;VT=SNP
3	107638405	rs840423	C	T	100	PASS	AC=2808;AF=0.560703;AN=5008;NS=2504;DP=20523;EAS_AF=0.9623;AMR_AF=0.4957;AFR_AF=0.2632;EUR_AF=0.4911;SAS_AF=0.6667;AA=C|||;VT=SNP
3	107639271	rs861452	A	C	100	PASS	AC=3280;AF=0.654952;AN=5008;NS=2504;DP=18507;EAS_AF=0.9643;AMR_AF=0.5288;AFR_AF=0.5991;EUR_AF=0.494;SAS_AF=0.6667;AA=C|||;VT=SNP
3	107640405	rs709513	A	C	100	PASS	AC=3258;AF=0.650559;AN=5008;NS=2504;DP=21186;EAS_AF=0.9643;AMR_AF=0.5216;AFR_AF=0.5983;EUR_AF=0.4861;SAS_AF=0.6585;AA=N|||;VT=SNP
3	107640533	rs13086279	G	A	100	PASS	AC=2184;AF=0.436102;AN=5008;NS=2504;DP=19643;EAS_AF=0.8929;AMR_AF=0.3689;AFR_AF=0.1286;EUR_AF=0.3837;SAS_AF=0.4826;AA=G|||;VT=SNP
3	107641224	rs709511	A	G	100	PASS	AC=3139;AF=0.626797;AN=5008;NS=2504;DP=20040;EAS_AF=0.9653;AMR_AF=0.5216;AFR_AF=0.4955;EUR_AF=0.494;SAS_AF=0.6667;AA=A|||;VT=SNP
3	107642594	rs190419229	T	A	100	PASS	AC=11;AF=0.00219649;AN=5008;NS=2504;DP=21647;EAS_AF=0;AMR_AF=0;AFR_AF=0.0008;EUR_AF=0.005;SAS_AF=0.0051;AA=T|||;VT=SNP
3	107642870	rs36113367	G	A	100	PASS	AC=2187;AF=0.436701;AN=5008;NS=2504;DP=19079;EAS_AF=0.8938;AMR_AF=0.3689;AFR_AF=0.1271;EUR_AF=0.3867;SAS_AF=0.4836;AA=G|||;VT=SNP
3	107643732	rs12634720	G	C	100	PASS	AC=615;AF=0.122804;AN=5008;NS=2504;DP=18989;EAS_AF=0.0784;AMR_AF=0.121;AFR_AF=0.143;EUR_AF=0.0964;SAS_AF=0.1697;AA=G|||;VT=SNP
3	107643800	rs34520051	C	T	100	PASS	AC=344;AF=0.0686901;AN=5008;NS=2504;DP=19182;EAS_AF=0.003;AMR_AF=0.0519;AFR_AF=0.0968;EUR_AF=0.0646;SAS_AF=0.1145;AA=C|||;VT=SNP
3	107643812	rs709510	G	T	100	PASS	AC=3198;AF=0.638578;AN=5008;NS=2504;DP=19287;EAS_AF=0.8889;AMR_AF=0.4813;AFR_AF=0.6611;EUR_AF=0.501;SAS_AF=0.6033;AA=G|||;VT=SNP
3	107644417	rs7645949	A	T	100	PASS	AC=892;AF=0.178115;AN=5008;NS=2504;DP=20733;EAS_AF=0.002;AMR_AF=0.0836;AFR_AF=0.5189;EUR_AF=0.0775;SAS_AF=0.0695;AA=T|||;VT=SNP
3	107645116	rs9831003	G	A	100	PASS	AC=2204;AF=0.440096;AN=5008;NS=2504;DP=21027;EAS_AF=0.8819;AMR_AF=0.3444;AFR_AF=0.1089;EUR_AF=0.4145;SAS_AF=0.5266;AA=G|||;VT=SNP
3	107645193	rs9868359	A	C	100	PASS	AC=2997;AF=0.598442;AN=5008;NS=2504;DP=21984;EAS_AF=0.8839;AMR_AF=0.4179;AFR_AF=0.5598;EUR_AF=0.4901;SAS_AF=0.5961;AA=C|||;VT=SNP
3	107645774	rs10933925	C	T	100	PASS	AC=629;AF=0.125599;AN=5008;NS=2504;DP=18685;EAS_AF=0.0833;AMR_AF=0.1484;AFR_AF=0.2073;EUR_AF=0.0706;SAS_AF=0.0992;AA=C|||;VT=SNP
3	107645827	rs1437240	A	G	100	PASS	AC=2995;AF=0.598043;AN=5008;NS=2504;DP=17605;EAS_AF=0.8829;AMR_AF=0.4179;AFR_AF=0.5598;EUR_AF=0.4901;SAS_AF=0.5951;AA=G|||;VT=SNP
3	107645999	rs13322639	T	C	100	PASS	AC=2205;AF=0.440296;AN=5008;NS=2504;DP=20637;EAS_AF=0.881;AMR_AF=0.3444;AFR_AF=0.1097;EUR_AF=0.4155;SAS_AF=0.5266;AA=T|||;VT=SNP
3	107646310	rs35654296	T	C	100	PASS	AC=585;AF=0.116813;AN=5008;NS=2504;DP=16724;EAS_AF=0.002;AMR_AF=0.0634;AFR_AF=0.2988;EUR_AF=0.0755;SAS_AF=0.0695;AA=T|||;VT=SNP
3	107646728	rs4855779	G	A	100	PASS	AC=2946;AF=0.588259;AN=5008;NS=2504;DP=15010;EAS_AF=0.9623;AMR_AF=0.4813;AFR_AF=0.4039;EUR_AF=0.498;SAS_AF=0.6207;AA=G|||;VT=SNP
3	107646807	rs9837335	G	T	100	PASS	AC=2157;AF=0.430711;AN=5008;NS=2504;DP=12814;EAS_AF=0.871;AMR_AF=0.3285;AFR_AF=0.1135;EUR_AF=0.3926;SAS_AF=0.5174;AA=G|||;VT=SNP
3	107646869	rs115077636	G	A	100	PASS	AC=400;AF=0.0798722;AN=5008;NS=2504;DP=10755;EAS_AF=0.002;AMR_AF=0.0202;AFR_AF=0.2413;EUR_AF=0.0249;SAS_AF=0.0409;AA=G|||;VT=SNP
3	107646895	rs9861097	T	C	100	PASS	AC=2197;AF=0.438698;AN=5008;NS=2504;DP=13303;EAS_AF=0.879;AMR_AF=0.3372;AFR_AF=0.1203;EUR_AF=0.4076;SAS_AF=0.5194;AA=C|||;VT=SNP
3	107646959	rs62262295	T	A	100	PASS	AC=81;AF=0.0161741;AN=5008;NS=2504;DP=16697;EAS_AF=0.001;AMR_AF=0.0303;AFR_AF=0.0008;EUR_AF=0.0517;SAS_AF=0.0061;AA=T|||;VT=SNP
3	107648967	rs72946504	C	T	100	PASS	AC=399;AF=0.0796725;AN=5008;NS=2504;DP=21213;EAS_AF=0.003;AMR_AF=0.0202;AFR_AF=0.2413;EUR_AF=0.0239;SAS_AF=0.0399;AA=c|||;VT=SNP
3	107649477	rs34113315	A	G	100	PASS	AC=974;AF=0.194489;AN=5008;NS=2504;DP=20038;EAS_AF=0.0813;AMR_AF=0.2075;AFR_AF=0.3585;EUR_AF=0.1431;SAS_AF=0.1329;AA=A|||;VT=SNP
3	107649493	rs35355004	C	T	100	PASS	AC=971;AF=0.19389;AN=5008;NS=2504;DP=19799;EAS_AF=0.0813;AMR_AF=0.2075;AFR_AF=0.3563;EUR_AF=0.1431;SAS_AF=0.1329;AA=C|||;VT=SNP
3	107649599	rs1370286	C	T	100	PASS	AC=2177;AF=0.434704;AN=5008;NS=2504;DP=21205;EAS_AF=0.88;AMR_AF=0.3329;AFR_AF=0.1051;EUR_AF=0.4076;SAS_AF=0.5215;AA=C|||;VT=SNP
3	107649723	rs1347652	A	G	100	PASS	AC=3563;AF=0.711462;AN=5008;NS=2504;DP=20178;EAS_AF=0.9653;AMR_AF=0.5605;AFR_AF=0.7141;EUR_AF=0.5746;SAS_AF=0.6943;AA=a|||;VT=SNP
3	107650548	rs2163723	A	C	100	PASS	AC=3477;AF=0.694289;AN=5008;NS=2504;DP=20403;EAS_AF=0.9653;AMR_AF=0.5375;AFR_AF=0.7057;EUR_AF=0.5547;SAS_AF=0.6544;AA=A|||;VT=SNP
3	107650668	rs6799066	G	T	100	PASS	AC=3475;AF=0.69389;AN=5008;NS=2504;DP=20210;EAS_AF=0.9653;AMR_AF=0.5346;AFR_AF=0.7163;EUR_AF=0.5417;SAS_AF=0.6534;AA=T|||;VT=SNP
3	107650833	rs6799193	G	T	100	PASS	AC=3494;AF=0.697684;AN=5008;NS=2504;DP=15671;EAS_AF=0.9643;AMR_AF=0.5375;AFR_AF=0.7194;EUR_AF=0.5547;SAS_AF=0.6544;AA=G|||;VT=SNP
3	107651213	rs75620952	G	A	100	PASS	AC=383;AF=0.0764776;AN=5008;NS=2504;DP=17882;EAS_AF=0.0694;AMR_AF=0.134;AFR_AF=0.0537;EUR_AF=0.0815;SAS_AF=0.0685;AA=G|||;VT=SNP
3	107652349	rs11918812	A	C	100	PASS	AC=228;AF=0.0455272;AN=5008;NS=2504;DP=16346;EAS_AF=0.002;AMR_AF=0.0159;AFR_AF=0.1384;EUR_AF=0.0239;SAS_AF=0.0082;AA=A|||;VT=SNP
3	107652379	rs6800099	T	G	100	PASS	AC=3592;AF=0.717252;AN=5008;NS=2504;DP=16518;EAS_AF=0.9653;AMR_AF=0.5403;AFR_AF=0.7882;EUR_AF=0.5577;SAS_AF=0.6554;AA=G|||;VT=SNP
3	107652584	rs1437239	A	C	100	PASS	AC=3590;AF=0.716853;AN=5008;NS=2504;DP=17219;EAS_AF=0.9653;AMR_AF=0.5403;AFR_AF=0.7882;EUR_AF=0.5567;SAS_AF=0.6544;AA=C|||;VT=SNP
3	107652635	rs1437238	G	A	100	PASS	AC=3490;AF=0.696885;AN=5008;NS=2504;DP=17103;EAS_AF=0.9653;AMR_AF=0.5389;AFR_AF=0.7133;EUR_AF=0.5557;SAS_AF=0.6554;AA=G|||;VT=SNP
3	107652672	rs1437237	A	T	100	PASS	AC=3511;AF=0.701078;AN=5008;NS=2504;DP=17387;EAS_AF=0.9653;AMR_AF=0.5389;AFR_AF=0.7307;EUR_AF=0.5557;SAS_AF=0.6534;AA=T|||;VT=SNP
3	107653101	rs6803097	T	C	100	PASS	AC=2150;AF=0.429313;AN=5008;NS=2504;DP=17018;EAS_AF=0.8938;AMR_AF=0.3242;AFR_AF=0.1006;EUR_AF=0.3897;SAS_AF=0.5102;AA=T|||;VT=SNP
3	107653333	rs6790611	C	T	100	PASS	AC=278;AF=0.0555112;AN=5008;NS=2504;DP=16682;EAS_AF=0.002;AMR_AF=0.0173;AFR_AF=0.1755;EUR_AF=0.0239;SAS_AF=0.0082;AA=C|||;VT=SNP
3	107653460	rs58488421	G	T	100	PASS	AC=415;AF=0.0828674;AN=5008;NS=2504;DP=19857;EAS_AF=0.002;AMR_AF=0.0245;AFR_AF=0.2587;EUR_AF=0.0417;SAS_AF=0.0123;AA=G|||;VT=SNP
3	107653839	rs62262296	G	A	100	PASS	AC=107;AF=0.0213658;AN=5008;NS=2504;DP=16116;EAS_AF=0.001;AMR_AF=0.0346;AFR_AF=0.0008;EUR_AF=0.0736;SAS_AF=0.0072;AA=G|||;VT=SNP
3	107654012	rs34846285	A	T	100	PASS	AC=1360;AF=0.271565;AN=5008;NS=2504;DP=13858;EAS_AF=0.6865;AMR_AF=0.1945;AFR_AF=0.0144;EUR_AF=0.2316;SAS_AF=0.2873;AA=A|||;VT=SNP
3	107654051	rs34301746	C	T	100	PASS	AC=529;AF=0.105631;AN=5008;NS=2504;DP=14660;EAS_AF=0.001;AMR_AF=0.0576;AFR_AF=0.2723;EUR_AF=0.0606;SAS_AF=0.0685;AA=C|||;VT=SNP
3	107654101	rs10933926	A	G	100	PASS	AC=3590;AF=0.716853;AN=5008;NS=2504;DP=12821;EAS_AF=0.9653;AMR_AF=0.5403;AFR_AF=0.7882;EUR_AF=0.5567;SAS_AF=0.6544;AA=G|||;VT=SNP
3	107654556	rs12638978	G	A	100	PASS	AC=3580;AF=0.714856;AN=5008;NS=2504;DP=21426;EAS_AF=0.9653;AMR_AF=0.5403;AFR_AF=0.7806;EUR_AF=0.5567;SAS_AF=0.6544;AA=G|||;VT=SNP
3	107654661	rs17228803	G	A	100	PASS	AC=2067;AF=0.41274;AN=5008;NS=2504;DP=20109;EAS_AF=0.8929;AMR_AF=0.3199;AFR_AF=0.0416;EUR_AF=0.3887;SAS_AF=0.5102;AA=G|||;VT=SNP
3	107654969	rs76734039	C	G	100	PASS	AC=22;AF=0.00439297;AN=5008;NS=2504;DP=20019;EAS_AF=0;AMR_AF=0.0029;AFR_AF=0.0015;EUR_AF=0.0159;SAS_AF=0.002;AA=C|||;VT=SNP
3	107655280	rs115009954	G	A	100	PASS	AC=14;AF=0.00279553;AN=5008;NS=2504;DP=18518;EAS_AF=0.001;AMR_AF=0.0043;AFR_AF=0.0008;EUR_AF=0.0089;SAS_AF=0;AA=G|||;VT=SNP
3	107655546	rs6773152	A	G	100	PASS	AC=411;AF=0.0820687;AN=5008;NS=2504;DP=20071;EAS_AF=0.002;AMR_AF=0.0216;AFR_AF=0.2738;EUR_AF=0.0239;SAS_AF=0.0082;AA=A|||;VT=SNP
3	107655823	rs16854040	A	C	100	PASS	AC=388;AF=0.077476;AN=5008;NS=2504;DP=18918;EAS_AF=0.002;AMR_AF=0.0216;AFR_AF=0.2564;EUR_AF=0.0239;SAS_AF=0.0082;AA=G|||;VT=SNP
3	107655906	rs60378907	A	T	100	PASS	AC=489;AF=0.0976438;AN=5008;NS=2504;DP=21835;EAS_AF=0.002;AMR_AF=0.0231;AFR_AF=0.3313;EUR_AF=0.0249;SAS_AF=0.0082;AA=T|||;VT=SNP
3	107655945	rs79935078	C	A	100	PASS	AC=43;AF=0.00858626;AN=5008;NS=2504;DP=22112;EAS_AF=0;AMR_AF=0.0202;AFR_AF=0.0015;EUR_AF=0.0189;SAS_AF=0.0082;AA=C|||;VT=SNP
3	107658077	rs1437236	C	A	100	PASS	AC=930;AF=0.185703;AN=5008;NS=2504;DP=20089;EAS_AF=0.0694;AMR_AF=0.1916;AFR_AF=0.3427;EUR_AF=0.1421;SAS_AF=0.1339;AA=C|||;VT=SNP
3	107658968	rs114870536	A	G	100	PASS	AC=29;AF=0.00579073;AN=5008;NS=2504;DP=19731;EAS_AF=0;AMR_AF=0.0086;AFR_AF=0.0015;EUR_AF=0.0139;SAS_AF=0.0072;AA=A|||;VT=SNP
3	107660171	rs113095953	A	G	100	PASS	AC=17;AF=0.00339457;AN=5008;NS=2504;DP=20057;EAS_AF=0;AMR_AF=0.0029;AFR_AF=0.0008;EUR_AF=0.0129;SAS_AF=0.001;AA=A|||;VT=SNP
3	107661284	rs1370285	A	G	100	PASS	AC=1502;AF=0.29992;AN=5008;NS=2504;DP=20611;EAS_AF=0.0675;AMR_AF=0.2305;AFR_AF=0.7292;EUR_AF=0.169;SAS_AF=0.1431;AA=A|||;VT=SNP
3	107661419	rs1370284	G	A	100	PASS	AC=1501;AF=0.29972;AN=5008;NS=2504;DP=20428;EAS_AF=0.0685;AMR_AF=0.2277;AFR_AF=0.7292;EUR_AF=0.169;SAS_AF=0.1431;AA=G|||;VT=SNP
3	107661851	rs79080871	G	A	100	PASS	AC=39;AF=0.00778754;AN=5008;NS=2504;DP=19716;EAS_AF=0;AMR_AF=0.0173;AFR_AF=0.0008;EUR_AF=0.0258;SAS_AF=0;AA=G|||;VT=SNP
3	107661951	rs4855614	T	C	100	PASS	AC=3675;AF=0.733826;AN=5008;NS=2504;DP=19681;EAS_AF=0.9663;AMR_AF=0.5504;AFR_AF=0.8449;EUR_AF=0.5586;SAS_AF=0.6544;AA=C|||;VT=SNP
3	107662050	rs4855780	G	A	100	PASS	AC=2161;AF=0.43151;AN=5008;NS=2504;DP=17600;EAS_AF=0.8978;AMR_AF=0.3228;AFR_AF=0.1059;EUR_AF=0.3897;SAS_AF=0.5112;AA=G|||;VT=SNP
3	107662734	rs7625167	A	G	100	PASS	AC=2497;AF=0.498602;AN=5008;NS=2504;DP=20643;EAS_AF=0.8988;AMR_AF=0.3401;AFR_AF=0.326;EUR_AF=0.4135;SAS_AF=0.5194;AA=A|||;VT=SNP
3	107662893	rs75790969	A	C	100	PASS	AC=249;AF=0.0497204;AN=5008;NS=2504;DP=19283;EAS_AF=0.002;AMR_AF=0.0159;AFR_AF=0.1543;EUR_AF=0.0239;SAS_AF=0.0082;AA=A|||;VT=SNP
3	107663201	rs4974372	A	G	100	PASS	AC=2497;AF=0.498602;AN=5008;NS=2504;DP=20274;EAS_AF=0.8998;AMR_AF=0.3386;AFR_AF=0.326;EUR_AF=0.4135;SAS_AF=0.5194;AA=A|||;VT=SNP
3	107663752	rs199546036	C	A	100	PASS	AC=40;AF=0.00798722;AN=5008;NS=2504;DP=17214;EAS_AF=0.001;AMR_AF=0.0173;AFR_AF=0.0008;EUR_AF=0.0258;SAS_AF=0;AA=C|||;VT=SNP
3	107663835	rs6437758	T	G	100	PASS	AC=3677;AF=0.734225;AN=5008;NS=2504;DP=20277;EAS_AF=0.9663;AMR_AF=0.5504;AFR_AF=0.8464;EUR_AF=0.5586;SAS_AF=0.6544;AA=G|||;VT=SNP
3	107664279	rs78585103	G	A	100	PASS	AC=19;AF=0.00379393;AN=5008;NS=2504;DP=20133;EAS_AF=0;AMR_AF=0.0029;AFR_AF=0;EUR_AF=0.0129;SAS_AF=0.0041;AA=G|||;VT=SNP
3	107664331	rs6785736	A	G	100	PASS	AC=2501;AF=0.499401;AN=5008;NS=2504;DP=19740;EAS_AF=0.8998;AMR_AF=0.3401;AFR_AF=0.3283;EUR_AF=0.4135;SAS_AF=0.5194;AA=G|||;VT=SNP
3	107665240	rs72946516	T	C	100	PASS	AC=256;AF=0.0511182;AN=5008;NS=2504;DP=18330;EAS_AF=0.002;AMR_AF=0.0159;AFR_AF=0.1596;EUR_AF=0.0239;SAS_AF=0.0082;AA=T|||;VT=SNP
3	107665390	rs7634272	A	G	100	PASS	AC=2161;AF=0.43151;AN=5008;NS=2504;DP=19566;EAS_AF=0.8978;AMR_AF=0.3228;AFR_AF=0.1059;EUR_AF=0.3897;SAS_AF=0.5112;AA=A|||;VT=SNP
3	107665412	rs115362477	G	A	100	PASS	AC=89;AF=0.0177716;AN=5008;NS=2504;DP=19021;EAS_AF=0;AMR_AF=0.0879;AFR_AF=0.0015;EUR_AF=0.0179;SAS_AF=0.0082;AA=G|||;VT=SNP
3	107665491	rs7612434	C	T	100	PASS	AC=250;AF=0.0499201;AN=5008;NS=2504;DP=19412;EAS_AF=0.002;AMR_AF=0.0159;AFR_AF=0.1551;EUR_AF=0.0239;SAS_AF=0.0082;AA=C|||;VT=SNP
3	107665634	rs2895338	T	C	100	PASS	AC=337;AF=0.0672923;AN=5008;NS=2504;DP=18342;EAS_AF=0.002;AMR_AF=0.0173;AFR_AF=0.2201;EUR_AF=0.0239;SAS_AF=0.0082;AA=T|||;VT=SNP
3	107665719	rs4519696	T	G	100	PASS	AC=3680;AF=0.734824;AN=5008;NS=2504;DP=17302;EAS_AF=0.9663;AMR_AF=0.5519;AFR_AF=0.848;EUR_AF=0.5586;SAS_AF=0.6544;AA=g|||;VT=SNP
3	107665783	rs9826639	T	G	100	PASS	AC=2168;AF=0.432907;AN=5008;NS=2504;DP=14210;EAS_AF=0.8978;AMR_AF=0.3228;AFR_AF=0.1112;EUR_AF=0.3897;SAS_AF=0.5112;AA=t|||;VT=SNP
3	107666995	rs55748569	G	A	100	PASS	AC=127;AF=0.0253594;AN=5008;NS=2504;DP=18096;EAS_AF=0;AMR_AF=0.0879;AFR_AF=0.0008;EUR_AF=0.0268;SAS_AF=0.0389;AA=g|||;VT=SNP
3	107667120	rs114651875	C	G	100	PASS	AC=13;AF=0.00259585;AN=5008;NS=2504;DP=17698;EAS_AF=0;AMR_AF=0.0043;AFR_AF=0.0008;EUR_AF=0.0089;SAS_AF=0;AA=c|||;VT=SNP
3	107667385	rs11920000	T	C	100	PASS	AC=254;AF=0.0507188;AN=5008;NS=2504;DP=15735;EAS_AF=0.002;AMR_AF=0.0159;AFR_AF=0.1581;EUR_AF=0.0239;SAS_AF=0.0082;AA=T|||;VT=SNP
3	107667791	rs111859571	G	C	100	PASS	AC=17;AF=0.00339457;AN=5008;NS=2504;DP=17786;EAS_AF=0;AMR_AF=0.0029;AFR_AF=0.0008;EUR_AF=0.0129;SAS_AF=0.001;AA=G|||;VT=SNP
3	107667951	rs6774951	G	A	100	PASS	AC=2160;AF=0.43131;AN=5008;NS=2504;DP=19195;EAS_AF=0.8978;AMR_AF=0.3228;AFR_AF=0.1059;EUR_AF=0.3897;SAS_AF=0.5102;AA=G|||;VT=SNP
3	107669035	rs13078925	C	T	100	PASS	AC=2153;AF=0.429912;AN=5008;NS=2504;DP=16763;EAS_AF=0.8978;AMR_AF=0.3228;AFR_AF=0.1006;EUR_AF=0.3897;SAS_AF=0.5102;AA=C|||;VT=SNP
3	107670166	rs10511267	G	A	100	PASS	AC=267;AF=0.0533147;AN=5008;NS=2504;DP=18515;EAS_AF=0.003;AMR_AF=0.0187;AFR_AF=0.1657;EUR_AF=0.0239;SAS_AF=0.0082;AA=G|||;VT=SNP
3	107670185	rs1370281	T	G	100	PASS	AC=2553;AF=0.509784;AN=5008;NS=2504;DP=18678;EAS_AF=0.8998;AMR_AF=0.3444;AFR_AF=0.3654;EUR_AF=0.4135;SAS_AF=0.5194;AA=T|||;VT=SNP
3	107670358	rs1370280	A	G	100	PASS	AC=3690;AF=0.736821;AN=5008;NS=2504;DP=17327;EAS_AF=0.9663;AMR_AF=0.5533;AFR_AF=0.854;EUR_AF=0.5586;SAS_AF=0.6554;AA=G|||;VT=SNP
3	107670369	rs72946523	A	T	100	PASS	AC=270;AF=0.0539137;AN=5008;NS=2504;DP=17472;EAS_AF=0.002;AMR_AF=0.0187;AFR_AF=0.1687;EUR_AF=0.0239;SAS_AF=0.0082;AA=A|||;VT=SNP
3	107670620	rs34647537	A	T	100	PASS	AC=2511;AF=0.501398;AN=5008;NS=2504;DP=17898;EAS_AF=0.8998;AMR_AF=0.3429;AFR_AF=0.3343;EUR_AF=0.4135;SAS_AF=0.5194;AA=A|||;VT=SNP
3	107670878	rs73853010	G	A	100	PASS	AC=103;AF=0.0205671;AN=5008;NS=2504;DP=17918;EAS_AF=0;AMR_AF=0.0288;AFR_AF=0.0182;EUR_AF=0.0457;SAS_AF=0.0133;AA=G|||;VT=SNP
3	107671109	rs114248343	A	G	100	PASS	AC=23;AF=0.00459265;AN=5008;NS=2504;DP=18897;EAS_AF=0;AMR_AF=0.0072;AFR_AF=0;EUR_AF=0.0129;SAS_AF=0.0051;AA=A|||;VT=SNP
3	107671154	rs58107952	G	A	100	PASS	AC=270;AF=0.0539137;AN=5008;NS=2504;DP=17878;EAS_AF=0.002;AMR_AF=0.0187;AFR_AF=0.1687;EUR_AF=0.0239;SAS_AF=0.0082;AA=G|||;VT=SNP
3	107671354	rs62262301	T	C	100	PASS	AC=2159;AF=0.43111;AN=5008;NS=2504;DP=16412;EAS_AF=0.8978;AMR_AF=0.3228;AFR_AF=0.1044;EUR_AF=0.3897;SAS_AF=0.5112;AA=T|||;VT=SNP
3	107671598	rs62262302	C	T	100	PASS	AC=222;AF=0.0443291;AN=5008;NS=2504;DP=13410;EAS_AF=0.001;AMR_AF=0.0447;AFR_AF=0.0023;EUR_AF=0.0895;SAS_AF=0.0992;AA=C|||;VT=SNP
3	107671737	rs13092316	C	G	100	PASS	AC=1097;AF=0.21905;AN=5008;NS=2504;DP=13039;EAS_AF=0.0665;AMR_AF=0.2089;AFR_AF=0.4599;EUR_AF=0.1441;SAS_AF=0.135;AA=C|||;VT=SNP
3	107671812	rs10933927	G	A	100	PASS	AC=3692;AF=0.73722;AN=5008;NS=2504;DP=13021;EAS_AF=0.9663;AMR_AF=0.5533;AFR_AF=0.8555;EUR_AF=0.5586;SAS_AF=0.6554;AA=A|||;VT=SNP
3	107671945	rs10933928	G	A	100	PASS	AC=1099;AF=0.219449;AN=5008;NS=2504;DP=15851;EAS_AF=0.0675;AMR_AF=0.2089;AFR_AF=0.4599;EUR_AF=0.1451;SAS_AF=0.135;AA=G|||;VT=SNP
3	107673558	rs1370279	A	G	100	PASS	AC=2118;AF=0.422923;AN=5008;NS=2504;DP=19829;EAS_AF=0.8968;AMR_AF=0.3141;AFR_AF=0.0794;EUR_AF=0.3887;SAS_AF=0.5112;AA=A|||;VT=SNP
3	107674251	rs147673991	C	A	100	PASS	AC=51;AF=0.0101837;AN=5008;NS=2504;DP=18976;EAS_AF=0;AMR_AF=0.0101;AFR_AF=0.0015;EUR_AF=0.0159;SAS_AF=0.0266;AA=C|||;VT=SNP
3	107674451	rs75601316	T	C	100	PASS	AC=168;AF=0.0335463;AN=5008;NS=2504;DP=16893;EAS_AF=0.002;AMR_AF=0.0115;AFR_AF=0.0953;EUR_AF=0.0239;SAS_AF=0.0082;AA=T|||;VT=SNP
3	107675460	rs9831459	G	A	100	PASS	AC=1447;AF=0.288938;AN=5008;NS=2504;DP=18581;EAS_AF=0.0694;AMR_AF=0.2291;AFR_AF=0.6838;EUR_AF=0.169;SAS_AF=0.1472;AA=A|||;VT=SNP
3	107675862	rs111285832	G	A	100	PASS	AC=34;AF=0.00678914;AN=5008;NS=2504;DP=16972;EAS_AF=0;AMR_AF=0.0043;AFR_AF=0.0008;EUR_AF=0.0229;SAS_AF=0.0072;AA=G|||;VT=SNP
3	107676074	rs934677	A	G	100	PASS	AC=912;AF=0.182109;AN=5008;NS=2504;DP=19798;EAS_AF=0.0665;AMR_AF=0.1873;AFR_AF=0.3298;EUR_AF=0.1421;SAS_AF=0.1391;AA=A|||;VT=SNP
3	107676333	rs2399218	C	T	100	PASS	AC=921;AF=0.183906;AN=5008;NS=2504;DP=20401;EAS_AF=0.0655;AMR_AF=0.1873;AFR_AF=0.3351;EUR_AF=0.1421;SAS_AF=0.1421;AA=T|||;VT=SNP
3	107676808	rs13090662	C	T	100	PASS	AC=919;AF=0.183506;AN=5008;NS=2504;DP=22160;EAS_AF=0.0655;AMR_AF=0.1873;AFR_AF=0.3336;EUR_AF=0.1421;SAS_AF=0.1421;AA=C|||;VT=SNP
3	107676972	rs112996921	C	G	100	PASS	AC=33;AF=0.00658946;AN=5008;NS=2504;DP=18658;EAS_AF=0;AMR_AF=0.0043;AFR_AF=0;EUR_AF=0.0229;SAS_AF=0.0072;AA=c|||;VT=SNP
3	107677801	rs75972094	A	G	100	PASS	AC=17;AF=0.00339457;AN=5008;NS=2504;DP=15889;EAS_AF=0;AMR_AF=0.0029;AFR_AF=0.0008;EUR_AF=0.0129;SAS_AF=0.001;AA=A|||;VT=SNP
3	107678364	rs113508240	C	A	100	PASS	AC=38;AF=0.00758786;AN=5008;NS=2504;DP=17732;EAS_AF=0;AMR_AF=0.0101;AFR_AF=0;EUR_AF=0.008;SAS_AF=0.0235;AA=C|||;VT=SNP
3	107678501	rs934676	T	C	100	PASS	AC=921;AF=0.183906;AN=5008;NS=2504;DP=20022;EAS_AF=0.0655;AMR_AF=0.1873;AFR_AF=0.3343;EUR_AF=0.1421;SAS_AF=0.1431;AA=T|||;VT=SNP
3	107678587	rs7636577	C	T	100	PASS	AC=2760;AF=0.551118;AN=5008;NS=2504;DP=20675;EAS_AF=0.9008;AMR_AF=0.4481;AFR_AF=0.4644;EUR_AF=0.4195;SAS_AF=0.5164;AA=T|||;VT=SNP
3	107678614	rs934675	T	C	100	PASS	AC=3682;AF=0.735224;AN=5008;NS=2504;DP=19719;EAS_AF=0.9663;AMR_AF=0.634;AFR_AF=0.7995;EUR_AF=0.5626;SAS_AF=0.6595;AA=C|||;VT=SNP
3	107678653	rs7614471	A	T	100	PASS	AC=2759;AF=0.550919;AN=5008;NS=2504;DP=20338;EAS_AF=0.9008;AMR_AF=0.4481;AFR_AF=0.4637;EUR_AF=0.4195;SAS_AF=0.5164;AA=T|||;VT=SNP
3	107678876	rs7638958	C	T	100	PASS	AC=372;AF=0.0742812;AN=5008;NS=2504;DP=21424;EAS_AF=0.003;AMR_AF=0.1037;AFR_AF=0.1959;EUR_AF=0.0278;SAS_AF=0.0102;AA=C|||;VT=SNP
3	107678877	rs934674	G	A	100	PASS	AC=922;AF=0.184105;AN=5008;NS=2504;DP=21349;EAS_AF=0.0655;AMR_AF=0.1873;AFR_AF=0.3351;EUR_AF=0.1421;SAS_AF=0.1431;AA=A|||;VT=SNP
3	107679318	rs77040300	C	G	100	PASS	AC=372;AF=0.0742812;AN=5008;NS=2504;DP=18242;EAS_AF=0.003;AMR_AF=0.1037;AFR_AF=0.1959;EUR_AF=0.0278;SAS_AF=0.0102;AA=C|||;VT=SNP
3	107679324	rs9814498	A	C	100	PASS	AC=3754;AF=0.749601;AN=5008;NS=2504;DP=18337;EAS_AF=0.9663;AMR_AF=0.6326;AFR_AF=0.8555;EUR_AF=0.5616;SAS_AF=0.6595;AA=C|||;VT=SNP
3	107680185	rs9288859	T	C	100	PASS	AC=3755;AF=0.7498;AN=5008;NS=2504;DP=22129;EAS_AF=0.9663;AMR_AF=0.6326;AFR_AF=0.8555;EUR_AF=0.5626;SAS_AF=0.6595;AA=C|||;VT=SNP
3	107680573	rs56720779	G	A	100	PASS	AC=373;AF=0.0744808;AN=5008;NS=2504;DP=20599;EAS_AF=0.003;AMR_AF=0.1037;AFR_AF=0.1967;EUR_AF=0.0278;SAS_AF=0.0102;AA=G|||;VT=SNP
3	107680908	rs7650758	A	G	100	PASS	AC=902;AF=0.180112;AN=5008;NS=2504;DP=19803;EAS_AF=0.0655;AMR_AF=0.1844;AFR_AF=0.3222;EUR_AF=0.1421;SAS_AF=0.1421;AA=A|||;VT=SNP
3	107681007	rs4431105	T	C	100	PASS	AC=3678;AF=0.734425;AN=5008;NS=2504;DP=20625;EAS_AF=0.9663;AMR_AF=0.6311;AFR_AF=0.7988;EUR_AF=0.5616;SAS_AF=0.6595;AA=t|||;VT=SNP
3	107681500	rs4974387	C	T	100	PASS	AC=2115;AF=0.422324;AN=5008;NS=2504;DP=19101;EAS_AF=0.8978;AMR_AF=0.3127;AFR_AF=0.0794;EUR_AF=0.3887;SAS_AF=0.5082;AA=C|||;VT=SNP
3	107682269	rs7632266	G	A	100	PASS	AC=919;AF=0.183506;AN=5008;NS=2504;DP=20441;EAS_AF=0.0655;AMR_AF=0.1844;AFR_AF=0.3351;EUR_AF=0.1421;SAS_AF=0.1421;AA=G|||;VT=SNP
3	107682425	rs7610126	A	G	100	PASS	AC=3755;AF=0.7498;AN=5008;NS=2504;DP=20308;EAS_AF=0.9663;AMR_AF=0.6326;AFR_AF=0.8555;EUR_AF=0.5626;SAS_AF=0.6595;AA=G|||;VT=SNP
3	107682846	rs148909614	C	T	100	PASS	AC=37;AF=0.00738818;AN=5008;NS=2504;DP=19761;EAS_AF=0;AMR_AF=0.0216;AFR_AF=0;EUR_AF=0.0209;SAS_AF=0.001;AA=C|||;VT=SNP
3	107682964	rs6790356	G	A	100	PASS	AC=2759;AF=0.550919;AN=5008;NS=2504;DP=19537;EAS_AF=0.9008;AMR_AF=0.4467;AFR_AF=0.4637;EUR_AF=0.4195;SAS_AF=0.5174;AA=G|||;VT=SNP
3	107683422	rs11711293	A	G	100	PASS	AC=919;AF=0.183506;AN=5008;NS=2504;DP=23357;EAS_AF=0.0655;AMR_AF=0.1844;AFR_AF=0.3351;EUR_AF=0.1421;SAS_AF=0.1421;AA=A|||;VT=SNP
3	107683515	rs35400899	G	A	100	PASS	AC=203;AF=0.0405351;AN=5008;NS=2504;DP=22531;EAS_AF=0;AMR_AF=0.0591;AFR_AF=0.0121;EUR_AF=0.1193;SAS_AF=0.0266;AA=G|||;VT=SNP
3	107684192	rs1816592	C	T	100	PASS	AC=2760;AF=0.551118;AN=5008;NS=2504;DP=22594;EAS_AF=0.9008;AMR_AF=0.4467;AFR_AF=0.4644;EUR_AF=0.4195;SAS_AF=0.5174;AA=-|||;VT=SNP
3	107684469	rs6794289	G	A	100	PASS	AC=2828;AF=0.564696;AN=5008;NS=2504;DP=20093;EAS_AF=0.9008;AMR_AF=0.4481;AFR_AF=0.5144;EUR_AF=0.4205;SAS_AF=0.5174;AA=A|||;VT=SNP
3	107684667	rs12487898	T	C	100	PASS	AC=2114;AF=0.422125;AN=5008;NS=2504;DP=18819;EAS_AF=0.8978;AMR_AF=0.3127;AFR_AF=0.0794;EUR_AF=0.3887;SAS_AF=0.5072;AA=T|||;VT=SNP
3	107684861	rs151154746	C	A	100	PASS	AC=37;AF=0.00738818;AN=5008;NS=2504;DP=21156;EAS_AF=0;AMR_AF=0.0216;AFR_AF=0;EUR_AF=0.0209;SAS_AF=0.001;AA=C|||;VT=SNP
3	107684880	rs697961	T	G	100	PASS	AC=3770;AF=0.752796;AN=5008;NS=2504;DP=20948;EAS_AF=0.9663;AMR_AF=0.6326;AFR_AF=0.8669;EUR_AF=0.5626;SAS_AF=0.6595;AA=G|||;VT=SNP
3	107685126	rs73198318	G	A	100	PASS	AC=15;AF=0.00299521;AN=5008;NS=2504;DP=20219;EAS_AF=0;AMR_AF=0.0029;AFR_AF=0;EUR_AF=0.0129;SAS_AF=0;AA=g|||;VT=SNP
3	107685225	rs9818009	A	T	100	PASS	AC=223;AF=0.0445288;AN=5008;NS=2504;DP=19889;EAS_AF=0;AMR_AF=0.0173;AFR_AF=0.1362;EUR_AF=0.0239;SAS_AF=0.0072;AA=a|||;VT=SNP
3	107685268	rs13092082	T	C	100	PASS	AC=2116;AF=0.422524;AN=5008;NS=2504;DP=19129;EAS_AF=0.8879;AMR_AF=0.3127;AFR_AF=0.09;EUR_AF=0.3877;SAS_AF=0.5061;AA=t|||;VT=SNP
3	107685831	rs11707812	A	T	100	PASS	AC=893;AF=0.178315;AN=5008;NS=2504;DP=18391;EAS_AF=0.0655;AMR_AF=0.183;AFR_AF=0.3177;EUR_AF=0.1412;SAS_AF=0.1411;AA=a|||;VT=SNP
3	107686035	rs28645318	G	A	100	PASS	AC=224;AF=0.0447284;AN=5008;NS=2504;DP=21829;EAS_AF=0;AMR_AF=0.0173;AFR_AF=0.1362;EUR_AF=0.0249;SAS_AF=0.0072;AA=G|||;VT=SNP
3	107686360	rs78863497	A	G	100	PASS	AC=224;AF=0.0447284;AN=5008;NS=2504;DP=18738;EAS_AF=0;AMR_AF=0.0173;AFR_AF=0.1369;EUR_AF=0.0239;SAS_AF=0.0072;AA=A|||;VT=SNP
3	107686420	rs709506	G	A	100	PASS	AC=2613;AF=0.521765;AN=5008;NS=2504;DP=18123;EAS_AF=0.8948;AMR_AF=0.4251;AFR_AF=0.3729;EUR_AF=0.4135;SAS_AF=0.5184;AA=G|||;VT=SNP
3	107687197	rs13081628	G	A	100	PASS	AC=904;AF=0.180511;AN=5008;NS=2504;DP=18962;EAS_AF=0.0655;AMR_AF=0.183;AFR_AF=0.326;EUR_AF=0.1412;SAS_AF=0.1411;AA=G|||;VT=SNP
3	107687238	rs75748349	G	T	100	PASS	AC=39;AF=0.00778754;AN=5008;NS=2504;DP=19908;EAS_AF=0;AMR_AF=0.0173;AFR_AF=0.0008;EUR_AF=0.0258;SAS_AF=0;AA=G|||;VT=SNP
3	107687290	rs6779687	A	G	100	PASS	AC=237;AF=0.0473243;AN=5008;NS=2504;DP=22101;EAS_AF=0;AMR_AF=0.0187;AFR_AF=0.1377;EUR_AF=0.0308;SAS_AF=0.0112;AA=A|||;VT=SNP
3	107687406	rs57999941	T	G	100	PASS	AC=2102;AF=0.419728;AN=5008;NS=2504;DP=20217;EAS_AF=0.8919;AMR_AF=0.3098;AFR_AF=0.0787;EUR_AF=0.3847;SAS_AF=0.5082;AA=T|||;VT=SNP
3	107687579	rs2163726	G	A	100	PASS	AC=2054;AF=0.410144;AN=5008;NS=2504;DP=17540;EAS_AF=0.8919;AMR_AF=0.3084;AFR_AF=0.0431;EUR_AF=0.3847;SAS_AF=0.5082;AA=G|||;VT=SNP
3	107688341	rs697960	A	C	100	PASS	AC=3755;AF=0.7498;AN=5008;NS=2504;DP=21085;EAS_AF=0.9603;AMR_AF=0.6268;AFR_AF=0.8676;EUR_AF=0.5577;SAS_AF=0.6585;AA=C|||;VT=SNP
3	107688670	rs6807905	G	A	100	PASS	AC=527;AF=0.105232;AN=5008;NS=2504;DP=18561;EAS_AF=0;AMR_AF=0.0548;AFR_AF=0.2648;EUR_AF=0.0656;SAS_AF=0.0746;AA=G|||;VT=SNP
3	107688718	rs709505	T	C	100	PASS	AC=1516;AF=0.302716;AN=5008;NS=2504;DP=19383;EAS_AF=0.0685;AMR_AF=0.3084;AFR_AF=0.6899;EUR_AF=0.172;SAS_AF=0.1513;AA=C|||;VT=SNP
3	107689210	rs11708384	T	G	100	PASS	AC=2101;AF=0.419529;AN=5008;NS=2504;DP=22473;EAS_AF=0.8919;AMR_AF=0.3127;AFR_AF=0.0787;EUR_AF=0.3847;SAS_AF=0.5051;AA=T|||;VT=SNP
3	107689500	rs9877892	G	T	100	PASS	AC=317;AF=0.0632987;AN=5008;NS=2504;DP=17166;EAS_AF=0;AMR_AF=0.0202;AFR_AF=0.205;EUR_AF=0.0249;SAS_AF=0.0072;AA=G|||;VT=SNP
3	107689544	rs9877634	C	A	100	PASS	AC=316;AF=0.063099;AN=5008;NS=2504;DP=17717;EAS_AF=0;AMR_AF=0.0202;AFR_AF=0.2042;EUR_AF=0.0249;SAS_AF=0.0072;AA=C|||;VT=SNP
3	107689755	rs709504	C	T	100	PASS	AC=1326;AF=0.264776;AN=5008;NS=2504;DP=19632;EAS_AF=0.0685;AMR_AF=0.2968;AFR_AF=0.5756;EUR_AF=0.1481;SAS_AF=0.1442;AA=C|||;VT=SNP
3	107690280	rs709503	T	C	100	PASS	AC=3711;AF=0.741014;AN=5008;NS=2504;DP=18676;EAS_AF=0.9782;AMR_AF=0.6282;AFR_AF=0.8109;EUR_AF=0.5557;SAS_AF=0.6728;AA=A|||;VT=SNP
3	107690800	rs709502	C	G	100	PASS	AC=3776;AF=0.753994;AN=5008;NS=2504;DP=20162;EAS_AF=0.9544;AMR_AF=0.647;AFR_AF=0.8585;EUR_AF=0.5656;SAS_AF=0.6759;AA=G|||;VT=SNP
3	107690962	rs77497232	G	A	100	PASS	AC=15;AF=0.00299521;AN=5008;NS=2504;DP=18294;EAS_AF=0;AMR_AF=0.0029;AFR_AF=0.0008;EUR_AF=0.0119;SAS_AF=0;AA=G|||;VT=SNP
3	107691697	rs840281	A	G	100	PASS	AC=1223;AF=0.244209;AN=5008;NS=2504;DP=20312;EAS_AF=0.1399;AMR_AF=0.268;AFR_AF=0.4584;EUR_AF=0.1491;SAS_AF=0.1431;AA=A|||;VT=SNP
3	107692078	rs55887743	G	A	100	PASS	AC=2109;AF=0.421126;AN=5008;NS=2504;DP=9930;EAS_AF=0.8155;AMR_AF=0.3501;AFR_AF=0.0734;EUR_AF=0.4254;SAS_AF=0.5307;AA=G|||;VT=SNP
3	107692467	rs709500	A	G	100	PASS	AC=1547;AF=0.308906;AN=5008;NS=2504;DP=18886;EAS_AF=0.1389;AMR_AF=0.2939;AFR_AF=0.6876;EUR_AF=0.1531;SAS_AF=0.1431;AA=G|||;VT=SNP
3	107692697	rs113778880	G	A	100	PASS	AC=109;AF=0.0217652;AN=5008;NS=2504;DP=20164;EAS_AF=0.0466;AMR_AF=0.0072;AFR_AF=0.0242;EUR_AF=0.0209;SAS_AF=0.0041;AA=G|||;VT=SNP
3	107693015	rs709499	C	G	100	PASS	AC=1543;AF=0.308107;AN=5008;NS=2504;DP=21731;EAS_AF=0.1379;AMR_AF=0.2911;AFR_AF=0.6876;EUR_AF=0.1531;SAS_AF=0.1421;AA=G|||;VT=SNP
3	107693136	rs840282	A	G	100	PASS	AC=1543;AF=0.308107;AN=5008;NS=2504;DP=20691;EAS_AF=0.1379;AMR_AF=0.2911;AFR_AF=0.6876;EUR_AF=0.1531;SAS_AF=0.1421;AA=G|||;VT=SNP
3	107694834	rs709498	A	G	100	PASS	AC=3792;AF=0.757188;AN=5008;NS=2504;DP=19837;EAS_AF=0.9544;AMR_AF=0.6484;AFR_AF=0.8676;EUR_AF=0.5716;SAS_AF=0.6728;AA=G|||;VT=SNP
3	107694945	rs709497	G	A	100	PASS	AC=3794;AF=0.757588;AN=5008;NS=2504;DP=17710;EAS_AF=0.9544;AMR_AF=0.647;AFR_AF=0.8676;EUR_AF=0.5726;SAS_AF=0.6748;AA=A|||;VT=SNP
3	107695088	rs78541174	C	T	100	PASS	AC=44;AF=0.00878594;AN=5008;NS=2504;DP=16959;EAS_AF=0;AMR_AF=0.0216;AFR_AF=0.0015;EUR_AF=0.0239;SAS_AF=0.0031;AA=C|||;VT=SNP
3	107695487	rs76517697	G	A	100	PASS	AC=38;AF=0.00758786;AN=5008;NS=2504;DP=17865;EAS_AF=0;AMR_AF=0.0101;AFR_AF=0.0015;EUR_AF=0.0249;SAS_AF=0.0041;AA=G|||;VT=SNP
3	107695503	rs17826288	G	T	100	PASS	AC=2131;AF=0.425519;AN=5008;NS=2504;DP=18046;EAS_AF=0.8085;AMR_AF=0.3559;AFR_AF=0.0734;EUR_AF=0.4175;SAS_AF=0.5644;AA=G|||;VT=SNP
3	107696287	rs145647670	G	A	100	PASS	AC=31;AF=0.0061901;AN=5008;NS=2504;DP=20863;EAS_AF=0;AMR_AF=0.0086;AFR_AF=0.0023;EUR_AF=0.0169;SAS_AF=0.0051;AA=G|||;VT=SNP
3	107696967	rs111226225	C	T	100	PASS	AC=128;AF=0.0255591;AN=5008;NS=2504;DP=15419;EAS_AF=0.001;AMR_AF=0.0231;AFR_AF=0;EUR_AF=0.0616;SAS_AF=0.0501;AA=C|||;VT=SNP
3	107697156	rs12486547	C	T	100	PASS	AC=2144;AF=0.428115;AN=5008;NS=2504;DP=15447;EAS_AF=0.8165;AMR_AF=0.3545;AFR_AF=0.0711;EUR_AF=0.4175;SAS_AF=0.5736;AA=C|||;VT=SNP
3	107697427	rs709496	T	C	100	PASS	AC=3148;AF=0.628594;AN=5008;NS=2504;DP=18795;EAS_AF=0.8968;AMR_AF=0.5029;AFR_AF=0.5968;EUR_AF=0.496;SAS_AF=0.6207;AA=C|||;VT=SNP
3	107697531	rs78338714	T	C	100	PASS	AC=250;AF=0.0499201;AN=5008;NS=2504;DP=18372;EAS_AF=0.0496;AMR_AF=0.1009;AFR_AF=0.0598;EUR_AF=0.0258;SAS_AF=0.0256;AA=T|||;VT=SNP
3	107697666	rs709494	A	G	100	PASS	AC=3567;AF=0.71226;AN=5008;NS=2504;DP=18402;EAS_AF=0.9038;AMR_AF=0.5504;AFR_AF=0.8275;EUR_AF=0.5348;SAS_AF=0.6564;AA=G|||;VT=SNP
3	107698638	rs9822449	G	A	100	PASS	AC=167;AF=0.0333466;AN=5008;NS=2504;DP=20748;EAS_AF=0;AMR_AF=0.0793;AFR_AF=0.0045;EUR_AF=0.0875;SAS_AF=0.0184;AA=G|||;VT=SNP
3	107698868	rs11709371	C	A	100	PASS	AC=2608;AF=0.520767;AN=5008;NS=2504;DP=20490;EAS_AF=0.8968;AMR_AF=0.4611;AFR_AF=0.2118;EUR_AF=0.493;SAS_AF=0.6217;AA=C|||;VT=SNP
3	107698943	rs709490	A	G	100	PASS	AC=3167;AF=0.632388;AN=5008;NS=2504;DP=19437;EAS_AF=0.8968;AMR_AF=0.5043;AFR_AF=0.6097;EUR_AF=0.496;SAS_AF=0.6217;AA=G|||;VT=SNP
3	107699360	rs1653902	C	T	100	PASS	AC=3796;AF=0.757987;AN=5008;NS=2504;DP=18677;EAS_AF=0.9534;AMR_AF=0.6499;AFR_AF=0.8707;EUR_AF=0.5606;SAS_AF=0.684;AA=T|||;VT=SNP
3	107699938	rs78955471	A	G	100	PASS	AC=29;AF=0.00579073;AN=5008;NS=2504;DP=20217;EAS_AF=0;AMR_AF=0.0058;AFR_AF=0;EUR_AF=0.0219;SAS_AF=0.0031;AA=A|||;VT=SNP
3	107700952	rs709488	A	C	100	PASS	AC=3103;AF=0.619609;AN=5008;NS=2504;DP=20696;EAS_AF=0.8968;AMR_AF=0.4914;AFR_AF=0.5696;EUR_AF=0.494;SAS_AF=0.6217;AA=C|||;VT=SNP
3	107701048	rs709487	A	T	100	PASS	AC=3058;AF=0.610623;AN=5008;NS=2504;DP=20093;EAS_AF=0.8968;AMR_AF=0.4885;AFR_AF=0.5371;EUR_AF=0.494;SAS_AF=0.6217;AA=A|||;VT=SNP
3	107701306	rs709486	T	C	100	PASS	AC=3099;AF=0.61881;AN=5008;NS=2504;DP=16583;EAS_AF=0.8968;AMR_AF=0.4914;AFR_AF=0.5673;EUR_AF=0.493;SAS_AF=0.6217;AA=C|||;VT=SNP
3	107701342	rs709485	C	T	100	PASS	AC=3169;AF=0.632788;AN=5008;NS=2504;DP=16293;EAS_AF=0.8968;AMR_AF=0.5043;AFR_AF=0.612;EUR_AF=0.495;SAS_AF=0.6217;AA=T|||;VT=SNP
3	107701505	rs709484	T	G	100	PASS	AC=3169;AF=0.632788;AN=5008;NS=2504;DP=15374;EAS_AF=0.8968;AMR_AF=0.5043;AFR_AF=0.612;EUR_AF=0.495;SAS_AF=0.6217;AA=T|||;VT=SNP
3	107701816	rs145857266	G	A	100	PASS	AC=28;AF=0.00559105;AN=5008;NS=2504;DP=18633;EAS_AF=0;AMR_AF=0.0144;AFR_AF=0;EUR_AF=0.0139;SAS_AF=0.0041;AA=g|||;VT=SNP
3	107702162	rs709483	G	A	100	PASS	AC=3831;AF=0.764976;AN=5008;NS=2504;DP=19394;EAS_AF=0.9534;AMR_AF=0.6527;AFR_AF=0.8964;EUR_AF=0.5596;SAS_AF=0.684;AA=A|||;VT=SNP
3	107702184	rs55812350	A	G	100	PASS	AC=610;AF=0.121805;AN=5008;NS=2504;DP=18667;EAS_AF=0.0218;AMR_AF=0.1628;AFR_AF=0.0091;EUR_AF=0.2117;SAS_AF=0.2556;AA=A|||;VT=SNP
3	107702259	rs7646320	G	A	100	PASS	AC=397;AF=0.0792732;AN=5008;NS=2504;DP=17509;EAS_AF=0.0069;AMR_AF=0.0476;AFR_AF=0.2133;EUR_AF=0.0388;SAS_AF=0.0368;AA=g|||;VT=SNP
3	107702427	rs115445463	G	T	100	PASS	AC=47;AF=0.00938498;AN=5008;NS=2504;DP=20746;EAS_AF=0;AMR_AF=0.0202;AFR_AF=0.0015;EUR_AF=0.0189;SAS_AF=0.0123;AA=G|||;VT=SNP
3	107702506	rs709482	G	A	100	PASS	AC=3200;AF=0.638978;AN=5008;NS=2504;DP=22895;EAS_AF=0.8968;AMR_AF=0.5476;AFR_AF=0.6127;EUR_AF=0.495;SAS_AF=0.6217;AA=A|||;VT=SNP
3	107702697	rs709481	C	A	100	PASS	AC=3201;AF=0.639177;AN=5008;NS=2504;DP=20193;EAS_AF=0.8968;AMR_AF=0.5476;AFR_AF=0.6127;EUR_AF=0.496;SAS_AF=0.6217;AA=C|||;VT=SNP
3	107702703	rs709480	T	C	100	PASS	AC=3201;AF=0.639177;AN=5008;NS=2504;DP=20301;EAS_AF=0.8968;AMR_AF=0.5476;AFR_AF=0.6127;EUR_AF=0.496;SAS_AF=0.6217;AA=C|||;VT=SNP
3	107702730	rs709479	T	C	100	PASS	AC=3201;AF=0.639177;AN=5008;NS=2504;DP=20329;EAS_AF=0.8968;AMR_AF=0.5476;AFR_AF=0.6127;EUR_AF=0.496;SAS_AF=0.6217;AA=T|||;VT=SNP
3	107702901	rs858762	G	A	100	PASS	AC=3204;AF=0.639776;AN=5008;NS=2504;DP=15902;EAS_AF=0.8968;AMR_AF=0.5476;AFR_AF=0.6142;EUR_AF=0.496;SAS_AF=0.6227;AA=G|||;VT=SNP
3	107702917	rs840283	T	C	100	PASS	AC=3204;AF=0.639776;AN=5008;NS=2504;DP=15669;EAS_AF=0.8968;AMR_AF=0.5476;AFR_AF=0.6142;EUR_AF=0.496;SAS_AF=0.6227;AA=C|||;VT=SNP
3	107702940	rs865169	T	C	100	PASS	AC=3205;AF=0.639976;AN=5008;NS=2504;DP=15935;EAS_AF=0.8978;AMR_AF=0.5476;AFR_AF=0.6142;EUR_AF=0.496;SAS_AF=0.6227;AA=C|||;VT=SNP
3	107703027	rs863465	C	G	100	PASS	AC=3203;AF=0.639577;AN=5008;NS=2504;DP=14832;EAS_AF=0.8968;AMR_AF=0.5476;AFR_AF=0.6135;EUR_AF=0.496;SAS_AF=0.6227;AA=C|||;VT=SNP
3	107703283	rs1619187	A	G	100	PASS	AC=3202;AF=0.639377;AN=5008;NS=2504;DP=12146;EAS_AF=0.8978;AMR_AF=0.5476;AFR_AF=0.6127;EUR_AF=0.495;SAS_AF=0.6227;AA=G|||;VT=SNP
3	107703287	rs1700448	G	A	100	PASS	AC=3202;AF=0.639377;AN=5008;NS=2504;DP=11922;EAS_AF=0.8978;AMR_AF=0.5476;AFR_AF=0.6127;EUR_AF=0.495;SAS_AF=0.6227;AA=G|||;VT=SNP
3	107703656	rs709477	C	T	100	PASS	AC=3195;AF=0.637979;AN=5008;NS=2504;DP=15514;EAS_AF=0.8978;AMR_AF=0.5418;AFR_AF=0.612;EUR_AF=0.495;SAS_AF=0.6207;AA=T|||;VT=SNP
3	107703749	rs4383527	C	G	100	PASS	AC=3205;AF=0.639976;AN=5008;NS=2504;DP=12905;EAS_AF=0.8988;AMR_AF=0.5476;AFR_AF=0.6157;EUR_AF=0.495;SAS_AF=0.6207;AA=C|||;VT=SNP
3	107703856	rs709476	T	G	100	PASS	AC=3201;AF=0.639177;AN=5008;NS=2504;DP=12030;EAS_AF=0.8978;AMR_AF=0.5476;AFR_AF=0.6127;EUR_AF=0.495;SAS_AF=0.6217;AA=G|||;VT=SNP
3	107704364	rs709475	C	G	100	PASS	AC=3201;AF=0.639177;AN=5008;NS=2504;DP=14143;EAS_AF=0.8978;AMR_AF=0.5476;AFR_AF=0.6127;EUR_AF=0.495;SAS_AF=0.6217;AA=C|||;VT=SNP
3	107704702	rs697959	G	T	100	PASS	AC=3199;AF=0.638778;AN=5008;NS=2504;DP=14582;EAS_AF=0.8978;AMR_AF=0.5476;AFR_AF=0.6127;EUR_AF=0.494;SAS_AF=0.6207;AA=G|||;VT=SNP
3	107705110	rs709472	T	C	100	PASS	AC=3171;AF=0.633187;AN=5008;NS=2504;DP=15401;EAS_AF=0.8978;AMR_AF=0.5043;AFR_AF=0.6127;EUR_AF=0.495;SAS_AF=0.6217;AA=T|||;VT=SNP
3	107705154	rs9841836	A	G	100	PASS	AC=3171;AF=0.633187;AN=5008;NS=2504;DP=15730;EAS_AF=0.8978;AMR_AF=0.5043;AFR_AF=0.6127;EUR_AF=0.495;SAS_AF=0.6217;AA=A|||;VT=SNP
3	107705304	rs28636524	C	T	100	PASS	AC=459;AF=0.0916534;AN=5008;NS=2504;DP=18697;EAS_AF=0.0248;AMR_AF=0.1801;AFR_AF=0.0159;EUR_AF=0.2276;SAS_AF=0.0603;AA=C|||;VT=SNP
3	107705359	rs35887155	C	A	100	PASS	AC=2106;AF=0.420527;AN=5008;NS=2504;DP=20287;EAS_AF=0.8165;AMR_AF=0.3559;AFR_AF=0.0484;EUR_AF=0.4175;SAS_AF=0.5644;AA=C|||;VT=SNP
3	107705366	rs76136486	G	A	100	PASS	AC=52;AF=0.0103834;AN=5008;NS=2504;DP=20178;EAS_AF=0.003;AMR_AF=0.0231;AFR_AF=0.0015;EUR_AF=0.0268;SAS_AF=0.0041;AA=G|||;VT=SNP
3	107705730	rs78295131	A	G	100	PASS	AC=28;AF=0.00559105;AN=5008;NS=2504;DP=21347;EAS_AF=0;AMR_AF=0.0043;AFR_AF=0;EUR_AF=0.0219;SAS_AF=0.0031;AA=A|||;VT=SNP
3	107705748	rs709470	T	A	100	PASS	AC=3171;AF=0.633187;AN=5008;NS=2504;DP=21158;EAS_AF=0.8978;AMR_AF=0.5043;AFR_AF=0.6127;EUR_AF=0.495;SAS_AF=0.6217;AA=T|||;VT=SNP
3	107705831	rs709469	A	G	100	PASS	AC=3173;AF=0.633586;AN=5008;NS=2504;DP=19782;EAS_AF=0.8988;AMR_AF=0.5043;AFR_AF=0.6135;EUR_AF=0.495;SAS_AF=0.6217;AA=G|||;VT=SNP
3	107707089	rs709468	A	T	100	PASS	AC=2946;AF=0.588259;AN=5008;NS=2504;DP=18891;EAS_AF=0.8998;AMR_AF=0.4885;AFR_AF=0.4501;EUR_AF=0.493;SAS_AF=0.6227;AA=A|||;VT=SNP
3	107707411	rs709467	G	A	100	PASS	AC=3150;AF=0.628994;AN=5008;NS=2504;DP=18631;EAS_AF=0.8958;AMR_AF=0.5014;AFR_AF=0.6067;EUR_AF=0.4861;SAS_AF=0.6217;AA=g|||;VT=SNP
3	107707458	rs697958	T	C	100	PASS	AC=3582;AF=0.715256;AN=5008;NS=2504;DP=17808;EAS_AF=0.9097;AMR_AF=0.5519;AFR_AF=0.8306;EUR_AF=0.5348;SAS_AF=0.6605;AA=C|||;VT=SNP
3	107707753	rs697957	T	G	100	PASS	AC=4188;AF=0.836262;AN=5008;NS=2504;DP=18441;EAS_AF=0.9306;AMR_AF=0.7147;AFR_AF=0.8351;EUR_AF=0.7485;SAS_AF=0.9172;AA=T|||;VT=SNP
3	107708877	rs709465	G	T	100	PASS	AC=2306;AF=0.460463;AN=5008;NS=2504;DP=18296;EAS_AF=0.1409;AMR_AF=0.5677;AFR_AF=0.6838;EUR_AF=0.4264;SAS_AF=0.4468;AA=G|||;VT=SNP
3	107708956	rs9845309	T	C	100	PASS	AC=2199;AF=0.439097;AN=5008;NS=2504;DP=18134;EAS_AF=0.1508;AMR_AF=0.5548;AFR_AF=0.5703;EUR_AF=0.4493;SAS_AF=0.4663;AA=C|||;VT=SNP
3	107709068	rs62262334	A	T	100	PASS	AC=463;AF=0.0924521;AN=5008;NS=2504;DP=20913;EAS_AF=0.0119;AMR_AF=0.0793;AFR_AF=0.056;EUR_AF=0.168;SAS_AF=0.1564;AA=T|||;VT=SNP
3	107709857	rs7638293	T	A	100	PASS	AC=1942;AF=0.38778;AN=5008;NS=2504;DP=18230;EAS_AF=0.1716;AMR_AF=0.4986;AFR_AF=0.6044;EUR_AF=0.2982;SAS_AF=0.3313;AA=A|||;VT=SNP
3	107710476	rs74774412	A	C	100	PASS	AC=114;AF=0.0227636;AN=5008;NS=2504;DP=22252;EAS_AF=0;AMR_AF=0.0476;AFR_AF=0.0053;EUR_AF=0.0577;SAS_AF=0.0164;AA=A|||;VT=SNP
3	107710789	rs75849699	A	T	100	PASS	AC=84;AF=0.0167732;AN=5008;NS=2504;DP=20104;EAS_AF=0;AMR_AF=0.0403;AFR_AF=0.0045;EUR_AF=0.0467;SAS_AF=0.0031;AA=A|||;VT=SNP
3	107714075	rs877859	G	A	100	PASS	AC=2579;AF=0.514976;AN=5008;NS=2504;DP=18410;EAS_AF=0.8264;AMR_AF=0.4611;AFR_AF=0.0696;EUR_AF=0.6839;SAS_AF=0.6605;AA=G|||;VT=SNP
3	107717103	rs115853016	C	T	100	PASS	AC=76;AF=0.0151757;AN=5008;NS=2504;DP=18068;EAS_AF=0;AMR_AF=0.0144;AFR_AF=0.0068;EUR_AF=0.0229;SAS_AF=0.0348;AA=C|||;VT=SNP
3	107718463	rs709453	G	C	100	PASS	AC=1035;AF=0.206669;AN=5008;NS=2504;DP=17937;EAS_AF=0.1121;AMR_AF=0.1124;AFR_AF=0.4977;EUR_AF=0.0567;SAS_AF=0.1319;AA=C|||;VT=SNP
3	107718549	rs146983331	C	T	100	PASS	AC=25;AF=0.00499201;AN=5008;NS=2504;DP=17777;EAS_AF=0;AMR_AF=0.0029;AFR_AF=0;EUR_AF=0.0179;SAS_AF=0.0051;AA=C|||;VT=SNP
3	107718768	rs143675541	A	G	100	PASS	AC=122;AF=0.024361;AN=5008;NS=2504;DP=12994;EAS_AF=0;AMR_AF=0.0115;AFR_AF=0.0401;EUR_AF=0.0278;SAS_AF=0.0337;AA=G|||;VT=SNP
3	107718890	rs709451	A	G	100	PASS	AC=2053;AF=0.409944;AN=5008;NS=2504;DP=10219;EAS_AF=0.1538;AMR_AF=0.5245;AFR_AF=0.5855;EUR_AF=0.3698;SAS_AF=0.3967;AA=A|||;VT=SNP
3	107719289	rs76009270	A	C	100	PASS	AC=578;AF=0.115415;AN=5008;NS=2504;DP=20369;EAS_AF=0.1062;AMR_AF=0.0879;AFR_AF=0.1672;EUR_AF=0.0577;SAS_AF=0.1339;AA=A|||;VT=SNP
3	107719363	rs57886585	C	T	100	PASS	AC=2103;AF=0.419928;AN=5008;NS=2504;DP=19382;EAS_AF=0.1518;AMR_AF=0.5159;AFR_AF=0.6316;EUR_AF=0.3668;SAS_AF=0.3967;AA=T|||;VT=SNP
3	107719448	rs58155302	G	A	100	PASS	AC=2075;AF=0.414337;AN=5008;NS=2504;DP=17980;EAS_AF=0.1508;AMR_AF=0.5173;AFR_AF=0.6097;EUR_AF=0.3678;SAS_AF=0.3967;AA=G|||;VT=SNP
3	107719518	rs58456303	G	C	100	PASS	AC=2107;AF=0.420727;AN=5008;NS=2504;DP=19098;EAS_AF=0.1518;AMR_AF=0.5187;AFR_AF=0.6316;EUR_AF=0.3688;SAS_AF=0.3967;AA=G|||;VT=SNP
3	107719543	rs6769636	A	C	100	PASS	AC=2177;AF=0.434704;AN=5008;NS=2504;DP=20068;EAS_AF=0.1518;AMR_AF=0.5317;AFR_AF=0.6762;EUR_AF=0.3708;SAS_AF=0.3967;AA=A|||;VT=SNP
3	107720138	rs1368258	G	A	100	PASS	AC=1926;AF=0.384585;AN=5008;NS=2504;DP=19543;EAS_AF=0.1508;AMR_AF=0.5029;AFR_AF=0.5061;EUR_AF=0.3668;SAS_AF=0.3957;AA=G|||;VT=SNP
3	107720228	rs709450	G	A	100	PASS	AC=1335;AF=0.266573;AN=5008;NS=2504;DP=18097;EAS_AF=0.0933;AMR_AF=0.1268;AFR_AF=0.7277;EUR_AF=0.0586;SAS_AF=0.135;AA=A|||;VT=SNP
3	107720863	rs6437761	T	C	100	PASS	AC=792;AF=0.158147;AN=5008;NS=2504;DP=20786;EAS_AF=0.0952;AMR_AF=0.0908;AFR_AF=0.3306;EUR_AF=0.0626;SAS_AF=0.136;AA=T|||;VT=SNP
3	107720888	rs7649924	A	G	100	PASS	AC=1123;AF=0.224241;AN=5008;NS=2504;DP=20692;EAS_AF=0.0972;AMR_AF=0.1297;AFR_AF=0.5567;EUR_AF=0.0656;SAS_AF=0.136;AA=A|||;VT=SNP
3	107721213	rs9823579	A	G	100	PASS	AC=2481;AF=0.495407;AN=5008;NS=2504;DP=18545;EAS_AF=0.8512;AMR_AF=0.4438;AFR_AF=0.0703;EUR_AF=0.6272;SAS_AF=0.6043;AA=A|||;VT=SNP
3	107721381	rs112819018	A	G	100	PASS	AC=11;AF=0.00219649;AN=5008;NS=2504;DP=20104;EAS_AF=0;AMR_AF=0;AFR_AF=0.0008;EUR_AF=0.0099;SAS_AF=0;AA=a|||;VT=SNP
3	107721902	rs709448	A	G	100	PASS	AC=806;AF=0.160942;AN=5008;NS=2504;DP=20686;EAS_AF=0;AMR_AF=0.0778;AFR_AF=0.4614;EUR_AF=0.0746;SAS_AF=0.0685;AA=A|||;VT=SNP
3	107722014	rs9828514	A	G	100	PASS	AC=2150;AF=0.429313;AN=5008;NS=2504;DP=20123;EAS_AF=0.8681;AMR_AF=0.2853;AFR_AF=0.2837;EUR_AF=0.2624;SAS_AF=0.4479;AA=A|||;VT=SNP
3	107722134	rs6798831	T	C	100	PASS	AC=1278;AF=0.255192;AN=5008;NS=2504;DP=19755;EAS_AF=0.1587;AMR_AF=0.2738;AFR_AF=0.1354;EUR_AF=0.4344;SAS_AF=0.319;AA=T|||;VT=SNP
3	107722490	rs13062097	T	C	100	PASS	AC=986;AF=0.196885;AN=5008;NS=2504;DP=16205;EAS_AF=0.1389;AMR_AF=0.2882;AFR_AF=0.2231;EUR_AF=0.2078;SAS_AF=0.1452;AA=T|||;VT=SNP
3	107722745	rs139407704	A	T	100	PASS	AC=48;AF=0.00958466;AN=5008;NS=2504;DP=13476;EAS_AF=0.002;AMR_AF=0.0101;AFR_AF=0.0083;EUR_AF=0.0239;SAS_AF=0.0041;AA=a|||;VT=SNP
3	107722749	rs1657582	T	A	100	PASS	AC=424;AF=0.0846645;AN=5008;NS=2504;DP=13382;EAS_AF=0.0218;AMR_AF=0.0274;AFR_AF=0.2655;EUR_AF=0.0249;SAS_AF=0.0072;AA=T|||;VT=SNP
3	107723236	rs145585611	G	A	100	PASS	AC=16;AF=0.00319489;AN=5008;NS=2504;DP=17675;EAS_AF=0;AMR_AF=0.0058;AFR_AF=0;EUR_AF=0.0109;SAS_AF=0.001;AA=G|||;VT=SNP
3	107723468	rs4855784	T	C	100	PASS	AC=2211;AF=0.441494;AN=5008;NS=2504;DP=18135;EAS_AF=0.7649;AMR_AF=0.415;AFR_AF=0.2443;EUR_AF=0.3539;SAS_AF=0.4836;AA=T|||;VT=SNP
3	107723742	rs13068362	T	G	100	PASS	AC=669;AF=0.133586;AN=5008;NS=2504;DP=16871;EAS_AF=0.0308;AMR_AF=0.245;AFR_AF=0.1135;EUR_AF=0.2147;SAS_AF=0.1043;AA=T|||;VT=SNP
3	107724093	rs13093493	C	A	100	PASS	AC=659;AF=0.131589;AN=5008;NS=2504;DP=10506;EAS_AF=0.0308;AMR_AF=0.2406;AFR_AF=0.1135;EUR_AF=0.2107;SAS_AF=0.1012;AA=C|||;VT=SNP
3	107725248	rs11715159	G	C	100	PASS	AC=1072;AF=0.214058;AN=5008;NS=2504;DP=20405;EAS_AF=0.1855;AMR_AF=0.2594;AFR_AF=0.0431;EUR_AF=0.4205;SAS_AF=0.2301;AA=G|||;VT=SNP
3	107725501	rs934673	A	G	100	PASS	AC=667;AF=0.133187;AN=5008;NS=2504;DP=20537;EAS_AF=0.0308;AMR_AF=0.2478;AFR_AF=0.1135;EUR_AF=0.2137;SAS_AF=0.1012;AA=A|||;VT=SNP
3	107725659	rs10514748	T	C	100	PASS	AC=245;AF=0.0489217;AN=5008;NS=2504;DP=21379;EAS_AF=0.0109;AMR_AF=0.0706;AFR_AF=0.0045;EUR_AF=0.1421;SAS_AF=0.0368;AA=T|||;VT=SNP
3	107725831	rs1866001	T	C	100	PASS	AC=662;AF=0.132188;AN=5008;NS=2504;DP=19058;EAS_AF=0.0308;AMR_AF=0.2421;AFR_AF=0.1135;EUR_AF=0.2117;SAS_AF=0.1022;AA=T|||;VT=SNP
3	107726194	rs9821923	A	C	100	PASS	AC=2265;AF=0.452276;AN=5008;NS=2504;DP=20367;EAS_AF=0.6746;AMR_AF=0.4179;AFR_AF=0.2867;EUR_AF=0.3608;SAS_AF=0.5654;AA=A|||;VT=SNP
3	107726315	rs2010031	A	G	100	PASS	AC=704;AF=0.140575;AN=5008;NS=2504;DP=19796;EAS_AF=0.0308;AMR_AF=0.2435;AFR_AF=0.1437;EUR_AF=0.2127;SAS_AF=0.1022;AA=A|||;VT=SNP
3	107727402	rs62262357	A	T	100	PASS	AC=33;AF=0.00658946;AN=5008;NS=2504;DP=19916;EAS_AF=0;AMR_AF=0.0058;AFR_AF=0.0015;EUR_AF=0.0229;SAS_AF=0.0041;AA=A|||;VT=SNP
3	107727645	rs709442	C	A	100	PASS	AC=696;AF=0.138978;AN=5008;NS=2504;DP=19178;EAS_AF=0.0308;AMR_AF=0.2363;AFR_AF=0.1437;EUR_AF=0.2117;SAS_AF=0.1002;AA=A|||;VT=SNP
3	107727687	rs111488175	T	A	100	PASS	AC=101;AF=0.0201677;AN=5008;NS=2504;DP=20514;EAS_AF=0.001;AMR_AF=0.0159;AFR_AF=0;EUR_AF=0.0497;SAS_AF=0.0399;AA=T|||;VT=SNP
3	107727953	rs148931761	A	C	100	PASS	AC=17;AF=0.00339457;AN=5008;NS=2504;DP=19142;EAS_AF=0;AMR_AF=0.0058;AFR_AF=0;EUR_AF=0.0119;SAS_AF=0.001;AA=A|||;VT=SNP
3	107728669	rs74514486	T	G	100	PASS	AC=46;AF=0.0091853;AN=5008;NS=2504;DP=17599;EAS_AF=0;AMR_AF=0.0231;AFR_AF=0.0015;EUR_AF=0.0229;SAS_AF=0.0051;AA=T|||;VT=SNP
3	107728835	rs709441	G	T	100	PASS	AC=3738;AF=0.746406;AN=5008;NS=2504;DP=17947;EAS_AF=0.8105;AMR_AF=0.7233;AFR_AF=0.8646;EUR_AF=0.5755;SAS_AF=0.7127;AA=T|||;VT=SNP
3	107729547	rs7621004	T	C	100	PASS	AC=709;AF=0.141573;AN=5008;NS=2504;DP=16477;EAS_AF=0.0308;AMR_AF=0.2478;AFR_AF=0.143;EUR_AF=0.2157;SAS_AF=0.1022;AA=T|||;VT=SNP
3	107730020	rs9881040	G	A	100	PASS	AC=1819;AF=0.363219;AN=5008;NS=2504;DP=19196;EAS_AF=0.6478;AMR_AF=0.2637;AFR_AF=0.1293;EUR_AF=0.327;SAS_AF=0.4939;AA=g|||;VT=SNP
3	107731546	rs17827026	C	T	100	PASS	AC=222;AF=0.0443291;AN=5008;NS=2504;DP=19557;EAS_AF=0.001;AMR_AF=0.0346;AFR_AF=0.0008;EUR_AF=0.0765;SAS_AF=0.1217;AA=C|||;VT=SNP
3	107731742	rs145400668	T	G	100	PASS	AC=66;AF=0.0131789;AN=5008;NS=2504;DP=19076;EAS_AF=0;AMR_AF=0.0115;AFR_AF=0;EUR_AF=0.0189;SAS_AF=0.0399;AA=T|||;VT=SNP
3	107731894	rs79533079	T	G	100	PASS	AC=59;AF=0.0117812;AN=5008;NS=2504;DP=19605;EAS_AF=0;AMR_AF=0.0173;AFR_AF=0.0008;EUR_AF=0.0298;SAS_AF=0.0164;AA=T|||;VT=SNP
3	107731924	rs9835822	T	C	100	PASS	AC=2518;AF=0.502796;AN=5008;NS=2504;DP=19658;EAS_AF=0.8224;AMR_AF=0.4942;AFR_AF=0.2995;EUR_AF=0.3678;SAS_AF=0.593;AA=T|||;VT=SNP
3	107732083	rs696375	A	G	100	PASS	AC=3535;AF=0.705871;AN=5008;NS=2504;DP=18593;EAS_AF=0.9504;AMR_AF=0.7032;AFR_AF=0.4864;EUR_AF=0.7187;SAS_AF=0.7393;AA=A|||;VT=SNP
3	107732643	rs76212840	T	C	100	PASS	AC=211;AF=0.0421326;AN=5008;NS=2504;DP=20455;EAS_AF=0;AMR_AF=0.0317;AFR_AF=0.1233;EUR_AF=0.0189;SAS_AF=0.0072;AA=T|||;VT=SNP
3	107732739	rs696372	C	T	100	PASS	AC=545;AF=0.108826;AN=5008;NS=2504;DP=20994;EAS_AF=0.0476;AMR_AF=0.0591;AFR_AF=0.3245;EUR_AF=0.0199;SAS_AF=0.0072;AA=C|||;VT=SNP
3	107732751	rs696371	C	T	100	PASS	AC=545;AF=0.108826;AN=5008;NS=2504;DP=20563;EAS_AF=0.0466;AMR_AF=0.0591;AFR_AF=0.3253;EUR_AF=0.0199;SAS_AF=0.0072;AA=C|||;VT=SNP
3	107732977	rs10804466	G	A	100	PASS	AC=1424;AF=0.284345;AN=5008;NS=2504;DP=18200;EAS_AF=0.1806;AMR_AF=0.4625;AFR_AF=0.0424;EUR_AF=0.5328;SAS_AF=0.3364;AA=G|||;VT=SNP
3	107733200	rs67802191	G	A	100	PASS	AC=1711;AF=0.341653;AN=5008;NS=2504;DP=17403;EAS_AF=0.751;AMR_AF=0.2046;AFR_AF=0.202;EUR_AF=0.1759;SAS_AF=0.3763;AA=G|||;VT=SNP
3	107733600	rs9859911	A	G	100	PASS	AC=3789;AF=0.756589;AN=5008;NS=2504;DP=20928;EAS_AF=0.9732;AMR_AF=0.7968;AFR_AF=0.4395;EUR_AF=0.8787;SAS_AF=0.8078;AA=G|||;VT=SNP
3	107733618	rs78544568	C	T	100	PASS	AC=39;AF=0.00778754;AN=5008;NS=2504;DP=20476;EAS_AF=0;AMR_AF=0.0216;AFR_AF=0.0015;EUR_AF=0.0159;SAS_AF=0.0061;AA=C|||;VT=SNP
3	107734685	rs9865320	A	G	100	PASS	AC=3740;AF=0.746805;AN=5008;NS=2504;DP=15321;EAS_AF=0.9732;AMR_AF=0.7939;AFR_AF=0.4062;EUR_AF=0.8767;SAS_AF=0.8067;AA=G|||;VT=SNP
3	107735016	rs12638894	C	T	100	PASS	AC=816;AF=0.162939;AN=5008;NS=2504;DP=18535;EAS_AF=0.0268;AMR_AF=0.1729;AFR_AF=0.2716;EUR_AF=0.1203;SAS_AF=0.1933;AA=C|||;VT=SNP
3	107735106	rs9824025	T	C	100	PASS	AC=447;AF=0.0892572;AN=5008;NS=2504;DP=20232;EAS_AF=0.0317;AMR_AF=0.1138;AFR_AF=0.0613;EUR_AF=0.172;SAS_AF=0.0838;AA=T|||;VT=SNP
3	107735643	rs78276533	C	G	100	PASS	AC=134;AF=0.0267572;AN=5008;NS=2504;DP=20893;EAS_AF=0;AMR_AF=0.0533;AFR_AF=0.0038;EUR_AF=0.0755;SAS_AF=0.0164;AA=C|||;VT=SNP
3	107735908	rs9809413	G	A	100	PASS	AC=1709;AF=0.341254;AN=5008;NS=2504;DP=19295;EAS_AF=0.751;AMR_AF=0.2046;AFR_AF=0.2005;EUR_AF=0.1759;SAS_AF=0.3763;AA=G|||;VT=SNP
3	107736058	rs7614400	G	A	100	PASS	AC=492;AF=0.0982428;AN=5008;NS=2504;DP=14631;EAS_AF=0.0317;AMR_AF=0.1167;AFR_AF=0.0953;EUR_AF=0.17;SAS_AF=0.0838;AA=G|||;VT=SNP
3	107736434	rs13082419	T	C	100	PASS	AC=432;AF=0.086262;AN=5008;NS=2504;DP=18899;EAS_AF=0.0317;AMR_AF=0.1138;AFR_AF=0.0514;EUR_AF=0.17;SAS_AF=0.0838;AA=T|||;VT=SNP
3	107736605	rs34253623	G	A	100	PASS	AC=306;AF=0.0611022;AN=5008;NS=2504;DP=18780;EAS_AF=0.001;AMR_AF=0.085;AFR_AF=0.0113;EUR_AF=0.1541;SAS_AF=0.0777;AA=G|||;VT=SNP
3	107737151	rs12489680	T	C	100	PASS	AC=815;AF=0.16274;AN=5008;NS=2504;DP=18599;EAS_AF=0.1875;AMR_AF=0.2421;AFR_AF=0.0877;EUR_AF=0.2048;SAS_AF=0.1391;AA=C|||;VT=SNP
3	107737288	rs1344878	C	T	100	PASS	AC=415;AF=0.0828674;AN=5008;NS=2504;DP=20424;EAS_AF=0.0317;AMR_AF=0.1138;AFR_AF=0.0386;EUR_AF=0.17;SAS_AF=0.0838;AA=C|||;VT=SNP
3	107737386	rs1344877	C	T	100	PASS	AC=417;AF=0.0832668;AN=5008;NS=2504;DP=20533;EAS_AF=0.0317;AMR_AF=0.1138;AFR_AF=0.0386;EUR_AF=0.172;SAS_AF=0.0838;AA=C|||;VT=SNP
3	107737411	rs1344876	C	A	100	PASS	AC=3042;AF=0.607428;AN=5008;NS=2504;DP=20706;EAS_AF=0.9673;AMR_AF=0.5648;AFR_AF=0.3979;EUR_AF=0.5517;SAS_AF=0.6074;AA=A|||;VT=SNP
3	107737519	rs7617649	C	T	100	PASS	AC=3039;AF=0.606829;AN=5008;NS=2504;DP=21831;EAS_AF=0.9673;AMR_AF=0.5648;AFR_AF=0.3956;EUR_AF=0.5527;SAS_AF=0.6063;AA=C|||;VT=SNP
3	107737807	rs7639961	A	G	100	PASS	AC=3046;AF=0.608227;AN=5008;NS=2504;DP=22260;EAS_AF=0.9673;AMR_AF=0.5648;AFR_AF=0.4002;EUR_AF=0.5537;SAS_AF=0.6063;AA=G|||;VT=SNP
3	107738059	rs7632057	T	C	100	PASS	AC=3044;AF=0.607827;AN=5008;NS=2504;DP=19345;EAS_AF=0.9673;AMR_AF=0.5663;AFR_AF=0.3979;EUR_AF=0.5537;SAS_AF=0.6063;AA=c|||;VT=SNP
3	107739094	rs6790456	T	C	100	PASS	AC=1721;AF=0.34365;AN=5008;NS=2504;DP=19976;EAS_AF=0.748;AMR_AF=0.2061;AFR_AF=0.2057;EUR_AF=0.1819;SAS_AF=0.3773;AA=T|||;VT=SNP
3	107739316	rs696369	G	A	100	PASS	AC=749;AF=0.149561;AN=5008;NS=2504;DP=20980;EAS_AF=0.003;AMR_AF=0.2378;AFR_AF=0.0424;EUR_AF=0.328;SAS_AF=0.1994;AA=g|||;VT=SNP
3	107739547	rs77252783	G	A	100	PASS	AC=719;AF=0.14357;AN=5008;NS=2504;DP=22033;EAS_AF=0.1885;AMR_AF=0.2363;AFR_AF=0.0234;EUR_AF=0.1978;SAS_AF=0.138;AA=g|||;VT=SNP
3	107740044	rs9830474	C	T	100	PASS	AC=1739;AF=0.347244;AN=5008;NS=2504;DP=18938;EAS_AF=0.746;AMR_AF=0.2075;AFR_AF=0.2216;EUR_AF=0.1809;SAS_AF=0.3763;AA=C|||;VT=SNP
3	107740232	rs55656137	C	T	100	PASS	AC=1160;AF=0.231629;AN=5008;NS=2504;DP=15038;EAS_AF=0.5238;AMR_AF=0.1715;AFR_AF=0.0272;EUR_AF=0.1759;SAS_AF=0.3067;AA=C|||;VT=SNP
3	107740699	rs13084719	G	A	100	PASS	AC=2263;AF=0.451877;AN=5008;NS=2504;DP=18142;EAS_AF=0.7778;AMR_AF=0.3271;AFR_AF=0.3381;EUR_AF=0.3529;SAS_AF=0.4601;AA=G|||;VT=SNP
3	107741260	rs7625134	T	G	100	PASS	AC=1775;AF=0.354433;AN=5008;NS=2504;DP=16788;EAS_AF=0.746;AMR_AF=0.2089;AFR_AF=0.2481;EUR_AF=0.1819;SAS_AF=0.3753;AA=T|||;VT=SNP
3	107741369	rs75898753	A	T	100	PASS	AC=59;AF=0.0117812;AN=5008;NS=2504;DP=22571;EAS_AF=0;AMR_AF=0.0202;AFR_AF=0.0197;EUR_AF=0.0139;SAS_AF=0.0051;AA=A|||;VT=SNP
3	107741832	rs76013415	G	C	100	PASS	AC=44;AF=0.00878594;AN=5008;NS=2504;DP=22249;EAS_AF=0;AMR_AF=0.0187;AFR_AF=0.0038;EUR_AF=0.0249;SAS_AF=0.001;AA=G|||;VT=SNP
3	107741880	rs9860959	T	C	100	PASS	AC=2984;AF=0.595847;AN=5008;NS=2504;DP=21514;EAS_AF=0.9683;AMR_AF=0.5634;AFR_AF=0.3601;EUR_AF=0.5527;SAS_AF=0.5982;AA=C|||;VT=SNP
3	107741932	rs12494209	T	C	100	PASS	AC=2981;AF=0.595248;AN=5008;NS=2504;DP=21320;EAS_AF=0.9673;AMR_AF=0.5634;AFR_AF=0.3593;EUR_AF=0.5527;SAS_AF=0.5971;AA=C|||;VT=SNP
3	107742197	rs2163724	G	C	100	PASS	AC=733;AF=0.146366;AN=5008;NS=2504;DP=21468;EAS_AF=0.1905;AMR_AF=0.2363;AFR_AF=0.031;EUR_AF=0.1988;SAS_AF=0.1391;AA=G|||;VT=SNP
3	107742331	rs2116692	T	A	100	PASS	AC=2994;AF=0.597843;AN=5008;NS=2504;DP=22262;EAS_AF=0.9683;AMR_AF=0.5634;AFR_AF=0.3691;EUR_AF=0.5527;SAS_AF=0.5961;AA=T|||;VT=SNP
3	107742972	rs6797205	A	G	100	PASS	AC=2994;AF=0.597843;AN=5008;NS=2504;DP=21963;EAS_AF=0.9683;AMR_AF=0.5634;AFR_AF=0.3691;EUR_AF=0.5517;SAS_AF=0.5971;AA=G|||;VT=SNP
3	107743074	rs6797306	A	C	100	PASS	AC=3004;AF=0.59984;AN=5008;NS=2504;DP=21910;EAS_AF=0.9683;AMR_AF=0.5634;AFR_AF=0.3759;EUR_AF=0.5527;SAS_AF=0.5971;AA=C|||;VT=SNP
3	107743093	rs6785917	T	C	100	PASS	AC=2995;AF=0.598043;AN=5008;NS=2504;DP=21785;EAS_AF=0.9683;AMR_AF=0.5634;AFR_AF=0.3691;EUR_AF=0.5527;SAS_AF=0.5971;AA=T|||;VT=SNP
3	107743200	rs6786010	T	A	100	PASS	AC=2995;AF=0.598043;AN=5008;NS=2504;DP=20441;EAS_AF=0.9683;AMR_AF=0.5634;AFR_AF=0.3691;EUR_AF=0.5527;SAS_AF=0.5971;AA=T|||;VT=SNP
3	107743335	rs6786106	T	A	100	PASS	AC=3005;AF=0.60004;AN=5008;NS=2504;DP=21053;EAS_AF=0.9683;AMR_AF=0.5634;AFR_AF=0.3759;EUR_AF=0.5537;SAS_AF=0.5971;AA=A|||;VT=SNP
3	107744023	rs7622560	C	T	100	PASS	AC=2244;AF=0.448083;AN=5008;NS=2504;DP=18948;EAS_AF=0.7778;AMR_AF=0.3271;AFR_AF=0.3245;EUR_AF=0.3539;SAS_AF=0.4581;AA=T|||;VT=SNP
3	107744282	rs139135582	G	A	100	PASS	AC=10;AF=0.00199681;AN=5008;NS=2504;DP=15756;EAS_AF=0.001;AMR_AF=0;AFR_AF=0;EUR_AF=0.008;SAS_AF=0.001;AA=G|||;VT=SNP
3	107744507	rs6437763	A	T	100	PASS	AC=2980;AF=0.595048;AN=5008;NS=2504;DP=13786;EAS_AF=0.9425;AMR_AF=0.5576;AFR_AF=0.3722;EUR_AF=0.5596;SAS_AF=0.6012;AA=N|||;VT=SNP
3	107745898	rs149398038	C	T	100	PASS	AC=19;AF=0.00379393;AN=5008;NS=2504;DP=14347;EAS_AF=0;AMR_AF=0.0029;AFR_AF=0.0015;EUR_AF=0.0089;SAS_AF=0.0061;AA=C|||;VT=SNP
3	107746368	rs9288860	T	A	100	PASS	AC=2954;AF=0.589856;AN=5008;NS=2504;DP=19470;EAS_AF=0.9683;AMR_AF=0.5576;AFR_AF=0.3434;EUR_AF=0.5507;SAS_AF=0.5961;AA=A|||;VT=SNP
3	107746437	rs10049267	T	C	100	PASS	AC=1773;AF=0.354034;AN=5008;NS=2504;DP=18419;EAS_AF=0.745;AMR_AF=0.2118;AFR_AF=0.2481;EUR_AF=0.1789;SAS_AF=0.3753;AA=T|||;VT=SNP
3	107746567	rs840290	A	G	100	PASS	AC=63;AF=0.0125799;AN=5008;NS=2504;DP=20965;EAS_AF=0;AMR_AF=0.0058;AFR_AF=0.0212;EUR_AF=0.0169;SAS_AF=0.0143;AA=A|||;VT=SNP
3	107746685	rs13068587	T	C	100	PASS	AC=1194;AF=0.238419;AN=5008;NS=2504;DP=19081;EAS_AF=0.2242;AMR_AF=0.3501;AFR_AF=0.0998;EUR_AF=0.3738;SAS_AF=0.2219;AA=T|||;VT=SNP
3	107746804	rs13088907	C	T	100	PASS	AC=380;AF=0.0758786;AN=5008;NS=2504;DP=18132;EAS_AF=0.0317;AMR_AF=0.0908;AFR_AF=0.0371;EUR_AF=0.159;SAS_AF=0.0777;AA=C|||;VT=SNP
3	107747337	rs77446541	C	T	100	PASS	AC=39;AF=0.00778754;AN=5008;NS=2504;DP=17789;EAS_AF=0;AMR_AF=0.0202;AFR_AF=0.003;EUR_AF=0.0139;SAS_AF=0.0072;AA=C|||;VT=SNP
3	107747644	rs12633408	C	T	100	PASS	AC=753;AF=0.150359;AN=5008;NS=2504;DP=19449;EAS_AF=0.1915;AMR_AF=0.2378;AFR_AF=0.0492;EUR_AF=0.1968;SAS_AF=0.135;AA=C|||;VT=SNP
3	107747672	rs11712272	C	T	100	PASS	AC=595;AF=0.11881;AN=5008;NS=2504;DP=20057;EAS_AF=0.0288;AMR_AF=0.1585;AFR_AF=0.1082;EUR_AF=0.1173;SAS_AF=0.1994;AA=C|||;VT=SNP
3	107747872	rs6790265	G	A	100	PASS	AC=1717;AF=0.342851;AN=5008;NS=2504;DP=21580;EAS_AF=0.745;AMR_AF=0.2061;AFR_AF=0.2073;EUR_AF=0.1799;SAS_AF=0.3763;AA=G|||;VT=SNP
3	107747924	rs34709920	G	T	100	PASS	AC=383;AF=0.0764776;AN=5008;NS=2504;DP=22007;EAS_AF=0.0317;AMR_AF=0.0922;AFR_AF=0.0363;EUR_AF=0.161;SAS_AF=0.0787;AA=G|||;VT=SNP
3	107747958	rs142527581	G	A	100	PASS	AC=16;AF=0.00319489;AN=5008;NS=2504;DP=22202;EAS_AF=0;AMR_AF=0;AFR_AF=0.0023;EUR_AF=0.0129;SAS_AF=0;AA=G|||;VT=SNP
3	107748140	rs6437764	A	G	100	PASS	AC=2971;AF=0.593251;AN=5008;NS=2504;DP=20121;EAS_AF=0.9683;AMR_AF=0.5447;AFR_AF=0.3744;EUR_AF=0.5388;SAS_AF=0.593;AA=G|||;VT=SNP
3	107749362	rs78957057	A	T	100	PASS	AC=671;AF=0.133986;AN=5008;NS=2504;DP=15143;EAS_AF=0.249;AMR_AF=0.0663;AFR_AF=0.1172;EUR_AF=0.0676;SAS_AF=0.1544;AA=A|||;VT=SNP
3	107749363	rs79864817	A	T	100	PASS	AC=671;AF=0.133986;AN=5008;NS=2504;DP=15139;EAS_AF=0.249;AMR_AF=0.0663;AFR_AF=0.1172;EUR_AF=0.0676;SAS_AF=0.1544;AA=A|||;VT=SNP
3	107750920	rs16854140	C	T	100	PASS	AC=1068;AF=0.213259;AN=5008;NS=2504;DP=19529;EAS_AF=0.5446;AMR_AF=0.1844;AFR_AF=0.0318;EUR_AF=0.1113;SAS_AF=0.2423;AA=C|||;VT=SNP
3	107751307	rs113366070	C	T	100	PASS	AC=171;AF=0.0341454;AN=5008;NS=2504;DP=18376;EAS_AF=0.0149;AMR_AF=0.0432;AFR_AF=0.0038;EUR_AF=0.0775;SAS_AF=0.044;AA=C|||;VT=SNP
3	107751318	rs7628143	C	T	100	PASS	AC=2303;AF=0.459864;AN=5008;NS=2504;DP=18466;EAS_AF=0.8671;AMR_AF=0.3573;AFR_AF=0.2927;EUR_AF=0.336;SAS_AF=0.4663;AA=C|||;VT=SNP
3	107751529	rs17827366	C	T	100	PASS	AC=891;AF=0.177915;AN=5008;NS=2504;DP=22197;EAS_AF=0.0308;AMR_AF=0.232;AFR_AF=0.1732;EUR_AF=0.2117;SAS_AF=0.2628;AA=c|||;VT=SNP
3	107753295	rs696048	C	A	100	PASS	AC=1232;AF=0.246006;AN=5008;NS=2504;DP=18788;EAS_AF=0.1012;AMR_AF=0.3818;AFR_AF=0.0908;EUR_AF=0.4642;SAS_AF=0.2843;AA=C|||;VT=SNP
3	107754929	rs2163725	G	A	100	PASS	AC=3574;AF=0.713658;AN=5008;NS=2504;DP=18865;EAS_AF=0.8542;AMR_AF=0.6297;AFR_AF=0.767;EUR_AF=0.5338;SAS_AF=0.7413;AA=A|||;VT=SNP
3	107754954	rs696367	C	G	100	PASS	AC=970;AF=0.19369;AN=5008;NS=2504;DP=19472;EAS_AF=0.5179;AMR_AF=0.1427;AFR_AF=0.0688;EUR_AF=0.0249;SAS_AF=0.2382;AA=C|||;VT=SNP
3	107754994	rs74361663	G	T	100	PASS	AC=246;AF=0.0491214;AN=5008;NS=2504;DP=19094;EAS_AF=0.001;AMR_AF=0.0447;AFR_AF=0.115;EUR_AF=0.0288;SAS_AF=0.0337;AA=G|||;VT=SNP
3	107755448	rs12053889	A	G	100	PASS	AC=1057;AF=0.211062;AN=5008;NS=2504;DP=18087;EAS_AF=0.5099;AMR_AF=0.1556;AFR_AF=0.0961;EUR_AF=0.0547;SAS_AF=0.2587;AA=G|||;VT=SNP
3	107755716	rs141659911	C	G	100	PASS	AC=34;AF=0.00678914;AN=5008;NS=2504;DP=18533;EAS_AF=0;AMR_AF=0.0101;AFR_AF=0.0008;EUR_AF=0.0169;SAS_AF=0.0092;AA=C|||;VT=SNP
3	107757060	rs696366	C	A	100	PASS	AC=1425;AF=0.284545;AN=5008;NS=2504;DP=23536;EAS_AF=0.1349;AMR_AF=0.3617;AFR_AF=0.2284;EUR_AF=0.4423;SAS_AF=0.2975;AA=C|||;VT=SNP
3	107757086	rs1006044	C	T	100	PASS	AC=1004;AF=0.200479;AN=5008;NS=2504;DP=23547;EAS_AF=0.5119;AMR_AF=0.1542;AFR_AF=0.056;EUR_AF=0.0537;SAS_AF=0.2587;AA=C|||;VT=SNP
3	107757352	rs114536392	G	A	100	PASS	AC=209;AF=0.0417332;AN=5008;NS=2504;DP=18677;EAS_AF=0;AMR_AF=0.0418;AFR_AF=0.093;EUR_AF=0.0278;SAS_AF=0.0297;AA=G|||;VT=SNP
3	107757807	rs78557764	C	T	100	PASS	AC=209;AF=0.0417332;AN=5008;NS=2504;DP=17049;EAS_AF=0;AMR_AF=0.0418;AFR_AF=0.093;EUR_AF=0.0278;SAS_AF=0.0297;AA=C|||;VT=SNP
3	107758430	rs56047435	T	C	100	PASS	AC=1052;AF=0.210064;AN=5008;NS=2504;DP=16172;EAS_AF=0.5496;AMR_AF=0.1542;AFR_AF=0.059;EUR_AF=0.0537;SAS_AF=0.2648;AA=T|||;VT=SNP
3	107758491	rs56297124	C	T	100	PASS	AC=1086;AF=0.216853;AN=5008;NS=2504;DP=15252;EAS_AF=0.5496;AMR_AF=0.1556;AFR_AF=0.0825;EUR_AF=0.0547;SAS_AF=0.2658;AA=T|||;VT=SNP
3	107758573	rs16854148	A	C	100	PASS	AC=1090;AF=0.217652;AN=5008;NS=2504;DP=18660;EAS_AF=0.5496;AMR_AF=0.1556;AFR_AF=0.0862;EUR_AF=0.0547;SAS_AF=0.2648;AA=A|||;VT=SNP
3	107759028	rs115405090	A	C	100	PASS	AC=30;AF=0.00599042;AN=5008;NS=2504;DP=14736;EAS_AF=0;AMR_AF=0.0159;AFR_AF=0;EUR_AF=0.0139;SAS_AF=0.0051;AA=A|||;VT=SNP
3	107759178	rs138860394	C	T	100	PASS	AC=31;AF=0.0061901;AN=5008;NS=2504;DP=14293;EAS_AF=0;AMR_AF=0.0086;AFR_AF=0;EUR_AF=0.0219;SAS_AF=0.0031;AA=C|||;VT=SNP
3	107759422	rs9876161	G	T	100	PASS	AC=373;AF=0.0744808;AN=5008;NS=2504;DP=21931;EAS_AF=0.0268;AMR_AF=0.0994;AFR_AF=0.0121;EUR_AF=0.174;SAS_AF=0.0879;AA=G|||;VT=SNP
3	107760585	rs56204935	T	C	100	PASS	AC=59;AF=0.0117812;AN=5008;NS=2504;DP=19206;EAS_AF=0;AMR_AF=0.0086;AFR_AF=0.003;EUR_AF=0.0298;SAS_AF=0.0194;AA=T|||;VT=SNP
3	107760800	rs696365	A	G	100	PASS	AC=1471;AF=0.29373;AN=5008;NS=2504;DP=21039;EAS_AF=0.1359;AMR_AF=0.3689;AFR_AF=0.2542;EUR_AF=0.4443;SAS_AF=0.3016;AA=A|||;VT=SNP
3	107760846	rs113030298	C	T	100	PASS	AC=37;AF=0.00738818;AN=5008;NS=2504;DP=19383;EAS_AF=0;AMR_AF=0.0058;AFR_AF=0.0015;EUR_AF=0.0219;SAS_AF=0.0092;AA=C|||;VT=SNP
3	107761411	rs2116693	C	T	100	PASS	AC=2389;AF=0.477037;AN=5008;NS=2504;DP=19648;EAS_AF=0.3155;AMR_AF=0.4712;AFR_AF=0.6203;EUR_AF=0.495;SAS_AF=0.4356;AA=C|||;VT=SNP
3	107761471	rs114168353	T	C	100	PASS	AC=20;AF=0.00399361;AN=5008;NS=2504;DP=19956;EAS_AF=0;AMR_AF=0.0072;AFR_AF=0;EUR_AF=0.0109;SAS_AF=0.0041;AA=T|||;VT=SNP
3	107762718	rs11715122	A	C	100	PASS	AC=905;AF=0.180711;AN=5008;NS=2504;DP=16762;EAS_AF=0.5089;AMR_AF=0.1268;AFR_AF=0.0045;EUR_AF=0.0537;SAS_AF=0.2495;AA=A|||;VT=SNP
3	107763036	rs74423809	G	A	100	PASS	AC=35;AF=0.00698882;AN=5008;NS=2504;DP=15709;EAS_AF=0;AMR_AF=0.0058;AFR_AF=0.0008;EUR_AF=0.0298;SAS_AF=0;AA=G|||;VT=SNP
3	107763040	rs2271054	G	A	100	PASS	AC=433;AF=0.0864617;AN=5008;NS=2504;DP=15848;EAS_AF=0.0288;AMR_AF=0.1081;AFR_AF=0.0431;EUR_AF=0.1829;SAS_AF=0.09;AA=G|||;VT=SNP
3	107765249	rs3206652	T	C	100	PASS	AC=1457;AF=0.290935;AN=5008;NS=2504;DP=22377;EAS_AF=0.2867;AMR_AF=0.3098;AFR_AF=0.2625;EUR_AF=0.2922;SAS_AF=0.319;AA=T|||;VT=SNP
3	107765392	rs9879947	G	A	100	PASS	AC=2157;AF=0.430711;AN=5008;NS=2504;DP=22642;EAS_AF=0.3155;AMR_AF=0.4294;AFR_AF=0.5053;EUR_AF=0.4722;SAS_AF=0.407;AA=G|||;VT=SNP
3	107766361	rs41267009	A	T	100	PASS	AC=1044;AF=0.208466;AN=5008;NS=2504;DP=17947;EAS_AF=0.5486;AMR_AF=0.1527;AFR_AF=0.0552;EUR_AF=0.0537;SAS_AF=0.2638;AA=A|||;VT=SNP
3	107768269	rs77562174	A	C	100	PASS	AC=245;AF=0.0489217;AN=5008;NS=2504;DP=19041;EAS_AF=0;AMR_AF=0.049;AFR_AF=0.1165;EUR_AF=0.0278;SAS_AF=0.0297;AA=A|||;VT=SNP
3	107768273	rs114487073	T	C	100	PASS	AC=30;AF=0.00599042;AN=5008;NS=2504;DP=19156;EAS_AF=0;AMR_AF=0.0086;AFR_AF=0;EUR_AF=0.0219;SAS_AF=0.002;AA=T|||;VT=SNP
3	107769230	rs696364	C	T	100	PASS	AC=1436;AF=0.286741;AN=5008;NS=2504;DP=14329;EAS_AF=0.1349;AMR_AF=0.366;AFR_AF=0.2277;EUR_AF=0.4493;SAS_AF=0.2996;AA=C|||;VT=SNP
3	107769319	rs36115125	A	C	100	PASS	AC=302;AF=0.0603035;AN=5008;NS=2504;DP=14021;EAS_AF=0;AMR_AF=0.0648;AFR_AF=0.0023;EUR_AF=0.1123;SAS_AF=0.1442;AA=A|||;VT=SNP;EX_TARGET
3	107769934	rs78109567	C	A	100	PASS	AC=191;AF=0.038139;AN=5008;NS=2504;DP=17652;EAS_AF=0;AMR_AF=0.0432;AFR_AF=0.0794;EUR_AF=0.0268;SAS_AF=0.0297;AA=C|||;VT=SNP
3	107770023	rs62264060	C	T	100	PASS	AC=225;AF=0.0449281;AN=5008;NS=2504;DP=17653;EAS_AF=0.001;AMR_AF=0.062;AFR_AF=0.0083;EUR_AF=0.1322;SAS_AF=0.0378;AA=C|||;VT=SNP
3	107770938	rs9855486	T	A	100	PASS	AC=424;AF=0.0846645;AN=5008;NS=2504;DP=18516;EAS_AF=0.0288;AMR_AF=0.1037;AFR_AF=0.0431;EUR_AF=0.1759;SAS_AF=0.091;AA=T|||;VT=SNP
3	107771093	rs4974386	G	C	100	PASS	AC=424;AF=0.0846645;AN=5008;NS=2504;DP=18721;EAS_AF=0.0288;AMR_AF=0.1037;AFR_AF=0.0431;EUR_AF=0.1759;SAS_AF=0.091;AA=G|||;VT=SNP
3	107771578	rs55794936	G	A	100	PASS	AC=802;AF=0.160144;AN=5008;NS=2504;DP=17796;EAS_AF=0.0427;AMR_AF=0.2738;AFR_AF=0.0658;EUR_AF=0.2485;SAS_AF=0.2372;AA=G|||;VT=SNP
3	107771909	rs78567403	C	T	100	PASS	AC=382;AF=0.076278;AN=5008;NS=2504;DP=21191;EAS_AF=0.244;AMR_AF=0.0216;AFR_AF=0.0038;EUR_AF=0.0417;SAS_AF=0.0757;AA=C|||;VT=SNP
3	107772993	rs60804754	G	A	100	PASS	AC=190;AF=0.0379393;AN=5008;NS=2504;DP=17510;EAS_AF=0;AMR_AF=0.0432;AFR_AF=0.0787;EUR_AF=0.0268;SAS_AF=0.0297;AA=G|||;VT=SNP
3	107772995	rs4855615	T	A	100	PASS	AC=2213;AF=0.441893;AN=5008;NS=2504;DP=17571;EAS_AF=0.3155;AMR_AF=0.4308;AFR_AF=0.5499;EUR_AF=0.4672;SAS_AF=0.408;AA=T|||;VT=SNP
3	107773640	rs4855616	T	A	100	PASS	AC=167;AF=0.0333466;AN=5008;NS=2504;DP=17199;EAS_AF=0;AMR_AF=0.0706;AFR_AF=0.0068;EUR_AF=0.1004;SAS_AF=0.0082;AA=T|||;VT=SNP
3	107773642	rs142271704	A	G	100	PASS	AC=23;AF=0.00459265;AN=5008;NS=2504;DP=16978;EAS_AF=0;AMR_AF=0.0043;AFR_AF=0.0008;EUR_AF=0.0109;SAS_AF=0.0082;AA=A|||;VT=SNP
3	107775166	rs59354664	G	A	100	PASS	AC=191;AF=0.038139;AN=5008;NS=2504;DP=17220;EAS_AF=0.001;AMR_AF=0.0432;AFR_AF=0.0787;EUR_AF=0.0268;SAS_AF=0.0297;AA=G|||;VT=SNP
3	107775167	rs697951	C	T	100	PASS	AC=2571;AF=0.513379;AN=5008;NS=2504;DP=17166;EAS_AF=0.6845;AMR_AF=0.5231;AFR_AF=0.3495;EUR_AF=0.504;SAS_AF=0.5613;AA=T|||;VT=SNP
3	107775269	rs111345106	C	T	100	PASS	AC=67;AF=0.0133786;AN=5008;NS=2504;DP=15118;EAS_AF=0;AMR_AF=0.0274;AFR_AF=0.0015;EUR_AF=0.0417;SAS_AF=0.0041;AA=C|||;VT=SNP
3	107775377	rs77680293	T	C	100	PASS	AC=60;AF=0.0119808;AN=5008;NS=2504;DP=14321;EAS_AF=0;AMR_AF=0.0216;AFR_AF=0.003;EUR_AF=0.0338;SAS_AF=0.0072;AA=t|||;VT=SNP
3	107776646	rs12695175	A	C	100	PASS	AC=396;AF=0.0790735;AN=5008;NS=2504;DP=16940;EAS_AF=0.0288;AMR_AF=0.1023;AFR_AF=0.0227;EUR_AF=0.1769;SAS_AF=0.09;AA=A|||;VT=SNP
3	107777003	rs187168190	T	C	100	PASS	AC=16;AF=0.00319489;AN=5008;NS=2504;DP=16998;EAS_AF=0;AMR_AF=0.0014;AFR_AF=0.0015;EUR_AF=0.0129;SAS_AF=0;AA=T|||;VT=SNP
3	107777051	rs3762679	C	A	100	PASS	AC=1459;AF=0.291334;AN=5008;NS=2504;DP=16068;EAS_AF=0.2867;AMR_AF=0.3098;AFR_AF=0.264;EUR_AF=0.2922;SAS_AF=0.319;AA=C|||;VT=SNP
3	107777733	rs75035086	T	C	100	PASS	AC=26;AF=0.00519169;AN=5008;NS=2504;DP=21062;EAS_AF=0;AMR_AF=0.0086;AFR_AF=0.0008;EUR_AF=0.0139;SAS_AF=0.0051;AA=T|||;VT=SNP
3	107777842	rs73198398	C	T	100	PASS	AC=971;AF=0.19389;AN=5008;NS=2504;DP=18809;EAS_AF=0.0427;AMR_AF=0.2824;AFR_AF=0.1891;EUR_AF=0.2485;SAS_AF=0.2372;AA=C|||;VT=SNP
3	107778495	rs7647161	T	C	100	PASS	AC=51;AF=0.0101837;AN=5008;NS=2504;DP=19252;EAS_AF=0.001;AMR_AF=0.0187;AFR_AF=0;EUR_AF=0.0318;SAS_AF=0.0051;AA=T|||;VT=SNP
3	107778816	rs74885884	T	A	100	PASS	AC=190;AF=0.0379393;AN=5008;NS=2504;DP=22349;EAS_AF=0;AMR_AF=0.0432;AFR_AF=0.0787;EUR_AF=0.0268;SAS_AF=0.0297;AA=T|||;VT=SNP
3	107778850	rs77452075	T	C	100	PASS	AC=30;AF=0.00599042;AN=5008;NS=2504;DP=22261;EAS_AF=0;AMR_AF=0.0086;AFR_AF=0;EUR_AF=0.0219;SAS_AF=0.002;AA=T|||;VT=SNP
3	107780406	rs7653452	T	C	100	PASS	AC=2856;AF=0.570288;AN=5008;NS=2504;DP=15016;EAS_AF=0.6845;AMR_AF=0.5735;AFR_AF=0.4924;EUR_AF=0.5328;SAS_AF=0.5941;AA=t|||;VT=SNP
3	107780621	rs61003406	G	A	100	PASS	AC=190;AF=0.0379393;AN=5008;NS=2504;DP=15585;EAS_AF=0;AMR_AF=0.0432;AFR_AF=0.0787;EUR_AF=0.0268;SAS_AF=0.0297;AA=G|||;VT=SNP
3	107780738	rs3804638	T	C	100	PASS	AC=1458;AF=0.291134;AN=5008;NS=2504;DP=16387;EAS_AF=0.2867;AMR_AF=0.3084;AFR_AF=0.2648;EUR_AF=0.2922;SAS_AF=0.318;AA=T|||;VT=SNP
3	107780932	rs75869932	T	A	100	PASS	AC=190;AF=0.0379393;AN=5008;NS=2504;DP=16708;EAS_AF=0;AMR_AF=0.0432;AFR_AF=0.0787;EUR_AF=0.0268;SAS_AF=0.0297;AA=T|||;VT=SNP
3	107781450	rs56319702	T	C	100	PASS	AC=1049;AF=0.209465;AN=5008;NS=2504;DP=16623;EAS_AF=0.5506;AMR_AF=0.1542;AFR_AF=0.0552;EUR_AF=0.0547;SAS_AF=0.2648;AA=T|||;VT=SNP
3	107784280	rs72620098	T	C	100	PASS	AC=1011;AF=0.201877;AN=5008;NS=2504;DP=19840;EAS_AF=0.5486;AMR_AF=0.1513;AFR_AF=0.031;EUR_AF=0.0547;SAS_AF=0.2628;AA=T|||;VT=SNP
3	107785020	rs9816026	A	G	100	PASS	AC=166;AF=0.033147;AN=5008;NS=2504;DP=16181;EAS_AF=0;AMR_AF=0.0706;AFR_AF=0.0068;EUR_AF=0.0994;SAS_AF=0.0082;AA=A|||;VT=SNP
3	107785327	rs6771677	A	G	100	PASS	AC=1044;AF=0.208466;AN=5008;NS=2504;DP=20719;EAS_AF=0.5486;AMR_AF=0.1527;AFR_AF=0.0552;EUR_AF=0.0547;SAS_AF=0.2628;AA=A|||;VT=SNP
3	107785344	rs765090	G	A	100	PASS	AC=1457;AF=0.290935;AN=5008;NS=2504;DP=20689;EAS_AF=0.1349;AMR_AF=0.3689;AFR_AF=0.2443;EUR_AF=0.4483;SAS_AF=0.2975;AA=G|||;VT=SNP
3	107785611	rs765091	C	G	100	PASS	AC=2573;AF=0.513778;AN=5008;NS=2504;DP=20572;EAS_AF=0.6835;AMR_AF=0.5231;AFR_AF=0.3517;EUR_AF=0.504;SAS_AF=0.5613;AA=G|||;VT=SNP
3	107785811	rs11715299	G	C	100	PASS	AC=1044;AF=0.208466;AN=5008;NS=2504;DP=19230;EAS_AF=0.5486;AMR_AF=0.1527;AFR_AF=0.0552;EUR_AF=0.0547;SAS_AF=0.2628;AA=G|||;VT=SNP
3	107786584	rs144855434	A	C	100	PASS	AC=15;AF=0.00299521;AN=5008;NS=2504;DP=19823;EAS_AF=0;AMR_AF=0.0072;AFR_AF=0.0008;EUR_AF=0.005;SAS_AF=0.0041;AA=A|||;VT=SNP
3	107786744	rs12494095	C	G	100	PASS	AC=1044;AF=0.208466;AN=5008;NS=2504;DP=17843;EAS_AF=0.5486;AMR_AF=0.1527;AFR_AF=0.0552;EUR_AF=0.0547;SAS_AF=0.2628;AA=C|||;VT=SNP
3	107787008	rs12488322	A	T	100	PASS	AC=1044;AF=0.208466;AN=5008;NS=2504;DP=20686;EAS_AF=0.5486;AMR_AF=0.1527;AFR_AF=0.0552;EUR_AF=0.0547;SAS_AF=0.2628;AA=A|||;VT=SNP
3	107787315	rs56978732	C	G	100	PASS	AC=190;AF=0.0379393;AN=5008;NS=2504;DP=22189;EAS_AF=0;AMR_AF=0.0432;AFR_AF=0.0787;EUR_AF=0.0268;SAS_AF=0.0297;AA=C|||;VT=SNP
3	107787525	rs10933931	C	T	100	PASS	AC=1043;AF=0.208267;AN=5008;NS=2504;DP=20271;EAS_AF=0.5486;AMR_AF=0.1527;AFR_AF=0.0545;EUR_AF=0.0547;SAS_AF=0.2628;AA=T|||;VT=SNP
3	107788041	rs77685169	A	T	100	PASS	AC=193;AF=0.0385383;AN=5008;NS=2504;DP=17481;EAS_AF=0;AMR_AF=0.0447;AFR_AF=0.0802;EUR_AF=0.0268;SAS_AF=0.0297;AA=T|||;VT=SNP
3	107788321	rs77918431	C	A	100	PASS	AC=192;AF=0.0383387;AN=5008;NS=2504;DP=14945;EAS_AF=0;AMR_AF=0.0432;AFR_AF=0.0802;EUR_AF=0.0268;SAS_AF=0.0297;AA=C|||;VT=SNP
3	107788606	rs61053975	G	A	100	PASS	AC=2744;AF=0.547923;AN=5008;NS=2504;DP=16575;EAS_AF=0.6835;AMR_AF=0.5663;AFR_AF=0.4168;EUR_AF=0.5308;SAS_AF=0.59;AA=A|||;VT=SNP
3	107789790	rs56063635	T	A	100	PASS	AC=586;AF=0.117013;AN=5008;NS=2504;DP=18180;EAS_AF=0.0218;AMR_AF=0.2435;AFR_AF=0.0076;EUR_AF=0.2117;SAS_AF=0.1759;AA=T|||;VT=SNP
3	107790391	rs56087650	A	G	100	PASS	AC=531;AF=0.10603;AN=5008;NS=2504;DP=12231;EAS_AF=0.0288;AMR_AF=0.1066;AFR_AF=0.1225;EUR_AF=0.1769;SAS_AF=0.09;AA=A|||;VT=SNP
3	107790835	rs3804639	G	T	100	PASS	AC=1459;AF=0.291334;AN=5008;NS=2504;DP=19962;EAS_AF=0.2867;AMR_AF=0.3098;AFR_AF=0.264;EUR_AF=0.2922;SAS_AF=0.319;AA=G|||;VT=SNP
3	107790847	rs9881756	C	T	100	PASS	AC=420;AF=0.0838658;AN=5008;NS=2504;DP=19965;EAS_AF=0.0288;AMR_AF=0.1023;AFR_AF=0.0401;EUR_AF=0.1779;SAS_AF=0.09;AA=C|||;VT=SNP
3	107792161	rs115168495	G	A	100	PASS	AC=20;AF=0.00399361;AN=5008;NS=2504;DP=13898;EAS_AF=0;AMR_AF=0.0086;AFR_AF=0;EUR_AF=0.0129;SAS_AF=0.001;AA=G|||;VT=SNP
3	107792540	rs13067707	G	A	100	PASS	AC=414;AF=0.0826677;AN=5008;NS=2504;DP=19825;EAS_AF=0.0288;AMR_AF=0.1009;AFR_AF=0.0401;EUR_AF=0.175;SAS_AF=0.0879;AA=G|||;VT=SNP
3	107793257	rs11712440	T	C	100	PASS	AC=1048;AF=0.209265;AN=5008;NS=2504;DP=14932;EAS_AF=0.5486;AMR_AF=0.1527;AFR_AF=0.0567;EUR_AF=0.0557;SAS_AF=0.2638;AA=T|||;VT=SNP
3	107793443	rs139175466	G	T	100	PASS	AC=190;AF=0.0379393;AN=5008;NS=2504;DP=13200;EAS_AF=0;AMR_AF=0.0432;AFR_AF=0.0787;EUR_AF=0.0268;SAS_AF=0.0297;AA=G|||;VT=SNP
3	107793709	rs3804640	A	G	100	PASS	AC=1467;AF=0.292931;AN=5008;NS=2504;DP=14903;EAS_AF=0.1379;AMR_AF=0.3703;AFR_AF=0.2436;EUR_AF=0.4523;SAS_AF=0.3006;AA=A|||;VT=SNP
3	107794140	rs17827795	A	C	100	PASS	AC=1505;AF=0.300519;AN=5008;NS=2504;DP=22452;EAS_AF=0.1369;AMR_AF=0.3689;AFR_AF=0.2746;EUR_AF=0.4523;SAS_AF=0.2996;AA=A|||;VT=SNP
3	107794364	rs79929960	T	C	100	PASS	AC=177;AF=0.0353435;AN=5008;NS=2504;DP=20712;EAS_AF=0;AMR_AF=0.1081;AFR_AF=0.0008;EUR_AF=0.0517;SAS_AF=0.0501;AA=T|||;VT=SNP
3	107794452	rs4131094	T	C	100	PASS	AC=810;AF=0.161741;AN=5008;NS=2504;DP=19035;EAS_AF=0.001;AMR_AF=0.1585;AFR_AF=0.1967;EUR_AF=0.2565;SAS_AF=0.1851;AA=T|||;VT=SNP
3	107794536	rs138940292	G	C	100	PASS	AC=29;AF=0.00579073;AN=5008;NS=2504;DP=20452;EAS_AF=0;AMR_AF=0.0058;AFR_AF=0;EUR_AF=0.0209;SAS_AF=0.0041;AA=G|||;VT=SNP
3	107795372	rs12638945	C	T	100	PASS	AC=1456;AF=0.290735;AN=5008;NS=2504;DP=19410;EAS_AF=0.2877;AMR_AF=0.3098;AFR_AF=0.2617;EUR_AF=0.2903;SAS_AF=0.32;AA=C|||;VT=SNP
3	107795826	rs7623277	T	G	100	PASS	AC=193;AF=0.0385383;AN=5008;NS=2504;DP=18308;EAS_AF=0;AMR_AF=0.0447;AFR_AF=0.0802;EUR_AF=0.0268;SAS_AF=0.0297;AA=T|||;VT=SNP
3	107796097	rs4855617	G	A	100	PASS	AC=2779;AF=0.554912;AN=5008;NS=2504;DP=18767;EAS_AF=0.6845;AMR_AF=0.5648;AFR_AF=0.4418;EUR_AF=0.5328;SAS_AF=0.59;AA=A|||;VT=SNP
3	107796106	rs11705815	G	A	100	PASS	AC=1042;AF=0.208067;AN=5008;NS=2504;DP=18969;EAS_AF=0.5476;AMR_AF=0.1527;AFR_AF=0.0552;EUR_AF=0.0537;SAS_AF=0.2628;AA=G|||;VT=SNP
3	107796676	rs59866026	T	C	100	PASS	AC=969;AF=0.19349;AN=5008;NS=2504;DP=21252;EAS_AF=0.0427;AMR_AF=0.2824;AFR_AF=0.1868;EUR_AF=0.2465;SAS_AF=0.2403;AA=T|||;VT=SNP
3	107797690	rs78882257	T	A	100	PASS	AC=190;AF=0.0379393;AN=5008;NS=2504;DP=21241;EAS_AF=0;AMR_AF=0.0432;AFR_AF=0.0787;EUR_AF=0.0268;SAS_AF=0.0297;AA=T|||;VT=SNP
3	107798119	rs4855618	G	A	100	PASS	AC=2820;AF=0.563099;AN=5008;NS=2504;DP=20040;EAS_AF=0.6855;AMR_AF=0.5706;AFR_AF=0.469;EUR_AF=0.5328;SAS_AF=0.59;AA=A|||;VT=SNP
3	107798578	rs2289079	G	C	100	PASS	AC=635;AF=0.126797;AN=5008;NS=2504;DP=16280;EAS_AF=0.1349;AMR_AF=0.2104;AFR_AF=0.0303;EUR_AF=0.1968;SAS_AF=0.1176;AA=G|||;VT=SNP
3	107798600	rs78089130	C	A	100	PASS	AC=190;AF=0.0379393;AN=5008;NS=2504;DP=16597;EAS_AF=0;AMR_AF=0.0432;AFR_AF=0.0787;EUR_AF=0.0268;SAS_AF=0.0297;AA=C|||;VT=SNP
3	107798755	rs75680983	C	T	100	PASS	AC=190;AF=0.0379393;AN=5008;NS=2504;DP=19466;EAS_AF=0;AMR_AF=0.0432;AFR_AF=0.0787;EUR_AF=0.0268;SAS_AF=0.0297;AA=C|||;VT=SNP
3	107799465	rs989305	A	T	100	PASS	AC=1489;AF=0.297324;AN=5008;NS=2504;DP=18999;EAS_AF=0.1359;AMR_AF=0.3718;AFR_AF=0.264;EUR_AF=0.4513;SAS_AF=0.2975;AA=A|||;VT=SNP
3	107799729	rs3804641	G	A	100	PASS	AC=1043;AF=0.208267;AN=5008;NS=2504;DP=17087;EAS_AF=0.5486;AMR_AF=0.1527;AFR_AF=0.0552;EUR_AF=0.0537;SAS_AF=0.2628;AA=G|||;VT=SNP
3	107800002	rs12330590	T	A	100	PASS	AC=418;AF=0.0834665;AN=5008;NS=2504;DP=19144;EAS_AF=0.0278;AMR_AF=0.1023;AFR_AF=0.0401;EUR_AF=0.1769;SAS_AF=0.09;AA=T|||;VT=SNP
3	107800548	rs58197437	C	T	100	PASS	AC=206;AF=0.0411342;AN=5008;NS=2504;DP=18475;EAS_AF=0;AMR_AF=0.0432;AFR_AF=0.09;EUR_AF=0.0278;SAS_AF=0.0297;AA=C|||;VT=SNP
3	107800806	rs144398114	C	A	100	PASS	AC=51;AF=0.0101837;AN=5008;NS=2504;DP=17867;EAS_AF=0.001;AMR_AF=0.0187;AFR_AF=0;EUR_AF=0.0318;SAS_AF=0.0051;AA=C|||;VT=SNP
3	107800880	rs7619476	A	G	100	PASS	AC=2162;AF=0.431709;AN=5008;NS=2504;DP=18938;EAS_AF=0.3155;AMR_AF=0.428;AFR_AF=0.5113;EUR_AF=0.4672;SAS_AF=0.41;AA=A|||;VT=SNP
3	107802464	rs35159203	C	T	100	PASS	AC=1526;AF=0.304712;AN=5008;NS=2504;DP=18372;EAS_AF=0.1349;AMR_AF=0.3516;AFR_AF=0.3359;EUR_AF=0.4155;SAS_AF=0.2904;AA=C|||;VT=SNP
3	107803241	rs115040833	C	A	100	PASS	AC=30;AF=0.00599042;AN=5008;NS=2504;DP=19049;EAS_AF=0;AMR_AF=0.0086;AFR_AF=0.0008;EUR_AF=0.0229;SAS_AF=0;AA=C|||;VT=SNP
3	107803503	rs35397021	A	C	100	PASS	AC=383;AF=0.0764776;AN=5008;NS=2504;DP=20395;EAS_AF=0.0248;AMR_AF=0.1037;AFR_AF=0.0113;EUR_AF=0.1809;SAS_AF=0.091;AA=A|||;VT=SNP
3	107805140	rs112750402	G	C	100	PASS	AC=56;AF=0.0111821;AN=5008;NS=2504;DP=18641;EAS_AF=0;AMR_AF=0.0288;AFR_AF=0;EUR_AF=0.0328;SAS_AF=0.0031;AA=G|||;VT=SNP
3	107805334	rs17827915	T	C	100	PASS	AC=2449;AF=0.489018;AN=5008;NS=2504;DP=19490;EAS_AF=0.3373;AMR_AF=0.5029;AFR_AF=0.6044;EUR_AF=0.5209;SAS_AF=0.4468;AA=T|||;VT=SNP
3	107805553	rs326346	C	G	100	PASS	AC=1216;AF=0.242812;AN=5008;NS=2504;DP=20837;EAS_AF=0.131;AMR_AF=0.3256;AFR_AF=0.121;EUR_AF=0.4185;SAS_AF=0.2832;AA=C|||;VT=SNP
3	107805790	rs718689	C	T	100	PASS	AC=1073;AF=0.214257;AN=5008;NS=2504;DP=20497;EAS_AF=0.5308;AMR_AF=0.1643;AFR_AF=0.0741;EUR_AF=0.0616;SAS_AF=0.2699;AA=C|||;VT=SNP
3	107807063	rs73200305	T	C	100	PASS	AC=46;AF=0.0091853;AN=5008;NS=2504;DP=18039;EAS_AF=0;AMR_AF=0.0144;AFR_AF=0.0023;EUR_AF=0.0258;SAS_AF=0.0072;AA=T|||;VT=SNP
3	107807187	rs190739050	C	T	100	PASS	AC=22;AF=0.00439297;AN=5008;NS=2504;DP=16355;EAS_AF=0;AMR_AF=0.0029;AFR_AF=0.0023;EUR_AF=0.0159;SAS_AF=0.001;AA=C|||;VT=SNP
3	107807482	rs12486124	C	A	100	PASS	AC=1081;AF=0.215855;AN=5008;NS=2504;DP=16024;EAS_AF=0.5298;AMR_AF=0.1657;AFR_AF=0.0809;EUR_AF=0.0616;SAS_AF=0.2689;AA=C|||;VT=SNP
3	107807485	rs327133	C	T	100	PASS	AC=1211;AF=0.241813;AN=5008;NS=2504;DP=15953;EAS_AF=0.1319;AMR_AF=0.3228;AFR_AF=0.121;EUR_AF=0.4155;SAS_AF=0.2822;AA=C|||;VT=SNP
3	107808621	rs141733861	T	A	100	PASS	AC=20;AF=0.00399361;AN=5008;NS=2504;DP=18573;EAS_AF=0;AMR_AF=0.0086;AFR_AF=0;EUR_AF=0.0129;SAS_AF=0.001;AA=T|||;VT=SNP
3	107810278	rs190676535	C	T	100	PASS	AC=9;AF=0.00179712;AN=5008;NS=2504;DP=12459;EAS_AF=0;AMR_AF=0;AFR_AF=0.0015;EUR_AF=0.004;SAS_AF=0.0031;AA=C|||;VT=SNP
3	107811037	rs7612356	C	G	100	PASS	AC=572;AF=0.114217;AN=5008;NS=2504;DP=19767;EAS_AF=0.001;AMR_AF=0.1167;AFR_AF=0.0545;EUR_AF=0.2475;SAS_AF=0.1728;AA=G|||;VT=SNP
3	107811142	rs326341	G	A	100	PASS	AC=2081;AF=0.415535;AN=5008;NS=2504;DP=19229;EAS_AF=0.3839;AMR_AF=0.366;AFR_AF=0.4781;EUR_AF=0.4622;SAS_AF=0.3507;AA=A|||;VT=SNP
3	107811787	rs3762681	G	A	100	PASS	AC=747;AF=0.149161;AN=5008;NS=2504;DP=18477;EAS_AF=0.127;AMR_AF=0.1988;AFR_AF=0.1558;EUR_AF=0.1759;SAS_AF=0.1002;AA=G|||;VT=SNP
3	107812507	rs76114932	C	A	100	PASS	AC=114;AF=0.0227636;AN=5008;NS=2504;DP=22670;EAS_AF=0.001;AMR_AF=0.0231;AFR_AF=0.0038;EUR_AF=0.0815;SAS_AF=0.0102;AA=C|||;VT=SNP
3	107812747	rs59719634	G	A	100	PASS	AC=624;AF=0.124601;AN=5008;NS=2504;DP=22057;EAS_AF=0.127;AMR_AF=0.1931;AFR_AF=0.0658;EUR_AF=0.1759;SAS_AF=0.1002;AA=G|||;VT=SNP
3	107812920	rs60171151	A	G	100	PASS	AC=624;AF=0.124601;AN=5008;NS=2504;DP=21297;EAS_AF=0.127;AMR_AF=0.1931;AFR_AF=0.0658;EUR_AF=0.1759;SAS_AF=0.1002;AA=A|||;VT=SNP
3	107813107	rs71321252	A	C	100	PASS	AC=572;AF=0.114217;AN=5008;NS=2504;DP=22485;EAS_AF=0.001;AMR_AF=0.1167;AFR_AF=0.0545;EUR_AF=0.2455;SAS_AF=0.1748;AA=C|||;VT=SNP
3	107813133	rs78673584	A	G	100	PASS	AC=549;AF=0.109625;AN=5008;NS=2504;DP=21759;EAS_AF=0.001;AMR_AF=0.1153;AFR_AF=0.0378;EUR_AF=0.2455;SAS_AF=0.1748;AA=A|||;VT=SNP
3	107813397	rs326342	G	A	100	PASS	AC=1975;AF=0.394369;AN=5008;NS=2504;DP=18920;EAS_AF=0.3849;AMR_AF=0.3631;AFR_AF=0.4009;EUR_AF=0.4602;SAS_AF=0.3497;AA=G|||;VT=SNP
3	107814175	rs162066	C	T	100	PASS	AC=530;AF=0.105831;AN=5008;NS=2504;DP=20188;EAS_AF=0.2569;AMR_AF=0.0403;AFR_AF=0.0976;EUR_AF=0.0398;SAS_AF=0.0757;AA=C|||;VT=SNP
3	107814234	rs62264068	G	A	100	PASS	AC=41;AF=0.0081869;AN=5008;NS=2504;DP=19280;EAS_AF=0;AMR_AF=0.0115;AFR_AF=0.0023;EUR_AF=0.0239;SAS_AF=0.0061;AA=G|||;VT=SNP
3	107814442	rs60429561	C	T	100	PASS	AC=1064;AF=0.21246;AN=5008;NS=2504;DP=20476;EAS_AF=0.0437;AMR_AF=0.3026;AFR_AF=0.2337;EUR_AF=0.2694;SAS_AF=0.2352;AA=C|||;VT=SNP
3	107815763	rs7637244	T	A	100	PASS	AC=569;AF=0.113618;AN=5008;NS=2504;DP=20244;EAS_AF=0.001;AMR_AF=0.1167;AFR_AF=0.0545;EUR_AF=0.2455;SAS_AF=0.1718;AA=A|||;VT=SNP
3	107815846	rs141727942	C	T	100	PASS	AC=22;AF=0.00439297;AN=5008;NS=2504;DP=21104;EAS_AF=0;AMR_AF=0.0014;AFR_AF=0.0023;EUR_AF=0.0169;SAS_AF=0.001;AA=C|||;VT=SNP
3	107816216	rs7639774	T	G	100	PASS	AC=568;AF=0.113419;AN=5008;NS=2504;DP=17886;EAS_AF=0.001;AMR_AF=0.1167;AFR_AF=0.0537;EUR_AF=0.2455;SAS_AF=0.1718;AA=T|||;VT=SNP
3	107816314	rs7628325	G	A	100	PASS	AC=542;AF=0.108227;AN=5008;NS=2504;DP=18262;EAS_AF=0.001;AMR_AF=0.1138;AFR_AF=0.0378;EUR_AF=0.2435;SAS_AF=0.1708;AA=G|||;VT=SNP
3	107816693	rs6796011	T	C	100	PASS	AC=627;AF=0.1252;AN=5008;NS=2504;DP=18756;EAS_AF=0.127;AMR_AF=0.1931;AFR_AF=0.0658;EUR_AF=0.1759;SAS_AF=0.1033;AA=T|||;VT=SNP
3	107816733	rs34910554	C	T	100	PASS	AC=563;AF=0.11242;AN=5008;NS=2504;DP=19915;EAS_AF=0.001;AMR_AF=0.1153;AFR_AF=0.053;EUR_AF=0.2435;SAS_AF=0.1708;AA=T|||;VT=SNP
3	107816888	rs59729164	G	A	100	PASS	AC=826;AF=0.164936;AN=5008;NS=2504;DP=22635;EAS_AF=0.0437;AMR_AF=0.281;AFR_AF=0.0696;EUR_AF=0.2654;SAS_AF=0.2331;AA=G|||;VT=SNP
3	107817299	rs17231503	G	A	100	PASS	AC=543;AF=0.108427;AN=5008;NS=2504;DP=21485;EAS_AF=0.001;AMR_AF=0.1153;AFR_AF=0.0378;EUR_AF=0.2435;SAS_AF=0.1708;AA=G|||;VT=SNP
3	107818444	rs77850688	G	A	100	PASS	AC=115;AF=0.0229633;AN=5008;NS=2504;DP=22032;EAS_AF=0.002;AMR_AF=0.0231;AFR_AF=0.0038;EUR_AF=0.0815;SAS_AF=0.0102;AA=G|||;VT=SNP
3	107818478	rs62264069	G	A	100	PASS	AC=627;AF=0.1252;AN=5008;NS=2504;DP=21923;EAS_AF=0.126;AMR_AF=0.1916;AFR_AF=0.0658;EUR_AF=0.1769;SAS_AF=0.1043;AA=A|||;VT=SNP
3	107818777	rs7635063	G	A	100	PASS	AC=733;AF=0.146366;AN=5008;NS=2504;DP=19341;EAS_AF=0.002;AMR_AF=0.1441;AFR_AF=0.0832;EUR_AF=0.328;SAS_AF=0.1953;AA=A|||;VT=SNP
3	107819041	rs326361	G	A	100	PASS	AC=1902;AF=0.379792;AN=5008;NS=2504;DP=18907;EAS_AF=0.375;AMR_AF=0.3573;AFR_AF=0.3585;EUR_AF=0.4493;SAS_AF=0.3579;AA=A|||;VT=SNP
3	107819276	rs147707050	A	C	100	PASS	AC=38;AF=0.00758786;AN=5008;NS=2504;DP=20092;EAS_AF=0;AMR_AF=0.0072;AFR_AF=0.0008;EUR_AF=0.0209;SAS_AF=0.0112;AA=A|||;VT=SNP
3	107820063	rs7640424	C	T	100	PASS	AC=615;AF=0.122804;AN=5008;NS=2504;DP=21021;EAS_AF=0.002;AMR_AF=0.1311;AFR_AF=0.0136;EUR_AF=0.3171;SAS_AF=0.1892;AA=C|||;VT=SNP
3	107820388	rs326360	G	A	100	PASS	AC=1091;AF=0.217851;AN=5008;NS=2504;DP=18513;EAS_AF=0.375;AMR_AF=0.2161;AFR_AF=0.1952;EUR_AF=0.1402;SAS_AF=0.1677;AA=G|||;VT=SNP
3	107820619	rs326359	G	A	100	PASS	AC=3487;AF=0.696286;AN=5008;NS=2504;DP=20030;EAS_AF=0.88;AMR_AF=0.6599;AFR_AF=0.6755;EUR_AF=0.5527;SAS_AF=0.7086;AA=G|||;VT=SNP
3	107820695	rs12630206	A	G	100	PASS	AC=453;AF=0.0904553;AN=5008;NS=2504;DP=19385;EAS_AF=0.2569;AMR_AF=0.036;AFR_AF=0.0477;EUR_AF=0.0348;SAS_AF=0.0726;AA=A|||;VT=SNP
3	107821546	rs17828045	T	G	100	PASS	AC=660;AF=0.131789;AN=5008;NS=2504;DP=19387;EAS_AF=0.002;AMR_AF=0.1441;AFR_AF=0.0151;EUR_AF=0.3419;SAS_AF=0.1984;AA=T|||;VT=SNP
3	107822245	rs1561029	A	C	100	PASS	AC=3514;AF=0.701677;AN=5008;NS=2504;DP=19327;EAS_AF=0.7411;AMR_AF=0.7939;AFR_AF=0.6634;EUR_AF=0.6223;SAS_AF=0.729;AA=A|||;VT=SNP
3	107822310	rs326358	C	T	100	PASS	AC=4016;AF=0.801917;AN=5008;NS=2504;DP=19299;EAS_AF=0.998;AMR_AF=0.8329;AFR_AF=0.7466;EUR_AF=0.6571;SAS_AF=0.8016;AA=C|||;VT=SNP
3	107822481	rs327139	G	C	100	PASS	AC=4115;AF=0.821685;AN=5008;NS=2504;DP=19642;EAS_AF=0.998;AMR_AF=0.8386;AFR_AF=0.8162;EUR_AF=0.659;SAS_AF=0.8027;AA=G|||;VT=SNP
3	107822833	rs77066838	G	A	100	PASS	AC=25;AF=0.00499201;AN=5008;NS=2504;DP=20848;EAS_AF=0;AMR_AF=0.0043;AFR_AF=0.0015;EUR_AF=0.0129;SAS_AF=0.0072;AA=G|||;VT=SNP
3	107823224	rs80003826	G	A	100	PASS	AC=217;AF=0.0433307;AN=5008;NS=2504;DP=18596;EAS_AF=0;AMR_AF=0.1167;AFR_AF=0.0023;EUR_AF=0.0726;SAS_AF=0.0613;AA=G|||;VT=SNP
3	107823982	rs3749274	C	G	100	PASS	AC=2874;AF=0.573882;AN=5008;NS=2504;DP=17756;EAS_AF=0.622;AMR_AF=0.6196;AFR_AF=0.4939;EUR_AF=0.5308;SAS_AF=0.6442;AA=C|||;VT=SNP
3	107824061	rs162064	T	G	100	PASS	AC=3777;AF=0.754193;AN=5008;NS=2504;DP=18545;EAS_AF=0.7411;AMR_AF=0.8098;AFR_AF=0.8366;EUR_AF=0.6362;SAS_AF=0.7382;AA=T|||;VT=SNP
3	107824222	rs34154497	T	C	100	PASS	AC=630;AF=0.125799;AN=5008;NS=2504;DP=19134;EAS_AF=0.002;AMR_AF=0.1398;AFR_AF=0.0129;EUR_AF=0.327;SAS_AF=0.1892;AA=T|||;VT=SNP
3	107824563	rs326356	A	G	100	PASS	AC=3741;AF=0.747005;AN=5008;NS=2504;DP=20318;EAS_AF=0.7411;AMR_AF=0.8069;AFR_AF=0.8071;EUR_AF=0.6382;SAS_AF=0.7413;AA=A|||;VT=SNP
3	107824663	rs326355	T	C	100	PASS	AC=3740;AF=0.746805;AN=5008;NS=2504;DP=20580;EAS_AF=0.7411;AMR_AF=0.8069;AFR_AF=0.8071;EUR_AF=0.6382;SAS_AF=0.7403;AA=T|||;VT=SNP
3	107824778	rs114116690	G	A	100	PASS	AC=10;AF=0.00199681;AN=5008;NS=2504;DP=19387;EAS_AF=0;AMR_AF=0.0014;AFR_AF=0.0008;EUR_AF=0.005;SAS_AF=0.0031;AA=G|||;VT=SNP
3	107825810	rs79429418	C	G	100	PASS	AC=394;AF=0.0786741;AN=5008;NS=2504;DP=17701;EAS_AF=0.2569;AMR_AF=0.0331;AFR_AF=0.0038;EUR_AF=0.0358;SAS_AF=0.0726;AA=A|||;VT=SNP
3	107825953	rs74683410	T	C	100	PASS	AC=455;AF=0.0908546;AN=5008;NS=2504;DP=18164;EAS_AF=0.2569;AMR_AF=0.036;AFR_AF=0.0492;EUR_AF=0.0358;SAS_AF=0.0716;AA=T|||;VT=SNP
3	107826539	rs9858866	G	A	100	PASS	AC=2788;AF=0.556709;AN=5008;NS=2504;DP=20387;EAS_AF=0.623;AMR_AF=0.6124;AFR_AF=0.4342;EUR_AF=0.5298;SAS_AF=0.6421;AA=G|||;VT=SNP
3	107828001	rs4855619	C	T	100	PASS	AC=641;AF=0.127995;AN=5008;NS=2504;DP=19559;EAS_AF=0.1171;AMR_AF=0.1744;AFR_AF=0.1558;EUR_AF=0.1034;SAS_AF=0.0941;AA=C|||;VT=SNP
3	107828418	rs61224082	C	A	100	PASS	AC=486;AF=0.0970447;AN=5008;NS=2504;DP=16016;EAS_AF=0.2579;AMR_AF=0.0418;AFR_AF=0.0582;EUR_AF=0.0437;SAS_AF=0.0777;AA=C|||;VT=SNP
3	107828479	rs7649316	C	T	100	PASS	AC=640;AF=0.127796;AN=5008;NS=2504;DP=15131;EAS_AF=0.1171;AMR_AF=0.1744;AFR_AF=0.1558;EUR_AF=0.1034;SAS_AF=0.093;AA=C|||;VT=SNP
3	107828707	rs78456010	A	C	100	PASS	AC=135;AF=0.0269569;AN=5008;NS=2504;DP=17979;EAS_AF=0.0337;AMR_AF=0.0231;AFR_AF=0.0023;EUR_AF=0.0388;SAS_AF=0.044;AA=A|||;VT=SNP
3	107828905	rs1982493	A	G	100	PASS	AC=181;AF=0.0361422;AN=5008;NS=2504;DP=17789;EAS_AF=0;AMR_AF=0.0735;AFR_AF=0.0076;EUR_AF=0.1093;SAS_AF=0.0102;AA=A|||;VT=SNP
3	107829307	rs74474327	G	A	100	PASS	AC=485;AF=0.096845;AN=5008;NS=2504;DP=18450;EAS_AF=0.2579;AMR_AF=0.0418;AFR_AF=0.0582;EUR_AF=0.0437;SAS_AF=0.0767;AA=G|||;VT=SNP
3	107829484	rs34937412	G	C	100	PASS	AC=636;AF=0.126997;AN=5008;NS=2504;DP=19181;EAS_AF=0.002;AMR_AF=0.1441;AFR_AF=0.0121;EUR_AF=0.328;SAS_AF=0.1922;AA=G|||;VT=SNP
3	107829507	rs35168062	A	G	100	PASS	AC=1225;AF=0.244609;AN=5008;NS=2504;DP=19399;EAS_AF=0.2599;AMR_AF=0.2003;AFR_AF=0.1407;EUR_AF=0.3728;SAS_AF=0.2689;AA=G|||;VT=SNP
3	107829562	rs17231712	C	G	100	PASS	AC=1236;AF=0.246805;AN=5008;NS=2504;DP=19221;EAS_AF=0.2599;AMR_AF=0.196;AFR_AF=0.152;EUR_AF=0.3718;SAS_AF=0.2689;AA=G|||;VT=SNP
3	107829766	rs4855620	C	A	100	PASS	AC=2833;AF=0.565695;AN=5008;NS=2504;DP=20299;EAS_AF=0.623;AMR_AF=0.6124;AFR_AF=0.475;EUR_AF=0.5239;SAS_AF=0.6391;AA=C|||;VT=SNP
3	107829806	rs4855621	G	A	100	PASS	AC=191;AF=0.038139;AN=5008;NS=2504;DP=20552;EAS_AF=0;AMR_AF=0.0764;AFR_AF=0.0098;EUR_AF=0.1103;SAS_AF=0.0143;AA=G|||;VT=SNP
3	107830164	rs13075747	T	A	100	PASS	AC=1225;AF=0.244609;AN=5008;NS=2504;DP=20710;EAS_AF=0.2599;AMR_AF=0.2003;AFR_AF=0.1407;EUR_AF=0.3728;SAS_AF=0.2689;AA=A|||;VT=SNP
3	107830245	rs12490871	A	G	100	PASS	AC=461;AF=0.0920527;AN=5008;NS=2504;DP=20366;EAS_AF=0.1171;AMR_AF=0.1643;AFR_AF=0.0257;EUR_AF=0.1034;SAS_AF=0.093;AA=A|||;VT=SNP
3	107830442	rs115010315	C	T	100	PASS	AC=94;AF=0.01877;AN=5008;NS=2504;DP=17675;EAS_AF=0.001;AMR_AF=0.0274;AFR_AF=0.0023;EUR_AF=0.0318;SAS_AF=0.0399;AA=C|||;VT=SNP
3	107832118	rs2117762	T	C	100	PASS	AC=2839;AF=0.566893;AN=5008;NS=2504;DP=16772;EAS_AF=0.623;AMR_AF=0.6138;AFR_AF=0.4773;EUR_AF=0.5258;SAS_AF=0.6391;AA=T|||;VT=SNP
3	107832166	rs76428539	C	T	100	PASS	AC=490;AF=0.0978435;AN=5008;NS=2504;DP=17565;EAS_AF=0.2579;AMR_AF=0.0418;AFR_AF=0.062;EUR_AF=0.0437;SAS_AF=0.0767;AA=C|||;VT=SNP
3	107832768	rs62264093	G	A	100	PASS	AC=639;AF=0.127596;AN=5008;NS=2504;DP=17949;EAS_AF=0.1171;AMR_AF=0.1744;AFR_AF=0.1551;EUR_AF=0.1034;SAS_AF=0.093;AA=G|||;VT=SNP
3	107833289	rs7648181	C	A	100	PASS	AC=3587;AF=0.716254;AN=5008;NS=2504;DP=19476;EAS_AF=0.7391;AMR_AF=0.7896;AFR_AF=0.7163;EUR_AF=0.6282;SAS_AF=0.7311;AA=C|||;VT=SNP
3	107835448	rs162070	G	A	100	PASS	AC=4345;AF=0.867612;AN=5008;NS=2504;DP=15373;EAS_AF=0.998;AMR_AF=0.853;AFR_AF=0.9667;EUR_AF=0.671;SAS_AF=0.8119;AA=A|||;VT=SNP
3	107836538	rs74698748	C	T	100	PASS	AC=31;AF=0.0061901;AN=5008;NS=2504;DP=19776;EAS_AF=0.001;AMR_AF=0.0159;AFR_AF=0;EUR_AF=0.0139;SAS_AF=0.0051;AA=C|||;VT=SNP
3	107837243	rs73200321	G	A	100	PASS	AC=822;AF=0.164137;AN=5008;NS=2504;DP=19654;EAS_AF=0.0516;AMR_AF=0.2349;AFR_AF=0.0885;EUR_AF=0.2604;SAS_AF=0.2331;AA=G|||;VT=SNP
3	107837265	rs7616463	C	G	100	PASS	AC=884;AF=0.176518;AN=5008;NS=2504;DP=19436;EAS_AF=0.0516;AMR_AF=0.2378;AFR_AF=0.1346;EUR_AF=0.2604;SAS_AF=0.2321;AA=C|||;VT=SNP
3	107837635	rs147693431	C	T	100	PASS	AC=27;AF=0.00539137;AN=5008;NS=2504;DP=17946;EAS_AF=0;AMR_AF=0.0086;AFR_AF=0.0008;EUR_AF=0.0189;SAS_AF=0.001;AA=C|||;VT=SNP
3	107838131	rs4855552	G	T	100	PASS	AC=2878;AF=0.574681;AN=5008;NS=2504;DP=19636;EAS_AF=0.6379;AMR_AF=0.6455;AFR_AF=0.4818;EUR_AF=0.5229;SAS_AF=0.638;AA=G|||;VT=SNP
3	107838805	rs161880	T	C	100	PASS	AC=3779;AF=0.754593;AN=5008;NS=2504;DP=18290;EAS_AF=0.7401;AMR_AF=0.8112;AFR_AF=0.8442;EUR_AF=0.6302;SAS_AF=0.7362;AA=T|||;VT=SNP
3	107838891	rs182736	C	A	100	PASS	AC=4349;AF=0.868411;AN=5008;NS=2504;DP=18111;EAS_AF=0.998;AMR_AF=0.8573;AFR_AF=0.9667;EUR_AF=0.672;SAS_AF=0.8119;AA=A|||;VT=SNP
3	107839341	rs162069	A	G	100	PASS	AC=3786;AF=0.75599;AN=5008;NS=2504;DP=14827;EAS_AF=0.7401;AMR_AF=0.8112;AFR_AF=0.8495;EUR_AF=0.6302;SAS_AF=0.7362;AA=G|||;VT=SNP
3	107839732	rs4855622	C	T	100	PASS	AC=2902;AF=0.579473;AN=5008;NS=2504;DP=19615;EAS_AF=0.6379;AMR_AF=0.6455;AFR_AF=0.5;EUR_AF=0.5229;SAS_AF=0.638;AA=C|||;VT=SNP
3	107839987	rs78000837	A	G	100	PASS	AC=492;AF=0.0982428;AN=5008;NS=2504;DP=19321;EAS_AF=0.2579;AMR_AF=0.0418;AFR_AF=0.0635;EUR_AF=0.0437;SAS_AF=0.0767;AA=A|||;VT=SNP
3	107840137	rs75380735	C	G	100	PASS	AC=89;AF=0.0177716;AN=5008;NS=2504;DP=18465;EAS_AF=0;AMR_AF=0.0231;AFR_AF=0.0045;EUR_AF=0.0547;SAS_AF=0.0123;AA=C|||;VT=SNP
3	107840329	rs34319035	A	G	100	PASS	AC=53;AF=0.0105831;AN=5008;NS=2504;DP=18819;EAS_AF=0;AMR_AF=0.0072;AFR_AF=0;EUR_AF=0.0129;SAS_AF=0.0358;AA=A|||;VT=SNP
3	107840773	rs179046	G	T	100	PASS	AC=4350;AF=0.86861;AN=5008;NS=2504;DP=20785;EAS_AF=0.998;AMR_AF=0.8573;AFR_AF=0.9675;EUR_AF=0.672;SAS_AF=0.8119;AA=T|||;VT=SNP
3	107840830	rs170534	T	C	100	PASS	AC=3775;AF=0.753794;AN=5008;NS=2504;DP=19465;EAS_AF=0.7391;AMR_AF=0.8098;AFR_AF=0.8449;EUR_AF=0.6282;SAS_AF=0.7352;AA=T|||;VT=SNP
3	107841077	rs62264095	T	C	100	PASS	AC=607;AF=0.121206;AN=5008;NS=2504;DP=21927;EAS_AF=0.1022;AMR_AF=0.1455;AFR_AF=0.1543;EUR_AF=0.1034;SAS_AF=0.0971;AA=T|||;VT=SNP
3	107841381	rs76978584	T	C	100	PASS	AC=521;AF=0.104034;AN=5008;NS=2504;DP=18862;EAS_AF=0.2579;AMR_AF=0.0447;AFR_AF=0.084;EUR_AF=0.0437;SAS_AF=0.0767;AA=T|||;VT=SNP
3	107842305	rs114562923	C	T	100	PASS	AC=493;AF=0.0984425;AN=5008;NS=2504;DP=17108;EAS_AF=0.2579;AMR_AF=0.0418;AFR_AF=0.0635;EUR_AF=0.0437;SAS_AF=0.0777;AA=C|||;VT=SNP
3	107842737	rs55991325	G	C	100	PASS	AC=1096;AF=0.21885;AN=5008;NS=2504;DP=16552;EAS_AF=0.5228;AMR_AF=0.1844;AFR_AF=0.1082;EUR_AF=0.0378;SAS_AF=0.2658;AA=G|||;VT=SNP
3	107843004	rs326338	T	C	100	PASS	AC=3761;AF=0.750998;AN=5008;NS=2504;DP=17076;EAS_AF=0.7401;AMR_AF=0.8098;AFR_AF=0.8328;EUR_AF=0.6302;SAS_AF=0.7342;AA=C|||;VT=SNP
3	107843481	rs721328	C	T	100	PASS	AC=515;AF=0.102835;AN=5008;NS=2504;DP=19178;EAS_AF=0.2579;AMR_AF=0.0447;AFR_AF=0.0779;EUR_AF=0.0437;SAS_AF=0.0787;AA=C|||;VT=SNP
3	107844017	rs11926884	T	C	100	PASS	AC=501;AF=0.10004;AN=5008;NS=2504;DP=21169;EAS_AF=0.1012;AMR_AF=0.0793;AFR_AF=0.1074;EUR_AF=0.1034;SAS_AF=0.1002;AA=T|||;VT=SNP
3	107844129	rs12485895	A	G	100	PASS	AC=1148;AF=0.229233;AN=5008;NS=2504;DP=21348;EAS_AF=0.5238;AMR_AF=0.1902;AFR_AF=0.1483;EUR_AF=0.0378;SAS_AF=0.2597;AA=A|||;VT=SNP
3	107844499	rs326347	C	T	100	PASS	AC=1816;AF=0.36262;AN=5008;NS=2504;DP=19826;EAS_AF=0.1141;AMR_AF=0.5187;AFR_AF=0.3654;EUR_AF=0.4871;SAS_AF=0.3763;AA=C|||;VT=SNP
3	107844939	rs75650450	A	G	100	PASS	AC=25;AF=0.00499201;AN=5008;NS=2504;DP=22880;EAS_AF=0;AMR_AF=0.0043;AFR_AF=0.0015;EUR_AF=0.0129;SAS_AF=0.0072;AA=A|||;VT=SNP
3	107845243	rs326348	T	C	100	PASS	AC=1884;AF=0.376198;AN=5008;NS=2504;DP=19545;EAS_AF=0.1141;AMR_AF=0.5187;AFR_AF=0.4175;EUR_AF=0.4851;SAS_AF=0.3773;AA=C|||;VT=SNP
3	107845395	rs68044584	A	G	100	PASS	AC=667;AF=0.133187;AN=5008;NS=2504;DP=17922;EAS_AF=0.002;AMR_AF=0.1455;AFR_AF=0.0303;EUR_AF=0.333;SAS_AF=0.1933;AA=A|||;VT=SNP
3	107845553	rs11922336	T	A	100	PASS	AC=385;AF=0.076877;AN=5008;NS=2504;DP=17844;EAS_AF=0.1022;AMR_AF=0.0749;AFR_AF=0.028;EUR_AF=0.0994;SAS_AF=0.0951;AA=T|||;VT=SNP
3	107845745	rs326349	C	T	100	PASS	AC=1885;AF=0.376398;AN=5008;NS=2504;DP=16101;EAS_AF=0.1141;AMR_AF=0.5187;AFR_AF=0.4153;EUR_AF=0.4851;SAS_AF=0.3814;AA=C|||;VT=SNP
3	107845928	rs139469233	T	C	100	PASS	AC=491;AF=0.0980431;AN=5008;NS=2504;DP=15845;EAS_AF=0.2649;AMR_AF=0.0418;AFR_AF=0.0605;EUR_AF=0.0437;SAS_AF=0.0726;AA=C|||;VT=SNP
3	107846617	rs17232205	C	A	100	PASS	AC=399;AF=0.0796725;AN=5008;NS=2504;DP=17050;EAS_AF=0.1032;AMR_AF=0.0807;AFR_AF=0.028;EUR_AF=0.1083;SAS_AF=0.0951;AA=C|||;VT=SNP
3	107846911	rs75259631	G	A	100	PASS	AC=63;AF=0.0125799;AN=5008;NS=2504;DP=18848;EAS_AF=0;AMR_AF=0.0159;AFR_AF=0.0008;EUR_AF=0.0437;SAS_AF=0.0072;AA=G|||;VT=SNP
3	107847513	rs326350	G	A	100	PASS	AC=1808;AF=0.361022;AN=5008;NS=2504;DP=18837;EAS_AF=0.1131;AMR_AF=0.5159;AFR_AF=0.3638;EUR_AF=0.4821;SAS_AF=0.3783;AA=G|||;VT=SNP
3	107847601	rs115744908	A	G	100	PASS	AC=28;AF=0.00559105;AN=5008;NS=2504;DP=20834;EAS_AF=0;AMR_AF=0.0058;AFR_AF=0.0008;EUR_AF=0.0169;SAS_AF=0.0061;AA=A|||;VT=SNP
3	107847696	rs62264097	G	A	100	PASS	AC=399;AF=0.0796725;AN=5008;NS=2504;DP=21569;EAS_AF=0.1052;AMR_AF=0.0793;AFR_AF=0.028;EUR_AF=0.1074;SAS_AF=0.0951;AA=G|||;VT=SNP
3	107847725	rs9839167	G	A	100	PASS	AC=655;AF=0.130791;AN=5008;NS=2504;DP=22079;EAS_AF=0.1052;AMR_AF=0.0937;AFR_AF=0.2133;EUR_AF=0.1074;SAS_AF=0.0961;AA=A|||;VT=SNP
3	107847902	rs7633919	C	A	100	PASS	AC=650;AF=0.129792;AN=5008;NS=2504;DP=20164;EAS_AF=0.1042;AMR_AF=0.0937;AFR_AF=0.211;EUR_AF=0.1074;SAS_AF=0.0951;AA=C|||;VT=SNP
3	107848221	rs17232226	C	T	100	PASS	AC=833;AF=0.166334;AN=5008;NS=2504;DP=20367;EAS_AF=0.0675;AMR_AF=0.2911;AFR_AF=0.0477;EUR_AF=0.2624;SAS_AF=0.2413;AA=C|||;VT=SNP
3	107849273	rs12634669	G	A	100	PASS	AC=490;AF=0.0978435;AN=5008;NS=2504;DP=18417;EAS_AF=0.2649;AMR_AF=0.0418;AFR_AF=0.0582;EUR_AF=0.0447;SAS_AF=0.0736;AA=g|||;VT=SNP
3	107849749	rs17828607	T	C	100	PASS	AC=956;AF=0.190895;AN=5008;NS=2504;DP=20569;EAS_AF=0.0665;AMR_AF=0.2983;AFR_AF=0.1369;EUR_AF=0.2634;SAS_AF=0.2413;AA=T|||;VT=SNP
3	107850172	rs114064324	C	T	100	PASS	AC=16;AF=0.00319489;AN=5008;NS=2504;DP=20892;EAS_AF=0;AMR_AF=0.0086;AFR_AF=0.0008;EUR_AF=0.0089;SAS_AF=0;AA=C|||;VT=SNP
3	107850867	rs162074	G	A	100	PASS	AC=1820;AF=0.363419;AN=5008;NS=2504;DP=20102;EAS_AF=0.1131;AMR_AF=0.5173;AFR_AF=0.3714;EUR_AF=0.4871;SAS_AF=0.3742;AA=G|||;VT=SNP
3	107851173	rs326351	C	T	100	PASS	AC=1818;AF=0.363019;AN=5008;NS=2504;DP=20742;EAS_AF=0.1131;AMR_AF=0.5159;AFR_AF=0.3714;EUR_AF=0.4861;SAS_AF=0.3742;AA=C|||;VT=SNP
3	107851377	rs80311355	C	T	100	PASS	AC=500;AF=0.0998403;AN=5008;NS=2504;DP=16152;EAS_AF=0.2679;AMR_AF=0.0447;AFR_AF=0.0582;EUR_AF=0.0447;SAS_AF=0.0787;AA=c|||;VT=SNP
3	107851467	rs13074183	G	A	100	PASS	AC=631;AF=0.125998;AN=5008;NS=2504;DP=19521;EAS_AF=0.002;AMR_AF=0.1383;AFR_AF=0.0098;EUR_AF=0.33;SAS_AF=0.1922;AA=G|||;VT=SNP
3	107852132	rs162073	G	T	100	PASS	AC=1818;AF=0.363019;AN=5008;NS=2504;DP=15986;EAS_AF=0.1131;AMR_AF=0.5159;AFR_AF=0.3714;EUR_AF=0.4861;SAS_AF=0.3742;AA=G|||;VT=SNP
3	107852799	rs74984139	T	C	100	PASS	AC=497;AF=0.0992412;AN=5008;NS=2504;DP=19256;EAS_AF=0.2649;AMR_AF=0.0447;AFR_AF=0.0582;EUR_AF=0.0447;SAS_AF=0.0787;AA=T|||;VT=SNP
3	107852890	rs77864091	A	G	100	PASS	AC=497;AF=0.0992412;AN=5008;NS=2504;DP=19198;EAS_AF=0.2649;AMR_AF=0.0447;AFR_AF=0.0582;EUR_AF=0.0447;SAS_AF=0.0787;AA=A|||;VT=SNP
3	107853364	rs326352	A	G	100	PASS	AC=1817;AF=0.362819;AN=5008;NS=2504;DP=18494;EAS_AF=0.1141;AMR_AF=0.5144;AFR_AF=0.3707;EUR_AF=0.4861;SAS_AF=0.3742;AA=A|||;VT=SNP
3	107853648	rs326353	T	C	100	PASS	AC=1818;AF=0.363019;AN=5008;NS=2504;DP=20029;EAS_AF=0.1141;AMR_AF=0.5144;AFR_AF=0.3714;EUR_AF=0.4861;SAS_AF=0.3742;AA=T|||;VT=SNP
3	107856796	rs13072473	A	C	100	PASS	AC=1051;AF=0.209864;AN=5008;NS=2504;DP=20167;EAS_AF=0.1171;AMR_AF=0.2219;AFR_AF=0.0469;EUR_AF=0.4344;SAS_AF=0.2863;AA=A|||;VT=SNP
3	107856822	rs9858939	C	G	100	PASS	AC=1069;AF=0.213458;AN=5008;NS=2504;DP=19564;EAS_AF=0.1171;AMR_AF=0.2219;AFR_AF=0.0605;EUR_AF=0.4334;SAS_AF=0.2873;AA=G|||;VT=SNP
3	107856953	rs13077007	A	C	100	PASS	AC=1277;AF=0.254992;AN=5008;NS=2504;DP=19607;EAS_AF=0.1171;AMR_AF=0.2349;AFR_AF=0.211;EUR_AF=0.4344;SAS_AF=0.2863;AA=C|||;VT=SNP
3	107858443	rs6769732	T	C	100	PASS	AC=1302;AF=0.259984;AN=5008;NS=2504;DP=18513;EAS_AF=0.1161;AMR_AF=0.2363;AFR_AF=0.23;EUR_AF=0.4344;SAS_AF=0.2863;AA=T|||;VT=SNP
3	107859187	rs62264098	T	G	100	PASS	AC=1062;AF=0.212061;AN=5008;NS=2504;DP=19951;EAS_AF=0.1161;AMR_AF=0.2176;AFR_AF=0.0613;EUR_AF=0.4304;SAS_AF=0.2863;AA=G|||;VT=SNP
3	107859273	rs62264099	T	C	100	PASS	AC=1051;AF=0.209864;AN=5008;NS=2504;DP=20768;EAS_AF=0.1161;AMR_AF=0.2219;AFR_AF=0.0477;EUR_AF=0.4344;SAS_AF=0.2863;AA=T|||;VT=SNP
3	107859312	rs72620099	T	C	100	PASS	AC=813;AF=0.16234;AN=5008;NS=2504;DP=20861;EAS_AF=0.4633;AMR_AF=0.1369;AFR_AF=0.0045;EUR_AF=0.0288;SAS_AF=0.2209;AA=T|||;VT=SNP
3	107859370	rs13090346	G	A	100	PASS	AC=1051;AF=0.209864;AN=5008;NS=2504;DP=20556;EAS_AF=0.1161;AMR_AF=0.2219;AFR_AF=0.0477;EUR_AF=0.4344;SAS_AF=0.2863;AA=G|||;VT=SNP
3	107859558	rs35703078	A	G	100	PASS	AC=631;AF=0.125998;AN=5008;NS=2504;DP=20169;EAS_AF=0.002;AMR_AF=0.1398;AFR_AF=0.0144;EUR_AF=0.327;SAS_AF=0.1881;AA=A|||;VT=SNP
3	107860012	rs327148	G	A	100	PASS	AC=1817;AF=0.362819;AN=5008;NS=2504;DP=22352;EAS_AF=0.1091;AMR_AF=0.5202;AFR_AF=0.3699;EUR_AF=0.4851;SAS_AF=0.3773;AA=G|||;VT=SNP
3	107860187	rs60417658	C	T	100	PASS	AC=504;AF=0.100639;AN=5008;NS=2504;DP=18315;EAS_AF=0.2718;AMR_AF=0.0432;AFR_AF=0.0582;EUR_AF=0.0457;SAS_AF=0.0787;AA=c|||;VT=SNP
3	107860193	rs138671771	G	T	100	PASS	AC=504;AF=0.100639;AN=5008;NS=2504;DP=17785;EAS_AF=0.2718;AMR_AF=0.0432;AFR_AF=0.0582;EUR_AF=0.0457;SAS_AF=0.0787;AA=G|||;VT=SNP
3	107860249	rs9841475	A	G	100	PASS	AC=1276;AF=0.254792;AN=5008;NS=2504;DP=16452;EAS_AF=0.1161;AMR_AF=0.2349;AFR_AF=0.211;EUR_AF=0.4344;SAS_AF=0.2863;AA=G|||;VT=SNP
3	107860806	rs6788515	A	T	100	PASS	AC=1070;AF=0.213658;AN=5008;NS=2504;DP=19879;EAS_AF=0.1171;AMR_AF=0.2219;AFR_AF=0.0613;EUR_AF=0.4344;SAS_AF=0.2863;AA=T|||;VT=SNP
3	107861766	rs12152307	T	C	100	PASS	AC=634;AF=0.126597;AN=5008;NS=2504;DP=17305;EAS_AF=0.002;AMR_AF=0.1412;AFR_AF=0.0098;EUR_AF=0.329;SAS_AF=0.1943;AA=T|||;VT=SNP
3	107862921	rs9856973	A	G	100	PASS	AC=172;AF=0.034345;AN=5008;NS=2504;DP=19315;EAS_AF=0;AMR_AF=0.0735;AFR_AF=0.0068;EUR_AF=0.1004;SAS_AF=0.0112;AA=A|||;VT=SNP
3	107862959	rs327154	A	G	100	PASS	AC=1973;AF=0.39397;AN=5008;NS=2504;DP=19502;EAS_AF=0.1161;AMR_AF=0.5245;AFR_AF=0.4924;EUR_AF=0.4761;SAS_AF=0.3701;AA=A|||;VT=SNP
3	107863213	rs326324	C	G	100	PASS	AC=1978;AF=0.394968;AN=5008;NS=2504;DP=15956;EAS_AF=0.1171;AMR_AF=0.5231;AFR_AF=0.4924;EUR_AF=0.4751;SAS_AF=0.3763;AA=C|||;VT=SNP
3	107863271	rs74391783	G	A	100	PASS	AC=62;AF=0.0123802;AN=5008;NS=2504;DP=16229;EAS_AF=0;AMR_AF=0.0216;AFR_AF=0.0023;EUR_AF=0.0358;SAS_AF=0.0082;AA=G|||;VT=SNP
3	107863970	rs79162993	A	G	100	PASS	AC=537;AF=0.107228;AN=5008;NS=2504;DP=20335;EAS_AF=0.2688;AMR_AF=0.049;AFR_AF=0.0855;EUR_AF=0.0417;SAS_AF=0.0787;AA=A|||;VT=SNP
3	107864673	rs11917909	G	A	100	PASS	AC=756;AF=0.150958;AN=5008;NS=2504;DP=20106;EAS_AF=0.002;AMR_AF=0.1628;AFR_AF=0.0749;EUR_AF=0.3419;SAS_AF=0.2025;AA=G|||;VT=SNP
3	107864693	rs326325	A	G	100	PASS	AC=1934;AF=0.386182;AN=5008;NS=2504;DP=20036;EAS_AF=0.1161;AMR_AF=0.5173;AFR_AF=0.4312;EUR_AF=0.4791;SAS_AF=0.4151;AA=A|||;VT=SNP
3	107864963	rs13093976	G	T	100	PASS	AC=756;AF=0.150958;AN=5008;NS=2504;DP=21457;EAS_AF=0.002;AMR_AF=0.1628;AFR_AF=0.0749;EUR_AF=0.341;SAS_AF=0.2035;AA=G|||;VT=SNP
3	107865263	rs9822398	T	C	100	PASS	AC=415;AF=0.0828674;AN=5008;NS=2504;DP=20281;EAS_AF=0.1081;AMR_AF=0.0793;AFR_AF=0.0431;EUR_AF=0.1074;SAS_AF=0.0879;AA=T|||;VT=SNP
3	107865763	rs10514749	C	T	100	PASS	AC=413;AF=0.0824681;AN=5008;NS=2504;DP=20721;EAS_AF=0.1071;AMR_AF=0.0793;AFR_AF=0.0424;EUR_AF=0.1074;SAS_AF=0.0879;AA=C|||;VT=SNP
3	107865932	rs16854238	C	T	100	PASS	AC=1040;AF=0.207668;AN=5008;NS=2504;DP=22040;EAS_AF=0.506;AMR_AF=0.1715;AFR_AF=0.1241;EUR_AF=0.0308;SAS_AF=0.2209;AA=C|||;VT=SNP
3	107866326	rs57645341	G	A	100	PASS	AC=413;AF=0.0824681;AN=5008;NS=2504;DP=20134;EAS_AF=0.1071;AMR_AF=0.0793;AFR_AF=0.0424;EUR_AF=0.1074;SAS_AF=0.0879;AA=G|||;VT=SNP
3	107866853	rs12485266	G	A	100	PASS	AC=1105;AF=0.220647;AN=5008;NS=2504;DP=18627;EAS_AF=0.506;AMR_AF=0.1744;AFR_AF=0.1717;EUR_AF=0.0308;SAS_AF=0.2209;AA=G|||;VT=SNP
3	107867826	rs57182717	C	T	100	PASS	AC=475;AF=0.0948482;AN=5008;NS=2504;DP=15971;EAS_AF=0.1071;AMR_AF=0.0836;AFR_AF=0.084;EUR_AF=0.1074;SAS_AF=0.092;AA=T|||;VT=SNP
3	107868015	rs73200355	A	G	100	PASS	AC=38;AF=0.00758786;AN=5008;NS=2504;DP=19322;EAS_AF=0;AMR_AF=0.0101;AFR_AF=0.0008;EUR_AF=0.0209;SAS_AF=0.0092;AA=A|||;VT=SNP
3	107868027	rs57585440	G	A	100	PASS	AC=476;AF=0.0950479;AN=5008;NS=2504;DP=19384;EAS_AF=0.1081;AMR_AF=0.0836;AFR_AF=0.084;EUR_AF=0.1074;SAS_AF=0.092;AA=A|||;VT=SNP
3	107868110	rs59107359	T	C	100	PASS	AC=475;AF=0.0948482;AN=5008;NS=2504;DP=17962;EAS_AF=0.1071;AMR_AF=0.0836;AFR_AF=0.084;EUR_AF=0.1074;SAS_AF=0.092;AA=C|||;VT=SNP
3	107868197	rs1435635	G	A	100	PASS	AC=914;AF=0.182508;AN=5008;NS=2504;DP=17104;EAS_AF=0.5069;AMR_AF=0.1643;AFR_AF=0.0333;EUR_AF=0.0298;SAS_AF=0.2198;AA=G|||;VT=SNP
3	107868272	rs60140727	A	G	100	PASS	AC=450;AF=0.0898562;AN=5008;NS=2504;DP=17326;EAS_AF=0.1071;AMR_AF=0.0836;AFR_AF=0.0651;EUR_AF=0.1074;SAS_AF=0.092;AA=G|||;VT=SNP
3	107868442	rs13069689	C	T	100	PASS	AC=435;AF=0.086861;AN=5008;NS=2504;DP=18149;EAS_AF=0.002;AMR_AF=0.1037;AFR_AF=0.0106;EUR_AF=0.2575;SAS_AF=0.09;AA=C|||;VT=SNP
3	107868527	rs72931609	A	G	100	PASS	AC=597;AF=0.119209;AN=5008;NS=2504;DP=18674;EAS_AF=0.2688;AMR_AF=0.0519;AFR_AF=0.1286;EUR_AF=0.0417;SAS_AF=0.0798;AA=A|||;VT=SNP
3	107868661	rs10514750	G	A	100	PASS	AC=454;AF=0.090655;AN=5008;NS=2504;DP=18926;EAS_AF=0.1062;AMR_AF=0.0836;AFR_AF=0.0688;EUR_AF=0.1074;SAS_AF=0.092;AA=G|||;VT=SNP
3	107868935	rs139006283	T	A	100	PASS	AC=29;AF=0.00579073;AN=5008;NS=2504;DP=20484;EAS_AF=0;AMR_AF=0.0144;AFR_AF=0;EUR_AF=0.0129;SAS_AF=0.0061;AA=T|||;VT=SNP
3	107869757	rs62264106	A	C	100	PASS	AC=475;AF=0.0948482;AN=5008;NS=2504;DP=18993;EAS_AF=0.1062;AMR_AF=0.0836;AFR_AF=0.084;EUR_AF=0.1083;SAS_AF=0.092;AA=C|||;VT=SNP
3	107869895	rs17232450	C	T	100	PASS	AC=456;AF=0.0910543;AN=5008;NS=2504;DP=18758;EAS_AF=0.1062;AMR_AF=0.085;AFR_AF=0.0688;EUR_AF=0.1074;SAS_AF=0.093;AA=T|||;VT=SNP
3	107870139	rs2117761	A	T	100	PASS	AC=455;AF=0.0908546;AN=5008;NS=2504;DP=18458;EAS_AF=0.1062;AMR_AF=0.085;AFR_AF=0.0688;EUR_AF=0.1074;SAS_AF=0.092;AA=A|||;VT=SNP
3	107870306	rs60080056	T	C	100	PASS	AC=473;AF=0.0944489;AN=5008;NS=2504;DP=16942;EAS_AF=0.1052;AMR_AF=0.0836;AFR_AF=0.084;EUR_AF=0.1074;SAS_AF=0.092;AA=C|||;VT=SNP
3	107870835	rs13082569	C	A	100	PASS	AC=701;AF=0.139976;AN=5008;NS=2504;DP=20848;EAS_AF=0.002;AMR_AF=0.1599;AFR_AF=0.0378;EUR_AF=0.341;SAS_AF=0.1994;AA=C|||;VT=SNP
3	107871847	rs58300903	A	G	100	PASS	AC=456;AF=0.0910543;AN=5008;NS=2504;DP=19214;EAS_AF=0.1052;AMR_AF=0.0836;AFR_AF=0.0688;EUR_AF=0.1083;SAS_AF=0.0941;AA=G|||;VT=SNP
3	107871854	rs11920542	C	T	100	PASS	AC=475;AF=0.0948482;AN=5008;NS=2504;DP=19232;EAS_AF=0.1052;AMR_AF=0.0836;AFR_AF=0.084;EUR_AF=0.1074;SAS_AF=0.0941;AA=T|||;VT=SNP
3	107871870	rs57414689	C	T	100	PASS	AC=475;AF=0.0948482;AN=5008;NS=2504;DP=19383;EAS_AF=0.1052;AMR_AF=0.0836;AFR_AF=0.084;EUR_AF=0.1074;SAS_AF=0.0941;AA=T|||;VT=SNP
3	107871891	rs58004035	C	A	100	PASS	AC=455;AF=0.0908546;AN=5008;NS=2504;DP=20169;EAS_AF=0.1052;AMR_AF=0.0836;AFR_AF=0.0688;EUR_AF=0.1074;SAS_AF=0.0941;AA=A|||;VT=SNP
3	107872182	rs72931612	T	A	100	PASS	AC=591;AF=0.118011;AN=5008;NS=2504;DP=18664;EAS_AF=0.2688;AMR_AF=0.0519;AFR_AF=0.1286;EUR_AF=0.0417;SAS_AF=0.0736;AA=T|||;VT=SNP
3	107872665	rs11920797	C	T	100	PASS	AC=450;AF=0.0898562;AN=5008;NS=2504;DP=20296;EAS_AF=0.1052;AMR_AF=0.0836;AFR_AF=0.0651;EUR_AF=0.1074;SAS_AF=0.0941;AA=C|||;VT=SNP
3	107872922	rs11921625	C	A	100	PASS	AC=455;AF=0.0908546;AN=5008;NS=2504;DP=21950;EAS_AF=0.1052;AMR_AF=0.0836;AFR_AF=0.0688;EUR_AF=0.1074;SAS_AF=0.0941;AA=C|||;VT=SNP
3	107873527	rs62264141	T	A	100	PASS	AC=450;AF=0.0898562;AN=5008;NS=2504;DP=18151;EAS_AF=0.1052;AMR_AF=0.0836;AFR_AF=0.0651;EUR_AF=0.1074;SAS_AF=0.0941;AA=T|||;VT=SNP
3	107874638	rs13063741	C	T	100	PASS	AC=666;AF=0.132987;AN=5008;NS=2504;DP=12055;EAS_AF=0.002;AMR_AF=0.1599;AFR_AF=0.0121;EUR_AF=0.34;SAS_AF=0.1994;AA=C|||;VT=SNP
3	107875055	rs326345	A	G	100	PASS	AC=1994;AF=0.398163;AN=5008;NS=2504;DP=17753;EAS_AF=0.1161;AMR_AF=0.5202;AFR_AF=0.4781;EUR_AF=0.4801;SAS_AF=0.41;AA=A|||;VT=SNP
3	107875733	rs62264142	T	C	100	PASS	AC=463;AF=0.0924521;AN=5008;NS=2504;DP=20120;EAS_AF=0.1052;AMR_AF=0.085;AFR_AF=0.0741;EUR_AF=0.1074;SAS_AF=0.0941;AA=T|||;VT=SNP
3	107876232	rs6795280	T	C	100	PASS	AC=664;AF=0.132588;AN=5008;NS=2504;DP=21138;EAS_AF=0.002;AMR_AF=0.1599;AFR_AF=0.0113;EUR_AF=0.339;SAS_AF=0.1994;AA=T|||;VT=SNP
3	107876247	rs34161295	T	C	100	PASS	AC=463;AF=0.0924521;AN=5008;NS=2504;DP=20936;EAS_AF=0.1052;AMR_AF=0.085;AFR_AF=0.0741;EUR_AF=0.1074;SAS_AF=0.0941;AA=C|||;VT=SNP
3	107876367	rs11926978	A	G	100	PASS	AC=463;AF=0.0924521;AN=5008;NS=2504;DP=20324;EAS_AF=0.1052;AMR_AF=0.085;AFR_AF=0.0741;EUR_AF=0.1074;SAS_AF=0.0941;AA=G|||;VT=SNP
3	107876432	rs11919348	G	A	100	PASS	AC=463;AF=0.0924521;AN=5008;NS=2504;DP=22432;EAS_AF=0.1052;AMR_AF=0.085;AFR_AF=0.0741;EUR_AF=0.1074;SAS_AF=0.0941;AA=G|||;VT=SNP
3	107876471	rs80009837	C	T	100	PASS	AC=20;AF=0.00399361;AN=5008;NS=2504;DP=22532;EAS_AF=0;AMR_AF=0.0014;AFR_AF=0.0053;EUR_AF=0.006;SAS_AF=0.0061;AA=C|||;VT=SNP
3	107876692	rs326344	A	C	100	PASS	AC=1962;AF=0.391773;AN=5008;NS=2504;DP=18370;EAS_AF=0.1171;AMR_AF=0.5187;AFR_AF=0.4501;EUR_AF=0.4801;SAS_AF=0.4151;AA=A|||;VT=SNP
3	107876697	rs62264143	T	C	100	PASS	AC=393;AF=0.0784744;AN=5008;NS=2504;DP=18539;EAS_AF=0.1052;AMR_AF=0.0793;AFR_AF=0.0272;EUR_AF=0.1074;SAS_AF=0.09;AA=T|||;VT=SNP
3	107876850	rs11923518	T	G	100	PASS	AC=463;AF=0.0924521;AN=5008;NS=2504;DP=18824;EAS_AF=0.1052;AMR_AF=0.085;AFR_AF=0.0741;EUR_AF=0.1074;SAS_AF=0.0941;AA=G|||;VT=SNP
3	107877134	rs13091474	A	T	100	PASS	AC=663;AF=0.132388;AN=5008;NS=2504;DP=16870;EAS_AF=0.002;AMR_AF=0.1585;AFR_AF=0.0113;EUR_AF=0.339;SAS_AF=0.1994;AA=A|||;VT=SNP
3	107877463	rs17232556	C	T	100	PASS	AC=462;AF=0.0922524;AN=5008;NS=2504;DP=16276;EAS_AF=0.1052;AMR_AF=0.085;AFR_AF=0.0734;EUR_AF=0.1074;SAS_AF=0.0941;AA=T|||;VT=SNP
3	107877538	rs17232563	G	C	100	PASS	AC=462;AF=0.0922524;AN=5008;NS=2504;DP=15653;EAS_AF=0.1052;AMR_AF=0.085;AFR_AF=0.0734;EUR_AF=0.1074;SAS_AF=0.0941;AA=G|||;VT=SNP
3	107878213	rs76893212	C	T	100	PASS	AC=462;AF=0.0922524;AN=5008;NS=2504;DP=14616;EAS_AF=0.1052;AMR_AF=0.085;AFR_AF=0.0734;EUR_AF=0.1074;SAS_AF=0.0941;AA=C|||;VT=SNP
3	107878216	rs116662742	G	A	100	PASS	AC=102;AF=0.0203674;AN=5008;NS=2504;DP=14527;EAS_AF=0;AMR_AF=0.0937;AFR_AF=0.0015;EUR_AF=0.0229;SAS_AF=0.0123;AA=G|||;VT=SNP
3	107878336	rs189010	A	G	100	PASS	AC=3819;AF=0.76258;AN=5008;NS=2504;DP=12663;EAS_AF=0.4931;AMR_AF=0.8213;AFR_AF=0.7663;EUR_AF=0.9692;SAS_AF=0.7812;AA=G|||;VT=SNP
3	107878670	rs72931621	T	C	100	PASS	AC=670;AF=0.133786;AN=5008;NS=2504;DP=17735;EAS_AF=0.2698;AMR_AF=0.0562;AFR_AF=0.18;EUR_AF=0.0437;SAS_AF=0.0787;AA=T|||;VT=SNP
3	107879274	rs62264144	T	C	100	PASS	AC=446;AF=0.0890575;AN=5008;NS=2504;DP=17337;EAS_AF=0.1052;AMR_AF=0.0836;AFR_AF=0.062;EUR_AF=0.1074;SAS_AF=0.0941;AA=T|||;VT=SNP
3	107879516	rs62264145	T	C	100	PASS	AC=457;AF=0.091254;AN=5008;NS=2504;DP=16960;EAS_AF=0.1052;AMR_AF=0.085;AFR_AF=0.0696;EUR_AF=0.1074;SAS_AF=0.0941;AA=T|||;VT=SNP
3	107879730	rs62264146	G	C	100	PASS	AC=477;AF=0.0952476;AN=5008;NS=2504;DP=19544;EAS_AF=0.1052;AMR_AF=0.085;AFR_AF=0.0847;EUR_AF=0.1074;SAS_AF=0.0941;AA=C|||;VT=SNP
```
