## Supplementary material for "Characterization of shared and ancestry-specific signals driving complex traits using multi-ancestry fine-mapping": mesusieoutput

```
                 eur          afr      eur_afr
   [1,] 0.0002892404 0.0003682032 1.228041e-04
   [2,] 0.0002892403 0.0004093042 1.365198e-04
   [3,] 0.0002892403 0.0003132444 1.044610e-04
   [4,] 0.0002892403 0.0005368448 1.790409e-04
   [5,] 0.0002892403 0.0005966788 1.989217e-04
   [6,] 0.0002892403 0.0010367969 3.457679e-04
   [7,] 0.0002892403 0.0002717943 9.060775e-05
   [8,] 0.0002892403 0.0002064498 6.883179e-05
   [9,] 0.0002892403 0.0003015758 1.005058e-04
  [10,] 0.0002892403 0.0002111331 7.037713e-05
  [11,] 0.0002892403 0.0002747582 9.159343e-05
  [12,] 0.0002892403 0.0002857051 9.521174e-05
  [13,] 0.0002892403 0.0002933857 9.777596e-05
  [14,] 0.0002892403 0.0003534847 1.178340e-04
  [15,] 0.0002892403 0.0004580298 1.527524e-04
  [16,] 0.0002892403 0.0002325320 7.749690e-05
  [17,] 0.0002892403 0.0003021929 1.007109e-04
  [18,] 0.0002892403 0.0004349503 1.450464e-04
  [19,] 0.0002892403 0.0002987883 9.957605e-05
  [20,] 0.0002892403 0.0004054064 1.351872e-04
  [21,] 0.0002892403 0.0001957993 6.526687e-05
  [22,] 0.0002892403 0.0005029402 1.676561e-04
  [23,] 0.0002892403 0.0002106388 7.021232e-05
  [24,] 0.0002892403 0.0002887715 9.623582e-05
  [25,] 0.0002892403 0.0005192009 1.730769e-04
  [26,] 0.0002892403 0.0009886169 3.297010e-04
  [27,] 0.0002892403 0.0005205068 1.736089e-04
  [28,] 0.0002892403 0.0009169320 3.057996e-04
  [29,] 0.0002892403 0.0002330055 7.766005e-05
  [30,] 0.0002892403 0.0009266501 3.088755e-04
  [31,] 0.0002892403 0.0003151965 1.050375e-04
  [32,] 0.0002892403 0.0002368624 7.894468e-05
  [33,] 0.0002892403 0.0002980259 9.932038e-05
  [34,] 0.0002892403 0.0002992366 9.972190e-05
  [35,] 0.0002892403 0.0003162348 1.053823e-04
  [36,] 0.0002892403 0.0010317594 3.439178e-04
  [37,] 0.0002892403 0.0002162457 7.208031e-05
  [38,] 0.0002892403 0.0003787630 1.262123e-04
  [39,] 0.0002892403 0.0019353353 6.456237e-04
  [40,] 0.0002892402 0.0001850760 6.169224e-05
  [41,] 0.0002892403 0.0003164208 1.054417e-04
  [42,] 0.0002892403 0.0002298585 7.662927e-05
  [43,] 0.0002892403 0.0001799174 5.996999e-05
  [44,] 0.0002892403 0.0003287625 1.095833e-04
  [45,] 0.0002892403 0.0002155021 7.182578e-05
  [46,] 0.0002892403 0.0003395720 1.131859e-04
  [47,] 0.0002892403 0.0003279171 1.092999e-04
  [48,] 0.0002892403 0.0004184323 1.394854e-04
  [49,] 0.0002892404 0.0001823463 6.077339e-05
  [50,] 0.0002892403 0.0001696553 5.654499e-05
  [51,] 0.0006875779 0.0002744208 3.106222e-04
  [52,] 0.0002892403 0.0003665723 1.221904e-04
  [53,] 0.0002892403 0.0003361561 1.120857e-04
  [54,] 0.0002892403 0.0002481133 8.270356e-05
  [55,] 0.0002892403 0.0001693461 5.645732e-05
  [56,] 0.0002892403 0.0001787489 5.957478e-05
  [57,] 0.0002892403 0.0001814476 6.047449e-05
  [58,] 0.0002892403 0.0001520045 5.066892e-05
  [59,] 0.0002892403 0.0002897104 9.656650e-05
  [60,] 0.0002892403 0.0002780381 9.265367e-05
  [61,] 0.0002892403 0.0001550739 5.169442e-05
  [62,] 0.0002892403 0.0001494571 4.982165e-05
  [63,] 0.0002892403 0.0003046668 1.015650e-04
  [64,] 0.0002892403 0.0001849019 6.163426e-05
  [65,] 0.0002892403 0.0002140788 7.135393e-05
  [66,] 0.0002892403 0.0001500459 5.001399e-05
  [67,] 0.0002892403 0.0003009732 1.003170e-04
  [68,] 0.0002892403 0.0002572280 8.576964e-05
  [69,] 0.0002892403 0.0003882157 1.294709e-04
  [70,] 0.0002892403 0.0005084411 1.694760e-04
  [71,] 0.0002892403 0.0002942104 9.806489e-05
  [72,] 0.0002892403 0.0002942739 9.808592e-05
  [73,] 0.0002892403 0.0003909772 1.303044e-04
  [74,] 0.0002892403 0.0013893542 4.630632e-04
  [75,] 0.0002892404 0.0002007276 6.691095e-05
  [76,] 0.0002892403 0.0003959252 1.319610e-04
  [77,] 0.0002892404 0.0002007225 6.690980e-05
  [78,] 0.0002892403 0.0002870944 9.569262e-05
  [79,] 0.0002892403 0.0003817887 1.273141e-04
  [80,] 0.0002892403 0.0004069779 1.356526e-04
  [81,] 0.0002892403 0.0003698040 1.232580e-04
  [82,] 0.0002892403 0.0002904002 9.679411e-05
  [83,] 0.0002892403 0.0004778673 1.592721e-04
  [84,] 0.0002892404 0.0002005575 6.685344e-05
  [85,] 0.0002892403 0.0003881990 1.294635e-04
  [86,] 0.0002892403 0.0002970680 9.906395e-05
  [87,] 0.0002892403 0.0002897600 9.658084e-05
  [88,] 0.0002892403 0.0001685212 5.618132e-05
  [89,] 0.0002892403 0.0005375778 1.790981e-04
  [90,] 0.0002892403 0.0003893281 1.298191e-04
  [91,] 0.0002892404 0.0002300914 7.674048e-05
  [92,] 0.0002892404 0.0004448270 1.481714e-04
  [93,] 0.0002892405 0.0001531517 5.104257e-05
  [94,] 0.0002892403 0.0003773523 1.258279e-04
  [95,] 0.0002892405 0.0001535368 5.117062e-05
  [96,] 0.0002892405 0.0001540440 5.133965e-05
  [97,] 0.0002892403 0.0003795105 1.265433e-04
  [98,] 0.0002892405 0.0001498815 4.995660e-05
  [99,] 0.0002892403 0.0011061429 3.684704e-04
 [100,] 0.0002892404 0.0004033608 1.343575e-04
 [101,] 0.0002892403 0.0001568668 5.228659e-05
 [102,] 0.0002892403 0.0006245223 2.082305e-04
 [103,] 0.0002892405 0.0002196563 7.326394e-05
 [104,] 0.0002892403 0.0002874445 9.582174e-05
 [105,] 0.0002892406 0.0006749641 2.246788e-04
 [106,] 0.0002892405 0.0007667575 2.552321e-04
 [107,] 0.0002892403 0.0002389292 7.966100e-05
 [108,] 0.0002892403 0.0005737478 1.911464e-04
 [109,] 0.0002892404 0.0006369655 2.124864e-04
 [110,] 0.0002892403 0.0002877234 9.587986e-05
 [111,] 0.0002892403 0.0003300344 1.099505e-04
 [112,] 0.0002892403 0.0004514978 1.504615e-04
 [113,] 0.0002892405 0.0002235217 7.446554e-05
 [114,] 0.0002892403 0.0002564496 8.546450e-05
 [115,] 0.0002892403 0.0006266808 2.088651e-04
 [116,] 0.0002892403 0.0005963850 1.987675e-04
 [117,] 0.0002892403 0.0005685594 1.894878e-04
 [118,] 0.0002892403 0.0005514073 1.837750e-04
 [119,] 0.0003234466 0.0001759641 1.026786e-04
 [120,] 0.0002892404 0.0002202438 7.340099e-05
 [121,] 0.0002892403 0.0001540053 5.133092e-05
 [122,] 0.0002892403 0.0002202791 7.341340e-05
 [123,] 0.0002892403 0.0006335703 2.111556e-04
 [124,] 0.0002892403 0.0014828294 4.945331e-04
 [125,] 0.0002892403 0.0003279079 1.093198e-04
 [126,] 0.0002892403 0.0003928543 1.308901e-04
 [127,] 0.0002892403 0.0002452808 8.174115e-05
 [128,] 0.0002892404 0.0003238417 1.080263e-04
 [129,] 0.0002892405 0.0001672427 5.573737e-05
 [130,] 0.0002892403 0.0001958403 6.527858e-05
 [131,] 0.0002892403 0.0001978354 6.595416e-05
 [132,] 0.0002892403 0.0002134044 7.114145e-05
 [133,] 0.0367424920 0.0001557676 7.818556e-03
 [134,] 0.0492485205 0.0001578674 9.108173e-03
 [135,] 0.0902442054 0.0001595877 1.014384e-02
 [136,] 0.0002892404 0.0002736328 9.119286e-05
 [137,] 0.0049634940 0.0001845794 6.881929e-04
 [138,] 0.0002892403 0.0001870698 6.235695e-05
 [139,] 0.0002892403 0.0001962290 6.541059e-05
 [140,] 0.0002892404 0.0003290574 1.428297e-04
 [141,] 0.0002892403 0.0001960269 6.534303e-05
 [142,] 0.0264177949 0.0002272072 1.379881e-02
 [143,] 0.0002892404 0.0001538623 5.128831e-05
 [144,] 0.0318313692 0.0002141831 1.493004e-02
 [145,] 0.0002892403 0.0006265241 2.089302e-04
 [146,] 0.0002892404 0.0003303163 1.206475e-04
 [147,] 0.0015876030 0.0002573336 1.651958e-04
 [148,] 0.0002892404 0.0003378549 1.264881e-04
 [149,] 0.0034228289 0.0001723749 1.138158e-03
 [150,] 0.0002892404 0.0003309403 1.281326e-04
 [151,] 0.0002892403 0.0002064197 6.880731e-05
 [152,] 0.0002892404 0.0003324078 1.198254e-04
 [153,] 0.0032154151 0.0001724395 1.073343e-03
 [154,] 0.0002892403 0.0005689416 1.896327e-04
 [155,] 0.0002892404 0.0003365948 1.381588e-04
 [156,] 0.0062351492 0.0002081447 6.676186e-04
 [157,] 0.0002892403 0.0007716815 2.572027e-04
 [158,] 0.0032615254 0.0001759121 1.135452e-03
 [159,] 0.0067911066 0.0002057596 7.310636e-04
 [160,] 0.0262744155 0.0002283308 1.383529e-02
 [161,] 0.0002892404 0.0003305694 1.223513e-04
 [162,] 0.0356290091 0.0002168959 1.698443e-02
 [163,] 0.0033590398 0.0001775546 1.190717e-03
 [164,] 0.0046744990 0.0003978577 3.967274e-03
 [165,] 0.0002892406 0.0004578940 1.524097e-04
 [166,] 0.0002892404 0.0003307665 1.217592e-04
 [167,] 0.0073637199 0.0001890599 9.408796e-04
 [168,] 0.0002892403 0.0006238363 2.079251e-04
 [169,] 0.0002892404 0.0003337766 1.121756e-04
 [170,] 0.0002892404 0.0002981451 1.054836e-04
 [171,] 0.0002892403 0.0006041019 2.013442e-04
 [172,] 0.0002892404 0.0003308692 1.103682e-04
 [173,] 0.0002892404 0.0003642047 1.275192e-04
 [174,] 0.0211957324 0.0003406296 1.879621e-02
 [175,] 0.0002892404 0.0003649184 1.286302e-04
 [176,] 0.0002892404 0.0003369301 1.149704e-04
 [177,] 0.0002892404 0.0003384596 1.192055e-04
 [178,] 0.0035247221 0.0003626005 2.696467e-03
 [179,] 0.0002892403 0.0005499580 1.832983e-04
 [180,] 0.0002892404 0.0003372921 1.193315e-04
 [181,] 0.0002892404 0.0003366960 1.186021e-04
 [182,] 0.0002892404 0.0003368067 1.246872e-04
 [183,] 0.0002892404 0.0003451867 1.284187e-04
 [184,] 0.0002892404 0.0003534790 1.260928e-04
 [185,] 0.0002892403 0.0003388432 1.129431e-04
 [186,] 0.0038777684 0.0003634780 2.991227e-03
 [187,] 0.0002892403 0.0001995374 6.651175e-05
 [188,] 0.0002892404 0.0003791968 1.264515e-04
 [189,] 0.0002892404 0.0003695625 1.360971e-04
 [190,] 0.0058408664 0.0001896858 7.633592e-04
 [191,] 0.0002892404 0.0003370921 1.203346e-04
 [192,] 0.0002892404 0.0003779029 1.341225e-04
 [193,] 0.0002892404 0.0003353097 1.249999e-04
 [194,] 0.0048792899 0.0004183213 4.171892e-03
 [195,] 0.0002892404 0.0003497334 1.403643e-04
 [196,] 0.0002892404 0.0004835219 1.835168e-04
 [197,] 0.0002892404 0.0003083372 1.028128e-04
 [198,] 0.0003494328 0.0001696405 7.575266e-05
 [199,] 0.0002892404 0.0002988091 9.963477e-05
 [200,] 0.0002892404 0.0001879223 6.265154e-05
 [201,] 0.0002892404 0.0002680361 8.937090e-05
 [202,] 0.0002892404 0.0002736003 9.122621e-05
 [203,] 0.0002892404 0.0003213521 1.071501e-04
 [204,] 0.0002892404 0.0002759877 9.202272e-05
 [205,] 0.0002892404 0.0001805200 6.018250e-05
 [206,] 0.0003324343 0.0001677571 7.481090e-05
 [207,] 0.0002892404 0.0002957310 9.860772e-05
 [208,] 0.0002892404 0.0002981711 9.942189e-05
 [209,] 0.0003572333 0.0001676911 7.981820e-05
 [210,] 0.0002892403 0.0003955004 1.318235e-04
 [211,] 0.0002892403 0.0003805268 1.268352e-04
 [212,] 0.0002892404 0.0001756325 5.855233e-05
 [213,] 0.0002892403 0.0002266710 7.555459e-05
 [214,] 0.0002892404 0.0001719660 5.732915e-05
 [215,] 0.0002892404 0.0002356291 7.853607e-05
 [216,] 0.0002892404 0.0005688304 2.024713e-04
 [217,] 0.0002892404 0.0005296696 2.003241e-04
 [218,] 0.0002892403 0.0004234152 1.411271e-04
 [219,] 0.0046340070 0.0004167441 3.936884e-03
 [220,] 0.0002892404 0.0003598092 1.199847e-04
 [221,] 0.0002892404 0.0005137396 1.866625e-04
 [222,] 0.0002892404 0.0002466168 8.222879e-05
 [223,] 0.0018285740 0.0002683961 1.839802e-04
 [224,] 0.0002892403 0.0002073793 6.912965e-05
 [225,] 0.0002892403 0.0002845042 9.483416e-05
 [226,] 0.0002892403 0.0003030898 1.010284e-04
 [227,] 0.0002892403 0.0002931704 9.772300e-05
 [228,] 0.0002892403 0.0002891230 9.637337e-05
 [229,] 0.0002892403 0.0002914269 9.714137e-05
 [230,] 0.0002892403 0.0002827285 9.424127e-05
 [231,] 0.0002892403 0.0002938960 9.796486e-05
 [232,] 0.0002892403 0.0002932092 9.773576e-05
 [233,] 0.0002892404 0.0002234051 7.443311e-05
 [234,] 0.0002892404 0.0003380098 1.127265e-04
 [235,] 0.0002892403 0.0002957562 9.860534e-05
 [236,] 0.0002892403 0.0001872009 6.240337e-05
 [237,] 0.0002892405 0.0001634637 5.447322e-05
 [238,] 0.0002892405 0.0001641502 5.470180e-05
 [239,] 0.0002892405 0.0001656968 5.521629e-05
 [240,] 0.0002892405 0.0001653344 5.509584e-05
 [241,] 0.0002892405 0.0001665593 5.550343e-05
 [242,] 0.0002892405 0.0001668776 5.560953e-05
 [243,] 0.0002892405 0.0001538185 5.126510e-05
 [244,] 0.0002892405 0.0001728845 5.761051e-05
 [245,] 0.0002892405 0.0001536238 5.120044e-05
 [246,] 0.0002892404 0.0002150692 7.368340e-05
 [247,] 0.0002892404 0.0001627509 5.425062e-05
 [248,] 0.0002892405 0.0001516802 5.055487e-05
 [249,] 0.0002892405 0.0001505673 5.018617e-05
 [250,] 0.0002892403 0.0006258059 2.087298e-04
 [251,] 0.0002892403 0.0006210982 2.071598e-04
 [252,] 0.0002892404 0.0001577464 5.258025e-05
 [253,] 0.0002892403 0.0002231292 7.439442e-05
 [254,] 0.0002892403 0.0001661032 5.537699e-05
 [255,] 0.0002892404 0.0003123585 1.040547e-04
 [256,] 0.0002892403 0.0001676423 5.588461e-05
 [257,] 0.0002892403 0.0002863996 9.549875e-05
 [258,] 0.0002892403 0.0001663504 5.545312e-05
 [259,] 0.0002892403 0.0002796516 9.324820e-05
 [260,] 0.0002892403 0.0002722530 9.078148e-05
 [261,] 0.0002892403 0.0001690797 5.636357e-05
 [262,] 0.0002892403 0.0001682624 5.609049e-05
 [263,] 0.0002892403 0.0001729385 5.765112e-05
 [264,] 0.0002892403 0.0002734994 9.116561e-05
 [265,] 0.0002892406 0.0002395872 7.980836e-05
 [266,] 0.0002892403 0.0002962865 9.879680e-05
 [267,] 0.0002892404 0.0001612979 5.376697e-05
 [268,] 0.0002892403 0.0001693159 5.643839e-05
 [269,] 0.0002892403 0.0001694752 5.649555e-05
 [270,] 0.0002892403 0.0002833300 9.447562e-05
 [271,] 0.0002892403 0.0001694217 5.647783e-05
 [272,] 0.0002892403 0.0001904453 6.349149e-05
 [273,] 0.0002892403 0.0003114190 1.038103e-04
 [274,] 0.0002892403 0.0001918091 6.394741e-05
 [275,] 0.0002892403 0.0001710584 5.702433e-05
 [276,] 0.0002892403 0.0002893404 9.648079e-05
 [277,] 0.0002892403 0.0003115090 1.038410e-04
 [278,] 0.0002892403 0.0001917108 6.391460e-05
 [279,] 0.0002892404 0.0002916378 9.723045e-05
 [280,] 0.0002892403 0.0002729856 9.100734e-05
 [281,] 0.0002892404 0.0001733434 5.778878e-05
 [282,] 0.0002892403 0.0001698104 5.661189e-05
 [283,] 0.0002892403 0.0001699428 5.665559e-05
 [284,] 0.0002892403 0.0001703611 5.679122e-05
 [285,] 0.0002892403 0.0001948158 6.494951e-05
 [286,] 0.0002892403 0.0003442261 1.147632e-04
 [287,] 0.0002892403 0.0001735398 5.785371e-05
 [288,] 0.0002892403 0.0001709264 5.698505e-05
 [289,] 0.0002892403 0.0003441215 1.147296e-04
 [290,] 0.0002892403 0.0001722419 5.742178e-05
 [291,] 0.0002892403 0.0001710727 5.703094e-05
 [292,] 0.0002892403 0.0002471715 8.237724e-05
 [293,] 0.0002892403 0.0003362586 1.121057e-04
 [294,] 0.0002892403 0.0003523063 1.174479e-04
 [295,] 0.0002892403 0.0003544900 1.181757e-04
 [296,] 0.0002892403 0.0002338327 7.794065e-05
 [297,] 0.0002892403 0.0001939336 6.466240e-05
 [298,] 0.0002892403 0.0003138019 1.046175e-04
 [299,] 0.0002892403 0.0002549523 8.499393e-05
 [300,] 0.0002892403 0.0001904886 6.350253e-05
 [301,] 0.0002892403 0.0004354573 1.451751e-04
 [302,] 0.0002892403 0.0009373324 3.126215e-04
 [303,] 0.0002892403 0.0004631234 1.543994e-04
 [304,] 0.0002892403 0.0004551713 1.517486e-04
 [305,] 0.0002892402 0.0002528536 8.428414e-05
 [306,] 0.0002892403 0.0004705914 1.568899e-04
 [307,] 0.0002892403 0.0003203108 1.067868e-04
 [308,] 0.0002892404 0.0003065377 1.022287e-04
 [309,] 0.0002892403 0.0003062114 1.020620e-04
 [310,] 0.0002892404 0.0002089153 6.962543e-05
 [311,] 0.0002892403 0.0001949469 6.499009e-05
 [312,] 0.0002892403 0.0003131554 1.044006e-04
 [313,] 0.0002892403 0.0003034269 1.011570e-04
 [314,] 0.0002892404 0.0003364617 1.121977e-04
 [315,] 0.0002892402 0.0001493981 4.979943e-05
 [316,] 0.0002892404 0.0003831372 1.278012e-04
 [317,] 0.0002892405 0.0001926725 6.423170e-05
 [318,] 0.0002892403 0.0004069465 1.356681e-04
 [319,] 0.0002892403 0.0001750363 5.835137e-05
 [320,] 0.0005263903 0.0004139351 3.726834e-04
 [321,] 0.0002892406 0.0002046311 6.820406e-05
 [322,] 0.0002892403 0.0002740192 9.135528e-05
 [323,] 0.0002892403 0.0002743137 9.144533e-05
 [324,] 0.0002892406 0.0002036663 6.788060e-05
 [325,] 0.0002892403 0.0002725702 9.087106e-05
 [326,] 0.0002892403 0.0002693748 8.979866e-05
 [327,] 0.0002892403 0.0002749637 9.165930e-05
 [328,] 0.0002892403 0.0002413085 8.044841e-05
 [329,] 0.0002892405 0.0001795004 5.981012e-05
 [330,] 0.0002892403 0.0002586529 8.623250e-05
 [331,] 0.0002892403 0.0002511678 8.372065e-05
 [332,] 0.0002892403 0.0002774079 9.247888e-05
 [333,] 0.0002892402 0.0003008278 1.002714e-04
 [334,] 0.0002892402 0.0002292514 7.641275e-05
 [335,] 0.0002892406 0.0002055980 6.852044e-05
 [336,] 0.0002892404 0.0002766600 9.216782e-05
 [337,] 0.0002892403 0.0002906587 9.689098e-05
 [338,] 0.0002892406 0.0002039433 6.797705e-05
 [339,] 0.0002892403 0.0004533917 1.511668e-04
 [340,] 0.0003158606 0.0001594392 6.425752e-05
 [341,] 0.0003403171 0.0001904461 1.322786e-04
 [342,] 0.0007646514 0.0018876117 1.784399e-03
 [343,] 0.0008485652 0.0004996683 9.159237e-04
 [344,] 0.0003708532 0.0006894736 4.077023e-04
 [345,] 0.0008530986 0.0019115732 2.045317e-03
 [346,] 0.0003825909 0.0002925415 2.400601e-04
 [347,] 0.0002892403 0.0002134338 7.114077e-05
 [348,] 0.0002892403 0.0001749996 5.833215e-05
 [349,] 0.0002892406 0.0001897922 6.326323e-05
 [350,] 0.0002892403 0.0002584843 8.616992e-05
 [351,] 0.0002892403 0.0001752321 5.841028e-05
 [352,] 0.0002892403 0.0001750519 5.835033e-05
 [353,] 0.0002892403 0.0001958865 6.529323e-05
 [354,] 0.0002892403 0.0001851164 6.170407e-05
 [355,] 0.0003088759 0.0002884727 1.883647e-04
 [356,] 0.0002892403 0.0002580033 8.600999e-05
 [357,] 0.0002892406 0.0001833285 1.013302e-04
 [358,] 0.0009519881 0.0007669237 1.240102e-03
 [359,] 0.0002892403 0.0007376131 2.459261e-04
 [360,] 0.0003042924 0.0001849226 1.145750e-04
 [361,] 0.0002892403 0.0002664535 8.881065e-05
 [362,] 0.0002892403 0.0002024285 6.747701e-05
 [363,] 0.0012826416 0.0002822080 5.445863e-04
 [364,] 0.0002892403 0.0006775236 2.258768e-04
 [365,] 0.0002892405 0.0001802013 6.005780e-05
 [366,] 0.0002892405 0.0001899711 6.332146e-05
 [367,] 0.0002892403 0.0001773998 5.913236e-05
 [368,] 0.0002892403 0.0001761411 5.871323e-05
 [369,] 0.0002892403 0.0002154619 7.182124e-05
 [370,] 0.0004440648 0.0020384080 9.601175e-04
 [371,] 0.0002892406 0.0001905599 1.105533e-04
 [372,] 0.0002892403 0.0006167757 2.056227e-04
 [373,] 0.0002892406 0.0001796849 5.988667e-05
 [374,] 0.0005836576 0.0004989375 6.183891e-04
 [375,] 0.0005363561 0.0008650379 7.805016e-04
 [376,] 0.0013017447 0.0002815825 5.492011e-04
 [377,] 0.0002892403 0.0002677017 8.923613e-05
 [378,] 0.0007436155 0.0001652750 2.549873e-04
 [379,] 0.0006119533 0.0008233922 8.746408e-04
 [380,] 0.0003725190 0.0002455226 8.553600e-05
 [381,] 0.0002892406 0.0001755823 8.204308e-05
 [382,] 0.0002892403 0.0002280200 7.601193e-05
 [383,] 0.0002892406 0.0001966946 6.554956e-05
 [384,] 0.0007407360 0.0001495226 1.807663e-04
 [385,] 0.0002892403 0.0001942905 6.475979e-05
 [386,] 0.0010774938 0.0004660017 9.727374e-04
 [387,] 0.0002892403 0.0001891612 6.305206e-05
 [388,] 0.0007067649 0.0005678012 8.230300e-04
 [389,] 0.0002892403 0.0002091588 6.971404e-05
 [390,] 0.0002892403 0.0002943589 9.810915e-05
 [391,] 0.0002892403 0.0002388902 7.964110e-05
 [392,] 0.0002892403 0.0002998381 9.994665e-05
 [393,] 0.0006280813 0.0002129382 1.151591e-04
 [394,] 0.0002892405 0.0002475554 8.247481e-05
 [395,] 0.0002892403 0.0003086021 1.028783e-04
 [396,] 0.0002892403 0.0002901705 9.674403e-05
 [397,] 0.0002892404 0.0007531781 2.513276e-04
 [398,] 0.0002892403 0.0002701287 9.004239e-05
 [399,] 0.0002892404 0.0005093936 1.699368e-04
 [400,] 0.0002892404 0.0002519453 8.399848e-05
 [401,] 0.0002892404 0.0003151493 1.066769e-04
 [402,] 0.0002892403 0.0002405645 8.018737e-05
 [403,] 0.0002892404 0.0002218442 7.392234e-05
 [404,] 0.0002892403 0.0001820411 6.068090e-05
 [405,] 0.0002892405 0.0002642273 8.802140e-05
 [406,] 0.0002892403 0.0003227042 1.075930e-04
 [407,] 0.0002892403 0.0002730408 9.101587e-05
 [408,] 0.0002892405 0.0002238910 7.532118e-05
 [409,] 0.0002892405 0.0002625468 8.757560e-05
 [410,] 0.0002892403 0.0002205033 7.350220e-05
 [411,] 0.0002892405 0.0002607752 8.698334e-05
 [412,] 0.0002892405 0.0002595342 8.656688e-05
 [413,] 0.0002892405 0.0002093282 6.980724e-05
 [414,] 0.0002892405 0.0002631386 8.777423e-05
 [415,] 0.0002892404 0.0002918084 9.731300e-05
 [416,] 0.0002892405 0.0002649657 8.838167e-05
 [417,] 0.0002892403 0.0003386955 1.129109e-04
 [418,] 0.0002892403 0.0003488352 1.163135e-04
 [419,] 0.0002892405 0.0002449297 1.086118e-04
 [420,] 0.0002892405 0.0003364925 1.122651e-04
 [421,] 0.0002892405 0.0002638441 8.800773e-05
 [422,] 0.0002892405 0.0002485299 8.289610e-05
 [423,] 0.0002892403 0.0002193797 7.312702e-05
 [424,] 0.0002892403 0.0002022606 6.742802e-05
 [425,] 0.0003851956 0.0002473000 1.052054e-04
 [426,] 0.0002892403 0.0002807871 9.361161e-05
 [427,] 0.0002892403 0.0002214714 7.382442e-05
 [428,] 0.0002892403 0.0002171566 7.239401e-05
 [429,] 0.0002892403 0.0002238992 7.461089e-05
 [430,] 0.0002892404 0.0001836891 6.121157e-05
 [431,] 0.0002892403 0.0001843058 6.141907e-05
 [432,] 0.0002892403 0.0001929337 6.431175e-05
 [433,] 0.0002892404 0.0002809222 9.368922e-05
 [434,] 0.0002892403 0.0002274713 7.580000e-05
 [435,] 0.0002892403 0.0001931517 6.438451e-05
 [436,] 0.0002892403 0.0001792348 5.973031e-05
 [437,] 0.0004681610 0.0002305042 1.478483e-04
 [438,] 0.0002892403 0.0002433265 8.107707e-05
 [439,] 0.0002892403 0.0002715582 9.051937e-05
 [440,] 0.0002892404 0.0003549659 1.182359e-04
 [441,] 0.0002892404 0.0003708742 1.237037e-04
 [442,] 0.0002892403 0.0002978770 9.929167e-05
 [443,] 0.0002892404 0.0003537938 1.180026e-04
 [444,] 0.0002892403 0.0003187557 1.062528e-04
 [445,] 0.0002892403 0.0001775464 5.916974e-05
 [446,] 0.0002892404 0.0003365950 1.122609e-04
 [447,] 0.0002892405 0.0003435906 1.146252e-04
 [448,] 0.0011039470 0.0002269773 3.023565e-04
 [449,] 0.0002892403 0.0001885243 6.284146e-05
 [450,] 0.0010608516 0.0002254945 3.090675e-04
 [451,] 0.0002892403 0.0002925764 9.752773e-05
 [452,] 0.0002892403 0.0001844970 6.148433e-05
 [453,] 0.0002892404 0.0002272195 7.570926e-05
 [454,] 0.0002892403 0.0003199947 1.066814e-04
 [455,] 0.0002892403 0.0002119954 7.066799e-05
 [456,] 0.0002892403 0.0002065185 6.881923e-05
 [457,] 0.0002892404 0.0003477934 1.158410e-04
 [458,] 0.0002892404 0.0002691338 8.966008e-05
 [459,] 0.0002892404 0.0001573596 5.244551e-05
 [460,] 0.0002892403 0.0002373112 7.907269e-05
 [461,] 0.0002892403 0.0002174037 7.246903e-05
 [462,] 0.0002892404 0.0001506719 5.022248e-05
 [463,] 0.0002892404 0.0003049064 1.015605e-04
 [464,] 0.0010406215 0.0002255395 3.089210e-04
 [465,] 0.0008663024 0.0002286366 3.067178e-04
 [466,] 0.0002892404 0.0006634056 2.213129e-04
 [467,] 0.0004475894 0.0001861508 1.241280e-04
 [468,] 0.0002892403 0.0002355844 7.852798e-05
 [469,] 0.0002892403 0.0002246811 7.489551e-05
 [470,] 0.0002892403 0.0002381419 7.938020e-05
 [471,] 0.0002892404 0.0001785705 5.950834e-05
 [472,] 0.0003854299 0.0001728496 8.324626e-05
 [473,] 0.0002892403 0.0002118660 7.061812e-05
 [474,] 0.0002892404 0.0003231890 1.077831e-04
 [475,] 0.0002892403 0.0002107254 7.024465e-05
 [476,] 0.0002892403 0.0002237137 7.457323e-05
 [477,] 0.0002892404 0.0002167702 7.228905e-05
 [478,] 0.0002892403 0.0002538175 8.460770e-05
 [479,] 0.0002892403 0.0001717631 5.724300e-05
 [480,] 0.0002892404 0.0001947449 6.494117e-05
 [481,] 0.0002892403 0.0002048182 6.825053e-05
 [482,] 0.0002892403 0.0001898114 6.327045e-05
 [483,] 0.0002892404 0.0003718152 1.240221e-04
 [484,] 0.0002892403 0.0002174955 7.249874e-05
 [485,] 0.0002892404 0.0003130815 1.044126e-04
 [486,] 0.0002892404 0.0002393486 7.980965e-05
 [487,] 0.0013089914 0.0002254971 3.832982e-04
 [488,] 0.0002892403 0.0001866229 6.220805e-05
 [489,] 0.0002892403 0.0001511698 5.038572e-05
 [490,] 0.0002892403 0.0002026591 6.755119e-05
 [491,] 0.0002892404 0.0002553786 8.515884e-05
 [492,] 0.0002892403 0.0002023847 6.745983e-05
 [493,] 0.0002892403 0.0002055576 6.852037e-05
 [494,] 0.0002892403 0.0002102356 7.007508e-05
 [495,] 0.0002892403 0.0002361031 7.870090e-05
 [496,] 0.0002892404 0.0003323165 1.108328e-04
 [497,] 0.0002892404 0.0002379763 7.935150e-05
 [498,] 0.0002892403 0.0002225018 7.416887e-05
 [499,] 0.0002892403 0.0002097801 6.992363e-05
 [500,] 0.0002892403 0.0002204259 7.347591e-05
 [501,] 0.0002892404 0.0003194888 1.065508e-04
 [502,] 0.0002892403 0.0002361348 7.871144e-05
 [503,] 0.0002892403 0.0002196445 7.321669e-05
 [504,] 0.0002892403 0.0002208422 7.361229e-05
 [505,] 0.0002892403 0.0002105586 7.018281e-05
 [506,] 0.0002892403 0.0001751944 5.840148e-05
 [507,] 0.0002892404 0.0002213504 7.382013e-05
 [508,] 0.0002892403 0.0002954300 9.847921e-05
 [509,] 0.0002892403 0.0002193857 7.312969e-05
 [510,] 0.0002892404 0.0002414825 8.052076e-05
 [511,] 0.0002892404 0.0002479610 8.268309e-05
 [512,] 0.0002892403 0.0002092202 6.974038e-05
 [513,] 0.0002892404 0.0001560414 5.200634e-05
 [514,] 0.0002892403 0.0002107246 7.023800e-05
 [515,] 0.0002892404 0.0001850005 6.164768e-05
 [516,] 0.0002892404 0.0002459250 8.200295e-05
 [517,] 0.0002892404 0.0001876455 6.257038e-05
 [518,] 0.0002892403 0.0002090623 6.968424e-05
 [519,] 0.0002892404 0.0002488869 8.299174e-05
 [520,] 0.0010815483 0.0002212096 3.641479e-04
 [521,] 0.0002892403 0.0002831337 9.440938e-05
 [522,] 0.0002892403 0.0002085857 6.952545e-05
 [523,] 0.0002892404 0.0002546544 8.491774e-05
 [524,] 0.0012763745 0.0002266284 3.468249e-04
 [525,] 0.0002892403 0.0003140667 1.046884e-04
 [526,] 0.0002892403 0.0002619336 8.731104e-05
 [527,] 0.0002892404 0.0002395119 7.986344e-05
 [528,] 0.0002892404 0.0002253030 7.512113e-05
 [529,] 0.0002892403 0.0002232813 7.442874e-05
 [530,] 0.0002892403 0.0002037312 6.790857e-05
 [531,] 0.0002892403 0.0001842788 6.142547e-05
 [532,] 0.0002892403 0.0002373890 7.912962e-05
 [533,] 0.0002892404 0.0002490132 8.303517e-05
 [534,] 0.0011107535 0.0002199874 3.678995e-04
 [535,] 0.0002892404 0.0002356991 7.858924e-05
 [536,] 0.0002892403 0.0002162048 7.206903e-05
 [537,] 0.0002892403 0.0002075386 6.917941e-05
 [538,] 0.0002892403 0.0002383629 7.945424e-05
 [539,] 0.0002892403 0.0001904484 6.350067e-05
 [540,] 0.0002892403 0.0002442685 8.142692e-05
 [541,] 0.0002892403 0.0002182002 7.272754e-05
 [542,] 0.0002892404 0.0006647871 2.214038e-04
 [543,] 0.0002892403 0.0002501954 8.339839e-05
 [544,] 0.0012657932 0.0006579252 2.540677e-04
 [545,] 0.0029972267 0.0003520665 3.630102e-03
 [546,] 0.0002892403 0.0002408873 8.028873e-05
 [547,] 0.0002892403 0.0003204328 1.067846e-04
 [548,] 0.0002892403 0.0001925766 1.105669e-04
 [549,] 0.0002892403 0.0003085573 1.028393e-04
 [550,] 0.0146941130 0.0001843472 6.995402e-03
 [551,] 0.0002892404 0.0002913400 9.713060e-05
 [552,] 0.0002892403 0.0002566804 8.554948e-05
 [553,] 0.0607489124 0.0001899887 2.383293e-02
 [554,] 0.0082401012 0.0001719487 3.307514e-03
 [555,] 0.0002892403 0.0002576258 8.586913e-05
 [556,] 0.0002892403 0.0002624591 8.747533e-05
 [557,] 0.0002892403 0.0002625279 8.749797e-05
 [558,] 0.0002892403 0.0002584184 8.612768e-05
 [559,] 0.0002892403 0.0002712854 9.041540e-05
 [560,] 0.0002892403 0.0002702125 9.005864e-05
 [561,] 0.0080772632 0.0002066651 4.992338e-03
 [562,] 0.0002892403 0.0002859305 9.529658e-05
 [563,] 0.0003697720 0.0002411044 2.458515e-04
 [564,] 0.0002892403 0.0002484911 8.282017e-05
 [565,] 0.0002892403 0.0002658930 8.861908e-05
 [566,] 0.0002892403 0.0002451166 8.169612e-05
 [567,] 0.0002892403 0.0002500673 8.334536e-05
 [568,] 0.0002892403 0.0002667812 8.891500e-05
 [569,] 0.0002892403 0.0002712934 9.041866e-05
 [570,] 0.0002892403 0.0002707274 9.022974e-05
 [571,] 0.0002892403 0.0002573621 8.578080e-05
 [572,] 0.0002892403 0.0002974085 9.912150e-05
 [573,] 0.0002892403 0.0003019859 1.006467e-04
 [574,] 0.0002892403 0.0002638417 8.793526e-05
 [575,] 0.0002892403 0.0002634054 8.778996e-05
 [576,] 0.0002892403 0.0002699004 8.995586e-05
 [577,] 0.0002892403 0.0002747719 9.157610e-05
 [578,] 0.0002892403 0.0003330242 1.109865e-04
 [579,] 0.0002892403 0.0002169609 7.231766e-05
 [580,] 0.0002892405 0.0003622598 1.206294e-04
 [581,] 0.0002892403 0.0002601724 8.671350e-05
 [582,] 0.0002892403 0.0002811546 9.370216e-05
 [583,] 0.0002892403 0.0002578477 8.594291e-05
 [584,] 0.0002892403 0.0002799921 9.331449e-05
 [585,] 0.0002892403 0.0002745184 9.149100e-05
 [586,] 0.0002892404 0.0002891936 9.641403e-05
 [587,] 0.0002892403 0.0002273956 7.579415e-05
 [588,] 0.0002892405 0.0003816971 1.270945e-04
 [589,] 0.0002892405 0.0003830216 1.275351e-04
 [590,] 0.0002892404 0.0003824954 1.276027e-04
 [591,] 0.0002892403 0.0002762766 9.207763e-05
 [592,] 0.0002892403 0.0002570301 8.566370e-05
 [593,] 0.0002892403 0.0002508726 8.361309e-05
 [594,] 0.0002892403 0.0002532745 8.441484e-05
 [595,] 0.0002892403 0.0002768242 9.226003e-05
 [596,] 0.0002892403 0.0002601218 8.670074e-05
 [597,] 0.0006232571 0.0002657474 4.730866e-04
 [598,] 0.0002892403 0.0002584098 8.612987e-05
 [599,] 0.0002892403 0.0002340542 7.801242e-05
 [600,] 0.0002892403 0.0002731849 9.104666e-05
 [601,] 0.0002892403 0.0002576800 8.588682e-05
 [602,] 0.0854635461 0.0002067136 4.759074e-02
 [603,] 0.1299081829 0.0002014321 6.801478e-02
 [604,] 0.0002892403 0.0002773278 9.242575e-05
 [605,] 0.0002892403 0.0002507671 8.357758e-05
 [606,] 0.0963632739 0.0001997580 4.938109e-02
 [607,] 0.0002892403 0.0002721236 9.069404e-05
 [608,] 0.0002892403 0.0002571634 8.571539e-05
 [609,] 0.0002892403 0.0002751048 9.168549e-05
 [610,] 0.0002892403 0.0002721730 9.072706e-05
 [611,] 0.0002892403 0.0002790786 9.301100e-05
 [612,] 0.1002079832 0.0002227197 6.910548e-02
 [613,] 0.0002892403 0.0002769048 9.228624e-05
 [614,] 0.0002892403 0.0002224047 7.413159e-05
 [615,] 0.0002892403 0.0002367265 7.890945e-05
 [616,] 0.0002892403 0.0002777809 9.257747e-05
 [617,] 0.0002892403 0.0002836390 9.452899e-05
 [618,] 0.0002892403 0.0002813635 9.377575e-05
 [619,] 0.0002892403 0.0002635188 1.809377e-04
 [620,] 0.0672669591 0.0002218449 4.592155e-02
 [621,] 0.0002892403 0.0002366448 7.887205e-05
 [622,] 0.0002892403 0.0002428287 8.093733e-05
 [623,] 0.0002892405 0.0002308725 7.691667e-05
 [624,] 0.0002892403 0.0002344691 7.814670e-05
 [625,] 0.0002892403 0.0002304495 7.681562e-05
 [626,] 0.0002892403 0.0003245510 1.081633e-04
 [627,] 0.0002892403 0.0006017090 2.005354e-04
 [628,] 0.0139919289 0.0003354646 1.764440e-02
 [629,] 0.0002892403 0.0003026714 1.008796e-04
 [630,] 0.0002892403 0.0002322660 7.742541e-05
 [631,] 0.0002892403 0.0005606149 1.868480e-04
 [632,] 0.0002892403 0.0002208561 7.361368e-05
 [633,] 0.0002892403 0.0004020678 1.340080e-04
 [634,] 0.0002892404 0.0003091738 1.031223e-04
 [635,] 0.0002892403 0.0003933555 1.311020e-04
 [636,] 0.0002892404 0.0003515806 1.172769e-04
 [637,] 0.0002892404 0.0003175783 1.059292e-04
 [638,] 0.0002892403 0.0002787270 9.289347e-05
 [639,] 0.0002892404 0.0002030497 6.770904e-05
 [640,] 0.0002892404 0.0001826044 6.088453e-05
 [641,] 0.0002892404 0.0002869333 9.569506e-05
 [642,] 0.0002892405 0.0001949791 6.502267e-05
 [643,] 0.0002892404 0.0001845692 6.154081e-05
 [644,] 0.0002892403 0.0002580184 8.599391e-05
 [645,] 0.0002892403 0.0002649145 8.829668e-05
 [646,] 0.0002892404 0.0003711743 1.238150e-04
 [647,] 0.0002892404 0.0001810003 6.034899e-05
 [648,] 0.0002892403 0.0002572970 8.575472e-05
 [649,] 0.0002892403 0.0001792323 5.973664e-05
 [650,] 0.0002892403 0.0002647475 8.824791e-05
 [651,] 0.0002892403 0.0002492500 8.311608e-05
 [652,] 0.0002892404 0.0002072092 6.910279e-05
 [653,] 0.0002892404 0.0001868502 6.230096e-05
 [654,] 0.0002892403 0.0002497722 8.323041e-05
 [655,] 0.0002892403 0.0002585666 8.617735e-05
 [656,] 0.0327152059 0.0001924013 8.969003e-03
 [657,] 0.0002892403 0.0002150683 7.169723e-05
 [658,] 0.0002892403 0.0003153268 1.050937e-04
 [659,] 0.0002892403 0.0002726585 9.087191e-05
 [660,] 0.0002892403 0.0002586899 8.621865e-05
 [661,] 0.0002892403 0.0007993748 2.663520e-04
 [662,] 0.0002892405 0.0003033519 1.012003e-04
 [663,] 0.0002892403 0.0002301147 7.670810e-05
 [664,] 0.0002892403 0.0002122616 7.075896e-05
 [665,] 0.0002892403 0.0001649333 5.497406e-05
 [666,] 0.0002892403 0.0001625023 5.416504e-05
 [667,] 0.0002892403 0.0002477008 8.255397e-05
 [668,] 0.0002892403 0.0002716689 9.054266e-05
 [669,] 0.0002892403 0.0002576790 8.588112e-05
 [670,] 0.0002892403 0.0002607614 8.691320e-05
 [671,] 0.0002892404 0.0002498547 8.332199e-05
 [672,] 0.0002892403 0.0002553453 8.510379e-05
 [673,] 0.0002892403 0.0002495414 8.317053e-05
 [674,] 0.0002892403 0.0002117689 7.057816e-05
 [675,] 0.0002892403 0.0002760187 9.199554e-05
 [676,] 0.0002892403 0.0002554708 8.514654e-05
 [677,] 0.0002892403 0.0002414309 8.046672e-05
 [678,] 0.0002892403 0.0002624100 8.746892e-05
 [679,] 0.0002892403 0.0002435438 8.117004e-05
 [680,] 0.0002892403 0.0006090693 2.028982e-04
 [681,] 0.0002892404 0.0003427606 1.142008e-04
 [682,] 0.0002892403 0.0003951174 1.316721e-04
 [683,] 0.0002892403 0.0002191549 7.304749e-05
 [684,] 0.0002892404 0.0003389568 1.129382e-04
 [685,] 0.0002892403 0.0004699813 1.567587e-04
 [686,] 0.0002892403 0.0003665526 1.221640e-04
 [687,] 0.0002892403 0.0002560383 8.538349e-05
 [688,] 0.0002892404 0.0002136526 7.124267e-05
 [689,] 0.0002892404 0.0002179072 7.266299e-05
 [690,] 0.0002892403 0.0002533445 8.443745e-05
 [691,] 0.0002892404 0.0002053435 6.843292e-05
 [692,] 0.0002892404 0.0002148567 7.164472e-05
 [693,] 0.0002892403 0.0003986849 1.328550e-04
 [694,] 0.0002892403 0.0002530742 8.434745e-05
 [695,] 0.0002892403 0.0001722593 5.742084e-05
 [696,] 0.0002892403 0.0001644921 5.482704e-05
 [697,] 0.0002892403 0.0001633503 5.444755e-05
 [698,] 0.0002892403 0.0008661280 2.885758e-04
 [699,] 0.0002892403 0.0002669994 8.898738e-05
 [700,] 0.0002892403 0.0003299697 1.099689e-04
 [701,] 0.0002892403 0.0004244654 1.415713e-04
 [702,] 0.0002892403 0.0001821449 6.070675e-05
 [703,] 0.0002892403 0.0001820620 6.067908e-05
 [704,] 0.0002892403 0.0001828904 6.095511e-05
 [705,] 0.0002892403 0.0001829879 6.098738e-05
 [706,] 0.0002892404 0.0002486502 8.293128e-05
 [707,] 0.0002892403 0.0005079094 1.693365e-04
 [708,] 0.0002892403 0.0002682455 8.941467e-05
 [709,] 0.0002892403 0.0002544744 8.481547e-05
 [710,] 0.0003216265 0.0001560303 9.904233e-05
 [711,] 0.0002892403 0.0006063125 2.019997e-04
 [712,] 0.0002892403 0.0003441354 1.146908e-04
 [713,] 0.0002892403 0.0005571025 1.857350e-04
 [714,] 0.0002892404 0.0002082624 6.940688e-05
 [715,] 0.0002892403 0.0002513724 8.378047e-05
 [716,] 0.0002892403 0.0002768399 9.226854e-05
 [717,] 0.0002892403 0.0002532165 8.439484e-05
 [718,] 0.0021953490 0.0024895064 8.260065e-03
 [719,] 0.0002892404 0.0002462811 8.209698e-05
 [720,] 0.0002892403 0.0004524742 1.507743e-04
 [721,] 0.0002892403 0.0002340334 7.800662e-05
 [722,] 0.0002892403 0.0005306703 1.768028e-04
 [723,] 0.0002892404 0.0001625879 5.419965e-05
 [724,] 0.0002892404 0.0004427139 1.474231e-04
 [725,] 0.0002892403 0.0002426180 8.086379e-05
 [726,] 0.0002892403 0.0002831888 9.438777e-05
 [727,] 0.0002892403 0.0001625676 5.418996e-05
 [728,] 0.0002892405 0.0001609810 5.364571e-05
 [729,] 0.0002892405 0.0001896317 6.521550e-05
 [730,] 0.0002892404 0.0002542056 8.477609e-05
 [731,] 0.0002892404 0.0002633641 8.783504e-05
 [732,] 0.0002892403 0.0003134149 1.044962e-04
 [733,] 0.0002892403 0.0002612316 8.707567e-05
 [734,] 0.0002892403 0.0002933994 9.779053e-05
 [735,] 0.0002892403 0.0003082362 1.027339e-04
 [736,] 0.0002892403 0.0001728368 5.761297e-05
 [737,] 0.0002892404 0.0003171411 1.056377e-04
 [738,] 0.0002892403 0.0002045590 6.819115e-05
 [739,] 0.0002892404 0.0001610248 5.367842e-05
 [740,] 0.0002892403 0.0002835597 9.451704e-05
 [741,] 0.0002892407 0.0004187898 1.393957e-04
 [742,] 0.0002892405 0.0002728611 9.202739e-05
 [743,] 0.0002892403 0.0001796172 5.987593e-05
 [744,] 0.0002892403 0.0001586526 5.288429e-05
 [745,] 0.0002892404 0.0003050910 1.016445e-04
 [746,] 0.0002892403 0.0002227453 7.424854e-05
 [747,] 0.0002892405 0.0002773718 9.252085e-05
 [748,] 0.0002892403 0.0002590723 8.635518e-05
 [749,] 0.0002892403 0.0002233035 7.443600e-05
 [750,] 0.0002892403 0.0002827932 9.426097e-05
 [751,] 0.0003818215 0.0003812020 2.859614e-04
 [752,] 0.0002892403 0.0002211496 7.371729e-05
 [753,] 0.0002892403 0.0002253746 7.512445e-05
 [754,] 0.0002892403 0.0002265653 7.552223e-05
 [755,] 0.0002892404 0.0002700819 8.998243e-05
 [756,] 0.0003236156 0.0004173420 2.445152e-04
 [757,] 0.0002892403 0.0003243529 1.081007e-04
 [758,] 0.0002892404 0.0002630476 8.773033e-05
 [759,] 0.0002892404 0.0003365559 1.122720e-04
 [760,] 0.0002892404 0.0002651854 8.836586e-05
 [761,] 0.0002892403 0.0002624859 8.749759e-05
 [762,] 0.0002892406 0.0001877613 7.735678e-05
 [763,] 0.0002892403 0.0002558590 8.528428e-05
 [764,] 0.0002892403 0.0002575545 8.585325e-05
 [765,] 0.0002892406 0.0005323769 2.159140e-04
 [766,] 0.0002892403 0.0001721804 5.739187e-05
 [767,] 0.0002892403 0.0002579540 8.598616e-05
 [768,] 0.0002892403 0.0001792502 5.975044e-05
 [769,] 0.0002892403 0.0002452406 8.173545e-05
 [770,] 0.0002892404 0.0003441517 1.146590e-04
 [771,] 0.0002892404 0.0002153145 7.179772e-05
 [772,] 0.0002892403 0.0003137257 1.045720e-04
 [773,] 0.0002892403 0.0002953861 9.845063e-05
 [774,] 0.0002892403 0.0003291251 1.096782e-04
 [775,] 0.0002892403 0.0003284963 1.094688e-04
 [776,] 0.0002892403 0.0002562750 8.542572e-05
 [777,] 0.0002892404 0.0002798294 9.323390e-05
 [778,] 0.0002892403 0.0001633495 5.444826e-05
 [779,] 0.0002892404 0.0001587577 5.292923e-05
 [780,] 0.0002892404 0.0001582466 5.275820e-05
 [781,] 0.0002892403 0.0002520766 8.403789e-05
 [782,] 0.0002892404 0.0002785549 9.283868e-05
 [783,] 0.0002892403 0.0002547876 8.492896e-05
 [784,] 0.0002892403 0.0001663433 5.544818e-05
 [785,] 0.0002892403 0.0003197143 1.065669e-04
 [786,] 0.0002892403 0.0002548043 8.493448e-05
 [787,] 0.0002892403 0.0002561889 8.538241e-05
 [788,] 0.0002892405 0.0007142442 2.384164e-04
 [789,] 0.0002892403 0.0002546646 8.488796e-05
 [790,] 0.0002892403 0.0002494423 8.314191e-05
 [791,] 0.0002892403 0.0002519756 8.397556e-05
 [792,] 0.0002892403 0.0003166627 1.055328e-04
 [793,] 0.0002892403 0.0002860463 9.535962e-05
 [794,] 0.0002892406 0.0006061889 2.023347e-04
 [795,] 0.0002892404 0.0001657225 5.525192e-05
 [796,] 0.0002892404 0.0002575177 8.580227e-05
 [797,] 0.0002892403 0.0003105638 1.034986e-04
 [798,] 0.0002892403 0.0002438366 8.126957e-05
 [799,] 0.0002892403 0.0002502623 8.340437e-05
 [800,] 0.0002892406 0.0005320508 1.775768e-04
 [801,] 0.0002892406 0.0001484429 5.689868e-05
 [802,] 0.0002892406 0.0005333652 1.863886e-04
 [803,] 0.0002892403 0.0001778978 5.928744e-05
 [804,] 0.0002892403 0.0002576746 8.589377e-05
 [805,] 0.0002892403 0.0002682679 8.940315e-05
 [806,] 0.0002892403 0.0001795235 5.982877e-05
 [807,] 0.0002892406 0.0007869961 2.627132e-04
 [808,] 0.0002892406 0.0006483567 2.164224e-04
 [809,] 0.0002892403 0.0002181410 7.271351e-05
 [810,] 0.0002892403 0.0002547775 8.492558e-05
 [811,] 0.0002892406 0.0001503911 5.515463e-05
 [812,] 0.0002892406 0.0005934136 1.984602e-04
 [813,] 0.0002892403 0.0002663376 8.875927e-05
 [814,] 0.0002892406 0.0006115340 2.041163e-04
 [815,] 0.0002892403 0.0002548205 8.493983e-05
 [816,] 0.0002892404 0.0004508242 1.501757e-04
 [817,] 0.0002892403 0.0002482960 8.276606e-05
 [818,] 0.0002892403 0.0002553452 8.510148e-05
 [819,] 0.0002892403 0.0006239523 2.079747e-04
 [820,] 0.0002892403 0.0001821215 6.070762e-05
 [821,] 0.0002892403 0.0002244665 7.482894e-05
 [822,] 0.0002892403 0.0002296812 7.656685e-05
 [823,] 0.0002892403 0.0007845829 2.614110e-04
 [824,] 0.0002892404 0.0002535358 8.448673e-05
 [825,] 0.0029899203 0.0003302143 2.375760e-03
 [826,] 0.0002892405 0.0001765289 6.165415e-05
 [827,] 0.0004112803 0.0002620467 9.599328e-05
 [828,] 0.0002892403 0.0003275382 1.091870e-04
 [829,] 0.0002892403 0.0002608251 8.694379e-05
 [830,] 0.0002892405 0.0003517087 1.173453e-04
 [831,] 0.0002892403 0.0002798465 9.328403e-05
 [832,] 0.0002892403 0.0002608586 8.695443e-05
 [833,] 0.0002892405 0.0001887848 6.292136e-05
 [834,] 0.0002892405 0.0002352419 7.842291e-05
 [835,] 0.0002892405 0.0002613722 8.708954e-05
 [836,] 0.0013441220 0.0004328103 1.259820e-03
 [837,] 0.0002892403 0.0002519084 8.397171e-05
 [838,] 0.0002892403 0.0002725067 9.083740e-05
 [839,] 0.0002892405 0.0003273380 1.092100e-04
 [840,] 0.0002892403 0.0002518941 8.396598e-05
 [841,] 0.0002892403 0.0002596646 8.655610e-05
 [842,] 0.0002892406 0.0003190205 1.384793e-04
 [843,] 0.0002892403 0.0003015253 1.005031e-04
 [844,] 0.0002892403 0.0002525219 8.417534e-05
 [845,] 0.0002892403 0.0002536372 8.454698e-05
 [846,] 0.0002892404 0.0003266185 1.089129e-04
 [847,] 0.0002892403 0.0002719691 9.065971e-05
 [848,] 0.0002892404 0.0002288032 7.626044e-05
 [849,] 0.0005909578 0.0001860597 1.390654e-04
 [850,] 0.0002892403 0.0002537608 8.458844e-05
 [851,] 0.0002892403 0.0002511085 8.370441e-05
 [852,] 0.0015599381 0.0004966610 1.699171e-03
 [853,] 0.0016142124 0.0004819404 1.725816e-03
 [854,] 0.0002892404 0.0003134924 1.044497e-04
 [855,] 0.0015889908 0.0004543853 1.619535e-03
 [856,] 0.0002892403 0.0002834753 9.448897e-05
 [857,] 0.0002892403 0.0002512049 8.373603e-05
 [858,] 0.0002892403 0.0002714393 9.048214e-05
 [859,] 0.0002892404 0.0003123230 1.040589e-04
 [860,] 0.0002892403 0.0005543399 1.848162e-04
 [861,] 0.0002892403 0.0002546499 8.488459e-05
 [862,] 0.0002892403 0.0002626162 8.754045e-05
 [863,] 0.0002892405 0.0002566773 8.552628e-05
 [864,] 0.0002892405 0.0002550015 8.497059e-05
 [865,] 0.0002892403 0.0002439959 8.133367e-05
 [866,] 0.0002892403 0.0002745155 9.150789e-05
 [867,] 0.0018997458 0.0004993552 2.115385e-03
 [868,] 0.0020461060 0.0005064201 2.320356e-03
 [869,] 0.0011948986 0.0004344190 1.110681e-03
 [870,] 0.0002892403 0.0002578403 8.594742e-05
 [871,] 0.0002892405 0.0003724052 1.240236e-04
 [872,] 0.0002892404 0.0003355985 1.119139e-04
 [873,] 0.0002892404 0.0003765974 1.254541e-04
 [874,] 0.0002892403 0.0002644439 8.814637e-05
 [875,] 0.0002892403 0.0002404707 8.014936e-05
 [876,] 0.0002892403 0.0002821748 9.404696e-05
 [877,] 0.0005245479 0.0007087983 2.358496e-04
 [878,] 0.0002892403 0.0002456229 8.187577e-05
 [879,] 0.0002892403 0.0002549460 8.498366e-05
 [880,] 0.0002892404 0.0001830190 6.101158e-05
 [881,] 0.0002892404 0.0001812414 6.041766e-05
 [882,] 0.0002892403 0.0002566992 8.556831e-05
 [883,] 0.0002892403 0.0001868684 6.228065e-05
 [884,] 0.0002892403 0.0001824409 6.080761e-05
 [885,] 0.0002892404 0.0002186480 7.290313e-05
 [886,] 0.0002892403 0.0001844614 6.147528e-05
 [887,] 0.0003928874 0.0001806519 7.054481e-05
 [888,] 0.0002892402 0.0002044239 6.814053e-05
 [889,] 0.0002892403 0.0002584758 8.615778e-05
 [890,] 0.0002892402 0.0002208307 7.361328e-05
 [891,] 0.0002892403 0.0002427662 8.092163e-05
 [892,] 0.0002892403 0.0002425505 8.084998e-05
 [893,] 0.0002892403 0.0002825336 9.416283e-05
 [894,] 0.0002892402 0.0002176832 7.255497e-05
 [895,] 0.0002892403 0.0002762603 9.209591e-05
 [896,] 0.0002892402 0.0018762123 6.253360e-04
 [897,] 0.0002892403 0.0005905245 1.967419e-04
 [898,] 0.0002892402 0.0003316526 1.105618e-04
 [899,] 0.0002892402 0.0002788413 9.294091e-05
 [900,] 0.0002892402 0.0001632715 5.442317e-05
 [901,] 0.0002892403 0.0002732319 9.108701e-05
 [902,] 0.0002892402 0.0021531035 7.178124e-04
 [903,] 0.0002892403 0.0001660900 5.536262e-05
 [904,] 0.0002892402 0.0029157936 9.721183e-04
 [905,] 0.0002892403 0.0002588944 8.629909e-05
 [906,] 0.0002892403 0.0002476967 8.256608e-05
 [907,] 0.0002892403 0.0005701664 1.899269e-04
 [908,] 0.0002892403 0.0003161596 1.053543e-04
 [909,] 0.0002892404 0.0002902758 9.673232e-05
 [910,] 0.0002892403 0.0003493819 1.164039e-04
 [911,] 0.0002892405 0.0001583060 5.277938e-05
 [912,] 0.0002892404 0.0002904486 9.679015e-05
 [913,] 0.0002892404 0.0002903559 9.675920e-05
 [914,] 0.0002892403 0.0003240320 1.079643e-04
 [915,] 0.0002892404 0.0001598499 5.329409e-05
 [916,] 0.0003930596 0.0002729917 1.172498e-04
 [917,] 0.0002892403 0.0002123071 7.076136e-05
 [918,] 0.0002892403 0.0003875435 1.291177e-04
 [919,] 0.0002892404 0.0001671736 5.573759e-05
 [920,] 0.0002892404 0.0002906491 9.685769e-05
 [921,] 0.0002892403 0.0003057843 1.019517e-04
 [922,] 0.0002892403 0.0010380743 3.461608e-04
 [923,] 0.0002892403 0.0002470531 8.235155e-05
 [924,] 0.0002892403 0.0001492308 4.974368e-05
 [925,] 0.0002892403 0.0010316018 3.439894e-04
 [926,] 0.0002892403 0.0002510716 8.369100e-05
 [927,] 0.0002892403 0.0001499775 4.999331e-05
 [928,] 0.0002892403 0.0012791095 4.267439e-04
 [929,] 0.0002892403 0.0004972809 1.657722e-04
 [930,] 0.0002892403 0.0001862910 6.208080e-05
 [931,] 0.0002892403 0.0001984908 6.616413e-05
 [932,] 0.0004366446 0.0002731938 1.312881e-04
 [933,] 0.0002892403 0.0001724063 5.746836e-05
 [934,] 0.0002892403 0.0005424520 1.808702e-04
 [935,] 0.0002892403 0.0001621133 5.403777e-05
 [936,] 0.0002892403 0.0002614782 8.716150e-05
 [937,] 0.0002892402 0.0001714328 5.714351e-05
 [938,] 0.0002892403 0.0002607946 8.693298e-05
 [939,] 0.0002892403 0.0004329062 1.443330e-04
 [940,] 0.0002892403 0.0002588845 8.629628e-05
 [941,] 0.0002892403 0.0002353608 7.844463e-05
 [942,] 0.0002892403 0.0003051402 1.017396e-04
 [943,] 0.0002892403 0.0005068488 1.689078e-04
 [944,] 0.0002892403 0.0002648352 8.829272e-05
 [945,] 0.0002892403 0.0002077334 6.925247e-05
 [946,] 0.0002892405 0.0002227221 7.426492e-05
 [947,] 0.0002892403 0.0002217705 7.392172e-05
 [948,] 0.0002892403 0.0005357642 1.785610e-04
 [949,] 0.0002892403 0.0002714658 9.050272e-05
 [950,] 0.0002892403 0.0004387915 1.462763e-04
 [951,] 0.0002892403 0.0002208516 7.361666e-05
 [952,] 0.0002892403 0.0003983786 1.328038e-04
 [953,] 0.0002892403 0.0002057643 6.858591e-05
 [954,] 0.0002892404 0.0003299489 1.100623e-04
 [955,] 0.0002892403 0.0001915357 6.384135e-05
 [956,] 0.0002892403 0.0002064728 6.883584e-05
 [957,] 0.0002892403 0.0004306963 1.436158e-04
 [958,] 0.0002892403 0.0001810138 6.034041e-05
 [959,] 0.0002892403 0.0001608773 5.362998e-05
 [960,] 0.0002892403 0.0002500537 8.336143e-05
 [961,] 0.0002892403 0.0001714673 5.715304e-05
 [962,] 0.0002892403 0.0002093338 6.978373e-05
 [963,] 0.0002892403 0.0001720355 5.734265e-05
 [964,] 0.0002892403 0.0003072400 1.024383e-04
 [965,] 0.0002892403 0.0001689373 5.631871e-05
 [966,] 0.0002892404 0.0002538936 8.465435e-05
 [967,] 0.0002892403 0.0001510901 5.036166e-05
 [968,] 0.0002892403 0.0001474100 4.913729e-05
 [969,] 0.0002892403 0.0001473650 4.912223e-05
 [970,] 0.0002892403 0.0001475041 4.916884e-05
 [971,] 0.0002892403 0.0001926383 6.421692e-05
 [972,] 0.0002892403 0.0002565571 8.551939e-05
 [973,] 0.0002892403 0.0001629396 5.431163e-05
 [974,] 0.0002892403 0.0001943004 6.477144e-05
 [975,] 0.0002892404 0.0001944174 6.481814e-05
 [976,] 0.0002892404 0.0002649539 8.836590e-05
 [977,] 0.0002892404 0.0002242255 7.477898e-05
 [978,] 0.0002892403 0.0002225340 7.419116e-05
 [979,] 0.0002892404 0.0005025034 1.676491e-04
 [980,] 0.0002892404 0.0001626358 5.420343e-05
 [981,] 0.0002892403 0.0003465045 1.154748e-04
 [982,] 0.0002892403 0.0012538715 4.181162e-04
 [983,] 0.0002892403 0.0002200089 7.334349e-05
 [984,] 0.0002892403 0.0001791684 5.972317e-05
 [985,] 0.0002892402 0.0001613853 5.379449e-05
 [986,] 0.0002892402 0.0011980266 3.994448e-04
 [987,] 0.0002892403 0.0006015540 2.005499e-04
 [988,] 0.0002892403 0.0002030585 6.767603e-05
 [989,] 0.0002892403 0.0001960040 6.533302e-05
 [990,] 0.0002892403 0.0002135124 7.116962e-05
 [991,] 0.0002892403 0.0002159613 7.198597e-05
 [992,] 0.0002892403 0.0002328900 7.763629e-05
 [993,] 0.0002892403 0.0004058392 1.352798e-04
 [994,] 0.0002892403 0.0001759893 5.866248e-05
 [995,] 0.0002892403 0.0004935124 1.645220e-04
 [996,] 0.0002892403 0.0002591493 8.639802e-05
 [997,] 0.0002892403 0.0006865877 2.289444e-04
 [998,] 0.0002892402 0.0001506990 5.023318e-05
 [999,] 0.0002892403 0.0001861778 6.206331e-05
[1000,] 0.0002892403 0.0009348969 3.117573e-04
[1001,] 0.0002892403 0.0001852353 6.174795e-05
[1002,] 0.0002892402 0.0001502123 5.007085e-05
[1003,] 0.0002892404 0.0002136326 7.119534e-05
[1004,] 0.0002892403 0.0002555761 8.519854e-05
[1005,] 0.0002892403 0.0003169631 1.056668e-04
[1006,] 0.0002892403 0.0001931989 6.440410e-05
[1007,] 0.0002892403 0.0001957632 6.525837e-05
[1008,] 0.0002892403 0.0005782381 1.928144e-04
[1009,] 0.0002892403 0.0006241476 2.081141e-04
[1010,] 0.0002892404 0.0003431592 1.144628e-04
[1011,] 0.0002892403 0.0001957612 6.525901e-05
[1012,] 0.0002892403 0.0003193923 1.064689e-04
[1013,] 0.0002892403 0.0002930361 9.768282e-05
[1014,] 0.0002892403 0.0003882947 1.294487e-04
[1015,] 0.0002892402 0.0002179870 7.266548e-05
[1016,] 0.0002892402 0.0001654648 5.515593e-05
[1017,] 0.0002892403 0.0001927431 6.425083e-05
[1018,] 0.0002892402 0.0001498515 4.995048e-05
[1019,] 0.0002892402 0.0002228876 7.429897e-05
[1020,] 0.0002892403 0.0003076931 1.025963e-04
[1021,] 0.0002892403 0.0005371240 1.791052e-04
[1022,] 0.0002892403 0.0001970752 6.568630e-05
[1023,] 0.0002892403 0.0001999907 6.665767e-05
[1024,] 0.0002892402 0.0002588293 8.627514e-05
[1025,] 0.0002892403 0.0002046307 6.820446e-05
[1026,] 0.0002892402 0.0001828501 6.095054e-05
[1027,] 0.0002892402 0.0002521127 8.403715e-05
[1028,] 0.0002892402 0.0002579627 8.598670e-05
[1029,] 0.0002892404 0.0002572931 8.580769e-05
[1030,] 0.0002892403 0.0002824414 9.412099e-05
[1031,] 0.0002892403 0.0002816176 9.384590e-05
[1032,] 0.0002892403 0.0002469293 8.229407e-05
[1033,] 0.0002892403 0.0003267246 1.089154e-04
[1034,] 0.0002892404 0.0006038559 2.014381e-04
[1035,] 0.0002892403 0.0001616357 5.388038e-05
[1036,] 0.0002892403 0.0002604625 8.679977e-05
[1037,] 0.0002892403 0.0002433556 8.109563e-05
[1038,] 0.0002892404 0.0003786957 1.263151e-04
[1039,] 0.0002892403 0.0002440051 8.130750e-05
[1040,] 0.0002892404 0.0002052731 6.841981e-05
[1041,] 0.0002892404 0.0001485916 5.425799e-05
[1042,] 0.0002892403 0.0001866447 6.221372e-05
[1043,] 0.0002892404 0.0001500199 5.000932e-05
[1044,] 0.0002892403 0.0004563201 1.521480e-04
[1045,] 0.0002892404 0.0001498427 4.995005e-05
[1046,] 0.0002892403 0.0001870626 6.235245e-05
[1047,] 0.0002892404 0.0001842480 6.140481e-05
[1048,] 0.0002892403 0.0001679821 5.600229e-05
[1049,] 0.0002892404 0.0002308303 7.691487e-05
[1050,] 0.0002892403 0.0005551313 1.850121e-04
[1051,] 0.0002892403 0.0002041495 6.803549e-05
[1052,] 0.0002892403 0.0004883398 1.627587e-04
[1053,] 0.0002892404 0.0002504883 8.345816e-05
[1054,] 0.0002892404 0.0002459589 8.194985e-05
[1055,] 0.0002892403 0.0002058989 6.861933e-05
[1056,] 0.0002892405 0.0001563685 6.407482e-05
[1057,] 0.0002892404 0.0001548477 5.161570e-05
[1058,] 0.0002892403 0.0002748744 9.161178e-05
[1059,] 0.0002892403 0.0006093156 2.030873e-04
[1060,] 0.0002892404 0.0004405091 1.469710e-04
[1061,] 0.0002892405 0.0001742961 5.811659e-05
[1062,] 0.0002892403 0.0002193647 7.310890e-05
[1063,] 0.0002892403 0.0002507894 8.359818e-05
[1064,] 0.0002892404 0.0004527654 1.510640e-04
[1065,] 0.0002892405 0.0004614238 1.539616e-04
[1066,] 0.0002892403 0.0002212058 7.374488e-05
[1067,] 0.0002892403 0.0009798117 3.265408e-04
[1068,] 0.0002892403 0.0067570525 2.251798e-03
[1069,] 0.0002892404 0.0003325748 1.107942e-04
[1070,] 0.0002892404 0.0005215355 1.739839e-04
[1071,] 0.0002892403 0.0002064307 6.880015e-05
[1072,] 0.0002892403 0.0002061086 6.869299e-05
[1073,] 0.0002892403 0.0002058701 6.861363e-05
[1074,] 0.0002892403 0.0002564346 8.549367e-05
[1075,] 0.0002892403 0.0002352884 7.844198e-05
[1076,] 0.0002892403 0.0002421135 8.071725e-05
[1077,] 0.0002892403 0.0005759640 1.919600e-04
[1078,] 0.0002892403 0.0005157225 1.718775e-04
[1079,] 0.0002892403 0.0005212664 1.737314e-04
[1080,] 0.0002892403 0.0005637156 1.878780e-04
[1081,] 0.0002892405 0.0003844635 1.599325e-04
[1082,] 0.0002892405 0.0003901039 1.649375e-04
[1083,] 0.0002892403 0.0002072889 6.908667e-05
[1084,] 0.0002892403 0.0002053398 6.843771e-05
[1085,] 0.0002892403 0.0001991939 6.639114e-05
[1086,] 0.0002892403 0.0005116840 1.705518e-04
[1087,] 0.0002892403 0.0002460115 8.202042e-05
[1088,] 0.0002892403 0.0004250697 1.416756e-04
[1089,] 0.0002892403 0.0002611316 8.704037e-05
[1090,] 0.0002892403 0.0004913102 1.637526e-04
[1091,] 0.0002892403 0.0002814947 9.383124e-05
[1092,] 0.0002892406 0.0003983652 2.101378e-04
[1093,] 0.0002892404 0.0001882421 6.272430e-05
[1094,] 0.0002892403 0.0001964566 6.548552e-05
[1095,] 0.0002892404 0.0001570935 5.235634e-05
[1096,] 0.0002892404 0.0004345134 1.447347e-04
[1097,] 0.0002892405 0.0004110557 1.371544e-04
[1098,] 0.0002892404 0.0004954573 1.650284e-04
[1099,] 0.0002892403 0.0004553653 1.518305e-04
[1100,] 0.0002892405 0.0001662260 5.541298e-05
[1101,] 0.0002892405 0.0003790123 1.264571e-04
[1102,] 0.0002892405 0.0003784307 1.262671e-04
[1103,] 0.0002892403 0.0003529491 1.176168e-04
[1104,] 0.0002892404 0.0004012015 1.336394e-04
[1105,] 0.0002892405 0.0001652288 5.507745e-05
[1106,] 0.0002892403 0.0001967796 6.559223e-05
[1107,] 0.0002892405 0.0004209529 1.404586e-04
[1108,] 0.0002892403 0.0004256512 1.419242e-04
[1109,] 0.0002892404 0.0005049726 1.681957e-04
[1110,] 0.0002892404 0.0002718741 9.060440e-05
[1111,] 0.0002892403 0.0004341349 1.447514e-04
[1112,] 0.0002892403 0.0031875125 1.062798e-03
[1113,] 0.0002892403 0.0001965361 6.551210e-05
[1114,] 0.0002892404 0.0003089116 1.029039e-04
[1115,] 0.0002892403 0.0003014254 1.004723e-04
[1116,] 0.0002892403 0.0002308877 7.695711e-05
[1117,] 0.0002892403 0.0003418919 1.139739e-04
[1118,] 0.0002892403 0.0001971239 6.570785e-05
[1119,] 0.0002892403 0.0002341319 7.803813e-05
[1120,] 0.0002892404 0.0002778983 9.259519e-05
[1121,] 0.0002892404 0.0001663324 5.543373e-05
[1122,] 0.0002892403 0.0005183479 1.727750e-04
[1123,] 0.0002892404 0.0001760938 5.868341e-05
[1124,] 0.0002892405 0.0001721592 5.737669e-05
[1125,] 0.0002892403 0.0001951398 6.504751e-05
[1126,] 0.0002892403 0.0001541688 5.139061e-05
[1127,] 0.0002892403 0.0001584290 5.281218e-05
[1128,] 0.0002892403 0.0003178527 1.058974e-04
[1129,] 0.0002892403 0.0003146453 1.049209e-04
[1130,] 0.0002892403 0.0003111537 1.036662e-04
[1131,] 0.0002892403 0.0002642345 8.807721e-05
[1132,] 0.0002892403 0.0003120596 1.040564e-04
[1133,] 0.0002892403 0.0003141312 1.047471e-04
[1134,] 0.0002892404 0.0002486709 8.293588e-05
[1135,] 0.0002892404 0.0002667012 8.895391e-05
[1136,] 0.0002892403 0.0002883884 9.608775e-05
[1137,] 0.0002892403 0.0002800531 9.331188e-05
[1138,] 0.0002892403 0.0004057451 1.352796e-04
[1139,] 0.0002892405 0.0012157578 4.058701e-04
[1140,] 0.0002892403 0.0002765604 9.219197e-05
[1141,] 0.0002892403 0.0005428878 1.810881e-04
[1142,] 0.0002892404 0.0003852878 1.285345e-04
[1143,] 0.0002892403 0.0006773823 2.259312e-04
[1144,] 0.0002892403 0.0005541753 1.848554e-04
[1145,] 0.0002892403 0.0005423618 1.809121e-04
[1146,] 0.0002892404 0.0009432076 3.147780e-04
[1147,] 0.0002892403 0.0005424820 1.808637e-04
[1148,] 0.0002892403 0.0002603859 8.681318e-05
[1149,] 0.0002892403 0.0004832075 1.611542e-04
[1150,] 0.0002892403 0.0005117437 1.706723e-04
[1151,] 0.0002892403 0.0004911451 1.637977e-04
[1152,] 0.0002892403 0.0005094496 1.699038e-04
[1153,] 0.0002892403 0.0005097341 1.699956e-04
[1154,] 0.0002892403 0.0005016356 1.672991e-04
[1155,] 0.0002892403 0.0005165053 1.722550e-04
[1156,] 0.0002892403 0.0004971651 1.658075e-04
[1157,] 0.0002892403 0.0004937739 1.646677e-04
[1158,] 0.0002892403 0.0005711504 1.905199e-04
[1159,] 0.0002892404 0.0002611672 8.708037e-05
[1160,] 0.0002892403 0.0005972783 1.992413e-04
[1161,] 0.0002892403 0.0006179829 2.061483e-04
[1162,] 0.0002892403 0.0005764836 1.922863e-04
[1163,] 0.0002892403 0.0001720067 5.734844e-05
[1164,] 0.0002892404 0.0004055785 1.352790e-04
[1165,] 0.0002892405 0.0048582418 1.622503e-03
[1166,] 0.0002892404 0.0011254141 3.756245e-04
[1167,] 0.0002892403 0.0001594458 5.315622e-05
[1168,] 0.0002892403 0.0002726624 9.085674e-05
[1169,] 0.0002892403 0.0003099478 1.032932e-04
[1170,] 0.0002892403 0.0001842828 6.142275e-05
[1171,] 0.0002892403 0.0002717774 9.059076e-05
[1172,] 0.0002892404 0.0001509337 5.030751e-05
[1173,] 0.0002892404 0.0001522767 5.076239e-05
[1174,] 0.0002892404 0.0001612209 5.374787e-05
[1175,] 0.0002892403 0.0002530980 8.436278e-05
[1176,] 0.0002892403 0.0006981767 2.327526e-04
[1177,] 0.0002892403 0.0002341442 7.805239e-05
[1178,] 0.0002892403 0.0002446871 8.153843e-05
[1179,] 0.0002892403 0.0001500508 5.001711e-05
[1180,] 0.0002892403 0.0003505512 1.168169e-04
[1181,] 0.0002892403 0.0003194973 1.065018e-04
[1182,] 0.0002892404 0.0003345412 1.114465e-04
[1183,] 0.0009605688 0.0003640729 7.273778e-04
[1184,] 0.0002892405 0.0002160961 7.200917e-05
[1185,] 0.0009143663 0.0002803889 5.391367e-04
[1186,] 0.0002892403 0.0002173610 7.244480e-05
[1187,] 0.0002892403 0.0004386662 1.462130e-04
[1188,] 0.0004652320 0.0002953405 2.761901e-04
[1189,] 0.0002892403 0.0002073079 6.909451e-05
[1190,] 0.0004733894 0.0002252251 2.165826e-04
[1191,] 0.0002892403 0.0002009921 6.699734e-05
[1192,] 0.0002892403 0.0001920106 6.400282e-05
[1193,] 0.0011927884 0.0002086356 4.923376e-04
[1194,] 0.0002892403 0.0002242459 7.474899e-05
[1195,] 0.0002892403 0.0001753919 5.846824e-05
[1196,] 0.0002892403 0.0007009836 2.336723e-04
[1197,] 0.0002892403 0.0001568133 5.227113e-05
[1198,] 0.0002892403 0.0001572166 5.240627e-05
[1199,] 0.0002892405 0.0003542920 1.179760e-04
[1200,] 0.0002892403 0.0001750149 5.833524e-05
[1201,] 0.0002892403 0.0005216182 1.739560e-04
[1202,] 0.0002892403 0.0001722218 5.740388e-05
[1203,] 0.0004193328 0.0002421503 1.631632e-04
[1204,] 0.0002892403 0.0001734866 5.782749e-05
[1205,] 0.0004909040 0.0003708676 3.124683e-04
[1206,] 0.0002892404 0.0002626750 9.766311e-05
[1207,] 0.0002892404 0.0004288965 1.428470e-04
[1208,] 0.0002892404 0.0002214327 7.379042e-05
[1209,] 0.0005580931 0.0002561352 2.276138e-04
[1210,] 0.0002892403 0.0001926673 6.424252e-05
[1211,] 0.0002892403 0.0001751505 5.838108e-05
[1212,] 0.0002892403 0.0002951235 9.835598e-05
[1213,] 0.0002892403 0.0001700232 5.667371e-05
[1214,] 0.0002892404 0.0003195028 1.065640e-04
[1215,] 0.0005718778 0.0001694636 1.967121e-04
[1216,] 0.0002892403 0.0003015846 1.005324e-04
[1217,] 0.0002892403 0.0001670069 5.567978e-05
[1218,] 0.0002892403 0.0001641094 5.471275e-05
[1219,] 0.0002892404 0.0002283393 7.610228e-05
[1220,] 0.0002892403 0.0001738472 5.796280e-05
[1221,] 0.0002892404 0.0002231581 7.441676e-05
[1222,] 0.0002892404 0.0001745429 5.819528e-05
[1223,] 0.0002892403 0.0002205671 7.355067e-05
[1224,] 0.0004412930 0.0001631019 1.387049e-04
[1225,] 0.0002892403 0.0002203794 7.348277e-05
[1226,] 0.0002892404 0.0001729169 5.765487e-05
[1227,] 0.0002892404 0.0003016793 1.005007e-04
[1228,] 0.0002892403 0.0001540899 5.136615e-05
[1229,] 0.0002892403 0.0001680594 5.601841e-05
[1230,] 0.0002892403 0.0002517178 8.390629e-05
[1231,] 0.0002892403 0.0002874087 9.582667e-05
[1232,] 0.0003168569 0.0002720000 1.384751e-04
[1233,] 0.0002892404 0.0002219721 7.398280e-05
[1234,] 0.0002892403 0.0002152392 7.175062e-05
[1235,] 0.0002892403 0.0001765292 5.883989e-05
[1236,] 0.0005917223 0.0002752240 2.688637e-04
[1237,] 0.0002892403 0.0001713824 5.713904e-05
[1238,] 0.0002892403 0.0003003195 1.001049e-04
[1239,] 0.0002892403 0.0001775051 5.916753e-05
[1240,] 0.0002892403 0.0002459369 8.198496e-05
[1241,] 0.0002892405 0.0001634263 5.446673e-05
[1242,] 0.0002892403 0.0002466127 8.221148e-05
[1243,] 0.0002892403 0.0002412544 8.042404e-05
[1244,] 0.0002892404 0.0002844296 9.484532e-05
[1245,] 0.0005865239 0.0002306444 1.557924e-04
[1246,] 0.0002892404 0.0001485787 4.952347e-05
[1247,] 0.0002892403 0.0002332528 7.775561e-05
[1248,] 0.0002892404 0.0001604475 5.348110e-05
[1249,] 0.0002892403 0.0002670462 8.901178e-05
[1250,] 0.0002892403 0.0002387638 7.959244e-05
[1251,] 0.0002892403 0.0003716693 1.238542e-04
[1252,] 0.0002892404 0.0002293000 7.642395e-05
[1253,] 0.0002892403 0.0002203464 7.345577e-05
[1254,] 0.0002892403 0.0002460520 8.202247e-05
[1255,] 0.0002892403 0.0001610046 5.367674e-05
[1256,] 0.0002892404 0.0002917499 9.727770e-05
[1257,] 0.0002892403 0.0002450815 8.169914e-05
[1258,] 0.0002892403 0.0001669141 5.562742e-05
[1259,] 0.0002892403 0.0001779629 5.932114e-05
[1260,] 0.0002892403 0.0002181426 7.270120e-05
[1261,] 0.0002892403 0.0002384769 7.949653e-05
[1262,] 0.0002892403 0.0002190410 7.298614e-05
[1263,] 0.0002892403 0.0002454361 8.181737e-05
[1264,] 0.0002892403 0.0001789818 5.966092e-05
[1265,] 0.0002892403 0.0002427761 8.093042e-05
[1266,] 0.0002892403 0.0001781934 5.939790e-05
[1267,] 0.0002892404 0.0002912120 1.063712e-04
[1268,] 0.0002892405 0.0001840635 6.133183e-05
[1269,] 0.0002892403 0.0002445894 8.153519e-05
[1270,] 0.0002892403 0.0002339778 7.799649e-05
[1271,] 0.0002892404 0.0001489083 4.963667e-05
[1272,] 0.0002892403 0.0002704108 9.013547e-05
[1273,] 0.0002892404 0.0002022589 7.093301e-05
[1274,] 0.0002892403 0.0001761171 5.870552e-05
[1275,] 0.0002892405 0.0002349513 8.593140e-05
[1276,] 0.0002892404 0.0002352616 7.842232e-05
[1277,] 0.0002892404 0.0001929591 6.429470e-05
[1278,] 0.0002892404 0.0001751978 5.838318e-05
[1279,] 0.0002892403 0.0001986342 6.620542e-05
[1280,] 0.0002892403 0.0001746946 5.823168e-05
[1281,] 0.0002892404 0.0001547602 5.157935e-05
[1282,] 0.0002892403 0.0002141497 7.137165e-05
[1283,] 0.0002892403 0.0002434147 8.114395e-05
[1284,] 0.0002892404 0.0001496936 4.990135e-05
[1285,] 0.0002892404 0.0002307738 7.691962e-05
[1286,] 0.0002892403 0.0002433343 8.111713e-05
[1287,] 0.0002892403 0.0002446422 8.155267e-05
[1288,] 0.0002892403 0.0002447250 8.158067e-05
[1289,] 0.0002892405 0.0002357384 8.679005e-05
[1290,] 0.0002892403 0.0002132801 7.109276e-05
[1291,] 0.0002892404 0.0001529507 5.098974e-05
[1292,] 0.0002892405 0.0002989865 1.277305e-04
[1293,] 0.0002892403 0.0001501997 5.006555e-05
[1294,] 0.0002892403 0.0002210062 7.366412e-05
[1295,] 0.0003369371 0.0001927000 1.177175e-04
[1296,] 0.0010385066 0.0002761884 2.707800e-04
[1297,] 0.0002892405 0.0002209394 8.261618e-05
[1298,] 0.0002892403 0.0002228579 7.428121e-05
[1299,] 0.0020832779 0.0002305207 1.885365e-04
[1300,] 0.0002892404 0.0002247193 7.489574e-05
[1301,] 0.0002892403 0.0002225553 7.417440e-05
[1302,] 0.0002892403 0.0002236524 7.454587e-05
[1303,] 0.0002892405 0.0002205849 7.354032e-05
[1304,] 0.0002892403 0.0002195303 7.317209e-05
[1305,] 0.0002892403 0.0002572788 8.573560e-05
[1306,] 0.0009541738 0.0002763553 2.490258e-04
[1307,] 0.0002892404 0.0002231574 7.440011e-05
[1308,] 0.0016069943 0.0002214473 1.625787e-04
[1309,] 0.0005408440 0.0003306828 1.101075e-04
[1310,] 0.0008098620 0.0001836363 2.246930e-04
[1311,] 0.0002892404 0.0002421381 8.071976e-05
[1312,] 0.0006870326 0.0003283711 1.210276e-04
[1313,] 0.0025050746 0.0001534386 5.188039e-04
[1314,] 0.0002892403 0.0002956717 9.856441e-05
[1315,] 0.0023314732 0.0001756331 4.624184e-04
[1316,] 0.0005175611 0.0003418740 1.138265e-04
[1317,] 0.0024126241 0.0001844515 3.774817e-04
[1318,] 0.0002892403 0.0001858265 6.194217e-05
[1319,] 0.0002892404 0.0002427224 8.092088e-05
[1320,] 0.0002892403 0.0001850614 6.168715e-05
[1321,] 0.0008632330 0.0002789246 3.718757e-04
[1322,] 0.0002892404 0.0002427352 8.092478e-05
[1323,] 0.0009441817 0.0001813334 2.344829e-04
[1324,] 0.0010177597 0.0001484305 2.433944e-04
[1325,] 0.0009608070 0.0002621410 3.581579e-04
[1326,] 0.0017736282 0.0001513392 4.777026e-04
[1327,] 0.0002892404 0.0002835256 9.453703e-05
[1328,] 0.0002892403 0.0001870945 6.236446e-05
[1329,] 0.0010832758 0.0001618961 2.044238e-04
[1330,] 0.0002892403 0.0002088894 6.962524e-05
[1331,] 0.0014608516 0.0001643336 5.120731e-04
[1332,] 0.0015155815 0.0001639784 5.278996e-04
[1333,] 0.0012290475 0.0001627272 4.250941e-04
[1334,] 0.0002892404 0.0002408152 8.028426e-05
[1335,] 0.0003260843 0.0004441451 1.478512e-04
[1336,] 0.0013662193 0.0001805272 2.798383e-04
[1337,] 0.0002892404 0.0002196646 7.322464e-05
[1338,] 0.0011117060 0.0001904551 1.993711e-04
[1339,] 0.0002892404 0.0002241970 7.473356e-05
[1340,] 0.0002892403 0.0002024609 6.748820e-05
[1341,] 0.0003463445 0.0001814368 1.467671e-04
[1342,] 0.0002892406 0.0001486788 7.371826e-05
[1343,] 0.0002892403 0.0002440829 8.135995e-05
[1344,] 0.0002964793 0.0001486955 7.707801e-05
[1345,] 0.0002892403 0.0002349672 7.832587e-05
[1346,] 0.0002892403 0.0002436765 8.122598e-05
[1347,] 0.0002892406 0.0001761778 9.481858e-05
[1348,] 0.0002892403 0.0001738362 5.794577e-05
[1349,] 0.0002892403 0.0001748245 5.827540e-05
[1350,] 0.0002892403 0.0002658190 8.862291e-05
[1351,] 0.0002892403 0.0001939320 6.464064e-05
[1352,] 0.0002892406 0.0001639340 7.464526e-05
[1353,] 0.0002892406 0.0001647100 7.633170e-05
[1354,] 0.0002892403 0.0002345104 7.817265e-05
[1355,] 0.0002892405 0.0004392823 1.462536e-04
[1356,] 0.0002892403 0.0002350857 7.836516e-05
[1357,] 0.0002892403 0.0002350515 7.835364e-05
[1358,] 0.0002892406 0.0001656120 9.097540e-05
[1359,] 0.0002892406 0.0001648726 9.040714e-05
[1360,] 0.0002892405 0.0002713033 9.037600e-05
[1361,] 0.0002892404 0.0002626867 8.750580e-05
[1362,] 0.0002892405 0.0002546644 8.483424e-05
[1363,] 0.0002892405 0.0002441161 8.132826e-05
[1364,] 0.0002892405 0.0002543987 8.475055e-05
[1365,] 0.0002892405 0.0002743958 9.140278e-05
[1366,] 0.0002892405 0.0003335316 1.110829e-04
[1367,] 0.0002892406 0.0001704536 9.122856e-05
[1368,] 0.0002892405 0.0003257158 1.084836e-04
[1369,] 0.0002892403 0.0002340527 7.801992e-05
[1370,] 0.0002892405 0.0002914360 9.707405e-05
[1371,] 0.0002892405 0.0002514816 8.377538e-05
[1372,] 0.0002892403 0.0002302776 7.675825e-05
[1373,] 0.0002892403 0.0002304238 7.680653e-05
[1374,] 0.0002892405 0.0004522651 1.505744e-04
[1375,] 0.0003478626 0.0002907221 1.549622e-04
[1376,] 0.0003491669 0.0002354472 7.841521e-05
[1377,] 0.0003545796 0.0002508417 8.353735e-05
[1378,] 0.0002892403 0.0002233293 7.444373e-05
[1379,] 0.0006121000 0.0003838507 1.277733e-04
[1380,] 0.0003408343 0.0001563941 7.042987e-05
[1381,] 0.0006089451 0.0003765105 1.253328e-04
[1382,] 0.0002892403 0.0002303864 7.679549e-05
[1383,] 0.0002892403 0.0002302637 7.675463e-05
[1384,] 0.0002892403 0.0002306715 7.689050e-05
[1385,] 0.0003924641 0.0002221801 7.399924e-05
[1386,] 0.0002892403 0.0002132541 7.108322e-05
[1387,] 0.0002892403 0.0002129958 7.099772e-05
[1388,] 0.0002892403 0.0002549274 8.497053e-05
[1389,] 0.0002892403 0.0002027446 6.757987e-05
[1390,] 0.0002892403 0.0002299412 7.664419e-05
[1391,] 0.0002892403 0.0002167194 7.223830e-05
[1392,] 0.0002892403 0.0002273334 7.577566e-05
[1393,] 0.0002892403 0.0002279229 7.597210e-05
[1394,] 0.0002892403 0.0002153094 7.176841e-05
[1395,] 0.0004325679 0.0002809618 9.357151e-05
[1396,] 0.0002892403 0.0002257387 7.524464e-05
[1397,] 0.0002892403 0.0002142006 7.139914e-05
[1398,] 0.0002892403 0.0002269718 7.565560e-05
[1399,] 0.0002892403 0.0002553653 8.511754e-05
[1400,] 0.0002892403 0.0002270107 7.566838e-05
[1401,] 0.0002892403 0.0002518267 8.393849e-05
[1402,] 0.0004919421 0.0005453917 1.814786e-04
[1403,] 0.0003471156 0.0002272157 7.567631e-05
[1404,] 0.0002892403 0.0002392576 7.974954e-05
[1405,] 0.0004487448 0.0004598652 1.530530e-04
[1406,] 0.0002892403 0.0002381381 7.937580e-05
[1407,] 0.0002892403 0.0002377383 7.924326e-05
[1408,] 0.0002892403 0.0002375340 7.917527e-05
[1409,] 0.0003392928 0.0001743687 5.828041e-05
[1410,] 0.0002892403 0.0002436808 8.122716e-05
[1411,] 0.0004211987 0.0005111414 1.701026e-04
[1412,] 0.0002892403 0.0002339172 7.796949e-05
[1413,] 0.0002892403 0.0002369022 7.896491e-05
[1414,] 0.0002892403 0.0002362966 7.876283e-05
[1415,] 0.0002892403 0.0002167634 7.226659e-05
[1416,] 0.0002892403 0.0002437870 8.125845e-05
[1417,] 0.0002892406 0.0002729814 9.092405e-05
[1418,] 0.0002892403 0.0002734284 9.113688e-05
[1419,] 0.0002892403 0.0002556856 8.522429e-05
```
