## Supplementary material for "Characterization of shared and ancestry-specific signals driving complex traits using multi-ancestry fine-mapping": s1_data.bim

```
3	chr3:107161940:C:T	0	107161940	T	C
3	chr3:107163928:C:G	0	107163928	G	C
3	chr3:107164458:C:T	0	107164458	T	C
3	chr3:107166879:A:G	0	107166879	G	A
3	chr3:107167784:C:T	0	107167784	T	C
3	chr3:107168235:T:C	0	107168235	C	T
3	chr3:107168316:C:T	0	107168316	T	C
3	chr3:107168620:G:A	0	107168620	A	G
3	chr3:107169057:G:A	0	107169057	A	G
3	chr3:107169200:C:T	0	107169200	T	C
3	chr3:107169748:A:C	0	107169748	C	A
3	chr3:107169923:C:A	0	107169923	A	C
3	chr3:107170345:T:C	0	107170345	C	T
3	chr3:107176456:C:A	0	107176456	A	C
3	chr3:107176732:A:T	0	107176732	T	A
3	chr3:107177471:A:G	0	107177471	G	A
3	chr3:107178578:A:G	0	107178578	G	A
3	chr3:107180257:C:T	0	107180257	T	C
3	chr3:107180305:A:G	0	107180305	G	A
3	chr3:107180474:C:T	0	107180474	T	C
3	chr3:107181052:A:G	0	107181052	G	A
3	chr3:107182133:T:C	0	107182133	C	T
3	chr3:107184363:C:T	0	107184363	T	C
3	chr3:107187285:TG:T	0	107187285	T	TG
3	chr3:107188498:C:T	0	107188498	T	C
3	chr3:107190025:T:C	0	107190025	C	T
3	chr3:107191093:T:C	0	107191093	C	T
3	chr3:107191267:G:C	0	107191267	C	G
3	chr3:107191384:G:A	0	107191384	A	G
3	chr3:107194478:T:A	0	107194478	A	T
3	chr3:107195461:T:C	0	107195461	C	T
3	chr3:107195865:G:T	0	107195865	T	G
3	chr3:107196426:A:C	0	107196426	C	A
3	chr3:107198068:T:C	0	107198068	C	T
3	chr3:107198736:C:A	0	107198736	A	C
3	chr3:107199549:T:C	0	107199549	C	T
3	chr3:107199601:G:A	0	107199601	A	G
3	chr3:107201383:T:C	0	107201383	C	T
3	chr3:107201788:T:A	0	107201788	A	T
3	chr3:107202702:T:G	0	107202702	G	T
3	chr3:107202893:G:A	0	107202893	A	G
3	chr3:107203900:T:C	0	107203900	C	T
3	chr3:107203968:A:C	0	107203968	C	A
3	chr3:107204028:G:A	0	107204028	A	G
3	chr3:107204119:A:T	0	107204119	T	A
3	chr3:107204423:C:T	0	107204423	T	C
3	chr3:107205838:G:A	0	107205838	A	G
3	chr3:107207051:A:G	0	107207051	G	A
3	chr3:107207275:A:T	0	107207275	T	A
3	chr3:107208017:T:G	0	107208017	G	T
3	chr3:107208249:G:A	0	107208249	A	G
3	chr3:107209643:G:A	0	107209643	A	G
3	chr3:107209993:G:A	0	107209993	A	G
3	chr3:107210082:A:G	0	107210082	G	A
3	chr3:107211564:T:TCAC	0	107211564	TCAC	T
3	chr3:107213934:A:G	0	107213934	G	A
3	chr3:107213960:C:T	0	107213960	T	C
3	chr3:107214014:T:C	0	107214014	C	T
3	chr3:107214058:A:G	0	107214058	G	A
3	chr3:107216877:T:C	0	107216877	C	T
3	chr3:107216956:A:C	0	107216956	C	A
3	chr3:107217018:T:C	0	107217018	C	T
3	chr3:107217352:C:T	0	107217352	T	C
3	chr3:107218515:A:G	0	107218515	G	A
3	chr3:107219160:T:G	0	107219160	G	T
3	chr3:107219609:C:A	0	107219609	A	C
3	chr3:107220147:C:T	0	107220147	T	C
3	chr3:107220170:G:A	0	107220170	A	G
3	chr3:107222186:A:G	0	107222186	G	A
3	chr3:107222346:C:A	0	107222346	A	C
3	chr3:107224890:G:A	0	107224890	A	G
3	chr3:107226238:CATA:C	0	107226238	C	CATA
3	chr3:107226365:A:G	0	107226365	G	A
3	chr3:107226888:T:C	0	107226888	C	T
3	chr3:107227740:C:T	0	107227740	T	C
3	chr3:107229757:C:G	0	107229757	G	C
3	chr3:107230272:C:G	0	107230272	G	C
3	chr3:107230321:G:A	0	107230321	A	G
3	chr3:107231883:A:T	0	107231883	T	A
3	chr3:107232687:T:C	0	107232687	C	T
3	chr3:107234617:A:G	0	107234617	G	A
3	chr3:107234799:C:A	0	107234799	A	C
3	chr3:107235203:T:A	0	107235203	A	T
3	chr3:107235651:C:T	0	107235651	T	C
3	chr3:107236539:T:C	0	107236539	C	T
3	chr3:107236984:AGAGTT:A	0	107236984	A	AGAGTT
3	chr3:107237651:T:C	0	107237651	C	T
3	chr3:107237877:T:C	0	107237877	C	T
3	chr3:107241834:A:G	0	107241834	G	A
3	chr3:107242063:A:G	0	107242063	G	A
3	chr3:107242651:C:A	0	107242651	A	C
3	chr3:107243087:A:G	0	107243087	G	A
3	chr3:107243458:C:G	0	107243458	G	C
3	chr3:107243656:G:A	0	107243656	A	G
3	chr3:107243674:C:G	0	107243674	G	C
3	chr3:107243908:A:G	0	107243908	G	A
3	chr3:107244024:T:C	0	107244024	C	T
3	chr3:107244696:A:G	0	107244696	G	A
3	chr3:107244739:T:C	0	107244739	C	T
3	chr3:107244935:G:A	0	107244935	A	G
3	chr3:107245174:T:C	0	107245174	C	T
3	chr3:107246640:G:A	0	107246640	A	G
3	chr3:107246645:A:G	0	107246645	G	A
3	chr3:107246826:A:C	0	107246826	C	A
3	chr3:107249030:G:A	0	107249030	A	G
3	chr3:107251159:T:C	0	107251159	C	T
3	chr3:107251289:G:A	0	107251289	A	G
3	chr3:107252480:T:C	0	107252480	C	T
3	chr3:107253668:A:G	0	107253668	G	A
3	chr3:107253961:G:A	0	107253961	A	G
3	chr3:107254430:A:G	0	107254430	G	A
3	chr3:107256118:T:C	0	107256118	C	T
3	chr3:107256150:A:G	0	107256150	G	A
3	chr3:107256552:A:G	0	107256552	G	A
3	chr3:107256931:C:T	0	107256931	T	C
3	chr3:107257142:C:G	0	107257142	G	C
3	chr3:107257423:A:G	0	107257423	G	A
3	chr3:107257428:G:T	0	107257428	T	G
3	chr3:107258171:A:G	0	107258171	G	A
3	chr3:107258361:C:T	0	107258361	T	C
3	chr3:107258489:C:T	0	107258489	T	C
3	chr3:107258844:T:A	0	107258844	A	T
3	chr3:107259513:C:T	0	107259513	T	C
3	chr3:107259680:A:G	0	107259680	G	A
3	chr3:107259899:T:A	0	107259899	A	T
3	chr3:107261032:A:G	0	107261032	G	A
3	chr3:107261909:A:G	0	107261909	G	A
3	chr3:107262880:C:T	0	107262880	T	C
3	chr3:107263470:G:A	0	107263470	A	G
3	chr3:107263613:G:A	0	107263613	A	G
3	chr3:107263688:A:G	0	107263688	G	A
3	chr3:107264432:C:T	0	107264432	T	C
3	chr3:107264760:T:C	0	107264760	C	T
3	chr3:107265478:T:C	0	107265478	C	T
3	chr3:107266481:C:T	0	107266481	T	C
3	chr3:107266938:T:C	0	107266938	C	T
3	chr3:107267533:T:A	0	107267533	A	T
3	chr3:107268609:C:T	0	107268609	T	C
3	chr3:107268972:C:G	0	107268972	G	C
3	chr3:107269063:C:T	0	107269063	T	C
3	chr3:107269131:A:G	0	107269131	G	A
3	chr3:107269487:C:G	0	107269487	G	C
3	chr3:107269592:T:C	0	107269592	C	T
3	chr3:107269874:G:C	0	107269874	C	G
3	chr3:107270260:T:G	0	107270260	G	T
3	chr3:107270774:T:C	0	107270774	C	T
3	chr3:107270930:A:G	0	107270930	G	A
3	chr3:107270943:T:C	0	107270943	C	T
3	chr3:107270985:G:A	0	107270985	A	G
3	chr3:107271398:C:T	0	107271398	T	C
3	chr3:107271628:C:T	0	107271628	T	C
3	chr3:107272059:AATG:A	0	107272059	A	AATG
3	chr3:107272218:A:G	0	107272218	G	A
3	chr3:107273019:A:G	0	107273019	G	A
3	chr3:107273205:G:A	0	107273205	A	G
3	chr3:107273233:G:A	0	107273233	A	G
3	chr3:107274410:C:T	0	107274410	T	C
3	chr3:107274702:T:TG	0	107274702	TG	T
3	chr3:107275320:A:T	0	107275320	T	A
3	chr3:107275664:A:G	0	107275664	G	A
3	chr3:107275909:G:A	0	107275909	A	G
3	chr3:107276078:T:C	0	107276078	C	T
3	chr3:107276476:G:T	0	107276476	T	G
3	chr3:107277207:A:C	0	107277207	C	A
3	chr3:107277684:A:G	0	107277684	G	A
3	chr3:107277767:A:T	0	107277767	T	A
3	chr3:107277768:A:G	0	107277768	G	A
3	chr3:107278122:A:T	0	107278122	T	A
3	chr3:107280135:A:G	0	107280135	G	A
3	chr3:107280177:T:C	0	107280177	C	T
3	chr3:107280652:A:G	0	107280652	G	A
3	chr3:107281381:A:AG	0	107281381	AG	A
3	chr3:107282974:G:A	0	107282974	A	G
3	chr3:107283044:A:C	0	107283044	C	A
3	chr3:107283084:A:C	0	107283084	C	A
3	chr3:107283353:C:G	0	107283353	G	C
3	chr3:107283385:T:C	0	107283385	C	T
3	chr3:107283473:A:T	0	107283473	T	A
3	chr3:107283499:C:T	0	107283499	T	C
3	chr3:107283565:A:C	0	107283565	C	A
3	chr3:107283583:A:C	0	107283583	C	A
3	chr3:107283655:A:C	0	107283655	C	A
3	chr3:107283704:A:G	0	107283704	G	A
3	chr3:107283981:G:A	0	107283981	A	G
3	chr3:107284004:G:T	0	107284004	T	G
3	chr3:107284169:G:A	0	107284169	A	G
3	chr3:107284270:G:C	0	107284270	C	G
3	chr3:107284591:G:A	0	107284591	A	G
3	chr3:107284729:G:A	0	107284729	A	G
3	chr3:107284844:G:A	0	107284844	A	G
3	chr3:107285349:A:G	0	107285349	G	A
3	chr3:107285470:A:G	0	107285470	G	A
3	chr3:107286181:C:T	0	107286181	T	C
3	chr3:107288416:C:T	0	107288416	T	C
3	chr3:107289711:G:A	0	107289711	A	G
3	chr3:107290181:A:T	0	107290181	T	A
3	chr3:107290786:C:T	0	107290786	T	C
3	chr3:107291135:G:A	0	107291135	A	G
3	chr3:107291822:T:A	0	107291822	A	T
3	chr3:107292179:C:T	0	107292179	T	C
3	chr3:107292655:T:C	0	107292655	C	T
3	chr3:107293190:T:C	0	107293190	C	T
3	chr3:107293232:A:G	0	107293232	G	A
3	chr3:107294720:A:G	0	107294720	G	A
3	chr3:107295462:C:T	0	107295462	T	C
3	chr3:107295603:G:T	0	107295603	T	G
3	chr3:107295651:T:C	0	107295651	C	T
3	chr3:107295726:C:T	0	107295726	T	C
3	chr3:107296058:T:C	0	107296058	C	T
3	chr3:107296070:A:C	0	107296070	C	A
3	chr3:107296831:T:C	0	107296831	C	T
3	chr3:107297125:T:G	0	107297125	G	T
3	chr3:107297314:C:A	0	107297314	A	C
3	chr3:107297692:A:G	0	107297692	G	A
3	chr3:107298497:A:T	0	107298497	T	A
3	chr3:107298667:A:G	0	107298667	G	A
3	chr3:107298972:G:A	0	107298972	A	G
3	chr3:107299422:C:T	0	107299422	T	C
3	chr3:107299951:C:T	0	107299951	T	C
3	chr3:107300866:A:G	0	107300866	G	A
3	chr3:107300943:A:G	0	107300943	G	A
3	chr3:107301985:C:T	0	107301985	T	C
3	chr3:107303670:C:T	0	107303670	T	C
3	chr3:107306282:G:A	0	107306282	A	G
3	chr3:107309926:G:C	0	107309926	C	G
3	chr3:107310199:A:G	0	107310199	G	A
3	chr3:107313110:T:C	0	107313110	C	T
3	chr3:107313594:A:G	0	107313594	G	A
3	chr3:107313737:C:A	0	107313737	A	C
3	chr3:107314625:G:A	0	107314625	A	G
3	chr3:107315228:C:G	0	107315228	G	C
3	chr3:107315342:A:G	0	107315342	G	A
3	chr3:107316836:C:T	0	107316836	T	C
3	chr3:107317613:C:G	0	107317613	G	C
3	chr3:107317699:G:A	0	107317699	A	G
3	chr3:107322159:C:T	0	107322159	T	C
3	chr3:107322383:G:A	0	107322383	A	G
3	chr3:107322461:T:C	0	107322461	C	T
3	chr3:107323372:C:T	0	107323372	T	C
3	chr3:107323401:C:T	0	107323401	T	C
3	chr3:107324080:T:A	0	107324080	A	T
3	chr3:107324874:A:C	0	107324874	C	A
3	chr3:107325029:A:G	0	107325029	G	A
3	chr3:107325060:C:A	0	107325060	A	C
3	chr3:107325117:A:G	0	107325117	G	A
3	chr3:107325401:C:T	0	107325401	T	C
3	chr3:107325592:A:C	0	107325592	C	A
3	chr3:107325623:C:T	0	107325623	T	C
3	chr3:107326447:T:C	0	107326447	C	T
3	chr3:107327093:C:A	0	107327093	A	C
3	chr3:107327192:C:T	0	107327192	T	C
3	chr3:107327818:C:A	0	107327818	A	C
3	chr3:107329228:GGAA:G	0	107329228	G	GGAA
3	chr3:107329457:C:T	0	107329457	T	C
3	chr3:107330541:G:A	0	107330541	A	G
3	chr3:107331028:G:C	0	107331028	C	G
3	chr3:107331229:T:C	0	107331229	C	T
3	chr3:107331543:G:A	0	107331543	A	G
3	chr3:107331836:C:T	0	107331836	T	C
3	chr3:107331966:C:T	0	107331966	T	C
3	chr3:107332117:G:A	0	107332117	A	G
3	chr3:107332498:T:A	0	107332498	A	T
3	chr3:107332570:T:C	0	107332570	C	T
3	chr3:107333076:C:A	0	107333076	A	C
3	chr3:107333236:G:A	0	107333236	A	G
3	chr3:107333296:C:T	0	107333296	T	C
3	chr3:107333302:T:A	0	107333302	A	T
3	chr3:107334279:G:A	0	107334279	A	G
3	chr3:107336259:T:C	0	107336259	C	T
3	chr3:107336951:G:T	0	107336951	T	G
3	chr3:107338373:C:T	0	107338373	T	C
3	chr3:107339574:G:T	0	107339574	T	G
3	chr3:107340008:G:C	0	107340008	C	G
3	chr3:107341549:C:T	0	107341549	T	C
3	chr3:107341974:T:C	0	107341974	C	T
3	chr3:107342653:T:A	0	107342653	A	T
3	chr3:107342923:A:G	0	107342923	G	A
3	chr3:107343331:G:A	0	107343331	A	G
3	chr3:107343447:C:T	0	107343447	T	C
3	chr3:107346951:T:C	0	107346951	C	T
3	chr3:107349515:G:A	0	107349515	A	G
3	chr3:107349923:C:T	0	107349923	T	C
3	chr3:107351193:AT:A	0	107351193	A	AT
3	chr3:107351199:A:G	0	107351199	G	A
3	chr3:107351835:G:A	0	107351835	A	G
3	chr3:107352217:T:C	0	107352217	C	T
3	chr3:107352562:G:A	0	107352562	A	G
3	chr3:107352594:A:G	0	107352594	G	A
3	chr3:107353265:A:T	0	107353265	T	A
3	chr3:107353434:T:G	0	107353434	G	T
3	chr3:107353701:T:G	0	107353701	G	T
3	chr3:107354258:A:G	0	107354258	G	A
3	chr3:107354721:C:T	0	107354721	T	C
3	chr3:107355012:T:A	0	107355012	A	T
3	chr3:107355084:T:C	0	107355084	C	T
3	chr3:107355394:C:T	0	107355394	T	C
3	chr3:107356063:A:G	0	107356063	G	A
3	chr3:107356179:A:G	0	107356179	G	A
3	chr3:107356426:AT:A	0	107356426	A	AT
3	chr3:107356950:C:A	0	107356950	A	C
3	chr3:107357097:T:C	0	107357097	C	T
3	chr3:107357294:C:T	0	107357294	T	C
3	chr3:107358955:T:C	0	107358955	C	T
3	chr3:107359050:T:C	0	107359050	C	T
3	chr3:107359211:C:T	0	107359211	T	C
3	chr3:107359640:C:T	0	107359640	T	C
3	chr3:107360387:A:G	0	107360387	G	A
3	chr3:107360869:T:C	0	107360869	C	T
3	chr3:107361648:G:T	0	107361648	T	G
3	chr3:107361835:T:C	0	107361835	C	T
3	chr3:107363204:C:A	0	107363204	A	C
3	chr3:107363321:G:T	0	107363321	T	G
3	chr3:107363424:A:T	0	107363424	T	A
3	chr3:107364239:C:T	0	107364239	T	C
3	chr3:107365754:GT:G	0	107365754	G	GT
3	chr3:107365931:C:T	0	107365931	T	C
3	chr3:107365989:TAA:T	0	107365989	T	TAA
3	chr3:107365999:T:C	0	107365999	C	T
3	chr3:107366780:T:C	0	107366780	C	T
3	chr3:107368109:T:C	0	107368109	C	T
3	chr3:107368227:C:T	0	107368227	T	C
3	chr3:107369480:C:T	0	107369480	T	C
3	chr3:107369621:T:A	0	107369621	A	T
3	chr3:107370485:A:G	0	107370485	G	A
3	chr3:107371357:G:A	0	107371357	A	G
3	chr3:107371574:A:T	0	107371574	T	A
3	chr3:107371603:TG:T	0	107371603	T	TG
3	chr3:107372199:C:T	0	107372199	T	C
3	chr3:107372255:A:T	0	107372255	T	A
3	chr3:107372473:A:G	0	107372473	G	A
3	chr3:107373595:C:T	0	107373595	T	C
3	chr3:107374004:A:T	0	107374004	T	A
3	chr3:107374263:C:T	0	107374263	T	C
3	chr3:107375769:C:T	0	107375769	T	C
3	chr3:107376193:G:T	0	107376193	T	G
3	chr3:107378812:C:G	0	107378812	G	C
3	chr3:107380741:AGCCTGGGTC:A	0	107380741	A	AGCCTGGGTC
3	chr3:107380967:A:C	0	107380967	C	A
3	chr3:107381051:C:T	0	107381051	T	C
3	chr3:107381193:C:G	0	107381193	G	C
3	chr3:107383087:GAACA:G	0	107383087	G	GAACA
3	chr3:107383390:T:C	0	107383390	C	T
3	chr3:107383433:G:A	0	107383433	A	G
3	chr3:107385775:C:T	0	107385775	T	C
3	chr3:107386390:A:C	0	107386390	C	A
3	chr3:107386838:A:G	0	107386838	G	A
3	chr3:107387276:C:T	0	107387276	T	C
3	chr3:107387924:C:T	0	107387924	T	C
3	chr3:107389897:C:T	0	107389897	T	C
3	chr3:107390832:T:A	0	107390832	A	T
3	chr3:107391373:A:G	0	107391373	G	A
3	chr3:107391450:T:C	0	107391450	C	T
3	chr3:107391922:G:A	0	107391922	A	G
3	chr3:107392652:T:C	0	107392652	C	T
3	chr3:107393170:C:CT	0	107393170	CT	C
3	chr3:107394258:G:A	0	107394258	A	G
3	chr3:107396470:C:T	0	107396470	T	C
3	chr3:107397292:T:C	0	107397292	C	T
3	chr3:107398561:T:C	0	107398561	C	T
3	chr3:107398829:C:T	0	107398829	T	C
3	chr3:107399487:T:C	0	107399487	C	T
3	chr3:107400721:G:C	0	107400721	C	G
3	chr3:107401252:A:G	0	107401252	G	A
3	chr3:107401388:T:A	0	107401388	A	T
3	chr3:107402033:G:A	0	107402033	A	G
3	chr3:107402627:C:A	0	107402627	A	C
3	chr3:107402672:T:A	0	107402672	A	T
3	chr3:107403372:G:A	0	107403372	A	G
3	chr3:107404051:G:A	0	107404051	A	G
3	chr3:107404111:G:A	0	107404111	A	G
3	chr3:107406092:G:A	0	107406092	A	G
3	chr3:107407582:G:A	0	107407582	A	G
3	chr3:107408324:G:A	0	107408324	A	G
3	chr3:107411410:T:A	0	107411410	A	T
3	chr3:107411880:G:T	0	107411880	T	G
3	chr3:107414623:T:C	0	107414623	C	T
3	chr3:107414747:T:C	0	107414747	C	T
3	chr3:107415127:A:G	0	107415127	G	A
3	chr3:107418243:C:G	0	107418243	G	C
3	chr3:107418858:G:A	0	107418858	A	G
3	chr3:107419322:C:G	0	107419322	G	C
3	chr3:107420711:T:A	0	107420711	A	T
3	chr3:107421316:C:T	0	107421316	T	C
3	chr3:107421575:C:T	0	107421575	T	C
3	chr3:107423376:G:A	0	107423376	A	G
3	chr3:107424952:C:T	0	107424952	T	C
3	chr3:107425445:C:A	0	107425445	A	C
3	chr3:107425796:C:T	0	107425796	T	C
3	chr3:107425970:G:A	0	107425970	A	G
3	chr3:107426130:T:G	0	107426130	G	T
3	chr3:107426785:T:G	0	107426785	G	T
3	chr3:107430141:G:GA	0	107430141	GA	G
3	chr3:107430242:G:T	0	107430242	T	G
3	chr3:107431979:T:C	0	107431979	C	T
3	chr3:107432661:A:G	0	107432661	G	A
3	chr3:107433779:A:G	0	107433779	G	A
3	chr3:107434791:A:T	0	107434791	T	A
3	chr3:107436569:A:G	0	107436569	G	A
3	chr3:107437653:G:A	0	107437653	A	G
3	chr3:107438551:GAGAT:G	0	107438551	G	GAGAT
3	chr3:107439508:G:C	0	107439508	C	G
3	chr3:107441707:C:T	0	107441707	T	C
3	chr3:107442942:T:C	0	107442942	C	T
3	chr3:107443802:A:G	0	107443802	G	A
3	chr3:107444640:A:G	0	107444640	G	A
3	chr3:107445115:A:C	0	107445115	C	A
3	chr3:107449355:T:C	0	107449355	C	T
3	chr3:107449468:A:G	0	107449468	G	A
3	chr3:107449691:G:A	0	107449691	A	G
3	chr3:107450128:A:G	0	107450128	G	A
3	chr3:107450233:A:G	0	107450233	G	A
3	chr3:107450551:A:G	0	107450551	G	A
3	chr3:107450858:T:C	0	107450858	C	T
3	chr3:107452584:G:A	0	107452584	A	G
3	chr3:107453186:A:C	0	107453186	C	A
3	chr3:107453492:C:G	0	107453492	G	C
3	chr3:107454616:A:C	0	107454616	C	A
3	chr3:107454618:A:C	0	107454618	C	A
3	chr3:107455167:T:C	0	107455167	C	T
3	chr3:107455753:G:A	0	107455753	A	G
3	chr3:107457087:G:A	0	107457087	A	G
3	chr3:107459489:T:G	0	107459489	G	T
3	chr3:107459551:T:A	0	107459551	A	T
3	chr3:107460336:T:C	0	107460336	C	T
3	chr3:107460390:C:A	0	107460390	A	C
3	chr3:107460718:T:C	0	107460718	C	T
3	chr3:107460786:A:G	0	107460786	G	A
3	chr3:107460991:A:G	0	107460991	G	A
3	chr3:107462587:G:A	0	107462587	A	G
3	chr3:107463279:A:G	0	107463279	G	A
3	chr3:107463505:A:T	0	107463505	T	A
3	chr3:107464187:C:T	0	107464187	T	C
3	chr3:107464218:T:C	0	107464218	C	T
3	chr3:107464592:T:A	0	107464592	A	T
3	chr3:107464983:C:T	0	107464983	T	C
3	chr3:107465669:C:T	0	107465669	T	C
3	chr3:107466004:C:A	0	107466004	A	C
3	chr3:107466226:A:G	0	107466226	G	A
3	chr3:107467721:G:A	0	107467721	A	G
3	chr3:107470347:C:T	0	107470347	T	C
3	chr3:107471661:G:A	0	107471661	A	G
3	chr3:107471708:G:A	0	107471708	A	G
3	chr3:107474220:A:C	0	107474220	C	A
3	chr3:107474490:C:T	0	107474490	T	C
3	chr3:107474797:T:C	0	107474797	C	T
3	chr3:107474944:G:T	0	107474944	T	G
3	chr3:107475096:G:A	0	107475096	A	G
3	chr3:107475764:A:G	0	107475764	G	A
3	chr3:107475768:C:T	0	107475768	T	C
3	chr3:107477613:T:A	0	107477613	A	T
3	chr3:107478441:C:A	0	107478441	A	C
3	chr3:107478762:A:G	0	107478762	G	A
3	chr3:107479604:G:T	0	107479604	T	G
3	chr3:107480093:A:G	0	107480093	G	A
3	chr3:107480361:C:T	0	107480361	T	C
3	chr3:107481608:T:A	0	107481608	A	T
3	chr3:107482464:G:T	0	107482464	T	G
3	chr3:107482581:C:A	0	107482581	A	C
3	chr3:107482884:TC:T	0	107482884	T	TC
3	chr3:107483092:C:G	0	107483092	G	C
3	chr3:107483170:G:A	0	107483170	A	G
3	chr3:107483681:T:C	0	107483681	C	T
3	chr3:107483777:C:A	0	107483777	A	C
3	chr3:107483796:C:T	0	107483796	T	C
3	chr3:107483809:G:A	0	107483809	A	G
3	chr3:107483821:C:T	0	107483821	T	C
3	chr3:107484467:A:G	0	107484467	G	A
3	chr3:107485267:A:G	0	107485267	G	A
3	chr3:107485350:C:T	0	107485350	T	C
3	chr3:107485970:A:G	0	107485970	G	A
3	chr3:107486203:A:G	0	107486203	G	A
3	chr3:107486895:C:T	0	107486895	T	C
3	chr3:107486993:G:A	0	107486993	A	G
3	chr3:107487389:G:A	0	107487389	A	G
3	chr3:107487649:G:A	0	107487649	A	G
3	chr3:107489755:T:A	0	107489755	A	T
3	chr3:107489841:A:G	0	107489841	G	A
3	chr3:107490905:A:C	0	107490905	C	A
3	chr3:107491299:CT:C	0	107491299	C	CT
3	chr3:107491782:T:C	0	107491782	C	T
3	chr3:107491883:G:A	0	107491883	A	G
3	chr3:107492335:T:C	0	107492335	C	T
3	chr3:107492531:T:C	0	107492531	C	T
3	chr3:107494083:A:G	0	107494083	G	A
3	chr3:107494536:A:T	0	107494536	T	A
3	chr3:107495518:T:G	0	107495518	G	T
3	chr3:107495565:C:T	0	107495565	T	C
3	chr3:107495815:G:T	0	107495815	T	G
3	chr3:107495898:T:C	0	107495898	C	T
3	chr3:107496022:T:C	0	107496022	C	T
3	chr3:107496411:T:A	0	107496411	A	T
3	chr3:107496483:T:C	0	107496483	C	T
3	chr3:107496801:T:C	0	107496801	C	T
3	chr3:107496854:A:G	0	107496854	G	A
3	chr3:107497323:C:T	0	107497323	T	C
3	chr3:107497391:C:G	0	107497391	G	C
3	chr3:107497916:A:G	0	107497916	G	A
3	chr3:107497970:A:G	0	107497970	G	A
3	chr3:107498509:A:T	0	107498509	T	A
3	chr3:107498920:A:T	0	107498920	T	A
3	chr3:107499019:CTT:C	0	107499019	C	CTT
3	chr3:107499086:T:A	0	107499086	A	T
3	chr3:107499577:A:G	0	107499577	G	A
3	chr3:107499580:T:C	0	107499580	C	T
3	chr3:107499780:T:C	0	107499780	C	T
3	chr3:107500110:C:T	0	107500110	T	C
3	chr3:107500379:C:A	0	107500379	A	C
3	chr3:107500462:T:C	0	107500462	C	T
3	chr3:107500768:T:G	0	107500768	G	T
3	chr3:107501143:G:A	0	107501143	A	G
3	chr3:107502488:T:C	0	107502488	C	T
3	chr3:107503418:C:T	0	107503418	T	C
3	chr3:107503541:T:C	0	107503541	C	T
3	chr3:107503954:G:A	0	107503954	A	G
3	chr3:107503964:G:A	0	107503964	A	G
3	chr3:107504905:CAT:C	0	107504905	C	CAT
3	chr3:107505199:T:C	0	107505199	C	T
3	chr3:107505983:C:G	0	107505983	G	C
3	chr3:107506109:A:T	0	107506109	T	A
3	chr3:107506299:G:A	0	107506299	A	G
3	chr3:107506831:G:A	0	107506831	A	G
3	chr3:107507089:A:C	0	107507089	C	A
3	chr3:107509243:C:T	0	107509243	T	C
3	chr3:107510395:C:T	0	107510395	T	C
3	chr3:107510926:T:C	0	107510926	C	T
3	chr3:107511494:A:G	0	107511494	G	A
3	chr3:107512747:C:T	0	107512747	T	C
3	chr3:107513576:G:A	0	107513576	A	G
3	chr3:107513711:C:A	0	107513711	A	C
3	chr3:107513932:C:T	0	107513932	T	C
3	chr3:107514480:T:C	0	107514480	C	T
3	chr3:107514565:T:C	0	107514565	C	T
3	chr3:107515129:C:T	0	107515129	T	C
3	chr3:107515156:C:T	0	107515156	T	C
3	chr3:107515304:C:T	0	107515304	T	C
3	chr3:107515656:T:A	0	107515656	A	T
3	chr3:107516216:G:T	0	107516216	T	G
3	chr3:107516262:T:C	0	107516262	C	T
3	chr3:107516345:C:T	0	107516345	T	C
3	chr3:107516519:G:A	0	107516519	A	G
3	chr3:107516656:A:G	0	107516656	G	A
3	chr3:107516767:T:C	0	107516767	C	T
3	chr3:107517237:C:G	0	107517237	G	C
3	chr3:107517240:T:C	0	107517240	C	T
3	chr3:107518849:C:T	0	107518849	T	C
3	chr3:107518856:G:A	0	107518856	A	G
3	chr3:107520936:G:A	0	107520936	A	G
3	chr3:107525005:C:T	0	107525005	T	C
3	chr3:107525160:C:G	0	107525160	G	C
3	chr3:107525512:T:C	0	107525512	C	T
3	chr3:107526062:G:A	0	107526062	A	G
3	chr3:107526686:G:A	0	107526686	A	G
3	chr3:107527250:CT:C	0	107527250	C	CT
3	chr3:107527938:G:T	0	107527938	T	G
3	chr3:107531211:C:T	0	107531211	T	C
3	chr3:107531324:T:G	0	107531324	G	T
3	chr3:107532065:T:C	0	107532065	C	T
3	chr3:107532390:C:T	0	107532390	T	C
3	chr3:107533429:A:G	0	107533429	G	A
3	chr3:107533649:T:G	0	107533649	G	T
3	chr3:107534154:G:A	0	107534154	A	G
3	chr3:107535085:A:G	0	107535085	G	A
3	chr3:107535356:G:A	0	107535356	A	G
3	chr3:107538119:T:C	0	107538119	C	T
3	chr3:107538315:A:G	0	107538315	G	A
3	chr3:107538834:G:T	0	107538834	T	G
3	chr3:107539173:G:A	0	107539173	A	G
3	chr3:107541330:T:C	0	107541330	C	T
3	chr3:107541692:A:G	0	107541692	G	A
3	chr3:107541874:A:G	0	107541874	G	A
3	chr3:107541876:C:T	0	107541876	T	C
3	chr3:107542678:A:G	0	107542678	G	A
3	chr3:107542894:A:G	0	107542894	G	A
3	chr3:107542934:CT:C	0	107542934	C	CT
3	chr3:107542941:T:C	0	107542941	C	T
3	chr3:107543266:G:A	0	107543266	A	G
3	chr3:107544209:C:T	0	107544209	T	C
3	chr3:107544727:T:C	0	107544727	C	T
3	chr3:107545029:T:A	0	107545029	A	T
3	chr3:107546795:A:G	0	107546795	G	A
3	chr3:107546940:TGTTA:T	0	107546940	T	TGTTA
3	chr3:107547263:G:A	0	107547263	A	G
3	chr3:107547912:T:G	0	107547912	G	T
3	chr3:107548689:T:A	0	107548689	A	T
3	chr3:107548769:C:A	0	107548769	A	C
3	chr3:107549023:A:G	0	107549023	G	A
3	chr3:107549762:C:T	0	107549762	T	C
3	chr3:107551311:A:C	0	107551311	C	A
3	chr3:107551312:C:T	0	107551312	T	C
3	chr3:107551613:A:G	0	107551613	G	A
3	chr3:107552712:A:G	0	107552712	G	A
3	chr3:107554017:C:T	0	107554017	T	C
3	chr3:107555409:A:G	0	107555409	G	A
3	chr3:107556784:G:T	0	107556784	T	G
3	chr3:107561040:G:A	0	107561040	A	G
3	chr3:107561394:G:A	0	107561394	A	G
3	chr3:107561639:T:C	0	107561639	C	T
3	chr3:107562150:TCA:T	0	107562150	T	TCA
3	chr3:107563209:C:T	0	107563209	T	C
3	chr3:107564874:G:A	0	107564874	A	G
3	chr3:107564968:A:G	0	107564968	G	A
3	chr3:107565748:T:C	0	107565748	C	T
3	chr3:107566896:C:A	0	107566896	A	C
3	chr3:107567513:A:T	0	107567513	T	A
3	chr3:107567528:T:C	0	107567528	C	T
3	chr3:107567569:A:T	0	107567569	T	A
3	chr3:107568565:T:G	0	107568565	G	T
3	chr3:107569163:G:A	0	107569163	A	G
3	chr3:107569354:C:G	0	107569354	G	C
3	chr3:107570476:T:C	0	107570476	C	T
3	chr3:107571059:G:A	0	107571059	A	G
3	chr3:107571081:A:G	0	107571081	G	A
3	chr3:107571375:A:G	0	107571375	G	A
3	chr3:107572042:C:A	0	107572042	A	C
3	chr3:107572698:A:G	0	107572698	G	A
3	chr3:107575400:C:T	0	107575400	T	C
3	chr3:107575784:A:T	0	107575784	T	A
3	chr3:107575787:G:A	0	107575787	A	G
3	chr3:107576161:C:T	0	107576161	T	C
3	chr3:107576545:A:C	0	107576545	C	A
3	chr3:107577781:G:A	0	107577781	A	G
3	chr3:107577805:C:T	0	107577805	T	C
3	chr3:107578416:AAGAT:A	0	107578416	A	AAGAT
3	chr3:107578504:T:C	0	107578504	C	T
3	chr3:107579063:G:C	0	107579063	C	G
3	chr3:107579777:G:A	0	107579777	A	G
3	chr3:107580312:C:CA	0	107580312	CA	C
3	chr3:107580851:A:G	0	107580851	G	A
3	chr3:107581809:A:G	0	107581809	G	A
3	chr3:107582132:A:T	0	107582132	T	A
3	chr3:107582237:T:A	0	107582237	A	T
3	chr3:107583185:A:G	0	107583185	G	A
3	chr3:107584815:T:C	0	107584815	C	T
3	chr3:107584853:A:G	0	107584853	G	A
3	chr3:107584956:T:C	0	107584956	C	T
3	chr3:107585214:T:C	0	107585214	C	T
3	chr3:107585382:G:C	0	107585382	C	G
3	chr3:107585852:G:A	0	107585852	A	G
3	chr3:107587450:C:T	0	107587450	T	C
3	chr3:107588419:A:G	0	107588419	G	A
3	chr3:107588654:T:C	0	107588654	C	T
3	chr3:107588656:C:T	0	107588656	T	C
3	chr3:107588735:A:C	0	107588735	C	A
3	chr3:107588960:A:G	0	107588960	G	A
3	chr3:107589157:G:A	0	107589157	A	G
3	chr3:107589436:C:T	0	107589436	T	C
3	chr3:107589751:G:C	0	107589751	C	G
3	chr3:107592101:C:CA	0	107592101	CA	C
3	chr3:107592629:T:C	0	107592629	C	T
3	chr3:107593829:G:A	0	107593829	A	G
3	chr3:107594133:G:A	0	107594133	A	G
3	chr3:107594403:G:T	0	107594403	T	G
3	chr3:107594900:C:A	0	107594900	A	C
3	chr3:107595345:G:A	0	107595345	A	G
3	chr3:107598091:A:G	0	107598091	G	A
3	chr3:107599473:A:T	0	107599473	T	A
3	chr3:107601719:G:A	0	107601719	A	G
3	chr3:107601996:T:C	0	107601996	C	T
3	chr3:107602769:G:C	0	107602769	C	G
3	chr3:107603197:A:G	0	107603197	G	A
3	chr3:107605733:A:G	0	107605733	G	A
3	chr3:107608061:C:T	0	107608061	T	C
3	chr3:107608819:A:G	0	107608819	G	A
3	chr3:107609411:A:G	0	107609411	G	A
3	chr3:107610330:G:T	0	107610330	T	G
3	chr3:107610853:CAT:C	0	107610853	C	CAT
3	chr3:107612180:GA:G	0	107612180	G	GA
3	chr3:107613672:G:A	0	107613672	A	G
3	chr3:107614626:G:A	0	107614626	A	G
3	chr3:107618681:T:C	0	107618681	C	T
3	chr3:107619133:C:T	0	107619133	T	C
3	chr3:107620105:T:G	0	107620105	G	T
3	chr3:107620232:C:G	0	107620232	G	C
3	chr3:107620990:A:G	0	107620990	G	A
3	chr3:107621399:T:C	0	107621399	C	T
3	chr3:107622601:A:G	0	107622601	G	A
3	chr3:107623815:A:G	0	107623815	G	A
3	chr3:107623930:G:A	0	107623930	A	G
3	chr3:107624526:A:G	0	107624526	G	A
3	chr3:107624555:G:A	0	107624555	A	G
3	chr3:107627171:C:T	0	107627171	T	C
3	chr3:107635283:T:C	0	107635283	C	T
3	chr3:107635705:G:A	0	107635705	A	G
3	chr3:107640417:A:T	0	107640417	T	A
3	chr3:107642144:C:T	0	107642144	T	C
3	chr3:107642715:T:C	0	107642715	C	T
3	chr3:107643149:G:A	0	107643149	A	G
3	chr3:107643319:T:C	0	107643319	C	T
3	chr3:107643922:G:C	0	107643922	C	G
3	chr3:107643942:G:A	0	107643942	A	G
3	chr3:107644203:AACTT:A	0	107644203	A	AACTT
3	chr3:107644457:C:G	0	107644457	G	C
3	chr3:107646702:T:C	0	107646702	C	T
3	chr3:107647543:C:A	0	107647543	A	C
3	chr3:107647651:T:A	0	107647651	A	T
3	chr3:107649196:T:C	0	107649196	C	T
3	chr3:107649275:G:A	0	107649275	A	G
3	chr3:107649899:A:G	0	107649899	G	A
3	chr3:107650113:A:G	0	107650113	G	A
3	chr3:107650908:A:G	0	107650908	G	A
3	chr3:107651083:C:T	0	107651083	T	C
3	chr3:107652376:T:TTG	0	107652376	TTG	T
3	chr3:107652378:A:AAAATTTAAAT	0	107652378	AAAATTTAAAT	A
3	chr3:107652379:C:T	0	107652379	T	C
3	chr3:107652383:T:TAAAA	0	107652383	TAAAA	T
3	chr3:107652916:T:C	0	107652916	C	T
3	chr3:107654010:T:C	0	107654010	C	T
3	chr3:107654278:G:A	0	107654278	A	G
3	chr3:107654587:A:G	0	107654587	G	A
3	chr3:107655476:T:G	0	107655476	G	T
3	chr3:107655709:T:A	0	107655709	A	T
3	chr3:107655793:C:T	0	107655793	T	C
3	chr3:107656981:T:G	0	107656981	G	T
3	chr3:107658193:G:A	0	107658193	A	G
3	chr3:107658600:C:T	0	107658600	T	C
3	chr3:107659468:A:T	0	107659468	T	A
3	chr3:107660142:A:G	0	107660142	G	A
3	chr3:107660990:A:G	0	107660990	G	A
3	chr3:107661207:C:T	0	107661207	T	C
3	chr3:107661974:A:G	0	107661974	G	A
3	chr3:107662799:T:C	0	107662799	C	T
3	chr3:107663444:T:C	0	107663444	C	T
3	chr3:107663555:C:T	0	107663555	T	C
3	chr3:107664490:A:G	0	107664490	G	A
3	chr3:107664830:T:C	0	107664830	C	T
3	chr3:107666821:C:T	0	107666821	T	C
3	chr3:107667063:A:G	0	107667063	G	A
3	chr3:107668047:G:A	0	107668047	A	G
3	chr3:107668269:G:A	0	107668269	A	G
3	chr3:107670239:C:T	0	107670239	T	C
3	chr3:107671732:C:T	0	107671732	T	C
3	chr3:107673002:A:G	0	107673002	G	A
3	chr3:107674336:A:C	0	107674336	C	A
3	chr3:107676286:A:G	0	107676286	G	A
3	chr3:107676455:T:C	0	107676455	C	T
3	chr3:107676475:A:G	0	107676475	G	A
3	chr3:107677440:T:G	0	107677440	G	T
3	chr3:107678307:A:T	0	107678307	T	A
3	chr3:107678819:T:C	0	107678819	C	T
3	chr3:107679791:C:T	0	107679791	T	C
3	chr3:107680282:A:G	0	107680282	G	A
3	chr3:107680315:G:A	0	107680315	A	G
3	chr3:107682420:C:T	0	107682420	T	C
3	chr3:107682758:A:G	0	107682758	G	A
3	chr3:107683036:A:C	0	107683036	C	A
3	chr3:107684222:A:G	0	107684222	G	A
3	chr3:107685854:C:T	0	107685854	T	C
3	chr3:107686198:T:C	0	107686198	C	T
3	chr3:107690257:A:G	0	107690257	G	A
3	chr3:107693675:G:A	0	107693675	A	G
3	chr3:107695017:T:A	0	107695017	A	T
3	chr3:107695108:A:G	0	107695108	G	A
3	chr3:107695647:T:C	0	107695647	C	T
3	chr3:107695648:G:A	0	107695648	A	G
3	chr3:107696326:T:C	0	107696326	C	T
3	chr3:107696505:T:C	0	107696505	C	T
3	chr3:107697103:A:AT	0	107697103	AT	A
3	chr3:107698513:G:A	0	107698513	A	G
3	chr3:107701149:G:C	0	107701149	C	G
3	chr3:107701435:A:C	0	107701435	C	A
3	chr3:107705183:C:T	0	107705183	T	C
3	chr3:107705243:G:A	0	107705243	A	G
3	chr3:107706047:A:G	0	107706047	G	A
3	chr3:107707779:C:A	0	107707779	A	C
3	chr3:107709122:C:T	0	107709122	T	C
3	chr3:107712183:T:G	0	107712183	G	T
3	chr3:107712420:A:G	0	107712420	G	A
3	chr3:107714468:A:G	0	107714468	G	A
3	chr3:107714887:G:A	0	107714887	A	G
3	chr3:107715844:T:A	0	107715844	A	T
3	chr3:107717687:C:T	0	107717687	T	C
3	chr3:107718287:TATA:T	0	107718287	T	TATA
3	chr3:107719200:T:C	0	107719200	C	T
3	chr3:107721480:A:G	0	107721480	G	A
3	chr3:107722231:A:C	0	107722231	C	A
3	chr3:107723086:A:G	0	107723086	G	A
3	chr3:107723670:T:C	0	107723670	C	T
3	chr3:107724425:G:T	0	107724425	T	G
3	chr3:107725225:A:G	0	107725225	G	A
3	chr3:107725433:T:A	0	107725433	A	T
3	chr3:107726519:G:T	0	107726519	T	G
3	chr3:107726525:A:T	0	107726525	T	A
3	chr3:107727386:T:G	0	107727386	G	T
3	chr3:107727455:C:T	0	107727455	T	C
3	chr3:107727772:A:G	0	107727772	G	A
3	chr3:107728056:A:G	0	107728056	G	A
3	chr3:107728519:G:A	0	107728519	A	G
3	chr3:107729010:T:A	0	107729010	A	T
3	chr3:107730661:T:C	0	107730661	C	T
3	chr3:107731484:A:G	0	107731484	G	A
3	chr3:107731601:G:A	0	107731601	A	G
3	chr3:107731918:A:G	0	107731918	G	A
3	chr3:107733627:C:T	0	107733627	T	C
3	chr3:107733643:A:G	0	107733643	G	A
3	chr3:107734835:G:A	0	107734835	A	G
3	chr3:107737632:A:G	0	107737632	G	A
3	chr3:107739320:C:T	0	107739320	T	C
3	chr3:107739616:A:G	0	107739616	G	A
3	chr3:107742884:T:C	0	107742884	C	T
3	chr3:107744609:TG:T	0	107744609	T	TG
3	chr3:107745323:A:G	0	107745323	G	A
3	chr3:107745987:A:G	0	107745987	G	A
3	chr3:107746970:T:C	0	107746970	C	T
3	chr3:107747222:C:T	0	107747222	T	C
3	chr3:107747334:C:A	0	107747334	A	C
3	chr3:107747564:A:G	0	107747564	G	A
3	chr3:107749814:A:G	0	107749814	G	A
3	chr3:107750241:T:A	0	107750241	A	T
3	chr3:107751411:A:G	0	107751411	G	A
3	chr3:107751762:A:AC	0	107751762	AC	A
3	chr3:107751766:C:T	0	107751766	T	C
3	chr3:107752212:T:A	0	107752212	A	T
3	chr3:107753014:A:G	0	107753014	G	A
3	chr3:107754767:A:G	0	107754767	G	A
3	chr3:107754794:A:G	0	107754794	G	A
3	chr3:107755376:C:G	0	107755376	G	C
3	chr3:107755957:C:T	0	107755957	T	C
3	chr3:107758895:A:G	0	107758895	G	A
3	chr3:107760903:T:C	0	107760903	C	T
3	chr3:107762321:T:C	0	107762321	C	T
3	chr3:107762644:A:G	0	107762644	G	A
3	chr3:107762866:A:G	0	107762866	G	A
3	chr3:107763318:G:A	0	107763318	A	G
3	chr3:107763648:C:T	0	107763648	T	C
3	chr3:107763791:T:G	0	107763791	G	T
3	chr3:107763946:C:T	0	107763946	T	C
3	chr3:107764222:C:T	0	107764222	T	C
3	chr3:107764340:G:C	0	107764340	C	G
3	chr3:107764358:T:C	0	107764358	C	T
3	chr3:107765996:TA:T	0	107765996	T	TA
3	chr3:107767205:A:G	0	107767205	G	A
3	chr3:107768546:G:A	0	107768546	A	G
3	chr3:107768860:C:T	0	107768860	T	C
3	chr3:107769892:G:A	0	107769892	A	G
3	chr3:107769945:G:A	0	107769945	A	G
3	chr3:107770552:T:C	0	107770552	C	T
3	chr3:107770861:C:T	0	107770861	T	C
3	chr3:107770907:T:C	0	107770907	C	T
3	chr3:107771404:TG:T	0	107771404	T	TG
3	chr3:107772061:A:G	0	107772061	G	A
3	chr3:107772911:TAGA:T	0	107772911	T	TAGA
3	chr3:107775498:G:A	0	107775498	A	G
3	chr3:107775714:G:A	0	107775714	A	G
3	chr3:107776033:C:T	0	107776033	T	C
3	chr3:107776131:C:T	0	107776131	T	C
3	chr3:107779463:T:C	0	107779463	C	T
3	chr3:107781143:T:C	0	107781143	C	T
3	chr3:107782070:A:G	0	107782070	G	A
3	chr3:107782435:T:C	0	107782435	C	T
3	chr3:107782833:T:G	0	107782833	G	T
3	chr3:107783216:C:T	0	107783216	T	C
3	chr3:107784100:T:C	0	107784100	C	T
3	chr3:107784216:G:A	0	107784216	A	G
3	chr3:107785027:A:G	0	107785027	G	A
3	chr3:107785296:C:T	0	107785296	T	C
3	chr3:107786896:T:TA	0	107786896	TA	T
3	chr3:107787181:C:T	0	107787181	T	C
3	chr3:107789300:T:C	0	107789300	C	T
3	chr3:107789470:A:G	0	107789470	G	A
3	chr3:107791610:G:A	0	107791610	A	G
3	chr3:107792670:A:G	0	107792670	G	A
3	chr3:107793150:G:A	0	107793150	A	G
3	chr3:107794245:A:G	0	107794245	G	A
3	chr3:107794935:G:T	0	107794935	T	G
3	chr3:107795841:G:A	0	107795841	A	G
3	chr3:107795862:A:G	0	107795862	G	A
3	chr3:107796463:G:T	0	107796463	T	G
3	chr3:107796636:G:T	0	107796636	T	G
3	chr3:107798904:G:A	0	107798904	A	G
3	chr3:107804428:G:A	0	107804428	A	G
3	chr3:107807186:T:A	0	107807186	A	T
3	chr3:107807196:T:C	0	107807196	C	T
3	chr3:107807335:T:C	0	107807335	C	T
3	chr3:107808749:A:C	0	107808749	C	A
3	chr3:107810211:A:T	0	107810211	T	A
3	chr3:107810212:A:T	0	107810212	T	A
3	chr3:107813222:A:G	0	107813222	G	A
3	chr3:107813303:A:G	0	107813303	G	A
3	chr3:107817715:C:A	0	107817715	A	C
3	chr3:107818251:G:C	0	107818251	C	G
3	chr3:107818668:T:C	0	107818668	C	T
3	chr3:107819355:T:C	0	107819355	C	T
3	chr3:107819893:C:T	0	107819893	T	C
3	chr3:107819935:A:T	0	107819935	T	A
3	chr3:107821211:C:T	0	107821211	T	C
3	chr3:107821867:G:A	0	107821867	A	G
3	chr3:107823758:G:T	0	107823758	T	G
3	chr3:107824644:A:G	0	107824644	G	A
3	chr3:107825529:T:A	0	107825529	A	T
3	chr3:107825799:G:C	0	107825799	C	G
3	chr3:107826686:G:A	0	107826686	A	G
3	chr3:107826730:G:T	0	107826730	T	G
3	chr3:107828407:G:A	0	107828407	A	G
3	chr3:107829118:G:A	0	107829118	A	G
3	chr3:107829942:G:T	0	107829942	T	G
3	chr3:107830087:C:T	0	107830087	T	C
3	chr3:107830611:G:C	0	107830611	C	G
3	chr3:107830615:A:G	0	107830615	G	A
3	chr3:107830852:A:G	0	107830852	G	A
3	chr3:107831285:C:A	0	107831285	A	C
3	chr3:107831658:G:A	0	107831658	A	G
3	chr3:107831736:T:A	0	107831736	A	T
3	chr3:107831972:C:T	0	107831972	T	C
3	chr3:107832240:T:C	0	107832240	C	T
3	chr3:107832674:G:A	0	107832674	A	G
3	chr3:107834478:GC:G	0	107834478	G	GC
3	chr3:107834668:G:T	0	107834668	T	G
3	chr3:107835008:G:A	0	107835008	A	G
3	chr3:107835606:G:A	0	107835606	A	G
3	chr3:107836384:A:T	0	107836384	T	A
3	chr3:107836619:T:C	0	107836619	C	T
3	chr3:107836745:G:A	0	107836745	A	G
3	chr3:107836747:TAC:T	0	107836747	T	TAC
3	chr3:107837810:G:A	0	107837810	A	G
3	chr3:107837960:A:G	0	107837960	G	A
3	chr3:107838535:TC:T	0	107838535	T	TC
3	chr3:107838547:C:T	0	107838547	T	C
3	chr3:107839658:C:T	0	107839658	T	C
3	chr3:107840260:C:G	0	107840260	G	C
3	chr3:107840655:A:C	0	107840655	C	A
3	chr3:107840705:T:C	0	107840705	C	T
3	chr3:107843136:C:T	0	107843136	T	C
3	chr3:107843433:A:G	0	107843433	G	A
3	chr3:107843642:C:T	0	107843642	T	C
3	chr3:107843936:A:T	0	107843936	T	A
3	chr3:107844030:T:G	0	107844030	G	T
3	chr3:107844949:G:T	0	107844949	T	G
3	chr3:107845612:T:C	0	107845612	C	T
3	chr3:107847048:G:C	0	107847048	C	G
3	chr3:107848502:A:T	0	107848502	T	A
3	chr3:107848668:T:G	0	107848668	G	T
3	chr3:107849510:C:T	0	107849510	T	C
3	chr3:107851026:T:C	0	107851026	C	T
3	chr3:107851040:C:A	0	107851040	A	C
3	chr3:107851481:C:A	0	107851481	A	C
3	chr3:107851895:G:T	0	107851895	T	G
3	chr3:107851906:C:T	0	107851906	T	C
3	chr3:107853673:T:C	0	107853673	C	T
3	chr3:107855092:A:C	0	107855092	C	A
3	chr3:107856296:G:A	0	107856296	A	G
3	chr3:107857587:G:A	0	107857587	A	G
3	chr3:107857972:C:G	0	107857972	G	C
3	chr3:107858734:A:T	0	107858734	T	A
3	chr3:107858763:G:C	0	107858763	C	G
3	chr3:107859057:G:A	0	107859057	A	G
3	chr3:107859441:C:T	0	107859441	T	C
3	chr3:107860268:G:A	0	107860268	A	G
3	chr3:107861527:G:A	0	107861527	A	G
3	chr3:107862107:G:C	0	107862107	C	G
3	chr3:107862163:G:GT	0	107862163	GT	G
3	chr3:107862201:G:A	0	107862201	A	G
3	chr3:107862493:T:G	0	107862493	G	T
3	chr3:107864350:C:T	0	107864350	T	C
3	chr3:107864441:G:A	0	107864441	A	G
3	chr3:107864893:A:G	0	107864893	G	A
3	chr3:107866302:G:C	0	107866302	C	G
3	chr3:107866453:A:G	0	107866453	G	A
3	chr3:107866566:TA:T	0	107866566	T	TA
3	chr3:107867577:C:T	0	107867577	T	C
3	chr3:107868666:A:G	0	107868666	G	A
3	chr3:107869521:C:T	0	107869521	T	C
3	chr3:107869658:T:A	0	107869658	A	T
3	chr3:107870145:T:C	0	107870145	C	T
3	chr3:107870704:G:T	0	107870704	T	G
3	chr3:107870907:T:A	0	107870907	A	T
3	chr3:107871511:C:T	0	107871511	T	C
3	chr3:107871850:G:C	0	107871850	C	G
3	chr3:107872002:G:C	0	107872002	C	G
3	chr3:107872168:T:C	0	107872168	C	T
3	chr3:107872699:G:A	0	107872699	A	G
3	chr3:107872827:G:A	0	107872827	A	G
3	chr3:107872968:C:G	0	107872968	G	C
3	chr3:107873187:G:A	0	107873187	A	G
3	chr3:107873338:G:A	0	107873338	A	G
3	chr3:107875583:A:G	0	107875583	G	A
3	chr3:107876039:T:C	0	107876039	C	T
3	chr3:107876464:G:A	0	107876464	A	G
3	chr3:107877925:CAGTT:C	0	107877925	C	CAGTT
3	chr3:107878151:G:A	0	107878151	A	G
3	chr3:107878294:A:C	0	107878294	C	A
3	chr3:107878786:C:T	0	107878786	T	C
3	chr3:107878846:T:C	0	107878846	C	T
3	chr3:107879005:T:C	0	107879005	C	T
3	chr3:107879474:T:C	0	107879474	C	T
3	chr3:107880109:A:G	0	107880109	G	A
3	chr3:107881106:A:G	0	107881106	G	A
3	chr3:107881592:T:C	0	107881592	C	T
3	chr3:107883043:G:A	0	107883043	A	G
3	chr3:107883282:T:C	0	107883282	C	T
3	chr3:107883370:A:G	0	107883370	G	A
3	chr3:107884048:TA:T	0	107884048	T	TA
3	chr3:107884501:C:G	0	107884501	G	C
3	chr3:107884915:C:T	0	107884915	T	C
3	chr3:107884983:G:A	0	107884983	A	G
3	chr3:107885243:A:G	0	107885243	G	A
3	chr3:107885430:C:T	0	107885430	T	C
3	chr3:107886129:T:A	0	107886129	A	T
3	chr3:107890634:G:A	0	107890634	A	G
3	chr3:107891143:C:T	0	107891143	T	C
3	chr3:107892266:T:C	0	107892266	C	T
3	chr3:107893094:C:T	0	107893094	T	C
3	chr3:107895076:T:C	0	107895076	C	T
3	chr3:107895737:G:A	0	107895737	A	G
3	chr3:107896064:T:C	0	107896064	C	T
3	chr3:107898382:A:G	0	107898382	G	A
3	chr3:107898816:T:C	0	107898816	C	T
3	chr3:107899667:T:C	0	107899667	C	T
3	chr3:107900067:C:A	0	107900067	A	C
3	chr3:107900538:A:G	0	107900538	G	A
3	chr3:107901812:T:C	0	107901812	C	T
3	chr3:107902049:G:A	0	107902049	A	G
3	chr3:107903212:C:T	0	107903212	T	C
3	chr3:107904210:C:T	0	107904210	T	C
3	chr3:107906360:A:G	0	107906360	G	A
3	chr3:107907930:A:C	0	107907930	C	A
3	chr3:107907961:A:G	0	107907961	G	A
3	chr3:107908685:C:T	0	107908685	T	C
3	chr3:107908722:C:T	0	107908722	T	C
3	chr3:107908797:C:T	0	107908797	T	C
3	chr3:107909329:A:G	0	107909329	G	A
3	chr3:107909657:G:A	0	107909657	A	G
3	chr3:107910580:C:T	0	107910580	T	C
3	chr3:107910702:A:C	0	107910702	C	A
3	chr3:107911128:C:G	0	107911128	G	C
3	chr3:107911135:G:C	0	107911135	C	G
3	chr3:107911331:T:C	0	107911331	C	T
3	chr3:107911463:T:G	0	107911463	G	T
3	chr3:107911573:C:T	0	107911573	T	C
3	chr3:107914630:C:T	0	107914630	T	C
3	chr3:107914950:G:A	0	107914950	A	G
3	chr3:107916109:C:T	0	107916109	T	C
3	chr3:107916803:G:C	0	107916803	C	G
3	chr3:107918578:C:G	0	107918578	G	C
3	chr3:107918653:T:C	0	107918653	C	T
3	chr3:107919558:C:T	0	107919558	T	C
3	chr3:107919721:TC:T	0	107919721	T	TC
3	chr3:107921686:G:A	0	107921686	A	G
3	chr3:107922377:A:G	0	107922377	G	A
3	chr3:107924023:G:A	0	107924023	A	G
3	chr3:107924953:C:T	0	107924953	T	C
3	chr3:107925570:A:T	0	107925570	T	A
3	chr3:107926269:G:A	0	107926269	A	G
3	chr3:107926346:A:C	0	107926346	C	A
3	chr3:107926927:C:T	0	107926927	T	C
3	chr3:107926980:A:G	0	107926980	G	A
3	chr3:107927152:T:C	0	107927152	C	T
3	chr3:107927463:T:C	0	107927463	C	T
3	chr3:107927881:G:A	0	107927881	A	G
3	chr3:107927960:G:T	0	107927960	T	G
3	chr3:107928022:G:A	0	107928022	A	G
3	chr3:107928048:T:C	0	107928048	C	T
3	chr3:107930120:C:T	0	107930120	T	C
3	chr3:107930630:A:G	0	107930630	G	A
3	chr3:107930646:C:T	0	107930646	T	C
3	chr3:107930752:C:T	0	107930752	T	C
3	chr3:107930876:A:G	0	107930876	G	A
3	chr3:107931986:G:T	0	107931986	T	G
3	chr3:107932366:G:A	0	107932366	A	G
3	chr3:107933502:A:C	0	107933502	C	A
3	chr3:107933737:A:C	0	107933737	C	A
3	chr3:107933788:G:A	0	107933788	A	G
3	chr3:107934254:T:C	0	107934254	C	T
3	chr3:107935165:A:T	0	107935165	T	A
3	chr3:107935254:A:G	0	107935254	G	A
3	chr3:107935709:G:A	0	107935709	A	G
3	chr3:107935814:G:A	0	107935814	A	G
3	chr3:107936699:A:G	0	107936699	G	A
3	chr3:107937059:A:T	0	107937059	T	A
3	chr3:107939230:C:A	0	107939230	A	C
3	chr3:107942437:A:G	0	107942437	G	A
3	chr3:107942527:TATG:T	0	107942527	T	TATG
3	chr3:107942534:CAAATAAGA:C	0	107942534	C	CAAATAAGA
3	chr3:107943203:G:A	0	107943203	A	G
3	chr3:107943887:A:G	0	107943887	G	A
3	chr3:107944354:A:G	0	107944354	G	A
3	chr3:107945484:A:G	0	107945484	G	A
3	chr3:107945825:A:AT	0	107945825	AT	A
3	chr3:107946393:T:C	0	107946393	C	T
3	chr3:107946644:C:T	0	107946644	T	C
3	chr3:107946787:T:C	0	107946787	C	T
3	chr3:107946872:T:G	0	107946872	G	T
3	chr3:107947802:CAG:C	0	107947802	C	CAG
3	chr3:107948680:CAAT:C	0	107948680	C	CAAT
3	chr3:107949104:G:A	0	107949104	A	G
3	chr3:107950188:C:T	0	107950188	T	C
3	chr3:107951319:G:A	0	107951319	A	G
3	chr3:107951773:A:T	0	107951773	T	A
3	chr3:107951952:GTTATTC:G	0	107951952	G	GTTATTC
3	chr3:107952031:G:A	0	107952031	A	G
3	chr3:107952307:G:A	0	107952307	A	G
3	chr3:107952751:C:T	0	107952751	T	C
3	chr3:107952965:G:A	0	107952965	A	G
3	chr3:107953098:G:A	0	107953098	A	G
3	chr3:107954711:A:G	0	107954711	G	A
3	chr3:107956613:G:A	0	107956613	A	G
3	chr3:107957227:A:G	0	107957227	G	A
3	chr3:107959257:A:T	0	107959257	T	A
3	chr3:107959654:T:C	0	107959654	C	T
3	chr3:107959740:C:T	0	107959740	T	C
3	chr3:107959767:T:C	0	107959767	C	T
3	chr3:107960477:A:C	0	107960477	C	A
3	chr3:107961338:T:C	0	107961338	C	T
3	chr3:107961726:G:A	0	107961726	A	G
3	chr3:107962061:A:G	0	107962061	G	A
3	chr3:107962160:T:C	0	107962160	C	T
3	chr3:107962653:C:T	0	107962653	T	C
3	chr3:107963578:A:G	0	107963578	G	A
3	chr3:107964117:G:A	0	107964117	A	G
3	chr3:107964575:A:G	0	107964575	G	A
3	chr3:107964668:G:A	0	107964668	A	G
3	chr3:107965345:C:T	0	107965345	T	C
3	chr3:107965622:G:A	0	107965622	A	G
3	chr3:107965820:T:C	0	107965820	C	T
3	chr3:107966984:A:T	0	107966984	T	A
3	chr3:107967513:A:G	0	107967513	G	A
3	chr3:107967594:G:C	0	107967594	C	G
3	chr3:107968443:A:G	0	107968443	G	A
3	chr3:107968559:T:G	0	107968559	G	T
3	chr3:107968732:G:A	0	107968732	A	G
3	chr3:107969823:G:A	0	107969823	A	G
3	chr3:107969871:T:C	0	107969871	C	T
3	chr3:107970697:C:A	0	107970697	A	C
3	chr3:107970908:C:T	0	107970908	T	C
3	chr3:107971433:T:C	0	107971433	C	T
3	chr3:107971920:G:GAGTA	0	107971920	GAGTA	G
3	chr3:107972676:AAT:A	0	107972676	A	AAT
3	chr3:107972850:A:G	0	107972850	G	A
3	chr3:107973231:G:A	0	107973231	A	G
3	chr3:107973620:A:G	0	107973620	G	A
3	chr3:107973754:TC:T	0	107973754	T	TC
3	chr3:107973850:G:A	0	107973850	A	G
3	chr3:107974168:C:G	0	107974168	G	C
3	chr3:107974289:A:G	0	107974289	G	A
3	chr3:107975987:A:G	0	107975987	G	A
3	chr3:107976098:G:A	0	107976098	A	G
3	chr3:107976656:G:T	0	107976656	T	G
3	chr3:107978309:C:T	0	107978309	T	C
3	chr3:107978684:T:C	0	107978684	C	T
3	chr3:107978819:A:G	0	107978819	G	A
3	chr3:107979791:G:A	0	107979791	A	G
3	chr3:107980096:A:G	0	107980096	G	A
3	chr3:107980513:C:T	0	107980513	T	C
3	chr3:107982105:A:C	0	107982105	C	A
3	chr3:107982495:C:T	0	107982495	T	C
3	chr3:107982658:T:G	0	107982658	G	T
3	chr3:107983315:G:A	0	107983315	A	G
3	chr3:107983337:A:G	0	107983337	G	A
3	chr3:107983412:G:A	0	107983412	A	G
3	chr3:107983659:G:A	0	107983659	A	G
3	chr3:107983850:C:A	0	107983850	A	C
3	chr3:107983856:T:C	0	107983856	C	T
3	chr3:107984054:G:A	0	107984054	A	G
3	chr3:107984070:T:C	0	107984070	C	T
3	chr3:107984440:G:A	0	107984440	A	G
3	chr3:107984809:C:T	0	107984809	T	C
3	chr3:107985517:C:G	0	107985517	G	C
3	chr3:107985855:G:T	0	107985855	T	G
3	chr3:107986263:T:C	0	107986263	C	T
3	chr3:107986457:C:T	0	107986457	T	C
3	chr3:107986901:T:A	0	107986901	A	T
3	chr3:107986984:A:G	0	107986984	G	A
3	chr3:107987596:ATTTGGGAC:A	0	107987596	A	ATTTGGGAC
3	chr3:107988242:A:T	0	107988242	T	A
3	chr3:107988564:G:A	0	107988564	A	G
3	chr3:107988611:T:C	0	107988611	C	T
3	chr3:107988906:T:G	0	107988906	G	T
3	chr3:107990109:T:C	0	107990109	C	T
3	chr3:107991010:T:A	0	107991010	A	T
3	chr3:107995228:G:A	0	107995228	A	G
3	chr3:107996090:T:C	0	107996090	C	T
3	chr3:107998256:C:T	0	107998256	T	C
3	chr3:108000043:A:G	0	108000043	G	A
3	chr3:108000671:G:C	0	108000671	C	G
3	chr3:108000696:A:C	0	108000696	C	A
3	chr3:108002016:T:C	0	108002016	C	T
3	chr3:108002041:A:G	0	108002041	G	A
3	chr3:108002094:A:G	0	108002094	G	A
3	chr3:108002366:A:G	0	108002366	G	A
3	chr3:108003055:A:G	0	108003055	G	A
3	chr3:108003167:A:G	0	108003167	G	A
3	chr3:108003902:T:A	0	108003902	A	T
3	chr3:108004621:T:C	0	108004621	C	T
3	chr3:108004895:T:G	0	108004895	G	T
3	chr3:108006401:G:C	0	108006401	C	G
3	chr3:108006654:A:G	0	108006654	G	A
3	chr3:108006775:G:GA	0	108006775	GA	G
3	chr3:108006812:T:C	0	108006812	C	T
3	chr3:108006984:T:C	0	108006984	C	T
3	chr3:108007347:A:C	0	108007347	C	A
3	chr3:108007468:A:G	0	108007468	G	A
3	chr3:108008943:A:G	0	108008943	G	A
3	chr3:108010139:A:T	0	108010139	T	A
3	chr3:108010700:T:C	0	108010700	C	T
3	chr3:108011173:G:A	0	108011173	A	G
3	chr3:108013077:T:C	0	108013077	C	T
3	chr3:108013796:T:C	0	108013796	C	T
3	chr3:108013892:C:T	0	108013892	T	C
3	chr3:108013904:C:T	0	108013904	T	C
3	chr3:108014130:G:A	0	108014130	A	G
3	chr3:108014353:G:A	0	108014353	A	G
3	chr3:108015838:A:G	0	108015838	G	A
3	chr3:108016169:C:T	0	108016169	T	C
3	chr3:108016259:T:C	0	108016259	C	T
3	chr3:108017061:G:A	0	108017061	A	G
3	chr3:108017587:T:C	0	108017587	C	T
3	chr3:108017758:G:A	0	108017758	A	G
3	chr3:108018304:T:C	0	108018304	C	T
3	chr3:108018439:C:CT	0	108018439	CT	C
3	chr3:108018539:C:T	0	108018539	T	C
3	chr3:108019212:T:C	0	108019212	C	T
3	chr3:108020247:T:C	0	108020247	C	T
3	chr3:108020469:G:A	0	108020469	A	G
3	chr3:108021197:C:T	0	108021197	T	C
3	chr3:108021385:C:T	0	108021385	T	C
3	chr3:108022072:TAGG:T	0	108022072	T	TAGG
3	chr3:108022522:A:T	0	108022522	T	A
3	chr3:108023033:T:C	0	108023033	C	T
3	chr3:108023085:T:C	0	108023085	C	T
3	chr3:108023350:G:C	0	108023350	C	G
3	chr3:108023484:T:A	0	108023484	A	T
3	chr3:108024227:A:C	0	108024227	C	A
3	chr3:108024246:T:C	0	108024246	C	T
3	chr3:108024488:T:A	0	108024488	A	T
3	chr3:108025176:C:T	0	108025176	T	C
3	chr3:108025660:A:T	0	108025660	T	A
3	chr3:108026451:A:C	0	108026451	C	A
3	chr3:108026800:A:G	0	108026800	G	A
3	chr3:108027521:T:A	0	108027521	A	T
3	chr3:108027590:T:C	0	108027590	C	T
3	chr3:108027720:A:G	0	108027720	G	A
3	chr3:108027838:T:C	0	108027838	C	T
3	chr3:108027957:C:T	0	108027957	T	C
3	chr3:108028797:C:T	0	108028797	T	C
3	chr3:108028825:C:T	0	108028825	T	C
3	chr3:108029025:G:A	0	108029025	A	G
3	chr3:108029077:G:T	0	108029077	T	G
3	chr3:108029293:A:G	0	108029293	G	A
3	chr3:108032460:C:T	0	108032460	T	C
3	chr3:108032682:C:T	0	108032682	T	C
3	chr3:108036147:G:T	0	108036147	T	G
3	chr3:108038213:C:A	0	108038213	A	C
3	chr3:108038505:G:A	0	108038505	A	G
3	chr3:108039115:ATTTCG:A	0	108039115	A	ATTTCG
3	chr3:108040575:G:T	0	108040575	T	G
3	chr3:108044193:G:A	0	108044193	A	G
3	chr3:108046545:G:A	0	108046545	A	G
3	chr3:108049422:A:C	0	108049422	C	A
3	chr3:108050383:C:T	0	108050383	T	C
3	chr3:108050472:A:C	0	108050472	C	A
3	chr3:108051087:C:A	0	108051087	A	C
3	chr3:108051176:C:T	0	108051176	T	C
3	chr3:108052246:G:C	0	108052246	C	G
3	chr3:108052731:G:A	0	108052731	A	G
3	chr3:108054146:G:A	0	108054146	A	G
3	chr3:108054148:T:A	0	108054148	A	T
3	chr3:108054793:T:A	0	108054793	A	T
3	chr3:108056319:G:A	0	108056319	A	G
3	chr3:108056320:C:T	0	108056320	T	C
3	chr3:108058204:C:A	0	108058204	A	C
3	chr3:108058995:C:T	0	108058995	T	C
3	chr3:108059969:T:A	0	108059969	A	T
3	chr3:108061559:T:C	0	108061559	C	T
3	chr3:108061774:G:A	0	108061774	A	G
3	chr3:108061891:T:C	0	108061891	C	T
3	chr3:108062085:T:A	0	108062085	A	T
3	chr3:108062847:G:A	0	108062847	A	G
3	chr3:108066173:A:G	0	108066173	G	A
3	chr3:108066497:G:A	0	108066497	A	G
3	chr3:108068468:C:G	0	108068468	G	C
3	chr3:108069194:A:T	0	108069194	T	A
3	chr3:108069759:G:A	0	108069759	A	G
3	chr3:108070943:T:A	0	108070943	A	T
3	chr3:108071544:A:G	0	108071544	G	A
3	chr3:108071988:G:T	0	108071988	T	G
3	chr3:108072000:C:T	0	108072000	T	C
3	chr3:108073693:G:A	0	108073693	A	G
3	chr3:108074862:A:G	0	108074862	G	A
3	chr3:108075293:A:C	0	108075293	C	A
3	chr3:108075605:T:C	0	108075605	C	T
3	chr3:108076525:C:T	0	108076525	T	C
3	chr3:108077250:G:A	0	108077250	A	G
3	chr3:108077829:T:C	0	108077829	C	T
3	chr3:108078843:T:A	0	108078843	A	T
3	chr3:108079272:G:A	0	108079272	A	G
3	chr3:108079731:G:C	0	108079731	C	G
3	chr3:108079753:C:A	0	108079753	A	C
3	chr3:108079908:C:T	0	108079908	T	C
3	chr3:108080551:ACTTTT:A	0	108080551	A	ACTTTT
3	chr3:108081155:T:A	0	108081155	A	T
3	chr3:108081701:C:T	0	108081701	T	C
3	chr3:108082033:A:G	0	108082033	G	A
3	chr3:108084656:A:C	0	108084656	C	A
3	chr3:108086487:T:C	0	108086487	C	T
3	chr3:108092190:C:G	0	108092190	G	C
3	chr3:108092940:G:A	0	108092940	A	G
3	chr3:108093660:C:A	0	108093660	A	C
3	chr3:108094073:A:G	0	108094073	G	A
3	chr3:108094260:A:C	0	108094260	C	A
3	chr3:108094550:G:A	0	108094550	A	G
3	chr3:108095328:C:T	0	108095328	T	C
3	chr3:108095595:C:T	0	108095595	T	C
3	chr3:108097369:T:G	0	108097369	G	T
3	chr3:108097846:T:C	0	108097846	C	T
3	chr3:108097886:C:T	0	108097886	T	C
3	chr3:108098041:G:A	0	108098041	A	G
3	chr3:108099597:G:A	0	108099597	A	G
3	chr3:108099631:G:A	0	108099631	A	G
3	chr3:108100194:G:A	0	108100194	A	G
3	chr3:108101216:C:T	0	108101216	T	C
3	chr3:108101389:TC:T	0	108101389	T	TC
3	chr3:108101848:A:G	0	108101848	G	A
3	chr3:108102699:T:G	0	108102699	G	T
3	chr3:108103398:A:C	0	108103398	C	A
3	chr3:108104377:G:A	0	108104377	A	G
3	chr3:108105214:T:G	0	108105214	G	T
3	chr3:108105375:T:C	0	108105375	C	T
3	chr3:108105716:A:G	0	108105716	G	A
3	chr3:108109154:C:T	0	108109154	T	C
3	chr3:108109571:C:A	0	108109571	A	C
3	chr3:108109632:C:T	0	108109632	T	C
3	chr3:108110058:A:G	0	108110058	G	A
3	chr3:108110460:G:A	0	108110460	A	G
3	chr3:108110660:A:G	0	108110660	G	A
3	chr3:108110919:C:A	0	108110919	A	C
3	chr3:108110959:G:A	0	108110959	A	G
3	chr3:108113271:T:C	0	108113271	C	T
3	chr3:108113319:C:T	0	108113319	T	C
3	chr3:108113921:G:A	0	108113921	A	G
3	chr3:108114442:C:A	0	108114442	A	C
3	chr3:108118418:C:G	0	108118418	G	C
3	chr3:108119284:G:T	0	108119284	T	G
3	chr3:108119355:GA:G	0	108119355	G	GA
3	chr3:108120885:C:T	0	108120885	T	C
3	chr3:108121140:A:G	0	108121140	G	A
3	chr3:108121926:G:T	0	108121926	T	G
3	chr3:108121983:T:C	0	108121983	C	T
3	chr3:108122534:T:C	0	108122534	C	T
3	chr3:108124157:T:C	0	108124157	C	T
3	chr3:108124634:C:T	0	108124634	T	C
3	chr3:108125170:T:C	0	108125170	C	T
3	chr3:108125652:C:T	0	108125652	T	C
3	chr3:108126396:T:C	0	108126396	C	T
3	chr3:108126706:T:A	0	108126706	A	T
3	chr3:108126898:C:T	0	108126898	T	C
3	chr3:108127081:T:C	0	108127081	C	T
3	chr3:108127770:C:A	0	108127770	A	C
3	chr3:108128666:G:A	0	108128666	A	G
3	chr3:108128878:G:A	0	108128878	A	G
3	chr3:108129055:C:A	0	108129055	A	C
3	chr3:108129374:C:T	0	108129374	T	C
3	chr3:108130902:T:C	0	108130902	C	T
3	chr3:108132020:G:A	0	108132020	A	G
3	chr3:108132326:C:T	0	108132326	T	C
3	chr3:108132530:C:T	0	108132530	T	C
3	chr3:108132620:G:A	0	108132620	A	G
3	chr3:108133952:T:C	0	108133952	C	T
3	chr3:108134043:A:G	0	108134043	G	A
3	chr3:108134517:A:G	0	108134517	G	A
3	chr3:108134801:T:C	0	108134801	C	T
3	chr3:108137949:A:C	0	108137949	C	A
3	chr3:108138106:A:C	0	108138106	C	A
3	chr3:108139596:T:C	0	108139596	C	T
3	chr3:108140340:T:G	0	108140340	G	T
3	chr3:108140426:T:C	0	108140426	C	T
3	chr3:108140523:G:A	0	108140523	A	G
3	chr3:108140711:A:G	0	108140711	G	A
3	chr3:108141165:G:A	0	108141165	A	G
3	chr3:108141310:TA:T	0	108141310	T	TA
3	chr3:108141340:C:T	0	108141340	T	C
3	chr3:108141402:A:G	0	108141402	G	A
3	chr3:108141959:A:T	0	108141959	T	A
3	chr3:108142655:T:A	0	108142655	A	T
3	chr3:108142662:TCCTGTCATATAC:T	0	108142662	T	TCCTGTCATATAC
3	chr3:108142919:T:C	0	108142919	C	T
3	chr3:108144074:A:G	0	108144074	G	A
3	chr3:108144112:A:G	0	108144112	G	A
3	chr3:108144366:C:G	0	108144366	G	C
3	chr3:108145123:A:G	0	108145123	G	A
3	chr3:108145826:G:A	0	108145826	A	G
3	chr3:108145846:A:G	0	108145846	G	A
3	chr3:108146116:G:T	0	108146116	T	G
3	chr3:108146416:T:C	0	108146416	C	T
3	chr3:108146916:C:T	0	108146916	T	C
3	chr3:108147479:G:A	0	108147479	A	G
3	chr3:108147583:AG:A	0	108147583	A	AG
3	chr3:108148979:C:T	0	108148979	T	C
3	chr3:108149263:T:C	0	108149263	C	T
3	chr3:108149425:A:G	0	108149425	G	A
3	chr3:108149680:A:G	0	108149680	G	A
3	chr3:108149814:G:A	0	108149814	A	G
3	chr3:108150910:A:C	0	108150910	C	A
3	chr3:108151048:C:T	0	108151048	T	C
3	chr3:108151292:A:T	0	108151292	T	A
3	chr3:108151459:T:C	0	108151459	C	T
3	chr3:108151988:C:A	0	108151988	A	C
3	chr3:108153000:A:G	0	108153000	G	A
3	chr3:108153007:C:T	0	108153007	T	C
3	chr3:108153044:C:A	0	108153044	A	C
3	chr3:108153818:C:T	0	108153818	T	C
3	chr3:108154075:C:A	0	108154075	A	C
3	chr3:108154680:T:A	0	108154680	A	T
3	chr3:108155791:C:T	0	108155791	T	C
3	chr3:108156208:A:G	0	108156208	G	A
3	chr3:108156886:T:C	0	108156886	C	T
3	chr3:108157385:T:C	0	108157385	C	T
3	chr3:108157400:T:C	0	108157400	C	T
3	chr3:108157520:A:G	0	108157520	G	A
3	chr3:108157585:G:A	0	108157585	A	G
3	chr3:108157845:A:C	0	108157845	C	A
3	chr3:108157850:T:C	0	108157850	C	T
3	chr3:108158287:A:T	0	108158287	T	A
3	chr3:108158616:C:T	0	108158616	T	C
3	chr3:108158691:G:C	0	108158691	C	G
3	chr3:108159366:C:T	0	108159366	T	C
3	chr3:108159823:T:C	0	108159823	C	T
3	chr3:108160427:T:C	0	108160427	C	T
3	chr3:108160479:ATACT:A	0	108160479	A	ATACT
3	chr3:108160669:T:C	0	108160669	C	T
3	chr3:108160883:G:C	0	108160883	C	G
```
