## Supplementary material for "Characterization of shared and ancestry-specific signals driving complex traits using multi-ancestry fine-mapping": mesusiecsinfo

```
*************************************************************

  Multiple Ancestry Sum of Single Effect Model (MESuSiE)          

   Visit http://www.xzlab.org/software.html For Update            

            (C) 2022 Boran Gao, Xiang Zhou                        

              GNU General Public License                          

*************************************************************
# Start data processing for sufficient statistics 
# Create MESuSiE object 
# Start data analysis 

# Data analysis is done, and now generates result 

Potential causal SNPs with PIP > 0.5:  

Credible sets for effects: 
$cs
$cs$L1
 [1]  554  561  562  580  589  594  601  602  611  612  629  630  659  722  741
[16]  747  766  769  779  785  787  789  791  796  802  803  804  807  823  824
[31]  831  851  854  855  856  858  862  866  870  875  881  882  883  885  886
[46]  889  890  891  892  893  894  895  898  902  911  912  917  921  925  928
[61]  929  930  931  932  934  936  938  949  951  962  963  971  976  979 1000
[76] 1003 1015 1032 1038 1039 1042 1043 1044 1049 1054 1060 1063 1065 1095 1108
[91] 1111 1124 1132 1172 1186 1189 1190 1194 1229


$cs_category
   L1 
"eur" 

$purity
   min.abs.corr mean.abs.corr median.abs.corr
L1     0.745981     0.9331992        0.954928

$cs_index
[1] 1

$coverage
[1] 0.9529765

$requested_coverage
[1] 0.95


 Use MESuSiE_Plot() for visualization
# Total time used for the analysis: 0.05 mins
```
