## Supplementary material for "Characterization of shared and ancestry-specific signals driving complex traits using multi-ancestry fine-mapping": mesusieoutput

```
                 eur          afr      eur_afr
   [1,] 1.396746e-04 0.0001736699 4.652177e-05
   [2,] 2.500265e-04 0.0001736706 8.314252e-05
   [3,] 3.125658e-04 0.0001736712 1.038361e-04
   [4,] 3.028409e-04 0.0001736712 1.006078e-04
   [5,] 1.505696e-04 0.0001736699 5.014572e-05
   [6,] 1.594768e-04 0.0001736703 5.316435e-05
   [7,] 1.588829e-04 0.0001736699 5.291211e-05
   [8,] 1.747520e-04 0.0001736715 5.809326e-05
   [9,] 1.627255e-04 0.0001736706 5.413995e-05
  [10,] 1.628217e-04 0.0001736699 5.422498e-05
  [11,] 2.696909e-04 0.0001736707 8.966098e-05
  [12,] 1.603500e-04 0.0001736702 5.345942e-05
  [13,] 1.684827e-04 0.0001736699 5.610636e-05
  [14,] 1.710612e-04 0.0001736704 5.691968e-05
  [15,] 1.631061e-04 0.0001736709 5.425388e-05
  [16,] 1.588200e-04 0.0001736717 5.279730e-05
  [17,] 1.592234e-04 0.0001736703 5.308251e-05
  [18,] 1.591522e-04 0.0001736703 5.305311e-05
  [19,] 1.597411e-04 0.0001736702 5.324314e-05
  [20,] 1.598262e-04 0.0001736702 5.327074e-05
  [21,] 1.598041e-04 0.0001736702 5.326439e-05
  [22,] 1.598491e-04 0.0001736702 5.327817e-05
  [23,] 1.621115e-04 0.0001736702 5.403563e-05
  [24,] 1.598326e-04 0.0001736702 5.327201e-05
  [25,] 1.821342e-04 0.0001736712 6.055683e-05
  [26,] 1.600623e-04 0.0001736702 5.334896e-05
  [27,] 1.600996e-04 0.0001736702 5.336037e-05
  [28,] 1.599907e-04 0.0001736702 5.332443e-05
  [29,] 1.598003e-04 0.0001736702 5.326142e-05
  [30,] 1.599630e-04 0.0001736702 5.331538e-05
  [31,] 1.561336e-04 0.0001736706 5.195270e-05
  [32,] 1.597247e-04 0.0001736702 5.323664e-05
  [33,] 1.599909e-04 0.0001736702 5.332460e-05
  [34,] 1.613683e-04 0.0001736705 5.369603e-05
  [35,] 1.597100e-04 0.0001736702 5.323180e-05
  [36,] 1.597100e-04 0.0001736702 5.323180e-05
  [37,] 1.599231e-04 0.0001736702 5.330233e-05
  [38,] 1.599907e-04 0.0001736702 5.332549e-05
  [39,] 1.613683e-04 0.0001736705 5.369527e-05
  [40,] 1.597844e-04 0.0001736702 5.325621e-05
  [41,] 1.600809e-04 0.0001736702 5.335357e-05
  [42,] 1.596812e-04 0.0001736702 5.322231e-05
  [43,] 1.598975e-04 0.0001736702 5.329397e-05
  [44,] 1.596671e-04 0.0001736702 5.321769e-05
  [45,] 1.522061e-04 0.0001736701 5.067723e-05
  [46,] 1.596533e-04 0.0001736702 5.321313e-05
  [47,] 1.595875e-04 0.0001736702 5.319160e-05
  [48,] 1.594071e-04 0.0001736702 5.313277e-05
  [49,] 1.593901e-04 0.0001736702 5.312720e-05
  [50,] 1.593985e-04 0.0001736702 5.312993e-05
  [51,] 1.720490e-04 0.0001736705 5.724450e-05
  [52,] 1.595507e-04 0.0001736702 5.317953e-05
  [53,] 1.593901e-04 0.0001736702 5.312720e-05
  [54,] 1.593901e-04 0.0001736702 5.312720e-05
  [55,] 1.593819e-04 0.0001736702 5.312454e-05
  [56,] 1.225901e-04 0.0001736708 4.081307e-05
  [57,] 1.594287e-04 0.0001736702 5.313912e-05
  [58,] 1.757950e-04 0.0001736700 5.852661e-05
  [59,] 1.594287e-04 0.0001736702 5.313905e-05
  [60,] 1.594287e-04 0.0001736702 5.313905e-05
  [61,] 1.594177e-04 0.0001736702 5.313548e-05
  [62,] 1.597397e-04 0.0001736701 5.324347e-05
  [63,] 1.600930e-04 0.0001736701 5.336110e-05
  [64,] 1.597247e-04 0.0001736701 5.323861e-05
  [65,] 1.599907e-04 0.0001736701 5.332621e-05
  [66,] 1.650973e-04 0.0001736705 5.493587e-05
  [67,] 1.597100e-04 0.0001736701 5.323362e-05
  [68,] 1.661082e-04 0.0001736702 5.529107e-05
  [69,] 1.596812e-04 0.0001736701 5.322418e-05
  [70,] 1.596812e-04 0.0001736701 5.322417e-05
  [71,] 1.597993e-04 0.0001736701 5.326384e-05
  [72,] 1.597097e-04 0.0001736701 5.323328e-05
  [73,] 1.596533e-04 0.0001736701 5.321488e-05
  [74,] 1.596533e-04 0.0001736701 5.321488e-05
  [75,] 1.596671e-04 0.0001736701 5.321944e-05
  [76,] 1.593218e-04 0.0001736702 5.310428e-05
  [77,] 1.897542e-04 0.0001736705 6.312510e-05
  [78,] 2.757954e-04 0.0001736707 9.168432e-05
  [79,] 1.592676e-04 0.0001736702 5.308682e-05
  [80,] 1.756574e-04 0.0001736705 5.844356e-05
  [81,] 1.592676e-04 0.0001736702 5.308682e-05
  [82,] 1.577939e-04 0.0001736699 5.255153e-05
  [83,] 1.592200e-04 0.0001736702 5.307156e-05
  [84,] 1.684393e-04 0.0001736704 5.604872e-05
  [85,] 1.560848e-04 0.0001736699 5.198239e-05
  [86,] 1.813603e-04 0.0001736705 6.033546e-05
  [87,] 1.699803e-04 0.0001736698 5.661489e-05
  [88,] 1.595572e-04 0.0001736703 5.318445e-05
  [89,] 1.704717e-04 0.0001736699 5.676212e-05
  [90,] 2.065114e-04 0.0001736707 6.867777e-05
  [91,] 1.785401e-04 0.0001736699 5.945150e-05
  [92,] 1.807157e-04 0.0001736698 6.018506e-05
  [93,] 1.852047e-04 0.0001736698 6.167914e-05
  [94,] 1.603746e-04 0.0001736703 5.344361e-05
  [95,] 1.890939e-04 0.0001736708 6.288683e-05
  [96,] 1.590617e-04 0.0001736702 5.302223e-05
  [97,] 1.592262e-04 0.0001736702 5.307812e-05
  [98,] 1.766274e-04 0.0001736703 5.878204e-05
  [99,] 3.004762e-04 0.0001736706 9.989759e-05
 [100,] 2.797049e-04 0.0001736706 9.299367e-05
 [101,] 2.839977e-04 0.0001736707 9.441146e-05
 [102,] 2.924187e-04 0.0001736707 9.720872e-05
 [103,] 2.797049e-04 0.0001736706 9.299085e-05
 [104,] 2.797049e-04 0.0001736706 9.298983e-05
 [105,] 2.797049e-04 0.0001736707 9.298506e-05
 [106,] 2.839977e-04 0.0001736707 9.441050e-05
 [107,] 2.755050e-04 0.0001736707 9.159139e-05
 [108,] 2.607860e-04 0.0001736706 8.671073e-05
 [109,] 2.435693e-04 0.0001736707 8.098885e-05
 [110,] 2.822494e-04 0.0001736708 9.382137e-05
 [111,] 1.253156e-04 0.0001736707 4.171076e-05
 [112,] 1.200623e-04 0.0001736707 3.996597e-05
 [113,] 1.253156e-04 0.0001736707 4.171098e-05
 [114,] 1.253156e-04 0.0001736707 4.171122e-05
 [115,] 1.234964e-04 0.0001736707 4.110735e-05
 [116,] 1.226128e-04 0.0001736707 4.081434e-05
 [117,] 1.234964e-04 0.0001736707 4.110735e-05
 [118,] 1.578579e-04 0.0001736701 5.261731e-05
 [119,] 1.217460e-04 0.0001736707 4.052652e-05
 [120,] 1.217460e-04 0.0001736707 4.052630e-05
 [121,] 1.204318e-04 0.0001736706 4.009095e-05
 [122,] 1.201446e-04 0.0001736706 3.999542e-05
 [123,] 1.241745e-04 0.0001736706 4.133470e-05
 [124,] 1.218176e-04 0.0001736706 4.055190e-05
 [125,] 1.076590e-04 0.0001736703 3.587418e-05
 [126,] 2.759536e-04 0.0001736701 9.198557e-05
 [127,] 1.218176e-04 0.0001736706 4.055145e-05
 [128,] 1.208302e-04 0.0001736707 4.022099e-05
 [129,] 2.574611e-04 0.0001736699 8.570438e-05
 [130,] 2.557074e-04 0.0001736699 8.512421e-05
 [131,] 2.658047e-04 0.0001736702 8.860277e-05
 [132,] 1.258859e-04 0.0001736707 4.190072e-05
 [133,] 1.228229e-04 0.0001736706 4.088512e-05
 [134,] 1.219284e-04 0.0001736706 4.058805e-05
 [135,] 1.230803e-04 0.0001736706 4.097082e-05
 [136,] 1.449277e-04 0.0001736705 4.823075e-05
 [137,] 1.221809e-04 0.0001736706 4.067191e-05
 [138,] 1.895791e-04 0.0001736701 6.321644e-05
 [139,] 1.204342e-04 0.0001736706 4.009180e-05
 [140,] 1.249325e-04 0.0001736706 4.158695e-05
 [141,] 1.554025e-04 0.0001736701 5.182656e-05
 [142,] 1.199425e-04 0.0001736705 3.993082e-05
 [143,] 1.234651e-04 0.0001736706 4.109842e-05
 [144,] 1.549708e-04 0.0001736701 5.168296e-05
 [145,] 1.216693e-04 0.0001736706 4.050178e-05
 [146,] 1.243896e-04 0.0001736706 4.140547e-05
 [147,] 1.586830e-04 0.0001736701 5.292155e-05
 [148,] 1.134563e-04 0.0001736700 3.781918e-05
 [149,] 1.243896e-04 0.0001736706 4.140455e-05
 [150,] 1.328512e-04 0.0001736706 4.421642e-05
 [151,] 1.253689e-04 0.0001736706 4.173094e-05
 [152,] 1.243896e-04 0.0001736706 4.140524e-05
 [153,] 1.139021e-04 0.0001736700 3.796756e-05
 [154,] 1.234651e-04 0.0001736706 4.109820e-05
 [155,] 1.243896e-04 0.0001736706 4.140548e-05
 [156,] 1.271742e-04 0.0001736706 4.233009e-05
 [157,] 1.281711e-04 0.0001736706 4.266247e-05
 [158,] 1.385601e-04 0.0001736705 4.611566e-05
 [159,] 1.281049e-04 0.0001736706 4.264042e-05
 [160,] 1.271090e-04 0.0001736706 4.230964e-05
 [161,] 1.686995e-04 0.0001736701 5.626397e-05
 [162,] 1.659932e-04 0.0001736701 5.536117e-05
 [163,] 1.243896e-04 0.0001736706 4.140729e-05
 [164,] 1.584539e-04 0.0001736701 5.281247e-05
 [165,] 1.243896e-04 0.0001736706 4.140751e-05
 [166,] 1.271742e-04 0.0001736706 4.233105e-05
 [167,] 1.330022e-04 0.0001736701 4.431663e-05
 [168,] 1.345840e-04 0.0001736706 4.479337e-05
 [169,] 1.298325e-04 0.0001736705 4.321704e-05
 [170,] 1.185077e-04 0.0001736703 3.946000e-05
 [171,] 4.232732e-04 0.0001736697 1.410898e-04
 [172,] 2.976875e-04 0.0001736703 9.922633e-05
 [173,] 2.930113e-04 0.0001736703 9.766317e-05
 [174,] 3.438452e-04 0.0001736702 1.146118e-04
 [175,] 3.084458e-04 0.0001736697 1.028143e-04
 [176,] 3.286777e-04 0.0001736697 1.095580e-04
 [177,] 2.413222e-04 0.0001736704 8.027409e-05
 [178,] 2.321818e-04 0.0001736700 7.739519e-05
 [179,] 2.413222e-04 0.0001736703 8.027480e-05
 [180,] 1.238851e-04 0.0001736699 4.129388e-05
 [181,] 3.816682e-04 0.0001736705 1.272182e-04
 [182,] 3.288466e-04 0.0001736698 1.096141e-04
 [183,] 3.343448e-04 0.0001736698 1.114468e-04
 [184,] 3.553720e-04 0.0001736705 1.184531e-04
 [185,] 2.565857e-04 0.0001736705 8.533030e-05
 [186,] 3.232255e-04 0.0001736703 1.077386e-04
 [187,] 3.248206e-04 0.0001736697 1.082725e-04
 [188,] 3.340955e-04 0.0001736703 1.113617e-04
 [189,] 2.542411e-04 0.0001736704 8.456726e-05
 [190,] 3.179715e-04 0.0001736704 1.059872e-04
 [191,] 2.558437e-04 0.0001736704 8.508970e-05
 [192,] 1.560072e-04 0.0001736702 5.200251e-05
 [193,] 3.001685e-04 0.0001736701 1.000537e-04
 [194,] 2.884852e-04 0.0001736705 9.613239e-05
 [195,] 2.971544e-04 0.0001736705 9.904816e-05
 [196,] 2.951462e-04 0.0001736703 9.837916e-05
 [197,] 3.706651e-04 0.0001736700 1.235524e-04
 [198,] 4.027675e-04 0.0001736702 1.342588e-04
 [199,] 1.356129e-04 0.0001736697 4.518840e-05
 [200,] 2.247985e-04 0.0001736705 7.509859e-05
 [201,] 3.905827e-04 0.0001736700 1.301960e-04
 [202,] 1.176950e-04 0.0001736701 3.925053e-05
 [203,] 1.227156e-04 0.0001736701 4.092992e-05
 [204,] 1.411433e-04 0.0001736713 4.714571e-05
 [205,] 1.849510e-04 0.0001736699 6.160118e-05
 [206,] 1.775567e-04 0.0001736699 5.914302e-05
 [207,] 3.083003e-04 0.0001736722 1.032128e-04
 [208,] 1.643654e-04 0.0001736700 5.481074e-05
 [209,] 1.328566e-04 0.0001736706 4.424029e-05
 [210,] 1.285832e-04 0.0001736708 4.281440e-05
 [211,] 1.235665e-04 0.0001736706 4.123946e-05
 [212,] 1.238584e-04 0.0001736709 4.134768e-05
 [213,] 1.006724e-04 0.0001736704 3.355622e-05
 [214,] 1.628552e-04 0.0001736699 5.429368e-05
 [215,] 1.589362e-04 0.0001736716 5.284179e-05
 [216,] 1.511494e-04 0.0001736715 5.026446e-05
 [217,] 1.017268e-04 0.0001736707 3.389689e-05
 [218,] 1.308792e-04 0.0001736710 4.356953e-05
 [219,] 1.167866e-04 0.0001736708 3.897968e-05
 [220,] 1.693455e-04 0.0001736699 5.645668e-05
 [221,] 2.010874e-04 0.0001736699 6.702822e-05
 [222,] 1.145651e-04 0.0001736713 3.824629e-05
 [223,] 1.571979e-04 0.0001736699 5.241137e-05
 [224,] 1.950018e-04 0.0001736699 6.501959e-05
 [225,] 1.834535e-04 0.0001736699 6.116908e-05
 [226,] 2.050026e-04 0.0001736699 6.835362e-05
 [227,] 1.331533e-04 0.0001736710 4.432902e-05
 [228,] 1.013856e-04 0.0001736704 3.381814e-05
 [229,] 1.407661e-04 0.0001736700 4.694514e-05
 [230,] 1.233002e-04 0.0001736707 4.106999e-05
 [231,] 1.970595e-04 0.0001736697 6.568653e-05
 [232,] 1.370706e-04 0.0001736700 4.571237e-05
 [233,] 1.357408e-04 0.0001736699 4.526092e-05
 [234,] 1.624200e-04 0.0001736708 5.403054e-05
 [235,] 1.505629e-04 0.0001736699 5.019789e-05
 [236,] 1.106077e-04 0.0001736707 3.685555e-05
 [237,] 1.746919e-04 0.0001736704 5.832270e-05
 [238,] 1.157709e-04 0.0001736709 3.857869e-05
 [239,] 1.487898e-04 0.0001736699 4.960572e-05
 [240,] 1.370307e-04 0.0001736699 4.568468e-05
 [241,] 2.006830e-04 0.0001736704 6.701990e-05
 [242,] 1.101760e-04 0.0001736702 3.671487e-05
 [243,] 1.500967e-04 0.0001736699 5.004271e-05
 [244,] 1.382937e-04 0.0001736699 4.610676e-05
 [245,] 9.801901e-05 0.0001736700 3.268133e-05
 [246,] 9.870465e-05 0.0001736700 3.291037e-05
 [247,] 2.343434e-04 0.0001736701 7.811369e-05
 [248,] 1.129214e-04 0.0001736702 3.762454e-05
 [249,] 1.151069e-04 0.0001736710 3.840876e-05
 [250,] 2.295617e-04 0.0001736701 7.651972e-05
 [251,] 1.531169e-04 0.0001736697 5.103990e-05
 [252,] 1.348519e-04 0.0001736699 4.495728e-05
 [253,] 1.430450e-04 0.0001736699 4.768349e-05
 [254,] 1.121920e-04 0.0001736715 3.745030e-05
 [255,] 1.357467e-04 0.0001736699 4.525768e-05
 [256,] 2.295204e-04 0.0001736701 7.650610e-05
 [257,] 1.353387e-04 0.0001736699 4.512210e-05
 [258,] 1.357467e-04 0.0001736700 4.525884e-05
 [259,] 2.274567e-04 0.0001736701 7.581819e-05
 [260,] 1.987264e-04 0.0001736699 6.624306e-05
 [261,] 1.045172e-04 0.0001736698 3.484030e-05
 [262,] 1.362286e-04 0.0001736699 4.541818e-05
 [263,] 1.382217e-04 0.0001736700 4.608483e-05
 [264,] 1.403996e-04 0.0001736699 4.681031e-05
 [265,] 1.322546e-04 0.0001736700 4.409397e-05
 [266,] 2.054290e-04 0.0001736698 6.847675e-05
 [267,] 1.382949e-04 0.0001736699 4.610804e-05
 [268,] 1.189721e-04 0.0001736705 3.970243e-05
 [269,] 2.080692e-04 0.0001736699 6.935748e-05
 [270,] 2.239239e-04 0.0001736700 7.464063e-05
 [271,] 1.046882e-04 0.0001736697 3.489533e-05
 [272,] 1.885069e-04 0.0001736698 6.286678e-05
 [273,] 1.534711e-04 0.0001736705 5.124047e-05
 [274,] 1.221906e-04 0.0001736705 4.077973e-05
 [275,] 2.233942e-04 0.0001736701 7.446393e-05
 [276,] 1.164716e-04 0.0001736704 3.886453e-05
 [277,] 1.135234e-04 0.0001736713 3.783556e-05
 [278,] 1.012202e-04 0.0001736702 3.374904e-05
 [279,] 1.180390e-04 0.0001736704 3.938831e-05
 [280,] 1.987794e-04 0.0001736707 6.641637e-05
 [281,] 2.306965e-04 0.0001736707 7.708871e-05
 [282,] 2.306965e-04 0.0001736707 7.709019e-05
 [283,] 2.329616e-04 0.0001736706 7.784360e-05
 [284,] 2.029585e-04 0.0001736698 6.765336e-05
 [285,] 1.308892e-04 0.0001736703 4.367787e-05
 [286,] 2.336576e-04 0.0001736705 7.806878e-05
 [287,] 2.366779e-04 0.0001736706 7.908230e-05
 [288,] 1.132771e-04 0.0001736709 3.775112e-05
 [289,] 1.823365e-04 0.0001736709 6.091912e-05
 [290,] 2.366779e-04 0.0001736705 7.907843e-05
 [291,] 2.366779e-04 0.0001736705 7.907695e-05
 [292,] 1.671684e-04 0.0001736699 5.573196e-05
 [293,] 2.397588e-04 0.0001736705 8.010669e-05
 [294,] 1.899703e-04 0.0001736698 6.335470e-05
 [295,] 2.425844e-04 0.0001736705 8.104711e-05
 [296,] 1.885069e-04 0.0001736698 6.286218e-05
 [297,] 1.894623e-04 0.0001736698 6.317673e-05
 [298,] 1.359754e-04 0.0001736701 4.536736e-05
 [299,] 1.951495e-04 0.0001736698 6.505048e-05
 [300,] 1.136456e-04 0.0001736709 3.787544e-05
 [301,] 2.268790e-04 0.0001736700 7.573960e-05
 [302,] 1.652952e-04 0.0001736699 5.510410e-05
 [303,] 2.419722e-04 0.0001736700 8.077021e-05
 [304,] 1.885069e-04 0.0001736697 6.285241e-05
 [305,] 1.885069e-04 0.0001736698 6.285915e-05
 [306,] 1.968603e-04 0.0001736699 6.562091e-05
 [307,] 1.272821e-04 0.0001736698 4.243974e-05
 [308,] 1.660820e-04 0.0001736699 5.536717e-05
 [309,] 1.745870e-04 0.0001736699 5.820540e-05
 [310,] 1.968603e-04 0.0001736699 6.562092e-05
 [311,] 1.140281e-04 0.0001736703 3.800030e-05
 [312,] 1.717491e-04 0.0001736699 5.725959e-05
 [313,] 1.986067e-04 0.0001736699 6.620308e-05
 [314,] 1.325686e-04 0.0001736698 4.420568e-05
 [315,] 1.777088e-04 0.0001736699 5.924821e-05
 [316,] 1.543029e-04 0.0001736698 5.144453e-05
 [317,] 1.680324e-04 0.0001736699 5.602147e-05
 [318,] 1.791822e-04 0.0001736703 5.982909e-05
 [319,] 1.298436e-04 0.0001736699 4.330796e-05
 [320,] 1.787753e-04 0.0001736699 5.960125e-05
 [321,] 2.268790e-04 0.0001736699 7.572363e-05
 [322,] 2.010717e-04 0.0001736699 6.709374e-05
 [323,] 2.180823e-04 0.0001736699 7.278425e-05
 [324,] 1.537092e-04 0.0001736698 5.124575e-05
 [325,] 1.541586e-04 0.0001736698 5.139632e-05
 [326,] 1.543823e-04 0.0001736698 5.147067e-05
 [327,] 1.892092e-04 0.0001736698 6.310546e-05
 [328,] 1.872736e-04 0.0001736698 6.246054e-05
 [329,] 1.965129e-04 0.0001736700 6.558329e-05
 [330,] 2.027885e-04 0.0001736698 6.764264e-05
 [331,] 1.749163e-04 0.0001736702 5.839790e-05
 [332,] 1.622311e-04 0.0001736699 5.408380e-05
 [333,] 1.874591e-04 0.0001736700 6.255943e-05
 [334,] 1.401014e-04 0.0001736699 4.667682e-05
 [335,] 1.341749e-04 0.0001736699 4.475368e-05
 [336,] 1.544043e-04 0.0001736697 5.146984e-05
 [337,] 2.179641e-04 0.0001736699 7.274533e-05
 [338,] 1.937218e-04 0.0001736698 6.460821e-05
 [339,] 1.606866e-04 0.0001736699 5.355450e-05
 [340,] 2.268467e-04 0.0001736699 7.570655e-05
 [341,] 2.337103e-04 0.0001736699 7.799806e-05
 [342,] 1.937337e-04 0.0001736698 6.461507e-05
 [343,] 1.257260e-04 0.0001736699 4.192778e-05
 [344,] 2.123311e-04 0.0001736698 7.082180e-05
 [345,] 1.314239e-04 0.0001736698 4.382929e-05
 [346,] 1.687875e-04 0.0001736703 5.634826e-05
 [347,] 1.321603e-04 0.0001736699 4.407936e-05
 [348,] 1.784329e-04 0.0001736699 5.948521e-05
 [349,] 9.338122e-05 0.0001736698 3.113061e-05
 [350,] 1.084830e-04 0.0001736697 3.615731e-05
 [351,] 1.107201e-04 0.0001736697 3.690863e-05
 [352,] 1.116864e-04 0.0001736697 3.723120e-05
 [353,] 2.252799e-04 0.0001736700 7.509298e-05
 [354,] 1.110961e-04 0.0001736697 3.703622e-05
 [355,] 1.437191e-04 0.0001736698 4.792969e-05
 [356,] 1.149724e-04 0.0001736700 3.831680e-05
 [357,] 1.072710e-04 0.0001736697 3.575951e-05
 [358,] 2.157086e-04 0.0001736698 7.190249e-05
 [359,] 1.077330e-04 0.0001736697 3.591397e-05
 [360,] 2.248085e-04 0.0001736697 7.493646e-05
 [361,] 9.285269e-05 0.0001736699 3.095478e-05
 [362,] 1.079811e-04 0.0001736697 3.599017e-05
 [363,] 1.137829e-04 0.0001736702 3.792307e-05
 [364,] 1.060764e-04 0.0001736697 3.535613e-05
 [365,] 1.104588e-04 0.0001736703 3.685030e-05
 [366,] 8.949484e-05 0.0001736701 2.982970e-05
 [367,] 1.113841e-04 0.0001736697 3.713173e-05
 [368,] 1.313310e-04 0.0001736703 4.381891e-05
 [369,] 9.809703e-05 0.0001736701 3.270603e-05
 [370,] 2.365860e-04 0.0001736699 7.891061e-05
 [371,] 1.316007e-04 0.0001736700 4.386561e-05
 [372,] 1.101704e-04 0.0001736700 3.673049e-05
 [373,] 1.847765e-04 0.0001736699 6.165868e-05
 [374,] 2.528985e-04 0.0001736700 8.429807e-05
 [375,] 2.100760e-04 0.0001736699 7.010611e-05
 [376,] 9.386108e-05 0.0001736703 3.127341e-05
 [377,] 2.572576e-04 0.0001736698 8.575196e-05
 [378,] 2.582323e-04 0.0001736700 8.607696e-05
 [379,] 3.270465e-04 0.0001736701 1.090702e-04
 [380,] 3.201019e-04 0.0001736698 1.066996e-04
 [381,] 3.174273e-04 0.0001736698 1.058083e-04
 [382,] 1.093435e-04 0.0001736700 3.645340e-05
 [383,] 3.153903e-04 0.0001736700 1.051279e-04
 [384,] 1.290104e-04 0.0001736700 4.300102e-05
 [385,] 1.006361e-04 0.0001736706 3.357282e-05
 [386,] 3.168474e-04 0.0001736700 1.056133e-04
 [387,] 1.066040e-04 0.0001736707 3.557285e-05
 [388,] 1.189564e-04 0.0001736699 3.966006e-05
 [389,] 3.063875e-04 0.0001736698 1.021283e-04
 [390,] 2.741741e-04 0.0001736700 9.139087e-05
 [391,] 3.028971e-04 0.0001736698 1.009648e-04
 [392,] 2.438904e-04 0.0001736699 8.133686e-05
 [393,] 1.024992e-04 0.0001736702 3.418924e-05
 [394,] 1.942137e-04 0.0001736701 6.473692e-05
 [395,] 2.741741e-04 0.0001736700 9.139086e-05
 [396,] 2.467992e-04 0.0001736700 8.233844e-05
 [397,] 2.558244e-04 0.0001736699 8.531753e-05
 [398,] 1.077350e-04 0.0001736699 3.591543e-05
 [399,] 1.982454e-04 0.0001736700 6.608081e-05
 [400,] 1.288384e-04 0.0001736700 4.295978e-05
 [401,] 9.706373e-05 0.0001736702 3.236303e-05
 [402,] 1.106770e-04 0.0001736705 3.690196e-05
 [403,] 2.751321e-04 0.0001736701 9.171033e-05
 [404,] 9.653431e-05 0.0001736708 3.218838e-05
 [405,] 8.997544e-05 0.0001736701 2.998967e-05
 [406,] 1.107206e-04 0.0001736705 3.691664e-05
 [407,] 1.110519e-04 0.0001736705 3.702897e-05
 [408,] 2.362257e-04 0.0001736699 7.874268e-05
 [409,] 2.420172e-04 0.0001736699 8.067321e-05
 [410,] 2.886455e-04 0.0001736701 9.621472e-05
 [411,] 8.893025e-05 0.0001736701 2.964397e-05
 [412,] 1.107989e-04 0.0001736705 3.694330e-05
 [413,] 1.404786e-04 0.0001736700 4.683348e-05
 [414,] 1.110447e-04 0.0001736705 3.702631e-05
 [415,] 9.812762e-05 0.0001736711 3.272680e-05
 [416,] 2.152263e-04 0.0001736698 7.174173e-05
 [417,] 8.948514e-05 0.0001736698 2.982966e-05
 [418,] 1.195127e-04 0.0001736705 3.981016e-05
 [419,] 8.900617e-05 0.0001736701 2.966807e-05
 [420,] 1.521755e-04 0.0001736700 5.073316e-05
 [421,] 1.094405e-04 0.0001736706 3.648645e-05
 [422,] 9.200750e-05 0.0001736698 3.067167e-05
 [423,] 1.620008e-04 0.0001736698 5.398750e-05
 [424,] 1.206622e-04 0.0001736707 4.027545e-05
 [425,] 1.103720e-04 0.0001736706 3.679960e-05
 [426,] 1.096694e-04 0.0001736706 3.655898e-05
 [427,] 1.054177e-04 0.0001736711 3.517479e-05
 [428,] 1.016911e-04 0.0001736708 3.392588e-05
 [429,] 1.096694e-04 0.0001736706 3.655901e-05
 [430,] 1.165500e-04 0.0001736706 3.889640e-05
 [431,] 1.153511e-04 0.0001736705 3.849320e-05
 [432,] 1.569085e-04 0.0001736698 5.231016e-05
 [433,] 1.094246e-04 0.0001736711 3.642732e-05
 [434,] 1.100651e-04 0.0001736707 3.669900e-05
 [435,] 3.033958e-04 0.0001736701 1.011314e-04
 [436,] 9.183596e-05 0.0001736700 3.061054e-05
 [437,] 1.096694e-04 0.0001736706 3.655891e-05
 [438,] 9.277815e-05 0.0001736709 3.091177e-05
 [439,] 3.140157e-04 0.0001736701 1.046713e-04
 [440,] 1.092731e-04 0.0001736707 3.642950e-05
 [441,] 9.231116e-05 0.0001736700 3.076869e-05
 [442,] 9.231116e-05 0.0001736700 3.076874e-05
 [443,] 1.090537e-04 0.0001736709 3.635174e-05
 [444,] 9.593132e-05 0.0001736700 3.197756e-05
 [445,] 1.275601e-04 0.0001736698 4.253477e-05
 [446,] 1.613534e-04 0.0001736704 5.380200e-05
 [447,] 1.091623e-04 0.0001736708 3.639118e-05
 [448,] 1.046317e-04 0.0001736706 3.490853e-05
 [449,] 9.807304e-05 0.0001736700 3.269003e-05
 [450,] 9.354411e-05 0.0001736700 3.117888e-05
 [451,] 1.093312e-04 0.0001736707 3.644946e-05
 [452,] 9.449819e-05 0.0001736701 3.149611e-05
 [453,] 1.650203e-04 0.0001736700 5.501435e-05
 [454,] 2.968516e-04 0.0001736701 9.894961e-05
 [455,] 9.718139e-05 0.0001736700 3.239282e-05
 [456,] 1.097706e-04 0.0001736707 3.659453e-05
 [457,] 9.329611e-05 0.0001736700 3.109769e-05
 [458,] 9.604601e-05 0.0001736701 3.201164e-05
 [459,] 2.596339e-04 0.0001736701 8.654388e-05
 [460,] 1.241311e-04 0.0001736712 4.144974e-05
 [461,] 1.120609e-04 0.0001736708 3.737109e-05
 [462,] 3.073504e-04 0.0001736710 1.027710e-04
 [463,] 2.602060e-04 0.0001736701 8.673466e-05
 [464,] 3.542516e-04 0.0001736710 1.184151e-04
 [465,] 1.437455e-04 0.0001736698 4.793378e-05
 [466,] 1.967382e-04 0.0001736706 6.572508e-05
 [467,] 1.433104e-04 0.0001736701 4.777029e-05
 [468,] 1.742533e-04 0.0001736701 5.809608e-05
 [469,] 8.989640e-05 0.0001736699 2.996207e-05
 [470,] 1.500909e-04 0.0001736698 5.004934e-05
 [471,] 1.065255e-04 0.0001736700 3.550879e-05
 [472,] 2.354510e-04 0.0001736700 7.848365e-05
 [473,] 9.880751e-05 0.0001736698 3.292772e-05
 [474,] 1.729215e-04 0.0001736699 5.767907e-05
 [475,] 9.761249e-05 0.0001736698 3.253892e-05
 [476,] 1.496490e-04 0.0001736698 4.990218e-05
 [477,] 1.515343e-04 0.0001736698 5.053143e-05
 [478,] 1.505770e-04 0.0001736698 5.021210e-05
 [479,] 1.032818e-04 0.0001736700 3.442770e-05
 [480,] 1.496490e-04 0.0001736698 4.990507e-05
 [481,] 1.298192e-04 0.0001736699 4.329248e-05
 [482,] 1.111833e-04 0.0001736700 3.708435e-05
 [483,] 1.526874e-04 0.0001736698 5.092253e-05
 [484,] 1.505770e-04 0.0001736698 5.022445e-05
 [485,] 1.303140e-04 0.0001736698 4.345097e-05
 [486,] 1.111833e-04 0.0001736700 3.708420e-05
 [487,] 1.649793e-04 0.0001736699 5.502940e-05
 [488,] 1.496490e-04 0.0001736698 4.991493e-05
 [489,] 1.531819e-04 0.0001736698 5.109459e-05
 [490,] 1.552343e-04 0.0001736698 5.177972e-05
 [491,] 1.486332e-04 0.0001736698 4.957525e-05
 [492,] 1.505770e-04 0.0001736698 5.021468e-05
 [493,] 1.516239e-04 0.0001736698 5.056495e-05
 [494,] 1.020490e-04 0.0001736700 3.401617e-05
 [495,] 1.574493e-04 0.0001736698 5.251038e-05
 [496,] 1.291119e-04 0.0001736698 4.305323e-05
 [497,] 1.526874e-04 0.0001736698 5.092195e-05
 [498,] 1.028607e-04 0.0001736700 3.428708e-05
 [499,] 1.526874e-04 0.0001736698 5.092014e-05
 [500,] 1.526874e-04 0.0001736698 5.092040e-05
 [501,] 9.622273e-05 0.0001736698 3.206631e-05
 [502,] 9.145879e-05 0.0001736697 3.048953e-05
 [503,] 1.506912e-04 0.0001736698 5.025308e-05
 [504,] 1.506912e-04 0.0001736698 5.025338e-05
 [505,] 1.552343e-04 0.0001736698 5.177463e-05
 [506,] 1.531930e-04 0.0001736698 5.109335e-05
 [507,] 1.541524e-04 0.0001736698 5.141355e-05
 [508,] 1.410937e-04 0.0001736700 4.706788e-05
 [509,] 1.511088e-04 0.0001736698 5.039742e-05
 [510,] 1.521428e-04 0.0001736698 5.074251e-05
 [511,] 1.260686e-04 0.0001736697 4.202886e-05
 [512,] 1.288963e-04 0.0001736698 4.297856e-05
 [513,] 1.282143e-04 0.0001736698 4.275135e-05
 [514,] 1.268842e-04 0.0001736698 4.230626e-05
 [515,] 1.037131e-04 0.0001736700 3.457118e-05
 [516,] 9.587505e-05 0.0001736697 3.196044e-05
 [517,] 1.282143e-04 0.0001736698 4.275002e-05
 [518,] 1.275436e-04 0.0001736698 4.252645e-05
 [519,] 1.445337e-04 0.0001736701 4.985538e-05
 [520,] 1.041548e-04 0.0001736700 3.471857e-05
 [521,] 1.060277e-04 0.0001736700 3.534278e-05
 [522,] 9.167250e-05 0.0001736697 3.055798e-05
 [523,] 1.297413e-04 0.0001736697 4.325412e-05
 [524,] 1.504587e-04 0.0001736698 5.015704e-05
 [525,] 1.523972e-04 0.0001736699 5.084593e-05
 [526,] 1.068654e-04 0.0001736700 3.562129e-05
 [527,] 1.063833e-04 0.0001736700 3.546088e-05
 [528,] 1.059118e-04 0.0001736700 3.530348e-05
 [529,] 1.513808e-04 0.0001736698 5.046534e-05
 [530,] 1.492323e-04 0.0001736698 4.976496e-05
 [531,] 1.453717e-04 0.0001736698 4.848002e-05
 [532,] 1.224300e-04 0.0001736697 4.081308e-05
 [533,] 9.752021e-05 0.0001736700 3.250694e-05
 [534,] 1.437730e-04 0.0001736699 4.796197e-05
 [535,] 2.364759e-04 0.0001736701 7.882480e-05
 [536,] 1.368466e-04 0.0001736701 4.561456e-05
 [537,] 1.142706e-04 0.0001736701 3.809003e-05
 [538,] 1.207756e-04 0.0001736701 4.025686e-05
 [539,] 1.081918e-04 0.0001736697 3.606376e-05
 [540,] 1.675878e-04 0.0001736698 5.588404e-05
 [541,] 1.168303e-04 0.0001736699 3.895443e-05
 [542,] 9.929861e-05 0.0001736700 3.309936e-05
 [543,] 3.121116e-04 0.0001736701 1.040399e-04
 [544,] 1.642788e-04 0.0001736699 5.480880e-05
 [545,] 1.669132e-04 0.0001736699 5.568853e-05
 [546,] 1.594195e-04 0.0001736699 5.318614e-05
 [547,] 1.515171e-04 0.0001736697 5.050423e-05
 [548,] 1.500422e-04 0.0001736697 5.001333e-05
 [549,] 1.790951e-04 0.0001736701 5.971466e-05
 [550,] 1.285715e-04 0.0001736701 4.284966e-05
 [551,] 1.500713e-04 0.0001736698 5.001525e-05
 [552,] 8.880288e-05 0.0001736700 2.960114e-05
 [553,] 1.504151e-04 0.0001736697 5.013136e-05
 [554,] 4.522898e-03 0.0001736701 1.790435e-03
 [555,] 1.300256e-04 0.0001736700 4.335216e-05
 [556,] 1.567328e-03 0.0001736701 5.224604e-04
 [557,] 1.499642e-04 0.0001736697 4.998257e-05
 [558,] 1.237932e-04 0.0001736700 4.126021e-05
 [559,] 1.669798e-04 0.0001736701 5.565378e-05
 [560,] 9.074276e-05 0.0001736697 3.024906e-05
 [561,] 5.474717e-03 0.0001736701 2.097575e-03
 [562,] 5.087471e-03 0.0001736701 1.945985e-03
 [563,] 1.598036e-04 0.0001736700 5.328482e-05
 [564,] 1.609295e-04 0.0001736701 5.366721e-05
 [565,] 1.261317e-04 0.0001736700 4.203934e-05
 [566,] 9.039631e-05 0.0001736699 3.013104e-05
 [567,] 1.269396e-04 0.0001736700 4.230846e-05
 [568,] 1.490071e-04 0.0001736701 4.967162e-05
 [569,] 3.829099e-04 0.0001736697 1.276381e-04
 [570,] 3.657588e-04 0.0001736697 1.219210e-04
 [571,] 3.829099e-04 0.0001736698 1.276383e-04
 [572,] 1.666464e-04 0.0001736701 5.557651e-05
 [573,] 8.818793e-05 0.0001736700 2.939664e-05
 [574,] 1.229297e-04 0.0001736701 4.098145e-05
 [575,] 8.994549e-05 0.0001736697 2.998287e-05
 [576,] 8.968460e-05 0.0001736697 2.989548e-05
 [577,] 1.508526e-04 0.0001736698 5.027248e-05
 [578,] 3.890381e-04 0.0001736697 1.296801e-04
 [579,] 1.719945e-04 0.0001736701 5.733529e-05
 [580,] 3.491160e-03 0.0001736701 1.420262e-03
 [581,] 1.299351e-03 0.0001736697 4.331216e-04
 [582,] 1.238458e-04 0.0001736700 4.128332e-05
 [583,] 1.225868e-04 0.0001736697 4.084683e-05
 [584,] 3.834328e-04 0.0001736697 1.278122e-04
 [585,] 1.491049e-04 0.0001736698 4.969351e-05
 [586,] 1.491783e-04 0.0001736698 4.971798e-05
 [587,] 1.489739e-04 0.0001736698 4.964959e-05
 [588,] 1.512678e-04 0.0001736698 5.039245e-05
 [589,] 4.591350e-03 0.0001736701 2.044888e-03
 [590,] 1.883199e-04 0.0001736700 6.279786e-05
 [591,] 1.484694e-04 0.0001736698 4.948222e-05
 [592,] 1.140613e-04 0.0001736701 4.686967e-05
 [593,] 1.427549e-04 0.0001736700 4.757528e-05
 [594,] 4.305197e-03 0.0001736701 1.828927e-03
 [595,] 1.526459e-04 0.0001736700 5.089722e-05
 [596,] 8.818463e-05 0.0001736700 2.939409e-05
 [597,] 3.487327e-04 0.0001736697 1.162456e-04
 [598,] 4.792266e-04 0.0001736696 1.597425e-04
 [599,] 8.824198e-05 0.0001736700 2.941310e-05
 [600,] 1.499015e-04 0.0001736698 4.995763e-05
 [601,] 3.832380e-03 0.0001736701 1.625753e-03
 [602,] 3.983710e-03 0.0001736701 1.685412e-03
 [603,] 8.866808e-05 0.0001736700 2.955450e-05
 [604,] 1.531606e-04 0.0001736701 5.105650e-05
 [605,] 1.484151e-04 0.0001736698 4.946455e-05
 [606,] 1.335021e-04 0.0001736697 4.447891e-05
 [607,] 1.165577e-03 0.0001736702 3.885408e-04
 [608,] 1.493328e-04 0.0001736698 4.976892e-05
 [609,] 1.532465e-04 0.0001736701 5.108624e-05
 [610,] 1.532037e-04 0.0001736701 5.107100e-05
 [611,] 3.187309e-03 0.0001736701 1.234903e-03
 [612,] 3.532731e-03 0.0001736701 1.371054e-03
 [613,] 1.517951e-04 0.0001736698 5.058799e-05
 [614,] 1.887302e-04 0.0001736698 6.288413e-05
 [615,] 3.568716e-04 0.0001736697 1.189583e-04
 [616,] 1.524312e-04 0.0001736700 5.080909e-05
 [617,] 1.894320e-04 0.0001736698 6.312823e-05
 [618,] 1.471055e-04 0.0001736700 4.904387e-05
 [619,] 1.452485e-04 0.0001736700 4.842405e-05
 [620,] 1.484514e-04 0.0001736698 4.945336e-05
 [621,] 1.572777e-04 0.0001736701 5.241445e-05
 [622,] 1.035825e-04 0.0001736699 3.454384e-05
 [623,] 1.385135e-04 0.0001736700 4.617680e-05
 [624,] 4.370007e-03 0.0001736698 1.456705e-03
 [625,] 1.561948e-04 0.0001736700 5.205783e-05
 [626,] 1.867539e-04 0.0001736698 6.221288e-05
 [627,] 1.327127e-04 0.0001736700 4.423525e-05
 [628,] 1.564831e-04 0.0001736700 5.215371e-05
 [629,] 1.083562e-02 0.0001736701 4.112490e-03
 [630,] 1.550365e-02 0.0001736701 5.743601e-03
 [631,] 1.291697e-04 0.0001736700 4.305706e-05
 [632,] 1.786685e-04 0.0001736698 5.952215e-05
 [633,] 1.291697e-04 0.0001736700 4.305718e-05
 [634,] 1.124285e-04 0.0001736700 3.747461e-05
 [635,] 1.300322e-04 0.0001736700 4.334479e-05
 [636,] 1.136786e-04 0.0001736700 3.789285e-05
 [637,] 1.062625e-03 0.0001736698 3.542148e-04
 [638,] 1.842138e-04 0.0001736698 6.136895e-05
 [639,] 1.751222e-04 0.0001736698 5.834337e-05
 [640,] 1.835874e-04 0.0001736698 6.116096e-05
 [641,] 1.765544e-04 0.0001736701 5.887080e-05
 [642,] 1.426531e-04 0.0001736700 4.755788e-05
 [643,] 1.744062e-04 0.0001736698 5.810313e-05
 [644,] 3.111406e-03 0.0001736703 1.037190e-03
 [645,] 4.448463e-03 0.0001736697 1.482852e-03
 [646,] 1.835874e-04 0.0001736698 6.116222e-05
 [647,] 5.358261e-04 0.0001736701 1.786136e-04
 [648,] 1.500005e-04 0.0001736700 5.000997e-05
 [649,] 8.480568e-04 0.0001736698 2.826904e-04
 [650,] 1.799920e-04 0.0001736698 5.996624e-05
 [651,] 1.732211e-04 0.0001736698 5.770814e-05
 [652,] 1.318035e-04 0.0001736700 4.393486e-05
 [653,] 9.056333e-05 0.0001736697 3.018452e-05
 [654,] 1.296846e-04 0.0001736700 4.322705e-05
 [655,] 1.831502e-04 0.0001736698 6.101013e-05
 [656,] 1.309101e-04 0.0001736700 4.363636e-05
 [657,] 1.761381e-04 0.0001736697 5.868155e-05
 [658,] 1.441245e-04 0.0001736701 4.806077e-05
 [659,] 1.170543e-02 0.0001736701 4.188456e-03
 [660,] 1.410172e-04 0.0001736700 4.701104e-05
 [661,] 9.045186e-05 0.0001736697 3.014740e-05
 [662,] 1.151602e-04 0.0001736700 3.838920e-05
 [663,] 1.835874e-04 0.0001736698 6.115848e-05
 [664,] 1.767963e-04 0.0001736698 5.889047e-05
 [665,] 1.753885e-04 0.0001736698 5.842271e-05
 [666,] 1.893266e-04 0.0001736697 6.306912e-05
 [667,] 1.776543e-04 0.0001736698 5.918096e-05
 [668,] 1.407192e-04 0.0001736700 4.691729e-05
 [669,] 1.375043e-04 0.0001736700 4.583899e-05
 [670,] 1.830784e-04 0.0001736701 6.103344e-05
 [671,] 1.600187e-04 0.0001736700 5.332999e-05
 [672,] 1.535343e-04 0.0001736698 5.116226e-05
 [673,] 1.531184e-04 0.0001736701 5.103570e-05
 [674,] 1.505428e-04 0.0001736698 5.016947e-05
 [675,] 1.772075e-04 0.0001736701 5.908219e-05
 [676,] 1.689260e-04 0.0001736701 5.630644e-05
 [677,] 1.562038e-04 0.0001736698 5.205064e-05
 [678,] 1.791444e-04 0.0001736700 5.971801e-05
 [679,] 1.569126e-04 0.0001736699 5.228147e-05
 [680,] 9.138075e-05 0.0001736698 3.045455e-05
 [681,] 1.365124e-04 0.0001736700 4.550801e-05
 [682,] 1.417899e-04 0.0001736700 4.727561e-05
 [683,] 3.568760e-04 0.0001736697 1.189594e-04
 [684,] 1.738343e-04 0.0001736698 5.790505e-05
 [685,] 9.201398e-05 0.0001736698 3.066578e-05
 [686,] 1.803905e-04 0.0001736703 6.017847e-05
 [687,] 1.854862e-04 0.0001736698 6.178639e-05
 [688,] 2.346738e-04 0.0001736698 7.822380e-05
 [689,] 1.365124e-04 0.0001736700 4.550830e-05
 [690,] 2.267689e-04 0.0001736700 7.558998e-05
 [691,] 2.178841e-04 0.0001736698 7.262727e-05
 [692,] 1.566806e-04 0.0001736698 5.220834e-05
 [693,] 1.775355e-04 0.0001736700 5.919693e-05
 [694,] 9.530868e-05 0.0001736698 3.176165e-05
 [695,] 9.559024e-05 0.0001736698 3.185541e-05
 [696,] 1.365124e-04 0.0001736700 4.550922e-05
 [697,] 1.861323e-04 0.0001736698 6.199745e-05
 [698,] 1.571596e-04 0.0001736698 5.236730e-05
 [699,] 1.588421e-04 0.0001736701 5.295153e-05
 [700,] 1.555361e-04 0.0001736698 5.182852e-05
 [701,] 3.630096e-04 0.0001736700 1.210039e-04
 [702,] 1.538758e-04 0.0001736698 5.127737e-05
 [703,] 3.671857e-04 0.0001736697 1.223938e-04
 [704,] 2.348029e-04 0.0001736700 7.826801e-05
 [705,] 1.225012e-04 0.0001736700 4.083428e-05
 [706,] 1.803358e-04 0.0001736698 6.007401e-05
 [707,] 1.844616e-04 0.0001736700 6.150952e-05
 [708,] 1.854862e-04 0.0001736698 6.178592e-05
 [709,] 2.333134e-04 0.0001736700 7.777161e-05
 [710,] 9.340953e-05 0.0001736698 3.113038e-05
 [711,] 1.830064e-04 0.0001736701 6.103334e-05
 [712,] 1.863480e-04 0.0001736699 6.205905e-05
 [713,] 1.375043e-04 0.0001736700 4.584034e-05
 [714,] 1.586204e-04 0.0001736701 5.287817e-05
 [715,] 1.581622e-04 0.0001736701 5.272268e-05
 [716,] 1.575308e-04 0.0001736698 5.248870e-05
 [717,] 9.795332e-04 0.0001736697 3.265142e-04
 [718,] 1.560923e-04 0.0001736698 5.201376e-05
 [719,] 2.692920e-04 0.0001736697 8.976301e-05
 [720,] 9.678412e-05 0.0001736698 3.225184e-05
 [721,] 2.672126e-04 0.0001736697 8.906987e-05
 [722,] 1.468442e-02 0.0001736701 5.265647e-03
 [723,] 1.774174e-04 0.0001736698 5.909283e-05
 [724,] 2.544100e-04 0.0001736697 8.480245e-05
 [725,] 1.588934e-04 0.0001736700 5.296793e-05
 [726,] 1.814203e-04 0.0001736698 6.042479e-05
 [727,] 9.575178e-05 0.0001736698 3.190890e-05
 [728,] 2.662735e-04 0.0001736697 8.875684e-05
 [729,] 2.723614e-04 0.0001736698 9.078611e-05
 [730,] 9.517686e-05 0.0001736698 3.171796e-05
 [731,] 8.550653e-04 0.0001736697 2.850245e-04
 [732,] 2.579528e-04 0.0001736698 8.598327e-05
 [733,] 2.607840e-04 0.0001736698 8.692700e-05
 [734,] 2.521558e-04 0.0001736697 8.405109e-05
 [735,] 5.226632e-04 0.0001736701 1.742255e-04
 [736,] 1.805069e-04 0.0001736701 6.017383e-05
 [737,] 9.433978e-04 0.0001736697 3.144688e-04
 [738,] 9.879835e-04 0.0001736697 3.293316e-04
 [739,] 1.173807e-04 0.0001736699 3.914967e-05
 [740,] 1.390291e-04 0.0001736700 4.635016e-05
 [741,] 1.304447e-02 0.0001736701 4.922474e-03
 [742,] 2.224276e-04 0.0001736701 7.414305e-05
 [743,] 2.287678e-04 0.0001736701 7.625650e-05
 [744,] 2.377678e-04 0.0001736701 7.925665e-05
 [745,] 1.528450e-04 0.0001736696 5.094725e-05
 [746,] 4.354378e-03 0.0001736703 1.451529e-03
 [747,] 1.026943e-02 0.0001736701 3.901945e-03
 [748,] 1.351095e-04 0.0001736700 4.504470e-05
 [749,] 1.390291e-04 0.0001736700 4.635158e-05
 [750,] 1.380108e-04 0.0001736700 4.601225e-05
 [751,] 1.350596e-04 0.0001736700 4.502662e-05
 [752,] 1.744884e-04 0.0001736697 5.813224e-05
 [753,] 1.380108e-04 0.0001736700 4.601258e-05
 [754,] 5.545104e-04 0.0001736701 1.848416e-04
 [755,] 1.360264e-04 0.0001736700 4.535093e-05
 [756,] 1.360264e-04 0.0001736700 4.535093e-05
 [757,] 1.400651e-04 0.0001736700 4.669761e-05
 [758,] 1.055178e-04 0.0001736699 3.518682e-05
 [759,] 1.904560e-04 0.0001736700 6.350462e-05
 [760,] 1.350596e-04 0.0001736700 4.502847e-05
 [761,] 1.400651e-04 0.0001736700 4.669711e-05
 [762,] 1.794099e-04 0.0001736698 5.976140e-05
 [763,] 1.814604e-04 0.0001736698 6.044373e-05
 [764,] 8.927622e-04 0.0001736697 2.975909e-04
 [765,] 9.357519e-05 0.0001736698 3.118456e-05
 [766,] 1.113314e-02 0.0001736701 4.305479e-03
 [767,] 1.410196e-04 0.0001736700 4.701401e-05
 [768,] 1.390291e-04 0.0001736700 4.635075e-05
 [769,] 1.026943e-02 0.0001736701 3.955320e-03
 [770,] 9.570464e-05 0.0001736698 3.189319e-05
 [771,] 9.172040e-05 0.0001736699 3.056785e-05
 [772,] 1.730974e-04 0.0001736698 5.766702e-05
 [773,] 1.380108e-04 0.0001736700 4.601280e-05
 [774,] 1.551038e-04 0.0001736698 5.168603e-05
 [775,] 1.346842e-04 0.0001736700 4.490362e-05
 [776,] 1.386265e-04 0.0001736700 4.621791e-05
 [777,] 1.555378e-04 0.0001736698 5.183036e-05
 [778,] 9.253415e-05 0.0001736698 3.083855e-05
 [779,] 1.304447e-02 0.0001736701 4.975496e-03
 [780,] 2.768423e-04 0.0001736700 9.228129e-05
 [781,] 2.829676e-04 0.0001736700 9.432301e-05
 [782,] 1.319022e-04 0.0001736700 4.397469e-05
 [783,] 9.535428e-05 0.0001736698 3.177613e-05
 [784,] 1.337406e-04 0.0001736700 4.458922e-05
 [785,] 8.430347e-03 0.0001736701 3.402988e-03
 [786,] 1.366212e-04 0.0001736700 4.555028e-05
 [787,] 8.775236e-03 0.0001736701 3.524474e-03
 [788,] 1.544365e-04 0.0001736698 5.146435e-05
 [789,] 8.784659e-03 0.0001736701 3.487158e-03
 [790,] 2.312401e-04 0.0001736700 7.708040e-05
 [791,] 1.133464e-02 0.0001736701 4.975355e-03
 [792,] 1.098821e-04 0.0001736698 3.664318e-05
 [793,] 1.330332e-04 0.0001736698 4.437174e-05
 [794,] 1.546589e-04 0.0001736698 5.153819e-05
 [795,] 1.315780e-04 0.0001736699 4.389480e-05
 [796,] 7.210943e-03 0.0001736701 2.870133e-03
 [797,] 1.320496e-04 0.0001736698 4.404288e-05
 [798,] 1.536743e-04 0.0001736697 5.121475e-05
 [799,] 1.331242e-04 0.0001736700 4.437070e-05
 [800,] 1.321314e-04 0.0001736700 4.403952e-05
 [801,] 1.310599e-04 0.0001736700 4.368257e-05
 [802,] 1.180696e-02 0.0001736701 4.898214e-03
 [803,] 1.244294e-02 0.0001736701 5.184452e-03
 [804,] 1.180696e-02 0.0001736701 4.945970e-03
 [805,] 1.364062e-04 0.0001736699 4.550577e-05
 [806,] 1.177070e-04 0.0001736698 3.925624e-05
 [807,] 7.810243e-03 0.0001736701 3.095286e-03
 [808,] 9.007463e-05 0.0001736699 3.002772e-05
 [809,] 1.580422e-04 0.0001736700 5.269344e-05
 [810,] 1.382297e-04 0.0001736698 4.610844e-05
 [811,] 1.350553e-04 0.0001736699 4.504964e-05
 [812,] 1.315780e-04 0.0001736700 4.389786e-05
 [813,] 1.962518e-04 0.0001736700 6.542435e-05
 [814,] 1.752658e-04 0.0001736698 5.839069e-05
 [815,] 1.516675e-04 0.0001736700 5.057540e-05
 [816,] 1.622041e-04 0.0001736700 5.407515e-05
 [817,] 8.954146e-05 0.0001736699 2.984695e-05
 [818,] 1.804776e-04 0.0001736698 6.012183e-05
 [819,] 1.819243e-04 0.0001736698 6.060341e-05
 [820,] 1.789390e-04 0.0001736698 5.960994e-05
 [821,] 1.203541e-04 0.0001736700 4.011168e-05
 [822,] 1.679522e-04 0.0001736698 5.596039e-05
 [823,] 6.422752e-03 0.0001736701 2.508940e-03
 [824,] 8.914683e-03 0.0001736701 3.440115e-03
 [825,] 1.789390e-04 0.0001736698 5.961028e-05
 [826,] 1.786602e-04 0.0001736698 5.951756e-05
 [827,] 1.140467e-04 0.0001736699 3.800499e-05
 [828,] 1.564586e-04 0.0001736698 5.211277e-05
 [829,] 1.549442e-04 0.0001736698 5.160908e-05
 [830,] 1.747344e-04 0.0001736698 5.821704e-05
 [831,] 6.422752e-03 0.0001736701 2.418101e-03
 [832,] 1.744584e-04 0.0001736698 5.812729e-05
 [833,] 1.465668e-04 0.0001736698 4.882772e-05
 [834,] 2.823545e-03 0.0001736702 9.412251e-04
 [835,] 1.493030e-04 0.0001736698 4.973312e-05
 [836,] 1.506455e-04 0.0001736700 5.021668e-05
 [837,] 1.479220e-04 0.0001736698 4.927635e-05
 [838,] 1.497316e-04 0.0001736700 4.991146e-05
 [839,] 1.790968e-04 0.0001736698 5.967127e-05
 [840,] 1.465668e-04 0.0001736698 4.882422e-05
 [841,] 1.774237e-04 0.0001736698 5.911519e-05
 [842,] 1.123860e-04 0.0001736700 3.745675e-05
 [843,] 1.850905e-04 0.0001736697 6.166733e-05
 [844,] 1.112288e-04 0.0001736700 3.707095e-05
 [845,] 1.465668e-04 0.0001736698 4.882358e-05
 [846,] 1.503304e-04 0.0001736700 5.011582e-05
 [847,] 1.493030e-04 0.0001736698 4.973178e-05
 [848,] 1.452368e-04 0.0001736698 4.838087e-05
 [849,] 2.404612e-03 0.0001736702 8.015724e-04
 [850,] 1.181143e-04 0.0001736700 3.936508e-05
 [851,] 6.683134e-03 0.0001736701 2.535500e-03
 [852,] 1.076135e-04 0.0001736697 3.587384e-05
 [853,] 2.598303e-04 0.0001736698 8.661058e-05
 [854,] 6.172837e-03 0.0001736701 2.341558e-03
 [855,] 6.172837e-03 0.0001736701 2.419679e-03
 [856,] 6.172837e-03 0.0001736701 2.422556e-03
 [857,] 1.574240e-04 0.0001736700 5.248004e-05
 [858,] 6.422752e-03 0.0001736701 2.525374e-03
 [859,] 1.515501e-04 0.0001736697 5.052225e-05
 [860,] 1.268291e-04 0.0001736700 4.226517e-05
 [861,] 1.471712e-04 0.0001736697 4.905693e-05
 [862,] 6.172837e-03 0.0001736701 2.338748e-03
 [863,] 1.465378e-04 0.0001736697 4.884610e-05
 [864,] 1.698680e-04 0.0001736697 5.663535e-05
 [865,] 1.055961e-04 0.0001736697 3.519866e-05
 [866,] 6.694869e-03 0.0001736701 2.623463e-03
 [867,] 1.693087e-04 0.0001736697 5.644961e-05
 [868,] 1.055957e-04 0.0001736697 3.519856e-05
 [869,] 1.822104e-04 0.0001736701 6.073971e-05
 [870,] 6.954434e-03 0.0001736701 2.723783e-03
 [871,] 1.514698e-04 0.0001736697 5.049486e-05
 [872,] 1.614506e-04 0.0001736700 5.381656e-05
 [873,] 1.515492e-04 0.0001736697 5.052139e-05
 [874,] 1.091935e-04 0.0001736697 3.639632e-05
 [875,] 5.102172e-03 0.0001736701 2.055773e-03
 [876,] 1.099612e-04 0.0001736697 3.665282e-05
 [877,] 1.066348e-04 0.0001736697 3.554453e-05
 [878,] 1.456985e-04 0.0001736700 4.857202e-05
 [879,] 1.064296e-04 0.0001736697 3.547641e-05
 [880,] 1.615894e-04 0.0001736700 5.386399e-05
 [881,] 5.571104e-03 0.0001736700 1.765881e-03
 [882,] 7.210943e-03 0.0001736701 2.730776e-03
 [883,] 1.038421e-02 0.0001736700 3.403303e-03
 [884,] 2.197416e-04 0.0001736697 7.324719e-05
 [885,] 1.085657e-02 0.0001736700 3.583800e-03
 [886,] 6.422752e-03 0.0001736701 2.458601e-03
 [887,] 1.643439e-04 0.0001736700 5.477831e-05
 [888,] 1.521949e-04 0.0001736697 5.073816e-05
 [889,] 4.708386e-03 0.0001736700 1.270234e-03
 [890,] 5.571104e-03 0.0001736700 1.789204e-03
 [891,] 7.210943e-03 0.0001736701 2.768029e-03
 [892,] 7.210943e-03 0.0001736701 2.763180e-03
 [893,] 1.139407e-02 0.0001736700 3.780288e-03
 [894,] 1.236087e-02 0.0001736700 4.098772e-03
 [895,] 1.130522e-02 0.0001736700 3.744482e-03
 [896,] 1.717670e-04 0.0001736697 5.726732e-05
 [897,] 1.605515e-04 0.0001736700 5.351491e-05
 [898,] 1.130522e-02 0.0001736700 3.737567e-03
 [899,] 1.604848e-04 0.0001736700 5.349266e-05
 [900,] 1.607542e-04 0.0001736697 5.359368e-05
 [901,] 1.709663e-04 0.0001736697 5.699928e-05
 [902,] 4.905134e-03 0.0001736701 1.872951e-03
 [903,] 2.967494e-03 0.0001736700 9.484050e-04
 [904,] 1.714555e-04 0.0001736697 5.716051e-05
 [905,] 2.604948e-03 0.0001736700 8.454318e-04
 [906,] 1.578472e-04 0.0001736700 5.261525e-05
 [907,] 2.604948e-03 0.0001736700 8.439436e-04
 [908,] 1.856779e-03 0.0001736702 6.189543e-04
 [909,] 2.046311e-03 0.0001736700 6.632431e-04
 [910,] 1.067896e-04 0.0001736697 3.559648e-05
 [911,] 3.857854e-03 0.0001736701 1.467435e-03
 [912,] 6.413166e-03 0.0001736700 2.102895e-03
 [913,] 1.596346e-04 0.0001736700 5.320934e-05
 [914,] 1.504187e-04 0.0001736697 5.014268e-05
 [915,] 1.532030e-04 0.0001736697 5.107251e-05
 [916,] 1.573539e-04 0.0001736700 5.244958e-05
 [917,] 4.375445e-03 0.0001736701 1.662893e-03
 [918,] 1.552915e-04 0.0001736697 5.177064e-05
 [919,] 2.222818e-03 0.0001736700 6.963382e-04
 [920,] 1.580612e-04 0.0001736700 5.268637e-05
 [921,] 4.375445e-03 0.0001736701 1.658118e-03
 [922,] 4.546254e-04 0.0001736700 1.515450e-04
 [923,] 1.580530e-04 0.0001736700 5.268237e-05
 [924,] 1.686422e-04 0.0001736697 5.621593e-05
 [925,] 7.000617e-03 0.0001736700 2.232168e-03
 [926,] 2.715861e-03 0.0001736700 8.445732e-04
 [927,] 1.589427e-04 0.0001736700 5.297849e-05
 [928,] 6.413166e-03 0.0001736700 2.039193e-03
 [929,] 1.006836e-02 0.0001736701 3.974037e-03
 [930,] 6.413166e-03 0.0001736700 2.032459e-03
 [931,] 4.041053e-03 0.0001736700 1.286285e-03
 [932,] 5.723242e-03 0.0001736701 2.190677e-03
 [933,] 1.604767e-04 0.0001736700 5.349657e-05
 [934,] 5.954361e-03 0.0001736701 2.364270e-03
 [935,] 1.573861e-04 0.0001736697 5.247153e-05
 [936,] 5.288398e-03 0.0001736701 2.081193e-03
 [937,] 1.606530e-04 0.0001736700 5.355453e-05
 [938,] 4.905134e-03 0.0001736701 1.863230e-03
 [939,] 1.503019e-04 0.0001736697 5.010617e-05
 [940,] 9.080511e-05 0.0001736697 3.026885e-05
 [941,] 1.481190e-04 0.0001736700 4.937608e-05
 [942,] 8.913072e-05 0.0001736700 2.970974e-05
 [943,] 1.529069e-04 0.0001736700 5.097208e-05
 [944,] 1.541551e-04 0.0001736700 5.138835e-05
 [945,] 1.634176e-04 0.0001736697 5.449079e-05
 [946,] 1.504726e-04 0.0001736700 5.016343e-05
 [947,] 1.500511e-04 0.0001736701 5.001564e-05
 [948,] 1.602600e-04 0.0001736700 5.343717e-05
 [949,] 3.353201e-03 0.0001736701 1.300089e-03
 [950,] 1.481190e-04 0.0001736700 4.937854e-05
 [951,] 2.985022e-03 0.0001736701 1.195570e-03
 [952,] 9.140550e-05 0.0001736700 3.046988e-05
 [953,] 1.516990e-04 0.0001736697 5.057081e-05
 [954,] 1.354412e-04 0.0001736700 4.514815e-05
 [955,] 1.512493e-04 0.0001736697 5.042099e-05
 [956,] 1.487902e-04 0.0001736700 4.959842e-05
 [957,] 1.476064e-04 0.0001736700 4.920313e-05
 [958,] 1.476064e-04 0.0001736700 4.920308e-05
 [959,] 1.844062e-04 0.0001736700 6.148433e-05
 [960,] 1.825512e-04 0.0001736700 6.086573e-05
 [961,] 1.518168e-04 0.0001736697 5.060957e-05
 [962,] 4.045891e-03 0.0001736701 1.613312e-03
 [963,] 4.375445e-03 0.0001736701 1.738333e-03
 [964,] 1.582834e-04 0.0001736701 5.276416e-05
 [965,] 1.280311e-04 0.0001736700 4.268504e-05
 [966,] 1.291067e-04 0.0001736701 4.302712e-05
 [967,] 9.094681e-05 0.0001736697 3.031629e-05
 [968,] 1.601284e-04 0.0001736701 5.337777e-05
 [969,] 1.279517e-04 0.0001736700 4.265883e-05
 [970,] 1.585518e-04 0.0001736701 5.285365e-05
 [971,] 3.228449e-03 0.0001736701 1.266800e-03
 [972,] 1.599407e-04 0.0001736701 5.331569e-05
 [973,] 1.599407e-04 0.0001736701 5.331569e-05
 [974,] 1.599707e-04 0.0001736701 5.332571e-05
 [975,] 1.311990e-04 0.0001736696 4.373469e-05
 [976,] 3.228449e-03 0.0001736701 1.268289e-03
 [977,] 9.094056e-05 0.0001736697 3.031453e-05
 [978,] 1.490705e-04 0.0001736697 4.969273e-05
 [979,] 2.989294e-03 0.0001736701 1.171346e-03
 [980,] 1.491920e-04 0.0001736697 4.973285e-05
 [981,] 1.358404e-04 0.0001736700 4.527968e-05
 [982,] 1.573834e-04 0.0001736701 5.246424e-05
 [983,] 1.358404e-04 0.0001736700 4.527915e-05
 [984,] 1.569513e-04 0.0001736701 5.232000e-05
 [985,] 1.348774e-04 0.0001736700 4.495803e-05
 [986,] 1.486108e-04 0.0001736697 4.953886e-05
 [987,] 2.669926e-03 0.0001736701 1.019159e-03
 [988,] 1.378173e-04 0.0001736700 4.593834e-05
 [989,] 1.579577e-04 0.0001736701 5.265764e-05
 [990,] 1.580733e-04 0.0001736701 5.269627e-05
 [991,] 1.576554e-04 0.0001736701 5.255476e-05
 [992,] 1.375332e-04 0.0001736697 4.585656e-05
 [993,] 1.492796e-04 0.0001736697 4.976205e-05
 [994,] 1.577316e-04 0.0001736701 5.258031e-05
 [995,] 1.412932e-04 0.0001736700 4.709616e-05
 [996,] 2.669926e-03 0.0001736701 1.041592e-03
 [997,] 9.307044e-05 0.0001736697 3.102679e-05
 [998,] 1.572484e-04 0.0001736701 5.241910e-05
 [999,] 1.570775e-04 0.0001736701 5.236173e-05
[1000,] 2.882517e-03 0.0001736701 1.135724e-03
[1001,] 1.490862e-04 0.0001736697 4.969723e-05
[1002,] 1.491536e-04 0.0001736697 4.972008e-05
[1003,] 2.913933e-03 0.0001736701 1.147490e-03
[1004,] 1.538290e-04 0.0001736701 5.127395e-05
[1005,] 1.749959e-04 0.0001736701 5.833051e-05
[1006,] 3.467892e-04 0.0001736700 1.155962e-04
[1007,] 1.716524e-04 0.0001736701 5.721494e-05
[1008,] 1.524643e-04 0.0001736701 5.081806e-05
[1009,] 1.866497e-04 0.0001736697 6.222233e-05
[1010,] 3.792315e-04 0.0001736700 1.264103e-04
[1011,] 1.194552e-04 0.0001736700 3.981835e-05
[1012,] 1.182002e-04 0.0001736700 3.940001e-05
[1013,] 1.557449e-04 0.0001736700 5.192117e-05
[1014,] 1.542540e-04 0.0001736700 5.142639e-05
[1015,] 6.317338e-03 0.0001736701 2.787677e-03
[1016,] 1.488482e-04 0.0001736697 4.961891e-05
[1017,] 1.547421e-04 0.0001736700 5.160252e-05
[1018,] 1.625751e-04 0.0001736701 5.419783e-05
[1019,] 1.515495e-04 0.0001736700 5.053647e-05
[1020,] 1.064182e-04 0.0001736697 3.547480e-05
[1021,] 1.487411e-04 0.0001736697 4.958353e-05
[1022,] 1.403294e-04 0.0001736700 4.678557e-05
[1023,] 9.684152e-05 0.0001736696 3.228123e-05
[1024,] 1.489805e-04 0.0001736697 4.966376e-05
[1025,] 1.180201e-04 0.0001736700 3.933988e-05
[1026,] 1.425634e-04 0.0001736700 4.753090e-05
[1027,] 1.634673e-04 0.0001736700 5.449414e-05
[1028,] 1.619775e-04 0.0001736700 5.399772e-05
[1029,] 1.751546e-04 0.0001736701 5.839277e-05
[1030,] 1.488161e-04 0.0001736697 4.960874e-05
[1031,] 1.192682e-04 0.0001736700 3.975474e-05
[1032,] 9.371662e-03 0.0001736701 3.397275e-03
[1033,] 1.619775e-04 0.0001736700 5.399881e-05
[1034,] 1.663409e-04 0.0001736698 5.541374e-05
[1035,] 9.407845e-05 0.0001736697 3.136050e-05
[1036,] 1.486420e-04 0.0001736698 4.955104e-05
[1037,] 9.465365e-05 0.0001736696 3.155246e-05
[1038,] 6.607993e-03 0.0001736701 2.399351e-03
[1039,] 6.607993e-03 0.0001736701 2.397942e-03
[1040,] 1.696943e-04 0.0001736700 5.658087e-05
[1041,] 9.536319e-05 0.0001736697 3.178897e-05
[1042,] 7.508360e-03 0.0001736701 2.730058e-03
[1043,] 8.403405e-03 0.0001736701 3.053976e-03
[1044,] 7.421648e-03 0.0001736701 2.698519e-03
[1045,] 1.713204e-04 0.0001736700 5.712249e-05
[1046,] 1.584365e-04 0.0001736697 5.280777e-05
[1047,] 1.199097e-04 0.0001736700 3.997081e-05
[1048,] 1.484418e-04 0.0001736697 4.947177e-05
[1049,] 7.952479e-03 0.0001736701 2.839744e-03
[1050,] 1.397230e-04 0.0001736697 4.656978e-05
[1051,] 1.028491e-04 0.0001736696 3.428523e-05
[1052,] 1.486420e-04 0.0001736697 4.954990e-05
[1053,] 1.171097e-04 0.0001736700 3.903578e-05
[1054,] 7.697458e-03 0.0001736701 2.747255e-03
[1055,] 1.510724e-04 0.0001736697 5.034570e-05
[1056,] 1.312251e-04 0.0001736697 4.374081e-05
[1057,] 1.168175e-04 0.0001736700 3.893819e-05
[1058,] 1.162329e-04 0.0001736700 3.874338e-05
[1059,] 1.145445e-04 0.0001736700 3.818058e-05
[1060,] 7.508360e-03 0.0001736701 2.742440e-03
[1061,] 1.617829e-04 0.0001736701 5.392901e-05
[1062,] 1.739338e-04 0.0001736701 5.798381e-05
[1063,] 7.213197e-03 0.0001736701 2.572970e-03
[1064,] 1.489112e-04 0.0001736698 4.964089e-05
[1065,] 8.071670e-03 0.0001736701 2.953363e-03
[1066,] 1.174132e-04 0.0001736700 3.913775e-05
[1067,] 1.535998e-04 0.0001736696 5.120010e-05
[1068,] 1.734985e-04 0.0001736701 5.783868e-05
[1069,] 1.488072e-04 0.0001736697 4.960561e-05
[1070,] 1.488072e-04 0.0001736697 4.960567e-05
[1071,] 1.191536e-04 0.0001736700 3.971724e-05
[1072,] 1.174132e-04 0.0001736700 3.913797e-05
[1073,] 1.504009e-04 0.0001736699 5.013244e-05
[1074,] 1.690121e-04 0.0001736701 5.634391e-05
[1075,] 1.115042e-04 0.0001736697 3.715976e-05
[1076,] 1.550452e-04 0.0001736701 5.168618e-05
[1077,] 1.168175e-04 0.0001736700 3.893950e-05
[1078,] 1.168175e-04 0.0001736700 3.893929e-05
[1079,] 1.174132e-04 0.0001736700 3.913779e-05
[1080,] 1.174132e-04 0.0001736700 3.913734e-05
[1081,] 1.162329e-04 0.0001736700 3.874391e-05
[1082,] 1.410795e-04 0.0001736696 4.702754e-05
[1083,] 1.138614e-04 0.0001736697 3.794467e-05
[1084,] 1.544651e-04 0.0001736701 5.149246e-05
[1085,] 1.104691e-04 0.0001736697 3.681476e-05
[1086,] 1.154462e-04 0.0001736700 3.848079e-05
[1087,] 1.115398e-04 0.0001736697 3.717133e-05
[1088,] 1.117936e-04 0.0001736697 3.725570e-05
[1089,] 1.112276e-04 0.0001736697 3.706722e-05
[1090,] 1.542438e-04 0.0001736701 5.141860e-05
[1091,] 1.487411e-04 0.0001736697 4.958302e-05
[1092,] 1.487411e-04 0.0001736697 4.958302e-05
[1093,] 1.490862e-04 0.0001736697 4.969831e-05
[1094,] 1.489455e-04 0.0001736697 4.965116e-05
[1095,] 6.711873e-03 0.0001736701 2.485921e-03
[1096,] 1.489805e-04 0.0001736697 4.966289e-05
[1097,] 1.123712e-04 0.0001736697 3.744836e-05
[1098,] 1.747894e-04 0.0001736701 5.826918e-05
[1099,] 1.489455e-04 0.0001736697 4.965100e-05
[1100,] 1.630459e-04 0.0001736701 5.435368e-05
[1101,] 1.643165e-04 0.0001736701 5.477727e-05
[1102,] 1.171877e-04 0.0001736700 3.906098e-05
[1103,] 1.171877e-04 0.0001736700 3.906074e-05
[1104,] 1.492031e-04 0.0001736697 4.972578e-05
[1105,] 1.486108e-04 0.0001736697 4.953911e-05
[1106,] 1.190300e-04 0.0001736700 3.967639e-05
[1107,] 4.544724e-04 0.0001736707 1.514983e-04
[1108,] 6.002761e-03 0.0001736701 2.195068e-03
[1109,] 9.209306e-05 0.0001736700 3.070021e-05
[1110,] 1.489172e-04 0.0001736697 4.964162e-05
[1111,] 6.474915e-03 0.0001736701 2.292661e-03
[1112,] 1.129605e-04 0.0001736697 3.764664e-05
[1113,] 1.190300e-04 0.0001736700 3.967606e-05
[1114,] 1.141752e-04 0.0001736697 3.805043e-05
[1115,] 1.184045e-04 0.0001736700 3.946559e-05
[1116,] 1.190300e-04 0.0001736700 3.967619e-05
[1117,] 1.186384e-04 0.0001736700 3.954558e-05
[1118,] 1.488072e-04 0.0001736697 4.960485e-05
[1119,] 1.750186e-04 0.0001736701 5.834508e-05
[1120,] 1.199097e-04 0.0001736700 3.996942e-05
[1121,] 1.341036e-04 0.0001736700 4.469982e-05
[1122,] 1.193004e-04 0.0001736700 3.976583e-05
[1123,] 1.199097e-04 0.0001736700 3.996909e-05
[1124,] 5.588398e-03 0.0001736701 2.047704e-03
[1125,] 1.205630e-04 0.0001736700 4.018450e-05
[1126,] 1.199097e-04 0.0001736700 3.996888e-05
[1127,] 1.174132e-04 0.0001736700 3.913654e-05
[1128,] 1.168175e-04 0.0001736700 3.893804e-05
[1129,] 1.212282e-04 0.0001736700 4.040806e-05
[1130,] 1.212282e-04 0.0001736700 4.040788e-05
[1131,] 1.205630e-04 0.0001736700 4.018636e-05
[1132,] 7.213197e-03 0.0001736701 2.637204e-03
[1133,] 1.486422e-04 0.0001736697 4.954979e-05
[1134,] 1.186384e-04 0.0001736700 3.954497e-05
[1135,] 1.483914e-04 0.0001736697 4.946557e-05
[1136,] 1.168175e-04 0.0001736700 3.893620e-05
[1137,] 1.484170e-04 0.0001736697 4.947414e-05
[1138,] 1.484676e-04 0.0001736697 4.949113e-05
[1139,] 1.484170e-04 0.0001736697 4.947414e-05
[1140,] 1.236478e-04 0.0001736700 4.123929e-05
[1141,] 1.756147e-04 0.0001736701 5.854535e-05
[1142,] 1.712620e-04 0.0001736701 5.709452e-05
[1143,] 1.484170e-04 0.0001736697 4.947418e-05
[1144,] 1.484406e-04 0.0001736697 4.948159e-05
[1145,] 1.753573e-04 0.0001736701 5.845821e-05
[1146,] 1.525968e-04 0.0001736696 5.086004e-05
[1147,] 1.134672e-04 0.0001736696 3.782408e-05
[1148,] 1.485531e-04 0.0001736697 4.951974e-05
[1149,] 1.180201e-04 0.0001736700 3.933670e-05
[1150,] 1.180201e-04 0.0001736700 3.933664e-05
[1151,] 1.485531e-04 0.0001736697 4.951924e-05
[1152,] 1.567748e-04 0.0001736696 5.225207e-05
[1153,] 1.567748e-04 0.0001736696 5.225244e-05
[1154,] 1.151124e-04 0.0001736697 3.836192e-05
[1155,] 1.567748e-04 0.0001736696 5.225094e-05
[1156,] 1.484406e-04 0.0001736697 4.948163e-05
[1157,] 1.484676e-04 0.0001736697 4.949067e-05
[1158,] 1.151124e-04 0.0001736697 3.836127e-05
[1159,] 1.484954e-04 0.0001736697 4.950000e-05
[1160,] 1.484170e-04 0.0001736697 4.947379e-05
[1161,] 1.483193e-04 0.0001736697 4.944103e-05
[1162,] 1.199097e-04 0.0001736700 3.996588e-05
[1163,] 1.759446e-04 0.0001736701 5.865350e-05
[1164,] 1.483914e-04 0.0001736697 4.946511e-05
[1165,] 1.584963e-04 0.0001736697 5.282269e-05
[1166,] 1.157565e-04 0.0001736697 3.857374e-05
[1167,] 1.177654e-04 0.0001736697 3.924410e-05
[1168,] 1.483193e-04 0.0001736697 4.944106e-05
[1169,] 1.483193e-04 0.0001736697 4.944106e-05
[1170,] 1.482967e-04 0.0001736697 4.943340e-05
[1171,] 1.192682e-04 0.0001736700 3.975209e-05
[1172,] 1.480326e-02 0.0001736701 5.090610e-03
[1173,] 1.567748e-04 0.0001736697 5.224944e-05
[1174,] 1.754826e-04 0.0001736701 5.849988e-05
[1175,] 1.131292e-04 0.0001736697 3.770338e-05
[1176,] 1.550882e-04 0.0001736701 5.169956e-05
[1177,] 1.119859e-04 0.0001736697 3.732166e-05
[1178,] 1.437716e-04 0.0001736697 4.791036e-05
[1179,] 1.758901e-04 0.0001736697 5.861035e-05
[1180,] 1.780096e-04 0.0001736697 5.931691e-05
[1181,] 5.542106e-04 0.0001736701 1.847367e-04
[1182,] 1.383860e-04 0.0001736697 4.611646e-05
[1183,] 1.663060e-04 0.0001736697 5.541665e-05
[1184,] 1.542534e-04 0.0001736697 5.140193e-05
[1185,] 1.557537e-04 0.0001736697 5.190170e-05
[1186,] 3.178838e-03 0.0001736700 1.160315e-03
[1187,] 1.482646e-04 0.0001736697 4.942434e-05
[1188,] 1.473397e-03 0.0001736700 5.491100e-04
[1189,] 2.921270e-03 0.0001736700 1.061823e-03
[1190,] 2.921270e-03 0.0001736700 1.056066e-03
[1191,] 1.625846e-04 0.0001736697 5.417533e-05
[1192,] 1.574534e-04 0.0001736697 5.246643e-05
[1193,] 1.644261e-04 0.0001736697 5.478796e-05
[1194,] 3.154086e-03 0.0001736700 1.140862e-03
[1195,] 1.625846e-04 0.0001736697 5.417413e-05
[1196,] 1.526187e-04 0.0001736697 5.085414e-05
[1197,] 1.479724e-04 0.0001736698 4.932444e-05
[1198,] 1.481147e-04 0.0001736698 4.937321e-05
[1199,] 1.496048e-04 0.0001736697 4.985553e-05
[1200,] 1.410941e-04 0.0001736697 4.701976e-05
[1201,] 1.511770e-04 0.0001736697 5.037899e-05
[1202,] 1.232020e-04 0.0001736697 4.105334e-05
[1203,] 1.511770e-04 0.0001736697 5.037864e-05
[1204,] 4.096917e-04 0.0001736701 1.365638e-04
[1205,] 1.655129e-04 0.0001736697 5.515269e-05
[1206,] 1.590639e-03 0.0001736700 5.788946e-04
[1207,] 1.526197e-04 0.0001736697 5.085860e-05
[1208,] 1.526197e-04 0.0001736697 5.085860e-05
[1209,] 1.246599e-04 0.0001736700 4.154571e-05
[1210,] 1.719822e-04 0.0001736697 5.730741e-05
[1211,] 1.106817e-04 0.0001736699 3.688550e-05
[1212,] 1.680313e-04 0.0001736697 5.598375e-05
[1213,] 1.644261e-04 0.0001736697 5.478221e-05
[1214,] 1.625846e-04 0.0001736697 5.416850e-05
[1215,] 1.644261e-04 0.0001736697 5.478221e-05
[1216,] 1.644261e-04 0.0001736697 5.478221e-05
[1217,] 1.140768e-04 0.0001736698 3.800835e-05
[1218,] 1.496253e-04 0.0001736697 4.987951e-05
[1219,] 1.480630e-04 0.0001736697 4.933360e-05
[1220,] 1.496048e-04 0.0001736697 4.984676e-05
[1221,] 1.180088e-04 0.0001736698 3.931737e-05
[1222,] 1.644261e-04 0.0001736697 5.478140e-05
[1223,] 1.225186e-04 0.0001736700 4.083212e-05
[1224,] 1.092413e-04 0.0001736699 3.640762e-05
[1225,] 1.738142e-04 0.0001736697 5.791318e-05
[1226,] 1.574534e-04 0.0001736697 5.246327e-05
[1227,] 1.680313e-04 0.0001736697 5.598146e-05
[1228,] 1.481387e-04 0.0001736698 4.937922e-05
[1229,] 3.460101e-03 0.0001736700 1.201052e-03
[1230,] 1.663060e-04 0.0001736697 5.541062e-05
[1231,] 1.487174e-04 0.0001736698 4.957462e-05
[1232,] 1.680313e-04 0.0001736697 5.598161e-05
[1233,] 1.488406e-04 0.0001736698 4.961629e-05
[1234,] 2.030369e-03 0.0001736700 7.234957e-04
[1235,] 1.496048e-04 0.0001736697 4.984674e-05
[1236,] 1.062490e-04 0.0001736697 3.542237e-05
[1237,] 6.609374e-04 0.0001736701 2.203117e-04
[1238,] 1.559228e-04 0.0001736697 5.194765e-05
[1239,] 1.591887e-04 0.0001736697 5.303793e-05
[1240,] 1.488881e-04 0.0001736698 4.963228e-05
[1241,] 1.263665e-04 0.0001736700 4.214649e-05
[1242,] 1.511770e-04 0.0001736697 5.036863e-05
[1243,] 1.481356e-04 0.0001736698 4.937837e-05
[1244,] 1.780096e-04 0.0001736697 5.930541e-05
[1245,] 4.740111e-04 0.0001736701 1.580033e-04
[1246,] 2.586815e-03 0.0001736700 9.203253e-04
[1247,] 1.591887e-04 0.0001736697 5.303972e-05
[1248,] 1.699864e-04 0.0001736697 5.663470e-05
[1249,] 1.699864e-04 0.0001736697 5.663470e-05
[1250,] 1.248144e-04 0.0001736698 4.158303e-05
[1251,] 2.110622e-03 0.0001736700 7.680193e-04
[1252,] 1.486584e-04 0.0001736698 4.955340e-05
[1253,] 1.218300e-04 0.0001736700 4.060261e-05
[1254,] 1.467048e-04 0.0001736697 4.887754e-05
[1255,] 1.680313e-04 0.0001736697 5.598643e-05
[1256,] 6.027888e-04 0.0001736701 2.009290e-04
[1257,] 1.232269e-04 0.0001736698 4.105498e-05
[1258,] 1.724991e-03 0.0001736701 7.046776e-04
[1259,] 1.542543e-04 0.0001736697 5.140083e-05
[1260,] 1.070569e-04 0.0001736698 3.567472e-05
[1261,] 1.663057e-04 0.0001736697 5.541660e-05
[1262,] 1.574540e-04 0.0001736697 5.246817e-05
[1263,] 1.220680e-04 0.0001736700 4.068135e-05
[1264,] 1.673427e-04 0.0001736697 5.575599e-05
[1265,] 1.696097e-04 0.0001736700 5.653368e-05
[1266,] 1.488810e-04 0.0001736697 4.962787e-05
[1267,] 1.529930e-04 0.0001736703 5.103609e-05
[1268,] 1.337959e-04 0.0001736700 4.459655e-05
[1269,] 1.228659e-04 0.0001736700 4.095347e-05
[1270,] 1.222520e-04 0.0001736700 4.074882e-05
[1271,] 1.118243e-04 0.0001736701 3.726741e-05
[1272,] 1.256972e-04 0.0001736700 4.189900e-05
[1273,] 1.238104e-04 0.0001736700 4.127040e-05
[1274,] 9.678548e-04 0.0001736701 3.668330e-04
[1275,] 1.100729e-04 0.0001736701 3.668497e-05
[1276,] 1.122031e-04 0.0001736701 3.739346e-05
[1277,] 1.100729e-04 0.0001736701 3.668476e-05
[1278,] 1.069096e-04 0.0001736701 3.562967e-05
[1279,] 7.685986e-04 0.0001736701 3.053901e-04
[1280,] 1.487791e-04 0.0001736698 4.959104e-05
[1281,] 1.206698e-04 0.0001736698 4.020314e-05
[1282,] 1.076249e-04 0.0001736701 3.586620e-05
[1283,] 1.551098e-04 0.0001736697 4.441971e-05
[1284,] 1.120242e-04 0.0001736701 3.731756e-05
[1285,] 1.126968e-04 0.0001736698 3.755831e-05
[1286,] 1.453037e-04 0.0001736701 4.843586e-05
[1287,] 1.262877e-04 0.0001736699 4.211174e-05
[1288,] 2.176733e-04 0.0001736699 7.256991e-05
[1289,] 2.460880e-04 0.0001736700 8.203087e-05
[1290,] 1.371589e-04 0.0001736705 4.578568e-05
[1291,] 2.429440e-04 0.0001736704 8.102726e-05
[1292,] 2.637713e-04 0.0001736704 8.792639e-05
[1293,] 1.289152e-04 0.0001736703 4.299493e-05
[1294,] 2.319882e-04 0.0001736704 7.746581e-05
[1295,] 1.045687e-04 0.0001736700 3.485288e-05
[1296,] 1.068014e-04 0.0001736700 3.559486e-05
[1297,] 1.309677e-04 0.0001736703 4.367663e-05
[1298,] 1.200745e-04 0.0001736701 4.003429e-05
[1299,] 1.489715e-04 0.0001736697 4.965659e-05
[1300,] 9.174895e-05 0.0001736698 3.058041e-05
[1301,] 1.371573e-04 0.0001736704 4.569299e-05
[1302,] 9.186481e-05 0.0001736699 3.061829e-05
[1303,] 9.255826e-05 0.0001736701 3.084640e-05
[1304,] 9.350918e-05 0.0001736699 3.117613e-05
[1305,] 9.847779e-05 0.0001736708 3.284063e-05
[1306,] 9.913860e-05 0.0001736707 3.306058e-05
[1307,] 9.320499e-05 0.0001736701 3.106801e-05
[1308,] 1.299097e-04 0.0001736701 4.330270e-05
[1309,] 9.250916e-05 0.0001736701 3.082991e-05
[1310,] 1.300582e-04 0.0001736703 4.334954e-05
[1311,] 1.412306e-04 0.0001736704 4.704077e-05
[1312,] 9.130541e-05 0.0001736700 3.043263e-05
[1313,] 9.155255e-05 0.0001736700 3.051434e-05
[1314,] 9.146163e-05 0.0001736700 3.048415e-05
[1315,] 9.144668e-05 0.0001736700 3.047907e-05
[1316,] 1.015715e-04 0.0001736707 3.387828e-05
[1317,] 9.612379e-05 0.0001736699 3.203418e-05
[1318,] 1.185638e-04 0.0001736700 3.952621e-05
[1319,] 1.210834e-04 0.0001736700 4.036727e-05
[1320,] 9.326188e-05 0.0001736704 3.108585e-05
[1321,] 1.547062e-04 0.0001736698 5.155576e-05
[1322,] 1.461319e-04 0.0001736703 4.866110e-05
[1323,] 1.545089e-04 0.0001736701 5.150425e-05
[1324,] 1.560416e-04 0.0001736697 5.200277e-05
[1325,] 1.482528e-04 0.0001736703 4.936593e-05
[1326,] 1.669473e-04 0.0001736704 5.561543e-05
[1327,] 1.549732e-04 0.0001736697 5.164742e-05
[1328,] 1.490837e-04 0.0001736703 4.964228e-05
[1329,] 1.458341e-04 0.0001736703 4.856142e-05
[1330,] 1.665030e-04 0.0001736704 5.546637e-05
[1331,] 1.458341e-04 0.0001736703 4.856129e-05
[1332,] 9.534475e-05 0.0001736701 3.178177e-05
[1333,] 1.660553e-04 0.0001736704 5.531809e-05
[1334,] 2.342914e-04 0.0001736701 7.809704e-05
[1335,] 1.582288e-04 0.0001736700 5.275340e-05
[1336,] 1.458341e-04 0.0001736703 4.856036e-05
[1337,] 1.502420e-04 0.0001736703 5.002605e-05
[1338,] 1.459443e-04 0.0001736703 4.859632e-05
[1339,] 1.658813e-04 0.0001736705 5.526025e-05
[1340,] 1.561670e-04 0.0001736700 5.206497e-05
[1341,] 1.535266e-04 0.0001736699 5.117760e-05
[1342,] 1.511510e-04 0.0001736697 5.037524e-05
[1343,] 1.495899e-04 0.0001736703 4.980669e-05
[1344,] 1.663848e-04 0.0001736705 5.542663e-05
[1345,] 1.462466e-04 0.0001736703 4.869486e-05
[1346,] 1.538087e-04 0.0001736697 5.126031e-05
[1347,] 1.473807e-04 0.0001736703 4.907367e-05
[1348,] 1.666853e-04 0.0001736705 5.552592e-05
[1349,] 1.532265e-04 0.0001736697 5.106686e-05
[1350,] 1.684826e-04 0.0001736704 5.606184e-05
[1351,] 1.175387e-04 0.0001736699 3.916255e-05
[1352,] 1.534139e-04 0.0001736697 5.112924e-05
[1353,] 1.534139e-04 0.0001736697 5.112909e-05
[1354,] 1.487423e-04 0.0001736703 4.952342e-05
[1355,] 1.475849e-04 0.0001736703 4.913844e-05
[1356,] 1.304659e-04 0.0001736700 4.349370e-05
[1357,] 1.475849e-04 0.0001736703 4.913844e-05
[1358,] 1.475849e-04 0.0001736703 4.913846e-05
[1359,] 1.533248e-04 0.0001736697 5.109928e-05
[1360,] 1.574971e-04 0.0001736701 5.249797e-05
[1361,] 1.102771e-04 0.0001736704 3.672381e-05
[1362,] 1.484182e-04 0.0001736703 4.941535e-05
[1363,] 1.495899e-04 0.0001736703 4.980538e-05
[1364,] 1.603402e-04 0.0001736706 5.334902e-05
[1365,] 1.598478e-04 0.0001736700 5.328801e-05
[1366,] 1.584358e-04 0.0001736701 5.281128e-05
[1367,] 1.483560e-04 0.0001736703 4.939468e-05
[1368,] 1.518083e-04 0.0001736703 5.054269e-05
[1369,] 1.497674e-04 0.0001736698 4.991454e-05
[1370,] 1.543572e-04 0.0001736702 5.140196e-05
[1371,] 1.608719e-04 0.0001736700 5.362919e-05
[1372,] 1.567260e-04 0.0001736701 5.224151e-05
[1373,] 1.631752e-04 0.0001736703 5.430623e-05
[1374,] 1.576217e-04 0.0001736702 5.248527e-05
[1375,] 1.599118e-04 0.0001736700 5.330901e-05
[1376,] 1.571138e-04 0.0001736701 5.237100e-05
[1377,] 1.671431e-04 0.0001736705 5.567730e-05
[1378,] 1.599118e-04 0.0001736700 5.330893e-05
[1379,] 1.494920e-04 0.0001736697 4.982630e-05
[1380,] 1.491977e-04 0.0001736704 4.967284e-05
[1381,] 1.505983e-04 0.0001736704 5.013850e-05
[1382,] 1.495270e-04 0.0001736704 4.978248e-05
[1383,] 1.494298e-04 0.0001736697 4.980396e-05
[1384,] 1.412999e-04 0.0001736701 4.710311e-05
[1385,] 1.657108e-04 0.0001736705 5.520405e-05
[1386,] 1.490522e-04 0.0001736698 4.967752e-05
[1387,] 1.595873e-04 0.0001736700 5.320014e-05
[1388,] 1.523364e-04 0.0001736703 5.071800e-05
[1389,] 2.288811e-04 0.0001736703 7.617272e-05
[1390,] 1.503833e-04 0.0001736703 5.007216e-05
[1391,] 1.457610e-04 0.0001736704 4.853067e-05
[1392,] 1.571453e-04 0.0001736703 5.230128e-05
[1393,] 1.518083e-04 0.0001736703 5.054619e-05
[1394,] 1.532286e-04 0.0001736703 5.101834e-05
[1395,] 1.082799e-04 0.0001736701 3.608189e-05
[1396,] 1.666798e-04 0.0001736703 5.546934e-05
[1397,] 1.671058e-04 0.0001736704 5.566741e-05
[1398,] 1.659374e-04 0.0001736704 5.527947e-05
[1399,] 1.172552e-04 0.0001736704 3.904026e-05
[1400,] 1.530796e-04 0.0001736697 5.101638e-05
[1401,] 1.583238e-04 0.0001736700 5.277744e-05
[1402,] 1.539390e-04 0.0001736703 5.125253e-05
[1403,] 1.468869e-04 0.0001736704 4.890460e-05
[1404,] 1.480323e-04 0.0001736703 4.928894e-05
[1405,] 1.583238e-04 0.0001736700 5.277720e-05
[1406,] 1.480323e-04 0.0001736704 4.928542e-05
[1407,] 1.677862e-04 0.0001736703 5.583871e-05
[1408,] 1.571828e-04 0.0001736700 5.239674e-05
[1409,] 1.480323e-04 0.0001736703 4.928933e-05
[1410,] 1.690941e-04 0.0001736703 5.627203e-05
[1411,] 1.662222e-04 0.0001736704 5.537402e-05
[1412,] 1.024892e-04 0.0001736704 3.413747e-05
[1413,] 1.483560e-04 0.0001736703 4.939623e-05
[1414,] 1.561670e-04 0.0001736700 5.205787e-05
[1415,] 1.668740e-04 0.0001736704 5.559077e-05
[1416,] 1.737789e-04 0.0001736703 5.783256e-05
[1417,] 1.622042e-04 0.0001736703 5.400163e-05
[1418,] 1.582479e-04 0.0001736703 5.268589e-05
[1419,] 1.584452e-04 0.0001736700 5.281784e-05
[1420,] 1.422208e-04 0.0001736700 4.740691e-05
[1421,] 1.548744e-04 0.0001736703 5.156715e-05
[1422,] 1.483990e-04 0.0001736697 4.946341e-05
[1423,] 1.561670e-04 0.0001736700 5.205955e-05
[1424,] 1.534512e-04 0.0001736703 5.109153e-05
[1425,] 1.678303e-04 0.0001736704 5.590690e-05
[1426,] 1.547103e-04 0.0001736703 5.150991e-05
[1427,] 1.561670e-04 0.0001736700 5.205960e-05
[1428,] 1.457423e-04 0.0001736703 4.852913e-05
[1429,] 1.435950e-04 0.0001736703 4.781408e-05
[1430,] 1.513226e-04 0.0001736703 5.038435e-05
[1431,] 1.446595e-04 0.0001736703 4.816814e-05
[1432,] 1.570809e-04 0.0001736700 5.236408e-05
[1433,] 1.656591e-04 0.0001736704 5.518930e-05
[1434,] 9.608897e-05 0.0001736701 3.203062e-05
[1435,] 9.588495e-05 0.0001736701 3.196248e-05
[1436,] 1.502606e-04 0.0001736703 5.003095e-05
[1437,] 1.057103e-04 0.0001736703 3.520851e-05
[1438,] 1.521942e-04 0.0001736703 5.067293e-05
[1439,] 1.631696e-04 0.0001736702 5.430833e-05
[1440,] 1.558415e-04 0.0001736703 5.188589e-05
[1441,] 1.647186e-04 0.0001736703 5.482046e-05
[1442,] 1.664583e-04 0.0001736704 5.545439e-05
[1443,] 1.333999e-04 0.0001736700 4.446776e-05
[1444,] 9.598310e-05 0.0001736701 3.199530e-05
[1445,] 1.665134e-04 0.0001736704 5.547250e-05
[1446,] 1.554209e-04 0.0001736702 5.173311e-05
[1447,] 1.530741e-04 0.0001736697 5.102487e-05
[1448,] 2.184206e-04 0.0001736701 7.280692e-05
[1449,] 1.298949e-04 0.0001736701 4.325323e-05
[1450,] 1.491998e-04 0.0001736703 4.967631e-05
[1451,] 1.529048e-04 0.0001736697 5.096922e-05
[1452,] 1.658604e-04 0.0001736704 5.525518e-05
[1453,] 1.567080e-04 0.0001736703 5.217196e-05
[1454,] 1.724097e-04 0.0001736702 5.738484e-05
[1455,] 1.665749e-04 0.0001736704 5.549334e-05
[1456,] 1.384750e-04 0.0001736701 4.615745e-05
[1457,] 1.578074e-04 0.0001736701 5.260486e-05
[1458,] 1.392796e-04 0.0001736702 4.638384e-05
[1459,] 1.428188e-04 0.0001736700 4.760625e-05
[1460,] 1.590184e-04 0.0001736701 5.300864e-05
[1461,] 1.666674e-04 0.0001736703 5.552491e-05
[1462,] 1.704705e-04 0.0001736703 5.678663e-05
[1463,] 1.519592e-04 0.0001736697 5.065526e-05
[1464,] 1.566684e-04 0.0001736701 5.222388e-05
[1465,] 1.739697e-04 0.0001736698 5.793782e-05
[1466,] 1.657564e-04 0.0001736703 5.519862e-05
[1467,] 1.701138e-04 0.0001736701 5.665368e-05
[1468,] 1.519010e-04 0.0001736697 5.063217e-05
[1469,] 1.526716e-04 0.0001736703 5.085786e-05
[1470,] 1.366610e-04 0.0001736701 4.555358e-05
[1471,] 1.524484e-04 0.0001736697 5.081396e-05
[1472,] 9.840784e-05 0.0001736697 3.280638e-05
[1473,] 9.454491e-05 0.0001736698 3.151535e-05
[1474,] 1.203712e-04 0.0001736702 4.014224e-05
[1475,] 1.285531e-04 0.0001736702 4.287625e-05
[1476,] 1.961420e-04 0.0001736702 6.545025e-05
[1477,] 1.966860e-04 0.0001736702 6.563242e-05
[1478,] 1.549997e-04 0.0001736697 5.166522e-05
[1479,] 1.804252e-04 0.0001736701 6.011949e-05
[1480,] 1.600528e-04 0.0001736701 5.335195e-05
[1481,] 1.763348e-04 0.0001736701 5.875775e-05
[1482,] 1.815655e-04 0.0001736701 6.050224e-05
[1483,] 9.411399e-05 0.0001736699 3.137204e-05
[1484,] 1.099818e-04 0.0001736700 3.667548e-05
[1485,] 1.130757e-04 0.0001736700 3.770869e-05
[1486,] 1.613009e-04 0.0001736701 5.376904e-05
[1487,] 1.543268e-04 0.0001736700 5.147871e-05
[1488,] 1.226751e-04 0.0001736701 4.090243e-05
[1489,] 1.121578e-04 0.0001736701 3.739274e-05
[1490,] 1.525457e-04 0.0001736697 5.084908e-05
[1491,] 9.580276e-05 0.0001736697 3.193935e-05
[1492,] 1.578264e-04 0.0001736701 5.261042e-05
[1493,] 1.581180e-04 0.0001736701 5.270803e-05
[1494,] 1.603112e-04 0.0001736701 5.343169e-05
[1495,] 9.518685e-05 0.0001736703 3.174037e-05
[1496,] 1.311582e-04 0.0001736701 4.372220e-05
[1497,] 1.587249e-04 0.0001736701 5.291184e-05
[1498,] 9.978962e-05 0.0001736701 3.326569e-05
[1499,] 9.978962e-05 0.0001736701 3.326565e-05
[1500,] 1.632244e-04 0.0001736701 5.441265e-05
[1501,] 1.585837e-04 0.0001736701 5.286451e-05
[1502,] 1.469410e-04 0.0001736702 4.902284e-05
[1503,] 1.419297e-04 0.0001736699 4.731483e-05
[1504,] 1.542756e-04 0.0001736697 5.142507e-05
[1505,] 2.363787e-04 0.0001736700 7.879344e-05
[1506,] 1.559275e-04 0.0001736701 5.197851e-05
[1507,] 1.559275e-04 0.0001736701 5.197852e-05
[1508,] 2.841434e-04 0.0001736704 9.488056e-05
[1509,] 1.538384e-04 0.0001736697 5.127793e-05
[1510,] 1.832949e-04 0.0001736701 6.113112e-05
[1511,] 1.543395e-04 0.0001736697 5.144535e-05
[1512,] 1.546538e-04 0.0001736697 5.155508e-05
[1513,] 1.547163e-04 0.0001736697 5.157535e-05
[1514,] 1.848232e-04 0.0001736701 6.162220e-05
[1515,] 1.398126e-04 0.0001736700 4.660561e-05
[1516,] 2.324564e-04 0.0001736700 7.751364e-05
[1517,] 2.339841e-04 0.0001736700 7.802385e-05
[1518,] 2.240867e-04 0.0001736701 7.469657e-05
[1519,] 1.397415e-04 0.0001736700 4.658140e-05
[1520,] 2.344513e-04 0.0001736700 7.817419e-05
[1521,] 1.401103e-04 0.0001736700 4.670617e-05
[1522,] 2.520692e-04 0.0001736700 8.404800e-05
[1523,] 2.432199e-04 0.0001736700 8.109718e-05
[1524,] 1.868957e-04 0.0001736700 6.229832e-05
[1525,] 2.480056e-04 0.0001736700 8.269373e-05
[1526,] 1.844071e-04 0.0001736701 6.149187e-05
[1527,] 2.250597e-04 0.0001736700 7.508730e-05
[1528,] 2.250597e-04 0.0001736700 7.508568e-05
[1529,] 1.837739e-04 0.0001736700 6.124342e-05
[1530,] 1.245865e-04 0.0001736702 4.155523e-05
[1531,] 1.304497e-04 0.0001736698 4.348380e-05
[1532,] 1.413925e-04 0.0001736703 4.717032e-05
[1533,] 1.264706e-04 0.0001736702 4.218453e-05
[1534,] 1.261023e-04 0.0001736702 4.206175e-05
[1535,] 1.273558e-04 0.0001736702 4.248028e-05
[1536,] 1.235163e-04 0.0001736702 4.119777e-05
[1537,] 4.404391e-04 0.0001736701 1.468157e-04
[1538,] 1.518880e-04 0.0001736700 5.062517e-05
[1539,] 1.556772e-04 0.0001736700 5.188505e-05
[1540,] 1.772253e-04 0.0001736698 5.912433e-05
[1541,] 1.548559e-04 0.0001736697 5.161657e-05
[1542,] 1.514310e-04 0.0001736700 5.047193e-05
[1543,] 1.478692e-04 0.0001736700 4.929814e-05
[1544,] 1.028163e-04 0.0001736697 3.427998e-05
[1545,] 1.820470e-04 0.0001736701 6.071364e-05
[1546,] 1.538790e-04 0.0001736697 5.129338e-05
[1547,] 2.288928e-04 0.0001736702 7.639388e-05
[1548,] 2.509655e-04 0.0001736702 8.376571e-05
[1549,] 9.471130e-05 0.0001736701 3.156416e-05
[1550,] 1.693255e-04 0.0001736700 5.645176e-05
[1551,] 1.544046e-04 0.0001736697 5.146624e-05
[1552,] 1.544683e-04 0.0001736701 5.149233e-05
[1553,] 1.544683e-04 0.0001736701 5.149236e-05
[1554,] 1.548199e-04 0.0001736701 5.161042e-05
[1555,] 1.547339e-04 0.0001736701 5.158104e-05
[1556,] 1.526077e-04 0.0001736700 5.086309e-05
[1557,] 1.463318e-04 0.0001736697 4.876461e-05
[1558,] 1.693573e-04 0.0001736700 5.643023e-05
[1559,] 1.316703e-04 0.0001736698 4.388889e-05
[1560,] 1.558933e-04 0.0001736701 5.197014e-05
[1561,] 1.536317e-04 0.0001736697 5.121062e-05
[1562,] 1.808273e-04 0.0001736701 6.030329e-05
[1563,] 2.046895e-04 0.0001736700 6.821639e-05
[1564,] 2.046895e-04 0.0001736700 6.821144e-05
[1565,] 1.523994e-04 0.0001736700 5.079405e-05
[1566,] 1.491469e-04 0.0001736701 4.969378e-05
[1567,] 9.948373e-05 0.0001736699 3.316559e-05
[1568,] 1.361526e-04 0.0001736697 4.538022e-05
[1569,] 1.540058e-04 0.0001736700 5.132821e-05
[1570,] 1.533353e-04 0.0001736700 5.110498e-05
[1571,] 1.358387e-04 0.0001736697 4.527464e-05
[1572,] 1.565669e-04 0.0001736701 5.219262e-05
[1573,] 1.477862e-04 0.0001736697 4.924775e-05
[1574,] 1.463186e-04 0.0001736697 4.875850e-05
[1575,] 1.543380e-04 0.0001736697 5.144881e-05
[1576,] 1.350892e-04 0.0001736697 4.502598e-05
[1577,] 1.387921e-04 0.0001736696 4.625582e-05
[1578,] 1.553813e-04 0.0001736701 5.179778e-05
[1579,] 1.012108e-04 0.0001736698 3.373712e-05
[1580,] 1.560094e-04 0.0001736701 5.200749e-05
[1581,] 1.570047e-04 0.0001736697 5.232230e-05
[1582,] 1.329127e-04 0.0001736698 4.430389e-05
[1583,] 1.547748e-04 0.0001736701 5.159449e-05
[1584,] 1.547336e-04 0.0001736701 5.158061e-05
[1585,] 1.325804e-04 0.0001736701 4.417463e-05
[1586,] 1.337752e-04 0.0001736696 4.458514e-05
[1587,] 1.251977e-04 0.0001736698 4.173556e-05
[1588,] 1.352039e-04 0.0001736697 4.506483e-05
[1589,] 1.488732e-04 0.0001736696 4.961489e-05
[1590,] 1.560094e-04 0.0001736701 5.200751e-05
[1591,] 1.552740e-04 0.0001736697 5.176309e-05
[1592,] 1.057827e-04 0.0001736698 3.526501e-05
[1593,] 1.546957e-04 0.0001736700 5.155774e-05
[1594,] 1.558916e-04 0.0001736701 5.196813e-05
[1595,] 1.541594e-04 0.0001736701 5.138938e-05
[1596,] 1.555078e-04 0.0001736701 5.183846e-05
[1597,] 1.558335e-04 0.0001736701 5.194862e-05
[1598,] 1.331231e-04 0.0001736697 4.436839e-05
[1599,] 1.345093e-04 0.0001736697 4.483432e-05
[1600,] 1.398321e-04 0.0001736697 4.660143e-05
[1601,] 1.534006e-04 0.0001736701 5.113545e-05
[1602,] 1.398321e-04 0.0001736696 4.660413e-05
[1603,] 1.542459e-04 0.0001736701 5.141788e-05
[1604,] 9.987118e-05 0.0001736697 3.329297e-05
[1605,] 1.558223e-04 0.0001736701 5.194328e-05
[1606,] 1.547522e-04 0.0001736697 5.158513e-05
[1607,] 1.867381e-04 0.0001736701 6.224645e-05
[1608,] 1.405242e-04 0.0001736696 4.683291e-05
[1609,] 1.511476e-04 0.0001736700 5.037715e-05
[1610,] 1.349911e-04 0.0001736697 4.499499e-05
[1611,] 1.494106e-04 0.0001736696 4.979987e-05
[1612,] 1.349832e-04 0.0001736697 4.499208e-05
[1613,] 1.350268e-04 0.0001736698 4.500816e-05
[1614,] 1.514673e-04 0.0001736700 5.048390e-05
[1615,] 1.533045e-04 0.0001736701 5.110355e-05
[1616,] 1.549553e-04 0.0001736697 5.165119e-05
[1617,] 1.251120e-04 0.0001736697 4.170643e-05
[1618,] 1.357625e-04 0.0001736698 4.525301e-05
[1619,] 1.247572e-04 0.0001736698 4.158608e-05
[1620,] 1.247901e-04 0.0001736698 4.159754e-05
[1621,] 1.545113e-04 0.0001736701 5.150736e-05
[1622,] 1.370046e-04 0.0001736700 4.566638e-05
[1623,] 1.251020e-04 0.0001736698 4.170356e-05
[1624,] 1.248199e-04 0.0001736698 4.160775e-05
[1625,] 9.470184e-05 0.0001736697 3.157000e-05
[1626,] 1.198039e-04 0.0001736697 3.992535e-05
[1627,] 1.363358e-04 0.0001736698 4.544183e-05
[1628,] 1.677423e-04 0.0001736700 5.590719e-05
[1629,] 1.580970e-04 0.0001736697 5.269929e-05
[1630,] 1.843585e-04 0.0001736701 6.145896e-05
[1631,] 2.436363e-04 0.0001736707 8.120925e-05
[1632,] 1.473145e-04 0.0001736712 4.909642e-05
[1633,] 1.470605e-04 0.0001736700 4.901573e-05
[1634,] 1.648243e-04 0.0001736701 5.494324e-05
[1635,] 9.236388e-05 0.0001736699 3.078333e-05
[1636,] 9.861436e-05 0.0001736702 3.288864e-05
[1637,] 1.568239e-04 0.0001736704 5.230644e-05
[1638,] 1.728047e-04 0.0001736702 5.765519e-05
[1639,] 1.796181e-04 0.0001736702 5.993658e-05
[1640,] 1.813654e-04 0.0001736709 6.033175e-05
[1641,] 1.503650e-04 0.0001736699 5.015131e-05
[1642,] 1.022807e-04 0.0001736697 3.410080e-05
[1643,] 1.526695e-04 0.0001736699 5.092141e-05
[1644,] 2.599558e-04 0.0001736699 8.665171e-05
[1645,] 1.687461e-04 0.0001736704 5.629402e-05
[1646,] 1.656680e-04 0.0001736701 5.522016e-05
[1647,] 9.631517e-05 0.0001736698 3.209958e-05
[1648,] 1.513226e-04 0.0001736701 5.044186e-05
[1649,] 9.414272e-05 0.0001736698 3.137607e-05
[1650,] 1.790965e-04 0.0001736703 5.977391e-05
[1651,] 1.718575e-04 0.0001736702 5.734517e-05
[1652,] 9.966129e-05 0.0001736700 3.320453e-05
[1653,] 9.456310e-05 0.0001736698 3.151600e-05
[1654,] 1.801101e-04 0.0001736701 6.002385e-05
[1655,] 1.779979e-04 0.0001736705 5.922517e-05
[1656,] 1.681240e-04 0.0001736706 5.610167e-05
[1657,] 1.352181e-04 0.0001736698 4.508976e-05
[1658,] 1.694235e-04 0.0001736701 5.647272e-05
[1659,] 1.458859e-04 0.0001736699 4.862966e-05
[1660,] 1.683804e-04 0.0001736707 5.619057e-05
[1661,] 2.246138e-04 0.0001736699 7.487098e-05
[1662,] 9.053810e-05 0.0001736698 3.017652e-05
[1663,] 1.738080e-04 0.0001736707 5.801114e-05
[1664,] 1.706223e-04 0.0001736701 5.686992e-05
[1665,] 1.075045e-04 0.0001736700 3.581381e-05
[1666,] 8.925613e-05 0.0001736698 2.974988e-05
[1667,] 1.146534e-04 0.0001736699 3.819592e-05
[1668,] 2.402144e-04 0.0001736701 8.020210e-05
[1669,] 1.375816e-04 0.0001736698 4.583546e-05
[1670,] 9.980739e-05 0.0001736704 3.327396e-05
[1671,] 2.616627e-04 0.0001736701 8.734699e-05
[1672,] 8.918700e-05 0.0001736699 2.972537e-05
[1673,] 1.009673e-04 0.0001736704 3.366671e-05
[1674,] 1.644981e-04 0.0001736698 5.486656e-05
[1675,] 5.947902e-04 0.0001736701 1.982609e-04
[1676,] 1.102471e-04 0.0001736699 3.673132e-05
[1677,] 1.064899e-04 0.0001736697 3.550666e-05
[1678,] 9.988652e-05 0.0001736705 3.330098e-05
[1679,] 9.033205e-05 0.0001736699 3.010585e-05
[1680,] 2.039260e-04 0.0001736704 6.797697e-05
[1681,] 1.475959e-04 0.0001736702 4.916480e-05
[1682,] 1.679469e-04 0.0001736698 5.602070e-05
[1683,] 8.933752e-05 0.0001736699 2.977535e-05
[1684,] 9.932644e-05 0.0001736697 3.310606e-05
[1685,] 1.489477e-04 0.0001736696 4.964407e-05
[1686,] 1.783337e-04 0.0001736707 5.952431e-05
[1687,] 2.156228e-04 0.0001736701 7.187409e-05
[1688,] 2.221566e-04 0.0001736701 7.405201e-05
[1689,] 9.765073e-05 0.0001736697 3.255180e-05
[1690,] 1.008022e-04 0.0001736697 3.359832e-05
[1691,] 1.644981e-04 0.0001736698 5.487202e-05
[1692,] 1.431043e-04 0.0001736699 4.766904e-05
[1693,] 9.929353e-05 0.0001736706 3.310453e-05
[1694,] 8.918700e-05 0.0001736699 2.972550e-05
[1695,] 9.929881e-05 0.0001736706 3.310634e-05
[1696,] 1.624507e-04 0.0001736698 5.418920e-05
[1697,] 2.211220e-04 0.0001736701 7.370716e-05
[1698,] 1.007978e-04 0.0001736706 3.361098e-05
[1699,] 1.431043e-04 0.0001736699 4.766905e-05
[1700,] 9.938475e-05 0.0001736706 3.313551e-05
[1701,] 2.652887e-04 0.0001736702 8.857839e-05
[1702,] 1.657226e-04 0.0001736698 5.528154e-05
[1703,] 1.688721e-04 0.0001736698 5.633150e-05
[1704,] 9.910567e-05 0.0001736706 3.304029e-05
[1705,] 9.375227e-05 0.0001736698 3.125433e-05
[1706,] 2.318165e-04 0.0001736701 7.727208e-05
[1707,] 1.006902e-04 0.0001736706 3.357475e-05
[1708,] 2.321743e-04 0.0001736701 7.739134e-05
[1709,] 2.310690e-04 0.0001736701 7.702292e-05
[1710,] 1.623735e-04 0.0001736698 5.416411e-05
[1711,] 1.786457e-04 0.0001736707 5.962784e-05
[1712,] 9.066673e-05 0.0001736700 3.021503e-05
[1713,] 2.231692e-04 0.0001736701 7.438958e-05
[1714,] 9.751720e-05 0.0001736698 3.250568e-05
[1715,] 8.933752e-05 0.0001736699 2.977508e-05
[1716,] 8.933752e-05 0.0001736699 2.977502e-05
[1717,] 2.231692e-04 0.0001736701 7.438958e-05
[1718,] 2.224821e-04 0.0001736701 7.416055e-05
[1719,] 2.133458e-04 0.0001736701 7.111515e-05
[1720,] 2.224821e-04 0.0001736701 7.416055e-05
[1721,] 9.044872e-05 0.0001736700 3.014262e-05
[1722,] 8.904587e-05 0.0001736699 2.967831e-05
[1723,] 5.460561e-04 0.0001736701 1.820164e-04
[1724,] 2.168265e-04 0.0001736701 7.227543e-05
[1725,] 2.107215e-04 0.0001736701 7.024044e-05
[1726,] 2.086505e-04 0.0001736701 6.955010e-05
[1727,] 2.086505e-04 0.0001736701 6.955010e-05
[1728,] 2.089312e-04 0.0001736701 6.964368e-05
[1729,] 1.602589e-04 0.0001736699 5.345983e-05
[1730,] 1.342452e-04 0.0001736701 4.478725e-05
[1731,] 2.089312e-04 0.0001736701 6.964362e-05
[1732,] 1.155220e-04 0.0001736704 3.854492e-05
[1733,] 2.080640e-04 0.0001736701 6.935456e-05
[1734,] 9.962986e-05 0.0001736697 3.320888e-05
[1735,] 2.080640e-04 0.0001736701 6.935457e-05
[1736,] 1.779872e-04 0.0001736709 5.942233e-05
[1737,] 1.784812e-04 0.0001736706 5.957243e-05
[1738,] 1.450028e-04 0.0001736706 4.830567e-05
[1739,] 1.217093e-04 0.0001736704 4.061096e-05
[1740,] 1.002211e-04 0.0001736704 3.341600e-05
[1741,] 1.210294e-04 0.0001736704 4.038195e-05
[1742,] 1.010921e-04 0.0001736704 3.370661e-05
[1743,] 1.010921e-04 0.0001736704 3.370658e-05
[1744,] 2.117588e-04 0.0001736701 7.058754e-05
[1745,] 1.488466e-04 0.0001736698 4.963164e-05
[1746,] 1.525631e-04 0.0001736699 5.081127e-05
[1747,] 1.488660e-04 0.0001736699 4.958244e-05
[1748,] 9.980276e-05 0.0001736703 3.327224e-05
[1749,] 1.788109e-04 0.0001736709 5.969688e-05
[1750,] 2.095238e-04 0.0001736701 6.984116e-05
[1751,] 9.749791e-05 0.0001736697 3.250290e-05
[1752,] 9.950764e-05 0.0001736703 3.317195e-05
[1753,] 8.893644e-05 0.0001736699 2.964195e-05
[1754,] 9.891549e-05 0.0001736704 3.297519e-05
[1755,] 1.006464e-04 0.0001736697 3.354434e-05
[1756,] 8.921256e-05 0.0001736699 2.973348e-05
[1757,] 9.891549e-05 0.0001736704 3.297519e-05
[1758,] 1.834775e-04 0.0001736706 6.105394e-05
[1759,] 2.074814e-04 0.0001736701 6.916036e-05
[1760,] 1.499930e-04 0.0001736699 4.995777e-05
[1761,] 9.891351e-05 0.0001736697 3.297547e-05
[1762,] 2.104062e-04 0.0001736701 7.013531e-05
[1763,] 3.661434e-04 0.0001736699 1.220490e-04
[1764,] 2.098359e-04 0.0001736701 6.994519e-05
[1765,] 2.098359e-04 0.0001736701 6.994519e-05
[1766,] 2.101206e-04 0.0001736701 7.004009e-05
[1767,] 9.322137e-05 0.0001736699 3.108263e-05
[1768,] 2.101206e-04 0.0001736701 7.004009e-05
[1769,] 9.322137e-05 0.0001736699 3.108263e-05
[1770,] 9.906581e-05 0.0001736704 3.302626e-05
[1771,] 1.015702e-04 0.0001736697 3.385176e-05
[1772,] 9.891549e-05 0.0001736704 3.297517e-05
[1773,] 2.033078e-04 0.0001736701 6.776918e-05
[1774,] 9.886491e-05 0.0001736704 3.295790e-05
[1775,] 1.086875e-04 0.0001736702 3.620445e-05
[1776,] 2.101206e-04 0.0001736701 7.004009e-05
[1777,] 2.101206e-04 0.0001736701 7.004009e-05
[1778,] 1.062320e-04 0.0001736697 3.540118e-05
[1779,] 1.059790e-04 0.0001736712 3.536283e-05
[1780,] 9.520353e-05 0.0001736712 3.172621e-05
[1781,] 2.101206e-04 0.0001736701 7.004009e-05
[1782,] 2.104062e-04 0.0001736701 7.013531e-05
[1783,] 2.104062e-04 0.0001736701 7.013531e-05
[1784,] 2.128142e-04 0.0001736701 7.093815e-05
[1785,] 9.354464e-05 0.0001736699 3.119081e-05
[1786,] 8.921256e-05 0.0001736699 2.973342e-05
[1787,] 1.638073e-04 0.0001736699 5.464608e-05
[1788,] 1.797283e-04 0.0001736708 6.000160e-05
[1789,] 1.533069e-04 0.0001736699 5.105992e-05
[1790,] 9.293941e-05 0.0001736699 3.098850e-05
[1791,] 1.595185e-04 0.0001736699 5.321398e-05
[1792,] 1.018419e-04 0.0001736697 3.394561e-05
[1793,] 2.063080e-04 0.0001736701 6.876926e-05
[1794,] 2.080690e-04 0.0001736701 6.935625e-05
[1795,] 8.975931e-05 0.0001736699 2.991530e-05
[1796,] 2.104295e-04 0.0001736701 7.014310e-05
[1797,] 1.015090e-04 0.0001736698 3.383308e-05
[1798,] 1.761523e-04 0.0001736708 5.880036e-05
[1799,] 1.627669e-04 0.0001736699 5.430188e-05
[1800,] 8.934905e-05 0.0001736699 2.977868e-05
[1801,] 2.101128e-04 0.0001736701 7.003753e-05
[1802,] 1.013064e-04 0.0001736697 3.376729e-05
[1803,] 2.143832e-04 0.0001736701 7.146100e-05
[1804,] 1.671246e-04 0.0001736699 5.575526e-05
[1805,] 9.888143e-05 0.0001736704 3.296357e-05
[1806,] 1.669141e-04 0.0001736699 5.568496e-05
[1807,] 9.057145e-05 0.0001736699 3.018437e-05
[1808,] 1.000322e-04 0.0001736698 3.334438e-05
[1809,] 1.989995e-04 0.0001736703 6.633463e-05
[1810,] 1.537240e-04 0.0001736699 5.120069e-05
[1811,] 1.627669e-04 0.0001736699 5.430010e-05
[1812,] 9.011409e-05 0.0001736699 3.004341e-05
[1813,] 9.034056e-05 0.0001736699 3.011924e-05
[1814,] 1.575201e-04 0.0001736699 5.246369e-05
[1815,] 1.663551e-04 0.0001736699 5.540316e-05
[1816,] 1.650881e-04 0.0001736699 5.498150e-05
[1817,] 9.881604e-05 0.0001736698 3.293895e-05
[1818,] 1.650881e-04 0.0001736699 5.498150e-05
[1819,] 9.077874e-05 0.0001736700 3.026606e-05
[1820,] 9.101219e-05 0.0001736700 3.033061e-05
[1821,] 1.442960e-04 0.0001736698 4.811884e-05
[1822,] 1.080228e-04 0.0001736697 3.601237e-05
[1823,] 1.482893e-04 0.0001736698 4.945242e-05
[1824,] 9.894333e-05 0.0001736701 3.297856e-05
[1825,] 1.037067e-04 0.0001736697 3.457308e-05
[1826,] 9.056147e-05 0.0001736700 3.018081e-05
[1827,] 1.434097e-04 0.0001736698 4.782400e-05
[1828,] 9.081212e-05 0.0001736700 3.027779e-05
[1829,] 2.126738e-04 0.0001736701 7.089121e-05
[1830,] 9.081212e-05 0.0001736700 3.027779e-05
[1831,] 1.085207e-04 0.0001736697 3.617805e-05
[1832,] 9.104539e-05 0.0001736700 3.035581e-05
[1833,] 2.076130e-04 0.0001736701 6.920428e-05
[1834,] 9.982903e-05 0.0001736704 3.328367e-05
[1835,] 2.067523e-04 0.0001736701 6.891738e-05
[1836,] 2.070289e-04 0.0001736701 6.900959e-05
[1837,] 2.130425e-04 0.0001736703 7.101584e-05
[1838,] 9.300124e-05 0.0001736700 3.099104e-05
[1839,] 9.882142e-05 0.0001736704 3.294308e-05
[1840,] 9.060029e-05 0.0001736700 3.019378e-05
[1841,] 1.555669e-04 0.0001736699 5.189617e-05
[1842,] 1.525903e-04 0.0001736699 5.090555e-05
[1843,] 1.168311e-04 0.0001736705 3.898137e-05
[1844,] 9.997876e-05 0.0001736705 3.333218e-05
[1845,] 1.000892e-04 0.0001736697 3.336181e-05
[1846,] 9.935675e-05 0.0001736704 3.311827e-05
[1847,] 9.077619e-05 0.0001736700 3.025215e-05
[1848,] 1.508292e-04 0.0001736699 5.031821e-05
[1849,] 1.749830e-04 0.0001736699 5.838515e-05
[1850,] 2.039300e-04 0.0001736701 6.797663e-05
[1851,] 9.949926e-05 0.0001736697 3.316514e-05
[1852,] 1.823969e-04 0.0001736704 6.088369e-05
[1853,] 1.915254e-04 0.0001736703 6.393189e-05
[1854,] 1.534232e-04 0.0001736699 5.109600e-05
[1855,] 2.006277e-04 0.0001736703 6.687734e-05
[1856,] 1.455795e-04 0.0001736696 4.851996e-05
[1857,] 8.908231e-05 0.0001736700 2.969006e-05
[1858,] 1.002412e-04 0.0001736697 3.341267e-05
[1859,] 2.199551e-04 0.0001736703 7.332013e-05
[1860,] 2.031079e-04 0.0001736701 6.770260e-05
[1861,] 1.937286e-04 0.0001736703 6.463733e-05
[1862,] 2.028446e-04 0.0001736701 6.761482e-05
[1863,] 2.460111e-04 0.0001736701 8.200366e-05
[1864,] 2.079588e-04 0.0001736703 6.932115e-05
[1865,] 2.028446e-04 0.0001736701 6.761482e-05
[1866,] 1.944981e-04 0.0001736701 6.482819e-05
[1867,] 9.878350e-05 0.0001736704 3.292991e-05
[1868,] 9.101770e-05 0.0001736700 3.033235e-05
[1869,] 2.025560e-04 0.0001736701 6.751861e-05
[1870,] 2.085691e-04 0.0001736703 6.952459e-05
[1871,] 2.455515e-04 0.0001736701 8.185047e-05
[1872,] 2.507630e-04 0.0001736701 8.371050e-05
[1873,] 1.566022e-04 0.0001736699 5.224417e-05
[1874,] 9.078464e-05 0.0001736700 3.025491e-05
[1875,] 2.383845e-04 0.0001736701 7.946147e-05
[1876,] 1.525903e-04 0.0001736699 5.090492e-05
[1877,] 9.177707e-05 0.0001736700 3.058455e-05
[1878,] 1.544927e-04 0.0001736699 5.154092e-05
[1879,] 8.895883e-05 0.0001736697 2.965182e-05
[1880,] 1.921058e-04 0.0001736703 6.412178e-05
[1881,] 1.925740e-04 0.0001736703 6.427055e-05
[1882,] 9.188732e-04 0.0001736701 3.062881e-04
[1883,] 9.934749e-05 0.0001736705 3.311596e-05
[1884,] 1.032092e-04 0.0001736699 3.440652e-05
[1885,] 1.935465e-04 0.0001736703 6.457947e-05
[1886,] 1.229598e-04 0.0001736702 4.102144e-05
[1887,] 1.762951e-04 0.0001736706 5.883684e-05
[1888,] 9.106008e-05 0.0001736700 3.034646e-05
[1889,] 9.027545e-05 0.0001736700 3.008599e-05
[1890,] 9.934900e-05 0.0001736704 3.311607e-05
[1891,] 1.562315e-04 0.0001736699 5.203314e-05
[1892,] 9.934900e-05 0.0001736704 3.311607e-05
[1893,] 1.527384e-04 0.0001736699 5.095777e-05
[1894,] 1.452026e-04 0.0001736699 4.842764e-05
[1895,] 9.006043e-05 0.0001736699 3.001472e-05
[1896,] 9.089342e-05 0.0001736700 3.029128e-05
[1897,] 1.520627e-04 0.0001736699 5.064648e-05
[1898,] 1.534012e-04 0.0001736699 5.109190e-05
[1899,] 1.412589e-04 0.0001736705 4.703804e-05
[1900,] 9.081556e-05 0.0001736700 3.026516e-05
[1901,] 9.869467e-05 0.0001736705 3.289880e-05
[1902,] 1.448795e-04 0.0001736700 4.833310e-05
[1903,] 1.594139e-04 0.0001736699 5.318757e-05
[1904,] 1.949772e-04 0.0001736701 6.499239e-05
[1905,] 1.422762e-04 0.0001736705 4.737729e-05
[1906,] 2.320020e-04 0.0001736701 7.733401e-05
[1907,] 1.419687e-04 0.0001736705 4.727395e-05
[1908,] 1.215652e-04 0.0001736697 4.050710e-05
[1909,] 1.940258e-04 0.0001736701 6.467525e-05
[1910,] 9.872526e-05 0.0001736704 3.290712e-05
[1911,] 1.562710e-04 0.0001736699 5.204868e-05
[1912,] 2.039844e-04 0.0001736702 6.799616e-05
[1913,] 1.414440e-04 0.0001736705 4.710005e-05
[1914,] 1.592493e-04 0.0001736699 5.303986e-05
[1915,] 1.500110e-04 0.0001736699 5.004362e-05
[1916,] 1.564733e-04 0.0001736699 5.211601e-05
[1917,] 1.768990e-04 0.0001736706 5.903708e-05
[1918,] 1.577762e-04 0.0001736699 5.254605e-05
[1919,] 1.894478e-04 0.0001736701 6.314925e-05
[1920,] 1.247987e-04 0.0001736696 4.160521e-05
[1921,] 1.538720e-04 0.0001736699 5.125040e-05
[1922,] 9.114452e-05 0.0001736699 3.038038e-05
[1923,] 1.640820e-04 0.0001736699 5.464909e-05
[1924,] 2.282680e-04 0.0001736701 7.608959e-05
[1925,] 1.304101e-04 0.0001736696 4.347684e-05
[1926,] 1.316526e-04 0.0001736701 4.391785e-05
[1927,] 1.346366e-04 0.0001736701 4.491378e-05
[1928,] 1.800772e-04 0.0001736706 6.010306e-05
[1929,] 1.558844e-04 0.0001736699 5.192309e-05
[1930,] 9.164363e-05 0.0001736699 3.054513e-05
[1931,] 1.276524e-04 0.0001736700 4.257999e-05
[1932,] 1.045529e-04 0.0001736699 3.485464e-05
[1933,] 1.286089e-04 0.0001736698 4.284943e-05
[1934,] 1.848407e-04 0.0001736698 6.165232e-05
[1935,] 1.312560e-04 0.0001736701 4.378821e-05
[1936,] 1.285460e-04 0.0001736701 4.288148e-05
[1937,] 1.280755e-04 0.0001736701 4.272536e-05
[1938,] 2.500532e-04 0.0001736702 8.335297e-05
[1939,] 2.509566e-04 0.0001736701 8.365411e-05
[1940,] 1.285460e-04 0.0001736701 4.288162e-05
[1941,] 1.374028e-04 0.0001736698 4.582425e-05
[1942,] 1.329961e-04 0.0001736698 4.434622e-05
[1943,] 1.263073e-04 0.0001736701 4.213446e-05
[1944,] 9.318702e-05 0.0001736698 3.106001e-05
[1945,] 1.331586e-04 0.0001736698 4.440523e-05
[1946,] 1.336046e-04 0.0001736701 4.456994e-05
[1947,] 2.553611e-04 0.0001736701 8.512234e-05
[1948,] 1.351896e-04 0.0001736697 4.508036e-05
[1949,] 2.238283e-04 0.0001736705 7.461134e-05
[1950,] 2.241904e-04 0.0001736705 7.473203e-05
[1951,] 2.248822e-04 0.0001736705 7.496264e-05
[1952,] 2.143534e-04 0.0001736701 7.145114e-05
[1953,] 1.336120e-04 0.0001736698 4.452247e-05
[1954,] 1.314326e-04 0.0001736701 4.384434e-05
[1955,] 9.376781e-05 0.0001736698 3.125380e-05
[1956,] 2.211208e-04 0.0001736705 7.370876e-05
[1957,] 1.369132e-04 0.0001736697 4.562224e-05
[1958,] 2.872488e-04 0.0001736698 9.584935e-05
[1959,] 2.127841e-04 0.0001736701 7.092802e-05
[1960,] 1.430081e-04 0.0001736698 4.765177e-05
[1961,] 9.467765e-05 0.0001736697 3.155729e-05
[1962,] 1.285604e-04 0.0001736697 4.286220e-05
[1963,] 1.417728e-04 0.0001736698 4.724034e-05
[1964,] 1.272570e-04 0.0001736700 4.244765e-05
[1965,] 2.561838e-04 0.0001736703 8.539693e-05
[1966,] 1.309344e-04 0.0001736701 4.367612e-05
[1967,] 1.404069e-04 0.0001736697 4.678593e-05
[1968,] 2.213187e-04 0.0001736705 7.377485e-05
[1969,] 1.414942e-04 0.0001736697 4.715100e-05
[1970,] 1.260230e-04 0.0001736700 4.203462e-05
[1971,] 1.329566e-04 0.0001736700 4.434993e-05
[1972,] 1.497066e-04 0.0001736697 4.988263e-05
[1973,] 9.383137e-05 0.0001736697 3.127698e-05
[1974,] 1.246984e-04 0.0001736701 4.159698e-05
[1975,] 2.071469e-04 0.0001736701 6.904902e-05
[1976,] 1.254580e-04 0.0001736701 4.185205e-05
[1977,] 2.116357e-04 0.0001736698 7.054559e-05
[1978,] 1.243962e-04 0.0001736697 4.145354e-05
[1979,] 2.577945e-04 0.0001736700 8.593302e-05
[1980,] 1.000994e-04 0.0001736699 3.337899e-05
[1981,] 2.573350e-04 0.0001736700 8.577981e-05
[1982,] 1.015359e-04 0.0001736699 3.385959e-05
[1983,] 1.012811e-04 0.0001736701 3.377837e-05
[1984,] 2.574111e-04 0.0001736700 8.580513e-05
[1985,] 1.061181e-04 0.0001736708 3.540150e-05
[1986,] 1.053848e-04 0.0001736707 3.515466e-05
[1987,] 1.134382e-04 0.0001736699 3.782916e-05
[1988,] 9.020176e-05 0.0001736698 3.007139e-05
[1989,] 2.970149e-04 0.0001736703 9.920524e-05
[1990,] 2.290142e-04 0.0001736699 7.633904e-05
[1991,] 2.168333e-04 0.0001736699 7.227870e-05
[1992,] 1.825304e-04 0.0001736701 6.085813e-05
[1993,] 1.463796e-04 0.0001736708 4.887965e-05
[1994,] 2.508060e-04 0.0001736700 8.360342e-05
[1995,] 2.351744e-04 0.0001736698 7.839218e-05
[1996,] 2.155856e-04 0.0001736699 7.186278e-05
[1997,] 1.003445e-04 0.0001736698 3.345287e-05
[1998,] 1.003445e-04 0.0001736698 3.345295e-05
[1999,] 2.507306e-04 0.0001736700 8.357831e-05
[2000,] 1.426393e-04 0.0001736708 4.762847e-05
[2001,] 9.136427e-05 0.0001736699 3.044996e-05
[2002,] 1.814022e-04 0.0001736701 6.048152e-05
[2003,] 2.258619e-04 0.0001736699 7.528823e-05
[2004,] 2.659498e-04 0.0001736700 8.865158e-05
[2005,] 2.907165e-04 0.0001736700 9.690726e-05
[2006,] 1.007499e-04 0.0001736697 3.358712e-05
[2007,] 2.498151e-04 0.0001736700 8.327331e-05
[2008,] 1.437957e-04 0.0001736708 4.801351e-05
[2009,] 1.146961e-04 0.0001736699 3.824695e-05
[2010,] 2.925920e-04 0.0001736700 9.753285e-05
[2011,] 9.878876e-05 0.0001736697 3.293269e-05
[2012,] 9.878876e-05 0.0001736697 3.293291e-05
[2013,] 1.975269e-04 0.0001736701 6.594209e-05
[2014,] 9.818883e-05 0.0001736697 3.272911e-05
[2015,] 9.915159e-05 0.0001736698 3.305402e-05
[2016,] 3.190399e-04 0.0001736704 1.065793e-04
[2017,] 1.158268e-04 0.0001736699 3.862421e-05
[2018,] 1.143864e-04 0.0001736697 3.813586e-05
[2019,] 1.437957e-04 0.0001736708 4.801413e-05
[2020,] 2.133481e-04 0.0001736700 7.122097e-05
[2021,] 2.498834e-04 0.0001736700 8.329616e-05
[2022,] 1.450755e-04 0.0001736708 4.844228e-05
[2023,] 2.517356e-04 0.0001736701 8.391361e-05
[2024,] 1.175054e-04 0.0001736698 3.918364e-05
[2025,] 2.020587e-04 0.0001736700 6.744697e-05
[2026,] 1.174971e-04 0.0001736698 3.918060e-05
[2027,] 1.414053e-04 0.0001736708 4.721442e-05
[2028,] 1.175072e-04 0.0001736698 3.918411e-05
[2029,] 2.467073e-04 0.0001736698 8.223656e-05
[2030,] 2.047756e-04 0.0001736698 6.825922e-05
[2031,] 9.712405e-05 0.0001736698 3.237760e-05
[2032,] 2.976189e-04 0.0001736704 9.941147e-05
[2033,] 2.020618e-04 0.0001736698 6.735467e-05
[2034,] 2.449542e-04 0.0001736701 8.165313e-05
[2035,] 1.425399e-04 0.0001736708 4.759464e-05
[2036,] 2.278153e-04 0.0001736699 7.593936e-05
[2037,] 1.079166e-04 0.0001736701 3.598704e-05
[2038,] 2.051346e-04 0.0001736698 6.837894e-05
[2039,] 1.017672e-04 0.0001736704 3.394626e-05
[2040,] 2.498834e-04 0.0001736700 8.329611e-05
[2041,] 1.352291e-04 0.0001736708 4.514832e-05
[2042,] 1.341342e-04 0.0001736708 4.478181e-05
[2043,] 9.984456e-05 0.0001736697 3.328104e-05
[2044,] 2.508060e-04 0.0001736700 8.360366e-05
[2045,] 1.078986e-04 0.0001736701 3.598068e-05
[2046,] 1.002953e-04 0.0001736698 3.343635e-05
[2047,] 1.367187e-04 0.0001736708 4.564689e-05
[2048,] 2.508060e-04 0.0001736700 8.360363e-05
[2049,] 9.778825e-05 0.0001736698 3.259986e-05
[2050,] 2.508060e-04 0.0001736701 8.360377e-05
[2051,] 2.265578e-04 0.0001736698 7.552014e-05
[2052,] 1.004033e-04 0.0001736697 3.346840e-05
[2053,] 1.011141e-04 0.0001736698 3.371020e-05
[2054,] 1.095029e-04 0.0001736701 3.651740e-05
[2055,] 1.437957e-04 0.0001736708 4.801291e-05
[2056,] 9.874519e-05 0.0001736698 3.291937e-05
[2057,] 2.463551e-04 0.0001736698 8.211932e-05
[2058,] 9.884371e-05 0.0001736697 3.294831e-05
[2059,] 1.094939e-04 0.0001736701 3.651455e-05
[2060,] 8.908570e-05 0.0001736706 2.968742e-05
[2061,] 2.488667e-04 0.0001736701 8.295506e-05
[2062,] 2.544622e-04 0.0001736700 8.482238e-05
[2063,] 2.488667e-04 0.0001736701 8.295519e-05
[2064,] 9.709025e-05 0.0001736698 3.236698e-05
[2065,] 1.108645e-04 0.0001736698 3.693913e-05
[2066,] 2.433370e-04 0.0001736698 8.111306e-05
[2067,] 2.199989e-04 0.0001736701 7.333259e-05
[2068,] 9.650932e-05 0.0001736699 3.217869e-05
[2069,] 9.758681e-05 0.0001736697 3.253071e-05
[2070,] 2.429489e-04 0.0001736698 8.098361e-05
[2071,] 2.265257e-04 0.0001736698 7.550913e-05
[2072,] 2.339341e-04 0.0001736698 7.797862e-05
[2073,] 2.314582e-04 0.0001736701 7.715230e-05
[2074,] 9.623898e-05 0.0001736698 3.208285e-05
[2075,] 9.765162e-05 0.0001736697 3.255225e-05
[2076,] 1.455735e-04 0.0001736707 4.860619e-05
[2077,] 2.433370e-04 0.0001736698 8.111308e-05
[2078,] 2.490897e-04 0.0001736698 8.303049e-05
[2079,] 2.339341e-04 0.0001736698 7.797857e-05
[2080,] 2.415558e-04 0.0001736701 8.051796e-05
[2081,] 2.392312e-04 0.0001736698 7.974432e-05
[2082,] 9.846176e-05 0.0001736698 3.282488e-05
[2083,] 9.784067e-05 0.0001736700 3.262609e-05
[2084,] 2.415558e-04 0.0001736701 8.051792e-05
[2085,] 1.481998e-04 0.0001736708 4.948675e-05
[2086,] 2.538125e-04 0.0001736701 8.460595e-05
[2087,] 1.033521e-04 0.0001736706 3.447562e-05
[2088,] 2.375963e-04 0.0001736701 7.919807e-05
[2089,] 2.435754e-04 0.0001736701 8.119106e-05
[2090,] 2.187869e-04 0.0001736705 7.293091e-05
[2091,] 2.375963e-04 0.0001736701 7.919805e-05
[2092,] 2.643203e-04 0.0001736698 8.810756e-05
[2093,] 2.321889e-04 0.0001736698 7.739697e-05
[2094,] 2.412699e-04 0.0001736698 8.042401e-05
[2095,] 1.565099e-04 0.0001736708 5.226918e-05
[2096,] 9.805587e-05 0.0001736697 3.268780e-05
[2097,] 1.580321e-04 0.0001736709 5.277997e-05
[2098,] 1.004376e-04 0.0001736697 3.348164e-05
[2099,] 2.353745e-04 0.0001736698 7.845884e-05
[2100,] 2.473446e-04 0.0001736698 8.244895e-05
[2101,] 2.360294e-04 0.0001736705 7.867882e-05
[2102,] 2.360294e-04 0.0001736705 7.867883e-05
[2103,] 2.353745e-04 0.0001736698 7.845884e-05
[2104,] 1.998998e-04 0.0001736701 6.663271e-05
[2105,] 3.093760e-04 0.0001736707 1.031296e-04
[2106,] 9.879164e-05 0.0001736699 3.294216e-05
[2107,] 1.017617e-04 0.0001736697 3.392302e-05
[2108,] 9.937349e-05 0.0001736701 3.314081e-05
[2109,] 1.788180e-04 0.0001736710 5.974168e-05
[2110,] 1.013307e-04 0.0001736697 3.377925e-05
[2111,] 2.652065e-04 0.0001736700 8.840770e-05
[2112,] 2.628189e-04 0.0001736700 8.760800e-05
[2113,] 1.221683e-04 0.0001736698 4.072939e-05
[2114,] 2.254692e-04 0.0001736705 7.515848e-05
[2115,] 1.017617e-04 0.0001736697 3.392251e-05
[2116,] 2.631250e-04 0.0001736698 8.770916e-05
[2117,] 2.170292e-04 0.0001736702 7.234217e-05
[2118,] 1.017617e-04 0.0001736697 3.392315e-05
[2119,] 2.657834e-04 0.0001736700 8.859625e-05
[2120,] 2.016062e-04 0.0001736702 6.720126e-05
[2121,] 1.092581e-04 0.0001736701 3.644558e-05
[2122,] 9.853681e-05 0.0001736699 3.283310e-05
[2123,] 9.955137e-05 0.0001736697 3.318645e-05
[2124,] 1.022037e-04 0.0001736697 3.407063e-05
[2125,] 1.045138e-04 0.0001736698 3.484256e-05
[2126,] 2.542996e-04 0.0001736698 8.476730e-05
[2127,] 2.542996e-04 0.0001736698 8.476729e-05
[2128,] 2.235413e-04 0.0001736702 7.451285e-05
[2129,] 1.034695e-04 0.0001736711 3.451325e-05
[2130,] 2.346229e-04 0.0001736702 7.820663e-05
[2131,] 2.655477e-04 0.0001736699 8.851717e-05
[2132,] 1.033258e-04 0.0001736698 3.444956e-05
[2133,] 1.956636e-04 0.0001736701 6.522080e-05
[2134,] 6.142272e-04 0.0001736700 2.047443e-04
[2135,] 1.910132e-04 0.0001736697 6.365672e-05
[2136,] 1.207540e-04 0.0001736700 4.025839e-05
[2137,] 1.190043e-04 0.0001736700 3.967450e-05
[2138,] 1.291761e-03 0.0001736697 4.305894e-04
[2139,] 1.250595e-04 0.0001736699 4.167660e-05
[2140,] 1.129962e-03 0.0001736697 3.766567e-04
[2141,] 1.083088e-04 0.0001736699 3.611569e-05
[2142,] 1.573109e-03 0.0001736701 5.243630e-04
[2143,] 1.610290e-04 0.0001736701 5.368366e-05
[2144,] 1.338435e-03 0.0001736701 4.461394e-04
[2145,] 9.838787e-04 0.0001736697 3.279616e-04
[2146,] 1.158367e-04 0.0001736700 3.861659e-05
[2147,] 1.084957e-03 0.0001736697 3.616552e-04
[2148,] 1.132726e-04 0.0001736697 3.775045e-05
[2149,] 1.859660e-04 0.0001736697 6.198172e-05
[2150,] 1.155914e-04 0.0001736700 3.853435e-05
[2151,] 1.257571e-04 0.0001736699 4.190716e-05
[2152,] 1.260435e-04 0.0001736699 4.200206e-05
[2153,] 1.352790e-03 0.0001736701 4.509246e-04
[2154,] 1.257746e-04 0.0001736699 4.191351e-05
[2155,] 1.030507e-04 0.0001736698 3.435921e-05
[2156,] 1.257746e-04 0.0001736699 4.191343e-05
[2157,] 1.256389e-04 0.0001736699 4.186856e-05
[2158,] 2.118584e-04 0.0001736700 7.053811e-05
[2159,] 1.145805e-04 0.0001736700 3.819655e-05
[2160,] 1.975122e-04 0.0001736697 6.584732e-05
[2161,] 1.150680e-04 0.0001736700 3.835872e-05
[2162,] 1.132833e-04 0.0001736700 3.776376e-05
[2163,] 2.027090e-04 0.0001736697 6.757338e-05
[2164,] 1.037761e-04 0.0001736699 3.460160e-05
[2165,] 1.356249e-04 0.0001736700 4.523492e-05
[2166,] 1.933313e-04 0.0001736697 6.444872e-05
[2167,] 1.080533e-04 0.0001736700 3.602004e-05
[2168,] 1.024486e-04 0.0001736700 3.415015e-05
[2169,] 7.062218e-04 0.0001736701 2.354051e-04
[2170,] 9.555507e-05 0.0001736699 3.185752e-05
[2171,] 7.062218e-04 0.0001736701 2.354051e-04
[2172,] 7.062218e-04 0.0001736701 2.354051e-04
[2173,] 9.676862e-05 0.0001736699 3.226302e-05
[2174,] 4.957736e-04 0.0001736699 1.652580e-04
[2175,] 7.952779e-04 0.0001736698 2.650952e-04
[2176,] 4.627261e-04 0.0001736699 1.542419e-04
[2177,] 1.679625e-04 0.0001736701 5.598642e-05
[2178,] 1.034875e-04 0.0001736700 3.449756e-05
[2179,] 1.194261e-04 0.0001736700 3.981221e-05
[2180,] 4.888895e-04 0.0001736699 1.629628e-04
[2181,] 1.144489e-04 0.0001736699 3.815205e-05
[2182,] 1.293087e-04 0.0001736699 4.310267e-05
[2183,] 1.104117e-04 0.0001736700 3.680406e-05
[2184,] 1.102719e-04 0.0001736700 3.675739e-05
[2185,] 3.600340e-04 0.0001736700 1.200139e-04
[2186,] 9.379630e-05 0.0001736706 3.128378e-05
[2187,] 9.379630e-05 0.0001736705 3.128328e-05
[2188,] 4.409746e-04 0.0001736700 1.469949e-04
[2189,] 3.162033e-04 0.0001736702 1.053994e-04
[2190,] 2.970558e-04 0.0001736702 9.901700e-05
[2191,] 9.470745e-05 0.0001736705 3.158865e-05
[2192,] 9.007905e-05 0.0001736699 3.002586e-05
[2193,] 9.522514e-05 0.0001736706 3.176212e-05
[2194,] 1.595329e-04 0.0001736703 5.325422e-05
[2195,] 4.551676e-04 0.0001736699 1.517259e-04
[2196,] 3.053475e-04 0.0001736702 1.017808e-04
[2197,] 1.908703e-04 0.0001736702 6.356332e-05
[2198,] 9.379630e-05 0.0001736705 3.128320e-05
[2199,] 1.421105e-04 0.0001736703 4.742409e-05
[2200,] 9.325704e-05 0.0001736705 3.110272e-05
[2201,] 1.425748e-04 0.0001736703 4.757953e-05
[2202,] 3.087170e-04 0.0001736702 1.029040e-04
[2203,] 9.366472e-05 0.0001736706 3.123947e-05
[2204,] 4.191079e-04 0.0001736700 1.397058e-04
[2205,] 1.651311e-04 0.0001736703 5.512873e-05
[2206,] 9.434910e-05 0.0001736706 3.146899e-05
[2207,] 9.522514e-05 0.0001736706 3.176251e-05
[2208,] 9.560976e-05 0.0001736706 3.189099e-05
[2209,] 3.053475e-04 0.0001736702 1.017808e-04
[2210,] 3.053475e-04 0.0001736702 1.017808e-04
[2211,] 4.230267e-04 0.0001736699 1.410119e-04
[2212,] 3.017020e-04 0.0001736702 1.005656e-04
[2213,] 4.699626e-04 0.0001736699 1.566574e-04
[2214,] 4.624881e-04 0.0001736699 1.541660e-04
[2215,] 9.078641e-05 0.0001736699 3.026131e-05
[2216,] 1.581457e-04 0.0001736703 5.279108e-05
[2217,] 4.551676e-04 0.0001736699 1.517257e-04
[2218,] 4.479976e-04 0.0001736699 1.493356e-04
[2219,] 9.522514e-05 0.0001736705 3.176194e-05
[2220,] 1.726960e-04 0.0001736703 5.765897e-05
[2221,] 9.649530e-05 0.0001736704 3.218586e-05
[2222,] 9.638202e-05 0.0001736704 3.214821e-05
[2223,] 4.804613e-04 0.0001736701 1.601531e-04
[2224,] 2.990518e-04 0.0001736702 9.968247e-05
[2225,] 4.462148e-04 0.0001736699 1.487413e-04
[2226,] 2.955107e-04 0.0001736702 9.850207e-05
[2227,] 7.757838e-04 0.0001736699 2.586002e-04
[2228,] 1.580738e-04 0.0001736704 5.276992e-05
[2229,] 9.385800e-05 0.0001736699 3.128568e-05
[2230,] 1.779398e-04 0.0001736700 5.930979e-05
[2231,] 9.568822e-05 0.0001736704 3.191503e-05
[2232,] 1.726080e-04 0.0001736704 5.763671e-05
[2233,] 9.329178e-05 0.0001736699 3.109829e-05
[2234,] 1.509644e-04 0.0001736702 5.029640e-05
[2235,] 4.739202e-04 0.0001736698 1.579761e-04
[2236,] 3.060230e-04 0.0001736702 1.020060e-04
[2237,] 9.210853e-05 0.0001736710 3.070847e-05
[2238,] 2.142584e-04 0.0001736700 7.138401e-05
[2239,] 1.384045e-04 0.0001736711 4.622040e-05
[2240,] 1.768018e-04 0.0001736702 5.889403e-05
[2241,] 1.272330e-04 0.0001736711 4.247862e-05
[2242,] 2.686014e-04 0.0001736705 8.972267e-05
[2243,] 1.923452e-04 0.0001736701 6.407228e-05
[2244,] 1.192308e-04 0.0001736719 3.980953e-05
[2245,] 1.160297e-04 0.0001736719 3.873524e-05
[2246,] 1.064874e-04 0.0001736721 3.552845e-05
[2247,] 1.235447e-04 0.0001736713 4.123960e-05
[2248,] 2.524816e-04 0.0001736712 8.442823e-05
[2249,] 1.346825e-04 0.0001736702 4.487348e-05
[2250,] 1.358858e-04 0.0001736702 4.527373e-05
[2251,] 1.788322e-04 0.0001736724 5.981851e-05
[2252,] 2.050148e-04 0.0001736726 6.861569e-05
[2253,] 1.268162e-04 0.0001736701 4.225694e-05
[2254,] 1.265589e-04 0.0001736701 4.216930e-05
[2255,] 1.396901e-04 0.0001736702 4.653787e-05
[2256,] 1.383008e-04 0.0001736702 4.607539e-05
[2257,] 2.339592e-04 0.0001736713 7.823432e-05
[2258,] 2.474392e-04 0.0001736713 8.274486e-05
[2259,] 1.383008e-04 0.0001736702 4.607521e-05
[2260,] 1.470898e-04 0.0001736702 4.901100e-05
[2261,] 1.378640e-04 0.0001736702 4.592968e-05
[2262,] 1.365442e-04 0.0001736702 4.549054e-05
[2263,] 1.365442e-04 0.0001736702 4.549049e-05
[2264,] 1.387431e-04 0.0001736702 4.622202e-05
[2265,] 1.383008e-04 0.0001736702 4.607482e-05
[2266,] 1.863121e-04 0.0001736726 6.233739e-05
[2267,] 1.378640e-04 0.0001736702 4.592919e-05
[2268,] 2.233623e-04 0.0001736713 7.468285e-05
[2269,] 1.378640e-04 0.0001736702 4.592902e-05
[2270,] 2.507316e-04 0.0001736713 8.385160e-05
[2271,] 1.383008e-04 0.0001736702 4.607423e-05
[2272,] 1.374326e-04 0.0001736702 4.578542e-05
[2273,] 1.957148e-04 0.0001736702 6.528918e-05
[2274,] 1.307726e-04 0.0001736714 4.366591e-05
[2275,] 1.383008e-04 0.0001736702 4.607420e-05
[2276,] 1.259926e-04 0.0001736701 4.198140e-05
[2277,] 1.387431e-04 0.0001736702 4.622114e-05
[2278,] 2.283780e-04 0.0001736724 7.644566e-05
[2279,] 1.370066e-04 0.0001736702 4.564548e-05
[2280,] 3.660687e-04 0.0001736714 1.220293e-04
[2281,] 2.487942e-04 0.0001736711 8.317357e-05
[2282,] 9.493427e-05 0.0001736701 3.165225e-05
[2283,] 1.910028e-04 0.0001736714 6.385541e-05
[2284,] 1.774146e-04 0.0001736708 5.927260e-05
[2285,] 1.359581e-03 0.0001736710 4.532221e-04
[2286,] 6.789151e-04 0.0001736718 2.263216e-04
[2287,] 6.482886e-04 0.0001736718 2.161118e-04
[2288,] 9.613436e-04 0.0001736711 3.204671e-04
[2289,] 1.384390e-03 0.0001736709 4.614916e-04
[2290,] 1.325390e-03 0.0001736709 4.418234e-04
[2291,] 1.325390e-03 0.0001736709 4.418234e-04
[2292,] 1.365686e-04 0.0001736701 4.550585e-05
[2293,] 1.924447e-04 0.0001736712 6.432696e-05
[2294,] 6.483952e-04 0.0001736717 2.161472e-04
[2295,] 6.605074e-04 0.0001736717 2.201849e-04
[2296,] 1.382130e-04 0.0001736701 4.605315e-05
[2297,] 1.382924e-03 0.0001736708 4.610019e-04
[2298,] 1.354707e-03 0.0001736709 4.515960e-04
[2299,] 1.354707e-03 0.0001736709 4.515960e-04
[2300,] 6.472597e-04 0.0001736715 2.157671e-04
[2301,] 1.294414e-03 0.0001736709 4.314968e-04
[2302,] 5.199280e-04 0.0001736717 1.733210e-04
[2303,] 1.168543e-03 0.0001736709 3.895370e-04
[2304,] 1.049224e-03 0.0001736709 3.497613e-04
[2305,] 3.127402e-04 0.0001736701 1.042484e-04
[2306,] 1.049224e-03 0.0001736709 3.497614e-04
[2307,] 1.368470e-04 0.0001736701 4.559809e-05
[2308,] 5.278025e-04 0.0001736717 1.759460e-04
[2309,] 1.049224e-03 0.0001736709 3.497613e-04
[2310,] 1.049224e-03 0.0001736709 3.497613e-04
[2311,] 2.225865e-04 0.0001736702 7.432948e-05
[2312,] 1.387801e-04 0.0001736701 4.624153e-05
[2313,] 1.378787e-04 0.0001736701 4.594143e-05
[2314,] 1.885653e-04 0.0001736714 6.303514e-05
[2315,] 5.358331e-04 0.0001736717 1.786231e-04
[2316,] 5.358331e-04 0.0001736717 1.786230e-04
[2317,] 5.440232e-04 0.0001736717 1.813533e-04
[2318,] 5.358331e-04 0.0001736717 1.786230e-04
[2319,] 5.440232e-04 0.0001736717 1.813533e-04
[2320,] 7.592407e-04 0.0001736711 2.530951e-04
[2321,] 6.530022e-04 0.0001736717 2.176828e-04
[2322,] 5.419698e-04 0.0001736717 1.806688e-04
[2323,] 7.618283e-04 0.0001736711 2.539576e-04
[2324,] 5.440232e-04 0.0001736717 1.813533e-04
[2325,] 5.112061e-04 0.0001736717 1.704134e-04
[2326,] 6.042363e-04 0.0001736717 2.014261e-04
[2327,] 8.732957e-04 0.0001736711 2.911161e-04
[2328,] 6.110373e-04 0.0001736717 2.036933e-04
[2329,] 6.937397e-04 0.0001736717 2.312632e-04
[2330,] 1.401060e-04 0.0001736701 4.668267e-05
[2331,] 1.365602e-04 0.0001736702 4.550233e-05
[2332,] 1.240846e-03 0.0001736708 4.136392e-04
[2333,] 1.358154e-04 0.0001736701 4.525467e-05
[2334,] 6.716267e-04 0.0001736716 2.238914e-04
[2335,] 2.996562e-04 0.0001736701 9.988700e-05
[2336,] 3.045775e-04 0.0001736701 1.015275e-04
[2337,] 5.587591e-04 0.0001736716 1.862656e-04
[2338,] 6.207395e-04 0.0001736716 2.069274e-04
[2339,] 8.856881e-04 0.0001736711 2.952470e-04
[2340,] 6.110373e-04 0.0001736716 2.036931e-04
[2341,] 1.240073e-03 0.0001736708 4.133812e-04
[2342,] 8.673444e-04 0.0001736711 2.891320e-04
[2343,] 1.391262e-04 0.0001736701 4.635653e-05
[2344,] 6.684614e-04 0.0001736714 2.228351e-04
[2345,] 1.352668e-04 0.0001736701 4.507206e-05
```
