## Supplementary material for "Characterization of shared and ancestry-specific signals driving complex traits using multi-ancestry fine-mapping": s2_remaining_snps.pvar

```
##FILTER=<ID=PASS,Description="All filters passed">
##reference=ftp://ftp.1000genomes.ebi.ac.uk//vol1/ftp/technical/reference/phase2_reference_assembly_sequence/hs37d5.fa.gz
##contig=<ID=3,assembly=b37,length=198022430>
##ALT=<ID=CNV,Description="Copy Number Polymorphism">
##ALT=<ID=DEL,Description="Deletion">
##ALT=<ID=DUP,Description="Duplication">
##ALT=<ID=INS:ME:ALU,Description="Insertion of ALU element">
##ALT=<ID=INS:ME:LINE1,Description="Insertion of LINE1 element">
##ALT=<ID=INS:ME:SVA,Description="Insertion of SVA element">
##ALT=<ID=INS:MT,Description="Nuclear Mitochondrial Insertion">
##ALT=<ID=INV,Description="Inversion">
##ALT=<ID=CN0,Description="Copy number allele: 0 copies">
##ALT=<ID=CN1,Description="Copy number allele: 1 copy">
##ALT=<ID=CN2,Description="Copy number allele: 2 copies">
##ALT=<ID=CN3,Description="Copy number allele: 3 copies">
##ALT=<ID=CN4,Description="Copy number allele: 4 copies">
##ALT=<ID=CN5,Description="Copy number allele: 5 copies">
##ALT=<ID=CN6,Description="Copy number allele: 6 copies">
##ALT=<ID=CN7,Description="Copy number allele: 7 copies">
##ALT=<ID=CN8,Description="Copy number allele: 8 copies">
##ALT=<ID=CN9,Description="Copy number allele: 9 copies">
##ALT=<ID=CN10,Description="Copy number allele: 10 copies">
##ALT=<ID=CN11,Description="Copy number allele: 11 copies">
##ALT=<ID=CN12,Description="Copy number allele: 12 copies">
##ALT=<ID=CN13,Description="Copy number allele: 13 copies">
##ALT=<ID=CN14,Description="Copy number allele: 14 copies">
##ALT=<ID=CN15,Description="Copy number allele: 15 copies">
##ALT=<ID=CN16,Description="Copy number allele: 16 copies">
##ALT=<ID=CN17,Description="Copy number allele: 17 copies">
##ALT=<ID=CN18,Description="Copy number allele: 18 copies">
##ALT=<ID=CN19,Description="Copy number allele: 19 copies">
##ALT=<ID=CN20,Description="Copy number allele: 20 copies">
##ALT=<ID=CN21,Description="Copy number allele: 21 copies">
##ALT=<ID=CN22,Description="Copy number allele: 22 copies">
##ALT=<ID=CN23,Description="Copy number allele: 23 copies">
##ALT=<ID=CN24,Description="Copy number allele: 24 copies">
##ALT=<ID=CN25,Description="Copy number allele: 25 copies">
##ALT=<ID=CN26,Description="Copy number allele: 26 copies">
##ALT=<ID=CN27,Description="Copy number allele: 27 copies">
##ALT=<ID=CN28,Description="Copy number allele: 28 copies">
##ALT=<ID=CN29,Description="Copy number allele: 29 copies">
##ALT=<ID=CN30,Description="Copy number allele: 30 copies">
##ALT=<ID=CN31,Description="Copy number allele: 31 copies">
##ALT=<ID=CN32,Description="Copy number allele: 32 copies">
##ALT=<ID=CN33,Description="Copy number allele: 33 copies">
##ALT=<ID=CN34,Description="Copy number allele: 34 copies">
##ALT=<ID=CN35,Description="Copy number allele: 35 copies">
##ALT=<ID=CN36,Description="Copy number allele: 36 copies">
##ALT=<ID=CN37,Description="Copy number allele: 37 copies">
##ALT=<ID=CN38,Description="Copy number allele: 38 copies">
##ALT=<ID=CN39,Description="Copy number allele: 39 copies">
##ALT=<ID=CN40,Description="Copy number allele: 40 copies">
##ALT=<ID=CN41,Description="Copy number allele: 41 copies">
##ALT=<ID=CN42,Description="Copy number allele: 42 copies">
##ALT=<ID=CN43,Description="Copy number allele: 43 copies">
##ALT=<ID=CN44,Description="Copy number allele: 44 copies">
##ALT=<ID=CN45,Description="Copy number allele: 45 copies">
##ALT=<ID=CN46,Description="Copy number allele: 46 copies">
##ALT=<ID=CN47,Description="Copy number allele: 47 copies">
##ALT=<ID=CN48,Description="Copy number allele: 48 copies">
##ALT=<ID=CN49,Description="Copy number allele: 49 copies">
##ALT=<ID=CN50,Description="Copy number allele: 50 copies">
##ALT=<ID=CN51,Description="Copy number allele: 51 copies">
##ALT=<ID=CN52,Description="Copy number allele: 52 copies">
##ALT=<ID=CN53,Description="Copy number allele: 53 copies">
##ALT=<ID=CN54,Description="Copy number allele: 54 copies">
##ALT=<ID=CN55,Description="Copy number allele: 55 copies">
##ALT=<ID=CN56,Description="Copy number allele: 56 copies">
##ALT=<ID=CN57,Description="Copy number allele: 57 copies">
##ALT=<ID=CN58,Description="Copy number allele: 58 copies">
##ALT=<ID=CN59,Description="Copy number allele: 59 copies">
##ALT=<ID=CN60,Description="Copy number allele: 60 copies">
##ALT=<ID=CN61,Description="Copy number allele: 61 copies">
##ALT=<ID=CN62,Description="Copy number allele: 62 copies">
##ALT=<ID=CN63,Description="Copy number allele: 63 copies">
##ALT=<ID=CN64,Description="Copy number allele: 64 copies">
##ALT=<ID=CN65,Description="Copy number allele: 65 copies">
##ALT=<ID=CN66,Description="Copy number allele: 66 copies">
##ALT=<ID=CN67,Description="Copy number allele: 67 copies">
##ALT=<ID=CN68,Description="Copy number allele: 68 copies">
##ALT=<ID=CN69,Description="Copy number allele: 69 copies">
##ALT=<ID=CN70,Description="Copy number allele: 70 copies">
##ALT=<ID=CN71,Description="Copy number allele: 71 copies">
##ALT=<ID=CN72,Description="Copy number allele: 72 copies">
##ALT=<ID=CN73,Description="Copy number allele: 73 copies">
##ALT=<ID=CN74,Description="Copy number allele: 74 copies">
##ALT=<ID=CN75,Description="Copy number allele: 75 copies">
##ALT=<ID=CN76,Description="Copy number allele: 76 copies">
##ALT=<ID=CN77,Description="Copy number allele: 77 copies">
##ALT=<ID=CN78,Description="Copy number allele: 78 copies">
##ALT=<ID=CN79,Description="Copy number allele: 79 copies">
##ALT=<ID=CN80,Description="Copy number allele: 80 copies">
##ALT=<ID=CN81,Description="Copy number allele: 81 copies">
##ALT=<ID=CN82,Description="Copy number allele: 82 copies">
##ALT=<ID=CN83,Description="Copy number allele: 83 copies">
##ALT=<ID=CN84,Description="Copy number allele: 84 copies">
##ALT=<ID=CN85,Description="Copy number allele: 85 copies">
##ALT=<ID=CN86,Description="Copy number allele: 86 copies">
##ALT=<ID=CN87,Description="Copy number allele: 87 copies">
##ALT=<ID=CN88,Description="Copy number allele: 88 copies">
##ALT=<ID=CN89,Description="Copy number allele: 89 copies">
##ALT=<ID=CN90,Description="Copy number allele: 90 copies">
##ALT=<ID=CN91,Description="Copy number allele: 91 copies">
##ALT=<ID=CN92,Description="Copy number allele: 92 copies">
##ALT=<ID=CN93,Description="Copy number allele: 93 copies">
##ALT=<ID=CN94,Description="Copy number allele: 94 copies">
##ALT=<ID=CN95,Description="Copy number allele: 95 copies">
##ALT=<ID=CN96,Description="Copy number allele: 96 copies">
##ALT=<ID=CN97,Description="Copy number allele: 97 copies">
##ALT=<ID=CN98,Description="Copy number allele: 98 copies">
##ALT=<ID=CN99,Description="Copy number allele: 99 copies">
##ALT=<ID=CN100,Description="Copy number allele: 100 copies">
##ALT=<ID=CN101,Description="Copy number allele: 101 copies">
##ALT=<ID=CN102,Description="Copy number allele: 102 copies">
##ALT=<ID=CN103,Description="Copy number allele: 103 copies">
##ALT=<ID=CN104,Description="Copy number allele: 104 copies">
##ALT=<ID=CN105,Description="Copy number allele: 105 copies">
##ALT=<ID=CN106,Description="Copy number allele: 106 copies">
##ALT=<ID=CN107,Description="Copy number allele: 107 copies">
##ALT=<ID=CN108,Description="Copy number allele: 108 copies">
##ALT=<ID=CN109,Description="Copy number allele: 109 copies">
##ALT=<ID=CN110,Description="Copy number allele: 110 copies">
##ALT=<ID=CN111,Description="Copy number allele: 111 copies">
##ALT=<ID=CN112,Description="Copy number allele: 112 copies">
##ALT=<ID=CN113,Description="Copy number allele: 113 copies">
##ALT=<ID=CN114,Description="Copy number allele: 114 copies">
##ALT=<ID=CN115,Description="Copy number allele: 115 copies">
##ALT=<ID=CN116,Description="Copy number allele: 116 copies">
##ALT=<ID=CN117,Description="Copy number allele: 117 copies">
##ALT=<ID=CN118,Description="Copy number allele: 118 copies">
##ALT=<ID=CN119,Description="Copy number allele: 119 copies">
##ALT=<ID=CN120,Description="Copy number allele: 120 copies">
##ALT=<ID=CN121,Description="Copy number allele: 121 copies">
##ALT=<ID=CN122,Description="Copy number allele: 122 copies">
##ALT=<ID=CN123,Description="Copy number allele: 123 copies">
##ALT=<ID=CN124,Description="Copy number allele: 124 copies">
##INFO=<ID=CIEND,Number=2,Type=Integer,Description="Confidence interval around END for imprecise variants">
##INFO=<ID=CIPOS,Number=2,Type=Integer,Description="Confidence interval around POS for imprecise variants">
##INFO=<ID=CS,Number=1,Type=String,Description="Source call set.">
##INFO=<ID=END,Number=1,Type=Integer,Description="End coordinate of this variant">
##INFO=<ID=IMPRECISE,Number=0,Type=Flag,Description="Imprecise structural variation">
##INFO=<ID=MC,Number=.,Type=String,Description="Merged calls.">
##INFO=<ID=MEINFO,Number=4,Type=String,Description="Mobile element info of the form NAME,START,END<POLARITY; If there is only 5' OR 3' support for this call, will be NULL NULL for START and END">
##INFO=<ID=MEND,Number=1,Type=Integer,Description="Mitochondrial end coordinate of inserted sequence">
##INFO=<ID=MLEN,Number=1,Type=Integer,Description="Estimated length of mitochondrial insert">
##INFO=<ID=MSTART,Number=1,Type=Integer,Description="Mitochondrial start coordinate of inserted sequence">
##INFO=<ID=SVLEN,Number=.,Type=Integer,Description="SV length. It is only calculated for structural variation MEIs. For other types of SVs; one may calculate the SV length by INFO:END-START+1, or by finding the difference between lengthes of REF and ALT alleles">
##INFO=<ID=SVTYPE,Number=1,Type=String,Description="Type of structural variant">
##INFO=<ID=TSD,Number=1,Type=String,Description="Precise Target Site Duplication for bases, if unknown, value will be NULL">
##INFO=<ID=AC,Number=A,Type=Integer,Description="Total number of alternate alleles in called genotypes">
##INFO=<ID=AF,Number=A,Type=Float,Description="Estimated allele frequency in the range (0,1)">
##INFO=<ID=NS,Number=1,Type=Integer,Description="Number of samples with data">
##INFO=<ID=AN,Number=1,Type=Integer,Description="Total number of alleles in called genotypes">
##INFO=<ID=EAS_AF,Number=A,Type=Float,Description="Allele frequency in the EAS populations calculated from AC and AN, in the range (0,1)">
##INFO=<ID=EUR_AF,Number=A,Type=Float,Description="Allele frequency in the EUR populations calculated from AC and AN, in the range (0,1)">
##INFO=<ID=AFR_AF,Number=A,Type=Float,Description="Allele frequency in the AFR populations calculated from AC and AN, in the range (0,1)">
##INFO=<ID=AMR_AF,Number=A,Type=Float,Description="Allele frequency in the AMR populations calculated from AC and AN, in the range (0,1)">
##INFO=<ID=SAS_AF,Number=A,Type=Float,Description="Allele frequency in the SAS populations calculated from AC and AN, in the range (0,1)">
##INFO=<ID=DP,Number=1,Type=Integer,Description="Total read depth; only low coverage data were counted towards the DP, exome data were not used">
##INFO=<ID=AA,Number=1,Type=String,Description="Ancestral Allele. Format: AA|REF|ALT|IndelType. AA: Ancestral allele, REF:Reference Allele, ALT:Alternate Allele, IndelType:Type of Indel (REF, ALT and IndelType are only defined for indels)">
##INFO=<ID=VT,Number=.,Type=String,Description="indicates what type of variant the line represents">
##INFO=<ID=EX_TARGET,Number=0,Type=Flag,Description="indicates whether a variant is within the exon pull down target boundaries">
##INFO=<ID=MULTI_ALLELIC,Number=0,Type=Flag,Description="indicates whether a site is multi-allelic">
#CHROM	POS	ID	REF	ALT	QUAL	FILTER	INFO
3	117272128	rs1501883	T	C	100	PASS	AC=1822;AF=0.363818;AN=5008;NS=2504;DP=17448;EAS_AF=0.5565;AMR_AF=0.3473;AFR_AF=0.0893;EUR_AF=0.5507;SAS_AF=0.3558;AA=T|||;VT=SNP
3	117273131	rs6802777	A	G	100	PASS	AC=1990;AF=0.397364;AN=5008;NS=2504;DP=14552;EAS_AF=0.4117;AMR_AF=0.5375;AFR_AF=0.177;EUR_AF=0.4066;SAS_AF=0.5716;AA=A|||;VT=SNP
3	117278362	rs6796410	G	A	100	PASS	AC=2086;AF=0.416534;AN=5008;NS=2504;DP=13122;EAS_AF=0.4633;AMR_AF=0.5461;AFR_AF=0.205;EUR_AF=0.4066;SAS_AF=0.5726;AA=G|||;VT=SNP
3	117278390	rs9799118	C	G	100	PASS	AC=2102;AF=0.419728;AN=5008;NS=2504;DP=11006;EAS_AF=0.4643;AMR_AF=0.5476;AFR_AF=0.2156;EUR_AF=0.4066;SAS_AF=0.5726;AA=C|||;VT=SNP
3	117279099	rs2937693	T	C	100	PASS	AC=1785;AF=0.35643;AN=5008;NS=2504;DP=16001;EAS_AF=0.5526;AMR_AF=0.3487;AFR_AF=0.0915;EUR_AF=0.5507;SAS_AF=0.318;AA=C|||;VT=SNP
3	117279248	rs78945356	G	A	100	PASS	AC=148;AF=0.0295527;AN=5008;NS=2504;DP=12632;EAS_AF=0.0387;AMR_AF=0.0101;AFR_AF=0.0113;EUR_AF=0.0149;SAS_AF=0.0736;AA=G|||;VT=SNP
3	117280184	rs6438396	C	T	100	PASS	AC=2801;AF=0.559305;AN=5008;NS=2504;DP=13083;EAS_AF=0.4474;AMR_AF=0.6153;AFR_AF=0.6074;EUR_AF=0.4493;SAS_AF=0.683;AA=T|||;VT=SNP
3	117280721	rs6803377	G	C	100	PASS	AC=2182;AF=0.435703;AN=5008;NS=2504;DP=16320;EAS_AF=0.4653;AMR_AF=0.5836;AFR_AF=0.2073;EUR_AF=0.4344;SAS_AF=0.6104;AA=G|||;VT=SNP
3	117280750	rs10934406	T	C	100	PASS	AC=2111;AF=0.421526;AN=5008;NS=2504;DP=17366;EAS_AF=0.4077;AMR_AF=0.5749;AFR_AF=0.2065;EUR_AF=0.4334;SAS_AF=0.6053;AA=T|||;VT=SNP
3	117280808	rs10934407	C	G	100	PASS	AC=2806;AF=0.560304;AN=5008;NS=2504;DP=19720;EAS_AF=0.4484;AMR_AF=0.6167;AFR_AF=0.6089;EUR_AF=0.4503;SAS_AF=0.683;AA=G|||;VT=SNP
3	117280848	rs7644537	T	C	100	PASS	AC=1909;AF=0.38119;AN=5008;NS=2504;DP=20043;EAS_AF=0.4067;AMR_AF=0.5303;AFR_AF=0.1233;EUR_AF=0.4076;SAS_AF=0.5706;AA=T|||;VT=SNP
3	117283227	rs74893657	G	C	100	PASS	AC=169;AF=0.033746;AN=5008;NS=2504;DP=15968;EAS_AF=0.0417;AMR_AF=0.0115;AFR_AF=0.0204;EUR_AF=0.0159;SAS_AF=0.0777;AA=G|||;VT=SNP
3	117283943	rs4855958	T	C	100	PASS	AC=2886;AF=0.576278;AN=5008;NS=2504;DP=22684;EAS_AF=0.4544;AMR_AF=0.6282;AFR_AF=0.6596;EUR_AF=0.4503;SAS_AF=0.682;AA=C|||;VT=SNP
3	117284086	rs4855959	G	C	100	PASS	AC=2817;AF=0.5625;AN=5008;NS=2504;DP=21262;EAS_AF=0.5099;AMR_AF=0.6268;AFR_AF=0.5598;EUR_AF=0.4503;SAS_AF=0.6902;AA=C|||;VT=SNP
3	117284407	rs9830679	T	C	100	PASS	AC=2066;AF=0.41254;AN=5008;NS=2504;DP=17571;EAS_AF=0.4127;AMR_AF=0.5735;AFR_AF=0.1702;EUR_AF=0.4324;SAS_AF=0.6053;AA=T|||;VT=SNP
3	117284829	rs7620877	A	G	100	PASS	AC=2148;AF=0.428914;AN=5008;NS=2504;DP=18927;EAS_AF=0.4683;AMR_AF=0.5836;AFR_AF=0.1899;EUR_AF=0.4314;SAS_AF=0.5992;AA=A|||;VT=SNP
3	117285394	rs16827191	C	T	100	PASS	AC=320;AF=0.0638978;AN=5008;NS=2504;DP=19082;EAS_AF=0.0407;AMR_AF=0.0202;AFR_AF=0.1278;EUR_AF=0.0199;SAS_AF=0.0777;AA=T|||;VT=SNP
3	117285470	rs16827196	C	A	100	PASS	AC=178;AF=0.0355431;AN=5008;NS=2504;DP=19780;EAS_AF=0.0407;AMR_AF=0.0115;AFR_AF=0.0295;EUR_AF=0.0139;SAS_AF=0.0777;AA=C|||;VT=SNP
3	117285927	rs76454794	A	G	100	PASS	AC=180;AF=0.0359425;AN=5008;NS=2504;DP=20232;EAS_AF=0.0407;AMR_AF=0.0159;AFR_AF=0.056;EUR_AF=0.0139;SAS_AF=0.0409;AA=G|||;VT=SNP
3	117287826	rs76462957	A	G	100	PASS	AC=113;AF=0.0225639;AN=5008;NS=2504;DP=13320;EAS_AF=0.0397;AMR_AF=0.0101;AFR_AF=0.0113;EUR_AF=0.0139;SAS_AF=0.0378;AA=A|||;VT=SNP
3	117288339	rs16827206	G	A	100	PASS	AC=129;AF=0.0257588;AN=5008;NS=2504;DP=18165;EAS_AF=0.0417;AMR_AF=0.0115;AFR_AF=0.0182;EUR_AF=0.0139;SAS_AF=0.0419;AA=A|||;VT=SNP
3	117288682	rs75743108	T	C	100	PASS	AC=113;AF=0.0225639;AN=5008;NS=2504;DP=15092;EAS_AF=0.0397;AMR_AF=0.0101;AFR_AF=0.0113;EUR_AF=0.0139;SAS_AF=0.0378;AA=T|||;VT=SNP
3	117288792	rs78537353	T	C	100	PASS	AC=90;AF=0.0179712;AN=5008;NS=2504;DP=14593;EAS_AF=0.0397;AMR_AF=0.0029;AFR_AF=0.0023;EUR_AF=0.0109;SAS_AF=0.0348;AA=T|||;VT=SNP
3	117289050	rs79436702	C	T	100	PASS	AC=239;AF=0.0477236;AN=5008;NS=2504;DP=13436;EAS_AF=0.0417;AMR_AF=0.0187;AFR_AF=0.0976;EUR_AF=0.0139;SAS_AF=0.0419;AA=T|||;VT=SNP
3	117289218	rs1472619	T	C	100	PASS	AC=2133;AF=0.425919;AN=5008;NS=2504;DP=11724;EAS_AF=0.4067;AMR_AF=0.5778;AFR_AF=0.2194;EUR_AF=0.4324;SAS_AF=0.6104;AA=T|||;VT=SNP
3	117290103	rs1381799	G	T	100	PASS	AC=112;AF=0.0223642;AN=5008;NS=2504;DP=17716;EAS_AF=0.0417;AMR_AF=0.0101;AFR_AF=0.0061;EUR_AF=0.0139;SAS_AF=0.0419;AA=T|||;VT=SNP
3	117290143	rs74677143	A	G	100	PASS	AC=213;AF=0.0425319;AN=5008;NS=2504;DP=18065;EAS_AF=0.0417;AMR_AF=0.0159;AFR_AF=0.0794;EUR_AF=0.0139;SAS_AF=0.0419;AA=A|||;VT=SNP
3	117290322	rs16827220	A	G	100	PASS	AC=104;AF=0.0207668;AN=5008;NS=2504;DP=18784;EAS_AF=0.0397;AMR_AF=0.0086;AFR_AF=0.0053;EUR_AF=0.0139;SAS_AF=0.0378;AA=A|||;VT=SNP
3	117290678	rs76843736	T	C	100	PASS	AC=241;AF=0.048123;AN=5008;NS=2504;DP=16943;EAS_AF=0.0417;AMR_AF=0.0187;AFR_AF=0.0991;EUR_AF=0.0139;SAS_AF=0.0419;AA=C|||;VT=SNP
3	117291418	rs16827228	T	A	100	PASS	AC=97;AF=0.019369;AN=5008;NS=2504;DP=19356;EAS_AF=0.0327;AMR_AF=0.0086;AFR_AF=0.0053;EUR_AF=0.0139;SAS_AF=0.0378;AA=T|||;VT=SNP
3	117291629	rs1501882	A	T	100	PASS	AC=2123;AF=0.423922;AN=5008;NS=2504;DP=18904;EAS_AF=0.4087;AMR_AF=0.5749;AFR_AF=0.2186;EUR_AF=0.4294;SAS_AF=0.6043;AA=A|||;VT=SNP
3	117292184	rs76273080	A	G	100	PASS	AC=239;AF=0.0477236;AN=5008;NS=2504;DP=18851;EAS_AF=0.0417;AMR_AF=0.0187;AFR_AF=0.0976;EUR_AF=0.0139;SAS_AF=0.0419;AA=-|||;VT=SNP
3	117292440	rs74363390	T	C	100	PASS	AC=212;AF=0.0423323;AN=5008;NS=2504;DP=18098;EAS_AF=0.0417;AMR_AF=0.0144;AFR_AF=0.0794;EUR_AF=0.0139;SAS_AF=0.0419;AA=T|||;VT=SNP
3	117292978	rs9867372	A	G	100	PASS	AC=2121;AF=0.423522;AN=5008;NS=2504;DP=13088;EAS_AF=0.4058;AMR_AF=0.5735;AFR_AF=0.2201;EUR_AF=0.4294;SAS_AF=0.6043;AA=A|||;VT=SNP
3	117293100	rs1903737	T	C	100	PASS	AC=239;AF=0.0477236;AN=5008;NS=2504;DP=7072;EAS_AF=0.0417;AMR_AF=0.0187;AFR_AF=0.0976;EUR_AF=0.0139;SAS_AF=0.0419;AA=T|||;VT=SNP
3	117293178	rs1903738	T	G	100	PASS	AC=239;AF=0.0477236;AN=5008;NS=2504;DP=13414;EAS_AF=0.0417;AMR_AF=0.0187;AFR_AF=0.0976;EUR_AF=0.0139;SAS_AF=0.0419;AA=T|||;VT=SNP
3	117293197	rs77098079	C	A	100	PASS	AC=104;AF=0.0207668;AN=5008;NS=2504;DP=13228;EAS_AF=0.0397;AMR_AF=0.0086;AFR_AF=0.0053;EUR_AF=0.0139;SAS_AF=0.0378;AA=C|||;VT=SNP
3	117293207	rs74637930	A	C	100	PASS	AC=111;AF=0.0221645;AN=5008;NS=2504;DP=13069;EAS_AF=0.0417;AMR_AF=0.0101;AFR_AF=0.0053;EUR_AF=0.0139;SAS_AF=0.0419;AA=A|||;VT=SNP
3	117293292	rs9830327	C	T	100	PASS	AC=2117;AF=0.422724;AN=5008;NS=2504;DP=16124;EAS_AF=0.4048;AMR_AF=0.5735;AFR_AF=0.2179;EUR_AF=0.4294;SAS_AF=0.6043;AA=C|||;VT=SNP
3	117293449	rs78771008	G	A	100	PASS	AC=246;AF=0.0491214;AN=5008;NS=2504;DP=14043;EAS_AF=0.0417;AMR_AF=0.0187;AFR_AF=0.1029;EUR_AF=0.0139;SAS_AF=0.0419;AA=A|||;VT=SNP
3	117293789	rs79387525	T	C	100	PASS	AC=213;AF=0.0425319;AN=5008;NS=2504;DP=16159;EAS_AF=0.0427;AMR_AF=0.0144;AFR_AF=0.0794;EUR_AF=0.0139;SAS_AF=0.0419;AA=T|||;VT=SNP
3	117293819	rs77960488	A	C	100	PASS	AC=239;AF=0.0477236;AN=5008;NS=2504;DP=16354;EAS_AF=0.0417;AMR_AF=0.0187;AFR_AF=0.0976;EUR_AF=0.0139;SAS_AF=0.0419;AA=A|||;VT=SNP
3	117293893	rs78568586	G	A	100	PASS	AC=104;AF=0.0207668;AN=5008;NS=2504;DP=14001;EAS_AF=0.0397;AMR_AF=0.0086;AFR_AF=0.0053;EUR_AF=0.0139;SAS_AF=0.0378;AA=G|||;VT=SNP
3	117294020	rs74285366	A	C	100	PASS	AC=239;AF=0.0477236;AN=5008;NS=2504;DP=13972;EAS_AF=0.0417;AMR_AF=0.0187;AFR_AF=0.0976;EUR_AF=0.0139;SAS_AF=0.0419;AA=C|||;VT=SNP
3	117294197	rs1015375	T	C	100	PASS	AC=3067;AF=0.61242;AN=5008;NS=2504;DP=16926;EAS_AF=0.5496;AMR_AF=0.6441;AFR_AF=0.7443;EUR_AF=0.4463;SAS_AF=0.6472;AA=C|||;VT=SNP
3	117294276	rs2134217	T	C	100	PASS	AC=241;AF=0.048123;AN=5008;NS=2504;DP=16799;EAS_AF=0.0417;AMR_AF=0.0202;AFR_AF=0.0983;EUR_AF=0.0139;SAS_AF=0.0419;AA=T|||;VT=SNP
3	117294470	rs1463887	T	C	100	PASS	AC=237;AF=0.0473243;AN=5008;NS=2504;DP=16089;EAS_AF=0.0417;AMR_AF=0.0202;AFR_AF=0.0953;EUR_AF=0.0139;SAS_AF=0.0419;AA=c|||;VT=SNP
3	117294694	rs74751762	C	T	100	PASS	AC=244;AF=0.048722;AN=5008;NS=2504;DP=16686;EAS_AF=0.0417;AMR_AF=0.0202;AFR_AF=0.1006;EUR_AF=0.0139;SAS_AF=0.0419;AA=c|||;VT=SNP
3	117295521	rs75139547	T	G	100	PASS	AC=243;AF=0.0485224;AN=5008;NS=2504;DP=20624;EAS_AF=0.0417;AMR_AF=0.0202;AFR_AF=0.0998;EUR_AF=0.0139;SAS_AF=0.0419;AA=g|||;VT=SNP
3	117295643	rs76211616	A	G	100	PASS	AC=243;AF=0.0485224;AN=5008;NS=2504;DP=17862;EAS_AF=0.0417;AMR_AF=0.0202;AFR_AF=0.0998;EUR_AF=0.0139;SAS_AF=0.0419;AA=g|||;VT=SNP
3	117295652	rs1354148	C	T	100	PASS	AC=2095;AF=0.418331;AN=5008;NS=2504;DP=17666;EAS_AF=0.4058;AMR_AF=0.5706;AFR_AF=0.1989;EUR_AF=0.4284;SAS_AF=0.6094;AA=t|||;VT=SNP
3	117295697	rs74373362	G	A	100	PASS	AC=243;AF=0.0485224;AN=5008;NS=2504;DP=16982;EAS_AF=0.0417;AMR_AF=0.0202;AFR_AF=0.0998;EUR_AF=0.0139;SAS_AF=0.0419;AA=g|||;VT=SNP
3	117295777	rs116018230	T	C	100	PASS	AC=243;AF=0.0485224;AN=5008;NS=2504;DP=16482;EAS_AF=0.0417;AMR_AF=0.0202;AFR_AF=0.0998;EUR_AF=0.0139;SAS_AF=0.0419;AA=-|||;VT=SNP
3	117295860	rs75075299	T	C	100	PASS	AC=243;AF=0.0485224;AN=5008;NS=2504;DP=17513;EAS_AF=0.0417;AMR_AF=0.0202;AFR_AF=0.0998;EUR_AF=0.0139;SAS_AF=0.0419;AA=-|||;VT=SNP
3	117296037	rs75227350	C	T	100	PASS	AC=243;AF=0.0485224;AN=5008;NS=2504;DP=14894;EAS_AF=0.0417;AMR_AF=0.0202;AFR_AF=0.0998;EUR_AF=0.0139;SAS_AF=0.0419;AA=c|||;VT=SNP
3	117296362	rs9818511	G	A	100	PASS	AC=2479;AF=0.495008;AN=5008;NS=2504;DP=14156;EAS_AF=0.4444;AMR_AF=0.5951;AFR_AF=0.407;EUR_AF=0.4433;SAS_AF=0.6483;AA=a|||;VT=SNP
3	117296558	rs76634874	A	G	100	PASS	AC=260;AF=0.0519169;AN=5008;NS=2504;DP=14963;EAS_AF=0.0417;AMR_AF=0.0202;AFR_AF=0.1127;EUR_AF=0.0139;SAS_AF=0.0419;AA=g|||;VT=SNP
3	117296590	rs9856139	A	C	100	PASS	AC=2968;AF=0.592652;AN=5008;NS=2504;DP=15924;EAS_AF=0.5506;AMR_AF=0.6297;AFR_AF=0.671;EUR_AF=0.4463;SAS_AF=0.6544;AA=a|||;VT=SNP
3	117296617	rs77484294	A	T	100	PASS	AC=261;AF=0.0521166;AN=5008;NS=2504;DP=16784;EAS_AF=0.0417;AMR_AF=0.0202;AFR_AF=0.1135;EUR_AF=0.0139;SAS_AF=0.0419;AA=T|||;VT=SNP
3	117296787	rs75945136	G	A	100	PASS	AC=253;AF=0.0505192;AN=5008;NS=2504;DP=16662;EAS_AF=0.0347;AMR_AF=0.0202;AFR_AF=0.1127;EUR_AF=0.0139;SAS_AF=0.0419;AA=A|||;VT=SNP
3	117297073	rs80083025	T	A	100	PASS	AC=260;AF=0.0519169;AN=5008;NS=2504;DP=18357;EAS_AF=0.0417;AMR_AF=0.0202;AFR_AF=0.1127;EUR_AF=0.0139;SAS_AF=0.0419;AA=T|||;VT=SNP
3	117297211	rs77821647	A	T	100	PASS	AC=254;AF=0.0507188;AN=5008;NS=2504;DP=17986;EAS_AF=0.0347;AMR_AF=0.0202;AFR_AF=0.1135;EUR_AF=0.0139;SAS_AF=0.0419;AA=T|||;VT=SNP
3	117297643	rs16827250	G	A	100	PASS	AC=119;AF=0.023762;AN=5008;NS=2504;DP=15096;EAS_AF=0.0347;AMR_AF=0.0115;AFR_AF=0.0159;EUR_AF=0.0139;SAS_AF=0.0419;AA=G|||;VT=SNP
3	117297755	rs74285367	T	C	100	PASS	AC=252;AF=0.0503195;AN=5008;NS=2504;DP=15480;EAS_AF=0.0347;AMR_AF=0.0202;AFR_AF=0.112;EUR_AF=0.0139;SAS_AF=0.0419;AA=T|||;VT=SNP
3	117297892	rs77917940	A	C	100	PASS	AC=112;AF=0.0223642;AN=5008;NS=2504;DP=14738;EAS_AF=0.0327;AMR_AF=0.0101;AFR_AF=0.0159;EUR_AF=0.0139;SAS_AF=0.0378;AA=A|||;VT=SNP
3	117297924	rs1501880	G	A	100	PASS	AC=2081;AF=0.415535;AN=5008;NS=2504;DP=15514;EAS_AF=0.4038;AMR_AF=0.5692;AFR_AF=0.1974;EUR_AF=0.4264;SAS_AF=0.6022;AA=G|||;VT=SNP
3	117297985	rs77193924	G	A	100	PASS	AC=252;AF=0.0503195;AN=5008;NS=2504;DP=16239;EAS_AF=0.0347;AMR_AF=0.0202;AFR_AF=0.112;EUR_AF=0.0139;SAS_AF=0.0419;AA=G|||;VT=SNP
3	117298203	rs1393190	G	A	100	PASS	AC=2937;AF=0.586462;AN=5008;NS=2504;DP=16447;EAS_AF=0.5367;AMR_AF=0.6282;AFR_AF=0.6679;EUR_AF=0.4433;SAS_AF=0.6452;AA=A|||;VT=SNP
3	117298470	rs16827253	A	G	100	PASS	AC=252;AF=0.0503195;AN=5008;NS=2504;DP=17717;EAS_AF=0.0347;AMR_AF=0.0202;AFR_AF=0.112;EUR_AF=0.0139;SAS_AF=0.0419;AA=A|||;VT=SNP
3	117298554	rs16827256	T	C	100	PASS	AC=252;AF=0.0503195;AN=5008;NS=2504;DP=18595;EAS_AF=0.0347;AMR_AF=0.0202;AFR_AF=0.112;EUR_AF=0.0139;SAS_AF=0.0419;AA=C|||;VT=SNP
3	117298621	rs76151038	C	T	100	PASS	AC=127;AF=0.0253594;AN=5008;NS=2504;DP=18662;EAS_AF=0.0347;AMR_AF=0.0115;AFR_AF=0.0219;EUR_AF=0.0139;SAS_AF=0.0419;AA=C|||;VT=SNP
3	117299017	rs75180302	C	T	100	PASS	AC=253;AF=0.0505192;AN=5008;NS=2504;DP=20434;EAS_AF=0.0347;AMR_AF=0.0216;AFR_AF=0.112;EUR_AF=0.0139;SAS_AF=0.0419;AA=T|||;VT=SNP
3	117299041	rs79798417	G	T	100	PASS	AC=252;AF=0.0503195;AN=5008;NS=2504;DP=19386;EAS_AF=0.0347;AMR_AF=0.0202;AFR_AF=0.112;EUR_AF=0.0139;SAS_AF=0.0419;AA=T|||;VT=SNP
3	117299084	rs74477767	T	A	100	PASS	AC=252;AF=0.0503195;AN=5008;NS=2504;DP=19219;EAS_AF=0.0347;AMR_AF=0.0202;AFR_AF=0.112;EUR_AF=0.0139;SAS_AF=0.0419;AA=A|||;VT=SNP
3	117299342	rs79070730	C	T	100	PASS	AC=252;AF=0.0503195;AN=5008;NS=2504;DP=22169;EAS_AF=0.0347;AMR_AF=0.0202;AFR_AF=0.112;EUR_AF=0.0139;SAS_AF=0.0419;AA=T|||;VT=SNP
3	117299929	rs76707734	T	C	100	PASS	AC=263;AF=0.052516;AN=5008;NS=2504;DP=19221;EAS_AF=0.0417;AMR_AF=0.0202;AFR_AF=0.1127;EUR_AF=0.0139;SAS_AF=0.045;AA=C|||;VT=SNP
3	117300463	rs2036397	A	G	100	PASS	AC=2806;AF=0.560304;AN=5008;NS=2504;DP=16778;EAS_AF=0.502;AMR_AF=0.621;AFR_AF=0.6445;EUR_AF=0.4225;SAS_AF=0.6053;AA=G|||;VT=SNP
3	117300487	rs2036396	C	T	100	PASS	AC=1960;AF=0.391374;AN=5008;NS=2504;DP=16960;EAS_AF=0.501;AMR_AF=0.5317;AFR_AF=0.0953;EUR_AF=0.4046;SAS_AF=0.5654;AA=C|||;VT=SNP
3	117300870	rs76284734	T	C	100	PASS	AC=272;AF=0.0543131;AN=5008;NS=2504;DP=14919;EAS_AF=0.0427;AMR_AF=0.0202;AFR_AF=0.1188;EUR_AF=0.0139;SAS_AF=0.045;AA=C|||;VT=SNP
3	117300909	rs2036395	G	A	100	PASS	AC=2682;AF=0.535543;AN=5008;NS=2504;DP=14928;EAS_AF=0.505;AMR_AF=0.6052;AFR_AF=0.5514;EUR_AF=0.4294;SAS_AF=0.6053;AA=G|||;VT=SNP
3	117300941	rs58352938	T	C	100	PASS	AC=272;AF=0.0543131;AN=5008;NS=2504;DP=14514;EAS_AF=0.0427;AMR_AF=0.0202;AFR_AF=0.1188;EUR_AF=0.0139;SAS_AF=0.045;AA=T|||;VT=SNP
3	117301315	rs17665161	A	G	100	PASS	AC=3088;AF=0.616613;AN=5008;NS=2504;DP=17155;EAS_AF=0.5476;AMR_AF=0.6412;AFR_AF=0.7625;EUR_AF=0.4443;SAS_AF=0.6503;AA=G|||;VT=SNP
3	117301423	rs61324946	T	A	100	PASS	AC=273;AF=0.0545128;AN=5008;NS=2504;DP=15948;EAS_AF=0.0427;AMR_AF=0.0202;AFR_AF=0.1195;EUR_AF=0.0139;SAS_AF=0.045;AA=A|||;VT=SNP
3	117301435	rs12491489	C	T	100	PASS	AC=2841;AF=0.567292;AN=5008;NS=2504;DP=16377;EAS_AF=0.502;AMR_AF=0.621;AFR_AF=0.6657;EUR_AF=0.4304;SAS_AF=0.6043;AA=T|||;VT=SNP
3	117301697	rs1501870	A	G	100	PASS	AC=3089;AF=0.616813;AN=5008;NS=2504;DP=18178;EAS_AF=0.5476;AMR_AF=0.6427;AFR_AF=0.7625;EUR_AF=0.4443;SAS_AF=0.6503;AA=G|||;VT=SNP
3	117302037	rs1501869	C	T	100	PASS	AC=2336;AF=0.466454;AN=5008;NS=2504;DP=20033;EAS_AF=0.505;AMR_AF=0.5879;AFR_AF=0.3003;EUR_AF=0.4284;SAS_AF=0.6043;AA=C|||;VT=SNP
3	117302160	rs9849920	C	T	100	PASS	AC=2805;AF=0.560104;AN=5008;NS=2504;DP=18827;EAS_AF=0.5456;AMR_AF=0.6153;AFR_AF=0.5681;EUR_AF=0.4433;SAS_AF=0.6452;AA=T|||;VT=SNP
3	117302474	rs79990631	T	C	100	PASS	AC=125;AF=0.0249601;AN=5008;NS=2504;DP=17177;EAS_AF=0.0407;AMR_AF=0.0086;AFR_AF=0.0189;EUR_AF=0.0139;SAS_AF=0.0399;AA=T|||;VT=SNP
3	117303076	rs12496574	T	C	100	PASS	AC=3103;AF=0.619609;AN=5008;NS=2504;DP=18332;EAS_AF=0.5496;AMR_AF=0.6455;AFR_AF=0.7625;EUR_AF=0.4473;SAS_AF=0.6575;AA=C|||;VT=SNP
3	117303371	rs10934408	T	C	100	PASS	AC=2534;AF=0.50599;AN=5008;NS=2504;DP=21075;EAS_AF=0.5119;AMR_AF=0.6037;AFR_AF=0.4244;EUR_AF=0.4324;SAS_AF=0.6166;AA=C|||;VT=SNP
3	117303600	rs9818050	A	G	100	PASS	AC=3107;AF=0.620407;AN=5008;NS=2504;DP=21279;EAS_AF=0.5526;AMR_AF=0.647;AFR_AF=0.7625;EUR_AF=0.4473;SAS_AF=0.6575;AA=G|||;VT=SNP
3	117303641	rs9818069	A	C	100	PASS	AC=2958;AF=0.590655;AN=5008;NS=2504;DP=22988;EAS_AF=0.5506;AMR_AF=0.634;AFR_AF=0.6611;EUR_AF=0.4473;SAS_AF=0.6534;AA=C|||;VT=SNP
3	117303663	rs9289081	T	C	100	PASS	AC=2958;AF=0.590655;AN=5008;NS=2504;DP=23652;EAS_AF=0.5506;AMR_AF=0.634;AFR_AF=0.6611;EUR_AF=0.4473;SAS_AF=0.6534;AA=T|||;VT=SNP
3	117303837	rs79584749	G	A	100	PASS	AC=681;AF=0.135982;AN=5008;NS=2504;DP=17362;EAS_AF=0.0417;AMR_AF=0.0461;AFR_AF=0.4175;EUR_AF=0.0149;SAS_AF=0.0409;AA=A|||;VT=SNP
3	117304479	rs1501868	T	C	100	PASS	AC=2228;AF=0.444888;AN=5008;NS=2504;DP=18646;EAS_AF=0.5119;AMR_AF=0.585;AFR_AF=0.2148;EUR_AF=0.4314;SAS_AF=0.6012;AA=T|||;VT=SNP
3	117304947	rs73862807	G	A	100	PASS	AC=479;AF=0.095647;AN=5008;NS=2504;DP=16962;EAS_AF=0.0337;AMR_AF=0.0303;AFR_AF=0.2784;EUR_AF=0.0159;SAS_AF=0.0409;AA=G|||;VT=SNP
3	117304966	rs73862808	G	A	100	PASS	AC=480;AF=0.0958466;AN=5008;NS=2504;DP=17461;EAS_AF=0.0337;AMR_AF=0.0303;AFR_AF=0.2791;EUR_AF=0.0159;SAS_AF=0.0409;AA=A|||;VT=SNP
3	117305626	rs9289082	A	T	100	PASS	AC=2846;AF=0.568291;AN=5008;NS=2504;DP=13553;EAS_AF=0.5407;AMR_AF=0.6268;AFR_AF=0.5946;EUR_AF=0.4463;SAS_AF=0.6452;AA=T|||;VT=SNP
3	117306470	rs9837013	T	A	100	PASS	AC=2421;AF=0.483427;AN=5008;NS=2504;DP=15601;EAS_AF=0.499;AMR_AF=0.5389;AFR_AF=0.3918;EUR_AF=0.4125;SAS_AF=0.6247;AA=T|||;VT=SNP
3	117307567	rs1875517	G	A	100	PASS	AC=2060;AF=0.411342;AN=5008;NS=2504;DP=14023;EAS_AF=0.497;AMR_AF=0.5115;AFR_AF=0.146;EUR_AF=0.4066;SAS_AF=0.6155;AA=G|||;VT=SNP
3	117307826	rs1910039	G	A	100	PASS	AC=2078;AF=0.414936;AN=5008;NS=2504;DP=15629;EAS_AF=0.498;AMR_AF=0.5115;AFR_AF=0.1573;EUR_AF=0.4066;SAS_AF=0.6176;AA=G|||;VT=SNP
3	117307834	rs1910038	C	A	100	PASS	AC=2063;AF=0.411941;AN=5008;NS=2504;DP=15697;EAS_AF=0.498;AMR_AF=0.5115;AFR_AF=0.146;EUR_AF=0.4066;SAS_AF=0.6176;AA=C|||;VT=SNP
3	117307988	rs1910037	T	A	100	PASS	AC=2079;AF=0.415136;AN=5008;NS=2504;DP=16226;EAS_AF=0.499;AMR_AF=0.5115;AFR_AF=0.1573;EUR_AF=0.4066;SAS_AF=0.6176;AA=T|||;VT=SNP
3	117308019	rs1910036	T	A	100	PASS	AC=2078;AF=0.414936;AN=5008;NS=2504;DP=16327;EAS_AF=0.498;AMR_AF=0.5115;AFR_AF=0.1573;EUR_AF=0.4066;SAS_AF=0.6176;AA=A|||;VT=SNP
3	117308550	rs2869794	T	C	100	PASS	AC=2141;AF=0.427516;AN=5008;NS=2504;DP=19351;EAS_AF=0.498;AMR_AF=0.513;AFR_AF=0.2042;EUR_AF=0.4066;SAS_AF=0.6176;AA=C|||;VT=SNP
3	117308715	rs2869789	A	C	100	PASS	AC=2141;AF=0.427516;AN=5008;NS=2504;DP=19952;EAS_AF=0.498;AMR_AF=0.513;AFR_AF=0.2042;EUR_AF=0.4066;SAS_AF=0.6176;AA=C|||;VT=SNP
3	117308736	rs2869788	C	T	100	PASS	AC=2141;AF=0.427516;AN=5008;NS=2504;DP=19530;EAS_AF=0.498;AMR_AF=0.513;AFR_AF=0.2042;EUR_AF=0.4066;SAS_AF=0.6176;AA=T|||;VT=SNP
3	117308818	rs2869787	T	C	100	PASS	AC=2148;AF=0.428914;AN=5008;NS=2504;DP=17710;EAS_AF=0.499;AMR_AF=0.513;AFR_AF=0.2042;EUR_AF=0.4105;SAS_AF=0.6196;AA=T|||;VT=SNP
3	117309096	rs1553305	C	G	100	PASS	AC=2130;AF=0.425319;AN=5008;NS=2504;DP=15025;EAS_AF=0.499;AMR_AF=0.5072;AFR_AF=0.2027;EUR_AF=0.4016;SAS_AF=0.6166;AA=C|||;VT=SNP
3	117310069	rs2088913	A	G	100	PASS	AC=2180;AF=0.435304;AN=5008;NS=2504;DP=16502;EAS_AF=0.499;AMR_AF=0.4683;AFR_AF=0.2995;EUR_AF=0.4085;SAS_AF=0.5573;AA=G|||;VT=SNP
3	117310938	rs13077206	T	C	100	PASS	AC=3079;AF=0.614816;AN=5008;NS=2504;DP=15695;EAS_AF=0.5278;AMR_AF=0.6153;AFR_AF=0.73;EUR_AF=0.6541;SAS_AF=0.5082;AA=C|||;VT=SNP
3	117311444	rs1948758	G	A	100	PASS	AC=3062;AF=0.611422;AN=5008;NS=2504;DP=18521;EAS_AF=0.5278;AMR_AF=0.6124;AFR_AF=0.7186;EUR_AF=0.6541;SAS_AF=0.5082;AA=A|||;VT=SNP
3	117311967	rs4516643	G	A	100	PASS	AC=3108;AF=0.620607;AN=5008;NS=2504;DP=19135;EAS_AF=0.5278;AMR_AF=0.6167;AFR_AF=0.7511;EUR_AF=0.6541;SAS_AF=0.5082;AA=A|||;VT=SNP
3	117312050	rs4299513	C	T	100	PASS	AC=3110;AF=0.621006;AN=5008;NS=2504;DP=20693;EAS_AF=0.5278;AMR_AF=0.6167;AFR_AF=0.7519;EUR_AF=0.6541;SAS_AF=0.5092;AA=T|||;VT=SNP
3	117312060	rs4299512	C	T	100	PASS	AC=3095;AF=0.618011;AN=5008;NS=2504;DP=20657;EAS_AF=0.5278;AMR_AF=0.6167;AFR_AF=0.7405;EUR_AF=0.6541;SAS_AF=0.5092;AA=T|||;VT=SNP
3	117312189	rs4535259	G	C	100	PASS	AC=3095;AF=0.618011;AN=5008;NS=2504;DP=18230;EAS_AF=0.5278;AMR_AF=0.6167;AFR_AF=0.7413;EUR_AF=0.6541;SAS_AF=0.5082;AA=C|||;VT=SNP
3	117312215	rs4309759	C	G	100	PASS	AC=3095;AF=0.618011;AN=5008;NS=2504;DP=18617;EAS_AF=0.5278;AMR_AF=0.6167;AFR_AF=0.7413;EUR_AF=0.6541;SAS_AF=0.5082;AA=G|||;VT=SNP
3	117312486	rs79738420	A	G	100	PASS	AC=176;AF=0.0351438;AN=5008;NS=2504;DP=16856;EAS_AF=0.0744;AMR_AF=0.0115;AFR_AF=0.0287;EUR_AF=0.0159;SAS_AF=0.0399;AA=A|||;VT=SNP
3	117312666	rs2134216	T	C	100	PASS	AC=3111;AF=0.621206;AN=5008;NS=2504;DP=11886;EAS_AF=0.5278;AMR_AF=0.6167;AFR_AF=0.7526;EUR_AF=0.6541;SAS_AF=0.5092;AA=C|||;VT=SNP
3	117312755	rs2134215	A	C	100	PASS	AC=3113;AF=0.621605;AN=5008;NS=2504;DP=13714;EAS_AF=0.5278;AMR_AF=0.6167;AFR_AF=0.7534;EUR_AF=0.6541;SAS_AF=0.5102;AA=C|||;VT=SNP
3	117312905	rs6438397	T	C	100	PASS	AC=3095;AF=0.618011;AN=5008;NS=2504;DP=14409;EAS_AF=0.5278;AMR_AF=0.6167;AFR_AF=0.7405;EUR_AF=0.6531;SAS_AF=0.5102;AA=T|||;VT=SNP
3	117312993	rs6438398	T	C	100	PASS	AC=3111;AF=0.621206;AN=5008;NS=2504;DP=13875;EAS_AF=0.5278;AMR_AF=0.6167;AFR_AF=0.7519;EUR_AF=0.6541;SAS_AF=0.5102;AA=t|||;VT=SNP
3	117313459	rs1354145	A	T	100	PASS	AC=3107;AF=0.620407;AN=5008;NS=2504;DP=16189;EAS_AF=0.5268;AMR_AF=0.6153;AFR_AF=0.7511;EUR_AF=0.6541;SAS_AF=0.5092;AA=T|||;VT=SNP
3	117314217	rs1827378	G	A	100	PASS	AC=3053;AF=0.609625;AN=5008;NS=2504;DP=12390;EAS_AF=0.5278;AMR_AF=0.6124;AFR_AF=0.7118;EUR_AF=0.6531;SAS_AF=0.5092;AA=A|||;VT=SNP
3	117314293	rs1827377	C	T	100	PASS	AC=783;AF=0.15635;AN=5008;NS=2504;DP=14958;EAS_AF=0.1984;AMR_AF=0.2147;AFR_AF=0.0098;EUR_AF=0.2266;SAS_AF=0.1973;AA=c|||;VT=SNP
3	117314332	rs141509087	C	T	100	PASS	AC=107;AF=0.0213658;AN=5008;NS=2504;DP=16253;EAS_AF=0.002;AMR_AF=0.036;AFR_AF=0.0053;EUR_AF=0.0447;SAS_AF=0.0286;AA=C|||;VT=SNP
3	117314526	rs1393186	T	A	100	PASS	AC=3083;AF=0.615615;AN=5008;NS=2504;DP=18741;EAS_AF=0.5298;AMR_AF=0.6138;AFR_AF=0.7322;EUR_AF=0.6531;SAS_AF=0.5092;AA=A|||;VT=SNP
3	117315806	rs11719399	A	G	100	PASS	AC=3042;AF=0.607428;AN=5008;NS=2504;DP=16446;EAS_AF=0.5268;AMR_AF=0.6095;AFR_AF=0.7194;EUR_AF=0.6421;SAS_AF=0.502;AA=A|||;VT=SNP
3	117316006	rs34465253	A	C	100	PASS	AC=1685;AF=0.336462;AN=5008;NS=2504;DP=17087;EAS_AF=0.4563;AMR_AF=0.4222;AFR_AF=0.0446;EUR_AF=0.4891;SAS_AF=0.3896;AA=A|||;VT=SNP
3	117316062	rs35883702	C	G	100	PASS	AC=1706;AF=0.340655;AN=5008;NS=2504;DP=16484;EAS_AF=0.4544;AMR_AF=0.4236;AFR_AF=0.062;EUR_AF=0.4881;SAS_AF=0.3896;AA=C|||;VT=SNP
3	117316309	rs78169203	T	G	100	PASS	AC=181;AF=0.0361422;AN=5008;NS=2504;DP=16826;EAS_AF=0.0516;AMR_AF=0.0375;AFR_AF=0.0053;EUR_AF=0.0467;SAS_AF=0.0501;AA=T|||;VT=SNP
3	117316586	rs1393185	G	A	100	PASS	AC=3082;AF=0.615415;AN=5008;NS=2504;DP=16505;EAS_AF=0.5218;AMR_AF=0.611;AFR_AF=0.7511;EUR_AF=0.6431;SAS_AF=0.5031;AA=A|||;VT=SNP
3	117317175	rs7648036	T	C	100	PASS	AC=3075;AF=0.614018;AN=5008;NS=2504;DP=19496;EAS_AF=0.5258;AMR_AF=0.6124;AFR_AF=0.7405;EUR_AF=0.6441;SAS_AF=0.5041;AA=T|||;VT=SNP
3	117317188	rs9867074	T	C	100	PASS	AC=3075;AF=0.614018;AN=5008;NS=2504;DP=19157;EAS_AF=0.5258;AMR_AF=0.6124;AFR_AF=0.7405;EUR_AF=0.6441;SAS_AF=0.5041;AA=T|||;VT=SNP
3	117317237	rs9289083	G	A	100	PASS	AC=3091;AF=0.617212;AN=5008;NS=2504;DP=19055;EAS_AF=0.5258;AMR_AF=0.6124;AFR_AF=0.7542;EUR_AF=0.6431;SAS_AF=0.5031;AA=A|||;VT=SNP
3	117317414	rs9867393	T	C	100	PASS	AC=3325;AF=0.663938;AN=5008;NS=2504;DP=19016;EAS_AF=0.5268;AMR_AF=0.6326;AFR_AF=0.8873;EUR_AF=0.661;SAS_AF=0.5286;AA=C|||;VT=SNP
3	117317508	rs9867543	T	C	100	PASS	AC=3073;AF=0.613618;AN=5008;NS=2504;DP=19506;EAS_AF=0.5258;AMR_AF=0.6124;AFR_AF=0.7405;EUR_AF=0.6431;SAS_AF=0.5031;AA=T|||;VT=SNP
3	117317709	rs75005410	G	T	100	PASS	AC=158;AF=0.0315495;AN=5008;NS=2504;DP=19474;EAS_AF=0.002;AMR_AF=0.049;AFR_AF=0.0008;EUR_AF=0.0746;SAS_AF=0.047;AA=G|||;VT=SNP
3	117317959	rs7617085	A	G	100	PASS	AC=3060;AF=0.611022;AN=5008;NS=2504;DP=20362;EAS_AF=0.5258;AMR_AF=0.6095;AFR_AF=0.7322;EUR_AF=0.6431;SAS_AF=0.5031;AA=G|||;VT=SNP
3	117318039	rs7639287	C	A	100	PASS	AC=3054;AF=0.609824;AN=5008;NS=2504;DP=20003;EAS_AF=0.5238;AMR_AF=0.6066;AFR_AF=0.7307;EUR_AF=0.6431;SAS_AF=0.5031;AA=A|||;VT=SNP
3	117319322	rs13071808	G	A	100	PASS	AC=1020;AF=0.203674;AN=5008;NS=2504;DP=18918;EAS_AF=0.0556;AMR_AF=0.1657;AFR_AF=0.447;EUR_AF=0.1461;SAS_AF=0.1135;AA=G|||;VT=SNP
3	117319696	rs9858858	G	C	100	PASS	AC=3049;AF=0.608826;AN=5008;NS=2504;DP=19383;EAS_AF=0.5198;AMR_AF=0.6066;AFR_AF=0.7322;EUR_AF=0.6412;SAS_AF=0.502;AA=C|||;VT=SNP
3	117319832	rs872593	C	T	100	PASS	AC=3040;AF=0.607029;AN=5008;NS=2504;DP=19359;EAS_AF=0.5198;AMR_AF=0.6037;AFR_AF=0.7269;EUR_AF=0.6412;SAS_AF=0.502;AA=C|||;VT=SNP
3	117319851	rs35105261	C	G	100	PASS	AC=1016;AF=0.202875;AN=5008;NS=2504;DP=18795;EAS_AF=0.0556;AMR_AF=0.1643;AFR_AF=0.4478;EUR_AF=0.1471;SAS_AF=0.1084;AA=C|||;VT=SNP
3	117320255	rs9825513	A	G	100	PASS	AC=3047;AF=0.608427;AN=5008;NS=2504;DP=19023;EAS_AF=0.5198;AMR_AF=0.6037;AFR_AF=0.7322;EUR_AF=0.6412;SAS_AF=0.502;AA=G|||;VT=SNP
3	117320488	rs870297	C	T	100	PASS	AC=3042;AF=0.607428;AN=5008;NS=2504;DP=19999;EAS_AF=0.5198;AMR_AF=0.6023;AFR_AF=0.7292;EUR_AF=0.6412;SAS_AF=0.502;AA=T|||;VT=SNP
3	117320761	rs7646457	G	A	100	PASS	AC=1015;AF=0.202676;AN=5008;NS=2504;DP=18116;EAS_AF=0.0556;AMR_AF=0.1643;AFR_AF=0.447;EUR_AF=0.1471;SAS_AF=0.1084;AA=G|||;VT=SNP
3	117321232	rs73161775	T	C	100	PASS	AC=424;AF=0.0846645;AN=5008;NS=2504;DP=18245;EAS_AF=0.0655;AMR_AF=0.0591;AFR_AF=0.0106;EUR_AF=0.1809;SAS_AF=0.1237;AA=T|||;VT=SNP
3	117321318	rs869851	C	T	100	PASS	AC=3043;AF=0.607628;AN=5008;NS=2504;DP=17322;EAS_AF=0.5188;AMR_AF=0.6052;AFR_AF=0.7292;EUR_AF=0.6412;SAS_AF=0.502;AA=T|||;VT=SNP
3	117321762	rs1501867	T	C	100	PASS	AC=3054;AF=0.609824;AN=5008;NS=2504;DP=18887;EAS_AF=0.5238;AMR_AF=0.611;AFR_AF=0.7201;EUR_AF=0.6541;SAS_AF=0.5031;AA=T|||;VT=SNP
3	117321792	rs1501866	A	G	100	PASS	AC=3077;AF=0.614417;AN=5008;NS=2504;DP=18816;EAS_AF=0.5208;AMR_AF=0.6081;AFR_AF=0.7511;EUR_AF=0.6421;SAS_AF=0.502;AA=G|||;VT=SNP
3	117322048	rs1501865	G	A	100	PASS	AC=3048;AF=0.608626;AN=5008;NS=2504;DP=19450;EAS_AF=0.5188;AMR_AF=0.6066;AFR_AF=0.7322;EUR_AF=0.6412;SAS_AF=0.502;AA=g|||;VT=SNP
3	117322077	rs1948757	G	A	100	PASS	AC=419;AF=0.0836661;AN=5008;NS=2504;DP=19191;EAS_AF=0.0635;AMR_AF=0.0605;AFR_AF=0.0106;EUR_AF=0.1789;SAS_AF=0.1217;AA=G|||;VT=SNP
3	117322099	rs1501864	G	C	100	PASS	AC=3031;AF=0.605232;AN=5008;NS=2504;DP=18969;EAS_AF=0.5188;AMR_AF=0.6081;AFR_AF=0.7186;EUR_AF=0.6412;SAS_AF=0.502;AA=G|||;VT=SNP
3	117322419	rs1875516	T	A	100	PASS	AC=3045;AF=0.608027;AN=5008;NS=2504;DP=18400;EAS_AF=0.5188;AMR_AF=0.6066;AFR_AF=0.73;EUR_AF=0.6412;SAS_AF=0.502;AA=A|||;VT=SNP
3	117322634	rs7635869	C	T	100	PASS	AC=3041;AF=0.607228;AN=5008;NS=2504;DP=15990;EAS_AF=0.5188;AMR_AF=0.6052;AFR_AF=0.7277;EUR_AF=0.6412;SAS_AF=0.502;AA=T|||;VT=SNP
3	117322795	rs9874907	G	A	100	PASS	AC=3042;AF=0.607428;AN=5008;NS=2504;DP=15099;EAS_AF=0.5218;AMR_AF=0.6037;AFR_AF=0.7269;EUR_AF=0.6412;SAS_AF=0.502;AA=A|||;VT=SNP
3	117324327	rs11705856	G	A	100	PASS	AC=3061;AF=0.611222;AN=5008;NS=2504;DP=14881;EAS_AF=0.5218;AMR_AF=0.6095;AFR_AF=0.7292;EUR_AF=0.6531;SAS_AF=0.502;AA=A|||;VT=SNP
3	117325445	rs7645035	C	T	100	PASS	AC=3041;AF=0.607228;AN=5008;NS=2504;DP=17481;EAS_AF=0.5228;AMR_AF=0.6037;AFR_AF=0.7247;EUR_AF=0.6431;SAS_AF=0.501;AA=T|||;VT=SNP
3	117325451	rs7645105	C	T	100	PASS	AC=3041;AF=0.607228;AN=5008;NS=2504;DP=17595;EAS_AF=0.5228;AMR_AF=0.6037;AFR_AF=0.7247;EUR_AF=0.6431;SAS_AF=0.501;AA=T|||;VT=SNP
3	117325738	rs16827323	C	T	100	PASS	AC=995;AF=0.198682;AN=5008;NS=2504;DP=19108;EAS_AF=0.0556;AMR_AF=0.1628;AFR_AF=0.4289;EUR_AF=0.1471;SAS_AF=0.1135;AA=C|||;VT=SNP
3	117325977	rs10511370	C	T	100	PASS	AC=985;AF=0.196685;AN=5008;NS=2504;DP=19972;EAS_AF=0.0556;AMR_AF=0.1614;AFR_AF=0.4266;EUR_AF=0.1461;SAS_AF=0.1084;AA=C|||;VT=SNP
3	117326560	rs13082421	C	T	100	PASS	AC=3024;AF=0.603834;AN=5008;NS=2504;DP=16884;EAS_AF=0.5208;AMR_AF=0.6066;AFR_AF=0.7133;EUR_AF=0.6412;SAS_AF=0.501;AA=C|||;VT=SNP
3	117326709	rs76629080	C	T	100	PASS	AC=155;AF=0.0309505;AN=5008;NS=2504;DP=16300;EAS_AF=0.0724;AMR_AF=0.0086;AFR_AF=0.0159;EUR_AF=0.0159;SAS_AF=0.0399;AA=C|||;VT=SNP
3	117326804	rs13083079	G	T	100	PASS	AC=3024;AF=0.603834;AN=5008;NS=2504;DP=16925;EAS_AF=0.5208;AMR_AF=0.6066;AFR_AF=0.7133;EUR_AF=0.6412;SAS_AF=0.501;AA=G|||;VT=SNP
3	117327947	rs1847024	G	A	100	PASS	AC=3021;AF=0.603235;AN=5008;NS=2504;DP=20279;EAS_AF=0.5179;AMR_AF=0.6037;AFR_AF=0.7148;EUR_AF=0.6412;SAS_AF=0.501;AA=G|||;VT=SNP
3	117328208	rs6775299	T	A	100	PASS	AC=817;AF=0.163139;AN=5008;NS=2504;DP=20370;EAS_AF=0.2728;AMR_AF=0.1282;AFR_AF=0.025;EUR_AF=0.0666;SAS_AF=0.3609;AA=T|||;VT=SNP
3	117328241	rs4106004	G	A	100	PASS	AC=3022;AF=0.603435;AN=5008;NS=2504;DP=20511;EAS_AF=0.5179;AMR_AF=0.6037;AFR_AF=0.7148;EUR_AF=0.6421;SAS_AF=0.501;AA=G|||;VT=SNP
3	117328531	rs1393188	C	T	100	PASS	AC=2970;AF=0.593051;AN=5008;NS=2504;DP=19019;EAS_AF=0.5179;AMR_AF=0.6009;AFR_AF=0.6785;EUR_AF=0.6421;SAS_AF=0.499;AA=C|||;VT=SNP
3	117328781	rs1501872	C	T	100	PASS	AC=2988;AF=0.596645;AN=5008;NS=2504;DP=19336;EAS_AF=0.5179;AMR_AF=0.5965;AFR_AF=0.7133;EUR_AF=0.6372;SAS_AF=0.4785;AA=T|||;VT=SNP
3	117329656	rs11721241	C	A	100	PASS	AC=1604;AF=0.320288;AN=5008;NS=2504;DP=17745;EAS_AF=0.4405;AMR_AF=0.4222;AFR_AF=0.0325;EUR_AF=0.4563;SAS_AF=0.3732;AA=C|||;VT=SNP
3	117330255	rs1354147	C	T	100	PASS	AC=2374;AF=0.474042;AN=5008;NS=2504;DP=17975;EAS_AF=0.5198;AMR_AF=0.4769;AFR_AF=0.4539;EUR_AF=0.496;SAS_AF=0.4294;AA=C|||;VT=SNP
3	117330716	rs1501871	G	A	100	PASS	AC=2377;AF=0.474641;AN=5008;NS=2504;DP=18153;EAS_AF=0.5198;AMR_AF=0.4755;AFR_AF=0.4569;EUR_AF=0.496;SAS_AF=0.4294;AA=G|||;VT=SNP
3	117330858	rs1847023	G	A	100	PASS	AC=2611;AF=0.521366;AN=5008;NS=2504;DP=19159;EAS_AF=0.5208;AMR_AF=0.4986;AFR_AF=0.5893;EUR_AF=0.5129;SAS_AF=0.455;AA=A|||;VT=SNP
3	117331203	rs13068949	A	T	100	PASS	AC=1666;AF=0.332668;AN=5008;NS=2504;DP=18040;EAS_AF=0.4415;AMR_AF=0.4409;AFR_AF=0.0325;EUR_AF=0.4861;SAS_AF=0.3916;AA=A|||;VT=SNP
3	117331911	rs35803195	C	A	100	PASS	AC=1664;AF=0.332268;AN=5008;NS=2504;DP=12511;EAS_AF=0.4415;AMR_AF=0.4424;AFR_AF=0.0272;EUR_AF=0.4881;SAS_AF=0.3937;AA=C|||;VT=SNP
3	117332739	rs67117446	C	A	100	PASS	AC=2348;AF=0.46885;AN=5008;NS=2504;DP=12999;EAS_AF=0.5208;AMR_AF=0.4813;AFR_AF=0.4289;EUR_AF=0.497;SAS_AF=0.4315;AA=C|||;VT=SNP
3	117332798	rs73154896	G	A	100	PASS	AC=952;AF=0.190096;AN=5008;NS=2504;DP=16160;EAS_AF=0.256;AMR_AF=0.2277;AFR_AF=0.0356;EUR_AF=0.2644;SAS_AF=0.228;AA=G|||;VT=SNP
3	117332828	rs6807117	C	T	100	PASS	AC=2335;AF=0.466254;AN=5008;NS=2504;DP=16329;EAS_AF=0.5208;AMR_AF=0.4827;AFR_AF=0.4183;EUR_AF=0.497;SAS_AF=0.4315;AA=C|||;VT=SNP
3	117332915	rs6809736	G	A	100	PASS	AC=4581;AF=0.914736;AN=5008;NS=2504;DP=19419;EAS_AF=0.7946;AMR_AF=0.9424;AFR_AF=0.9939;EUR_AF=0.8857;SAS_AF=0.9417;AA=A|||;VT=SNP
3	117334407	rs2134218	A	G	100	PASS	AC=2656;AF=0.530351;AN=5008;NS=2504;DP=19156;EAS_AF=0.5278;AMR_AF=0.5058;AFR_AF=0.6074;EUR_AF=0.5189;SAS_AF=0.4581;AA=G|||;VT=SNP
3	117335240	rs12485721	G	A	100	PASS	AC=1665;AF=0.332468;AN=5008;NS=2504;DP=15367;EAS_AF=0.4444;AMR_AF=0.4409;AFR_AF=0.0272;EUR_AF=0.4871;SAS_AF=0.3937;AA=G|||;VT=SNP
3	117335320	rs12485703	C	T	100	PASS	AC=1670;AF=0.333466;AN=5008;NS=2504;DP=12806;EAS_AF=0.4444;AMR_AF=0.4409;AFR_AF=0.0325;EUR_AF=0.4871;SAS_AF=0.3916;AA=T|||;VT=SNP
3	117335421	rs1354151	C	T	100	PASS	AC=2652;AF=0.529553;AN=5008;NS=2504;DP=13641;EAS_AF=0.5238;AMR_AF=0.5043;AFR_AF=0.6142;EUR_AF=0.5139;SAS_AF=0.455;AA=T|||;VT=SNP
3	117336784	rs13091185	T	A	100	PASS	AC=2338;AF=0.466853;AN=5008;NS=2504;DP=16456;EAS_AF=0.5268;AMR_AF=0.4827;AFR_AF=0.413;EUR_AF=0.501;SAS_AF=0.4315;AA=T|||;VT=SNP
3	117337394	rs13073644	A	C	100	PASS	AC=2562;AF=0.511581;AN=5008;NS=2504;DP=10979;EAS_AF=0.5308;AMR_AF=0.4986;AFR_AF=0.5386;EUR_AF=0.5179;SAS_AF=0.4581;AA=C|||;VT=SNP
3	117337447	rs35788002	C	T	100	PASS	AC=1678;AF=0.335064;AN=5008;NS=2504;DP=11917;EAS_AF=0.4524;AMR_AF=0.4409;AFR_AF=0.0272;EUR_AF=0.4911;SAS_AF=0.3947;AA=C|||;VT=SNP
3	117337578	rs1910041	T	C	100	PASS	AC=2618;AF=0.522764;AN=5008;NS=2504;DP=13898;EAS_AF=0.5308;AMR_AF=0.5;AFR_AF=0.5802;EUR_AF=0.5179;SAS_AF=0.4581;AA=C|||;VT=SNP
3	117337659	rs1910042	G	A	100	PASS	AC=2381;AF=0.475439;AN=5008;NS=2504;DP=17678;EAS_AF=0.5298;AMR_AF=0.4798;AFR_AF=0.4433;EUR_AF=0.502;SAS_AF=0.4325;AA=G|||;VT=SNP
3	117337662	rs1910043	A	C	100	PASS	AC=2659;AF=0.53095;AN=5008;NS=2504;DP=17701;EAS_AF=0.5308;AMR_AF=0.5043;AFR_AF=0.6089;EUR_AF=0.5179;SAS_AF=0.4581;AA=C|||;VT=SNP
3	117338327	rs13059762	T	G	100	PASS	AC=2344;AF=0.468051;AN=5008;NS=2504;DP=16753;EAS_AF=0.5308;AMR_AF=0.4827;AFR_AF=0.413;EUR_AF=0.502;SAS_AF=0.4325;AA=T|||;VT=SNP
3	117338983	rs11926806	A	T	100	PASS	AC=692;AF=0.138179;AN=5008;NS=2504;DP=18936;EAS_AF=0.0774;AMR_AF=0.0403;AFR_AF=0.379;EUR_AF=0.0268;SAS_AF=0.0593;AA=A|||;VT=SNP
3	117340030	rs13071062	T	G	100	PASS	AC=1926;AF=0.384585;AN=5008;NS=2504;DP=18724;EAS_AF=0.4762;AMR_AF=0.4611;AFR_AF=0.1831;EUR_AF=0.494;SAS_AF=0.3957;AA=T|||;VT=SNP
3	117340171	rs11719486	A	T	100	PASS	AC=2396;AF=0.478435;AN=5008;NS=2504;DP=18769;EAS_AF=0.5308;AMR_AF=0.4856;AFR_AF=0.4501;EUR_AF=0.502;SAS_AF=0.4335;AA=A|||;VT=SNP
3	117340316	rs6798632	T	C	100	PASS	AC=2396;AF=0.478435;AN=5008;NS=2504;DP=16491;EAS_AF=0.5308;AMR_AF=0.4856;AFR_AF=0.4493;EUR_AF=0.503;SAS_AF=0.4335;AA=T|||;VT=SNP
3	117340745	rs6799099	T	C	100	PASS	AC=2242;AF=0.447684;AN=5008;NS=2504;DP=18394;EAS_AF=0.5317;AMR_AF=0.4726;AFR_AF=0.3389;EUR_AF=0.502;SAS_AF=0.4346;AA=T|||;VT=SNP
3	117341844	rs10511369	T	C	100	PASS	AC=1662;AF=0.331869;AN=5008;NS=2504;DP=19207;EAS_AF=0.4296;AMR_AF=0.3631;AFR_AF=0.0703;EUR_AF=0.492;SAS_AF=0.3978;AA=T|||;VT=SNP
3	117342970	rs79682267	T	C	100	PASS	AC=242;AF=0.0483227;AN=5008;NS=2504;DP=17525;EAS_AF=0.0635;AMR_AF=0.0591;AFR_AF=0.0053;EUR_AF=0.0586;SAS_AF=0.0726;AA=T|||;VT=SNP
3	117344000	rs4146331	G	A	100	PASS	AC=3395;AF=0.677915;AN=5008;NS=2504;DP=19825;EAS_AF=0.5367;AMR_AF=0.6167;AFR_AF=0.8933;EUR_AF=0.665;SAS_AF=0.589;AA=A|||;VT=SNP
3	117346618	rs2904196	T	C	100	PASS	AC=3513;AF=0.701478;AN=5008;NS=2504;DP=15252;EAS_AF=0.5843;AMR_AF=0.7911;AFR_AF=0.6399;EUR_AF=0.7346;SAS_AF=0.8078;AA=T|||;VT=SNP
3	117346671	rs13320071	C	T	100	PASS	AC=1328;AF=0.265176;AN=5008;NS=2504;DP=16079;EAS_AF=0.1319;AMR_AF=0.1628;AFR_AF=0.5499;EUR_AF=0.1501;SAS_AF=0.2086;AA=T|||;VT=SNP
3	117347142	rs9846870	C	A	100	PASS	AC=4071;AF=0.812899;AN=5008;NS=2504;DP=16330;EAS_AF=0.5962;AMR_AF=0.8977;AFR_AF=0.8971;EUR_AF=0.838;SAS_AF=0.8364;AA=A|||;VT=SNP
3	117347179	rs9866901	T	C	100	PASS	AC=4047;AF=0.808107;AN=5008;NS=2504;DP=14974;EAS_AF=0.5972;AMR_AF=0.8977;AFR_AF=0.8775;EUR_AF=0.838;SAS_AF=0.8374;AA=t|||;VT=SNP
3	117347510	rs9789952	A	C	100	PASS	AC=1937;AF=0.386781;AN=5008;NS=2504;DP=17493;EAS_AF=0.244;AMR_AF=0.5403;AFR_AF=0.1135;EUR_AF=0.6223;SAS_AF=0.5521;AA=A|||;VT=SNP
3	117347582	rs72963486	C	T	100	PASS	AC=801;AF=0.159944;AN=5008;NS=2504;DP=17384;EAS_AF=0.2599;AMR_AF=0.196;AFR_AF=0.1286;EUR_AF=0.0646;SAS_AF=0.1718;AA=C|||;VT=SNP
3	117347632	rs72963487	A	C	100	PASS	AC=849;AF=0.169529;AN=5008;NS=2504;DP=17460;EAS_AF=0.2718;AMR_AF=0.196;AFR_AF=0.1324;EUR_AF=0.0666;SAS_AF=0.2014;AA=A|||;VT=SNP
3	117349754	rs13316081	A	G	100	PASS	AC=1457;AF=0.290935;AN=5008;NS=2504;DP=22191;EAS_AF=0.245;AMR_AF=0.2867;AFR_AF=0.0265;EUR_AF=0.504;SAS_AF=0.4796;AA=A|||;VT=SNP
3	117351054	rs35283847	A	G	100	PASS	AC=546;AF=0.109026;AN=5008;NS=2504;DP=21086;EAS_AF=0.123;AMR_AF=0.1153;AFR_AF=0.0885;EUR_AF=0.1561;SAS_AF=0.0695;AA=A|||;VT=SNP
3	117352205	rs10934409	C	T	100	PASS	AC=507;AF=0.101238;AN=5008;NS=2504;DP=21480;EAS_AF=0.2867;AMR_AF=0.0764;AFR_AF=0.0098;EUR_AF=0.1083;SAS_AF=0.044;AA=C|||;VT=SNP
3	117353284	rs73156214	A	G	100	PASS	AC=715;AF=0.142772;AN=5008;NS=2504;DP=17648;EAS_AF=0.3036;AMR_AF=0.0937;AFR_AF=0.0552;EUR_AF=0.1223;SAS_AF=0.1513;AA=A|||;VT=SNP
3	117354689	rs9289084	C	T	100	PASS	AC=1882;AF=0.375799;AN=5008;NS=2504;DP=21320;EAS_AF=0.2034;AMR_AF=0.5389;AFR_AF=0.1029;EUR_AF=0.6233;SAS_AF=0.5521;AA=T|||;VT=SNP
3	117354726	rs6773314	A	G	100	PASS	AC=1886;AF=0.376597;AN=5008;NS=2504;DP=21522;EAS_AF=0.2133;AMR_AF=0.5432;AFR_AF=0.0938;EUR_AF=0.6252;SAS_AF=0.5532;AA=A|||;VT=SNP
3	117356239	rs6804100	C	T	100	PASS	AC=2831;AF=0.565296;AN=5008;NS=2504;DP=18453;EAS_AF=0.3224;AMR_AF=0.6671;AFR_AF=0.4766;EUR_AF=0.7694;SAS_AF=0.6534;AA=T|||;VT=SNP
3	117356256	rs73156217	T	C	100	PASS	AC=582;AF=0.116214;AN=5008;NS=2504;DP=18799;EAS_AF=0.121;AMR_AF=0.1138;AFR_AF=0.1195;EUR_AF=0.1541;SAS_AF=0.0695;AA=T|||;VT=SNP
3	117356744	rs12495332	C	T	100	PASS	AC=1484;AF=0.296326;AN=5008;NS=2504;DP=16824;EAS_AF=0.5794;AMR_AF=0.2853;AFR_AF=0.152;EUR_AF=0.1839;SAS_AF=0.3231;AA=C|||;VT=SNP
3	117357839	rs6772369	T	C	100	PASS	AC=3566;AF=0.712061;AN=5008;NS=2504;DP=15830;EAS_AF=0.4405;AMR_AF=0.7161;AFR_AF=0.8654;EUR_AF=0.8141;SAS_AF=0.6769;AA=C|||;VT=SNP
3	117358841	rs9822969	T	A	100	PASS	AC=2621;AF=0.523363;AN=5008;NS=2504;DP=15609;EAS_AF=0.3492;AMR_AF=0.6585;AFR_AF=0.3238;EUR_AF=0.7684;SAS_AF=0.6247;AA=T|||;VT=SNP
3	117359448	rs4571263	G	T	100	PASS	AC=4291;AF=0.856829;AN=5008;NS=2504;DP=17727;EAS_AF=0.6944;AMR_AF=0.9063;AFR_AF=0.9448;EUR_AF=0.8777;SAS_AF=0.8487;AA=T|||;VT=SNP
3	117359454	rs9827695	T	C	100	PASS	AC=1903;AF=0.379992;AN=5008;NS=2504;DP=17807;EAS_AF=0.2292;AMR_AF=0.5418;AFR_AF=0.0953;EUR_AF=0.6233;SAS_AF=0.5552;AA=T|||;VT=SNP
3	117360385	rs6782333	T	C	100	PASS	AC=725;AF=0.144768;AN=5008;NS=2504;DP=16276;EAS_AF=0.122;AMR_AF=0.1225;AFR_AF=0.2201;EUR_AF=0.1551;SAS_AF=0.0716;AA=T|||;VT=SNP
3	117360670	rs12486116	G	C	100	PASS	AC=736;AF=0.146965;AN=5008;NS=2504;DP=16937;EAS_AF=0.251;AMR_AF=0.1916;AFR_AF=0.0855;EUR_AF=0.0626;SAS_AF=0.1779;AA=G|||;VT=SNP
3	117360905	rs9855030	A	G	100	PASS	AC=1918;AF=0.382987;AN=5008;NS=2504;DP=15948;EAS_AF=0.2401;AMR_AF=0.5447;AFR_AF=0.0961;EUR_AF=0.6312;SAS_AF=0.5481;AA=A|||;VT=SNP
3	117361205	rs73156226	T	C	100	PASS	AC=589;AF=0.117612;AN=5008;NS=2504;DP=17733;EAS_AF=0.122;AMR_AF=0.1167;AFR_AF=0.121;EUR_AF=0.1551;SAS_AF=0.0706;AA=T|||;VT=SNP
3	117362069	rs35832454	G	A	100	PASS	AC=544;AF=0.108626;AN=5008;NS=2504;DP=18051;EAS_AF=0.12;AMR_AF=0.1095;AFR_AF=0.1014;EUR_AF=0.1441;SAS_AF=0.0695;AA=G|||;VT=SNP
3	117362520	rs66843558	G	C	100	PASS	AC=575;AF=0.114816;AN=5008;NS=2504;DP=14782;EAS_AF=0.12;AMR_AF=0.1095;AFR_AF=0.1248;EUR_AF=0.1451;SAS_AF=0.0685;AA=G|||;VT=SNP
3	117363117	rs80113471	A	C	100	PASS	AC=566;AF=0.113019;AN=5008;NS=2504;DP=16744;EAS_AF=0.119;AMR_AF=0.1081;AFR_AF=0.1203;EUR_AF=0.1441;SAS_AF=0.0685;AA=A|||;VT=SNP
3	117364460	rs6789437	A	G	100	PASS	AC=4343;AF=0.867212;AN=5008;NS=2504;DP=18291;EAS_AF=0.7024;AMR_AF=0.9193;AFR_AF=0.9463;EUR_AF=0.8917;SAS_AF=0.8681;AA=G|||;VT=SNP
3	117365707	rs9811942	C	T	100	PASS	AC=1829;AF=0.365216;AN=5008;NS=2504;DP=17477;EAS_AF=0.2024;AMR_AF=0.5231;AFR_AF=0.0923;EUR_AF=0.6034;SAS_AF=0.545;AA=C|||;VT=SNP
3	117366248	rs9816414	C	T	100	PASS	AC=1970;AF=0.393371;AN=5008;NS=2504;DP=18473;EAS_AF=0.1696;AMR_AF=0.5303;AFR_AF=0.2179;EUR_AF=0.5924;SAS_AF=0.5593;AA=T|||;VT=SNP
3	117366399	rs9836562	T	C	100	PASS	AC=4333;AF=0.865216;AN=5008;NS=2504;DP=20102;EAS_AF=0.7242;AMR_AF=0.9092;AFR_AF=0.9455;EUR_AF=0.8847;SAS_AF=0.8507;AA=C|||;VT=SNP
3	117366415	rs72963497	T	C	100	PASS	AC=791;AF=0.157947;AN=5008;NS=2504;DP=19991;EAS_AF=0.2847;AMR_AF=0.2032;AFR_AF=0.0756;EUR_AF=0.0825;SAS_AF=0.184;AA=T|||;VT=SNP
3	117366742	rs11707500	G	T	100	PASS	AC=1969;AF=0.393171;AN=5008;NS=2504;DP=20324;EAS_AF=0.1696;AMR_AF=0.5303;AFR_AF=0.2194;EUR_AF=0.5924;SAS_AF=0.5562;AA=G|||;VT=SNP
3	117366881	rs6799173	A	G	100	PASS	AC=2518;AF=0.502796;AN=5008;NS=2504;DP=20176;EAS_AF=0.1776;AMR_AF=0.5576;AFR_AF=0.5923;EUR_AF=0.5934;SAS_AF=0.5849;AA=A|||;VT=SNP
3	117366927	rs6774738	C	T	100	PASS	AC=3353;AF=0.669529;AN=5008;NS=2504;DP=20101;EAS_AF=0.4355;AMR_AF=0.696;AFR_AF=0.7345;EUR_AF=0.8022;SAS_AF=0.6677;AA=T|||;VT=SNP
3	117367637	rs34253696	C	A	100	PASS	AC=553;AF=0.110423;AN=5008;NS=2504;DP=16852;EAS_AF=0.1131;AMR_AF=0.1095;AFR_AF=0.1203;EUR_AF=0.1392;SAS_AF=0.0654;AA=C|||;VT=SNP
3	117368587	rs4490391	A	G	100	PASS	AC=3630;AF=0.72484;AN=5008;NS=2504;DP=12809;EAS_AF=0.4444;AMR_AF=0.8069;AFR_AF=0.8495;EUR_AF=0.8429;SAS_AF=0.6656;AA=G|||;VT=SNP
3	117369137	rs4234669	T	G	100	PASS	AC=2060;AF=0.411342;AN=5008;NS=2504;DP=20580;EAS_AF=0.2401;AMR_AF=0.6311;AFR_AF=0.1248;EUR_AF=0.661;SAS_AF=0.5624;AA=T|||;VT=SNP
3	117370148	rs9875044	A	C	100	PASS	AC=4328;AF=0.864217;AN=5008;NS=2504;DP=19286;EAS_AF=0.7272;AMR_AF=0.9092;AFR_AF=0.944;EUR_AF=0.8767;SAS_AF=0.8528;AA=C|||;VT=SNP
3	117373008	rs34780599	G	A	100	PASS	AC=566;AF=0.113019;AN=5008;NS=2504;DP=17105;EAS_AF=0.1151;AMR_AF=0.1138;AFR_AF=0.121;EUR_AF=0.1421;SAS_AF=0.0695;AA=G|||;VT=SNP
3	117373435	rs35683801	G	T	100	PASS	AC=557;AF=0.111222;AN=5008;NS=2504;DP=15352;EAS_AF=0.1151;AMR_AF=0.1138;AFR_AF=0.1188;EUR_AF=0.1402;SAS_AF=0.0654;AA=G|||;VT=SNP
3	117374132	rs9878830	T	G	100	PASS	AC=2008;AF=0.400958;AN=5008;NS=2504;DP=16363;EAS_AF=0.2371;AMR_AF=0.6254;AFR_AF=0.0968;EUR_AF=0.6551;SAS_AF=0.5603;AA=T|||;VT=SNP
3	117374768	rs4404477	C	T	100	PASS	AC=3618;AF=0.722444;AN=5008;NS=2504;DP=16912;EAS_AF=0.4296;AMR_AF=0.8055;AFR_AF=0.8487;EUR_AF=0.84;SAS_AF=0.6738;AA=T|||;VT=SNP
3	117374983	rs4302404	A	T	100	PASS	AC=568;AF=0.113419;AN=5008;NS=2504;DP=1717;EAS_AF=0.1141;AMR_AF=0.1124;AFR_AF=0.1241;EUR_AF=0.1421;SAS_AF=0.0695;AA=A|||;VT=SNP
3	117375108	rs35661924	T	C	100	PASS	AC=433;AF=0.0864617;AN=5008;NS=2504;DP=17581;EAS_AF=0.1141;AMR_AF=0.1153;AFR_AF=0.0129;EUR_AF=0.1521;SAS_AF=0.0695;AA=T|||;VT=SNP
3	117375222	rs4687915	G	T	100	PASS	AC=2185;AF=0.436302;AN=5008;NS=2504;DP=18221;EAS_AF=0.1637;AMR_AF=0.6369;AFR_AF=0.3048;EUR_AF=0.6223;SAS_AF=0.5613;AA=G|||;VT=SNP
3	117375223	rs4688100	C	T	100	PASS	AC=2185;AF=0.436302;AN=5008;NS=2504;DP=18383;EAS_AF=0.1637;AMR_AF=0.6369;AFR_AF=0.3048;EUR_AF=0.6223;SAS_AF=0.5613;AA=C|||;VT=SNP
3	117376030	rs77413732	C	T	100	PASS	AC=260;AF=0.0519169;AN=5008;NS=2504;DP=17683;EAS_AF=0.0863;AMR_AF=0.0202;AFR_AF=0.0703;EUR_AF=0.0437;SAS_AF=0.0225;AA=T|||;VT=SNP
3	117376883	rs4687916	C	T	100	PASS	AC=3618;AF=0.722444;AN=5008;NS=2504;DP=18542;EAS_AF=0.4315;AMR_AF=0.804;AFR_AF=0.8487;EUR_AF=0.839;SAS_AF=0.6738;AA=T|||;VT=SNP
3	117376912	rs76588974	T	C	100	PASS	AC=735;AF=0.146765;AN=5008;NS=2504;DP=18489;EAS_AF=0.2659;AMR_AF=0.1282;AFR_AF=0.0613;EUR_AF=0.2147;SAS_AF=0.0828;AA=T|||;VT=SNP
3	117377296	rs74516256	G	A	100	PASS	AC=163;AF=0.0325479;AN=5008;NS=2504;DP=17771;EAS_AF=0.0833;AMR_AF=0.013;AFR_AF=0.003;EUR_AF=0.0437;SAS_AF=0.0225;AA=G|||;VT=SNP
3	117378416	rs72965512	G	A	100	PASS	AC=668;AF=0.133387;AN=5008;NS=2504;DP=16547;EAS_AF=0.2748;AMR_AF=0.1023;AFR_AF=0.0855;EUR_AF=0.0358;SAS_AF=0.1748;AA=G|||;VT=SNP
3	117379540	rs9877923	T	C	100	PASS	AC=631;AF=0.125998;AN=5008;NS=2504;DP=16849;EAS_AF=0.1141;AMR_AF=0.121;AFR_AF=0.1581;EUR_AF=0.1541;SAS_AF=0.0695;AA=T|||;VT=SNP
3	117379876	rs9882233	T	C	100	PASS	AC=910;AF=0.181709;AN=5008;NS=2504;DP=15276;EAS_AF=0.1151;AMR_AF=0.1873;AFR_AF=0.3283;EUR_AF=0.1571;SAS_AF=0.0736;AA=T|||;VT=SNP
3	117380644	rs4440150	T	C	100	PASS	AC=3441;AF=0.687101;AN=5008;NS=2504;DP=17910;EAS_AF=0.6012;AMR_AF=0.7767;AFR_AF=0.6089;EUR_AF=0.7356;SAS_AF=0.7679;AA=C|||;VT=SNP
3	117381170	rs67496240	C	G	100	PASS	AC=561;AF=0.112021;AN=5008;NS=2504;DP=16480;EAS_AF=0.1121;AMR_AF=0.1196;AFR_AF=0.115;EUR_AF=0.1402;SAS_AF=0.0736;AA=C|||;VT=SNP
3	117381812	rs76802979	T	C	100	PASS	AC=191;AF=0.038139;AN=5008;NS=2504;DP=18484;EAS_AF=0.0843;AMR_AF=0.0173;AFR_AF=0.0204;EUR_AF=0.0447;SAS_AF=0.0225;AA=T|||;VT=SNP
3	117382317	rs67567139	A	T	100	PASS	AC=568;AF=0.113419;AN=5008;NS=2504;DP=17716;EAS_AF=0.1181;AMR_AF=0.1182;AFR_AF=0.115;EUR_AF=0.1412;SAS_AF=0.0746;AA=T|||;VT=SNP
3	117383005	rs34770366	G	A	100	PASS	AC=562;AF=0.11222;AN=5008;NS=2504;DP=19740;EAS_AF=0.1141;AMR_AF=0.1182;AFR_AF=0.115;EUR_AF=0.1402;SAS_AF=0.0736;AA=G|||;VT=SNP
3	117383424	rs75737241	A	G	100	PASS	AC=187;AF=0.0373403;AN=5008;NS=2504;DP=17170;EAS_AF=0.0794;AMR_AF=0.0173;AFR_AF=0.0212;EUR_AF=0.0447;SAS_AF=0.0225;AA=A|||;VT=SNP
3	117383588	rs12631137	T	C	100	PASS	AC=714;AF=0.142572;AN=5008;NS=2504;DP=18132;EAS_AF=0.2897;AMR_AF=0.111;AFR_AF=0.0756;EUR_AF=0.0626;SAS_AF=0.1861;AA=T|||;VT=SNP
3	117383949	rs6438401	C	T	100	PASS	AC=1920;AF=0.383387;AN=5008;NS=2504;DP=20839;EAS_AF=0.3909;AMR_AF=0.2637;AFR_AF=0.6672;EUR_AF=0.2038;SAS_AF=0.2618;AA=T|||;VT=SNP
3	117384122	rs66698353	T	C	100	PASS	AC=564;AF=0.11262;AN=5008;NS=2504;DP=20108;EAS_AF=0.1151;AMR_AF=0.1196;AFR_AF=0.115;EUR_AF=0.1402;SAS_AF=0.0736;AA=T|||;VT=SNP
3	117384926	rs67994307	T	C	100	PASS	AC=564;AF=0.11262;AN=5008;NS=2504;DP=15468;EAS_AF=0.1161;AMR_AF=0.1182;AFR_AF=0.115;EUR_AF=0.1402;SAS_AF=0.0736;AA=T|||;VT=SNP
3	117385612	rs73170763	C	A	100	PASS	AC=569;AF=0.113618;AN=5008;NS=2504;DP=19012;EAS_AF=0.119;AMR_AF=0.1182;AFR_AF=0.115;EUR_AF=0.1412;SAS_AF=0.0746;AA=C|||;VT=SNP
3	117386054	rs56246108	A	G	100	PASS	AC=561;AF=0.112021;AN=5008;NS=2504;DP=14941;EAS_AF=0.1141;AMR_AF=0.1182;AFR_AF=0.1135;EUR_AF=0.1412;SAS_AF=0.0736;AA=A|||;VT=SNP
3	117386195	rs72965521	G	A	100	PASS	AC=720;AF=0.14377;AN=5008;NS=2504;DP=16052;EAS_AF=0.2659;AMR_AF=0.111;AFR_AF=0.1006;EUR_AF=0.0596;SAS_AF=0.1861;AA=G|||;VT=SNP
3	117386314	rs35822430	T	G	100	PASS	AC=564;AF=0.11262;AN=5008;NS=2504;DP=16498;EAS_AF=0.1141;AMR_AF=0.1196;AFR_AF=0.115;EUR_AF=0.1412;SAS_AF=0.0736;AA=T|||;VT=SNP
3	117386805	rs5004095	A	G	100	PASS	AC=1981;AF=0.395567;AN=5008;NS=2504;DP=17413;EAS_AF=0.252;AMR_AF=0.6153;AFR_AF=0.0946;EUR_AF=0.6243;SAS_AF=0.5593;AA=A|||;VT=SNP
3	117387275	rs12630103	T	C	100	PASS	AC=707;AF=0.141174;AN=5008;NS=2504;DP=17591;EAS_AF=0.2847;AMR_AF=0.111;AFR_AF=0.0764;EUR_AF=0.0616;SAS_AF=0.184;AA=T|||;VT=SNP
3	117387853	rs76516051	T	C	100	PASS	AC=189;AF=0.0377396;AN=5008;NS=2504;DP=18859;EAS_AF=0.0833;AMR_AF=0.0159;AFR_AF=0.0204;EUR_AF=0.0447;SAS_AF=0.0225;AA=T|||;VT=SNP
3	117388199	rs4129532	A	C	100	PASS	AC=1897;AF=0.378794;AN=5008;NS=2504;DP=19111;EAS_AF=0.3948;AMR_AF=0.2695;AFR_AF=0.6384;EUR_AF=0.2048;SAS_AF=0.2679;AA=C|||;VT=SNP
3	117388201	rs4129531	C	G	100	PASS	AC=733;AF=0.146366;AN=5008;NS=2504;DP=19228;EAS_AF=0.2788;AMR_AF=0.111;AFR_AF=0.0998;EUR_AF=0.0606;SAS_AF=0.1861;AA=c|||;VT=SNP
3	117389497	rs4481182	A	C	100	PASS	AC=3351;AF=0.669129;AN=5008;NS=2504;DP=19741;EAS_AF=0.6359;AMR_AF=0.8516;AFR_AF=0.3654;EUR_AF=0.825;SAS_AF=0.8241;AA=C|||;VT=SNP
3	117389568	rs4607140	A	G	100	PASS	AC=1983;AF=0.395966;AN=5008;NS=2504;DP=20234;EAS_AF=0.254;AMR_AF=0.6182;AFR_AF=0.0938;EUR_AF=0.6243;SAS_AF=0.5583;AA=A|||;VT=SNP
3	117390220	rs76259969	G	T	100	PASS	AC=185;AF=0.0369409;AN=5008;NS=2504;DP=20188;EAS_AF=0.0804;AMR_AF=0.0159;AFR_AF=0.0197;EUR_AF=0.0447;SAS_AF=0.0225;AA=G|||;VT=SNP
3	117391661	rs9838441	T	C	100	PASS	AC=1987;AF=0.396765;AN=5008;NS=2504;DP=16772;EAS_AF=0.256;AMR_AF=0.6182;AFR_AF=0.0946;EUR_AF=0.6252;SAS_AF=0.5583;AA=T|||;VT=SNP
3	117392138	rs9842984	T	C	100	PASS	AC=4034;AF=0.805511;AN=5008;NS=2504;DP=17778;EAS_AF=0.7123;AMR_AF=0.8963;AFR_AF=0.7451;EUR_AF=0.8728;SAS_AF=0.8497;AA=C|||;VT=SNP
3	117392403	rs9843443	T	C	100	PASS	AC=2583;AF=0.515775;AN=5008;NS=2504;DP=20184;EAS_AF=0.373;AMR_AF=0.7349;AFR_AF=0.23;EUR_AF=0.7654;SAS_AF=0.637;AA=C|||;VT=SNP
3	117392463	rs6770925	T	C	100	PASS	AC=1988;AF=0.396965;AN=5008;NS=2504;DP=18978;EAS_AF=0.2569;AMR_AF=0.6182;AFR_AF=0.0946;EUR_AF=0.6252;SAS_AF=0.5583;AA=T|||;VT=SNP
3	117393297	rs6438402	C	T	100	PASS	AC=3153;AF=0.629593;AN=5008;NS=2504;DP=20319;EAS_AF=0.5139;AMR_AF=0.7608;AFR_AF=0.5174;EUR_AF=0.6859;SAS_AF=0.7495;AA=T|||;VT=SNP
3	117393772	rs6810300	C	A	100	PASS	AC=2889;AF=0.576877;AN=5008;NS=2504;DP=21062;EAS_AF=0.5129;AMR_AF=0.7363;AFR_AF=0.3555;EUR_AF=0.675;SAS_AF=0.728;AA=C|||;VT=SNP
3	117393911	rs6764568	G	T	100	PASS	AC=2888;AF=0.576677;AN=5008;NS=2504;DP=19023;EAS_AF=0.5119;AMR_AF=0.7363;AFR_AF=0.3555;EUR_AF=0.675;SAS_AF=0.728;AA=T|||;VT=SNP
3	117394180	rs6764707	C	G	100	PASS	AC=2889;AF=0.576877;AN=5008;NS=2504;DP=18171;EAS_AF=0.5129;AMR_AF=0.7363;AFR_AF=0.3555;EUR_AF=0.675;SAS_AF=0.728;AA=G|||;VT=SNP
3	117394231	rs77491966	G	T	100	PASS	AC=648;AF=0.129393;AN=5008;NS=2504;DP=18189;EAS_AF=0.2629;AMR_AF=0.1095;AFR_AF=0.0537;EUR_AF=0.0596;SAS_AF=0.18;AA=G|||;VT=SNP
3	117394534	rs9834255	C	T	100	PASS	AC=2123;AF=0.423922;AN=5008;NS=2504;DP=18247;EAS_AF=0.2401;AMR_AF=0.6196;AFR_AF=0.2277;EUR_AF=0.6153;SAS_AF=0.5429;AA=C|||;VT=SNP
3	117394540	rs9854242	T	C	100	PASS	AC=2889;AF=0.576877;AN=5008;NS=2504;DP=18250;EAS_AF=0.5129;AMR_AF=0.7363;AFR_AF=0.3555;EUR_AF=0.675;SAS_AF=0.728;AA=C|||;VT=SNP
3	117394973	rs9810976	G	A	100	PASS	AC=2894;AF=0.577875;AN=5008;NS=2504;DP=21568;EAS_AF=0.5149;AMR_AF=0.7378;AFR_AF=0.3555;EUR_AF=0.675;SAS_AF=0.7301;AA=A|||;VT=SNP
3	117395704	rs4549308	G	A	100	PASS	AC=4284;AF=0.855431;AN=5008;NS=2504;DP=19568;EAS_AF=0.7073;AMR_AF=0.9063;AFR_AF=0.9402;EUR_AF=0.8708;SAS_AF=0.8415;AA=A|||;VT=SNP
3	117395865	rs61110202	A	G	100	PASS	AC=608;AF=0.121406;AN=5008;NS=2504;DP=17424;EAS_AF=0.2063;AMR_AF=0.1167;AFR_AF=0.0658;EUR_AF=0.175;SAS_AF=0.0573;AA=A|||;VT=SNP
3	117396017	rs13089304	T	C	100	PASS	AC=2909;AF=0.580871;AN=5008;NS=2504;DP=12305;EAS_AF=0.5198;AMR_AF=0.7349;AFR_AF=0.3646;EUR_AF=0.675;SAS_AF=0.7301;AA=C|||;VT=SNP
3	117396085	rs12486585	G	A	100	PASS	AC=2891;AF=0.577276;AN=5008;NS=2504;DP=12254;EAS_AF=0.5159;AMR_AF=0.7349;AFR_AF=0.3555;EUR_AF=0.675;SAS_AF=0.728;AA=G|||;VT=SNP
3	117396172	rs13089654	T	A	100	PASS	AC=654;AF=0.130591;AN=5008;NS=2504;DP=11480;EAS_AF=0.1071;AMR_AF=0.1297;AFR_AF=0.1664;EUR_AF=0.1511;SAS_AF=0.0859;AA=T|||;VT=SNP
3	117396557	rs9816831	C	T	100	PASS	AC=2891;AF=0.577276;AN=5008;NS=2504;DP=11323;EAS_AF=0.5149;AMR_AF=0.7349;AFR_AF=0.3555;EUR_AF=0.675;SAS_AF=0.729;AA=C|||;VT=SNP
3	117396642	rs56966452	T	G	100	PASS	AC=774;AF=0.154553;AN=5008;NS=2504;DP=12089;EAS_AF=0.2788;AMR_AF=0.1167;AFR_AF=0.1271;EUR_AF=0.0606;SAS_AF=0.1871;AA=G|||;VT=SNP
3	117396701	rs7618876	G	C	100	PASS	AC=2897;AF=0.578474;AN=5008;NS=2504;DP=14687;EAS_AF=0.5188;AMR_AF=0.7349;AFR_AF=0.3555;EUR_AF=0.675;SAS_AF=0.7311;AA=C|||;VT=SNP
3	117397266	rs72965542	A	G	100	PASS	AC=777;AF=0.155152;AN=5008;NS=2504;DP=18968;EAS_AF=0.2808;AMR_AF=0.1167;AFR_AF=0.1278;EUR_AF=0.0606;SAS_AF=0.1871;AA=G|||;VT=SNP
3	117397731	rs72965544	G	A	100	PASS	AC=774;AF=0.154553;AN=5008;NS=2504;DP=17992;EAS_AF=0.2798;AMR_AF=0.1167;AFR_AF=0.1278;EUR_AF=0.0606;SAS_AF=0.1851;AA=G|||;VT=SNP
3	117398036	rs4687926	C	T	100	PASS	AC=1930;AF=0.385383;AN=5008;NS=2504;DP=18646;EAS_AF=0.2331;AMR_AF=0.6095;AFR_AF=0.0938;EUR_AF=0.6123;SAS_AF=0.544;AA=C|||;VT=SNP
3	117398040	rs4549307	A	G	100	PASS	AC=797;AF=0.159145;AN=5008;NS=2504;DP=18633;EAS_AF=0.2956;AMR_AF=0.1182;AFR_AF=0.1278;EUR_AF=0.0626;SAS_AF=0.1892;AA=G|||;VT=SNP
3	117398376	rs4419408	T	C	100	PASS	AC=4291;AF=0.856829;AN=5008;NS=2504;DP=16707;EAS_AF=0.7103;AMR_AF=0.9063;AFR_AF=0.9402;EUR_AF=0.8718;SAS_AF=0.8446;AA=C|||;VT=SNP
3	117399168	rs4505740	A	T	100	PASS	AC=3237;AF=0.646366;AN=5008;NS=2504;DP=18345;EAS_AF=0.5456;AMR_AF=0.745;AFR_AF=0.5809;EUR_AF=0.675;SAS_AF=0.7393;AA=T|||;VT=SNP
3	117399268	rs34913454	T	C	100	PASS	AC=859;AF=0.171526;AN=5008;NS=2504;DP=18587;EAS_AF=0.1062;AMR_AF=0.1441;AFR_AF=0.3124;EUR_AF=0.1511;SAS_AF=0.089;AA=T|||;VT=SNP
3	117399655	rs12489391	C	G	100	PASS	AC=2936;AF=0.586262;AN=5008;NS=2504;DP=17286;EAS_AF=0.5516;AMR_AF=0.7349;AFR_AF=0.3525;EUR_AF=0.674;SAS_AF=0.7423;AA=G|||;VT=SNP
3	117400506	rs4296623	G	A	100	PASS	AC=783;AF=0.15635;AN=5008;NS=2504;DP=17263;EAS_AF=0.2837;AMR_AF=0.1167;AFR_AF=0.1286;EUR_AF=0.0606;SAS_AF=0.1892;AA=A|||;VT=SNP
3	117400680	rs72965548	G	A	100	PASS	AC=780;AF=0.155751;AN=5008;NS=2504;DP=17853;EAS_AF=0.2808;AMR_AF=0.1167;AFR_AF=0.1286;EUR_AF=0.0606;SAS_AF=0.1892;AA=A|||;VT=SNP
3	117400968	rs72965549	C	T	100	PASS	AC=794;AF=0.158546;AN=5008;NS=2504;DP=18722;EAS_AF=0.2927;AMR_AF=0.1167;AFR_AF=0.1286;EUR_AF=0.0626;SAS_AF=0.1892;AA=T|||;VT=SNP
3	117401007	rs62268504	A	T	100	PASS	AC=2153;AF=0.429912;AN=5008;NS=2504;DP=17983;EAS_AF=0.2589;AMR_AF=0.6225;AFR_AF=0.2284;EUR_AF=0.6123;SAS_AF=0.5542;AA=A|||;VT=SNP
3	117401020	rs13096883	A	C	100	PASS	AC=855;AF=0.170727;AN=5008;NS=2504;DP=18268;EAS_AF=0.1062;AMR_AF=0.1427;AFR_AF=0.3124;EUR_AF=0.1501;SAS_AF=0.0869;AA=A|||;VT=SNP
3	117401172	rs13097393	C	T	100	PASS	AC=547;AF=0.109225;AN=5008;NS=2504;DP=18371;EAS_AF=0.1062;AMR_AF=0.1182;AFR_AF=0.0953;EUR_AF=0.1481;SAS_AF=0.0849;AA=C|||;VT=SNP
3	117401194	rs4364201	T	C	100	PASS	AC=795;AF=0.158746;AN=5008;NS=2504;DP=18676;EAS_AF=0.2927;AMR_AF=0.1182;AFR_AF=0.1286;EUR_AF=0.0626;SAS_AF=0.1892;AA=T|||;VT=SNP
3	117401286	rs4333117	G	A	100	PASS	AC=4318;AF=0.86222;AN=5008;NS=2504;DP=19091;EAS_AF=0.7321;AMR_AF=0.9063;AFR_AF=0.9402;EUR_AF=0.8698;SAS_AF=0.8517;AA=A|||;VT=SNP
3	117401316	rs13097890	G	A	100	PASS	AC=573;AF=0.114417;AN=5008;NS=2504;DP=18739;EAS_AF=0.1062;AMR_AF=0.1182;AFR_AF=0.1135;EUR_AF=0.1501;SAS_AF=0.0849;AA=G|||;VT=SNP
3	117401371	rs4303899	A	G	100	PASS	AC=795;AF=0.158746;AN=5008;NS=2504;DP=18301;EAS_AF=0.2927;AMR_AF=0.1182;AFR_AF=0.1286;EUR_AF=0.0626;SAS_AF=0.1892;AA=G|||;VT=SNP
3	117402131	rs7626992	A	C	100	PASS	AC=2151;AF=0.429513;AN=5008;NS=2504;DP=15075;EAS_AF=0.2669;AMR_AF=0.6196;AFR_AF=0.2284;EUR_AF=0.6123;SAS_AF=0.546;AA=A|||;VT=SNP
3	117402174	rs13060712	C	T	100	PASS	AC=572;AF=0.114217;AN=5008;NS=2504;DP=15328;EAS_AF=0.1062;AMR_AF=0.1182;AFR_AF=0.1142;EUR_AF=0.1481;SAS_AF=0.0849;AA=C|||;VT=SNP
3	117402902	rs72965557	C	T	100	PASS	AC=730;AF=0.145767;AN=5008;NS=2504;DP=18563;EAS_AF=0.2748;AMR_AF=0.111;AFR_AF=0.1248;EUR_AF=0.0368;SAS_AF=0.1779;AA=C|||;VT=SNP
3	117403529	rs35404260	G	A	100	PASS	AC=854;AF=0.170527;AN=5008;NS=2504;DP=17014;EAS_AF=0.1081;AMR_AF=0.1398;AFR_AF=0.3109;EUR_AF=0.1501;SAS_AF=0.0879;AA=G|||;VT=SNP
3	117404077	rs72965559	G	C	100	PASS	AC=1269;AF=0.253395;AN=5008;NS=2504;DP=19100;EAS_AF=0.496;AMR_AF=0.2233;AFR_AF=0.1301;EUR_AF=0.2078;SAS_AF=0.2382;AA=G|||;VT=SNP
3	117404284	rs7623072	T	G	100	PASS	AC=4149;AF=0.828474;AN=5008;NS=2504;DP=16179;EAS_AF=0.6607;AMR_AF=0.8934;AFR_AF=0.9297;EUR_AF=0.825;SAS_AF=0.8221;AA=G|||;VT=SNP
3	117404407	rs7611528	C	T	100	PASS	AC=572;AF=0.114217;AN=5008;NS=2504;DP=17854;EAS_AF=0.1062;AMR_AF=0.1182;AFR_AF=0.1142;EUR_AF=0.1481;SAS_AF=0.0849;AA=C|||;VT=SNP
3	117404464	rs10470402	T	C	100	PASS	AC=2939;AF=0.586861;AN=5008;NS=2504;DP=17600;EAS_AF=0.5516;AMR_AF=0.7406;AFR_AF=0.357;EUR_AF=0.675;SAS_AF=0.7342;AA=C|||;VT=SNP
3	117404733	rs10470307	T	C	100	PASS	AC=2204;AF=0.440096;AN=5008;NS=2504;DP=16125;EAS_AF=0.2708;AMR_AF=0.6297;AFR_AF=0.2322;EUR_AF=0.6412;SAS_AF=0.5542;AA=T|||;VT=SNP
3	117405417	rs10934410	T	C	100	PASS	AC=2939;AF=0.586861;AN=5008;NS=2504;DP=15166;EAS_AF=0.5536;AMR_AF=0.7406;AFR_AF=0.357;EUR_AF=0.674;SAS_AF=0.7331;AA=t|||;VT=SNP
3	117405615	rs12491949	A	G	100	PASS	AC=751;AF=0.14996;AN=5008;NS=2504;DP=13922;EAS_AF=0.2917;AMR_AF=0.111;AFR_AF=0.1271;EUR_AF=0.0358;SAS_AF=0.18;AA=A|||;VT=SNP
3	117405616	rs12485527	C	T	100	PASS	AC=751;AF=0.14996;AN=5008;NS=2504;DP=13978;EAS_AF=0.2917;AMR_AF=0.111;AFR_AF=0.1271;EUR_AF=0.0358;SAS_AF=0.18;AA=T|||;VT=SNP
3	117405628	rs12491950	A	T	100	PASS	AC=750;AF=0.14976;AN=5008;NS=2504;DP=14059;EAS_AF=0.2907;AMR_AF=0.111;AFR_AF=0.1271;EUR_AF=0.0358;SAS_AF=0.18;AA=A|||;VT=SNP
3	117405836	rs12488998	T	G	100	PASS	AC=2189;AF=0.437101;AN=5008;NS=2504;DP=13212;EAS_AF=0.2619;AMR_AF=0.6297;AFR_AF=0.23;EUR_AF=0.6392;SAS_AF=0.5532;AA=T|||;VT=SNP
3	117406460	rs9815477	C	A	100	PASS	AC=2010;AF=0.401358;AN=5008;NS=2504;DP=13231;EAS_AF=0.2619;AMR_AF=0.621;AFR_AF=0.0991;EUR_AF=0.6402;SAS_AF=0.5521;AA=C|||;VT=SNP
3	117406676	rs4687934	A	C	100	PASS	AC=2218;AF=0.442891;AN=5008;NS=2504;DP=13103;EAS_AF=0.2847;AMR_AF=0.6297;AFR_AF=0.2307;EUR_AF=0.6412;SAS_AF=0.5562;AA=C|||;VT=SNP
3	117406974	rs9839895	T	C	100	PASS	AC=1972;AF=0.39377;AN=5008;NS=2504;DP=14590;EAS_AF=0.2718;AMR_AF=0.6167;AFR_AF=0.0651;EUR_AF=0.6392;SAS_AF=0.5532;AA=T|||;VT=SNP
3	117407287	rs3814059	A	G	100	PASS	AC=1272;AF=0.253994;AN=5008;NS=2504;DP=17788;EAS_AF=0.504;AMR_AF=0.2233;AFR_AF=0.1301;EUR_AF=0.2087;SAS_AF=0.2321;AA=A|||;VT=SNP
3	117408458	rs36072939	A	C	100	PASS	AC=582;AF=0.116214;AN=5008;NS=2504;DP=17050;EAS_AF=0.1111;AMR_AF=0.1225;AFR_AF=0.115;EUR_AF=0.1481;SAS_AF=0.0859;AA=A|||;VT=SNP
3	117408884	rs10934411	G	T	100	PASS	AC=2183;AF=0.435903;AN=5008;NS=2504;DP=14464;EAS_AF=0.2788;AMR_AF=0.6297;AFR_AF=0.2103;EUR_AF=0.6412;SAS_AF=0.5542;AA=G|||;VT=SNP
3	117408964	rs9868143	A	G	100	PASS	AC=4549;AF=0.908347;AN=5008;NS=2504;DP=12166;EAS_AF=0.755;AMR_AF=0.9236;AFR_AF=0.9955;EUR_AF=0.8926;SAS_AF=0.954;AA=a|||;VT=SNP
3	117409067	rs9830786	C	G	100	PASS	AC=4095;AF=0.817692;AN=5008;NS=2504;DP=9814;EAS_AF=0.6597;AMR_AF=0.8905;AFR_AF=0.8926;EUR_AF=0.825;SAS_AF=0.82;AA=G|||;VT=SNP
3	117409621	rs72965564	C	G	100	PASS	AC=715;AF=0.142772;AN=5008;NS=2504;DP=17636;EAS_AF=0.2788;AMR_AF=0.111;AFR_AF=0.1165;EUR_AF=0.0348;SAS_AF=0.1718;AA=G|||;VT=SNP
3	117409985	rs6784348	C	A	100	PASS	AC=3218;AF=0.642572;AN=5008;NS=2504;DP=17675;EAS_AF=0.5446;AMR_AF=0.7478;AFR_AF=0.5719;EUR_AF=0.675;SAS_AF=0.7311;AA=A|||;VT=SNP
3	117410498	rs3923050	T	C	100	PASS	AC=2201;AF=0.439497;AN=5008;NS=2504;DP=18579;EAS_AF=0.2669;AMR_AF=0.6297;AFR_AF=0.2322;EUR_AF=0.6392;SAS_AF=0.5573;AA=C|||;VT=SNP
3	117410811	rs12638315	A	G	100	PASS	AC=298;AF=0.0595048;AN=5008;NS=2504;DP=19711;EAS_AF=0.1498;AMR_AF=0.0389;AFR_AF=0.0008;EUR_AF=0.0318;SAS_AF=0.089;AA=A|||;VT=SNP
3	117411392	rs7638822	A	G	100	PASS	AC=2925;AF=0.584065;AN=5008;NS=2504;DP=19752;EAS_AF=0.5526;AMR_AF=0.7406;AFR_AF=0.3487;EUR_AF=0.6759;SAS_AF=0.729;AA=G|||;VT=SNP
3	117412236	rs10934412	A	G	100	PASS	AC=2806;AF=0.560304;AN=5008;NS=2504;DP=17635;EAS_AF=0.5496;AMR_AF=0.7334;AFR_AF=0.2663;EUR_AF=0.6769;SAS_AF=0.726;AA=A|||;VT=SNP
3	117412301	rs10934413	T	C	100	PASS	AC=2258;AF=0.450879;AN=5008;NS=2504;DP=16251;EAS_AF=0.2659;AMR_AF=0.634;AFR_AF=0.27;EUR_AF=0.6392;SAS_AF=0.5624;AA=T|||;VT=SNP
3	117412594	rs4368528	A	C	100	PASS	AC=3785;AF=0.755791;AN=5008;NS=2504;DP=13008;EAS_AF=0.6627;AMR_AF=0.8646;AFR_AF=0.6717;EUR_AF=0.8241;SAS_AF=0.818;AA=C|||;VT=SNP
3	117412666	rs4530562	C	T	100	PASS	AC=1959;AF=0.391174;AN=5008;NS=2504;DP=10755;EAS_AF=0.2609;AMR_AF=0.6167;AFR_AF=0.0628;EUR_AF=0.6382;SAS_AF=0.5552;AA=C|||;VT=SNP
3	117413094	rs7622910	G	A	100	PASS	AC=3627;AF=0.724241;AN=5008;NS=2504;DP=12473;EAS_AF=0.6627;AMR_AF=0.8559;AFR_AF=0.5575;EUR_AF=0.8231;SAS_AF=0.818;AA=A|||;VT=SNP
3	117413232	rs78283876	T	G	100	PASS	AC=636;AF=0.126997;AN=5008;NS=2504;DP=15506;EAS_AF=0.2312;AMR_AF=0.1167;AFR_AF=0.0666;EUR_AF=0.1759;SAS_AF=0.0583;AA=T|||;VT=SNP
3	117413844	rs4234649	T	C	100	PASS	AC=3404;AF=0.679712;AN=5008;NS=2504;DP=20066;EAS_AF=0.6528;AMR_AF=0.8458;AFR_AF=0.4054;EUR_AF=0.825;SAS_AF=0.8108;AA=T|||;VT=SNP
3	117413999	rs4479631	C	T	100	PASS	AC=575;AF=0.114816;AN=5008;NS=2504;DP=21184;EAS_AF=0.1091;AMR_AF=0.1182;AFR_AF=0.1142;EUR_AF=0.1471;SAS_AF=0.0859;AA=C|||;VT=SNP
3	117414663	rs4340729	G	A	100	PASS	AC=2863;AF=0.571685;AN=5008;NS=2504;DP=15593;EAS_AF=0.4335;AMR_AF=0.7334;AFR_AF=0.3994;EUR_AF=0.6491;SAS_AF=0.7526;AA=G|||;VT=SNP
3	117416230	rs6762532	A	C	100	PASS	AC=1459;AF=0.291334;AN=5008;NS=2504;DP=18780;EAS_AF=0.3938;AMR_AF=0.2363;AFR_AF=0.3207;EUR_AF=0.2107;SAS_AF=0.2679;AA=C|||;VT=SNP
3	117419198	rs6797381	C	T	100	PASS	AC=1514;AF=0.302316;AN=5008;NS=2504;DP=21204;EAS_AF=0.381;AMR_AF=0.2378;AFR_AF=0.3752;EUR_AF=0.2087;SAS_AF=0.2648;AA=C|||;VT=SNP
3	117419241	rs4370056	T	C	100	PASS	AC=1538;AF=0.307109;AN=5008;NS=2504;DP=21323;EAS_AF=0.381;AMR_AF=0.2378;AFR_AF=0.3933;EUR_AF=0.2087;SAS_AF=0.2648;AA=T|||;VT=SNP
3	117420006	rs75070215	A	T	100	PASS	AC=163;AF=0.0325479;AN=5008;NS=2504;DP=19099;EAS_AF=0.0833;AMR_AF=0.013;AFR_AF=0.003;EUR_AF=0.0437;SAS_AF=0.0225;AA=A|||;VT=SNP
3	117420173	rs7622543	A	G	100	PASS	AC=1242;AF=0.248003;AN=5008;NS=2504;DP=18632;EAS_AF=0.378;AMR_AF=0.232;AFR_AF=0.171;EUR_AF=0.2097;SAS_AF=0.2689;AA=A|||;VT=SNP
3	117420462	rs4479632	C	T	100	PASS	AC=1951;AF=0.389577;AN=5008;NS=2504;DP=21134;EAS_AF=0.252;AMR_AF=0.6095;AFR_AF=0.0976;EUR_AF=0.6143;SAS_AF=0.5389;AA=C|||;VT=SNP
3	117420673	rs4301042	A	G	100	PASS	AC=4363;AF=0.871206;AN=5008;NS=2504;DP=19825;EAS_AF=0.7341;AMR_AF=0.9092;AFR_AF=0.9773;EUR_AF=0.8728;SAS_AF=0.8405;AA=G|||;VT=SNP
3	117422447	rs9834537	A	T	100	PASS	AC=1415;AF=0.282548;AN=5008;NS=2504;DP=19097;EAS_AF=0.37;AMR_AF=0.232;AFR_AF=0.3132;EUR_AF=0.2087;SAS_AF=0.2628;AA=A|||;VT=SNP
3	117422563	rs78260802	C	T	100	PASS	AC=653;AF=0.130391;AN=5008;NS=2504;DP=17561;EAS_AF=0.2649;AMR_AF=0.111;AFR_AF=0.056;EUR_AF=0.0606;SAS_AF=0.1779;AA=C|||;VT=SNP
3	117422565	rs4470556	C	T	100	PASS	AC=1546;AF=0.308706;AN=5008;NS=2504;DP=17617;EAS_AF=0.374;AMR_AF=0.2392;AFR_AF=0.4002;EUR_AF=0.2087;SAS_AF=0.2699;AA=T|||;VT=SNP
3	117423962	rs12497856	C	T	100	PASS	AC=750;AF=0.14976;AN=5008;NS=2504;DP=19991;EAS_AF=0.2738;AMR_AF=0.1138;AFR_AF=0.1188;EUR_AF=0.0626;SAS_AF=0.1789;AA=C|||;VT=SNP
3	117424740	rs4989493	G	C	100	PASS	AC=3050;AF=0.609026;AN=5008;NS=2504;DP=17957;EAS_AF=0.4246;AMR_AF=0.7421;AFR_AF=0.5424;EUR_AF=0.6451;SAS_AF=0.7577;AA=C|||;VT=SNP
3	117425366	rs9289086	A	C	100	PASS	AC=1516;AF=0.302716;AN=5008;NS=2504;DP=18938;EAS_AF=0.3938;AMR_AF=0.2406;AFR_AF=0.3608;EUR_AF=0.2107;SAS_AF=0.2689;AA=C|||;VT=SNP
3	117426199	rs4311242	T	A	100	PASS	AC=4319;AF=0.86242;AN=5008;NS=2504;DP=17917;EAS_AF=0.7381;AMR_AF=0.9063;AFR_AF=0.938;EUR_AF=0.8718;SAS_AF=0.8476;AA=A|||;VT=SNP
3	117426258	rs4132417	A	T	100	PASS	AC=1453;AF=0.290136;AN=5008;NS=2504;DP=17377;EAS_AF=0.3919;AMR_AF=0.2363;AFR_AF=0.3154;EUR_AF=0.2147;SAS_AF=0.2669;AA=A|||;VT=SNP
3	117426869	rs6806221	G	C	100	PASS	AC=2124;AF=0.424121;AN=5008;NS=2504;DP=15587;EAS_AF=0.6022;AMR_AF=0.3559;AFR_AF=0.4221;EUR_AF=0.3867;SAS_AF=0.3303;AA=C|||;VT=SNP
3	117427214	rs13325341	C	A	100	PASS	AC=1429;AF=0.285343;AN=5008;NS=2504;DP=15546;EAS_AF=0.0506;AMR_AF=0.4942;AFR_AF=0.0893;EUR_AF=0.4364;SAS_AF=0.4888;AA=T|||;VT=SNP
3	117427237	rs7650244	G	T	100	PASS	AC=1235;AF=0.246605;AN=5008;NS=2504;DP=15466;EAS_AF=0.369;AMR_AF=0.2305;AFR_AF=0.1732;EUR_AF=0.2117;SAS_AF=0.2669;AA=G|||;VT=SNP
3	117427801	rs4345097	T	C	100	PASS	AC=4264;AF=0.851438;AN=5008;NS=2504;DP=18334;EAS_AF=0.7282;AMR_AF=0.8862;AFR_AF=0.9395;EUR_AF=0.831;SAS_AF=0.8558;AA=C|||;VT=SNP
3	117428016	rs9837554	A	G	100	PASS	AC=1433;AF=0.286142;AN=5008;NS=2504;DP=18602;EAS_AF=0.0387;AMR_AF=0.4986;AFR_AF=0.1203;EUR_AF=0.4066;SAS_AF=0.4908;AA=A|||;VT=SNP
3	117428376	rs9876090	C	G	100	PASS	AC=3577;AF=0.714257;AN=5008;NS=2504;DP=18681;EAS_AF=0.8085;AMR_AF=0.8429;AFR_AF=0.4629;EUR_AF=0.7545;SAS_AF=0.8241;AA=G|||;VT=SNP
3	117428402	rs9876351	G	A	100	PASS	AC=4740;AF=0.946486;AN=5008;NS=2504;DP=19119;EAS_AF=0.9038;AMR_AF=0.9539;AFR_AF=0.9955;EUR_AF=0.8986;SAS_AF=0.9683;AA=A|||;VT=SNP
3	117429566	rs6438403	G	T	100	PASS	AC=4424;AF=0.883387;AN=5008;NS=2504;DP=17884;EAS_AF=0.8849;AMR_AF=0.9121;AFR_AF=0.9372;EUR_AF=0.8191;SAS_AF=0.8548;AA=T|||;VT=SNP
3	117430624	rs9831684	T	C	100	PASS	AC=2909;AF=0.580871;AN=5008;NS=2504;DP=19502;EAS_AF=0.5387;AMR_AF=0.7305;AFR_AF=0.3737;EUR_AF=0.6441;SAS_AF=0.7331;AA=T|||;VT=SNP
3	117431159	rs9836262	T	A	100	PASS	AC=658;AF=0.13139;AN=5008;NS=2504;DP=19627;EAS_AF=0.2242;AMR_AF=0.0937;AFR_AF=0.09;EUR_AF=0.0616;SAS_AF=0.1902;AA=T|||;VT=SNP
3	117431535	rs7624146	A	C	100	PASS	AC=2920;AF=0.583067;AN=5008;NS=2504;DP=18868;EAS_AF=0.5347;AMR_AF=0.7248;AFR_AF=0.3986;EUR_AF=0.6302;SAS_AF=0.7331;AA=C|||;VT=SNP
3	117431660	rs7646668	G	A	100	PASS	AC=2155;AF=0.430312;AN=5008;NS=2504;DP=16843;EAS_AF=0.251;AMR_AF=0.5879;AFR_AF=0.2882;EUR_AF=0.4642;SAS_AF=0.6605;AA=G|||;VT=SNP
3	117432286	rs9821871	C	G	100	PASS	AC=911;AF=0.181909;AN=5008;NS=2504;DP=14544;EAS_AF=0.2341;AMR_AF=0.1095;AFR_AF=0.264;EUR_AF=0.0636;SAS_AF=0.1902;AA=G|||;VT=SNP
3	117432982	rs76224702	T	A	100	PASS	AC=351;AF=0.0700879;AN=5008;NS=2504;DP=16709;EAS_AF=0.0794;AMR_AF=0.0331;AFR_AF=0.1309;EUR_AF=0.0527;SAS_AF=0.0225;AA=T|||;VT=SNP
3	117433335	rs9827246	C	T	100	PASS	AC=2267;AF=0.452676;AN=5008;NS=2504;DP=19386;EAS_AF=0.7748;AMR_AF=0.3602;AFR_AF=0.4062;EUR_AF=0.3519;SAS_AF=0.3528;AA=T|||;VT=SNP
3	117434021	rs7622723	T	C	100	PASS	AC=941;AF=0.187899;AN=5008;NS=2504;DP=15768;EAS_AF=0.2371;AMR_AF=0.111;AFR_AF=0.2791;EUR_AF=0.0646;SAS_AF=0.1953;AA=C|||;VT=SNP
3	117434379	rs7611591	G	A	100	PASS	AC=906;AF=0.180911;AN=5008;NS=2504;DP=17821;EAS_AF=0.2321;AMR_AF=0.1081;AFR_AF=0.2632;EUR_AF=0.0626;SAS_AF=0.1902;AA=G|||;VT=SNP
3	117434501	rs6788389	A	C	100	PASS	AC=4430;AF=0.884585;AN=5008;NS=2504;DP=17747;EAS_AF=0.8849;AMR_AF=0.9121;AFR_AF=0.938;EUR_AF=0.8231;SAS_AF=0.8558;AA=C|||;VT=SNP
3	117435160	rs12629100	C	A	100	PASS	AC=669;AF=0.133586;AN=5008;NS=2504;DP=18733;EAS_AF=0.2212;AMR_AF=0.0922;AFR_AF=0.1021;EUR_AF=0.0606;SAS_AF=0.1902;AA=C|||;VT=SNP
3	117435438	rs6438404	C	T	100	PASS	AC=4739;AF=0.946286;AN=5008;NS=2504;DP=19178;EAS_AF=0.9018;AMR_AF=0.9539;AFR_AF=0.9955;EUR_AF=0.8996;SAS_AF=0.9683;AA=T|||;VT=SNP
3	117436509	rs4128683	A	T	100	PASS	AC=1974;AF=0.394169;AN=5008;NS=2504;DP=19909;EAS_AF=0.3075;AMR_AF=0.6196;AFR_AF=0.093;EUR_AF=0.5835;SAS_AF=0.5358;AA=A|||;VT=SNP
3	117436684	rs75387906	A	T	100	PASS	AC=677;AF=0.135184;AN=5008;NS=2504;DP=19630;EAS_AF=0.2252;AMR_AF=0.0937;AFR_AF=0.1021;EUR_AF=0.0606;SAS_AF=0.1933;AA=A|||;VT=SNP
3	117436989	rs4635741	T	C	100	PASS	AC=2185;AF=0.436302;AN=5008;NS=2504;DP=18789;EAS_AF=0.3095;AMR_AF=0.6326;AFR_AF=0.2549;EUR_AF=0.5686;SAS_AF=0.5368;AA=T|||;VT=SNP
3	117437446	rs62264880	T	A	100	PASS	AC=682;AF=0.136182;AN=5008;NS=2504;DP=16477;EAS_AF=0.2708;AMR_AF=0.1167;AFR_AF=0.0885;EUR_AF=0.1243;SAS_AF=0.0879;AA=T|||;VT=SNP
3	117438965	rs9289087	T	C	100	PASS	AC=949;AF=0.189497;AN=5008;NS=2504;DP=17403;EAS_AF=0.2421;AMR_AF=0.111;AFR_AF=0.2806;EUR_AF=0.0646;SAS_AF=0.1963;AA=T|||;VT=SNP
3	117439546	rs28482251	T	C	100	PASS	AC=358;AF=0.0714856;AN=5008;NS=2504;DP=18922;EAS_AF=0.0794;AMR_AF=0.0331;AFR_AF=0.1369;EUR_AF=0.0517;SAS_AF=0.0225;AA=T|||;VT=SNP
3	117439576	rs9289088	T	C	100	PASS	AC=688;AF=0.13738;AN=5008;NS=2504;DP=19686;EAS_AF=0.2371;AMR_AF=0.0937;AFR_AF=0.1021;EUR_AF=0.0636;SAS_AF=0.1892;AA=T|||;VT=SNP
3	117439642	rs6805520	A	G	100	PASS	AC=3859;AF=0.770567;AN=5008;NS=2504;DP=19842;EAS_AF=0.8075;AMR_AF=0.8746;AFR_AF=0.6097;EUR_AF=0.8161;SAS_AF=0.8292;AA=A|||;VT=SNP
3	117439643	rs6781396	C	T	100	PASS	AC=1943;AF=0.387979;AN=5008;NS=2504;DP=19919;EAS_AF=0.2887;AMR_AF=0.6167;AFR_AF=0.093;EUR_AF=0.5785;SAS_AF=0.5307;AA=C|||;VT=SNP
3	117439718	rs4367097	G	T	100	PASS	AC=757;AF=0.151158;AN=5008;NS=2504;DP=20355;EAS_AF=0.2252;AMR_AF=0.098;AFR_AF=0.1974;EUR_AF=0.0328;SAS_AF=0.1718;AA=T|||;VT=SNP
3	117439865	rs77205807	T	C	100	PASS	AC=358;AF=0.0714856;AN=5008;NS=2504;DP=18250;EAS_AF=0.0794;AMR_AF=0.0331;AFR_AF=0.1369;EUR_AF=0.0517;SAS_AF=0.0225;AA=T|||;VT=SNP
3	117440792	rs4496519	T	C	100	PASS	AC=4073;AF=0.813299;AN=5008;NS=2504;DP=19336;EAS_AF=0.8204;AMR_AF=0.8905;AFR_AF=0.7436;EUR_AF=0.8191;SAS_AF=0.8395;AA=C|||;VT=SNP
3	117441231	rs4568174	A	G	100	PASS	AC=4063;AF=0.811302;AN=5008;NS=2504;DP=18818;EAS_AF=0.8175;AMR_AF=0.8905;AFR_AF=0.7421;EUR_AF=0.8191;SAS_AF=0.8344;AA=G|||;VT=SNP
3	117441246	rs34966250	G	T	100	PASS	AC=767;AF=0.153155;AN=5008;NS=2504;DP=18269;EAS_AF=0.2768;AMR_AF=0.1354;AFR_AF=0.0915;EUR_AF=0.174;SAS_AF=0.1002;AA=G|||;VT=SNP
3	117444073	rs78740340	C	T	100	PASS	AC=568;AF=0.113419;AN=5008;NS=2504;DP=18659;EAS_AF=0.2222;AMR_AF=0.0893;AFR_AF=0.0613;EUR_AF=0.0328;SAS_AF=0.1718;AA=C|||;VT=SNP
3	117444389	rs4234650	T	C	100	PASS	AC=4446;AF=0.88778;AN=5008;NS=2504;DP=17842;EAS_AF=0.8859;AMR_AF=0.9207;AFR_AF=0.9486;EUR_AF=0.8171;SAS_AF=0.8569;AA=C|||;VT=SNP
3	117446460	rs4579045	C	T	100	PASS	AC=3812;AF=0.761182;AN=5008;NS=2504;DP=17941;EAS_AF=0.6577;AMR_AF=0.8199;AFR_AF=0.8109;EUR_AF=0.7038;SAS_AF=0.818;AA=t|||;VT=SNP
3	117446602	rs4579044	C	T	100	PASS	AC=894;AF=0.178514;AN=5008;NS=2504;DP=14225;EAS_AF=0.3611;AMR_AF=0.2017;AFR_AF=0.1006;EUR_AF=0.1461;SAS_AF=0.1125;AA=c|||;VT=SNP
3	117448084	rs13325314	T	C	100	PASS	AC=260;AF=0.0519169;AN=5008;NS=2504;DP=16418;EAS_AF=0.0357;AMR_AF=0.0317;AFR_AF=0.0862;EUR_AF=0.0656;SAS_AF=0.0225;AA=T|||;VT=SNP
3	117448314	rs7638638	G	T	100	PASS	AC=3786;AF=0.75599;AN=5008;NS=2504;DP=14461;EAS_AF=0.6359;AMR_AF=0.8199;AFR_AF=0.8094;EUR_AF=0.7018;SAS_AF=0.818;AA=T|||;VT=SNP
3	117448419	rs9851198	G	A	100	PASS	AC=1372;AF=0.273962;AN=5008;NS=2504;DP=10589;EAS_AF=0.0268;AMR_AF=0.4971;AFR_AF=0.0787;EUR_AF=0.4135;SAS_AF=0.4908;AA=G|||;VT=SNP
3	117448657	rs67200870	G	A	100	PASS	AC=884;AF=0.176518;AN=5008;NS=2504;DP=13789;EAS_AF=0.3512;AMR_AF=0.1988;AFR_AF=0.0991;EUR_AF=0.1431;SAS_AF=0.1196;AA=G|||;VT=SNP
3	117448801	rs62264883	G	C	100	PASS	AC=889;AF=0.177516;AN=5008;NS=2504;DP=17434;EAS_AF=0.3562;AMR_AF=0.1988;AFR_AF=0.0991;EUR_AF=0.1431;SAS_AF=0.1196;AA=G|||;VT=SNP
3	117449176	rs73865426	T	C	100	PASS	AC=814;AF=0.16254;AN=5008;NS=2504;DP=18184;EAS_AF=0.2371;AMR_AF=0.0605;AFR_AF=0.1997;EUR_AF=0.0845;SAS_AF=0.1881;AA=T|||;VT=SNP
3	117449219	rs73865427	T	C	100	PASS	AC=814;AF=0.16254;AN=5008;NS=2504;DP=16501;EAS_AF=0.2371;AMR_AF=0.0605;AFR_AF=0.1997;EUR_AF=0.0845;SAS_AF=0.1881;AA=T|||;VT=SNP
3	117449309	rs9876009	T	C	100	PASS	AC=227;AF=0.0453275;AN=5008;NS=2504;DP=17947;EAS_AF=0.0357;AMR_AF=0.0303;AFR_AF=0.0605;EUR_AF=0.0676;SAS_AF=0.0225;AA=T|||;VT=SNP
3	117449955	rs9861188	G	A	100	PASS	AC=1392;AF=0.277955;AN=5008;NS=2504;DP=16083;EAS_AF=0.0268;AMR_AF=0.5029;AFR_AF=0.1104;EUR_AF=0.4205;SAS_AF=0.4571;AA=G|||;VT=SNP
3	117450634	rs10934415	C	G	100	PASS	AC=829;AF=0.165535;AN=5008;NS=2504;DP=18560;EAS_AF=0.3621;AMR_AF=0.196;AFR_AF=0.056;EUR_AF=0.1431;SAS_AF=0.1125;AA=C|||;VT=SNP
3	117451692	rs9829549	A	G	100	PASS	AC=4302;AF=0.859026;AN=5008;NS=2504;DP=10459;EAS_AF=0.9444;AMR_AF=0.9078;AFR_AF=0.8147;EUR_AF=0.8241;SAS_AF=0.8323;AA=G|||;VT=SNP
3	117452365	rs13087569	A	G	100	PASS	AC=895;AF=0.178714;AN=5008;NS=2504;DP=16598;EAS_AF=0.3601;AMR_AF=0.1974;AFR_AF=0.1014;EUR_AF=0.1441;SAS_AF=0.1186;AA=A|||;VT=SNP
3	117452437	rs6789622	C	T	100	PASS	AC=3781;AF=0.754992;AN=5008;NS=2504;DP=17437;EAS_AF=0.6478;AMR_AF=0.8199;AFR_AF=0.8094;EUR_AF=0.7087;SAS_AF=0.7935;AA=T|||;VT=SNP
3	117452608	rs73865430	G	A	100	PASS	AC=782;AF=0.15615;AN=5008;NS=2504;DP=17950;EAS_AF=0.2222;AMR_AF=0.062;AFR_AF=0.1884;EUR_AF=0.0815;SAS_AF=0.1881;AA=G|||;VT=SNP
3	117453031	rs13326570	C	T	100	PASS	AC=2801;AF=0.559305;AN=5008;NS=2504;DP=18592;EAS_AF=0.2817;AMR_AF=0.6182;AFR_AF=0.6543;EUR_AF=0.5646;SAS_AF=0.6697;AA=C|||;VT=SNP
3	117453184	rs12638661	G	T	100	PASS	AC=817;AF=0.163139;AN=5008;NS=2504;DP=19820;EAS_AF=0.3611;AMR_AF=0.1902;AFR_AF=0.0567;EUR_AF=0.1372;SAS_AF=0.1104;AA=G|||;VT=SNP
3	117453233	rs73170801	G	A	100	PASS	AC=1376;AF=0.27476;AN=5008;NS=2504;DP=20289;EAS_AF=0.0258;AMR_AF=0.4971;AFR_AF=0.1067;EUR_AF=0.4135;SAS_AF=0.4581;AA=G|||;VT=SNP
3	117454822	rs6809420	T	G	100	PASS	AC=4303;AF=0.859225;AN=5008;NS=2504;DP=17906;EAS_AF=0.9474;AMR_AF=0.9078;AFR_AF=0.8124;EUR_AF=0.8241;SAS_AF=0.8333;AA=G|||;VT=SNP
3	117456677	rs7614884	T	G	100	PASS	AC=914;AF=0.182508;AN=5008;NS=2504;DP=19724;EAS_AF=0.376;AMR_AF=0.1988;AFR_AF=0.1021;EUR_AF=0.1431;SAS_AF=0.1207;AA=T|||;VT=SNP
3	117456698	rs7647501	G	A	100	PASS	AC=2794;AF=0.557907;AN=5008;NS=2504;DP=19665;EAS_AF=0.2817;AMR_AF=0.6182;AFR_AF=0.6513;EUR_AF=0.5636;SAS_AF=0.6677;AA=G|||;VT=SNP
3	117458601	rs79114636	C	A	100	PASS	AC=560;AF=0.111821;AN=5008;NS=2504;DP=18680;EAS_AF=0.2192;AMR_AF=0.0447;AFR_AF=0.0696;EUR_AF=0.0527;SAS_AF=0.1667;AA=C|||;VT=SNP
3	117459549	rs4234655	C	T	100	PASS	AC=3226;AF=0.644169;AN=5008;NS=2504;DP=14510;EAS_AF=0.4315;AMR_AF=0.7795;AFR_AF=0.736;EUR_AF=0.661;SAS_AF=0.6258;AA=T|||;VT=SNP
3	117459823	rs13099229	G	A	100	PASS	AC=886;AF=0.176917;AN=5008;NS=2504;DP=14560;EAS_AF=0.3601;AMR_AF=0.1988;AFR_AF=0.1014;EUR_AF=0.1412;SAS_AF=0.1115;AA=G|||;VT=SNP
3	117460638	rs36024643	G	A	100	PASS	AC=828;AF=0.165335;AN=5008;NS=2504;DP=18493;EAS_AF=0.3621;AMR_AF=0.196;AFR_AF=0.056;EUR_AF=0.1412;SAS_AF=0.1135;AA=G|||;VT=SNP
3	117460670	rs4687983	G	A	100	PASS	AC=3798;AF=0.758387;AN=5008;NS=2504;DP=18562;EAS_AF=0.6478;AMR_AF=0.8242;AFR_AF=0.8177;EUR_AF=0.7147;SAS_AF=0.7904;AA=A|||;VT=SNP
3	117460879	rs7645653	C	G	100	PASS	AC=3219;AF=0.642772;AN=5008;NS=2504;DP=15971;EAS_AF=0.4306;AMR_AF=0.7752;AFR_AF=0.739;EUR_AF=0.6521;SAS_AF=0.6278;AA=G|||;VT=SNP
3	117460894	rs35061282	A	G	100	PASS	AC=833;AF=0.166334;AN=5008;NS=2504;DP=16269;EAS_AF=0.3671;AMR_AF=0.196;AFR_AF=0.056;EUR_AF=0.1412;SAS_AF=0.1135;AA=A|||;VT=SNP
3	117461468	rs7613799	T	C	100	PASS	AC=3224;AF=0.64377;AN=5008;NS=2504;DP=16616;EAS_AF=0.4266;AMR_AF=0.7781;AFR_AF=0.7405;EUR_AF=0.662;SAS_AF=0.6227;AA=T|||;VT=SNP
3	117461709	rs7646416	C	T	100	PASS	AC=3218;AF=0.642572;AN=5008;NS=2504;DP=17061;EAS_AF=0.4236;AMR_AF=0.7781;AFR_AF=0.7398;EUR_AF=0.661;SAS_AF=0.6217;AA=T|||;VT=SNP
3	117462045	rs4388006	T	C	100	PASS	AC=584;AF=0.116613;AN=5008;NS=2504;DP=18735;EAS_AF=0.2391;AMR_AF=0.0447;AFR_AF=0.0696;EUR_AF=0.0557;SAS_AF=0.1677;AA=T|||;VT=SNP
3	117463389	rs9827230	C	T	100	PASS	AC=2697;AF=0.538538;AN=5008;NS=2504;DP=19819;EAS_AF=0.3938;AMR_AF=0.7248;AFR_AF=0.4856;EUR_AF=0.5636;SAS_AF=0.6012;AA=T|||;VT=SNP
3	117463681	rs12494942	A	T	100	PASS	AC=900;AF=0.179712;AN=5008;NS=2504;DP=17813;EAS_AF=0.371;AMR_AF=0.1974;AFR_AF=0.0976;EUR_AF=0.1421;SAS_AF=0.1196;AA=a|||;VT=SNP
3	117464108	rs74793909	T	C	100	PASS	AC=234;AF=0.0467252;AN=5008;NS=2504;DP=18101;EAS_AF=0.0387;AMR_AF=0.0303;AFR_AF=0.0635;EUR_AF=0.0676;SAS_AF=0.0225;AA=T|||;VT=SNP
3	117464639	rs9833119	G	A	100	PASS	AC=1399;AF=0.279353;AN=5008;NS=2504;DP=17964;EAS_AF=0.0258;AMR_AF=0.5072;AFR_AF=0.0825;EUR_AF=0.4423;SAS_AF=0.4775;AA=G|||;VT=SNP
3	117465114	rs13059541	G	A	100	PASS	AC=786;AF=0.156949;AN=5008;NS=2504;DP=23752;EAS_AF=0.3591;AMR_AF=0.1916;AFR_AF=0.031;EUR_AF=0.1412;SAS_AF=0.1104;AA=G|||;VT=SNP
3	117465231	rs4687991	G	A	100	PASS	AC=2454;AF=0.490016;AN=5008;NS=2504;DP=20941;EAS_AF=0.3859;AMR_AF=0.7205;AFR_AF=0.2973;EUR_AF=0.5835;SAS_AF=0.5982;AA=A|||;VT=SNP
3	117466036	rs78461566	T	C	100	PASS	AC=233;AF=0.0465256;AN=5008;NS=2504;DP=18118;EAS_AF=0.0387;AMR_AF=0.0303;AFR_AF=0.0635;EUR_AF=0.0666;SAS_AF=0.0225;AA=T|||;VT=SNP
3	117466927	rs3924564	T	A	100	PASS	AC=945;AF=0.188698;AN=5008;NS=2504;DP=21352;EAS_AF=0.37;AMR_AF=0.2017;AFR_AF=0.1293;EUR_AF=0.1421;SAS_AF=0.1207;AA=A|||;VT=SNP
3	117467589	rs3924565	C	A	100	PASS	AC=1443;AF=0.288139;AN=5008;NS=2504;DP=17241;EAS_AF=0.0268;AMR_AF=0.5101;AFR_AF=0.1142;EUR_AF=0.4414;SAS_AF=0.4775;AA=C|||;VT=SNP
3	117467731	rs73172607	T	A	100	PASS	AC=1398;AF=0.279153;AN=5008;NS=2504;DP=20676;EAS_AF=0.0258;AMR_AF=0.5072;AFR_AF=0.0825;EUR_AF=0.4414;SAS_AF=0.4775;AA=T|||;VT=SNP
3	117467902	rs62264887	T	C	100	PASS	AC=956;AF=0.190895;AN=5008;NS=2504;DP=17237;EAS_AF=0.376;AMR_AF=0.2017;AFR_AF=0.1301;EUR_AF=0.1431;SAS_AF=0.1237;AA=T|||;VT=SNP
3	117471598	rs9841981	C	T	100	PASS	AC=2282;AF=0.455671;AN=5008;NS=2504;DP=18468;EAS_AF=0.0655;AMR_AF=0.5764;AFR_AF=0.612;EUR_AF=0.5109;SAS_AF=0.5041;AA=T|||;VT=SNP
3	117471895	rs7641170	A	C	100	PASS	AC=3744;AF=0.747604;AN=5008;NS=2504;DP=18996;EAS_AF=0.7292;AMR_AF=0.8602;AFR_AF=0.7451;EUR_AF=0.7614;SAS_AF=0.6759;AA=C|||;VT=SNP
3	117472378	rs74352594	T	C	100	PASS	AC=295;AF=0.0589058;AN=5008;NS=2504;DP=17118;EAS_AF=0.2024;AMR_AF=0.0648;AFR_AF=0.0008;EUR_AF=0.0179;SAS_AF=0.0276;AA=T|||;VT=SNP
3	117472959	rs4128263	T	C	100	PASS	AC=913;AF=0.182308;AN=5008;NS=2504;DP=21611;EAS_AF=0.371;AMR_AF=0.1988;AFR_AF=0.1044;EUR_AF=0.1431;SAS_AF=0.1217;AA=T|||;VT=SNP
3	117473496	rs6776684	C	A	100	PASS	AC=3222;AF=0.643371;AN=5008;NS=2504;DP=8219;EAS_AF=0.4325;AMR_AF=0.7752;AFR_AF=0.7421;EUR_AF=0.6541;SAS_AF=0.6227;AA=A|||;VT=SNP
3	117473977	rs4687996	G	A	100	PASS	AC=2265;AF=0.452276;AN=5008;NS=2504;DP=8487;EAS_AF=0.0625;AMR_AF=0.5749;AFR_AF=0.6021;EUR_AF=0.5109;SAS_AF=0.5041;AA=G|||;VT=SNP
3	117474165	rs4234658	A	G	100	PASS	AC=1720;AF=0.34345;AN=5008;NS=2504;DP=7866;EAS_AF=0.0268;AMR_AF=0.5317;AFR_AF=0.3101;EUR_AF=0.4414;SAS_AF=0.4806;AA=A|||;VT=SNP
3	117474339	rs66909038	T	C	100	PASS	AC=914;AF=0.182508;AN=5008;NS=2504;DP=11426;EAS_AF=0.373;AMR_AF=0.1988;AFR_AF=0.1044;EUR_AF=0.1431;SAS_AF=0.1207;AA=T|||;VT=SNP
3	117474384	rs4234659	C	T	100	PASS	AC=1401;AF=0.279752;AN=5008;NS=2504;DP=13240;EAS_AF=0.0268;AMR_AF=0.5086;AFR_AF=0.0825;EUR_AF=0.4423;SAS_AF=0.4775;AA=C|||;VT=SNP
3	117474457	rs4602427	C	G	100	PASS	AC=4323;AF=0.863219;AN=5008;NS=2504;DP=14950;EAS_AF=0.9444;AMR_AF=0.9063;AFR_AF=0.8321;EUR_AF=0.8141;SAS_AF=0.8415;AA=G|||;VT=SNP
3	117474735	rs9858155	C	T	100	PASS	AC=229;AF=0.0457268;AN=5008;NS=2504;DP=19583;EAS_AF=0.0357;AMR_AF=0.0288;AFR_AF=0.0635;EUR_AF=0.0666;SAS_AF=0.0225;AA=T|||;VT=SNP
3	117475051	rs12489588	C	T	100	PASS	AC=2276;AF=0.454473;AN=5008;NS=2504;DP=17725;EAS_AF=0.0655;AMR_AF=0.5749;AFR_AF=0.6097;EUR_AF=0.5109;SAS_AF=0.502;AA=C|||;VT=SNP
3	117475558	rs13088380	C	G	100	PASS	AC=832;AF=0.166134;AN=5008;NS=2504;DP=20640;EAS_AF=0.3661;AMR_AF=0.196;AFR_AF=0.0567;EUR_AF=0.1421;SAS_AF=0.1115;AA=C|||;VT=SNP
3	117475683	rs9872763	A	G	100	PASS	AC=2184;AF=0.436102;AN=5008;NS=2504;DP=18475;EAS_AF=0.0635;AMR_AF=0.5648;AFR_AF=0.5545;EUR_AF=0.5119;SAS_AF=0.4908;AA=A|||;VT=SNP
3	117476177	rs73172611	G	A	100	PASS	AC=1398;AF=0.279153;AN=5008;NS=2504;DP=19510;EAS_AF=0.0258;AMR_AF=0.5086;AFR_AF=0.0825;EUR_AF=0.4423;SAS_AF=0.4755;AA=G|||;VT=SNP
3	117477240	rs9845464	G	A	100	PASS	AC=481;AF=0.0960463;AN=5008;NS=2504;DP=14704;EAS_AF=0.0357;AMR_AF=0.0403;AFR_AF=0.2458;EUR_AF=0.0696;SAS_AF=0.0225;AA=G|||;VT=SNP
3	117479214	rs4687856	T	C	100	PASS	AC=2822;AF=0.563498;AN=5008;NS=2504;DP=20074;EAS_AF=0.3631;AMR_AF=0.6599;AFR_AF=0.615;EUR_AF=0.6203;SAS_AF=0.5736;AA=T|||;VT=SNP
3	117481133	rs58531875	G	A	100	PASS	AC=826;AF=0.164936;AN=5008;NS=2504;DP=16026;EAS_AF=0.3661;AMR_AF=0.196;AFR_AF=0.0514;EUR_AF=0.1421;SAS_AF=0.1125;AA=G|||;VT=SNP
3	117481675	rs11717841	G	A	100	PASS	AC=1906;AF=0.380591;AN=5008;NS=2504;DP=17064;EAS_AF=0.3165;AMR_AF=0.5922;AFR_AF=0.0862;EUR_AF=0.5477;SAS_AF=0.5225;AA=G|||;VT=SNP
3	117482359	rs4277716	C	T	100	PASS	AC=559;AF=0.111621;AN=5008;NS=2504;DP=18426;EAS_AF=0.0367;AMR_AF=0.049;AFR_AF=0.2995;EUR_AF=0.0716;SAS_AF=0.0204;AA=C|||;VT=SNP
3	117482545	rs4687857	G	A	100	PASS	AC=2197;AF=0.438698;AN=5008;NS=2504;DP=17253;EAS_AF=0.3175;AMR_AF=0.5965;AFR_AF=0.295;EUR_AF=0.5477;SAS_AF=0.5337;AA=G|||;VT=SNP
3	117482687	rs4687858	T	A	100	PASS	AC=3736;AF=0.746006;AN=5008;NS=2504;DP=19059;EAS_AF=0.7242;AMR_AF=0.8617;AFR_AF=0.7421;EUR_AF=0.7684;SAS_AF=0.6687;AA=a|||;VT=SNP
3	117483783	rs35541348	G	A	100	PASS	AC=1572;AF=0.313898;AN=5008;NS=2504;DP=17021;EAS_AF=0.5853;AMR_AF=0.2378;AFR_AF=0.2307;EUR_AF=0.2286;SAS_AF=0.2883;AA=G|||;VT=SNP
3	117484067	rs6808588	T	C	100	PASS	AC=285;AF=0.0569089;AN=5008;NS=2504;DP=16998;EAS_AF=0.002;AMR_AF=0.0346;AFR_AF=0.0915;EUR_AF=0.0626;SAS_AF=0.0767;AA=T|||;VT=SNP
3	117484272	rs77299912	T	C	100	PASS	AC=35;AF=0.00698882;AN=5008;NS=2504;DP=15755;EAS_AF=0.0139;AMR_AF=0.0029;AFR_AF=0;EUR_AF=0.0189;SAS_AF=0;AA=T|||;VT=SNP
3	117484462	rs6796552	C	G	100	PASS	AC=2522;AF=0.503594;AN=5008;NS=2504;DP=16245;EAS_AF=0.7113;AMR_AF=0.6268;AFR_AF=0.3548;EUR_AF=0.4543;SAS_AF=0.454;AA=C|||;VT=SNP
3	117484674	rs72967262	A	G	100	PASS	AC=1376;AF=0.27476;AN=5008;NS=2504;DP=13943;EAS_AF=0.3036;AMR_AF=0.4352;AFR_AF=0.2655;EUR_AF=0.2157;SAS_AF=0.2045;AA=A|||;VT=SNP
3	117484931	rs112620351	A	G	100	PASS	AC=1205;AF=0.240615;AN=5008;NS=2504;DP=12694;EAS_AF=0.0198;AMR_AF=0.1974;AFR_AF=0.3033;EUR_AF=0.2634;SAS_AF=0.3906;AA=A|||;VT=SNP
3	117485229	rs75155406	C	T	100	PASS	AC=221;AF=0.0441294;AN=5008;NS=2504;DP=15296;EAS_AF=0.0407;AMR_AF=0.0389;AFR_AF=0.0461;EUR_AF=0.0686;SAS_AF=0.0235;AA=C|||;VT=SNP
3	117485403	rs10212197	A	G	100	PASS	AC=2720;AF=0.543131;AN=5008;NS=2504;DP=17797;EAS_AF=0.3611;AMR_AF=0.6643;AFR_AF=0.559;EUR_AF=0.5497;SAS_AF=0.6166;AA=G|||;VT=SNP
3	117485903	rs59497431	G	A	100	PASS	AC=671;AF=0.133986;AN=5008;NS=2504;DP=20414;EAS_AF=0.2986;AMR_AF=0.1066;AFR_AF=0.1127;EUR_AF=0.0507;SAS_AF=0.0982;AA=G|||;VT=SNP
3	117486091	rs58043966	C	G	100	PASS	AC=1581;AF=0.315695;AN=5008;NS=2504;DP=20282;EAS_AF=0.3413;AMR_AF=0.4726;AFR_AF=0.3056;EUR_AF=0.2853;SAS_AF=0.2229;AA=C|||;VT=SNP
3	117487571	rs4687862	G	T	100	PASS	AC=1279;AF=0.255391;AN=5008;NS=2504;DP=22290;EAS_AF=0.3026;AMR_AF=0.428;AFR_AF=0.2005;EUR_AF=0.2157;SAS_AF=0.1994;AA=G|||;VT=SNP
3	117487601	rs4615111	G	T	100	PASS	AC=3272;AF=0.653355;AN=5008;NS=2504;DP=22029;EAS_AF=0.6786;AMR_AF=0.5144;AFR_AF=0.6664;EUR_AF=0.661;SAS_AF=0.7004;AA=G|||;VT=SNP
3	117487836	rs4687864	A	G	100	PASS	AC=1283;AF=0.25619;AN=5008;NS=2504;DP=21651;EAS_AF=0.3036;AMR_AF=0.428;AFR_AF=0.2027;EUR_AF=0.2157;SAS_AF=0.1994;AA=A|||;VT=SNP
3	117488003	rs9681843	A	G	100	PASS	AC=1216;AF=0.242812;AN=5008;NS=2504;DP=21212;EAS_AF=0.0198;AMR_AF=0.1974;AFR_AF=0.3086;EUR_AF=0.2644;SAS_AF=0.3937;AA=A|||;VT=SNP
3	117488125	rs72951507	G	T	100	PASS	AC=1281;AF=0.255791;AN=5008;NS=2504;DP=18222;EAS_AF=0.3026;AMR_AF=0.428;AFR_AF=0.2012;EUR_AF=0.2157;SAS_AF=0.2004;AA=G|||;VT=SNP
3	117488135	rs76764057	C	T	100	PASS	AC=713;AF=0.142372;AN=5008;NS=2504;DP=18203;EAS_AF=0.2421;AMR_AF=0.1225;AFR_AF=0.0492;EUR_AF=0.1829;SAS_AF=0.138;AA=c|||;VT=SNP
3	117489088	rs4325949	A	G	100	PASS	AC=3258;AF=0.650559;AN=5008;NS=2504;DP=21346;EAS_AF=0.5734;AMR_AF=0.7493;AFR_AF=0.5877;EUR_AF=0.661;SAS_AF=0.7342;AA=G|||;VT=SNP
3	117489105	rs4234660	T	C	100	PASS	AC=1289;AF=0.257388;AN=5008;NS=2504;DP=21538;EAS_AF=0.3036;AMR_AF=0.428;AFR_AF=0.2073;EUR_AF=0.2157;SAS_AF=0.1994;AA=T|||;VT=SNP
3	117489520	rs4444741	G	A	100	PASS	AC=1279;AF=0.255391;AN=5008;NS=2504;DP=20827;EAS_AF=0.3016;AMR_AF=0.428;AFR_AF=0.2012;EUR_AF=0.2157;SAS_AF=0.1994;AA=G|||;VT=SNP
3	117489528	rs59298747	A	G	100	PASS	AC=727;AF=0.145168;AN=5008;NS=2504;DP=20803;EAS_AF=0.252;AMR_AF=0.1239;AFR_AF=0.0507;EUR_AF=0.1809;SAS_AF=0.1411;AA=A|||;VT=SNP
3	117489779	rs4320082	A	C	100	PASS	AC=3266;AF=0.652157;AN=5008;NS=2504;DP=19555;EAS_AF=0.5744;AMR_AF=0.7493;AFR_AF=0.5938;EUR_AF=0.661;SAS_AF=0.7331;AA=C|||;VT=SNP
3	117489859	rs4571264	G	T	100	PASS	AC=617;AF=0.123203;AN=5008;NS=2504;DP=19751;EAS_AF=0.2976;AMR_AF=0.1052;AFR_AF=0.0734;EUR_AF=0.0507;SAS_AF=0.0982;AA=G|||;VT=SNP
3	117490114	rs4499636	C	T	100	PASS	AC=1294;AF=0.258387;AN=5008;NS=2504;DP=18592;EAS_AF=0.3006;AMR_AF=0.428;AFR_AF=0.2057;EUR_AF=0.2157;SAS_AF=0.2096;AA=C|||;VT=SNP
3	117490478	rs73865457	T	C	100	PASS	AC=1281;AF=0.255791;AN=5008;NS=2504;DP=14976;EAS_AF=0.3006;AMR_AF=0.428;AFR_AF=0.2057;EUR_AF=0.2147;SAS_AF=0.1973;AA=T|||;VT=SNP
3	117490523	rs72951520	G	A	100	PASS	AC=1285;AF=0.256589;AN=5008;NS=2504;DP=14965;EAS_AF=0.3006;AMR_AF=0.428;AFR_AF=0.2065;EUR_AF=0.2157;SAS_AF=0.1994;AA=G|||;VT=SNP
3	117490625	rs72951522	C	T	100	PASS	AC=1279;AF=0.255391;AN=5008;NS=2504;DP=14595;EAS_AF=0.3006;AMR_AF=0.428;AFR_AF=0.202;EUR_AF=0.2157;SAS_AF=0.1994;AA=C|||;VT=SNP
3	117490818	rs12634683	A	G	100	PASS	AC=1290;AF=0.257588;AN=5008;NS=2504;DP=16287;EAS_AF=0.3036;AMR_AF=0.428;AFR_AF=0.208;EUR_AF=0.2157;SAS_AF=0.1994;AA=G|||;VT=SNP
3	117491182	rs12630024	C	T	100	PASS	AC=1294;AF=0.258387;AN=5008;NS=2504;DP=16625;EAS_AF=0.3006;AMR_AF=0.428;AFR_AF=0.202;EUR_AF=0.2157;SAS_AF=0.2147;AA=T|||;VT=SNP
3	117491325	rs4610260	G	A	100	PASS	AC=1033;AF=0.20627;AN=5008;NS=2504;DP=17098;EAS_AF=0.0188;AMR_AF=0.1758;AFR_AF=0.1838;EUR_AF=0.2644;SAS_AF=0.3916;AA=G|||;VT=SNP
3	117491576	rs57702713	G	T	100	PASS	AC=1276;AF=0.254792;AN=5008;NS=2504;DP=19147;EAS_AF=0.3016;AMR_AF=0.4222;AFR_AF=0.2027;EUR_AF=0.2157;SAS_AF=0.1984;AA=G|||;VT=SNP
3	117491577	rs73863131	A	T	100	PASS	AC=1289;AF=0.257388;AN=5008;NS=2504;DP=19242;EAS_AF=0.3026;AMR_AF=0.4308;AFR_AF=0.2027;EUR_AF=0.2197;SAS_AF=0.2004;AA=A|||;VT=SNP
3	117491624	rs72951523	G	C	100	PASS	AC=1278;AF=0.255192;AN=5008;NS=2504;DP=18917;EAS_AF=0.3006;AMR_AF=0.4265;AFR_AF=0.202;EUR_AF=0.2157;SAS_AF=0.1994;AA=C|||;VT=SNP
3	117491870	rs9821162	G	C	100	PASS	AC=1018;AF=0.203275;AN=5008;NS=2504;DP=19612;EAS_AF=0.0188;AMR_AF=0.1758;AFR_AF=0.1732;EUR_AF=0.2644;SAS_AF=0.3906;AA=G|||;VT=SNP
3	117491882	rs72951524	A	T	100	PASS	AC=1280;AF=0.255591;AN=5008;NS=2504;DP=19162;EAS_AF=0.3016;AMR_AF=0.428;AFR_AF=0.202;EUR_AF=0.2157;SAS_AF=0.1994;AA=T|||;VT=SNP
3	117492046	rs72951527	A	C	100	PASS	AC=1316;AF=0.26278;AN=5008;NS=2504;DP=18145;EAS_AF=0.3036;AMR_AF=0.4323;AFR_AF=0.2254;EUR_AF=0.2157;SAS_AF=0.1994;AA=A|||;VT=SNP
3	117492138	rs6769449	T	C	100	PASS	AC=2792;AF=0.557508;AN=5008;NS=2504;DP=18967;EAS_AF=0.3631;AMR_AF=0.6671;AFR_AF=0.6112;EUR_AF=0.5487;SAS_AF=0.6166;AA=T|||;VT=SNP
3	117492152	rs6805393	G	A	100	PASS	AC=2505;AF=0.5002;AN=5008;NS=2504;DP=18860;EAS_AF=0.3254;AMR_AF=0.6225;AFR_AF=0.5166;EUR_AF=0.4801;SAS_AF=0.592;AA=A|||;VT=SNP
3	117492178	rs55924379	A	G	100	PASS	AC=1288;AF=0.257188;AN=5008;NS=2504;DP=18976;EAS_AF=0.3046;AMR_AF=0.4294;AFR_AF=0.2035;EUR_AF=0.2167;SAS_AF=0.2004;AA=A|||;VT=SNP
3	117492192	rs56201452	C	G	100	PASS	AC=1288;AF=0.257188;AN=5008;NS=2504;DP=19131;EAS_AF=0.3046;AMR_AF=0.4294;AFR_AF=0.2035;EUR_AF=0.2167;SAS_AF=0.2004;AA=G|||;VT=SNP
3	117492656	rs4456894	C	A	100	PASS	AC=1278;AF=0.255192;AN=5008;NS=2504;DP=20286;EAS_AF=0.3016;AMR_AF=0.428;AFR_AF=0.1997;EUR_AF=0.2157;SAS_AF=0.2004;AA=C|||;VT=SNP
3	117492698	rs4257577	G	A	100	PASS	AC=1280;AF=0.255591;AN=5008;NS=2504;DP=19444;EAS_AF=0.3016;AMR_AF=0.4294;AFR_AF=0.2005;EUR_AF=0.2157;SAS_AF=0.2004;AA=A|||;VT=SNP
3	117492710	rs4487268	C	T	100	PASS	AC=1278;AF=0.255192;AN=5008;NS=2504;DP=19157;EAS_AF=0.3016;AMR_AF=0.428;AFR_AF=0.1997;EUR_AF=0.2157;SAS_AF=0.2004;AA=T|||;VT=SNP
3	117492720	rs4487267	C	A	100	PASS	AC=762;AF=0.152157;AN=5008;NS=2504;DP=18679;EAS_AF=0.3681;AMR_AF=0.1527;AFR_AF=0.0265;EUR_AF=0.1511;SAS_AF=0.1002;AA=C|||;VT=SNP
3	117492759	rs4328832	G	A	100	PASS	AC=1278;AF=0.255192;AN=5008;NS=2504;DP=16617;EAS_AF=0.3016;AMR_AF=0.428;AFR_AF=0.1997;EUR_AF=0.2157;SAS_AF=0.2004;AA=A|||;VT=SNP
3	117492815	rs4264758	A	G	100	PASS	AC=1286;AF=0.256789;AN=5008;NS=2504;DP=17896;EAS_AF=0.3016;AMR_AF=0.428;AFR_AF=0.205;EUR_AF=0.2157;SAS_AF=0.2014;AA=A|||;VT=SNP
3	117492843	rs4441688	C	T	100	PASS	AC=1251;AF=0.2498;AN=5008;NS=2504;DP=18845;EAS_AF=0.2887;AMR_AF=0.4251;AFR_AF=0.2042;EUR_AF=0.1968;SAS_AF=0.2014;AA=T|||;VT=SNP
3	117493093	rs4688015	G	A	100	PASS	AC=1302;AF=0.259984;AN=5008;NS=2504;DP=19704;EAS_AF=0.3036;AMR_AF=0.4294;AFR_AF=0.2057;EUR_AF=0.2256;SAS_AF=0.2035;AA=G|||;VT=SNP
3	117493165	rs4688016	C	G	100	PASS	AC=1302;AF=0.259984;AN=5008;NS=2504;DP=18663;EAS_AF=0.3036;AMR_AF=0.4294;AFR_AF=0.2057;EUR_AF=0.2256;SAS_AF=0.2035;AA=G|||;VT=SNP
3	117493173	rs4688017	A	G	100	PASS	AC=1302;AF=0.259984;AN=5008;NS=2504;DP=18710;EAS_AF=0.3036;AMR_AF=0.4294;AFR_AF=0.2057;EUR_AF=0.2256;SAS_AF=0.2035;AA=G|||;VT=SNP
3	117493528	rs9827255	C	T	100	PASS	AC=1015;AF=0.202676;AN=5008;NS=2504;DP=18481;EAS_AF=0.0188;AMR_AF=0.1772;AFR_AF=0.1702;EUR_AF=0.2644;SAS_AF=0.3906;AA=c|||;VT=SNP
3	117493600	rs4146336	A	C	100	PASS	AC=2017;AF=0.402756;AN=5008;NS=2504;DP=17223;EAS_AF=0.6597;AMR_AF=0.3127;AFR_AF=0.3366;EUR_AF=0.3897;SAS_AF=0.3047;AA=A|||;VT=SNP
3	117493638	rs4314207	T	C	100	PASS	AC=1303;AF=0.260184;AN=5008;NS=2504;DP=16795;EAS_AF=0.3026;AMR_AF=0.4294;AFR_AF=0.2088;EUR_AF=0.2256;SAS_AF=0.2014;AA=T|||;VT=SNP
3	117493644	rs4410466	T	C	100	PASS	AC=1303;AF=0.260184;AN=5008;NS=2504;DP=16871;EAS_AF=0.3026;AMR_AF=0.4294;AFR_AF=0.2088;EUR_AF=0.2256;SAS_AF=0.2014;AA=T|||;VT=SNP
3	117493964	rs4146338	C	T	100	PASS	AC=4429;AF=0.884385;AN=5008;NS=2504;DP=13842;EAS_AF=0.9821;AMR_AF=0.9294;AFR_AF=0.7776;EUR_AF=0.8777;SAS_AF=0.9029;AA=T|||;VT=SNP
3	117494643	rs4465973	T	C	100	PASS	AC=1021;AF=0.203874;AN=5008;NS=2504;DP=17470;EAS_AF=0.0188;AMR_AF=0.1772;AFR_AF=0.1747;EUR_AF=0.2644;SAS_AF=0.3906;AA=T|||;VT=SNP
3	117495196	rs4282091	A	G	100	PASS	AC=1021;AF=0.203874;AN=5008;NS=2504;DP=17150;EAS_AF=0.0188;AMR_AF=0.1772;AFR_AF=0.1755;EUR_AF=0.2644;SAS_AF=0.3896;AA=A|||;VT=SNP
3	117496982	rs7642118	A	C	100	PASS	AC=2111;AF=0.421526;AN=5008;NS=2504;DP=17249;EAS_AF=0.6756;AMR_AF=0.317;AFR_AF=0.3623;EUR_AF=0.4185;SAS_AF=0.317;AA=A|||;VT=SNP
3	117497089	rs4295194	C	T	100	PASS	AC=1170;AF=0.233626;AN=5008;NS=2504;DP=19978;EAS_AF=0.2857;AMR_AF=0.4236;AFR_AF=0.1536;EUR_AF=0.1958;SAS_AF=0.1922;AA=C|||;VT=SNP
3	117497363	rs148439849	C	T	100	PASS	AC=577;AF=0.115216;AN=5008;NS=2504;DP=18960;EAS_AF=0.2847;AMR_AF=0.1023;AFR_AF=0.0734;EUR_AF=0.0318;SAS_AF=0.092;AA=C|||;VT=SNP
3	117497709	rs4521266	G	A	100	PASS	AC=1145;AF=0.228634;AN=5008;NS=2504;DP=20123;EAS_AF=0.4117;AMR_AF=0.1873;AFR_AF=0.1589;EUR_AF=0.2157;SAS_AF=0.1769;AA=G|||;VT=SNP
3	117498342	rs9825760	G	T	100	PASS	AC=1009;AF=0.201478;AN=5008;NS=2504;DP=20066;EAS_AF=0.0188;AMR_AF=0.1758;AFR_AF=0.1687;EUR_AF=0.2644;SAS_AF=0.3875;AA=G|||;VT=SNP
3	117498437	rs9825668	C	T	100	PASS	AC=1009;AF=0.201478;AN=5008;NS=2504;DP=20154;EAS_AF=0.0188;AMR_AF=0.1758;AFR_AF=0.1687;EUR_AF=0.2644;SAS_AF=0.3875;AA=C|||;VT=SNP
3	117498625	rs9825959	C	T	100	PASS	AC=1009;AF=0.201478;AN=5008;NS=2504;DP=17161;EAS_AF=0.0188;AMR_AF=0.1758;AFR_AF=0.1687;EUR_AF=0.2644;SAS_AF=0.3875;AA=C|||;VT=SNP
3	117498666	rs148594745	C	A	100	PASS	AC=580;AF=0.115815;AN=5008;NS=2504;DP=19495;EAS_AF=0.2817;AMR_AF=0.1023;AFR_AF=0.0779;EUR_AF=0.0318;SAS_AF=0.092;AA=C|||;VT=SNP
3	117504672	rs58577598	T	C	100	PASS	AC=1426;AF=0.284744;AN=5008;NS=2504;DP=18306;EAS_AF=0.3036;AMR_AF=0.4697;AFR_AF=0.2201;EUR_AF=0.2833;SAS_AF=0.2229;AA=T|||;VT=SNP
3	117505310	rs7635561	A	C	100	PASS	AC=732;AF=0.146166;AN=5008;NS=2504;DP=16414;EAS_AF=0.2996;AMR_AF=0.1441;AFR_AF=0.0802;EUR_AF=0.1113;SAS_AF=0.1145;AA=A|||;VT=SNP
3	117505864	rs72951552	C	A	100	PASS	AC=1170;AF=0.233626;AN=5008;NS=2504;DP=18579;EAS_AF=0.2847;AMR_AF=0.4251;AFR_AF=0.1528;EUR_AF=0.1968;SAS_AF=0.1922;AA=C|||;VT=SNP
3	117506589	rs11926918	T	A	100	PASS	AC=3409;AF=0.680711;AN=5008;NS=2504;DP=12937;EAS_AF=0.9643;AMR_AF=0.7536;AFR_AF=0.5998;EUR_AF=0.6153;SAS_AF=0.5133;AA=A|||;VT=SNP
3	117507145	rs62264891	C	A	100	PASS	AC=770;AF=0.153754;AN=5008;NS=2504;DP=15711;EAS_AF=0.381;AMR_AF=0.1527;AFR_AF=0.0212;EUR_AF=0.1531;SAS_AF=0.1002;AA=C|||;VT=SNP
3	117507603	rs114535732	C	T	100	PASS	AC=189;AF=0.0377396;AN=5008;NS=2504;DP=19404;EAS_AF=0.0377;AMR_AF=0.0375;AFR_AF=0.028;EUR_AF=0.0676;SAS_AF=0.0204;AA=C|||;VT=SNP
3	117508499	rs36087142	T	C	100	PASS	AC=294;AF=0.0587061;AN=5008;NS=2504;DP=20385;EAS_AF=0.0347;AMR_AF=0.0288;AFR_AF=0.0825;EUR_AF=0.0636;SAS_AF=0.0675;AA=T|||;VT=SNP
3	117508846	rs9861346	C	T	100	PASS	AC=4665;AF=0.93151;AN=5008;NS=2504;DP=20725;EAS_AF=0.9812;AMR_AF=0.9409;AFR_AF=0.9939;EUR_AF=0.8489;SAS_AF=0.8742;AA=T|||;VT=SNP
3	117509984	rs6783233	C	T	100	PASS	AC=957;AF=0.191094;AN=5008;NS=2504;DP=18273;EAS_AF=0.0188;AMR_AF=0.1657;AFR_AF=0.1793;EUR_AF=0.2316;SAS_AF=0.3609;AA=C|||;VT=SNP
3	117510714	rs34981078	T	C	100	PASS	AC=1685;AF=0.336462;AN=5008;NS=2504;DP=16835;EAS_AF=0.6379;AMR_AF=0.2781;AFR_AF=0.1619;EUR_AF=0.3509;SAS_AF=0.2883;AA=T|||;VT=SNP
3	117510861	rs10934416	T	C	100	PASS	AC=614;AF=0.122604;AN=5008;NS=2504;DP=15487;EAS_AF=0.2937;AMR_AF=0.1052;AFR_AF=0.0749;EUR_AF=0.0507;SAS_AF=0.0971;AA=T|||;VT=SNP
3	117511935	rs59394152	G	T	100	PASS	AC=766;AF=0.152955;AN=5008;NS=2504;DP=15846;EAS_AF=0.375;AMR_AF=0.1484;AFR_AF=0.0272;EUR_AF=0.1491;SAS_AF=0.1012;AA=G|||;VT=SNP
3	117511952	rs13097934	A	G	100	PASS	AC=3417;AF=0.682308;AN=5008;NS=2504;DP=15942;EAS_AF=0.9643;AMR_AF=0.7522;AFR_AF=0.6051;EUR_AF=0.6163;SAS_AF=0.5143;AA=A|||;VT=SNP
3	117512013	rs55800289	C	G	100	PASS	AC=735;AF=0.146765;AN=5008;NS=2504;DP=15763;EAS_AF=0.2619;AMR_AF=0.1297;AFR_AF=0.0076;EUR_AF=0.2207;SAS_AF=0.1524;AA=C|||;VT=SNP
3	117513200	rs13062198	G	A	100	PASS	AC=1216;AF=0.242812;AN=5008;NS=2504;DP=18675;EAS_AF=0.4117;AMR_AF=0.1916;AFR_AF=0.2118;EUR_AF=0.2197;SAS_AF=0.1708;AA=G|||;VT=SNP
3	117513204	rs13084363	T	A	100	PASS	AC=1216;AF=0.242812;AN=5008;NS=2504;DP=18751;EAS_AF=0.4117;AMR_AF=0.1916;AFR_AF=0.2118;EUR_AF=0.2197;SAS_AF=0.1708;AA=T|||;VT=SNP
3	117513489	rs13062694	G	A	100	PASS	AC=1214;AF=0.242412;AN=5008;NS=2504;DP=14907;EAS_AF=0.4117;AMR_AF=0.1931;AFR_AF=0.211;EUR_AF=0.2197;SAS_AF=0.1687;AA=G|||;VT=SNP
3	117514168	rs12635476	A	G	100	PASS	AC=581;AF=0.116014;AN=5008;NS=2504;DP=18055;EAS_AF=0.2927;AMR_AF=0.1023;AFR_AF=0.0666;EUR_AF=0.0318;SAS_AF=0.0971;AA=A|||;VT=SNP
3	117515091	rs12495601	C	T	100	PASS	AC=563;AF=0.11242;AN=5008;NS=2504;DP=17644;EAS_AF=0.2837;AMR_AF=0.0994;AFR_AF=0.0582;EUR_AF=0.0318;SAS_AF=0.1012;AA=c|||;VT=SNP
3	117515452	rs74514443	G	A	100	PASS	AC=32;AF=0.00638978;AN=5008;NS=2504;DP=15901;EAS_AF=0.0109;AMR_AF=0.0029;AFR_AF=0;EUR_AF=0.0189;SAS_AF=0;AA=G|||;VT=SNP
3	117515519	rs66511648	T	C	100	PASS	AC=1048;AF=0.209265;AN=5008;NS=2504;DP=15047;EAS_AF=0.0159;AMR_AF=0.17;AFR_AF=0.236;EUR_AF=0.2386;SAS_AF=0.3701;AA=T|||;VT=SNP
3	117516542	rs58609575	G	T	100	PASS	AC=893;AF=0.178315;AN=5008;NS=2504;DP=20392;EAS_AF=0.3482;AMR_AF=0.0764;AFR_AF=0.2572;EUR_AF=0.0358;SAS_AF=0.1155;AA=G|||;VT=SNP
3	117516836	rs6799530	T	A	100	PASS	AC=1928;AF=0.384984;AN=5008;NS=2504;DP=22252;EAS_AF=0.0903;AMR_AF=0.5173;AFR_AF=0.41;EUR_AF=0.4414;SAS_AF=0.5031;AA=T|||;VT=SNP
3	117516947	rs73863144	C	T	100	PASS	AC=880;AF=0.175719;AN=5008;NS=2504;DP=20873;EAS_AF=0.3522;AMR_AF=0.0735;AFR_AF=0.2458;EUR_AF=0.0348;SAS_AF=0.1166;AA=C|||;VT=SNP
3	117517339	rs9842435	A	G	100	PASS	AC=4746;AF=0.947684;AN=5008;NS=2504;DP=19748;EAS_AF=0.9891;AMR_AF=0.9539;AFR_AF=0.9796;EUR_AF=0.8728;SAS_AF=0.9346;AA=G|||;VT=SNP
3	117517627	rs9825411	T	C	100	PASS	AC=945;AF=0.188698;AN=5008;NS=2504;DP=17545;EAS_AF=0.0635;AMR_AF=0.3573;AFR_AF=0.2421;EUR_AF=0.2038;SAS_AF=0.1104;AA=T|||;VT=SNP
3	117517652	rs74696602	C	T	100	PASS	AC=440;AF=0.0878594;AN=5008;NS=2504;DP=17823;EAS_AF=0.123;AMR_AF=0.0778;AFR_AF=0.0197;EUR_AF=0.1262;SAS_AF=0.1115;AA=C|||;VT=SNP
3	117518108	rs9917626	C	G	100	PASS	AC=900;AF=0.179712;AN=5008;NS=2504;DP=18765;EAS_AF=0.3562;AMR_AF=0.072;AFR_AF=0.2587;EUR_AF=0.0348;SAS_AF=0.1166;AA=C|||;VT=SNP
3	117518996	rs11711127	T	G	100	PASS	AC=980;AF=0.195687;AN=5008;NS=2504;DP=15980;EAS_AF=0.0268;AMR_AF=0.1585;AFR_AF=0.1664;EUR_AF=0.2366;SAS_AF=0.3937;AA=T|||;VT=SNP
3	117519001	rs77979264	A	G	100	PASS	AC=31;AF=0.0061901;AN=5008;NS=2504;DP=15889;EAS_AF=0.002;AMR_AF=0.0058;AFR_AF=0;EUR_AF=0.0179;SAS_AF=0.0072;AA=A|||;VT=SNP
3	117519310	rs16827547	A	T	100	PASS	AC=1686;AF=0.336661;AN=5008;NS=2504;DP=14434;EAS_AF=0.5377;AMR_AF=0.3429;AFR_AF=0.1536;EUR_AF=0.3966;SAS_AF=0.3108;AA=A|||;VT=SNP
3	117520297	rs6799997	G	T	100	PASS	AC=4746;AF=0.947684;AN=5008;NS=2504;DP=15206;EAS_AF=0.9891;AMR_AF=0.9539;AFR_AF=0.9811;EUR_AF=0.8718;SAS_AF=0.9335;AA=G|||;VT=SNP
3	117520833	rs7644473	G	T	100	PASS	AC=4747;AF=0.947883;AN=5008;NS=2504;DP=15902;EAS_AF=0.9891;AMR_AF=0.9539;AFR_AF=0.9811;EUR_AF=0.8718;SAS_AF=0.9346;AA=T|||;VT=SNP
3	117521125	rs9845897	T	C	100	PASS	AC=1071;AF=0.213858;AN=5008;NS=2504;DP=17193;EAS_AF=0.0635;AMR_AF=0.3646;AFR_AF=0.3343;EUR_AF=0.2038;SAS_AF=0.1094;AA=T|||;VT=SNP
3	117521471	rs9864015	A	G	100	PASS	AC=1068;AF=0.213259;AN=5008;NS=2504;DP=17041;EAS_AF=0.0615;AMR_AF=0.3646;AFR_AF=0.3343;EUR_AF=0.2038;SAS_AF=0.1084;AA=A|||;VT=SNP
3	117521519	rs73182462	A	G	100	PASS	AC=890;AF=0.177716;AN=5008;NS=2504;DP=17314;EAS_AF=0.0268;AMR_AF=0.1542;AFR_AF=0.1014;EUR_AF=0.2366;SAS_AF=0.3926;AA=A|||;VT=SNP
3	117521612	rs12494770	A	G	100	PASS	AC=2532;AF=0.505591;AN=5008;NS=2504;DP=16420;EAS_AF=0.8998;AMR_AF=0.4107;AFR_AF=0.3676;EUR_AF=0.4314;SAS_AF=0.4294;AA=A|||;VT=SNP
3	117521896	rs73182464	A	G	100	PASS	AC=890;AF=0.177716;AN=5008;NS=2504;DP=17250;EAS_AF=0.0268;AMR_AF=0.1542;AFR_AF=0.1014;EUR_AF=0.2366;SAS_AF=0.3926;AA=A|||;VT=SNP
3	117521904	rs71325315	T	C	100	PASS	AC=298;AF=0.0595048;AN=5008;NS=2504;DP=17294;EAS_AF=0.0298;AMR_AF=0.0403;AFR_AF=0.062;EUR_AF=0.0765;SAS_AF=0.0828;AA=T|||;VT=SNP
3	117522712	rs13065007	T	A	100	PASS	AC=1201;AF=0.239816;AN=5008;NS=2504;DP=19316;EAS_AF=0.4147;AMR_AF=0.2637;AFR_AF=0.1021;EUR_AF=0.2704;SAS_AF=0.1973;AA=T|||;VT=SNP
3	117522951	rs12489939	C	T	100	PASS	AC=1200;AF=0.239617;AN=5008;NS=2504;DP=19092;EAS_AF=0.4147;AMR_AF=0.2637;AFR_AF=0.1014;EUR_AF=0.2714;SAS_AF=0.1963;AA=C|||;VT=SNP
3	117522976	rs12490005	G	A	100	PASS	AC=1166;AF=0.232827;AN=5008;NS=2504;DP=19117;EAS_AF=0.4097;AMR_AF=0.2594;AFR_AF=0.0809;EUR_AF=0.2704;SAS_AF=0.1984;AA=G|||;VT=SNP
3	117524434	rs9842336	C	T	100	PASS	AC=966;AF=0.192891;AN=5008;NS=2504;DP=18502;EAS_AF=0.0605;AMR_AF=0.3602;AFR_AF=0.261;EUR_AF=0.2028;SAS_AF=0.1084;AA=C|||;VT=SNP
3	117525798	rs6438409	T	C	100	PASS	AC=2033;AF=0.40595;AN=5008;NS=2504;DP=18541;EAS_AF=0.0903;AMR_AF=0.5245;AFR_AF=0.4841;EUR_AF=0.4404;SAS_AF=0.5061;AA=T|||;VT=SNP
3	117526062	rs78793415	C	T	100	PASS	AC=424;AF=0.0846645;AN=5008;NS=2504;DP=19086;EAS_AF=0.1667;AMR_AF=0.1369;AFR_AF=0.0151;EUR_AF=0.1004;SAS_AF=0.0409;AA=C|||;VT=SNP
3	117526240	rs13076169	A	C	100	PASS	AC=1644;AF=0.328275;AN=5008;NS=2504;DP=18117;EAS_AF=0.5417;AMR_AF=0.3372;AFR_AF=0.1218;EUR_AF=0.3966;SAS_AF=0.3108;AA=A|||;VT=SNP
3	117526264	rs12491422	T	C	100	PASS	AC=1644;AF=0.328275;AN=5008;NS=2504;DP=18250;EAS_AF=0.5417;AMR_AF=0.3372;AFR_AF=0.1218;EUR_AF=0.3976;SAS_AF=0.3098;AA=T|||;VT=SNP
3	117527708	rs6438410	A	T	100	PASS	AC=4268;AF=0.852236;AN=5008;NS=2504;DP=13933;EAS_AF=0.6429;AMR_AF=0.9308;AFR_AF=0.8631;EUR_AF=0.9672;SAS_AF=0.8793;AA=t|||;VT=SNP
3	117527768	rs13083738	G	A	100	PASS	AC=1212;AF=0.242013;AN=5008;NS=2504;DP=11806;EAS_AF=0.4395;AMR_AF=0.2579;AFR_AF=0.0953;EUR_AF=0.2704;SAS_AF=0.1963;AA=G|||;VT=SNP
3	117528279	rs13088588	C	A	100	PASS	AC=260;AF=0.0519169;AN=5008;NS=2504;DP=18936;EAS_AF=0.0298;AMR_AF=0.0389;AFR_AF=0.0484;EUR_AF=0.0716;SAS_AF=0.0685;AA=C|||;VT=SNP
3	117528682	rs7630428	A	G	100	PASS	AC=258;AF=0.0515176;AN=5008;NS=2504;DP=17531;EAS_AF=0.0109;AMR_AF=0.0461;AFR_AF=0.0182;EUR_AF=0.1282;SAS_AF=0.0634;AA=A|||;VT=SNP
3	117529128	rs6776422	T	G	100	PASS	AC=2111;AF=0.421526;AN=5008;NS=2504;DP=16677;EAS_AF=0.4444;AMR_AF=0.4164;AFR_AF=0.2163;EUR_AF=0.507;SAS_AF=0.591;AA=T|||;VT=SNP
3	117529266	rs7633157	A	G	100	PASS	AC=1451;AF=0.289736;AN=5008;NS=2504;DP=15554;EAS_AF=0.0764;AMR_AF=0.4236;AFR_AF=0.4349;EUR_AF=0.331;SAS_AF=0.1759;AA=A|||;VT=SNP
3	117529467	rs7428847	T	C	100	PASS	AC=2532;AF=0.505591;AN=5008;NS=2504;DP=21580;EAS_AF=0.5675;AMR_AF=0.4899;AFR_AF=0.2231;EUR_AF=0.6332;SAS_AF=0.7035;AA=T|||;VT=SNP
3	117529485	rs13095397	G	T	100	PASS	AC=1168;AF=0.233227;AN=5008;NS=2504;DP=20964;EAS_AF=0.4127;AMR_AF=0.2579;AFR_AF=0.0809;EUR_AF=0.2704;SAS_AF=0.1984;AA=G|||;VT=SNP
3	117529700	rs7426801	G	C	100	PASS	AC=4115;AF=0.821685;AN=5008;NS=2504;DP=18785;EAS_AF=0.6389;AMR_AF=0.9294;AFR_AF=0.7526;EUR_AF=0.9652;SAS_AF=0.8793;AA=C|||;VT=SNP
3	117529734	rs6438411	T	C	100	PASS	AC=4125;AF=0.823682;AN=5008;NS=2504;DP=18448;EAS_AF=0.6429;AMR_AF=0.9294;AFR_AF=0.7572;EUR_AF=0.9652;SAS_AF=0.8793;AA=C|||;VT=SNP
3	117529749	rs6438412	G	C	100	PASS	AC=4120;AF=0.822684;AN=5008;NS=2504;DP=18128;EAS_AF=0.6379;AMR_AF=0.9294;AFR_AF=0.7572;EUR_AF=0.9652;SAS_AF=0.8793;AA=C|||;VT=SNP
3	117530644	rs13081204	T	C	100	PASS	AC=2546;AF=0.508387;AN=5008;NS=2504;DP=19331;EAS_AF=0.5655;AMR_AF=0.4928;AFR_AF=0.2239;EUR_AF=0.6461;SAS_AF=0.7035;AA=T|||;VT=SNP
3	117530775	rs62264956	C	T	100	PASS	AC=259;AF=0.0517173;AN=5008;NS=2504;DP=17567;EAS_AF=0.0109;AMR_AF=0.0461;AFR_AF=0.0182;EUR_AF=0.1302;SAS_AF=0.0624;AA=C|||;VT=SNP
3	117531290	rs4688045	C	G	100	PASS	AC=967;AF=0.193091;AN=5008;NS=2504;DP=18088;EAS_AF=0.0605;AMR_AF=0.3588;AFR_AF=0.2632;EUR_AF=0.2008;SAS_AF=0.1094;AA=C|||;VT=SNP
3	117532231	rs9856456	C	T	100	PASS	AC=4118;AF=0.822284;AN=5008;NS=2504;DP=16144;EAS_AF=0.6399;AMR_AF=0.9265;AFR_AF=0.7534;EUR_AF=0.9672;SAS_AF=0.8804;AA=T|||;VT=SNP
3	117532595	rs62264957	A	C	100	PASS	AC=461;AF=0.0920527;AN=5008;NS=2504;DP=11590;EAS_AF=0.0099;AMR_AF=0.0836;AFR_AF=0.1225;EUR_AF=0.159;SAS_AF=0.0726;AA=C|||;VT=SNP
3	117533506	rs73163706	A	G	100	PASS	AC=899;AF=0.179513;AN=5008;NS=2504;DP=17581;EAS_AF=0.0268;AMR_AF=0.1571;AFR_AF=0.1014;EUR_AF=0.2396;SAS_AF=0.3967;AA=A|||;VT=SNP
3	117534125	rs55718530	T	C	100	PASS	AC=262;AF=0.0523163;AN=5008;NS=2504;DP=18577;EAS_AF=0.0099;AMR_AF=0.0461;AFR_AF=0.0182;EUR_AF=0.1302;SAS_AF=0.0665;AA=T|||;VT=SNP
3	117534488	rs13314491	T	C	100	PASS	AC=1151;AF=0.229832;AN=5008;NS=2504;DP=19622;EAS_AF=0.0625;AMR_AF=0.3718;AFR_AF=0.3941;EUR_AF=0.2008;SAS_AF=0.1094;AA=T|||;VT=SNP
3	117534867	rs9990303	T	G	100	PASS	AC=2045;AF=0.408347;AN=5008;NS=2504;DP=13607;EAS_AF=0.0893;AMR_AF=0.5303;AFR_AF=0.4955;EUR_AF=0.4394;SAS_AF=0.501;AA=T|||;VT=SNP
3	117535588	rs71616192	T	C	100	PASS	AC=1227;AF=0.245008;AN=5008;NS=2504;DP=8016;EAS_AF=0.4187;AMR_AF=0.2651;AFR_AF=0.118;EUR_AF=0.2704;SAS_AF=0.1973;AA=T|||;VT=SNP
3	117535656	rs4688050	C	T	100	PASS	AC=3388;AF=0.676518;AN=5008;NS=2504;DP=11913;EAS_AF=0.5099;AMR_AF=0.8026;AFR_AF=0.6967;EUR_AF=0.7087;SAS_AF=0.6984;AA=T|||;VT=SNP
3	117535689	rs4688051	C	T	100	PASS	AC=2013;AF=0.401957;AN=5008;NS=2504;DP=12298;EAS_AF=0.0893;AMR_AF=0.5245;AFR_AF=0.4743;EUR_AF=0.4394;SAS_AF=0.501;AA=C|||;VT=SNP
3	117535926	rs4688052	A	C	100	PASS	AC=4086;AF=0.815895;AN=5008;NS=2504;DP=17179;EAS_AF=0.6409;AMR_AF=0.9222;AFR_AF=0.7352;EUR_AF=0.9672;SAS_AF=0.8742;AA=C|||;VT=SNP
3	117536135	rs73163707	A	T	100	PASS	AC=260;AF=0.0519169;AN=5008;NS=2504;DP=18357;EAS_AF=0.0099;AMR_AF=0.0461;AFR_AF=0.0182;EUR_AF=0.1302;SAS_AF=0.0644;AA=A|||;VT=SNP
3	117536409	rs62266061	C	T	100	PASS	AC=259;AF=0.0517173;AN=5008;NS=2504;DP=19643;EAS_AF=0.0099;AMR_AF=0.0461;AFR_AF=0.0182;EUR_AF=0.1302;SAS_AF=0.0634;AA=C|||;VT=SNP
3	117537439	rs4687889	T	C	100	PASS	AC=2187;AF=0.436701;AN=5008;NS=2504;DP=19184;EAS_AF=0.0903;AMR_AF=0.5403;AFR_AF=0.5953;EUR_AF=0.4404;SAS_AF=0.502;AA=T|||;VT=SNP
3	117538126	rs72645714	G	T	100	PASS	AC=137;AF=0.0273562;AN=5008;NS=2504;DP=15887;EAS_AF=0.0575;AMR_AF=0.0317;AFR_AF=0.0008;EUR_AF=0.0388;SAS_AF=0.0174;AA=G|||;VT=SNP
3	117539211	rs9289090	A	G	100	PASS	AC=4118;AF=0.822284;AN=5008;NS=2504;DP=17316;EAS_AF=0.6429;AMR_AF=0.9265;AFR_AF=0.7534;EUR_AF=0.9672;SAS_AF=0.8773;AA=G|||;VT=SNP
3	117539255	rs7431379	T	C	100	PASS	AC=2516;AF=0.502396;AN=5008;NS=2504;DP=17445;EAS_AF=0.5694;AMR_AF=0.4957;AFR_AF=0.2322;EUR_AF=0.6352;SAS_AF=0.6667;AA=T|||;VT=SNP
3	117539311	rs76595362	C	T	100	PASS	AC=418;AF=0.0834665;AN=5008;NS=2504;DP=15890;EAS_AF=0.124;AMR_AF=0.0735;AFR_AF=0.0045;EUR_AF=0.1252;SAS_AF=0.1125;AA=C|||;VT=SNP
3	117539387	rs9827935	A	T	100	PASS	AC=4119;AF=0.822484;AN=5008;NS=2504;DP=16689;EAS_AF=0.6429;AMR_AF=0.9265;AFR_AF=0.7534;EUR_AF=0.9672;SAS_AF=0.8783;AA=T|||;VT=SNP
3	117539808	rs72645715	G	A	100	PASS	AC=155;AF=0.0309505;AN=5008;NS=2504;DP=19317;EAS_AF=0.0575;AMR_AF=0.0317;AFR_AF=0.0144;EUR_AF=0.0388;SAS_AF=0.0174;AA=G|||;VT=SNP
3	117539817	rs72645716	G	A	100	PASS	AC=137;AF=0.0273562;AN=5008;NS=2504;DP=19519;EAS_AF=0.0575;AMR_AF=0.0317;AFR_AF=0.0008;EUR_AF=0.0388;SAS_AF=0.0174;AA=G|||;VT=SNP
3	117540517	rs56077465	C	T	100	PASS	AC=295;AF=0.0589058;AN=5008;NS=2504;DP=17050;EAS_AF=0.0099;AMR_AF=0.0461;AFR_AF=0.0182;EUR_AF=0.1312;SAS_AF=0.0992;AA=C|||;VT=SNP
3	117540528	rs56148567	A	G	100	PASS	AC=294;AF=0.0587061;AN=5008;NS=2504;DP=17220;EAS_AF=0.0099;AMR_AF=0.0461;AFR_AF=0.0182;EUR_AF=0.1302;SAS_AF=0.0992;AA=A|||;VT=SNP
3	117540758	rs6438413	A	T	100	PASS	AC=4270;AF=0.852636;AN=5008;NS=2504;DP=17527;EAS_AF=0.6429;AMR_AF=0.9366;AFR_AF=0.8593;EUR_AF=0.9692;SAS_AF=0.8804;AA=T|||;VT=SNP
3	117542047	rs9843364	A	G	100	PASS	AC=4232;AF=0.845048;AN=5008;NS=2504;DP=17353;EAS_AF=0.6677;AMR_AF=0.9352;AFR_AF=0.8147;EUR_AF=0.9662;SAS_AF=0.8804;AA=G|||;VT=SNP
3	117542401	rs12491308	A	G	100	PASS	AC=897;AF=0.179113;AN=5008;NS=2504;DP=17989;EAS_AF=0.379;AMR_AF=0.2248;AFR_AF=0.0318;EUR_AF=0.1918;SAS_AF=0.1268;AA=A|||;VT=SNP
3	117542504	rs72645717	A	T	100	PASS	AC=161;AF=0.0321486;AN=5008;NS=2504;DP=14649;EAS_AF=0.0575;AMR_AF=0.0346;AFR_AF=0.0136;EUR_AF=0.0417;SAS_AF=0.0194;AA=A|||;VT=SNP
3	117542942	rs4688055	C	T	100	PASS	AC=4213;AF=0.841254;AN=5008;NS=2504;DP=17373;EAS_AF=0.6667;AMR_AF=0.9352;AFR_AF=0.8011;EUR_AF=0.9662;SAS_AF=0.8804;AA=T|||;VT=SNP
3	117542954	rs9831027	T	C	100	PASS	AC=917;AF=0.183107;AN=5008;NS=2504;DP=17753;EAS_AF=0.0605;AMR_AF=0.3545;AFR_AF=0.2194;EUR_AF=0.2068;SAS_AF=0.1145;AA=T|||;VT=SNP
3	117543231	rs7430635	T	G	100	PASS	AC=917;AF=0.183107;AN=5008;NS=2504;DP=19860;EAS_AF=0.0605;AMR_AF=0.3545;AFR_AF=0.2194;EUR_AF=0.2068;SAS_AF=0.1145;AA=T|||;VT=SNP
3	117543342	rs10934419	A	C	100	PASS	AC=2594;AF=0.517971;AN=5008;NS=2504;DP=18627;EAS_AF=0.5972;AMR_AF=0.5029;AFR_AF=0.2859;EUR_AF=0.6292;SAS_AF=0.6462;AA=A|||;VT=SNP
3	117544347	rs72648856	C	T	100	PASS	AC=151;AF=0.0301518;AN=5008;NS=2504;DP=20412;EAS_AF=0.0546;AMR_AF=0.036;AFR_AF=0.0015;EUR_AF=0.0487;SAS_AF=0.0204;AA=C|||;VT=SNP
3	117544977	rs6438414	T	C	100	PASS	AC=2718;AF=0.542732;AN=5008;NS=2504;DP=18903;EAS_AF=0.6062;AMR_AF=0.7089;AFR_AF=0.4455;EUR_AF=0.5934;SAS_AF=0.4387;AA=T|||;VT=SNP
3	117545012	rs55707511	A	G	100	PASS	AC=1013;AF=0.202276;AN=5008;NS=2504;DP=18777;EAS_AF=0.0526;AMR_AF=0.1657;AFR_AF=0.2141;EUR_AF=0.2416;SAS_AF=0.3262;AA=A|||;VT=SNP
3	117545074	rs13084497	G	T	100	PASS	AC=2449;AF=0.489018;AN=5008;NS=2504;DP=19348;EAS_AF=0.4653;AMR_AF=0.4582;AFR_AF=0.4766;EUR_AF=0.5099;SAS_AF=0.5307;AA=T|||;VT=SNP
3	117545608	rs72648857	A	G	100	PASS	AC=175;AF=0.0349441;AN=5008;NS=2504;DP=16907;EAS_AF=0.0565;AMR_AF=0.036;AFR_AF=0.0015;EUR_AF=0.0497;SAS_AF=0.0419;AA=A|||;VT=SNP
3	117545620	rs6438415	T	C	100	PASS	AC=4234;AF=0.845447;AN=5008;NS=2504;DP=17501;EAS_AF=0.6696;AMR_AF=0.9352;AFR_AF=0.8147;EUR_AF=0.9662;SAS_AF=0.8804;AA=C|||;VT=SNP
3	117545743	rs73163713	T	A	100	PASS	AC=731;AF=0.145966;AN=5008;NS=2504;DP=18977;EAS_AF=0.0526;AMR_AF=0.1527;AFR_AF=0.031;EUR_AF=0.2416;SAS_AF=0.2945;AA=T|||;VT=SNP
3	117546389	rs72648858	T	C	100	PASS	AC=193;AF=0.0385383;AN=5008;NS=2504;DP=17598;EAS_AF=0.0575;AMR_AF=0.036;AFR_AF=0.0166;EUR_AF=0.0487;SAS_AF=0.0399;AA=T|||;VT=SNP
3	117546871	rs62266064	T	C	100	PASS	AC=313;AF=0.0625;AN=5008;NS=2504;DP=16642;EAS_AF=0.0099;AMR_AF=0.049;AFR_AF=0.0189;EUR_AF=0.1312;SAS_AF=0.1145;AA=T|||;VT=SNP
3	117547059	rs62266065	C	T	100	PASS	AC=440;AF=0.0878594;AN=5008;NS=2504;DP=14649;EAS_AF=0.0099;AMR_AF=0.0576;AFR_AF=0.1104;EUR_AF=0.1312;SAS_AF=0.1145;AA=C|||;VT=SNP
3	117547177	rs73163715	A	G	100	PASS	AC=873;AF=0.174321;AN=5008;NS=2504;DP=12869;EAS_AF=0.0526;AMR_AF=0.1628;AFR_AF=0.1135;EUR_AF=0.2416;SAS_AF=0.3211;AA=A|||;VT=SNP
3	117547273	rs6438416	T	C	100	PASS	AC=4161;AF=0.830871;AN=5008;NS=2504;DP=13255;EAS_AF=0.6677;AMR_AF=0.9308;AFR_AF=0.764;EUR_AF=0.9652;SAS_AF=0.8804;AA=C|||;VT=SNP
3	117547470	rs73163717	A	C	100	PASS	AC=872;AF=0.174121;AN=5008;NS=2504;DP=14859;EAS_AF=0.0526;AMR_AF=0.1614;AFR_AF=0.1135;EUR_AF=0.2416;SAS_AF=0.3211;AA=A|||;VT=SNP
3	117547715	rs6438417	G	T	100	PASS	AC=1634;AF=0.326278;AN=5008;NS=2504;DP=17147;EAS_AF=0.0714;AMR_AF=0.428;AFR_AF=0.5144;EUR_AF=0.336;SAS_AF=0.2526;AA=G|||;VT=SNP
3	117547737	rs73163719	C	T	100	PASS	AC=872;AF=0.174121;AN=5008;NS=2504;DP=16925;EAS_AF=0.0526;AMR_AF=0.1614;AFR_AF=0.1135;EUR_AF=0.2416;SAS_AF=0.3211;AA=C|||;VT=SNP
3	117547988	rs6438418	C	T	100	PASS	AC=1568;AF=0.313099;AN=5008;NS=2504;DP=18380;EAS_AF=0.0714;AMR_AF=0.4236;AFR_AF=0.4667;EUR_AF=0.336;SAS_AF=0.2526;AA=C|||;VT=SNP
3	117548136	rs57484319	C	A	100	PASS	AC=856;AF=0.170927;AN=5008;NS=2504;DP=18466;EAS_AF=0.379;AMR_AF=0.2046;AFR_AF=0.0295;EUR_AF=0.171;SAS_AF=0.1237;AA=C|||;VT=SNP
3	117548461	rs9810470	C	T	100	PASS	AC=4230;AF=0.844649;AN=5008;NS=2504;DP=18112;EAS_AF=0.6657;AMR_AF=0.9352;AFR_AF=0.8147;EUR_AF=0.9662;SAS_AF=0.8804;AA=T|||;VT=SNP
3	117548575	rs7615595	A	G	100	PASS	AC=4143;AF=0.827276;AN=5008;NS=2504;DP=19666;EAS_AF=0.6657;AMR_AF=0.9265;AFR_AF=0.7534;EUR_AF=0.9662;SAS_AF=0.8804;AA=A|||;VT=SNP
3	117548912	rs7640333	G	C	100	PASS	AC=4229;AF=0.844449;AN=5008;NS=2504;DP=16973;EAS_AF=0.6647;AMR_AF=0.9352;AFR_AF=0.8147;EUR_AF=0.9662;SAS_AF=0.8804;AA=C|||;VT=SNP
3	117549013	rs190244615	T	C	100	PASS	AC=26;AF=0.00519169;AN=5008;NS=2504;DP=18206;EAS_AF=0.005;AMR_AF=0.0029;AFR_AF=0;EUR_AF=0.0189;SAS_AF=0;AA=T|||;VT=SNP
3	117549152	rs9834986	T	C	100	PASS	AC=1115;AF=0.222644;AN=5008;NS=2504;DP=14364;EAS_AF=0.0595;AMR_AF=0.3689;AFR_AF=0.3495;EUR_AF=0.2048;SAS_AF=0.1339;AA=T|||;VT=SNP
3	117549385	rs7652546	T	C	100	PASS	AC=4164;AF=0.83147;AN=5008;NS=2504;DP=17096;EAS_AF=0.6687;AMR_AF=0.9323;AFR_AF=0.764;EUR_AF=0.9662;SAS_AF=0.8804;AA=C|||;VT=SNP
3	117549468	rs78679158	T	A	100	PASS	AC=408;AF=0.0814696;AN=5008;NS=2504;DP=17221;EAS_AF=0.1339;AMR_AF=0.0663;AFR_AF=0.0091;EUR_AF=0.1183;SAS_AF=0.0982;AA=T|||;VT=SNP
3	117549667	rs13066603	A	G	100	PASS	AC=2168;AF=0.432907;AN=5008;NS=2504;DP=18220;EAS_AF=0.4633;AMR_AF=0.4352;AFR_AF=0.2776;EUR_AF=0.5119;SAS_AF=0.5286;AA=A|||;VT=SNP
3	117550037	rs6414274	G	C	100	PASS	AC=4228;AF=0.844249;AN=5008;NS=2504;DP=19227;EAS_AF=0.6647;AMR_AF=0.9352;AFR_AF=0.8139;EUR_AF=0.9662;SAS_AF=0.8804;AA=C|||;VT=SNP
3	117550078	rs73163723	A	G	100	PASS	AC=721;AF=0.14397;AN=5008;NS=2504;DP=19260;EAS_AF=0.1438;AMR_AF=0.1124;AFR_AF=0.028;EUR_AF=0.2505;SAS_AF=0.2137;AA=A|||;VT=SNP
3	117550279	rs6799739	C	G	100	PASS	AC=1115;AF=0.222644;AN=5008;NS=2504;DP=19065;EAS_AF=0.0595;AMR_AF=0.3689;AFR_AF=0.3495;EUR_AF=0.2048;SAS_AF=0.1339;AA=C|||;VT=SNP
3	117550431	rs6438419	G	A	100	PASS	AC=1212;AF=0.242013;AN=5008;NS=2504;DP=18105;EAS_AF=0.4067;AMR_AF=0.2738;AFR_AF=0.1067;EUR_AF=0.2694;SAS_AF=0.2045;AA=G|||;VT=SNP
3	117550596	rs6438420	T	C	100	PASS	AC=4232;AF=0.845048;AN=5008;NS=2504;DP=18230;EAS_AF=0.6696;AMR_AF=0.9337;AFR_AF=0.8139;EUR_AF=0.9662;SAS_AF=0.8804;AA=C|||;VT=SNP
3	117551193	rs4688063	A	C	100	PASS	AC=4137;AF=0.826078;AN=5008;NS=2504;DP=18800;EAS_AF=0.6637;AMR_AF=0.9265;AFR_AF=0.7542;EUR_AF=0.9662;SAS_AF=0.8753;AA=A|||;VT=SNP
3	117551526	rs4688064	C	T	100	PASS	AC=851;AF=0.169928;AN=5008;NS=2504;DP=17182;EAS_AF=0.0516;AMR_AF=0.1556;AFR_AF=0.1014;EUR_AF=0.2416;SAS_AF=0.3211;AA=C|||;VT=SNP
3	117552111	rs10934420	T	C	100	PASS	AC=2066;AF=0.41254;AN=5008;NS=2504;DP=16724;EAS_AF=0.5575;AMR_AF=0.3948;AFR_AF=0.2254;EUR_AF=0.5179;SAS_AF=0.4202;AA=T|||;VT=SNP
3	117553543	rs6792102	C	A	100	PASS	AC=872;AF=0.174121;AN=5008;NS=2504;DP=16466;EAS_AF=0.0526;AMR_AF=0.1614;AFR_AF=0.1127;EUR_AF=0.2425;SAS_AF=0.3211;AA=C|||;VT=SNP
3	117554065	rs6807654	T	C	100	PASS	AC=4228;AF=0.844249;AN=5008;NS=2504;DP=17169;EAS_AF=0.6696;AMR_AF=0.9352;AFR_AF=0.8109;EUR_AF=0.9652;SAS_AF=0.8804;AA=C|||;VT=SNP
3	117554093	rs73163726	C	T	100	PASS	AC=853;AF=0.170327;AN=5008;NS=2504;DP=16776;EAS_AF=0.0516;AMR_AF=0.1571;AFR_AF=0.1021;EUR_AF=0.2416;SAS_AF=0.3211;AA=C|||;VT=SNP
3	117554862	rs10934421	A	C	100	PASS	AC=2921;AF=0.583267;AN=5008;NS=2504;DP=16579;EAS_AF=0.6081;AMR_AF=0.5504;AFR_AF=0.3283;EUR_AF=0.7614;SAS_AF=0.7423;AA=A|||;VT=SNP
3	117554891	rs9856039	A	G	100	PASS	AC=921;AF=0.183906;AN=5008;NS=2504;DP=16907;EAS_AF=0.0575;AMR_AF=0.3545;AFR_AF=0.2126;EUR_AF=0.2048;SAS_AF=0.1329;AA=A|||;VT=SNP
3	117554899	rs55689237	C	G	100	PASS	AC=310;AF=0.061901;AN=5008;NS=2504;DP=17019;EAS_AF=0.0099;AMR_AF=0.0476;AFR_AF=0.0174;EUR_AF=0.1312;SAS_AF=0.1145;AA=C|||;VT=SNP
3	117554999	rs9838478	T	C	100	PASS	AC=1068;AF=0.213259;AN=5008;NS=2504;DP=17601;EAS_AF=0.0595;AMR_AF=0.3617;AFR_AF=0.3132;EUR_AF=0.2048;SAS_AF=0.1401;AA=T|||;VT=SNP
3	117555219	rs10804533	T	C	100	PASS	AC=2068;AF=0.412939;AN=5008;NS=2504;DP=3375;EAS_AF=0.5575;AMR_AF=0.3948;AFR_AF=0.2247;EUR_AF=0.5199;SAS_AF=0.4213;AA=T|||;VT=SNP
3	117555656	rs7432387	C	T	100	PASS	AC=1190;AF=0.23762;AN=5008;NS=2504;DP=17312;EAS_AF=0.0585;AMR_AF=0.3689;AFR_AF=0.4327;EUR_AF=0.1789;SAS_AF=0.1258;AA=T|||;VT=SNP
3	117556014	rs6414275	C	T	100	PASS	AC=4165;AF=0.831669;AN=5008;NS=2504;DP=17540;EAS_AF=0.6637;AMR_AF=0.928;AFR_AF=0.7708;EUR_AF=0.9662;SAS_AF=0.8804;AA=T|||;VT=SNP
3	117557000	rs6769349	T	A	100	PASS	AC=4090;AF=0.816693;AN=5008;NS=2504;DP=18375;EAS_AF=0.6667;AMR_AF=0.9193;AFR_AF=0.7156;EUR_AF=0.9662;SAS_AF=0.8814;AA=A|||;VT=SNP
3	117557127	rs7616370	T	A	100	PASS	AC=4112;AF=0.821086;AN=5008;NS=2504;DP=18580;EAS_AF=0.6667;AMR_AF=0.9251;AFR_AF=0.7292;EUR_AF=0.9662;SAS_AF=0.8814;AA=A|||;VT=SNP
3	117557503	rs7429567	A	G	100	PASS	AC=2851;AF=0.569289;AN=5008;NS=2504;DP=19270;EAS_AF=0.6062;AMR_AF=0.5432;AFR_AF=0.2799;EUR_AF=0.7614;SAS_AF=0.7434;AA=a|||;VT=SNP
3	117557541	rs7433480	C	G	100	PASS	AC=4090;AF=0.816693;AN=5008;NS=2504;DP=19984;EAS_AF=0.6627;AMR_AF=0.9193;AFR_AF=0.7186;EUR_AF=0.9662;SAS_AF=0.8814;AA=G|||;VT=SNP
3	117557678	rs12330365	G	A	100	PASS	AC=1069;AF=0.213458;AN=5008;NS=2504;DP=20187;EAS_AF=0.0585;AMR_AF=0.3617;AFR_AF=0.3162;EUR_AF=0.2048;SAS_AF=0.138;AA=G|||;VT=SNP
3	117557698	rs73163732	T	C	100	PASS	AC=980;AF=0.195687;AN=5008;NS=2504;DP=20184;EAS_AF=0.0496;AMR_AF=0.1671;AFR_AF=0.1952;EUR_AF=0.2416;SAS_AF=0.32;AA=T|||;VT=SNP
3	117557935	rs35239854	G	A	100	PASS	AC=240;AF=0.0479233;AN=5008;NS=2504;DP=18868;EAS_AF=0.0308;AMR_AF=0.0418;AFR_AF=0.0295;EUR_AF=0.0755;SAS_AF=0.0665;AA=G|||;VT=SNP
3	117558349	rs77788637	T	C	100	PASS	AC=192;AF=0.0383387;AN=5008;NS=2504;DP=18142;EAS_AF=0.0565;AMR_AF=0.036;AFR_AF=0.0166;EUR_AF=0.0487;SAS_AF=0.0399;AA=T|||;VT=SNP
3	117558457	rs6438421	A	T	100	PASS	AC=4130;AF=0.824681;AN=5008;NS=2504;DP=19035;EAS_AF=0.6677;AMR_AF=0.9236;AFR_AF=0.739;EUR_AF=0.9712;SAS_AF=0.8814;AA=T|||;VT=SNP
3	117558482	rs77988000	C	T	100	PASS	AC=181;AF=0.0361422;AN=5008;NS=2504;DP=18758;EAS_AF=0.0565;AMR_AF=0.0346;AFR_AF=0.0159;EUR_AF=0.0408;SAS_AF=0.0389;AA=C|||;VT=SNP
3	117558655	rs6438422	T	C	100	PASS	AC=3997;AF=0.798123;AN=5008;NS=2504;DP=18945;EAS_AF=0.6687;AMR_AF=0.9121;AFR_AF=0.6437;EUR_AF=0.9712;SAS_AF=0.8814;AA=T|||;VT=SNP
3	117559102	rs114047552	A	G	100	PASS	AC=38;AF=0.00758786;AN=5008;NS=2504;DP=19944;EAS_AF=0.0159;AMR_AF=0.0029;AFR_AF=0;EUR_AF=0.0199;SAS_AF=0;AA=A|||;VT=SNP
3	117559947	rs113270417	G	A	100	PASS	AC=351;AF=0.0700879;AN=5008;NS=2504;DP=21430;EAS_AF=0.0496;AMR_AF=0.013;AFR_AF=0;EUR_AF=0.0328;SAS_AF=0.2648;AA=G|||;VT=SNP
3	117560873	rs6438423	T	C	100	PASS	AC=4238;AF=0.846246;AN=5008;NS=2504;DP=19356;EAS_AF=0.6677;AMR_AF=0.9352;AFR_AF=0.8147;EUR_AF=0.9712;SAS_AF=0.8814;AA=C|||;VT=SNP
3	117560930	rs9870342	T	C	100	PASS	AC=1080;AF=0.215655;AN=5008;NS=2504;DP=19498;EAS_AF=0.0615;AMR_AF=0.3617;AFR_AF=0.3207;EUR_AF=0.2107;SAS_AF=0.1339;AA=T|||;VT=SNP
3	117561317	rs6776553	A	G	100	PASS	AC=4236;AF=0.845847;AN=5008;NS=2504;DP=19759;EAS_AF=0.6637;AMR_AF=0.9352;AFR_AF=0.8147;EUR_AF=0.9712;SAS_AF=0.8834;AA=G|||;VT=SNP
3	117562436	rs11715566	C	T	100	PASS	AC=1997;AF=0.398762;AN=5008;NS=2504;DP=20561;EAS_AF=0.5516;AMR_AF=0.3876;AFR_AF=0.18;EUR_AF=0.5189;SAS_AF=0.4213;AA=C|||;VT=SNP
3	117562846	rs73163739	A	T	100	PASS	AC=980;AF=0.195687;AN=5008;NS=2504;DP=17372;EAS_AF=0.0496;AMR_AF=0.1671;AFR_AF=0.1944;EUR_AF=0.2416;SAS_AF=0.3211;AA=A|||;VT=SNP
3	117563473	rs7433883	C	A	100	PASS	AC=932;AF=0.186102;AN=5008;NS=2504;DP=21260;EAS_AF=0.0615;AMR_AF=0.3545;AFR_AF=0.2156;EUR_AF=0.2068;SAS_AF=0.1339;AA=C|||;VT=SNP
3	117564422	rs12495276	C	T	100	PASS	AC=922;AF=0.184105;AN=5008;NS=2504;DP=16275;EAS_AF=0.38;AMR_AF=0.2291;AFR_AF=0.0477;EUR_AF=0.1928;SAS_AF=0.1258;AA=C|||;VT=SNP
3	117564462	rs4687896	G	A	100	PASS	AC=2846;AF=0.568291;AN=5008;NS=2504;DP=15795;EAS_AF=0.6012;AMR_AF=0.5418;AFR_AF=0.2829;EUR_AF=0.7594;SAS_AF=0.7423;AA=G|||;VT=SNP
3	117566093	rs11718201	T	G	100	PASS	AC=1672;AF=0.333866;AN=5008;NS=2504;DP=15466;EAS_AF=0.5486;AMR_AF=0.3501;AFR_AF=0.1324;EUR_AF=0.3946;SAS_AF=0.3108;AA=T|||;VT=SNP
3	117566817	rs74396858	C	A	100	PASS	AC=129;AF=0.0257588;AN=5008;NS=2504;DP=16859;EAS_AF=0.1032;AMR_AF=0.0029;AFR_AF=0;EUR_AF=0.0199;SAS_AF=0.0031;AA=C|||;VT=SNP
3	117567127	rs4687897	T	C	100	PASS	AC=4236;AF=0.845847;AN=5008;NS=2504;DP=18200;EAS_AF=0.6667;AMR_AF=0.9352;AFR_AF=0.8177;EUR_AF=0.9662;SAS_AF=0.8814;AA=C|||;VT=SNP
3	117567340	rs7641471	A	G	100	PASS	AC=3000;AF=0.599042;AN=5008;NS=2504;DP=18584;EAS_AF=0.6052;AMR_AF=0.562;AFR_AF=0.3767;EUR_AF=0.7664;SAS_AF=0.7474;AA=A|||;VT=SNP
3	117567983	rs7432631	A	G	100	PASS	AC=986;AF=0.196885;AN=5008;NS=2504;DP=17780;EAS_AF=0.0496;AMR_AF=0.1671;AFR_AF=0.1952;EUR_AF=0.2416;SAS_AF=0.3262;AA=A|||;VT=SNP
3	117570657	rs9833554	A	C	100	PASS	AC=919;AF=0.183506;AN=5008;NS=2504;DP=17566;EAS_AF=0.0605;AMR_AF=0.3473;AFR_AF=0.2156;EUR_AF=0.2048;SAS_AF=0.1288;AA=A|||;VT=SNP
3	117570729	rs13066879	T	G	100	PASS	AC=2914;AF=0.581869;AN=5008;NS=2504;DP=17290;EAS_AF=0.6052;AMR_AF=0.5605;AFR_AF=0.3124;EUR_AF=0.7664;SAS_AF=0.7474;AA=T|||;VT=SNP
3	117574032	rs9853830	A	G	100	PASS	AC=4236;AF=0.845847;AN=5008;NS=2504;DP=16876;EAS_AF=0.6667;AMR_AF=0.9352;AFR_AF=0.8139;EUR_AF=0.9712;SAS_AF=0.8814;AA=G|||;VT=SNP
3	117574318	rs4688065	T	C	100	PASS	AC=916;AF=0.182907;AN=5008;NS=2504;DP=14902;EAS_AF=0.0605;AMR_AF=0.3473;AFR_AF=0.2171;EUR_AF=0.1988;SAS_AF=0.1299;AA=T|||;VT=SNP
3	117574367	rs13090448	T	C	100	PASS	AC=2143;AF=0.427915;AN=5008;NS=2504;DP=16411;EAS_AF=0.5615;AMR_AF=0.4049;AFR_AF=0.2648;EUR_AF=0.5268;SAS_AF=0.4254;AA=T|||;VT=SNP
3	117574822	rs6438424	A	C	100	PASS	AC=2048;AF=0.408946;AN=5008;NS=2504;DP=16227;EAS_AF=0.5565;AMR_AF=0.3991;AFR_AF=0.2005;EUR_AF=0.5258;SAS_AF=0.4254;AA=A|||;VT=SNP
3	117575722	rs34889950	C	G	100	PASS	AC=845;AF=0.16873;AN=5008;NS=2504;DP=18182;EAS_AF=0.0496;AMR_AF=0.1556;AFR_AF=0.0983;EUR_AF=0.2416;SAS_AF=0.3211;AA=C|||;VT=SNP
3	117576341	rs6438425	T	C	100	PASS	AC=4233;AF=0.845248;AN=5008;NS=2504;DP=19339;EAS_AF=0.6677;AMR_AF=0.9352;AFR_AF=0.8147;EUR_AF=0.9662;SAS_AF=0.8814;AA=C|||;VT=SNP
3	117577223	rs6438426	T	C	100	PASS	AC=4237;AF=0.846046;AN=5008;NS=2504;DP=15949;EAS_AF=0.6677;AMR_AF=0.9337;AFR_AF=0.8147;EUR_AF=0.9712;SAS_AF=0.8814;AA=C|||;VT=SNP
3	117577346	rs75035329	A	G	100	PASS	AC=147;AF=0.029353;AN=5008;NS=2504;DP=15909;EAS_AF=0.0575;AMR_AF=0.0274;AFR_AF=0;EUR_AF=0.0348;SAS_AF=0.0358;AA=A|||;VT=SNP
3	117577783	rs7432982	T	C	100	PASS	AC=4238;AF=0.846246;AN=5008;NS=2504;DP=14777;EAS_AF=0.6677;AMR_AF=0.9352;AFR_AF=0.8147;EUR_AF=0.9712;SAS_AF=0.8814;AA=C|||;VT=SNP
3	117578066	rs9847139	A	G	100	PASS	AC=927;AF=0.185104;AN=5008;NS=2504;DP=15767;EAS_AF=0.0605;AMR_AF=0.353;AFR_AF=0.2163;EUR_AF=0.2068;SAS_AF=0.1299;AA=A|||;VT=SNP
3	117578672	rs6438427	T	A	100	PASS	AC=4092;AF=0.817093;AN=5008;NS=2504;DP=21051;EAS_AF=0.6657;AMR_AF=0.9207;AFR_AF=0.7133;EUR_AF=0.9712;SAS_AF=0.8814;AA=T|||;VT=SNP
3	117579582	rs3883861	T	A	100	PASS	AC=2984;AF=0.595847;AN=5008;NS=2504;DP=19209;EAS_AF=0.6002;AMR_AF=0.5562;AFR_AF=0.3722;EUR_AF=0.7654;SAS_AF=0.7474;AA=T|||;VT=SNP
3	117580198	rs7611124	T	C	100	PASS	AC=920;AF=0.183706;AN=5008;NS=2504;DP=14887;EAS_AF=0.0605;AMR_AF=0.353;AFR_AF=0.2156;EUR_AF=0.2008;SAS_AF=0.1299;AA=T|||;VT=SNP
3	117581266	rs73163755	G	T	100	PASS	AC=696;AF=0.138978;AN=5008;NS=2504;DP=14010;EAS_AF=0.0496;AMR_AF=0.1499;AFR_AF=0.0121;EUR_AF=0.2376;SAS_AF=0.2935;AA=G|||;VT=SNP
3	117581422	rs4688066	T	C	100	PASS	AC=4363;AF=0.871206;AN=5008;NS=2504;DP=17029;EAS_AF=0.6627;AMR_AF=0.938;AFR_AF=0.9153;EUR_AF=0.9662;SAS_AF=0.8814;AA=C|||;VT=SNP
3	117582228	rs4687898	C	T	100	PASS	AC=910;AF=0.181709;AN=5008;NS=2504;DP=22059;EAS_AF=0.0585;AMR_AF=0.3473;AFR_AF=0.2141;EUR_AF=0.1988;SAS_AF=0.1299;AA=C|||;VT=SNP
3	117582652	rs7430696	G	C	100	PASS	AC=4211;AF=0.840855;AN=5008;NS=2504;DP=18524;EAS_AF=0.6607;AMR_AF=0.9323;AFR_AF=0.8048;EUR_AF=0.9662;SAS_AF=0.8814;AA=C|||;VT=SNP
3	117583482	rs9874340	A	G	100	PASS	AC=914;AF=0.182508;AN=5008;NS=2504;DP=14975;EAS_AF=0.0615;AMR_AF=0.3473;AFR_AF=0.2103;EUR_AF=0.2048;SAS_AF=0.1299;AA=A|||;VT=SNP
3	117583647	rs9790189	T	A	100	PASS	AC=2044;AF=0.408147;AN=5008;NS=2504;DP=13743;EAS_AF=0.5536;AMR_AF=0.3991;AFR_AF=0.2005;EUR_AF=0.5249;SAS_AF=0.4254;AA=T|||;VT=SNP
3	117584607	rs12330885	A	T	100	PASS	AC=903;AF=0.180312;AN=5008;NS=2504;DP=19485;EAS_AF=0.0585;AMR_AF=0.3473;AFR_AF=0.2088;EUR_AF=0.1988;SAS_AF=0.1299;AA=A|||;VT=SNP
3	117584724	rs4688067	G	A	100	PASS	AC=4129;AF=0.824481;AN=5008;NS=2504;DP=18361;EAS_AF=0.6597;AMR_AF=0.9222;AFR_AF=0.7496;EUR_AF=0.9652;SAS_AF=0.8814;AA=A|||;VT=SNP
3	117586681	rs7427162	T	C	100	PASS	AC=850;AF=0.169728;AN=5008;NS=2504;DP=18277;EAS_AF=0.0496;AMR_AF=0.1614;AFR_AF=0.0998;EUR_AF=0.2416;SAS_AF=0.32;AA=T|||;VT=SNP
3	117586856	rs79184039	G	A	100	PASS	AC=172;AF=0.034345;AN=5008;NS=2504;DP=18129;EAS_AF=0.0575;AMR_AF=0.0288;AFR_AF=0.0174;EUR_AF=0.0348;SAS_AF=0.0368;AA=G|||;VT=SNP
3	117586992	rs80173797	T	C	100	PASS	AC=148;AF=0.0295527;AN=5008;NS=2504;DP=19047;EAS_AF=0.0575;AMR_AF=0.0274;AFR_AF=0;EUR_AF=0.0348;SAS_AF=0.0368;AA=T|||;VT=SNP
3	117587489	rs6438428	A	G	100	PASS	AC=4213;AF=0.841254;AN=5008;NS=2504;DP=19310;EAS_AF=0.6597;AMR_AF=0.9352;AFR_AF=0.8018;EUR_AF=0.9712;SAS_AF=0.8814;AA=G|||;VT=SNP
3	117589290	rs35763679	C	T	100	PASS	AC=1304;AF=0.260383;AN=5008;NS=2504;DP=19068;EAS_AF=0.4008;AMR_AF=0.281;AFR_AF=0.1664;EUR_AF=0.2744;SAS_AF=0.2137;AA=C|||;VT=SNP
3	117589477	rs6788088	A	G	100	PASS	AC=4212;AF=0.841054;AN=5008;NS=2504;DP=17808;EAS_AF=0.6587;AMR_AF=0.9352;AFR_AF=0.8018;EUR_AF=0.9712;SAS_AF=0.8814;AA=a|||;VT=SNP
3	117589610	rs6788211	A	G	100	PASS	AC=3119;AF=0.622804;AN=5008;NS=2504;DP=18156;EAS_AF=0.6002;AMR_AF=0.572;AFR_AF=0.4614;EUR_AF=0.7674;SAS_AF=0.7515;AA=A|||;VT=SNP
3	117590202	rs13100226	C	T	100	PASS	AC=2289;AF=0.457069;AN=5008;NS=2504;DP=18978;EAS_AF=0.5506;AMR_AF=0.4164;AFR_AF=0.3782;EUR_AF=0.5258;SAS_AF=0.4254;AA=T|||;VT=SNP
3	117590508	rs7431169	A	T	100	PASS	AC=3113;AF=0.621605;AN=5008;NS=2504;DP=18361;EAS_AF=0.5992;AMR_AF=0.572;AFR_AF=0.4614;EUR_AF=0.7674;SAS_AF=0.7464;AA=T|||;VT=SNP
3	117590704	rs62266129	G	C	100	PASS	AC=320;AF=0.0638978;AN=5008;NS=2504;DP=18706;EAS_AF=0.0109;AMR_AF=0.0476;AFR_AF=0.0234;EUR_AF=0.1322;SAS_AF=0.1145;AA=G|||;VT=SNP
3	117590982	rs4687899	T	C	100	PASS	AC=2574;AF=0.513978;AN=5008;NS=2504;DP=20038;EAS_AF=0.5893;AMR_AF=0.5086;AFR_AF=0.2799;EUR_AF=0.6352;SAS_AF=0.6319;AA=T|||;VT=SNP
3	117591256	rs4129471	C	T	100	PASS	AC=2990;AF=0.597045;AN=5008;NS=2504;DP=17582;EAS_AF=0.6002;AMR_AF=0.5605;AFR_AF=0.3707;EUR_AF=0.7674;SAS_AF=0.7505;AA=T|||;VT=SNP
3	117591301	rs78443029	T	C	100	PASS	AC=146;AF=0.0291534;AN=5008;NS=2504;DP=18406;EAS_AF=0.0565;AMR_AF=0.0274;AFR_AF=0;EUR_AF=0.0348;SAS_AF=0.0358;AA=T|||;VT=SNP
3	117591424	rs7432757	C	T	100	PASS	AC=2574;AF=0.513978;AN=5008;NS=2504;DP=13982;EAS_AF=0.5893;AMR_AF=0.5086;AFR_AF=0.2799;EUR_AF=0.6352;SAS_AF=0.6319;AA=C|||;VT=SNP
3	117592348	rs6804394	C	A	100	PASS	AC=2328;AF=0.464856;AN=5008;NS=2504;DP=14926;EAS_AF=0.5506;AMR_AF=0.4193;AFR_AF=0.4017;EUR_AF=0.5268;SAS_AF=0.4305;AA=C|||;VT=SNP
3	117592664	rs13070320	C	A	100	PASS	AC=3152;AF=0.629393;AN=5008;NS=2504;DP=18294;EAS_AF=0.6012;AMR_AF=0.5735;AFR_AF=0.4856;EUR_AF=0.7674;SAS_AF=0.7505;AA=A|||;VT=SNP
3	117592830	rs13093355	T	C	100	PASS	AC=3110;AF=0.621006;AN=5008;NS=2504;DP=18637;EAS_AF=0.6002;AMR_AF=0.572;AFR_AF=0.4592;EUR_AF=0.7674;SAS_AF=0.7454;AA=T|||;VT=SNP
3	117593483	rs7433864	C	A	100	PASS	AC=2191;AF=0.4375;AN=5008;NS=2504;DP=17977;EAS_AF=0.5506;AMR_AF=0.4063;AFR_AF=0.3094;EUR_AF=0.5258;SAS_AF=0.4254;AA=A|||;VT=SNP
3	117593588	rs12054269	C	A	100	PASS	AC=1274;AF=0.254393;AN=5008;NS=2504;DP=16118;EAS_AF=0.4038;AMR_AF=0.2853;AFR_AF=0.1415;EUR_AF=0.2724;SAS_AF=0.2127;AA=C|||;VT=SNP
3	117594511	rs13082166	C	T	100	PASS	AC=3147;AF=0.628395;AN=5008;NS=2504;DP=18080;EAS_AF=0.6022;AMR_AF=0.5735;AFR_AF=0.4856;EUR_AF=0.7674;SAS_AF=0.7444;AA=T|||;VT=SNP
3	117594586	rs13062344	T	C	100	PASS	AC=3137;AF=0.626398;AN=5008;NS=2504;DP=18714;EAS_AF=0.6022;AMR_AF=0.5735;AFR_AF=0.4773;EUR_AF=0.7674;SAS_AF=0.7454;AA=T|||;VT=SNP
3	117595779	rs4688068	T	C	100	PASS	AC=3140;AF=0.626997;AN=5008;NS=2504;DP=17330;EAS_AF=0.6032;AMR_AF=0.5778;AFR_AF=0.4773;EUR_AF=0.7674;SAS_AF=0.7444;AA=T|||;VT=SNP
3	117596323	rs62263074	T	A	100	PASS	AC=721;AF=0.14397;AN=5008;NS=2504;DP=15747;EAS_AF=0.1458;AMR_AF=0.1124;AFR_AF=0.028;EUR_AF=0.2495;SAS_AF=0.2127;AA=T|||;VT=SNP
3	117596943	rs114644620	A	G	100	PASS	AC=26;AF=0.00519169;AN=5008;NS=2504;DP=20484;EAS_AF=0.005;AMR_AF=0.0029;AFR_AF=0;EUR_AF=0.0189;SAS_AF=0;AA=A|||;VT=SNP
3	117597070	rs7428169	C	A	100	PASS	AC=1236;AF=0.246805;AN=5008;NS=2504;DP=20753;EAS_AF=0.4028;AMR_AF=0.2795;AFR_AF=0.1157;EUR_AF=0.2744;SAS_AF=0.2117;AA=C|||;VT=SNP
3	117597383	rs13090744	T	A	100	PASS	AC=1335;AF=0.266573;AN=5008;NS=2504;DP=19156;EAS_AF=0.4028;AMR_AF=0.2882;AFR_AF=0.1846;EUR_AF=0.2753;SAS_AF=0.2127;AA=T|||;VT=SNP
3	117597695	rs9875219	T	G	100	PASS	AC=3485;AF=0.695887;AN=5008;NS=2504;DP=19319;EAS_AF=0.6131;AMR_AF=0.7795;AFR_AF=0.789;EUR_AF=0.7296;SAS_AF=0.5613;AA=T|||;VT=SNP
3	117598023	rs73163774	C	T	100	PASS	AC=821;AF=0.163938;AN=5008;NS=2504;DP=22890;EAS_AF=0.0496;AMR_AF=0.1556;AFR_AF=0.0825;EUR_AF=0.2406;SAS_AF=0.319;AA=C|||;VT=SNP
3	117598306	rs55979908	A	C	100	PASS	AC=345;AF=0.0688898;AN=5008;NS=2504;DP=22833;EAS_AF=0.0099;AMR_AF=0.049;AFR_AF=0.0424;EUR_AF=0.1322;SAS_AF=0.1145;AA=A|||;VT=SNP
3	117598638	rs9860811	G	C	100	PASS	AC=1054;AF=0.210463;AN=5008;NS=2504;DP=18970;EAS_AF=0.0575;AMR_AF=0.3545;AFR_AF=0.3109;EUR_AF=0.2048;SAS_AF=0.136;AA=G|||;VT=SNP
3	117598804	rs9861126	G	A	100	PASS	AC=1047;AF=0.209065;AN=5008;NS=2504;DP=17147;EAS_AF=0.0565;AMR_AF=0.3545;AFR_AF=0.3101;EUR_AF=0.2048;SAS_AF=0.1309;AA=G|||;VT=SNP
3	117598985	rs9827046	A	C	100	PASS	AC=916;AF=0.182907;AN=5008;NS=2504;DP=16318;EAS_AF=0.0565;AMR_AF=0.3473;AFR_AF=0.2141;EUR_AF=0.2048;SAS_AF=0.1319;AA=A|||;VT=SNP
3	117599116	rs9809760	T	C	100	PASS	AC=2507;AF=0.500599;AN=5008;NS=2504;DP=18036;EAS_AF=0.4603;AMR_AF=0.6556;AFR_AF=0.5749;EUR_AF=0.4821;SAS_AF=0.3507;AA=T|||;VT=SNP
3	117599362	rs9289092	A	G	100	PASS	AC=1914;AF=0.382188;AN=5008;NS=2504;DP=17154;EAS_AF=0.2044;AMR_AF=0.4841;AFR_AF=0.4395;EUR_AF=0.4543;SAS_AF=0.3415;AA=A|||;VT=SNP
3	117599798	rs62263076	C	T	100	PASS	AC=345;AF=0.0688898;AN=5008;NS=2504;DP=18288;EAS_AF=0.0099;AMR_AF=0.049;AFR_AF=0.0424;EUR_AF=0.1322;SAS_AF=0.1145;AA=C|||;VT=SNP
3	117600135	rs11710605	A	G	100	PASS	AC=831;AF=0.165935;AN=5008;NS=2504;DP=20791;EAS_AF=0.0496;AMR_AF=0.1571;AFR_AF=0.0885;EUR_AF=0.2416;SAS_AF=0.319;AA=A|||;VT=SNP
3	117600454	rs73163777	T	C	100	PASS	AC=830;AF=0.165735;AN=5008;NS=2504;DP=21424;EAS_AF=0.0496;AMR_AF=0.1571;AFR_AF=0.0885;EUR_AF=0.2406;SAS_AF=0.319;AA=T|||;VT=SNP
3	117600473	rs73163779	G	A	100	PASS	AC=830;AF=0.165735;AN=5008;NS=2504;DP=21226;EAS_AF=0.0496;AMR_AF=0.1571;AFR_AF=0.0885;EUR_AF=0.2406;SAS_AF=0.319;AA=G|||;VT=SNP
3	117600551	rs73163781	G	C	100	PASS	AC=830;AF=0.165735;AN=5008;NS=2504;DP=21183;EAS_AF=0.0496;AMR_AF=0.1571;AFR_AF=0.0885;EUR_AF=0.2406;SAS_AF=0.319;AA=G|||;VT=SNP
3	117600996	rs4128928	G	C	100	PASS	AC=2722;AF=0.54353;AN=5008;NS=2504;DP=21463;EAS_AF=0.5913;AMR_AF=0.5173;AFR_AF=0.388;EUR_AF=0.6342;SAS_AF=0.6299;AA=g|||;VT=SNP
3	117601716	rs35905683	G	A	100	PASS	AC=896;AF=0.178914;AN=5008;NS=2504;DP=18890;EAS_AF=0.0496;AMR_AF=0.1599;AFR_AF=0.1377;EUR_AF=0.2406;SAS_AF=0.318;AA=A|||;VT=SNP
3	117602013	rs113786703	G	T	100	PASS	AC=891;AF=0.177915;AN=5008;NS=2504;DP=12990;EAS_AF=0.1498;AMR_AF=0.1268;AFR_AF=0.1452;EUR_AF=0.2495;SAS_AF=0.2137;AA=G|||;VT=SNP
3	117602144	rs73163783	T	C	100	PASS	AC=895;AF=0.178714;AN=5008;NS=2504;DP=10068;EAS_AF=0.0496;AMR_AF=0.1585;AFR_AF=0.1377;EUR_AF=0.2406;SAS_AF=0.318;AA=T|||;VT=SNP
3	117602186	rs73163784	T	G	100	PASS	AC=895;AF=0.178714;AN=5008;NS=2504;DP=12172;EAS_AF=0.0496;AMR_AF=0.1585;AFR_AF=0.1377;EUR_AF=0.2406;SAS_AF=0.318;AA=T|||;VT=SNP
3	117602481	rs6791692	T	C	100	PASS	AC=895;AF=0.178714;AN=5008;NS=2504;DP=16465;EAS_AF=0.0496;AMR_AF=0.1585;AFR_AF=0.1377;EUR_AF=0.2406;SAS_AF=0.318;AA=T|||;VT=SNP
3	117602500	rs9881641	C	T	100	PASS	AC=3308;AF=0.660543;AN=5008;NS=2504;DP=17729;EAS_AF=0.6111;AMR_AF=0.7767;AFR_AF=0.6604;EUR_AF=0.7256;SAS_AF=0.5624;AA=C|||;VT=SNP
3	117602536	rs9826300	T	C	100	PASS	AC=916;AF=0.182907;AN=5008;NS=2504;DP=17751;EAS_AF=0.0595;AMR_AF=0.3473;AFR_AF=0.2148;EUR_AF=0.1998;SAS_AF=0.1329;AA=T|||;VT=SNP
3	117602595	rs6778857	G	T	100	PASS	AC=941;AF=0.187899;AN=5008;NS=2504;DP=18928;EAS_AF=0.0506;AMR_AF=0.1657;AFR_AF=0.1649;EUR_AF=0.2406;SAS_AF=0.3221;AA=T|||;VT=SNP
3	117603115	rs17665813	T	C	100	PASS	AC=819;AF=0.163538;AN=5008;NS=2504;DP=18906;EAS_AF=0.0496;AMR_AF=0.1556;AFR_AF=0.0817;EUR_AF=0.2406;SAS_AF=0.318;AA=T|||;VT=SNP
3	117603205	rs4687900	G	A	100	PASS	AC=4194;AF=0.83746;AN=5008;NS=2504;DP=17698;EAS_AF=0.6597;AMR_AF=0.9352;AFR_AF=0.792;EUR_AF=0.9662;SAS_AF=0.8804;AA=A|||;VT=SNP
3	117603333	rs4688069	G	A	100	PASS	AC=4115;AF=0.821685;AN=5008;NS=2504;DP=20486;EAS_AF=0.6597;AMR_AF=0.9236;AFR_AF=0.7421;EUR_AF=0.9662;SAS_AF=0.8753;AA=G|||;VT=SNP
3	117603579	rs13061956	A	C	100	PASS	AC=1283;AF=0.25619;AN=5008;NS=2504;DP=20455;EAS_AF=0.4048;AMR_AF=0.2853;AFR_AF=0.1422;EUR_AF=0.2773;SAS_AF=0.2147;AA=A|||;VT=SNP
3	117604050	rs13066948	C	G	100	PASS	AC=1832;AF=0.365815;AN=5008;NS=2504;DP=18401;EAS_AF=0.5427;AMR_AF=0.3588;AFR_AF=0.2526;EUR_AF=0.3946;SAS_AF=0.3119;AA=C|||;VT=SNP
3	117604215	rs56204450	G	A	100	PASS	AC=318;AF=0.0634984;AN=5008;NS=2504;DP=19814;EAS_AF=0.0099;AMR_AF=0.0476;AFR_AF=0.0234;EUR_AF=0.1322;SAS_AF=0.1135;AA=G|||;VT=SNP
3	117604432	rs73163796	G	A	100	PASS	AC=821;AF=0.163938;AN=5008;NS=2504;DP=15328;EAS_AF=0.0496;AMR_AF=0.1556;AFR_AF=0.0817;EUR_AF=0.2416;SAS_AF=0.319;AA=G|||;VT=SNP
3	117605599	rs11716966	T	C	100	PASS	AC=840;AF=0.167732;AN=5008;NS=2504;DP=18962;EAS_AF=0.0496;AMR_AF=0.1571;AFR_AF=0.0961;EUR_AF=0.2406;SAS_AF=0.319;AA=T|||;VT=SNP
3	117605611	rs62263082	C	T	100	PASS	AC=344;AF=0.0686901;AN=5008;NS=2504;DP=18875;EAS_AF=0.0099;AMR_AF=0.049;AFR_AF=0.0424;EUR_AF=0.1322;SAS_AF=0.1135;AA=C|||;VT=SNP
3	117605916	rs4277680	A	G	100	PASS	AC=1962;AF=0.391773;AN=5008;NS=2504;DP=20930;EAS_AF=0.5417;AMR_AF=0.3703;AFR_AF=0.3449;EUR_AF=0.3946;SAS_AF=0.3129;AA=A|||;VT=SNP
3	117606479	rs11713893	C	T	100	PASS	AC=1726;AF=0.344649;AN=5008;NS=2504;DP=18210;EAS_AF=0.5407;AMR_AF=0.3487;AFR_AF=0.1808;EUR_AF=0.3936;SAS_AF=0.3108;AA=C|||;VT=SNP
3	117606557	rs11713924	C	T	100	PASS	AC=4363;AF=0.871206;AN=5008;NS=2504;DP=18753;EAS_AF=0.6617;AMR_AF=0.938;AFR_AF=0.9175;EUR_AF=0.9662;SAS_AF=0.8793;AA=T|||;VT=SNP
3	117607027	rs7617580	A	G	100	PASS	AC=913;AF=0.182308;AN=5008;NS=2504;DP=18562;EAS_AF=0.0506;AMR_AF=0.1671;AFR_AF=0.1415;EUR_AF=0.2406;SAS_AF=0.3241;AA=A|||;VT=SNP
3	117607590	rs1947515	A	G	100	PASS	AC=4218;AF=0.842252;AN=5008;NS=2504;DP=21380;EAS_AF=0.6617;AMR_AF=0.9352;AFR_AF=0.8033;EUR_AF=0.9712;SAS_AF=0.8824;AA=G|||;VT=SNP
3	117607873	rs73183039	C	T	100	PASS	AC=879;AF=0.175519;AN=5008;NS=2504;DP=17452;EAS_AF=0.0506;AMR_AF=0.1628;AFR_AF=0.1188;EUR_AF=0.2396;SAS_AF=0.3241;AA=C|||;VT=SNP
3	117609293	rs6766743	T	C	100	PASS	AC=843;AF=0.168331;AN=5008;NS=2504;DP=17595;EAS_AF=0.0496;AMR_AF=0.1556;AFR_AF=0.0991;EUR_AF=0.2396;SAS_AF=0.32;AA=T|||;VT=SNP
3	117610122	rs1947514	A	G	100	PASS	AC=4218;AF=0.842252;AN=5008;NS=2504;DP=16837;EAS_AF=0.6627;AMR_AF=0.9352;AFR_AF=0.8033;EUR_AF=0.9712;SAS_AF=0.8814;AA=G|||;VT=SNP
3	117610244	rs13064457	T	A	100	PASS	AC=1784;AF=0.35623;AN=5008;NS=2504;DP=18338;EAS_AF=0.5417;AMR_AF=0.3545;AFR_AF=0.2194;EUR_AF=0.3946;SAS_AF=0.3119;AA=T|||;VT=SNP
3	117610500	rs73183041	C	A	100	PASS	AC=311;AF=0.0621006;AN=5008;NS=2504;DP=20531;EAS_AF=0.0099;AMR_AF=0.0461;AFR_AF=0.0189;EUR_AF=0.1322;SAS_AF=0.1135;AA=C|||;VT=SNP
3	117610618	rs936202	A	T	100	PASS	AC=909;AF=0.18151;AN=5008;NS=2504;DP=20536;EAS_AF=0.0595;AMR_AF=0.3487;AFR_AF=0.2065;EUR_AF=0.2038;SAS_AF=0.1319;AA=A|||;VT=SNP
3	117610937	rs936201	T	C	100	PASS	AC=909;AF=0.18151;AN=5008;NS=2504;DP=19154;EAS_AF=0.0595;AMR_AF=0.3473;AFR_AF=0.2073;EUR_AF=0.2038;SAS_AF=0.1319;AA=T|||;VT=SNP
3	117611140	rs6791342	G	T	100	PASS	AC=866;AF=0.172923;AN=5008;NS=2504;DP=19540;EAS_AF=0.0506;AMR_AF=0.1628;AFR_AF=0.1097;EUR_AF=0.2396;SAS_AF=0.3231;AA=G|||;VT=SNP
3	117611485	rs1993408	A	C	100	PASS	AC=1834;AF=0.366214;AN=5008;NS=2504;DP=19520;EAS_AF=0.5417;AMR_AF=0.3588;AFR_AF=0.2549;EUR_AF=0.3946;SAS_AF=0.3119;AA=A|||;VT=SNP
3	117611715	rs73168303	G	A	100	PASS	AC=883;AF=0.176318;AN=5008;NS=2504;DP=17160;EAS_AF=0.0506;AMR_AF=0.1628;AFR_AF=0.121;EUR_AF=0.2396;SAS_AF=0.3252;AA=G|||;VT=SNP
3	117612102	rs56256549	A	G	100	PASS	AC=346;AF=0.0690895;AN=5008;NS=2504;DP=15165;EAS_AF=0.0099;AMR_AF=0.049;AFR_AF=0.0424;EUR_AF=0.1322;SAS_AF=0.1155;AA=A|||;VT=SNP
3	117612958	rs73168305	T	C	100	PASS	AC=835;AF=0.166733;AN=5008;NS=2504;DP=17978;EAS_AF=0.0496;AMR_AF=0.1556;AFR_AF=0.093;EUR_AF=0.2396;SAS_AF=0.32;AA=T|||;VT=SNP
3	117613268	rs55734908	A	T	100	PASS	AC=347;AF=0.0692891;AN=5008;NS=2504;DP=18869;EAS_AF=0.0099;AMR_AF=0.049;AFR_AF=0.0446;EUR_AF=0.1322;SAS_AF=0.1135;AA=T|||;VT=SNP
3	117613353	rs6773646	A	C	100	PASS	AC=4218;AF=0.842252;AN=5008;NS=2504;DP=18969;EAS_AF=0.6627;AMR_AF=0.9352;AFR_AF=0.8041;EUR_AF=0.9702;SAS_AF=0.8814;AA=C|||;VT=SNP
3	117613726	rs56051552	C	T	100	PASS	AC=352;AF=0.0702875;AN=5008;NS=2504;DP=18544;EAS_AF=0.0109;AMR_AF=0.049;AFR_AF=0.0446;EUR_AF=0.1312;SAS_AF=0.1186;AA=C|||;VT=SNP
3	117613786	rs9811234	G	T	100	PASS	AC=1004;AF=0.200479;AN=5008;NS=2504;DP=16753;EAS_AF=0.0585;AMR_AF=0.3545;AFR_AF=0.2776;EUR_AF=0.2018;SAS_AF=0.1319;AA=G|||;VT=SNP
3	117614158	rs55929115	T	A	100	PASS	AC=516;AF=0.103035;AN=5008;NS=2504;DP=18640;EAS_AF=0.0109;AMR_AF=0.0648;AFR_AF=0.1831;EUR_AF=0.1322;SAS_AF=0.0869;AA=T|||;VT=SNP
3	117614563	rs1456192	C	T	100	PASS	AC=3322;AF=0.663339;AN=5008;NS=2504;DP=18665;EAS_AF=0.6042;AMR_AF=0.7651;AFR_AF=0.7065;EUR_AF=0.7247;SAS_AF=0.5307;AA=T|||;VT=SNP
3	117614743	rs1456191	A	T	100	PASS	AC=3312;AF=0.661342;AN=5008;NS=2504;DP=17520;EAS_AF=0.6042;AMR_AF=0.7608;AFR_AF=0.6982;EUR_AF=0.7296;SAS_AF=0.5297;AA=T|||;VT=SNP
3	117614778	rs1456190	A	C	100	PASS	AC=4152;AF=0.829073;AN=5008;NS=2504;DP=17469;EAS_AF=0.6478;AMR_AF=0.866;AFR_AF=0.8018;EUR_AF=0.9712;SAS_AF=0.8804;AA=C|||;VT=SNP
3	117615165	rs1471065	A	G	100	PASS	AC=2833;AF=0.565695;AN=5008;NS=2504;DP=19402;EAS_AF=0.5972;AMR_AF=0.6988;AFR_AF=0.5393;EUR_AF=0.5974;SAS_AF=0.4417;AA=A|||;VT=SNP
3	117615515	rs62263112	T	C	100	PASS	AC=278;AF=0.0555112;AN=5008;NS=2504;DP=18410;EAS_AF=0.006;AMR_AF=0.0461;AFR_AF=0.0189;EUR_AF=0.1322;SAS_AF=0.0838;AA=T|||;VT=SNP
3	117615717	rs1585086	G	C	100	PASS	AC=3331;AF=0.665136;AN=5008;NS=2504;DP=18053;EAS_AF=0.6052;AMR_AF=0.7579;AFR_AF=0.7141;EUR_AF=0.7296;SAS_AF=0.5286;AA=C|||;VT=SNP
3	117615754	rs1585085	T	C	100	PASS	AC=4192;AF=0.837061;AN=5008;NS=2504;DP=18521;EAS_AF=0.6558;AMR_AF=0.9107;AFR_AF=0.8018;EUR_AF=0.9712;SAS_AF=0.8814;AA=C|||;VT=SNP
3	117616044	rs1585084	C	T	100	PASS	AC=1467;AF=0.292931;AN=5008;NS=2504;DP=18516;EAS_AF=0.0595;AMR_AF=0.4063;AFR_AF=0.4448;EUR_AF=0.331;SAS_AF=0.2086;AA=C|||;VT=SNP
3	117616053	rs1585083	A	G	100	PASS	AC=1467;AF=0.292931;AN=5008;NS=2504;DP=18525;EAS_AF=0.0595;AMR_AF=0.4063;AFR_AF=0.4448;EUR_AF=0.331;SAS_AF=0.2086;AA=G|||;VT=SNP
3	117616137	rs7433886	C	T	100	PASS	AC=1467;AF=0.292931;AN=5008;NS=2504;DP=19800;EAS_AF=0.0595;AMR_AF=0.4063;AFR_AF=0.4448;EUR_AF=0.331;SAS_AF=0.2086;AA=T|||;VT=SNP
3	117616218	rs56174517	G	T	100	PASS	AC=487;AF=0.0972444;AN=5008;NS=2504;DP=20542;EAS_AF=0.006;AMR_AF=0.0591;AFR_AF=0.1664;EUR_AF=0.1322;SAS_AF=0.089;AA=G|||;VT=SNP
3	117616314	rs59470461	A	C	100	PASS	AC=508;AF=0.101438;AN=5008;NS=2504;DP=20742;EAS_AF=0.0079;AMR_AF=0.0591;AFR_AF=0.18;EUR_AF=0.1332;SAS_AF=0.089;AA=A|||;VT=SNP
3	117616431	rs55704727	C	T	100	PASS	AC=505;AF=0.100839;AN=5008;NS=2504;DP=19451;EAS_AF=0.006;AMR_AF=0.0591;AFR_AF=0.18;EUR_AF=0.1322;SAS_AF=0.089;AA=T|||;VT=SNP
3	117616580	rs2124553	A	G	100	PASS	AC=2804;AF=0.559904;AN=5008;NS=2504;DP=19791;EAS_AF=0.5992;AMR_AF=0.6974;AFR_AF=0.5174;EUR_AF=0.5974;SAS_AF=0.4407;AA=A|||;VT=SNP
3	117617279	rs9878469	C	A	100	PASS	AC=3194;AF=0.63778;AN=5008;NS=2504;DP=15717;EAS_AF=0.6042;AMR_AF=0.7493;AFR_AF=0.6203;EUR_AF=0.7247;SAS_AF=0.5276;AA=A|||;VT=SNP
3	117617722	rs62263114	T	A	100	PASS	AC=278;AF=0.0555112;AN=5008;NS=2504;DP=16113;EAS_AF=0.006;AMR_AF=0.0461;AFR_AF=0.0189;EUR_AF=0.1322;SAS_AF=0.0838;AA=T|||;VT=SNP
3	117617872	rs10155053	G	T	100	PASS	AC=1701;AF=0.339657;AN=5008;NS=2504;DP=19128;EAS_AF=0.5427;AMR_AF=0.3444;AFR_AF=0.1505;EUR_AF=0.3986;SAS_AF=0.3221;AA=G|||;VT=SNP
3	117618520	rs17666058	C	T	100	PASS	AC=858;AF=0.171326;AN=5008;NS=2504;DP=19827;EAS_AF=0.0506;AMR_AF=0.1513;AFR_AF=0.0847;EUR_AF=0.2416;SAS_AF=0.3548;AA=T|||;VT=SNP
3	117618668	rs6791432	A	G	100	PASS	AC=3262;AF=0.651358;AN=5008;NS=2504;DP=16927;EAS_AF=0.6101;AMR_AF=0.7536;AFR_AF=0.6581;EUR_AF=0.7296;SAS_AF=0.5317;AA=A|||;VT=SNP
3	117618954	rs7616499	C	G	100	PASS	AC=3343;AF=0.667532;AN=5008;NS=2504;DP=18075;EAS_AF=0.6111;AMR_AF=0.7579;AFR_AF=0.7179;EUR_AF=0.7296;SAS_AF=0.5297;AA=G|||;VT=SNP
3	117619129	rs7628356	T	C	100	PASS	AC=2777;AF=0.554513;AN=5008;NS=2504;DP=18829;EAS_AF=0.6032;AMR_AF=0.6974;AFR_AF=0.4939;EUR_AF=0.5974;SAS_AF=0.4407;AA=T|||;VT=SNP
3	117619163	rs16827703	G	C	100	PASS	AC=962;AF=0.192093;AN=5008;NS=2504;DP=18707;EAS_AF=0.0526;AMR_AF=0.3473;AFR_AF=0.2655;EUR_AF=0.1988;SAS_AF=0.1196;AA=G|||;VT=SNP
3	117619402	rs1378834	G	T	100	PASS	AC=4187;AF=0.836062;AN=5008;NS=2504;DP=17287;EAS_AF=0.6607;AMR_AF=0.9107;AFR_AF=0.7973;EUR_AF=0.9662;SAS_AF=0.8824;AA=T|||;VT=SNP
3	117619529	rs7639030	A	G	100	PASS	AC=1128;AF=0.22524;AN=5008;NS=2504;DP=18270;EAS_AF=0.0565;AMR_AF=0.1974;AFR_AF=0.1006;EUR_AF=0.3738;SAS_AF=0.4346;AA=A|||;VT=SNP
3	117619953	rs17722625	A	T	100	PASS	AC=731;AF=0.145966;AN=5008;NS=2504;DP=17691;EAS_AF=0.0506;AMR_AF=0.1484;AFR_AF=0.0121;EUR_AF=0.2416;SAS_AF=0.3252;AA=A|||;VT=SNP
3	117620618	rs13070842	C	T	100	PASS	AC=1820;AF=0.363419;AN=5008;NS=2504;DP=19670;EAS_AF=0.5506;AMR_AF=0.3429;AFR_AF=0.2368;EUR_AF=0.3996;SAS_AF=0.319;AA=C|||;VT=SNP
3	117620923	rs1378833	A	C	100	PASS	AC=4042;AF=0.807109;AN=5008;NS=2504;DP=19998;EAS_AF=0.6607;AMR_AF=0.8991;AFR_AF=0.6989;EUR_AF=0.9662;SAS_AF=0.8753;AA=A|||;VT=SNP
3	117621025	rs1378832	A	G	100	PASS	AC=4012;AF=0.801118;AN=5008;NS=2504;DP=19749;EAS_AF=0.6597;AMR_AF=0.8948;AFR_AF=0.6793;EUR_AF=0.9662;SAS_AF=0.8753;AA=A|||;VT=SNP
3	117621183	rs9824671	G	A	100	PASS	AC=3937;AF=0.786142;AN=5008;NS=2504;DP=21034;EAS_AF=0.6597;AMR_AF=0.8905;AFR_AF=0.6225;EUR_AF=0.9662;SAS_AF=0.8783;AA=G|||;VT=SNP
3	117621537	rs9824903	C	T	100	PASS	AC=1446;AF=0.288738;AN=5008;NS=2504;DP=13418;EAS_AF=0.0605;AMR_AF=0.4107;AFR_AF=0.4304;EUR_AF=0.325;SAS_AF=0.2086;AA=T|||;VT=SNP
3	117621657	rs9825191	C	T	100	PASS	AC=4368;AF=0.872204;AN=5008;NS=2504;DP=16154;EAS_AF=0.6617;AMR_AF=0.9164;AFR_AF=0.9312;EUR_AF=0.9662;SAS_AF=0.8814;AA=T|||;VT=SNP
3	117622116	rs62263115	G	A	100	PASS	AC=277;AF=0.0553115;AN=5008;NS=2504;DP=16811;EAS_AF=0.006;AMR_AF=0.0461;AFR_AF=0.0189;EUR_AF=0.1322;SAS_AF=0.0828;AA=G|||;VT=SNP
3	117622719	rs62263116	T	G	100	PASS	AC=338;AF=0.067492;AN=5008;NS=2504;DP=14643;EAS_AF=0.006;AMR_AF=0.0504;AFR_AF=0.0628;EUR_AF=0.1322;SAS_AF=0.0828;AA=T|||;VT=SNP
3	117622731	rs1463405	T	C	100	PASS	AC=4006;AF=0.79992;AN=5008;NS=2504;DP=14710;EAS_AF=0.6597;AMR_AF=0.8991;AFR_AF=0.6679;EUR_AF=0.9662;SAS_AF=0.8814;AA=C|||;VT=SNP
3	117622827	rs1463404	A	C	100	PASS	AC=4006;AF=0.79992;AN=5008;NS=2504;DP=16573;EAS_AF=0.6597;AMR_AF=0.8991;AFR_AF=0.6679;EUR_AF=0.9662;SAS_AF=0.8814;AA=C|||;VT=SNP
3	117623116	rs1463403	C	T	100	PASS	AC=3625;AF=0.723842;AN=5008;NS=2504;DP=17087;EAS_AF=0.6528;AMR_AF=0.8444;AFR_AF=0.5802;EUR_AF=0.834;SAS_AF=0.7924;AA=C|||;VT=SNP
3	117623955	rs13073833	T	G	100	PASS	AC=2638;AF=0.526757;AN=5008;NS=2504;DP=17163;EAS_AF=0.6002;AMR_AF=0.4942;AFR_AF=0.2935;EUR_AF=0.6402;SAS_AF=0.6728;AA=T|||;VT=SNP
3	117624010	rs13094045	C	T	100	PASS	AC=2671;AF=0.533347;AN=5008;NS=2504;DP=16792;EAS_AF=0.6002;AMR_AF=0.4971;AFR_AF=0.3169;EUR_AF=0.6402;SAS_AF=0.6728;AA=C|||;VT=SNP
3	117624334	rs12690547	C	T	100	PASS	AC=4161;AF=0.830871;AN=5008;NS=2504;DP=17089;EAS_AF=0.6607;AMR_AF=0.9092;AFR_AF=0.7837;EUR_AF=0.9662;SAS_AF=0.8753;AA=T|||;VT=SNP
3	117624517	rs6769144	C	T	100	PASS	AC=277;AF=0.0553115;AN=5008;NS=2504;DP=17277;EAS_AF=0.006;AMR_AF=0.0461;AFR_AF=0.0189;EUR_AF=0.1322;SAS_AF=0.0828;AA=C|||;VT=SNP
3	117625292	rs1456189	T	A	100	PASS	AC=4174;AF=0.833466;AN=5008;NS=2504;DP=20813;EAS_AF=0.6617;AMR_AF=0.9092;AFR_AF=0.7882;EUR_AF=0.9662;SAS_AF=0.8814;AA=A|||;VT=SNP
3	117625819	rs1563439	C	T	100	PASS	AC=2775;AF=0.554113;AN=5008;NS=2504;DP=19967;EAS_AF=0.6042;AMR_AF=0.5072;AFR_AF=0.3873;EUR_AF=0.6402;SAS_AF=0.6728;AA=T|||;VT=SNP
3	117625826	rs13319324	T	C	100	PASS	AC=413;AF=0.0824681;AN=5008;NS=2504;DP=19595;EAS_AF=0.1399;AMR_AF=0.0663;AFR_AF=0.0068;EUR_AF=0.1213;SAS_AF=0.0971;AA=T|||;VT=SNP
3	117626149	rs9822630	C	T	100	PASS	AC=2508;AF=0.500799;AN=5008;NS=2504;DP=16961;EAS_AF=0.6002;AMR_AF=0.487;AFR_AF=0.1997;EUR_AF=0.6402;SAS_AF=0.6718;AA=C|||;VT=SNP
3	117626192	rs13320120	T	C	100	PASS	AC=955;AF=0.190695;AN=5008;NS=2504;DP=14626;EAS_AF=0.0526;AMR_AF=0.3473;AFR_AF=0.264;EUR_AF=0.1938;SAS_AF=0.1196;AA=T|||;VT=SNP
3	117626233	rs9823063	G	T	100	PASS	AC=2773;AF=0.553714;AN=5008;NS=2504;DP=12744;EAS_AF=0.6012;AMR_AF=0.5072;AFR_AF=0.388;EUR_AF=0.6402;SAS_AF=0.6728;AA=T|||;VT=SNP
3	117626305	rs9842902	T	C	100	PASS	AC=954;AF=0.190495;AN=5008;NS=2504;DP=12439;EAS_AF=0.0526;AMR_AF=0.3473;AFR_AF=0.264;EUR_AF=0.1938;SAS_AF=0.1186;AA=T|||;VT=SNP
3	117626419	rs1598536	C	T	100	PASS	AC=4155;AF=0.829673;AN=5008;NS=2504;DP=11986;EAS_AF=0.6607;AMR_AF=0.9063;AFR_AF=0.7761;EUR_AF=0.9662;SAS_AF=0.8814;AA=T|||;VT=SNP
3	117626694	rs1598535	C	A	100	PASS	AC=2773;AF=0.553714;AN=5008;NS=2504;DP=14115;EAS_AF=0.6012;AMR_AF=0.5072;AFR_AF=0.3873;EUR_AF=0.6402;SAS_AF=0.6738;AA=C|||;VT=SNP
3	117626896	rs1456188	C	T	100	PASS	AC=4155;AF=0.829673;AN=5008;NS=2504;DP=16567;EAS_AF=0.6607;AMR_AF=0.9063;AFR_AF=0.7761;EUR_AF=0.9662;SAS_AF=0.8814;AA=T|||;VT=SNP
3	117626946	rs28645478	C	T	100	PASS	AC=1381;AF=0.275759;AN=5008;NS=2504;DP=17114;EAS_AF=0.0595;AMR_AF=0.3991;AFR_AF=0.3888;EUR_AF=0.326;SAS_AF=0.2065;AA=C|||;VT=SNP
3	117627108	rs4498038	A	G	100	PASS	AC=4154;AF=0.829473;AN=5008;NS=2504;DP=17083;EAS_AF=0.6607;AMR_AF=0.9049;AFR_AF=0.7761;EUR_AF=0.9662;SAS_AF=0.8814;AA=G|||;VT=SNP
3	117627235	rs9828034	C	A	100	PASS	AC=1368;AF=0.273163;AN=5008;NS=2504;DP=19109;EAS_AF=0.0585;AMR_AF=0.3991;AFR_AF=0.3835;EUR_AF=0.326;SAS_AF=0.2014;AA=C|||;VT=SNP
3	117627405	rs1456186	G	C	100	PASS	AC=2775;AF=0.554113;AN=5008;NS=2504;DP=18129;EAS_AF=0.6022;AMR_AF=0.5072;AFR_AF=0.388;EUR_AF=0.6402;SAS_AF=0.6738;AA=C|||;VT=SNP
3	117627472	rs73168370	A	C	100	PASS	AC=848;AF=0.169329;AN=5008;NS=2504;DP=17264;EAS_AF=0.0496;AMR_AF=0.1513;AFR_AF=0.0802;EUR_AF=0.2416;SAS_AF=0.3517;AA=A|||;VT=SNP
3	117627545	rs4597702	A	C	100	PASS	AC=2605;AF=0.520168;AN=5008;NS=2504;DP=18126;EAS_AF=0.6002;AMR_AF=0.4971;AFR_AF=0.2685;EUR_AF=0.6402;SAS_AF=0.6708;AA=A|||;VT=SNP
3	117627687	rs1456185	C	A	100	PASS	AC=2773;AF=0.553714;AN=5008;NS=2504;DP=20956;EAS_AF=0.6012;AMR_AF=0.5072;AFR_AF=0.3873;EUR_AF=0.6402;SAS_AF=0.6738;AA=A|||;VT=SNP
3	117627947	rs79850829	T	C	100	PASS	AC=412;AF=0.0822684;AN=5008;NS=2504;DP=19885;EAS_AF=0.1389;AMR_AF=0.0663;AFR_AF=0.0061;EUR_AF=0.1223;SAS_AF=0.0971;AA=T|||;VT=SNP
3	117628528	rs6783146	G	T	100	PASS	AC=1368;AF=0.273163;AN=5008;NS=2504;DP=20419;EAS_AF=0.0595;AMR_AF=0.3991;AFR_AF=0.379;EUR_AF=0.325;SAS_AF=0.2076;AA=G|||;VT=SNP
3	117629053	rs62263118	C	T	100	PASS	AC=277;AF=0.0553115;AN=5008;NS=2504;DP=5234;EAS_AF=0.006;AMR_AF=0.0461;AFR_AF=0.0189;EUR_AF=0.1322;SAS_AF=0.0828;AA=C|||;VT=SNP
3	117629691	rs9859501	T	C	100	PASS	AC=1793;AF=0.358027;AN=5008;NS=2504;DP=17043;EAS_AF=0.5694;AMR_AF=0.3761;AFR_AF=0.1384;EUR_AF=0.4553;SAS_AF=0.3241;AA=T|||;VT=SNP
3	117630086	rs4123721	T	A	100	PASS	AC=764;AF=0.152556;AN=5008;NS=2504;DP=19921;EAS_AF=0.1875;AMR_AF=0.1239;AFR_AF=0.0666;EUR_AF=0.2078;SAS_AF=0.1963;AA=T|||;VT=SNP
3	117630175	rs62263119	T	G	100	PASS	AC=277;AF=0.0553115;AN=5008;NS=2504;DP=17601;EAS_AF=0.006;AMR_AF=0.0461;AFR_AF=0.0189;EUR_AF=0.1322;SAS_AF=0.0828;AA=T|||;VT=SNP
3	117630253	rs62263120	A	G	100	PASS	AC=279;AF=0.0557109;AN=5008;NS=2504;DP=16549;EAS_AF=0.006;AMR_AF=0.0461;AFR_AF=0.0204;EUR_AF=0.1322;SAS_AF=0.0828;AA=A|||;VT=SNP
3	117630348	rs62263121	T	C	100	PASS	AC=277;AF=0.0553115;AN=5008;NS=2504;DP=17957;EAS_AF=0.006;AMR_AF=0.0461;AFR_AF=0.0189;EUR_AF=0.1322;SAS_AF=0.0828;AA=T|||;VT=SNP
3	117630401	rs6765305	A	G	100	PASS	AC=728;AF=0.145367;AN=5008;NS=2504;DP=17756;EAS_AF=0.0476;AMR_AF=0.1484;AFR_AF=0.0121;EUR_AF=0.2406;SAS_AF=0.3262;AA=A|||;VT=SNP
3	117630669	rs62263122	T	C	100	PASS	AC=277;AF=0.0553115;AN=5008;NS=2504;DP=15397;EAS_AF=0.006;AMR_AF=0.0461;AFR_AF=0.0189;EUR_AF=0.1322;SAS_AF=0.0828;AA=T|||;VT=SNP
3	117630803	rs1456199	G	A	100	PASS	AC=4168;AF=0.832268;AN=5008;NS=2504;DP=18877;EAS_AF=0.6796;AMR_AF=0.9063;AFR_AF=0.7693;EUR_AF=0.9722;SAS_AF=0.8783;AA=A|||;VT=SNP
3	117631199	rs9849654	G	C	100	PASS	AC=1402;AF=0.279952;AN=5008;NS=2504;DP=17932;EAS_AF=0.0605;AMR_AF=0.402;AFR_AF=0.4024;EUR_AF=0.33;SAS_AF=0.2025;AA=G|||;VT=SNP
3	117631777	rs6775313	C	A	100	PASS	AC=2760;AF=0.551118;AN=5008;NS=2504;DP=18647;EAS_AF=0.6181;AMR_AF=0.5058;AFR_AF=0.3646;EUR_AF=0.6412;SAS_AF=0.6738;AA=A|||;VT=SNP
3	117632263	rs62263123	G	A	100	PASS	AC=277;AF=0.0553115;AN=5008;NS=2504;DP=18716;EAS_AF=0.006;AMR_AF=0.0461;AFR_AF=0.0189;EUR_AF=0.1322;SAS_AF=0.0828;AA=G|||;VT=SNP
3	117632669	rs35048916	C	T	100	PASS	AC=2525;AF=0.504193;AN=5008;NS=2504;DP=12007;EAS_AF=0.6181;AMR_AF=0.487;AFR_AF=0.1959;EUR_AF=0.6421;SAS_AF=0.6738;AA=C|||;VT=SNP
3	117633757	rs9861022	C	T	100	PASS	AC=4151;AF=0.828874;AN=5008;NS=2504;DP=18671;EAS_AF=0.6786;AMR_AF=0.9063;AFR_AF=0.7595;EUR_AF=0.9662;SAS_AF=0.8814;AA=T|||;VT=SNP
3	117634193	rs13080344	G	A	100	PASS	AC=3580;AF=0.714856;AN=5008;NS=2504;DP=15780;EAS_AF=0.621;AMR_AF=0.8271;AFR_AF=0.6316;EUR_AF=0.8022;SAS_AF=0.7546;AA=A|||;VT=SNP
3	117634443	rs62264762	C	A	100	PASS	AC=279;AF=0.0557109;AN=5008;NS=2504;DP=15543;EAS_AF=0.006;AMR_AF=0.0476;AFR_AF=0.0189;EUR_AF=0.1332;SAS_AF=0.0828;AA=C|||;VT=SNP
3	117635027	rs716937	G	A	100	PASS	AC=4148;AF=0.828275;AN=5008;NS=2504;DP=18289;EAS_AF=0.6796;AMR_AF=0.9063;AFR_AF=0.7587;EUR_AF=0.9662;SAS_AF=0.8783;AA=g|||;VT=SNP
3	117635198	rs716936	T	C	100	PASS	AC=3579;AF=0.714657;AN=5008;NS=2504;DP=17149;EAS_AF=0.62;AMR_AF=0.8271;AFR_AF=0.6316;EUR_AF=0.8022;SAS_AF=0.7546;AA=T|||;VT=SNP
3	117635343	rs144301203	T	C	100	PASS	AC=26;AF=0.00519169;AN=5008;NS=2504;DP=17255;EAS_AF=0.005;AMR_AF=0.0029;AFR_AF=0;EUR_AF=0.0189;SAS_AF=0;AA=T|||;VT=SNP
3	117636234	rs73168378	G	T	100	PASS	AC=278;AF=0.0555112;AN=5008;NS=2504;DP=18934;EAS_AF=0.006;AMR_AF=0.0476;AFR_AF=0.0189;EUR_AF=0.1322;SAS_AF=0.0828;AA=G|||;VT=SNP
3	117636639	rs1563437	G	T	100	PASS	AC=4161;AF=0.830871;AN=5008;NS=2504;DP=18250;EAS_AF=0.6796;AMR_AF=0.9063;AFR_AF=0.7648;EUR_AF=0.9712;SAS_AF=0.8783;AA=T|||;VT=SNP
3	117636996	rs75478708	G	C	100	PASS	AC=157;AF=0.0313498;AN=5008;NS=2504;DP=19263;EAS_AF=0.0526;AMR_AF=0.0259;AFR_AF=0.0144;EUR_AF=0.0318;SAS_AF=0.0358;AA=G|||;VT=SNP
3	117637053	rs9853117	G	A	100	PASS	AC=4154;AF=0.829473;AN=5008;NS=2504;DP=19406;EAS_AF=0.6796;AMR_AF=0.9063;AFR_AF=0.7579;EUR_AF=0.9712;SAS_AF=0.8804;AA=A|||;VT=SNP
3	117637295	rs9815484	A	G	100	PASS	AC=3591;AF=0.717053;AN=5008;NS=2504;DP=19778;EAS_AF=0.62;AMR_AF=0.8271;AFR_AF=0.6346;EUR_AF=0.8072;SAS_AF=0.7577;AA=A|||;VT=SNP
3	117637305	rs62264763	G	A	100	PASS	AC=278;AF=0.0555112;AN=5008;NS=2504;DP=19888;EAS_AF=0.006;AMR_AF=0.0476;AFR_AF=0.0189;EUR_AF=0.1322;SAS_AF=0.0828;AA=G|||;VT=SNP
3	117637697	rs1456193	T	C	100	PASS	AC=3361;AF=0.671126;AN=5008;NS=2504;DP=19052;EAS_AF=0.62;AMR_AF=0.8112;AFR_AF=0.469;EUR_AF=0.8072;SAS_AF=0.7577;AA=T|||;VT=SNP
3	117638221	rs2045307	C	T	100	PASS	AC=3562;AF=0.711262;AN=5008;NS=2504;DP=16746;EAS_AF=0.6171;AMR_AF=0.8256;AFR_AF=0.6286;EUR_AF=0.7952;SAS_AF=0.7526;AA=T|||;VT=SNP
3	117639224	rs4688071	G	T	100	PASS	AC=840;AF=0.167732;AN=5008;NS=2504;DP=20719;EAS_AF=0.0476;AMR_AF=0.1499;AFR_AF=0.0756;EUR_AF=0.2406;SAS_AF=0.3538;AA=G|||;VT=SNP
3	117639441	rs1456183	C	T	100	PASS	AC=3564;AF=0.711661;AN=5008;NS=2504;DP=17383;EAS_AF=0.619;AMR_AF=0.8256;AFR_AF=0.6293;EUR_AF=0.7942;SAS_AF=0.7526;AA=T|||;VT=SNP
3	117639521	rs61511085	T	C	100	PASS	AC=241;AF=0.048123;AN=5008;NS=2504;DP=17354;EAS_AF=0.0526;AMR_AF=0.0288;AFR_AF=0.0696;EUR_AF=0.0398;SAS_AF=0.0368;AA=T|||;VT=SNP
3	117639575	rs62264764	G	A	100	PASS	AC=571;AF=0.114018;AN=5008;NS=2504;DP=17822;EAS_AF=0.0595;AMR_AF=0.0793;AFR_AF=0.1278;EUR_AF=0.164;SAS_AF=0.1247;AA=G|||;VT=SNP
3	117640127	rs56310214	G	A	100	PASS	AC=278;AF=0.0555112;AN=5008;NS=2504;DP=16543;EAS_AF=0.006;AMR_AF=0.0476;AFR_AF=0.0189;EUR_AF=0.1322;SAS_AF=0.0828;AA=G|||;VT=SNP
3	117640167	rs7649429	G	C	100	PASS	AC=584;AF=0.116613;AN=5008;NS=2504;DP=16745;EAS_AF=0.0595;AMR_AF=0.0807;AFR_AF=0.1301;EUR_AF=0.172;SAS_AF=0.1258;AA=C|||;VT=SNP
3	117640199	rs6805565	C	A	100	PASS	AC=913;AF=0.182308;AN=5008;NS=2504;DP=17597;EAS_AF=0.3849;AMR_AF=0.2118;AFR_AF=0.0477;EUR_AF=0.1928;SAS_AF=0.1237;AA=C|||;VT=SNP
3	117640660	rs61384494	C	T	100	PASS	AC=582;AF=0.116214;AN=5008;NS=2504;DP=19118;EAS_AF=0.0595;AMR_AF=0.0807;AFR_AF=0.1286;EUR_AF=0.172;SAS_AF=0.1258;AA=T|||;VT=SNP
3	117641227	rs62264766	A	G	100	PASS	AC=278;AF=0.0555112;AN=5008;NS=2504;DP=20536;EAS_AF=0.006;AMR_AF=0.0476;AFR_AF=0.0189;EUR_AF=0.1322;SAS_AF=0.0828;AA=A|||;VT=SNP
3	117641593	rs116261938	A	C	100	PASS	AC=158;AF=0.0315495;AN=5008;NS=2504;DP=18981;EAS_AF=0.0526;AMR_AF=0.0259;AFR_AF=0.0144;EUR_AF=0.0318;SAS_AF=0.0368;AA=A|||;VT=SNP
3	117641679	rs9819787	T	G	100	PASS	AC=4163;AF=0.83127;AN=5008;NS=2504;DP=19297;EAS_AF=0.6825;AMR_AF=0.9063;AFR_AF=0.7617;EUR_AF=0.9712;SAS_AF=0.8814;AA=G|||;VT=SNP
3	117641724	rs57945129	C	T	100	PASS	AC=581;AF=0.116014;AN=5008;NS=2504;DP=18527;EAS_AF=0.0675;AMR_AF=0.0807;AFR_AF=0.1278;EUR_AF=0.164;SAS_AF=0.1258;AA=C|||;VT=SNP
3	117642005	rs62264767	A	C	100	PASS	AC=574;AF=0.114617;AN=5008;NS=2504;DP=17638;EAS_AF=0.0595;AMR_AF=0.0793;AFR_AF=0.1293;EUR_AF=0.164;SAS_AF=0.1258;AA=C|||;VT=SNP
3	117642281	rs6807173	T	G	100	PASS	AC=280;AF=0.0559105;AN=5008;NS=2504;DP=18422;EAS_AF=0.006;AMR_AF=0.0476;AFR_AF=0.0204;EUR_AF=0.1322;SAS_AF=0.0828;AA=T|||;VT=SNP
3	117642484	rs6794831	C	A	100	PASS	AC=278;AF=0.0555112;AN=5008;NS=2504;DP=17766;EAS_AF=0.006;AMR_AF=0.0476;AFR_AF=0.0189;EUR_AF=0.1322;SAS_AF=0.0828;AA=C|||;VT=SNP
3	117642675	rs6795060	C	A	100	PASS	AC=579;AF=0.115615;AN=5008;NS=2504;DP=16018;EAS_AF=0.0585;AMR_AF=0.0821;AFR_AF=0.1301;EUR_AF=0.172;SAS_AF=0.1207;AA=C|||;VT=SNP
3	117642924	rs62264768	T	C	100	PASS	AC=585;AF=0.116813;AN=5008;NS=2504;DP=15068;EAS_AF=0.0595;AMR_AF=0.0807;AFR_AF=0.1301;EUR_AF=0.172;SAS_AF=0.1268;AA=T|||;VT=SNP
3	117643464	rs62264769	A	T	100	PASS	AC=582;AF=0.116214;AN=5008;NS=2504;DP=18751;EAS_AF=0.0595;AMR_AF=0.0807;AFR_AF=0.1278;EUR_AF=0.172;SAS_AF=0.1268;AA=A|||;VT=SNP
3	117644213	rs1378837	A	G	100	PASS	AC=4156;AF=0.829872;AN=5008;NS=2504;DP=17985;EAS_AF=0.6796;AMR_AF=0.9063;AFR_AF=0.7617;EUR_AF=0.9672;SAS_AF=0.8814;AA=G|||;VT=SNP
3	117644300	rs76036812	T	C	100	PASS	AC=169;AF=0.033746;AN=5008;NS=2504;DP=16838;EAS_AF=0.0526;AMR_AF=0.0274;AFR_AF=0.0151;EUR_AF=0.0398;SAS_AF=0.0378;AA=T|||;VT=SNP
3	117644339	rs73168386	T	C	100	PASS	AC=582;AF=0.116214;AN=5008;NS=2504;DP=17737;EAS_AF=0.0595;AMR_AF=0.0807;AFR_AF=0.1278;EUR_AF=0.172;SAS_AF=0.1268;AA=C|||;VT=SNP
3	117644670	rs74550053	C	T	100	PASS	AC=169;AF=0.033746;AN=5008;NS=2504;DP=18222;EAS_AF=0.0526;AMR_AF=0.0274;AFR_AF=0.0151;EUR_AF=0.0398;SAS_AF=0.0378;AA=C|||;VT=SNP
3	117644797	rs7645813	C	T	100	PASS	AC=4390;AF=0.876597;AN=5008;NS=2504;DP=19471;EAS_AF=0.6796;AMR_AF=0.9164;AFR_AF=0.9319;EUR_AF=0.9662;SAS_AF=0.8845;AA=T|||;VT=SNP
3	117645301	rs7615944	T	A	100	PASS	AC=4157;AF=0.830072;AN=5008;NS=2504;DP=14621;EAS_AF=0.6825;AMR_AF=0.9063;AFR_AF=0.7632;EUR_AF=0.9662;SAS_AF=0.8783;AA=A|||;VT=SNP
3	117645824	rs73168388	C	T	100	PASS	AC=278;AF=0.0555112;AN=5008;NS=2504;DP=14629;EAS_AF=0.006;AMR_AF=0.0476;AFR_AF=0.0189;EUR_AF=0.1322;SAS_AF=0.0828;AA=C|||;VT=SNP
3	117645883	rs62264770	C	T	100	PASS	AC=565;AF=0.112819;AN=5008;NS=2504;DP=14085;EAS_AF=0.0585;AMR_AF=0.0793;AFR_AF=0.1271;EUR_AF=0.165;SAS_AF=0.1196;AA=C|||;VT=SNP
3	117646914	rs4146374	T	A	100	PASS	AC=4180;AF=0.834665;AN=5008;NS=2504;DP=20236;EAS_AF=0.6815;AMR_AF=0.9092;AFR_AF=0.7806;EUR_AF=0.9662;SAS_AF=0.8773;AA=A|||;VT=SNP
3	117647197	rs62264771	G	T	100	PASS	AC=570;AF=0.113818;AN=5008;NS=2504;DP=17062;EAS_AF=0.0595;AMR_AF=0.0807;AFR_AF=0.1271;EUR_AF=0.165;SAS_AF=0.1227;AA=T|||;VT=SNP
3	117647272	rs114731692	G	T	100	PASS	AC=156;AF=0.0311502;AN=5008;NS=2504;DP=16469;EAS_AF=0.0526;AMR_AF=0.0259;AFR_AF=0.0144;EUR_AF=0.0328;SAS_AF=0.0337;AA=G|||;VT=SNP
3	117647281	rs62264772	G	A	100	PASS	AC=570;AF=0.113818;AN=5008;NS=2504;DP=16530;EAS_AF=0.0595;AMR_AF=0.0807;AFR_AF=0.1271;EUR_AF=0.165;SAS_AF=0.1227;AA=G|||;VT=SNP
3	117647314	rs9878630	G	A	100	PASS	AC=394;AF=0.0786741;AN=5008;NS=2504;DP=16941;EAS_AF=0.1339;AMR_AF=0.0634;AFR_AF=0.0053;EUR_AF=0.1163;SAS_AF=0.093;AA=G|||;VT=SNP
3	117647875	rs62264773	G	A	100	PASS	AC=570;AF=0.113818;AN=5008;NS=2504;DP=19078;EAS_AF=0.0595;AMR_AF=0.0807;AFR_AF=0.1271;EUR_AF=0.165;SAS_AF=0.1227;AA=A|||;VT=SNP
3	117647898	rs6778926	T	G	100	PASS	AC=3427;AF=0.684305;AN=5008;NS=2504;DP=19422;EAS_AF=0.622;AMR_AF=0.8156;AFR_AF=0.5174;EUR_AF=0.8062;SAS_AF=0.7556;AA=T|||;VT=SNP
3	117647906	rs62264774	C	G	100	PASS	AC=279;AF=0.0557109;AN=5008;NS=2504;DP=20158;EAS_AF=0.006;AMR_AF=0.049;AFR_AF=0.0189;EUR_AF=0.1322;SAS_AF=0.0828;AA=C|||;VT=SNP
3	117648002	rs62264775	A	C	100	PASS	AC=583;AF=0.116414;AN=5008;NS=2504;DP=21367;EAS_AF=0.0595;AMR_AF=0.0821;AFR_AF=0.1293;EUR_AF=0.173;SAS_AF=0.1237;AA=C|||;VT=SNP
3	117648314	rs77855782	C	T	100	PASS	AC=234;AF=0.0467252;AN=5008;NS=2504;DP=17600;EAS_AF=0.0526;AMR_AF=0.0288;AFR_AF=0.0651;EUR_AF=0.0408;SAS_AF=0.0348;AA=C|||;VT=SNP
3	117649184	rs1350162	A	T	100	PASS	AC=4365;AF=0.871605;AN=5008;NS=2504;DP=20670;EAS_AF=0.6825;AMR_AF=0.9164;AFR_AF=0.9115;EUR_AF=0.9712;SAS_AF=0.8783;AA=T|||;VT=SNP
3	117649219	rs1350161	G	T	100	PASS	AC=4187;AF=0.836062;AN=5008;NS=2504;DP=21060;EAS_AF=0.6825;AMR_AF=0.9092;AFR_AF=0.7806;EUR_AF=0.9712;SAS_AF=0.8783;AA=T|||;VT=SNP
3	117649722	rs75968838	A	G	100	PASS	AC=169;AF=0.033746;AN=5008;NS=2504;DP=20366;EAS_AF=0.0526;AMR_AF=0.0274;AFR_AF=0.0151;EUR_AF=0.0408;SAS_AF=0.0368;AA=A|||;VT=SNP
3	117650116	rs7631320	T	C	100	PASS	AC=279;AF=0.0557109;AN=5008;NS=2504;DP=16633;EAS_AF=0.006;AMR_AF=0.049;AFR_AF=0.0189;EUR_AF=0.1322;SAS_AF=0.0828;AA=T|||;VT=SNP
3	117650681	rs1378836	A	G	100	PASS	AC=4000;AF=0.798722;AN=5008;NS=2504;DP=18423;EAS_AF=0.6865;AMR_AF=0.8963;AFR_AF=0.6407;EUR_AF=0.9712;SAS_AF=0.8814;AA=G|||;VT=SNP
3	117651366	rs56255439	C	A	100	PASS	AC=568;AF=0.113419;AN=5008;NS=2504;DP=20382;EAS_AF=0.0595;AMR_AF=0.0793;AFR_AF=0.1263;EUR_AF=0.165;SAS_AF=0.1227;AA=A|||;VT=SNP
3	117651476	rs114632673	C	T	100	PASS	AC=137;AF=0.0273562;AN=5008;NS=2504;DP=20176;EAS_AF=0.0526;AMR_AF=0.0259;AFR_AF=0;EUR_AF=0.0328;SAS_AF=0.0337;AA=C|||;VT=SNP
3	117651483	rs55779525	A	C	100	PASS	AC=278;AF=0.0555112;AN=5008;NS=2504;DP=20186;EAS_AF=0.006;AMR_AF=0.0476;AFR_AF=0.0189;EUR_AF=0.1322;SAS_AF=0.0828;AA=A|||;VT=SNP
3	117652206	rs16827737	T	C	100	PASS	AC=759;AF=0.151558;AN=5008;NS=2504;DP=17799;EAS_AF=0.1875;AMR_AF=0.121;AFR_AF=0.0666;EUR_AF=0.2097;SAS_AF=0.1912;AA=T|||;VT=SNP
3	117652973	rs78118238	T	G	100	PASS	AC=150;AF=0.0299521;AN=5008;NS=2504;DP=16781;EAS_AF=0.0526;AMR_AF=0.0274;AFR_AF=0.0008;EUR_AF=0.0408;SAS_AF=0.0368;AA=T|||;VT=SNP
3	117653416	rs1378835	T	G	100	PASS	AC=2508;AF=0.500799;AN=5008;NS=2504;DP=16888;EAS_AF=0.5754;AMR_AF=0.6599;AFR_AF=0.3896;EUR_AF=0.5596;SAS_AF=0.4008;AA=T|||;VT=SNP
3	117653515	rs62264777	G	C	100	PASS	AC=582;AF=0.116214;AN=5008;NS=2504;DP=1902;EAS_AF=0.0595;AMR_AF=0.0807;AFR_AF=0.1278;EUR_AF=0.173;SAS_AF=0.1258;AA=G|||;VT=SNP
3	117653627	rs62264778	G	T	100	PASS	AC=570;AF=0.113818;AN=5008;NS=2504;DP=15838;EAS_AF=0.0595;AMR_AF=0.0793;AFR_AF=0.1271;EUR_AF=0.165;SAS_AF=0.1237;AA=G|||;VT=SNP
3	117654406	rs75803784	T	C	100	PASS	AC=235;AF=0.0469249;AN=5008;NS=2504;DP=19534;EAS_AF=0.0526;AMR_AF=0.0288;AFR_AF=0.0651;EUR_AF=0.0408;SAS_AF=0.0358;AA=T|||;VT=SNP
3	117654553	rs1456196	C	A	100	PASS	AC=581;AF=0.116014;AN=5008;NS=2504;DP=21706;EAS_AF=0.0595;AMR_AF=0.0807;AFR_AF=0.1278;EUR_AF=0.173;SAS_AF=0.1247;AA=C|||;VT=SNP
3	117654731	rs62264779	G	T	100	PASS	AC=415;AF=0.0828674;AN=5008;NS=2504;DP=18794;EAS_AF=0.0069;AMR_AF=0.0533;AFR_AF=0.1135;EUR_AF=0.1322;SAS_AF=0.09;AA=G|||;VT=SNP
3	117654869	rs62264780	T	C	100	PASS	AC=583;AF=0.116414;AN=5008;NS=2504;DP=20292;EAS_AF=0.0595;AMR_AF=0.0807;AFR_AF=0.1278;EUR_AF=0.173;SAS_AF=0.1268;AA=T|||;VT=SNP
3	117655311	rs58533135	T	C	100	PASS	AC=583;AF=0.116414;AN=5008;NS=2504;DP=20624;EAS_AF=0.0595;AMR_AF=0.0807;AFR_AF=0.1278;EUR_AF=0.173;SAS_AF=0.1268;AA=T|||;VT=SNP
3	117655445	rs62264782	C	A	100	PASS	AC=279;AF=0.0557109;AN=5008;NS=2504;DP=19608;EAS_AF=0.006;AMR_AF=0.0476;AFR_AF=0.0197;EUR_AF=0.1322;SAS_AF=0.0828;AA=C|||;VT=SNP
3	117656521	rs1563438	C	T	100	PASS	AC=840;AF=0.167732;AN=5008;NS=2504;DP=20207;EAS_AF=0.0476;AMR_AF=0.1499;AFR_AF=0.0756;EUR_AF=0.2386;SAS_AF=0.3558;AA=C|||;VT=SNP
3	117657197	rs73168397	C	T	100	PASS	AC=279;AF=0.0557109;AN=5008;NS=2504;DP=20994;EAS_AF=0.006;AMR_AF=0.0476;AFR_AF=0.0197;EUR_AF=0.1322;SAS_AF=0.0828;AA=C|||;VT=SNP
3	117657351	rs1456195	C	T	100	PASS	AC=4045;AF=0.807708;AN=5008;NS=2504;DP=20261;EAS_AF=0.6379;AMR_AF=0.9006;AFR_AF=0.7141;EUR_AF=0.9682;SAS_AF=0.8783;AA=T|||;VT=SNP
3	117658033	rs62264783	G	A	100	PASS	AC=279;AF=0.0557109;AN=5008;NS=2504;DP=20460;EAS_AF=0.0069;AMR_AF=0.0476;AFR_AF=0.0189;EUR_AF=0.1322;SAS_AF=0.0828;AA=G|||;VT=SNP
3	117658899	rs1610148	G	C	100	PASS	AC=839;AF=0.167532;AN=5008;NS=2504;DP=16717;EAS_AF=0.0476;AMR_AF=0.1499;AFR_AF=0.0756;EUR_AF=0.2376;SAS_AF=0.3558;AA=G|||;VT=SNP
3	117659680	rs1456182	G	A	100	PASS	AC=279;AF=0.0557109;AN=5008;NS=2504;DP=18838;EAS_AF=0.006;AMR_AF=0.0476;AFR_AF=0.0197;EUR_AF=0.1322;SAS_AF=0.0828;AA=G|||;VT=SNP
3	117660578	rs72955862	A	G	100	PASS	AC=727;AF=0.145168;AN=5008;NS=2504;DP=21303;EAS_AF=0.3621;AMR_AF=0.0893;AFR_AF=0.1172;EUR_AF=0.0288;SAS_AF=0.1186;AA=A|||;VT=SNP
3	117660767	rs1456184	G	T	100	PASS	AC=1902;AF=0.379792;AN=5008;NS=2504;DP=22693;EAS_AF=0.5694;AMR_AF=0.3516;AFR_AF=0.2837;EUR_AF=0.3996;SAS_AF=0.3139;AA=G|||;VT=SNP
3	117660792	rs75643565	T	C	100	PASS	AC=840;AF=0.167732;AN=5008;NS=2504;DP=22666;EAS_AF=0.0476;AMR_AF=0.1499;AFR_AF=0.0772;EUR_AF=0.2366;SAS_AF=0.3558;AA=T|||;VT=SNP
3	117660973	rs1350158	T	A	100	PASS	AC=3240;AF=0.646965;AN=5008;NS=2504;DP=20231;EAS_AF=0.9484;AMR_AF=0.5259;AFR_AF=0.5847;EUR_AF=0.6014;SAS_AF=0.5532;AA=T|||;VT=SNP
3	117661669	rs73168399	G	A	100	PASS	AC=836;AF=0.166933;AN=5008;NS=2504;DP=20379;EAS_AF=0.0476;AMR_AF=0.1527;AFR_AF=0.0734;EUR_AF=0.2366;SAS_AF=0.3548;AA=G|||;VT=SNP
3	117661691	rs73168400	T	C	100	PASS	AC=858;AF=0.171326;AN=5008;NS=2504;DP=20020;EAS_AF=0.0476;AMR_AF=0.1556;AFR_AF=0.0885;EUR_AF=0.2366;SAS_AF=0.3548;AA=T|||;VT=SNP
3	117661765	rs12485874	A	G	100	PASS	AC=824;AF=0.164537;AN=5008;NS=2504;DP=20113;EAS_AF=0.3859;AMR_AF=0.1816;AFR_AF=0.0295;EUR_AF=0.1561;SAS_AF=0.1155;AA=A|||;VT=SNP
3	117663518	rs6438430	G	A	100	PASS	AC=845;AF=0.16873;AN=5008;NS=2504;DP=18008;EAS_AF=0.0496;AMR_AF=0.1513;AFR_AF=0.0749;EUR_AF=0.2366;SAS_AF=0.3609;AA=G|||;VT=SNP
3	117663877	rs6784897	G	T	100	PASS	AC=3953;AF=0.789337;AN=5008;NS=2504;DP=15516;EAS_AF=0.9861;AMR_AF=0.6527;AFR_AF=0.6437;EUR_AF=0.7922;SAS_AF=0.8773;AA=T|||;VT=SNP
3	117664242	rs73168401	T	C	100	PASS	AC=1571;AF=0.313698;AN=5008;NS=2504;DP=11916;EAS_AF=0.0675;AMR_AF=0.2435;AFR_AF=0.3404;EUR_AF=0.4095;SAS_AF=0.4826;AA=C|||;VT=SNP
3	117664968	rs55864156	C	G	100	PASS	AC=280;AF=0.0559105;AN=5008;NS=2504;DP=20217;EAS_AF=0.0069;AMR_AF=0.0476;AFR_AF=0.0197;EUR_AF=0.1322;SAS_AF=0.0828;AA=C|||;VT=SNP
3	117665187	rs55958423	T	C	100	PASS	AC=1161;AF=0.231829;AN=5008;NS=2504;DP=17203;EAS_AF=0.0496;AMR_AF=0.1671;AFR_AF=0.3048;EUR_AF=0.2366;SAS_AF=0.362;AA=C|||;VT=SNP
3	117666232	rs62264816	C	G	100	PASS	AC=279;AF=0.0557109;AN=5008;NS=2504;DP=18506;EAS_AF=0.006;AMR_AF=0.0476;AFR_AF=0.0197;EUR_AF=0.1322;SAS_AF=0.0828;AA=C|||;VT=SNP
3	117666390	rs1585082	C	G	100	PASS	AC=3208;AF=0.640575;AN=5008;NS=2504;DP=19121;EAS_AF=0.9484;AMR_AF=0.5231;AFR_AF=0.5681;EUR_AF=0.5934;SAS_AF=0.5532;AA=C|||;VT=SNP
3	117667180	rs12496237	T	A	100	PASS	AC=829;AF=0.165535;AN=5008;NS=2504;DP=17283;EAS_AF=0.3611;AMR_AF=0.0908;AFR_AF=0.1944;EUR_AF=0.0288;SAS_AF=0.1186;AA=T|||;VT=SNP
3	117667643	rs73168402	G	C	100	PASS	AC=859;AF=0.171526;AN=5008;NS=2504;DP=17283;EAS_AF=0.0476;AMR_AF=0.1527;AFR_AF=0.0893;EUR_AF=0.2376;SAS_AF=0.3558;AA=g|||;VT=SNP
3	117668438	rs61157132	T	C	100	PASS	AC=834;AF=0.166534;AN=5008;NS=2504;DP=20718;EAS_AF=0.3621;AMR_AF=0.0908;AFR_AF=0.1974;EUR_AF=0.0288;SAS_AF=0.1186;AA=T|||;VT=SNP
3	117668533	rs7643173	C	T	100	PASS	AC=840;AF=0.167732;AN=5008;NS=2504;DP=19740;EAS_AF=0.0476;AMR_AF=0.1499;AFR_AF=0.0764;EUR_AF=0.2376;SAS_AF=0.3558;AA=C|||;VT=SNP
3	117670597	rs73176600	T	C	100	PASS	AC=838;AF=0.167332;AN=5008;NS=2504;DP=17660;EAS_AF=0.0476;AMR_AF=0.1499;AFR_AF=0.0756;EUR_AF=0.2376;SAS_AF=0.3548;AA=T|||;VT=SNP
3	117670666	rs73176601	G	A	100	PASS	AC=836;AF=0.166933;AN=5008;NS=2504;DP=18075;EAS_AF=0.0476;AMR_AF=0.1499;AFR_AF=0.0741;EUR_AF=0.2376;SAS_AF=0.3548;AA=G|||;VT=SNP
3	117671457	rs113203850	A	C	100	PASS	AC=1317;AF=0.262979;AN=5008;NS=2504;DP=13629;EAS_AF=0.0694;AMR_AF=0.1945;AFR_AF=0.3343;EUR_AF=0.2783;SAS_AF=0.3988;AA=-|||;VT=SNP
3	117671762	rs17722838	T	C	100	PASS	AC=1317;AF=0.262979;AN=5008;NS=2504;DP=17464;EAS_AF=0.0694;AMR_AF=0.1945;AFR_AF=0.3343;EUR_AF=0.2783;SAS_AF=0.3988;AA=C|||;VT=SNP
3	117671918	rs16827743	C	T	100	PASS	AC=828;AF=0.165335;AN=5008;NS=2504;DP=19283;EAS_AF=0.3611;AMR_AF=0.0893;AFR_AF=0.1944;EUR_AF=0.0298;SAS_AF=0.1176;AA=C|||;VT=SNP
3	117671941	rs62264819	T	C	100	PASS	AC=279;AF=0.0557109;AN=5008;NS=2504;DP=19606;EAS_AF=0.006;AMR_AF=0.0476;AFR_AF=0.0197;EUR_AF=0.1322;SAS_AF=0.0828;AA=T|||;VT=SNP
3	117672772	rs55958116	C	T	100	PASS	AC=279;AF=0.0557109;AN=5008;NS=2504;DP=19424;EAS_AF=0.006;AMR_AF=0.0476;AFR_AF=0.0197;EUR_AF=0.1322;SAS_AF=0.0828;AA=C|||;VT=SNP
3	117673164	rs61355450	T	C	100	PASS	AC=151;AF=0.0301518;AN=5008;NS=2504;DP=16521;EAS_AF=0.0198;AMR_AF=0.0288;AFR_AF=0.025;EUR_AF=0.0408;SAS_AF=0.0378;AA=T|||;VT=SNP
3	117673206	rs56007132	G	A	100	PASS	AC=1154;AF=0.230431;AN=5008;NS=2504;DP=17547;EAS_AF=0.0536;AMR_AF=0.2003;AFR_AF=0.1218;EUR_AF=0.3698;SAS_AF=0.4376;AA=G|||;VT=SNP
3	117674799	rs865309	G	A	100	PASS	AC=3887;AF=0.776158;AN=5008;NS=2504;DP=17265;EAS_AF=0.9782;AMR_AF=0.6441;AFR_AF=0.6082;EUR_AF=0.7873;SAS_AF=0.8773;AA=A|||;VT=SNP
3	117674862	rs9829042	A	G	100	PASS	AC=1894;AF=0.378195;AN=5008;NS=2504;DP=17330;EAS_AF=0.5605;AMR_AF=0.3545;AFR_AF=0.2882;EUR_AF=0.3907;SAS_AF=0.316;AA=A|||;VT=SNP
3	117675347	rs78292537	G	A	100	PASS	AC=127;AF=0.0253594;AN=5008;NS=2504;DP=13143;EAS_AF=0.0198;AMR_AF=0.0259;AFR_AF=0.0151;EUR_AF=0.0328;SAS_AF=0.0368;AA=G|||;VT=SNP
3	117675543	rs2925313	G	T	100	PASS	AC=3846;AF=0.767971;AN=5008;NS=2504;DP=12420;EAS_AF=0.9454;AMR_AF=0.7968;AFR_AF=0.8759;EUR_AF=0.6302;SAS_AF=0.5603;AA=T|||;VT=SNP
3	117675907	rs74705363	T	C	100	PASS	AC=137;AF=0.0273562;AN=5008;NS=2504;DP=19679;EAS_AF=0.0198;AMR_AF=0.0274;AFR_AF=0.0159;EUR_AF=0.0408;SAS_AF=0.0368;AA=T|||;VT=SNP
3	117678862	rs817504	A	C	100	PASS	AC=4728;AF=0.944089;AN=5008;NS=2504;DP=17857;EAS_AF=0.994;AMR_AF=0.9524;AFR_AF=0.9803;EUR_AF=0.8678;SAS_AF=0.9162;AA=C|||;VT=SNP
3	117678888	rs115650985	A	G	100	PASS	AC=101;AF=0.0201677;AN=5008;NS=2504;DP=17912;EAS_AF=0.0198;AMR_AF=0.0259;AFR_AF=0.0151;EUR_AF=0.0328;SAS_AF=0.0102;AA=A|||;VT=SNP
3	117679011	rs74887132	C	A	100	PASS	AC=101;AF=0.0201677;AN=5008;NS=2504;DP=17132;EAS_AF=0.0198;AMR_AF=0.0259;AFR_AF=0.0151;EUR_AF=0.0328;SAS_AF=0.0102;AA=C|||;VT=SNP
3	117679014	rs114663578	C	T	100	PASS	AC=101;AF=0.0201677;AN=5008;NS=2504;DP=17186;EAS_AF=0.0198;AMR_AF=0.0259;AFR_AF=0.0151;EUR_AF=0.0328;SAS_AF=0.0102;AA=C|||;VT=SNP
3	117679207	rs817505	G	C	100	PASS	AC=2892;AF=0.577476;AN=5008;NS=2504;DP=17186;EAS_AF=0.5645;AMR_AF=0.6859;AFR_AF=0.6732;EUR_AF=0.5606;SAS_AF=0.4018;AA=G|||;VT=SNP
3	117679394	rs817506	A	G	100	PASS	AC=4728;AF=0.944089;AN=5008;NS=2504;DP=19180;EAS_AF=0.994;AMR_AF=0.9524;AFR_AF=0.9803;EUR_AF=0.8678;SAS_AF=0.9162;AA=G|||;VT=SNP
3	117680258	rs9283566	G	T	100	PASS	AC=1880;AF=0.375399;AN=5008;NS=2504;DP=20925;EAS_AF=0.5595;AMR_AF=0.353;AFR_AF=0.2829;EUR_AF=0.3946;SAS_AF=0.3067;AA=G|||;VT=SNP
3	117680597	rs6786454	T	C	100	PASS	AC=805;AF=0.160743;AN=5008;NS=2504;DP=21334;EAS_AF=0.3631;AMR_AF=0.0893;AFR_AF=0.177;EUR_AF=0.0288;SAS_AF=0.1166;AA=T|||;VT=SNP
3	117681065	rs817507	A	C	100	PASS	AC=4728;AF=0.944089;AN=5008;NS=2504;DP=16041;EAS_AF=0.994;AMR_AF=0.9524;AFR_AF=0.9803;EUR_AF=0.8678;SAS_AF=0.9162;AA=C|||;VT=SNP
3	117681473	rs10514762	C	A	100	PASS	AC=787;AF=0.157149;AN=5008;NS=2504;DP=16516;EAS_AF=0.3631;AMR_AF=0.0893;AFR_AF=0.1634;EUR_AF=0.0288;SAS_AF=0.1166;AA=C|||;VT=SNP
3	117681910	rs17722965	C	T	100	PASS	AC=895;AF=0.178714;AN=5008;NS=2504;DP=14304;EAS_AF=0.0476;AMR_AF=0.1499;AFR_AF=0.1142;EUR_AF=0.2376;SAS_AF=0.3609;AA=C|||;VT=SNP
3	117682600	rs58555654	A	G	100	PASS	AC=136;AF=0.0271565;AN=5008;NS=2504;DP=19640;EAS_AF=0.0188;AMR_AF=0.0274;AFR_AF=0.0159;EUR_AF=0.0408;SAS_AF=0.0368;AA=A|||;VT=SNP
3	117683223	rs17722976	C	T	100	PASS	AC=843;AF=0.168331;AN=5008;NS=2504;DP=16958;EAS_AF=0.0476;AMR_AF=0.1499;AFR_AF=0.0741;EUR_AF=0.2376;SAS_AF=0.362;AA=C|||;VT=SNP
3	117684110	rs76824186	T	C	100	PASS	AC=150;AF=0.0299521;AN=5008;NS=2504;DP=21750;EAS_AF=0.0188;AMR_AF=0.0288;AFR_AF=0.025;EUR_AF=0.0408;SAS_AF=0.0378;AA=T|||;VT=SNP
3	117684615	rs11712259	C	T	100	PASS	AC=841;AF=0.167931;AN=5008;NS=2504;DP=16129;EAS_AF=0.0476;AMR_AF=0.1499;AFR_AF=0.0726;EUR_AF=0.2376;SAS_AF=0.362;AA=C|||;VT=SNP
3	117685000	rs6796374	A	T	100	PASS	AC=686;AF=0.136981;AN=5008;NS=2504;DP=17003;EAS_AF=0.3631;AMR_AF=0.0893;AFR_AF=0.0862;EUR_AF=0.0288;SAS_AF=0.1176;AA=A|||;VT=SNP
3	117685576	rs817508	T	C	100	PASS	AC=4727;AF=0.94389;AN=5008;NS=2504;DP=17268;EAS_AF=0.994;AMR_AF=0.951;AFR_AF=0.9803;EUR_AF=0.8678;SAS_AF=0.9162;AA=T|||;VT=SNP
3	117686289	rs56401741	C	T	100	PASS	AC=853;AF=0.170327;AN=5008;NS=2504;DP=3166;EAS_AF=0.0476;AMR_AF=0.1499;AFR_AF=0.0825;EUR_AF=0.2376;SAS_AF=0.3609;AA=C|||;VT=SNP
3	117686933	rs76839679	T	C	100	PASS	AC=424;AF=0.0846645;AN=5008;NS=2504;DP=21046;EAS_AF=0.0218;AMR_AF=0.0432;AFR_AF=0.2179;EUR_AF=0.0408;SAS_AF=0.044;AA=C|||;VT=SNP
3	117688301	rs77371775	A	G	100	PASS	AC=425;AF=0.0848642;AN=5008;NS=2504;DP=16967;EAS_AF=0.0218;AMR_AF=0.0432;AFR_AF=0.2179;EUR_AF=0.0408;SAS_AF=0.045;AA=G|||;VT=SNP
3	117688416	rs75425578	C	T	100	PASS	AC=137;AF=0.0273562;AN=5008;NS=2504;DP=19691;EAS_AF=0.0188;AMR_AF=0.0274;AFR_AF=0.0159;EUR_AF=0.0408;SAS_AF=0.0378;AA=C|||;VT=SNP
3	117688669	rs2925314	G	C	100	PASS	AC=2530;AF=0.505192;AN=5008;NS=2504;DP=18112;EAS_AF=0.5625;AMR_AF=0.6643;AFR_AF=0.4153;EUR_AF=0.5616;SAS_AF=0.3967;AA=G|||;VT=SNP
3	117688676	rs6783140	G	A	100	PASS	AC=794;AF=0.158546;AN=5008;NS=2504;DP=17676;EAS_AF=0.3621;AMR_AF=0.0908;AFR_AF=0.1687;EUR_AF=0.0288;SAS_AF=0.1166;AA=G|||;VT=SNP
3	117688914	rs75651176	T	C	100	PASS	AC=425;AF=0.0848642;AN=5008;NS=2504;DP=18027;EAS_AF=0.0218;AMR_AF=0.0432;AFR_AF=0.2179;EUR_AF=0.0408;SAS_AF=0.045;AA=C|||;VT=SNP
3	117689733	rs73178510	C	A	100	PASS	AC=838;AF=0.167332;AN=5008;NS=2504;DP=16814;EAS_AF=0.0476;AMR_AF=0.1499;AFR_AF=0.0734;EUR_AF=0.2366;SAS_AF=0.3589;AA=C|||;VT=SNP
3	117690309	rs2860308	T	G	100	PASS	AC=4728;AF=0.944089;AN=5008;NS=2504;DP=20078;EAS_AF=0.994;AMR_AF=0.9524;AFR_AF=0.9803;EUR_AF=0.8678;SAS_AF=0.9162;AA=G|||;VT=SNP
3	117690978	rs9849010	G	A	100	PASS	AC=1648;AF=0.329073;AN=5008;NS=2504;DP=19020;EAS_AF=0.5605;AMR_AF=0.33;AFR_AF=0.1203;EUR_AF=0.3897;SAS_AF=0.3098;AA=G|||;VT=SNP
3	117691936	rs76560906	T	C	100	PASS	AC=138;AF=0.0275559;AN=5008;NS=2504;DP=14299;EAS_AF=0.0188;AMR_AF=0.0274;AFR_AF=0.0159;EUR_AF=0.0408;SAS_AF=0.0389;AA=T|||;VT=SNP
3	117692387	rs77851182	A	T	100	PASS	AC=150;AF=0.0299521;AN=5008;NS=2504;DP=13843;EAS_AF=0.0188;AMR_AF=0.0288;AFR_AF=0.0242;EUR_AF=0.0408;SAS_AF=0.0389;AA=A|||;VT=SNP
3	117692767	rs1499970	G	A	100	PASS	AC=4727;AF=0.94389;AN=5008;NS=2504;DP=16094;EAS_AF=0.994;AMR_AF=0.9524;AFR_AF=0.9803;EUR_AF=0.8678;SAS_AF=0.9151;AA=A|||;VT=SNP
3	117692990	rs12497319	T	C	100	PASS	AC=568;AF=0.113419;AN=5008;NS=2504;DP=14280;EAS_AF=0.3631;AMR_AF=0.0778;AFR_AF=0.0038;EUR_AF=0.0288;SAS_AF=0.1166;AA=T|||;VT=SNP
3	117693291	rs58596664	C	G	100	PASS	AC=815;AF=0.16274;AN=5008;NS=2504;DP=13413;EAS_AF=0.3621;AMR_AF=0.0937;AFR_AF=0.1823;EUR_AF=0.0288;SAS_AF=0.1176;AA=C|||;VT=SNP
3	117693473	rs817492	T	C	100	PASS	AC=4712;AF=0.940895;AN=5008;NS=2504;DP=13355;EAS_AF=0.9921;AMR_AF=0.9467;AFR_AF=0.9773;EUR_AF=0.8668;SAS_AF=0.911;AA=t|||;VT=SNP
3	117695528	rs73178511	T	G	100	PASS	AC=225;AF=0.0449281;AN=5008;NS=2504;DP=11909;EAS_AF=0.0179;AMR_AF=0.0634;AFR_AF=0.0182;EUR_AF=0.0964;SAS_AF=0.0429;AA=T|||;VT=SNP
3	117697825	rs73178513	A	G	100	PASS	AC=215;AF=0.0429313;AN=5008;NS=2504;DP=17646;EAS_AF=0.0188;AMR_AF=0.062;AFR_AF=0.0174;EUR_AF=0.0885;SAS_AF=0.0419;AA=A|||;VT=SNP
3	117698968	rs41371853	T	C	100	PASS	AC=763;AF=0.152356;AN=5008;NS=2504;DP=20906;EAS_AF=0.0476;AMR_AF=0.1124;AFR_AF=0.0802;EUR_AF=0.1819;SAS_AF=0.3558;AA=T|||;VT=SNP
3	117699039	rs1499968	G	T	100	PASS	AC=195;AF=0.0389377;AN=5008;NS=2504;DP=21699;EAS_AF=0.0188;AMR_AF=0.062;AFR_AF=0.003;EUR_AF=0.0885;SAS_AF=0.0409;AA=G|||;VT=SNP
3	117700277	rs11710334	A	G	100	PASS	AC=228;AF=0.0455272;AN=5008;NS=2504;DP=17694;EAS_AF=0.0188;AMR_AF=0.0634;AFR_AF=0.0197;EUR_AF=0.0964;SAS_AF=0.0429;AA=A|||;VT=SNP
3	117700370	rs2605533	T	C	100	PASS	AC=2526;AF=0.504393;AN=5008;NS=2504;DP=14931;EAS_AF=0.5585;AMR_AF=0.6715;AFR_AF=0.4017;EUR_AF=0.5726;SAS_AF=0.3988;AA=T|||;VT=SNP
3	117700384	rs7649441	G	T	100	PASS	AC=968;AF=0.193291;AN=5008;NS=2504;DP=14586;EAS_AF=0.0476;AMR_AF=0.121;AFR_AF=0.2307;EUR_AF=0.1819;SAS_AF=0.3558;AA=G|||;VT=SNP
3	117700733	rs7627393	A	G	100	PASS	AC=1054;AF=0.210463;AN=5008;NS=2504;DP=13840;EAS_AF=0.0476;AMR_AF=0.1571;AFR_AF=0.2337;EUR_AF=0.2306;SAS_AF=0.364;AA=A|||;VT=SNP
3	117700866	rs7620036	G	A	100	PASS	AC=1054;AF=0.210463;AN=5008;NS=2504;DP=12701;EAS_AF=0.0476;AMR_AF=0.1571;AFR_AF=0.2337;EUR_AF=0.2306;SAS_AF=0.364;AA=G|||;VT=SNP
3	117701735	rs7632354	T	G	100	PASS	AC=985;AF=0.196685;AN=5008;NS=2504;DP=18236;EAS_AF=0.0665;AMR_AF=0.1758;AFR_AF=0.0991;EUR_AF=0.2714;SAS_AF=0.4008;AA=T|||;VT=SNP
3	117701965	rs750833	C	T	100	PASS	AC=1192;AF=0.238019;AN=5008;NS=2504;DP=16706;EAS_AF=0.0685;AMR_AF=0.1844;AFR_AF=0.2496;EUR_AF=0.2714;SAS_AF=0.4008;AA=C|||;VT=SNP
3	117702270	rs705219	T	A	100	PASS	AC=4592;AF=0.916933;AN=5008;NS=2504;DP=15904;EAS_AF=0.9921;AMR_AF=0.9496;AFR_AF=0.8729;EUR_AF=0.8787;SAS_AF=0.9151;AA=T|||;VT=SNP
3	117702573	rs12639024	C	T	100	PASS	AC=675;AF=0.134784;AN=5008;NS=2504;DP=18315;EAS_AF=0.3661;AMR_AF=0.0879;AFR_AF=0.0772;EUR_AF=0.0288;SAS_AF=0.1166;AA=C|||;VT=SNP
3	117702762	rs817495	G	A	100	PASS	AC=3396;AF=0.678115;AN=5008;NS=2504;DP=16537;EAS_AF=0.9236;AMR_AF=0.7651;AFR_AF=0.6218;EUR_AF=0.6064;SAS_AF=0.5133;AA=G|||;VT=SNP
3	117703389	rs76349944	A	G	100	PASS	AC=142;AF=0.0283546;AN=5008;NS=2504;DP=19235;EAS_AF=0.0188;AMR_AF=0.0274;AFR_AF=0.0159;EUR_AF=0.0437;SAS_AF=0.0399;AA=A|||;VT=SNP
3	117703581	rs817496	G	A	100	PASS	AC=3462;AF=0.691294;AN=5008;NS=2504;DP=18054;EAS_AF=0.9236;AMR_AF=0.768;AFR_AF=0.6778;EUR_AF=0.6064;SAS_AF=0.5031;AA=G|||;VT=SNP
3	117703832	rs817497	T	C	100	PASS	AC=1740;AF=0.347444;AN=5008;NS=2504;DP=17424;EAS_AF=0.5565;AMR_AF=0.3314;AFR_AF=0.1778;EUR_AF=0.4095;SAS_AF=0.3088;AA=T|||;VT=SNP
3	117704489	rs77089169	T	C	100	PASS	AC=701;AF=0.139976;AN=5008;NS=2504;DP=14450;EAS_AF=0.3651;AMR_AF=0.0908;AFR_AF=0.0953;EUR_AF=0.0288;SAS_AF=0.1176;AA=T|||;VT=SNP
3	117705473	rs56238203	G	T	100	PASS	AC=1356;AF=0.270767;AN=5008;NS=2504;DP=18556;EAS_AF=0.0714;AMR_AF=0.1945;AFR_AF=0.3548;EUR_AF=0.2724;SAS_AF=0.4151;AA=T|||;VT=SNP
3	117705796	rs817498	A	G	100	PASS	AC=1988;AF=0.396965;AN=5008;NS=2504;DP=16762;EAS_AF=0.5565;AMR_AF=0.3545;AFR_AF=0.3533;EUR_AF=0.4056;SAS_AF=0.3129;AA=A|||;VT=SNP
3	117709177	rs78472680	T	C	100	PASS	AC=656;AF=0.13099;AN=5008;NS=2504;DP=19207;EAS_AF=0.3651;AMR_AF=0.0865;AFR_AF=0.0635;EUR_AF=0.0288;SAS_AF=0.1176;AA=T|||;VT=SNP
3	117709237	rs67038230	A	G	100	PASS	AC=1075;AF=0.214657;AN=5008;NS=2504;DP=17503;EAS_AF=0.0496;AMR_AF=0.1571;AFR_AF=0.2519;EUR_AF=0.2286;SAS_AF=0.3609;AA=A|||;VT=SNP
3	117709493	rs11716855	C	A	100	PASS	AC=1346;AF=0.26877;AN=5008;NS=2504;DP=20612;EAS_AF=0.0714;AMR_AF=0.1945;AFR_AF=0.3548;EUR_AF=0.2724;SAS_AF=0.4049;AA=A|||;VT=SNP
3	117709714	rs11709110	A	G	100	PASS	AC=1207;AF=0.241014;AN=5008;NS=2504;DP=19759;EAS_AF=0.0685;AMR_AF=0.1873;AFR_AF=0.2526;EUR_AF=0.2793;SAS_AF=0.4018;AA=A|||;VT=SNP
3	117710096	rs17723244	A	G	100	PASS	AC=1207;AF=0.241014;AN=5008;NS=2504;DP=18508;EAS_AF=0.0685;AMR_AF=0.1859;AFR_AF=0.2526;EUR_AF=0.2793;SAS_AF=0.4029;AA=A|||;VT=SNP
3	117710580	rs79657114	T	C	100	PASS	AC=131;AF=0.0261581;AN=5008;NS=2504;DP=19956;EAS_AF=0.0188;AMR_AF=0.0288;AFR_AF=0.0008;EUR_AF=0.0507;SAS_AF=0.0409;AA=T|||;VT=SNP
3	117711968	rs10212334	A	G	100	PASS	AC=653;AF=0.130391;AN=5008;NS=2504;DP=16524;EAS_AF=0.3641;AMR_AF=0.085;AFR_AF=0.0628;EUR_AF=0.0288;SAS_AF=0.1176;AA=A|||;VT=SNP
3	117712461	rs1499969	G	A	100	PASS	AC=730;AF=0.145767;AN=5008;NS=2504;DP=18089;EAS_AF=0.0496;AMR_AF=0.147;AFR_AF=0.0151;EUR_AF=0.2286;SAS_AF=0.3354;AA=G|||;VT=SNP
3	117713444	rs817500	T	G	100	PASS	AC=4746;AF=0.947684;AN=5008;NS=2504;DP=21293;EAS_AF=0.995;AMR_AF=0.9611;AFR_AF=0.9773;EUR_AF=0.8787;SAS_AF=0.9202;AA=G|||;VT=SNP
3	117715588	rs17723301	C	A	100	PASS	AC=1209;AF=0.241414;AN=5008;NS=2504;DP=8331;EAS_AF=0.0685;AMR_AF=0.1873;AFR_AF=0.2526;EUR_AF=0.2793;SAS_AF=0.4039;AA=C|||;VT=SNP
3	117717570	rs10934426	T	G	100	PASS	AC=1906;AF=0.380591;AN=5008;NS=2504;DP=17901;EAS_AF=0.4474;AMR_AF=0.2709;AFR_AF=0.3389;EUR_AF=0.3082;SAS_AF=0.5204;AA=t|||;VT=SNP
3	117717774	rs13094010	C	G	100	PASS	AC=1657;AF=0.330871;AN=5008;NS=2504;DP=19591;EAS_AF=0.5595;AMR_AF=0.3228;AFR_AF=0.1225;EUR_AF=0.4036;SAS_AF=0.3078;AA=C|||;VT=SNP
3	117718112	rs12497810	G	A	100	PASS	AC=680;AF=0.135783;AN=5008;NS=2504;DP=18731;EAS_AF=0.3611;AMR_AF=0.0879;AFR_AF=0.084;EUR_AF=0.0288;SAS_AF=0.1176;AA=G|||;VT=SNP
3	117718238	rs13078800	T	A	100	PASS	AC=1657;AF=0.330871;AN=5008;NS=2504;DP=17763;EAS_AF=0.5595;AMR_AF=0.3228;AFR_AF=0.1225;EUR_AF=0.4036;SAS_AF=0.3078;AA=T|||;VT=SNP
3	117719537	rs1499971	A	C	100	PASS	AC=4744;AF=0.947284;AN=5008;NS=2504;DP=17743;EAS_AF=0.995;AMR_AF=0.9597;AFR_AF=0.9773;EUR_AF=0.8787;SAS_AF=0.9192;AA=C|||;VT=SNP
3	117719538	rs1499972	A	C	100	PASS	AC=4744;AF=0.947284;AN=5008;NS=2504;DP=17810;EAS_AF=0.995;AMR_AF=0.9597;AFR_AF=0.9773;EUR_AF=0.8787;SAS_AF=0.9192;AA=C|||;VT=SNP
3	117719958	rs59562727	G	C	100	PASS	AC=1209;AF=0.241414;AN=5008;NS=2504;DP=18623;EAS_AF=0.0704;AMR_AF=0.1859;AFR_AF=0.2542;EUR_AF=0.2793;SAS_AF=0.4008;AA=G|||;VT=SNP
3	117719972	rs2085323	G	A	100	PASS	AC=1804;AF=0.360224;AN=5008;NS=2504;DP=18532;EAS_AF=0.5585;AMR_AF=0.3386;AFR_AF=0.2307;EUR_AF=0.3986;SAS_AF=0.3067;AA=G|||;VT=SNP
3	117720355	rs861001	A	G	100	PASS	AC=4751;AF=0.948682;AN=5008;NS=2504;DP=17707;EAS_AF=0.995;AMR_AF=0.9597;AFR_AF=0.9826;EUR_AF=0.8787;SAS_AF=0.9192;AA=G|||;VT=SNP
3	117720473	rs2925312	C	T	100	PASS	AC=4744;AF=0.947284;AN=5008;NS=2504;DP=18379;EAS_AF=0.995;AMR_AF=0.9597;AFR_AF=0.9773;EUR_AF=0.8787;SAS_AF=0.9192;AA=T|||;VT=SNP
3	117721428	rs843852	A	G	100	PASS	AC=4745;AF=0.947484;AN=5008;NS=2504;DP=17700;EAS_AF=0.995;AMR_AF=0.9597;AFR_AF=0.9773;EUR_AF=0.8797;SAS_AF=0.9192;AA=G|||;VT=SNP
3	117721744	rs17667014	C	T	100	PASS	AC=1208;AF=0.241214;AN=5008;NS=2504;DP=16087;EAS_AF=0.0704;AMR_AF=0.1859;AFR_AF=0.2534;EUR_AF=0.2793;SAS_AF=0.4008;AA=C|||;VT=SNP
3	117721983	rs10934427	T	C	100	PASS	AC=2058;AF=0.410942;AN=5008;NS=2504;DP=17823;EAS_AF=0.4345;AMR_AF=0.281;AFR_AF=0.4554;EUR_AF=0.3082;SAS_AF=0.5245;AA=C|||;VT=SNP
3	117722101	rs17667088	A	G	100	PASS	AC=851;AF=0.169928;AN=5008;NS=2504;DP=18741;EAS_AF=0.0506;AMR_AF=0.1484;AFR_AF=0.0855;EUR_AF=0.2286;SAS_AF=0.362;AA=A|||;VT=SNP
3	117723946	rs10934428	A	G	100	PASS	AC=1861;AF=0.371605;AN=5008;NS=2504;DP=16134;EAS_AF=0.4325;AMR_AF=0.2695;AFR_AF=0.3238;EUR_AF=0.3012;SAS_AF=0.5184;AA=A|||;VT=SNP
3	117724023	rs866001	G	A	100	PASS	AC=4734;AF=0.945288;AN=5008;NS=2504;DP=16452;EAS_AF=0.995;AMR_AF=0.9597;AFR_AF=0.9705;EUR_AF=0.8777;SAS_AF=0.9192;AA=A|||;VT=SNP
3	117724113	rs6792076	A	G	100	PASS	AC=2029;AF=0.405152;AN=5008;NS=2504;DP=14793;EAS_AF=0.4345;AMR_AF=0.2795;AFR_AF=0.4418;EUR_AF=0.3012;SAS_AF=0.5215;AA=G|||;VT=SNP
3	117724393	rs1456197	T	C	100	PASS	AC=1831;AF=0.365615;AN=5008;NS=2504;DP=14536;EAS_AF=0.5585;AMR_AF=0.3429;AFR_AF=0.2368;EUR_AF=0.4076;SAS_AF=0.3139;AA=T|||;VT=SNP
3	117725780	rs78433397	C	T	100	PASS	AC=679;AF=0.135583;AN=5008;NS=2504;DP=18480;EAS_AF=0.3631;AMR_AF=0.085;AFR_AF=0.084;EUR_AF=0.0288;SAS_AF=0.1166;AA=C|||;VT=SNP
3	117726162	rs56302821	A	C	100	PASS	AC=859;AF=0.171526;AN=5008;NS=2504;DP=19814;EAS_AF=0.0506;AMR_AF=0.1527;AFR_AF=0.0885;EUR_AF=0.2306;SAS_AF=0.3609;AA=A|||;VT=SNP
3	117726256	rs1093464	C	T	100	PASS	AC=4741;AF=0.946685;AN=5008;NS=2504;DP=19869;EAS_AF=0.995;AMR_AF=0.9597;AFR_AF=0.9743;EUR_AF=0.8797;SAS_AF=0.9192;AA=T|||;VT=SNP
3	117729680	rs57174837	T	A	100	PASS	AC=1001;AF=0.19988;AN=5008;NS=2504;DP=14093;EAS_AF=0.3839;AMR_AF=0.1225;AFR_AF=0.2231;EUR_AF=0.0795;SAS_AF=0.1575;AA=T|||;VT=SNP
3	117731061	rs10511373	C	A	100	PASS	AC=848;AF=0.169329;AN=5008;NS=2504;DP=19925;EAS_AF=0.3829;AMR_AF=0.1844;AFR_AF=0.0477;EUR_AF=0.166;SAS_AF=0.1063;AA=C|||;VT=SNP
3	117732581	rs2870563	C	G	100	PASS	AC=850;AF=0.169728;AN=5008;NS=2504;DP=17856;EAS_AF=0.0506;AMR_AF=0.1484;AFR_AF=0.0862;EUR_AF=0.2286;SAS_AF=0.3599;AA=C|||;VT=SNP
3	117732681	rs17723684	G	A	100	PASS	AC=850;AF=0.169728;AN=5008;NS=2504;DP=17470;EAS_AF=0.0506;AMR_AF=0.1484;AFR_AF=0.0862;EUR_AF=0.2286;SAS_AF=0.3599;AA=G|||;VT=SNP
3	117733015	rs58077016	G	A	100	PASS	AC=1020;AF=0.203674;AN=5008;NS=2504;DP=17939;EAS_AF=0.0506;AMR_AF=0.1599;AFR_AF=0.2088;EUR_AF=0.2286;SAS_AF=0.3599;AA=G|||;VT=SNP
3	117733019	rs861673	A	G	100	PASS	AC=4712;AF=0.940895;AN=5008;NS=2504;DP=17781;EAS_AF=0.995;AMR_AF=0.9597;AFR_AF=0.9539;EUR_AF=0.8787;SAS_AF=0.9182;AA=G|||;VT=SNP
3	117733256	rs150334389	G	A	100	PASS	AC=141;AF=0.028155;AN=5008;NS=2504;DP=13954;EAS_AF=0.0198;AMR_AF=0.0274;AFR_AF=0.0159;EUR_AF=0.0437;SAS_AF=0.0378;AA=G|||;VT=SNP
3	117733414	rs112390226	C	T	100	PASS	AC=346;AF=0.0690895;AN=5008;NS=2504;DP=17147;EAS_AF=0.0198;AMR_AF=0.0375;AFR_AF=0.1581;EUR_AF=0.0507;SAS_AF=0.0409;AA=C|||;VT=SNP
3	117733823	rs817513	A	T	100	PASS	AC=4742;AF=0.946885;AN=5008;NS=2504;DP=20314;EAS_AF=0.995;AMR_AF=0.9597;AFR_AF=0.9758;EUR_AF=0.8787;SAS_AF=0.9192;AA=T|||;VT=SNP
3	117734228	rs78930502	G	A	100	PASS	AC=657;AF=0.13119;AN=5008;NS=2504;DP=19498;EAS_AF=0.3631;AMR_AF=0.085;AFR_AF=0.0666;EUR_AF=0.0288;SAS_AF=0.1176;AA=G|||;VT=SNP
3	117734787	rs817512	T	C	100	PASS	AC=4709;AF=0.940296;AN=5008;NS=2504;DP=16005;EAS_AF=0.995;AMR_AF=0.9582;AFR_AF=0.9516;EUR_AF=0.8787;SAS_AF=0.9192;AA=C|||;VT=SNP
3	117735413	rs7644556	T	C	100	PASS	AC=988;AF=0.197284;AN=5008;NS=2504;DP=15094;EAS_AF=0.0506;AMR_AF=0.1585;AFR_AF=0.2073;EUR_AF=0.2286;SAS_AF=0.3303;AA=C|||;VT=SNP
3	117735524	rs817511	C	T	100	PASS	AC=2553;AF=0.509784;AN=5008;NS=2504;DP=17963;EAS_AF=0.5605;AMR_AF=0.6686;AFR_AF=0.4047;EUR_AF=0.5706;SAS_AF=0.4243;AA=C|||;VT=SNP
3	117735820	rs78664801	T	C	100	PASS	AC=151;AF=0.0301518;AN=5008;NS=2504;DP=18725;EAS_AF=0.0198;AMR_AF=0.0274;AFR_AF=0.0166;EUR_AF=0.0507;SAS_AF=0.0399;AA=T|||;VT=SNP
3	117736847	rs191580206	A	C	100	PASS	AC=664;AF=0.132588;AN=5008;NS=2504;DP=16530;EAS_AF=0.3562;AMR_AF=0.085;AFR_AF=0.0772;EUR_AF=0.0288;SAS_AF=0.1176;AA=A|||;VT=SNP
3	117736877	rs16827837	G	C	100	PASS	AC=670;AF=0.133786;AN=5008;NS=2504;DP=17406;EAS_AF=0.3571;AMR_AF=0.085;AFR_AF=0.0802;EUR_AF=0.0288;SAS_AF=0.1186;AA=G|||;VT=SNP
3	117737142	rs73178528	C	A	100	PASS	AC=699;AF=0.139577;AN=5008;NS=2504;DP=13506;EAS_AF=0.0546;AMR_AF=0.1455;AFR_AF=0.0144;EUR_AF=0.2266;SAS_AF=0.3027;AA=C|||;VT=SNP
3	117737280	rs17667317	A	G	100	PASS	AC=994;AF=0.198482;AN=5008;NS=2504;DP=14205;EAS_AF=0.0565;AMR_AF=0.1585;AFR_AF=0.2073;EUR_AF=0.2286;SAS_AF=0.3303;AA=A|||;VT=SNP
3	117738151	rs77623553	G	A	100	PASS	AC=400;AF=0.0798722;AN=5008;NS=2504;DP=19661;EAS_AF=0.2401;AMR_AF=0.0418;AFR_AF=0.0023;EUR_AF=0.0278;SAS_AF=0.1002;AA=G|||;VT=SNP
3	117738204	rs6773270	A	G	100	PASS	AC=490;AF=0.0978435;AN=5008;NS=2504;DP=20671;EAS_AF=0.0188;AMR_AF=0.0447;AFR_AF=0.264;EUR_AF=0.0507;SAS_AF=0.0409;AA=A|||;VT=SNP
3	117738381	rs12635844	C	T	100	PASS	AC=1663;AF=0.332069;AN=5008;NS=2504;DP=19855;EAS_AF=0.4137;AMR_AF=0.2435;AFR_AF=0.2874;EUR_AF=0.2575;SAS_AF=0.4479;AA=T|||;VT=SNP
3	117738666	rs6798512	G	A	100	PASS	AC=478;AF=0.0954473;AN=5008;NS=2504;DP=17147;EAS_AF=0.0188;AMR_AF=0.0432;AFR_AF=0.2625;EUR_AF=0.0437;SAS_AF=0.0389;AA=G|||;VT=SNP
3	117739148	rs7645152	C	T	100	PASS	AC=998;AF=0.199281;AN=5008;NS=2504;DP=18098;EAS_AF=0.0565;AMR_AF=0.1599;AFR_AF=0.2095;EUR_AF=0.2286;SAS_AF=0.3303;AA=C|||;VT=SNP
3	117740136	rs73178531	G	C	100	PASS	AC=997;AF=0.199081;AN=5008;NS=2504;DP=14492;EAS_AF=0.0565;AMR_AF=0.1585;AFR_AF=0.2095;EUR_AF=0.2286;SAS_AF=0.3303;AA=G|||;VT=SNP
3	117740195	rs73178532	T	A	100	PASS	AC=997;AF=0.199081;AN=5008;NS=2504;DP=14829;EAS_AF=0.0565;AMR_AF=0.1585;AFR_AF=0.2095;EUR_AF=0.2286;SAS_AF=0.3303;AA=T|||;VT=SNP
3	117740412	rs73178533	C	T	100	PASS	AC=997;AF=0.199081;AN=5008;NS=2504;DP=13649;EAS_AF=0.0565;AMR_AF=0.1585;AFR_AF=0.2095;EUR_AF=0.2286;SAS_AF=0.3303;AA=C|||;VT=SNP
3	117740485	rs57481709	T	C	100	PASS	AC=998;AF=0.199281;AN=5008;NS=2504;DP=13608;EAS_AF=0.0565;AMR_AF=0.1585;AFR_AF=0.2103;EUR_AF=0.2286;SAS_AF=0.3303;AA=T|||;VT=SNP
3	117740707	rs817515	G	A	100	PASS	AC=2564;AF=0.511981;AN=5008;NS=2504;DP=15546;EAS_AF=0.5605;AMR_AF=0.67;AFR_AF=0.4062;EUR_AF=0.5775;SAS_AF=0.4254;AA=G|||;VT=SNP
3	117740993	rs60707757	C	G	100	PASS	AC=1665;AF=0.332468;AN=5008;NS=2504;DP=16577;EAS_AF=0.4137;AMR_AF=0.2435;AFR_AF=0.289;EUR_AF=0.2575;SAS_AF=0.4479;AA=C|||;VT=SNP
3	117742484	rs1353916	T	A	100	PASS	AC=478;AF=0.0954473;AN=5008;NS=2504;DP=10935;EAS_AF=0.0188;AMR_AF=0.0418;AFR_AF=0.2632;EUR_AF=0.0437;SAS_AF=0.0389;AA=t|||;VT=SNP
3	117743147	rs56247556	T	C	100	PASS	AC=1669;AF=0.333267;AN=5008;NS=2504;DP=17056;EAS_AF=0.4157;AMR_AF=0.2421;AFR_AF=0.2905;EUR_AF=0.2584;SAS_AF=0.4479;AA=T|||;VT=SNP
3	117743152	rs56308781	A	T	100	PASS	AC=998;AF=0.199281;AN=5008;NS=2504;DP=17199;EAS_AF=0.0585;AMR_AF=0.1571;AFR_AF=0.2095;EUR_AF=0.2296;SAS_AF=0.3292;AA=A|||;VT=SNP
3	117743174	rs56380279	G	A	100	PASS	AC=1671;AF=0.333666;AN=5008;NS=2504;DP=17481;EAS_AF=0.4157;AMR_AF=0.2435;AFR_AF=0.2905;EUR_AF=0.2584;SAS_AF=0.4489;AA=G|||;VT=SNP
3	117743490	rs61424839	G	A	100	PASS	AC=1669;AF=0.333267;AN=5008;NS=2504;DP=17285;EAS_AF=0.4137;AMR_AF=0.2435;AFR_AF=0.2905;EUR_AF=0.2584;SAS_AF=0.4489;AA=A|||;VT=SNP
3	117743538	rs57308391	T	C	100	PASS	AC=1669;AF=0.333267;AN=5008;NS=2504;DP=17937;EAS_AF=0.4137;AMR_AF=0.2435;AFR_AF=0.2905;EUR_AF=0.2584;SAS_AF=0.4489;AA=C|||;VT=SNP
3	117743996	rs72957873	A	T	100	PASS	AC=478;AF=0.0954473;AN=5008;NS=2504;DP=16911;EAS_AF=0.0188;AMR_AF=0.0432;AFR_AF=0.2625;EUR_AF=0.0437;SAS_AF=0.0389;AA=a|||;VT=SNP
3	117744171	rs11922943	A	C	100	PASS	AC=671;AF=0.133986;AN=5008;NS=2504;DP=17651;EAS_AF=0.3571;AMR_AF=0.085;AFR_AF=0.0809;EUR_AF=0.0288;SAS_AF=0.1186;AA=a|||;VT=SNP
3	117744461	rs75308462	T	A	100	PASS	AC=670;AF=0.133786;AN=5008;NS=2504;DP=17862;EAS_AF=0.3571;AMR_AF=0.085;AFR_AF=0.0809;EUR_AF=0.0288;SAS_AF=0.1176;AA=T|||;VT=SNP
3	117744530	rs79487167	G	A	100	PASS	AC=671;AF=0.133986;AN=5008;NS=2504;DP=17762;EAS_AF=0.3571;AMR_AF=0.085;AFR_AF=0.0809;EUR_AF=0.0288;SAS_AF=0.1186;AA=G|||;VT=SNP
3	117744535	rs77177807	T	C	100	PASS	AC=671;AF=0.133986;AN=5008;NS=2504;DP=17845;EAS_AF=0.3571;AMR_AF=0.085;AFR_AF=0.0809;EUR_AF=0.0288;SAS_AF=0.1186;AA=T|||;VT=SNP
3	117744762	rs1093463	C	T	100	PASS	AC=4770;AF=0.952476;AN=5008;NS=2504;DP=16791;EAS_AF=0.995;AMR_AF=0.9611;AFR_AF=0.9962;EUR_AF=0.8787;SAS_AF=0.9192;AA=T|||;VT=SNP
3	117744968	rs12637064	G	A	100	PASS	AC=670;AF=0.133786;AN=5008;NS=2504;DP=15049;EAS_AF=0.3571;AMR_AF=0.085;AFR_AF=0.0809;EUR_AF=0.0288;SAS_AF=0.1176;AA=G|||;VT=SNP
3	117745881	rs6782296	A	G	100	PASS	AC=1672;AF=0.333866;AN=5008;NS=2504;DP=20937;EAS_AF=0.4137;AMR_AF=0.2435;AFR_AF=0.2905;EUR_AF=0.2584;SAS_AF=0.4519;AA=G|||;VT=SNP
3	117746627	rs75141989	T	C	100	PASS	AC=152;AF=0.0303514;AN=5008;NS=2504;DP=19627;EAS_AF=0.0188;AMR_AF=0.0288;AFR_AF=0.0166;EUR_AF=0.0507;SAS_AF=0.0409;AA=T|||;VT=SNP
3	117746780	rs58125970	G	A	100	PASS	AC=670;AF=0.133786;AN=5008;NS=2504;DP=18552;EAS_AF=0.3571;AMR_AF=0.085;AFR_AF=0.0809;EUR_AF=0.0288;SAS_AF=0.1176;AA=G|||;VT=SNP
3	117747023	rs77331252	A	G	100	PASS	AC=480;AF=0.0958466;AN=5008;NS=2504;DP=16202;EAS_AF=0.0188;AMR_AF=0.0447;AFR_AF=0.2557;EUR_AF=0.0517;SAS_AF=0.0409;AA=A|||;VT=SNP
3	117747044	rs77490200	C	T	100	PASS	AC=478;AF=0.0954473;AN=5008;NS=2504;DP=16035;EAS_AF=0.0188;AMR_AF=0.0447;AFR_AF=0.2549;EUR_AF=0.0507;SAS_AF=0.0409;AA=C|||;VT=SNP
3	117747272	rs6762091	G	T	100	PASS	AC=1001;AF=0.19988;AN=5008;NS=2504;DP=17124;EAS_AF=0.0565;AMR_AF=0.1585;AFR_AF=0.2095;EUR_AF=0.2296;SAS_AF=0.3333;AA=G|||;VT=SNP
3	117747748	rs58739278	G	A	100	PASS	AC=1000;AF=0.199681;AN=5008;NS=2504;DP=20062;EAS_AF=0.0565;AMR_AF=0.1585;AFR_AF=0.2088;EUR_AF=0.2296;SAS_AF=0.3333;AA=G|||;VT=SNP
3	117748947	rs12634615	A	G	100	PASS	AC=2159;AF=0.43111;AN=5008;NS=2504;DP=16253;EAS_AF=0.4345;AMR_AF=0.2882;AFR_AF=0.5461;EUR_AF=0.3091;SAS_AF=0.499;AA=G|||;VT=SNP
3	117748994	rs12629379	C	T	100	PASS	AC=670;AF=0.133786;AN=5008;NS=2504;DP=16177;EAS_AF=0.3571;AMR_AF=0.085;AFR_AF=0.0809;EUR_AF=0.0288;SAS_AF=0.1176;AA=C|||;VT=SNP
3	117749148	rs60106549	C	G	100	PASS	AC=1010;AF=0.201677;AN=5008;NS=2504;DP=15312;EAS_AF=0.0585;AMR_AF=0.1585;AFR_AF=0.2095;EUR_AF=0.2296;SAS_AF=0.3405;AA=C|||;VT=SNP
3	117749327	rs76062896	G	A	100	PASS	AC=615;AF=0.122804;AN=5008;NS=2504;DP=13786;EAS_AF=0.2897;AMR_AF=0.0994;AFR_AF=0.0136;EUR_AF=0.1481;SAS_AF=0.089;AA=G|||;VT=SNP
3	117749852	rs846184	C	T	100	PASS	AC=4726;AF=0.94369;AN=5008;NS=2504;DP=16900;EAS_AF=0.995;AMR_AF=0.9582;AFR_AF=0.9644;EUR_AF=0.8787;SAS_AF=0.9192;AA=T|||;VT=SNP
3	117750008	rs817510	G	A	100	PASS	AC=1494;AF=0.298323;AN=5008;NS=2504;DP=13404;EAS_AF=0.2302;AMR_AF=0.5072;AFR_AF=0.3033;EUR_AF=0.329;SAS_AF=0.182;AA=G|||;VT=SNP
3	117750272	rs2124552	A	G	100	PASS	AC=672;AF=0.134185;AN=5008;NS=2504;DP=18079;EAS_AF=0.3571;AMR_AF=0.085;AFR_AF=0.0809;EUR_AF=0.0288;SAS_AF=0.1196;AA=A|||;VT=SNP
3	117750861	rs817509	A	G	100	PASS	AC=4733;AF=0.945088;AN=5008;NS=2504;DP=15684;EAS_AF=0.9891;AMR_AF=0.9582;AFR_AF=0.9743;EUR_AF=0.8787;SAS_AF=0.9192;AA=G|||;VT=SNP
3	117751059	rs73178541	A	G	100	PASS	AC=1681;AF=0.335663;AN=5008;NS=2504;DP=17476;EAS_AF=0.4157;AMR_AF=0.2435;AFR_AF=0.2905;EUR_AF=0.2584;SAS_AF=0.4591;AA=G|||;VT=SNP
3	117751440	rs73178542	T	C	100	PASS	AC=1006;AF=0.200879;AN=5008;NS=2504;DP=14702;EAS_AF=0.0585;AMR_AF=0.1585;AFR_AF=0.2095;EUR_AF=0.2296;SAS_AF=0.3364;AA=T|||;VT=SNP
3	117751753	rs2124549	A	G	100	PASS	AC=1669;AF=0.333267;AN=5008;NS=2504;DP=10359;EAS_AF=0.4157;AMR_AF=0.2435;AFR_AF=0.2844;EUR_AF=0.2584;SAS_AF=0.455;AA=G|||;VT=SNP
3	117752400	rs6773858	T	C	100	PASS	AC=998;AF=0.199281;AN=5008;NS=2504;DP=14992;EAS_AF=0.0565;AMR_AF=0.1585;AFR_AF=0.2095;EUR_AF=0.2296;SAS_AF=0.3303;AA=T|||;VT=SNP
3	117753147	rs17667504	T	C	100	PASS	AC=1010;AF=0.201677;AN=5008;NS=2504;DP=13892;EAS_AF=0.0585;AMR_AF=0.1585;AFR_AF=0.2095;EUR_AF=0.2296;SAS_AF=0.3405;AA=C|||;VT=SNP
3	117754491	rs10934430	T	G	100	PASS	AC=1006;AF=0.200879;AN=5008;NS=2504;DP=15332;EAS_AF=0.0585;AMR_AF=0.1585;AFR_AF=0.2095;EUR_AF=0.2286;SAS_AF=0.3374;AA=G|||;VT=SNP
3	117754849	rs60926571	T	C	100	PASS	AC=671;AF=0.133986;AN=5008;NS=2504;DP=17897;EAS_AF=0.3571;AMR_AF=0.085;AFR_AF=0.0809;EUR_AF=0.0288;SAS_AF=0.1186;AA=T|||;VT=SNP
3	117755084	rs11711199	T	C	100	PASS	AC=131;AF=0.0261581;AN=5008;NS=2504;DP=19738;EAS_AF=0.0188;AMR_AF=0.0288;AFR_AF=0.0008;EUR_AF=0.0517;SAS_AF=0.0399;AA=T|||;VT=SNP
3	117755434	rs7618215	G	T	100	PASS	AC=1005;AF=0.200679;AN=5008;NS=2504;DP=17833;EAS_AF=0.0585;AMR_AF=0.1585;AFR_AF=0.2095;EUR_AF=0.2286;SAS_AF=0.3364;AA=G|||;VT=SNP
3	117755470	rs7618267	G	C	100	PASS	AC=1005;AF=0.200679;AN=5008;NS=2504;DP=18129;EAS_AF=0.0585;AMR_AF=0.1585;AFR_AF=0.2095;EUR_AF=0.2286;SAS_AF=0.3364;AA=G|||;VT=SNP
3	117755493	rs7640109	A	C	100	PASS	AC=1005;AF=0.200679;AN=5008;NS=2504;DP=17774;EAS_AF=0.0585;AMR_AF=0.1585;AFR_AF=0.2095;EUR_AF=0.2286;SAS_AF=0.3364;AA=A|||;VT=SNP
3	117755528	rs7618293	G	A	100	PASS	AC=1005;AF=0.200679;AN=5008;NS=2504;DP=17800;EAS_AF=0.0585;AMR_AF=0.1585;AFR_AF=0.2095;EUR_AF=0.2286;SAS_AF=0.3364;AA=A|||;VT=SNP
3	117755612	rs864199	T	C	100	PASS	AC=4728;AF=0.944089;AN=5008;NS=2504;DP=16742;EAS_AF=0.995;AMR_AF=0.9597;AFR_AF=0.9667;EUR_AF=0.8787;SAS_AF=0.9172;AA=t|||;VT=SNP
3	117756351	rs10934431	C	A	100	PASS	AC=997;AF=0.199081;AN=5008;NS=2504;DP=17335;EAS_AF=0.0565;AMR_AF=0.1585;AFR_AF=0.2095;EUR_AF=0.2286;SAS_AF=0.3303;AA=C|||;VT=SNP
3	117756491	rs61636746	A	G	100	PASS	AC=1009;AF=0.201478;AN=5008;NS=2504;DP=16675;EAS_AF=0.0585;AMR_AF=0.1585;AFR_AF=0.2095;EUR_AF=0.2286;SAS_AF=0.3405;AA=A|||;VT=SNP
3	117756918	rs1353915	C	A	100	PASS	AC=1005;AF=0.200679;AN=5008;NS=2504;DP=17603;EAS_AF=0.0585;AMR_AF=0.1585;AFR_AF=0.2095;EUR_AF=0.2286;SAS_AF=0.3364;AA=A|||;VT=SNP
3	117756940	rs1353914	C	T	100	PASS	AC=1005;AF=0.200679;AN=5008;NS=2504;DP=17799;EAS_AF=0.0585;AMR_AF=0.1585;AFR_AF=0.2095;EUR_AF=0.2286;SAS_AF=0.3364;AA=C|||;VT=SNP
3	117757110	rs1353913	A	T	100	PASS	AC=1005;AF=0.200679;AN=5008;NS=2504;DP=16870;EAS_AF=0.0585;AMR_AF=0.1585;AFR_AF=0.2095;EUR_AF=0.2286;SAS_AF=0.3364;AA=A|||;VT=SNP
3	117757201	rs1353912	C	T	100	PASS	AC=1009;AF=0.201478;AN=5008;NS=2504;DP=17676;EAS_AF=0.0585;AMR_AF=0.1585;AFR_AF=0.2095;EUR_AF=0.2286;SAS_AF=0.3405;AA=C|||;VT=SNP
3	117757581	rs1499983	T	G	100	PASS	AC=1005;AF=0.200679;AN=5008;NS=2504;DP=17475;EAS_AF=0.0585;AMR_AF=0.1585;AFR_AF=0.2095;EUR_AF=0.2286;SAS_AF=0.3364;AA=T|||;VT=SNP
3	117757755	rs843854	G	A	100	PASS	AC=4737;AF=0.945887;AN=5008;NS=2504;DP=15604;EAS_AF=0.995;AMR_AF=0.9597;AFR_AF=0.9735;EUR_AF=0.8787;SAS_AF=0.9172;AA=A|||;VT=SNP
3	117758204	rs59446206	T	A	100	PASS	AC=670;AF=0.133786;AN=5008;NS=2504;DP=15400;EAS_AF=0.3571;AMR_AF=0.085;AFR_AF=0.0809;EUR_AF=0.0288;SAS_AF=0.1176;AA=T|||;VT=SNP
3	117758331	rs61503512	T	C	100	PASS	AC=1006;AF=0.200879;AN=5008;NS=2504;DP=14458;EAS_AF=0.0585;AMR_AF=0.1585;AFR_AF=0.2095;EUR_AF=0.2286;SAS_AF=0.3374;AA=T|||;VT=SNP
3	117758721	rs79066398	A	C	100	PASS	AC=670;AF=0.133786;AN=5008;NS=2504;DP=12207;EAS_AF=0.3571;AMR_AF=0.085;AFR_AF=0.0809;EUR_AF=0.0288;SAS_AF=0.1176;AA=A|||;VT=SNP
3	117759038	rs1824066	T	C	100	PASS	AC=997;AF=0.199081;AN=5008;NS=2504;DP=16903;EAS_AF=0.0565;AMR_AF=0.1585;AFR_AF=0.2095;EUR_AF=0.2286;SAS_AF=0.3303;AA=T|||;VT=SNP
3	117759138	rs11920023	C	A	100	PASS	AC=670;AF=0.133786;AN=5008;NS=2504;DP=16729;EAS_AF=0.3571;AMR_AF=0.085;AFR_AF=0.0809;EUR_AF=0.0288;SAS_AF=0.1176;AA=C|||;VT=SNP
3	117759284	rs11920098	C	T	100	PASS	AC=671;AF=0.133986;AN=5008;NS=2504;DP=19080;EAS_AF=0.3571;AMR_AF=0.085;AFR_AF=0.0809;EUR_AF=0.0288;SAS_AF=0.1186;AA=C|||;VT=SNP
3	117759417	rs11920150	C	A	100	PASS	AC=670;AF=0.133786;AN=5008;NS=2504;DP=19947;EAS_AF=0.3571;AMR_AF=0.085;AFR_AF=0.0809;EUR_AF=0.0288;SAS_AF=0.1176;AA=C|||;VT=SNP
3	117759426	rs35774607	C	G	100	PASS	AC=682;AF=0.136182;AN=5008;NS=2504;DP=19885;EAS_AF=0.2312;AMR_AF=0.17;AFR_AF=0.0499;EUR_AF=0.169;SAS_AF=0.0971;AA=C|||;VT=SNP
3	117759856	rs74427140	C	T	100	PASS	AC=148;AF=0.0295527;AN=5008;NS=2504;DP=20549;EAS_AF=0.0188;AMR_AF=0.0288;AFR_AF=0.0166;EUR_AF=0.0507;SAS_AF=0.0368;AA=T|||;VT=SNP
3	117760644	rs78705981	G	A	100	PASS	AC=482;AF=0.096246;AN=5008;NS=2504;DP=16704;EAS_AF=0.0188;AMR_AF=0.0476;AFR_AF=0.2572;EUR_AF=0.0517;SAS_AF=0.0389;AA=G|||;VT=SNP
3	117760645	rs10934432	C	G	100	PASS	AC=671;AF=0.133986;AN=5008;NS=2504;DP=16760;EAS_AF=0.3571;AMR_AF=0.085;AFR_AF=0.0809;EUR_AF=0.0288;SAS_AF=0.1186;AA=C|||;VT=SNP
3	117761066	rs1948697	C	G	100	PASS	AC=679;AF=0.135583;AN=5008;NS=2504;DP=16122;EAS_AF=0.3591;AMR_AF=0.085;AFR_AF=0.0817;EUR_AF=0.0288;SAS_AF=0.1237;AA=G|||;VT=SNP
3	117761237	rs11705911	A	C	100	PASS	AC=150;AF=0.0299521;AN=5008;NS=2504;DP=17967;EAS_AF=0.0188;AMR_AF=0.0288;AFR_AF=0.0166;EUR_AF=0.0507;SAS_AF=0.0389;AA=A|||;VT=SNP
3	117761379	rs11922307	C	T	100	PASS	AC=2563;AF=0.511781;AN=5008;NS=2504;DP=18478;EAS_AF=0.5605;AMR_AF=0.6686;AFR_AF=0.4123;EUR_AF=0.5696;SAS_AF=0.4254;AA=C|||;VT=SNP
3	117761991	rs28778701	T	C	100	PASS	AC=1699;AF=0.339257;AN=5008;NS=2504;DP=16429;EAS_AF=0.5585;AMR_AF=0.3213;AFR_AF=0.1324;EUR_AF=0.4056;SAS_AF=0.3374;AA=t|||;VT=SNP
3	117762951	rs78564014	A	G	100	PASS	AC=671;AF=0.133986;AN=5008;NS=2504;DP=14619;EAS_AF=0.3571;AMR_AF=0.085;AFR_AF=0.0809;EUR_AF=0.0288;SAS_AF=0.1186;AA=A|||;VT=SNP
3	117763007	rs59416261	G	T	100	PASS	AC=1011;AF=0.201877;AN=5008;NS=2504;DP=16135;EAS_AF=0.0565;AMR_AF=0.1585;AFR_AF=0.2163;EUR_AF=0.2286;SAS_AF=0.3354;AA=G|||;VT=SNP
3	117763592	rs4688073	C	T	100	PASS	AC=1007;AF=0.201078;AN=5008;NS=2504;DP=17289;EAS_AF=0.0565;AMR_AF=0.1585;AFR_AF=0.2163;EUR_AF=0.2286;SAS_AF=0.3313;AA=C|||;VT=SNP
3	117763713	rs113766958	T	C	100	PASS	AC=679;AF=0.135583;AN=5008;NS=2504;DP=16927;EAS_AF=0.3591;AMR_AF=0.085;AFR_AF=0.0809;EUR_AF=0.0288;SAS_AF=0.1247;AA=t|||;VT=SNP
3	117764075	rs9883310	T	A	100	PASS	AC=2546;AF=0.508387;AN=5008;NS=2504;DP=16830;EAS_AF=0.5605;AMR_AF=0.6671;AFR_AF=0.4039;EUR_AF=0.5706;SAS_AF=0.4192;AA=T|||;VT=SNP
3	117764697	rs7430079	G	T	100	PASS	AC=2549;AF=0.508986;AN=5008;NS=2504;DP=18106;EAS_AF=0.5605;AMR_AF=0.6686;AFR_AF=0.4054;EUR_AF=0.5706;SAS_AF=0.4192;AA=G|||;VT=SNP
3	117764777	rs6438431	A	C	100	PASS	AC=1690;AF=0.33746;AN=5008;NS=2504;DP=17798;EAS_AF=0.4157;AMR_AF=0.2435;AFR_AF=0.2973;EUR_AF=0.2575;SAS_AF=0.4601;AA=A|||;VT=SNP
3	117765684	rs9841711	G	T	100	PASS	AC=2547;AF=0.508586;AN=5008;NS=2504;DP=15568;EAS_AF=0.5605;AMR_AF=0.6671;AFR_AF=0.4047;EUR_AF=0.5706;SAS_AF=0.4192;AA=G|||;VT=SNP
3	117765883	rs78821569	G	A	100	PASS	AC=678;AF=0.135383;AN=5008;NS=2504;DP=17185;EAS_AF=0.3581;AMR_AF=0.085;AFR_AF=0.0809;EUR_AF=0.0288;SAS_AF=0.1247;AA=A|||;VT=SNP
3	117765916	rs74285384	C	T	100	PASS	AC=678;AF=0.135383;AN=5008;NS=2504;DP=15885;EAS_AF=0.3581;AMR_AF=0.085;AFR_AF=0.0809;EUR_AF=0.0288;SAS_AF=0.1247;AA=T|||;VT=SNP
3	117765968	rs6803402	T	C	100	PASS	AC=1687;AF=0.336861;AN=5008;NS=2504;DP=15137;EAS_AF=0.4147;AMR_AF=0.2435;AFR_AF=0.2988;EUR_AF=0.2575;SAS_AF=0.456;AA=C|||;VT=SNP
3	117766362	rs113554839	C	T	100	PASS	AC=678;AF=0.135383;AN=5008;NS=2504;DP=15210;EAS_AF=0.3581;AMR_AF=0.085;AFR_AF=0.0809;EUR_AF=0.0288;SAS_AF=0.1247;AA=T|||;VT=SNP
3	117766431	rs75925305	G	A	100	PASS	AC=678;AF=0.135383;AN=5008;NS=2504;DP=12245;EAS_AF=0.3581;AMR_AF=0.085;AFR_AF=0.0809;EUR_AF=0.0288;SAS_AF=0.1247;AA=A|||;VT=SNP
3	117767325	rs16827873	T	A	100	PASS	AC=678;AF=0.135383;AN=5008;NS=2504;DP=12895;EAS_AF=0.3581;AMR_AF=0.085;AFR_AF=0.0809;EUR_AF=0.0288;SAS_AF=0.1247;AA=T|||;VT=SNP
3	117767360	rs73178552	T	A	100	PASS	AC=1009;AF=0.201478;AN=5008;NS=2504;DP=12730;EAS_AF=0.0565;AMR_AF=0.1585;AFR_AF=0.2179;EUR_AF=0.2286;SAS_AF=0.3313;AA=T|||;VT=SNP
3	117767410	rs116236961	T	G	100	PASS	AC=152;AF=0.0303514;AN=5008;NS=2504;DP=15865;EAS_AF=0.0188;AMR_AF=0.0288;AFR_AF=0.0166;EUR_AF=0.0507;SAS_AF=0.0409;AA=t|||;VT=SNP
3	117767432	rs111539524	A	G	100	PASS	AC=678;AF=0.135383;AN=5008;NS=2504;DP=16231;EAS_AF=0.3581;AMR_AF=0.085;AFR_AF=0.0809;EUR_AF=0.0288;SAS_AF=0.1247;AA=a|||;VT=SNP
3	117769089	rs9824021	A	T	100	PASS	AC=2552;AF=0.509585;AN=5008;NS=2504;DP=20327;EAS_AF=0.5615;AMR_AF=0.6671;AFR_AF=0.4047;EUR_AF=0.5706;SAS_AF=0.4233;AA=A|||;VT=SNP
3	117769305	rs6765407	T	C	100	PASS	AC=1679;AF=0.335264;AN=5008;NS=2504;DP=16885;EAS_AF=0.4127;AMR_AF=0.2435;AFR_AF=0.2988;EUR_AF=0.2575;SAS_AF=0.4499;AA=T|||;VT=SNP
3	117769495	rs10934433	T	C	100	PASS	AC=1686;AF=0.336661;AN=5008;NS=2504;DP=17382;EAS_AF=0.4147;AMR_AF=0.2435;AFR_AF=0.2988;EUR_AF=0.2575;SAS_AF=0.455;AA=C|||;VT=SNP
3	117770111	rs12485759	T	C	100	PASS	AC=679;AF=0.135583;AN=5008;NS=2504;DP=16531;EAS_AF=0.3581;AMR_AF=0.085;AFR_AF=0.0817;EUR_AF=0.0288;SAS_AF=0.1247;AA=T|||;VT=SNP
3	117770361	rs77119390	G	C	100	PASS	AC=679;AF=0.135583;AN=5008;NS=2504;DP=13677;EAS_AF=0.3581;AMR_AF=0.085;AFR_AF=0.0809;EUR_AF=0.0288;SAS_AF=0.1258;AA=C|||;VT=SNP
3	117770441	rs78380942	T	A	100	PASS	AC=684;AF=0.136581;AN=5008;NS=2504;DP=12809;EAS_AF=0.3581;AMR_AF=0.0865;AFR_AF=0.0847;EUR_AF=0.0288;SAS_AF=0.1247;AA=T|||;VT=SNP
3	117771082	rs9968218	C	A	100	PASS	AC=1015;AF=0.202676;AN=5008;NS=2504;DP=13219;EAS_AF=0.0565;AMR_AF=0.1585;AFR_AF=0.2224;EUR_AF=0.2286;SAS_AF=0.3313;AA=C|||;VT=SNP
3	117772036	rs1604060	A	G	100	PASS	AC=4734;AF=0.945288;AN=5008;NS=2504;DP=12898;EAS_AF=0.995;AMR_AF=0.9582;AFR_AF=0.972;EUR_AF=0.8787;SAS_AF=0.9172;AA=a|||;VT=SNP
3	117772364	rs1995248	C	G	100	PASS	AC=2562;AF=0.511581;AN=5008;NS=2504;DP=12332;EAS_AF=0.5605;AMR_AF=0.6686;AFR_AF=0.4123;EUR_AF=0.5706;SAS_AF=0.4233;AA=C|||;VT=SNP
3	117772444	rs1392269	A	C	100	PASS	AC=130;AF=0.0259585;AN=5008;NS=2504;DP=13514;EAS_AF=0.0188;AMR_AF=0.0288;AFR_AF=0.0015;EUR_AF=0.0507;SAS_AF=0.0389;AA=A|||;VT=SNP
3	117773472	rs1499981	C	T	100	PASS	AC=3169;AF=0.632788;AN=5008;NS=2504;DP=17975;EAS_AF=0.5823;AMR_AF=0.7291;AFR_AF=0.7572;EUR_AF=0.6193;SAS_AF=0.4622;AA=C|||;VT=SNP
3	117773537	rs79047122	G	A	100	PASS	AC=447;AF=0.0892572;AN=5008;NS=2504;DP=17784;EAS_AF=0.0188;AMR_AF=0.0461;AFR_AF=0.2398;EUR_AF=0.0417;SAS_AF=0.0378;AA=G|||;VT=SNP
3	117773652	rs12695358	G	T	100	PASS	AC=3008;AF=0.600639;AN=5008;NS=2504;DP=16806;EAS_AF=0.5804;AMR_AF=0.7176;AFR_AF=0.643;EUR_AF=0.6193;SAS_AF=0.4622;AA=T|||;VT=SNP
3	117773924	rs10212130	G	C	100	PASS	AC=2878;AF=0.574681;AN=5008;NS=2504;DP=18994;EAS_AF=0.5595;AMR_AF=0.6931;AFR_AF=0.6346;EUR_AF=0.5746;SAS_AF=0.4254;AA=C|||;VT=SNP
3	117774388	rs10212136	G	T	100	PASS	AC=2761;AF=0.551318;AN=5008;NS=2504;DP=20526;EAS_AF=0.5585;AMR_AF=0.6801;AFR_AF=0.5643;EUR_AF=0.5666;SAS_AF=0.4192;AA=G|||;VT=SNP
3	117774395	rs11915336	G	T	100	PASS	AC=2765;AF=0.552117;AN=5008;NS=2504;DP=20351;EAS_AF=0.5575;AMR_AF=0.6801;AFR_AF=0.5673;EUR_AF=0.5666;SAS_AF=0.4202;AA=G|||;VT=SNP
3	117774750	rs72957899	C	A	100	PASS	AC=895;AF=0.178714;AN=5008;NS=2504;DP=19676;EAS_AF=0.003;AMR_AF=0.3761;AFR_AF=0.233;EUR_AF=0.2207;SAS_AF=0.1033;AA=C|||;VT=SNP
3	117775381	rs1499980	T	C	100	PASS	AC=2516;AF=0.502396;AN=5008;NS=2504;DP=16181;EAS_AF=0.5595;AMR_AF=0.6671;AFR_AF=0.3744;EUR_AF=0.5746;SAS_AF=0.4254;AA=T|||;VT=SNP
3	117775639	rs1499979	T	A	100	PASS	AC=2767;AF=0.552516;AN=5008;NS=2504;DP=13652;EAS_AF=0.5595;AMR_AF=0.6801;AFR_AF=0.5643;EUR_AF=0.5666;SAS_AF=0.4243;AA=T|||;VT=SNP
3	117775851	rs1995247	C	T	100	PASS	AC=2505;AF=0.5002;AN=5008;NS=2504;DP=13917;EAS_AF=0.5595;AMR_AF=0.6657;AFR_AF=0.3737;EUR_AF=0.5666;SAS_AF=0.4243;AA=C|||;VT=SNP
3	117775989	rs1995246	T	C	100	PASS	AC=2505;AF=0.5002;AN=5008;NS=2504;DP=15361;EAS_AF=0.5595;AMR_AF=0.6657;AFR_AF=0.3737;EUR_AF=0.5666;SAS_AF=0.4243;AA=T|||;VT=SNP
3	117776020	rs1995245	C	T	100	PASS	AC=4589;AF=0.916334;AN=5008;NS=2504;DP=15132;EAS_AF=0.9752;AMR_AF=0.9308;AFR_AF=0.9569;EUR_AF=0.829;SAS_AF=0.8804;AA=T|||;VT=SNP
3	117777678	rs10934434	T	G	100	PASS	AC=766;AF=0.152955;AN=5008;NS=2504;DP=17369;EAS_AF=0.3581;AMR_AF=0.0922;AFR_AF=0.149;EUR_AF=0.0318;SAS_AF=0.1145;AA=T|||;VT=SNP
3	117777904	rs1353911	A	G	100	PASS	AC=4602;AF=0.91893;AN=5008;NS=2504;DP=18854;EAS_AF=0.9762;AMR_AF=0.9323;AFR_AF=0.9584;EUR_AF=0.837;SAS_AF=0.8814;AA=G|||;VT=SNP
3	117778176	rs1353910	C	T	100	PASS	AC=4591;AF=0.916733;AN=5008;NS=2504;DP=20794;EAS_AF=0.9762;AMR_AF=0.9308;AFR_AF=0.9576;EUR_AF=0.829;SAS_AF=0.8804;AA=T|||;VT=SNP
3	117778292	rs1499978	C	T	100	PASS	AC=4590;AF=0.916534;AN=5008;NS=2504;DP=18727;EAS_AF=0.9762;AMR_AF=0.9308;AFR_AF=0.9576;EUR_AF=0.829;SAS_AF=0.8793;AA=T|||;VT=SNP
3	117778458	rs1392267	G	A	100	PASS	AC=2773;AF=0.553714;AN=5008;NS=2504;DP=18232;EAS_AF=0.5595;AMR_AF=0.6801;AFR_AF=0.5711;EUR_AF=0.5666;SAS_AF=0.4213;AA=A|||;VT=SNP
3	117778488	rs1392266	G	T	100	PASS	AC=2774;AF=0.553914;AN=5008;NS=2504;DP=18845;EAS_AF=0.5595;AMR_AF=0.6801;AFR_AF=0.5719;EUR_AF=0.5666;SAS_AF=0.4213;AA=T|||;VT=SNP
3	117779793	rs2062512	G	A	100	PASS	AC=2776;AF=0.554313;AN=5008;NS=2504;DP=17928;EAS_AF=0.5595;AMR_AF=0.6801;AFR_AF=0.5719;EUR_AF=0.5666;SAS_AF=0.4233;AA=G|||;VT=SNP
3	117779856	rs2062511	A	G	100	PASS	AC=4592;AF=0.916933;AN=5008;NS=2504;DP=18409;EAS_AF=0.9762;AMR_AF=0.9308;AFR_AF=0.9576;EUR_AF=0.829;SAS_AF=0.8814;AA=G|||;VT=SNP
3	117780054	rs2062510	T	C	100	PASS	AC=2776;AF=0.554313;AN=5008;NS=2504;DP=19285;EAS_AF=0.5595;AMR_AF=0.6801;AFR_AF=0.5719;EUR_AF=0.5666;SAS_AF=0.4233;AA=T|||;VT=SNP
3	117780725	rs9837638	T	C	100	PASS	AC=2500;AF=0.499201;AN=5008;NS=2504;DP=14885;EAS_AF=0.5595;AMR_AF=0.6657;AFR_AF=0.3684;EUR_AF=0.5666;SAS_AF=0.4264;AA=T|||;VT=SNP
3	117783532	rs12635310	T	C	100	PASS	AC=655;AF=0.130791;AN=5008;NS=2504;DP=13771;EAS_AF=0.3581;AMR_AF=0.0879;AFR_AF=0.0673;EUR_AF=0.0318;SAS_AF=0.1145;AA=T|||;VT=SNP
3	117783773	rs12637855	A	G	100	PASS	AC=636;AF=0.126997;AN=5008;NS=2504;DP=16627;EAS_AF=0.3571;AMR_AF=0.0865;AFR_AF=0.0545;EUR_AF=0.0318;SAS_AF=0.1145;AA=A|||;VT=SNP
3	117784277	rs1843635	G	A	100	PASS	AC=2785;AF=0.55611;AN=5008;NS=2504;DP=17036;EAS_AF=0.5556;AMR_AF=0.6816;AFR_AF=0.5719;EUR_AF=0.5746;SAS_AF=0.4274;AA=G|||;VT=SNP
3	117784605	rs1601576	T	C	100	PASS	AC=2506;AF=0.500399;AN=5008;NS=2504;DP=5250;EAS_AF=0.5556;AMR_AF=0.6671;AFR_AF=0.3684;EUR_AF=0.5746;SAS_AF=0.4274;AA=T|||;VT=SNP
3	117784677	rs1601575	T	C	100	PASS	AC=2789;AF=0.556909;AN=5008;NS=2504;DP=16634;EAS_AF=0.5556;AMR_AF=0.6816;AFR_AF=0.5749;EUR_AF=0.5746;SAS_AF=0.4274;AA=C|||;VT=SNP
3	117784815	rs9839426	G	A	100	PASS	AC=1813;AF=0.362021;AN=5008;NS=2504;DP=13402;EAS_AF=0.4206;AMR_AF=0.2507;AFR_AF=0.3835;EUR_AF=0.2624;SAS_AF=0.454;AA=G|||;VT=SNP
3	117784973	rs9815332	G	T	100	PASS	AC=2781;AF=0.555312;AN=5008;NS=2504;DP=14927;EAS_AF=0.5556;AMR_AF=0.6816;AFR_AF=0.5719;EUR_AF=0.5746;SAS_AF=0.4233;AA=T|||;VT=SNP
3	117785290	rs11923410	A	T	100	PASS	AC=777;AF=0.155152;AN=5008;NS=2504;DP=11650;EAS_AF=0.003;AMR_AF=0.3646;AFR_AF=0.143;EUR_AF=0.2286;SAS_AF=0.1043;AA=A|||;VT=SNP
3	117785362	rs10804534	C	T	100	PASS	AC=2781;AF=0.555312;AN=5008;NS=2504;DP=13065;EAS_AF=0.5556;AMR_AF=0.6801;AFR_AF=0.5734;EUR_AF=0.5696;SAS_AF=0.4274;AA=T|||;VT=SNP
3	117785505	rs10212155	G	A	100	PASS	AC=4601;AF=0.91873;AN=5008;NS=2504;DP=13676;EAS_AF=0.9762;AMR_AF=0.9323;AFR_AF=0.9584;EUR_AF=0.837;SAS_AF=0.8804;AA=A|||;VT=SNP
3	117785709	rs7629908	T	A	100	PASS	AC=2791;AF=0.557308;AN=5008;NS=2504;DP=16666;EAS_AF=0.5556;AMR_AF=0.683;AFR_AF=0.5764;EUR_AF=0.5746;SAS_AF=0.4264;AA=A|||;VT=SNP
3	117785807	rs7618341	C	T	100	PASS	AC=2792;AF=0.557508;AN=5008;NS=2504;DP=17403;EAS_AF=0.5556;AMR_AF=0.683;AFR_AF=0.5764;EUR_AF=0.5746;SAS_AF=0.4274;AA=T|||;VT=SNP
3	117786191	rs56057526	G	A	100	PASS	AC=798;AF=0.159345;AN=5008;NS=2504;DP=17955;EAS_AF=0.0556;AMR_AF=0.147;AFR_AF=0.0825;EUR_AF=0.2306;SAS_AF=0.3057;AA=g|||;VT=SNP
3	117786519	rs7621319	G	A	100	PASS	AC=2698;AF=0.538738;AN=5008;NS=2504;DP=17485;EAS_AF=0.5556;AMR_AF=0.6787;AFR_AF=0.5189;EUR_AF=0.5666;SAS_AF=0.4202;AA=G|||;VT=SNP
3	117786912	rs73865254	C	G	100	PASS	AC=916;AF=0.182907;AN=5008;NS=2504;DP=14257;EAS_AF=0.3224;AMR_AF=0.1153;AFR_AF=0.0877;EUR_AF=0.1779;SAS_AF=0.2209;AA=C|||;VT=SNP
3	117787397	rs13101184	T	C	100	PASS	AC=2714;AF=0.541933;AN=5008;NS=2504;DP=19284;EAS_AF=0.5595;AMR_AF=0.6801;AFR_AF=0.5227;EUR_AF=0.5666;SAS_AF=0.4264;AA=T|||;VT=SNP
3	117787646	rs1604052	C	T	100	PASS	AC=2715;AF=0.542133;AN=5008;NS=2504;DP=18772;EAS_AF=0.5605;AMR_AF=0.6801;AFR_AF=0.5227;EUR_AF=0.5666;SAS_AF=0.4264;AA=C|||;VT=SNP
3	117787759	rs1604053	A	C	100	PASS	AC=2716;AF=0.542332;AN=5008;NS=2504;DP=19160;EAS_AF=0.5615;AMR_AF=0.6801;AFR_AF=0.5227;EUR_AF=0.5666;SAS_AF=0.4264;AA=C|||;VT=SNP
3	117787838	rs1604054	G	T	100	PASS	AC=2711;AF=0.541334;AN=5008;NS=2504;DP=18920;EAS_AF=0.5605;AMR_AF=0.6801;AFR_AF=0.5227;EUR_AF=0.5666;SAS_AF=0.4223;AA=T|||;VT=SNP
3	117787920	rs1604055	C	T	100	PASS	AC=2711;AF=0.541334;AN=5008;NS=2504;DP=18513;EAS_AF=0.5605;AMR_AF=0.6801;AFR_AF=0.5197;EUR_AF=0.5666;SAS_AF=0.4264;AA=C|||;VT=SNP
3	117788198	rs12495547	A	G	100	PASS	AC=1559;AF=0.311302;AN=5008;NS=2504;DP=18850;EAS_AF=0.4127;AMR_AF=0.2378;AFR_AF=0.2292;EUR_AF=0.2624;SAS_AF=0.4202;AA=A|||;VT=SNP
3	117788332	rs12489199	G	A	100	PASS	AC=646;AF=0.128994;AN=5008;NS=2504;DP=19277;EAS_AF=0.3502;AMR_AF=0.0865;AFR_AF=0.0666;EUR_AF=0.0318;SAS_AF=0.1155;AA=G|||;VT=SNP
3	117788362	rs6781508	C	T	100	PASS	AC=2521;AF=0.503395;AN=5008;NS=2504;DP=18938;EAS_AF=0.5585;AMR_AF=0.6715;AFR_AF=0.385;EUR_AF=0.5666;SAS_AF=0.4223;AA=C|||;VT=SNP
3	117788752	rs1604056	T	G	100	PASS	AC=2760;AF=0.551118;AN=5008;NS=2504;DP=17234;EAS_AF=0.5605;AMR_AF=0.683;AFR_AF=0.5484;EUR_AF=0.5746;SAS_AF=0.4274;AA=T|||;VT=SNP
3	117788850	rs1604057	G	A	100	PASS	AC=1513;AF=0.302117;AN=5008;NS=2504;DP=18123;EAS_AF=0.4058;AMR_AF=0.2363;AFR_AF=0.2005;EUR_AF=0.2624;SAS_AF=0.4202;AA=A|||;VT=SNP
3	117789058	rs1604058	C	T	100	PASS	AC=2714;AF=0.541933;AN=5008;NS=2504;DP=20002;EAS_AF=0.5605;AMR_AF=0.6801;AFR_AF=0.5219;EUR_AF=0.5666;SAS_AF=0.4264;AA=C|||;VT=SNP
3	117789126	rs58624759	G	A	100	PASS	AC=797;AF=0.159145;AN=5008;NS=2504;DP=19333;EAS_AF=0.0556;AMR_AF=0.147;AFR_AF=0.0825;EUR_AF=0.2306;SAS_AF=0.3047;AA=G|||;VT=SNP
3	117789362	rs71325320	C	T	100	PASS	AC=915;AF=0.182708;AN=5008;NS=2504;DP=20136;EAS_AF=0.3214;AMR_AF=0.1138;AFR_AF=0.0877;EUR_AF=0.1759;SAS_AF=0.2239;AA=C|||;VT=SNP
3	117790938	rs7428253	G	A	100	PASS	AC=2702;AF=0.539537;AN=5008;NS=2504;DP=15811;EAS_AF=0.5536;AMR_AF=0.6801;AFR_AF=0.5219;EUR_AF=0.5666;SAS_AF=0.4213;AA=g|||;VT=SNP
3	117791990	rs12695360	C	G	100	PASS	AC=2511;AF=0.501398;AN=5008;NS=2504;DP=10146;EAS_AF=0.5536;AMR_AF=0.6686;AFR_AF=0.379;EUR_AF=0.5666;SAS_AF=0.4274;AA=C|||;VT=SNP
3	117792060	rs1909589	T	C	100	PASS	AC=2930;AF=0.585064;AN=5008;NS=2504;DP=8202;EAS_AF=0.5546;AMR_AF=0.6931;AFR_AF=0.6626;EUR_AF=0.5666;SAS_AF=0.454;AA=t|||;VT=SNP
3	117792162	rs9790167	G	C	100	PASS	AC=655;AF=0.130791;AN=5008;NS=2504;DP=10245;EAS_AF=0.3631;AMR_AF=0.0865;AFR_AF=0.0666;EUR_AF=0.0318;SAS_AF=0.1115;AA=G|||;VT=SNP
3	117792986	rs2865303	G	C	100	PASS	AC=4592;AF=0.916933;AN=5008;NS=2504;DP=17566;EAS_AF=0.9752;AMR_AF=0.9323;AFR_AF=0.9592;EUR_AF=0.829;SAS_AF=0.8793;AA=C|||;VT=SNP
3	117793459	rs6780616	C	A	100	PASS	AC=2504;AF=0.5;AN=5008;NS=2504;DP=18439;EAS_AF=0.5536;AMR_AF=0.6686;AFR_AF=0.3782;EUR_AF=0.5666;SAS_AF=0.4213;AA=C|||;VT=SNP
3	117794284	rs11925566	G	A	100	PASS	AC=638;AF=0.127396;AN=5008;NS=2504;DP=19625;EAS_AF=0.3502;AMR_AF=0.085;AFR_AF=0.0628;EUR_AF=0.0318;SAS_AF=0.1135;AA=G|||;VT=SNP
3	117794987	rs1587450	G	A	100	PASS	AC=2747;AF=0.548522;AN=5008;NS=2504;DP=19885;EAS_AF=0.5665;AMR_AF=0.6816;AFR_AF=0.5454;EUR_AF=0.5666;SAS_AF=0.4213;AA=G|||;VT=SNP
3	117795188	rs12633400	C	T	100	PASS	AC=638;AF=0.127396;AN=5008;NS=2504;DP=19026;EAS_AF=0.3502;AMR_AF=0.085;AFR_AF=0.0628;EUR_AF=0.0318;SAS_AF=0.1135;AA=C|||;VT=SNP
3	117796083	rs1159496	A	G	100	PASS	AC=4603;AF=0.919129;AN=5008;NS=2504;DP=16319;EAS_AF=0.9752;AMR_AF=0.9337;AFR_AF=0.9592;EUR_AF=0.837;SAS_AF=0.8814;AA=G|||;VT=SNP
3	117796490	rs7613785	A	G	100	PASS	AC=2539;AF=0.506989;AN=5008;NS=2504;DP=17736;EAS_AF=0.5675;AMR_AF=0.67;AFR_AF=0.382;EUR_AF=0.5746;SAS_AF=0.4284;AA=A|||;VT=SNP
3	117796601	rs7636194	G	A	100	PASS	AC=1612;AF=0.321885;AN=5008;NS=2504;DP=18394;EAS_AF=0.5645;AMR_AF=0.2954;AFR_AF=0.1392;EUR_AF=0.341;SAS_AF=0.318;AA=G|||;VT=SNP
3	117796775	rs10049204	C	G	100	PASS	AC=786;AF=0.156949;AN=5008;NS=2504;DP=18204;EAS_AF=0.003;AMR_AF=0.3646;AFR_AF=0.146;EUR_AF=0.2326;SAS_AF=0.1053;AA=C|||;VT=SNP
3	117797074	rs9289094	C	G	100	PASS	AC=2965;AF=0.592053;AN=5008;NS=2504;DP=16073;EAS_AF=0.5685;AMR_AF=0.6945;AFR_AF=0.671;EUR_AF=0.5746;SAS_AF=0.455;AA=G|||;VT=SNP
3	117797096	rs13063665	A	G	100	PASS	AC=2767;AF=0.552516;AN=5008;NS=2504;DP=16052;EAS_AF=0.5675;AMR_AF=0.683;AFR_AF=0.5484;EUR_AF=0.5746;SAS_AF=0.4274;AA=A|||;VT=SNP
3	117797620	rs10934437	C	A	100	PASS	AC=645;AF=0.128794;AN=5008;NS=2504;DP=16157;EAS_AF=0.3512;AMR_AF=0.0865;AFR_AF=0.0666;EUR_AF=0.0318;SAS_AF=0.1135;AA=C|||;VT=SNP
3	117799179	rs35291665	C	T	100	PASS	AC=666;AF=0.132987;AN=5008;NS=2504;DP=15628;EAS_AF=0.2292;AMR_AF=0.1744;AFR_AF=0.0431;EUR_AF=0.162;SAS_AF=0.0961;AA=C|||;VT=SNP
3	117800545	rs1392265	T	G	100	PASS	AC=2758;AF=0.550719;AN=5008;NS=2504;DP=18711;EAS_AF=0.5655;AMR_AF=0.6816;AFR_AF=0.5431;EUR_AF=0.5746;SAS_AF=0.4284;AA=T|||;VT=SNP
3	117800791	rs1499977	T	A	100	PASS	AC=636;AF=0.126997;AN=5008;NS=2504;DP=17374;EAS_AF=0.3591;AMR_AF=0.085;AFR_AF=0.053;EUR_AF=0.0318;SAS_AF=0.1155;AA=T|||;VT=SNP
3	117800896	rs720452	G	A	100	PASS	AC=2731;AF=0.545327;AN=5008;NS=2504;DP=17321;EAS_AF=0.5546;AMR_AF=0.6816;AFR_AF=0.5416;EUR_AF=0.5666;SAS_AF=0.4223;AA=G|||;VT=SNP
3	117801245	rs1392264	G	A	100	PASS	AC=781;AF=0.15595;AN=5008;NS=2504;DP=18815;EAS_AF=0.003;AMR_AF=0.3646;AFR_AF=0.146;EUR_AF=0.2276;SAS_AF=0.1053;AA=G|||;VT=SNP
3	117801330	rs1499976	T	C	100	PASS	AC=4605;AF=0.919529;AN=5008;NS=2504;DP=18263;EAS_AF=0.9762;AMR_AF=0.9337;AFR_AF=0.9592;EUR_AF=0.837;SAS_AF=0.8824;AA=C|||;VT=SNP
3	117801808	rs723105	A	T	100	PASS	AC=2709;AF=0.540935;AN=5008;NS=2504;DP=17684;EAS_AF=0.5536;AMR_AF=0.6801;AFR_AF=0.5166;EUR_AF=0.5746;SAS_AF=0.4274;AA=T|||;VT=SNP
3	117802224	rs2046513	C	T	100	PASS	AC=2697;AF=0.538538;AN=5008;NS=2504;DP=19812;EAS_AF=0.5536;AMR_AF=0.6787;AFR_AF=0.5159;EUR_AF=0.5666;SAS_AF=0.4254;AA=C|||;VT=SNP
3	117802332	rs2046512	C	T	100	PASS	AC=2694;AF=0.537939;AN=5008;NS=2504;DP=19393;EAS_AF=0.5536;AMR_AF=0.6787;AFR_AF=0.5159;EUR_AF=0.5666;SAS_AF=0.4223;AA=T|||;VT=SNP
3	117802643	rs1499975	A	C	100	PASS	AC=1667;AF=0.332867;AN=5008;NS=2504;DP=16131;EAS_AF=0.4196;AMR_AF=0.2406;AFR_AF=0.3003;EUR_AF=0.2624;SAS_AF=0.4254;AA=A|||;VT=SNP
3	117803039	rs2062509	T	G	100	PASS	AC=4604;AF=0.919329;AN=5008;NS=2504;DP=15891;EAS_AF=0.9752;AMR_AF=0.9337;AFR_AF=0.9592;EUR_AF=0.837;SAS_AF=0.8824;AA=G|||;VT=SNP
3	117803220	rs12639508	G	A	100	PASS	AC=649;AF=0.129593;AN=5008;NS=2504;DP=18053;EAS_AF=0.3522;AMR_AF=0.085;AFR_AF=0.0651;EUR_AF=0.0318;SAS_AF=0.1196;AA=g|||;VT=SNP
3	117803450	rs73185909	T	C	100	PASS	AC=801;AF=0.159944;AN=5008;NS=2504;DP=18407;EAS_AF=0.0565;AMR_AF=0.1484;AFR_AF=0.0825;EUR_AF=0.2306;SAS_AF=0.3067;AA=T|||;VT=SNP
3	117803574	rs9828285	T	C	100	PASS	AC=2929;AF=0.584864;AN=5008;NS=2504;DP=20038;EAS_AF=0.5665;AMR_AF=0.6931;AFR_AF=0.6452;EUR_AF=0.5746;SAS_AF=0.456;AA=C|||;VT=SNP
3	117803839	rs6780140	C	T	100	PASS	AC=2699;AF=0.538938;AN=5008;NS=2504;DP=15637;EAS_AF=0.5546;AMR_AF=0.6787;AFR_AF=0.5166;EUR_AF=0.5666;SAS_AF=0.4254;AA=C|||;VT=SNP
3	117803963	rs11714254	A	G	100	PASS	AC=787;AF=0.157149;AN=5008;NS=2504;DP=14208;EAS_AF=0.003;AMR_AF=0.366;AFR_AF=0.146;EUR_AF=0.2326;SAS_AF=0.1053;AA=A|||;VT=SNP
3	117803966	rs1032165	G	A	100	PASS	AC=1535;AF=0.30651;AN=5008;NS=2504;DP=13871;EAS_AF=0.4187;AMR_AF=0.2378;AFR_AF=0.2057;EUR_AF=0.2624;SAS_AF=0.4213;AA=G|||;VT=SNP
3	117804154	rs1154693	A	G	100	PASS	AC=4301;AF=0.858826;AN=5008;NS=2504;DP=17676;EAS_AF=0.9732;AMR_AF=0.9179;AFR_AF=0.7625;EUR_AF=0.837;SAS_AF=0.8517;AA=G|||;VT=SNP
3	117805338	rs4399884	G	A	100	PASS	AC=2708;AF=0.540735;AN=5008;NS=2504;DP=18590;EAS_AF=0.5556;AMR_AF=0.6801;AFR_AF=0.5174;EUR_AF=0.5746;SAS_AF=0.4233;AA=A|||;VT=SNP
3	117805617	rs768917	T	C	100	PASS	AC=1684;AF=0.336262;AN=5008;NS=2504;DP=20547;EAS_AF=0.4187;AMR_AF=0.2579;AFR_AF=0.2852;EUR_AF=0.2833;SAS_AF=0.4305;AA=T|||;VT=SNP
3	117805908	rs901381	A	T	100	PASS	AC=2725;AF=0.544129;AN=5008;NS=2504;DP=19779;EAS_AF=0.5556;AMR_AF=0.683;AFR_AF=0.5287;EUR_AF=0.5746;SAS_AF=0.4233;AA=T|||;VT=SNP
3	117806045	rs1499974	A	G	100	PASS	AC=2539;AF=0.506989;AN=5008;NS=2504;DP=19707;EAS_AF=0.5556;AMR_AF=0.6729;AFR_AF=0.3933;EUR_AF=0.5746;SAS_AF=0.4233;AA=A|||;VT=SNP
3	117807220	rs73185917	G	A	100	PASS	AC=803;AF=0.160343;AN=5008;NS=2504;DP=17141;EAS_AF=0.0565;AMR_AF=0.147;AFR_AF=0.0825;EUR_AF=0.2306;SAS_AF=0.3098;AA=G|||;VT=SNP
3	117807324	rs7638106	C	T	100	PASS	AC=2509;AF=0.500998;AN=5008;NS=2504;DP=17966;EAS_AF=0.5556;AMR_AF=0.67;AFR_AF=0.3775;EUR_AF=0.5676;SAS_AF=0.4233;AA=C|||;VT=SNP
3	117807681	rs6794093	G	A	100	PASS	AC=3549;AF=0.708666;AN=5008;NS=2504;DP=17775;EAS_AF=0.9177;AMR_AF=0.7767;AFR_AF=0.7012;EUR_AF=0.6004;SAS_AF=0.5665;AA=A|||;VT=SNP
3	117809901	rs10804535	C	T	100	PASS	AC=625;AF=0.1248;AN=5008;NS=2504;DP=15403;EAS_AF=0.3522;AMR_AF=0.085;AFR_AF=0.053;EUR_AF=0.0318;SAS_AF=0.1115;AA=C|||;VT=SNP
3	117811094	rs13086714	G	A	100	PASS	AC=347;AF=0.0692891;AN=5008;NS=2504;DP=19831;EAS_AF=0.0397;AMR_AF=0.0519;AFR_AF=0.0408;EUR_AF=0.0785;SAS_AF=0.1411;AA=G|||;VT=SNP
3	117812178	rs1846613	G	C	100	PASS	AC=3670;AF=0.732827;AN=5008;NS=2504;DP=19905;EAS_AF=0.9187;AMR_AF=0.7824;AFR_AF=0.7837;EUR_AF=0.6034;SAS_AF=0.5706;AA=C|||;VT=SNP
3	117813403	rs1604059	T	A	100	PASS	AC=3669;AF=0.732628;AN=5008;NS=2504;DP=17462;EAS_AF=0.9187;AMR_AF=0.7839;AFR_AF=0.7708;EUR_AF=0.6123;SAS_AF=0.5767;AA=T|||;VT=SNP
3	117814279	rs7643559	G	A	100	PASS	AC=3688;AF=0.736422;AN=5008;NS=2504;DP=16624;EAS_AF=0.9187;AMR_AF=0.7839;AFR_AF=0.7859;EUR_AF=0.6113;SAS_AF=0.5767;AA=A|||;VT=SNP
3	117814352	rs150022026	G	C	100	PASS	AC=790;AF=0.157748;AN=5008;NS=2504;DP=18495;EAS_AF=0.0556;AMR_AF=0.147;AFR_AF=0.0817;EUR_AF=0.2256;SAS_AF=0.3037;AA=G|||;VT=SNP
3	117814587	rs1909588	G	C	100	PASS	AC=3213;AF=0.641573;AN=5008;NS=2504;DP=19137;EAS_AF=0.9177;AMR_AF=0.7594;AFR_AF=0.4607;EUR_AF=0.6103;SAS_AF=0.5501;AA=G|||;VT=SNP
3	117815022	rs13101107	T	C	100	PASS	AC=3213;AF=0.641573;AN=5008;NS=2504;DP=17419;EAS_AF=0.9177;AMR_AF=0.7594;AFR_AF=0.4607;EUR_AF=0.6103;SAS_AF=0.5501;AA=T|||;VT=SNP
3	117815843	rs1909590	A	T	100	PASS	AC=4609;AF=0.920327;AN=5008;NS=2504;DP=19797;EAS_AF=0.9762;AMR_AF=0.9337;AFR_AF=0.9592;EUR_AF=0.836;SAS_AF=0.8875;AA=T|||;VT=SNP
3	117816097	rs73185925	G	A	100	PASS	AC=886;AF=0.176917;AN=5008;NS=2504;DP=17348;EAS_AF=0.0575;AMR_AF=0.1484;AFR_AF=0.1483;EUR_AF=0.2256;SAS_AF=0.3088;AA=A|||;VT=SNP
3	117817206	rs17724734	A	C	100	PASS	AC=797;AF=0.159145;AN=5008;NS=2504;DP=18317;EAS_AF=0.0556;AMR_AF=0.147;AFR_AF=0.0825;EUR_AF=0.2266;SAS_AF=0.3088;AA=A|||;VT=SNP
3	117819818	rs73185928	G	A	100	PASS	AC=821;AF=0.163938;AN=5008;NS=2504;DP=16346;EAS_AF=0.0556;AMR_AF=0.1484;AFR_AF=0.1014;EUR_AF=0.2256;SAS_AF=0.3078;AA=A|||;VT=SNP
3	117820304	rs55989628	A	G	100	PASS	AC=868;AF=0.173323;AN=5008;NS=2504;DP=20568;EAS_AF=0.0595;AMR_AF=0.1556;AFR_AF=0.1225;EUR_AF=0.2286;SAS_AF=0.3149;AA=A|||;VT=SNP
3	117820386	rs1499982	C	T	100	PASS	AC=4272;AF=0.853035;AN=5008;NS=2504;DP=21150;EAS_AF=0.9742;AMR_AF=0.9135;AFR_AF=0.7368;EUR_AF=0.836;SAS_AF=0.8599;AA=T|||;VT=SNP
3	117820401	rs12629990	C	G	100	PASS	AC=590;AF=0.117812;AN=5008;NS=2504;DP=21195;EAS_AF=0.3462;AMR_AF=0.0807;AFR_AF=0.0318;EUR_AF=0.0328;SAS_AF=0.1125;AA=C|||;VT=SNP
3	117821879	rs6807926	C	T	100	PASS	AC=2392;AF=0.477636;AN=5008;NS=2504;DP=19829;EAS_AF=0.5536;AMR_AF=0.6556;AFR_AF=0.2927;EUR_AF=0.5666;SAS_AF=0.4315;AA=C|||;VT=SNP
3	117822025	rs7619072	T	C	100	PASS	AC=801;AF=0.159944;AN=5008;NS=2504;DP=18575;EAS_AF=0.0585;AMR_AF=0.147;AFR_AF=0.0817;EUR_AF=0.2286;SAS_AF=0.3088;AA=T|||;VT=SNP
3	117822149	rs6438436	C	T	100	PASS	AC=3489;AF=0.696685;AN=5008;NS=2504;DP=17533;EAS_AF=0.6141;AMR_AF=0.8156;AFR_AF=0.5862;EUR_AF=0.7952;SAS_AF=0.7454;AA=T|||;VT=SNP
3	117822657	rs10049077	C	A	100	PASS	AC=1442;AF=0.287939;AN=5008;NS=2504;DP=12790;EAS_AF=0.3681;AMR_AF=0.2406;AFR_AF=0.1778;EUR_AF=0.2575;SAS_AF=0.4192;AA=C|||;VT=SNP
3	117822894	rs1032164	G	A	100	PASS	AC=1048;AF=0.209265;AN=5008;NS=2504;DP=15089;EAS_AF=0.3145;AMR_AF=0.1369;AFR_AF=0.1483;EUR_AF=0.1819;SAS_AF=0.2628;AA=G|||;VT=SNP
3	117822910	rs75220936	C	T	100	PASS	AC=158;AF=0.0315495;AN=5008;NS=2504;DP=15140;EAS_AF=0.0149;AMR_AF=0.0317;AFR_AF=0.0189;EUR_AF=0.0567;SAS_AF=0.0399;AA=C|||;VT=SNP
3	117823059	rs75652614	G	A	100	PASS	AC=579;AF=0.115615;AN=5008;NS=2504;DP=17346;EAS_AF=0.2917;AMR_AF=0.0807;AFR_AF=0.0136;EUR_AF=0.1233;SAS_AF=0.089;AA=G|||;VT=SNP
3	117823764	rs12637675	A	G	100	PASS	AC=2475;AF=0.494209;AN=5008;NS=2504;DP=21326;EAS_AF=0.869;AMR_AF=0.4207;AFR_AF=0.326;EUR_AF=0.4036;SAS_AF=0.4806;AA=A|||;VT=SNP
3	117825077	rs6770134	G	A	100	PASS	AC=2159;AF=0.43111;AN=5008;NS=2504;DP=16441;EAS_AF=0.5724;AMR_AF=0.4193;AFR_AF=0.4554;EUR_AF=0.3052;SAS_AF=0.3906;AA=g|||;VT=SNP
3	117825329	rs7639058	A	C	100	PASS	AC=1180;AF=0.235623;AN=5008;NS=2504;DP=17524;EAS_AF=0.3482;AMR_AF=0.1945;AFR_AF=0.1021;EUR_AF=0.3012;SAS_AF=0.2618;AA=A|||;VT=SNP
3	117825518	rs6794842	A	G	100	PASS	AC=2230;AF=0.445288;AN=5008;NS=2504;DP=19599;EAS_AF=0.5784;AMR_AF=0.4654;AFR_AF=0.4697;EUR_AF=0.3052;SAS_AF=0.4049;AA=A|||;VT=SNP
3	117825623	rs4688075	A	G	100	PASS	AC=2247;AF=0.448682;AN=5008;NS=2504;DP=18076;EAS_AF=0.5784;AMR_AF=0.4654;AFR_AF=0.4818;EUR_AF=0.3072;SAS_AF=0.4039;AA=G|||;VT=SNP
3	117825677	rs10433401	C	T	100	PASS	AC=535;AF=0.106829;AN=5008;NS=2504;DP=17401;EAS_AF=0.2917;AMR_AF=0.0692;AFR_AF=0.0091;EUR_AF=0.0984;SAS_AF=0.0838;AA=C|||;VT=SNP
3	117825865	rs4688076	G	T	100	PASS	AC=2246;AF=0.448482;AN=5008;NS=2504;DP=17724;EAS_AF=0.5784;AMR_AF=0.4683;AFR_AF=0.4803;EUR_AF=0.3072;SAS_AF=0.4029;AA=T|||;VT=SNP
3	117826311	rs6773631	C	G	100	PASS	AC=3814;AF=0.761581;AN=5008;NS=2504;DP=11467;EAS_AF=0.9325;AMR_AF=0.7911;AFR_AF=0.621;EUR_AF=0.7018;SAS_AF=0.816;AA=G|||;VT=SNP
3	117826351	rs6786663	T	C	100	PASS	AC=3777;AF=0.754193;AN=5008;NS=2504;DP=13566;EAS_AF=0.9325;AMR_AF=0.7767;AFR_AF=0.6218;EUR_AF=0.6889;SAS_AF=0.8006;AA=C|||;VT=SNP
3	117826606	rs78897514	C	T	100	PASS	AC=511;AF=0.102037;AN=5008;NS=2504;DP=18001;EAS_AF=0.2907;AMR_AF=0.0562;AFR_AF=0.0204;EUR_AF=0.0865;SAS_AF=0.0665;AA=C|||;VT=SNP
3	117826733	rs56376353	T	C	100	PASS	AC=543;AF=0.108427;AN=5008;NS=2504;DP=17477;EAS_AF=0.0575;AMR_AF=0.1254;AFR_AF=0.0136;EUR_AF=0.1998;SAS_AF=0.183;AA=T|||;VT=SNP
3	117827029	rs75273418	T	C	100	PASS	AC=620;AF=0.123802;AN=5008;NS=2504;DP=19172;EAS_AF=0.3383;AMR_AF=0.0865;AFR_AF=0.0371;EUR_AF=0.0358;SAS_AF=0.137;AA=T|||;VT=SNP
3	117827193	rs10433402	G	C	100	PASS	AC=2863;AF=0.571685;AN=5008;NS=2504;DP=18117;EAS_AF=0.5903;AMR_AF=0.6671;AFR_AF=0.4145;EUR_AF=0.6352;SAS_AF=0.6319;AA=G|||;VT=SNP
3	117827774	rs10433403	C	T	100	PASS	AC=467;AF=0.0932508;AN=5008;NS=2504;DP=19480;EAS_AF=0.2728;AMR_AF=0.0533;AFR_AF=0.0204;EUR_AF=0.0666;SAS_AF=0.0624;AA=C|||;VT=SNP
3	117827857	rs9289095	A	G	100	PASS	AC=2904;AF=0.579872;AN=5008;NS=2504;DP=19164;EAS_AF=0.5942;AMR_AF=0.67;AFR_AF=0.4289;EUR_AF=0.6352;SAS_AF=0.6483;AA=G|||;VT=SNP
3	117828500	rs16845342	A	G	100	PASS	AC=2750;AF=0.549121;AN=5008;NS=2504;DP=20333;EAS_AF=0.6062;AMR_AF=0.6599;AFR_AF=0.3109;EUR_AF=0.6352;SAS_AF=0.6452;AA=A|||;VT=SNP
3	117828628	rs6781017	G	A	100	PASS	AC=1557;AF=0.310903;AN=5008;NS=2504;DP=19642;EAS_AF=0.2728;AMR_AF=0.4611;AFR_AF=0.1558;EUR_AF=0.3688;SAS_AF=0.3937;AA=G|||;VT=SNP
3	117828678	rs6780942	C	T	100	PASS	AC=1475;AF=0.294529;AN=5008;NS=2504;DP=18743;EAS_AF=0.3343;AMR_AF=0.219;AFR_AF=0.3555;EUR_AF=0.2674;SAS_AF=0.2526;AA=T|||;VT=SNP
3	117831077	rs9846164	G	A	100	PASS	AC=1187;AF=0.237021;AN=5008;NS=2504;DP=20441;EAS_AF=0.3343;AMR_AF=0.196;AFR_AF=0.1536;EUR_AF=0.2644;SAS_AF=0.2505;AA=A|||;VT=SNP
3	117831093	rs4688077	A	G	100	PASS	AC=3813;AF=0.761382;AN=5008;NS=2504;DP=20909;EAS_AF=0.9315;AMR_AF=0.7723;AFR_AF=0.6596;EUR_AF=0.674;SAS_AF=0.8057;AA=G|||;VT=SNP
3	117832569	rs6776498	G	C	100	PASS	AC=4623;AF=0.923123;AN=5008;NS=2504;DP=15844;EAS_AF=0.9911;AMR_AF=0.9524;AFR_AF=0.8865;EUR_AF=0.8996;SAS_AF=0.9059;AA=C|||;VT=SNP
3	117832678	rs6776611	G	A	100	PASS	AC=2799;AF=0.558906;AN=5008;NS=2504;DP=15701;EAS_AF=0.6141;AMR_AF=0.6614;AFR_AF=0.348;EUR_AF=0.6362;SAS_AF=0.635;AA=G|||;VT=SNP
3	117832779	rs16827959	T	C	100	PASS	AC=487;AF=0.0972444;AN=5008;NS=2504;DP=17949;EAS_AF=0.2877;AMR_AF=0.0533;AFR_AF=0.0212;EUR_AF=0.0706;SAS_AF=0.0624;AA=T|||;VT=SNP
3	117833398	rs16827961	C	A	100	PASS	AC=479;AF=0.095647;AN=5008;NS=2504;DP=15687;EAS_AF=0.2867;AMR_AF=0.0533;AFR_AF=0.0204;EUR_AF=0.0666;SAS_AF=0.0603;AA=C|||;VT=SNP
3	117833663	rs983022	T	C	100	PASS	AC=2803;AF=0.559704;AN=5008;NS=2504;DP=15475;EAS_AF=0.6101;AMR_AF=0.6614;AFR_AF=0.348;EUR_AF=0.6352;SAS_AF=0.6442;AA=T|||;VT=SNP
3	117833880	rs983021	A	G	100	PASS	AC=2789;AF=0.556909;AN=5008;NS=2504;DP=15288;EAS_AF=0.6062;AMR_AF=0.6614;AFR_AF=0.348;EUR_AF=0.6352;SAS_AF=0.6339;AA=A|||;VT=SNP
3	117834047	rs6782757	C	T	100	PASS	AC=2803;AF=0.559704;AN=5008;NS=2504;DP=13966;EAS_AF=0.6101;AMR_AF=0.6614;AFR_AF=0.348;EUR_AF=0.6352;SAS_AF=0.6442;AA=T|||;VT=SNP
3	117834775	rs9825200	A	G	100	PASS	AC=3009;AF=0.600839;AN=5008;NS=2504;DP=13410;EAS_AF=0.6141;AMR_AF=0.6801;AFR_AF=0.4962;EUR_AF=0.6382;SAS_AF=0.6339;AA=A|||;VT=SNP
3	117834868	rs9876113	A	G	100	PASS	AC=1245;AF=0.248602;AN=5008;NS=2504;DP=13718;EAS_AF=0.3452;AMR_AF=0.1988;AFR_AF=0.1914;EUR_AF=0.2704;SAS_AF=0.2393;AA=A|||;VT=SNP
3	117836841	rs974190	T	C	100	PASS	AC=1218;AF=0.243211;AN=5008;NS=2504;DP=17246;EAS_AF=0.244;AMR_AF=0.3818;AFR_AF=0.0446;EUR_AF=0.329;SAS_AF=0.3241;AA=T|||;VT=SNP
3	117837222	rs16827974	G	A	100	PASS	AC=915;AF=0.182708;AN=5008;NS=2504;DP=19295;EAS_AF=0.0645;AMR_AF=0.1499;AFR_AF=0.2784;EUR_AF=0.2018;SAS_AF=0.1789;AA=G|||;VT=SNP
3	117837428	rs56385956	G	A	100	PASS	AC=559;AF=0.111621;AN=5008;NS=2504;DP=20012;EAS_AF=0.0645;AMR_AF=0.1354;AFR_AF=0.0189;EUR_AF=0.1988;SAS_AF=0.1789;AA=G|||;VT=SNP
3	117838063	rs1499984	G	T	100	PASS	AC=3548;AF=0.708466;AN=5008;NS=2504;DP=16816;EAS_AF=0.9385;AMR_AF=0.719;AFR_AF=0.5484;EUR_AF=0.672;SAS_AF=0.7178;AA=T|||;VT=SNP
3	117838369	rs12630232	A	G	100	PASS	AC=804;AF=0.160543;AN=5008;NS=2504;DP=18586;EAS_AF=0.3978;AMR_AF=0.1182;AFR_AF=0.0938;EUR_AF=0.0348;SAS_AF=0.1656;AA=A|||;VT=SNP
3	117838784	rs55989408	C	T	100	PASS	AC=1303;AF=0.260184;AN=5008;NS=2504;DP=15800;EAS_AF=0.121;AMR_AF=0.232;AFR_AF=0.3578;EUR_AF=0.2475;SAS_AF=0.3047;AA=T|||;VT=SNP
3	117839274	rs116667794	G	A	100	PASS	AC=79;AF=0.0157748;AN=5008;NS=2504;DP=14497;EAS_AF=0.0188;AMR_AF=0.0245;AFR_AF=0;EUR_AF=0.0328;SAS_AF=0.0102;AA=G|||;VT=SNP
3	117840295	rs2129229	T	G	100	PASS	AC=795;AF=0.158746;AN=5008;NS=2504;DP=16392;EAS_AF=0.3869;AMR_AF=0.1182;AFR_AF=0.0938;EUR_AF=0.0368;SAS_AF=0.1656;AA=T|||;VT=SNP
3	117840406	rs28827211	A	G	100	PASS	AC=1356;AF=0.270767;AN=5008;NS=2504;DP=16850;EAS_AF=0.126;AMR_AF=0.2334;AFR_AF=0.385;EUR_AF=0.2475;SAS_AF=0.316;AA=G|||;VT=SNP
3	117840887	rs79099625	T	C	100	PASS	AC=300;AF=0.0599042;AN=5008;NS=2504;DP=11113;EAS_AF=0.0565;AMR_AF=0.0576;AFR_AF=0.0666;EUR_AF=0.0169;SAS_AF=0.1002;AA=T|||;VT=SNP
3	117841022	rs12637764	C	T	100	PASS	AC=685;AF=0.136781;AN=5008;NS=2504;DP=12363;EAS_AF=0.3849;AMR_AF=0.1167;AFR_AF=0.0144;EUR_AF=0.0348;SAS_AF=0.1656;AA=c|||;VT=SNP
3	117841270	rs67984297	A	T	100	PASS	AC=1355;AF=0.270567;AN=5008;NS=2504;DP=13514;EAS_AF=0.126;AMR_AF=0.2334;AFR_AF=0.385;EUR_AF=0.2465;SAS_AF=0.316;AA=T|||;VT=SNP
3	117841734	rs1392270	G	A	100	PASS	AC=1320;AF=0.263578;AN=5008;NS=2504;DP=13847;EAS_AF=0.126;AMR_AF=0.2334;AFR_AF=0.3585;EUR_AF=0.2465;SAS_AF=0.316;AA=g|||;VT=SNP
3	117841946	rs116791588	T	A	100	PASS	AC=403;AF=0.0804712;AN=5008;NS=2504;DP=15975;EAS_AF=0.0565;AMR_AF=0.0677;AFR_AF=0.1377;EUR_AF=0.0189;SAS_AF=0.1002;AA=T|||;VT=SNP
3	117842340	rs6438439	T	A	100	PASS	AC=1322;AF=0.263978;AN=5008;NS=2504;DP=14452;EAS_AF=0.126;AMR_AF=0.2334;AFR_AF=0.3601;EUR_AF=0.2465;SAS_AF=0.316;AA=A|||;VT=SNP
3	117842505	rs1386013	C	T	100	PASS	AC=3961;AF=0.790935;AN=5008;NS=2504;DP=13005;EAS_AF=0.995;AMR_AF=0.7882;AFR_AF=0.6884;EUR_AF=0.6958;SAS_AF=0.819;AA=c|||;VT=SNP
3	117842552	rs7649019	T	C	100	PASS	AC=404;AF=0.0806709;AN=5008;NS=2504;DP=13497;EAS_AF=0.0565;AMR_AF=0.0677;AFR_AF=0.1377;EUR_AF=0.0199;SAS_AF=0.1002;AA=T|||;VT=SNP
3	117842925	rs75809874	C	T	100	PASS	AC=56;AF=0.0111821;AN=5008;NS=2504;DP=16063;EAS_AF=0.003;AMR_AF=0.0202;AFR_AF=0.003;EUR_AF=0.0348;SAS_AF=0;AA=C|||;VT=SNP
3	117843450	rs73187919	A	T	100	PASS	AC=707;AF=0.141174;AN=5008;NS=2504;DP=14945;EAS_AF=0.0655;AMR_AF=0.1527;AFR_AF=0.0802;EUR_AF=0.2276;SAS_AF=0.2045;AA=A|||;VT=SNP
3	117843617	rs67754990	C	T	100	PASS	AC=1322;AF=0.263978;AN=5008;NS=2504;DP=15842;EAS_AF=0.126;AMR_AF=0.2334;AFR_AF=0.3601;EUR_AF=0.2465;SAS_AF=0.316;AA=C|||;VT=SNP
3	117843690	rs73187921	A	T	100	PASS	AC=1358;AF=0.271166;AN=5008;NS=2504;DP=15900;EAS_AF=0.126;AMR_AF=0.2349;AFR_AF=0.3865;EUR_AF=0.2465;SAS_AF=0.316;AA=T|||;VT=SNP
3	117844848	rs9812745	C	T	100	PASS	AC=1321;AF=0.263778;AN=5008;NS=2504;DP=15986;EAS_AF=0.126;AMR_AF=0.2334;AFR_AF=0.3593;EUR_AF=0.2475;SAS_AF=0.3149;AA=T|||;VT=SNP
3	117845532	rs77542745	A	T	100	PASS	AC=404;AF=0.0806709;AN=5008;NS=2504;DP=15932;EAS_AF=0.0565;AMR_AF=0.0677;AFR_AF=0.1377;EUR_AF=0.0199;SAS_AF=0.1002;AA=A|||;VT=SNP
3	117845922	rs73187924	A	T	100	PASS	AC=709;AF=0.141573;AN=5008;NS=2504;DP=19482;EAS_AF=0.0655;AMR_AF=0.1527;AFR_AF=0.0802;EUR_AF=0.2296;SAS_AF=0.2045;AA=A|||;VT=SNP
3	117846019	rs12637582	G	A	100	PASS	AC=360;AF=0.071885;AN=5008;NS=2504;DP=20418;EAS_AF=0.1954;AMR_AF=0.0476;AFR_AF=0.0038;EUR_AF=0.0318;SAS_AF=0.0951;AA=G|||;VT=SNP
3	117846471	rs75622723	A	C	100	PASS	AC=711;AF=0.141973;AN=5008;NS=2504;DP=17526;EAS_AF=0.3988;AMR_AF=0.1167;AFR_AF=0.0227;EUR_AF=0.0358;SAS_AF=0.1656;AA=A|||;VT=SNP
3	117847462	rs1352120	G	T	100	PASS	AC=1338;AF=0.267173;AN=5008;NS=2504;DP=15533;EAS_AF=0.126;AMR_AF=0.232;AFR_AF=0.3729;EUR_AF=0.2475;SAS_AF=0.3149;AA=T|||;VT=SNP
3	117847658	rs75677301	A	T	100	PASS	AC=400;AF=0.0798722;AN=5008;NS=2504;DP=15332;EAS_AF=0.0565;AMR_AF=0.0677;AFR_AF=0.1362;EUR_AF=0.0189;SAS_AF=0.0992;AA=A|||;VT=SNP
3	117848028	rs9824534	T	A	100	PASS	AC=1321;AF=0.263778;AN=5008;NS=2504;DP=17253;EAS_AF=0.126;AMR_AF=0.2334;AFR_AF=0.3593;EUR_AF=0.2475;SAS_AF=0.3149;AA=T|||;VT=SNP
3	117848041	rs12639025	G	A	100	PASS	AC=681;AF=0.135982;AN=5008;NS=2504;DP=17203;EAS_AF=0.3839;AMR_AF=0.1153;AFR_AF=0.0129;EUR_AF=0.0348;SAS_AF=0.1656;AA=G|||;VT=SNP
3	117848144	rs9879999	C	T	100	PASS	AC=1322;AF=0.263978;AN=5008;NS=2504;DP=17905;EAS_AF=0.127;AMR_AF=0.2334;AFR_AF=0.3593;EUR_AF=0.2475;SAS_AF=0.3149;AA=T|||;VT=SNP
3	117848157	rs12491016	A	G	100	PASS	AC=401;AF=0.0800719;AN=5008;NS=2504;DP=18040;EAS_AF=0.0565;AMR_AF=0.0677;AFR_AF=0.1369;EUR_AF=0.0189;SAS_AF=0.0992;AA=A|||;VT=SNP
3	117848297	rs12639053	C	G	100	PASS	AC=672;AF=0.134185;AN=5008;NS=2504;DP=17325;EAS_AF=0.3859;AMR_AF=0.1153;AFR_AF=0.0045;EUR_AF=0.0348;SAS_AF=0.1656;AA=C|||;VT=SNP
3	117849019	rs1486337	G	A	100	PASS	AC=2059;AF=0.411142;AN=5008;NS=2504;DP=16344;EAS_AF=0.5099;AMR_AF=0.3516;AFR_AF=0.4115;EUR_AF=0.2853;SAS_AF=0.4806;AA=A|||;VT=SNP
3	117849091	rs35919487	A	C	100	PASS	AC=1124;AF=0.224441;AN=5008;NS=2504;DP=17222;EAS_AF=0.2262;AMR_AF=0.3602;AFR_AF=0.0325;EUR_AF=0.327;SAS_AF=0.2802;AA=A|||;VT=SNP
3	117849222	rs76009271	C	T	100	PASS	AC=667;AF=0.133187;AN=5008;NS=2504;DP=20662;EAS_AF=0.3829;AMR_AF=0.1153;AFR_AF=0.0045;EUR_AF=0.0348;SAS_AF=0.1636;AA=C|||;VT=SNP
3	117849223	rs79138974	A	T	100	PASS	AC=667;AF=0.133187;AN=5008;NS=2504;DP=20741;EAS_AF=0.3829;AMR_AF=0.1153;AFR_AF=0.0045;EUR_AF=0.0348;SAS_AF=0.1636;AA=A|||;VT=SNP
3	117849603	rs931335	A	G	100	PASS	AC=1322;AF=0.263978;AN=5008;NS=2504;DP=20075;EAS_AF=0.126;AMR_AF=0.2334;AFR_AF=0.3593;EUR_AF=0.2485;SAS_AF=0.3149;AA=G|||;VT=SNP
3	117850135	rs4688079	G	T	100	PASS	AC=1322;AF=0.263978;AN=5008;NS=2504;DP=16163;EAS_AF=0.126;AMR_AF=0.2334;AFR_AF=0.3593;EUR_AF=0.2485;SAS_AF=0.3149;AA=T|||;VT=SNP
3	117851183	rs73187934	C	T	100	PASS	AC=551;AF=0.110024;AN=5008;NS=2504;DP=14906;EAS_AF=0.0655;AMR_AF=0.1297;AFR_AF=0.0166;EUR_AF=0.1968;SAS_AF=0.1789;AA=C|||;VT=SNP
3	117851350	rs12487406	G	A	100	PASS	AC=1322;AF=0.263978;AN=5008;NS=2504;DP=14350;EAS_AF=0.126;AMR_AF=0.2334;AFR_AF=0.3593;EUR_AF=0.2485;SAS_AF=0.3149;AA=A|||;VT=SNP
3	117851848	rs60645795	G	T	100	PASS	AC=1306;AF=0.260783;AN=5008;NS=2504;DP=17877;EAS_AF=0.122;AMR_AF=0.2334;AFR_AF=0.3593;EUR_AF=0.2485;SAS_AF=0.3027;AA=G|||;VT=SNP
3	117851953	rs60743751	C	T	100	PASS	AC=685;AF=0.136781;AN=5008;NS=2504;DP=19082;EAS_AF=0.3859;AMR_AF=0.1153;AFR_AF=0.0136;EUR_AF=0.0348;SAS_AF=0.1667;AA=C|||;VT=SNP
3	117851967	rs77221869	G	A	100	PASS	AC=79;AF=0.0157748;AN=5008;NS=2504;DP=18904;EAS_AF=0.0188;AMR_AF=0.0245;AFR_AF=0;EUR_AF=0.0328;SAS_AF=0.0102;AA=G|||;VT=SNP
3	117852018	rs11917814	C	T	100	PASS	AC=1745;AF=0.348442;AN=5008;NS=2504;DP=17211;EAS_AF=0.4643;AMR_AF=0.4078;AFR_AF=0.2209;EUR_AF=0.3777;SAS_AF=0.3292;AA=C|||;VT=SNP
3	117852387	rs73187939	T	C	100	PASS	AC=1304;AF=0.260383;AN=5008;NS=2504;DP=13723;EAS_AF=0.122;AMR_AF=0.2334;AFR_AF=0.3585;EUR_AF=0.2475;SAS_AF=0.3027;AA=T|||;VT=SNP
3	117852464	rs66534365	A	T	100	PASS	AC=1320;AF=0.263578;AN=5008;NS=2504;DP=13680;EAS_AF=0.126;AMR_AF=0.2334;AFR_AF=0.3593;EUR_AF=0.2475;SAS_AF=0.3139;AA=T|||;VT=SNP
3	117852926	rs73187940	T	C	100	PASS	AC=2179;AF=0.435104;AN=5008;NS=2504;DP=16981;EAS_AF=0.5208;AMR_AF=0.353;AFR_AF=0.4917;EUR_AF=0.2843;SAS_AF=0.4836;AA=C|||;VT=SNP
3	117853105	rs73187941	G	A	100	PASS	AC=709;AF=0.141573;AN=5008;NS=2504;DP=17137;EAS_AF=0.0655;AMR_AF=0.1527;AFR_AF=0.0825;EUR_AF=0.2276;SAS_AF=0.2035;AA=G|||;VT=SNP
3	117853150	rs57144000	A	G	100	PASS	AC=81;AF=0.0161741;AN=5008;NS=2504;DP=17332;EAS_AF=0.0188;AMR_AF=0.0245;AFR_AF=0;EUR_AF=0.0328;SAS_AF=0.0123;AA=A|||;VT=SNP
3	117853855	rs56249925	C	T	100	PASS	AC=1267;AF=0.252995;AN=5008;NS=2504;DP=18255;EAS_AF=0.127;AMR_AF=0.2305;AFR_AF=0.32;EUR_AF=0.2475;SAS_AF=0.3139;AA=T|||;VT=SNP
3	117853902	rs55940350	G	A	100	PASS	AC=1304;AF=0.260383;AN=5008;NS=2504;DP=18517;EAS_AF=0.128;AMR_AF=0.232;AFR_AF=0.3464;EUR_AF=0.2475;SAS_AF=0.3139;AA=A|||;VT=SNP
3	117854381	rs74741345	G	C	100	PASS	AC=809;AF=0.161542;AN=5008;NS=2504;DP=17426;EAS_AF=0.3988;AMR_AF=0.1167;AFR_AF=0.0946;EUR_AF=0.0358;SAS_AF=0.1687;AA=G|||;VT=SNP
3	117855040	rs1601578	T	A	100	PASS	AC=1357;AF=0.270966;AN=5008;NS=2504;DP=18451;EAS_AF=0.124;AMR_AF=0.2363;AFR_AF=0.3941;EUR_AF=0.2475;SAS_AF=0.3047;AA=T|||;VT=SNP
3	117855198	rs73187943	C	A	100	PASS	AC=708;AF=0.141374;AN=5008;NS=2504;DP=16928;EAS_AF=0.0655;AMR_AF=0.1527;AFR_AF=0.0802;EUR_AF=0.2286;SAS_AF=0.2045;AA=C|||;VT=SNP
3	117855340	rs77286464	G	A	100	PASS	AC=79;AF=0.0157748;AN=5008;NS=2504;DP=15225;EAS_AF=0.0188;AMR_AF=0.0245;AFR_AF=0;EUR_AF=0.0328;SAS_AF=0.0102;AA=G|||;VT=SNP
3	117855415	rs10934440	T	G	100	PASS	AC=2182;AF=0.435703;AN=5008;NS=2504;DP=13719;EAS_AF=0.5268;AMR_AF=0.353;AFR_AF=0.4894;EUR_AF=0.2833;SAS_AF=0.4847;AA=G|||;VT=SNP
3	117855419	rs12489592	T	C	100	PASS	AC=1358;AF=0.271166;AN=5008;NS=2504;DP=13634;EAS_AF=0.125;AMR_AF=0.2363;AFR_AF=0.3941;EUR_AF=0.2475;SAS_AF=0.3047;AA=T|||;VT=SNP
3	117857062	rs73187947	A	C	100	PASS	AC=711;AF=0.141973;AN=5008;NS=2504;DP=19888;EAS_AF=0.0665;AMR_AF=0.1527;AFR_AF=0.0809;EUR_AF=0.2296;SAS_AF=0.2045;AA=A|||;VT=SNP
3	117858088	rs114528714	G	A	100	PASS	AC=79;AF=0.0157748;AN=5008;NS=2504;DP=17909;EAS_AF=0.0188;AMR_AF=0.0245;AFR_AF=0;EUR_AF=0.0328;SAS_AF=0.0102;AA=G|||;VT=SNP
3	117858117	rs74513515	A	G	100	PASS	AC=417;AF=0.0832668;AN=5008;NS=2504;DP=18325;EAS_AF=0.0575;AMR_AF=0.0692;AFR_AF=0.1467;EUR_AF=0.0189;SAS_AF=0.1002;AA=A|||;VT=SNP
3	117858190	rs56215204	A	T	100	PASS	AC=711;AF=0.141973;AN=5008;NS=2504;DP=20681;EAS_AF=0.0665;AMR_AF=0.1527;AFR_AF=0.0809;EUR_AF=0.2296;SAS_AF=0.2045;AA=A|||;VT=SNP
3	117858671	rs12634886	T	C	100	PASS	AC=805;AF=0.160743;AN=5008;NS=2504;DP=20102;EAS_AF=0.3938;AMR_AF=0.1182;AFR_AF=0.0946;EUR_AF=0.0358;SAS_AF=0.1687;AA=T|||;VT=SNP
3	117859378	rs11919779	C	T	100	PASS	AC=1278;AF=0.255192;AN=5008;NS=2504;DP=16293;EAS_AF=0.124;AMR_AF=0.232;AFR_AF=0.3374;EUR_AF=0.2465;SAS_AF=0.3047;AA=C|||;VT=SNP
3	117859867	rs9840186	G	C	100	PASS	AC=1275;AF=0.254593;AN=5008;NS=2504;DP=15176;EAS_AF=0.124;AMR_AF=0.2305;AFR_AF=0.3351;EUR_AF=0.2475;SAS_AF=0.3047;AA=G|||;VT=SNP
3	117860421	rs9860833	T	A	100	PASS	AC=1265;AF=0.252596;AN=5008;NS=2504;DP=21098;EAS_AF=0.124;AMR_AF=0.2305;AFR_AF=0.3275;EUR_AF=0.2475;SAS_AF=0.3047;AA=T|||;VT=SNP
3	117860473	rs2902974	T	C	100	PASS	AC=809;AF=0.161542;AN=5008;NS=2504;DP=20497;EAS_AF=0.3978;AMR_AF=0.1182;AFR_AF=0.0946;EUR_AF=0.0358;SAS_AF=0.1687;AA=T|||;VT=SNP
3	117860972	rs62263472	C	A	100	PASS	AC=426;AF=0.0850639;AN=5008;NS=2504;DP=18469;EAS_AF=0.002;AMR_AF=0.2392;AFR_AF=0.0038;EUR_AF=0.0895;SAS_AF=0.1667;AA=C|||;VT=SNP
3	117861504	rs140613231	C	T	100	PASS	AC=347;AF=0.0692891;AN=5008;NS=2504;DP=22088;EAS_AF=0.0575;AMR_AF=0.0648;AFR_AF=0.0968;EUR_AF=0.0179;SAS_AF=0.1002;AA=C|||;VT=SNP
3	117861835	rs113663289	A	C	100	PASS	AC=700;AF=0.139776;AN=5008;NS=2504;DP=20657;EAS_AF=0.3978;AMR_AF=0.1167;AFR_AF=0.0136;EUR_AF=0.0348;SAS_AF=0.1687;AA=A|||;VT=SNP
3	117861927	rs112812750	T	A	100	PASS	AC=709;AF=0.141573;AN=5008;NS=2504;DP=19676;EAS_AF=0.0665;AMR_AF=0.1527;AFR_AF=0.0802;EUR_AF=0.2286;SAS_AF=0.2045;AA=T|||;VT=SNP
3	117862637	rs4596140	T	C	100	PASS	AC=1359;AF=0.271366;AN=5008;NS=2504;DP=19551;EAS_AF=0.124;AMR_AF=0.2363;AFR_AF=0.3949;EUR_AF=0.2485;SAS_AF=0.3047;AA=T|||;VT=SNP
3	117862801	rs2865305	A	G	100	PASS	AC=1355;AF=0.270567;AN=5008;NS=2504;DP=20908;EAS_AF=0.124;AMR_AF=0.2305;AFR_AF=0.3956;EUR_AF=0.2386;SAS_AF=0.3139;AA=G|||;VT=SNP
3	117863210	rs9856797	G	T	100	PASS	AC=1317;AF=0.262979;AN=5008;NS=2504;DP=18874;EAS_AF=0.128;AMR_AF=0.2334;AFR_AF=0.3548;EUR_AF=0.2465;SAS_AF=0.316;AA=T|||;VT=SNP
3	117863221	rs13322755	C	A	100	PASS	AC=1266;AF=0.252796;AN=5008;NS=2504;DP=18515;EAS_AF=0.124;AMR_AF=0.232;AFR_AF=0.3283;EUR_AF=0.2465;SAS_AF=0.3047;AA=C|||;VT=SNP
3	117863306	rs9876568	T	A	100	PASS	AC=2018;AF=0.402955;AN=5008;NS=2504;DP=18562;EAS_AF=0.5119;AMR_AF=0.3501;AFR_AF=0.3812;EUR_AF=0.2823;SAS_AF=0.4816;AA=A|||;VT=SNP
3	117863755	rs9877381	T	C	100	PASS	AC=1318;AF=0.263179;AN=5008;NS=2504;DP=19425;EAS_AF=0.128;AMR_AF=0.2334;AFR_AF=0.3548;EUR_AF=0.2475;SAS_AF=0.316;AA=t|||;VT=SNP
3	117864225	rs9862093	G	C	100	PASS	AC=1363;AF=0.272165;AN=5008;NS=2504;DP=14674;EAS_AF=0.128;AMR_AF=0.2363;AFR_AF=0.3873;EUR_AF=0.2475;SAS_AF=0.316;AA=C|||;VT=SNP
3	117864526	rs35983583	T	C	100	PASS	AC=790;AF=0.157748;AN=5008;NS=2504;DP=17428;EAS_AF=0.0675;AMR_AF=0.3314;AFR_AF=0.0197;EUR_AF=0.2545;SAS_AF=0.2147;AA=T|||;VT=SNP
3	117864839	rs9825082	A	G	100	PASS	AC=2130;AF=0.425319;AN=5008;NS=2504;DP=17242;EAS_AF=0.5129;AMR_AF=0.3501;AFR_AF=0.4644;EUR_AF=0.2843;SAS_AF=0.4806;AA=G|||;VT=SNP
3	117865235	rs78336596	T	C	100	PASS	AC=297;AF=0.0593051;AN=5008;NS=2504;DP=18666;EAS_AF=0.0575;AMR_AF=0.0576;AFR_AF=0.0651;EUR_AF=0.0169;SAS_AF=0.0982;AA=T|||;VT=SNP
3	117865566	rs78344323	G	C	100	PASS	AC=344;AF=0.0686901;AN=5008;NS=2504;DP=21050;EAS_AF=0.0575;AMR_AF=0.0634;AFR_AF=0.0961;EUR_AF=0.0179;SAS_AF=0.0992;AA=G|||;VT=SNP
3	117865810	rs34295638	A	G	100	PASS	AC=1736;AF=0.346645;AN=5008;NS=2504;DP=18841;EAS_AF=0.4643;AMR_AF=0.4179;AFR_AF=0.1952;EUR_AF=0.3936;SAS_AF=0.3313;AA=A|||;VT=SNP
3	117866263	rs73863314	A	G	100	PASS	AC=809;AF=0.161542;AN=5008;NS=2504;DP=15776;EAS_AF=0.3958;AMR_AF=0.1182;AFR_AF=0.0953;EUR_AF=0.0358;SAS_AF=0.1697;AA=A|||;VT=SNP
3	117866794	rs73180978	G	A	100	PASS	AC=703;AF=0.140375;AN=5008;NS=2504;DP=17113;EAS_AF=0.0665;AMR_AF=0.1513;AFR_AF=0.0772;EUR_AF=0.2286;SAS_AF=0.2035;AA=G|||;VT=SNP
3	117867053	rs12492237	G	A	100	PASS	AC=1270;AF=0.253594;AN=5008;NS=2504;DP=15382;EAS_AF=0.128;AMR_AF=0.232;AFR_AF=0.32;EUR_AF=0.2465;SAS_AF=0.316;AA=A|||;VT=SNP
3	117867460	rs12485841	A	T	100	PASS	AC=1252;AF=0.25;AN=5008;NS=2504;DP=12442;EAS_AF=0.124;AMR_AF=0.2305;AFR_AF=0.32;EUR_AF=0.2465;SAS_AF=0.3027;AA=T|||;VT=SNP
3	117867662	rs12492428	G	A	100	PASS	AC=1268;AF=0.253195;AN=5008;NS=2504;DP=13388;EAS_AF=0.128;AMR_AF=0.2305;AFR_AF=0.3207;EUR_AF=0.2465;SAS_AF=0.3139;AA=A|||;VT=SNP
3	117868058	rs1160553	T	G	100	PASS	AC=710;AF=0.141773;AN=5008;NS=2504;DP=17232;EAS_AF=0.0665;AMR_AF=0.1527;AFR_AF=0.0809;EUR_AF=0.2286;SAS_AF=0.2045;AA=T|||;VT=SNP
3	117868244	rs67531649	C	G	100	PASS	AC=1268;AF=0.253195;AN=5008;NS=2504;DP=17686;EAS_AF=0.124;AMR_AF=0.232;AFR_AF=0.3306;EUR_AF=0.2465;SAS_AF=0.3037;AA=C|||;VT=SNP
3	117868343	rs10934441	G	A	100	PASS	AC=2132;AF=0.425719;AN=5008;NS=2504;DP=17431;EAS_AF=0.5198;AMR_AF=0.3516;AFR_AF=0.4607;EUR_AF=0.2833;SAS_AF=0.4806;AA=A|||;VT=SNP
3	117868556	rs73180983	G	A	100	PASS	AC=709;AF=0.141573;AN=5008;NS=2504;DP=18926;EAS_AF=0.0665;AMR_AF=0.1527;AFR_AF=0.0802;EUR_AF=0.2296;SAS_AF=0.2035;AA=G|||;VT=SNP
3	117869821	rs28527272	G	A	100	PASS	AC=1276;AF=0.254792;AN=5008;NS=2504;DP=16312;EAS_AF=0.127;AMR_AF=0.2305;AFR_AF=0.3275;EUR_AF=0.2465;SAS_AF=0.3139;AA=G|||;VT=SNP
3	117870005	rs4688080	G	T	100	PASS	AC=2003;AF=0.39996;AN=5008;NS=2504;DP=18268;EAS_AF=0.5099;AMR_AF=0.3487;AFR_AF=0.3722;EUR_AF=0.2823;SAS_AF=0.4816;AA=T|||;VT=SNP
3	117870116	rs76700036	G	T	100	PASS	AC=346;AF=0.0690895;AN=5008;NS=2504;DP=15567;EAS_AF=0.0575;AMR_AF=0.0634;AFR_AF=0.0968;EUR_AF=0.0179;SAS_AF=0.1002;AA=G|||;VT=SNP
3	117870171	rs62263474	C	A	100	PASS	AC=1616;AF=0.322684;AN=5008;NS=2504;DP=14865;EAS_AF=0.4524;AMR_AF=0.4092;AFR_AF=0.1301;EUR_AF=0.3787;SAS_AF=0.3303;AA=C|||;VT=SNP
3	117870364	rs9865836	C	A	100	PASS	AC=1268;AF=0.253195;AN=5008;NS=2504;DP=14876;EAS_AF=0.127;AMR_AF=0.2305;AFR_AF=0.3207;EUR_AF=0.2475;SAS_AF=0.3139;AA=A|||;VT=SNP
3	117870466	rs73180988	A	G	100	PASS	AC=710;AF=0.141773;AN=5008;NS=2504;DP=14664;EAS_AF=0.0665;AMR_AF=0.1527;AFR_AF=0.0809;EUR_AF=0.2296;SAS_AF=0.2035;AA=A|||;VT=SNP
3	117871432	rs76197121	A	G	100	PASS	AC=345;AF=0.0688898;AN=5008;NS=2504;DP=19499;EAS_AF=0.0575;AMR_AF=0.0648;AFR_AF=0.0968;EUR_AF=0.0179;SAS_AF=0.0982;AA=A|||;VT=SNP
3	117871581	rs13325592	G	A	100	PASS	AC=1986;AF=0.396565;AN=5008;NS=2504;DP=18260;EAS_AF=0.5109;AMR_AF=0.3473;AFR_AF=0.3608;EUR_AF=0.2813;SAS_AF=0.4806;AA=A|||;VT=SNP
3	117871884	rs7614474	A	C	100	PASS	AC=1354;AF=0.270367;AN=5008;NS=2504;DP=18722;EAS_AF=0.123;AMR_AF=0.2378;AFR_AF=0.3896;EUR_AF=0.2475;SAS_AF=0.3078;AA=A|||;VT=SNP
3	117872021	rs7636766	C	T	100	PASS	AC=1328;AF=0.265176;AN=5008;NS=2504;DP=18857;EAS_AF=0.123;AMR_AF=0.2363;AFR_AF=0.3699;EUR_AF=0.2475;SAS_AF=0.3088;AA=C|||;VT=SNP
3	117872602	rs2171214	C	T	100	PASS	AC=709;AF=0.141573;AN=5008;NS=2504;DP=16881;EAS_AF=0.0655;AMR_AF=0.1542;AFR_AF=0.0809;EUR_AF=0.2296;SAS_AF=0.2025;AA=C|||;VT=SNP
3	117872846	rs2129227	A	G	100	PASS	AC=927;AF=0.185104;AN=5008;NS=2504;DP=18789;EAS_AF=0.0665;AMR_AF=0.1686;AFR_AF=0.236;EUR_AF=0.2296;SAS_AF=0.2045;AA=A|||;VT=SNP
3	117873928	rs1304825	A	G	100	PASS	AC=1382;AF=0.275958;AN=5008;NS=2504;DP=15962;EAS_AF=0.128;AMR_AF=0.2378;AFR_AF=0.3994;EUR_AF=0.2495;SAS_AF=0.316;AA=G|||;VT=SNP
3	117874506	rs76125195	T	C	100	PASS	AC=698;AF=0.139377;AN=5008;NS=2504;DP=15622;EAS_AF=0.3958;AMR_AF=0.1167;AFR_AF=0.0136;EUR_AF=0.0348;SAS_AF=0.1687;AA=T|||;VT=SNP
3	117874564	rs6799505	C	G	100	PASS	AC=710;AF=0.141773;AN=5008;NS=2504;DP=15369;EAS_AF=0.0655;AMR_AF=0.1542;AFR_AF=0.0809;EUR_AF=0.2296;SAS_AF=0.2035;AA=C|||;VT=SNP
3	117874884	rs9825797	A	C	100	PASS	AC=1379;AF=0.275359;AN=5008;NS=2504;DP=15125;EAS_AF=0.127;AMR_AF=0.2363;AFR_AF=0.3994;EUR_AF=0.2485;SAS_AF=0.316;AA=C|||;VT=SNP
3	117875505	rs76789087	G	C	100	PASS	AC=402;AF=0.0802716;AN=5008;NS=2504;DP=9035;EAS_AF=0.0575;AMR_AF=0.0663;AFR_AF=0.1369;EUR_AF=0.0189;SAS_AF=0.1002;AA=G|||;VT=SNP
3	117875628	rs9809417	T	C	100	PASS	AC=1343;AF=0.268171;AN=5008;NS=2504;DP=10867;EAS_AF=0.127;AMR_AF=0.2349;AFR_AF=0.3729;EUR_AF=0.2485;SAS_AF=0.316;AA=T|||;VT=SNP
3	117876213	rs73180997	A	G	100	PASS	AC=706;AF=0.140974;AN=5008;NS=2504;DP=17965;EAS_AF=0.0655;AMR_AF=0.1527;AFR_AF=0.0779;EUR_AF=0.2296;SAS_AF=0.2045;AA=A|||;VT=SNP
3	117876398	rs7627402	A	G	100	PASS	AC=1273;AF=0.254193;AN=5008;NS=2504;DP=19506;EAS_AF=0.127;AMR_AF=0.2334;AFR_AF=0.3215;EUR_AF=0.2475;SAS_AF=0.316;AA=A|||;VT=SNP
3	117876954	rs6784700	A	G	100	PASS	AC=1272;AF=0.253994;AN=5008;NS=2504;DP=19511;EAS_AF=0.128;AMR_AF=0.232;AFR_AF=0.3215;EUR_AF=0.2475;SAS_AF=0.3149;AA=G|||;VT=SNP
3	117877108	rs6773370	T	C	100	PASS	AC=1271;AF=0.253794;AN=5008;NS=2504;DP=21080;EAS_AF=0.127;AMR_AF=0.232;AFR_AF=0.3215;EUR_AF=0.2475;SAS_AF=0.3149;AA=C|||;VT=SNP
3	117877126	rs6808943	C	T	100	PASS	AC=1272;AF=0.253994;AN=5008;NS=2504;DP=21433;EAS_AF=0.127;AMR_AF=0.232;AFR_AF=0.3222;EUR_AF=0.2475;SAS_AF=0.3149;AA=T|||;VT=SNP
3	117877229	rs6809043	C	A	100	PASS	AC=709;AF=0.141573;AN=5008;NS=2504;DP=20267;EAS_AF=0.0655;AMR_AF=0.1542;AFR_AF=0.0802;EUR_AF=0.2286;SAS_AF=0.2045;AA=C|||;VT=SNP
3	117877294	rs80264993	C	G	100	PASS	AC=345;AF=0.0688898;AN=5008;NS=2504;DP=18655;EAS_AF=0.0575;AMR_AF=0.0634;AFR_AF=0.0968;EUR_AF=0.0179;SAS_AF=0.0992;AA=C|||;VT=SNP
3	117877410	rs2101367	G	A	100	PASS	AC=3965;AF=0.791733;AN=5008;NS=2504;DP=21454;EAS_AF=0.995;AMR_AF=0.7911;AFR_AF=0.6899;EUR_AF=0.6948;SAS_AF=0.82;AA=A|||;VT=SNP
3	117877637	rs9681259	T	C	100	PASS	AC=3969;AF=0.792532;AN=5008;NS=2504;DP=17900;EAS_AF=0.995;AMR_AF=0.7911;AFR_AF=0.6914;EUR_AF=0.6948;SAS_AF=0.8221;AA=C|||;VT=SNP
3	117877775	rs9683137	G	A	100	PASS	AC=1258;AF=0.251198;AN=5008;NS=2504;DP=20007;EAS_AF=0.123;AMR_AF=0.232;AFR_AF=0.3215;EUR_AF=0.2495;SAS_AF=0.3037;AA=G|||;VT=SNP
3	117878333	rs4301002	C	T	100	PASS	AC=1539;AF=0.307308;AN=5008;NS=2504;DP=19620;EAS_AF=0.4544;AMR_AF=0.4063;AFR_AF=0.0764;EUR_AF=0.3738;SAS_AF=0.3292;AA=c|||;VT=SNP
3	117878343	rs2129228	A	G	100	PASS	AC=1329;AF=0.265375;AN=5008;NS=2504;DP=19546;EAS_AF=0.124;AMR_AF=0.2378;AFR_AF=0.3699;EUR_AF=0.2515;SAS_AF=0.3037;AA=a|||;VT=SNP
3	117878412	rs4525858	G	C	100	PASS	AC=2092;AF=0.417732;AN=5008;NS=2504;DP=19457;EAS_AF=0.5248;AMR_AF=0.3545;AFR_AF=0.4213;EUR_AF=0.2873;SAS_AF=0.4816;AA=c|||;VT=SNP
3	117878509	rs2171215	A	G	100	PASS	AC=1343;AF=0.268171;AN=5008;NS=2504;DP=18497;EAS_AF=0.128;AMR_AF=0.2363;AFR_AF=0.3699;EUR_AF=0.2515;SAS_AF=0.3149;AA=N|||;VT=SNP
3	117878823	rs11917760	T	C	100	PASS	AC=2091;AF=0.417532;AN=5008;NS=2504;DP=18628;EAS_AF=0.5208;AMR_AF=0.3559;AFR_AF=0.4206;EUR_AF=0.2873;SAS_AF=0.4847;AA=N|||;VT=SNP
3	117879192	rs79797642	A	G	100	PASS	AC=348;AF=0.0694888;AN=5008;NS=2504;DP=18607;EAS_AF=0.0575;AMR_AF=0.0648;AFR_AF=0.0983;EUR_AF=0.0179;SAS_AF=0.0992;AA=a|||;VT=SNP
3	117881468	rs55687416	G	A	100	PASS	AC=555;AF=0.110823;AN=5008;NS=2504;DP=19116;EAS_AF=0.0655;AMR_AF=0.1297;AFR_AF=0.0197;EUR_AF=0.1988;SAS_AF=0.1769;AA=G|||;VT=SNP
3	117881826	rs9821810	G	A	100	PASS	AC=3978;AF=0.794329;AN=5008;NS=2504;DP=21399;EAS_AF=0.995;AMR_AF=0.7911;AFR_AF=0.7005;EUR_AF=0.6948;SAS_AF=0.819;AA=A|||;VT=SNP
3	117881896	rs12488160	G	A	100	PASS	AC=346;AF=0.0690895;AN=5008;NS=2504;DP=19861;EAS_AF=0.0575;AMR_AF=0.0648;AFR_AF=0.0968;EUR_AF=0.0179;SAS_AF=0.0992;AA=G|||;VT=SNP
3	117881959	rs12488193	G	C	100	PASS	AC=1995;AF=0.398363;AN=5008;NS=2504;DP=18473;EAS_AF=0.5099;AMR_AF=0.3501;AFR_AF=0.3669;EUR_AF=0.2813;SAS_AF=0.4806;AA=C|||;VT=SNP
3	117883119	rs59261005	G	A	100	PASS	AC=757;AF=0.151158;AN=5008;NS=2504;DP=9709;EAS_AF=0.3681;AMR_AF=0.1153;AFR_AF=0.0946;EUR_AF=0.0338;SAS_AF=0.1503;AA=G|||;VT=SNP
3	117884290	rs78548772	G	A	100	PASS	AC=66;AF=0.0131789;AN=5008;NS=2504;DP=19450;EAS_AF=0.0069;AMR_AF=0.0202;AFR_AF=0.003;EUR_AF=0.0348;SAS_AF=0.0061;AA=G|||;VT=SNP
3	117884422	rs34967527	A	T	100	PASS	AC=1601;AF=0.319688;AN=5008;NS=2504;DP=21755;EAS_AF=0.4692;AMR_AF=0.415;AFR_AF=0.0953;EUR_AF=0.3897;SAS_AF=0.3292;AA=A|||;VT=SNP
3	117884614	rs9837107	C	T	100	PASS	AC=1329;AF=0.265375;AN=5008;NS=2504;DP=18971;EAS_AF=0.127;AMR_AF=0.2349;AFR_AF=0.3654;EUR_AF=0.2475;SAS_AF=0.3129;AA=T|||;VT=SNP
3	117885360	rs4687904	G	A	100	PASS	AC=756;AF=0.150958;AN=5008;NS=2504;DP=13393;EAS_AF=0.3681;AMR_AF=0.1153;AFR_AF=0.0938;EUR_AF=0.0338;SAS_AF=0.1503;AA=G|||;VT=SNP
3	117886085	rs78176627	T	C	100	PASS	AC=427;AF=0.0852636;AN=5008;NS=2504;DP=14431;EAS_AF=0.0575;AMR_AF=0.0677;AFR_AF=0.1384;EUR_AF=0.0219;SAS_AF=0.1196;AA=T|||;VT=SNP
3	117886445	rs1564977	T	A	100	PASS	AC=1354;AF=0.270367;AN=5008;NS=2504;DP=16938;EAS_AF=0.127;AMR_AF=0.2363;AFR_AF=0.3654;EUR_AF=0.2535;SAS_AF=0.3313;AA=T|||;VT=SNP
3	117887300	rs4318546	A	G	100	PASS	AC=2182;AF=0.435703;AN=5008;NS=2504;DP=12030;EAS_AF=0.5119;AMR_AF=0.3559;AFR_AF=0.4977;EUR_AF=0.2863;SAS_AF=0.4836;AA=G|||;VT=SNP
3	117887347	rs7623183	C	T	100	PASS	AC=344;AF=0.0686901;AN=5008;NS=2504;DP=17660;EAS_AF=0.0575;AMR_AF=0.0634;AFR_AF=0.0968;EUR_AF=0.0179;SAS_AF=0.0982;AA=C|||;VT=SNP
3	117887490	rs79720909	C	T	100	PASS	AC=158;AF=0.0315495;AN=5008;NS=2504;DP=20747;EAS_AF=0.0198;AMR_AF=0.1052;AFR_AF=0;EUR_AF=0.0467;SAS_AF=0.0184;AA=C|||;VT=SNP
3	117888832	rs79954088	G	C	100	PASS	AC=77;AF=0.0153754;AN=5008;NS=2504;DP=17465;EAS_AF=0.0188;AMR_AF=0.0245;AFR_AF=0;EUR_AF=0.0328;SAS_AF=0.0082;AA=G|||;VT=SNP
3	117889279	rs9835138	C	A	100	PASS	AC=1300;AF=0.259585;AN=5008;NS=2504;DP=19242;EAS_AF=0.127;AMR_AF=0.2277;AFR_AF=0.3525;EUR_AF=0.2455;SAS_AF=0.3078;AA=A|||;VT=SNP
3	117889530	rs9835719	G	A	100	PASS	AC=908;AF=0.18131;AN=5008;NS=2504;DP=19139;EAS_AF=0.0665;AMR_AF=0.1643;AFR_AF=0.2277;EUR_AF=0.2276;SAS_AF=0.2014;AA=G|||;VT=SNP
3	117889839	rs74479358	G	A	100	PASS	AC=77;AF=0.0153754;AN=5008;NS=2504;DP=21454;EAS_AF=0.0188;AMR_AF=0.0245;AFR_AF=0;EUR_AF=0.0328;SAS_AF=0.0082;AA=G|||;VT=SNP
3	117890123	rs12490692	G	A	100	PASS	AC=346;AF=0.0690895;AN=5008;NS=2504;DP=15373;EAS_AF=0.0575;AMR_AF=0.0648;AFR_AF=0.0968;EUR_AF=0.0179;SAS_AF=0.0992;AA=G|||;VT=SNP
3	117890801	rs75131149	A	C	100	PASS	AC=249;AF=0.0497204;AN=5008;NS=2504;DP=20722;EAS_AF=0.0575;AMR_AF=0.0548;AFR_AF=0.0287;EUR_AF=0.0169;SAS_AF=0.1002;AA=A|||;VT=SNP
3	117891392	rs12498053	A	T	100	PASS	AC=672;AF=0.134185;AN=5008;NS=2504;DP=21246;EAS_AF=0.3671;AMR_AF=0.1167;AFR_AF=0.0144;EUR_AF=0.0348;SAS_AF=0.1708;AA=A|||;VT=SNP
3	117891603	rs60227674	C	T	100	PASS	AC=78;AF=0.0155751;AN=5008;NS=2504;DP=21302;EAS_AF=0.0188;AMR_AF=0.0245;AFR_AF=0.0008;EUR_AF=0.0328;SAS_AF=0.0082;AA=c|||;VT=SNP
3	117891733	rs6438441	G	A	100	PASS	AC=1645;AF=0.328474;AN=5008;NS=2504;DP=21980;EAS_AF=0.496;AMR_AF=0.2219;AFR_AF=0.3533;EUR_AF=0.0845;SAS_AF=0.4489;AA=A|||;VT=SNP
3	117892553	rs56804991	C	T	100	PASS	AC=583;AF=0.116414;AN=5008;NS=2504;DP=15210;EAS_AF=0.0704;AMR_AF=0.0893;AFR_AF=0.2065;EUR_AF=0.0487;SAS_AF=0.1309;AA=T|||;VT=SNP
3	117892656	rs73182907	A	G	100	PASS	AC=993;AF=0.198283;AN=5008;NS=2504;DP=14429;EAS_AF=0.1319;AMR_AF=0.2118;AFR_AF=0.1377;EUR_AF=0.2445;SAS_AF=0.2914;AA=A|||;VT=SNP
3	117892865	rs12638425	T	A	100	PASS	AC=656;AF=0.13099;AN=5008;NS=2504;DP=12330;EAS_AF=0.374;AMR_AF=0.111;AFR_AF=0.0129;EUR_AF=0.0288;SAS_AF=0.1595;AA=T|||;VT=SNP
3	117892893	rs76211506	G	T	100	PASS	AC=419;AF=0.0836661;AN=5008;NS=2504;DP=12018;EAS_AF=0.0675;AMR_AF=0.0821;AFR_AF=0.1044;EUR_AF=0.0437;SAS_AF=0.1145;AA=G|||;VT=SNP
3	117893555	rs74731643	T	A	100	PASS	AC=121;AF=0.0241613;AN=5008;NS=2504;DP=13904;EAS_AF=0.0188;AMR_AF=0.0346;AFR_AF=0.0008;EUR_AF=0.0616;SAS_AF=0.0153;AA=T|||;VT=SNP
3	117894346	rs78206680	T	A	100	PASS	AC=637;AF=0.127196;AN=5008;NS=2504;DP=18005;EAS_AF=0.371;AMR_AF=0.1124;AFR_AF=0.0121;EUR_AF=0.0268;SAS_AF=0.1452;AA=T|||;VT=SNP
3	117897024	rs12492174	C	G	100	PASS	AC=1663;AF=0.332069;AN=5008;NS=2504;DP=20803;EAS_AF=0.4871;AMR_AF=0.4467;AFR_AF=0.0809;EUR_AF=0.3797;SAS_AF=0.3814;AA=C|||;VT=SNP
3	117897944	rs6771665	A	G	100	PASS	AC=1147;AF=0.229034;AN=5008;NS=2504;DP=9368;EAS_AF=0.244;AMR_AF=0.3501;AFR_AF=0.031;EUR_AF=0.3131;SAS_AF=0.3088;AA=A|||;VT=SNP
3	117902962	rs73182911	G	C	100	PASS	AC=536;AF=0.107029;AN=5008;NS=2504;DP=18222;EAS_AF=0.0694;AMR_AF=0.1326;AFR_AF=0.0159;EUR_AF=0.2048;SAS_AF=0.1503;AA=G|||;VT=SNP
3	117903064	rs73182914	C	T	100	PASS	AC=543;AF=0.108427;AN=5008;NS=2504;DP=19246;EAS_AF=0.0694;AMR_AF=0.134;AFR_AF=0.0166;EUR_AF=0.2078;SAS_AF=0.1524;AA=C|||;VT=SNP
3	117903273	rs9881538	C	T	100	PASS	AC=3648;AF=0.728435;AN=5008;NS=2504;DP=18058;EAS_AF=0.9246;AMR_AF=0.7867;AFR_AF=0.5719;EUR_AF=0.6769;SAS_AF=0.7495;AA=T|||;VT=SNP
3	117904003	rs1486336	T	C	100	PASS	AC=3666;AF=0.732029;AN=5008;NS=2504;DP=18359;EAS_AF=0.9246;AMR_AF=0.7882;AFR_AF=0.5855;EUR_AF=0.6759;SAS_AF=0.7495;AA=C|||;VT=SNP
3	117905010	rs73863320	G	C	100	PASS	AC=752;AF=0.15016;AN=5008;NS=2504;DP=15590;EAS_AF=0.3929;AMR_AF=0.1196;AFR_AF=0.0961;EUR_AF=0.0239;SAS_AF=0.1247;AA=G|||;VT=SNP
3	117905498	rs4420860	A	G	100	PASS	AC=235;AF=0.0469249;AN=5008;NS=2504;DP=16375;EAS_AF=0.0496;AMR_AF=0.0159;AFR_AF=0.0408;EUR_AF=0.0219;SAS_AF=0.1002;AA=a|||;VT=SNP
3	117905578	rs2101368	C	T	100	PASS	AC=82;AF=0.0163738;AN=5008;NS=2504;DP=17438;EAS_AF=0.0188;AMR_AF=0.0259;AFR_AF=0.0023;EUR_AF=0.0338;SAS_AF=0.0082;AA=C|||;VT=SNP
3	117905780	rs4568127	T	C	100	PASS	AC=254;AF=0.0507188;AN=5008;NS=2504;DP=17335;EAS_AF=0.0496;AMR_AF=0.0159;AFR_AF=0.0408;EUR_AF=0.0239;SAS_AF=0.1176;AA=T|||;VT=SNP
3	117909059	rs80269065	A	G	100	PASS	AC=235;AF=0.0469249;AN=5008;NS=2504;DP=15534;EAS_AF=0.0496;AMR_AF=0.0159;AFR_AF=0.0408;EUR_AF=0.0219;SAS_AF=0.1002;AA=A|||;VT=SNP
3	117912507	rs34643665	G	A	100	PASS	AC=1101;AF=0.219848;AN=5008;NS=2504;DP=16759;EAS_AF=0.2143;AMR_AF=0.3473;AFR_AF=0.031;EUR_AF=0.3052;SAS_AF=0.3027;AA=g|||;VT=SNP
3	117913539	rs6795313	G	A	100	PASS	AC=2796;AF=0.558307;AN=5008;NS=2504;DP=17678;EAS_AF=0.876;AMR_AF=0.6225;AFR_AF=0.3797;EUR_AF=0.4622;SAS_AF=0.5256;AA=G|||;VT=SNP
3	117914451	rs6798645	G	A	100	PASS	AC=2753;AF=0.54972;AN=5008;NS=2504;DP=17400;EAS_AF=0.876;AMR_AF=0.6196;AFR_AF=0.3487;EUR_AF=0.4622;SAS_AF=0.5256;AA=G|||;VT=SNP
3	117914522	rs114424464	C	T	100	PASS	AC=82;AF=0.0163738;AN=5008;NS=2504;DP=16429;EAS_AF=0.0188;AMR_AF=0.0259;AFR_AF=0.0023;EUR_AF=0.0338;SAS_AF=0.0082;AA=C|||;VT=SNP
3	117915454	rs4688081	G	A	100	PASS	AC=3059;AF=0.610823;AN=5008;NS=2504;DP=17400;EAS_AF=0.8581;AMR_AF=0.7205;AFR_AF=0.3684;EUR_AF=0.6163;SAS_AF=0.6002;AA=G|||;VT=SNP
3	117916725	rs958629	G	C	100	PASS	AC=3785;AF=0.755791;AN=5008;NS=2504;DP=19842;EAS_AF=0.9752;AMR_AF=0.7493;AFR_AF=0.5885;EUR_AF=0.6421;SAS_AF=0.8773;AA=C|||;VT=SNP
3	117919392	rs9846497	A	C	100	PASS	AC=3811;AF=0.760982;AN=5008;NS=2504;DP=18322;EAS_AF=0.9752;AMR_AF=0.7594;AFR_AF=0.6029;EUR_AF=0.6431;SAS_AF=0.8763;AA=G|||;VT=SNP
3	117919882	rs57255751	A	T	100	PASS	AC=772;AF=0.154153;AN=5008;NS=2504;DP=16768;EAS_AF=0.4107;AMR_AF=0.1196;AFR_AF=0.0953;EUR_AF=0.0239;SAS_AF=0.1278;AA=A|||;VT=SNP
3	117919948	rs1906041	G	T	100	PASS	AC=1631;AF=0.325679;AN=5008;NS=2504;DP=15915;EAS_AF=0.4435;AMR_AF=0.4366;AFR_AF=0.0976;EUR_AF=0.3748;SAS_AF=0.3834;AA=G|||;VT=SNP
3	117921511	rs77503915	G	T	100	PASS	AC=89;AF=0.0177716;AN=5008;NS=2504;DP=18567;EAS_AF=0.0188;AMR_AF=0.0259;AFR_AF=0.0023;EUR_AF=0.0338;SAS_AF=0.0153;AA=G|||;VT=SNP
3	117921512	rs74341097	A	T	100	PASS	AC=89;AF=0.0177716;AN=5008;NS=2504;DP=18570;EAS_AF=0.0188;AMR_AF=0.0259;AFR_AF=0.0023;EUR_AF=0.0338;SAS_AF=0.0153;AA=A|||;VT=SNP
3	117923178	rs150891959	A	C	100	PASS	AC=37;AF=0.00738818;AN=5008;NS=2504;DP=8561;EAS_AF=0.002;AMR_AF=0.0101;AFR_AF=0.0008;EUR_AF=0.0179;SAS_AF=0.0092;AA=A|||;VT=SNP
3	117923866	rs4687905	T	G	100	PASS	AC=3055;AF=0.610024;AN=5008;NS=2504;DP=17960;EAS_AF=0.9206;AMR_AF=0.647;AFR_AF=0.4168;EUR_AF=0.4861;SAS_AF=0.6524;AA=T|||;VT=SNP
3	117923934	rs77720903	A	G	100	PASS	AC=185;AF=0.0369409;AN=5008;NS=2504;DP=17811;EAS_AF=0.003;AMR_AF=0.0591;AFR_AF=0.0068;EUR_AF=0.1034;SAS_AF=0.0286;AA=A|||;VT=SNP
3	117925328	rs77699936	C	T	100	PASS	AC=84;AF=0.0167732;AN=5008;NS=2504;DP=17059;EAS_AF=0.0188;AMR_AF=0.0259;AFR_AF=0.0038;EUR_AF=0.0338;SAS_AF=0.0082;AA=C|||;VT=SNP
3	117926647	rs73173725	T	C	100	PASS	AC=809;AF=0.161542;AN=5008;NS=2504;DP=20226;EAS_AF=0.0883;AMR_AF=0.1715;AFR_AF=0.152;EUR_AF=0.2386;SAS_AF=0.1636;AA=T|||;VT=SNP
3	117926654	rs73173726	A	T	100	PASS	AC=811;AF=0.161941;AN=5008;NS=2504;DP=20194;EAS_AF=0.0883;AMR_AF=0.1729;AFR_AF=0.1528;EUR_AF=0.2386;SAS_AF=0.1636;AA=A|||;VT=SNP
3	117928520	rs9848798	T	C	100	PASS	AC=248;AF=0.0495208;AN=5008;NS=2504;DP=16484;EAS_AF=0.0188;AMR_AF=0.0375;AFR_AF=0.1203;EUR_AF=0.0338;SAS_AF=0.0102;AA=T|||;VT=SNP
3	117928880	rs115553857	T	C	100	PASS	AC=81;AF=0.0161741;AN=5008;NS=2504;DP=16257;EAS_AF=0.0188;AMR_AF=0.0259;AFR_AF=0;EUR_AF=0.0338;SAS_AF=0.0102;AA=T|||;VT=SNP
3	117928916	rs73173727	T	C	100	PASS	AC=570;AF=0.113818;AN=5008;NS=2504;DP=16759;EAS_AF=0.0734;AMR_AF=0.1383;AFR_AF=0.0166;EUR_AF=0.2247;SAS_AF=0.1554;AA=T|||;VT=SNP
3	117931883	rs9811414	A	T	100	PASS	AC=756;AF=0.150958;AN=5008;NS=2504;DP=17853;EAS_AF=0.1419;AMR_AF=0.0562;AFR_AF=0.1785;EUR_AF=0.0765;SAS_AF=0.2669;AA=A|||;VT=SNP
3	117931979	rs56892263	C	T	100	PASS	AC=747;AF=0.149161;AN=5008;NS=2504;DP=17194;EAS_AF=0.381;AMR_AF=0.1182;AFR_AF=0.0961;EUR_AF=0.0249;SAS_AF=0.1319;AA=c|||;VT=SNP
3	117932154	rs9849880	G	T	100	PASS	AC=649;AF=0.129593;AN=5008;NS=2504;DP=19592;EAS_AF=0.123;AMR_AF=0.0303;AFR_AF=0.1747;EUR_AF=0.0388;SAS_AF=0.2393;AA=G|||;VT=SNP
3	117932397	rs75073049	T	C	100	PASS	AC=84;AF=0.0167732;AN=5008;NS=2504;DP=20262;EAS_AF=0.0188;AMR_AF=0.0259;AFR_AF=0.0023;EUR_AF=0.0338;SAS_AF=0.0102;AA=t|||;VT=SNP
3	117933854	rs75527874	T	C	100	PASS	AC=84;AF=0.0167732;AN=5008;NS=2504;DP=17258;EAS_AF=0.0188;AMR_AF=0.0259;AFR_AF=0.0023;EUR_AF=0.0338;SAS_AF=0.0102;AA=T|||;VT=SNP
3	117934056	rs4630939	G	A	100	PASS	AC=3397;AF=0.678315;AN=5008;NS=2504;DP=18123;EAS_AF=0.9196;AMR_AF=0.7666;AFR_AF=0.4266;EUR_AF=0.6581;SAS_AF=0.728;AA=G|||;VT=SNP
3	117934067	rs57389256	T	G	100	PASS	AC=778;AF=0.155351;AN=5008;NS=2504;DP=18205;EAS_AF=0.3958;AMR_AF=0.1182;AFR_AF=0.0961;EUR_AF=0.0268;SAS_AF=0.1462;AA=T|||;VT=SNP
3	117934086	rs75030092	G	A	100	PASS	AC=236;AF=0.0471246;AN=5008;NS=2504;DP=18792;EAS_AF=0.0734;AMR_AF=0.0029;AFR_AF=0.003;EUR_AF=0.0179;SAS_AF=0.1411;AA=G|||;VT=SNP
3	117934669	rs73863342	A	T	100	PASS	AC=768;AF=0.153355;AN=5008;NS=2504;DP=19034;EAS_AF=0.3958;AMR_AF=0.1182;AFR_AF=0.0893;EUR_AF=0.0268;SAS_AF=0.1452;AA=A|||;VT=SNP
3	117935444	rs4688084	A	G	100	PASS	AC=784;AF=0.15655;AN=5008;NS=2504;DP=19269;EAS_AF=0.4097;AMR_AF=0.1196;AFR_AF=0.0893;EUR_AF=0.0268;SAS_AF=0.1462;AA=A|||;VT=SNP
3	117935991	rs77172529	A	G	100	PASS	AC=787;AF=0.157149;AN=5008;NS=2504;DP=19906;EAS_AF=0.4137;AMR_AF=0.1196;AFR_AF=0.0893;EUR_AF=0.0268;SAS_AF=0.1452;AA=A|||;VT=SNP
3	117937347	rs79153799	G	A	100	PASS	AC=233;AF=0.0465256;AN=5008;NS=2504;DP=17593;EAS_AF=0.0734;AMR_AF=0.0029;AFR_AF=0.0023;EUR_AF=0.0179;SAS_AF=0.1391;AA=G|||;VT=SNP
3	117938123	rs28709428	G	A	100	PASS	AC=475;AF=0.0948482;AN=5008;NS=2504;DP=20702;EAS_AF=0.0923;AMR_AF=0.0403;AFR_AF=0.1188;EUR_AF=0.0517;SAS_AF=0.1483;AA=G|||;VT=SNP
3	117938182	rs3923048	T	G	100	PASS	AC=3718;AF=0.742412;AN=5008;NS=2504;DP=20162;EAS_AF=0.9435;AMR_AF=0.7752;AFR_AF=0.6195;EUR_AF=0.6541;SAS_AF=0.7689;AA=G|||;VT=SNP
3	117938250	rs3923047	G	A	100	PASS	AC=3692;AF=0.73722;AN=5008;NS=2504;DP=18100;EAS_AF=0.9435;AMR_AF=0.7738;AFR_AF=0.6014;EUR_AF=0.6531;SAS_AF=0.7689;AA=A|||;VT=SNP
3	117939489	rs78209532	A	T	100	PASS	AC=236;AF=0.0471246;AN=5008;NS=2504;DP=12795;EAS_AF=0.0724;AMR_AF=0.0043;AFR_AF=0.0023;EUR_AF=0.0209;SAS_AF=0.1391;AA=A|||;VT=SNP
3	117939524	rs9859467	G	A	100	PASS	AC=481;AF=0.0960463;AN=5008;NS=2504;DP=13741;EAS_AF=0.0923;AMR_AF=0.0403;AFR_AF=0.1225;EUR_AF=0.0517;SAS_AF=0.1493;AA=G|||;VT=SNP
3	117939731	rs9821669	A	G	100	PASS	AC=3642;AF=0.727236;AN=5008;NS=2504;DP=15974;EAS_AF=0.9444;AMR_AF=0.7738;AFR_AF=0.5605;EUR_AF=0.6551;SAS_AF=0.7699;AA=G|||;VT=SNP
3	117940746	rs9827055	A	C	100	PASS	AC=502;AF=0.10024;AN=5008;NS=2504;DP=19266;EAS_AF=0.0923;AMR_AF=0.0403;AFR_AF=0.1384;EUR_AF=0.0517;SAS_AF=0.1493;AA=A|||;VT=SNP
3	117940844	rs9864951	C	A	100	PASS	AC=3619;AF=0.722644;AN=5008;NS=2504;DP=17805;EAS_AF=0.9435;AMR_AF=0.7738;AFR_AF=0.5605;EUR_AF=0.6511;SAS_AF=0.7515;AA=A|||;VT=SNP
3	117941141	rs7632874	G	A	100	PASS	AC=1266;AF=0.252796;AN=5008;NS=2504;DP=18340;EAS_AF=0.0546;AMR_AF=0.2219;AFR_AF=0.3805;EUR_AF=0.3469;SAS_AF=0.2096;AA=A|||;VT=SNP
3	117941297	rs7644665	T	G	100	PASS	AC=303;AF=0.0605032;AN=5008;NS=2504;DP=19597;EAS_AF=0.0496;AMR_AF=0.0159;AFR_AF=0.0923;EUR_AF=0.0219;SAS_AF=0.1002;AA=T|||;VT=SNP
3	117941314	rs7633041	G	A	100	PASS	AC=1220;AF=0.24361;AN=5008;NS=2504;DP=19675;EAS_AF=0.0546;AMR_AF=0.219;AFR_AF=0.348;EUR_AF=0.3459;SAS_AF=0.2096;AA=A|||;VT=SNP
3	117941947	rs75565941	G	A	100	PASS	AC=234;AF=0.0467252;AN=5008;NS=2504;DP=18094;EAS_AF=0.0734;AMR_AF=0.0029;AFR_AF=0.0023;EUR_AF=0.0179;SAS_AF=0.1401;AA=G|||;VT=SNP
3	117942839	rs9875601	C	T	100	PASS	AC=3115;AF=0.622005;AN=5008;NS=2504;DP=20593;EAS_AF=0.8512;AMR_AF=0.7334;AFR_AF=0.4206;EUR_AF=0.5984;SAS_AF=0.6033;AA=T|||;VT=SNP
3	117942897	rs9879524	C	T	100	PASS	AC=3115;AF=0.622005;AN=5008;NS=2504;DP=18762;EAS_AF=0.8512;AMR_AF=0.7334;AFR_AF=0.4206;EUR_AF=0.5984;SAS_AF=0.6033;AA=T|||;VT=SNP
3	117943845	rs76427358	T	C	100	PASS	AC=254;AF=0.0507188;AN=5008;NS=2504;DP=16691;EAS_AF=0.0496;AMR_AF=0.0159;AFR_AF=0.0401;EUR_AF=0.0249;SAS_AF=0.1176;AA=T|||;VT=SNP
3	117943952	rs4688087	G	A	100	PASS	AC=567;AF=0.113219;AN=5008;NS=2504;DP=16326;EAS_AF=0.0734;AMR_AF=0.1369;AFR_AF=0.0159;EUR_AF=0.2237;SAS_AF=0.1554;AA=g|||;VT=SNP
3	117944198	rs76479544	T	C	100	PASS	AC=522;AF=0.104233;AN=5008;NS=2504;DP=20489;EAS_AF=0.2411;AMR_AF=0.0965;AFR_AF=0.0484;EUR_AF=0.0746;SAS_AF=0.0746;AA=T|||;VT=SNP
3	117944481	rs55738463	T	C	100	PASS	AC=569;AF=0.113618;AN=5008;NS=2504;DP=19823;EAS_AF=0.0734;AMR_AF=0.1383;AFR_AF=0.0159;EUR_AF=0.2247;SAS_AF=0.1554;AA=T|||;VT=SNP
3	117946485	rs73173737	C	A	100	PASS	AC=566;AF=0.113019;AN=5008;NS=2504;DP=19676;EAS_AF=0.0734;AMR_AF=0.1369;AFR_AF=0.0151;EUR_AF=0.2237;SAS_AF=0.1554;AA=C|||;VT=SNP
3	117946641	rs73173739	C	T	100	PASS	AC=568;AF=0.113419;AN=5008;NS=2504;DP=18759;EAS_AF=0.0734;AMR_AF=0.1383;AFR_AF=0.0151;EUR_AF=0.2247;SAS_AF=0.1554;AA=C|||;VT=SNP
3	117947391	rs73173740	C	G	100	PASS	AC=566;AF=0.113019;AN=5008;NS=2504;DP=18778;EAS_AF=0.0734;AMR_AF=0.1369;AFR_AF=0.0151;EUR_AF=0.2237;SAS_AF=0.1554;AA=C|||;VT=SNP
3	117947804	rs73173741	A	G	100	PASS	AC=570;AF=0.113818;AN=5008;NS=2504;DP=17604;EAS_AF=0.0734;AMR_AF=0.1369;AFR_AF=0.0166;EUR_AF=0.2256;SAS_AF=0.1554;AA=A|||;VT=SNP
3	117948652	rs4428171	C	A	100	PASS	AC=3162;AF=0.63139;AN=5008;NS=2504;DP=18028;EAS_AF=0.869;AMR_AF=0.7493;AFR_AF=0.4274;EUR_AF=0.6014;SAS_AF=0.6094;AA=C|||;VT=SNP
3	117949318	rs4588351	T	C	100	PASS	AC=4654;AF=0.929313;AN=5008;NS=2504;DP=16662;EAS_AF=0.9504;AMR_AF=0.9697;AFR_AF=0.9009;EUR_AF=0.9473;SAS_AF=0.8988;AA=G|||;VT=SNP
3	117949331	rs4475033	A	T	100	PASS	AC=4595;AF=0.917532;AN=5008;NS=2504;DP=16765;EAS_AF=0.9504;AMR_AF=0.9697;AFR_AF=0.8563;EUR_AF=0.9473;SAS_AF=0.8988;AA=T|||;VT=SNP
3	117949958	rs4532128	T	C	100	PASS	AC=2150;AF=0.429313;AN=5008;NS=2504;DP=18391;EAS_AF=0.4802;AMR_AF=0.5807;AFR_AF=0.2126;EUR_AF=0.5258;SAS_AF=0.4632;AA=T|||;VT=SNP
3	117950497	rs73863349	G	A	100	PASS	AC=714;AF=0.142572;AN=5008;NS=2504;DP=16198;EAS_AF=0.371;AMR_AF=0.1167;AFR_AF=0.0893;EUR_AF=0.0239;SAS_AF=0.1196;AA=T|||;VT=SNP
3	117950834	rs77233729	T	C	100	PASS	AC=299;AF=0.0597045;AN=5008;NS=2504;DP=15693;EAS_AF=0.0496;AMR_AF=0.0245;AFR_AF=0.0461;EUR_AF=0.0547;SAS_AF=0.1186;AA=T|||;VT=SNP
3	117951814	rs75883408	T	A	100	PASS	AC=486;AF=0.0970447;AN=5008;NS=2504;DP=22706;EAS_AF=0.0903;AMR_AF=0.036;AFR_AF=0.1256;EUR_AF=0.0467;SAS_AF=0.1605;AA=A|||;VT=SNP
3	117952509	rs4475034	G	T	100	PASS	AC=1649;AF=0.329273;AN=5008;NS=2504;DP=15696;EAS_AF=0.4514;AMR_AF=0.4467;AFR_AF=0.115;EUR_AF=0.3579;SAS_AF=0.3804;AA=G|||;VT=SNP
3	117953179	rs74414836	G	A	100	PASS	AC=244;AF=0.048722;AN=5008;NS=2504;DP=13160;EAS_AF=0.0704;AMR_AF=0.0029;AFR_AF=0.0053;EUR_AF=0.0179;SAS_AF=0.1493;AA=G|||;VT=SNP
3	117953187	rs72963666	A	G	100	PASS	AC=859;AF=0.171526;AN=5008;NS=2504;DP=13826;EAS_AF=0.4008;AMR_AF=0.121;AFR_AF=0.1573;EUR_AF=0.0258;SAS_AF=0.1401;AA=A|||;VT=SNP
3	117953381	rs6786510	A	G	100	PASS	AC=1486;AF=0.296725;AN=5008;NS=2504;DP=15110;EAS_AF=0.0972;AMR_AF=0.2464;AFR_AF=0.4259;EUR_AF=0.3748;SAS_AF=0.2832;AA=G|||;VT=SNP
3	117953396	rs12631907	C	T	100	PASS	AC=3332;AF=0.665335;AN=5008;NS=2504;DP=14968;EAS_AF=0.9028;AMR_AF=0.7464;AFR_AF=0.4342;EUR_AF=0.6252;SAS_AF=0.7168;AA=C|||;VT=SNP
3	117954265	rs56143301	A	G	100	PASS	AC=930;AF=0.185703;AN=5008;NS=2504;DP=19125;EAS_AF=0.0714;AMR_AF=0.2565;AFR_AF=0.0295;EUR_AF=0.3936;SAS_AF=0.2505;AA=A|||;VT=SNP
3	117954415	rs9855363	T	A	100	PASS	AC=1298;AF=0.259185;AN=5008;NS=2504;DP=16208;EAS_AF=0.0218;AMR_AF=0.245;AFR_AF=0.4758;EUR_AF=0.3579;SAS_AF=0.1196;AA=A|||;VT=SNP
3	117956937	rs4078334	C	G	100	PASS	AC=799;AF=0.159545;AN=5008;NS=2504;DP=19350;EAS_AF=0.373;AMR_AF=0.1167;AFR_AF=0.1505;EUR_AF=0.0239;SAS_AF=0.1217;AA=C|||;VT=SNP
3	117956956	rs78712522	A	G	100	PASS	AC=71;AF=0.0141773;AN=5008;NS=2504;DP=19138;EAS_AF=0.0159;AMR_AF=0.0231;AFR_AF=0;EUR_AF=0.0288;SAS_AF=0.0102;AA=A|||;VT=SNP
3	117956992	rs75679311	G	A	100	PASS	AC=72;AF=0.014377;AN=5008;NS=2504;DP=18667;EAS_AF=0.0159;AMR_AF=0.0231;AFR_AF=0.0008;EUR_AF=0.0288;SAS_AF=0.0102;AA=G|||;VT=SNP
3	117957187	rs78996178	C	T	100	PASS	AC=91;AF=0.0181709;AN=5008;NS=2504;DP=16701;EAS_AF=0.0169;AMR_AF=0.0231;AFR_AF=0;EUR_AF=0.0288;SAS_AF=0.0297;AA=C|||;VT=SNP
3	117958013	rs75438245	C	T	100	PASS	AC=71;AF=0.0141773;AN=5008;NS=2504;DP=18090;EAS_AF=0.0159;AMR_AF=0.0231;AFR_AF=0;EUR_AF=0.0288;SAS_AF=0.0102;AA=C|||;VT=SNP
3	117958269	rs76099531	T	C	100	PASS	AC=299;AF=0.0597045;AN=5008;NS=2504;DP=16321;EAS_AF=0.0496;AMR_AF=0.0245;AFR_AF=0.0461;EUR_AF=0.0547;SAS_AF=0.1186;AA=T|||;VT=SNP
3	117958399	rs9828714	G	T	100	PASS	AC=2319;AF=0.463059;AN=5008;NS=2504;DP=20872;EAS_AF=0.5248;AMR_AF=0.5735;AFR_AF=0.2042;EUR_AF=0.5338;SAS_AF=0.5982;AA=G|||;VT=SNP
3	117958778	rs6804074	A	G	100	PASS	AC=3747;AF=0.748203;AN=5008;NS=2504;DP=22522;EAS_AF=0.9276;AMR_AF=0.8631;AFR_AF=0.503;EUR_AF=0.7962;SAS_AF=0.7638;AA=A|||;VT=SNP
3	117960091	rs75457150	T	C	100	PASS	AC=468;AF=0.0934505;AN=5008;NS=2504;DP=20312;EAS_AF=0.2431;AMR_AF=0.0951;AFR_AF=0.0068;EUR_AF=0.0746;SAS_AF=0.0746;AA=T|||;VT=SNP
3	117963639	rs9855472	C	T	100	PASS	AC=4848;AF=0.968051;AN=5008;NS=2504;DP=15602;EAS_AF=0.9831;AMR_AF=0.9669;AFR_AF=0.9387;EUR_AF=0.9712;SAS_AF=0.9898;AA=T|||;VT=SNP
3	117964701	rs112964287	C	T	100	PASS	AC=842;AF=0.168131;AN=5008;NS=2504;DP=12368;EAS_AF=0.4048;AMR_AF=0.1196;AFR_AF=0.1573;EUR_AF=0.0239;SAS_AF=0.1217;AA=C|||;VT=SNP
3	117966009	rs79760512	A	G	100	PASS	AC=267;AF=0.0533147;AN=5008;NS=2504;DP=15450;EAS_AF=0.0714;AMR_AF=0.0058;AFR_AF=0.0197;EUR_AF=0.0169;SAS_AF=0.1513;AA=A|||;VT=SNP
3	117966601	rs9843209	C	T	100	PASS	AC=3303;AF=0.659545;AN=5008;NS=2504;DP=13191;EAS_AF=0.9246;AMR_AF=0.7248;AFR_AF=0.4107;EUR_AF=0.5895;SAS_AF=0.7485;AA=C|||;VT=SNP
3	117966792	rs9843822	G	A	100	PASS	AC=3318;AF=0.66254;AN=5008;NS=2504;DP=14279;EAS_AF=0.9246;AMR_AF=0.7248;AFR_AF=0.4213;EUR_AF=0.5895;SAS_AF=0.7495;AA=A|||;VT=SNP
3	117967507	rs77451619	G	A	100	PASS	AC=279;AF=0.0557109;AN=5008;NS=2504;DP=20866;EAS_AF=0.0506;AMR_AF=0.0245;AFR_AF=0.0454;EUR_AF=0.0517;SAS_AF=0.1012;AA=G|||;VT=SNP
3	117970128	rs9826003	A	C	100	PASS	AC=598;AF=0.119409;AN=5008;NS=2504;DP=19974;EAS_AF=0.0724;AMR_AF=0.1225;AFR_AF=0.0166;EUR_AF=0.1839;SAS_AF=0.2382;AA=A|||;VT=SNP
3	117970600	rs34936151	T	C	100	PASS	AC=1098;AF=0.219249;AN=5008;NS=2504;DP=23664;EAS_AF=0.2202;AMR_AF=0.3501;AFR_AF=0.031;EUR_AF=0.2893;SAS_AF=0.3078;AA=T|||;VT=SNP
3	117971466	rs6800810	T	C	100	PASS	AC=1153;AF=0.230232;AN=5008;NS=2504;DP=17553;EAS_AF=0.4554;AMR_AF=0.1441;AFR_AF=0.2118;EUR_AF=0.0785;SAS_AF=0.2403;AA=T|||;VT=SNP
3	117971792	rs79149295	T	C	100	PASS	AC=281;AF=0.0561102;AN=5008;NS=2504;DP=20760;EAS_AF=0.0506;AMR_AF=0.0245;AFR_AF=0.0461;EUR_AF=0.0527;SAS_AF=0.1012;AA=T|||;VT=SNP
3	117972493	rs6791678	G	A	100	PASS	AC=281;AF=0.0561102;AN=5008;NS=2504;DP=18104;EAS_AF=0.0506;AMR_AF=0.0245;AFR_AF=0.0454;EUR_AF=0.0527;SAS_AF=0.1022;AA=G|||;VT=SNP
3	117973317	rs72963685	C	T	100	PASS	AC=1136;AF=0.226837;AN=5008;NS=2504;DP=19851;EAS_AF=0.4544;AMR_AF=0.1441;AFR_AF=0.2012;EUR_AF=0.0785;SAS_AF=0.2382;AA=C|||;VT=SNP
3	117973318	rs79612635	G	A	100	PASS	AC=74;AF=0.0147764;AN=5008;NS=2504;DP=19784;EAS_AF=0.0159;AMR_AF=0.0259;AFR_AF=0.0008;EUR_AF=0.0288;SAS_AF=0.0102;AA=G|||;VT=SNP
3	117973455	rs4447753	C	T	100	PASS	AC=2375;AF=0.474241;AN=5008;NS=2504;DP=19087;EAS_AF=0.5208;AMR_AF=0.5836;AFR_AF=0.2262;EUR_AF=0.5437;SAS_AF=0.6125;AA=C|||;VT=SNP
3	117973666	rs9842856	A	T	100	PASS	AC=2375;AF=0.474241;AN=5008;NS=2504;DP=21220;EAS_AF=0.5208;AMR_AF=0.5836;AFR_AF=0.2262;EUR_AF=0.5437;SAS_AF=0.6125;AA=A|||;VT=SNP
3	117974999	rs12636586	G	A	100	PASS	AC=828;AF=0.165335;AN=5008;NS=2504;DP=17539;EAS_AF=0.375;AMR_AF=0.1196;AFR_AF=0.1573;EUR_AF=0.0258;SAS_AF=0.136;AA=G|||;VT=SNP
3	117975155	rs12636589	C	T	100	PASS	AC=1103;AF=0.220248;AN=5008;NS=2504;DP=17730;EAS_AF=0.4256;AMR_AF=0.1455;AFR_AF=0.2012;EUR_AF=0.0775;SAS_AF=0.2342;AA=C|||;VT=SNP
3	117975423	rs4467450	A	G	100	PASS	AC=2508;AF=0.500799;AN=5008;NS=2504;DP=16275;EAS_AF=0.5496;AMR_AF=0.5865;AFR_AF=0.2995;EUR_AF=0.5427;SAS_AF=0.6186;AA=A|||;VT=SNP
3	117975873	rs78413910	A	G	100	PASS	AC=223;AF=0.0445288;AN=5008;NS=2504;DP=15795;EAS_AF=0.0159;AMR_AF=0.0331;AFR_AF=0.1097;EUR_AF=0.0288;SAS_AF=0.0102;AA=A|||;VT=SNP
3	117976887	rs13067981	T	C	100	PASS	AC=1126;AF=0.22484;AN=5008;NS=2504;DP=18771;EAS_AF=0.25;AMR_AF=0.3487;AFR_AF=0.031;EUR_AF=0.2883;SAS_AF=0.3078;AA=T|||;VT=SNP
3	117978812	rs11928812	G	A	100	PASS	AC=222;AF=0.0443291;AN=5008;NS=2504;DP=21426;EAS_AF=0.0159;AMR_AF=0.0331;AFR_AF=0.1089;EUR_AF=0.0288;SAS_AF=0.0102;AA=G|||;VT=SNP
3	117979050	rs9883568	G	A	100	PASS	AC=2357;AF=0.470647;AN=5008;NS=2504;DP=16894;EAS_AF=0.5486;AMR_AF=0.5778;AFR_AF=0.1974;EUR_AF=0.5417;SAS_AF=0.6104;AA=G|||;VT=SNP
3	117981030	rs75607100	C	T	100	PASS	AC=467;AF=0.0932508;AN=5008;NS=2504;DP=18824;EAS_AF=0.2103;AMR_AF=0.0965;AFR_AF=0.0356;EUR_AF=0.0706;SAS_AF=0.0716;AA=c|||;VT=SNP
3	117981499	rs1473642	C	G	100	PASS	AC=222;AF=0.0443291;AN=5008;NS=2504;DP=18700;EAS_AF=0.0159;AMR_AF=0.036;AFR_AF=0.1074;EUR_AF=0.0288;SAS_AF=0.0102;AA=G|||;VT=SNP
3	117982785	rs77590963	G	A	100	PASS	AC=220;AF=0.0439297;AN=5008;NS=2504;DP=15985;EAS_AF=0.0159;AMR_AF=0.0317;AFR_AF=0.1082;EUR_AF=0.0288;SAS_AF=0.0102;AA=G|||;VT=SNP
3	117983748	rs9289098	T	C	100	PASS	AC=625;AF=0.1248;AN=5008;NS=2504;DP=19580;EAS_AF=0.0724;AMR_AF=0.1282;AFR_AF=0.0159;EUR_AF=0.1998;SAS_AF=0.2464;AA=T|||;VT=SNP
3	117983768	rs1880115	T	C	100	PASS	AC=2490;AF=0.497204;AN=5008;NS=2504;DP=19439;EAS_AF=0.5198;AMR_AF=0.5922;AFR_AF=0.2867;EUR_AF=0.5586;SAS_AF=0.6278;AA=T|||;VT=SNP
3	117983821	rs1403773	A	G	100	PASS	AC=1482;AF=0.295927;AN=5008;NS=2504;DP=19415;EAS_AF=0.4722;AMR_AF=0.1801;AFR_AF=0.4062;EUR_AF=0.1083;SAS_AF=0.2403;AA=G|||;VT=SNP
3	117983885	rs1403772	A	C	100	PASS	AC=1151;AF=0.229832;AN=5008;NS=2504;DP=18940;EAS_AF=0.4563;AMR_AF=0.1455;AFR_AF=0.2148;EUR_AF=0.0795;SAS_AF=0.2311;AA=A|||;VT=SNP
3	117984097	rs1403771	T	C	100	PASS	AC=2543;AF=0.507788;AN=5008;NS=2504;DP=17746;EAS_AF=0.4792;AMR_AF=0.4107;AFR_AF=0.7254;EUR_AF=0.4592;SAS_AF=0.362;AA=C|||;VT=SNP
3	117984582	rs6765811	C	T	100	PASS	AC=222;AF=0.0443291;AN=5008;NS=2504;DP=15044;EAS_AF=0.0159;AMR_AF=0.0346;AFR_AF=0.1082;EUR_AF=0.0288;SAS_AF=0.0102;AA=C|||;VT=SNP
3	117985358	rs73863375	C	G	100	PASS	AC=737;AF=0.147165;AN=5008;NS=2504;DP=19522;EAS_AF=0.3849;AMR_AF=0.1167;AFR_AF=0.0877;EUR_AF=0.0258;SAS_AF=0.1288;AA=C|||;VT=SNP
3	117985503	rs62273432	T	C	100	PASS	AC=1097;AF=0.21905;AN=5008;NS=2504;DP=21055;EAS_AF=0.2222;AMR_AF=0.3473;AFR_AF=0.031;EUR_AF=0.2863;SAS_AF=0.3098;AA=T|||;VT=SNP
3	117986153	rs78100582	A	G	100	PASS	AC=261;AF=0.0521166;AN=5008;NS=2504;DP=15705;EAS_AF=0.0506;AMR_AF=0.0245;AFR_AF=0.0318;EUR_AF=0.0527;SAS_AF=0.1002;AA=A|||;VT=SNP
3	117986498	rs9837673	T	A	100	PASS	AC=220;AF=0.0439297;AN=5008;NS=2504;DP=18413;EAS_AF=0.0159;AMR_AF=0.0317;AFR_AF=0.1082;EUR_AF=0.0288;SAS_AF=0.0102;AA=T|||;VT=SNP
3	117986737	rs9818428	G	A	100	PASS	AC=253;AF=0.0505192;AN=5008;NS=2504;DP=18564;EAS_AF=0.0159;AMR_AF=0.0331;AFR_AF=0.1324;EUR_AF=0.0288;SAS_AF=0.0102;AA=G|||;VT=SNP
3	117987621	rs6800470	A	T	100	PASS	AC=77;AF=0.0153754;AN=5008;NS=2504;DP=17996;EAS_AF=0.0159;AMR_AF=0.0231;AFR_AF=0.0045;EUR_AF=0.0288;SAS_AF=0.0102;AA=A|||;VT=SNP
3	117987638	rs78306309	A	G	100	PASS	AC=220;AF=0.0439297;AN=5008;NS=2504;DP=18469;EAS_AF=0.0159;AMR_AF=0.0317;AFR_AF=0.1082;EUR_AF=0.0288;SAS_AF=0.0102;AA=A|||;VT=SNP
3	117988169	rs1566418	A	G	100	PASS	AC=2510;AF=0.501198;AN=5008;NS=2504;DP=17038;EAS_AF=0.5546;AMR_AF=0.5893;AFR_AF=0.2867;EUR_AF=0.5427;SAS_AF=0.6309;AA=A|||;VT=SNP
3	117988392	rs4687910	C	T	100	PASS	AC=1131;AF=0.225839;AN=5008;NS=2504;DP=14462;EAS_AF=0.4494;AMR_AF=0.1441;AFR_AF=0.2027;EUR_AF=0.0795;SAS_AF=0.2352;AA=c|||;VT=SNP
3	117988722	rs779216	A	G	100	PASS	AC=2468;AF=0.492812;AN=5008;NS=2504;DP=14450;EAS_AF=0.4722;AMR_AF=0.4092;AFR_AF=0.6793;EUR_AF=0.4583;SAS_AF=0.3569;AA=a|||;VT=SNP
3	117988745	rs138213448	G	A	100	PASS	AC=267;AF=0.0533147;AN=5008;NS=2504;DP=14015;EAS_AF=0.0159;AMR_AF=0.0331;AFR_AF=0.143;EUR_AF=0.0288;SAS_AF=0.0102;AA=G|||;VT=SNP
3	117989420	rs779214	T	C	100	PASS	AC=2470;AF=0.493211;AN=5008;NS=2504;DP=20942;EAS_AF=0.4782;AMR_AF=0.4107;AFR_AF=0.6755;EUR_AF=0.4583;SAS_AF=0.3569;AA=C|||;VT=SNP
3	117989429	rs11919423	C	T	100	PASS	AC=268;AF=0.0535144;AN=5008;NS=2504;DP=21425;EAS_AF=0.0159;AMR_AF=0.036;AFR_AF=0.1422;EUR_AF=0.0288;SAS_AF=0.0102;AA=C|||;VT=SNP
3	117989448	rs13086760	C	T	100	PASS	AC=1639;AF=0.327276;AN=5008;NS=2504;DP=21216;EAS_AF=0.4484;AMR_AF=0.4481;AFR_AF=0.112;EUR_AF=0.3569;SAS_AF=0.3773;AA=C|||;VT=SNP
3	117989555	rs143753122	C	T	100	PASS	AC=77;AF=0.0153754;AN=5008;NS=2504;DP=18522;EAS_AF=0.0159;AMR_AF=0.0259;AFR_AF=0.003;EUR_AF=0.0288;SAS_AF=0.0102;AA=C|||;VT=SNP
3	117989733	rs59741372	A	C	100	PASS	AC=856;AF=0.170927;AN=5008;NS=2504;DP=19937;EAS_AF=0.4048;AMR_AF=0.1225;AFR_AF=0.1672;EUR_AF=0.0239;SAS_AF=0.1207;AA=A|||;VT=SNP
3	117989749	rs78715374	T	C	100	PASS	AC=267;AF=0.0533147;AN=5008;NS=2504;DP=20320;EAS_AF=0.0714;AMR_AF=0.0043;AFR_AF=0.0166;EUR_AF=0.0169;SAS_AF=0.1564;AA=T|||;VT=SNP
3	117989753	rs11710953	C	G	100	PASS	AC=2434;AF=0.486022;AN=5008;NS=2504;DP=20366;EAS_AF=0.5208;AMR_AF=0.5807;AFR_AF=0.2685;EUR_AF=0.5427;SAS_AF=0.6186;AA=C|||;VT=SNP
3	117990098	rs75147773	C	T	100	PASS	AC=297;AF=0.0593051;AN=5008;NS=2504;DP=20584;EAS_AF=0.0506;AMR_AF=0.0245;AFR_AF=0.0446;EUR_AF=0.0557;SAS_AF=0.1166;AA=C|||;VT=SNP
3	117990151	rs58143260	A	C	100	PASS	AC=1140;AF=0.227636;AN=5008;NS=2504;DP=22535;EAS_AF=0.4425;AMR_AF=0.147;AFR_AF=0.211;EUR_AF=0.0805;SAS_AF=0.2372;AA=A|||;VT=SNP
3	117990524	rs779213	T	G	100	PASS	AC=2532;AF=0.505591;AN=5008;NS=2504;DP=20621;EAS_AF=0.4653;AMR_AF=0.415;AFR_AF=0.7247;EUR_AF=0.4583;SAS_AF=0.364;AA=G|||;VT=SNP
3	117990587	rs57159456	C	T	100	PASS	AC=1126;AF=0.22484;AN=5008;NS=2504;DP=21826;EAS_AF=0.4484;AMR_AF=0.1441;AFR_AF=0.202;EUR_AF=0.0795;SAS_AF=0.2321;AA=c|||;VT=SNP
3	117990879	rs77235201	G	A	100	PASS	AC=519;AF=0.103634;AN=5008;NS=2504;DP=17404;EAS_AF=0.2282;AMR_AF=0.0994;AFR_AF=0.059;EUR_AF=0.0726;SAS_AF=0.0706;AA=G|||;VT=SNP
3	117991172	rs75609992	C	A	100	PASS	AC=296;AF=0.0591054;AN=5008;NS=2504;DP=17669;EAS_AF=0.0506;AMR_AF=0.0245;AFR_AF=0.0446;EUR_AF=0.0557;SAS_AF=0.1155;AA=A|||;VT=SNP
3	117991173	rs9844299	G	A	100	PASS	AC=253;AF=0.0505192;AN=5008;NS=2504;DP=17669;EAS_AF=0.0159;AMR_AF=0.0331;AFR_AF=0.1324;EUR_AF=0.0288;SAS_AF=0.0102;AA=G|||;VT=SNP
3	117991240	rs58763880	G	A	100	PASS	AC=707;AF=0.141174;AN=5008;NS=2504;DP=16580;EAS_AF=0.37;AMR_AF=0.1182;AFR_AF=0.0877;EUR_AF=0.0239;SAS_AF=0.1145;AA=G|||;VT=SNP
3	117992316	rs9811733	A	C	100	PASS	AC=1433;AF=0.286142;AN=5008;NS=2504;DP=16638;EAS_AF=0.4722;AMR_AF=0.183;AFR_AF=0.357;EUR_AF=0.1093;SAS_AF=0.2536;AA=C|||;VT=SNP
3	117992499	rs12492280	C	T	100	PASS	AC=520;AF=0.103834;AN=5008;NS=2504;DP=17615;EAS_AF=0.2282;AMR_AF=0.0994;AFR_AF=0.059;EUR_AF=0.0726;SAS_AF=0.0716;AA=C|||;VT=SNP
3	117992898	rs9874084	T	C	100	PASS	AC=1493;AF=0.298123;AN=5008;NS=2504;DP=18516;EAS_AF=0.4722;AMR_AF=0.183;AFR_AF=0.4032;EUR_AF=0.1093;SAS_AF=0.2526;AA=T|||;VT=SNP
3	117992995	rs9816487	A	G	100	PASS	AC=1510;AF=0.301518;AN=5008;NS=2504;DP=18386;EAS_AF=0.4722;AMR_AF=0.183;AFR_AF=0.416;EUR_AF=0.1093;SAS_AF=0.2526;AA=G|||;VT=SNP
3	117993084	rs9854696	G	C	100	PASS	AC=225;AF=0.0449281;AN=5008;NS=2504;DP=18650;EAS_AF=0.0159;AMR_AF=0.0346;AFR_AF=0.1104;EUR_AF=0.0288;SAS_AF=0.0102;AA=G|||;VT=SNP
3	117995184	rs17281325	A	G	100	PASS	AC=427;AF=0.0852636;AN=5008;NS=2504;DP=20969;EAS_AF=0.0506;AMR_AF=0.0562;AFR_AF=0.0976;EUR_AF=0.0795;SAS_AF=0.1309;AA=A|||;VT=SNP
3	117995464	rs10934444	T	C	100	PASS	AC=1413;AF=0.282149;AN=5008;NS=2504;DP=19091;EAS_AF=0.4722;AMR_AF=0.1801;AFR_AF=0.348;EUR_AF=0.1083;SAS_AF=0.2485;AA=T|||;VT=SNP
3	117996013	rs9879647	A	G	100	PASS	AC=1441;AF=0.28774;AN=5008;NS=2504;DP=19237;EAS_AF=0.4504;AMR_AF=0.1772;AFR_AF=0.3933;EUR_AF=0.1083;SAS_AF=0.2403;AA=A|||;VT=SNP
3	117998391	rs12486432	A	G	100	PASS	AC=2206;AF=0.440495;AN=5008;NS=2504;DP=20722;EAS_AF=0.5119;AMR_AF=0.5144;AFR_AF=0.3691;EUR_AF=0.4493;SAS_AF=0.4018;AA=A|||;VT=SNP
3	117998781	rs11719223	T	G	100	PASS	AC=2670;AF=0.533147;AN=5008;NS=2504;DP=19452;EAS_AF=0.5575;AMR_AF=0.6052;AFR_AF=0.3775;EUR_AF=0.5666;SAS_AF=0.6329;AA=T|||;VT=SNP
3	117998840	rs78750869	C	T	100	PASS	AC=522;AF=0.104233;AN=5008;NS=2504;DP=20443;EAS_AF=0.2331;AMR_AF=0.0965;AFR_AF=0.056;EUR_AF=0.0726;SAS_AF=0.0746;AA=C|||;VT=SNP
3	117998867	rs76369550	C	T	100	PASS	AC=242;AF=0.0483227;AN=5008;NS=2504;DP=20705;EAS_AF=0.0526;AMR_AF=0.0144;AFR_AF=0.0408;EUR_AF=0.0298;SAS_AF=0.0971;AA=C|||;VT=SNP
3	117999221	rs12636082	G	A	100	PASS	AC=716;AF=0.142971;AN=5008;NS=2504;DP=18935;EAS_AF=0.3859;AMR_AF=0.1138;AFR_AF=0.0862;EUR_AF=0.0229;SAS_AF=0.1135;AA=G|||;VT=SNP
3	117999270	rs78121764	C	T	100	PASS	AC=255;AF=0.0509185;AN=5008;NS=2504;DP=18872;EAS_AF=0.0595;AMR_AF=0.0043;AFR_AF=0.0151;EUR_AF=0.0179;SAS_AF=0.1575;AA=C|||;VT=SNP
3	118000047	rs3107838	A	G	100	PASS	AC=4131;AF=0.82488;AN=5008;NS=2504;DP=18004;EAS_AF=0.6855;AMR_AF=0.9524;AFR_AF=0.6914;EUR_AF=0.9612;SAS_AF=0.9182;AA=A|||;VT=SNP
3	118000136	rs112081907	C	T	100	PASS	AC=537;AF=0.107228;AN=5008;NS=2504;DP=16037;EAS_AF=0.1558;AMR_AF=0.0893;AFR_AF=0.1467;EUR_AF=0.0686;SAS_AF=0.0562;AA=T|||;VT=SNP
3	118000477	rs16828176	C	G	100	PASS	AC=518;AF=0.103435;AN=5008;NS=2504;DP=18884;EAS_AF=0.0804;AMR_AF=0.0749;AFR_AF=0.1687;EUR_AF=0.0845;SAS_AF=0.0787;AA=C|||;VT=SNP
3	118000516	rs79154828	C	T	100	PASS	AC=123;AF=0.0245607;AN=5008;NS=2504;DP=16978;EAS_AF=0.0238;AMR_AF=0.0187;AFR_AF=0.0303;EUR_AF=0.0328;SAS_AF=0.0133;AA=T|||;VT=SNP
3	118000812	rs6802983	G	T	100	PASS	AC=2673;AF=0.533746;AN=5008;NS=2504;DP=14012;EAS_AF=0.4087;AMR_AF=0.5231;AFR_AF=0.6233;EUR_AF=0.5567;SAS_AF=0.5256;AA=T|||;VT=SNP
3	118001204	rs1499989	C	T	100	PASS	AC=2387;AF=0.476637;AN=5008;NS=2504;DP=17918;EAS_AF=0.4067;AMR_AF=0.4582;AFR_AF=0.5136;EUR_AF=0.4801;SAS_AF=0.5082;AA=C|||;VT=SNP
3	118001228	rs75560011	A	G	100	PASS	AC=377;AF=0.0752796;AN=5008;NS=2504;DP=17639;EAS_AF=0.1369;AMR_AF=0.0447;AFR_AF=0.0522;EUR_AF=0.0427;SAS_AF=0.0982;AA=A|||;VT=SNP
3	118001324	rs73863390	C	T	100	PASS	AC=867;AF=0.173123;AN=5008;NS=2504;DP=20037;EAS_AF=0.2679;AMR_AF=0.0865;AFR_AF=0.2201;EUR_AF=0.0328;SAS_AF=0.2178;AA=T|||;VT=SNP
3	118001756	rs78411406	A	C	100	PASS	AC=597;AF=0.119209;AN=5008;NS=2504;DP=21293;EAS_AF=0.252;AMR_AF=0.0663;AFR_AF=0.0522;EUR_AF=0.0308;SAS_AF=0.2014;AA=A|||;VT=SNP
3	118001826	rs9870222	G	A	100	PASS	AC=781;AF=0.15595;AN=5008;NS=2504;DP=21966;EAS_AF=0.131;AMR_AF=0.0908;AFR_AF=0.2753;EUR_AF=0.0765;SAS_AF=0.1483;AA=A|||;VT=SNP
3	118003359	rs59043052	A	G	100	PASS	AC=830;AF=0.165735;AN=5008;NS=2504;DP=17452;EAS_AF=0.2629;AMR_AF=0.232;AFR_AF=0.1369;EUR_AF=0.16;SAS_AF=0.0634;AA=A|||;VT=SNP
3	118003477	rs4688094	G	C	100	PASS	AC=2733;AF=0.545727;AN=5008;NS=2504;DP=17890;EAS_AF=0.5317;AMR_AF=0.5101;AFR_AF=0.5265;EUR_AF=0.5477;SAS_AF=0.6094;AA=G|||;VT=SNP
3	118003640	rs16828183	T	G	100	PASS	AC=834;AF=0.166534;AN=5008;NS=2504;DP=21718;EAS_AF=0.2629;AMR_AF=0.232;AFR_AF=0.1384;EUR_AF=0.162;SAS_AF=0.0634;AA=T|||;VT=SNP
3	118004336	rs62273443	C	T	100	PASS	AC=733;AF=0.146366;AN=5008;NS=2504;DP=13217;EAS_AF=0.1359;AMR_AF=0.0893;AFR_AF=0.2307;EUR_AF=0.0507;SAS_AF=0.182;AA=T|||;VT=SNP
3	118004770	rs78960665	C	T	100	PASS	AC=118;AF=0.0235623;AN=5008;NS=2504;DP=18724;EAS_AF=0.0506;AMR_AF=0.0101;AFR_AF=0.0091;EUR_AF=0.0278;SAS_AF=0.0204;AA=C|||;VT=SNP
3	118005236	rs114096512	G	C	100	PASS	AC=100;AF=0.0199681;AN=5008;NS=2504;DP=16589;EAS_AF=0.0139;AMR_AF=0.0288;AFR_AF=0.0068;EUR_AF=0.0398;SAS_AF=0.0174;AA=G|||;VT=SNP
3	118007381	rs1447590	C	T	100	PASS	AC=1523;AF=0.304113;AN=5008;NS=2504;DP=17079;EAS_AF=0.2619;AMR_AF=0.379;AFR_AF=0.1293;EUR_AF=0.4732;SAS_AF=0.3569;AA=C|||;VT=SNP
3	118007727	rs77581733	T	C	100	PASS	AC=546;AF=0.109026;AN=5008;NS=2504;DP=15520;EAS_AF=0.0139;AMR_AF=0.0576;AFR_AF=0.3253;EUR_AF=0.0447;SAS_AF=0.0174;AA=T|||;VT=SNP
3	118008716	rs9814887	A	G	100	PASS	AC=1642;AF=0.327875;AN=5008;NS=2504;DP=13324;EAS_AF=0.2609;AMR_AF=0.3876;AFR_AF=0.2126;EUR_AF=0.4732;SAS_AF=0.3609;AA=A|||;VT=SNP
3	118008773	rs77917376	T	C	100	PASS	AC=627;AF=0.1252;AN=5008;NS=2504;DP=14669;EAS_AF=0.2688;AMR_AF=0.0692;AFR_AF=0.0582;EUR_AF=0.0308;SAS_AF=0.2045;AA=T|||;VT=SNP
3	118009224	rs12496945	T	C	100	PASS	AC=704;AF=0.140575;AN=5008;NS=2504;DP=15797;EAS_AF=0.2718;AMR_AF=0.0764;AFR_AF=0.0908;EUR_AF=0.0308;SAS_AF=0.2311;AA=T|||;VT=SNP
3	118009876	rs7645113	C	G	100	PASS	AC=3333;AF=0.665535;AN=5008;NS=2504;DP=16131;EAS_AF=0.5526;AMR_AF=0.5778;AFR_AF=0.8533;EUR_AF=0.5984;SAS_AF=0.6595;AA=G|||;VT=SNP
3	118009924	rs75210463	G	C	100	PASS	AC=1530;AF=0.305511;AN=5008;NS=2504;DP=16965;EAS_AF=0.2669;AMR_AF=0.379;AFR_AF=0.1293;EUR_AF=0.4751;SAS_AF=0.3569;AA=G|||;VT=SNP
3	118010360	rs1720773	T	C	100	PASS	AC=154;AF=0.0307508;AN=5008;NS=2504;DP=18616;EAS_AF=0.002;AMR_AF=0.0317;AFR_AF=0.0015;EUR_AF=0.0964;SAS_AF=0.0317;AA=T|||;VT=SNP
3	118010630	rs9825425	A	T	100	PASS	AC=1472;AF=0.29393;AN=5008;NS=2504;DP=19608;EAS_AF=0.2907;AMR_AF=0.1744;AFR_AF=0.4796;EUR_AF=0.1223;SAS_AF=0.3078;AA=a|||;VT=SNP
3	118011195	rs75103305	G	A	100	PASS	AC=337;AF=0.0672923;AN=5008;NS=2504;DP=14541;EAS_AF=0.1359;AMR_AF=0.0375;AFR_AF=0.0575;EUR_AF=0.0288;SAS_AF=0.0706;AA=G|||;VT=SNP
3	118011770	rs73179273	T	C	100	PASS	AC=651;AF=0.129992;AN=5008;NS=2504;DP=14258;EAS_AF=0.25;AMR_AF=0.2262;AFR_AF=0.0151;EUR_AF=0.159;SAS_AF=0.0634;AA=T|||;VT=SNP
3	118014138	rs78806158	T	A	100	PASS	AC=166;AF=0.033147;AN=5008;NS=2504;DP=13421;EAS_AF=0.0139;AMR_AF=0.0303;AFR_AF=0.056;EUR_AF=0.0398;SAS_AF=0.0174;AA=T|||;VT=SNP
3	118015581	rs16828198	T	C	100	PASS	AC=828;AF=0.165335;AN=5008;NS=2504;DP=16248;EAS_AF=0.1478;AMR_AF=0.0879;AFR_AF=0.3222;EUR_AF=0.0467;SAS_AF=0.1483;AA=T|||;VT=SNP
3	118015735	rs79438746	A	T	100	PASS	AC=339;AF=0.0676917;AN=5008;NS=2504;DP=18342;EAS_AF=0.1359;AMR_AF=0.0375;AFR_AF=0.0575;EUR_AF=0.0288;SAS_AF=0.0726;AA=A|||;VT=SNP
3	118016233	rs6779441	A	G	100	PASS	AC=1169;AF=0.233427;AN=5008;NS=2504;DP=20980;EAS_AF=0.1488;AMR_AF=0.1254;AFR_AF=0.5227;EUR_AF=0.0547;SAS_AF=0.1902;AA=G|||;VT=SNP
3	118017538	rs73865908	C	T	100	PASS	AC=1547;AF=0.308906;AN=5008;NS=2504;DP=14087;EAS_AF=0.2619;AMR_AF=0.3818;AFR_AF=0.1513;EUR_AF=0.4702;SAS_AF=0.3528;AA=c|||;VT=SNP
3	118019080	rs28507086	T	C	100	PASS	AC=376;AF=0.0750799;AN=5008;NS=2504;DP=16779;EAS_AF=0.128;AMR_AF=0.036;AFR_AF=0.0938;EUR_AF=0.0288;SAS_AF=0.0706;AA=T|||;VT=SNP
3	118019439	rs116769532	A	G	100	PASS	AC=95;AF=0.0189696;AN=5008;NS=2504;DP=16774;EAS_AF=0.0119;AMR_AF=0.0288;AFR_AF=0.0068;EUR_AF=0.0378;SAS_AF=0.0164;AA=A|||;VT=SNP
3	118020424	rs4687912	T	C	100	PASS	AC=3318;AF=0.66254;AN=5008;NS=2504;DP=15349;EAS_AF=0.5546;AMR_AF=0.5764;AFR_AF=0.8449;EUR_AF=0.5984;SAS_AF=0.6544;AA=C|||;VT=SNP
3	118020670	rs6793840	A	G	100	PASS	AC=1572;AF=0.313898;AN=5008;NS=2504;DP=16127;EAS_AF=0.2738;AMR_AF=0.3833;AFR_AF=0.1558;EUR_AF=0.4722;SAS_AF=0.3569;AA=A|||;VT=SNP
3	118020847	rs705261	T	C	100	PASS	AC=1861;AF=0.371605;AN=5008;NS=2504;DP=15812;EAS_AF=0.5228;AMR_AF=0.4539;AFR_AF=0.1331;EUR_AF=0.4235;SAS_AF=0.4264;AA=T|||;VT=SNP
3	118020932	rs705260	A	C	100	PASS	AC=2031;AF=0.405551;AN=5008;NS=2504;DP=16904;EAS_AF=0.3433;AMR_AF=0.353;AFR_AF=0.4682;EUR_AF=0.341;SAS_AF=0.4888;AA=C|||;VT=SNP
3	118021475	rs9817965	C	A	100	PASS	AC=1016;AF=0.202875;AN=5008;NS=2504;DP=14001;EAS_AF=0.2698;AMR_AF=0.2824;AFR_AF=0.0197;EUR_AF=0.2714;SAS_AF=0.2546;AA=C|||;VT=SNP
3	118021619	rs705259	C	T	100	PASS	AC=872;AF=0.174121;AN=5008;NS=2504;DP=13947;EAS_AF=0.1835;AMR_AF=0.2032;AFR_AF=0.0068;EUR_AF=0.2614;SAS_AF=0.2802;AA=C|||;VT=SNP
3	118021746	rs705258	A	G	100	PASS	AC=1557;AF=0.310903;AN=5008;NS=2504;DP=13662;EAS_AF=0.2034;AMR_AF=0.2983;AFR_AF=0.348;EUR_AF=0.334;SAS_AF=0.3569;AA=A|||;VT=SNP
3	118021980	rs4688095	T	C	100	PASS	AC=1612;AF=0.321885;AN=5008;NS=2504;DP=15047;EAS_AF=0.2778;AMR_AF=0.3862;AFR_AF=0.1815;EUR_AF=0.4732;SAS_AF=0.3558;AA=T|||;VT=SNP
3	118022086	rs779626	C	T	100	PASS	AC=1100;AF=0.219649;AN=5008;NS=2504;DP=16047;EAS_AF=0.1825;AMR_AF=0.2205;AFR_AF=0.1702;EUR_AF=0.2624;SAS_AF=0.2802;AA=T|||;VT=SNP
3	118022111	rs779627	T	C	100	PASS	AC=3926;AF=0.783946;AN=5008;NS=2504;DP=16601;EAS_AF=0.6736;AMR_AF=0.7478;AFR_AF=0.7723;EUR_AF=0.838;SAS_AF=0.8834;AA=T|||;VT=SNP
3	118023489	rs13317596	C	T	100	PASS	AC=357;AF=0.0712859;AN=5008;NS=2504;DP=16685;EAS_AF=0.0198;AMR_AF=0.0663;AFR_AF=0.1104;EUR_AF=0.0706;SAS_AF=0.0757;AA=c|||;VT=SNP
3	118023515	rs779206	G	A	100	PASS	AC=3572;AF=0.713259;AN=5008;NS=2504;DP=16574;EAS_AF=0.6548;AMR_AF=0.6816;AFR_AF=0.6626;EUR_AF=0.7684;SAS_AF=0.8078;AA=A|||;VT=SNP
3	118023775	rs7620960	T	C	100	PASS	AC=2463;AF=0.491813;AN=5008;NS=2504;DP=18911;EAS_AF=0.4633;AMR_AF=0.4625;AFR_AF=0.4932;EUR_AF=0.505;SAS_AF=0.5266;AA=T|||;VT=SNP
3	118024283	rs779207	C	A	100	PASS	AC=880;AF=0.175719;AN=5008;NS=2504;DP=16992;EAS_AF=0.1915;AMR_AF=0.2017;AFR_AF=0.0068;EUR_AF=0.2614;SAS_AF=0.2812;AA=C|||;VT=SNP
3	118024325	rs9289099	C	T	100	PASS	AC=1789;AF=0.357228;AN=5008;NS=2504;DP=17120;EAS_AF=0.2708;AMR_AF=0.4035;AFR_AF=0.3109;EUR_AF=0.4732;SAS_AF=0.3569;AA=c|||;VT=SNP
3	118024815	rs74433471	G	C	100	PASS	AC=622;AF=0.124201;AN=5008;NS=2504;DP=14923;EAS_AF=0.1885;AMR_AF=0.0533;AFR_AF=0.1634;EUR_AF=0.0298;SAS_AF=0.1524;AA=G|||;VT=SNP
3	118025605	rs9631454	G	A	100	PASS	AC=536;AF=0.107029;AN=5008;NS=2504;DP=14910;EAS_AF=0.006;AMR_AF=0.2608;AFR_AF=0.0121;EUR_AF=0.2505;SAS_AF=0.0828;AA=G|||;VT=SNP
3	118025728	rs73179275	G	T	100	PASS	AC=932;AF=0.186102;AN=5008;NS=2504;DP=16042;EAS_AF=0.3244;AMR_AF=0.2464;AFR_AF=0.121;EUR_AF=0.161;SAS_AF=0.1145;AA=G|||;VT=SNP
3	118026319	rs76913597	T	C	100	PASS	AC=1610;AF=0.321486;AN=5008;NS=2504;DP=19342;EAS_AF=0.2718;AMR_AF=0.3862;AFR_AF=0.1823;EUR_AF=0.4732;SAS_AF=0.3589;AA=T|||;VT=SNP
3	118026811	rs705257	A	C	100	PASS	AC=1678;AF=0.335064;AN=5008;NS=2504;DP=18775;EAS_AF=0.3839;AMR_AF=0.268;AFR_AF=0.2784;EUR_AF=0.2932;SAS_AF=0.4519;AA=A|||;VT=SNP
3	118027602	rs705256	A	G	100	PASS	AC=2193;AF=0.437899;AN=5008;NS=2504;DP=18010;EAS_AF=0.4038;AMR_AF=0.3545;AFR_AF=0.4955;EUR_AF=0.3648;SAS_AF=0.5297;AA=G|||;VT=SNP
3	118028116	rs76309355	C	G	100	PASS	AC=224;AF=0.0447284;AN=5008;NS=2504;DP=19579;EAS_AF=0.0526;AMR_AF=0.0115;AFR_AF=0.0885;EUR_AF=0.0278;SAS_AF=0.0184;AA=C|||;VT=SNP
3	118028198	rs79769871	A	G	100	PASS	AC=89;AF=0.0177716;AN=5008;NS=2504;DP=18937;EAS_AF=0.0139;AMR_AF=0.0216;AFR_AF=0.0166;EUR_AF=0.0209;SAS_AF=0.0174;AA=A|||;VT=SNP
3	118028215	rs74965432	A	G	100	PASS	AC=89;AF=0.0177716;AN=5008;NS=2504;DP=18840;EAS_AF=0.0139;AMR_AF=0.0216;AFR_AF=0.0166;EUR_AF=0.0209;SAS_AF=0.0174;AA=A|||;VT=SNP
3	118028631	rs779589	A	G	100	PASS	AC=1891;AF=0.377596;AN=5008;NS=2504;DP=14755;EAS_AF=0.3938;AMR_AF=0.3069;AFR_AF=0.3956;EUR_AF=0.3151;SAS_AF=0.4509;AA=G|||;VT=SNP
3	118029066	rs779590	T	C	100	PASS	AC=1806;AF=0.360623;AN=5008;NS=2504;DP=16514;EAS_AF=0.38;AMR_AF=0.2853;AFR_AF=0.3805;EUR_AF=0.2942;SAS_AF=0.4356;AA=T|||;VT=SNP
3	118029315	rs779591	A	G	100	PASS	AC=3937;AF=0.786142;AN=5008;NS=2504;DP=16430;EAS_AF=0.6756;AMR_AF=0.7478;AFR_AF=0.7784;EUR_AF=0.838;SAS_AF=0.8845;AA=G|||;VT=SNP
3	118029345	rs79994352	A	T	100	PASS	AC=1020;AF=0.203674;AN=5008;NS=2504;DP=16256;EAS_AF=0.2708;AMR_AF=0.2824;AFR_AF=0.0204;EUR_AF=0.2734;SAS_AF=0.2546;AA=A|||;VT=SNP
3	118029874	rs779593	T	C	100	PASS	AC=1405;AF=0.280551;AN=5008;NS=2504;DP=17192;EAS_AF=0.3284;AMR_AF=0.2507;AFR_AF=0.1725;EUR_AF=0.2644;SAS_AF=0.4151;AA=T|||;VT=SNP
3	118029962	rs11920144	G	A	100	PASS	AC=1605;AF=0.320487;AN=5008;NS=2504;DP=18169;EAS_AF=0.2708;AMR_AF=0.3847;AFR_AF=0.1823;EUR_AF=0.4732;SAS_AF=0.3558;AA=G|||;VT=SNP
3	118030416	rs779594	T	C	100	PASS	AC=1401;AF=0.279752;AN=5008;NS=2504;DP=12979;EAS_AF=0.3274;AMR_AF=0.2507;AFR_AF=0.171;EUR_AF=0.2634;SAS_AF=0.4151;AA=T|||;VT=SNP
3	118030675	rs779595	G	C	100	PASS	AC=3936;AF=0.785942;AN=5008;NS=2504;DP=16695;EAS_AF=0.6746;AMR_AF=0.7478;AFR_AF=0.7784;EUR_AF=0.838;SAS_AF=0.8845;AA=C|||;VT=SNP
3	118031027	rs115989362	T	C	100	PASS	AC=90;AF=0.0179712;AN=5008;NS=2504;DP=20932;EAS_AF=0.0149;AMR_AF=0.0216;AFR_AF=0.0166;EUR_AF=0.0209;SAS_AF=0.0174;AA=T|||;VT=SNP
3	118031202	rs779596	C	T	100	PASS	AC=1111;AF=0.221845;AN=5008;NS=2504;DP=20988;EAS_AF=0.1915;AMR_AF=0.2205;AFR_AF=0.1702;EUR_AF=0.2624;SAS_AF=0.2822;AA=C|||;VT=SNP
3	118031461	rs75119391	T	C	100	PASS	AC=1020;AF=0.203674;AN=5008;NS=2504;DP=20958;EAS_AF=0.2698;AMR_AF=0.2839;AFR_AF=0.0204;EUR_AF=0.2734;SAS_AF=0.2546;AA=T|||;VT=SNP
3	118031585	rs1083756	A	G	100	PASS	AC=1401;AF=0.279752;AN=5008;NS=2504;DP=19468;EAS_AF=0.3264;AMR_AF=0.2507;AFR_AF=0.171;EUR_AF=0.2644;SAS_AF=0.4151;AA=A|||;VT=SNP
3	118031671	rs1083757	A	G	100	PASS	AC=1477;AF=0.294928;AN=5008;NS=2504;DP=19594;EAS_AF=0.2113;AMR_AF=0.2882;AFR_AF=0.2859;EUR_AF=0.333;SAS_AF=0.3589;AA=A|||;VT=SNP
3	118032042	rs2865538	T	C	100	PASS	AC=936;AF=0.186901;AN=5008;NS=2504;DP=19283;EAS_AF=0.3254;AMR_AF=0.2493;AFR_AF=0.121;EUR_AF=0.161;SAS_AF=0.1155;AA=T|||;VT=SNP
3	118032246	rs1083758	A	G	100	PASS	AC=3847;AF=0.768171;AN=5008;NS=2504;DP=19629;EAS_AF=0.6746;AMR_AF=0.745;AFR_AF=0.7126;EUR_AF=0.838;SAS_AF=0.8845;AA=N|||;VT=SNP
3	118032519	rs779597	T	C	100	PASS	AC=883;AF=0.176318;AN=5008;NS=2504;DP=20566;EAS_AF=0.1915;AMR_AF=0.2032;AFR_AF=0.0083;EUR_AF=0.2614;SAS_AF=0.2812;AA=t|||;VT=SNP
3	118032676	rs1083759	A	G	100	PASS	AC=3028;AF=0.604633;AN=5008;NS=2504;DP=22259;EAS_AF=0.6696;AMR_AF=0.6167;AFR_AF=0.4062;EUR_AF=0.6372;SAS_AF=0.7638;AA=a|||;VT=SNP
3	118032965	rs74794999	T	C	100	PASS	AC=92;AF=0.0183706;AN=5008;NS=2504;DP=21042;EAS_AF=0.0139;AMR_AF=0.0216;AFR_AF=0.0166;EUR_AF=0.0239;SAS_AF=0.0174;AA=t|||;VT=SNP
3	118033052	rs1083760	C	T	100	PASS	AC=1110;AF=0.221645;AN=5008;NS=2504;DP=21911;EAS_AF=0.1915;AMR_AF=0.2219;AFR_AF=0.1702;EUR_AF=0.2614;SAS_AF=0.2812;AA=c|||;VT=SNP
3	118033118	rs80226383	A	G	100	PASS	AC=92;AF=0.0183706;AN=5008;NS=2504;DP=20297;EAS_AF=0.0139;AMR_AF=0.0216;AFR_AF=0.0166;EUR_AF=0.0239;SAS_AF=0.0174;AA=a|||;VT=SNP
3	118033225	rs79083139	A	C	100	PASS	AC=92;AF=0.0183706;AN=5008;NS=2504;DP=19089;EAS_AF=0.0139;AMR_AF=0.0216;AFR_AF=0.0166;EUR_AF=0.0239;SAS_AF=0.0174;AA=a|||;VT=SNP
3	118033277	rs1083761	A	T	100	PASS	AC=3963;AF=0.791334;AN=5008;NS=2504;DP=19016;EAS_AF=0.6746;AMR_AF=0.7507;AFR_AF=0.7973;EUR_AF=0.838;SAS_AF=0.8845;AA=N|||;VT=SNP
3	118033518	rs79271823	T	C	100	PASS	AC=226;AF=0.0451278;AN=5008;NS=2504;DP=17895;EAS_AF=0.0536;AMR_AF=0.0115;AFR_AF=0.0885;EUR_AF=0.0278;SAS_AF=0.0194;AA=t|||;VT=SNP
3	118034449	rs2865537	G	C	100	PASS	AC=2415;AF=0.482228;AN=5008;NS=2504;DP=13659;EAS_AF=0.4127;AMR_AF=0.4597;AFR_AF=0.5469;EUR_AF=0.4771;SAS_AF=0.4877;AA=g|||;VT=SNP
3	118034652	rs138361548	A	G	100	PASS	AC=89;AF=0.0177716;AN=5008;NS=2504;DP=18654;EAS_AF=0.0139;AMR_AF=0.0216;AFR_AF=0.0166;EUR_AF=0.0209;SAS_AF=0.0174;AA=a|||;VT=SNP
3	118034664	rs779599	A	G	100	PASS	AC=1357;AF=0.270966;AN=5008;NS=2504;DP=17489;EAS_AF=0.2381;AMR_AF=0.2363;AFR_AF=0.2769;EUR_AF=0.2903;SAS_AF=0.3016;AA=a|||;VT=SNP
3	118036177	rs11712350	C	T	100	PASS	AC=1613;AF=0.322085;AN=5008;NS=2504;DP=12924;EAS_AF=0.2778;AMR_AF=0.3847;AFR_AF=0.1831;EUR_AF=0.4732;SAS_AF=0.3558;AA=c|||;VT=SNP
3	118036207	rs11712356	C	G	100	PASS	AC=1613;AF=0.322085;AN=5008;NS=2504;DP=13088;EAS_AF=0.2778;AMR_AF=0.3847;AFR_AF=0.1831;EUR_AF=0.4732;SAS_AF=0.3558;AA=c|||;VT=SNP
3	118036229	rs79795593	A	G	100	PASS	AC=89;AF=0.0177716;AN=5008;NS=2504;DP=13175;EAS_AF=0.0139;AMR_AF=0.0216;AFR_AF=0.0166;EUR_AF=0.0209;SAS_AF=0.0174;AA=a|||;VT=SNP
3	118036539	rs114568121	T	A	100	PASS	AC=89;AF=0.0177716;AN=5008;NS=2504;DP=15948;EAS_AF=0.0139;AMR_AF=0.0216;AFR_AF=0.0166;EUR_AF=0.0209;SAS_AF=0.0174;AA=t|||;VT=SNP
3	118036585	rs151143773	G	A	100	PASS	AC=124;AF=0.0247604;AN=5008;NS=2504;DP=14520;EAS_AF=0.0149;AMR_AF=0.0259;AFR_AF=0.0393;EUR_AF=0.0219;SAS_AF=0.0174;AA=g|||;VT=SNP
3	118036600	rs142468470	C	T	100	PASS	AC=88;AF=0.0175719;AN=5008;NS=2504;DP=14491;EAS_AF=0.0139;AMR_AF=0.0216;AFR_AF=0.0159;EUR_AF=0.0209;SAS_AF=0.0174;AA=c|||;VT=SNP
3	118036930	rs7647375	T	G	100	PASS	AC=2416;AF=0.482428;AN=5008;NS=2504;DP=12318;EAS_AF=0.4137;AMR_AF=0.4597;AFR_AF=0.5469;EUR_AF=0.4771;SAS_AF=0.4877;AA=t|||;VT=SNP
3	118037050	rs9846144	C	T	100	PASS	AC=1612;AF=0.321885;AN=5008;NS=2504;DP=13586;EAS_AF=0.2788;AMR_AF=0.3847;AFR_AF=0.1815;EUR_AF=0.4732;SAS_AF=0.3558;AA=c|||;VT=SNP
3	118037079	rs62273452	C	T	100	PASS	AC=366;AF=0.0730831;AN=5008;NS=2504;DP=14827;EAS_AF=0.0198;AMR_AF=0.0677;AFR_AF=0.1157;EUR_AF=0.0706;SAS_AF=0.0767;AA=t|||;VT=SNP
3	118037463	rs115132688	T	C	100	PASS	AC=89;AF=0.0177716;AN=5008;NS=2504;DP=16763;EAS_AF=0.0139;AMR_AF=0.0216;AFR_AF=0.0166;EUR_AF=0.0209;SAS_AF=0.0174;AA=t|||;VT=SNP
3	118038045	rs116696016	A	C	100	PASS	AC=89;AF=0.0177716;AN=5008;NS=2504;DP=17530;EAS_AF=0.0139;AMR_AF=0.0216;AFR_AF=0.0166;EUR_AF=0.0209;SAS_AF=0.0174;AA=A|||;VT=SNP
3	118038143	rs114313611	C	G	100	PASS	AC=89;AF=0.0177716;AN=5008;NS=2504;DP=18234;EAS_AF=0.0139;AMR_AF=0.0216;AFR_AF=0.0166;EUR_AF=0.0209;SAS_AF=0.0174;AA=C|||;VT=SNP
3	118038248	rs143077639	G	A	100	PASS	AC=89;AF=0.0177716;AN=5008;NS=2504;DP=18959;EAS_AF=0.0139;AMR_AF=0.0216;AFR_AF=0.0166;EUR_AF=0.0209;SAS_AF=0.0174;AA=G|||;VT=SNP
3	118038250	rs139788670	G	A	100	PASS	AC=89;AF=0.0177716;AN=5008;NS=2504;DP=18991;EAS_AF=0.0139;AMR_AF=0.0216;AFR_AF=0.0166;EUR_AF=0.0209;SAS_AF=0.0174;AA=G|||;VT=SNP
3	118038663	rs1066610	C	T	100	PASS	AC=3934;AF=0.785543;AN=5008;NS=2504;DP=19924;EAS_AF=0.6746;AMR_AF=0.7478;AFR_AF=0.7776;EUR_AF=0.837;SAS_AF=0.8845;AA=t|||;VT=SNP
3	118038950	rs1083647	T	C	100	PASS	AC=1154;AF=0.230431;AN=5008;NS=2504;DP=21024;EAS_AF=0.1915;AMR_AF=0.2493;AFR_AF=0.1074;EUR_AF=0.3101;SAS_AF=0.3415;AA=t|||;VT=SNP
3	118038961	rs115879165	G	A	100	PASS	AC=89;AF=0.0177716;AN=5008;NS=2504;DP=21005;EAS_AF=0.0139;AMR_AF=0.0216;AFR_AF=0.0166;EUR_AF=0.0209;SAS_AF=0.0174;AA=g|||;VT=SNP
3	118040091	rs779210	T	C	100	PASS	AC=1481;AF=0.295727;AN=5008;NS=2504;DP=16450;EAS_AF=0.3333;AMR_AF=0.2723;AFR_AF=0.1884;EUR_AF=0.2843;SAS_AF=0.4305;AA=-|||;VT=SNP
3	118040266	rs116489154	G	T	100	PASS	AC=89;AF=0.0177716;AN=5008;NS=2504;DP=20304;EAS_AF=0.0139;AMR_AF=0.0216;AFR_AF=0.0166;EUR_AF=0.0209;SAS_AF=0.0174;AA=g|||;VT=SNP
3	118040505	rs779209	T	G	100	PASS	AC=1645;AF=0.328474;AN=5008;NS=2504;DP=20503;EAS_AF=0.373;AMR_AF=0.2666;AFR_AF=0.2776;EUR_AF=0.2922;SAS_AF=0.4325;AA=t|||;VT=SNP
3	118040612	rs142560771	C	T	100	PASS	AC=89;AF=0.0177716;AN=5008;NS=2504;DP=24036;EAS_AF=0.0139;AMR_AF=0.0216;AFR_AF=0.0166;EUR_AF=0.0209;SAS_AF=0.0174;AA=c|||;VT=SNP
3	118040651	rs112594995	A	T	100	PASS	AC=166;AF=0.033147;AN=5008;NS=2504;DP=22545;EAS_AF=0.0546;AMR_AF=0.0115;AFR_AF=0.0424;EUR_AF=0.0278;SAS_AF=0.0194;AA=a|||;VT=SNP
3	118040861	rs112342344	C	T	100	PASS	AC=226;AF=0.0451278;AN=5008;NS=2504;DP=18545;EAS_AF=0.0536;AMR_AF=0.0115;AFR_AF=0.0885;EUR_AF=0.0278;SAS_AF=0.0194;AA=C|||;VT=SNP
3	118041053	rs111338602	G	A	100	PASS	AC=315;AF=0.0628994;AN=5008;NS=2504;DP=19348;EAS_AF=0.0665;AMR_AF=0.0346;AFR_AF=0.1051;EUR_AF=0.0487;SAS_AF=0.0368;AA=G|||;VT=SNP
3	118041978	rs1083649	T	C	100	PASS	AC=1190;AF=0.23762;AN=5008;NS=2504;DP=18830;EAS_AF=0.1984;AMR_AF=0.2421;AFR_AF=0.1868;EUR_AF=0.2823;SAS_AF=0.2975;AA=C|||;VT=SNP
3	118041987	rs1083648	C	T	100	PASS	AC=1102;AF=0.220048;AN=5008;NS=2504;DP=18783;EAS_AF=0.1855;AMR_AF=0.2205;AFR_AF=0.1702;EUR_AF=0.2614;SAS_AF=0.2802;AA=C|||;VT=SNP
3	118042161	rs1083767	C	T	100	PASS	AC=1190;AF=0.23762;AN=5008;NS=2504;DP=17537;EAS_AF=0.1984;AMR_AF=0.2421;AFR_AF=0.1868;EUR_AF=0.2823;SAS_AF=0.2975;AA=T|||;VT=SNP
3	118042191	rs1083768	A	G	100	PASS	AC=1102;AF=0.220048;AN=5008;NS=2504;DP=17901;EAS_AF=0.1845;AMR_AF=0.2205;AFR_AF=0.171;EUR_AF=0.2614;SAS_AF=0.2802;AA=A|||;VT=SNP
3	118042197	rs1083769	T	G	100	PASS	AC=1102;AF=0.220048;AN=5008;NS=2504;DP=18007;EAS_AF=0.1855;AMR_AF=0.2205;AFR_AF=0.1702;EUR_AF=0.2614;SAS_AF=0.2802;AA=T|||;VT=SNP
3	118043209	rs114060407	T	C	100	PASS	AC=662;AF=0.132188;AN=5008;NS=2504;DP=17473;EAS_AF=0.1845;AMR_AF=0.0605;AFR_AF=0.1929;EUR_AF=0.0308;SAS_AF=0.1513;AA=T|||;VT=SNP
3	118043242	rs116477328	G	T	100	PASS	AC=659;AF=0.131589;AN=5008;NS=2504;DP=17089;EAS_AF=0.2609;AMR_AF=0.2233;AFR_AF=0.0159;EUR_AF=0.1581;SAS_AF=0.0624;AA=G|||;VT=SNP
3	118043248	rs9878588	G	A	100	PASS	AC=1125;AF=0.224641;AN=5008;NS=2504;DP=16652;EAS_AF=0.2798;AMR_AF=0.2867;AFR_AF=0.0908;EUR_AF=0.2734;SAS_AF=0.2546;AA=G|||;VT=SNP
3	118043322	rs9878747	G	C	100	PASS	AC=1026;AF=0.204872;AN=5008;NS=2504;DP=16654;EAS_AF=0.2778;AMR_AF=0.2824;AFR_AF=0.0197;EUR_AF=0.2734;SAS_AF=0.2546;AA=G|||;VT=SNP
3	118043411	rs1696528	T	C	100	PASS	AC=3489;AF=0.696685;AN=5008;NS=2504;DP=16767;EAS_AF=0.6607;AMR_AF=0.6916;AFR_AF=0.5787;EUR_AF=0.7873;SAS_AF=0.8037;AA=C|||;VT=SNP
3	118043589	rs79476793	A	C	100	PASS	AC=228;AF=0.0455272;AN=5008;NS=2504;DP=16597;EAS_AF=0.0556;AMR_AF=0.0115;AFR_AF=0.0885;EUR_AF=0.0278;SAS_AF=0.0194;AA=A|||;VT=SNP
3	118044003	rs76584133	A	G	100	PASS	AC=96;AF=0.0191693;AN=5008;NS=2504;DP=18227;EAS_AF=0.0139;AMR_AF=0.0216;AFR_AF=0.0166;EUR_AF=0.0209;SAS_AF=0.0245;AA=A|||;VT=SNP
3	118044195	rs1613683	C	A	100	PASS	AC=1832;AF=0.365815;AN=5008;NS=2504;DP=16296;EAS_AF=0.3819;AMR_AF=0.2983;AFR_AF=0.3676;EUR_AF=0.3131;SAS_AF=0.4489;AA=A|||;VT=SNP
3	118044202	rs1696495	G	A	100	PASS	AC=3652;AF=0.729233;AN=5008;NS=2504;DP=16276;EAS_AF=0.6637;AMR_AF=0.7017;AFR_AF=0.6793;EUR_AF=0.7883;SAS_AF=0.8231;AA=A|||;VT=SNP
3	118044324	rs9828380	T	C	100	PASS	AC=1611;AF=0.321685;AN=5008;NS=2504;DP=15036;EAS_AF=0.2778;AMR_AF=0.3847;AFR_AF=0.1815;EUR_AF=0.4742;SAS_AF=0.3548;AA=T|||;VT=SNP
3	118044377	rs1720806	A	G	100	PASS	AC=869;AF=0.173522;AN=5008;NS=2504;DP=15563;EAS_AF=0.1855;AMR_AF=0.2032;AFR_AF=0.0076;EUR_AF=0.2614;SAS_AF=0.274;AA=A|||;VT=SNP
3	118044443	rs810451	A	T	100	PASS	AC=1737;AF=0.346845;AN=5008;NS=2504;DP=14398;EAS_AF=0.3681;AMR_AF=0.2767;AFR_AF=0.351;EUR_AF=0.2932;SAS_AF=0.4243;AA=A|||;VT=SNP
3	118044526	rs9846412	A	T	100	PASS	AC=1611;AF=0.321685;AN=5008;NS=2504;DP=15253;EAS_AF=0.2778;AMR_AF=0.3847;AFR_AF=0.1815;EUR_AF=0.4742;SAS_AF=0.3548;AA=A|||;VT=SNP
3	118044531	rs779203	A	G	100	PASS	AC=869;AF=0.173522;AN=5008;NS=2504;DP=15435;EAS_AF=0.1855;AMR_AF=0.2032;AFR_AF=0.0076;EUR_AF=0.2614;SAS_AF=0.274;AA=A|||;VT=SNP
3	118044825	rs779202	T	C	100	PASS	AC=356;AF=0.0710863;AN=5008;NS=2504;DP=17382;EAS_AF=0.1478;AMR_AF=0.0331;AFR_AF=0.0015;EUR_AF=0.0994;SAS_AF=0.0838;AA=T|||;VT=SNP
3	118045109	rs79372407	T	A	100	PASS	AC=89;AF=0.0177716;AN=5008;NS=2504;DP=18203;EAS_AF=0.0139;AMR_AF=0.0216;AFR_AF=0.0166;EUR_AF=0.0209;SAS_AF=0.0174;AA=t|||;VT=SNP
3	118045334	rs78139448	G	C	100	PASS	AC=1025;AF=0.204673;AN=5008;NS=2504;DP=16812;EAS_AF=0.2768;AMR_AF=0.2824;AFR_AF=0.0197;EUR_AF=0.2734;SAS_AF=0.2546;AA=G|||;VT=SNP
3	118045349	rs779201	G	C	100	PASS	AC=1728;AF=0.345048;AN=5008;NS=2504;DP=16470;EAS_AF=0.3819;AMR_AF=0.2882;AFR_AF=0.2935;EUR_AF=0.3131;SAS_AF=0.4499;AA=C|||;VT=SNP
3	118045815	rs77720760	C	T	100	PASS	AC=90;AF=0.0179712;AN=5008;NS=2504;DP=12118;EAS_AF=0.0149;AMR_AF=0.0216;AFR_AF=0.0166;EUR_AF=0.0209;SAS_AF=0.0174;AA=T|||;VT=SNP
3	118045905	rs9865837	G	A	100	PASS	AC=961;AF=0.191893;AN=5008;NS=2504;DP=14280;EAS_AF=0.1528;AMR_AF=0.1268;AFR_AF=0.3192;EUR_AF=0.0726;SAS_AF=0.229;AA=A|||;VT=SNP
3	118046027	rs114477010	T	C	100	PASS	AC=89;AF=0.0177716;AN=5008;NS=2504;DP=14085;EAS_AF=0.0139;AMR_AF=0.0216;AFR_AF=0.0166;EUR_AF=0.0209;SAS_AF=0.0174;AA=T|||;VT=SNP
3	118046240	rs78683769	T	C	100	PASS	AC=89;AF=0.0177716;AN=5008;NS=2504;DP=16760;EAS_AF=0.0139;AMR_AF=0.0216;AFR_AF=0.0166;EUR_AF=0.0209;SAS_AF=0.0174;AA=T|||;VT=SNP
3	118046619	rs77631215	T	C	100	PASS	AC=89;AF=0.0177716;AN=5008;NS=2504;DP=16702;EAS_AF=0.0139;AMR_AF=0.0216;AFR_AF=0.0166;EUR_AF=0.0209;SAS_AF=0.0174;AA=T|||;VT=SNP
3	118046820	rs28854882	A	G	100	PASS	AC=1699;AF=0.339257;AN=5008;NS=2504;DP=15508;EAS_AF=0.2917;AMR_AF=0.4063;AFR_AF=0.1982;EUR_AF=0.495;SAS_AF=0.3712;AA=A|||;VT=SNP
3	118046925	rs150153880	C	T	100	PASS	AC=89;AF=0.0177716;AN=5008;NS=2504;DP=13692;EAS_AF=0.0139;AMR_AF=0.0216;AFR_AF=0.0166;EUR_AF=0.0209;SAS_AF=0.0174;AA=T|||;VT=SNP
3	118047171	rs1584322	A	G	100	PASS	AC=1701;AF=0.339657;AN=5008;NS=2504;DP=12837;EAS_AF=0.2927;AMR_AF=0.4063;AFR_AF=0.1982;EUR_AF=0.495;SAS_AF=0.3722;AA=A|||;VT=SNP
3	118047265	rs779200	C	T	100	PASS	AC=875;AF=0.17472;AN=5008;NS=2504;DP=16701;EAS_AF=0.1845;AMR_AF=0.2032;AFR_AF=0.0083;EUR_AF=0.2604;SAS_AF=0.2812;AA=C|||;VT=SNP
3	118047488	rs779199	T	C	100	PASS	AC=1785;AF=0.35643;AN=5008;NS=2504;DP=15895;EAS_AF=0.3681;AMR_AF=0.2839;AFR_AF=0.3759;EUR_AF=0.2942;SAS_AF=0.4335;AA=T|||;VT=SNP
3	118047518	rs779198	T	G	100	PASS	AC=875;AF=0.17472;AN=5008;NS=2504;DP=16447;EAS_AF=0.1855;AMR_AF=0.2032;AFR_AF=0.0068;EUR_AF=0.2614;SAS_AF=0.2812;AA=T|||;VT=SNP
3	118047534	rs1584321	G	A	100	PASS	AC=105;AF=0.0209665;AN=5008;NS=2504;DP=16401;EAS_AF=0.0139;AMR_AF=0.0231;AFR_AF=0.0166;EUR_AF=0.0318;SAS_AF=0.0215;AA=A|||;VT=SNP
3	118047553	rs779197	A	G	100	PASS	AC=875;AF=0.17472;AN=5008;NS=2504;DP=16608;EAS_AF=0.1855;AMR_AF=0.2032;AFR_AF=0.0068;EUR_AF=0.2614;SAS_AF=0.2812;AA=A|||;VT=SNP
3	118047858	rs1066603	A	G	100	PASS	AC=3397;AF=0.678315;AN=5008;NS=2504;DP=18471;EAS_AF=0.6478;AMR_AF=0.6686;AFR_AF=0.5567;EUR_AF=0.7684;SAS_AF=0.7883;AA=A|||;VT=SNP
3	118048052	rs76650668	C	A	100	PASS	AC=89;AF=0.0177716;AN=5008;NS=2504;DP=18263;EAS_AF=0.0139;AMR_AF=0.0216;AFR_AF=0.0166;EUR_AF=0.0209;SAS_AF=0.0174;AA=A|||;VT=SNP
3	118048145	rs116037195	G	C	100	PASS	AC=89;AF=0.0177716;AN=5008;NS=2504;DP=17105;EAS_AF=0.0139;AMR_AF=0.0216;AFR_AF=0.0166;EUR_AF=0.0209;SAS_AF=0.0174;AA=G|||;VT=SNP
3	118048275	rs1066602	A	G	100	PASS	AC=2742;AF=0.547524;AN=5008;NS=2504;DP=17464;EAS_AF=0.5179;AMR_AF=0.6037;AFR_AF=0.2958;EUR_AF=0.7644;SAS_AF=0.6554;AA=A|||;VT=SNP
3	118048559	rs779196	A	G	100	PASS	AC=2579;AF=0.514976;AN=5008;NS=2504;DP=18744;EAS_AF=0.4782;AMR_AF=0.6095;AFR_AF=0.2065;EUR_AF=0.7565;SAS_AF=0.6544;AA=G|||;VT=SNP
3	118048591	rs779195	C	A	100	PASS	AC=2488;AF=0.496805;AN=5008;NS=2504;DP=18716;EAS_AF=0.4633;AMR_AF=0.5879;AFR_AF=0.1899;EUR_AF=0.7346;SAS_AF=0.637;AA=C|||;VT=SNP
3	118048873	rs76754865	A	C	100	PASS	AC=89;AF=0.0177716;AN=5008;NS=2504;DP=20525;EAS_AF=0.0139;AMR_AF=0.0216;AFR_AF=0.0166;EUR_AF=0.0209;SAS_AF=0.0174;AA=A|||;VT=SNP
3	118048984	rs75789145	C	A	100	PASS	AC=89;AF=0.0177716;AN=5008;NS=2504;DP=19187;EAS_AF=0.0139;AMR_AF=0.0216;AFR_AF=0.0166;EUR_AF=0.0209;SAS_AF=0.0174;AA=A|||;VT=SNP
3	118049162	rs74784017	T	C	100	PASS	AC=89;AF=0.0177716;AN=5008;NS=2504;DP=16156;EAS_AF=0.0139;AMR_AF=0.0216;AFR_AF=0.0166;EUR_AF=0.0209;SAS_AF=0.0174;AA=T|||;VT=SNP
3	118049362	rs705267	C	T	100	PASS	AC=95;AF=0.0189696;AN=5008;NS=2504;DP=14923;EAS_AF=0.0149;AMR_AF=0.0216;AFR_AF=0.0166;EUR_AF=0.0209;SAS_AF=0.0225;AA=C|||;VT=SNP
3	118049844	rs7624940	T	G	100	PASS	AC=1709;AF=0.341254;AN=5008;NS=2504;DP=15998;EAS_AF=0.2937;AMR_AF=0.4063;AFR_AF=0.1982;EUR_AF=0.495;SAS_AF=0.3793;AA=G|||;VT=SNP
3	118049877	rs7627204	T	C	100	PASS	AC=1612;AF=0.321885;AN=5008;NS=2504;DP=16035;EAS_AF=0.2788;AMR_AF=0.3847;AFR_AF=0.1815;EUR_AF=0.4742;SAS_AF=0.3548;AA=T|||;VT=SNP
3	118050388	rs1696488	T	A	100	PASS	AC=3935;AF=0.785743;AN=5008;NS=2504;DP=18008;EAS_AF=0.6756;AMR_AF=0.7478;AFR_AF=0.7776;EUR_AF=0.838;SAS_AF=0.8834;AA=A|||;VT=SNP
3	118050608	rs78670157	T	C	100	PASS	AC=166;AF=0.033147;AN=5008;NS=2504;DP=22179;EAS_AF=0.0546;AMR_AF=0.0115;AFR_AF=0.0424;EUR_AF=0.0278;SAS_AF=0.0194;AA=T|||;VT=SNP
3	118050718	rs9812918	C	A	100	PASS	AC=1027;AF=0.205072;AN=5008;NS=2504;DP=20162;EAS_AF=0.2778;AMR_AF=0.2824;AFR_AF=0.0197;EUR_AF=0.2744;SAS_AF=0.2546;AA=C|||;VT=SNP
3	118050742	rs9813191	G	A	100	PASS	AC=1702;AF=0.339856;AN=5008;NS=2504;DP=19966;EAS_AF=0.2927;AMR_AF=0.4063;AFR_AF=0.1982;EUR_AF=0.495;SAS_AF=0.3732;AA=G|||;VT=SNP
3	118050798	rs73179284	C	T	100	PASS	AC=941;AF=0.187899;AN=5008;NS=2504;DP=19859;EAS_AF=0.3244;AMR_AF=0.2493;AFR_AF=0.1248;EUR_AF=0.161;SAS_AF=0.1166;AA=C|||;VT=SNP
3	118050974	rs1696487	T	G	100	PASS	AC=1797;AF=0.358826;AN=5008;NS=2504;DP=19287;EAS_AF=0.373;AMR_AF=0.2853;AFR_AF=0.3805;EUR_AF=0.2942;SAS_AF=0.4335;AA=T|||;VT=SNP
3	118051349	rs148853431	C	T	100	PASS	AC=100;AF=0.0199681;AN=5008;NS=2504;DP=17057;EAS_AF=0.0139;AMR_AF=0.0216;AFR_AF=0.0234;EUR_AF=0.0209;SAS_AF=0.0194;AA=c|||;VT=SNP
3	118051462	rs114346467	A	T	100	PASS	AC=88;AF=0.0175719;AN=5008;NS=2504;DP=18951;EAS_AF=0.0139;AMR_AF=0.0216;AFR_AF=0.0166;EUR_AF=0.0199;SAS_AF=0.0174;AA=A|||;VT=SNP
3	118051487	rs9837689	T	C	100	PASS	AC=1616;AF=0.322684;AN=5008;NS=2504;DP=19511;EAS_AF=0.2798;AMR_AF=0.3862;AFR_AF=0.1815;EUR_AF=0.4751;SAS_AF=0.3558;AA=T|||;VT=SNP
3	118051635	rs75927910	C	T	100	PASS	AC=89;AF=0.0177716;AN=5008;NS=2504;DP=19467;EAS_AF=0.0139;AMR_AF=0.0216;AFR_AF=0.0166;EUR_AF=0.0209;SAS_AF=0.0174;AA=T|||;VT=SNP
3	118051831	rs12630337	C	G	100	PASS	AC=1446;AF=0.288738;AN=5008;NS=2504;DP=18079;EAS_AF=0.253;AMR_AF=0.2579;AFR_AF=0.2927;EUR_AF=0.3121;SAS_AF=0.318;AA=C|||;VT=SNP
3	118052159	rs61710392	T	G	100	PASS	AC=122;AF=0.024361;AN=5008;NS=2504;DP=15206;EAS_AF=0.0536;AMR_AF=0.0101;AFR_AF=0.0106;EUR_AF=0.0278;SAS_AF=0.0194;AA=T|||;VT=SNP
3	118052277	rs13074387	A	C	100	PASS	AC=3935;AF=0.785743;AN=5008;NS=2504;DP=14458;EAS_AF=0.6756;AMR_AF=0.7478;AFR_AF=0.7776;EUR_AF=0.838;SAS_AF=0.8834;AA=N|||;VT=SNP
3	118053046	rs7620150	T	C	100	PASS	AC=1613;AF=0.322085;AN=5008;NS=2504;DP=20604;EAS_AF=0.2788;AMR_AF=0.3847;AFR_AF=0.1815;EUR_AF=0.4742;SAS_AF=0.3558;AA=T|||;VT=SNP
3	118053358	rs77672971	G	A	100	PASS	AC=96;AF=0.0191693;AN=5008;NS=2504;DP=21030;EAS_AF=0.0139;AMR_AF=0.0216;AFR_AF=0.0166;EUR_AF=0.0209;SAS_AF=0.0245;AA=A|||;VT=SNP
3	118053399	rs779607	T	C	100	PASS	AC=1792;AF=0.357827;AN=5008;NS=2504;DP=20695;EAS_AF=0.374;AMR_AF=0.2853;AFR_AF=0.3812;EUR_AF=0.2942;SAS_AF=0.4264;AA=T|||;VT=SNP
3	118053526	rs77300857	T	C	100	PASS	AC=96;AF=0.0191693;AN=5008;NS=2504;DP=20118;EAS_AF=0.0139;AMR_AF=0.0216;AFR_AF=0.0166;EUR_AF=0.0209;SAS_AF=0.0245;AA=T|||;VT=SNP
3	118053585	rs779608	A	G	100	PASS	AC=3934;AF=0.785543;AN=5008;NS=2504;DP=19805;EAS_AF=0.6756;AMR_AF=0.7464;AFR_AF=0.7776;EUR_AF=0.838;SAS_AF=0.8834;AA=G|||;VT=SNP
3	118053953	rs1720810	C	T	100	PASS	AC=868;AF=0.173323;AN=5008;NS=2504;DP=19506;EAS_AF=0.1845;AMR_AF=0.2032;AFR_AF=0.0068;EUR_AF=0.2604;SAS_AF=0.2761;AA=C|||;VT=SNP
3	118053954	rs1665969	A	G	100	PASS	AC=3934;AF=0.785543;AN=5008;NS=2504;DP=19399;EAS_AF=0.6756;AMR_AF=0.7478;AFR_AF=0.7776;EUR_AF=0.837;SAS_AF=0.8834;AA=G|||;VT=SNP
3	118054886	rs9829946	T	C	100	PASS	AC=1614;AF=0.322284;AN=5008;NS=2504;DP=15916;EAS_AF=0.2788;AMR_AF=0.3847;AFR_AF=0.1815;EUR_AF=0.4751;SAS_AF=0.3558;AA=T|||;VT=SNP
3	118054908	rs809663	T	G	100	PASS	AC=1129;AF=0.225439;AN=5008;NS=2504;DP=17103;EAS_AF=0.2381;AMR_AF=0.219;AFR_AF=0.1142;EUR_AF=0.2903;SAS_AF=0.3006;AA=T|||;VT=SNP
3	118056161	rs75788300	C	T	100	PASS	AC=618;AF=0.123403;AN=5008;NS=2504;DP=21152;EAS_AF=0.1875;AMR_AF=0.0519;AFR_AF=0.1626;EUR_AF=0.0298;SAS_AF=0.1513;AA=C|||;VT=SNP
3	118056265	rs9815965	C	G	100	PASS	AC=1026;AF=0.204872;AN=5008;NS=2504;DP=20326;EAS_AF=0.2778;AMR_AF=0.2824;AFR_AF=0.0204;EUR_AF=0.2714;SAS_AF=0.2556;AA=C|||;VT=SNP
3	118056518	rs779609	A	G	100	PASS	AC=3934;AF=0.785543;AN=5008;NS=2504;DP=19577;EAS_AF=0.6756;AMR_AF=0.7478;AFR_AF=0.7776;EUR_AF=0.838;SAS_AF=0.8824;AA=G|||;VT=SNP
3	118057034	rs11708195	C	A	100	PASS	AC=1704;AF=0.340256;AN=5008;NS=2504;DP=18531;EAS_AF=0.2927;AMR_AF=0.4063;AFR_AF=0.1982;EUR_AF=0.4901;SAS_AF=0.3804;AA=C|||;VT=SNP
3	118057337	rs11716034	A	G	100	PASS	AC=1703;AF=0.340056;AN=5008;NS=2504;DP=16796;EAS_AF=0.2927;AMR_AF=0.4063;AFR_AF=0.1982;EUR_AF=0.4891;SAS_AF=0.3804;AA=A|||;VT=SNP
3	118057546	rs16828233	G	A	100	PASS	AC=1020;AF=0.203674;AN=5008;NS=2504;DP=18039;EAS_AF=0.2778;AMR_AF=0.2824;AFR_AF=0.0197;EUR_AF=0.2674;SAS_AF=0.2546;AA=G|||;VT=SNP
3	118057633	rs16828234	C	G	100	PASS	AC=1020;AF=0.203674;AN=5008;NS=2504;DP=16895;EAS_AF=0.2778;AMR_AF=0.2824;AFR_AF=0.0197;EUR_AF=0.2674;SAS_AF=0.2546;AA=C|||;VT=SNP
3	118057733	rs79839237	G	A	100	PASS	AC=1021;AF=0.203874;AN=5008;NS=2504;DP=18370;EAS_AF=0.2778;AMR_AF=0.2824;AFR_AF=0.0197;EUR_AF=0.2684;SAS_AF=0.2546;AA=G|||;VT=SNP
3	118057755	rs779610	C	G	100	PASS	AC=1339;AF=0.267372;AN=5008;NS=2504;DP=18164;EAS_AF=0.2262;AMR_AF=0.2363;AFR_AF=0.2761;EUR_AF=0.2932;SAS_AF=0.2935;AA=C|||;VT=SNP
3	118057806	rs16828236	A	T	100	PASS	AC=1021;AF=0.203874;AN=5008;NS=2504;DP=18163;EAS_AF=0.2778;AMR_AF=0.2824;AFR_AF=0.0197;EUR_AF=0.2684;SAS_AF=0.2546;AA=A|||;VT=SNP
3	118058440	rs9864321	A	G	100	PASS	AC=1706;AF=0.340655;AN=5008;NS=2504;DP=18063;EAS_AF=0.2937;AMR_AF=0.4063;AFR_AF=0.1982;EUR_AF=0.4911;SAS_AF=0.3804;AA=A|||;VT=SNP
3	118059576	rs28758387	T	C	100	PASS	AC=1611;AF=0.321685;AN=5008;NS=2504;DP=20606;EAS_AF=0.2788;AMR_AF=0.3847;AFR_AF=0.1815;EUR_AF=0.4722;SAS_AF=0.3558;AA=T|||;VT=SNP
3	118062005	rs73179286	A	C	100	PASS	AC=662;AF=0.132188;AN=5008;NS=2504;DP=14370;EAS_AF=0.2609;AMR_AF=0.2233;AFR_AF=0.0121;EUR_AF=0.165;SAS_AF=0.0634;AA=A|||;VT=SNP
3	118062305	rs705266	T	C	100	PASS	AC=1797;AF=0.358826;AN=5008;NS=2504;DP=15882;EAS_AF=0.4365;AMR_AF=0.2853;AFR_AF=0.2935;EUR_AF=0.2932;SAS_AF=0.4867;AA=T|||;VT=SNP
3	118062786	rs705265	G	T	100	PASS	AC=4205;AF=0.839657;AN=5008;NS=2504;DP=18421;EAS_AF=0.7391;AMR_AF=0.7738;AFR_AF=0.8843;EUR_AF=0.834;SAS_AF=0.9356;AA=T|||;VT=SNP
3	118063670	rs705264	C	A	100	PASS	AC=1146;AF=0.228834;AN=5008;NS=2504;DP=10675;EAS_AF=0.248;AMR_AF=0.2291;AFR_AF=0.115;EUR_AF=0.2634;SAS_AF=0.3272;AA=C|||;VT=SNP
3	118063701	rs705263	G	A	100	PASS	AC=1423;AF=0.284145;AN=5008;NS=2504;DP=11396;EAS_AF=0.3056;AMR_AF=0.2464;AFR_AF=0.2216;EUR_AF=0.2922;SAS_AF=0.365;AA=G|||;VT=SNP
3	118064132	rs11720114	T	C	100	PASS	AC=1608;AF=0.321086;AN=5008;NS=2504;DP=16050;EAS_AF=0.2788;AMR_AF=0.3847;AFR_AF=0.1815;EUR_AF=0.4692;SAS_AF=0.3558;AA=T|||;VT=SNP
3	118064370	rs779218	A	G	100	PASS	AC=4134;AF=0.825479;AN=5008;NS=2504;DP=14388;EAS_AF=0.7401;AMR_AF=0.7695;AFR_AF=0.8321;EUR_AF=0.833;SAS_AF=0.9366;AA=G|||;VT=SNP
3	118064392	rs1597057	T	C	100	PASS	AC=1705;AF=0.340455;AN=5008;NS=2504;DP=15869;EAS_AF=0.2927;AMR_AF=0.4063;AFR_AF=0.1982;EUR_AF=0.4911;SAS_AF=0.3804;AA=T|||;VT=SNP
3	118064530	rs75136090	C	A	100	PASS	AC=97;AF=0.019369;AN=5008;NS=2504;DP=13142;EAS_AF=0.0139;AMR_AF=0.0216;AFR_AF=0.0166;EUR_AF=0.0219;SAS_AF=0.0245;AA=C|||;VT=SNP
3	118065009	rs1079969	T	A	100	PASS	AC=1705;AF=0.340455;AN=5008;NS=2504;DP=18718;EAS_AF=0.2927;AMR_AF=0.4063;AFR_AF=0.1982;EUR_AF=0.4911;SAS_AF=0.3804;AA=T|||;VT=SNP
3	118065659	rs1720798	G	A	100	PASS	AC=1792;AF=0.357827;AN=5008;NS=2504;DP=14360;EAS_AF=0.4375;AMR_AF=0.2853;AFR_AF=0.2943;EUR_AF=0.2932;SAS_AF=0.4796;AA=G|||;VT=SNP
3	118066099	rs1348969	T	C	100	PASS	AC=1705;AF=0.340455;AN=5008;NS=2504;DP=17072;EAS_AF=0.2927;AMR_AF=0.4063;AFR_AF=0.1982;EUR_AF=0.4911;SAS_AF=0.3804;AA=T|||;VT=SNP
3	118067597	rs7647894	T	C	100	PASS	AC=97;AF=0.019369;AN=5008;NS=2504;DP=17117;EAS_AF=0.0139;AMR_AF=0.0216;AFR_AF=0.0166;EUR_AF=0.0219;SAS_AF=0.0245;AA=T|||;VT=SNP
3	118067810	rs1392271	C	T	100	PASS	AC=1096;AF=0.21885;AN=5008;NS=2504;DP=14983;EAS_AF=0.1845;AMR_AF=0.2219;AFR_AF=0.171;EUR_AF=0.2604;SAS_AF=0.274;AA=C|||;VT=SNP
3	118067877	rs79131036	T	C	100	PASS	AC=97;AF=0.019369;AN=5008;NS=2504;DP=14309;EAS_AF=0.0139;AMR_AF=0.0216;AFR_AF=0.0166;EUR_AF=0.0219;SAS_AF=0.0245;AA=T|||;VT=SNP
3	118068499	rs77304950	G	A	100	PASS	AC=90;AF=0.0179712;AN=5008;NS=2504;DP=17000;EAS_AF=0.0139;AMR_AF=0.0216;AFR_AF=0.0166;EUR_AF=0.0219;SAS_AF=0.0174;AA=G|||;VT=SNP
3	118068952	rs80351612	A	G	100	PASS	AC=665;AF=0.132788;AN=5008;NS=2504;DP=13983;EAS_AF=0.1885;AMR_AF=0.0605;AFR_AF=0.1914;EUR_AF=0.0308;SAS_AF=0.1524;AA=A|||;VT=SNP
3	118069220	rs1968010	T	C	100	PASS	AC=1796;AF=0.358626;AN=5008;NS=2504;DP=18730;EAS_AF=0.2788;AMR_AF=0.402;AFR_AF=0.3139;EUR_AF=0.4702;SAS_AF=0.3558;AA=T|||;VT=SNP
3	118069610	rs779617	T	C	100	PASS	AC=878;AF=0.175319;AN=5008;NS=2504;DP=20528;EAS_AF=0.1875;AMR_AF=0.2032;AFR_AF=0.0083;EUR_AF=0.2604;SAS_AF=0.2812;AA=T|||;VT=SNP
3	118069690	rs9819777	A	C	100	PASS	AC=1609;AF=0.321286;AN=5008;NS=2504;DP=20741;EAS_AF=0.2788;AMR_AF=0.3833;AFR_AF=0.1815;EUR_AF=0.4702;SAS_AF=0.3569;AA=A|||;VT=SNP
3	118070385	rs809664	G	C	100	PASS	AC=3957;AF=0.790136;AN=5008;NS=2504;DP=18133;EAS_AF=0.6776;AMR_AF=0.7507;AFR_AF=0.7958;EUR_AF=0.833;SAS_AF=0.8824;AA=t|||;VT=SNP
3	118071348	rs779616	T	C	100	PASS	AC=3931;AF=0.784944;AN=5008;NS=2504;DP=20282;EAS_AF=0.6776;AMR_AF=0.7478;AFR_AF=0.7784;EUR_AF=0.831;SAS_AF=0.8834;AA=C|||;VT=SNP
3	118071595	rs779615	C	T	100	PASS	AC=1196;AF=0.238818;AN=5008;NS=2504;DP=18356;EAS_AF=0.2004;AMR_AF=0.2421;AFR_AF=0.1884;EUR_AF=0.2833;SAS_AF=0.2986;AA=C|||;VT=SNP
3	118071606	rs779614	C	T	100	PASS	AC=1109;AF=0.221446;AN=5008;NS=2504;DP=18339;EAS_AF=0.1865;AMR_AF=0.2205;AFR_AF=0.174;EUR_AF=0.2614;SAS_AF=0.2812;AA=A|||;VT=SNP
3	118072479	rs11707585	T	G	100	PASS	AC=1782;AF=0.355831;AN=5008;NS=2504;DP=19910;EAS_AF=0.373;AMR_AF=0.2853;AFR_AF=0.3767;EUR_AF=0.2913;SAS_AF=0.4264;AA=T|||;VT=SNP
3	118072690	rs1720809	G	A	100	PASS	AC=867;AF=0.173123;AN=5008;NS=2504;DP=17761;EAS_AF=0.1845;AMR_AF=0.2032;AFR_AF=0.0083;EUR_AF=0.2594;SAS_AF=0.274;AA=G|||;VT=SNP
3	118073871	rs4688099	A	T	100	PASS	AC=1606;AF=0.320687;AN=5008;NS=2504;DP=21017;EAS_AF=0.2778;AMR_AF=0.3847;AFR_AF=0.1815;EUR_AF=0.4682;SAS_AF=0.3558;AA=A|||;VT=SNP
3	118073895	rs1696506	T	C	100	PASS	AC=3929;AF=0.784545;AN=5008;NS=2504;DP=20467;EAS_AF=0.6766;AMR_AF=0.7478;AFR_AF=0.7776;EUR_AF=0.831;SAS_AF=0.8834;AA=C|||;VT=SNP
3	118074247	rs1696505	T	C	100	PASS	AC=3819;AF=0.76258;AN=5008;NS=2504;DP=21654;EAS_AF=0.6776;AMR_AF=0.7378;AFR_AF=0.6997;EUR_AF=0.83;SAS_AF=0.8834;AA=C|||;VT=SNP
3	118074576	rs6797447	G	A	100	PASS	AC=92;AF=0.0183706;AN=5008;NS=2504;DP=19190;EAS_AF=0.0139;AMR_AF=0.0216;AFR_AF=0.0189;EUR_AF=0.0219;SAS_AF=0.0164;AA=G|||;VT=SNP
3	118074939	rs1353917	T	C	100	PASS	AC=1793;AF=0.358027;AN=5008;NS=2504;DP=18631;EAS_AF=0.375;AMR_AF=0.2853;AFR_AF=0.3775;EUR_AF=0.2922;SAS_AF=0.4335;AA=T|||;VT=SNP
3	118074977	rs57673682	T	G	100	PASS	AC=854;AF=0.170527;AN=5008;NS=2504;DP=17568;EAS_AF=0.1935;AMR_AF=0.0764;AFR_AF=0.3222;EUR_AF=0.0318;SAS_AF=0.1513;AA=t|||;VT=SNP
3	118075567	rs74285398	T	G	100	PASS	AC=455;AF=0.0908546;AN=5008;NS=2504;DP=16258;EAS_AF=0.1885;AMR_AF=0.0418;AFR_AF=0.0431;EUR_AF=0.0298;SAS_AF=0.1524;AA=T|||;VT=SNP
3	118075859	rs28853947	C	T	100	PASS	AC=1020;AF=0.203674;AN=5008;NS=2504;DP=15580;EAS_AF=0.2778;AMR_AF=0.2824;AFR_AF=0.0197;EUR_AF=0.2684;SAS_AF=0.2536;AA=C|||;VT=SNP
3	118076503	rs60500613	C	T	100	PASS	AC=620;AF=0.123802;AN=5008;NS=2504;DP=16680;EAS_AF=0.1885;AMR_AF=0.0519;AFR_AF=0.1626;EUR_AF=0.0298;SAS_AF=0.1524;AA=C|||;VT=SNP
3	118076504	rs1696504	A	G	100	PASS	AC=2170;AF=0.433307;AN=5008;NS=2504;DP=16636;EAS_AF=0.3988;AMR_AF=0.3559;AFR_AF=0.4834;EUR_AF=0.3638;SAS_AF=0.5276;AA=A|||;VT=SNP
3	118076714	rs13314327	T	G	100	PASS	AC=1606;AF=0.320687;AN=5008;NS=2504;DP=17277;EAS_AF=0.2788;AMR_AF=0.3847;AFR_AF=0.1808;EUR_AF=0.4682;SAS_AF=0.3558;AA=T|||;VT=SNP
3	118076832	rs1447591	C	G	100	PASS	AC=1620;AF=0.323482;AN=5008;NS=2504;DP=19910;EAS_AF=0.375;AMR_AF=0.2637;AFR_AF=0.2595;EUR_AF=0.2913;SAS_AF=0.4325;AA=G|||;VT=SNP
3	118076835	rs61210202	C	T	100	PASS	AC=807;AF=0.161142;AN=5008;NS=2504;DP=19070;EAS_AF=0.1875;AMR_AF=0.0706;AFR_AF=0.295;EUR_AF=0.0308;SAS_AF=0.1513;AA=C|||;VT=SNP
3	118076837	rs78651237	G	T	100	PASS	AC=90;AF=0.0179712;AN=5008;NS=2504;DP=18962;EAS_AF=0.0139;AMR_AF=0.0216;AFR_AF=0.0166;EUR_AF=0.0219;SAS_AF=0.0174;AA=G|||;VT=SNP
3	118077087	rs6806804	C	T	100	PASS	AC=642;AF=0.128195;AN=5008;NS=2504;DP=22326;EAS_AF=0.1885;AMR_AF=0.0562;AFR_AF=0.1778;EUR_AF=0.0298;SAS_AF=0.1513;AA=C|||;VT=SNP
3	118077248	rs75723228	C	A	100	PASS	AC=90;AF=0.0179712;AN=5008;NS=2504;DP=22083;EAS_AF=0.0139;AMR_AF=0.0216;AFR_AF=0.0166;EUR_AF=0.0219;SAS_AF=0.0174;AA=C|||;VT=SNP
3	118077490	rs60225171	C	T	100	PASS	AC=319;AF=0.0636981;AN=5008;NS=2504;DP=24021;EAS_AF=0.0139;AMR_AF=0.0389;AFR_AF=0.18;EUR_AF=0.0229;SAS_AF=0.0174;AA=C|||;VT=SNP
3	118077528	rs112796838	A	C	100	PASS	AC=664;AF=0.132588;AN=5008;NS=2504;DP=24017;EAS_AF=0.1885;AMR_AF=0.0605;AFR_AF=0.1914;EUR_AF=0.0308;SAS_AF=0.1513;AA=A|||;VT=SNP
3	118077562	rs141561593	G	A	100	PASS	AC=75;AF=0.014976;AN=5008;NS=2504;DP=23382;EAS_AF=0.0139;AMR_AF=0.0216;AFR_AF=0.0053;EUR_AF=0.0219;SAS_AF=0.0174;AA=G|||;VT=SNP
3	118077682	rs13087409	A	C	100	PASS	AC=154;AF=0.0307508;AN=5008;NS=2504;DP=21013;EAS_AF=0.002;AMR_AF=0.0317;AFR_AF=0.0015;EUR_AF=0.0974;SAS_AF=0.0307;AA=A|||;VT=SNP
3	118077750	rs1617428	T	C	100	PASS	AC=878;AF=0.175319;AN=5008;NS=2504;DP=21951;EAS_AF=0.1865;AMR_AF=0.2032;AFR_AF=0.0083;EUR_AF=0.2604;SAS_AF=0.2822;AA=T|||;VT=SNP
3	118077822	rs112552806	A	G	100	PASS	AC=1607;AF=0.320887;AN=5008;NS=2504;DP=22622;EAS_AF=0.2788;AMR_AF=0.3847;AFR_AF=0.1808;EUR_AF=0.4692;SAS_AF=0.3558;AA=A|||;VT=SNP
3	118077827	rs6807523	C	A	100	PASS	AC=90;AF=0.0179712;AN=5008;NS=2504;DP=22612;EAS_AF=0.0139;AMR_AF=0.0216;AFR_AF=0.0166;EUR_AF=0.0219;SAS_AF=0.0174;AA=C|||;VT=SNP
3	118077924	rs6774404	T	A	100	PASS	AC=665;AF=0.132788;AN=5008;NS=2504;DP=23669;EAS_AF=0.1885;AMR_AF=0.0605;AFR_AF=0.1921;EUR_AF=0.0308;SAS_AF=0.1513;AA=T|||;VT=SNP
3	118078471	rs72967532	T	C	100	PASS	AC=319;AF=0.0636981;AN=5008;NS=2504;DP=23166;EAS_AF=0.0139;AMR_AF=0.0389;AFR_AF=0.18;EUR_AF=0.0229;SAS_AF=0.0174;AA=T|||;VT=SNP
3	118078487	rs3104616	T	C	100	PASS	AC=1473;AF=0.294129;AN=5008;NS=2504;DP=23302;EAS_AF=0.2073;AMR_AF=0.2882;AFR_AF=0.2874;EUR_AF=0.332;SAS_AF=0.3579;AA=T|||;VT=SNP
3	118078662	rs9839474	A	C	100	PASS	AC=3895;AF=0.777756;AN=5008;NS=2504;DP=21843;EAS_AF=0.6776;AMR_AF=0.7507;AFR_AF=0.7481;EUR_AF=0.833;SAS_AF=0.8834;AA=C|||;VT=SNP
3	118079080	rs9843990	A	G	100	PASS	AC=1607;AF=0.320887;AN=5008;NS=2504;DP=22424;EAS_AF=0.2788;AMR_AF=0.3847;AFR_AF=0.1808;EUR_AF=0.4692;SAS_AF=0.3558;AA=A|||;VT=SNP
3	118079782	rs7635166	A	T	100	PASS	AC=319;AF=0.0636981;AN=5008;NS=2504;DP=19294;EAS_AF=0.0139;AMR_AF=0.0389;AFR_AF=0.18;EUR_AF=0.0229;SAS_AF=0.0174;AA=A|||;VT=SNP
3	118080017	rs1083754	T	C	100	PASS	AC=3864;AF=0.771565;AN=5008;NS=2504;DP=20972;EAS_AF=0.6776;AMR_AF=0.7464;AFR_AF=0.7284;EUR_AF=0.831;SAS_AF=0.8834;AA=C|||;VT=SNP
3	118080240	rs1947145	C	G	100	PASS	AC=1607;AF=0.320887;AN=5008;NS=2504;DP=23102;EAS_AF=0.2788;AMR_AF=0.3847;AFR_AF=0.1808;EUR_AF=0.4692;SAS_AF=0.3558;AA=C|||;VT=SNP
3	118080350	rs1083755	T	A	100	PASS	AC=3792;AF=0.757188;AN=5008;NS=2504;DP=23185;EAS_AF=0.6776;AMR_AF=0.7392;AFR_AF=0.6778;EUR_AF=0.831;SAS_AF=0.8834;AA=A|||;VT=SNP
3	118081025	rs2166753	G	A	100	PASS	AC=2666;AF=0.532348;AN=5008;NS=2504;DP=21971;EAS_AF=0.4752;AMR_AF=0.5043;AFR_AF=0.5401;EUR_AF=0.5487;SAS_AF=0.5838;AA=g|||;VT=SNP
3	118081138	rs80156371	A	T	100	PASS	AC=513;AF=0.102436;AN=5008;NS=2504;DP=20852;EAS_AF=0.1865;AMR_AF=0.0418;AFR_AF=0.0893;EUR_AF=0.0298;SAS_AF=0.1513;AA=A|||;VT=SNP
3	118081290	rs74952568	C	T	100	PASS	AC=514;AF=0.102636;AN=5008;NS=2504;DP=20532;EAS_AF=0.1875;AMR_AF=0.0418;AFR_AF=0.0893;EUR_AF=0.0298;SAS_AF=0.1513;AA=C|||;VT=SNP
3	118081347	rs2084350	A	G	100	PASS	AC=598;AF=0.119409;AN=5008;NS=2504;DP=20549;EAS_AF=0.0198;AMR_AF=0.0836;AFR_AF=0.2784;EUR_AF=0.0706;SAS_AF=0.0828;AA=A|||;VT=SNP
3	118081620	rs1696512	G	C	100	PASS	AC=869;AF=0.173522;AN=5008;NS=2504;DP=19519;EAS_AF=0.1875;AMR_AF=0.2032;AFR_AF=0.0083;EUR_AF=0.2594;SAS_AF=0.273;AA=G|||;VT=SNP
3	118081778	rs1066605	G	A	100	PASS	AC=3537;AF=0.70627;AN=5008;NS=2504;DP=20272;EAS_AF=0.6637;AMR_AF=0.7075;AFR_AF=0.5484;EUR_AF=0.8082;SAS_AF=0.8579;AA=A|||;VT=SNP
3	118081961	rs56827334	T	C	100	PASS	AC=514;AF=0.102636;AN=5008;NS=2504;DP=19230;EAS_AF=0.1865;AMR_AF=0.0432;AFR_AF=0.0893;EUR_AF=0.0298;SAS_AF=0.1513;AA=T|||;VT=SNP
3	118082087	rs1066604	A	G	100	PASS	AC=1173;AF=0.234225;AN=5008;NS=2504;DP=18301;EAS_AF=0.1984;AMR_AF=0.2507;AFR_AF=0.1097;EUR_AF=0.3091;SAS_AF=0.3507;AA=G|||;VT=SNP
3	118082451	rs112844470	C	T	100	PASS	AC=163;AF=0.0325479;AN=5008;NS=2504;DP=20098;EAS_AF=0.0526;AMR_AF=0.0115;AFR_AF=0.0424;EUR_AF=0.0278;SAS_AF=0.0184;AA=C|||;VT=SNP
3	118083825	rs9653891	G	C	100	PASS	AC=1609;AF=0.321286;AN=5008;NS=2504;DP=15308;EAS_AF=0.2788;AMR_AF=0.3847;AFR_AF=0.1815;EUR_AF=0.4702;SAS_AF=0.3558;AA=G|||;VT=SNP
3	118084224	rs9653892	T	A	100	PASS	AC=1608;AF=0.321086;AN=5008;NS=2504;DP=16512;EAS_AF=0.2788;AMR_AF=0.3847;AFR_AF=0.1815;EUR_AF=0.4692;SAS_AF=0.3558;AA=T|||;VT=SNP
3	118084768	rs779588	C	T	100	PASS	AC=876;AF=0.17492;AN=5008;NS=2504;DP=16010;EAS_AF=0.1865;AMR_AF=0.2032;AFR_AF=0.0083;EUR_AF=0.2594;SAS_AF=0.2812;AA=C|||;VT=SNP
3	118085540	rs56179103	T	C	100	PASS	AC=1020;AF=0.203674;AN=5008;NS=2504;DP=17527;EAS_AF=0.2778;AMR_AF=0.2824;AFR_AF=0.0159;EUR_AF=0.2724;SAS_AF=0.2546;AA=T|||;VT=SNP
3	118085756	rs779625	A	T	100	PASS	AC=877;AF=0.17512;AN=5008;NS=2504;DP=14389;EAS_AF=0.1875;AMR_AF=0.2032;AFR_AF=0.0083;EUR_AF=0.2594;SAS_AF=0.2812;AA=A|||;VT=SNP
3	118085835	rs779624	T	C	100	PASS	AC=3930;AF=0.784744;AN=5008;NS=2504;DP=15744;EAS_AF=0.6776;AMR_AF=0.7478;AFR_AF=0.7769;EUR_AF=0.832;SAS_AF=0.8834;AA=C|||;VT=SNP
3	118085921	rs1499987	C	T	100	PASS	AC=659;AF=0.131589;AN=5008;NS=2504;DP=15659;EAS_AF=0.2599;AMR_AF=0.2233;AFR_AF=0.0113;EUR_AF=0.164;SAS_AF=0.0634;AA=C|||;VT=SNP
3	118086580	rs78822708	G	C	100	PASS	AC=1607;AF=0.320887;AN=5008;NS=2504;DP=15500;EAS_AF=0.2788;AMR_AF=0.3847;AFR_AF=0.1815;EUR_AF=0.4682;SAS_AF=0.3558;AA=G|||;VT=SNP
3	118086869	rs112316991	G	T	100	PASS	AC=1607;AF=0.320887;AN=5008;NS=2504;DP=19157;EAS_AF=0.2788;AMR_AF=0.3847;AFR_AF=0.1815;EUR_AF=0.4682;SAS_AF=0.3558;AA=G|||;VT=SNP
3	118086990	rs77674010	C	T	100	PASS	AC=1021;AF=0.203874;AN=5008;NS=2504;DP=19456;EAS_AF=0.2778;AMR_AF=0.2824;AFR_AF=0.0197;EUR_AF=0.2684;SAS_AF=0.2546;AA=C|||;VT=SNP
3	118087205	rs3886876	G	A	100	PASS	AC=1016;AF=0.202875;AN=5008;NS=2504;DP=19044;EAS_AF=0.2778;AMR_AF=0.2824;AFR_AF=0.0159;EUR_AF=0.2684;SAS_AF=0.2546;AA=G|||;VT=SNP
3	118088436	rs6791396	T	C	100	PASS	AC=886;AF=0.176917;AN=5008;NS=2504;DP=13660;EAS_AF=0.1944;AMR_AF=0.098;AFR_AF=0.2542;EUR_AF=0.0795;SAS_AF=0.2106;AA=T|||;VT=SNP
3	118088992	rs1374763	T	A	100	PASS	AC=1609;AF=0.321286;AN=5008;NS=2504;DP=19912;EAS_AF=0.2788;AMR_AF=0.3847;AFR_AF=0.1823;EUR_AF=0.4692;SAS_AF=0.3558;AA=T|||;VT=SNP
3	118089714	rs523911	A	C	100	PASS	AC=879;AF=0.175519;AN=5008;NS=2504;DP=20545;EAS_AF=0.1885;AMR_AF=0.2032;AFR_AF=0.0083;EUR_AF=0.2604;SAS_AF=0.2812;AA=A|||;VT=SNP
3	118089878	rs495402	C	T	100	PASS	AC=3931;AF=0.784944;AN=5008;NS=2504;DP=15699;EAS_AF=0.6766;AMR_AF=0.7478;AFR_AF=0.7791;EUR_AF=0.831;SAS_AF=0.8834;AA=T|||;VT=SNP
3	118090320	rs580719	A	C	100	PASS	AC=3865;AF=0.771765;AN=5008;NS=2504;DP=15313;EAS_AF=0.6776;AMR_AF=0.7464;AFR_AF=0.7284;EUR_AF=0.832;SAS_AF=0.8834;AA=C|||;VT=SNP
3	118091144	rs75869296	C	T	100	PASS	AC=90;AF=0.0179712;AN=5008;NS=2504;DP=16027;EAS_AF=0.0139;AMR_AF=0.0216;AFR_AF=0.0166;EUR_AF=0.0219;SAS_AF=0.0174;AA=C|||;VT=SNP
3	118091164	rs1447594	A	G	100	PASS	AC=966;AF=0.192891;AN=5008;NS=2504;DP=16350;EAS_AF=0.1944;AMR_AF=0.111;AFR_AF=0.3071;EUR_AF=0.0805;SAS_AF=0.2106;AA=A|||;VT=SNP
3	118091467	rs16828316	G	A	100	PASS	AC=317;AF=0.0632987;AN=5008;NS=2504;DP=13630;EAS_AF=0.0139;AMR_AF=0.0389;AFR_AF=0.1785;EUR_AF=0.0229;SAS_AF=0.0174;AA=A|||;VT=SNP
3	118091873	rs6438450	G	C	100	PASS	AC=966;AF=0.192891;AN=5008;NS=2504;DP=13086;EAS_AF=0.1944;AMR_AF=0.111;AFR_AF=0.3071;EUR_AF=0.0805;SAS_AF=0.2106;AA=G|||;VT=SNP
3	118091976	rs2865542	C	T	100	PASS	AC=2871;AF=0.573283;AN=5008;NS=2504;DP=14576;EAS_AF=0.4911;AMR_AF=0.5274;AFR_AF=0.6407;EUR_AF=0.5706;SAS_AF=0.6022;AA=T|||;VT=SNP
3	118093755	rs76702603	G	A	100	PASS	AC=90;AF=0.0179712;AN=5008;NS=2504;DP=18463;EAS_AF=0.0139;AMR_AF=0.0216;AFR_AF=0.0166;EUR_AF=0.0219;SAS_AF=0.0174;AA=G|||;VT=SNP
3	118094193	rs481782	C	T	100	PASS	AC=4133;AF=0.82528;AN=5008;NS=2504;DP=19398;EAS_AF=0.8125;AMR_AF=0.7968;AFR_AF=0.9932;EUR_AF=0.7406;SAS_AF=0.7188;AA=T|||;VT=SNP
3	118094375	rs9820674	A	G	100	PASS	AC=1133;AF=0.226238;AN=5008;NS=2504;DP=19291;EAS_AF=0.2778;AMR_AF=0.2867;AFR_AF=0.1014;EUR_AF=0.2694;SAS_AF=0.2546;AA=A|||;VT=SNP
3	118094594	rs74285401	T	C	100	PASS	AC=762;AF=0.152157;AN=5008;NS=2504;DP=16622;EAS_AF=0.1875;AMR_AF=0.072;AFR_AF=0.2595;EUR_AF=0.0308;SAS_AF=0.1524;AA=T|||;VT=SNP
3	118094599	rs9821035	A	G	100	PASS	AC=1044;AF=0.208466;AN=5008;NS=2504;DP=16412;EAS_AF=0.1944;AMR_AF=0.1196;AFR_AF=0.3631;EUR_AF=0.0785;SAS_AF=0.2106;AA=A|||;VT=SNP
3	118094965	rs9835004	C	T	100	PASS	AC=1119;AF=0.223442;AN=5008;NS=2504;DP=18015;EAS_AF=0.2778;AMR_AF=0.2867;AFR_AF=0.0908;EUR_AF=0.2694;SAS_AF=0.2546;AA=C|||;VT=SNP
3	118094992	rs491064	A	C	100	PASS	AC=1053;AF=0.210264;AN=5008;NS=2504;DP=18059;EAS_AF=0.3244;AMR_AF=0.2493;AFR_AF=0.2035;EUR_AF=0.168;SAS_AF=0.1176;AA=A|||;VT=SNP
3	118095045	rs9872618	A	C	100	PASS	AC=1134;AF=0.226438;AN=5008;NS=2504;DP=19066;EAS_AF=0.2788;AMR_AF=0.2867;AFR_AF=0.1014;EUR_AF=0.2694;SAS_AF=0.2546;AA=A|||;VT=SNP
3	118095749	rs74606256	C	T	100	PASS	AC=225;AF=0.0449281;AN=5008;NS=2504;DP=20275;EAS_AF=0.0526;AMR_AF=0.0115;AFR_AF=0.0885;EUR_AF=0.0278;SAS_AF=0.0194;AA=C|||;VT=SNP
3	118095784	rs9856360	T	C	100	PASS	AC=1132;AF=0.226038;AN=5008;NS=2504;DP=20247;EAS_AF=0.2788;AMR_AF=0.2867;AFR_AF=0.1014;EUR_AF=0.2694;SAS_AF=0.2526;AA=T|||;VT=SNP
3	118096118	rs16828323	G	T	100	PASS	AC=88;AF=0.0175719;AN=5008;NS=2504;DP=18005;EAS_AF=0.0139;AMR_AF=0.0216;AFR_AF=0.0151;EUR_AF=0.0219;SAS_AF=0.0174;AA=G|||;VT=SNP
3	118096779	rs9841940	G	C	100	PASS	AC=2323;AF=0.463858;AN=5008;NS=2504;DP=21279;EAS_AF=0.4812;AMR_AF=0.4063;AFR_AF=0.6082;EUR_AF=0.325;SAS_AF=0.4346;AA=C|||;VT=SNP
3	118097392	rs2865543	C	G	100	PASS	AC=1253;AF=0.2502;AN=5008;NS=2504;DP=14991;EAS_AF=0.2768;AMR_AF=0.3026;AFR_AF=0.1853;EUR_AF=0.2704;SAS_AF=0.2526;AA=C|||;VT=SNP
3	118097897	rs545157	T	A	100	PASS	AC=1678;AF=0.335064;AN=5008;NS=2504;DP=17881;EAS_AF=0.3234;AMR_AF=0.3602;AFR_AF=0.3926;EUR_AF=0.3688;SAS_AF=0.2168;AA=T|||;VT=SNP
3	118097991	rs1566417	C	T	100	PASS	AC=1255;AF=0.250599;AN=5008;NS=2504;DP=17201;EAS_AF=0.2768;AMR_AF=0.3026;AFR_AF=0.1868;EUR_AF=0.2704;SAS_AF=0.2526;AA=C|||;VT=SNP
3	118098000	rs56716442	A	G	100	PASS	AC=487;AF=0.0972444;AN=5008;NS=2504;DP=17082;EAS_AF=0.0169;AMR_AF=0.0591;AFR_AF=0.2769;EUR_AF=0.0258;SAS_AF=0.0378;AA=G|||;VT=SNP
3	118098264	rs1374760	G	A	100	PASS	AC=2241;AF=0.447484;AN=5008;NS=2504;DP=17016;EAS_AF=0.4802;AMR_AF=0.3991;AFR_AF=0.5454;EUR_AF=0.3241;SAS_AF=0.4427;AA=A|||;VT=SNP
3	118098571	rs498082	A	G	100	PASS	AC=3993;AF=0.797324;AN=5008;NS=2504;DP=17199;EAS_AF=0.8056;AMR_AF=0.7666;AFR_AF=0.9902;EUR_AF=0.6928;SAS_AF=0.6575;AA=G|||;VT=SNP
3	118098911	rs575566	A	C	100	PASS	AC=3995;AF=0.797724;AN=5008;NS=2504;DP=18010;EAS_AF=0.8056;AMR_AF=0.7666;AFR_AF=0.9902;EUR_AF=0.6928;SAS_AF=0.6595;AA=C|||;VT=SNP
3	118100240	rs7645143	C	T	100	PASS	AC=121;AF=0.0241613;AN=5008;NS=2504;DP=15684;EAS_AF=0.0536;AMR_AF=0.0086;AFR_AF=0.0113;EUR_AF=0.0278;SAS_AF=0.0184;AA=C|||;VT=SNP
3	118100428	rs1447593	G	A	100	PASS	AC=1016;AF=0.202875;AN=5008;NS=2504;DP=19703;EAS_AF=0.2768;AMR_AF=0.281;AFR_AF=0.0197;EUR_AF=0.2674;SAS_AF=0.2526;AA=G|||;VT=SNP
3	118100550	rs536720	C	T	100	PASS	AC=1567;AF=0.312899;AN=5008;NS=2504;DP=18174;EAS_AF=0.3234;AMR_AF=0.3501;AFR_AF=0.3147;EUR_AF=0.3678;SAS_AF=0.2168;AA=C|||;VT=SNP
3	118101238	rs564172	T	A	100	PASS	AC=3993;AF=0.797324;AN=5008;NS=2504;DP=18721;EAS_AF=0.8056;AMR_AF=0.7666;AFR_AF=0.9887;EUR_AF=0.6928;SAS_AF=0.6595;AA=A|||;VT=SNP
3	118101726	rs10934447	G	A	100	PASS	AC=1263;AF=0.252196;AN=5008;NS=2504;DP=17980;EAS_AF=0.3383;AMR_AF=0.2882;AFR_AF=0.2965;EUR_AF=0.1909;SAS_AF=0.1411;AA=G|||;VT=SNP
3	118102281	rs13325798	C	T	100	PASS	AC=1207;AF=0.241014;AN=5008;NS=2504;DP=19606;EAS_AF=0.2679;AMR_AF=0.304;AFR_AF=0.087;EUR_AF=0.3012;SAS_AF=0.3149;AA=C|||;VT=SNP
3	118102515	rs13325935	G	T	100	PASS	AC=1568;AF=0.313099;AN=5008;NS=2504;DP=19427;EAS_AF=0.3581;AMR_AF=0.3213;AFR_AF=0.2428;EUR_AF=0.329;SAS_AF=0.3395;AA=G|||;VT=SNP
3	118102723	rs481034	T	C	100	PASS	AC=3974;AF=0.79353;AN=5008;NS=2504;DP=17926;EAS_AF=0.8135;AMR_AF=0.7594;AFR_AF=0.9735;EUR_AF=0.6938;SAS_AF=0.6564;AA=C|||;VT=SNP
3	118102814	rs481955	C	G	100	PASS	AC=3997;AF=0.798123;AN=5008;NS=2504;DP=15141;EAS_AF=0.8135;AMR_AF=0.7651;AFR_AF=0.9887;EUR_AF=0.6938;SAS_AF=0.6554;AA=c|||;VT=SNP
3	118102866	rs482107	T	A	100	PASS	AC=3923;AF=0.783347;AN=5008;NS=2504;DP=16115;EAS_AF=0.8135;AMR_AF=0.7507;AFR_AF=0.941;EUR_AF=0.6928;SAS_AF=0.6554;AA=A|||;VT=SNP
3	118103270	rs149454503	T	C	100	PASS	AC=465;AF=0.0928514;AN=5008;NS=2504;DP=17516;EAS_AF=0.1647;AMR_AF=0.0159;AFR_AF=0.0809;EUR_AF=0.0278;SAS_AF=0.1564;AA=T|||;VT=SNP
3	118103411	rs78094714	C	T	100	PASS	AC=463;AF=0.0924521;AN=5008;NS=2504;DP=20093;EAS_AF=0.1647;AMR_AF=0.0159;AFR_AF=0.0809;EUR_AF=0.0278;SAS_AF=0.1544;AA=C|||;VT=SNP
3	118103527	rs515098	C	T	100	PASS	AC=3996;AF=0.797923;AN=5008;NS=2504;DP=20031;EAS_AF=0.8125;AMR_AF=0.7651;AFR_AF=0.9887;EUR_AF=0.6938;SAS_AF=0.6554;AA=T|||;VT=SNP
3	118104102	rs73179302	A	G	100	PASS	AC=945;AF=0.188698;AN=5008;NS=2504;DP=17727;EAS_AF=0.3353;AMR_AF=0.2767;AFR_AF=0.1036;EUR_AF=0.167;SAS_AF=0.1125;AA=A|||;VT=SNP
3	118104140	rs73180804	G	A	100	PASS	AC=687;AF=0.137181;AN=5008;NS=2504;DP=17601;EAS_AF=0.2718;AMR_AF=0.2493;AFR_AF=0.0129;EUR_AF=0.164;SAS_AF=0.0593;AA=g|||;VT=SNP
3	118104246	rs543313	A	T	100	PASS	AC=3930;AF=0.784744;AN=5008;NS=2504;DP=17333;EAS_AF=0.8115;AMR_AF=0.7507;AFR_AF=0.9425;EUR_AF=0.6928;SAS_AF=0.6626;AA=T|||;VT=SNP
3	118104328	rs543529	A	G	100	PASS	AC=1767;AF=0.352835;AN=5008;NS=2504;DP=17994;EAS_AF=0.3363;AMR_AF=0.3818;AFR_AF=0.5159;EUR_AF=0.337;SAS_AF=0.1452;AA=A|||;VT=SNP
3	118105573	rs73180807	C	A	100	PASS	AC=941;AF=0.187899;AN=5008;NS=2504;DP=15374;EAS_AF=0.3343;AMR_AF=0.2767;AFR_AF=0.1021;EUR_AF=0.166;SAS_AF=0.1125;AA=C|||;VT=SNP
3	118105630	rs571110	A	G	100	PASS	AC=4001;AF=0.798922;AN=5008;NS=2504;DP=18129;EAS_AF=0.8115;AMR_AF=0.7651;AFR_AF=0.9894;EUR_AF=0.6928;SAS_AF=0.6616;AA=G|||;VT=SNP
3	118107342	rs6765710	A	G	100	PASS	AC=615;AF=0.122804;AN=5008;NS=2504;DP=19497;EAS_AF=0.1627;AMR_AF=0.0231;AFR_AF=0.1944;EUR_AF=0.0278;SAS_AF=0.1534;AA=A|||;VT=SNP
3	118107820	rs6791000	G	A	100	PASS	AC=2235;AF=0.446286;AN=5008;NS=2504;DP=18140;EAS_AF=0.4732;AMR_AF=0.3833;AFR_AF=0.475;EUR_AF=0.3569;SAS_AF=0.5164;AA=A|||;VT=SNP
3	118108203	rs113807793	A	C	100	PASS	AC=257;AF=0.0513179;AN=5008;NS=2504;DP=17161;EAS_AF=0.0863;AMR_AF=0.0159;AFR_AF=0.0809;EUR_AF=0.0278;SAS_AF=0.0245;AA=A|||;VT=SNP
3	118108387	rs76886488	A	G	100	PASS	AC=256;AF=0.0511182;AN=5008;NS=2504;DP=17273;EAS_AF=0.0853;AMR_AF=0.0159;AFR_AF=0.0809;EUR_AF=0.0278;SAS_AF=0.0245;AA=A|||;VT=SNP
3	118108992	rs79669550	G	A	100	PASS	AC=256;AF=0.0511182;AN=5008;NS=2504;DP=16779;EAS_AF=0.0843;AMR_AF=0.0159;AFR_AF=0.0817;EUR_AF=0.0278;SAS_AF=0.0245;AA=G|||;VT=SNP
3	118109169	rs115074020	T	C	100	PASS	AC=88;AF=0.0175719;AN=5008;NS=2504;DP=16521;EAS_AF=0.0139;AMR_AF=0.0187;AFR_AF=0.0053;EUR_AF=0.0239;SAS_AF=0.0307;AA=T|||;VT=SNP
3	118109763	rs9876333	T	C	100	PASS	AC=1236;AF=0.246805;AN=5008;NS=2504;DP=14047;EAS_AF=0.2917;AMR_AF=0.304;AFR_AF=0.0877;EUR_AF=0.3012;SAS_AF=0.319;AA=T|||;VT=SNP
3	118109846	rs479362	C	T	100	PASS	AC=3992;AF=0.797125;AN=5008;NS=2504;DP=13046;EAS_AF=0.8105;AMR_AF=0.7651;AFR_AF=0.9879;EUR_AF=0.6928;SAS_AF=0.6554;AA=T|||;VT=SNP
3	118110028	rs474880	C	T	100	PASS	AC=1761;AF=0.351637;AN=5008;NS=2504;DP=13317;EAS_AF=0.3373;AMR_AF=0.3818;AFR_AF=0.5106;EUR_AF=0.337;SAS_AF=0.1452;AA=C|||;VT=SNP
3	118110223	rs79525682	A	T	100	PASS	AC=335;AF=0.066893;AN=5008;NS=2504;DP=11809;EAS_AF=0.0843;AMR_AF=0.0173;AFR_AF=0.1399;EUR_AF=0.0278;SAS_AF=0.0256;AA=A|||;VT=SNP
3	118110441	rs9861164	C	T	100	PASS	AC=1252;AF=0.25;AN=5008;NS=2504;DP=10265;EAS_AF=0.2917;AMR_AF=0.304;AFR_AF=0.0998;EUR_AF=0.3012;SAS_AF=0.319;AA=C|||;VT=SNP
3	118111004	rs76013879	A	C	100	PASS	AC=1925;AF=0.384385;AN=5008;NS=2504;DP=15626;EAS_AF=0.4583;AMR_AF=0.3357;AFR_AF=0.3275;EUR_AF=0.332;SAS_AF=0.4734;AA=A|||;VT=SNP
3	118111176	rs114271740	C	T	100	PASS	AC=81;AF=0.0161741;AN=5008;NS=2504;DP=15891;EAS_AF=0.0139;AMR_AF=0.0187;AFR_AF=0.0053;EUR_AF=0.0239;SAS_AF=0.0235;AA=C|||;VT=SNP
3	118111664	rs9811613	T	C	100	PASS	AC=1260;AF=0.251597;AN=5008;NS=2504;DP=17863;EAS_AF=0.2927;AMR_AF=0.304;AFR_AF=0.1036;EUR_AF=0.3022;SAS_AF=0.32;AA=T|||;VT=SNP
3	118111877	rs521370	C	T	100	PASS	AC=1763;AF=0.352037;AN=5008;NS=2504;DP=17058;EAS_AF=0.3383;AMR_AF=0.3818;AFR_AF=0.5121;EUR_AF=0.336;SAS_AF=0.1452;AA=C|||;VT=SNP
3	118111893	rs56367524	A	C	100	PASS	AC=945;AF=0.188698;AN=5008;NS=2504;DP=16667;EAS_AF=0.3373;AMR_AF=0.2767;AFR_AF=0.1021;EUR_AF=0.167;SAS_AF=0.1125;AA=A|||;VT=SNP
3	118112010	rs9815744	T	C	100	PASS	AC=1256;AF=0.250799;AN=5008;NS=2504;DP=16301;EAS_AF=0.2927;AMR_AF=0.304;AFR_AF=0.0998;EUR_AF=0.3022;SAS_AF=0.3211;AA=T|||;VT=SNP
3	118112242	rs524954	C	A	100	PASS	AC=3945;AF=0.78774;AN=5008;NS=2504;DP=17609;EAS_AF=0.8135;AMR_AF=0.7565;AFR_AF=0.9554;EUR_AF=0.6918;SAS_AF=0.6554;AA=A|||;VT=SNP
3	118112472	rs75979705	T	C	100	PASS	AC=464;AF=0.0926518;AN=5008;NS=2504;DP=16009;EAS_AF=0.1657;AMR_AF=0.0159;AFR_AF=0.0817;EUR_AF=0.0278;SAS_AF=0.1534;AA=T|||;VT=SNP
3	118112744	rs550654	G	A	100	PASS	AC=3920;AF=0.782748;AN=5008;NS=2504;DP=13151;EAS_AF=0.8125;AMR_AF=0.7507;AFR_AF=0.941;EUR_AF=0.6918;SAS_AF=0.6544;AA=A|||;VT=SNP
3	118112846	rs9834573	A	C	100	PASS	AC=1253;AF=0.2502;AN=5008;NS=2504;DP=13007;EAS_AF=0.2917;AMR_AF=0.304;AFR_AF=0.0998;EUR_AF=0.3012;SAS_AF=0.32;AA=A|||;VT=SNP
3	118112939	rs75298570	T	A	100	PASS	AC=413;AF=0.0824681;AN=5008;NS=2504;DP=13972;EAS_AF=0.0853;AMR_AF=0.0231;AFR_AF=0.1959;EUR_AF=0.0278;SAS_AF=0.0245;AA=T|||;VT=SNP
3	118114042	rs9881778	C	T	100	PASS	AC=1252;AF=0.25;AN=5008;NS=2504;DP=14857;EAS_AF=0.2867;AMR_AF=0.3026;AFR_AF=0.1036;EUR_AF=0.3012;SAS_AF=0.32;AA=-|||;VT=SNP
3	118114690	rs500097	C	T	100	PASS	AC=3920;AF=0.782748;AN=5008;NS=2504;DP=16420;EAS_AF=0.8125;AMR_AF=0.7507;AFR_AF=0.9402;EUR_AF=0.6928;SAS_AF=0.6544;AA=T|||;VT=SNP
3	118115097	rs503795	C	T	100	PASS	AC=3994;AF=0.797524;AN=5008;NS=2504;DP=9735;EAS_AF=0.8125;AMR_AF=0.7651;AFR_AF=0.9879;EUR_AF=0.6938;SAS_AF=0.6544;AA=T|||;VT=SNP
3	118115160	rs4687917	T	C	100	PASS	AC=1255;AF=0.250599;AN=5008;NS=2504;DP=10687;EAS_AF=0.2877;AMR_AF=0.304;AFR_AF=0.1036;EUR_AF=0.3022;SAS_AF=0.32;AA=T|||;VT=SNP
3	118115968	rs1696485	A	G	100	PASS	AC=1771;AF=0.353634;AN=5008;NS=2504;DP=14114;EAS_AF=0.3423;AMR_AF=0.3862;AFR_AF=0.5121;EUR_AF=0.336;SAS_AF=0.1462;AA=A|||;VT=SNP
3	118117266	rs501971	T	C	100	PASS	AC=3976;AF=0.79393;AN=5008;NS=2504;DP=17725;EAS_AF=0.8155;AMR_AF=0.7608;AFR_AF=0.9743;EUR_AF=0.6928;SAS_AF=0.6554;AA=T|||;VT=SNP
3	118117308	rs76992573	C	T	100	PASS	AC=85;AF=0.0169728;AN=5008;NS=2504;DP=17593;EAS_AF=0.0139;AMR_AF=0.0187;AFR_AF=0.0053;EUR_AF=0.0288;SAS_AF=0.0225;AA=C|||;VT=SNP
3	118117500	rs556931	C	T	100	PASS	AC=4003;AF=0.799321;AN=5008;NS=2504;DP=15444;EAS_AF=0.8155;AMR_AF=0.7666;AFR_AF=0.9917;EUR_AF=0.6928;SAS_AF=0.6554;AA=T|||;VT=SNP
3	118118266	rs111679395	G	A	100	PASS	AC=512;AF=0.102236;AN=5008;NS=2504;DP=17693;EAS_AF=0.2956;AMR_AF=0.0115;AFR_AF=0.0212;EUR_AF=0.0298;SAS_AF=0.1513;AA=A|||;VT=SNP
3	118118577	rs4688101	A	G	100	PASS	AC=2386;AF=0.476438;AN=5008;NS=2504;DP=15897;EAS_AF=0.3224;AMR_AF=0.4712;AFR_AF=0.5711;EUR_AF=0.5159;SAS_AF=0.4703;AA=A|||;VT=SNP
3	118118837	rs78271918	A	T	100	PASS	AC=423;AF=0.0844649;AN=5008;NS=2504;DP=17515;EAS_AF=0.1944;AMR_AF=0.0115;AFR_AF=0.0401;EUR_AF=0.0268;SAS_AF=0.1421;AA=-|||;VT=SNP
3	118119032	rs779800	G	T	100	PASS	AC=2183;AF=0.435903;AN=5008;NS=2504;DP=14996;EAS_AF=0.5228;AMR_AF=0.3516;AFR_AF=0.5779;EUR_AF=0.3539;SAS_AF=0.2986;AA=T|||;VT=SNP
3	118119150	rs2865545	A	G	100	PASS	AC=420;AF=0.0838658;AN=5008;NS=2504;DP=14852;EAS_AF=0.1944;AMR_AF=0.0115;AFR_AF=0.0378;EUR_AF=0.0268;SAS_AF=0.1421;AA=A|||;VT=SNP
3	118119682	rs524438	G	A	100	PASS	AC=2157;AF=0.430711;AN=5008;NS=2504;DP=17033;EAS_AF=0.5218;AMR_AF=0.3516;AFR_AF=0.562;EUR_AF=0.3499;SAS_AF=0.2986;AA=A|||;VT=SNP
3	118119840	rs478362	A	G	100	PASS	AC=1720;AF=0.34345;AN=5008;NS=2504;DP=18789;EAS_AF=0.4653;AMR_AF=0.3055;AFR_AF=0.3404;EUR_AF=0.3439;SAS_AF=0.2485;AA=A|||;VT=SNP
3	118120131	rs12631946	T	C	100	PASS	AC=420;AF=0.0838658;AN=5008;NS=2504;DP=17080;EAS_AF=0.1944;AMR_AF=0.0115;AFR_AF=0.0378;EUR_AF=0.0268;SAS_AF=0.1421;AA=T|||;VT=SNP
3	118120313	rs518882	C	T	100	PASS	AC=3808;AF=0.760383;AN=5008;NS=2504;DP=18811;EAS_AF=0.7857;AMR_AF=0.7406;AFR_AF=0.8434;EUR_AF=0.7087;SAS_AF=0.6892;AA=T|||;VT=SNP
3	118120661	rs507145	G	A	100	PASS	AC=3848;AF=0.768371;AN=5008;NS=2504;DP=15892;EAS_AF=0.7867;AMR_AF=0.7435;AFR_AF=0.8714;EUR_AF=0.7087;SAS_AF=0.6892;AA=g|||;VT=SNP
3	118121335	rs488628	G	A	100	PASS	AC=1168;AF=0.233227;AN=5008;NS=2504;DP=17439;EAS_AF=0.2669;AMR_AF=0.2622;AFR_AF=0.298;EUR_AF=0.2435;SAS_AF=0.0798;AA=G|||;VT=SNP
3	118121886	rs9820591	C	A	100	PASS	AC=2661;AF=0.53135;AN=5008;NS=2504;DP=16781;EAS_AF=0.5327;AMR_AF=0.4683;AFR_AF=0.5787;EUR_AF=0.4145;SAS_AF=0.6309;AA=A|||;VT=SNP
3	118122723	rs491796	G	C	100	PASS	AC=3343;AF=0.667532;AN=5008;NS=2504;DP=13107;EAS_AF=0.7788;AMR_AF=0.6599;AFR_AF=0.6936;EUR_AF=0.5875;SAS_AF=0.6053;AA=C|||;VT=SNP
3	118122816	rs492668	C	T	100	PASS	AC=763;AF=0.152356;AN=5008;NS=2504;DP=17937;EAS_AF=0.2649;AMR_AF=0.2061;AFR_AF=0.1112;EUR_AF=0.1481;SAS_AF=0.0583;AA=C|||;VT=SNP
3	118123274	rs539284	A	G	100	PASS	AC=769;AF=0.153554;AN=5008;NS=2504;DP=18897;EAS_AF=0.2659;AMR_AF=0.2075;AFR_AF=0.1135;EUR_AF=0.1491;SAS_AF=0.0583;AA=A|||;VT=SNP
3	118124359	rs114740671	T	C	100	PASS	AC=96;AF=0.0191693;AN=5008;NS=2504;DP=19483;EAS_AF=0.0139;AMR_AF=0.0159;AFR_AF=0.0113;EUR_AF=0.0219;SAS_AF=0.0348;AA=T|||;VT=SNP
3	118125046	rs480491	T	C	100	PASS	AC=3701;AF=0.739018;AN=5008;NS=2504;DP=18887;EAS_AF=0.7867;AMR_AF=0.7118;AFR_AF=0.8419;EUR_AF=0.6372;SAS_AF=0.6748;AA=C|||;VT=SNP
3	118125112	rs78623808	A	G	100	PASS	AC=417;AF=0.0832668;AN=5008;NS=2504;DP=18712;EAS_AF=0.1944;AMR_AF=0.0115;AFR_AF=0.0371;EUR_AF=0.0268;SAS_AF=0.1401;AA=A|||;VT=SNP
3	118125311	rs76734768	G	A	100	PASS	AC=726;AF=0.144968;AN=5008;NS=2504;DP=18597;EAS_AF=0.251;AMR_AF=0.0403;AFR_AF=0.1725;EUR_AF=0.0298;SAS_AF=0.1912;AA=G|||;VT=SNP
3	118125625	rs16828363	G	T	100	PASS	AC=632;AF=0.126198;AN=5008;NS=2504;DP=15989;EAS_AF=0.2659;AMR_AF=0.2061;AFR_AF=0.0113;EUR_AF=0.1481;SAS_AF=0.0583;AA=G|||;VT=SNP
3	118126331	rs9834379	T	C	100	PASS	AC=1133;AF=0.226238;AN=5008;NS=2504;DP=19288;EAS_AF=0.2569;AMR_AF=0.3271;AFR_AF=0.0166;EUR_AF=0.3082;SAS_AF=0.3221;AA=T|||;VT=SNP
3	118126664	rs9815320	G	A	100	PASS	AC=1133;AF=0.226238;AN=5008;NS=2504;DP=17977;EAS_AF=0.2569;AMR_AF=0.3271;AFR_AF=0.0166;EUR_AF=0.3082;SAS_AF=0.3221;AA=G|||;VT=SNP
3	118127395	rs35569653	C	T	100	PASS	AC=417;AF=0.0832668;AN=5008;NS=2504;DP=18038;EAS_AF=0.1944;AMR_AF=0.0115;AFR_AF=0.0371;EUR_AF=0.0268;SAS_AF=0.1401;AA=C|||;VT=SNP
3	118127406	rs508870	G	A	100	PASS	AC=3700;AF=0.738818;AN=5008;NS=2504;DP=17475;EAS_AF=0.7867;AMR_AF=0.7118;AFR_AF=0.8419;EUR_AF=0.6362;SAS_AF=0.6748;AA=A|||;VT=SNP
3	118128081	rs7428892	G	T	100	PASS	AC=1485;AF=0.296526;AN=5008;NS=2504;DP=17856;EAS_AF=0.2639;AMR_AF=0.3775;AFR_AF=0.1626;EUR_AF=0.3569;SAS_AF=0.3916;AA=G|||;VT=SNP
3	118128136	rs6801360	A	T	100	PASS	AC=96;AF=0.0191693;AN=5008;NS=2504;DP=17119;EAS_AF=0.0139;AMR_AF=0.0159;AFR_AF=0.0113;EUR_AF=0.0219;SAS_AF=0.0348;AA=A|||;VT=SNP
3	118128427	rs566459	T	C	100	PASS	AC=763;AF=0.152356;AN=5008;NS=2504;DP=14995;EAS_AF=0.2659;AMR_AF=0.2061;AFR_AF=0.1104;EUR_AF=0.1481;SAS_AF=0.0583;AA=T|||;VT=SNP
3	118128549	rs78211686	A	G	100	PASS	AC=420;AF=0.0838658;AN=5008;NS=2504;DP=10888;EAS_AF=0.1944;AMR_AF=0.013;AFR_AF=0.0371;EUR_AF=0.0268;SAS_AF=0.1421;AA=A|||;VT=SNP
3	118128740	rs60356911	A	T	100	PASS	AC=632;AF=0.126198;AN=5008;NS=2504;DP=15945;EAS_AF=0.1984;AMR_AF=0.0375;AFR_AF=0.171;EUR_AF=0.0308;SAS_AF=0.1524;AA=T|||;VT=SNP
3	118129381	rs12330594	T	C	100	PASS	AC=1129;AF=0.225439;AN=5008;NS=2504;DP=13564;EAS_AF=0.253;AMR_AF=0.3271;AFR_AF=0.0166;EUR_AF=0.3082;SAS_AF=0.3221;AA=T|||;VT=SNP
3	118130365	rs2218624	G	A	100	PASS	AC=421;AF=0.0840655;AN=5008;NS=2504;DP=16514;EAS_AF=0.1984;AMR_AF=0.0115;AFR_AF=0.0371;EUR_AF=0.0268;SAS_AF=0.1401;AA=G|||;VT=SNP
3	118130411	rs506192	T	C	100	PASS	AC=3743;AF=0.747404;AN=5008;NS=2504;DP=16515;EAS_AF=0.7867;AMR_AF=0.7147;AFR_AF=0.8722;EUR_AF=0.6372;SAS_AF=0.6748;AA=C|||;VT=SNP
3	118130697	rs513011	C	G	100	PASS	AC=1169;AF=0.233427;AN=5008;NS=2504;DP=18690;EAS_AF=0.2669;AMR_AF=0.2622;AFR_AF=0.298;EUR_AF=0.2445;SAS_AF=0.0798;AA=C|||;VT=SNP
3	118130845	rs77047904	A	C	100	PASS	AC=421;AF=0.0840655;AN=5008;NS=2504;DP=17406;EAS_AF=0.1984;AMR_AF=0.0115;AFR_AF=0.0371;EUR_AF=0.0268;SAS_AF=0.1401;AA=A|||;VT=SNP
3	118131039	rs13326806	A	T	100	PASS	AC=1128;AF=0.22524;AN=5008;NS=2504;DP=21691;EAS_AF=0.253;AMR_AF=0.3256;AFR_AF=0.0174;EUR_AF=0.3072;SAS_AF=0.3221;AA=A|||;VT=SNP
3	118131339	rs13319845	C	T	100	PASS	AC=1127;AF=0.22504;AN=5008;NS=2504;DP=20770;EAS_AF=0.253;AMR_AF=0.3256;AFR_AF=0.0166;EUR_AF=0.3072;SAS_AF=0.3221;AA=C|||;VT=SNP
3	118131964	rs545252	G	A	100	PASS	AC=2179;AF=0.435104;AN=5008;NS=2504;DP=18263;EAS_AF=0.5228;AMR_AF=0.3314;AFR_AF=0.6634;EUR_AF=0.2783;SAS_AF=0.271;AA=A|||;VT=SNP
3	118133154	rs9813744	A	T	100	PASS	AC=1538;AF=0.307109;AN=5008;NS=2504;DP=15678;EAS_AF=0.3105;AMR_AF=0.3602;AFR_AF=0.2239;EUR_AF=0.3111;SAS_AF=0.3742;AA=A|||;VT=SNP
3	118133572	rs1827180	C	T	100	PASS	AC=1127;AF=0.22504;AN=5008;NS=2504;DP=15706;EAS_AF=0.253;AMR_AF=0.3256;AFR_AF=0.0166;EUR_AF=0.3072;SAS_AF=0.3221;AA=C|||;VT=SNP
3	118133620	rs523712	C	G	100	PASS	AC=3330;AF=0.664936;AN=5008;NS=2504;DP=15720;EAS_AF=0.7798;AMR_AF=0.6599;AFR_AF=0.6831;EUR_AF=0.5875;SAS_AF=0.6053;AA=G|||;VT=SNP
3	118134320	rs517313	T	C	100	PASS	AC=1174;AF=0.234425;AN=5008;NS=2504;DP=13420;EAS_AF=0.2669;AMR_AF=0.2622;AFR_AF=0.3011;EUR_AF=0.2455;SAS_AF=0.0798;AA=T|||;VT=SNP
3	118135310	rs487147	A	G	100	PASS	AC=1624;AF=0.324281;AN=5008;NS=2504;DP=14734;EAS_AF=0.3254;AMR_AF=0.3026;AFR_AF=0.5356;EUR_AF=0.2485;SAS_AF=0.1309;AA=A|||;VT=SNP
3	118136322	rs576638	T	A	100	PASS	AC=3696;AF=0.738019;AN=5008;NS=2504;DP=19483;EAS_AF=0.7867;AMR_AF=0.7118;AFR_AF=0.8389;EUR_AF=0.6372;SAS_AF=0.6738;AA=A|||;VT=SNP
3	118136831	rs1083825	A	T	100	PASS	AC=2215;AF=0.442292;AN=5008;NS=2504;DP=17673;EAS_AF=0.5248;AMR_AF=0.3343;AFR_AF=0.6778;EUR_AF=0.2803;SAS_AF=0.2822;AA=T|||;VT=SNP
3	118136877	rs75420861	A	C	100	PASS	AC=421;AF=0.0840655;AN=5008;NS=2504;DP=17674;EAS_AF=0.1984;AMR_AF=0.0115;AFR_AF=0.0378;EUR_AF=0.0268;SAS_AF=0.1391;AA=A|||;VT=SNP
3	118137264	rs495761	A	G	100	PASS	AC=3689;AF=0.736621;AN=5008;NS=2504;DP=17570;EAS_AF=0.7867;AMR_AF=0.7118;AFR_AF=0.8336;EUR_AF=0.6372;SAS_AF=0.6738;AA=G|||;VT=SNP
3	118138055	rs12634754	C	T	100	PASS	AC=420;AF=0.0838658;AN=5008;NS=2504;DP=20374;EAS_AF=0.1984;AMR_AF=0.0115;AFR_AF=0.0371;EUR_AF=0.0268;SAS_AF=0.1391;AA=C|||;VT=SNP
3	118138143	rs504005	A	C	100	PASS	AC=1168;AF=0.233227;AN=5008;NS=2504;DP=20432;EAS_AF=0.2659;AMR_AF=0.2622;AFR_AF=0.298;EUR_AF=0.2445;SAS_AF=0.0798;AA=A|||;VT=SNP
3	118138386	rs1614410	A	G	100	PASS	AC=2213;AF=0.441893;AN=5008;NS=2504;DP=19939;EAS_AF=0.5248;AMR_AF=0.3343;AFR_AF=0.6762;EUR_AF=0.2803;SAS_AF=0.2822;AA=G|||;VT=SNP
3	118138699	rs540615	A	C	100	PASS	AC=1169;AF=0.233427;AN=5008;NS=2504;DP=19157;EAS_AF=0.2659;AMR_AF=0.2622;AFR_AF=0.298;EUR_AF=0.2455;SAS_AF=0.0798;AA=A|||;VT=SNP
3	118138786	rs531289	C	T	100	PASS	AC=3693;AF=0.73742;AN=5008;NS=2504;DP=18156;EAS_AF=0.7867;AMR_AF=0.7118;AFR_AF=0.8374;EUR_AF=0.6362;SAS_AF=0.6738;AA=T|||;VT=SNP
3	118138927	rs542459	T	C	100	PASS	AC=1168;AF=0.233227;AN=5008;NS=2504;DP=18664;EAS_AF=0.2659;AMR_AF=0.2622;AFR_AF=0.298;EUR_AF=0.2445;SAS_AF=0.0798;AA=T|||;VT=SNP
3	118141050	rs483368	A	C	100	PASS	AC=960;AF=0.191693;AN=5008;NS=2504;DP=15140;EAS_AF=0.2659;AMR_AF=0.2291;AFR_AF=0.2436;EUR_AF=0.1531;SAS_AF=0.0583;AA=A|||;VT=SNP
3	118144534	rs489514	G	A	100	PASS	AC=761;AF=0.151957;AN=5008;NS=2504;DP=19874;EAS_AF=0.2639;AMR_AF=0.2061;AFR_AF=0.1097;EUR_AF=0.1491;SAS_AF=0.0583;AA=G|||;VT=SNP
3	118144682	rs9882733	C	T	100	PASS	AC=1130;AF=0.225639;AN=5008;NS=2504;DP=17923;EAS_AF=0.255;AMR_AF=0.3256;AFR_AF=0.0166;EUR_AF=0.3072;SAS_AF=0.3231;AA=C|||;VT=SNP
3	118145448	rs497009	A	G	100	PASS	AC=3355;AF=0.669928;AN=5008;NS=2504;DP=15134;EAS_AF=0.7788;AMR_AF=0.6614;AFR_AF=0.7012;EUR_AF=0.5885;SAS_AF=0.6053;AA=G|||;VT=SNP
3	118146794	rs507092	T	C	100	PASS	AC=772;AF=0.154153;AN=5008;NS=2504;DP=18926;EAS_AF=0.2679;AMR_AF=0.2089;AFR_AF=0.1104;EUR_AF=0.1531;SAS_AF=0.0583;AA=T|||;VT=SNP
3	118146818	rs16828422	A	C	100	PASS	AC=420;AF=0.0838658;AN=5008;NS=2504;DP=18193;EAS_AF=0.1974;AMR_AF=0.0115;AFR_AF=0.0378;EUR_AF=0.0268;SAS_AF=0.1391;AA=A|||;VT=SNP
3	118147207	rs555463	A	C	100	PASS	AC=3698;AF=0.738419;AN=5008;NS=2504;DP=12011;EAS_AF=0.7837;AMR_AF=0.7118;AFR_AF=0.8419;EUR_AF=0.6372;SAS_AF=0.6748;AA=C|||;VT=SNP
3	118147502	rs513437	T	G	100	PASS	AC=950;AF=0.189696;AN=5008;NS=2504;DP=14818;EAS_AF=0.2659;AMR_AF=0.232;AFR_AF=0.233;EUR_AF=0.1551;SAS_AF=0.0583;AA=T|||;VT=SNP
3	118148198	rs475191	A	G	100	PASS	AC=1242;AF=0.248003;AN=5008;NS=2504;DP=17907;EAS_AF=0.2728;AMR_AF=0.2752;AFR_AF=0.3366;EUR_AF=0.2048;SAS_AF=0.1278;AA=A|||;VT=SNP
3	118148636	rs578424	A	G	100	PASS	AC=774;AF=0.154553;AN=5008;NS=2504;DP=19122;EAS_AF=0.2659;AMR_AF=0.2089;AFR_AF=0.1135;EUR_AF=0.1531;SAS_AF=0.0583;AA=A|||;VT=SNP
3	118149105	rs483526	C	T	100	PASS	AC=2550;AF=0.509185;AN=5008;NS=2504;DP=19953;EAS_AF=0.5327;AMR_AF=0.3876;AFR_AF=0.8064;EUR_AF=0.331;SAS_AF=0.3528;AA=T|||;VT=SNP
3	118150063	rs60736065	T	C	100	PASS	AC=422;AF=0.0842652;AN=5008;NS=2504;DP=17624;EAS_AF=0.1984;AMR_AF=0.0115;AFR_AF=0.0378;EUR_AF=0.0268;SAS_AF=0.1401;AA=T|||;VT=SNP
3	118150282	rs525687	T	C	100	PASS	AC=3670;AF=0.732827;AN=5008;NS=2504;DP=19301;EAS_AF=0.7837;AMR_AF=0.7075;AFR_AF=0.8396;EUR_AF=0.6302;SAS_AF=0.6595;AA=C|||;VT=SNP
3	118150377	rs526633	A	G	100	PASS	AC=3655;AF=0.729832;AN=5008;NS=2504;DP=18620;EAS_AF=0.7837;AMR_AF=0.7075;AFR_AF=0.8298;EUR_AF=0.6302;SAS_AF=0.6575;AA=G|||;VT=SNP
3	118150688	rs9848730	A	G	100	PASS	AC=1550;AF=0.309505;AN=5008;NS=2504;DP=19698;EAS_AF=0.3085;AMR_AF=0.3602;AFR_AF=0.2534;EUR_AF=0.3022;SAS_AF=0.3579;AA=A|||;VT=SNP
3	118151054	rs57506637	T	C	100	PASS	AC=423;AF=0.0844649;AN=5008;NS=2504;DP=18913;EAS_AF=0.1984;AMR_AF=0.0115;AFR_AF=0.0378;EUR_AF=0.0268;SAS_AF=0.1411;AA=T|||;VT=SNP
3	118151652	rs558882	A	C	100	PASS	AC=1246;AF=0.248802;AN=5008;NS=2504;DP=19877;EAS_AF=0.2728;AMR_AF=0.2752;AFR_AF=0.3404;EUR_AF=0.2038;SAS_AF=0.1278;AA=A|||;VT=SNP
3	118151783	rs9854169	A	C	100	PASS	AC=1125;AF=0.224641;AN=5008;NS=2504;DP=18605;EAS_AF=0.252;AMR_AF=0.3242;AFR_AF=0.0166;EUR_AF=0.3052;SAS_AF=0.3241;AA=A|||;VT=SNP
3	118151889	rs572538	A	T	100	PASS	AC=3701;AF=0.739018;AN=5008;NS=2504;DP=18801;EAS_AF=0.7837;AMR_AF=0.7118;AFR_AF=0.8434;EUR_AF=0.6372;SAS_AF=0.6759;AA=T|||;VT=SNP
3	118152666	rs16828424	T	C	100	PASS	AC=423;AF=0.0844649;AN=5008;NS=2504;DP=15047;EAS_AF=0.1984;AMR_AF=0.0115;AFR_AF=0.0378;EUR_AF=0.0268;SAS_AF=0.1411;AA=T|||;VT=SNP
3	118152813	rs11708487	G	T	100	PASS	AC=1122;AF=0.224042;AN=5008;NS=2504;DP=17030;EAS_AF=0.252;AMR_AF=0.3213;AFR_AF=0.0166;EUR_AF=0.3052;SAS_AF=0.3231;AA=G|||;VT=SNP
3	118153310	rs6808379	C	T	100	PASS	AC=421;AF=0.0840655;AN=5008;NS=2504;DP=19459;EAS_AF=0.1974;AMR_AF=0.0115;AFR_AF=0.0386;EUR_AF=0.0268;SAS_AF=0.1391;AA=C|||;VT=SNP
3	118153434	rs518166	T	C	100	PASS	AC=771;AF=0.153954;AN=5008;NS=2504;DP=20134;EAS_AF=0.2639;AMR_AF=0.2089;AFR_AF=0.1135;EUR_AF=0.1521;SAS_AF=0.0583;AA=T|||;VT=SNP
3	118154526	rs4688104	T	C	100	PASS	AC=1577;AF=0.314896;AN=5008;NS=2504;DP=16867;EAS_AF=0.3085;AMR_AF=0.3646;AFR_AF=0.2542;EUR_AF=0.3091;SAS_AF=0.3742;AA=T|||;VT=SNP
3	118154533	rs4688105	T	C	100	PASS	AC=1124;AF=0.224441;AN=5008;NS=2504;DP=17128;EAS_AF=0.252;AMR_AF=0.3242;AFR_AF=0.0166;EUR_AF=0.3052;SAS_AF=0.3231;AA=T|||;VT=SNP
3	118154937	rs553070	C	A	100	PASS	AC=1200;AF=0.239617;AN=5008;NS=2504;DP=17409;EAS_AF=0.2728;AMR_AF=0.2709;AFR_AF=0.3101;EUR_AF=0.2028;SAS_AF=0.1258;AA=C|||;VT=SNP
3	118155276	rs566574	C	G	100	PASS	AC=3677;AF=0.734225;AN=5008;NS=2504;DP=16190;EAS_AF=0.7649;AMR_AF=0.7118;AFR_AF=0.8396;EUR_AF=0.6372;SAS_AF=0.6759;AA=G|||;VT=SNP
3	118155333	rs1447592	G	C	100	PASS	AC=1122;AF=0.224042;AN=5008;NS=2504;DP=17020;EAS_AF=0.252;AMR_AF=0.3228;AFR_AF=0.0166;EUR_AF=0.3042;SAS_AF=0.3231;AA=G|||;VT=SNP
3	118156731	rs6770820	G	A	100	PASS	AC=890;AF=0.177716;AN=5008;NS=2504;DP=16201;EAS_AF=0.2569;AMR_AF=0.0533;AFR_AF=0.2837;EUR_AF=0.0308;SAS_AF=0.1922;AA=G|||;VT=SNP
3	118156956	rs16828431	A	C	100	PASS	AC=1573;AF=0.314097;AN=5008;NS=2504;DP=15847;EAS_AF=0.3085;AMR_AF=0.3631;AFR_AF=0.2542;EUR_AF=0.3082;SAS_AF=0.3722;AA=A|||;VT=SNP
3	118157095	rs538740	T	C	100	PASS	AC=1206;AF=0.240815;AN=5008;NS=2504;DP=17651;EAS_AF=0.2728;AMR_AF=0.2709;AFR_AF=0.3101;EUR_AF=0.2048;SAS_AF=0.1299;AA=C|||;VT=SNP
3	118157897	rs577196	C	T	100	PASS	AC=2639;AF=0.526957;AN=5008;NS=2504;DP=19535;EAS_AF=0.4325;AMR_AF=0.4841;AFR_AF=0.6853;EUR_AF=0.4831;SAS_AF=0.4857;AA=T|||;VT=SNP
3	118157978	rs4688106	A	C	100	PASS	AC=588;AF=0.117412;AN=5008;NS=2504;DP=20191;EAS_AF=0.0268;AMR_AF=0.0893;AFR_AF=0.1959;EUR_AF=0.1471;SAS_AF=0.0941;AA=A|||;VT=SNP
3	118158080	rs75814487	T	C	100	PASS	AC=418;AF=0.0834665;AN=5008;NS=2504;DP=19108;EAS_AF=0.1994;AMR_AF=0.0115;AFR_AF=0.0371;EUR_AF=0.0268;SAS_AF=0.136;AA=T|||;VT=SNP
3	118158366	rs6790306	T	C	100	PASS	AC=585;AF=0.116813;AN=5008;NS=2504;DP=18341;EAS_AF=0.0268;AMR_AF=0.0893;AFR_AF=0.1936;EUR_AF=0.1471;SAS_AF=0.0941;AA=T|||;VT=SNP
3	118159067	rs9830169	G	A	100	PASS	AC=1119;AF=0.223442;AN=5008;NS=2504;DP=19770;EAS_AF=0.253;AMR_AF=0.3213;AFR_AF=0.0166;EUR_AF=0.3012;SAS_AF=0.3231;AA=G|||;VT=SNP
3	118159265	rs1401952	C	T	100	PASS	AC=1799;AF=0.359225;AN=5008;NS=2504;DP=19307;EAS_AF=0.2788;AMR_AF=0.4193;AFR_AF=0.2776;EUR_AF=0.4493;SAS_AF=0.4172;AA=C|||;VT=SNP
3	118159325	rs55803033	A	G	100	PASS	AC=656;AF=0.13099;AN=5008;NS=2504;DP=19882;EAS_AF=0.2619;AMR_AF=0.2118;AFR_AF=0.0272;EUR_AF=0.1531;SAS_AF=0.0562;AA=A|||;VT=SNP
3	118160022	rs4688107	T	C	100	PASS	AC=216;AF=0.043131;AN=5008;NS=2504;DP=17956;EAS_AF=0.0258;AMR_AF=0.0317;AFR_AF=0.034;EUR_AF=0.0517;SAS_AF=0.0726;AA=T|||;VT=SNP
3	118161024	rs548483	A	T	100	PASS	AC=3234;AF=0.645767;AN=5008;NS=2504;DP=20834;EAS_AF=0.5833;AMR_AF=0.6988;AFR_AF=0.7716;EUR_AF=0.6103;SAS_AF=0.5389;AA=T|||;VT=SNP
3	118161497	rs516560	C	T	100	PASS	AC=3247;AF=0.648363;AN=5008;NS=2504;DP=17256;EAS_AF=0.7083;AMR_AF=0.6239;AFR_AF=0.5983;EUR_AF=0.6928;SAS_AF=0.6258;AA=T|||;VT=SNP
3	118161738	rs75664695	C	T	100	PASS	AC=767;AF=0.153155;AN=5008;NS=2504;DP=20193;EAS_AF=0.2619;AMR_AF=0.2219;AFR_AF=0.1059;EUR_AF=0.1531;SAS_AF=0.0562;AA=C|||;VT=SNP
3	118161812	rs16828457	G	C	100	PASS	AC=655;AF=0.130791;AN=5008;NS=2504;DP=19236;EAS_AF=0.2619;AMR_AF=0.2118;AFR_AF=0.0272;EUR_AF=0.1521;SAS_AF=0.0562;AA=G|||;VT=SNP
3	118162391	rs10511379	T	C	100	PASS	AC=655;AF=0.130791;AN=5008;NS=2504;DP=19647;EAS_AF=0.2619;AMR_AF=0.2118;AFR_AF=0.0272;EUR_AF=0.1521;SAS_AF=0.0562;AA=T|||;VT=SNP
3	118162623	rs10511378	T	C	100	PASS	AC=603;AF=0.120407;AN=5008;NS=2504;DP=17714;EAS_AF=0.0278;AMR_AF=0.0893;AFR_AF=0.2057;EUR_AF=0.1481;SAS_AF=0.0941;AA=T|||;VT=SNP
3	118162691	rs1374767	T	C	100	PASS	AC=1118;AF=0.223243;AN=5008;NS=2504;DP=19476;EAS_AF=0.252;AMR_AF=0.3213;AFR_AF=0.0166;EUR_AF=0.3012;SAS_AF=0.3231;AA=T|||;VT=SNP
3	118163149	rs499789	T	C	100	PASS	AC=1746;AF=0.348642;AN=5008;NS=2504;DP=20573;EAS_AF=0.2907;AMR_AF=0.3775;AFR_AF=0.3903;EUR_AF=0.3082;SAS_AF=0.3732;AA=T|||;VT=SNP
3	118163503	rs524245	C	T	100	PASS	AC=3656;AF=0.730032;AN=5008;NS=2504;DP=20941;EAS_AF=0.7837;AMR_AF=0.7104;AFR_AF=0.8101;EUR_AF=0.6382;SAS_AF=0.6748;AA=T|||;VT=SNP
3	118164093	rs9683156	T	C	100	PASS	AC=773;AF=0.154353;AN=5008;NS=2504;DP=21194;EAS_AF=0.2629;AMR_AF=0.2219;AFR_AF=0.1089;EUR_AF=0.1531;SAS_AF=0.0573;AA=T|||;VT=SNP
3	118164759	rs1374768	C	T	100	PASS	AC=766;AF=0.152955;AN=5008;NS=2504;DP=19001;EAS_AF=0.2609;AMR_AF=0.2219;AFR_AF=0.1059;EUR_AF=0.1531;SAS_AF=0.0562;AA=C|||;VT=SNP
3	118164871	rs73180835	G	A	100	PASS	AC=654;AF=0.130591;AN=5008;NS=2504;DP=18524;EAS_AF=0.2609;AMR_AF=0.2118;AFR_AF=0.0272;EUR_AF=0.1521;SAS_AF=0.0562;AA=G|||;VT=SNP
3	118164912	rs1900604	T	C	100	PASS	AC=602;AF=0.120208;AN=5008;NS=2504;DP=17260;EAS_AF=0.0268;AMR_AF=0.0893;AFR_AF=0.205;EUR_AF=0.1491;SAS_AF=0.0941;AA=T|||;VT=SNP
3	118165381	rs10511377	C	A	100	PASS	AC=655;AF=0.130791;AN=5008;NS=2504;DP=19457;EAS_AF=0.2609;AMR_AF=0.2118;AFR_AF=0.0272;EUR_AF=0.1531;SAS_AF=0.0562;AA=C|||;VT=SNP
3	118165434	rs9834139	C	T	100	PASS	AC=1201;AF=0.239816;AN=5008;NS=2504;DP=18865;EAS_AF=0.252;AMR_AF=0.3314;AFR_AF=0.0734;EUR_AF=0.3022;SAS_AF=0.3231;AA=C|||;VT=SNP
3	118166055	rs553769	C	T	100	PASS	AC=3210;AF=0.640974;AN=5008;NS=2504;DP=21513;EAS_AF=0.5794;AMR_AF=0.696;AFR_AF=0.7708;EUR_AF=0.6083;SAS_AF=0.5235;AA=T|||;VT=SNP
3	118166075	rs62274813	T	G	100	PASS	AC=644;AF=0.128594;AN=5008;NS=2504;DP=21368;EAS_AF=0.0268;AMR_AF=0.0922;AFR_AF=0.2352;EUR_AF=0.1491;SAS_AF=0.0941;AA=T|||;VT=SNP
3	118166500	rs557455	G	T	100	PASS	AC=3655;AF=0.729832;AN=5008;NS=2504;DP=20153;EAS_AF=0.7847;AMR_AF=0.7104;AFR_AF=0.8094;EUR_AF=0.6372;SAS_AF=0.6748;AA=T|||;VT=SNP
3	118166713	rs10511376	A	G	100	PASS	AC=420;AF=0.0838658;AN=5008;NS=2504;DP=17361;EAS_AF=0.2014;AMR_AF=0.0115;AFR_AF=0.0378;EUR_AF=0.0258;SAS_AF=0.136;AA=A|||;VT=SNP
3	118167254	rs1353918	T	C	100	PASS	AC=1152;AF=0.230032;AN=5008;NS=2504;DP=19980;EAS_AF=0.2034;AMR_AF=0.2666;AFR_AF=0.0991;EUR_AF=0.339;SAS_AF=0.2965;AA=T|||;VT=SNP
3	118167849	rs72969547	C	T	100	PASS	AC=583;AF=0.116414;AN=5008;NS=2504;DP=18547;EAS_AF=0.0268;AMR_AF=0.0893;AFR_AF=0.1906;EUR_AF=0.1491;SAS_AF=0.0941;AA=C|||;VT=SNP
3	118168342	rs4688108	T	C	100	PASS	AC=646;AF=0.128994;AN=5008;NS=2504;DP=19358;EAS_AF=0.0278;AMR_AF=0.0922;AFR_AF=0.236;EUR_AF=0.1491;SAS_AF=0.0941;AA=T|||;VT=SNP
3	118168584	rs111502503	A	G	100	PASS	AC=181;AF=0.0361422;AN=5008;NS=2504;DP=18331;EAS_AF=0.1141;AMR_AF=0.0101;AFR_AF=0.0106;EUR_AF=0.0258;SAS_AF=0.0194;AA=A|||;VT=SNP
3	118168645	rs2865845	A	C	100	PASS	AC=646;AF=0.128994;AN=5008;NS=2504;DP=18265;EAS_AF=0.0268;AMR_AF=0.0922;AFR_AF=0.2368;EUR_AF=0.1491;SAS_AF=0.0941;AA=A|||;VT=SNP
3	118168651	rs10934448	G	A	100	PASS	AC=844;AF=0.16853;AN=5008;NS=2504;DP=18155;EAS_AF=0.2609;AMR_AF=0.2305;AFR_AF=0.1596;EUR_AF=0.1541;SAS_AF=0.0562;AA=G|||;VT=SNP
3	118168741	rs10934449	T	C	100	PASS	AC=656;AF=0.13099;AN=5008;NS=2504;DP=16882;EAS_AF=0.2619;AMR_AF=0.2118;AFR_AF=0.0272;EUR_AF=0.1521;SAS_AF=0.0573;AA=T|||;VT=SNP
3	118169938	rs58719683	T	C	100	PASS	AC=658;AF=0.13139;AN=5008;NS=2504;DP=17873;EAS_AF=0.2629;AMR_AF=0.2118;AFR_AF=0.0272;EUR_AF=0.1531;SAS_AF=0.0573;AA=T|||;VT=SNP
3	118169971	rs2970134	A	C	100	PASS	AC=3742;AF=0.747204;AN=5008;NS=2504;DP=18289;EAS_AF=0.7837;AMR_AF=0.7161;AFR_AF=0.8722;EUR_AF=0.6382;SAS_AF=0.6748;AA=C|||;VT=SNP
3	118170233	rs9880484	T	C	100	PASS	AC=1139;AF=0.227436;AN=5008;NS=2504;DP=18050;EAS_AF=0.252;AMR_AF=0.3213;AFR_AF=0.0174;EUR_AF=0.3012;SAS_AF=0.3436;AA=T|||;VT=SNP
3	118170394	rs2946798	T	G	100	PASS	AC=3703;AF=0.739417;AN=5008;NS=2504;DP=17861;EAS_AF=0.7837;AMR_AF=0.7133;AFR_AF=0.8404;EUR_AF=0.6382;SAS_AF=0.68;AA=G|||;VT=SNP
3	118170552	rs2946799	T	C	100	PASS	AC=1766;AF=0.352636;AN=5008;NS=2504;DP=18916;EAS_AF=0.2907;AMR_AF=0.3761;AFR_AF=0.407;EUR_AF=0.3072;SAS_AF=0.3732;AA=T|||;VT=SNP
3	118170730	rs73180839	C	A	100	PASS	AC=658;AF=0.13139;AN=5008;NS=2504;DP=19839;EAS_AF=0.2629;AMR_AF=0.2118;AFR_AF=0.0272;EUR_AF=0.1531;SAS_AF=0.0573;AA=C|||;VT=SNP
3	118170859	rs73180840	T	C	100	PASS	AC=773;AF=0.154353;AN=5008;NS=2504;DP=19984;EAS_AF=0.2629;AMR_AF=0.2219;AFR_AF=0.1089;EUR_AF=0.1531;SAS_AF=0.0573;AA=T|||;VT=SNP
3	118170872	rs75514439	A	G	100	PASS	AC=219;AF=0.04373;AN=5008;NS=2504;DP=19588;EAS_AF=0.1151;AMR_AF=0.0115;AFR_AF=0.0371;EUR_AF=0.0268;SAS_AF=0.0194;AA=A|||;VT=SNP
3	118170882	rs75867334	C	T	100	PASS	AC=219;AF=0.04373;AN=5008;NS=2504;DP=19542;EAS_AF=0.1151;AMR_AF=0.0115;AFR_AF=0.0371;EUR_AF=0.0268;SAS_AF=0.0194;AA=C|||;VT=SNP
3	118170898	rs73180841	G	A	100	PASS	AC=658;AF=0.13139;AN=5008;NS=2504;DP=19120;EAS_AF=0.2629;AMR_AF=0.2118;AFR_AF=0.0272;EUR_AF=0.1531;SAS_AF=0.0573;AA=G|||;VT=SNP
3	118171936	rs1607672	G	T	100	PASS	AC=538;AF=0.107428;AN=5008;NS=2504;DP=18627;EAS_AF=0.0268;AMR_AF=0.0879;AFR_AF=0.1573;EUR_AF=0.1491;SAS_AF=0.0941;AA=G|||;VT=SNP
3	118173191	rs112497433	G	T	100	PASS	AC=209;AF=0.0417332;AN=5008;NS=2504;DP=18906;EAS_AF=0.1151;AMR_AF=0.0101;AFR_AF=0.0371;EUR_AF=0.0179;SAS_AF=0.0194;AA=G|||;VT=SNP
3	118173284	rs2970135	C	G	100	PASS	AC=3294;AF=0.657748;AN=5008;NS=2504;DP=19326;EAS_AF=0.5833;AMR_AF=0.7032;AFR_AF=0.8026;EUR_AF=0.6213;SAS_AF=0.544;AA=G|||;VT=SNP
3	118173543	rs2946800	A	T	100	PASS	AC=1762;AF=0.351837;AN=5008;NS=2504;DP=18191;EAS_AF=0.2907;AMR_AF=0.3732;AFR_AF=0.4017;EUR_AF=0.3082;SAS_AF=0.3773;AA=A|||;VT=SNP
3	118174135	rs2970136	T	C	100	PASS	AC=3153;AF=0.629593;AN=5008;NS=2504;DP=20862;EAS_AF=0.5823;AMR_AF=0.6888;AFR_AF=0.7231;EUR_AF=0.6113;SAS_AF=0.5286;AA=C|||;VT=SNP
3	118174998	rs2946803	C	T	100	PASS	AC=3652;AF=0.729233;AN=5008;NS=2504;DP=17620;EAS_AF=0.7837;AMR_AF=0.7104;AFR_AF=0.8101;EUR_AF=0.6392;SAS_AF=0.6697;AA=T|||;VT=SNP
3	118175179	rs2970138	G	C	100	PASS	AC=1767;AF=0.352835;AN=5008;NS=2504;DP=18930;EAS_AF=0.2917;AMR_AF=0.3746;AFR_AF=0.4039;EUR_AF=0.3082;SAS_AF=0.3773;AA=C|||;VT=SNP
3	118175581	rs17726851	T	A	100	PASS	AC=566;AF=0.113019;AN=5008;NS=2504;DP=18557;EAS_AF=0.0556;AMR_AF=0.2017;AFR_AF=0.0061;EUR_AF=0.165;SAS_AF=0.2004;AA=T|||;VT=SNP
3	118175944	rs59838637	C	T	100	PASS	AC=406;AF=0.0810703;AN=5008;NS=2504;DP=19043;EAS_AF=0.1984;AMR_AF=0.0115;AFR_AF=0.0378;EUR_AF=0.0258;SAS_AF=0.1247;AA=C|||;VT=SNP
3	118177116	rs12233581	C	T	100	PASS	AC=730;AF=0.145767;AN=5008;NS=2504;DP=18293;EAS_AF=0.2738;AMR_AF=0.2305;AFR_AF=0.0242;EUR_AF=0.1759;SAS_AF=0.0869;AA=C|||;VT=SNP
3	118177782	rs7650108	C	T	100	PASS	AC=182;AF=0.0363419;AN=5008;NS=2504;DP=18905;EAS_AF=0.1151;AMR_AF=0.0101;AFR_AF=0.0106;EUR_AF=0.0258;SAS_AF=0.0194;AA=C|||;VT=SNP
3	118178051	rs2946807	A	T	100	PASS	AC=1762;AF=0.351837;AN=5008;NS=2504;DP=20258;EAS_AF=0.2917;AMR_AF=0.3732;AFR_AF=0.4039;EUR_AF=0.3082;SAS_AF=0.3732;AA=a|||;VT=SNP
3	118178888	rs112837479	G	T	100	PASS	AC=655;AF=0.130791;AN=5008;NS=2504;DP=18837;EAS_AF=0.2609;AMR_AF=0.2133;AFR_AF=0.0272;EUR_AF=0.1521;SAS_AF=0.0562;AA=G|||;VT=SNP
3	118179065	rs6764281	G	A	100	PASS	AC=585;AF=0.116813;AN=5008;NS=2504;DP=18058;EAS_AF=0.0278;AMR_AF=0.0893;AFR_AF=0.1914;EUR_AF=0.1491;SAS_AF=0.0941;AA=G|||;VT=SNP
3	118179260	rs2946808	A	G	100	PASS	AC=1765;AF=0.352436;AN=5008;NS=2504;DP=20933;EAS_AF=0.2917;AMR_AF=0.3732;AFR_AF=0.4032;EUR_AF=0.3082;SAS_AF=0.3773;AA=A|||;VT=SNP
3	118179362	rs57001703	G	A	100	PASS	AC=390;AF=0.0778754;AN=5008;NS=2504;DP=21764;EAS_AF=0.1974;AMR_AF=0.0115;AFR_AF=0.0265;EUR_AF=0.0258;SAS_AF=0.1247;AA=G|||;VT=SNP
3	118179381	rs62274825	T	C	100	PASS	AC=728;AF=0.145367;AN=5008;NS=2504;DP=21313;EAS_AF=0.0278;AMR_AF=0.1009;AFR_AF=0.2927;EUR_AF=0.1501;SAS_AF=0.0941;AA=T|||;VT=SNP
3	118179515	rs2970143	T	G	100	PASS	AC=3290;AF=0.656949;AN=5008;NS=2504;DP=20234;EAS_AF=0.5863;AMR_AF=0.7003;AFR_AF=0.8033;EUR_AF=0.6133;SAS_AF=0.546;AA=a|||;VT=SNP
3	118179520	rs2970144	T	C	100	PASS	AC=2495;AF=0.498203;AN=5008;NS=2504;DP=20230;EAS_AF=0.3194;AMR_AF=0.4741;AFR_AF=0.6967;EUR_AF=0.4573;SAS_AF=0.4734;AA=C|||;VT=SNP
3	118180233	rs28806309	A	G	100	PASS	AC=1525;AF=0.304513;AN=5008;NS=2504;DP=18930;EAS_AF=0.2907;AMR_AF=0.3501;AFR_AF=0.2383;EUR_AF=0.3052;SAS_AF=0.3753;AA=A|||;VT=SNP
3	118180248	rs9810617	G	T	100	PASS	AC=1755;AF=0.350439;AN=5008;NS=2504;DP=18960;EAS_AF=0.2907;AMR_AF=0.3718;AFR_AF=0.4002;EUR_AF=0.3082;SAS_AF=0.3732;AA=G|||;VT=SNP
3	118181408	rs59751075	C	G	100	PASS	AC=1190;AF=0.23762;AN=5008;NS=2504;DP=20091;EAS_AF=0.251;AMR_AF=0.3228;AFR_AF=0.0734;EUR_AF=0.2982;SAS_AF=0.3231;AA=C|||;VT=SNP
3	118181496	rs111405148	G	T	100	PASS	AC=659;AF=0.131589;AN=5008;NS=2504;DP=16252;EAS_AF=0.2629;AMR_AF=0.2133;AFR_AF=0.0272;EUR_AF=0.1521;SAS_AF=0.0583;AA=G|||;VT=SNP
3	118182147	rs1520114	A	C	100	PASS	AC=656;AF=0.13099;AN=5008;NS=2504;DP=14075;EAS_AF=0.2619;AMR_AF=0.2133;AFR_AF=0.0272;EUR_AF=0.1521;SAS_AF=0.0562;AA=A|||;VT=SNP
3	118182377	rs1520115	T	C	100	PASS	AC=581;AF=0.116014;AN=5008;NS=2504;DP=14251;EAS_AF=0.0278;AMR_AF=0.085;AFR_AF=0.1914;EUR_AF=0.1481;SAS_AF=0.0941;AA=T|||;VT=SNP
3	118182519	rs1520116	G	A	100	PASS	AC=4060;AF=0.810703;AN=5008;NS=2504;DP=14884;EAS_AF=0.7847;AMR_AF=0.7622;AFR_AF=0.9909;EUR_AF=0.7306;SAS_AF=0.7106;AA=A|||;VT=SNP
3	118182568	rs62274826	A	G	100	PASS	AC=603;AF=0.120407;AN=5008;NS=2504;DP=14717;EAS_AF=0.0268;AMR_AF=0.0865;AFR_AF=0.2088;EUR_AF=0.1481;SAS_AF=0.093;AA=A|||;VT=SNP
3	118182697	rs75340914	A	G	100	PASS	AC=555;AF=0.110823;AN=5008;NS=2504;DP=16324;EAS_AF=0.2351;AMR_AF=0.0403;AFR_AF=0.059;EUR_AF=0.0338;SAS_AF=0.182;AA=A|||;VT=SNP
3	118183160	rs77334219	C	T	100	PASS	AC=1122;AF=0.224042;AN=5008;NS=2504;DP=15507;EAS_AF=0.2351;AMR_AF=0.3228;AFR_AF=0.0166;EUR_AF=0.3131;SAS_AF=0.3313;AA=C|||;VT=SNP
3	118183283	rs62274827	C	A	100	PASS	AC=469;AF=0.0936502;AN=5008;NS=2504;DP=18267;EAS_AF=0.0268;AMR_AF=0.0648;AFR_AF=0.1793;EUR_AF=0.0755;SAS_AF=0.0859;AA=C|||;VT=SNP
3	118183460	rs1520117	A	G	100	PASS	AC=3897;AF=0.778155;AN=5008;NS=2504;DP=18658;EAS_AF=0.9196;AMR_AF=0.7378;AFR_AF=0.8495;EUR_AF=0.667;SAS_AF=0.6789;AA=G|||;VT=SNP
3	118183783	rs1949542	A	G	100	PASS	AC=2859;AF=0.570887;AN=5008;NS=2504;DP=21097;EAS_AF=0.6448;AMR_AF=0.5548;AFR_AF=0.3812;EUR_AF=0.5954;SAS_AF=0.7372;AA=G|||;VT=SNP
3	118183944	rs1401953	A	G	100	PASS	AC=4181;AF=0.834864;AN=5008;NS=2504;DP=20055;EAS_AF=0.9196;AMR_AF=0.8026;AFR_AF=0.8691;EUR_AF=0.7624;SAS_AF=0.7986;AA=G|||;VT=SNP
3	118184025	rs1401954	G	A	100	PASS	AC=4180;AF=0.834665;AN=5008;NS=2504;DP=20112;EAS_AF=0.9196;AMR_AF=0.8026;AFR_AF=0.8684;EUR_AF=0.7624;SAS_AF=0.7986;AA=A|||;VT=SNP
3	118184249	rs7632701	A	C	100	PASS	AC=868;AF=0.173323;AN=5008;NS=2504;DP=18196;EAS_AF=0.2718;AMR_AF=0.2277;AFR_AF=0.1702;EUR_AF=0.162;SAS_AF=0.0491;AA=A|||;VT=SNP
3	118184751	rs12637646	A	C	100	PASS	AC=828;AF=0.165335;AN=5008;NS=2504;DP=11785;EAS_AF=0.381;AMR_AF=0.0692;AFR_AF=0.0643;EUR_AF=0.1123;SAS_AF=0.2025;AA=A|||;VT=SNP
3	118185133	rs9828410	T	C	100	PASS	AC=765;AF=0.152756;AN=5008;NS=2504;DP=16065;EAS_AF=0.2718;AMR_AF=0.2176;AFR_AF=0.0968;EUR_AF=0.163;SAS_AF=0.0491;AA=T|||;VT=SNP
3	118185304	rs9808947	C	T	100	PASS	AC=1113;AF=0.222244;AN=5008;NS=2504;DP=15872;EAS_AF=0.2351;AMR_AF=0.317;AFR_AF=0.0174;EUR_AF=0.3072;SAS_AF=0.3313;AA=T|||;VT=SNP
3	118185348	rs7614154	G	A	100	PASS	AC=770;AF=0.153754;AN=5008;NS=2504;DP=18028;EAS_AF=0.0278;AMR_AF=0.1513;AFR_AF=0.1967;EUR_AF=0.1759;SAS_AF=0.2045;AA=G|||;VT=SNP
3	118185610	rs16828549	G	C	100	PASS	AC=255;AF=0.0509185;AN=5008;NS=2504;DP=20873;EAS_AF=0.0268;AMR_AF=0.1254;AFR_AF=0.0212;EUR_AF=0.0696;SAS_AF=0.044;AA=G|||;VT=SNP
3	118185611	rs62274828	C	A	100	PASS	AC=770;AF=0.153754;AN=5008;NS=2504;DP=20871;EAS_AF=0.0278;AMR_AF=0.1513;AFR_AF=0.1967;EUR_AF=0.1759;SAS_AF=0.2045;AA=C|||;VT=SNP
3	118185725	rs10511375	C	G	100	PASS	AC=655;AF=0.130791;AN=5008;NS=2504;DP=21310;EAS_AF=0.2718;AMR_AF=0.2061;AFR_AF=0.0204;EUR_AF=0.162;SAS_AF=0.0491;AA=C|||;VT=SNP
3	118185989	rs1520119	C	T	100	PASS	AC=4157;AF=0.830072;AN=5008;NS=2504;DP=20322;EAS_AF=0.9196;AMR_AF=0.8026;AFR_AF=0.8502;EUR_AF=0.7624;SAS_AF=0.7996;AA=T|||;VT=SNP
3	118186311	rs1356805	C	T	100	PASS	AC=870;AF=0.173722;AN=5008;NS=2504;DP=18021;EAS_AF=0.2718;AMR_AF=0.2277;AFR_AF=0.1717;EUR_AF=0.162;SAS_AF=0.0491;AA=C|||;VT=SNP
3	118186591	rs1401955	T	C	100	PASS	AC=1939;AF=0.387181;AN=5008;NS=2504;DP=18998;EAS_AF=0.6161;AMR_AF=0.3876;AFR_AF=0.0817;EUR_AF=0.4185;SAS_AF=0.5317;AA=T|||;VT=SNP
3	118186991	rs9289104	T	G	100	PASS	AC=2908;AF=0.580671;AN=5008;NS=2504;DP=20428;EAS_AF=0.6438;AMR_AF=0.5533;AFR_AF=0.4191;EUR_AF=0.5974;SAS_AF=0.7362;AA=G|||;VT=SNP
3	118187821	rs2970148	A	G	100	PASS	AC=4162;AF=0.83107;AN=5008;NS=2504;DP=18717;EAS_AF=0.9196;AMR_AF=0.8026;AFR_AF=0.8517;EUR_AF=0.7654;SAS_AF=0.7996;AA=G|||;VT=SNP
3	118188070	rs12491385	T	C	100	PASS	AC=827;AF=0.165136;AN=5008;NS=2504;DP=20810;EAS_AF=0.381;AMR_AF=0.0692;AFR_AF=0.0598;EUR_AF=0.1123;SAS_AF=0.2076;AA=T|||;VT=SNP
3	118188090	rs10511374	G	C	100	PASS	AC=827;AF=0.165136;AN=5008;NS=2504;DP=21012;EAS_AF=0.381;AMR_AF=0.0677;AFR_AF=0.0605;EUR_AF=0.1123;SAS_AF=0.2076;AA=G|||;VT=SNP
3	118188875	rs62274829	C	A	100	PASS	AC=771;AF=0.153954;AN=5008;NS=2504;DP=20684;EAS_AF=0.0278;AMR_AF=0.1513;AFR_AF=0.1974;EUR_AF=0.1759;SAS_AF=0.2045;AA=C|||;VT=SNP
3	118189029	rs72622400	C	T	100	PASS	AC=832;AF=0.166134;AN=5008;NS=2504;DP=19889;EAS_AF=0.381;AMR_AF=0.0692;AFR_AF=0.0635;EUR_AF=0.1123;SAS_AF=0.2076;AA=C|||;VT=SNP
3	118189108	rs28482455	C	T	100	PASS	AC=1104;AF=0.220447;AN=5008;NS=2504;DP=18561;EAS_AF=0.2302;AMR_AF=0.3184;AFR_AF=0.0174;EUR_AF=0.3062;SAS_AF=0.3272;AA=C|||;VT=SNP
3	118189282	rs72622401	T	C	100	PASS	AC=827;AF=0.165136;AN=5008;NS=2504;DP=19400;EAS_AF=0.381;AMR_AF=0.0677;AFR_AF=0.0605;EUR_AF=0.1123;SAS_AF=0.2076;AA=T|||;VT=SNP
3	118189463	rs72622402	G	A	100	PASS	AC=827;AF=0.165136;AN=5008;NS=2504;DP=18414;EAS_AF=0.381;AMR_AF=0.0677;AFR_AF=0.0605;EUR_AF=0.1123;SAS_AF=0.2076;AA=G|||;VT=SNP
3	118189580	rs1520120	T	C	100	PASS	AC=2077;AF=0.414736;AN=5008;NS=2504;DP=19474;EAS_AF=0.2579;AMR_AF=0.4841;AFR_AF=0.3585;EUR_AF=0.4851;SAS_AF=0.5307;AA=T|||;VT=SNP
3	118189676	rs1520121	T	A	100	PASS	AC=4179;AF=0.834465;AN=5008;NS=2504;DP=20091;EAS_AF=0.9137;AMR_AF=0.804;AFR_AF=0.8684;EUR_AF=0.7634;SAS_AF=0.8016;AA=A|||;VT=SNP
3	118190615	rs1915095	T	C	100	PASS	AC=3124;AF=0.623802;AN=5008;NS=2504;DP=20111;EAS_AF=0.6429;AMR_AF=0.562;AFR_AF=0.5681;EUR_AF=0.5974;SAS_AF=0.7505;AA=C|||;VT=SNP
3	118190664	rs1915096	T	C	100	PASS	AC=4152;AF=0.829073;AN=5008;NS=2504;DP=20295;EAS_AF=0.9137;AMR_AF=0.8026;AFR_AF=0.8502;EUR_AF=0.7634;SAS_AF=0.7996;AA=C|||;VT=SNP
3	118190893	rs2970131	C	T	100	PASS	AC=4151;AF=0.828874;AN=5008;NS=2504;DP=18704;EAS_AF=0.9127;AMR_AF=0.804;AFR_AF=0.8502;EUR_AF=0.7654;SAS_AF=0.7965;AA=T|||;VT=SNP
3	118190970	rs6781738	T	C	100	PASS	AC=2827;AF=0.564497;AN=5008;NS=2504;DP=18909;EAS_AF=0.6389;AMR_AF=0.5533;AFR_AF=0.3616;EUR_AF=0.5954;SAS_AF=0.7382;AA=C|||;VT=SNP
3	118191048	rs3920308	C	A	100	PASS	AC=1102;AF=0.220048;AN=5008;NS=2504;DP=18722;EAS_AF=0.2302;AMR_AF=0.3184;AFR_AF=0.0174;EUR_AF=0.3052;SAS_AF=0.3262;AA=C|||;VT=SNP
3	118191228	rs3974959	T	C	100	PASS	AC=1092;AF=0.218051;AN=5008;NS=2504;DP=18053;EAS_AF=0.2292;AMR_AF=0.317;AFR_AF=0.0189;EUR_AF=0.3042;SAS_AF=0.317;AA=T|||;VT=SNP
3	118191360	rs1520122	A	G	100	PASS	AC=2853;AF=0.569688;AN=5008;NS=2504;DP=19137;EAS_AF=0.6389;AMR_AF=0.5548;AFR_AF=0.3805;EUR_AF=0.5954;SAS_AF=0.7382;AA=G|||;VT=SNP
3	118191590	rs1520123	T	A	100	PASS	AC=4193;AF=0.83726;AN=5008;NS=2504;DP=19531;EAS_AF=0.9147;AMR_AF=0.8069;AFR_AF=0.8828;EUR_AF=0.7575;SAS_AF=0.7996;AA=A|||;VT=SNP
3	118192303	rs12637095	T	A	100	PASS	AC=3622;AF=0.723243;AN=5008;NS=2504;DP=19212;EAS_AF=0.9157;AMR_AF=0.781;AFR_AF=0.4508;EUR_AF=0.7704;SAS_AF=0.8037;AA=T|||;VT=SNP
3	118193612	rs17676122	G	A	100	PASS	AC=758;AF=0.151358;AN=5008;NS=2504;DP=17698;EAS_AF=0.0288;AMR_AF=0.1556;AFR_AF=0.1884;EUR_AF=0.1759;SAS_AF=0.1994;AA=G|||;VT=SNP
3	118193671	rs28410918	T	C	100	PASS	AC=1128;AF=0.22524;AN=5008;NS=2504;DP=18443;EAS_AF=0.2252;AMR_AF=0.3242;AFR_AF=0.025;EUR_AF=0.3161;SAS_AF=0.3323;AA=T|||;VT=SNP
3	118193684	rs17676130	T	A	100	PASS	AC=761;AF=0.151957;AN=5008;NS=2504;DP=18611;EAS_AF=0.0288;AMR_AF=0.1556;AFR_AF=0.1884;EUR_AF=0.1759;SAS_AF=0.2025;AA=T|||;VT=SNP
3	118194946	rs1607673	C	T	100	PASS	AC=762;AF=0.152157;AN=5008;NS=2504;DP=17153;EAS_AF=0.0288;AMR_AF=0.1556;AFR_AF=0.1891;EUR_AF=0.1759;SAS_AF=0.2025;AA=C|||;VT=SNP
3	118195571	rs4688115	T	C	100	PASS	AC=1134;AF=0.226438;AN=5008;NS=2504;DP=17087;EAS_AF=0.2312;AMR_AF=0.3242;AFR_AF=0.025;EUR_AF=0.3161;SAS_AF=0.3323;AA=T|||;VT=SNP
3	118195601	rs4688116	G	T	100	PASS	AC=2829;AF=0.564896;AN=5008;NS=2504;DP=17665;EAS_AF=0.8869;AMR_AF=0.6239;AFR_AF=0.2489;EUR_AF=0.5954;SAS_AF=0.5869;AA=G|||;VT=SNP
3	118196006	rs34289148	C	T	100	PASS	AC=664;AF=0.132588;AN=5008;NS=2504;DP=21751;EAS_AF=0.2679;AMR_AF=0.2046;AFR_AF=0.0378;EUR_AF=0.1531;SAS_AF=0.0491;AA=c|||;VT=SNP
3	118196219	rs1401957	T	C	100	PASS	AC=2870;AF=0.573083;AN=5008;NS=2504;DP=22398;EAS_AF=0.8929;AMR_AF=0.6254;AFR_AF=0.2632;EUR_AF=0.5974;SAS_AF=0.6002;AA=T|||;VT=SNP
3	118196244	rs75713399	G	T	100	PASS	AC=128;AF=0.0255591;AN=5008;NS=2504;DP=22439;EAS_AF=0.0367;AMR_AF=0.013;AFR_AF=0.0008;EUR_AF=0.0189;SAS_AF=0.0634;AA=G|||;VT=SNP
3	118196632	rs2970125	G	T	100	PASS	AC=4210;AF=0.840655;AN=5008;NS=2504;DP=21596;EAS_AF=0.9226;AMR_AF=0.8156;AFR_AF=0.8691;EUR_AF=0.7744;SAS_AF=0.8037;AA=T|||;VT=SNP
3	118197479	rs72625403	C	T	100	PASS	AC=853;AF=0.170327;AN=5008;NS=2504;DP=21394;EAS_AF=0.3899;AMR_AF=0.072;AFR_AF=0.062;EUR_AF=0.1262;SAS_AF=0.2055;AA=C|||;VT=SNP
3	118197751	rs4527371	G	A	100	PASS	AC=2983;AF=0.595647;AN=5008;NS=2504;DP=18583;EAS_AF=0.8869;AMR_AF=0.6354;AFR_AF=0.3487;EUR_AF=0.5994;SAS_AF=0.5971;AA=G|||;VT=SNP
3	118198045	rs9849379	C	T	100	PASS	AC=1040;AF=0.207668;AN=5008;NS=2504;DP=18513;EAS_AF=0.1399;AMR_AF=0.3199;AFR_AF=0.0378;EUR_AF=0.3101;SAS_AF=0.3221;AA=C|||;VT=SNP
3	118198277	rs7637943	C	A	100	PASS	AC=1296;AF=0.258786;AN=5008;NS=2504;DP=17831;EAS_AF=0.1458;AMR_AF=0.3501;AFR_AF=0.1891;EUR_AF=0.3221;SAS_AF=0.3395;AA=C|||;VT=SNP
3	118198439	rs1915097	A	G	100	PASS	AC=4309;AF=0.860423;AN=5008;NS=2504;DP=16266;EAS_AF=0.9425;AMR_AF=0.9193;AFR_AF=0.8003;EUR_AF=0.832;SAS_AF=0.8446;AA=G|||;VT=SNP
3	118198440	rs1915098	A	G	100	PASS	AC=4394;AF=0.877396;AN=5008;NS=2504;DP=16060;EAS_AF=0.9415;AMR_AF=0.9294;AFR_AF=0.8601;EUR_AF=0.831;SAS_AF=0.8456;AA=G|||;VT=SNP
3	118199201	rs2970124	A	C	100	PASS	AC=3634;AF=0.725639;AN=5008;NS=2504;DP=16838;EAS_AF=0.6508;AMR_AF=0.6297;AFR_AF=0.8154;EUR_AF=0.7048;SAS_AF=0.771;AA=C|||;VT=SNP
3	118199277	rs11715251	C	A	100	PASS	AC=2471;AF=0.493411;AN=5008;NS=2504;DP=16909;EAS_AF=0.623;AMR_AF=0.4611;AFR_AF=0.2905;EUR_AF=0.4771;SAS_AF=0.6738;AA=A|||;VT=SNP
3	118199398	rs12638367	T	G	100	PASS	AC=2496;AF=0.498403;AN=5008;NS=2504;DP=17123;EAS_AF=0.623;AMR_AF=0.4611;AFR_AF=0.3079;EUR_AF=0.4771;SAS_AF=0.6759;AA=G|||;VT=SNP
3	118199675	rs1546683	C	T	100	PASS	AC=3597;AF=0.718251;AN=5008;NS=2504;DP=17628;EAS_AF=0.6498;AMR_AF=0.6254;AFR_AF=0.795;EUR_AF=0.7048;SAS_AF=0.7648;AA=T|||;VT=SNP
3	118199897	rs17676297	A	G	100	PASS	AC=707;AF=0.141174;AN=5008;NS=2504;DP=16304;EAS_AF=0.0268;AMR_AF=0.1398;AFR_AF=0.205;EUR_AF=0.2237;SAS_AF=0.089;AA=A|||;VT=SNP
3	118200373	rs2946811	T	C	100	PASS	AC=965;AF=0.192692;AN=5008;NS=2504;DP=16584;EAS_AF=0.0268;AMR_AF=0.1499;AFR_AF=0.3933;EUR_AF=0.2256;SAS_AF=0.089;AA=T|||;VT=SNP
3	118200474	rs13327271	T	C	100	PASS	AC=2475;AF=0.494209;AN=5008;NS=2504;DP=18304;EAS_AF=0.623;AMR_AF=0.4611;AFR_AF=0.2905;EUR_AF=0.4791;SAS_AF=0.6759;AA=T|||;VT=SNP
3	118200533	rs74714143	G	A	100	PASS	AC=1213;AF=0.242212;AN=5008;NS=2504;DP=19224;EAS_AF=0.1429;AMR_AF=0.3602;AFR_AF=0.0287;EUR_AF=0.3549;SAS_AF=0.4335;AA=G|||;VT=SNP
3	118200588	rs13323664	G	A	100	PASS	AC=2473;AF=0.49381;AN=5008;NS=2504;DP=18432;EAS_AF=0.623;AMR_AF=0.4611;AFR_AF=0.2905;EUR_AF=0.4771;SAS_AF=0.6759;AA=G|||;VT=SNP
3	118200641	rs13316535	A	T	100	PASS	AC=1012;AF=0.202077;AN=5008;NS=2504;DP=19103;EAS_AF=0.4762;AMR_AF=0.0778;AFR_AF=0.1021;EUR_AF=0.1193;SAS_AF=0.228;AA=A|||;VT=SNP
3	118201033	rs1464309	G	C	100	PASS	AC=3621;AF=0.723043;AN=5008;NS=2504;DP=18019;EAS_AF=0.6498;AMR_AF=0.6254;AFR_AF=0.8132;EUR_AF=0.7048;SAS_AF=0.7648;AA=C|||;VT=SNP
3	118201182	rs1464310	T	C	100	PASS	AC=962;AF=0.192093;AN=5008;NS=2504;DP=15478;EAS_AF=0.0258;AMR_AF=0.1499;AFR_AF=0.3918;EUR_AF=0.2256;SAS_AF=0.089;AA=T|||;VT=SNP
3	118201229	rs1464311	T	C	100	PASS	AC=426;AF=0.0850639;AN=5008;NS=2504;DP=15068;EAS_AF=0.0258;AMR_AF=0.1023;AFR_AF=0.0764;EUR_AF=0.1481;SAS_AF=0.0808;AA=t|||;VT=SNP
3	118201381	rs9828098	A	G	100	PASS	AC=2505;AF=0.5002;AN=5008;NS=2504;DP=15297;EAS_AF=0.629;AMR_AF=0.4611;AFR_AF=0.3101;EUR_AF=0.4771;SAS_AF=0.6759;AA=G|||;VT=SNP
3	118201878	rs72625404	C	T	100	PASS	AC=934;AF=0.186502;AN=5008;NS=2504;DP=18370;EAS_AF=0.4762;AMR_AF=0.0677;AFR_AF=0.0484;EUR_AF=0.1193;SAS_AF=0.228;AA=C|||;VT=SNP
3	118202086	rs7618451	G	A	100	PASS	AC=2510;AF=0.501198;AN=5008;NS=2504;DP=19785;EAS_AF=0.63;AMR_AF=0.4625;AFR_AF=0.3094;EUR_AF=0.4791;SAS_AF=0.6779;AA=G|||;VT=SNP
3	118202458	rs12630012	T	A	100	PASS	AC=934;AF=0.186502;AN=5008;NS=2504;DP=19242;EAS_AF=0.4762;AMR_AF=0.0677;AFR_AF=0.0484;EUR_AF=0.1193;SAS_AF=0.228;AA=T|||;VT=SNP
3	118202986	rs2970122	C	T	100	PASS	AC=968;AF=0.193291;AN=5008;NS=2504;DP=17113;EAS_AF=0.0258;AMR_AF=0.1499;AFR_AF=0.3964;EUR_AF=0.2256;SAS_AF=0.089;AA=C|||;VT=SNP
3	118203849	rs9877285	C	A	100	PASS	AC=2472;AF=0.49361;AN=5008;NS=2504;DP=15132;EAS_AF=0.62;AMR_AF=0.4611;AFR_AF=0.2905;EUR_AF=0.4791;SAS_AF=0.6759;AA=C|||;VT=SNP
3	118204300	rs1520124	T	A	100	PASS	AC=3599;AF=0.71865;AN=5008;NS=2504;DP=11784;EAS_AF=0.6468;AMR_AF=0.6254;AFR_AF=0.7973;EUR_AF=0.7068;SAS_AF=0.7648;AA=A|||;VT=SNP
3	118204601	rs2139547	A	C	100	PASS	AC=935;AF=0.186701;AN=5008;NS=2504;DP=15522;EAS_AF=0.4762;AMR_AF=0.0677;AFR_AF=0.0484;EUR_AF=0.1203;SAS_AF=0.228;AA=A|||;VT=SNP
3	118204830	rs1983380	T	A	100	PASS	AC=2476;AF=0.494409;AN=5008;NS=2504;DP=19378;EAS_AF=0.621;AMR_AF=0.4611;AFR_AF=0.2927;EUR_AF=0.4791;SAS_AF=0.6759;AA=T|||;VT=SNP
3	118205147	rs9832543	G	A	100	PASS	AC=2476;AF=0.494409;AN=5008;NS=2504;DP=18483;EAS_AF=0.622;AMR_AF=0.4625;AFR_AF=0.2927;EUR_AF=0.4771;SAS_AF=0.6759;AA=G|||;VT=SNP
3	118206529	rs1520125	C	T	100	PASS	AC=2472;AF=0.49361;AN=5008;NS=2504;DP=19396;EAS_AF=0.619;AMR_AF=0.4611;AFR_AF=0.2927;EUR_AF=0.4771;SAS_AF=0.6759;AA=C|||;VT=SNP
3	118206692	rs2946813	A	C	100	PASS	AC=963;AF=0.192292;AN=5008;NS=2504;DP=19031;EAS_AF=0.0258;AMR_AF=0.1499;AFR_AF=0.3926;EUR_AF=0.2256;SAS_AF=0.089;AA=A|||;VT=SNP
3	118206941	rs2970120	T	C	100	PASS	AC=963;AF=0.192292;AN=5008;NS=2504;DP=20543;EAS_AF=0.0258;AMR_AF=0.1499;AFR_AF=0.3926;EUR_AF=0.2256;SAS_AF=0.089;AA=T|||;VT=SNP
3	118207138	rs1520126	G	T	100	PASS	AC=3451;AF=0.689097;AN=5008;NS=2504;DP=17694;EAS_AF=0.6458;AMR_AF=0.6124;AFR_AF=0.6944;EUR_AF=0.7048;SAS_AF=0.7648;AA=T|||;VT=SNP
3	118207337	rs1401958	T	C	100	PASS	AC=963;AF=0.192292;AN=5008;NS=2504;DP=21169;EAS_AF=0.0258;AMR_AF=0.1499;AFR_AF=0.3926;EUR_AF=0.2256;SAS_AF=0.089;AA=T|||;VT=SNP
3	118207544	rs1401959	T	G	100	PASS	AC=3632;AF=0.72524;AN=5008;NS=2504;DP=18839;EAS_AF=0.6518;AMR_AF=0.6254;AFR_AF=0.82;EUR_AF=0.7048;SAS_AF=0.7648;AA=G|||;VT=SNP
3	118207742	rs1520127	C	G	100	PASS	AC=3618;AF=0.722444;AN=5008;NS=2504;DP=19712;EAS_AF=0.6458;AMR_AF=0.6254;AFR_AF=0.8139;EUR_AF=0.7048;SAS_AF=0.7648;AA=G|||;VT=SNP
3	118207924	rs12492016	G	A	100	PASS	AC=1209;AF=0.241414;AN=5008;NS=2504;DP=18534;EAS_AF=0.1389;AMR_AF=0.3602;AFR_AF=0.0303;EUR_AF=0.3539;SAS_AF=0.4325;AA=G|||;VT=SNP
3	118208264	rs12634577	C	A	100	PASS	AC=932;AF=0.186102;AN=5008;NS=2504;DP=16909;EAS_AF=0.4742;AMR_AF=0.0677;AFR_AF=0.0492;EUR_AF=0.1193;SAS_AF=0.227;AA=C|||;VT=SNP
3	118208412	rs1401960	C	T	100	PASS	AC=3593;AF=0.717452;AN=5008;NS=2504;DP=16221;EAS_AF=0.6458;AMR_AF=0.6254;AFR_AF=0.795;EUR_AF=0.7048;SAS_AF=0.7648;AA=T|||;VT=SNP
3	118209711	rs2102925	C	T	100	PASS	AC=3578;AF=0.714457;AN=5008;NS=2504;DP=20492;EAS_AF=0.6448;AMR_AF=0.6239;AFR_AF=0.7859;EUR_AF=0.7048;SAS_AF=0.7638;AA=C|||;VT=SNP
3	118209784	rs28649582	G	C	100	PASS	AC=2468;AF=0.492812;AN=5008;NS=2504;DP=18760;EAS_AF=0.619;AMR_AF=0.4611;AFR_AF=0.2905;EUR_AF=0.4771;SAS_AF=0.6748;AA=G|||;VT=SNP
3	118211067	rs1520128	T	C	100	PASS	AC=1034;AF=0.20647;AN=5008;NS=2504;DP=20513;EAS_AF=0.4752;AMR_AF=0.0778;AFR_AF=0.1195;EUR_AF=0.1193;SAS_AF=0.228;AA=T|||;VT=SNP
3	118211608	rs4687918	C	T	100	PASS	AC=2607;AF=0.520567;AN=5008;NS=2504;DP=14470;EAS_AF=0.6181;AMR_AF=0.4741;AFR_AF=0.4002;EUR_AF=0.4692;SAS_AF=0.6687;AA=T|||;VT=SNP
3	118211749	rs4687919	C	T	100	PASS	AC=2461;AF=0.491414;AN=5008;NS=2504;DP=13994;EAS_AF=0.6181;AMR_AF=0.4611;AFR_AF=0.298;EUR_AF=0.4672;SAS_AF=0.6687;AA=T|||;VT=SNP
3	118212660	rs16828591	G	A	100	PASS	AC=83;AF=0.0165735;AN=5008;NS=2504;DP=17250;EAS_AF=0.002;AMR_AF=0.0663;AFR_AF=0.0023;EUR_AF=0.0219;SAS_AF=0.0102;AA=G|||;VT=SNP
3	118212783	rs2946815	C	T	100	PASS	AC=981;AF=0.195887;AN=5008;NS=2504;DP=20149;EAS_AF=0.0258;AMR_AF=0.1513;AFR_AF=0.3933;EUR_AF=0.2356;SAS_AF=0.0951;AA=C|||;VT=SNP
3	118212939	rs1520131	T	C	100	PASS	AC=3603;AF=0.719449;AN=5008;NS=2504;DP=19380;EAS_AF=0.6448;AMR_AF=0.6254;AFR_AF=0.8003;EUR_AF=0.7068;SAS_AF=0.7669;AA=C|||;VT=SNP
3	118213200	rs2946816	A	T	100	PASS	AC=983;AF=0.196286;AN=5008;NS=2504;DP=21543;EAS_AF=0.0258;AMR_AF=0.1513;AFR_AF=0.3949;EUR_AF=0.2356;SAS_AF=0.0951;AA=A|||;VT=SNP
3	118213362	rs2970117	T	G	100	PASS	AC=1997;AF=0.398762;AN=5008;NS=2504;DP=19389;EAS_AF=0.4881;AMR_AF=0.2291;AFR_AF=0.5045;EUR_AF=0.3569;SAS_AF=0.3272;AA=T|||;VT=SNP
3	118213559	rs57570219	C	A	100	PASS	AC=932;AF=0.186102;AN=5008;NS=2504;DP=20027;EAS_AF=0.4752;AMR_AF=0.0677;AFR_AF=0.0469;EUR_AF=0.1203;SAS_AF=0.228;AA=C|||;VT=SNP
3	118214106	rs9880522	G	A	100	PASS	AC=1436;AF=0.286741;AN=5008;NS=2504;DP=19149;EAS_AF=0.1419;AMR_AF=0.3818;AFR_AF=0.1876;EUR_AF=0.3469;SAS_AF=0.4407;AA=G|||;VT=SNP
3	118214253	rs1589282	G	A	100	PASS	AC=4537;AF=0.90595;AN=5008;NS=2504;DP=18550;EAS_AF=0.9395;AMR_AF=0.9568;AFR_AF=0.8805;EUR_AF=0.9165;SAS_AF=0.8589;AA=A|||;VT=SNP
3	118214639	rs58128735	C	T	100	PASS	AC=2608;AF=0.520767;AN=5008;NS=2504;DP=18559;EAS_AF=0.6181;AMR_AF=0.4741;AFR_AF=0.4002;EUR_AF=0.4692;SAS_AF=0.6697;AA=T|||;VT=SNP
3	118216387	rs12639472	T	C	100	PASS	AC=933;AF=0.186302;AN=5008;NS=2504;DP=20992;EAS_AF=0.4752;AMR_AF=0.0677;AFR_AF=0.0477;EUR_AF=0.1203;SAS_AF=0.228;AA=T|||;VT=SNP
3	118216599	rs28645420	G	A	100	PASS	AC=1504;AF=0.300319;AN=5008;NS=2504;DP=19139;EAS_AF=0.1379;AMR_AF=0.3919;AFR_AF=0.236;EUR_AF=0.3559;SAS_AF=0.4325;AA=G|||;VT=SNP
3	118216618	rs62274857	G	A	100	PASS	AC=206;AF=0.0411342;AN=5008;NS=2504;DP=18536;EAS_AF=0.0258;AMR_AF=0.049;AFR_AF=0.0393;EUR_AF=0.0427;SAS_AF=0.0521;AA=G|||;VT=SNP
3	118217387	rs2946818	T	C	100	PASS	AC=3608;AF=0.720447;AN=5008;NS=2504;DP=14741;EAS_AF=0.6488;AMR_AF=0.6268;AFR_AF=0.7988;EUR_AF=0.7087;SAS_AF=0.7669;AA=C|||;VT=SNP
3	118218021	rs6808261	G	A	100	PASS	AC=705;AF=0.140775;AN=5008;NS=2504;DP=21070;EAS_AF=0.0258;AMR_AF=0.1383;AFR_AF=0.2042;EUR_AF=0.2247;SAS_AF=0.089;AA=G|||;VT=SNP
3	118218689	rs2970115	G	T	100	PASS	AC=2880;AF=0.57508;AN=5008;NS=2504;DP=18863;EAS_AF=0.4157;AMR_AF=0.6844;AFR_AF=0.6241;EUR_AF=0.6004;SAS_AF=0.5695;AA=T|||;VT=SNP
3	118218911	rs2946819	G	T	100	PASS	AC=4469;AF=0.892372;AN=5008;NS=2504;DP=19036;EAS_AF=0.9315;AMR_AF=0.9395;AFR_AF=0.8328;EUR_AF=0.9135;SAS_AF=0.8773;AA=T|||;VT=SNP
3	118218973	rs2946820	T	C	100	PASS	AC=1751;AF=0.349641;AN=5008;NS=2504;DP=19509;EAS_AF=0.5149;AMR_AF=0.2536;AFR_AF=0.3949;EUR_AF=0.2445;SAS_AF=0.2945;AA=T|||;VT=SNP
3	118219131	rs79773371	T	G	100	PASS	AC=872;AF=0.174121;AN=5008;NS=2504;DP=15797;EAS_AF=0.0278;AMR_AF=0.134;AFR_AF=0.3464;EUR_AF=0.17;SAS_AF=0.1247;AA=T|||;VT=SNP
3	118219133	rs2946821	T	C	100	PASS	AC=1667;AF=0.332867;AN=5008;NS=2504;DP=15768;EAS_AF=0.5188;AMR_AF=0.2363;AFR_AF=0.3578;EUR_AF=0.2316;SAS_AF=0.2802;AA=T|||;VT=SNP
3	118219169	rs2970114	A	G	100	PASS	AC=2589;AF=0.516973;AN=5008;NS=2504;DP=15521;EAS_AF=0.5496;AMR_AF=0.3746;AFR_AF=0.739;EUR_AF=0.3996;SAS_AF=0.4049;AA=G|||;VT=SNP
3	118220148	rs1554385	C	T	100	PASS	AC=690;AF=0.13778;AN=5008;NS=2504;DP=18103;EAS_AF=0.0298;AMR_AF=0.1239;AFR_AF=0.2194;EUR_AF=0.165;SAS_AF=0.1207;AA=C|||;VT=SNP
3	118220940	rs11706771	G	A	100	PASS	AC=1571;AF=0.313698;AN=5008;NS=2504;DP=20508;EAS_AF=0.5079;AMR_AF=0.2421;AFR_AF=0.298;EUR_AF=0.2356;SAS_AF=0.2658;AA=g|||;VT=SNP
3	118221011	rs11710875	T	G	100	PASS	AC=1557;AF=0.310903;AN=5008;NS=2504;DP=19942;EAS_AF=0.498;AMR_AF=0.2421;AFR_AF=0.2943;EUR_AF=0.2366;SAS_AF=0.2658;AA=t|||;VT=SNP
3	118221414	rs35338242	G	A	100	PASS	AC=2977;AF=0.594449;AN=5008;NS=2504;DP=21004;EAS_AF=0.4296;AMR_AF=0.696;AFR_AF=0.4531;EUR_AF=0.7584;SAS_AF=0.7147;AA=g|||;VT=SNP
3	118223589	rs4146333	T	C	100	PASS	AC=1129;AF=0.225439;AN=5008;NS=2504;DP=21149;EAS_AF=0.4554;AMR_AF=0.2061;AFR_AF=0.0756;EUR_AF=0.1948;SAS_AF=0.2362;AA=T|||;VT=SNP
3	118226026	rs1401951	T	C	100	PASS	AC=2399;AF=0.479034;AN=5008;NS=2504;DP=20898;EAS_AF=0.5804;AMR_AF=0.4251;AFR_AF=0.5484;EUR_AF=0.3996;SAS_AF=0.4008;AA=C|||;VT=SNP
3	118226290	rs62275962	T	C	100	PASS	AC=565;AF=0.112819;AN=5008;NS=2504;DP=18826;EAS_AF=0.0308;AMR_AF=0.098;AFR_AF=0.1906;EUR_AF=0.1024;SAS_AF=0.1135;AA=T|||;VT=SNP
3	118226638	rs62275963	A	T	100	PASS	AC=568;AF=0.113419;AN=5008;NS=2504;DP=16352;EAS_AF=0.0308;AMR_AF=0.098;AFR_AF=0.1929;EUR_AF=0.1024;SAS_AF=0.1135;AA=A|||;VT=SNP
3	118227780	rs2970110	G	T	100	PASS	AC=1686;AF=0.336661;AN=5008;NS=2504;DP=19088;EAS_AF=0.4772;AMR_AF=0.2795;AFR_AF=0.3434;EUR_AF=0.2922;SAS_AF=0.2689;AA=G|||;VT=SNP
3	118228521	rs2946824	T	A	100	PASS	AC=1659;AF=0.33127;AN=5008;NS=2504;DP=21057;EAS_AF=0.4802;AMR_AF=0.2709;AFR_AF=0.3374;EUR_AF=0.2744;SAS_AF=0.271;AA=T|||;VT=SNP
3	118228566	rs6800781	A	G	100	PASS	AC=695;AF=0.138778;AN=5008;NS=2504;DP=20451;EAS_AF=0.1032;AMR_AF=0.1427;AFR_AF=0.1944;EUR_AF=0.1054;SAS_AF=0.1319;AA=G|||;VT=SNP
3	118229370	rs939316	T	C	100	PASS	AC=553;AF=0.110423;AN=5008;NS=2504;DP=19378;EAS_AF=0.1032;AMR_AF=0.1383;AFR_AF=0.0893;EUR_AF=0.1054;SAS_AF=0.1319;AA=C|||;VT=SNP
3	118230867	rs6780730	T	C	100	PASS	AC=396;AF=0.0790735;AN=5008;NS=2504;DP=15453;EAS_AF=0.0308;AMR_AF=0.0937;AFR_AF=0.0651;EUR_AF=0.1024;SAS_AF=0.1135;AA=T|||;VT=SNP
3	118232666	rs16828610	T	C	100	PASS	AC=540;AF=0.107827;AN=5008;NS=2504;DP=19225;EAS_AF=0.0308;AMR_AF=0.098;AFR_AF=0.1717;EUR_AF=0.1024;SAS_AF=0.1135;AA=T|||;VT=SNP
3	118233233	rs2946825	A	T	100	PASS	AC=2688;AF=0.536741;AN=5008;NS=2504;DP=19425;EAS_AF=0.5833;AMR_AF=0.428;AFR_AF=0.7799;EUR_AF=0.3797;SAS_AF=0.3988;AA=T|||;VT=SNP
3	118233970	rs1113808	C	A	100	PASS	AC=2347;AF=0.46865;AN=5008;NS=2504;DP=18779;EAS_AF=0.5813;AMR_AF=0.4164;AFR_AF=0.5325;EUR_AF=0.3757;SAS_AF=0.3988;AA=A|||;VT=SNP
3	118234309	rs7636409	T	C	100	PASS	AC=560;AF=0.111821;AN=5008;NS=2504;DP=17583;EAS_AF=0.0308;AMR_AF=0.098;AFR_AF=0.1868;EUR_AF=0.1024;SAS_AF=0.1135;AA=t|||;VT=SNP
3	118234655	rs62275965	C	T	100	PASS	AC=215;AF=0.0429313;AN=5008;NS=2504;DP=17417;EAS_AF=0.0308;AMR_AF=0.0432;AFR_AF=0.0325;EUR_AF=0.0308;SAS_AF=0.0818;AA=C|||;VT=SNP
3	118234927	rs62275966	T	A	100	PASS	AC=539;AF=0.107628;AN=5008;NS=2504;DP=18182;EAS_AF=0.0308;AMR_AF=0.098;AFR_AF=0.171;EUR_AF=0.1024;SAS_AF=0.1135;AA=t|||;VT=SNP
3	118235566	rs62275967	A	G	100	PASS	AC=559;AF=0.111621;AN=5008;NS=2504;DP=20364;EAS_AF=0.0308;AMR_AF=0.098;AFR_AF=0.1861;EUR_AF=0.1024;SAS_AF=0.1135;AA=a|||;VT=SNP
3	118235571	rs62275968	C	A	100	PASS	AC=539;AF=0.107628;AN=5008;NS=2504;DP=20668;EAS_AF=0.0308;AMR_AF=0.098;AFR_AF=0.171;EUR_AF=0.1024;SAS_AF=0.1135;AA=c|||;VT=SNP
3	118235965	rs6785400	G	A	100	PASS	AC=561;AF=0.112021;AN=5008;NS=2504;DP=21334;EAS_AF=0.0308;AMR_AF=0.098;AFR_AF=0.1876;EUR_AF=0.1024;SAS_AF=0.1135;AA=g|||;VT=SNP
3	118236083	rs6785522	G	C	100	PASS	AC=561;AF=0.112021;AN=5008;NS=2504;DP=20605;EAS_AF=0.0308;AMR_AF=0.098;AFR_AF=0.1876;EUR_AF=0.1024;SAS_AF=0.1135;AA=c|||;VT=SNP
3	118237767	rs2970108	C	T	100	PASS	AC=1636;AF=0.326677;AN=5008;NS=2504;DP=20574;EAS_AF=0.4802;AMR_AF=0.268;AFR_AF=0.326;EUR_AF=0.2704;SAS_AF=0.2689;AA=C|||;VT=SNP
3	118238013	rs6767633	A	G	100	PASS	AC=561;AF=0.112021;AN=5008;NS=2504;DP=21492;EAS_AF=0.0308;AMR_AF=0.098;AFR_AF=0.1876;EUR_AF=0.1024;SAS_AF=0.1135;AA=G|||;VT=SNP
3	118238621	rs74566800	C	T	100	PASS	AC=2655;AF=0.530152;AN=5008;NS=2504;DP=19167;EAS_AF=0.5833;AMR_AF=0.428;AFR_AF=0.7557;EUR_AF=0.3767;SAS_AF=0.4008;AA=T|||;VT=SNP
3	118238817	rs143255662	A	C	100	PASS	AC=561;AF=0.112021;AN=5008;NS=2504;DP=19174;EAS_AF=0.0308;AMR_AF=0.098;AFR_AF=0.1876;EUR_AF=0.1024;SAS_AF=0.1135;AA=A|||;VT=SNP
3	118238849	rs111751942	G	C	100	PASS	AC=2355;AF=0.470248;AN=5008;NS=2504;DP=18489;EAS_AF=0.5833;AMR_AF=0.4164;AFR_AF=0.5356;EUR_AF=0.3757;SAS_AF=0.4008;AA=C|||;VT=SNP
3	118239404	rs62275969	C	T	100	PASS	AC=561;AF=0.112021;AN=5008;NS=2504;DP=20685;EAS_AF=0.0308;AMR_AF=0.098;AFR_AF=0.1876;EUR_AF=0.1024;SAS_AF=0.1135;AA=C|||;VT=SNP
3	118239492	rs62275970	C	T	100	PASS	AC=541;AF=0.108027;AN=5008;NS=2504;DP=20479;EAS_AF=0.0308;AMR_AF=0.098;AFR_AF=0.1725;EUR_AF=0.1024;SAS_AF=0.1135;AA=C|||;VT=SNP
3	118239980	rs78320193	T	A	100	PASS	AC=264;AF=0.0527157;AN=5008;NS=2504;DP=20895;EAS_AF=0.0377;AMR_AF=0.0447;AFR_AF=0.0651;EUR_AF=0.0775;SAS_AF=0.0317;AA=T|||;VT=SNP
3	118240239	rs79797465	G	A	100	PASS	AC=1111;AF=0.221845;AN=5008;NS=2504;DP=20929;EAS_AF=0.4425;AMR_AF=0.2032;AFR_AF=0.0734;EUR_AF=0.1938;SAS_AF=0.2372;AA=G|||;VT=SNP
3	118240890	rs62275971	A	T	100	PASS	AC=560;AF=0.111821;AN=5008;NS=2504;DP=19210;EAS_AF=0.0308;AMR_AF=0.098;AFR_AF=0.1876;EUR_AF=0.1024;SAS_AF=0.1125;AA=A|||;VT=SNP
3	118241001	rs62275972	T	C	100	PASS	AC=691;AF=0.137979;AN=5008;NS=2504;DP=22751;EAS_AF=0.1032;AMR_AF=0.1441;AFR_AF=0.1914;EUR_AF=0.1054;SAS_AF=0.1309;AA=t|||;VT=SNP
3	118241146	rs9758053	C	G	100	PASS	AC=560;AF=0.111821;AN=5008;NS=2504;DP=20259;EAS_AF=0.0308;AMR_AF=0.098;AFR_AF=0.1876;EUR_AF=0.1024;SAS_AF=0.1125;AA=G|||;VT=SNP
3	118241354	rs2222305	A	G	100	PASS	AC=1686;AF=0.336661;AN=5008;NS=2504;DP=22617;EAS_AF=0.4802;AMR_AF=0.2738;AFR_AF=0.3601;EUR_AF=0.2714;SAS_AF=0.2689;AA=a|||;VT=SNP
3	118241424	rs6808572	A	C	100	PASS	AC=543;AF=0.108427;AN=5008;NS=2504;DP=22170;EAS_AF=0.0139;AMR_AF=0.098;AFR_AF=0.1876;EUR_AF=0.1024;SAS_AF=0.1125;AA=A|||;VT=SNP
3	118241645	rs2203945	C	A	100	PASS	AC=2631;AF=0.525359;AN=5008;NS=2504;DP=15124;EAS_AF=0.5744;AMR_AF=0.4236;AFR_AF=0.7663;EUR_AF=0.3598;SAS_AF=0.3916;AA=A|||;VT=SNP
3	118244171	rs56337209	G	A	100	PASS	AC=1698;AF=0.339058;AN=5008;NS=2504;DP=19753;EAS_AF=0.3244;AMR_AF=0.4899;AFR_AF=0.0416;EUR_AF=0.492;SAS_AF=0.4918;AA=G|||;VT=SNP
3	118244574	rs56147469	G	A	100	PASS	AC=1201;AF=0.239816;AN=5008;NS=2504;DP=17760;EAS_AF=0.1339;AMR_AF=0.3386;AFR_AF=0.0303;EUR_AF=0.3559;SAS_AF=0.4427;AA=g|||;VT=SNP
3	118248282	rs76012831	T	C	100	PASS	AC=699;AF=0.139577;AN=5008;NS=2504;DP=19453;EAS_AF=0.3036;AMR_AF=0.0735;AFR_AF=0.0356;EUR_AF=0.1093;SAS_AF=0.1892;AA=T|||;VT=SNP
3	118248580	rs1464312	G	C	100	PASS	AC=1122;AF=0.224042;AN=5008;NS=2504;DP=20396;EAS_AF=0.4583;AMR_AF=0.219;AFR_AF=0.0787;EUR_AF=0.1799;SAS_AF=0.228;AA=G|||;VT=SNP
3	118248695	rs2037363	G	A	100	PASS	AC=2346;AF=0.46845;AN=5008;NS=2504;DP=19717;EAS_AF=0.5417;AMR_AF=0.3977;AFR_AF=0.584;EUR_AF=0.3817;SAS_AF=0.3763;AA=G|||;VT=SNP
3	118249037	rs2946796	T	C	100	PASS	AC=2063;AF=0.411941;AN=5008;NS=2504;DP=18152;EAS_AF=0.5268;AMR_AF=0.3127;AFR_AF=0.5862;EUR_AF=0.2843;SAS_AF=0.2597;AA=T|||;VT=SNP
3	118249116	rs2037362	T	C	100	PASS	AC=2062;AF=0.411741;AN=5008;NS=2504;DP=18061;EAS_AF=0.5258;AMR_AF=0.3127;AFR_AF=0.5862;EUR_AF=0.2843;SAS_AF=0.2597;AA=T|||;VT=SNP
3	118249473	rs2970106	A	G	100	PASS	AC=2682;AF=0.535543;AN=5008;NS=2504;DP=19111;EAS_AF=0.6131;AMR_AF=0.4524;AFR_AF=0.7352;EUR_AF=0.3887;SAS_AF=0.3957;AA=G|||;VT=SNP
3	118249675	rs1850943	T	C	100	PASS	AC=2555;AF=0.510184;AN=5008;NS=2504;DP=19143;EAS_AF=0.5417;AMR_AF=0.4078;AFR_AF=0.7337;EUR_AF=0.3857;SAS_AF=0.3763;AA=C|||;VT=SNP
3	118250292	rs2970104	A	G	100	PASS	AC=2548;AF=0.508786;AN=5008;NS=2504;DP=18595;EAS_AF=0.5417;AMR_AF=0.4078;AFR_AF=0.7284;EUR_AF=0.3857;SAS_AF=0.3763;AA=A|||;VT=SNP
3	118250340	rs2970103	G	A	100	PASS	AC=2548;AF=0.508786;AN=5008;NS=2504;DP=18783;EAS_AF=0.5417;AMR_AF=0.4078;AFR_AF=0.7284;EUR_AF=0.3857;SAS_AF=0.3763;AA=G|||;VT=SNP
3	118250462	rs77522702	A	T	100	PASS	AC=487;AF=0.0972444;AN=5008;NS=2504;DP=18978;EAS_AF=0.0149;AMR_AF=0.0951;AFR_AF=0.1437;EUR_AF=0.1014;SAS_AF=0.1166;AA=A|||;VT=SNP
3	118250799	rs77756430	G	A	100	PASS	AC=691;AF=0.137979;AN=5008;NS=2504;DP=20496;EAS_AF=0.3026;AMR_AF=0.0706;AFR_AF=0.0303;EUR_AF=0.1103;SAS_AF=0.1902;AA=G|||;VT=SNP
3	118250908	rs4585187	C	G	100	PASS	AC=2948;AF=0.588658;AN=5008;NS=2504;DP=21444;EAS_AF=0.4732;AMR_AF=0.6873;AFR_AF=0.416;EUR_AF=0.7157;SAS_AF=0.7403;AA=G|||;VT=SNP
3	118251979	rs4568124	C	T	100	PASS	AC=2948;AF=0.588658;AN=5008;NS=2504;DP=16712;EAS_AF=0.4742;AMR_AF=0.6873;AFR_AF=0.4145;EUR_AF=0.7167;SAS_AF=0.7403;AA=T|||;VT=SNP
3	118252396	rs77712546	T	C	100	PASS	AC=488;AF=0.0974441;AN=5008;NS=2504;DP=18212;EAS_AF=0.0149;AMR_AF=0.0951;AFR_AF=0.1437;EUR_AF=0.1024;SAS_AF=0.1166;AA=T|||;VT=SNP
3	118252489	rs4507245	T	A	100	PASS	AC=2453;AF=0.489816;AN=5008;NS=2504;DP=18432;EAS_AF=0.4563;AMR_AF=0.5922;AFR_AF=0.2678;EUR_AF=0.6143;SAS_AF=0.6237;AA=T|||;VT=SNP
3	118252680	rs6804586	G	A	100	PASS	AC=2454;AF=0.490016;AN=5008;NS=2504;DP=18344;EAS_AF=0.4583;AMR_AF=0.5922;AFR_AF=0.267;EUR_AF=0.6143;SAS_AF=0.6237;AA=G|||;VT=SNP
3	118252847	rs4630940	C	A	100	PASS	AC=2454;AF=0.490016;AN=5008;NS=2504;DP=20657;EAS_AF=0.4583;AMR_AF=0.5922;AFR_AF=0.267;EUR_AF=0.6143;SAS_AF=0.6237;AA=C|||;VT=SNP
3	118253469	rs6807699	G	A	100	PASS	AC=2645;AF=0.528155;AN=5008;NS=2504;DP=19813;EAS_AF=0.4732;AMR_AF=0.634;AFR_AF=0.2988;EUR_AF=0.6412;SAS_AF=0.7035;AA=A|||;VT=SNP
3	118253664	rs6807887	G	A	100	PASS	AC=2466;AF=0.492412;AN=5008;NS=2504;DP=20072;EAS_AF=0.4583;AMR_AF=0.5922;AFR_AF=0.2769;EUR_AF=0.6143;SAS_AF=0.6227;AA=G|||;VT=SNP
3	118254095	rs4583648	A	G	100	PASS	AC=2958;AF=0.590655;AN=5008;NS=2504;DP=17463;EAS_AF=0.4742;AMR_AF=0.6873;AFR_AF=0.4198;EUR_AF=0.7177;SAS_AF=0.7423;AA=G|||;VT=SNP
3	118254190	rs4468967	A	T	100	PASS	AC=2457;AF=0.490615;AN=5008;NS=2504;DP=17893;EAS_AF=0.4583;AMR_AF=0.5922;AFR_AF=0.267;EUR_AF=0.6153;SAS_AF=0.6258;AA=a|||;VT=SNP
3	118254649	rs7610392	G	A	100	PASS	AC=2464;AF=0.492013;AN=5008;NS=2504;DP=17090;EAS_AF=0.4583;AMR_AF=0.5922;AFR_AF=0.2723;EUR_AF=0.6153;SAS_AF=0.6258;AA=A|||;VT=SNP
3	118254707	rs77110926	T	C	100	PASS	AC=309;AF=0.0617013;AN=5008;NS=2504;DP=17817;EAS_AF=0.0704;AMR_AF=0.0519;AFR_AF=0.0499;EUR_AF=0.1024;SAS_AF=0.0337;AA=T|||;VT=SNP
3	118254960	rs10804536	A	C	100	PASS	AC=2465;AF=0.492212;AN=5008;NS=2504;DP=15108;EAS_AF=0.4583;AMR_AF=0.5922;AFR_AF=0.2731;EUR_AF=0.6153;SAS_AF=0.6258;AA=C|||;VT=SNP
3	118255042	rs112613255	T	C	100	PASS	AC=488;AF=0.0974441;AN=5008;NS=2504;DP=15229;EAS_AF=0.0149;AMR_AF=0.0951;AFR_AF=0.1437;EUR_AF=0.1024;SAS_AF=0.1166;AA=T|||;VT=SNP
3	118255313	rs10804537	C	T	100	PASS	AC=2951;AF=0.589257;AN=5008;NS=2504;DP=17837;EAS_AF=0.4732;AMR_AF=0.6873;AFR_AF=0.4153;EUR_AF=0.7177;SAS_AF=0.7423;AA=T|||;VT=SNP
3	118255364	rs10804538	C	G	100	PASS	AC=2457;AF=0.490615;AN=5008;NS=2504;DP=18420;EAS_AF=0.4583;AMR_AF=0.5922;AFR_AF=0.267;EUR_AF=0.6153;SAS_AF=0.6258;AA=G|||;VT=SNP
3	118256200	rs6781993	T	C	100	PASS	AC=2457;AF=0.490615;AN=5008;NS=2504;DP=16859;EAS_AF=0.4583;AMR_AF=0.5922;AFR_AF=0.267;EUR_AF=0.6153;SAS_AF=0.6258;AA=T|||;VT=SNP
3	118256624	rs6769610	G	C	100	PASS	AC=2776;AF=0.554313;AN=5008;NS=2504;DP=18018;EAS_AF=0.5337;AMR_AF=0.6441;AFR_AF=0.3222;EUR_AF=0.7177;SAS_AF=0.6575;AA=G|||;VT=SNP
3	118257029	rs16828633	C	T	100	PASS	AC=487;AF=0.0972444;AN=5008;NS=2504;DP=19359;EAS_AF=0.0149;AMR_AF=0.0951;AFR_AF=0.1437;EUR_AF=0.1014;SAS_AF=0.1166;AA=T|||;VT=SNP
3	118257268	rs79029293	T	C	100	PASS	AC=494;AF=0.0986422;AN=5008;NS=2504;DP=17638;EAS_AF=0.0149;AMR_AF=0.0951;AFR_AF=0.149;EUR_AF=0.1014;SAS_AF=0.1166;AA=T|||;VT=SNP
3	118258466	rs59732248	T	C	100	PASS	AC=689;AF=0.13758;AN=5008;NS=2504;DP=17615;EAS_AF=0.3026;AMR_AF=0.0735;AFR_AF=0.0303;EUR_AF=0.1093;SAS_AF=0.1871;AA=T|||;VT=SNP
3	118258715	rs9843880	T	C	100	PASS	AC=2950;AF=0.589058;AN=5008;NS=2504;DP=18683;EAS_AF=0.4732;AMR_AF=0.6873;AFR_AF=0.4145;EUR_AF=0.7177;SAS_AF=0.7423;AA=C|||;VT=SNP
3	118259141	rs9865749	A	G	100	PASS	AC=2950;AF=0.589058;AN=5008;NS=2504;DP=20020;EAS_AF=0.4732;AMR_AF=0.6873;AFR_AF=0.4145;EUR_AF=0.7177;SAS_AF=0.7423;AA=a|||;VT=SNP
3	118259218	rs9828647	G	T	100	PASS	AC=2950;AF=0.589058;AN=5008;NS=2504;DP=19665;EAS_AF=0.4732;AMR_AF=0.6873;AFR_AF=0.4145;EUR_AF=0.7177;SAS_AF=0.7423;AA=g|||;VT=SNP
3	118259270	rs9828771	G	A	100	PASS	AC=2950;AF=0.589058;AN=5008;NS=2504;DP=19519;EAS_AF=0.4732;AMR_AF=0.6873;AFR_AF=0.4145;EUR_AF=0.7177;SAS_AF=0.7423;AA=G|||;VT=SNP
3	118259320	rs9848574	T	G	100	PASS	AC=2950;AF=0.589058;AN=5008;NS=2504;DP=19645;EAS_AF=0.4732;AMR_AF=0.6873;AFR_AF=0.4145;EUR_AF=0.7177;SAS_AF=0.7423;AA=T|||;VT=SNP
3	118259421	rs9866246	A	G	100	PASS	AC=2189;AF=0.437101;AN=5008;NS=2504;DP=21142;EAS_AF=0.3869;AMR_AF=0.5432;AFR_AF=0.1604;EUR_AF=0.6123;SAS_AF=0.6074;AA=A|||;VT=SNP
3	118260078	rs13086945	G	A	100	PASS	AC=2948;AF=0.588658;AN=5008;NS=2504;DP=20894;EAS_AF=0.4732;AMR_AF=0.6873;AFR_AF=0.4145;EUR_AF=0.7177;SAS_AF=0.7403;AA=G|||;VT=SNP
3	118261407	rs9289105	T	C	100	PASS	AC=2950;AF=0.589058;AN=5008;NS=2504;DP=20348;EAS_AF=0.4732;AMR_AF=0.6873;AFR_AF=0.4145;EUR_AF=0.7167;SAS_AF=0.7434;AA=T|||;VT=SNP
3	118261582	rs12695370	A	G	100	PASS	AC=2346;AF=0.46845;AN=5008;NS=2504;DP=17677;EAS_AF=0.3869;AMR_AF=0.5476;AFR_AF=0.2648;EUR_AF=0.6133;SAS_AF=0.6227;AA=A|||;VT=SNP
3	118261605	rs12695371	T	G	100	PASS	AC=2950;AF=0.589058;AN=5008;NS=2504;DP=17296;EAS_AF=0.4732;AMR_AF=0.6873;AFR_AF=0.4145;EUR_AF=0.7177;SAS_AF=0.7423;AA=G|||;VT=SNP
3	118261707	rs4588353	T	C	100	PASS	AC=1929;AF=0.385184;AN=5008;NS=2504;DP=15964;EAS_AF=0.5268;AMR_AF=0.3084;AFR_AF=0.4879;EUR_AF=0.2833;SAS_AF=0.2597;AA=T|||;VT=SNP
3	118262517	rs4073589	T	C	100	PASS	AC=2949;AF=0.588858;AN=5008;NS=2504;DP=16788;EAS_AF=0.4732;AMR_AF=0.6873;AFR_AF=0.4138;EUR_AF=0.7177;SAS_AF=0.7423;AA=T|||;VT=SNP
3	118262881	rs4146786	C	A	100	PASS	AC=2327;AF=0.464657;AN=5008;NS=2504;DP=20553;EAS_AF=0.3869;AMR_AF=0.5461;AFR_AF=0.2648;EUR_AF=0.6123;SAS_AF=0.6053;AA=C|||;VT=SNP
3	118263121	rs4074439	T	C	100	PASS	AC=2946;AF=0.588259;AN=5008;NS=2504;DP=20210;EAS_AF=0.4702;AMR_AF=0.6873;AFR_AF=0.4145;EUR_AF=0.7167;SAS_AF=0.7423;AA=C|||;VT=SNP
3	118264450	rs4519687	G	A	100	PASS	AC=2947;AF=0.588458;AN=5008;NS=2504;DP=20421;EAS_AF=0.4732;AMR_AF=0.6873;AFR_AF=0.4145;EUR_AF=0.7167;SAS_AF=0.7403;AA=A|||;VT=SNP
3	118264658	rs76048159	C	T	100	PASS	AC=368;AF=0.0734824;AN=5008;NS=2504;DP=19418;EAS_AF=0.0149;AMR_AF=0.0908;AFR_AF=0.0582;EUR_AF=0.0984;SAS_AF=0.1166;AA=C|||;VT=SNP
3	118265962	rs77233665	T	G	100	PASS	AC=487;AF=0.0972444;AN=5008;NS=2504;DP=18179;EAS_AF=0.0149;AMR_AF=0.0951;AFR_AF=0.1437;EUR_AF=0.1014;SAS_AF=0.1166;AA=T|||;VT=SNP
3	118267080	rs10804539	C	T	100	PASS	AC=2460;AF=0.491214;AN=5008;NS=2504;DP=21296;EAS_AF=0.4583;AMR_AF=0.5922;AFR_AF=0.27;EUR_AF=0.6143;SAS_AF=0.6258;AA=C|||;VT=SNP
3	118267295	rs16828635	G	A	100	PASS	AC=487;AF=0.0972444;AN=5008;NS=2504;DP=20550;EAS_AF=0.0149;AMR_AF=0.0965;AFR_AF=0.1437;EUR_AF=0.1004;SAS_AF=0.1166;AA=G|||;VT=SNP
3	118267497	rs9682051	C	G	100	PASS	AC=2950;AF=0.589058;AN=5008;NS=2504;DP=17064;EAS_AF=0.4742;AMR_AF=0.6873;AFR_AF=0.4145;EUR_AF=0.7167;SAS_AF=0.7423;AA=G|||;VT=SNP
3	118267530	rs78460508	A	T	100	PASS	AC=345;AF=0.0688898;AN=5008;NS=2504;DP=16838;EAS_AF=0.0754;AMR_AF=0.0548;AFR_AF=0.0719;EUR_AF=0.1024;SAS_AF=0.0337;AA=A|||;VT=SNP
3	118267573	rs79373431	T	C	100	PASS	AC=345;AF=0.0688898;AN=5008;NS=2504;DP=17121;EAS_AF=0.0754;AMR_AF=0.0548;AFR_AF=0.0719;EUR_AF=0.1024;SAS_AF=0.0337;AA=T|||;VT=SNP
3	118269099	rs12695372	A	T	100	PASS	AC=2948;AF=0.588658;AN=5008;NS=2504;DP=18849;EAS_AF=0.4732;AMR_AF=0.6873;AFR_AF=0.4138;EUR_AF=0.7167;SAS_AF=0.7423;AA=A|||;VT=SNP
3	118269774	rs9816586	A	G	100	PASS	AC=2948;AF=0.588658;AN=5008;NS=2504;DP=19653;EAS_AF=0.4732;AMR_AF=0.6859;AFR_AF=0.4153;EUR_AF=0.7167;SAS_AF=0.7413;AA=G|||;VT=SNP
3	118270148	rs4378953	C	T	100	PASS	AC=2328;AF=0.464856;AN=5008;NS=2504;DP=19413;EAS_AF=0.3869;AMR_AF=0.5476;AFR_AF=0.2655;EUR_AF=0.6113;SAS_AF=0.6053;AA=C|||;VT=SNP
3	118270394	rs5006116	A	G	100	PASS	AC=2957;AF=0.590455;AN=5008;NS=2504;DP=19707;EAS_AF=0.4732;AMR_AF=0.6873;AFR_AF=0.4206;EUR_AF=0.7167;SAS_AF=0.7423;AA=G|||;VT=SNP
3	118270640	rs56056704	T	C	100	PASS	AC=2462;AF=0.491613;AN=5008;NS=2504;DP=19207;EAS_AF=0.4583;AMR_AF=0.5922;AFR_AF=0.2716;EUR_AF=0.6143;SAS_AF=0.6258;AA=T|||;VT=SNP
3	118270772	rs12330691	C	T	100	PASS	AC=2330;AF=0.465256;AN=5008;NS=2504;DP=16288;EAS_AF=0.3869;AMR_AF=0.5476;AFR_AF=0.2655;EUR_AF=0.6113;SAS_AF=0.6074;AA=C|||;VT=SNP
3	118270809	rs4383519	C	T	100	PASS	AC=368;AF=0.0734824;AN=5008;NS=2504;DP=16909;EAS_AF=0.0149;AMR_AF=0.0908;AFR_AF=0.0582;EUR_AF=0.0984;SAS_AF=0.1166;AA=C|||;VT=SNP
3	118271631	rs4355274	G	A	100	PASS	AC=2987;AF=0.596446;AN=5008;NS=2504;DP=21668;EAS_AF=0.506;AMR_AF=0.6873;AFR_AF=0.4198;EUR_AF=0.7157;SAS_AF=0.7413;AA=A|||;VT=SNP
3	118271837	rs77749034	T	C	100	PASS	AC=487;AF=0.0972444;AN=5008;NS=2504;DP=19489;EAS_AF=0.0149;AMR_AF=0.0951;AFR_AF=0.1437;EUR_AF=0.1014;SAS_AF=0.1166;AA=T|||;VT=SNP
```
