## Supplementary material for "Characterization of shared and ancestry-specific signals driving complex traits using multi-ancestry fine-mapping": mesusieoutput

```
                 eur          afr      eur_afr
   [1,] 0.0002097378 1.292618e-04 4.308784e-05
   [2,] 0.0002097378 4.764504e-04 1.588270e-04
   [3,] 0.0002097378 1.358830e-04 4.529446e-05
   [4,] 0.0002097378 1.531139e-04 5.103769e-05
   [5,] 0.0002097378 1.303821e-04 4.346054e-05
   [6,] 0.0002097378 2.137805e-04 7.126386e-05
   [7,] 0.0002097378 1.437963e-04 4.793230e-05
   [8,] 0.0002097378 2.207439e-04 7.358419e-05
   [9,] 0.0002097378 1.580844e-04 5.269450e-05
  [10,] 0.0002097378 9.721245e-05 3.240388e-05
  [11,] 0.0002097378 9.959712e-05 3.319907e-05
  [12,] 0.0002097378 9.811371e-05 3.270457e-05
  [13,] 0.0002097378 2.167276e-04 7.224143e-05
  [14,] 0.0002097378 9.377937e-05 3.125953e-05
  [15,] 0.0002097378 1.140499e-04 3.801964e-05
  [16,] 0.0002097378 1.030084e-04 3.433566e-05
  [17,] 0.0002097378 1.957102e-04 6.523190e-05
  [18,] 0.0002097378 4.835019e-04 1.611644e-04
  [19,] 0.0002097378 6.016558e-04 2.005496e-04
  [20,] 0.0002097378 1.980077e-04 6.598889e-05
  [21,] 0.0002097378 1.950913e-04 6.501739e-05
  [22,] 0.0002097378 1.769119e-04 5.896726e-05
  [23,] 0.0002097378 1.817640e-04 6.058824e-05
  [24,] 0.0002097378 2.075487e-04 6.916664e-05
  [25,] 0.0002097378 3.201599e-04 1.066904e-04
  [26,] 0.0002097378 1.699876e-04 5.666210e-05
  [27,] 0.0002097378 1.651734e-04 5.505370e-05
  [28,] 0.0002097378 1.566897e-04 5.222507e-05
  [29,] 0.0002097378 2.070529e-04 6.900274e-05
  [30,] 0.0002097378 1.602287e-04 5.340533e-05
  [31,] 0.0002097378 2.059314e-04 6.862924e-05
  [32,] 0.0002097378 2.129128e-04 7.095520e-05
  [33,] 0.0002097378 2.940726e-04 9.802198e-05
  [34,] 0.0002097378 1.520514e-04 5.068110e-05
  [35,] 0.0002097378 1.486939e-03 4.955607e-04
  [36,] 0.0002097378 1.695358e-04 5.651034e-05
  [37,] 0.0002097378 1.481452e-04 4.937956e-05
  [38,] 0.0002097378 1.505987e-04 5.019712e-05
  [39,] 0.0002097378 1.055967e-04 3.519798e-05
  [40,] 0.0002097378 1.270435e-04 4.234339e-05
  [41,] 0.0002097378 1.521164e-04 5.070291e-05
  [42,] 0.0002097378 2.154496e-04 7.180000e-05
  [43,] 0.0002097378 2.161026e-04 7.201929e-05
  [44,] 0.0002097378 4.755221e-04 1.584642e-04
  [45,] 0.0002097378 2.014309e-03 6.715816e-04
  [46,] 0.0002097378 5.825089e-04 1.942093e-04
  [47,] 0.0002097378 9.053336e-04 3.018356e-04
  [48,] 0.0002097378 2.313805e-04 7.712400e-05
  [49,] 0.0002097378 2.843565e-03 9.480955e-04
  [50,] 0.0002097378 1.431553e-04 4.771725e-05
  [51,] 0.0002097378 9.060505e-04 3.020733e-04
  [52,] 0.0002097378 1.334237e-04 4.447373e-05
  [53,] 0.0002097378 1.401932e-04 4.673000e-05
  [54,] 0.0002097378 1.513921e-04 5.046698e-05
  [55,] 0.0002097378 6.063385e-04 2.021353e-04
  [56,] 0.0002097378 1.503333e-04 5.011397e-05
  [57,] 0.0002097378 1.407313e-04 4.690943e-05
  [58,] 0.0002097378 1.442735e-04 4.808978e-05
  [59,] 0.0002097378 1.619473e-04 5.398427e-05
  [60,] 0.0002097378 1.354299e-04 4.514232e-05
  [61,] 0.0002097378 1.418798e-04 4.729231e-05
  [62,] 0.0002097378 1.431175e-04 4.770454e-05
  [63,] 0.0002097378 2.031255e-03 6.771702e-04
  [64,] 0.0002097378 1.445020e-04 4.816620e-05
  [65,] 0.0002097378 1.336132e-04 4.453691e-05
  [66,] 0.0002097378 1.412787e-04 4.709192e-05
  [67,] 0.0002097378 1.406411e-04 4.687947e-05
  [68,] 0.0002097378 1.403540e-04 4.678377e-05
  [69,] 0.0002097378 1.363098e-04 4.543597e-05
  [70,] 0.0002097378 2.341044e-04 7.803157e-05
  [71,] 0.0002097378 2.858716e-04 9.530302e-05
  [72,] 0.0002097378 1.543170e-04 5.144483e-05
  [73,] 0.0002097378 1.512554e-04 5.041771e-05
  [74,] 0.0002097378 1.465604e-04 4.885399e-05
  [75,] 0.0002097378 7.912542e-04 2.637020e-04
  [76,] 0.0002097378 6.464708e-04 2.154466e-04
  [77,] 0.0002097378 1.672369e-04 5.574703e-05
  [78,] 0.0002097378 5.571585e-04 1.856857e-04
  [79,] 0.0002097378 1.495551e-04 4.984945e-05
  [80,] 0.0002097378 1.837787e-04 6.125568e-05
  [81,] 0.0002097378 1.534293e-04 5.114071e-05
  [82,] 0.0002097378 6.729257e-04 2.242606e-04
  [83,] 0.0002097378 6.694196e-04 2.230927e-04
  [84,] 0.0002097378 6.451730e-04 2.150120e-04
  [85,] 0.0002097378 1.505177e-04 5.017022e-05
  [86,] 0.0002097378 1.665178e-04 5.550674e-05
  [87,] 0.0002097378 3.212981e-04 1.070712e-04
  [88,] 0.0002097378 1.463745e-04 4.878968e-05
  [89,] 0.0002097378 1.981873e-04 6.604804e-05
  [90,] 0.0002097378 2.172350e-04 7.240815e-05
  [91,] 0.0002097378 9.498773e-05 3.166334e-05
  [92,] 0.0002097378 9.487941e-05 3.162726e-05
  [93,] 0.0002097378 1.271100e-04 4.236975e-05
  [94,] 0.0002097378 9.561740e-05 3.187333e-05
  [95,] 0.0002097378 8.400566e-04 2.799516e-04
  [96,] 0.0002097378 1.273245e-04 4.244122e-05
  [97,] 0.0002097378 9.593269e-05 3.197843e-05
  [98,] 0.0002097378 9.123287e-05 3.041143e-05
  [99,] 0.0002097378 1.480933e-04 4.936519e-05
 [100,] 0.0002097378 6.057811e-04 2.018861e-04
 [101,] 0.0002097378 6.158188e-04 2.052310e-04
 [102,] 0.0002097378 2.075513e-04 6.918022e-05
 [103,] 0.0002097378 1.413622e-04 4.711904e-05
 [104,] 0.0002097378 9.161474e-05 3.053875e-05
 [105,] 0.0002097378 6.168849e-04 2.055876e-04
 [106,] 0.0002097378 2.002099e-04 6.673328e-05
 [107,] 0.0002097378 9.543969e-05 3.181400e-05
 [108,] 0.0002097378 2.291938e-04 7.639769e-05
 [109,] 0.0002097378 1.625515e-04 5.418187e-05
 [110,] 0.0002097378 9.171036e-05 3.057061e-05
 [111,] 0.0002097378 5.720394e-04 1.906435e-04
 [112,] 0.0002097378 1.667912e-04 5.559502e-05
 [113,] 0.0002097378 9.189883e-05 3.063343e-05
 [114,] 0.0002097378 1.827940e-04 6.092793e-05
 [115,] 0.0002097378 1.858331e-04 6.194410e-05
 [116,] 0.0002097378 1.189160e-04 3.963809e-05
 [117,] 0.0002097378 1.202943e-04 4.009750e-05
 [118,] 0.0002097378 1.953970e-04 6.513113e-05
 [119,] 0.0002097378 1.334422e-04 4.447926e-05
 [120,] 0.0002097378 1.928394e-04 6.427853e-05
 [121,] 0.0002097378 2.639666e-04 8.798293e-05
 [122,] 0.0002097378 1.199251e-04 3.997442e-05
 [123,] 0.0002097378 8.959493e-05 2.986486e-05
 [124,] 0.0002097378 8.953084e-05 2.984370e-05
 [125,] 0.0002097378 1.191306e-04 3.970953e-05
 [126,] 0.0002097378 2.002176e-04 6.673767e-05
 [127,] 0.0002097378 8.921258e-05 2.973754e-05
 [128,] 0.0002097378 4.331797e-04 1.443690e-04
 [129,] 0.0002097378 4.081676e-04 1.360336e-04
 [130,] 0.0002097378 1.471862e-04 4.905898e-05
 [131,] 0.0002097378 9.086928e-05 3.028945e-05
 [132,] 0.0002097378 1.919642e-04 6.398376e-05
 [133,] 0.0002097378 1.735867e-04 5.786126e-05
 [134,] 0.0002097378 1.304700e-04 4.348910e-05
 [135,] 0.0002097378 1.377997e-04 4.593114e-05
 [136,] 0.0002097378 1.834082e-04 6.113556e-05
 [137,] 0.0002097378 1.888234e-04 6.294036e-05
 [138,] 0.0002097378 3.962746e-04 1.320716e-04
 [139,] 0.0002097378 2.490205e-04 8.301256e-05
 [140,] 0.0002097378 1.419431e-04 4.731709e-05
 [141,] 0.0002097378 1.218070e-04 4.060543e-05
 [142,] 0.0002097378 1.296158e-04 4.320887e-05
 [143,] 0.0002097378 2.702342e-04 9.008845e-05
 [144,] 0.0002097378 2.631103e-04 8.771305e-05
 [145,] 0.0002097378 1.479116e-04 4.930774e-05
 [146,] 0.0002097378 1.632749e-04 5.442337e-05
 [147,] 0.0002097378 3.402643e-04 1.134362e-04
 [148,] 0.0002097378 1.145655e-04 3.818849e-05
 [149,] 0.0002097378 3.395261e-04 1.131904e-04
 [150,] 0.0002097378 3.284958e-04 1.095128e-04
 [151,] 0.0002097378 2.754682e-04 9.183300e-05
 [152,] 0.0002097378 2.563488e-04 8.545755e-05
 [153,] 0.0002097378 2.617298e-04 8.725290e-05
 [154,] 0.0002097378 2.690283e-04 8.968598e-05
 [155,] 0.0002097378 2.690353e-04 8.968860e-05
 [156,] 0.0002097378 2.722333e-04 9.075455e-05
 [157,] 0.0002097378 2.686607e-04 8.956362e-05
 [158,] 0.0002097378 1.916040e-04 6.386735e-05
 [159,] 0.0002097378 2.691524e-04 8.972763e-05
 [160,] 0.0002097378 2.743166e-04 9.144948e-05
 [161,] 0.0002097378 2.691524e-04 8.972767e-05
 [162,] 0.0002097378 2.622509e-04 8.742642e-05
 [163,] 0.0002097378 1.476724e-04 4.922865e-05
 [164,] 0.0002097378 1.461547e-04 4.872254e-05
 [165,] 0.0002097378 2.539903e-04 8.467134e-05
 [166,] 0.0002097378 2.542324e-04 8.475208e-05
 [167,] 0.0002097378 1.364106e-04 4.546898e-05
 [168,] 0.0002097378 1.573767e-04 5.245949e-05
 [169,] 0.0002097378 1.611015e-04 5.369712e-05
 [170,] 0.0002097378 1.599097e-04 5.330486e-05
 [171,] 0.0002097378 1.848237e-04 6.160929e-05
 [172,] 0.0002097378 1.411921e-04 4.706806e-05
 [173,] 0.0002097378 9.816537e-05 3.272176e-05
 [174,] 0.0002097378 1.188777e-04 3.962675e-05
 [175,] 0.0002097378 1.611610e-04 5.372583e-05
 [176,] 0.0002097378 1.222807e-04 4.076291e-05
 [177,] 0.0002097378 1.660770e-04 5.535874e-05
 [178,] 0.0002097378 2.694185e-04 8.981627e-05
 [179,] 0.0002097378 1.145180e-04 3.817194e-05
 [180,] 0.0002097378 1.991804e-04 6.639419e-05
 [181,] 0.0002097378 1.461585e-04 4.871746e-05
 [182,] 0.0002097378 2.515482e-04 8.386062e-05
 [183,] 0.0002097378 1.630055e-04 5.433661e-05
 [184,] 0.0002097378 1.369329e-04 4.564555e-05
 [185,] 0.0002097378 2.354765e-04 7.849873e-05
 [186,] 0.0002097378 1.278345e-04 4.261554e-05
 [187,] 0.0002097378 1.620441e-04 5.401570e-05
 [188,] 0.0002097378 1.288020e-04 4.293424e-05
 [189,] 0.0002097378 2.199911e-04 7.333566e-05
 [190,] 0.0002097378 2.312751e-04 7.709783e-05
 [191,] 0.0002097378 2.314243e-04 7.714769e-05
 [192,] 0.0002097378 1.510334e-04 5.034496e-05
 [193,] 0.0002097378 2.074664e-04 6.915669e-05
 [194,] 0.0002097378 1.621360e-04 5.404628e-05
 [195,] 0.0002097378 2.312414e-04 7.708672e-05
 [196,] 0.0002097378 2.312414e-04 7.708679e-05
 [197,] 0.0002097378 1.622870e-04 5.409678e-05
 [198,] 0.0002097378 1.282754e-04 4.276261e-05
 [199,] 0.0002097378 1.655005e-04 5.517235e-05
 [200,] 0.0002097378 1.118169e-04 3.727347e-05
 [201,] 0.0002097378 1.262581e-04 4.208977e-05
 [202,] 0.0002097378 2.314499e-04 7.715618e-05
 [203,] 0.0002097378 1.882078e-04 6.273143e-05
 [204,] 0.0002097378 1.581115e-04 5.270160e-05
 [205,] 0.0002097378 1.643221e-04 5.477643e-05
 [206,] 0.0002097378 1.298807e-04 4.329399e-05
 [207,] 0.0002097378 1.624191e-04 5.414096e-05
 [208,] 0.0002097378 2.091497e-04 6.971652e-05
 [209,] 0.0002097378 1.624050e-04 5.413625e-05
 [210,] 0.0002097378 1.253677e-04 4.179288e-05
 [211,] 0.0002097378 7.430806e-04 2.477410e-04
 [212,] 0.0002097378 1.300168e-04 4.333939e-05
 [213,] 0.0002097378 1.636155e-04 5.454045e-05
 [214,] 0.0002097378 1.173237e-04 3.910801e-05
 [215,] 0.0002097378 1.623964e-04 5.413337e-05
 [216,] 0.0002097378 1.173670e-04 3.912250e-05
 [217,] 0.0002097378 2.265694e-04 7.552896e-05
 [218,] 0.0002097378 7.457775e-04 2.486398e-04
 [219,] 0.0002097378 2.280882e-04 7.603546e-05
 [220,] 0.0002097378 2.139916e-04 7.132418e-05
 [221,] 0.0002097378 1.586658e-04 5.288627e-05
 [222,] 0.0002097378 1.249882e-04 4.166629e-05
 [223,] 0.0002097378 1.269743e-04 4.232867e-05
 [224,] 0.0002097378 1.871486e-04 6.238245e-05
 [225,] 0.0002097378 7.123222e-04 2.374875e-04
 [226,] 0.0002097378 2.260633e-04 7.536038e-05
 [227,] 0.0002097378 1.632108e-04 5.440676e-05
 [228,] 0.0002097378 1.831727e-04 6.105731e-05
 [229,] 0.0002097378 1.309601e-04 4.365393e-05
 [230,] 0.0002097378 1.315634e-04 4.385511e-05
 [231,] 0.0002097378 1.309869e-04 4.366284e-05
 [232,] 0.0002097378 2.267547e-04 7.559098e-05
 [233,] 0.0002097378 1.235372e-04 4.118241e-05
 [234,] 0.0002097378 1.523977e-04 5.079885e-05
 [235,] 0.0002097378 1.265772e-04 4.219629e-05
 [236,] 0.0002097378 1.621665e-04 5.405609e-05
 [237,] 0.0002097378 1.307150e-04 4.357218e-05
 [238,] 0.0002097378 1.306860e-04 4.356247e-05
 [239,] 0.0002097378 1.626203e-04 5.420977e-05
 [240,] 0.0002097378 1.625585e-04 5.418753e-05
 [241,] 0.0002097378 1.307124e-04 4.357132e-05
 [242,] 0.0002097378 1.299568e-04 4.331923e-05
 [243,] 0.0002097378 2.299649e-04 7.666095e-05
 [244,] 0.0002097378 2.250684e-04 7.502988e-05
 [245,] 0.0002097378 1.352870e-04 4.509360e-05
 [246,] 0.0002097378 1.174866e-04 3.916256e-05
 [247,] 0.0002097378 1.065640e-04 3.552057e-05
 [248,] 0.0002097378 1.302273e-04 4.340945e-05
 [249,] 0.0002097378 1.174998e-04 3.916696e-05
 [250,] 0.0002097378 1.361225e-04 4.537382e-05
 [251,] 0.0002097378 1.623297e-04 5.411105e-05
 [252,] 0.0002097378 1.790821e-04 5.969825e-05
 [253,] 0.0002097378 1.624235e-04 5.413884e-05
 [254,] 0.0002097378 1.815374e-04 6.050971e-05
 [255,] 0.0002097378 1.361864e-04 4.539672e-05
 [256,] 0.0002097378 1.650217e-04 5.501114e-05
 [257,] 0.0002097378 2.269787e-04 7.566535e-05
 [258,] 0.0002097378 1.200787e-04 4.002491e-05
 [259,] 0.0002097378 1.640094e-04 5.467207e-05
 [260,] 0.0002097378 1.194783e-04 3.982493e-05
 [261,] 0.0002097378 1.190344e-04 3.967702e-05
 [262,] 0.0002097378 2.213416e-04 7.378577e-05
 [263,] 0.0002097379 2.028188e-04 6.762484e-05
 [264,] 0.0002097378 1.203124e-04 4.010277e-05
 [265,] 0.0002097378 1.432307e-04 4.774527e-05
 [266,] 0.0002097378 2.335907e-04 7.786975e-05
 [267,] 0.0002097378 1.218121e-04 4.060245e-05
 [268,] 0.0002097378 1.941980e-04 6.473618e-05
 [269,] 0.0002097378 1.625056e-04 5.416997e-05
 [270,] 0.0002097378 1.207116e-04 4.023575e-05
 [271,] 0.0002097378 1.183594e-04 3.945233e-05
 [272,] 0.0002097378 1.233978e-04 4.113096e-05
 [273,] 0.0002097378 1.183806e-04 3.945918e-05
 [274,] 0.0002097378 1.561326e-04 5.204635e-05
 [275,] 0.0002097378 1.167054e-04 3.890024e-05
 [276,] 0.0002097378 1.172185e-04 3.907126e-05
 [277,] 0.0002097378 1.625270e-04 5.417711e-05
 [278,] 0.0002097378 1.163989e-04 3.879810e-05
 [279,] 0.0002097378 5.436557e-04 1.812540e-04
 [280,] 0.0002097378 1.623705e-04 5.412477e-05
 [281,] 0.0002097378 1.408825e-04 4.696364e-05
 [282,] 0.0002097378 1.036934e-04 3.456437e-05
 [283,] 0.0002097378 1.777269e-04 5.924219e-05
 [284,] 0.0002097378 5.408587e-04 1.803172e-04
 [285,] 0.0002097378 1.214183e-04 4.047083e-05
 [286,] 0.0002097378 1.625218e-04 5.417538e-05
 [287,] 0.0002097378 1.172527e-04 3.908265e-05
 [288,] 0.0002097378 5.495876e-04 1.832315e-04
 [289,] 0.0002097378 2.742359e-04 9.142502e-05
 [290,] 0.0002097378 1.786175e-04 5.953902e-05
 [291,] 0.0002097378 5.734312e-04 1.911812e-04
 [292,] 0.0002097378 1.181663e-04 3.938719e-05
 [293,] 0.0002097378 1.228861e-04 4.095994e-05
 [294,] 0.0002097378 1.197920e-04 3.992885e-05
 [295,] 0.0002097378 1.204236e-04 4.013934e-05
 [296,] 0.0002097378 1.206104e-04 4.020162e-05
 [297,] 0.0002097378 1.205241e-04 4.017278e-05
 [298,] 0.0002097378 1.255747e-04 4.185601e-05
 [299,] 0.0002097378 1.219587e-04 4.065097e-05
 [300,] 0.0002097378 1.629390e-04 5.431478e-05
 [301,] 0.0002097378 1.625560e-04 5.418683e-05
 [302,] 0.0002097378 8.913450e-05 2.971157e-05
 [303,] 0.0002097378 2.268239e-04 7.561353e-05
 [304,] 0.0002097378 1.035515e-04 3.451654e-05
 [305,] 0.0002097378 1.728434e-04 5.762597e-05
 [306,] 0.0002097378 1.644624e-04 5.482336e-05
 [307,] 0.0002097378 2.172938e-04 7.243610e-05
 [308,] 0.0002097378 2.236887e-04 7.456850e-05
 [309,] 0.0002097378 1.164716e-04 3.882316e-05
 [310,] 0.0002097378 9.775855e-05 3.258776e-05
 [311,] 0.0002097378 1.099516e-04 3.665372e-05
 [312,] 0.0002097378 2.268356e-04 7.561752e-05
 [313,] 0.0002097378 1.099936e-04 3.666781e-05
 [314,] 0.0002097378 1.179053e-04 3.930095e-05
 [315,] 0.0002097378 1.184897e-04 3.949575e-05
 [316,] 0.0002097378 1.201273e-04 4.004152e-05
 [317,] 0.0002097378 1.076437e-04 3.588400e-05
 [318,] 0.0002097378 1.189805e-04 3.965933e-05
 [319,] 0.0002097378 2.316272e-04 7.721508e-05
 [320,] 0.0002097378 2.360572e-04 7.868419e-05
 [321,] 0.0002097378 2.149753e-04 7.165566e-05
 [322,] 0.0002097378 5.006690e-04 1.669210e-04
 [323,] 0.0002097378 1.164641e-04 3.882068e-05
 [324,] 0.0002097378 2.820635e-04 9.401846e-05
 [325,] 0.0002097378 1.175884e-04 3.919534e-05
 [326,] 0.0002097378 1.168832e-04 3.896035e-05
 [327,] 0.0002097378 2.268851e-04 7.563401e-05
 [328,] 0.0002097378 9.381340e-05 3.127217e-05
 [329,] 0.0002097378 1.789007e-04 5.963347e-05
 [330,] 0.0002097378 1.166545e-04 3.888410e-05
 [331,] 0.0002097379 1.135745e-04 3.785415e-05
 [332,] 0.0002097378 9.364370e-05 3.121556e-05
 [333,] 0.0002097378 1.522816e-04 5.075742e-05
 [334,] 0.0002097378 1.691342e-04 5.638187e-05
 [335,] 0.0002097378 1.378899e-04 4.596276e-05
 [336,] 0.0002097378 2.265210e-04 7.551224e-05
 [337,] 0.0002097378 1.802037e-04 6.007111e-05
 [338,] 0.0002097378 1.362165e-04 4.540500e-05
 [339,] 0.0002097378 1.101315e-04 3.671070e-05
 [340,] 0.0002097378 1.020839e-04 3.403028e-05
 [341,] 0.0002097378 2.281818e-04 7.606642e-05
 [342,] 0.0002097378 2.268220e-04 7.561301e-05
 [343,] 0.0002097378 2.293178e-04 7.643637e-05
 [344,] 0.0002097378 2.238029e-04 7.460626e-05
 [345,] 0.0002097378 2.264901e-04 7.550202e-05
 [346,] 0.0002097378 2.311640e-04 7.706007e-05
 [347,] 0.0002097378 2.267001e-04 7.557200e-05
 [348,] 0.0002097378 2.264901e-04 7.550187e-05
 [349,] 0.0002097378 2.233527e-04 7.445589e-05
 [350,] 0.0002097378 1.009087e-04 3.363845e-05
 [351,] 0.0002097378 2.274302e-04 7.581515e-05
 [352,] 0.0002097378 1.156695e-04 3.855583e-05
 [353,] 0.0002097378 2.327710e-04 7.759657e-05
 [354,] 0.0002097378 2.266788e-04 7.556473e-05
 [355,] 0.0002097378 9.976169e-05 3.325598e-05
 [356,] 0.0002097378 2.553825e-04 8.512426e-05
 [357,] 0.0002097378 2.283315e-04 7.611608e-05
 [358,] 0.0002097378 1.360788e-04 4.535918e-05
 [359,] 0.0002097378 1.122593e-04 3.742012e-05
 [360,] 0.0002097378 2.591820e-04 8.639202e-05
 [361,] 0.0002097378 2.283369e-04 7.611730e-05
 [362,] 0.0002097378 2.218346e-04 7.394974e-05
 [363,] 0.0002097378 2.211891e-04 7.372760e-05
 [364,] 0.0002097378 2.874517e-04 9.583076e-05
 [365,] 0.0002097378 2.333438e-04 7.778647e-05
 [366,] 0.0002097378 2.406766e-04 8.023058e-05
 [367,] 0.0002097378 1.716472e-04 5.722070e-05
 [368,] 0.0002097378 2.282101e-04 7.607493e-05
 [369,] 0.0002097378 2.254954e-04 7.517003e-05
 [370,] 0.0002097378 2.283671e-04 7.612758e-05
 [371,] 0.0002097378 1.795194e-04 5.983964e-05
 [372,] 0.0002097378 9.491815e-05 3.164058e-05
 [373,] 0.0002097378 2.283671e-04 7.612745e-05
 [374,] 0.0002097378 9.305919e-05 3.102061e-05
 [375,] 0.0002097378 1.599346e-04 5.330436e-05
 [376,] 0.0002097378 1.621198e-04 5.403413e-05
 [377,] 0.0002097378 4.866180e-04 1.622357e-04
 [378,] 0.0002097378 9.205678e-05 3.068631e-05
 [379,] 0.0002097378 2.525855e-04 8.419215e-05
 [380,] 0.0002097378 1.132286e-04 3.774324e-05
 [381,] 0.0002097378 2.711002e-04 9.036450e-05
 [382,] 0.0002097378 1.657279e-04 5.524597e-05
 [383,] 0.0002097378 2.699562e-04 8.997578e-05
 [384,] 0.0002097378 9.239399e-05 3.079879e-05
 [385,] 0.0002097378 2.293701e-04 7.646277e-05
 [386,] 0.0002097378 2.273511e-04 7.578961e-05
 [387,] 0.0002097378 2.143821e-04 7.145934e-05
 [388,] 0.0002097378 1.761687e-04 5.872276e-05
 [389,] 0.0002097378 1.736837e-04 5.789415e-05
 [390,] 0.0002097378 2.234079e-04 7.447428e-05
 [391,] 0.0002097378 1.547860e-04 5.159450e-05
 [392,] 0.0002097378 2.234596e-04 7.449153e-05
 [393,] 0.0002097378 1.505082e-04 5.016842e-05
 [394,] 0.0002097378 1.696404e-04 5.654677e-05
 [395,] 0.0002097378 1.492466e-04 4.974694e-05
 [396,] 0.0002097378 9.291675e-05 3.097302e-05
 [397,] 0.0002097378 9.317491e-05 3.105910e-05
 [398,] 0.0002097378 1.503349e-04 5.010909e-05
 [399,] 0.0002097378 1.538252e-04 5.127422e-05
 [400,] 0.0002097378 2.226570e-04 7.422375e-05
 [401,] 0.0002097378 2.234067e-04 7.447365e-05
 [402,] 0.0002097378 2.173484e-04 7.245387e-05
 [403,] 0.0002097378 1.552358e-04 5.174469e-05
 [404,] 0.0002097378 1.643140e-04 5.476367e-05
 [405,] 0.0002097378 1.093736e-04 3.645685e-05
 [406,] 0.0002097378 2.830964e-04 9.436030e-05
 [407,] 0.0002097378 2.235509e-04 7.452192e-05
 [408,] 0.0002097378 2.450073e-04 8.167261e-05
 [409,] 0.0002097378 1.171759e-04 3.905741e-05
 [410,] 0.0002097378 2.292671e-04 7.642750e-05
 [411,] 0.0002097378 9.474576e-05 3.158298e-05
 [412,] 0.0002097378 1.707859e-04 5.692005e-05
 [413,] 0.0002097378 1.247735e-04 4.158974e-05
 [414,] 0.0002097378 1.513117e-04 5.043440e-05
 [415,] 0.0002097378 3.263821e-04 1.087910e-04
 [416,] 0.0002097378 2.667347e-04 8.890172e-05
 [417,] 0.0002097378 2.242170e-04 7.474390e-05
 [418,] 0.0002097378 2.226079e-04 7.420735e-05
 [419,] 0.0002097378 2.151858e-04 7.173120e-05
 [420,] 0.0002097378 2.229928e-04 7.433591e-05
 [421,] 0.0002097378 1.501670e-04 5.005312e-05
 [422,] 0.0002097378 2.226949e-04 7.423658e-05
 [423,] 0.0002097378 2.100128e-04 7.000352e-05
 [424,] 0.0002097378 8.965984e-05 2.988667e-05
 [425,] 0.0002097378 1.749592e-04 5.832369e-05
 [426,] 0.0002097378 1.568853e-04 5.229499e-05
 [427,] 0.0002097378 2.229928e-04 7.433590e-05
 [428,] 0.0002097378 1.209097e-04 4.030367e-05
 [429,] 0.0002097378 1.935329e-04 6.451677e-05
 [430,] 0.0002097378 2.223359e-04 7.411693e-05
 [431,] 0.0002097378 1.548462e-04 5.161140e-05
 [432,] 0.0002097378 1.509981e-04 5.033010e-05
 [433,] 0.0002097378 1.528345e-04 5.094148e-05
 [434,] 0.0002097378 1.555429e-04 5.184381e-05
 [435,] 0.0002097378 1.530080e-04 5.099925e-05
 [436,] 0.0002097378 2.259027e-04 7.530660e-05
 [437,] 0.0002097378 1.995227e-04 6.651090e-05
 [438,] 0.0002097378 2.264478e-04 7.548795e-05
 [439,] 0.0002097378 2.304022e-04 7.680992e-05
 [440,] 0.0002097378 1.521604e-04 5.071698e-05
 [441,] 0.0002097378 2.263419e-04 7.545265e-05
 [442,] 0.0002097378 1.104432e-04 3.681397e-05
 [443,] 0.0002097378 9.791275e-05 3.263736e-05
 [444,] 0.0002097378 2.097133e-04 6.990213e-05
 [445,] 0.0002097378 9.457785e-05 3.152625e-05
 [446,] 0.0002097378 1.521137e-04 5.070143e-05
 [447,] 0.0002097378 1.110593e-04 3.701936e-05
 [448,] 0.0002097378 2.263419e-04 7.545283e-05
 [449,] 0.0002097378 1.508547e-04 5.028223e-05
 [450,] 0.0002097378 2.298453e-04 7.662081e-05
 [451,] 0.0002097378 1.037751e-04 3.459332e-05
 [452,] 0.0002097378 2.309546e-04 7.699389e-05
 [453,] 0.0002097378 1.193623e-04 3.978757e-05
 [454,] 0.0002097378 2.155558e-04 7.185568e-05
 [455,] 0.0002097378 2.264186e-04 7.547857e-05
 [456,] 0.0002097378 1.525547e-04 5.084811e-05
 [457,] 0.0002097378 2.231070e-04 7.437427e-05
 [458,] 0.0002097378 1.141039e-04 3.803477e-05
 [459,] 0.0002097378 1.908025e-04 6.360422e-05
 [460,] 0.0002097378 1.413376e-04 4.711297e-05
 [461,] 0.0002097378 2.238338e-04 7.461671e-05
 [462,] 0.0002097378 1.664011e-04 5.546698e-05
 [463,] 0.0002097378 2.238194e-04 7.461185e-05
 [464,] 0.0002097378 1.184745e-04 3.949187e-05
 [465,] 0.0002097378 2.427217e-04 8.091398e-05
 [466,] 0.0002097378 1.025175e-04 3.417010e-05
 [467,] 0.0002097378 9.584214e-05 3.194735e-05
 [468,] 0.0002097378 1.074990e-04 3.583224e-05
 [469,] 0.0002097378 1.433404e-04 4.778013e-05
 [470,] 0.0002097378 1.654451e-04 5.515160e-05
 [471,] 0.0002097378 2.297719e-04 7.659034e-05
 [472,] 0.0002097378 1.354198e-04 4.513975e-05
 [473,] 0.0002097378 2.323310e-04 7.744904e-05
 [474,] 0.0002097378 2.342846e-04 7.809124e-05
 [475,] 0.0002097378 1.433163e-04 4.777209e-05
 [476,] 0.0002097378 2.176748e-04 7.255833e-05
 [477,] 0.0002097378 1.700937e-04 5.670149e-05
 [478,] 0.0002097378 1.328723e-04 4.428919e-05
 [479,] 0.0002097378 1.899955e-04 6.333031e-05
 [480,] 0.0002097378 2.332966e-04 7.776213e-05
 [481,] 0.0002097378 1.947721e-04 6.492245e-05
 [482,] 0.0002097378 1.375803e-04 4.585822e-05
 [483,] 0.0002097378 1.865631e-04 6.218658e-05
 [484,] 0.0002097378 2.318724e-04 7.729626e-05
 [485,] 0.0002097378 1.128673e-04 3.762145e-05
 [486,] 0.0002097378 3.152867e-04 1.051064e-04
 [487,] 0.0002097378 1.520327e-04 5.067803e-05
 [488,] 0.0002097378 2.438720e-04 8.127592e-05
 [489,] 0.0002097378 1.194900e-04 3.982868e-05
 [490,] 0.0002097378 1.119934e-04 3.733023e-05
 [491,] 0.0002097378 1.057035e-04 3.523291e-05
 [492,] 0.0002097378 1.360361e-04 4.534268e-05
 [493,] 0.0002097378 1.931553e-04 6.438363e-05
 [494,] 0.0002097378 2.336738e-04 7.789640e-05
 [495,] 0.0002097378 1.558429e-04 5.194819e-05
 [496,] 0.0002097378 1.547198e-04 5.157640e-05
 [497,] 0.0002097378 1.072089e-04 3.573443e-05
 [498,] 0.0002097378 1.826094e-04 6.086890e-05
 [499,] 0.0002097378 1.532704e-04 5.109048e-05
 [500,] 0.0002097378 1.119243e-04 3.730580e-05
 [501,] 0.0002097378 1.508076e-04 5.026923e-05
 [502,] 0.0002097378 1.233511e-04 4.111655e-05
 [503,] 0.0002097378 2.255714e-04 7.518742e-05
 [504,] 0.0002097378 1.125281e-04 3.750694e-05
 [505,] 0.0002097378 1.483561e-04 4.944942e-05
 [506,] 0.0002097378 1.050011e-04 3.499947e-05
 [507,] 0.0002097378 1.536038e-04 5.120170e-05
 [508,] 0.0002097378 1.673854e-04 5.579035e-05
 [509,] 0.0002097378 1.841821e-04 6.139300e-05
 [510,] 0.0002097378 2.257722e-04 7.526247e-05
 [511,] 0.0002097378 1.171107e-04 3.903357e-05
 [512,] 0.0002097378 2.240798e-04 7.469853e-05
 [513,] 0.0002097378 1.037126e-04 3.457000e-05
 [514,] 0.0002097378 1.408815e-04 4.695719e-05
 [515,] 0.0002097378 1.126021e-04 3.753348e-05
 [516,] 0.0002097378 2.281193e-04 7.604487e-05
 [517,] 0.0002097378 1.056761e-04 3.522548e-05
 [518,] 0.0002097378 2.251329e-04 7.504169e-05
 [519,] 0.0002097378 1.348833e-04 4.496111e-05
 [520,] 0.0002097378 1.205612e-04 4.018648e-05
 [521,] 0.0002097378 1.928308e-04 6.426717e-05
 [522,] 0.0002097378 2.326774e-04 7.756557e-05
 [523,] 0.0002097378 2.129776e-04 7.099159e-05
 [524,] 0.0002097378 1.429557e-04 4.765162e-05
 [525,] 0.0002097378 1.709674e-04 5.699156e-05
 [526,] 0.0002097378 2.268599e-04 7.562484e-05
 [527,] 0.0002097378 1.532815e-04 5.109427e-05
 [528,] 0.0002097378 1.497156e-04 4.990632e-05
 [529,] 0.0002097378 1.653675e-04 5.512285e-05
 [530,] 0.0002097378 1.063330e-04 3.544425e-05
 [531,] 0.0002097378 1.345356e-04 4.484696e-05
 [532,] 0.0002097378 1.564276e-04 5.214106e-05
 [533,] 0.0002097378 2.281735e-04 7.606202e-05
 [534,] 0.0002097378 2.618642e-04 8.727900e-05
 [535,] 0.0002097378 1.030863e-04 3.436246e-05
 [536,] 0.0002097378 1.545106e-04 5.150396e-05
 [537,] 0.0002097378 2.261100e-04 7.537398e-05
 [538,] 0.0002097378 1.089206e-04 3.630773e-05
 [539,] 0.0002097378 2.294326e-04 7.648203e-05
 [540,] 0.0002097378 1.150118e-04 3.833747e-05
 [541,] 0.0002097378 1.150202e-04 3.834026e-05
 [542,] 0.0002097378 1.115368e-04 3.717994e-05
 [543,] 0.0002097378 1.498085e-04 4.993746e-05
 [544,] 0.0002097378 1.776725e-04 5.923136e-05
 [545,] 0.0002097378 1.534786e-04 5.115978e-05
 [546,] 0.0002097378 1.503616e-04 5.012570e-05
 [547,] 0.0002097378 1.215244e-04 4.050934e-05
 [548,] 0.0002097378 9.052518e-05 3.017530e-05
 [549,] 0.0002097378 1.580918e-04 5.269742e-05
 [550,] 0.0002097378 1.389458e-04 4.631450e-05
 [551,] 0.0002097378 2.813593e-04 9.377867e-05
 [552,] 0.0002097378 1.073599e-04 3.578733e-05
 [553,] 0.0002097378 1.585843e-04 5.285954e-05
 [554,] 0.0002097378 1.529703e-04 5.099178e-05
 [555,] 0.0002097378 1.615258e-04 5.383975e-05
 [556,] 0.0002097378 2.032383e-04 6.774880e-05
 [557,] 0.0002097378 1.616854e-04 5.389300e-05
 [558,] 0.0002097378 2.156585e-04 7.188919e-05
 [559,] 0.0002097378 1.439580e-04 4.798340e-05
 [560,] 0.0002097378 1.485379e-04 4.951417e-05
 [561,] 0.0002097378 1.552935e-04 5.176474e-05
 [562,] 0.0002097378 1.465983e-04 4.886423e-05
 [563,] 0.0002097378 1.128868e-04 3.762881e-05
 [564,] 0.0002097378 1.720962e-04 5.736479e-05
 [565,] 0.0002097378 1.145546e-04 3.818549e-05
 [566,] 0.0002097378 1.505435e-04 5.018184e-05
 [567,] 0.0002097378 1.537603e-04 5.125008e-05
 [568,] 0.0002097378 1.186871e-04 3.956207e-05
 [569,] 0.0002097378 1.058022e-04 3.526738e-05
 [570,] 0.0002097378 1.385605e-04 4.618597e-05
 [571,] 0.0002097378 1.189779e-04 3.965885e-05
 [572,] 0.0002097378 1.221169e-04 4.070503e-05
 [573,] 0.0002097378 1.226332e-04 4.087725e-05
 [574,] 0.0002097378 1.904708e-04 6.348841e-05
 [575,] 0.0002097378 1.927609e-04 6.425211e-05
 [576,] 0.0002097378 2.045846e-04 6.819606e-05
 [577,] 0.0002097378 1.900986e-04 6.336478e-05
 [578,] 0.0002097378 1.414382e-04 4.714249e-05
 [579,] 0.0002097378 1.162665e-04 3.875531e-05
 [580,] 0.0002097378 2.207909e-04 7.360008e-05
 [581,] 0.0002097378 2.264252e-04 7.547876e-05
 [582,] 0.0002097378 2.298733e-04 7.662822e-05
 [583,] 0.0002097378 1.168154e-04 3.893808e-05
 [584,] 0.0002097378 2.248279e-04 7.494634e-05
 [585,] 0.0002097378 1.344899e-04 4.483099e-05
 [586,] 0.0002097378 1.191411e-04 3.971193e-05
 [587,] 0.0002097378 1.232504e-04 4.108324e-05
 [588,] 0.0002097378 1.363309e-04 4.544622e-05
 [589,] 0.0002097378 1.165588e-04 3.885304e-05
 [590,] 0.0002097378 1.416808e-04 4.723100e-05
 [591,] 0.0002097378 1.866826e-04 6.222894e-05
 [592,] 0.0002097378 1.878203e-04 6.260821e-05
 [593,] 0.0002097378 1.210268e-04 4.034051e-05
 [594,] 0.0002097378 1.212402e-04 4.041166e-05
 [595,] 0.0002097378 1.210263e-04 4.034023e-05
 [596,] 0.0002097378 1.834039e-04 6.113615e-05
 [597,] 0.0002097378 1.186076e-04 3.953427e-05
 [598,] 0.0002097378 1.297229e-04 4.324297e-05
 [599,] 0.0002097378 1.895008e-04 6.316740e-05
 [600,] 0.0002097378 1.064374e-04 3.547848e-05
 [601,] 0.0002097378 1.052343e-04 3.507762e-05
 [602,] 0.0002097378 1.486713e-04 4.955632e-05
 [603,] 0.0002097378 1.443204e-04 4.811009e-05
 [604,] 0.0002097378 1.476337e-04 4.921134e-05
 [605,] 0.0002097378 1.315122e-04 4.384102e-05
 [606,] 0.0002097378 9.136077e-05 3.045374e-05
 [607,] 0.0002097378 1.790541e-04 5.968626e-05
 [608,] 0.0002097378 3.044923e-04 1.015018e-04
 [609,] 0.0002097378 1.499333e-04 4.997909e-05
 [610,] 0.0002097378 9.065659e-05 3.021848e-05
 [611,] 0.0002097378 1.114772e-04 3.715536e-05
 [612,] 0.0002097378 1.054144e-04 3.513853e-05
 [613,] 0.0002097378 1.057076e-04 3.523580e-05
 [614,] 0.0002097378 1.118714e-04 3.728742e-05
 [615,] 0.0002097378 1.023098e-04 3.410260e-05
 [616,] 0.0002097378 1.513792e-04 5.045960e-05
 [617,] 0.0002097378 1.714806e-04 5.716176e-05
 [618,] 0.0002097378 1.097371e-04 3.657774e-05
 [619,] 0.0002097378 8.465415e-04 2.821133e-04
 [620,] 0.0002097378 1.003333e-04 3.344366e-05
 [621,] 0.0002097378 2.476838e-04 8.255317e-05
 [622,] 0.0002097378 1.239796e-04 4.132538e-05
 [623,] 0.0002097378 1.123257e-04 3.744027e-05
 [624,] 0.0002097378 1.022260e-04 3.407439e-05
 [625,] 0.0002097378 2.133957e-04 7.113053e-05
 [626,] 0.0002097378 1.097900e-04 3.659550e-05
 [627,] 0.0002097378 1.425848e-04 4.752835e-05
 [628,] 0.0002097378 1.115439e-04 3.717910e-05
 [629,] 0.0002097378 1.106373e-04 3.688105e-05
 [630,] 0.0002097378 2.086215e-04 6.954274e-05
 [631,] 0.0002097378 2.711811e-04 9.038501e-05
 [632,] 0.0002097378 1.393767e-04 4.646023e-05
 [633,] 0.0002097378 1.099489e-04 3.665183e-05
 [634,] 0.0002097378 1.198390e-04 3.995085e-05
 [635,] 0.0002097378 1.092393e-04 3.641182e-05
 [636,] 0.0002097378 9.561639e-05 3.187143e-05
 [637,] 0.0002097378 1.057272e-04 3.524307e-05
 [638,] 0.0002097378 9.893297e-05 3.297653e-05
 [639,] 0.0002097378 9.699426e-05 3.233102e-05
 [640,] 0.0002097378 1.040227e-04 3.467480e-05
 [641,] 0.0002097378 9.521702e-05 3.173886e-05
 [642,] 0.0002097378 2.859891e-04 9.534168e-05
 [643,] 0.0002097378 9.010020e-05 3.003348e-05
 [644,] 0.0002097378 1.140184e-04 3.800615e-05
 [645,] 0.0002097378 1.038966e-04 3.463226e-05
 [646,] 0.0002097378 1.551010e-04 5.170015e-05
 [647,] 0.0002097378 1.865711e-04 6.219038e-05
 [648,] 0.0002097378 1.864356e-04 6.214399e-05
 [649,] 0.0002097378 1.674139e-04 5.580729e-05
 [650,] 0.0002097378 1.592716e-04 5.309224e-05
 [651,] 0.0002097378 2.441034e-04 8.136820e-05
 [652,] 0.0002097378 9.849004e-05 3.283001e-05
 [653,] 0.0002097378 1.201700e-04 4.005806e-05
 [654,] 0.0002097378 1.338041e-04 4.459887e-05
 [655,] 0.0002097378 1.667417e-04 5.558073e-05
 [656,] 0.0002097378 1.588144e-04 5.293777e-05
 [657,] 0.0002097378 1.065467e-04 3.551549e-05
 [658,] 0.0002097378 1.128899e-04 3.763037e-05
 [659,] 0.0002097378 1.143360e-04 3.811198e-05
 [660,] 0.0002097378 1.019084e-04 3.396943e-05
 [661,] 0.0002097378 1.163376e-04 3.877913e-05
 [662,] 0.0002097378 9.555823e-05 3.185277e-05
 [663,] 0.0002097378 1.420991e-04 4.736505e-05
 [664,] 0.0002097378 1.112763e-04 3.709299e-05
 [665,] 0.0002097378 2.015253e-04 6.717314e-05
 [666,] 0.0002097378 2.953460e-04 9.845170e-05
 [667,] 0.0002097378 1.097840e-04 3.659417e-05
 [668,] 0.0002097378 2.024514e-04 6.748151e-05
 [669,] 0.0002097378 1.007954e-04 3.359887e-05
 [670,] 0.0002097378 1.534506e-04 5.114999e-05
 [671,] 0.0002097378 1.618667e-04 5.395353e-05
 [672,] 0.0002097378 1.257859e-04 4.192864e-05
 [673,] 0.0002097378 9.045603e-05 3.015206e-05
 [674,] 0.0002097378 1.362861e-04 4.542872e-05
 [675,] 0.0002097378 1.595621e-04 5.318554e-05
 [676,] 0.0002097378 1.260447e-04 4.201489e-05
 [677,] 0.0002097378 1.366113e-04 4.553706e-05
 [678,] 0.0002097378 1.356936e-04 4.523111e-05
 [679,] 0.0002097378 1.591485e-04 5.304768e-05
 [680,] 0.0002097378 1.260899e-04 4.202996e-05
 [681,] 0.0002097378 9.900892e-05 3.300329e-05
 [682,] 0.0002097378 1.275347e-04 4.251155e-05
 [683,] 0.0002097378 9.337253e-05 3.112365e-05
 [684,] 0.0002097378 9.482254e-05 3.160704e-05
 [685,] 0.0002097378 1.348536e-04 4.495127e-05
 [686,] 0.0002097378 1.258852e-04 4.196174e-05
 [687,] 0.0002097378 1.299168e-04 4.330389e-05
 [688,] 0.0002097378 1.259164e-04 4.197214e-05
 [689,] 0.0002097378 1.284918e-04 4.283059e-05
 [690,] 0.0002097378 9.136531e-05 3.045516e-05
 [691,] 0.0002097378 9.176206e-05 3.058752e-05
 [692,] 0.0002097378 9.817548e-05 3.272531e-05
 [693,] 0.0002097378 1.069389e-04 3.564531e-05
 [694,] 0.0002097378 1.355792e-04 4.519309e-05
 [695,] 0.0002097378 9.006034e-05 3.002020e-05
 [696,] 0.0002097378 1.833102e-04 6.110212e-05
 [697,] 0.0002097378 1.616807e-04 5.389193e-05
 [698,] 0.0002097378 1.061066e-04 3.536686e-05
 [699,] 0.0002097378 1.066510e-04 3.554928e-05
 [700,] 0.0002097378 1.712992e-04 5.710022e-05
 [701,] 0.0002097378 1.672818e-04 5.576130e-05
 [702,] 0.0002097378 4.570626e-04 1.523441e-04
 [703,] 0.0002097378 1.349135e-04 4.497212e-05
 [704,] 0.0002097378 1.128630e-04 3.762053e-05
 [705,] 0.0002097378 1.001412e-04 3.338092e-05
 [706,] 0.0002097378 9.620469e-05 3.206852e-05
 [707,] 0.0002097378 9.009745e-05 3.003268e-05
 [708,] 0.0002097378 1.270752e-04 4.235659e-05
 [709,] 0.0002097378 2.871827e-04 9.573272e-05
 [710,] 0.0002097378 1.712162e-04 5.707431e-05
 [711,] 0.0002097378 1.714534e-04 5.715223e-05
 [712,] 0.0002097378 1.462309e-04 4.874533e-05
 [713,] 0.0002097378 1.783486e-04 5.945084e-05
 [714,] 0.0002097378 1.757118e-04 5.857180e-05
 [715,] 0.0002097378 9.833389e-05 3.277781e-05
 [716,] 0.0002097378 1.825867e-04 6.086288e-05
 [717,] 0.0002097378 2.414465e-04 8.048254e-05
 [718,] 0.0002097378 2.396017e-04 7.986760e-05
 [719,] 0.0002097378 1.608704e-04 5.362830e-05
 [720,] 0.0002097378 9.598967e-05 3.199647e-05
 [721,] 0.0002097378 1.273205e-04 4.244153e-05
 [722,] 0.0002097378 9.572577e-05 3.190805e-05
 [723,] 0.0002097378 2.020824e-04 6.736305e-05
 [724,] 0.0002097378 1.001626e-04 3.338672e-05
 [725,] 0.0002097378 7.814250e-03 2.604936e-03
 [726,] 0.0002097378 1.696358e-04 5.654220e-05
 [727,] 0.0002097378 7.500292e-03 2.500258e-03
 [728,] 0.0002097378 1.692839e-04 5.642503e-05
 [729,] 0.0002097378 2.544070e-04 8.480722e-05
 [730,] 0.0002097378 2.116548e-04 7.055504e-05
 [731,] 0.0002097378 4.906496e-04 1.635462e-04
 [732,] 0.0002097378 7.768968e-03 2.589817e-03
 [733,] 0.0002097378 2.764058e-04 9.214127e-05
 [734,] 0.0002097378 2.004273e-04 6.681167e-05
 [735,] 0.0002097378 2.011700e-04 6.705940e-05
 [736,] 0.0002097378 2.002784e-04 6.676204e-05
 [737,] 0.0002097378 1.846751e-04 6.156019e-05
 [738,] 0.0002097378 1.384996e-04 4.616323e-05
 [739,] 0.0002097378 3.521426e-04 1.173909e-04
 [740,] 0.0002097378 1.658333e-04 5.527529e-05
 [741,] 0.0002097378 1.924366e-04 6.414578e-05
 [742,] 0.0002097378 2.097461e-04 6.991831e-05
 [743,] 0.0002097378 1.821360e-04 6.071431e-05
 [744,] 0.0002097378 1.504220e-04 5.014182e-05
 [745,] 0.0002097378 6.948623e-04 2.316318e-04
 [746,] 0.0002097378 1.819662e-04 6.065529e-05
 [747,] 0.0002097378 1.753060e-04 5.843656e-05
 [748,] 0.0002097378 6.185837e-04 2.062006e-04
 [749,] 0.0002097378 1.967662e-04 6.558725e-05
 [750,] 0.0002097378 1.346494e-04 4.488340e-05
 [751,] 0.0002097378 1.016356e-04 3.387780e-05
 [752,] 0.0002097378 1.940036e-04 6.466925e-05
 [753,] 0.0002097378 2.126760e-04 7.090671e-05
 [754,] 0.0002097378 7.749440e-04 2.583269e-04
 [755,] 0.0002097378 7.380302e-04 2.460214e-04
 [756,] 0.0002097378 7.587860e-04 2.529410e-04
 [757,] 0.0002097378 2.108318e-04 7.027662e-05
 [758,] 0.0002097378 7.499204e-04 2.499852e-04
 [759,] 0.0002097378 2.774158e-04 9.247508e-05
 [760,] 0.0002097378 2.266436e-04 7.556355e-05
 [761,] 0.0002097378 7.523518e-04 2.507960e-04
 [762,] 0.0002097378 2.132333e-04 7.107723e-05
 [763,] 0.0002097378 2.342018e-04 7.807028e-05
 [764,] 0.0002097378 1.049290e-04 3.497671e-05
 [765,] 0.0002097378 8.009119e-04 2.669829e-04
 [766,] 0.0002097378 7.832586e-04 2.610982e-04
 [767,] 0.0002097378 3.841983e-04 1.280709e-04
 [768,] 0.0002097378 3.599187e-04 1.199698e-04
 [769,] 0.0002097378 2.329930e-04 7.766758e-05
 [770,] 0.0002097378 7.800194e-04 2.600190e-04
 [771,] 0.0002097378 1.830725e-04 6.102362e-05
 [772,] 0.0002097378 2.469705e-04 8.232699e-05
 [773,] 0.0002097378 2.502888e-04 8.343309e-05
 [774,] 0.0002097378 6.091623e-04 2.030626e-04
 [775,] 0.0002097378 1.162018e-04 3.873382e-05
 [776,] 0.0002097378 1.145145e-04 3.817303e-05
 [777,] 0.0002097378 9.983373e-05 3.327872e-05
 [778,] 0.0002097378 1.725659e-04 5.752500e-05
 [779,] 0.0002097378 2.060232e-04 6.867370e-05
 [780,] 0.0002097378 1.777791e-04 5.926064e-05
 [781,] 0.0002097378 1.169270e-04 3.897729e-05
 [782,] 0.0002097378 9.440272e-05 3.146715e-05
 [783,] 0.0002097378 1.186418e-04 3.954895e-05
 [784,] 0.0002097378 2.042227e-04 6.807319e-05
 [785,] 0.0002097378 1.799976e-04 6.000376e-05
 [786,] 0.0002097378 1.417703e-04 4.725721e-05
 [787,] 0.0002097378 1.763186e-04 5.877408e-05
 [788,] 0.0002097378 1.017015e-04 3.390105e-05
 [789,] 0.0002097378 2.032198e-04 6.774480e-05
 [790,] 0.0002097378 1.055392e-04 3.518062e-05
 [791,] 0.0002097378 1.329329e-04 4.431165e-05
 [792,] 0.0002097378 1.041394e-04 3.471387e-05
 [793,] 0.0002097378 1.314046e-04 4.380412e-05
 [794,] 0.0002097378 1.018208e-04 3.394084e-05
 [795,] 0.0002097378 1.771256e-04 5.904258e-05
 [796,] 0.0002097378 1.018423e-04 3.394794e-05
 [797,] 0.0002097378 1.453344e-04 4.844833e-05
 [798,] 0.0002097378 9.555579e-05 3.185236e-05
 [799,] 0.0002097378 2.047028e-04 6.823644e-05
 [800,] 0.0002097378 1.049619e-04 3.498734e-05
 [801,] 0.0002097378 1.528582e-04 5.095668e-05
 [802,] 0.0002097378 2.839535e-04 9.465483e-05
 [803,] 0.0002097378 1.611232e-04 5.370743e-05
 [804,] 0.0002097378 1.587121e-04 5.290361e-05
 [805,] 0.0002097378 1.335157e-04 4.450634e-05
 [806,] 0.0002097378 2.167130e-04 7.223375e-05
 [807,] 0.0002097378 1.905628e-04 6.351600e-05
 [808,] 0.0002097378 1.331365e-04 4.438009e-05
 [809,] 0.0002097378 2.647697e-04 8.827372e-05
 [810,] 0.0002097378 2.967075e-04 9.890223e-05
 [811,] 0.0002097378 1.580776e-04 5.269335e-05
 [812,] 0.0002097378 1.431727e-04 4.772415e-05
 [813,] 0.0002097378 1.612641e-04 5.375790e-05
 [814,] 0.0002097378 5.720302e-04 1.906696e-04
 [815,] 0.0002097378 1.901517e-04 6.338311e-05
 [816,] 0.0002097378 1.303218e-04 4.344154e-05
 [817,] 0.0002097378 1.321979e-04 4.406495e-05
 [818,] 0.0002097378 1.448026e-03 4.826426e-04
 [819,] 0.0002097378 1.027472e-03 3.424753e-04
 [820,] 0.0002097378 1.388514e-04 4.628495e-05
 [821,] 0.0002097378 9.828778e-05 3.276214e-05
 [822,] 0.0002097378 1.790018e-04 5.966705e-05
 [823,] 0.0002097378 9.921623e-05 3.307153e-05
 [824,] 0.0002097378 1.822748e-04 6.075997e-05
 [825,] 0.0002097378 1.864395e-04 6.214472e-05
 [826,] 0.0002097378 1.130779e-04 3.769311e-05
 [827,] 0.0002097378 7.076320e-04 2.358643e-04
 [828,] 0.0002097378 5.742020e-04 1.913901e-04
 [829,] 0.0002097378 1.732151e-04 5.773592e-05
 [830,] 0.0002097378 1.030421e-03 3.434472e-04
 [831,] 0.0002097378 1.905652e-04 6.352249e-05
 [832,] 0.0002097378 9.670466e-05 3.223460e-05
 [833,] 0.0002097378 1.841505e-04 6.138455e-05
 [834,] 0.0002097378 1.640884e-04 5.469706e-05
 [835,] 0.0002097378 2.473344e-04 8.244573e-05
 [836,] 0.0002097378 1.249274e-04 4.164252e-05
 [837,] 0.0002097378 1.963153e-04 6.544104e-05
 [838,] 0.0002097378 1.654575e-04 5.515296e-05
 [839,] 0.0002097378 3.521193e-04 1.173639e-04
 [840,] 0.0002097378 1.426178e-04 4.754015e-05
 [841,] 0.0002097378 1.586929e-04 5.289808e-05
 [842,] 0.0002097378 1.729916e-04 5.766441e-05
 [843,] 0.0002097378 2.833065e-04 9.442765e-05
 [844,] 0.0002097378 1.267985e-04 4.226545e-05
 [845,] 0.0002097378 1.601310e-04 5.337737e-05
 [846,] 0.0002097378 2.348617e-04 7.828130e-05
 [847,] 0.0002097378 9.118718e-05 3.039588e-05
 [848,] 0.0002097378 1.270539e-04 4.235103e-05
 [849,] 0.0002097378 2.561313e-04 8.537763e-05
 [850,] 0.0002097378 1.142734e-04 3.809069e-05
 [851,] 0.0002097378 1.206945e-04 4.022914e-05
 [852,] 0.0002097378 8.945987e-05 2.982005e-05
 [853,] 0.0002097378 1.930598e-04 6.435410e-05
 [854,] 0.0002097378 1.214323e-04 4.047807e-05
 [855,] 0.0002097378 2.280538e-04 7.601818e-05
 [856,] 0.0002097378 1.024969e-04 3.416543e-05
 [857,] 0.0002097378 2.261002e-04 7.536793e-05
 [858,] 0.0002097378 9.145507e-05 3.048506e-05
 [859,] 0.0002097378 1.829024e-04 6.096751e-05
 [860,] 0.0002097378 1.224002e-04 4.080117e-05
 [861,] 0.0002097378 2.180185e-04 7.268023e-05
 [862,] 0.0002097378 1.261564e-04 4.205408e-05
 [863,] 0.0002097378 1.974984e-04 6.583694e-05
 [864,] 0.0002097378 1.152180e-04 3.840514e-05
 [865,] 0.0002097378 1.848167e-04 6.160774e-05
 [866,] 0.0002097378 1.750403e-04 5.834963e-05
 [867,] 0.0002097378 1.702739e-04 5.675778e-05
 [868,] 0.0002097378 1.695874e-04 5.653176e-05
 [869,] 0.0002097378 9.457843e-05 3.152678e-05
 [870,] 0.0002097378 1.806852e-04 6.023006e-05
 [871,] 0.0002097378 1.769569e-04 5.898702e-05
 [872,] 0.0002097378 1.777813e-04 5.926185e-05
 [873,] 0.0002097378 1.912469e-04 6.374903e-05
 [874,] 0.0002097378 1.096151e-04 3.653866e-05
 [875,] 0.0002097378 1.817690e-04 6.058948e-05
 [876,] 0.0002097378 2.110617e-04 7.035462e-05
 [877,] 0.0002097378 1.147689e-04 3.825645e-05
 [878,] 0.0002097378 1.663988e-04 5.546552e-05
 [879,] 0.0002097378 2.065250e-04 6.883970e-05
 [880,] 0.0002097378 2.108572e-04 7.028382e-05
 [881,] 0.0002097378 1.414909e-04 4.716045e-05
 [882,] 0.0002097378 2.104316e-04 7.014239e-05
 [883,] 0.0002097378 2.076803e-04 6.922506e-05
 [884,] 0.0002097378 2.487911e-04 8.292933e-05
 [885,] 0.0002097378 1.460023e-04 4.866690e-05
 [886,] 0.0002097378 2.075266e-04 6.917367e-05
 [887,] 0.0002097378 1.873208e-04 6.244023e-05
 [888,] 0.0002097378 2.794269e-04 9.314397e-05
 [889,] 0.0002097378 1.461763e-04 4.872526e-05
 [890,] 0.0002097378 1.011289e-04 3.370951e-05
 [891,] 0.0002097378 1.721062e-04 5.736720e-05
 [892,] 0.0002097378 1.484676e-04 4.948709e-05
 [893,] 0.0002097378 1.210310e-04 4.034379e-05
 [894,] 0.0002097378 1.209170e-04 4.030584e-05
 [895,] 0.0002097378 2.171845e-04 7.239131e-05
 [896,] 0.0002097378 1.768347e-04 5.894500e-05
 [897,] 0.0002097378 8.917445e-05 2.972491e-05
 [898,] 0.0002097378 1.221137e-04 4.070470e-05
 [899,] 0.0002097378 1.204799e-04 4.016159e-05
 [900,] 0.0002097378 1.282334e-04 4.274467e-05
 [901,] 0.0002097378 1.224844e-04 4.082828e-05
 [902,] 0.0002097378 2.239074e-04 7.463202e-05
 [903,] 0.0002097378 1.238963e-04 4.130050e-05
 [904,] 0.0002097378 1.306090e-04 4.353788e-05
 [905,] 0.0002097378 1.201785e-04 4.005950e-05
 [906,] 0.0002097378 9.415702e-05 3.138591e-05
 [907,] 0.0002097378 1.834995e-04 6.116557e-05
 [908,] 0.0002097378 1.378752e-04 4.595836e-05
 [909,] 0.0002097378 1.824963e-04 6.083282e-05
 [910,] 0.0002097378 1.877301e-04 6.257588e-05
 [911,] 0.0002097378 2.284044e-04 7.613614e-05
 [912,] 0.0002097378 1.410860e-04 4.702908e-05
 [913,] 0.0002097378 2.318657e-04 7.728156e-05
 [914,] 0.0002097378 1.862412e-04 6.207591e-05
 [915,] 0.0002097378 1.228140e-04 4.093679e-05
 [916,] 0.0002097378 1.086186e-04 3.620639e-05
 [917,] 0.0002097378 9.001320e-05 3.000448e-05
 [918,] 0.0002097378 9.427963e-05 3.142622e-05
 [919,] 0.0002097378 9.424343e-05 3.141417e-05
 [920,] 0.0002097378 9.455269e-05 3.151720e-05
 [921,] 0.0002097378 1.187925e-04 3.959752e-05
 [922,] 0.0002097378 1.037778e-04 3.459305e-05
 [923,] 0.0002097378 9.420116e-05 3.140065e-05
 [924,] 0.0002097378 1.007407e-04 3.358036e-05
 [925,] 0.0002097378 1.335685e-04 4.452295e-05
 [926,] 0.0002097378 1.510438e-04 5.034754e-05
 [927,] 0.0002097378 9.134336e-05 3.044782e-05
 [928,] 0.0002097378 1.597531e-04 5.325079e-05
 [929,] 0.0002097378 1.592568e-04 5.308873e-05
 [930,] 0.0002097378 2.283779e-04 7.612583e-05
 [931,] 0.0002097378 2.489954e-04 8.299818e-05
 [932,] 0.0002097378 9.386543e-05 3.128830e-05
 [933,] 0.0002097378 2.215064e-04 7.382366e-05
 [934,] 0.0002097378 2.313555e-04 7.710480e-05
 [935,] 0.0002097378 1.373682e-04 4.578645e-05
 [936,] 0.0002097378 9.866889e-05 3.288944e-05
 [937,] 0.0002097378 2.124407e-04 7.080453e-05
 [938,] 0.0002097378 2.170720e-04 7.234800e-05
 [939,] 0.0700835647 1.656734e-04 5.513006e-02
 [940,] 0.0002097378 1.488187e-04 4.960420e-05
 [941,] 0.0002097378 9.569508e-05 3.189866e-05
 [942,] 0.0002097378 1.653713e-04 5.512525e-05
 [943,] 0.0002097378 1.116453e-04 3.721485e-05
 [944,] 0.0002097378 1.166950e-04 3.889917e-05
 [945,] 0.0002097378 9.551912e-05 3.184005e-05
 [946,] 0.0002097378 1.256760e-04 4.189539e-05
 [947,] 0.0002097378 9.072608e-05 3.024219e-05
 [948,] 0.0336354776 1.576563e-04 2.498576e-02
 [949,] 0.0002097378 1.170779e-04 3.902747e-05
 [950,] 0.0002097378 1.110043e-04 3.699996e-05
 [951,] 0.0458108130 2.032299e-04 5.214047e-02
 [952,] 0.0002097378 1.955266e-04 6.517420e-05
 [953,] 0.0002097378 9.606215e-05 3.202031e-05
 [954,] 0.0002097378 8.987592e-05 2.995888e-05
 [955,] 0.0002097378 9.078663e-05 3.026263e-05
 [956,] 0.0899861600 9.717729e-05 3.408113e-02
 [957,] 0.0002097378 9.102171e-05 3.034103e-05
 [958,] 0.0002097378 1.339102e-04 4.463652e-05
 [959,] 0.0729779411 9.617067e-05 2.533778e-02
 [960,] 0.0002097378 9.109690e-05 3.036607e-05
 [961,] 0.0002097378 1.888004e-04 6.293586e-05
 [962,] 0.0673781864 9.687677e-05 2.524062e-02
 [963,] 0.0002097378 1.270620e-04 4.235412e-05
 [964,] 0.0002097378 1.340261e-04 4.467551e-05
 [965,] 0.0002097378 8.955393e-05 2.985111e-05
 [966,] 0.0361918229 9.748090e-05 1.060222e-02
 [967,] 0.0002097378 1.269201e-04 4.230667e-05
 [968,] 0.0018829754 1.197855e-04 8.668428e-04
 [969,] 0.0002097378 8.930043e-05 2.976668e-05
 [970,] 0.0718222696 9.769416e-05 2.774985e-02
 [971,] 0.0002097378 9.071000e-05 3.023701e-05
 [972,] 0.0613017714 9.805645e-05 2.398536e-02
 [973,] 0.0002097378 9.103868e-05 3.034614e-05
 [974,] 0.0002097378 1.277238e-04 4.257446e-05
 [975,] 0.0002097378 1.042686e-04 3.475750e-05
 [976,] 0.0007845710 1.237554e-04 3.843994e-04
 [977,] 0.0002097378 8.922134e-05 2.974054e-05
 [978,] 0.0002097378 8.913813e-05 2.971275e-05
 [979,] 0.0479466718 1.414374e-04 3.633817e-02
 [980,] 0.0003597614 1.231134e-04 1.745125e-04
 [981,] 0.0002097378 8.919856e-05 2.973297e-05
 [982,] 0.0002097378 8.955407e-05 2.985153e-05
 [983,] 0.0430679734 1.606464e-04 3.793647e-02
 [984,] 0.0002097378 1.689231e-04 5.630761e-05
 [985,] 0.0002097378 8.972647e-05 2.990909e-05
 [986,] 0.0012244266 9.211588e-05 3.664308e-04
 [987,] 0.0002097378 9.564503e-05 3.188203e-05
 [988,] 0.0002097378 1.346169e-04 4.487313e-05
 [989,] 0.0002097378 1.462455e-04 4.875055e-05
 [990,] 0.0002097378 2.512563e-04 8.374577e-05
 [991,] 0.0002097378 2.094748e-04 6.982238e-05
 [992,] 0.0002097378 2.118766e-04 1.173096e-04
 [993,] 0.0002097378 1.429749e-04 4.765954e-05
 [994,] 0.0002097378 1.714571e-04 5.715056e-05
 [995,] 0.0002097378 1.386268e-04 4.620957e-05
 [996,] 0.0002097378 1.045592e-04 3.485346e-05
 [997,] 0.0002097378 1.114761e-04 3.715754e-05
 [998,] 0.0002097378 1.164921e-04 3.882918e-05
 [999,] 0.0002097378 1.390135e-04 4.633775e-05
[1000,] 0.0002097378 5.501584e-04 1.833436e-04
[1001,] 0.0002097378 1.161807e-04 3.872537e-05
[1002,] 0.0002097378 1.031549e-04 3.438501e-05
[1003,] 0.0002097378 3.396423e-04 1.132369e-04
[1004,] 0.0002097378 1.812919e-04 6.043095e-05
[1005,] 0.0002097378 1.098994e-04 3.663229e-05
[1006,] 0.0002097378 1.743720e-04 5.812994e-05
[1007,] 0.0002097378 2.547649e-04 8.492566e-05
[1008,] 0.0002097378 4.261719e-04 1.420316e-04
[1009,] 0.0002097378 1.512560e-04 5.041955e-05
[1010,] 0.0002097378 1.084189e-04 3.613932e-05
[1011,] 0.0002097378 1.103700e-04 3.678903e-05
[1012,] 0.0002097378 1.138653e-04 3.795417e-05
[1013,] 0.0002097378 1.087138e-04 3.623759e-05
[1014,] 0.0002097378 9.926694e-05 3.308900e-05
[1015,] 0.0002097378 1.190750e-04 3.968880e-05
[1016,] 0.0002097378 1.090582e-04 3.635077e-05
[1017,] 0.0002097378 1.166889e-04 3.889517e-05
[1018,] 0.0002097378 1.933856e-04 6.446415e-05
[1019,] 0.0002097378 9.111029e-05 3.036943e-05
[1020,] 0.0002097378 1.549180e-04 5.163876e-05
[1021,] 0.0002097378 1.104189e-04 3.680554e-05
[1022,] 0.0002097378 9.737351e-05 3.245798e-05
[1023,] 0.0002097378 1.142284e-04 3.807532e-05
[1024,] 0.0002097378 8.940878e-05 2.980317e-05
[1025,] 0.0002097378 1.870871e-04 6.236241e-05
[1026,] 0.0002097378 1.627602e-04 5.425642e-05
[1027,] 0.0002097378 1.456937e-04 4.856299e-05
[1028,] 0.0002097378 2.137557e-04 7.123899e-05
[1029,] 0.0002097378 1.077342e-04 3.590955e-05
[1030,] 0.0002097378 2.067709e-04 6.891455e-05
[1031,] 0.0002097378 2.436822e-04 8.121140e-05
[1032,] 0.0002097378 1.546516e-04 5.154300e-05
[1033,] 0.0002097378 1.423055e-04 4.743331e-05
[1034,] 0.0002097378 1.820994e-04 6.070020e-05
[1035,] 0.0002097378 2.125559e-04 7.083829e-05
[1036,] 0.0002097378 1.536727e-04 5.122445e-05
[1037,] 0.0002097378 1.823251e-04 6.077548e-05
[1038,] 0.0002097378 1.748029e-04 5.825805e-05
[1039,] 0.0002097378 1.691756e-04 5.638287e-05
[1040,] 0.0002097378 1.118611e-04 3.728483e-05
[1041,] 0.0002097378 1.590267e-04 5.301067e-05
[1042,] 0.0002097378 1.744232e-04 5.813153e-05
[1043,] 0.0002097378 1.728190e-04 5.759686e-05
[1044,] 0.0002097378 1.823137e-04 6.077170e-05
[1045,] 0.0002097378 1.063402e-04 3.544386e-05
[1046,] 0.0002097378 1.161236e-04 3.870597e-05
[1047,] 0.0002097378 1.826338e-04 6.087042e-05
[1048,] 0.0002097378 1.970991e-04 6.570262e-05
[1049,] 0.0002097378 1.953165e-04 6.510676e-05
[1050,] 0.0002097378 1.042827e-04 3.476112e-05
[1051,] 0.0002097378 1.972038e-04 6.573749e-05
[1052,] 0.0002097378 1.004958e-04 3.349839e-05
[1053,] 0.0002097378 1.974916e-04 6.583177e-05
[1054,] 0.0002097378 1.231493e-04 4.104942e-05
[1055,] 0.0002097378 4.948413e-04 1.649164e-04
[1056,] 0.0002097378 1.023792e-04 3.412683e-05
[1057,] 0.0002097378 1.720723e-04 5.736009e-05
[1058,] 0.0002097378 1.856802e-04 6.189340e-05
[1059,] 0.0002097378 9.519232e-05 3.173097e-05
[1060,] 0.0002097378 1.812682e-04 6.042338e-05
[1061,] 0.0002097378 4.692644e-04 1.563836e-04
[1062,] 0.0002097378 9.516887e-05 3.172310e-05
[1063,] 0.0002097378 4.538777e-04 1.512647e-04
[1064,] 0.0002097378 1.595380e-04 5.317245e-05
[1065,] 0.0002097378 4.404670e-04 1.467970e-04
[1066,] 0.0002097378 2.921760e-04 9.737908e-05
[1067,] 0.0002097378 7.315739e-04 2.438032e-04
[1068,] 0.0002097378 6.173627e-03 2.057615e-03
[1069,] 0.0002097378 1.881048e-03 6.269276e-04
[1070,] 0.0002097378 7.747593e-04 2.581545e-04
[1071,] 0.0002097378 1.579992e-04 5.266629e-05
[1072,] 0.0002097378 2.458305e-04 8.194507e-05
[1073,] 0.0002097378 1.348653e-04 4.495512e-05
[1074,] 0.0002097378 1.169324e-04 3.897807e-05
[1075,] 0.0002097378 1.706991e-04 5.689940e-05
[1076,] 0.0002097378 4.551219e-04 1.517133e-04
[1077,] 0.0002097378 2.152302e-04 7.173915e-05
[1078,] 0.0002097378 1.533942e-04 5.113129e-05
[1079,] 0.0002097378 1.583860e-04 5.279517e-05
[1080,] 0.0002097378 1.584257e-04 5.280841e-05
[1081,] 0.0002097378 2.012705e-04 6.708618e-05
[1082,] 0.0002097378 2.244211e-04 7.479606e-05
[1083,] 0.0002097378 3.393597e-04 1.130996e-04
[1084,] 0.0002097378 1.838239e-04 6.127430e-05
[1085,] 0.0002097378 2.790989e-03 9.301477e-04
[1086,] 0.0002097378 1.202865e-04 4.009540e-05
[1087,] 0.0002097378 1.836387e-04 6.121275e-05
[1088,] 0.0002097378 1.665679e-04 5.552219e-05
[1089,] 0.0002097378 1.828943e-04 6.096725e-05
[1090,] 0.0002097378 2.350772e-03 7.834698e-04
[1091,] 0.0002097378 5.411966e-04 1.804238e-04
[1092,] 0.0002097378 1.353445e-04 4.511480e-05
[1093,] 0.0002097378 1.561843e-04 5.205989e-05
[1094,] 0.0002097378 1.783605e-04 5.945224e-05
[1095,] 0.0002097378 1.650644e-04 5.502064e-05
[1096,] 0.0002097378 1.418364e-04 4.727877e-05
[1097,] 0.0002097378 1.390489e-02 4.634836e-03
[1098,] 0.0002097378 1.318682e-04 4.395630e-05
[1099,] 0.0002097378 3.533627e-04 1.177916e-04
[1100,] 0.0002097378 3.173895e-03 1.057931e-03
[1101,] 0.0002097378 1.330117e-04 4.433736e-05
[1102,] 0.0002097378 2.746094e-04 9.152337e-05
[1103,] 0.0002097378 1.612495e-04 5.375118e-05
[1104,] 0.0002097378 1.734137e-04 5.780595e-05
[1105,] 0.0002097378 1.734641e-04 5.782309e-05
[1106,] 0.0002097378 2.879230e-04 9.598016e-05
[1107,] 0.0002097378 6.101032e-04 2.033656e-04
[1108,] 0.0002097378 1.531226e-04 5.104040e-05
[1109,] 0.0002097378 1.645610e-04 5.485326e-05
[1110,] 0.0002097378 7.966139e-04 2.655352e-04
[1111,] 0.0002097378 4.131648e-04 1.377352e-04
[1112,] 0.0002097378 1.393961e-04 4.646617e-05
[1113,] 0.0002097378 1.534432e-04 5.114858e-05
[1114,] 0.0002097378 6.548752e-03 2.183071e-03
[1115,] 0.0002097378 3.610358e-04 1.203542e-04
[1116,] 0.0002097378 1.921260e-04 6.403867e-05
[1117,] 0.0002097378 1.563760e-04 5.212641e-05
[1118,] 0.0002097378 3.410062e-04 1.136792e-04
[1119,] 0.0002097378 1.563058e-04 5.210338e-05
[1120,] 0.0002097378 6.828361e-04 2.276300e-04
[1121,] 0.0002097378 6.954323e-04 2.318290e-04
[1122,] 0.0002097378 4.620623e-04 1.540420e-04
[1123,] 0.0002097378 3.926165e-04 1.308836e-04
[1124,] 0.0002097378 3.509581e-04 1.169966e-04
[1125,] 0.0002097378 3.314383e-04 1.104886e-04
[1126,] 0.0002097378 6.313142e-04 2.104554e-04
[1127,] 0.0002097378 3.387503e-04 1.129264e-04
[1128,] 0.0002097378 3.277872e-04 1.092715e-04
[1129,] 0.0002097378 2.823464e-04 9.410446e-05
[1130,] 0.0002097378 2.019912e-04 6.733235e-05
[1131,] 0.0002097378 3.652250e-04 1.217516e-04
[1132,] 0.0002097378 1.465961e-03 4.886358e-04
[1133,] 0.0002097378 3.536991e-04 1.179099e-04
[1134,] 0.0002097378 1.692947e-04 5.643305e-05
[1135,] 0.0002097378 3.587169e-04 1.195819e-04
[1136,] 0.0002097378 1.520628e-04 5.068895e-05
[1137,] 0.0002097378 3.751218e-04 1.250510e-04
[1138,] 0.0002097378 1.842234e-04 6.140296e-05
[1139,] 0.0002097378 1.961764e-04 6.538817e-05
[1140,] 0.0002097378 3.563320e-04 1.187871e-04
[1141,] 0.0002097378 3.796576e-04 1.265631e-04
[1142,] 0.0002097378 3.755851e-04 1.252063e-04
[1143,] 0.0002097378 3.638877e-04 1.213062e-04
[1144,] 0.0002097378 5.136917e-04 1.712558e-04
[1145,] 0.0002097378 1.514939e-04 5.049932e-05
[1146,] 0.0002097378 3.593725e-04 1.198015e-04
[1147,] 0.0002097378 3.526911e-04 1.175736e-04
[1148,] 0.0002097378 3.966390e-04 1.322233e-04
[1149,] 0.0002097378 3.019150e-04 1.006407e-04
[1150,] 0.0002097378 3.699790e-04 1.233379e-04
[1151,] 0.0002097378 5.996004e-04 1.999013e-04
[1152,] 0.0002097378 3.734170e-04 1.244830e-04
[1153,] 0.0002097378 1.978566e-04 6.594901e-05
[1154,] 0.0002097378 3.740752e-04 1.247024e-04
[1155,] 0.0002097378 3.637721e-04 1.212679e-04
[1156,] 0.0002097378 1.699778e-04 5.666078e-05
[1157,] 0.0002097378 3.692092e-04 1.230810e-04
[1158,] 0.0002097378 1.519621e-04 5.065540e-05
[1159,] 0.0002097378 4.892862e-04 1.631189e-04
[1160,] 0.0002097378 1.505058e-04 5.016995e-05
[1161,] 0.0002097378 3.831043e-04 1.277130e-04
[1162,] 0.0002097378 1.643313e-04 5.477851e-05
[1163,] 0.0002097378 6.256877e-04 2.085838e-04
[1164,] 0.0002097378 3.408956e-04 1.136416e-04
[1165,] 0.0002097378 7.742330e-04 2.581054e-04
[1166,] 0.0002097378 4.886580e-03 1.629005e-03
[1167,] 0.0002097378 7.329108e-04 2.443303e-04
[1168,] 0.0002097378 2.007966e-04 6.693405e-05
[1169,] 0.0002097378 3.680646e-04 1.226993e-04
[1170,] 0.0002097378 3.734650e-04 1.244993e-04
[1171,] 0.0002097378 3.857983e-04 1.286111e-04
[1172,] 0.0002097378 3.669738e-04 1.223357e-04
[1173,] 0.0002097378 4.661991e-03 1.554121e-03
[1174,] 0.0002097378 3.548253e-04 1.182859e-04
[1175,] 0.0002097378 3.592371e-04 1.197567e-04
[1176,] 0.0002097378 3.709110e-04 1.236483e-04
[1177,] 0.0002097378 4.524145e-04 1.508196e-04
[1178,] 0.0002097378 1.212535e-03 4.041706e-04
[1179,] 0.0002097378 3.673598e-04 1.224638e-04
[1180,] 0.0002097378 1.401828e-04 4.672848e-05
[1181,] 0.0002097378 1.527883e-04 5.093089e-05
[1182,] 0.0002097378 4.094828e-04 1.364797e-04
[1183,] 0.0002097378 3.307327e-04 1.102539e-04
[1184,] 0.0002097378 3.535727e-04 1.178678e-04
[1185,] 0.0002097378 3.800531e-04 1.266960e-04
[1186,] 0.0002097378 3.882316e-04 1.294211e-04
[1187,] 0.0002097378 3.970567e-04 1.323641e-04
[1188,] 0.0002097378 2.007924e-04 6.693268e-05
[1189,] 0.0002097378 2.018946e-04 6.730018e-05
[1190,] 0.0002097378 3.787848e-04 1.262731e-04
[1191,] 0.0002097378 3.760458e-04 1.253595e-04
[1192,] 0.0002097378 2.637172e-04 8.789593e-05
[1193,] 0.0002097378 3.801199e-04 1.267186e-04
[1194,] 0.0002097378 3.763660e-04 1.254668e-04
[1195,] 0.0002097378 1.441095e-04 4.803760e-05
[1196,] 0.0002097378 1.019408e-04 3.398079e-05
[1197,] 0.0002097378 5.727533e-04 1.909290e-04
[1198,] 0.0002097378 2.723996e-04 9.080389e-05
[1199,] 0.0002097378 1.383652e-04 4.612228e-05
[1200,] 0.0002097378 3.530509e-04 1.176934e-04
[1201,] 0.0002097378 1.548858e-04 5.162964e-05
[1202,] 0.0002097378 4.439843e-04 1.480112e-04
[1203,] 0.0002097378 3.879444e-04 1.293261e-04
[1204,] 0.0002097378 3.700040e-04 1.233470e-04
[1205,] 0.0002097378 1.945873e-04 6.485410e-05
[1206,] 0.0002097378 3.322060e-04 1.107433e-04
[1207,] 0.0002097378 1.670353e-04 5.567988e-05
[1208,] 0.0002097378 1.489215e-04 4.964503e-05
[1209,] 0.0002097378 3.651064e-04 1.217123e-04
[1210,] 0.0002097378 3.687272e-04 1.229200e-04
[1211,] 0.0002097378 4.029563e-04 1.343307e-04
[1212,] 0.0002097378 3.945848e-04 1.315400e-04
[1213,] 0.0002097378 4.919917e-04 1.640195e-04
[1214,] 0.0002097378 3.601149e-04 1.200486e-04
[1215,] 0.0002097378 3.853458e-04 1.284610e-04
[1216,] 0.0002097378 3.813741e-04 1.271359e-04
[1217,] 0.0002097378 3.797993e-04 1.266107e-04
[1218,] 0.0002097378 3.802685e-04 1.267673e-04
[1219,] 0.0002097378 3.511687e-04 1.170662e-04
[1220,] 0.0002097378 4.055391e-04 1.351925e-04
[1221,] 0.0002097378 3.769539e-04 1.256627e-04
[1222,] 0.0002097378 3.769488e-04 1.256611e-04
[1223,] 0.0002097378 1.183537e-03 3.945080e-04
[1224,] 0.0002097378 3.663239e-04 1.221181e-04
[1225,] 0.0002097378 3.803457e-04 1.267935e-04
[1226,] 0.0002097378 2.728699e-03 9.095454e-04
[1227,] 0.0002097378 1.907621e-04 6.358930e-05
[1228,] 0.0002097378 3.757303e-04 1.252550e-04
[1229,] 0.0002097378 3.696574e-04 1.232296e-04
[1230,] 0.0002097378 3.470876e-04 1.157062e-04
[1231,] 0.0002097378 3.450705e-04 1.150380e-04
[1232,] 0.0002097378 3.438698e-04 1.146328e-04
[1233,] 0.0002097378 4.899097e-04 1.633177e-04
[1234,] 0.0002097378 3.415821e-04 1.138474e-04
[1235,] 0.0002097378 1.377149e-04 4.590567e-05
[1236,] 0.0002097378 3.541197e-04 1.180506e-04
[1237,] 0.0002097378 3.632480e-04 1.210934e-04
[1238,] 0.0002097378 1.143853e-03 3.812814e-04
[1239,] 0.0002097378 3.647232e-04 1.215857e-04
[1240,] 0.0002097378 3.866283e-04 1.288885e-04
[1241,] 0.0002097378 3.628570e-04 1.209633e-04
[1242,] 0.0002097378 1.985971e-04 6.620111e-05
[1243,] 0.0002097378 3.697058e-04 1.232464e-04
[1244,] 0.0002097378 3.000239e-04 9.999713e-05
[1245,] 0.0002097378 3.662767e-04 1.221027e-04
[1246,] 0.0002097378 1.927223e-04 6.424263e-05
[1247,] 0.0002097378 3.656115e-04 1.218826e-04
[1248,] 0.0002097378 3.578822e-04 1.193053e-04
[1249,] 0.0002097378 3.919441e-04 1.306336e-04
[1250,] 0.0002097378 4.424203e-04 1.474918e-04
[1251,] 0.0002097378 3.500587e-04 1.166965e-04
[1252,] 0.0002097378 3.552112e-04 1.184143e-04
[1253,] 0.0002097378 3.550150e-04 1.183491e-04
[1254,] 0.0002097378 3.526997e-04 1.175768e-04
[1255,] 0.0002097378 3.662737e-04 1.221022e-04
[1256,] 0.0002097378 3.562725e-04 1.187676e-04
[1257,] 0.0002097378 3.561847e-04 1.187388e-04
[1258,] 0.0002097378 3.688170e-04 1.229500e-04
[1259,] 0.0002097378 3.627259e-04 1.209190e-04
[1260,] 0.0002097378 3.748119e-04 1.249492e-04
[1261,] 0.0002097378 3.735461e-04 1.245263e-04
[1262,] 0.0002097378 3.331258e-04 1.110514e-04
[1263,] 0.0002097378 3.467585e-04 1.155967e-04
[1264,] 0.0002097378 3.586849e-04 1.195720e-04
[1265,] 0.0002097378 3.448318e-04 1.149542e-04
[1266,] 0.0002097378 3.569048e-04 1.189541e-04
[1267,] 0.0002097378 3.244793e-03 1.081660e-03
[1268,] 0.0002097378 3.089917e-04 1.030039e-04
[1269,] 0.0002097378 1.343789e-04 4.479366e-05
[1270,] 0.0002097378 3.443711e-04 1.148005e-04
[1271,] 0.0002097378 3.642036e-04 1.214116e-04
[1272,] 0.0002097378 3.312562e-04 1.104263e-04
[1273,] 0.0002097378 3.391316e-04 1.130537e-04
[1274,] 0.0002097378 1.971231e-04 6.570922e-05
[1275,] 0.0002097378 3.588012e-04 1.195874e-04
[1276,] 0.0002097378 3.478314e-04 1.159539e-04
[1277,] 0.0002097378 1.236507e-04 4.121691e-05
[1278,] 0.0002097378 3.634645e-04 1.211657e-04
[1279,] 0.0002097378 3.623510e-04 1.207939e-04
[1280,] 0.0002097378 3.497568e-04 1.165939e-04
[1281,] 0.0002097378 3.336138e-04 1.112125e-04
[1282,] 0.0002097378 3.733364e-04 1.244566e-04
[1283,] 0.0002097378 4.247808e-04 1.416098e-04
[1284,] 0.0002097378 3.729660e-04 1.243326e-04
[1285,] 0.0002097378 3.542424e-04 1.180909e-04
[1286,] 0.0002097378 1.900964e-04 6.336664e-05
[1287,] 0.0002097378 3.867221e-04 1.289191e-04
[1288,] 0.0002097378 1.373428e-04 4.578176e-05
[1289,] 0.0002097378 4.257513e-04 1.419367e-04
[1290,] 0.0002097378 1.878178e-04 6.260474e-05
[1291,] 0.0002097378 3.687155e-04 1.229139e-04
[1292,] 0.0002097378 4.901493e-04 1.634034e-04
[1293,] 0.0002097378 1.417099e-04 4.723696e-05
[1294,] 0.0002097378 3.509225e-04 1.169830e-04
[1295,] 0.0002097378 3.480297e-04 1.160180e-04
[1296,] 0.0002097378 3.494438e-04 1.164896e-04
[1297,] 0.0002097378 3.582170e-04 1.194132e-04
[1298,] 0.0002097378 3.525326e-04 1.175182e-04
[1299,] 0.0002097378 3.087152e-04 1.029114e-04
[1300,] 0.0002097378 1.444966e-03 4.816261e-04
[1301,] 0.0002097378 2.776988e-04 9.257068e-05
[1302,] 0.0002097378 3.149088e-04 1.049759e-04
[1303,] 0.0002097378 3.128674e-04 1.042960e-04
[1304,] 0.0002097378 2.014082e-03 6.713280e-04
[1305,] 0.0002097378 1.286668e-04 4.288930e-05
[1306,] 0.0002097378 3.104909e-04 1.035044e-04
[1307,] 0.0002097378 5.451597e-04 1.817251e-04
[1308,] 0.0002097378 5.476766e-04 1.825642e-04
[1309,] 0.0002097378 5.368277e-04 1.789682e-04
[1310,] 0.0002097378 2.816612e-04 9.389253e-05
[1311,] 0.0002097378 2.781298e-04 9.271510e-05
[1312,] 0.0002097378 2.562313e-04 8.540742e-05
[1313,] 0.0002097378 1.431052e-04 4.770268e-05
[1314,] 0.0002097378 2.344601e-04 7.814578e-05
[1315,] 0.0002097378 1.352275e-04 4.507630e-05
[1316,] 0.0002097378 1.361062e-03 4.536708e-04
[1317,] 0.0002097378 2.877574e-04 9.590671e-05
[1318,] 0.0002097378 1.350221e-04 4.500779e-05
[1319,] 0.0002097378 1.909877e-03 6.366073e-04
[1320,] 0.0002097378 2.170908e-04 7.236396e-05
[1321,] 0.0002097378 1.334795e-04 4.449566e-05
[1322,] 0.0002097378 1.396173e-04 4.653857e-05
[1323,] 0.0002097378 1.078600e-04 3.595318e-05
[1324,] 0.0002097378 7.539052e-04 2.513584e-04
[1325,] 0.0002097378 1.276043e-04 4.253165e-05
[1326,] 0.0002097378 4.171247e-04 1.390399e-04
[1327,] 0.0002097378 2.001356e-04 6.670785e-05
[1328,] 0.0002097378 4.832456e-04 1.611073e-04
[1329,] 0.0002097378 1.581400e-04 5.271472e-05
[1330,] 0.0002097378 1.833475e-04 6.111219e-05
[1331,] 0.0002097378 8.999195e-04 2.999905e-04
[1332,] 0.0002097378 1.053695e-03 3.512534e-04
[1333,] 0.0002097378 7.572681e-04 2.524207e-04
[1334,] 0.0002097378 4.007000e-04 1.335908e-04
[1335,] 0.0002097378 2.673857e-04 8.914110e-05
[1336,] 0.0002097378 1.061657e-03 3.538804e-04
[1337,] 0.0002097378 2.013150e-04 6.710210e-05
[1338,] 0.0002097378 1.341680e-04 4.472339e-05
[1339,] 0.0002097378 4.130621e-04 1.377119e-04
[1340,] 0.0002097378 2.870441e-04 9.568852e-05
[1341,] 0.0002097378 4.426908e-04 1.475941e-04
[1342,] 0.0002097378 1.725908e-04 5.753019e-05
[1343,] 0.0002097378 1.897346e-04 6.323868e-05
[1344,] 0.0002097378 2.255361e-04 7.517811e-05
[1345,] 0.0002097378 2.453294e-04 8.177057e-05
[1346,] 0.0002097378 1.440011e-04 4.799978e-05
[1347,] 0.0002097378 2.112623e-04 7.042281e-05
[1348,] 0.0002097378 5.902505e-04 1.967907e-04
[1349,] 0.0002097378 1.384070e-04 4.613381e-05
[1350,] 0.0002097378 1.430364e-04 4.767854e-05
[1351,] 0.0002097378 3.044316e-04 1.014963e-04
[1352,] 0.0002097378 1.359565e-04 4.532009e-05
[1353,] 0.0002097378 1.739325e-03 5.800007e-04
[1354,] 0.0002097378 6.929466e-04 2.310687e-04
[1355,] 0.0002097378 1.263182e-04 4.210727e-05
[1356,] 0.0002097378 6.042738e-04 2.014126e-04
[1357,] 0.0002097378 1.419937e-04 4.733268e-05
[1358,] 0.0002097378 1.114393e-04 3.714574e-05
[1359,] 0.0002097378 1.324654e-04 4.415582e-05
[1360,] 0.0002097378 1.352766e-04 4.509024e-05
[1361,] 0.0002097378 1.289563e-04 4.298759e-05
[1362,] 0.0002097378 1.354854e-04 4.516038e-05
[1363,] 0.0002097378 1.119662e-04 3.732147e-05
[1364,] 0.0002097378 1.199256e-04 3.997439e-05
[1365,] 0.0002097378 2.072175e-04 6.906999e-05
[1366,] 0.0002097378 1.260563e-04 4.202007e-05
[1367,] 0.0002097378 1.405080e-04 4.683379e-05
[1368,] 0.0002097378 1.955183e-04 6.517175e-05
[1369,] 0.0002097378 1.528533e-04 5.095522e-05
[1370,] 0.0002097378 1.778808e-04 5.929229e-05
[1371,] 0.0002097378 1.480540e-04 4.935527e-05
[1372,] 0.0002097378 2.967452e-04 9.893851e-05
[1373,] 0.0002097378 2.031190e-04 6.771494e-05
[1374,] 0.0002097378 1.727868e-04 5.759922e-05
[1375,] 0.0002097378 1.086087e-04 3.620311e-05
[1376,] 0.0002097378 9.505876e-05 3.168651e-05
[1377,] 0.0002097378 1.879787e-04 6.265783e-05
[1378,] 0.0002097378 4.425521e-04 1.474848e-04
[1379,] 0.0002097378 1.681833e-04 5.606554e-05
[1380,] 0.0002097378 1.321301e-04 4.404418e-05
[1381,] 0.0002097378 1.149302e-04 3.831095e-05
[1382,] 0.0002097378 1.855272e-04 6.184223e-05
[1383,] 0.0002097378 2.005661e-04 6.685812e-05
[1384,] 0.0002097378 1.807117e-04 6.023197e-05
[1385,] 0.0002097378 1.250465e-04 4.168234e-05
[1386,] 0.0002097378 1.520032e-04 5.066823e-05
[1387,] 0.0002097378 1.256386e-04 4.187950e-05
[1388,] 0.0002097378 1.240660e-04 4.135505e-05
[1389,] 0.0002097378 4.608992e-04 1.536675e-04
[1390,] 0.0002097378 1.906015e-04 6.352896e-05
[1391,] 0.0002097378 4.656923e-04 1.552675e-04
[1392,] 0.0002097378 1.118375e-04 3.727879e-05
[1393,] 0.0002097378 1.278351e-04 4.260951e-05
[1394,] 0.0002097378 1.346869e-04 4.489358e-05
[1395,] 0.0002097378 1.152091e-04 3.840252e-05
[1396,] 0.0002097378 1.257710e-04 4.192156e-05
[1397,] 0.0002097378 9.306038e-05 3.102022e-05
[1398,] 0.0002097378 1.015466e-04 3.384824e-05
[1399,] 0.0002601025 1.341786e-04 1.178729e-03
[1400,] 0.0002097378 1.012227e-04 3.374002e-05
[1401,] 0.0002097378 1.314404e-04 4.381222e-05
[1402,] 0.0002097378 1.229150e-04 4.097092e-05
[1403,] 0.0002097378 1.408940e-04 6.228809e-05
[1404,] 0.0002097378 1.091903e-04 3.639838e-05
[1405,] 0.0002097378 1.323416e-04 4.411020e-05
[1406,] 0.0022216959 1.322081e-04 1.485950e-02
[1407,] 0.0002097378 1.925758e-04 6.418781e-05
[1408,] 0.0002097378 1.950436e-04 6.501033e-05
[1409,] 0.0002097378 9.804401e-05 3.268178e-05
[1410,] 0.0002097378 1.329465e-04 4.431905e-05
[1411,] 0.0002097378 1.001453e-04 3.338260e-05
[1412,] 0.0002097378 1.368392e-04 4.561674e-05
[1413,] 0.0002097378 1.948724e-04 6.495081e-05
[1414,] 0.0002097378 1.917903e-04 6.392563e-05
[1415,] 0.0002097378 1.378683e-04 4.595887e-05
[1416,] 0.0002097378 9.523194e-05 3.174410e-05
[1417,] 0.0002097378 1.345514e-04 4.485389e-05
[1418,] 0.0010738672 1.329675e-04 6.039158e-03
[1419,] 0.0002097378 1.358325e-04 4.528017e-05
[1420,] 0.0002097378 1.914815e-04 6.382358e-05
[1421,] 0.0002097378 1.789748e-04 5.965445e-05
[1422,] 0.0014600014 1.323643e-04 9.023903e-03
[1423,] 0.0002097378 1.129342e-04 3.764416e-05
[1424,] 0.0002097378 9.533741e-05 3.177926e-05
[1425,] 0.0002097378 4.706662e-04 1.569331e-04
[1426,] 0.0002097378 1.929918e-04 6.432626e-05
[1427,] 0.0002097378 9.492951e-05 3.164322e-05
[1428,] 0.0002097378 2.146644e-04 7.154987e-05
[1429,] 0.0018190706 1.341852e-04 2.152892e-02
[1430,] 0.0002097378 1.143286e-04 3.811052e-05
[1431,] 0.0002097378 1.878414e-04 6.261188e-05
[1432,] 0.0002097378 1.176852e-04 3.922941e-05
[1433,] 0.0002097378 1.080160e-04 3.600597e-05
[1434,] 0.0002097378 1.738920e-04 5.796007e-05
[1435,] 0.0057957942 1.143942e-04 3.173173e-03
[1436,] 0.0002097378 9.421464e-05 3.140545e-05
[1437,] 0.0002097378 1.166079e-04 3.887020e-05
[1438,] 0.0008764612 1.458290e-04 4.861000e-05
[1439,] 0.0002097378 1.753252e-04 5.844596e-05
[1440,] 0.0002097378 2.165892e-04 7.219193e-05
[1441,] 0.0002097378 1.128316e-04 3.761080e-05
[1442,] 0.0002097378 1.346134e-04 4.486774e-05
[1443,] 0.0002097378 1.136974e-04 3.790045e-05
[1444,] 0.0015166167 1.066700e-04 3.555646e-05
[1445,] 0.0002097378 1.723541e-04 5.744773e-05
[1446,] 0.0002097378 1.720898e-04 5.736000e-05
[1447,] 0.0016601057 1.331329e-04 1.566215e-02
[1448,] 0.0002097378 1.286004e-04 4.286584e-05
[1449,] 0.0002097378 9.172850e-05 3.057653e-05
[1450,] 0.0002097378 9.053303e-05 3.017774e-05
[1451,] 0.0002097378 9.058540e-05 3.019524e-05
[1452,] 0.0002097378 1.160603e-04 3.868941e-05
[1453,] 0.0002097378 9.049570e-05 3.016528e-05
[1454,] 0.0002097378 9.048743e-05 3.016251e-05
[1455,] 0.0002097378 9.048599e-05 3.016202e-05
[1456,] 0.0002097378 9.067183e-05 3.022390e-05
[1457,] 0.0002097378 1.272522e-04 4.241568e-05
[1458,] 0.0018786646 1.328210e-04 1.807725e-02
[1459,] 0.0002097378 9.054371e-05 3.018132e-05
[1460,] 0.0009624674 1.335460e-04 1.050939e-02
[1461,] 0.0002097378 9.693980e-05 3.231224e-05
[1462,] 0.0015845680 1.384525e-04 3.092962e-02
[1463,] 0.0002097378 9.050951e-05 3.016990e-05
[1464,] 0.0002097378 9.056976e-05 3.019002e-05
[1465,] 0.0002097378 9.051678e-05 3.017233e-05
[1466,] 0.0002097378 9.049036e-05 3.016350e-05
[1467,] 0.0002097378 9.051033e-05 3.017018e-05
[1468,] 0.0002097378 1.157233e-04 3.857520e-05
[1469,] 0.0002097378 9.052247e-05 3.017424e-05
[1470,] 0.0002097378 9.049388e-05 3.016468e-05
[1471,] 0.0002097378 9.054646e-05 3.018230e-05
[1472,] 0.0002097378 9.074392e-05 3.024819e-05
[1473,] 0.0002097378 9.046013e-05 3.015334e-05
[1474,] 0.0002097378 9.192547e-05 3.064141e-05
[1475,] 0.0002097378 1.414477e-04 4.714420e-05
[1476,] 0.0002097378 9.121340e-05 3.040418e-05
[1477,] 0.0002097378 9.150166e-05 3.050022e-05
[1478,] 0.0002097378 9.171313e-05 3.057072e-05
[1479,] 0.0002097378 9.126877e-05 3.042262e-05
[1480,] 0.0002097378 9.136663e-05 3.045524e-05
[1481,] 0.0002097378 9.281841e-05 3.093914e-05
[1482,] 0.0002097378 9.127153e-05 3.042359e-05
[1483,] 0.0002097378 9.096706e-05 3.032213e-05
[1484,] 0.0002097378 9.126633e-05 3.042183e-05
[1485,] 0.0002097378 9.124490e-05 3.041468e-05
[1486,] 0.0002097378 9.116151e-05 3.038689e-05
[1487,] 0.0002097378 9.093023e-05 3.030985e-05
[1488,] 0.0002097378 9.102873e-05 3.034265e-05
[1489,] 0.0002097378 9.276029e-05 3.091959e-05
[1490,] 0.0002097378 9.294062e-05 3.097973e-05
[1491,] 0.0002097378 9.287228e-05 3.095699e-05
[1492,] 0.0002097378 9.327312e-05 3.109052e-05
[1493,] 0.0002097378 9.249859e-05 3.083245e-05
[1494,] 0.0002097378 1.245500e-04 4.151545e-05
[1495,] 0.0002097378 1.246796e-04 4.155855e-05
[1496,] 0.0002097378 9.215238e-05 3.071711e-05
[1497,] 0.0002097378 9.218429e-05 3.072775e-05
[1498,] 0.0002097378 9.218616e-05 3.072838e-05
[1499,] 0.0002097378 9.276502e-05 3.092126e-05
[1500,] 0.0002097378 9.196425e-05 3.065442e-05
[1501,] 0.0002097378 9.217946e-05 3.072614e-05
[1502,] 0.0002097378 9.211693e-05 3.070533e-05
[1503,] 0.0002097378 9.179798e-05 3.059904e-05
[1504,] 0.0002097378 9.216906e-05 3.072269e-05
[1505,] 0.0002097378 1.241248e-04 4.137419e-05
[1506,] 0.0002097378 1.824254e-04 6.080913e-05
[1507,] 0.0002097378 9.099876e-05 3.033283e-05
[1508,] 0.0002097378 9.245515e-05 3.081796e-05
[1509,] 0.0002097378 9.126064e-05 3.042001e-05
[1510,] 0.0002097378 1.173617e-04 3.912158e-05
[1511,] 0.0002097378 9.136111e-05 3.045350e-05
[1512,] 0.0002097378 4.998817e-04 1.666489e-04
[1513,] 0.0002097378 9.150177e-05 3.050032e-05
[1514,] 0.0002097378 9.139868e-05 3.046600e-05
[1515,] 0.0002097378 3.686540e-04 1.228971e-04
[1516,] 0.0002097379 1.243607e-04 4.145370e-05
[1517,] 0.0002097378 1.038685e-04 3.462439e-05
[1518,] 0.0002097378 4.854113e-04 1.618274e-04
[1519,] 0.0002097378 1.114841e-04 3.716337e-05
[1520,] 0.0002097378 9.192733e-05 3.064214e-05
[1521,] 0.0002097378 9.182437e-05 3.060784e-05
[1522,] 0.0002097378 9.547758e-05 3.182607e-05
[1523,] 0.0002097378 9.558195e-05 3.186085e-05
[1524,] 0.0002097378 1.140848e-04 3.802878e-05
[1525,] 0.0376928273 1.349369e-04 7.986042e-01
[1526,] 0.0002097378 1.146082e-04 3.820332e-05
[1527,] 0.0002097378 1.046472e-04 3.488141e-05
[1528,] 0.0002097378 1.061699e-03 3.540351e-04
[1529,] 0.0002097378 1.337714e-04 4.459065e-05
[1530,] 0.0002097378 1.913132e-04 6.376865e-05
[1531,] 0.0002097378 1.111658e-04 3.705531e-05
[1532,] 0.0011930156 1.269083e-04 9.316984e-04
[1533,] 0.0002097378 1.689638e-04 1.076317e-03
[1534,] 0.0004472566 9.933598e-05 3.311278e-05
[1535,] 0.0002996056 2.772632e-04 9.241796e-05
[1536,] 0.0003170848 1.240889e-04 1.916094e-04
[1537,] 0.0002097378 1.188274e-04 3.960899e-05
[1538,] 0.0002097378 2.384088e-04 7.946635e-05
[1539,] 0.0004485003 8.145974e-04 2.715035e-04
[1540,] 0.0003588644 1.228794e-04 1.911718e-04
[1541,] 0.0002097378 1.713569e-04 1.484341e-03
[1542,] 0.0002097378 1.531633e-04 5.105184e-05
[1543,] 0.0004983717 8.229418e-04 2.742833e-04
[1544,] 0.0006106768 5.022612e-04 1.673990e-04
[1545,] 0.0002097378 1.811741e-04 6.038941e-05
[1546,] 0.0002097378 1.239203e-04 4.130653e-05
[1547,] 0.0003779908 1.247542e-04 2.352418e-04
[1548,] 0.0009123614 1.019892e-04 3.399566e-05
[1549,] 0.0002097378 1.185280e-04 3.950896e-05
[1550,] 0.0002097378 1.765248e-04 5.883770e-05
[1551,] 0.0002097378 1.405742e-04 4.685813e-05
[1552,] 0.0002097378 4.177751e-04 1.392431e-04
[1553,] 0.0002097378 1.473431e-04 4.911281e-05
[1554,] 0.0002097378 1.368925e-04 4.563156e-05
[1555,] 0.0002097378 1.815080e-04 6.049628e-05
[1556,] 0.0002097378 4.588466e-04 1.529229e-04
[1557,] 0.0002097378 1.440880e-04 4.802612e-05
[1558,] 0.0002097378 2.868222e-04 9.561326e-05
[1559,] 0.0002097378 1.317806e-04 4.393121e-05
[1560,] 0.0002097378 1.281120e-04 4.270833e-05
[1561,] 0.0002097378 1.380148e-04 4.600551e-05
[1562,] 0.0002097378 1.193150e-04 3.977573e-05
[1563,] 0.0002097378 1.156604e-04 3.855638e-05
[1564,] 0.0002097378 1.833471e-04 6.111867e-05
[1565,] 0.0002097378 1.863894e-04 6.213372e-05
[1566,] 0.0002097378 1.184715e-03 3.950849e-04
[1567,] 0.0002097378 2.073524e-03 6.914991e-04
[1568,] 0.0002097379 1.107841e-04 3.693331e-05
[1569,] 0.0002097379 9.851290e-05 3.284050e-05
[1570,] 0.0002097378 1.225501e-04 4.084985e-05
[1571,] 0.0002097378 4.399018e-04 1.466854e-04
[1572,] 0.0002097378 3.363222e-04 1.121382e-04
[1573,] 0.0002097378 5.025389e-04 1.675544e-04
[1574,] 0.0002097378 9.311603e-05 3.103985e-05
[1575,] 0.0002097378 9.616458e-05 3.205666e-05
[1576,] 0.0002097378 1.406242e-04 4.687372e-05
[1577,] 0.0002097378 6.580514e-04 2.194088e-04
[1578,] 0.0002097378 1.934802e-04 6.449455e-05
[1579,] 0.0002097378 2.711860e-04 9.041267e-05
[1580,] 0.0002097378 1.008968e-04 3.363486e-05
[1581,] 0.0002097378 1.262744e-04 4.209038e-05
[1582,] 0.0002097378 1.243059e-04 4.143478e-05
[1583,] 0.0002097378 2.406471e-03 8.023974e-04
[1584,] 0.0002097378 1.163208e-04 3.877540e-05
[1585,] 0.0002097378 9.489526e-05 3.163302e-05
[1586,] 0.0002097378 1.243124e-04 4.143660e-05
[1587,] 0.0002097378 9.239616e-05 3.079966e-05
[1588,] 0.0002097378 1.495926e-03 4.987730e-04
[1589,] 0.0002097378 1.945997e-04 6.486697e-05
[1590,] 0.0002097378 1.066846e-04 3.556481e-05
[1591,] 0.0002097378 1.972527e-03 6.576636e-04
[1592,] 0.0002097378 1.670218e-03 5.569695e-04
[1593,] 0.0002097378 2.047842e-04 6.827071e-05
[1594,] 0.0002097378 1.854214e-04 6.180896e-05
[1595,] 0.0002097378 9.736114e-05 3.245352e-05
[1596,] 0.0002097378 9.770694e-05 3.256891e-05
[1597,] 0.0002097378 1.854352e-04 6.181238e-05
[1598,] 0.0002097378 1.897848e-04 6.326241e-05
[1599,] 0.0002097378 1.272672e-04 4.242229e-05
[1600,] 0.0002097378 1.239851e-04 4.132780e-05
[1601,] 0.0002097378 1.733715e-04 5.779100e-05
[1602,] 0.0002097378 2.731358e-04 9.104218e-05
[1603,] 0.0002097378 1.031901e-04 3.439636e-05
[1604,] 0.0002097378 2.109041e-04 7.030085e-05
[1605,] 0.0002097378 1.014153e-04 3.380526e-05
[1606,] 0.0002097378 1.440854e-04 4.803401e-05
[1607,] 0.0002097378 2.479909e-04 8.266425e-05
[1608,] 0.0002097378 1.588389e-04 5.294654e-05
[1609,] 0.0002097378 1.583183e-04 5.277298e-05
[1610,] 0.0002097378 1.055684e-04 3.519019e-05
[1611,] 0.0002097378 1.577881e-04 5.259624e-05
[1612,] 0.0002097378 2.141875e-04 7.139506e-05
[1613,] 0.0002097378 1.737237e-04 5.790817e-05
[1614,] 0.0002097378 9.062211e-05 3.020653e-05
[1615,] 0.0002097378 1.573547e-04 5.245178e-05
[1616,] 0.0002097378 1.067131e-04 3.557216e-05
[1617,] 0.0002097378 1.576306e-04 5.254372e-05
[1618,] 0.0002097378 1.159487e-04 3.865373e-05
[1619,] 0.0002097378 3.770981e-04 1.256962e-04
[1620,] 0.0002097378 1.577427e-04 5.258113e-05
[1621,] 0.0002097378 2.225272e-04 7.417494e-05
[1622,] 0.0002097378 2.141875e-04 7.139504e-05
[1623,] 0.0002097378 2.186246e-04 7.287413e-05
[1624,] 0.0002097378 2.085907e-04 6.953058e-05
[1625,] 0.0002097378 1.169448e-04 3.898448e-05
[1626,] 0.0002097378 1.572467e-04 5.241573e-05
[1627,] 0.0002097378 2.313615e-04 7.712141e-05
[1628,] 0.0002097378 8.970019e-05 2.990052e-05
[1629,] 0.0002097378 1.146056e-04 3.820426e-05
[1630,] 0.0002097378 1.053253e-04 3.510907e-05
[1631,] 0.0002097378 1.578993e-04 5.263330e-05
[1632,] 0.0002097378 1.052852e-04 3.509568e-05
[1633,] 0.0002097378 1.576148e-04 5.253849e-05
[1634,] 0.0002097378 1.050729e-04 3.502474e-05
[1635,] 0.0002097378 1.340051e-04 4.466844e-05
[1636,] 0.0002097378 2.089786e-04 6.966026e-05
[1637,] 0.0002097378 1.008214e-04 3.360766e-05
[1638,] 0.0002097378 1.592850e-04 5.309526e-05
[1639,] 0.0002097378 1.954344e-04 6.514293e-05
[1640,] 0.0002097378 2.224963e-04 7.416450e-05
[1641,] 0.0002097378 1.444378e-04 4.815153e-05
[1642,] 0.0002097378 2.080872e-04 6.936294e-05
[1643,] 0.0002097378 1.054360e-04 3.514597e-05
[1644,] 0.0002097378 1.172177e-04 3.907711e-05
[1645,] 0.0002097378 1.042089e-04 3.473635e-05
[1646,] 0.0002097378 2.021092e-04 6.736936e-05
[1647,] 0.0002097378 1.157635e-04 3.859054e-05
[1648,] 0.0002097378 1.574090e-04 5.246986e-05
[1649,] 0.0002097378 2.085907e-04 6.953083e-05
[1650,] 0.0002097378 1.068660e-04 3.562399e-05
[1651,] 0.0002097378 1.582159e-04 5.273893e-05
[1652,] 0.0002097378 1.893733e-04 6.312417e-05
[1653,] 0.0002097378 1.996609e-04 6.654926e-05
[1654,] 0.0002097378 1.649020e-04 5.496754e-05
[1655,] 0.0002097378 1.963787e-04 6.545876e-05
[1656,] 0.0002097378 1.086377e-04 3.621617e-05
[1657,] 0.0002097378 1.662045e-04 5.540184e-05
[1658,] 0.0002097378 2.061616e-04 6.872135e-05
[1659,] 0.0002097378 1.160870e-04 3.869842e-05
[1660,] 0.0002097378 1.039395e-04 3.464936e-05
[1661,] 0.0002097378 1.662125e-04 5.540452e-05
[1662,] 0.0002097378 1.685075e-04 5.616908e-05
[1663,] 0.0002097378 2.126001e-04 7.086763e-05
[1664,] 0.0002097378 1.050447e-04 3.501790e-05
[1665,] 0.0002097378 1.661435e-04 5.538155e-05
[1666,] 0.0002097378 2.111979e-04 7.040031e-05
[1667,] 0.0002097378 1.686584e-04 5.621991e-05
[1668,] 0.0002097378 1.410555e-04 4.702566e-05
[1669,] 0.0002097378 1.652297e-04 5.507689e-05
[1670,] 0.0002097378 1.661764e-04 5.539249e-05
[1671,] 0.0002097378 1.153533e-04 3.845506e-05
[1672,] 0.0002097378 1.662288e-04 5.540996e-05
[1673,] 0.0002097378 1.660984e-04 5.536647e-05
[1674,] 0.0002097378 2.099549e-04 6.998591e-05
[1675,] 0.0002097378 1.058064e-04 3.526995e-05
[1676,] 0.0002097378 1.053739e-04 3.512565e-05
[1677,] 0.0002097378 1.641497e-04 5.471687e-05
[1678,] 0.0002097378 1.175095e-04 3.917296e-05
[1679,] 0.0002097378 1.207188e-04 4.024410e-05
[1680,] 0.0002097378 9.462309e-05 3.154297e-05
[1681,] 0.0002097378 2.135525e-04 7.118346e-05
[1682,] 0.0002097378 1.841634e-04 6.138372e-05
[1683,] 0.0002097378 1.052568e-04 3.508654e-05
[1684,] 0.0002097378 1.109358e-04 3.698190e-05
[1685,] 0.0002097378 9.019597e-05 3.006598e-05
[1686,] 0.0002097378 1.652957e-04 5.509888e-05
[1687,] 0.0002097378 1.656963e-04 5.523243e-05
[1688,] 0.0002097378 1.047004e-04 3.490315e-05
[1689,] 0.0002097378 1.658880e-04 5.529638e-05
[1690,] 0.0002097378 1.655504e-04 5.518383e-05
[1691,] 0.0002097378 1.171654e-04 3.906003e-05
[1692,] 0.0002097378 1.661608e-04 5.538725e-05
[1693,] 0.0002097378 1.900641e-04 6.335032e-05
[1694,] 0.0002097378 1.118857e-04 3.729510e-05
[1695,] 0.0002097378 1.449877e-04 4.833717e-05
[1696,] 0.0002097378 1.116421e-04 3.721641e-05
[1697,] 0.0002097378 1.109920e-04 3.699960e-05
[1698,] 0.0002097378 2.012183e-04 6.707171e-05
[1699,] 0.0002097378 2.062036e-04 6.873517e-05
[1700,] 0.0002097378 2.218124e-04 7.393681e-05
[1701,] 0.0002097378 2.217099e-04 7.390256e-05
[1702,] 0.0002097378 2.218842e-04 7.396079e-05
[1703,] 0.0002097378 1.086825e-04 3.622694e-05
[1704,] 0.0002097378 2.043934e-04 6.813198e-05
[1705,] 0.0002097378 9.723665e-05 3.241431e-05
[1706,] 0.0002097378 1.128070e-04 3.760489e-05
[1707,] 0.0002097378 1.355548e-04 4.519136e-05
[1708,] 0.0002097378 1.027723e-04 3.426059e-05
[1709,] 0.0002097378 1.389027e-04 4.630810e-05
[1710,] 0.0002097378 1.648862e-04 5.496242e-05
[1711,] 0.0002097378 2.112142e-04 7.040565e-05
[1712,] 0.0002097378 2.214776e-04 7.382525e-05
[1713,] 0.0002097379 1.427949e-04 4.760799e-05
[1714,] 0.0002097378 2.179289e-04 7.264216e-05
[1715,] 0.0002097378 1.115196e-04 3.717302e-05
[1716,] 0.0002097378 1.650576e-04 5.502728e-05
[1717,] 0.0002097378 1.280232e-04 4.267981e-05
[1718,] 0.0002097378 1.016954e-04 3.389772e-05
[1719,] 0.0002097378 1.125224e-04 3.750919e-05
[1720,] 0.0002097378 1.124835e-04 3.749800e-05
[1721,] 0.0002097378 1.546727e-04 5.156427e-05
[1722,] 0.0002097378 1.106812e-04 3.689358e-05
[1723,] 0.0002097378 1.102467e-04 3.675205e-05
[1724,] 0.0002097378 1.058232e-04 3.527722e-05
[1725,] 0.0002097378 1.129785e-04 3.766116e-05
[1726,] 0.0002097378 1.652446e-04 5.508186e-05
[1727,] 0.0002097378 1.658317e-04 5.527757e-05
[1728,] 0.0002097378 9.353954e-05 3.117860e-05
[1729,] 0.0002097378 2.046450e-04 6.821580e-05
[1730,] 0.0002097378 2.094081e-04 6.980358e-05
[1731,] 0.0002097378 1.295699e-04 4.318477e-05
[1732,] 0.0002097378 1.339321e-04 4.463847e-05
[1733,] 0.0002097378 1.295783e-04 4.318748e-05
[1734,] 0.0002097378 8.879417e-05 2.959814e-05
[1735,] 0.0002097378 1.149360e-04 3.831108e-05
[1736,] 0.0002097378 2.125003e-04 7.083259e-05
[1737,] 0.0002097378 2.110011e-04 7.033455e-05
[1738,] 0.0002097378 1.110340e-04 3.701077e-05
[1739,] 0.0002097378 1.110234e-04 3.700724e-05
[1740,] 0.0002097378 1.008116e-04 3.360356e-05
[1741,] 0.0002097378 2.179321e-04 7.264327e-05
[1742,] 0.0002097378 1.111223e-04 3.704017e-05
[1743,] 0.0002097378 8.917424e-05 2.972460e-05
[1744,] 0.0002097378 8.916251e-05 2.972071e-05
[1745,] 0.0002097378 8.919723e-05 2.973225e-05
[1746,] 0.0002097378 1.846690e-04 6.155227e-05
[1747,] 0.0002097378 8.922798e-05 2.974247e-05
[1748,] 0.0002097378 8.912582e-05 2.970857e-05
[1749,] 0.0002097378 8.915183e-05 2.971718e-05
[1750,] 0.0002097378 1.014593e-04 3.381914e-05
[1751,] 0.0002097378 8.915745e-05 2.971904e-05
[1752,] 0.0002097378 8.916274e-05 2.972080e-05
[1753,] 0.0002097378 8.878603e-05 2.959543e-05
[1754,] 0.0002097378 1.098078e-04 3.660207e-05
[1755,] 0.0002097378 9.036484e-05 3.012225e-05
[1756,] 0.0002097378 1.413302e-04 4.710376e-05
[1757,] 0.0002097378 1.013079e-04 3.376874e-05
[1758,] 0.0002097378 1.104029e-04 3.680083e-05
[1759,] 0.0002097378 1.864281e-04 6.214269e-05
[1760,] 0.0002097378 2.262404e-04 7.539899e-05
[1761,] 0.0002097378 2.152729e-04 7.175700e-05
[1762,] 0.0002097378 1.170869e-04 3.902793e-05
[1763,] 0.0002097378 2.152799e-04 7.176257e-05
[1764,] 0.0002097378 1.491326e-04 4.970334e-05
[1765,] 0.0002097378 1.500873e-04 5.002140e-05
[1766,] 0.0002097378 9.520178e-05 3.173378e-05
[1767,] 0.0002097378 1.353299e-04 4.510485e-05
[1768,] 0.0002097378 1.490302e-04 4.966927e-05
[1769,] 0.0002097378 1.956801e-04 6.522743e-05
[1770,] 0.0002097378 1.609726e-04 5.364794e-05
[1771,] 0.0002097378 1.855331e-04 6.184365e-05
[1772,] 0.0002097378 9.110444e-05 3.036805e-05
[1773,] 0.0002097378 1.908763e-04 6.362660e-05
[1774,] 0.0002097378 2.106593e-04 7.022326e-05
[1775,] 0.0002097378 9.110214e-05 3.036729e-05
[1776,] 0.0002097378 9.111307e-05 3.037093e-05
[1777,] 0.0002097378 9.133069e-05 3.044347e-05
[1778,] 0.0002097378 2.006101e-04 6.686888e-05
[1779,] 0.0002097378 9.409243e-05 3.136416e-05
[1780,] 0.0002097378 1.945169e-04 6.484007e-05
[1781,] 0.0002097378 2.526333e-04 8.421101e-05
[1782,] 0.0002097378 9.414426e-05 3.138142e-05
[1783,] 0.0002097378 1.443375e-04 4.811453e-05
[1784,] 0.0002097378 2.618563e-04 8.728414e-05
[1785,] 0.0002097378 2.646943e-04 8.823019e-05
[1786,] 0.0002097378 1.367234e-04 4.557653e-05
[1787,] 0.0002097378 1.504170e-04 5.014004e-05
[1788,] 0.0002097378 2.700529e-04 9.001528e-05
[1789,] 0.0002097378 2.732286e-04 9.107459e-05
[1790,] 0.0002097378 1.875136e-04 6.250365e-05
[1791,] 0.0002097378 2.519224e-04 8.397071e-05
[1792,] 0.0002097378 2.714882e-04 9.049444e-05
[1793,] 0.0002097378 2.734563e-04 9.115039e-05
[1794,] 0.0002097378 2.216858e-04 7.389727e-05
[1795,] 0.0002097378 2.245993e-04 7.486842e-05
[1796,] 0.0002097378 2.236642e-04 7.455672e-05
[1797,] 0.0002097378 1.891431e-04 6.304749e-05
[1798,] 0.0002097378 2.245256e-04 7.484395e-05
[1799,] 0.0002097378 1.941230e-04 6.470669e-05
[1800,] 0.0002097378 2.730771e-04 9.102424e-05
[1801,] 0.0002097378 1.502610e-04 5.008806e-05
[1802,] 0.0002097378 2.193046e-04 7.310359e-05
[1803,] 0.0002097378 1.497092e-04 4.990399e-05
[1804,] 0.0002097378 1.530507e-04 5.101800e-05
[1805,] 0.0002097378 2.801434e-04 9.337919e-05
[1806,] 0.0002097378 2.731773e-04 9.105760e-05
[1807,] 0.0002097378 2.692105e-04 8.973570e-05
[1808,] 0.0002097378 1.573510e-04 5.245101e-05
```
