## Supplementary material for "Characterization of shared and ancestry-specific signals driving complex traits using multi-ancestry fine-mapping": s1_data.bim

```
3	chr3:122615396:C:T	0	122615396	T	C
3	chr3:122616542:A:G	0	122616542	G	A
3	chr3:122617278:T:C	0	122617278	C	T
3	chr3:122617572:G:A	0	122617572	A	G
3	chr3:122617992:T:A	0	122617992	A	T
3	chr3:122618951:A:G	0	122618951	G	A
3	chr3:122619790:G:A	0	122619790	A	G
3	chr3:122620491:A:G	0	122620491	G	A
3	chr3:122621143:T:C	0	122621143	C	T
3	chr3:122621963:A:G	0	122621963	G	A
3	chr3:122622009:C:T	0	122622009	T	C
3	chr3:122622381:T:C	0	122622381	C	T
3	chr3:122622554:A:G	0	122622554	G	A
3	chr3:122623850:G:A	0	122623850	A	G
3	chr3:122624514:A:T	0	122624514	T	A
3	chr3:122624592:A:C	0	122624592	C	A
3	chr3:122625439:T:C	0	122625439	C	T
3	chr3:122625533:C:T	0	122625533	T	C
3	chr3:122625661:A:G	0	122625661	G	A
3	chr3:122626284:C:T	0	122626284	T	C
3	chr3:122626447:C:T	0	122626447	T	C
3	chr3:122627023:C:T	0	122627023	T	C
3	chr3:122628369:T:C	0	122628369	C	T
3	chr3:122628542:T:C	0	122628542	C	T
3	chr3:122629576:A:G	0	122629576	G	A
3	chr3:122629577:C:T	0	122629577	T	C
3	chr3:122629580:A:C	0	122629580	C	A
3	chr3:122629759:T:G	0	122629759	G	T
3	chr3:122629796:C:T	0	122629796	T	C
3	chr3:122630140:A:G	0	122630140	G	A
3	chr3:122630611:C:T	0	122630611	T	C
3	chr3:122630968:G:A	0	122630968	A	G
3	chr3:122631054:C:A	0	122631054	A	C
3	chr3:122631767:G:A	0	122631767	A	G
3	chr3:122632944:T:C	0	122632944	C	T
3	chr3:122633678:C:G	0	122633678	G	C
3	chr3:122633831:T:C	0	122633831	C	T
3	chr3:122633866:C:T	0	122633866	T	C
3	chr3:122635190:A:G	0	122635190	G	A
3	chr3:122635205:A:G	0	122635205	G	A
3	chr3:122635869:C:T	0	122635869	T	C
3	chr3:122635945:G:A	0	122635945	A	G
3	chr3:122636889:C:G	0	122636889	G	C
3	chr3:122637179:T:G	0	122637179	G	T
3	chr3:122637325:C:T	0	122637325	T	C
3	chr3:122637353:T:C	0	122637353	C	T
3	chr3:122637499:C:T	0	122637499	T	C
3	chr3:122637604:G:A	0	122637604	A	G
3	chr3:122637853:T:G	0	122637853	G	T
3	chr3:122638279:C:T	0	122638279	T	C
3	chr3:122638785:A:G	0	122638785	G	A
3	chr3:122638898:A:T	0	122638898	T	A
3	chr3:122639708:T:C	0	122639708	C	T
3	chr3:122640742:A:C	0	122640742	C	A
3	chr3:122641075:A:T	0	122641075	T	A
3	chr3:122641236:A:G	0	122641236	G	A
3	chr3:122641889:T:C	0	122641889	C	T
3	chr3:122641974:A:AGAG	0	122641974	AGAG	A
3	chr3:122642812:A:G	0	122642812	G	A
3	chr3:122642837:G:A	0	122642837	A	G
3	chr3:122642939:T:C	0	122642939	C	T
3	chr3:122643232:G:A	0	122643232	A	G
3	chr3:122643583:T:TC	0	122643583	TC	T
3	chr3:122644289:A:G	0	122644289	G	A
3	chr3:122644466:A:G	0	122644466	G	A
3	chr3:122645708:T:C	0	122645708	C	T
3	chr3:122646289:C:T	0	122646289	T	C
3	chr3:122646443:G:A	0	122646443	A	G
3	chr3:122647006:A:AACATAATAAC	0	122647006	AACATAATAAC	A
3	chr3:122647534:C:G	0	122647534	G	C
3	chr3:122648394:G:T	0	122648394	T	G
3	chr3:122648745:A:T	0	122648745	T	A
3	chr3:122648802:A:G	0	122648802	G	A
3	chr3:122648996:T:C	0	122648996	C	T
3	chr3:122649500:C:T	0	122649500	T	C
3	chr3:122651036:T:G	0	122651036	G	T
3	chr3:122651935:A:C	0	122651935	C	A
3	chr3:122652867:G:A	0	122652867	A	G
3	chr3:122654089:G:A	0	122654089	A	G
3	chr3:122654792:C:T	0	122654792	T	C
3	chr3:122656036:A:G	0	122656036	G	A
3	chr3:122656668:T:C	0	122656668	C	T
3	chr3:122657134:C:A	0	122657134	A	C
3	chr3:122657182:T:C	0	122657182	C	T
3	chr3:122658251:C:T	0	122658251	T	C
3	chr3:122658350:A:G	0	122658350	G	A
3	chr3:122658827:G:A	0	122658827	A	G
3	chr3:122660415:A:C	0	122660415	C	A
3	chr3:122660767:G:A	0	122660767	A	G
3	chr3:122661767:C:A	0	122661767	A	C
3	chr3:122662041:C:T	0	122662041	T	C
3	chr3:122662270:C:T	0	122662270	T	C
3	chr3:122662836:T:C	0	122662836	C	T
3	chr3:122662849:C:T	0	122662849	T	C
3	chr3:122663227:G:C	0	122663227	C	G
3	chr3:122663454:A:T	0	122663454	T	A
3	chr3:122663844:T:A	0	122663844	A	T
3	chr3:122664429:T:A	0	122664429	A	T
3	chr3:122665398:G:A	0	122665398	A	G
3	chr3:122665622:T:A	0	122665622	A	T
3	chr3:122665814:C:G	0	122665814	G	C
3	chr3:122666555:T:C	0	122666555	C	T
3	chr3:122667281:A:T	0	122667281	T	A
3	chr3:122667541:C:A	0	122667541	A	C
3	chr3:122667725:T:G	0	122667725	G	T
3	chr3:122667771:A:T	0	122667771	T	A
3	chr3:122667992:G:C	0	122667992	C	G
3	chr3:122668507:T:G	0	122668507	G	T
3	chr3:122668808:G:A	0	122668808	A	G
3	chr3:122669617:A:G	0	122669617	G	A
3	chr3:122669736:CA:C	0	122669736	C	CA
3	chr3:122669758:A:G	0	122669758	G	A
3	chr3:122670146:T:C	0	122670146	C	T
3	chr3:122671306:T:C	0	122671306	C	T
3	chr3:122671432:A:G	0	122671432	G	A
3	chr3:122672565:CAT:C	0	122672565	C	CAT
3	chr3:122673087:A:T	0	122673087	T	A
3	chr3:122673468:T:C	0	122673468	C	T
3	chr3:122673472:A:C	0	122673472	C	A
3	chr3:122674893:C:T	0	122674893	T	C
3	chr3:122674982:A:G	0	122674982	G	A
3	chr3:122675410:C:T	0	122675410	T	C
3	chr3:122677250:C:G	0	122677250	G	C
3	chr3:122677340:A:T	0	122677340	T	A
3	chr3:122677363:TA:T	0	122677363	T	TA
3	chr3:122677971:G:A	0	122677971	A	G
3	chr3:122678217:G:T	0	122678217	T	G
3	chr3:122678619:G:A	0	122678619	A	G
3	chr3:122678870:A:G	0	122678870	G	A
3	chr3:122679519:G:C	0	122679519	C	G
3	chr3:122679614:T:C	0	122679614	C	T
3	chr3:122679631:A:G	0	122679631	G	A
3	chr3:122679801:A:G	0	122679801	G	A
3	chr3:122680360:A:G	0	122680360	G	A
3	chr3:122681702:G:C	0	122681702	C	G
3	chr3:122681785:A:G	0	122681785	G	A
3	chr3:122682113:T:C	0	122682113	C	T
3	chr3:122682962:G:A	0	122682962	A	G
3	chr3:122684182:A:G	0	122684182	G	A
3	chr3:122684633:C:T	0	122684633	T	C
3	chr3:122685550:A:C	0	122685550	C	A
3	chr3:122685661:C:T	0	122685661	T	C
3	chr3:122685959:A:G	0	122685959	G	A
3	chr3:122687213:T:A	0	122687213	A	T
3	chr3:122687230:G:A	0	122687230	A	G
3	chr3:122687293:T:C	0	122687293	C	T
3	chr3:122687340:A:G	0	122687340	G	A
3	chr3:122687467:A:G	0	122687467	G	A
3	chr3:122687551:T:C	0	122687551	C	T
3	chr3:122687733:C:T	0	122687733	T	C
3	chr3:122688097:G:T	0	122688097	T	G
3	chr3:122688242:C:A	0	122688242	A	C
3	chr3:122688527:T:G	0	122688527	G	T
3	chr3:122688565:TA:T	0	122688565	T	TA
3	chr3:122688701:G:A	0	122688701	A	G
3	chr3:122688752:T:C	0	122688752	C	T
3	chr3:122689251:T:C	0	122689251	C	T
3	chr3:122689371:T:C	0	122689371	C	T
3	chr3:122689606:G:C	0	122689606	C	G
3	chr3:122689682:A:G	0	122689682	G	A
3	chr3:122689987:C:T	0	122689987	T	C
3	chr3:122690498:C:T	0	122690498	T	C
3	chr3:122690657:G:A	0	122690657	A	G
3	chr3:122690764:G:A	0	122690764	A	G
3	chr3:122690816:C:T	0	122690816	T	C
3	chr3:122691118:C:T	0	122691118	T	C
3	chr3:122691152:T:C	0	122691152	C	T
3	chr3:122691361:G:A	0	122691361	A	G
3	chr3:122691681:T:C	0	122691681	C	T
3	chr3:122692081:C:T	0	122692081	T	C
3	chr3:122692914:T:C	0	122692914	C	T
3	chr3:122693104:G:T	0	122693104	T	G
3	chr3:122693111:T:C	0	122693111	C	T
3	chr3:122693856:GAAAAGAAAAGA:G	0	122693856	G	GAAAAGAAAAGA
3	chr3:122693908:G:A	0	122693908	A	G
3	chr3:122694054:C:T	0	122694054	T	C
3	chr3:122694169:G:A	0	122694169	A	G
3	chr3:122694241:A:G	0	122694241	G	A
3	chr3:122694982:C:T	0	122694982	T	C
3	chr3:122697046:A:G	0	122697046	G	A
3	chr3:122697145:A:G	0	122697145	G	A
3	chr3:122697578:T:C	0	122697578	C	T
3	chr3:122697742:G:A	0	122697742	A	G
3	chr3:122698169:G:A	0	122698169	A	G
3	chr3:122699043:A:G	0	122699043	G	A
3	chr3:122699903:G:A	0	122699903	A	G
3	chr3:122700236:C:A	0	122700236	A	C
3	chr3:122702347:G:A	0	122702347	A	G
3	chr3:122702557:C:T	0	122702557	T	C
3	chr3:122702728:ATGT:A	0	122702728	A	ATGT
3	chr3:122703689:T:C	0	122703689	C	T
3	chr3:122704054:C:T	0	122704054	T	C
3	chr3:122704404:C:T	0	122704404	T	C
3	chr3:122704409:A:G	0	122704409	G	A
3	chr3:122704851:T:G	0	122704851	G	T
3	chr3:122705090:C:A	0	122705090	A	C
3	chr3:122705229:A:C	0	122705229	C	A
3	chr3:122705766:T:C	0	122705766	C	T
3	chr3:122706371:A:T	0	122706371	T	A
3	chr3:122706444:C:T	0	122706444	T	C
3	chr3:122706474:A:T	0	122706474	T	A
3	chr3:122706694:T:G	0	122706694	G	T
3	chr3:122707968:A:G	0	122707968	G	A
3	chr3:122709414:A:G	0	122709414	G	A
3	chr3:122709832:A:G	0	122709832	G	A
3	chr3:122710011:A:G	0	122710011	G	A
3	chr3:122710353:G:A	0	122710353	A	G
3	chr3:122710436:A:G	0	122710436	G	A
3	chr3:122710622:T:C	0	122710622	C	T
3	chr3:122710973:A:T	0	122710973	T	A
3	chr3:122711091:C:T	0	122711091	T	C
3	chr3:122711438:C:T	0	122711438	T	C
3	chr3:122712658:A:T	0	122712658	T	A
3	chr3:122712942:T:G	0	122712942	G	T
3	chr3:122713213:A:G	0	122713213	G	A
3	chr3:122713324:G:A	0	122713324	A	G
3	chr3:122714122:A:G	0	122714122	G	A
3	chr3:122714715:G:A	0	122714715	A	G
3	chr3:122714789:C:T	0	122714789	T	C
3	chr3:122715083:G:A	0	122715083	A	G
3	chr3:122715129:T:C	0	122715129	C	T
3	chr3:122716882:G:A	0	122716882	A	G
3	chr3:122716903:G:A	0	122716903	A	G
3	chr3:122716906:T:C	0	122716906	C	T
3	chr3:122718474:T:C	0	122718474	C	T
3	chr3:122719016:C:T	0	122719016	T	C
3	chr3:122719544:A:G	0	122719544	G	A
3	chr3:122719671:G:A	0	122719671	A	G
3	chr3:122720215:C:T	0	122720215	T	C
3	chr3:122720524:T:C	0	122720524	C	T
3	chr3:122720782:T:A	0	122720782	A	T
3	chr3:122721202:A:G	0	122721202	G	A
3	chr3:122721359:T:C	0	122721359	C	T
3	chr3:122721515:T:C	0	122721515	C	T
3	chr3:122721568:C:CAG	0	122721568	CAG	C
3	chr3:122722217:T:G	0	122722217	G	T
3	chr3:122723160:G:A	0	122723160	A	G
3	chr3:122723534:T:C	0	122723534	C	T
3	chr3:122724207:G:A	0	122724207	A	G
3	chr3:122725421:G:A	0	122725421	A	G
3	chr3:122725909:CT:C	0	122725909	C	CT
3	chr3:122726542:A:G	0	122726542	G	A
3	chr3:122727134:C:T	0	122727134	T	C
3	chr3:122727274:T:C	0	122727274	C	T
3	chr3:122727603:G:A	0	122727603	A	G
3	chr3:122727795:C:T	0	122727795	T	C
3	chr3:122728727:A:C	0	122728727	C	A
3	chr3:122728754:C:A	0	122728754	A	C
3	chr3:122729064:A:G	0	122729064	G	A
3	chr3:122729356:C:T	0	122729356	T	C
3	chr3:122729391:C:T	0	122729391	T	C
3	chr3:122729704:C:T	0	122729704	T	C
3	chr3:122730067:T:C	0	122730067	C	T
3	chr3:122730810:A:G	0	122730810	G	A
3	chr3:122731362:T:C	0	122731362	C	T
3	chr3:122731389:G:C	0	122731389	C	G
3	chr3:122731579:T:C	0	122731579	C	T
3	chr3:122732636:C:T	0	122732636	T	C
3	chr3:122732772:T:C	0	122732772	C	T
3	chr3:122733178:T:C	0	122733178	C	T
3	chr3:122733225:C:T	0	122733225	T	C
3	chr3:122734523:C:T	0	122734523	T	C
3	chr3:122735105:T:C	0	122735105	C	T
3	chr3:122735106:A:G	0	122735106	G	A
3	chr3:122735108:T:C	0	122735108	C	T
3	chr3:122736005:A:G	0	122736005	G	A
3	chr3:122736118:C:T	0	122736118	T	C
3	chr3:122737353:C:T	0	122737353	T	C
3	chr3:122737404:G:A	0	122737404	A	G
3	chr3:122737538:A:C	0	122737538	C	A
3	chr3:122737642:G:C	0	122737642	C	G
3	chr3:122737678:T:C	0	122737678	C	T
3	chr3:122737828:C:T	0	122737828	T	C
3	chr3:122737887:T:C	0	122737887	C	T
3	chr3:122740040:T:C	0	122740040	C	T
3	chr3:122740443:G:GAGA	0	122740443	GAGA	G
3	chr3:122740630:A:G	0	122740630	G	A
3	chr3:122740885:G:A	0	122740885	A	G
3	chr3:122741347:T:A	0	122741347	A	T
3	chr3:122741666:C:T	0	122741666	T	C
3	chr3:122741956:T:C	0	122741956	C	T
3	chr3:122742570:A:G	0	122742570	G	A
3	chr3:122742795:T:G	0	122742795	G	T
3	chr3:122743459:A:G	0	122743459	G	A
3	chr3:122743561:T:C	0	122743561	C	T
3	chr3:122743735:A:G	0	122743735	G	A
3	chr3:122743941:A:G	0	122743941	G	A
3	chr3:122744279:G:A	0	122744279	A	G
3	chr3:122744922:T:C	0	122744922	C	T
3	chr3:122746763:C:T	0	122746763	T	C
3	chr3:122746922:T:C	0	122746922	C	T
3	chr3:122747096:A:G	0	122747096	G	A
3	chr3:122748283:C:A	0	122748283	A	C
3	chr3:122748385:A:G	0	122748385	G	A
3	chr3:122748386:AAAAAAAG:A	0	122748386	A	AAAAAAAG
3	chr3:122748923:T:C	0	122748923	C	T
3	chr3:122749333:T:C	0	122749333	C	T
3	chr3:122749899:T:C	0	122749899	C	T
3	chr3:122750107:C:T	0	122750107	T	C
3	chr3:122750349:C:A	0	122750349	A	C
3	chr3:122751909:G:A	0	122751909	A	G
3	chr3:122752984:G:A	0	122752984	A	G
3	chr3:122753046:C:T	0	122753046	T	C
3	chr3:122753139:C:G	0	122753139	G	C
3	chr3:122753197:TGGAA:T	0	122753197	T	TGGAA
3	chr3:122753357:G:A	0	122753357	A	G
3	chr3:122753591:C:T	0	122753591	T	C
3	chr3:122753920:T:G	0	122753920	G	T
3	chr3:122754252:A:G	0	122754252	G	A
3	chr3:122754507:C:T	0	122754507	T	C
3	chr3:122754583:C:T	0	122754583	T	C
3	chr3:122755274:G:C	0	122755274	C	G
3	chr3:122755693:G:A	0	122755693	A	G
3	chr3:122756668:A:T	0	122756668	T	A
3	chr3:122757130:T:TA	0	122757130	TA	T
3	chr3:122757472:A:C	0	122757472	C	A
3	chr3:122757668:G:A	0	122757668	A	G
3	chr3:122757935:C:T	0	122757935	T	C
3	chr3:122758110:ATAATCCTTTTCACATCTAATAG:A	0	122758110	A	ATAATCCTTTTCACATCTAATAG
3	chr3:122758398:C:T	0	122758398	T	C
3	chr3:122758702:T:C	0	122758702	C	T
3	chr3:122758711:C:T	0	122758711	T	C
3	chr3:122759968:T:C	0	122759968	C	T
3	chr3:122760278:AC:A	0	122760278	A	AC
3	chr3:122760652:T:C	0	122760652	C	T
3	chr3:122760877:C:T	0	122760877	T	C
3	chr3:122761005:G:A	0	122761005	A	G
3	chr3:122761969:G:A	0	122761969	A	G
3	chr3:122762969:C:T	0	122762969	T	C
3	chr3:122763266:G:A	0	122763266	A	G
3	chr3:122763480:A:G	0	122763480	G	A
3	chr3:122765168:A:G	0	122765168	G	A
3	chr3:122765316:C:T	0	122765316	T	C
3	chr3:122765324:C:T	0	122765324	T	C
3	chr3:122766620:G:A	0	122766620	A	G
3	chr3:122767197:C:G	0	122767197	G	C
3	chr3:122767300:C:T	0	122767300	T	C
3	chr3:122767442:G:T	0	122767442	T	G
3	chr3:122767625:A:T	0	122767625	T	A
3	chr3:122767626:T:A	0	122767626	A	T
3	chr3:122767769:T:C	0	122767769	C	T
3	chr3:122768150:C:A	0	122768150	A	C
3	chr3:122768243:C:A	0	122768243	A	C
3	chr3:122769836:C:T	0	122769836	T	C
3	chr3:122770109:T:TC	0	122770109	TC	T
3	chr3:122771040:A:C	0	122771040	C	A
3	chr3:122771326:AT:A	0	122771326	A	AT
3	chr3:122771743:T:A	0	122771743	A	T
3	chr3:122772658:A:ATAAT	0	122772658	ATAAT	A
3	chr3:122772923:G:T	0	122772923	T	G
3	chr3:122773197:C:T	0	122773197	T	C
3	chr3:122773518:C:T	0	122773518	T	C
3	chr3:122773783:C:T	0	122773783	T	C
3	chr3:122774113:C:T	0	122774113	T	C
3	chr3:122774468:T:C	0	122774468	C	T
3	chr3:122774830:T:C	0	122774830	C	T
3	chr3:122775219:G:C	0	122775219	C	G
3	chr3:122775230:C:A	0	122775230	A	C
3	chr3:122775917:A:G	0	122775917	G	A
3	chr3:122776600:T:G	0	122776600	G	T
3	chr3:122777363:T:C	0	122777363	C	T
3	chr3:122778506:G:T	0	122778506	T	G
3	chr3:122779850:A:G	0	122779850	G	A
3	chr3:122779913:A:T	0	122779913	T	A
3	chr3:122780614:C:A	0	122780614	A	C
3	chr3:122781081:G:A	0	122781081	A	G
3	chr3:122781392:A:G	0	122781392	G	A
3	chr3:122782194:C:T	0	122782194	T	C
3	chr3:122782471:A:G	0	122782471	G	A
3	chr3:122782798:C:T	0	122782798	T	C
3	chr3:122782987:G:T	0	122782987	T	G
3	chr3:122785194:A:G	0	122785194	G	A
3	chr3:122785311:A:G	0	122785311	G	A
3	chr3:122785435:G:A	0	122785435	A	G
3	chr3:122785627:C:T	0	122785627	T	C
3	chr3:122787265:C:T	0	122787265	T	C
3	chr3:122787880:A:G	0	122787880	G	A
3	chr3:122788589:G:A	0	122788589	A	G
3	chr3:122789428:T:A	0	122789428	A	T
3	chr3:122790377:A:C	0	122790377	C	A
3	chr3:122790671:G:A	0	122790671	A	G
3	chr3:122791916:A:C	0	122791916	C	A
3	chr3:122792659:G:A	0	122792659	A	G
3	chr3:122792669:G:T	0	122792669	T	G
3	chr3:122792880:A:G	0	122792880	G	A
3	chr3:122793213:C:T	0	122793213	T	C
3	chr3:122793695:G:C	0	122793695	C	G
3	chr3:122793902:A:G	0	122793902	G	A
3	chr3:122795125:T:C	0	122795125	C	T
3	chr3:122796276:T:A	0	122796276	A	T
3	chr3:122797205:CAAG:C	0	122797205	C	CAAG
3	chr3:122798323:CT:C	0	122798323	C	CT
3	chr3:122798549:T:C	0	122798549	C	T
3	chr3:122799201:T:C	0	122799201	C	T
3	chr3:122799487:T:G	0	122799487	G	T
3	chr3:122799952:G:A	0	122799952	A	G
3	chr3:122800410:A:C	0	122800410	C	A
3	chr3:122803529:C:T	0	122803529	T	C
3	chr3:122804327:G:A	0	122804327	A	G
3	chr3:122805962:C:T	0	122805962	T	C
3	chr3:122807048:TA:T	0	122807048	T	TA
3	chr3:122807462:G:A	0	122807462	A	G
3	chr3:122807565:T:C	0	122807565	C	T
3	chr3:122807690:G:A	0	122807690	A	G
3	chr3:122807890:G:A	0	122807890	A	G
3	chr3:122807969:G:A	0	122807969	A	G
3	chr3:122808226:T:C	0	122808226	C	T
3	chr3:122808625:C:G	0	122808625	G	C
3	chr3:122809889:C:T	0	122809889	T	C
3	chr3:122810399:A:C	0	122810399	C	A
3	chr3:122811722:A:G	0	122811722	G	A
3	chr3:122812154:A:G	0	122812154	G	A
3	chr3:122812530:C:T	0	122812530	T	C
3	chr3:122813107:G:A	0	122813107	A	G
3	chr3:122814670:A:G	0	122814670	G	A
3	chr3:122814836:G:A	0	122814836	A	G
3	chr3:122815513:A:G	0	122815513	G	A
3	chr3:122816124:A:G	0	122816124	G	A
3	chr3:122820053:A:G	0	122820053	G	A
3	chr3:122822788:CCA:C	0	122822788	C	CCA
3	chr3:122824662:G:A	0	122824662	A	G
3	chr3:122825119:G:C	0	122825119	C	G
3	chr3:122825548:C:T	0	122825548	T	C
3	chr3:122825715:G:GA	0	122825715	GA	G
3	chr3:122826228:T:C	0	122826228	C	T
3	chr3:122826647:A:G	0	122826647	G	A
3	chr3:122828137:A:G	0	122828137	G	A
3	chr3:122831264:T:C	0	122831264	C	T
3	chr3:122832142:G:A	0	122832142	A	G
3	chr3:122833672:T:C	0	122833672	C	T
3	chr3:122834010:T:C	0	122834010	C	T
3	chr3:122834623:A:G	0	122834623	G	A
3	chr3:122835176:T:G	0	122835176	G	T
3	chr3:122838447:G:A	0	122838447	A	G
3	chr3:122839355:C:A	0	122839355	A	C
3	chr3:122839770:A:G	0	122839770	G	A
3	chr3:122841532:C:T	0	122841532	T	C
3	chr3:122843834:C:T	0	122843834	T	C
3	chr3:122843850:G:A	0	122843850	A	G
3	chr3:122846344:G:A	0	122846344	A	G
3	chr3:122848062:G:A	0	122848062	A	G
3	chr3:122848326:T:C	0	122848326	C	T
3	chr3:122848512:A:T	0	122848512	T	A
3	chr3:122848634:T:C	0	122848634	C	T
3	chr3:122848852:C:T	0	122848852	T	C
3	chr3:122849061:G:A	0	122849061	A	G
3	chr3:122849250:G:A	0	122849250	A	G
3	chr3:122850042:C:T	0	122850042	T	C
3	chr3:122851490:C:A	0	122851490	A	C
3	chr3:122852052:G:A	0	122852052	A	G
3	chr3:122852198:G:C	0	122852198	C	G
3	chr3:122852588:A:G	0	122852588	G	A
3	chr3:122855604:G:A	0	122855604	A	G
3	chr3:122858241:A:G	0	122858241	G	A
3	chr3:122858609:CCATAT:C	0	122858609	C	CCATAT
3	chr3:122858820:G:A	0	122858820	A	G
3	chr3:122859112:G:A	0	122859112	A	G
3	chr3:122859272:G:T	0	122859272	T	G
3	chr3:122861275:G:A	0	122861275	A	G
3	chr3:122861377:C:T	0	122861377	T	C
3	chr3:122861412:T:C	0	122861412	C	T
3	chr3:122861937:T:C	0	122861937	C	T
3	chr3:122862483:T:G	0	122862483	G	T
3	chr3:122862916:A:G	0	122862916	G	A
3	chr3:122863377:G:T	0	122863377	T	G
3	chr3:122865566:G:A	0	122865566	A	G
3	chr3:122866403:C:G	0	122866403	G	C
3	chr3:122868225:G:A	0	122868225	A	G
3	chr3:122870884:A:G	0	122870884	G	A
3	chr3:122871388:G:A	0	122871388	A	G
3	chr3:122872935:A:C	0	122872935	C	A
3	chr3:122873496:A:T	0	122873496	T	A
3	chr3:122874172:A:C	0	122874172	C	A
3	chr3:122874663:G:T	0	122874663	T	G
3	chr3:122874932:A:T	0	122874932	T	A
3	chr3:122875255:A:G	0	122875255	G	A
3	chr3:122876195:T:C	0	122876195	C	T
3	chr3:122876930:G:A	0	122876930	A	G
3	chr3:122876941:G:A	0	122876941	A	G
3	chr3:122878115:T:C	0	122878115	C	T
3	chr3:122878986:A:G	0	122878986	G	A
3	chr3:122881251:C:T	0	122881251	T	C
3	chr3:122881433:G:A	0	122881433	A	G
3	chr3:122881946:CTTTG:C	0	122881946	C	CTTTG
3	chr3:122882136:A:G	0	122882136	G	A
3	chr3:122882423:A:G	0	122882423	G	A
3	chr3:122883448:C:T	0	122883448	T	C
3	chr3:122884566:A:G	0	122884566	G	A
3	chr3:122884961:G:A	0	122884961	A	G
3	chr3:122886697:G:A	0	122886697	A	G
3	chr3:122886854:T:A	0	122886854	A	T
3	chr3:122887908:A:G	0	122887908	G	A
3	chr3:122888294:G:C	0	122888294	C	G
3	chr3:122891127:C:A	0	122891127	A	C
3	chr3:122891525:G:A	0	122891525	A	G
3	chr3:122891554:T:C	0	122891554	C	T
3	chr3:122891711:G:A	0	122891711	A	G
3	chr3:122893135:A:G	0	122893135	G	A
3	chr3:122893251:GA:G	0	122893251	G	GA
3	chr3:122893272:CCA:C	0	122893272	C	CCA
3	chr3:122893477:G:C	0	122893477	C	G
3	chr3:122893623:G:T	0	122893623	T	G
3	chr3:122893636:A:G	0	122893636	G	A
3	chr3:122893680:C:T	0	122893680	T	C
3	chr3:122894432:C:T	0	122894432	T	C
3	chr3:122894809:G:A	0	122894809	A	G
3	chr3:122895211:A:G	0	122895211	G	A
3	chr3:122896852:C:G	0	122896852	G	C
3	chr3:122897486:G:A	0	122897486	A	G
3	chr3:122897859:G:A	0	122897859	A	G
3	chr3:122898598:C:T	0	122898598	T	C
3	chr3:122898918:C:T	0	122898918	T	C
3	chr3:122899784:C:T	0	122899784	T	C
3	chr3:122900454:C:T	0	122900454	T	C
3	chr3:122900673:A:G	0	122900673	G	A
3	chr3:122900707:G:A	0	122900707	A	G
3	chr3:122901253:A:G	0	122901253	G	A
3	chr3:122902376:A:G	0	122902376	G	A
3	chr3:122903248:CTAAG:C	0	122903248	C	CTAAG
3	chr3:122903490:G:C	0	122903490	C	G
3	chr3:122906186:G:A	0	122906186	A	G
3	chr3:122906231:T:A	0	122906231	A	T
3	chr3:122909030:G:C	0	122909030	C	G
3	chr3:122909418:A:G	0	122909418	G	A
3	chr3:122910575:C:T	0	122910575	T	C
3	chr3:122910671:G:A	0	122910671	A	G
3	chr3:122913589:A:G	0	122913589	G	A
3	chr3:122914712:A:G	0	122914712	G	A
3	chr3:122914962:G:A	0	122914962	A	G
3	chr3:122915122:T:C	0	122915122	C	T
3	chr3:122916775:G:C	0	122916775	C	G
3	chr3:122917053:G:A	0	122917053	A	G
3	chr3:122917204:C:A	0	122917204	A	C
3	chr3:122917338:G:A	0	122917338	A	G
3	chr3:122917789:G:A	0	122917789	A	G
3	chr3:122918760:C:T	0	122918760	T	C
3	chr3:122920077:A:G	0	122920077	G	A
3	chr3:122920162:A:G	0	122920162	G	A
3	chr3:122920249:C:T	0	122920249	T	C
3	chr3:122921094:T:C	0	122921094	C	T
3	chr3:122921306:T:C	0	122921306	C	T
3	chr3:122921694:T:C	0	122921694	C	T
3	chr3:122922654:G:C	0	122922654	C	G
3	chr3:122923186:G:A	0	122923186	A	G
3	chr3:122923319:T:C	0	122923319	C	T
3	chr3:122923447:T:C	0	122923447	C	T
3	chr3:122923554:G:A	0	122923554	A	G
3	chr3:122923877:A:ACAC	0	122923877	ACAC	A
3	chr3:122924148:C:T	0	122924148	T	C
3	chr3:122924155:T:G	0	122924155	G	T
3	chr3:122924319:C:T	0	122924319	T	C
3	chr3:122924509:G:A	0	122924509	A	G
3	chr3:122924645:C:A	0	122924645	A	C
3	chr3:122925335:T:C	0	122925335	C	T
3	chr3:122925606:G:A	0	122925606	A	G
3	chr3:122925699:A:G	0	122925699	G	A
3	chr3:122925722:T:A	0	122925722	A	T
3	chr3:122925831:T:C	0	122925831	C	T
3	chr3:122926180:T:C	0	122926180	C	T
3	chr3:122926430:C:T	0	122926430	T	C
3	chr3:122926457:G:A	0	122926457	A	G
3	chr3:122927255:T:C	0	122927255	C	T
3	chr3:122927744:C:A	0	122927744	A	C
3	chr3:122927887:C:T	0	122927887	T	C
3	chr3:122927981:A:G	0	122927981	G	A
3	chr3:122928082:C:T	0	122928082	T	C
3	chr3:122928847:GT:G	0	122928847	G	GT
3	chr3:122929877:T:C	0	122929877	C	T
3	chr3:122929976:G:A	0	122929976	A	G
3	chr3:122930051:A:C	0	122930051	C	A
3	chr3:122930082:A:G	0	122930082	G	A
3	chr3:122930212:C:G	0	122930212	G	C
3	chr3:122930401:C:T	0	122930401	T	C
3	chr3:122930708:G:A	0	122930708	A	G
3	chr3:122932043:A:C	0	122932043	C	A
3	chr3:122932684:G:T	0	122932684	T	G
3	chr3:122932696:G:C	0	122932696	C	G
3	chr3:122933335:T:C	0	122933335	C	T
3	chr3:122933686:T:C	0	122933686	C	T
3	chr3:122933848:G:A	0	122933848	A	G
3	chr3:122934538:G:A	0	122934538	A	G
3	chr3:122934683:T:C	0	122934683	C	T
3	chr3:122934753:T:C	0	122934753	C	T
3	chr3:122935046:A:G	0	122935046	G	A
3	chr3:122935367:A:AT	0	122935367	AT	A
3	chr3:122936457:T:C	0	122936457	C	T
3	chr3:122936549:C:G	0	122936549	G	C
3	chr3:122937169:C:A	0	122937169	A	C
3	chr3:122937539:G:T	0	122937539	T	G
3	chr3:122938357:C:T	0	122938357	T	C
3	chr3:122938475:G:A	0	122938475	A	G
3	chr3:122938722:G:A	0	122938722	A	G
3	chr3:122939006:C:T	0	122939006	T	C
3	chr3:122939075:C:G	0	122939075	G	C
3	chr3:122939246:G:A	0	122939246	A	G
3	chr3:122939570:G:T	0	122939570	T	G
3	chr3:122939751:C:T	0	122939751	T	C
3	chr3:122940440:C:G	0	122940440	G	C
3	chr3:122941598:A:C	0	122941598	C	A
3	chr3:122941840:G:A	0	122941840	A	G
3	chr3:122941871:T:C	0	122941871	C	T
3	chr3:122942145:T:C	0	122942145	C	T
3	chr3:122942790:G:A	0	122942790	A	G
3	chr3:122942895:C:T	0	122942895	T	C
3	chr3:122943016:G:T	0	122943016	T	G
3	chr3:122943102:G:A	0	122943102	A	G
3	chr3:122943117:A:G	0	122943117	G	A
3	chr3:122943209:G:A	0	122943209	A	G
3	chr3:122943908:C:T	0	122943908	T	C
3	chr3:122944711:GT:G	0	122944711	G	GT
3	chr3:122944757:C:G	0	122944757	G	C
3	chr3:122945118:T:C	0	122945118	C	T
3	chr3:122945204:A:G	0	122945204	G	A
3	chr3:122946005:G:A	0	122946005	A	G
3	chr3:122946060:T:C	0	122946060	C	T
3	chr3:122947057:A:G	0	122947057	G	A
3	chr3:122948430:A:G	0	122948430	G	A
3	chr3:122949447:C:T	0	122949447	T	C
3	chr3:122949960:T:C	0	122949960	C	T
3	chr3:122950310:A:G	0	122950310	G	A
3	chr3:122950486:G:A	0	122950486	A	G
3	chr3:122951292:G:A	0	122951292	A	G
3	chr3:122952234:A:C	0	122952234	C	A
3	chr3:122952469:T:C	0	122952469	C	T
3	chr3:122953974:G:A	0	122953974	A	G
3	chr3:122954118:A:G	0	122954118	G	A
3	chr3:122954765:A:T	0	122954765	T	A
3	chr3:122955193:A:G	0	122955193	G	A
3	chr3:122956359:C:T	0	122956359	T	C
3	chr3:122956480:C:T	0	122956480	T	C
3	chr3:122957549:C:T	0	122957549	T	C
3	chr3:122957824:A:G	0	122957824	G	A
3	chr3:122957858:T:C	0	122957858	C	T
3	chr3:122958351:A:C	0	122958351	C	A
3	chr3:122958869:T:C	0	122958869	C	T
3	chr3:122959579:CAAG:C	0	122959579	C	CAAG
3	chr3:122960525:G:C	0	122960525	C	G
3	chr3:122961324:A:G	0	122961324	G	A
3	chr3:122961483:G:A	0	122961483	A	G
3	chr3:122961556:C:T	0	122961556	T	C
3	chr3:122961902:C:T	0	122961902	T	C
3	chr3:122963083:T:C	0	122963083	C	T
3	chr3:122963800:A:G	0	122963800	G	A
3	chr3:122964166:A:C	0	122964166	C	A
3	chr3:122964360:C:T	0	122964360	T	C
3	chr3:122964661:C:A	0	122964661	A	C
3	chr3:122965438:G:A	0	122965438	A	G
3	chr3:122965618:A:G	0	122965618	G	A
3	chr3:122965833:C:T	0	122965833	T	C
3	chr3:122966502:T:C	0	122966502	C	T
3	chr3:122966834:A:T	0	122966834	T	A
3	chr3:122967165:G:A	0	122967165	A	G
3	chr3:122967224:A:G	0	122967224	G	A
3	chr3:122967266:A:G	0	122967266	G	A
3	chr3:122967365:C:G	0	122967365	G	C
3	chr3:122967752:T:C	0	122967752	C	T
3	chr3:122968171:G:A	0	122968171	A	G
3	chr3:122968448:G:C	0	122968448	C	G
3	chr3:122968736:T:G	0	122968736	G	T
3	chr3:122970002:G:A	0	122970002	A	G
3	chr3:122970565:C:T	0	122970565	T	C
3	chr3:122970956:T:A	0	122970956	A	T
3	chr3:122972012:C:T	0	122972012	T	C
3	chr3:122972929:T:C	0	122972929	C	T
3	chr3:122973011:G:A	0	122973011	A	G
3	chr3:122973192:G:T	0	122973192	T	G
3	chr3:122973457:C:T	0	122973457	T	C
3	chr3:122974185:C:T	0	122974185	T	C
3	chr3:122974953:A:G	0	122974953	G	A
3	chr3:122975178:G:A	0	122975178	A	G
3	chr3:122975553:C:T	0	122975553	T	C
3	chr3:122975680:A:G	0	122975680	G	A
3	chr3:122975973:A:T	0	122975973	T	A
3	chr3:122976381:C:T	0	122976381	T	C
3	chr3:122976441:G:A	0	122976441	A	G
3	chr3:122976677:T:C	0	122976677	C	T
3	chr3:122976820:C:T	0	122976820	T	C
3	chr3:122976847:C:T	0	122976847	T	C
3	chr3:122976966:C:T	0	122976966	T	C
3	chr3:122977164:G:A	0	122977164	A	G
3	chr3:122977415:T:C	0	122977415	C	T
3	chr3:122978041:G:C	0	122978041	C	G
3	chr3:122978111:T:A	0	122978111	A	T
3	chr3:122978140:G:A	0	122978140	A	G
3	chr3:122978142:C:A	0	122978142	A	C
3	chr3:122978483:T:C	0	122978483	C	T
3	chr3:122978753:T:C	0	122978753	C	T
3	chr3:122978841:A:C	0	122978841	C	A
3	chr3:122979245:G:A	0	122979245	A	G
3	chr3:122979567:A:G	0	122979567	G	A
3	chr3:122979616:A:G	0	122979616	G	A
3	chr3:122979687:A:G	0	122979687	G	A
3	chr3:122979914:C:T	0	122979914	T	C
3	chr3:122980304:T:C	0	122980304	C	T
3	chr3:122981650:T:C	0	122981650	C	T
3	chr3:122982147:A:G	0	122982147	G	A
3	chr3:122982943:T:C	0	122982943	C	T
3	chr3:122983360:T:A	0	122983360	A	T
3	chr3:122984494:C:G	0	122984494	G	C
3	chr3:122984956:A:T	0	122984956	T	A
3	chr3:122985303:G:A	0	122985303	A	G
3	chr3:122985341:T:G	0	122985341	G	T
3	chr3:122988041:A:G	0	122988041	G	A
3	chr3:122988586:C:T	0	122988586	T	C
3	chr3:122988605:A:G	0	122988605	G	A
3	chr3:122989442:C:G	0	122989442	G	C
3	chr3:122991006:C:T	0	122991006	T	C
3	chr3:122991125:G:A	0	122991125	A	G
3	chr3:122991499:GA:G	0	122991499	G	GA
3	chr3:122991970:G:A	0	122991970	A	G
3	chr3:122992466:G:A	0	122992466	A	G
3	chr3:122992497:T:C	0	122992497	C	T
3	chr3:122993199:G:A	0	122993199	A	G
3	chr3:122993392:C:G	0	122993392	G	C
3	chr3:122993684:G:A	0	122993684	A	G
3	chr3:122994198:C:A	0	122994198	A	C
3	chr3:122994267:G:A	0	122994267	A	G
3	chr3:122994284:C:T	0	122994284	T	C
3	chr3:122994664:A:G	0	122994664	G	A
3	chr3:122995093:A:G	0	122995093	G	A
3	chr3:122995660:C:CAA	0	122995660	CAA	C
3	chr3:122996815:G:A	0	122996815	A	G
3	chr3:122996957:C:T	0	122996957	T	C
3	chr3:122997457:C:T	0	122997457	T	C
3	chr3:122998996:G:A	0	122998996	A	G
3	chr3:122999122:G:A	0	122999122	A	G
3	chr3:122999174:A:G	0	122999174	G	A
3	chr3:122999320:G:A	0	122999320	A	G
3	chr3:122999373:C:T	0	122999373	T	C
3	chr3:122999531:A:AG	0	122999531	AG	A
3	chr3:122999640:A:G	0	122999640	G	A
3	chr3:122999676:G:A	0	122999676	A	G
3	chr3:122999900:T:C	0	122999900	C	T
3	chr3:123000277:A:G	0	123000277	G	A
3	chr3:123000529:C:T	0	123000529	T	C
3	chr3:123000696:G:A	0	123000696	A	G
3	chr3:123000755:T:G	0	123000755	G	T
3	chr3:123000881:G:A	0	123000881	A	G
3	chr3:123000976:G:A	0	123000976	A	G
3	chr3:123001115:G:A	0	123001115	A	G
3	chr3:123001302:C:G	0	123001302	G	C
3	chr3:123001860:A:G	0	123001860	G	A
3	chr3:123002151:A:G	0	123002151	G	A
3	chr3:123002230:A:G	0	123002230	G	A
3	chr3:123002502:C:T	0	123002502	T	C
3	chr3:123002695:G:A	0	123002695	A	G
3	chr3:123002898:C:G	0	123002898	G	C
3	chr3:123003137:C:T	0	123003137	T	C
3	chr3:123003138:A:G	0	123003138	G	A
3	chr3:123003609:C:T	0	123003609	T	C
3	chr3:123004083:C:T	0	123004083	T	C
3	chr3:123004344:G:A	0	123004344	A	G
3	chr3:123004655:G:T	0	123004655	T	G
3	chr3:123004720:G:T	0	123004720	T	G
3	chr3:123004946:G:A	0	123004946	A	G
3	chr3:123005055:T:C	0	123005055	C	T
3	chr3:123005314:T:C	0	123005314	C	T
3	chr3:123005384:A:C	0	123005384	C	A
3	chr3:123006047:C:G	0	123006047	G	C
3	chr3:123006094:A:G	0	123006094	G	A
3	chr3:123006674:C:A	0	123006674	A	C
3	chr3:123006859:T:C	0	123006859	C	T
3	chr3:123007114:G:A	0	123007114	A	G
3	chr3:123007166:G:A	0	123007166	A	G
3	chr3:123007197:C:T	0	123007197	T	C
3	chr3:123007221:T:C	0	123007221	C	T
3	chr3:123007280:C:G	0	123007280	G	C
3	chr3:123007460:A:T	0	123007460	T	A
3	chr3:123007577:T:C	0	123007577	C	T
3	chr3:123007801:T:G	0	123007801	G	T
3	chr3:123008038:A:C	0	123008038	C	A
3	chr3:123008700:A:G	0	123008700	G	A
3	chr3:123008914:G:T	0	123008914	T	G
3	chr3:123009610:A:G	0	123009610	G	A
3	chr3:123009731:G:C	0	123009731	C	G
3	chr3:123010242:A:G	0	123010242	G	A
3	chr3:123010579:G:A	0	123010579	A	G
3	chr3:123010766:C:T	0	123010766	T	C
3	chr3:123010892:C:T	0	123010892	T	C
3	chr3:123010931:C:T	0	123010931	T	C
3	chr3:123010932:A:G	0	123010932	G	A
3	chr3:123011012:G:A	0	123011012	A	G
3	chr3:123012063:G:A	0	123012063	A	G
3	chr3:123012066:G:A	0	123012066	A	G
3	chr3:123012738:G:A	0	123012738	A	G
3	chr3:123014236:G:A	0	123014236	A	G
3	chr3:123016735:TG:T	0	123016735	T	TG
3	chr3:123017016:T:C	0	123017016	C	T
3	chr3:123017278:G:A	0	123017278	A	G
3	chr3:123018331:A:T	0	123018331	T	A
3	chr3:123019460:A:G	0	123019460	G	A
3	chr3:123019935:A:G	0	123019935	G	A
3	chr3:123020832:C:T	0	123020832	T	C
3	chr3:123021630:C:T	0	123021630	T	C
3	chr3:123022003:C:T	0	123022003	T	C
3	chr3:123022226:G:C	0	123022226	C	G
3	chr3:123022537:G:A	0	123022537	A	G
3	chr3:123022588:T:C	0	123022588	C	T
3	chr3:123022700:G:A	0	123022700	A	G
3	chr3:123022942:G:A	0	123022942	A	G
3	chr3:123023165:C:T	0	123023165	T	C
3	chr3:123025437:G:A	0	123025437	A	G
3	chr3:123033106:C:T	0	123033106	T	C
3	chr3:123033844:T:C	0	123033844	C	T
3	chr3:123034797:C:T	0	123034797	T	C
3	chr3:123035126:T:C	0	123035126	C	T
3	chr3:123035972:A:G	0	123035972	G	A
3	chr3:123036928:T:C	0	123036928	C	T
3	chr3:123037296:C:T	0	123037296	T	C
3	chr3:123039281:C:G	0	123039281	G	C
3	chr3:123039418:G:GGGACCAATAGTT	0	123039418	GGGACCAATAGTT	G
3	chr3:123040731:G:A	0	123040731	A	G
3	chr3:123040775:G:A	0	123040775	A	G
3	chr3:123040904:G:C	0	123040904	C	G
3	chr3:123040995:A:T	0	123040995	T	A
3	chr3:123041272:C:A	0	123041272	A	C
3	chr3:123041345:A:C	0	123041345	C	A
3	chr3:123041393:G:A	0	123041393	A	G
3	chr3:123041689:G:A	0	123041689	A	G
3	chr3:123041740:T:A	0	123041740	A	T
3	chr3:123041837:T:C	0	123041837	C	T
3	chr3:123041839:A:C	0	123041839	C	A
3	chr3:123042660:G:A	0	123042660	A	G
3	chr3:123043834:A:G	0	123043834	G	A
3	chr3:123045235:C:T	0	123045235	T	C
3	chr3:123046258:A:C	0	123046258	C	A
3	chr3:123046349:C:T	0	123046349	T	C
3	chr3:123046383:C:A	0	123046383	A	C
3	chr3:123048854:C:T	0	123048854	T	C
3	chr3:123049186:C:T	0	123049186	T	C
3	chr3:123050237:A:G	0	123050237	G	A
3	chr3:123050788:T:C	0	123050788	C	T
3	chr3:123053136:C:T	0	123053136	T	C
3	chr3:123053851:C:T	0	123053851	T	C
3	chr3:123054505:G:C	0	123054505	C	G
3	chr3:123054606:C:T	0	123054606	T	C
3	chr3:123056215:G:T	0	123056215	T	G
3	chr3:123056743:T:A	0	123056743	A	T
3	chr3:123057640:T:A	0	123057640	A	T
3	chr3:123058028:G:C	0	123058028	C	G
3	chr3:123058347:T:A	0	123058347	A	T
3	chr3:123058372:G:A	0	123058372	A	G
3	chr3:123058528:A:G	0	123058528	G	A
3	chr3:123058713:C:T	0	123058713	T	C
3	chr3:123058934:C:G	0	123058934	G	C
3	chr3:123059789:A:G	0	123059789	G	A
3	chr3:123061317:A:G	0	123061317	G	A
3	chr3:123061566:A:G	0	123061566	G	A
3	chr3:123061623:G:T	0	123061623	T	G
3	chr3:123062108:A:G	0	123062108	G	A
3	chr3:123062366:T:C	0	123062366	C	T
3	chr3:123062877:TGA:T	0	123062877	T	TGA
3	chr3:123063018:A:G	0	123063018	G	A
3	chr3:123063176:C:T	0	123063176	T	C
3	chr3:123063661:G:A	0	123063661	A	G
3	chr3:123063845:C:T	0	123063845	T	C
3	chr3:123063989:G:A	0	123063989	A	G
3	chr3:123064129:C:T	0	123064129	T	C
3	chr3:123064487:G:A	0	123064487	A	G
3	chr3:123064984:A:G	0	123064984	G	A
3	chr3:123065106:C:T	0	123065106	T	C
3	chr3:123065198:T:A	0	123065198	A	T
3	chr3:123065810:A:AGG	0	123065810	AGG	A
3	chr3:123066448:A:T	0	123066448	T	A
3	chr3:123068138:G:C	0	123068138	C	G
3	chr3:123069512:T:C	0	123069512	C	T
3	chr3:123069535:C:T	0	123069535	T	C
3	chr3:123069575:A:G	0	123069575	G	A
3	chr3:123069775:A:G	0	123069775	G	A
3	chr3:123070046:C:T	0	123070046	T	C
3	chr3:123070423:A:G	0	123070423	G	A
3	chr3:123070655:C:T	0	123070655	T	C
3	chr3:123070703:C:T	0	123070703	T	C
3	chr3:123071894:G:A	0	123071894	A	G
3	chr3:123071958:G:C	0	123071958	C	G
3	chr3:123072240:A:T	0	123072240	T	A
3	chr3:123073734:T:G	0	123073734	G	T
3	chr3:123073839:G:T	0	123073839	T	G
3	chr3:123075208:C:T	0	123075208	T	C
3	chr3:123075389:T:C	0	123075389	C	T
3	chr3:123077614:T:G	0	123077614	G	T
3	chr3:123077665:A:G	0	123077665	G	A
3	chr3:123077717:A:G	0	123077717	G	A
3	chr3:123078193:A:G	0	123078193	G	A
3	chr3:123078435:T:C	0	123078435	C	T
3	chr3:123079370:C:T	0	123079370	T	C
3	chr3:123080588:C:A	0	123080588	A	C
3	chr3:123083134:C:T	0	123083134	T	C
3	chr3:123084024:C:T	0	123084024	T	C
3	chr3:123084526:G:A	0	123084526	A	G
3	chr3:123084892:C:T	0	123084892	T	C
3	chr3:123084904:T:C	0	123084904	C	T
3	chr3:123085400:A:G	0	123085400	G	A
3	chr3:123085458:A:G	0	123085458	G	A
3	chr3:123085532:C:T	0	123085532	T	C
3	chr3:123087578:A:G	0	123087578	G	A
3	chr3:123088428:T:C	0	123088428	C	T
3	chr3:123088827:C:G	0	123088827	G	C
3	chr3:123089148:G:A	0	123089148	A	G
3	chr3:123090448:T:C	0	123090448	C	T
3	chr3:123090553:T:C	0	123090553	C	T
3	chr3:123090736:T:C	0	123090736	C	T
3	chr3:123091344:T:C	0	123091344	C	T
3	chr3:123091709:G:A	0	123091709	A	G
3	chr3:123092504:T:G	0	123092504	G	T
3	chr3:123093649:G:A	0	123093649	A	G
3	chr3:123093714:G:A	0	123093714	A	G
3	chr3:123094376:A:C	0	123094376	C	A
3	chr3:123095090:C:T	0	123095090	T	C
3	chr3:123095206:C:T	0	123095206	T	C
3	chr3:123096329:GGCGCGTACCACCAC:G	0	123096329	G	GGCGCGTACCACCAC
3	chr3:123096688:A:G	0	123096688	G	A
3	chr3:123097025:A:G	0	123097025	G	A
3	chr3:123098702:GAAC:G	0	123098702	G	GAAC
3	chr3:123099928:G:A	0	123099928	A	G
3	chr3:123100740:T:G	0	123100740	G	T
3	chr3:123101385:G:A	0	123101385	A	G
3	chr3:123102261:C:T	0	123102261	T	C
3	chr3:123102631:T:A	0	123102631	A	T
3	chr3:123102824:A:G	0	123102824	G	A
3	chr3:123103424:G:C	0	123103424	C	G
3	chr3:123103432:C:T	0	123103432	T	C
3	chr3:123103447:C:T	0	123103447	T	C
3	chr3:123103478:A:G	0	123103478	G	A
3	chr3:123103838:C:G	0	123103838	G	C
3	chr3:123104210:A:G	0	123104210	G	A
3	chr3:123104522:C:T	0	123104522	T	C
3	chr3:123104956:C:T	0	123104956	T	C
3	chr3:123105030:C:T	0	123105030	T	C
3	chr3:123105666:A:G	0	123105666	G	A
3	chr3:123105966:A:G	0	123105966	G	A
3	chr3:123107007:C:T	0	123107007	T	C
3	chr3:123107424:G:A	0	123107424	A	G
3	chr3:123107435:A:G	0	123107435	G	A
3	chr3:123108022:T:C	0	123108022	C	T
3	chr3:123110143:C:T	0	123110143	T	C
3	chr3:123110326:G:A	0	123110326	A	G
3	chr3:123111271:A:G	0	123111271	G	A
3	chr3:123114156:C:T	0	123114156	T	C
3	chr3:123114234:G:T	0	123114234	T	G
3	chr3:123114243:G:C	0	123114243	C	G
3	chr3:123114334:G:A	0	123114334	A	G
3	chr3:123115771:C:T	0	123115771	T	C
3	chr3:123115899:G:A	0	123115899	A	G
3	chr3:123116040:A:T	0	123116040	T	A
3	chr3:123116731:A:G	0	123116731	G	A
3	chr3:123117043:A:T	0	123117043	T	A
3	chr3:123117153:T:C	0	123117153	C	T
3	chr3:123117329:T:C	0	123117329	C	T
3	chr3:123117951:A:G	0	123117951	G	A
3	chr3:123118801:C:T	0	123118801	T	C
3	chr3:123119611:C:T	0	123119611	T	C
3	chr3:123119900:AT:A	0	123119900	A	AT
3	chr3:123120678:G:T	0	123120678	T	G
3	chr3:123121670:T:C	0	123121670	C	T
3	chr3:123121884:A:G	0	123121884	G	A
3	chr3:123121898:G:A	0	123121898	A	G
3	chr3:123121909:G:A	0	123121909	A	G
3	chr3:123122215:G:A	0	123122215	A	G
3	chr3:123122252:A:C	0	123122252	C	A
3	chr3:123122325:C:T	0	123122325	T	C
3	chr3:123124365:C:T	0	123124365	T	C
3	chr3:123125223:G:A	0	123125223	A	G
3	chr3:123125836:C:T	0	123125836	T	C
3	chr3:123126126:A:G	0	123126126	G	A
3	chr3:123126230:G:A	0	123126230	A	G
3	chr3:123126267:C:T	0	123126267	T	C
3	chr3:123126318:A:C	0	123126318	C	A
3	chr3:123126575:T:C	0	123126575	C	T
3	chr3:123126824:C:G	0	123126824	G	C
3	chr3:123127492:A:G	0	123127492	G	A
3	chr3:123128034:C:T	0	123128034	T	C
3	chr3:123129430:T:C	0	123129430	C	T
3	chr3:123129621:C:T	0	123129621	T	C
3	chr3:123130778:G:A	0	123130778	A	G
3	chr3:123131059:G:C	0	123131059	C	G
3	chr3:123131509:T:G	0	123131509	G	T
3	chr3:123131729:C:T	0	123131729	T	C
3	chr3:123132091:T:C	0	123132091	C	T
3	chr3:123132253:G:A	0	123132253	A	G
3	chr3:123132414:T:C	0	123132414	C	T
3	chr3:123132753:A:C	0	123132753	C	A
3	chr3:123132993:A:G	0	123132993	G	A
3	chr3:123132995:G:A	0	123132995	A	G
3	chr3:123133482:G:A	0	123133482	A	G
3	chr3:123134833:G:A	0	123134833	A	G
3	chr3:123134958:A:G	0	123134958	G	A
3	chr3:123135118:T:C	0	123135118	C	T
3	chr3:123135210:G:A	0	123135210	A	G
3	chr3:123135425:A:G	0	123135425	G	A
3	chr3:123135647:GC:G	0	123135647	G	GC
3	chr3:123136052:T:C	0	123136052	C	T
3	chr3:123136088:A:G	0	123136088	G	A
3	chr3:123136795:C:T	0	123136795	T	C
3	chr3:123136920:T:C	0	123136920	C	T
3	chr3:123140379:GA:G	0	123140379	G	GA
3	chr3:123140849:G:A	0	123140849	A	G
3	chr3:123141021:G:A	0	123141021	A	G
3	chr3:123141126:A:T	0	123141126	T	A
3	chr3:123141234:T:C	0	123141234	C	T
3	chr3:123141509:A:G	0	123141509	G	A
3	chr3:123141841:G:C	0	123141841	C	G
3	chr3:123141918:C:T	0	123141918	T	C
3	chr3:123141967:C:A	0	123141967	A	C
3	chr3:123143168:C:CA	0	123143168	CA	C
3	chr3:123143392:A:AG	0	123143392	AG	A
3	chr3:123143932:A:G	0	123143932	G	A
3	chr3:123144013:G:A	0	123144013	A	G
3	chr3:123144146:C:T	0	123144146	T	C
3	chr3:123144180:G:A	0	123144180	A	G
3	chr3:123144379:T:C	0	123144379	C	T
3	chr3:123145740:TAGAC:T	0	123145740	T	TAGAC
3	chr3:123145780:C:G	0	123145780	G	C
3	chr3:123145924:G:T	0	123145924	T	G
3	chr3:123145971:T:C	0	123145971	C	T
3	chr3:123146289:T:A	0	123146289	A	T
3	chr3:123146413:G:A	0	123146413	A	G
3	chr3:123146919:C:T	0	123146919	T	C
3	chr3:123147452:A:G	0	123147452	G	A
3	chr3:123148973:G:A	0	123148973	A	G
3	chr3:123149288:A:G	0	123149288	G	A
3	chr3:123149591:A:G	0	123149591	G	A
3	chr3:123149838:A:G	0	123149838	G	A
3	chr3:123149979:G:A	0	123149979	A	G
3	chr3:123150194:C:T	0	123150194	T	C
3	chr3:123151698:C:T	0	123151698	T	C
3	chr3:123152270:T:C	0	123152270	C	T
3	chr3:123153079:C:T	0	123153079	T	C
3	chr3:123153507:G:A	0	123153507	A	G
3	chr3:123153916:T:C	0	123153916	C	T
3	chr3:123155076:G:C	0	123155076	C	G
3	chr3:123155951:A:G	0	123155951	G	A
3	chr3:123156111:A:G	0	123156111	G	A
3	chr3:123156800:G:T	0	123156800	T	G
3	chr3:123156826:A:AG	0	123156826	AG	A
3	chr3:123157480:G:C	0	123157480	C	G
3	chr3:123157619:T:C	0	123157619	C	T
3	chr3:123157923:G:A	0	123157923	A	G
3	chr3:123158159:G:A	0	123158159	A	G
3	chr3:123158282:G:A	0	123158282	A	G
3	chr3:123158543:C:T	0	123158543	T	C
3	chr3:123159440:G:A	0	123159440	A	G
3	chr3:123159507:G:A	0	123159507	A	G
3	chr3:123159775:G:A	0	123159775	A	G
3	chr3:123160529:G:A	0	123160529	A	G
3	chr3:123161271:G:A	0	123161271	A	G
3	chr3:123161344:T:C	0	123161344	C	T
3	chr3:123163925:G:A	0	123163925	A	G
3	chr3:123164033:T:A	0	123164033	A	T
3	chr3:123164508:G:A	0	123164508	A	G
3	chr3:123165272:C:T	0	123165272	T	C
3	chr3:123165448:T:C	0	123165448	C	T
3	chr3:123165952:G:A	0	123165952	A	G
3	chr3:123166057:T:C	0	123166057	C	T
3	chr3:123166400:T:C	0	123166400	C	T
3	chr3:123166538:A:T	0	123166538	T	A
3	chr3:123166862:C:T	0	123166862	T	C
3	chr3:123166991:C:T	0	123166991	T	C
3	chr3:123167344:T:C	0	123167344	C	T
3	chr3:123167378:T:C	0	123167378	C	T
3	chr3:123168055:A:T	0	123168055	T	A
3	chr3:123169259:G:A	0	123169259	A	G
3	chr3:123169790:A:G	0	123169790	G	A
3	chr3:123169909:A:G	0	123169909	G	A
3	chr3:123170779:G:C	0	123170779	C	G
3	chr3:123170861:T:C	0	123170861	C	T
3	chr3:123171475:A:G	0	123171475	G	A
3	chr3:123172167:G:A	0	123172167	A	G
3	chr3:123173317:G:A	0	123173317	A	G
3	chr3:123173348:C:T	0	123173348	T	C
3	chr3:123174391:A:G	0	123174391	G	A
3	chr3:123175405:C:T	0	123175405	T	C
3	chr3:123175816:A:G	0	123175816	G	A
3	chr3:123175841:A:G	0	123175841	G	A
3	chr3:123176609:G:T	0	123176609	T	G
3	chr3:123178523:T:A	0	123178523	A	T
3	chr3:123178792:T:C	0	123178792	C	T
3	chr3:123178965:A:G	0	123178965	G	A
3	chr3:123179085:T:G	0	123179085	G	T
3	chr3:123179088:T:TAG	0	123179088	TAG	T
3	chr3:123179161:A:C	0	123179161	C	A
3	chr3:123179852:A:G	0	123179852	G	A
3	chr3:123179882:T:C	0	123179882	C	T
3	chr3:123181466:G:A	0	123181466	A	G
3	chr3:123181615:A:G	0	123181615	G	A
3	chr3:123181960:T:C	0	123181960	C	T
3	chr3:123183109:A:C	0	123183109	C	A
3	chr3:123183465:C:T	0	123183465	T	C
3	chr3:123183483:C:T	0	123183483	T	C
3	chr3:123184071:A:G	0	123184071	G	A
3	chr3:123184281:C:T	0	123184281	T	C
3	chr3:123184393:G:T	0	123184393	T	G
3	chr3:123184836:T:C	0	123184836	C	T
3	chr3:123185091:G:A	0	123185091	A	G
3	chr3:123185110:A:G	0	123185110	G	A
3	chr3:123185217:T:C	0	123185217	C	T
3	chr3:123185892:A:G	0	123185892	G	A
3	chr3:123186907:C:T	0	123186907	T	C
3	chr3:123188443:C:T	0	123188443	T	C
3	chr3:123189509:A:G	0	123189509	G	A
3	chr3:123190550:A:G	0	123190550	G	A
3	chr3:123190559:C:T	0	123190559	T	C
3	chr3:123190608:C:T	0	123190608	T	C
3	chr3:123191079:C:T	0	123191079	T	C
3	chr3:123191514:G:A	0	123191514	A	G
3	chr3:123191849:T:A	0	123191849	A	T
3	chr3:123192325:C:T	0	123192325	T	C
3	chr3:123192618:A:G	0	123192618	G	A
3	chr3:123193248:G:A	0	123193248	A	G
3	chr3:123193445:G:A	0	123193445	A	G
3	chr3:123193524:T:G	0	123193524	G	T
3	chr3:123194668:C:T	0	123194668	T	C
3	chr3:123194705:GT:G	0	123194705	G	GT
3	chr3:123196027:T:C	0	123196027	C	T
3	chr3:123196909:C:A	0	123196909	A	C
3	chr3:123197567:C:T	0	123197567	T	C
3	chr3:123197849:C:T	0	123197849	T	C
3	chr3:123198199:CT:C	0	123198199	C	CT
3	chr3:123198841:G:T	0	123198841	T	G
3	chr3:123199350:T:C	0	123199350	C	T
3	chr3:123199693:T:C	0	123199693	C	T
3	chr3:123199899:G:A	0	123199899	A	G
3	chr3:123200159:C:T	0	123200159	T	C
3	chr3:123200376:A:G	0	123200376	G	A
3	chr3:123200425:T:C	0	123200425	C	T
3	chr3:123200840:C:T	0	123200840	T	C
3	chr3:123201160:C:T	0	123201160	T	C
3	chr3:123201315:G:A	0	123201315	A	G
3	chr3:123202105:T:C	0	123202105	C	T
3	chr3:123202292:T:A	0	123202292	A	T
3	chr3:123202468:T:C	0	123202468	C	T
3	chr3:123203570:T:C	0	123203570	C	T
3	chr3:123203815:C:T	0	123203815	T	C
3	chr3:123204046:G:A	0	123204046	A	G
3	chr3:123204582:A:G	0	123204582	G	A
3	chr3:123204892:A:G	0	123204892	G	A
3	chr3:123205145:G:A	0	123205145	A	G
3	chr3:123205356:A:G	0	123205356	G	A
3	chr3:123205577:A:G	0	123205577	G	A
3	chr3:123206368:T:C	0	123206368	C	T
3	chr3:123206837:T:C	0	123206837	C	T
3	chr3:123206940:G:T	0	123206940	T	G
3	chr3:123207051:A:G	0	123207051	G	A
3	chr3:123207709:T:C	0	123207709	C	T
3	chr3:123207819:G:A	0	123207819	A	G
3	chr3:123208058:C:T	0	123208058	T	C
3	chr3:123208129:A:C	0	123208129	C	A
3	chr3:123208955:T:C	0	123208955	C	T
3	chr3:123209623:C:T	0	123209623	T	C
3	chr3:123209746:A:G	0	123209746	G	A
3	chr3:123209947:A:C	0	123209947	C	A
3	chr3:123210129:G:A	0	123210129	A	G
3	chr3:123210209:G:A	0	123210209	A	G
3	chr3:123210230:G:A	0	123210230	A	G
3	chr3:123210467:C:A	0	123210467	A	C
3	chr3:123211014:A:G	0	123211014	G	A
3	chr3:123211311:A:T	0	123211311	T	A
3	chr3:123211996:G:A	0	123211996	A	G
3	chr3:123212706:T:G	0	123212706	G	T
3	chr3:123212864:C:T	0	123212864	T	C
3	chr3:123213393:T:C	0	123213393	C	T
3	chr3:123213789:A:G	0	123213789	G	A
3	chr3:123213858:G:A	0	123213858	A	G
3	chr3:123213922:G:A	0	123213922	A	G
3	chr3:123214482:G:A	0	123214482	A	G
3	chr3:123214709:G:A	0	123214709	A	G
3	chr3:123214908:T:C	0	123214908	C	T
3	chr3:123214939:A:G	0	123214939	G	A
3	chr3:123216531:A:G	0	123216531	G	A
3	chr3:123216576:G:T	0	123216576	T	G
3	chr3:123216670:A:G	0	123216670	G	A
3	chr3:123217253:A:G	0	123217253	G	A
3	chr3:123217327:G:A	0	123217327	A	G
3	chr3:123217504:C:T	0	123217504	T	C
3	chr3:123217538:A:AT	0	123217538	AT	A
3	chr3:123217572:A:G	0	123217572	G	A
3	chr3:123218022:C:T	0	123218022	T	C
3	chr3:123218335:C:T	0	123218335	T	C
3	chr3:123218433:A:G	0	123218433	G	A
3	chr3:123219719:C:T	0	123219719	T	C
3	chr3:123220249:CAT:C	0	123220249	C	CAT
3	chr3:123221265:A:G	0	123221265	G	A
3	chr3:123221341:T:C	0	123221341	C	T
3	chr3:123221342:G:A	0	123221342	A	G
3	chr3:123221760:T:TTTG	0	123221760	TTTG	T
3	chr3:123221867:T:C	0	123221867	C	T
3	chr3:123222098:G:A	0	123222098	A	G
3	chr3:123222268:G:A	0	123222268	A	G
3	chr3:123223300:A:G	0	123223300	G	A
3	chr3:123223373:T:G	0	123223373	G	T
3	chr3:123223555:G:A	0	123223555	A	G
3	chr3:123223935:G:A	0	123223935	A	G
3	chr3:123224021:T:C	0	123224021	C	T
3	chr3:123224393:A:AAAAG	0	123224393	AAAAG	A
3	chr3:123224494:A:G	0	123224494	G	A
3	chr3:123225806:A:G	0	123225806	G	A
3	chr3:123225964:T:C	0	123225964	C	T
3	chr3:123226090:G:A	0	123226090	A	G
3	chr3:123226514:G:T	0	123226514	T	G
3	chr3:123227881:A:G	0	123227881	G	A
3	chr3:123227935:C:T	0	123227935	T	C
3	chr3:123228506:C:T	0	123228506	T	C
3	chr3:123228598:A:G	0	123228598	G	A
3	chr3:123228626:T:C	0	123228626	C	T
3	chr3:123228725:A:G	0	123228725	G	A
3	chr3:123228727:G:A	0	123228727	A	G
3	chr3:123229472:T:A	0	123229472	A	T
3	chr3:123230006:G:A	0	123230006	A	G
3	chr3:123231276:G:C	0	123231276	C	G
3	chr3:123231609:G:A	0	123231609	A	G
3	chr3:123232712:G:A	0	123232712	A	G
3	chr3:123234136:A:G	0	123234136	G	A
3	chr3:123234453:A:G	0	123234453	G	A
3	chr3:123234896:G:A	0	123234896	A	G
3	chr3:123235056:T:C	0	123235056	C	T
3	chr3:123235278:A:G	0	123235278	G	A
3	chr3:123235319:C:T	0	123235319	T	C
3	chr3:123235753:A:G	0	123235753	G	A
3	chr3:123236526:C:T	0	123236526	T	C
3	chr3:123236829:G:A	0	123236829	A	G
3	chr3:123237044:A:C	0	123237044	C	A
3	chr3:123237338:TACA:T	0	123237338	T	TACA
3	chr3:123237744:C:T	0	123237744	T	C
3	chr3:123237867:AG:A	0	123237867	A	AG
3	chr3:123238630:G:A	0	123238630	A	G
3	chr3:123240770:G:A	0	123240770	A	G
3	chr3:123240956:T:A	0	123240956	A	T
3	chr3:123241481:C:T	0	123241481	T	C
3	chr3:123242239:TC:T	0	123242239	T	TC
3	chr3:123242522:C:T	0	123242522	T	C
3	chr3:123242647:T:C	0	123242647	C	T
3	chr3:123242747:G:T	0	123242747	T	G
3	chr3:123243699:C:T	0	123243699	T	C
3	chr3:123243962:A:G	0	123243962	G	A
3	chr3:123244145:A:G	0	123244145	G	A
3	chr3:123244199:A:G	0	123244199	G	A
3	chr3:123244809:G:A	0	123244809	A	G
3	chr3:123245200:T:A	0	123245200	A	T
3	chr3:123245232:A:G	0	123245232	G	A
3	chr3:123245543:G:GA	0	123245543	GA	G
3	chr3:123245598:C:A	0	123245598	A	C
3	chr3:123246457:C:T	0	123246457	T	C
3	chr3:123247215:C:T	0	123247215	T	C
3	chr3:123247337:T:C	0	123247337	C	T
3	chr3:123247556:A:G	0	123247556	G	A
3	chr3:123248117:A:G	0	123248117	G	A
3	chr3:123248646:A:G	0	123248646	G	A
3	chr3:123249143:A:T	0	123249143	T	A
3	chr3:123249669:T:C	0	123249669	C	T
3	chr3:123249866:G:A	0	123249866	A	G
3	chr3:123249955:A:T	0	123249955	T	A
3	chr3:123250022:G:A	0	123250022	A	G
3	chr3:123250271:G:A	0	123250271	A	G
3	chr3:123250302:C:T	0	123250302	T	C
3	chr3:123251060:A:AT	0	123251060	AT	A
3	chr3:123251395:A:G	0	123251395	G	A
3	chr3:123251597:AGAG:A	0	123251597	A	AGAG
3	chr3:123251800:TACA:T	0	123251800	T	TACA
3	chr3:123252046:G:A	0	123252046	A	G
3	chr3:123252248:T:G	0	123252248	G	T
3	chr3:123252503:T:C	0	123252503	C	T
3	chr3:123254659:G:A	0	123254659	A	G
3	chr3:123255085:T:G	0	123255085	G	T
3	chr3:123256258:G:T	0	123256258	T	G
3	chr3:123256548:T:G	0	123256548	G	T
3	chr3:123256786:T:G	0	123256786	G	T
3	chr3:123256904:T:C	0	123256904	C	T
3	chr3:123257164:G:T	0	123257164	T	G
3	chr3:123257165:T:C	0	123257165	C	T
3	chr3:123257186:G:A	0	123257186	A	G
3	chr3:123257571:T:C	0	123257571	C	T
3	chr3:123257712:C:T	0	123257712	T	C
3	chr3:123257804:C:T	0	123257804	T	C
3	chr3:123258858:A:G	0	123258858	G	A
3	chr3:123259205:T:G	0	123259205	G	T
3	chr3:123259639:G:A	0	123259639	A	G
3	chr3:123259693:C:A	0	123259693	A	C
3	chr3:123259993:A:G	0	123259993	G	A
3	chr3:123260647:G:A	0	123260647	A	G
3	chr3:123260958:C:T	0	123260958	T	C
3	chr3:123260981:T:G	0	123260981	G	T
3	chr3:123261093:C:T	0	123261093	T	C
3	chr3:123261192:A:G	0	123261192	G	A
3	chr3:123261612:A:G	0	123261612	G	A
3	chr3:123261731:C:T	0	123261731	T	C
3	chr3:123263104:G:A	0	123263104	A	G
3	chr3:123263581:A:T	0	123263581	T	A
3	chr3:123264217:C:T	0	123264217	T	C
3	chr3:123264494:ACT:A	0	123264494	A	ACT
3	chr3:123264721:C:T	0	123264721	T	C
3	chr3:123265600:TGTG:T	0	123265600	T	TGTG
3	chr3:123266556:G:A	0	123266556	A	G
3	chr3:123266566:A:G	0	123266566	G	A
3	chr3:123266615:C:T	0	123266615	T	C
3	chr3:123266658:A:T	0	123266658	T	A
3	chr3:123266847:C:T	0	123266847	T	C
3	chr3:123268379:A:G	0	123268379	G	A
3	chr3:123269373:G:A	0	123269373	A	G
3	chr3:123270283:TGATA:T	0	123270283	T	TGATA
3	chr3:123270637:T:C	0	123270637	C	T
3	chr3:123270817:C:T	0	123270817	T	C
3	chr3:123271444:C:T	0	123271444	T	C
3	chr3:123271855:A:C	0	123271855	C	A
3	chr3:123272174:A:T	0	123272174	T	A
3	chr3:123272191:C:T	0	123272191	T	C
3	chr3:123272388:T:C	0	123272388	C	T
3	chr3:123273003:G:T	0	123273003	T	G
3	chr3:123273056:G:A	0	123273056	A	G
3	chr3:123273408:A:G	0	123273408	G	A
3	chr3:123273788:A:G	0	123273788	G	A
3	chr3:123274546:A:G	0	123274546	G	A
3	chr3:123274863:G:T	0	123274863	T	G
3	chr3:123275273:CAGT:C	0	123275273	C	CAGT
3	chr3:123275578:T:C	0	123275578	C	T
3	chr3:123278075:T:A	0	123278075	A	T
3	chr3:123278217:C:T	0	123278217	T	C
3	chr3:123279786:C:T	0	123279786	T	C
3	chr3:123279787:G:A	0	123279787	A	G
3	chr3:123282102:T:C	0	123282102	C	T
3	chr3:123282647:G:A	0	123282647	A	G
3	chr3:123287189:C:G	0	123287189	G	C
3	chr3:123287510:T:G	0	123287510	G	T
3	chr3:123287551:C:G	0	123287551	G	C
3	chr3:123287606:A:G	0	123287606	G	A
3	chr3:123288360:T:C	0	123288360	C	T
3	chr3:123288755:A:C	0	123288755	C	A
3	chr3:123290977:C:T	0	123290977	T	C
3	chr3:123291429:G:A	0	123291429	A	G
3	chr3:123291516:C:T	0	123291516	T	C
3	chr3:123291928:C:T	0	123291928	T	C
3	chr3:123292345:G:A	0	123292345	A	G
3	chr3:123292514:T:C	0	123292514	C	T
3	chr3:123292673:T:A	0	123292673	A	T
3	chr3:123293798:A:G	0	123293798	G	A
3	chr3:123294439:T:C	0	123294439	C	T
3	chr3:123296030:C:T	0	123296030	T	C
3	chr3:123296057:C:T	0	123296057	T	C
3	chr3:123298186:C:T	0	123298186	T	C
3	chr3:123299495:G:C	0	123299495	C	G
3	chr3:123300116:A:G	0	123300116	G	A
3	chr3:123300467:C:A	0	123300467	A	C
3	chr3:123300572:A:G	0	123300572	G	A
3	chr3:123300916:T:C	0	123300916	C	T
3	chr3:123301374:G:A	0	123301374	A	G
3	chr3:123303023:G:C	0	123303023	C	G
3	chr3:123303465:TA:T	0	123303465	T	TA
3	chr3:123303582:C:T	0	123303582	T	C
3	chr3:123304768:C:T	0	123304768	T	C
3	chr3:123305637:CT:C	0	123305637	C	CT
3	chr3:123306318:C:T	0	123306318	T	C
3	chr3:123308793:C:T	0	123308793	T	C
3	chr3:123309039:C:T	0	123309039	T	C
3	chr3:123309079:A:G	0	123309079	G	A
3	chr3:123310026:A:G	0	123310026	G	A
3	chr3:123311838:T:G	0	123311838	G	T
3	chr3:123312195:G:A	0	123312195	A	G
3	chr3:123313968:G:T	0	123313968	T	G
3	chr3:123314627:G:T	0	123314627	T	G
3	chr3:123314846:C:T	0	123314846	T	C
3	chr3:123316616:T:C	0	123316616	C	T
3	chr3:123317586:C:T	0	123317586	T	C
3	chr3:123318196:A:G	0	123318196	G	A
3	chr3:123319306:A:G	0	123319306	G	A
3	chr3:123320649:A:G	0	123320649	G	A
3	chr3:123321481:G:C	0	123321481	C	G
3	chr3:123324064:C:T	0	123324064	T	C
3	chr3:123324207:C:G	0	123324207	G	C
3	chr3:123325810:T:A	0	123325810	A	T
3	chr3:123326208:T:C	0	123326208	C	T
3	chr3:123326561:T:C	0	123326561	C	T
3	chr3:123326784:GTGTCCCTCTGA:G	0	123326784	G	GTGTCCCTCTGA
3	chr3:123328631:A:G	0	123328631	G	A
3	chr3:123328819:A:G	0	123328819	G	A
3	chr3:123329396:C:T	0	123329396	T	C
3	chr3:123330831:C:T	0	123330831	T	C
3	chr3:123331091:A:C	0	123331091	C	A
3	chr3:123332123:G:A	0	123332123	A	G
3	chr3:123332172:T:C	0	123332172	C	T
3	chr3:123332383:G:A	0	123332383	A	G
3	chr3:123333998:C:T	0	123333998	T	C
3	chr3:123334563:C:T	0	123334563	T	C
3	chr3:123334762:A:T	0	123334762	T	A
3	chr3:123335508:C:T	0	123335508	T	C
3	chr3:123335923:A:C	0	123335923	C	A
3	chr3:123336042:C:T	0	123336042	T	C
3	chr3:123336172:C:A	0	123336172	A	C
3	chr3:123337306:C:T	0	123337306	T	C
3	chr3:123339226:C:T	0	123339226	T	C
3	chr3:123341291:GC:G	0	123341291	G	GC
3	chr3:123342321:G:A	0	123342321	A	G
3	chr3:123343810:T:G	0	123343810	G	T
3	chr3:123345242:T:C	0	123345242	C	T
3	chr3:123345984:C:T	0	123345984	T	C
3	chr3:123346931:A:G	0	123346931	G	A
3	chr3:123347163:A:G	0	123347163	G	A
3	chr3:123347638:G:T	0	123347638	T	G
3	chr3:123349177:G:A	0	123349177	A	G
3	chr3:123349262:C:T	0	123349262	T	C
3	chr3:123349512:G:A	0	123349512	A	G
3	chr3:123349896:A:G	0	123349896	G	A
3	chr3:123349897:C:T	0	123349897	T	C
3	chr3:123349970:T:C	0	123349970	C	T
3	chr3:123349973:G:A	0	123349973	A	G
3	chr3:123350439:T:C	0	123350439	C	T
3	chr3:123350973:G:A	0	123350973	A	G
3	chr3:123351574:T:C	0	123351574	C	T
3	chr3:123351579:G:A	0	123351579	A	G
3	chr3:123351670:C:T	0	123351670	T	C
3	chr3:123354036:A:C	0	123354036	C	A
3	chr3:123356094:C:T	0	123356094	T	C
3	chr3:123356271:T:C	0	123356271	C	T
3	chr3:123358327:G:A	0	123358327	A	G
3	chr3:123359232:G:A	0	123359232	A	G
3	chr3:123360312:A:T	0	123360312	T	A
3	chr3:123360602:C:T	0	123360602	T	C
3	chr3:123362114:G:A	0	123362114	A	G
3	chr3:123362923:C:T	0	123362923	T	C
3	chr3:123363278:CAAAG:C	0	123363278	C	CAAAG
3	chr3:123363298:C:T	0	123363298	T	C
3	chr3:123363551:T:C	0	123363551	C	T
3	chr3:123363569:A:G	0	123363569	G	A
3	chr3:123363859:C:T	0	123363859	T	C
3	chr3:123364864:C:T	0	123364864	T	C
3	chr3:123365532:G:A	0	123365532	A	G
3	chr3:123365694:A:G	0	123365694	G	A
3	chr3:123366251:G:A	0	123366251	A	G
3	chr3:123366490:T:C	0	123366490	C	T
3	chr3:123366512:T:C	0	123366512	C	T
3	chr3:123367740:G:A	0	123367740	A	G
3	chr3:123369069:T:A	0	123369069	A	T
3	chr3:123369164:AGAG:A	0	123369164	A	AGAG
3	chr3:123369629:T:C	0	123369629	C	T
3	chr3:123371478:G:A	0	123371478	A	G
3	chr3:123371513:G:A	0	123371513	A	G
3	chr3:123371616:C:T	0	123371616	T	C
3	chr3:123372383:C:T	0	123372383	T	C
3	chr3:123372397:A:C	0	123372397	C	A
3	chr3:123374111:C:T	0	123374111	T	C
3	chr3:123374683:T:C	0	123374683	C	T
3	chr3:123375040:C:T	0	123375040	T	C
3	chr3:123375057:C:T	0	123375057	T	C
3	chr3:123375092:C:T	0	123375092	T	C
3	chr3:123375604:T:C	0	123375604	C	T
3	chr3:123375914:A:G	0	123375914	G	A
3	chr3:123376465:G:A	0	123376465	A	G
3	chr3:123376696:T:C	0	123376696	C	T
3	chr3:123376917:C:T	0	123376917	T	C
3	chr3:123377629:AC:A	0	123377629	A	AC
3	chr3:123378721:A:G	0	123378721	G	A
3	chr3:123378859:T:A	0	123378859	A	T
3	chr3:123378863:A:G	0	123378863	G	A
3	chr3:123378979:G:A	0	123378979	A	G
3	chr3:123379141:T:C	0	123379141	C	T
3	chr3:123379329:G:A	0	123379329	A	G
3	chr3:123379356:T:C	0	123379356	C	T
3	chr3:123379574:A:G	0	123379574	G	A
3	chr3:123379676:G:A	0	123379676	A	G
3	chr3:123379891:T:G	0	123379891	G	T
3	chr3:123379995:G:C	0	123379995	C	G
3	chr3:123380282:G:A	0	123380282	A	G
3	chr3:123380441:C:T	0	123380441	T	C
3	chr3:123380671:A:G	0	123380671	G	A
3	chr3:123381323:A:G	0	123381323	G	A
3	chr3:123381330:T:C	0	123381330	C	T
3	chr3:123381349:A:G	0	123381349	G	A
3	chr3:123381457:C:T	0	123381457	T	C
3	chr3:123381616:A:G	0	123381616	G	A
3	chr3:123382093:G:A	0	123382093	A	G
3	chr3:123382129:C:T	0	123382129	T	C
3	chr3:123382297:A:G	0	123382297	G	A
3	chr3:123382403:A:C	0	123382403	C	A
3	chr3:123382406:G:T	0	123382406	T	G
3	chr3:123382745:A:G	0	123382745	G	A
3	chr3:123382867:T:TCA	0	123382867	TCA	T
3	chr3:123382899:T:C	0	123382899	C	T
3	chr3:123383134:C:T	0	123383134	T	C
3	chr3:123383143:A:G	0	123383143	G	A
3	chr3:123383197:G:A	0	123383197	A	G
3	chr3:123383506:C:T	0	123383506	T	C
3	chr3:123383529:A:G	0	123383529	G	A
3	chr3:123383923:A:G	0	123383923	G	A
3	chr3:123383948:T:C	0	123383948	C	T
3	chr3:123384015:T:C	0	123384015	C	T
3	chr3:123384103:G:C	0	123384103	C	G
3	chr3:123384190:G:A	0	123384190	A	G
3	chr3:123384399:T:C	0	123384399	C	T
3	chr3:123384403:T:C	0	123384403	C	T
3	chr3:123384442:C:T	0	123384442	T	C
3	chr3:123384563:G:A	0	123384563	A	G
3	chr3:123384594:C:T	0	123384594	T	C
3	chr3:123384632:T:C	0	123384632	C	T
3	chr3:123384691:A:G	0	123384691	G	A
3	chr3:123385390:G:A	0	123385390	A	G
3	chr3:123385432:A:C	0	123385432	C	A
3	chr3:123385580:C:T	0	123385580	T	C
3	chr3:123385966:T:C	0	123385966	C	T
3	chr3:123386227:T:A	0	123386227	A	T
3	chr3:123386289:CT:C	0	123386289	C	CT
3	chr3:123386340:A:G	0	123386340	G	A
3	chr3:123386509:T:C	0	123386509	C	T
3	chr3:123386581:C:T	0	123386581	T	C
3	chr3:123386590:C:A	0	123386590	A	C
3	chr3:123386644:A:G	0	123386644	G	A
3	chr3:123386701:G:A	0	123386701	A	G
3	chr3:123386938:G:C	0	123386938	C	G
3	chr3:123387324:T:C	0	123387324	C	T
3	chr3:123387805:T:C	0	123387805	C	T
3	chr3:123387912:A:G	0	123387912	G	A
3	chr3:123388077:A:C	0	123388077	C	A
3	chr3:123388374:G:A	0	123388374	A	G
3	chr3:123388398:T:C	0	123388398	C	T
3	chr3:123388579:C:CA	0	123388579	CA	C
3	chr3:123388715:A:G	0	123388715	G	A
3	chr3:123389383:G:A	0	123389383	A	G
3	chr3:123389427:C:T	0	123389427	T	C
3	chr3:123389494:CAA:C	0	123389494	C	CAA
3	chr3:123389647:G:A	0	123389647	A	G
3	chr3:123389766:G:A	0	123389766	A	G
3	chr3:123390322:G:A	0	123390322	A	G
3	chr3:123390524:A:C	0	123390524	C	A
3	chr3:123390525:C:A	0	123390525	A	C
3	chr3:123390647:T:C	0	123390647	C	T
3	chr3:123390739:A:G	0	123390739	G	A
3	chr3:123391378:C:T	0	123391378	T	C
3	chr3:123391929:C:T	0	123391929	T	C
3	chr3:123392480:TATC:T	0	123392480	T	TATC
3	chr3:123393353:AC:A	0	123393353	A	AC
3	chr3:123393445:T:C	0	123393445	C	T
3	chr3:123393446:A:G	0	123393446	G	A
3	chr3:123395493:G:A	0	123395493	A	G
3	chr3:123395882:T:A	0	123395882	A	T
3	chr3:123398318:C:T	0	123398318	T	C
3	chr3:123398641:C:T	0	123398641	T	C
3	chr3:123399468:T:C	0	123399468	C	T
3	chr3:123399852:A:G	0	123399852	G	A
3	chr3:123402439:A:G	0	123402439	G	A
3	chr3:123402509:C:T	0	123402509	T	C
3	chr3:123403467:A:T	0	123403467	T	A
3	chr3:123403647:T:C	0	123403647	C	T
3	chr3:123403790:T:A	0	123403790	A	T
3	chr3:123405290:T:C	0	123405290	C	T
3	chr3:123405666:G:A	0	123405666	A	G
3	chr3:123405964:A:C	0	123405964	C	A
3	chr3:123406864:T:A	0	123406864	A	T
3	chr3:123407057:C:T	0	123407057	T	C
3	chr3:123407222:G:GC	0	123407222	GC	G
3	chr3:123407421:T:C	0	123407421	C	T
3	chr3:123408259:C:T	0	123408259	T	C
3	chr3:123408751:G:A	0	123408751	A	G
3	chr3:123411837:C:T	0	123411837	T	C
3	chr3:123412028:G:A	0	123412028	A	G
3	chr3:123413539:C:T	0	123413539	T	C
3	chr3:123413785:T:C	0	123413785	C	T
3	chr3:123416703:T:C	0	123416703	C	T
3	chr3:123417401:T:C	0	123417401	C	T
3	chr3:123418944:A:C	0	123418944	C	A
3	chr3:123419742:G:A	0	123419742	A	G
3	chr3:123420187:G:C	0	123420187	C	G
3	chr3:123421289:G:A	0	123421289	A	G
3	chr3:123424234:G:A	0	123424234	A	G
3	chr3:123424461:G:A	0	123424461	A	G
3	chr3:123429515:A:C	0	123429515	C	A
3	chr3:123430374:C:T	0	123430374	T	C
3	chr3:123434095:G:T	0	123434095	T	G
3	chr3:123434738:A:G	0	123434738	G	A
3	chr3:123437045:A:C	0	123437045	C	A
3	chr3:123438630:C:A	0	123438630	A	C
3	chr3:123439305:G:A	0	123439305	A	G
3	chr3:123440099:C:T	0	123440099	T	C
3	chr3:123441433:C:T	0	123441433	T	C
3	chr3:123441503:T:C	0	123441503	C	T
3	chr3:123442496:G:A	0	123442496	A	G
3	chr3:123448732:C:G	0	123448732	G	C
3	chr3:123454272:C:A	0	123454272	A	C
3	chr3:123455077:G:T	0	123455077	T	G
3	chr3:123456251:G:A	0	123456251	A	G
3	chr3:123457900:G:A	0	123457900	A	G
3	chr3:123458795:A:T	0	123458795	T	A
3	chr3:123458874:C:T	0	123458874	T	C
3	chr3:123459285:A:G	0	123459285	G	A
3	chr3:123460285:C:T	0	123460285	T	C
3	chr3:123461060:T:C	0	123461060	C	T
3	chr3:123464776:C:T	0	123464776	T	C
3	chr3:123465096:G:A	0	123465096	A	G
3	chr3:123465204:C:T	0	123465204	T	C
3	chr3:123468216:A:G	0	123468216	G	A
3	chr3:123471884:C:T	0	123471884	T	C
3	chr3:123475276:T:C	0	123475276	C	T
3	chr3:123476490:T:C	0	123476490	C	T
3	chr3:123476593:A:G	0	123476593	G	A
3	chr3:123476769:T:C	0	123476769	C	T
3	chr3:123477099:G:A	0	123477099	A	G
3	chr3:123477845:C:T	0	123477845	T	C
3	chr3:123478501:C:T	0	123478501	T	C
3	chr3:123478690:G:T	0	123478690	T	G
3	chr3:123478694:G:C	0	123478694	C	G
3	chr3:123480572:C:T	0	123480572	T	C
3	chr3:123480620:C:A	0	123480620	A	C
3	chr3:123480675:G:A	0	123480675	A	G
3	chr3:123481593:C:G	0	123481593	G	C
3	chr3:123482665:AT:A	0	123482665	A	AT
3	chr3:123482666:T:C	0	123482666	C	T
3	chr3:123483118:T:C	0	123483118	C	T
3	chr3:123483298:T:C	0	123483298	C	T
3	chr3:123486334:G:A	0	123486334	A	G
3	chr3:123486780:G:A	0	123486780	A	G
3	chr3:123486810:G:T	0	123486810	T	G
3	chr3:123487927:A:G	0	123487927	G	A
3	chr3:123488072:C:G	0	123488072	G	C
3	chr3:123488165:C:T	0	123488165	T	C
3	chr3:123488424:G:A	0	123488424	A	G
3	chr3:123489053:T:C	0	123489053	C	T
3	chr3:123490313:T:C	0	123490313	C	T
3	chr3:123490704:G:A	0	123490704	A	G
3	chr3:123491817:C:T	0	123491817	T	C
3	chr3:123492448:G:A	0	123492448	A	G
3	chr3:123493120:T:C	0	123493120	C	T
3	chr3:123493196:T:C	0	123493196	C	T
3	chr3:123493716:A:G	0	123493716	G	A
3	chr3:123493985:C:T	0	123493985	T	C
3	chr3:123495048:T:C	0	123495048	C	T
3	chr3:123495943:G:GTTT	0	123495943	GTTT	G
3	chr3:123496434:A:T	0	123496434	T	A
3	chr3:123496462:G:A	0	123496462	A	G
3	chr3:123496600:G:A	0	123496600	A	G
3	chr3:123497346:A:T	0	123497346	T	A
3	chr3:123497367:C:T	0	123497367	T	C
3	chr3:123498402:A:G	0	123498402	G	A
3	chr3:123498495:C:A	0	123498495	A	C
3	chr3:123498922:A:G	0	123498922	G	A
3	chr3:123499298:C:T	0	123499298	T	C
3	chr3:123499382:G:C	0	123499382	C	G
3	chr3:123499607:C:G	0	123499607	G	C
3	chr3:123501178:TC:T	0	123501178	T	TC
3	chr3:123501417:T:C	0	123501417	C	T
3	chr3:123501589:A:G	0	123501589	G	A
3	chr3:123501714:G:A	0	123501714	A	G
3	chr3:123502342:T:C	0	123502342	C	T
3	chr3:123503521:A:G	0	123503521	G	A
3	chr3:123504832:A:G	0	123504832	G	A
3	chr3:123505041:G:A	0	123505041	A	G
3	chr3:123505700:T:C	0	123505700	C	T
3	chr3:123506041:G:A	0	123506041	A	G
3	chr3:123506058:A:G	0	123506058	G	A
3	chr3:123506447:C:G	0	123506447	G	C
3	chr3:123506924:A:G	0	123506924	G	A
3	chr3:123507006:C:T	0	123507006	T	C
3	chr3:123507169:T:C	0	123507169	C	T
3	chr3:123507533:C:T	0	123507533	T	C
3	chr3:123507892:G:A	0	123507892	A	G
3	chr3:123508198:T:C	0	123508198	C	T
3	chr3:123509284:C:T	0	123509284	T	C
3	chr3:123509288:A:G	0	123509288	G	A
3	chr3:123509641:G:A	0	123509641	A	G
3	chr3:123510716:G:T	0	123510716	T	G
3	chr3:123511007:A:G	0	123511007	G	A
3	chr3:123511278:T:C	0	123511278	C	T
3	chr3:123511618:G:A	0	123511618	A	G
3	chr3:123513058:A:G	0	123513058	G	A
3	chr3:123513404:T:C	0	123513404	C	T
3	chr3:123513846:T:C	0	123513846	C	T
3	chr3:123514052:A:T	0	123514052	T	A
3	chr3:123514189:C:T	0	123514189	T	C
3	chr3:123514608:T:C	0	123514608	C	T
3	chr3:123515900:G:A	0	123515900	A	G
3	chr3:123516213:G:C	0	123516213	C	G
3	chr3:123516383:C:T	0	123516383	T	C
3	chr3:123518338:C:G	0	123518338	G	C
3	chr3:123518368:T:C	0	123518368	C	T
3	chr3:123518551:A:T	0	123518551	T	A
3	chr3:123518670:A:G	0	123518670	G	A
3	chr3:123519664:G:A	0	123519664	A	G
3	chr3:123519805:G:A	0	123519805	A	G
3	chr3:123521256:C:T	0	123521256	T	C
3	chr3:123521416:C:G	0	123521416	G	C
3	chr3:123522875:T:C	0	123522875	C	T
3	chr3:123523373:G:A	0	123523373	A	G
3	chr3:123524579:C:T	0	123524579	T	C
3	chr3:123524968:G:A	0	123524968	A	G
3	chr3:123524980:C:T	0	123524980	T	C
3	chr3:123525269:A:T	0	123525269	T	A
3	chr3:123526022:C:T	0	123526022	T	C
3	chr3:123526262:A:G	0	123526262	G	A
3	chr3:123526305:G:A	0	123526305	A	G
3	chr3:123526628:T:G	0	123526628	G	T
3	chr3:123527278:C:T	0	123527278	T	C
3	chr3:123528367:G:A	0	123528367	A	G
3	chr3:123528607:T:C	0	123528607	C	T
3	chr3:123528767:T:C	0	123528767	C	T
3	chr3:123529817:G:A	0	123529817	A	G
3	chr3:123530781:A:G	0	123530781	G	A
3	chr3:123532566:T:C	0	123532566	C	T
3	chr3:123532946:A:G	0	123532946	G	A
3	chr3:123533114:G:C	0	123533114	C	G
3	chr3:123534153:A:G	0	123534153	G	A
3	chr3:123534366:C:T	0	123534366	T	C
3	chr3:123535351:A:G	0	123535351	G	A
3	chr3:123536186:C:T	0	123536186	T	C
3	chr3:123536281:G:A	0	123536281	A	G
3	chr3:123536326:G:A	0	123536326	A	G
3	chr3:123536756:A:G	0	123536756	G	A
3	chr3:123536896:G:A	0	123536896	A	G
3	chr3:123536930:G:A	0	123536930	A	G
3	chr3:123537329:A:G	0	123537329	G	A
3	chr3:123537556:C:T	0	123537556	T	C
3	chr3:123537884:AATC:A	0	123537884	A	AATC
3	chr3:123538666:T:C	0	123538666	C	T
3	chr3:123539154:T:C	0	123539154	C	T
3	chr3:123540235:C:T	0	123540235	T	C
3	chr3:123540633:G:T	0	123540633	T	G
3	chr3:123540677:T:C	0	123540677	C	T
3	chr3:123541918:C:T	0	123541918	T	C
3	chr3:123543121:C:T	0	123543121	T	C
3	chr3:123543189:T:C	0	123543189	C	T
3	chr3:123544742:T:C	0	123544742	C	T
3	chr3:123545170:T:C	0	123545170	C	T
3	chr3:123545690:C:A	0	123545690	A	C
3	chr3:123546977:T:C	0	123546977	C	T
3	chr3:123547510:G:A	0	123547510	A	G
3	chr3:123547803:C:T	0	123547803	T	C
3	chr3:123548250:T:C	0	123548250	C	T
3	chr3:123548556:T:C	0	123548556	C	T
3	chr3:123549009:A:G	0	123549009	G	A
3	chr3:123549391:G:A	0	123549391	A	G
3	chr3:123549426:G:A	0	123549426	A	G
3	chr3:123550154:C:A	0	123550154	A	C
3	chr3:123551311:T:C	0	123551311	C	T
3	chr3:123552837:A:G	0	123552837	G	A
3	chr3:123553952:T:A	0	123553952	A	T
3	chr3:123553960:A:T	0	123553960	T	A
3	chr3:123554335:G:T	0	123554335	T	G
3	chr3:123555087:T:C	0	123555087	C	T
3	chr3:123555431:A:G	0	123555431	G	A
3	chr3:123556332:G:T	0	123556332	T	G
3	chr3:123558508:G:A	0	123558508	A	G
3	chr3:123558702:T:C	0	123558702	C	T
3	chr3:123559183:T:G	0	123559183	G	T
3	chr3:123560180:G:A	0	123560180	A	G
3	chr3:123560873:G:A	0	123560873	A	G
3	chr3:123561254:G:A	0	123561254	A	G
3	chr3:123561881:G:A	0	123561881	A	G
3	chr3:123562161:A:C	0	123562161	C	A
3	chr3:123562517:ATAT:A	0	123562517	A	ATAT
3	chr3:123562556:G:C	0	123562556	C	G
3	chr3:123562652:T:C	0	123562652	C	T
3	chr3:123562957:C:T	0	123562957	T	C
3	chr3:123563250:A:G	0	123563250	G	A
3	chr3:123563834:C:T	0	123563834	T	C
3	chr3:123563937:C:T	0	123563937	T	C
3	chr3:123563957:G:A	0	123563957	A	G
3	chr3:123564071:C:G	0	123564071	G	C
3	chr3:123564073:T:G	0	123564073	G	T
3	chr3:123564462:G:A	0	123564462	A	G
3	chr3:123564499:C:G	0	123564499	G	C
3	chr3:123566051:C:T	0	123566051	T	C
3	chr3:123566159:G:A	0	123566159	A	G
3	chr3:123567254:T:G	0	123567254	G	T
3	chr3:123567369:A:G	0	123567369	G	A
3	chr3:123568152:C:T	0	123568152	T	C
3	chr3:123568959:T:C	0	123568959	C	T
3	chr3:123569046:A:G	0	123569046	G	A
3	chr3:123569748:G:A	0	123569748	A	G
3	chr3:123570264:T:C	0	123570264	C	T
3	chr3:123572244:A:G	0	123572244	G	A
3	chr3:123572619:T:A	0	123572619	A	T
3	chr3:123572772:G:C	0	123572772	C	G
3	chr3:123573184:T:G	0	123573184	G	T
3	chr3:123573222:G:A	0	123573222	A	G
3	chr3:123574036:A:G	0	123574036	G	A
3	chr3:123574444:T:C	0	123574444	C	T
3	chr3:123574680:CAT:C	0	123574680	C	CAT
3	chr3:123575689:T:G	0	123575689	G	T
3	chr3:123575739:C:T	0	123575739	T	C
3	chr3:123577094:A:G	0	123577094	G	A
3	chr3:123577105:C:T	0	123577105	T	C
3	chr3:123578664:T:C	0	123578664	C	T
3	chr3:123579768:T:C	0	123579768	C	T
3	chr3:123579999:T:C	0	123579999	C	T
3	chr3:123581940:T:C	0	123581940	C	T
3	chr3:123582177:G:A	0	123582177	A	G
3	chr3:123583083:G:A	0	123583083	A	G
3	chr3:123583688:T:C	0	123583688	C	T
3	chr3:123584476:T:C	0	123584476	C	T
3	chr3:123584650:G:A	0	123584650	A	G
3	chr3:123584806:C:T	0	123584806	T	C
3	chr3:123585847:G:A	0	123585847	A	G
3	chr3:123588902:T:G	0	123588902	G	T
3	chr3:123589054:G:A	0	123589054	A	G
3	chr3:123589571:C:T	0	123589571	T	C
3	chr3:123590888:C:T	0	123590888	T	C
3	chr3:123594328:T:C	0	123594328	C	T
3	chr3:123596882:A:G	0	123596882	G	A
3	chr3:123597006:T:C	0	123597006	C	T
3	chr3:123602440:T:C	0	123602440	C	T
3	chr3:123603270:C:T	0	123603270	T	C
3	chr3:123603798:G:A	0	123603798	A	G
3	chr3:123604727:C:T	0	123604727	T	C
3	chr3:123604750:CA:C	0	123604750	C	CA
3	chr3:123606445:A:G	0	123606445	G	A
3	chr3:123606803:A:C	0	123606803	C	A
3	chr3:123608293:T:C	0	123608293	C	T
3	chr3:123609127:C:T	0	123609127	T	C
3	chr3:123609327:C:A	0	123609327	A	C
3	chr3:123610133:T:C	0	123610133	C	T
3	chr3:123610846:A:C	0	123610846	C	A
3	chr3:123614381:G:C	0	123614381	C	G
3	chr3:123615301:C:A	0	123615301	A	C
3	chr3:123619091:A:G	0	123619091	G	A
```
