## Supplementary material for "Characterization of shared and ancestry-specific signals driving complex traits using multi-ancestry fine-mapping": mesusieoutput

```
                 eur          afr      eur_afr
   [1,] 0.0001551131 9.709038e-04 5.408860e-04
   [2,] 0.0001600193 8.807508e-04 5.304230e-04
   [3,] 0.0001516916 2.450913e-03 8.399952e-04
   [4,] 0.0001534438 2.227831e-04 1.098622e-04
   [5,] 0.0001375061 1.489681e-04 4.226302e-05
   [6,] 0.0001517158 3.638954e-03 1.255240e-03
   [7,] 0.0001490933 1.004775e-04 2.715886e-05
   [8,] 0.0001553416 7.239187e-04 3.978073e-04
   [9,] 0.0001482730 1.014695e-04 2.762407e-05
  [10,] 0.0001520786 6.644270e-04 3.488941e-04
  [11,] 0.0001523305 6.843484e-04 3.611343e-04
  [12,] 0.0001501788 1.453353e-04 5.161088e-05
  [13,] 0.0001460853 1.527273e-04 4.630994e-05
  [14,] 0.0001484603 8.318172e-04 4.203283e-04
  [15,] 0.0001461016 9.246417e-04 4.527594e-04
  [16,] 0.0001523172 2.556398e-04 5.743664e-05
  [17,] 0.0001514680 1.001113e-03 5.319836e-04
  [18,] 0.0001515760 9.917634e-05 2.714392e-05
  [19,] 0.0001521179 8.509737e-05 2.735709e-05
  [20,] 0.0001487277 9.299285e-05 2.687148e-05
  [21,] 0.0001517550 6.824019e-04 3.574038e-04
  [22,] 0.0001449572 7.541408e-04 3.602735e-04
  [23,] 0.0001457576 8.500513e-05 2.715979e-05
  [24,] 0.0001485936 5.190858e-04 2.572160e-04
  [25,] 0.0001451801 9.216413e-05 2.731590e-05
  [26,] 0.0001476997 9.086962e-05 2.751170e-05
  [27,] 0.0001482798 9.338756e-05 2.736776e-05
  [28,] 0.0001472381 9.346921e-05 2.735151e-05
  [29,] 0.0001484370 8.605982e-05 2.816728e-05
  [30,] 0.0001491464 8.594837e-05 2.858158e-05
  [31,] 0.0001500687 9.413983e-05 2.738238e-05
  [32,] 0.0001577749 4.857681e-04 2.709423e-04
  [33,] 0.0001466287 9.038077e-05 2.761638e-05
  [34,] 0.0001457812 9.146768e-05 2.739916e-05
  [35,] 0.0001491212 9.304095e-05 2.688291e-05
  [36,] 0.0001559862 8.349560e-05 2.836599e-05
  [37,] 0.0001456667 1.504107e-04 4.613971e-05
  [38,] 0.0001497144 8.608757e-05 2.924193e-05
  [39,] 0.0001504674 9.078760e-05 2.775939e-05
  [40,] 0.0001477825 8.934635e-05 2.781677e-05
  [41,] 0.0003725515 1.405045e-04 1.292442e-04
  [42,] 0.0001476842 8.637896e-05 2.973637e-05
  [43,] 0.0001519792 9.024253e-05 2.772944e-05
  [44,] 0.0001523129 1.048267e-04 3.621114e-05
  [45,] 0.0001380432 1.399833e-04 4.024967e-05
  [46,] 0.0001461023 8.753365e-05 2.764918e-05
  [47,] 0.0001455144 8.984939e-05 2.755849e-05
  [48,] 0.0001501436 8.223003e-04 4.253346e-04
  [49,] 0.0001503223 8.896093e-05 2.748188e-05
  [50,] 0.0001401625 1.383303e-04 4.114663e-05
  [51,] 0.0001483336 9.282348e-05 2.738001e-05
  [52,] 0.0001479455 9.371762e-05 2.732445e-05
  [53,] 0.0001582149 6.408480e-04 3.675520e-04
  [54,] 0.0001497954 9.182775e-05 2.739943e-05
  [55,] 0.0001634148 8.302993e-05 3.427965e-05
  [56,] 0.0002154068 2.760645e-04 2.426322e-04
  [57,] 0.0001376091 1.428282e-04 4.104878e-05
  [58,] 0.0001373611 1.424146e-04 4.114917e-05
  [59,] 0.0001275663 1.031433e-04 2.871554e-05
  [60,] 0.0001486706 9.596584e-05 3.219723e-05
  [61,] 0.0001548924 9.987419e-05 2.726376e-05
  [62,] 0.0001506163 1.012578e-04 2.737472e-05
  [63,] 0.0001640900 5.818301e-04 3.466687e-04
  [64,] 0.0001609428 8.136446e-04 4.940674e-04
  [65,] 0.0001471247 9.283287e-05 2.996884e-05
  [66,] 0.0001654529 6.107584e-04 3.705051e-04
  [67,] 0.0001420913 1.464037e-04 4.445223e-05
  [68,] 0.0001505186 9.416999e-05 2.715138e-05
  [69,] 0.0001765215 1.382113e-04 5.600349e-05
  [70,] 0.0001494924 1.328040e-04 5.849149e-05
  [71,] 0.0001518836 1.582742e-04 7.316210e-05
  [72,] 0.0001494793 1.163713e-04 4.997535e-05
  [73,] 0.0001741972 6.114630e-04 4.022132e-04
  [74,] 0.0001706842 5.541492e-04 3.505576e-04
  [75,] 0.0001515294 2.515107e-04 9.198636e-05
  [76,] 0.0001574671 1.148865e-04 4.332796e-05
  [77,] 0.0001565122 1.155129e-04 4.342195e-05
  [78,] 0.0001578680 1.092283e-04 4.934174e-05
  [79,] 0.0001593242 1.057125e-04 4.775945e-05
  [80,] 0.0001521488 9.422126e-05 3.034953e-05
  [81,] 0.0001519432 9.082900e-05 2.944739e-05
  [82,] 0.0001804975 2.008615e-03 1.631960e-03
  [83,] 0.0001407331 8.430576e-05 2.894373e-05
  [84,] 0.0001590350 8.790742e-05 3.530643e-05
  [85,] 0.0001429527 1.234227e-04 3.920429e-05
  [86,] 0.0001427634 1.234251e-04 3.915574e-05
  [87,] 0.0001653611 1.140899e-04 4.374852e-05
  [88,] 0.0001675953 1.008379e-04 4.697303e-05
  [89,] 0.0001647023 1.184542e-04 4.741774e-05
  [90,] 0.0001449644 1.122461e-04 4.351319e-05
  [91,] 0.0001415145 8.393104e-05 2.904748e-05
  [92,] 0.0001495930 1.346469e-04 3.986087e-05
  [93,] 0.0001517274 9.274351e-05 3.043065e-05
  [94,] 0.0001517449 9.210572e-05 3.019862e-05
  [95,] 0.0001549510 1.314184e-04 5.129201e-05
  [96,] 0.0001401526 8.133841e-05 3.005050e-05
  [97,] 0.0001816009 1.800219e-03 1.477480e-03
  [98,] 0.0001803414 1.793772e-03 1.451997e-03
  [99,] 0.0001631724 1.151540e-04 4.437149e-05
 [100,] 0.0001762035 5.218056e-04 3.552670e-04
 [101,] 0.0001558910 1.276229e-04 4.964404e-05
 [102,] 0.0001561869 1.346902e-04 5.377280e-05
 [103,] 0.0001391450 1.463676e-04 4.730059e-05
 [104,] 0.0001351146 1.162084e-04 3.487420e-05
 [105,] 0.0001643380 1.177796e-04 4.680345e-05
 [106,] 0.0001397213 1.443061e-04 4.800023e-05
 [107,] 0.0001654208 1.175846e-04 4.698352e-05
 [108,] 0.0001686691 1.189147e-04 5.883947e-05
 [109,] 0.0001409066 7.830553e-05 2.536580e-05
 [110,] 0.0001931310 1.030950e-04 4.892070e-05
 [111,] 0.0001451869 8.577853e-05 2.873824e-05
 [112,] 0.0001456828 8.169995e-05 2.726472e-05
 [113,] 0.0001589295 9.767196e-05 3.658404e-05
 [114,] 0.0001450825 1.658069e-04 5.281301e-05
 [115,] 0.0001604588 1.217795e-04 4.793316e-05
 [116,] 0.0001952132 1.020264e-04 4.811051e-05
 [117,] 0.0001251476 7.757517e-05 2.539389e-05
 [118,] 0.0001452285 1.546648e-04 4.765375e-05
 [119,] 0.0001451538 8.264045e-05 2.749742e-05
 [120,] 0.0001446901 8.509157e-05 2.821298e-05
 [121,] 0.0001446986 8.443133e-05 2.798421e-05
 [122,] 0.0001450945 8.199041e-05 2.722382e-05
 [123,] 0.0001944509 1.010282e-04 4.689922e-05
 [124,] 0.0001256055 8.960607e-05 2.591903e-05
 [125,] 0.0001447185 8.552238e-05 2.838781e-05
 [126,] 0.0001446685 8.511826e-05 2.820433e-05
 [127,] 0.0001430313 2.657223e-04 8.801252e-05
 [128,] 0.0001970821 1.033767e-04 4.999656e-05
 [129,] 0.0001451188 1.655297e-04 5.296467e-05
 [130,] 0.0001451531 1.577929e-04 5.084626e-05
 [131,] 0.0001433253 1.409613e-04 4.500865e-05
 [132,] 0.0001979442 1.015750e-04 4.818629e-05
 [133,] 0.0001450518 1.569611e-04 4.995765e-05
 [134,] 0.0001543779 1.369065e-04 4.548453e-05
 [135,] 0.0001451059 1.902861e-04 5.792375e-05
 [136,] 0.0001644960 9.873005e-05 3.841443e-05
 [137,] 0.0001425939 1.403152e-04 4.424765e-05
 [138,] 0.0001541153 8.665671e-05 3.211833e-05
 [139,] 0.0001452169 1.632965e-04 5.283207e-05
 [140,] 0.0001257300 1.299207e-04 3.386513e-05
 [141,] 0.0001445349 6.795623e-05 2.276985e-05
 [142,] 0.0001434132 9.940535e-05 3.557114e-05
 [143,] 0.0001521560 1.376547e-04 4.863479e-05
 [144,] 0.0001538748 1.417344e-04 5.071699e-05
 [145,] 0.0001409828 2.295587e-04 7.488722e-05
 [146,] 0.0001620054 7.503832e-05 2.696575e-05
 [147,] 0.0001274489 1.016547e-04 2.835153e-05
 [148,] 0.0001604361 7.502896e-05 2.682260e-05
 [149,] 0.0001658872 3.664185e-04 2.031279e-04
 [150,] 0.0001322909 8.124608e-05 2.438257e-05
 [151,] 0.0001263559 8.812071e-05 2.869747e-05
 [152,] 0.0001271508 1.745470e-04 5.500951e-05
 [153,] 0.0001332033 2.288102e-04 8.325508e-05
 [154,] 0.0001333887 1.332974e-04 3.214735e-05
 [155,] 0.0002095201 7.407105e-05 2.394884e-05
 [156,] 0.0001243959 2.069889e-04 5.823430e-05
 [157,] 0.0001244415 1.083859e-04 3.401890e-05
 [158,] 0.0001609124 6.839562e-05 2.435450e-05
 [159,] 0.0001248728 2.494816e-04 7.053246e-05
 [160,] 0.0001593743 7.064993e-05 2.477523e-05
 [161,] 0.0001567195 9.726977e-05 3.331555e-05
 [162,] 0.0001246735 1.101051e-04 3.493974e-05
 [163,] 0.0001246325 1.099845e-04 3.484718e-05
 [164,] 0.0001247659 1.088530e-04 3.470114e-05
 [165,] 0.0001591595 9.412817e-05 3.414068e-05
 [166,] 0.0001275134 2.097172e-04 6.700236e-05
 [167,] 0.0001610740 9.649264e-05 3.394277e-05
 [168,] 0.0001389283 4.566118e-04 1.378995e-04
 [169,] 0.0001953948 1.139312e-04 6.487135e-05
 [170,] 0.0001265203 1.138204e-04 3.796313e-05
 [171,] 0.0001325596 2.098661e-04 7.621735e-05
 [172,] 0.0002172516 1.248102e-04 3.413964e-05
 [173,] 0.0002078537 9.299756e-05 5.359445e-05
 [174,] 0.0001267725 1.854875e-04 5.996438e-05
 [175,] 0.0001270448 1.805136e-04 5.892761e-05
 [176,] 0.0001386624 1.231313e-04 3.912417e-05
 [177,] 0.0002598585 1.232061e-04 3.391201e-05
 [178,] 0.0001439257 1.414531e-04 4.397586e-05
 [179,] 0.0001245291 1.712032e-04 5.017499e-05
 [180,] 0.0001942022 1.220094e-04 6.775754e-05
 [181,] 0.0001298067 1.917843e-04 6.528379e-05
 [182,] 0.0001698955 1.239592e-04 3.435759e-05
 [183,] 0.0001266512 2.254014e-04 6.833508e-05
 [184,] 0.0001691575 1.234045e-04 3.435070e-05
 [185,] 0.0001817532 1.038440e-04 5.127856e-05
 [186,] 0.0001530944 2.297934e-04 9.788308e-05
 [187,] 0.0001557517 8.836202e-05 2.794765e-05
 [188,] 0.0001814856 1.052665e-04 5.220351e-05
 [189,] 0.0001787092 1.043144e-04 5.089643e-05
 [190,] 0.0001272928 1.914370e-04 6.105951e-05
 [191,] 0.0001935213 1.095027e-04 5.811409e-05
 [192,] 0.0001276027 2.093515e-04 6.605403e-05
 [193,] 0.0001470247 1.986710e-04 7.621229e-05
 [194,] 0.0001662088 7.644580e-04 4.352797e-04
 [195,] 0.0001582420 2.550193e-04 1.204499e-04
 [196,] 0.0001427951 2.118456e-04 7.006052e-05
 [197,] 0.0001583313 1.072831e-04 4.223179e-05
 [198,] 0.0001248676 9.634089e-05 2.952770e-05
 [199,] 0.0001428589 2.280235e-04 7.564366e-05
 [200,] 0.0001558203 1.060226e-04 4.056725e-05
 [201,] 0.0001681318 1.062260e-04 3.865051e-05
 [202,] 0.0001238885 1.405871e-04 4.435947e-05
 [203,] 0.0001237087 1.396117e-04 4.366621e-05
 [204,] 0.0002655519 9.492846e-05 4.592795e-05
 [205,] 0.0001235138 1.351459e-04 4.187309e-05
 [206,] 0.0001232183 1.148300e-04 3.494963e-05
 [207,] 0.0001708414 8.735148e-05 2.331562e-05
 [208,] 0.0001334021 3.842589e-04 1.220144e-04
 [209,] 0.0001329518 3.895233e-04 1.200108e-04
 [210,] 0.0001256910 1.380902e-04 4.411434e-05
 [211,] 0.0001428788 6.979467e-05 2.224811e-05
 [212,] 0.0001445584 2.961797e-04 1.375462e-04
 [213,] 0.0001511062 1.134328e-04 3.599169e-05
 [214,] 0.0001325150 5.684809e-04 1.640090e-04
 [215,] 0.0001447222 1.404635e-04 4.441999e-05
 [216,] 0.0001505667 1.133922e-04 3.600998e-05
 [217,] 0.0001417206 6.982793e-05 2.218820e-05
 [218,] 0.0001410499 6.983302e-05 2.371444e-05
 [219,] 0.0001331556 4.355958e-04 1.363209e-04
 [220,] 0.0001332713 4.665746e-04 1.466359e-04
 [221,] 0.0001503267 2.281783e-04 1.104465e-04
 [222,] 0.0001421252 6.912465e-05 2.271110e-05
 [223,] 0.0001325047 3.750162e-04 1.114529e-04
 [224,] 0.0001662458 1.342539e-04 3.975392e-05
 [225,] 0.0001251553 8.101408e-05 2.496350e-05
 [226,] 0.0001327947 4.017359e-04 1.220104e-04
 [227,] 0.0001514841 1.971850e-04 9.494751e-05
 [228,] 0.0001330189 1.760402e-04 5.704536e-05
 [229,] 0.0001259696 8.081883e-05 2.607659e-05
 [230,] 0.0001329187 5.020861e-04 1.526290e-04
 [231,] 0.0001328917 5.222217e-04 1.578307e-04
 [232,] 0.0001431598 6.378006e-04 3.015236e-04
 [233,] 0.0001865000 1.077764e-03 8.705503e-04
 [234,] 0.0001249889 1.773078e-04 5.278120e-05
 [235,] 0.0001443823 1.405503e-04 4.442472e-05
 [236,] 0.0001354275 2.738569e-04 9.504985e-05
 [237,] 0.0001421884 2.172870e-04 6.998221e-05
 [238,] 0.0001439231 8.406786e-04 4.054201e-04
 [239,] 0.0001249313 1.716346e-04 4.958236e-05
 [240,] 0.0001494845 1.361478e-04 4.376246e-05
 [241,] 0.0001337884 5.974234e-04 1.920160e-04
 [242,] 0.0001452302 1.367603e-04 4.352852e-05
 [243,] 0.0001449933 1.468905e-04 4.397528e-05
 [244,] 0.0001503356 1.465094e-04 4.430398e-05
 [245,] 0.0001250335 1.714529e-04 4.883241e-05
 [246,] 0.0001414128 3.724954e-04 1.682402e-04
 [247,] 0.0001347260 2.435167e-04 8.266151e-05
 [248,] 0.0001263351 2.029257e-04 4.871166e-05
 [249,] 0.0001568941 9.746619e-05 3.568435e-05
 [250,] 0.0001467243 1.702025e-04 4.975080e-05
 [251,] 0.0001464036 1.738524e-04 5.089583e-05
 [252,] 0.0001769983 1.340068e-04 6.838654e-05
 [253,] 0.0001332862 5.488635e-04 1.720197e-04
 [254,] 0.0001464575 5.285668e-04 2.600821e-04
 [255,] 0.0001463477 5.359883e-04 2.635108e-04
 [256,] 0.0001459292 5.241704e-04 2.559776e-04
 [257,] 0.0001584597 1.189840e-04 3.914081e-05
 [258,] 0.0001773946 1.410541e-04 7.467011e-05
 [259,] 0.0001583061 1.189840e-04 3.912981e-05
 [260,] 0.0001337177 2.473208e-04 8.032204e-05
 [261,] 0.0001354817 2.786389e-04 6.604205e-05
 [262,] 0.0001346716 2.998929e-04 7.166200e-05
 [263,] 0.0001491181 1.444839e-04 4.464847e-05
 [264,] 0.0001339883 3.490416e-04 1.156394e-04
 [265,] 0.0001737323 1.334856e-04 6.662439e-05
 [266,] 0.0001249548 1.408431e-04 4.131951e-05
 [267,] 0.0001341478 3.745312e-04 1.247336e-04
 [268,] 0.0001434554 1.678017e-04 5.591433e-05
 [269,] 0.0001337540 3.870180e-04 1.262839e-04
 [270,] 0.0001249499 1.533796e-04 4.593428e-05
 [271,] 0.0001663284 1.411366e-04 6.899888e-05
 [272,] 0.0002046388 1.048623e-04 4.165234e-05
 [273,] 0.0001363767 1.772897e-04 4.453548e-05
 [274,] 0.0001571956 1.451915e-04 4.398361e-05
 [275,] 0.0001254336 1.642311e-04 4.562714e-05
 [276,] 0.0001521437 1.656454e-04 5.024221e-05
 [277,] 0.0001330702 3.908927e-04 1.234185e-04
 [278,] 0.0001336955 4.093267e-04 1.336969e-04
 [279,] 0.0001447685 1.361743e-04 4.320134e-05
 [280,] 0.0001450816 1.366718e-04 4.319587e-05
 [281,] 0.0001705980 1.411537e-04 7.125325e-05
 [282,] 0.0001337656 4.233638e-04 1.387345e-04
 [283,] 0.0001253179 1.580560e-04 4.940122e-05
 [284,] 0.0001713254 1.395439e-04 7.036022e-05
 [285,] 0.0001698203 1.400259e-04 6.997353e-05
 [286,] 0.0001337142 4.066468e-04 1.329164e-04
 [287,] 0.0001349289 2.712773e-04 6.538573e-05
 [288,] 0.0001334944 4.204540e-04 1.358719e-04
 [289,] 0.0001335366 5.358479e-04 1.704089e-04
 [290,] 0.0001452306 1.367591e-04 4.310208e-05
 [291,] 0.0001689645 1.378956e-04 6.791104e-05
 [292,] 0.0001330996 3.804604e-04 1.474207e-04
 [293,] 0.0001332855 3.685297e-04 1.176934e-04
 [294,] 0.0001374693 9.801767e-05 3.586670e-05
 [295,] 0.0001339886 3.863841e-04 1.282299e-04
 [296,] 0.0001595669 1.092928e-04 4.334598e-05
 [297,] 0.0001457333 5.267117e-04 2.566068e-04
 [298,] 0.0001327414 4.259158e-04 1.310602e-04
 [299,] 0.0001252084 7.644963e-05 2.407383e-05
 [300,] 0.0001254845 7.436482e-05 2.367193e-05
 [301,] 0.0001252603 8.852902e-05 2.727171e-05
 [302,] 0.0001256751 1.383280e-04 3.901768e-05
 [303,] 0.0001402773 4.150695e-04 1.832256e-04
 [304,] 0.0001254987 7.598224e-05 2.366366e-05
 [305,] 0.0001255340 7.564803e-05 2.356037e-05
 [306,] 0.0001253782 7.686085e-05 2.395377e-05
 [307,] 0.0001538897 2.612224e-04 1.176178e-04
 [308,] 0.0001558326 1.340770e-04 5.711543e-05
 [309,] 0.0001544836 9.287279e-05 3.569386e-05
 [310,] 0.0001538693 3.006934e-04 1.370231e-04
 [311,] 0.0001462426 8.240508e-05 2.532473e-05
 [312,] 0.0001237800 6.715868e-05 2.148590e-05
 [313,] 0.0001378369 8.403531e-05 2.964086e-05
 [314,] 0.0001440965 2.798427e-04 1.021001e-04
 [315,] 0.0001421760 1.501550e-04 5.073963e-05
 [316,] 0.0001301898 8.009417e-05 2.328989e-05
 [317,] 0.0001469009 1.042181e-04 4.271415e-05
 [318,] 0.0001430738 2.344756e-04 7.835107e-05
 [319,] 0.0001284872 7.896323e-05 2.325174e-05
 [320,] 0.0001444021 1.047547e-04 4.219279e-05
 [321,] 0.0001448314 3.049296e-04 1.114548e-04
 [322,] 0.0001442050 2.064396e-04 7.522182e-05
 [323,] 0.0001436295 2.054105e-04 7.368358e-05
 [324,] 0.0001410729 1.020576e-04 2.574378e-05
 [325,] 0.0001429495 3.022441e-04 9.950613e-05
 [326,] 0.0001430325 3.115722e-04 1.032055e-04
 [327,] 0.0001405508 1.793994e-04 5.895144e-05
 [328,] 0.0001315330 7.378001e-05 2.520666e-05
 [329,] 0.0001532695 7.166644e-05 2.381056e-05
 [330,] 0.0001532691 7.175446e-05 2.380751e-05
 [331,] 0.0001430247 3.029140e-04 1.002952e-04
 [332,] 0.0001441178 7.557052e-05 2.754055e-05
 [333,] 0.0001464621 1.214678e-04 5.125675e-05
 [334,] 0.0001400570 8.712918e-05 2.891084e-05
 [335,] 0.0001517548 3.396487e-04 1.097649e-04
 [336,] 0.0001267839 1.152123e-04 3.186440e-05
 [337,] 0.0001412644 1.992076e-04 4.056407e-05
 [338,] 0.0001431978 2.168242e-04 8.333410e-05
 [339,] 0.0001376791 7.948303e-05 2.348597e-05
 [340,] 0.0001450519 9.063168e-05 2.808300e-05
 [341,] 0.0001469028 9.443311e-05 3.550819e-05
 [342,] 0.0001432602 7.405547e-05 2.309709e-05
 [343,] 0.0001326419 9.880206e-05 3.003963e-05
 [344,] 0.0002360886 1.438371e-04 9.617269e-05
 [345,] 0.0001543117 9.519335e-05 2.751811e-05
 [346,] 0.0001310495 7.642605e-05 2.246479e-05
 [347,] 0.0001431137 2.906668e-04 1.154419e-04
 [348,] 0.0001256639 1.910652e-04 5.981494e-05
 [349,] 0.0001447512 8.743330e-05 2.848164e-05
 [350,] 0.0001521693 1.603428e-04 5.579866e-05
 [351,] 0.0001288732 6.745227e-05 2.114453e-05
 [352,] 0.0001443954 1.679522e-04 6.542220e-05
 [353,] 0.0001258690 7.076953e-05 2.298172e-05
 [354,] 0.0001437742 8.975849e-05 3.097013e-05
 [355,] 0.0001247975 8.068072e-05 2.430449e-05
 [356,] 0.0001247042 2.662552e-04 6.558906e-05
 [357,] 0.0001493018 7.939318e-05 2.606052e-05
 [358,] 0.0001275395 7.418762e-05 2.291124e-05
 [359,] 0.0001469405 8.933277e-05 3.105848e-05
 [360,] 0.0001554118 7.950739e-05 2.718513e-05
 [361,] 0.0001333729 2.305735e-04 5.555762e-05
 [362,] 0.0001302832 7.129307e-05 2.396145e-05
 [363,] 0.0001256279 8.222979e-05 2.438369e-05
 [364,] 0.0001301784 6.987302e-05 2.234622e-05
 [365,] 0.0001450832 1.858029e-04 7.504536e-05
 [366,] 0.0001539879 8.013861e-05 2.570220e-05
 [367,] 0.0001321019 7.663119e-05 2.301697e-05
 [368,] 0.0001370794 1.407156e-04 4.643814e-05
 [369,] 0.0001478552 1.647939e-04 3.405948e-05
 [370,] 0.0001409607 2.511633e-04 9.222287e-05
 [371,] 0.0001284182 6.943800e-05 2.133765e-05
 [372,] 0.0001330105 7.555775e-05 2.289442e-05
 [373,] 0.0001454733 1.106212e-04 2.687666e-05
 [374,] 0.0001418224 8.172771e-05 2.428912e-05
 [375,] 0.0001552535 7.581098e-05 2.333895e-05
 [376,] 0.0001406724 2.340421e-04 8.509417e-05
 [377,] 0.0001414271 1.380830e-04 4.317019e-05
 [378,] 0.0001413950 8.120648e-05 2.422985e-05
 [379,] 0.0001489175 1.466373e-04 4.432475e-05
 [380,] 0.0001268991 8.209024e-05 2.401736e-05
 [381,] 0.0001452450 1.249753e-04 2.872465e-05
 [382,] 0.0001462501 8.809309e-05 3.012209e-05
 [383,] 0.0001464237 8.817530e-05 3.022337e-05
 [384,] 0.0001448080 1.097906e-04 2.682944e-05
 [385,] 0.0001382090 1.603066e-04 5.195435e-05
 [386,] 0.0001482387 1.615861e-04 3.308485e-05
 [387,] 0.0001408947 2.317966e-04 8.473423e-05
 [388,] 0.0001411928 2.128217e-04 7.809771e-05
 [389,] 0.0001408743 1.066974e-04 2.950528e-05
 [390,] 0.0001500880 1.465597e-04 4.424254e-05
 [391,] 0.0001495797 8.539596e-05 2.285963e-05
 [392,] 0.0001411439 2.182901e-04 8.012203e-05
 [393,] 0.0001659101 6.710768e-05 2.232142e-05
 [394,] 0.0001656457 6.714028e-05 2.230066e-05
 [395,] 0.0001325834 2.585469e-04 6.369185e-05
 [396,] 0.0001402777 2.145560e-04 7.697235e-05
 [397,] 0.0001483621 7.345338e-05 2.277843e-05
 [398,] 0.0001358616 1.023080e-04 2.973714e-05
 [399,] 0.0001545194 7.507677e-05 2.473533e-05
 [400,] 0.0001459605 1.441966e-04 4.393092e-05
 [401,] 0.0001334639 2.014251e-04 6.077778e-05
 [402,] 0.0001409570 2.160411e-04 7.891598e-05
 [403,] 0.0001410969 8.001508e-05 2.583691e-05
 [404,] 0.0001407535 2.309924e-04 8.417832e-05
 [405,] 0.0001414910 7.992306e-05 2.609656e-05
 [406,] 0.0001410807 2.355570e-04 8.665591e-05
 [407,] 0.0001410711 2.354642e-04 8.659616e-05
 [408,] 0.0001415332 7.993423e-05 2.602516e-05
 [409,] 0.0001323018 2.749098e-04 6.810158e-05
 [410,] 0.0001503481 1.407260e-04 4.378983e-05
 [411,] 0.0001551368 2.601662e-04 1.282282e-04
 [412,] 0.0001421772 2.245383e-04 8.481626e-05
 [413,] 0.0001537458 7.514057e-05 2.535508e-05
 [414,] 0.0001605016 8.557797e-05 2.487819e-05
 [415,] 0.0001508507 2.819176e-04 1.310850e-04
 [416,] 0.0001408876 2.495446e-04 9.156812e-05
 [417,] 0.0001547899 7.539430e-05 2.573890e-05
 [418,] 0.0001325807 1.000419e-04 3.289824e-05
 [419,] 0.0001517575 1.437153e-04 4.293663e-05
 [420,] 0.0001520852 7.337375e-05 2.412653e-05
 [421,] 0.0001368221 2.023557e-04 6.984866e-05
 [422,] 0.0001370157 2.019989e-04 7.009085e-05
 [423,] 0.0001507216 1.587262e-04 6.693882e-05
 [424,] 0.0001580617 2.351465e-04 1.180912e-04
 [425,] 0.0001517661 1.916041e-04 8.552573e-05
 [426,] 0.0001537457 1.014995e-04 3.184691e-05
 [427,] 0.0001824413 1.180986e-04 5.603736e-05
 [428,] 0.0001325625 2.046340e-04 5.280656e-05
 [429,] 0.0001326071 2.060174e-04 5.295022e-05
 [430,] 0.0001922756 1.107580e-04 4.928440e-05
 [431,] 0.0001324830 2.086172e-04 5.380153e-05
 [432,] 0.0001335331 1.977746e-04 4.954330e-05
 [433,] 0.0001327152 1.987067e-04 5.124094e-05
 [434,] 0.0001560614 8.890698e-05 3.455707e-05
 [435,] 0.0001276711 2.189418e-04 5.500896e-05
 [436,] 0.0001258079 1.114491e-04 3.602696e-05
 [437,] 0.0001250737 1.081587e-04 3.394357e-05
 [438,] 0.0001288766 8.637776e-05 2.547725e-05
 [439,] 0.0001264987 9.943005e-05 3.214213e-05
 [440,] 0.0001327545 2.384346e-04 9.012434e-05
 [441,] 0.0001435980 1.750115e-04 6.540924e-05
 [442,] 0.0001256475 7.552146e-05 2.383443e-05
 [443,] 0.0001236074 8.646937e-05 2.593171e-05
 [444,] 0.0001560119 1.216578e-04 5.598116e-05
 [445,] 0.0001486220 9.411747e-05 3.889639e-05
 [446,] 0.0001518445 9.878386e-05 4.230343e-05
 [447,] 0.0001548025 1.159219e-04 5.237213e-05
 [448,] 0.0001245730 7.107449e-05 2.274378e-05
 [449,] 0.0001465580 9.522086e-05 3.894984e-05
 [450,] 0.0001521275 1.059132e-04 4.619677e-05
 [451,] 0.0001313583 7.144795e-05 2.394150e-05
 [452,] 0.0001337007 9.739202e-05 3.611610e-05
 [453,] 0.0001240252 7.131394e-05 2.268489e-05
 [454,] 0.0001304050 6.776209e-05 2.218008e-05
 [455,] 0.0001522211 1.083690e-04 4.728115e-05
 [456,] 0.0001515779 1.008412e-04 3.298509e-05
 [457,] 0.0001238618 7.138781e-05 2.243543e-05
 [458,] 0.0001532866 1.041563e-04 4.518389e-05
 [459,] 0.0001763852 1.699898e-04 3.441598e-05
 [460,] 0.0001573212 8.266750e-05 2.563442e-05
 [461,] 0.0001515747 1.012097e-04 3.303386e-05
 [462,] 0.0001516627 1.005436e-04 3.295918e-05
 [463,] 0.0001552928 8.985923e-05 2.889138e-05
 [464,] 0.0001476728 7.386228e-05 2.487040e-05
 [465,] 0.0001540793 1.023501e-04 3.694538e-05
 [466,] 0.0001259527 7.133656e-05 2.292296e-05
 [467,] 0.0001543028 1.571217e-04 6.133410e-05
 [468,] 0.0001253328 7.107546e-05 2.282124e-05
 [469,] 0.0001264412 7.115334e-05 2.299170e-05
 [470,] 0.0001961049 8.896380e-05 2.565938e-05
 [471,] 0.0001554153 1.043287e-04 3.850302e-05
 [472,] 0.0001539895 1.039627e-04 3.791907e-05
 [473,] 0.0001768191 1.463540e-04 3.166283e-05
 [474,] 0.0001271899 7.667753e-05 2.530659e-05
 [475,] 0.0001265095 7.093139e-05 2.289393e-05
 [476,] 0.0001240631 7.227895e-05 2.278660e-05
 [477,] 0.0001378826 2.227662e-04 6.960588e-05
 [478,] 0.0001388567 9.013543e-05 2.838667e-05
 [479,] 0.0001390689 3.907032e-04 1.449075e-04
 [480,] 0.0001436991 1.059110e-04 4.309254e-05
 [481,] 0.0001494571 1.292105e-04 4.166316e-05
 [482,] 0.0001279945 9.843451e-05 3.387920e-05
 [483,] 0.0001407854 9.027344e-05 2.832146e-05
 [484,] 0.0001244479 7.335636e-05 2.342921e-05
 [485,] 0.0001496828 1.570416e-04 5.695143e-05
 [486,] 0.0001307466 7.741128e-05 2.397843e-05
 [487,] 0.0001493020 9.784425e-05 2.966791e-05
 [488,] 0.0001384180 1.657020e-04 4.616783e-05
 [489,] 0.0001493459 1.019258e-04 3.136398e-05
 [490,] 0.0001462574 9.946513e-05 3.188984e-05
 [491,] 0.0001492080 1.594686e-04 5.757510e-05
 [492,] 0.0001335117 7.643619e-05 2.433685e-05
 [493,] 0.0001515525 1.252686e-04 4.151275e-05
 [494,] 0.0001372454 9.016459e-05 2.450941e-05
 [495,] 0.0001372605 9.158215e-05 2.974909e-05
 [496,] 0.0001273991 7.221140e-05 2.199480e-05
 [497,] 0.0001401285 1.041957e-04 3.669392e-05
 [498,] 0.0001353851 1.245127e-04 3.124419e-05
 [499,] 0.0001345608 8.085124e-04 2.461866e-04
 [500,] 0.0001401148 9.576331e-05 2.535571e-05
 [501,] 0.0001391970 1.067348e-04 3.715093e-05
 [502,] 0.0001541669 1.438932e-04 5.370699e-05
 [503,] 0.0001373578 1.234121e-04 3.059945e-05
 [504,] 0.0001327956 1.422796e-04 3.833563e-05
 [505,] 0.0001429177 1.349510e-04 4.222945e-05
 [506,] 0.0001364372 1.358391e-04 3.708391e-05
 [507,] 0.0001527267 1.440442e-04 5.289223e-05
 [508,] 0.0001421109 6.981279e-05 2.124761e-05
 [509,] 0.0001267327 7.402236e-05 2.258677e-05
 [510,] 0.0001340894 2.295001e-04 4.764302e-05
 [511,] 0.0001368333 4.436871e-04 1.531419e-04
 [512,] 0.0001792556 7.313581e-05 3.007675e-05
 [513,] 0.0001384809 7.626017e-05 2.551703e-05
 [514,] 0.0001481607 8.118986e-05 2.479672e-05
 [515,] 0.0001810338 2.091805e-04 3.875387e-05
 [516,] 0.0001871211 7.247198e-05 3.006944e-05
 [517,] 0.0001432453 1.695712e-04 6.290684e-05
 [518,] 0.0001525597 1.245450e-04 4.364365e-05
 [519,] 0.0002314580 7.400091e-05 3.977294e-05
 [520,] 0.0001492176 7.946089e-05 2.474319e-05
 [521,] 0.0001383292 1.813249e-04 4.920018e-05
 [522,] 0.0001385214 9.836133e-05 2.980791e-05
 [523,] 0.0001872886 7.329370e-05 2.835195e-05
 [524,] 0.0001392175 1.363173e-04 3.958418e-05
 [525,] 0.0001803775 7.679868e-05 3.240752e-05
 [526,] 0.0002020555 7.469938e-05 3.180146e-05
 [527,] 0.0001489582 3.927398e-04 1.850479e-04
 [528,] 0.0001507568 1.360607e-04 4.769308e-05
 [529,] 0.0001919229 7.465359e-05 3.271655e-05
 [530,] 0.0001802658 7.099971e-05 2.780136e-05
 [531,] 0.0001351222 1.423308e-04 3.857689e-05
 [532,] 0.0002034101 7.177468e-05 3.336538e-05
 [533,] 0.0002020992 7.109997e-05 3.191237e-05
 [534,] 0.0001418378 7.320791e-05 2.520667e-05
 [535,] 0.0001654622 7.395201e-05 2.865940e-05
 [536,] 0.0001362501 1.421408e-04 3.776933e-05
 [537,] 0.0001412722 2.736912e-04 5.458296e-05
 [538,] 0.0003309572 1.187506e-04 1.405083e-04
 [539,] 0.0003302915 1.191955e-04 1.410767e-04
 [540,] 0.0001253018 7.858340e-05 2.463877e-05
 [541,] 0.0001244813 9.168452e-05 2.677340e-05
 [542,] 0.0001233253 9.005537e-05 2.740541e-05
 [543,] 0.0001505146 1.222922e-04 4.032565e-05
 [544,] 0.0001505114 1.238774e-04 4.089565e-05
 [545,] 0.0001826009 1.109049e-04 5.877486e-05
 [546,] 0.0001408302 8.778570e-05 2.798317e-05
 [547,] 0.0001792662 1.451392e-04 2.773409e-05
 [548,] 0.0001940664 8.249032e-05 2.140671e-05
 [549,] 0.0001570301 2.192299e-04 1.062042e-04
 [550,] 0.0001607723 1.101197e-04 2.495521e-05
 [551,] 0.0001594671 1.104328e-04 2.507609e-05
 [552,] 0.0001298599 1.980427e-04 5.176946e-05
 [553,] 0.0001301367 1.407866e-04 3.870601e-05
 [554,] 0.0001311593 1.374126e-04 3.705907e-05
 [555,] 0.0001425028 1.823065e-04 4.004828e-05
 [556,] 0.0001475230 1.369013e-04 3.855227e-05
 [557,] 0.0001305427 1.574912e-04 4.205227e-05
 [558,] 0.0001523800 2.099294e-04 9.210400e-05
 [559,] 0.0001304257 1.543202e-04 4.148823e-05
 [560,] 0.0001451086 8.853336e-05 2.738843e-05
 [561,] 0.0001694744 7.536008e-05 2.271599e-05
 [562,] 0.0001608407 1.737783e-04 8.261324e-05
 [563,] 0.0001407142 7.031784e-05 2.258914e-05
 [564,] 0.0001662179 1.053382e-04 2.456923e-05
 [565,] 0.0001685397 1.009034e-04 2.408045e-05
 [566,] 0.0001323827 1.259541e-04 3.399198e-05
 [567,] 0.0001627759 7.125161e-05 2.211240e-05
 [568,] 0.0001955160 1.240665e-04 2.516739e-05
 [569,] 0.0001696329 1.712081e-03 1.935456e-04
 [570,] 0.0001411897 9.062935e-05 2.801025e-05
 [571,] 0.0001586097 1.308815e-04 5.658839e-05
 [572,] 0.0001604658 1.089905e-04 2.925531e-05
 [573,] 0.0001583113 1.116172e-04 2.969837e-05
 [574,] 0.0001712126 9.198017e-05 2.870193e-05
 [575,] 0.0001432032 9.233730e-05 2.798370e-05
 [576,] 0.0001423250 9.350228e-05 2.836432e-05
 [577,] 0.0001598006 2.001245e-04 9.832321e-05
 [578,] 0.0001763653 3.897440e-04 4.936221e-05
 [579,] 0.0001617580 1.694749e-03 2.033533e-04
 [580,] 0.0001576368 1.562719e-04 6.925145e-05
 [581,] 0.0001557865 1.296281e-04 4.186525e-05
 [582,] 0.0001537051 1.493984e-04 6.210727e-05
 [583,] 0.0001348399 1.894166e-04 6.874774e-05
 [584,] 0.0001536551 1.997155e-04 8.985449e-05
 [585,] 0.0001546061 2.683357e-04 5.055014e-05
 [586,] 0.0001557092 1.927116e-04 8.848687e-05
 [587,] 0.0001352836 1.007252e-04 3.595916e-05
 [588,] 0.0001348543 1.048724e-04 3.740678e-05
 [589,] 0.0001541637 1.285062e-04 4.181239e-05
 [590,] 0.0001500110 1.645654e-04 4.427056e-05
 [591,] 0.0001490985 1.833412e-04 4.886340e-05
 [592,] 0.0002533712 1.298172e-04 3.120323e-05
 [593,] 0.0001832011 2.613349e-04 3.779805e-05
 [594,] 0.0001517497 1.349272e-04 4.107902e-05
 [595,] 0.0001458463 1.744677e-04 4.857723e-05
 [596,] 0.0001460768 9.232866e-05 2.450314e-05
 [597,] 0.0001382167 5.039973e-04 1.840206e-04
 [598,] 0.0001719551 1.337743e-04 3.026314e-05
 [599,] 0.0001547814 1.291924e-04 4.182574e-05
 [600,] 0.0002186871 1.316930e-04 3.111424e-05
 [601,] 0.0001516931 1.374146e-04 4.360602e-05
 [602,] 0.0001516442 1.374336e-04 4.366392e-05
 [603,] 0.0001542669 1.209153e-04 3.873313e-05
 [604,] 0.0001919472 3.120003e-04 4.092325e-05
 [605,] 0.0001894621 3.359566e-04 4.323987e-05
 [606,] 0.0001766860 1.124827e-03 9.393612e-05
 [607,] 0.0001510330 1.127042e-04 3.693117e-05
 [608,] 0.0001510707 9.781230e-05 3.165403e-05
 [609,] 0.0003018033 1.349990e-04 3.734614e-05
 [610,] 0.0001668788 1.208046e-04 2.883309e-05
 [611,] 0.0003431568 1.393644e-04 4.964717e-05
 [612,] 0.0001389349 1.482711e-04 3.452274e-05
 [613,] 0.0001499052 1.606778e-04 5.753896e-05
 [614,] 0.0001434012 5.001096e-04 2.082643e-04
 [615,] 0.0001432329 8.621798e-05 2.718858e-05
 [616,] 0.0002497479 3.075166e-04 3.541212e-05
 [617,] 0.0001487299 1.357009e-04 4.315517e-05
 [618,] 0.0001479390 8.248349e-05 2.561903e-05
 [619,] 0.0001453191 9.977231e-05 3.049086e-05
 [620,] 0.0001554528 9.627740e-05 2.401484e-05
 [621,] 0.0001473542 8.048288e-05 2.228240e-05
 [622,] 0.0001457532 1.368136e-04 4.437670e-05
 [623,] 0.0001445996 1.041502e-04 3.260058e-05
 [624,] 0.0001410037 1.248830e-04 3.013841e-05
 [625,] 0.0001508263 1.540163e-04 4.963630e-05
 [626,] 0.0014328602 1.287755e-04 4.776142e-04
 [627,] 0.0001461313 1.013812e-04 3.033248e-05
 [628,] 0.0001619483 1.445594e-04 3.353688e-05
 [629,] 0.0001413381 9.117636e-05 2.816257e-05
 [630,] 0.0001403275 9.214479e-05 3.065781e-05
 [631,] 0.0001622993 1.423278e-04 3.321229e-05
 [632,] 0.0001454657 3.403265e-04 8.897187e-05
 [633,] 0.0001261701 2.681109e-04 7.420604e-05
 [634,] 0.0001261749 4.088070e-04 1.145114e-04
 [635,] 0.0001261166 4.363454e-04 1.202486e-04
 [636,] 0.0001260685 3.599070e-04 9.857538e-05
 [637,] 0.0001260647 3.149088e-04 8.719017e-05
 [638,] 0.0001262286 3.216149e-04 8.610907e-05
 [639,] 0.0001263052 1.634303e-04 4.657411e-05
 [640,] 0.0001261450 3.236760e-04 8.759568e-05
 [641,] 0.0001409679 1.288490e-04 4.025722e-05
 [642,] 0.0001262866 2.784634e-04 7.550157e-05
 [643,] 0.0001265607 3.013714e-04 7.902008e-05
 [644,] 0.0001313652 4.737444e-04 1.411826e-04
 [645,] 0.0001263785 3.000337e-04 8.000816e-05
 [646,] 0.0001416808 1.207721e-04 3.838992e-05
 [647,] 0.0001407599 1.237868e-04 3.904009e-05
 [648,] 0.0001290959 1.692456e-04 5.256040e-05
 [649,] 0.0001674742 1.322687e-04 5.037036e-05
 [650,] 0.0001284368 1.640406e-04 4.933089e-05
 [651,] 0.0001713085 8.986825e-05 3.224389e-05
 [652,] 0.0001241509 1.859899e-04 4.846385e-05
 [653,] 0.0001618073 2.731573e-04 1.446911e-04
 [654,] 0.0001403250 1.237198e-04 3.885199e-05
 [655,] 0.0001265538 2.869274e-04 7.555551e-05
 [656,] 0.0001540617 3.322511e-04 1.567458e-04
 [657,] 0.0001268948 1.368837e-04 3.838920e-05
 [658,] 0.0001408230 1.291499e-04 4.173766e-05
 [659,] 0.0001264537 2.806992e-04 7.466385e-05
 [660,] 0.0001264099 2.739776e-04 7.332417e-05
 [661,] 0.0001265243 2.740937e-04 7.269489e-05
 [662,] 0.0001300642 1.765082e-04 4.417044e-05
 [663,] 0.0001311509 1.630358e-04 4.062687e-05
 [664,] 0.0001303224 8.751266e-05 3.079268e-05
 [665,] 0.0001273312 6.929615e-05 2.209862e-05
 [666,] 0.0001282838 6.881677e-05 2.191963e-05
 [667,] 0.0001285559 6.866182e-05 2.200735e-05
 [668,] 0.0001287631 6.870835e-05 2.207816e-05
 [669,] 0.0001436916 2.492446e-04 6.108699e-05
 [670,] 0.0001294031 6.875733e-05 2.196677e-05
 [671,] 0.0001294826 6.872868e-05 2.192671e-05
 [672,] 0.0001295687 6.882185e-05 2.194185e-05
 [673,] 0.0001509325 1.381428e-04 5.712513e-05
 [674,] 0.0001506864 1.571236e-04 6.587473e-05
 [675,] 0.0001292209 8.206008e-05 2.651033e-05
 [676,] 0.0001296059 6.899417e-05 2.192268e-05
 [677,] 0.0001502800 1.565678e-04 6.531195e-05
 [678,] 0.0001624361 9.189206e-05 4.029696e-05
 [679,] 0.0001247505 1.842887e-04 4.639331e-05
 [680,] 0.0001536484 1.223835e-04 3.705903e-05
 [681,] 0.0001241809 1.095691e-04 3.484536e-05
 [682,] 0.0001602740 1.017615e-04 4.552445e-05
 [683,] 0.0001243883 1.859822e-04 5.762047e-05
 [684,] 0.0001679285 1.331954e-04 5.215244e-05
 [685,] 0.0001254775 1.561274e-04 3.979721e-05
 [686,] 0.0001535530 9.519996e-05 4.012141e-05
 [687,] 0.0001558260 1.009955e-04 4.393324e-05
 [688,] 0.0001464372 1.021248e-04 4.193398e-05
 [689,] 0.0001582785 1.078766e-04 4.855207e-05
 [690,] 0.0001491492 1.016588e-04 4.244551e-05
 [691,] 0.0001401746 1.231843e-04 3.864675e-05
 [692,] 0.0001466330 1.028135e-04 4.233375e-05
 [693,] 0.0001232269 1.008642e-04 2.988500e-05
 [694,] 0.0001334262 9.375003e-05 3.279998e-05
 [695,] 0.0001322553 1.209845e-04 4.288307e-05
 [696,] 0.0001280303 2.478298e-04 7.028398e-05
 [697,] 0.0001278673 1.267404e-04 3.879672e-05
 [698,] 0.0001278139 1.376389e-03 2.757026e-04
 [699,] 0.0001279374 1.421553e-04 4.381152e-05
 [700,] 0.0002367596 2.832555e-04 3.808810e-04
 [701,] 0.0002663568 6.552820e-04 1.172864e-03
 [702,] 0.0001277804 1.451682e-04 4.431638e-05
 [703,] 0.0001282752 1.349434e-04 4.253104e-05
 [704,] 0.0001284309 2.367211e-04 6.975287e-05
 [705,] 0.0001281943 1.315375e-04 4.135026e-05
 [706,] 0.0001280697 1.314953e-04 4.111709e-05
 [707,] 0.0001281377 1.312194e-04 4.117761e-05
 [708,] 0.0001542208 1.350890e-04 4.913373e-05
 [709,] 0.0001254542 1.750304e-04 4.360084e-05
 [710,] 0.0001758400 8.609274e-05 3.186903e-05
 [711,] 0.0001277404 1.288626e-04 3.954942e-05
 [712,] 0.0001281443 1.329057e-04 4.168112e-05
 [713,] 0.0001543494 8.406071e-05 3.224079e-05
 [714,] 0.0001276814 1.330872e-04 4.049780e-05
 [715,] 0.0001277479 1.309916e-04 4.017838e-05
 [716,] 0.0001700364 8.787255e-05 3.388856e-05
 [717,] 0.0006743076 9.731156e-05 2.247736e-04
 [718,] 0.0001371399 7.130115e-05 2.473772e-05
 [719,] 0.0001476014 1.420455e-04 4.919961e-05
 [720,] 0.0001699932 8.531913e-05 3.072330e-05
 [721,] 0.0009227719 9.855585e-05 3.075969e-04
 [722,] 0.0001276767 1.321918e-04 4.020189e-05
 [723,] 0.0001276459 1.363767e-04 4.121455e-05
 [724,] 0.0001276275 1.347741e-04 4.063355e-05
 [725,] 0.0001276380 1.323847e-04 4.007997e-05
 [726,] 0.0001276824 1.356130e-04 4.120224e-05
 [727,] 0.0001277858 1.409797e-04 4.291491e-05
 [728,] 0.0001276933 1.374003e-04 4.172605e-05
 [729,] 0.0001276163 1.348126e-04 4.053452e-05
 [730,] 0.0001714370 8.641273e-05 3.208113e-05
 [731,] 0.0001395184 1.036503e-04 3.313794e-05
 [732,] 0.0001276149 1.444571e-04 4.231983e-05
 [733,] 0.0001690763 8.476121e-05 3.033033e-05
 [734,] 0.0001684340 8.473661e-05 3.024710e-05
 [735,] 0.0001697232 8.476285e-05 3.037454e-05
 [736,] 0.0001349966 3.565229e-04 1.083363e-04
 [737,] 0.0001428759 1.945143e-04 5.168904e-05
 [738,] 0.0001276385 1.323835e-04 4.006222e-05
 [739,] 0.0001410429 1.361072e-04 4.197717e-05
 [740,] 0.0001393088 9.806740e-05 3.114097e-05
 [741,] 0.0001276322 1.352155e-04 4.077989e-05
 [742,] 0.0006282942 8.350591e-05 2.094345e-04
 [743,] 0.0001277661 1.322048e-04 4.052845e-05
 [744,] 0.0001607888 8.908383e-05 3.026131e-05
 [745,] 0.0001604166 9.652702e-05 3.655821e-05
 [746,] 0.0001650484 1.940589e-04 1.058188e-04
 [747,] 0.0001588819 2.087322e-04 1.090390e-04
 [748,] 0.0001249037 1.346555e-04 3.632969e-05
 [749,] 0.0001620879 2.483600e-04 1.377810e-04
 [750,] 0.0001660966 2.170967e-04 1.219892e-04
 [751,] 0.0001671882 2.334141e-04 1.342358e-04
 [752,] 0.0001721470 1.335052e-04 5.313916e-05
 [753,] 0.0001684657 2.694324e-04 1.609360e-04
 [754,] 0.0001695886 2.721453e-04 1.645320e-04
 [755,] 0.0001509057 2.535644e-04 1.247959e-04
 [756,] 0.0001503524 2.839467e-04 1.404131e-04
 [757,] 0.0001412477 2.418101e-04 1.043102e-04
 [758,] 0.0001402143 2.491431e-04 1.059405e-04
 [759,] 0.0001373730 2.607702e-04 1.058460e-04
 [760,] 0.0001362742 2.485333e-04 9.874772e-05
 [761,] 0.0001363878 2.532249e-04 1.008811e-04
 [762,] 0.0001368412 2.507659e-04 1.006903e-04
 [763,] 0.0001327636 3.230057e-04 7.886051e-05
 [764,] 0.0001397230 1.031136e-04 3.312063e-05
 [765,] 0.0001260882 1.237698e-04 4.080260e-05
 [766,] 0.0001250254 1.553130e-04 4.851248e-05
 [767,] 0.0001372602 2.529113e-04 1.023524e-04
 [768,] 0.0001376702 2.701093e-04 1.103730e-04
 [769,] 0.0001390760 2.578909e-04 1.077550e-04
 [770,] 0.0001396545 1.017947e-04 3.267523e-05
 [771,] 0.0001263591 3.308390e-04 9.742503e-05
 [772,] 0.0001287029 1.171887e-04 3.327979e-05
 [773,] 0.0001401498 1.215396e-04 3.856387e-05
 [774,] 0.0001555019 1.137098e-04 4.678325e-05
 [775,] 0.0001263564 3.265757e-04 9.629094e-05
 [776,] 0.0001250396 2.019815e-04 6.233167e-05
 [777,] 0.0001544130 1.140822e-04 4.660781e-05
 [778,] 0.0001394675 1.040438e-04 3.402614e-05
 [779,] 0.0001557348 1.129691e-04 4.643971e-05
 [780,] 0.0001569920 1.099357e-04 4.505346e-05
 [781,] 0.0001568141 1.089100e-04 4.438845e-05
 [782,] 0.0001567326 1.074611e-04 4.349404e-05
 [783,] 0.0001560876 1.130182e-04 4.661805e-05
 [784,] 0.0001538906 1.118080e-04 4.517376e-05
 [785,] 0.0001317520 1.004597e-04 3.082532e-05
 [786,] 0.0001498837 1.400313e-04 5.018750e-05
 [787,] 0.0001301195 8.912401e-05 2.677364e-05
 [788,] 0.0001529801 1.206280e-04 4.971715e-05
 [789,] 0.0001544428 1.226273e-04 5.146542e-05
 [790,] 0.0001805026 1.526655e-04 9.358953e-05
 [791,] 0.0001305468 8.990988e-05 2.684765e-05
 [792,] 0.0001324686 1.268935e-04 4.441528e-05
 [793,] 0.0001546088 1.286745e-04 5.481871e-05
 [794,] 0.0001403078 1.303842e-04 4.146160e-05
 [795,] 0.0001548995 1.261125e-04 5.355423e-05
 [796,] 0.0001544786 1.189466e-04 4.941937e-05
 [797,] 0.0001263434 3.200852e-04 1.030819e-04
 [798,] 0.0001261744 3.220770e-04 9.224475e-05
 [799,] 0.0001324047 1.272121e-04 4.447237e-05
 [800,] 0.0001309968 8.948856e-05 2.671268e-05
 [801,] 0.0001549907 1.190569e-04 4.969282e-05
 [802,] 0.0001543500 1.187859e-04 4.928218e-05
 [803,] 0.0001552595 1.179632e-04 4.918428e-05
 [804,] 0.0001309024 8.875112e-05 2.659880e-05
 [805,] 0.0001310286 8.856509e-05 2.655417e-05
 [806,] 0.0001551295 1.187072e-04 4.955278e-05
 [807,] 0.0001315760 8.836705e-05 2.647071e-05
 [808,] 0.0001555854 1.211858e-04 5.112577e-05
 [809,] 0.0001548624 1.196315e-04 4.996229e-05
 [810,] 0.0001557341 1.174538e-04 4.908190e-05
 [811,] 0.0001554769 1.215037e-04 5.126103e-05
 [812,] 0.0001559812 1.197876e-04 5.050234e-05
 [813,] 0.0001304862 8.845210e-05 2.659958e-05
 [814,] 0.0001557755 1.187558e-04 4.983563e-05
 [815,] 0.0001559211 1.197501e-04 5.045567e-05
 [816,] 0.0001557982 1.206093e-04 5.089146e-05
 [817,] 0.0001257507 8.097173e-05 2.684027e-05
 [818,] 0.0001328892 3.605487e-04 8.398248e-05
 [819,] 0.0001573383 1.186951e-04 5.040173e-05
 [820,] 0.0001300993 8.725906e-05 2.648746e-05
 [821,] 0.0001549202 1.376658e-04 5.123899e-05
 [822,] 0.0001569317 1.303044e-04 5.685923e-05
 [823,] 0.0001278805 7.896195e-05 2.409593e-05
 [824,] 0.0001258653 7.942798e-05 2.633206e-05
 [825,] 0.0001803076 1.579170e-04 8.892048e-05
 [826,] 0.0001258518 8.005475e-05 2.655244e-05
 [827,] 0.0001567162 7.529191e-05 2.914081e-05
 [828,] 0.0001512908 1.382675e-04 5.030604e-05
 [829,] 0.0001257518 7.953745e-05 2.633167e-05
 [830,] 0.0001262836 7.464263e-05 2.469541e-05
 [831,] 0.0001258466 7.922946e-05 2.625561e-05
 [832,] 0.0001262881 3.356426e-04 1.076301e-04
 [833,] 0.0001256702 7.963229e-05 2.633636e-05
 [834,] 0.0001256631 7.844033e-05 2.590777e-05
 [835,] 0.0001399751 1.262870e-04 3.983199e-05
 [836,] 0.0001321861 9.255782e-05 2.721856e-05
 [837,] 0.0001262991 3.127941e-04 1.006733e-04
 [838,] 0.0001462073 1.091369e-04 3.400095e-05
 [839,] 0.0001302135 8.684999e-05 2.637882e-05
 [840,] 0.0001256509 7.372036e-05 2.404847e-05
 [841,] 0.0001256051 7.972540e-05 2.634043e-05
 [842,] 0.0001255389 7.939687e-05 2.619712e-05
 [843,] 0.0001511939 1.406099e-04 5.144281e-05
 [844,] 0.0001234549 9.546014e-05 3.025532e-05
 [845,] 0.0001266456 8.114857e-05 2.719968e-05
 [846,] 0.0001255454 7.753632e-05 2.553545e-05
 [847,] 0.0001259662 8.229034e-05 2.738434e-05
 [848,] 0.0001254326 8.058668e-05 2.657362e-05
 [849,] 0.0001258498 8.208508e-05 2.726597e-05
 [850,] 0.0001254989 8.180543e-05 2.702510e-05
 [851,] 0.0001257353 8.100282e-05 2.683993e-05
 [852,] 0.0001258031 8.107737e-05 2.689163e-05
 [853,] 0.0001258830 7.563816e-05 2.495766e-05
 [854,] 0.0001256943 2.040591e-04 6.555735e-05
 [855,] 0.0001254751 2.052854e-04 6.539323e-05
 [856,] 0.0001254173 2.043953e-04 6.498289e-05
 [857,] 0.0001354508 4.325153e-04 1.766985e-04
 [858,] 0.0001341174 3.598065e-04 1.429345e-04
 [859,] 0.0001305090 2.876362e-04 1.049063e-04
 [860,] 0.0001442410 1.544328e-04 4.881345e-05
 [861,] 0.0001332500 3.335812e-04 9.037457e-05
 [862,] 0.0035882161 8.957290e-05 1.196062e-03
 [863,] 0.0030044926 8.789082e-05 1.001514e-03
 [864,] 0.0001352058 7.100010e-05 2.166044e-05
 [865,] 0.0001350148 7.160586e-05 2.171766e-05
 [866,] 0.0001636650 9.963647e-05 3.339783e-05
 [867,] 0.0001344337 7.142608e-05 2.171374e-05
 [868,] 0.0001327774 7.750213e-05 2.491326e-05
 [869,] 0.0001334469 7.740887e-05 2.485490e-05
 [870,] 0.0001303508 7.723609e-05 2.337709e-05
 [871,] 0.0001273939 2.808241e-04 9.597161e-05
 [872,] 0.0001438548 3.017286e-04 4.940608e-05
 [873,] 0.0001707564 1.342735e-04 5.696518e-05
 [874,] 0.0004644041 1.518329e-04 1.547974e-04
 [875,] 0.0001557865 1.128500e-04 3.040687e-05
 [876,] 0.0003482333 1.557187e-04 1.160748e-04
 [877,] 0.0029409102 1.004209e-04 9.802952e-04
 [878,] 0.0029632605 1.001172e-04 9.877454e-04
 [879,] 0.0027637657 9.968967e-05 9.212478e-04
 [880,] 0.0001570622 4.964734e-04 7.309479e-05
 [881,] 0.0002519222 1.278212e-04 1.315928e-04
 [882,] 0.0001384334 3.026965e-04 5.233287e-05
 [883,] 0.0001245276 2.653031e-04 6.478268e-05
 [884,] 0.0001515830 1.142938e-04 3.494164e-05
 [885,] 0.0001414438 1.809303e-04 6.478415e-05
 [886,] 0.0001331925 3.230240e-04 8.398969e-05
 [887,] 0.0001257471 2.236582e-04 7.286241e-05
 [888,] 0.0001656758 1.332324e-04 5.161220e-05
 [889,] 0.0001599979 1.582572e-04 7.646140e-05
 [890,] 0.0001468708 3.891611e-04 1.891208e-04
 [891,] 0.0001446482 4.660640e-04 2.220254e-04
 [892,] 0.0043192703 1.193838e-04 1.439732e-03
 [893,] 0.0001539341 1.929811e-03 1.045025e-03
 [894,] 0.0001572500 4.962263e-04 2.764280e-04
 [895,] 0.0001526238 1.995302e-03 1.059427e-03
 [896,] 0.0001530770 4.865634e-04 2.583550e-04
 [897,] 0.0044478543 1.126625e-04 1.482595e-03
 [898,] 0.0001519903 4.829123e-04 2.530601e-04
 [899,] 0.0001411064 1.250129e-04 3.804482e-05
 [900,] 0.0045504573 1.180739e-04 1.516793e-03
 [901,] 0.0001718744 1.633178e-04 8.688792e-05
 [902,] 0.0042165890 1.167958e-04 1.405506e-03
 [903,] 0.0001524180 1.935537e-03 1.023116e-03
 [904,] 0.0021542729 1.072303e-04 7.180832e-04
 [905,] 0.0001502299 4.941302e-04 2.538776e-04
 [906,] 0.0001525911 1.858723e-03 9.838348e-04
 [907,] 0.0001535707 4.705161e-04 2.506462e-04
 [908,] 0.0001522552 2.043980e-03 1.079608e-03
 [909,] 0.0001526128 1.985210e-03 1.053655e-03
 [910,] 0.0001522794 1.837559e-03 9.673088e-04
 [911,] 0.0001332762 2.426087e-04 5.870950e-05
 [912,] 0.0001273641 1.884758e-04 6.294913e-05
 [913,] 0.0001492438 1.008556e-04 3.469774e-05
 [914,] 0.0001519656 1.547817e-04 6.325489e-05
 [915,] 0.0001639134 7.217382e-05 2.200695e-05
 [916,] 0.0001313785 7.512153e-05 2.281419e-05
 [917,] 0.0001311687 7.614713e-05 2.306607e-05
 [918,] 0.0001307904 7.411914e-05 2.268237e-05
 [919,] 0.0001307936 7.366350e-05 2.258188e-05
 [920,] 0.0001306396 7.382115e-05 2.263858e-05
 [921,] 0.0001307978 7.891637e-05 2.374814e-05
 [922,] 0.0001306141 7.749622e-05 2.346734e-05
 [923,] 0.0002905180 2.027391e-04 2.649945e-04
 [924,] 0.6525055474 9.603889e-05 2.175070e-01
 [925,] 0.0001293751 7.934082e-05 2.424005e-05
 [926,] 0.0001480216 9.507647e-05 3.319065e-05
 [927,] 0.0001291978 8.011749e-05 2.450104e-05
 [928,] 0.0001290682 8.136879e-05 2.487498e-05
 [929,] 0.0001492487 9.739000e-05 3.502616e-05
 [930,] 0.0001291628 7.926486e-05 2.429692e-05
 [931,] 0.0003282825 1.576835e-04 1.808337e-04
 [932,] 0.0001290203 7.932286e-05 2.438391e-05
 [933,] 0.0001502266 9.671933e-05 3.476948e-05
 [934,] 0.0010878598 7.815622e-05 3.626222e-04
 [935,] 0.0001321340 1.141781e-04 2.934989e-05
 [936,] 0.0001340838 1.144035e-04 2.904575e-05
 [937,] 0.0015115759 9.081102e-05 5.038586e-04
 [938,] 0.0001481270 9.138262e-04 1.978134e-04
 [939,] 0.0001322042 1.116221e-04 2.889386e-05
 [940,] 0.0001410813 1.117954e-04 3.862705e-05
 [941,] 0.0001548779 2.446828e-04 1.033235e-04
 [942,] 0.0001323645 1.138930e-04 2.924015e-05
 [943,] 0.0001317073 1.155203e-04 2.966449e-05
 [944,] 0.0001326271 1.196548e-04 3.013711e-05
 [945,] 0.0001312363 1.054894e-04 2.803955e-05
 [946,] 0.0001301500 5.940652e-04 1.434081e-04
 [947,] 0.0005955895 2.177890e-04 6.895923e-04
 [948,] 0.0001290142 2.289701e-02 4.715607e-03
 [949,] 0.0001364374 1.046669e-04 3.167850e-05
 [950,] 0.0001688143 2.404781e-04 4.901962e-05
 [951,] 0.0001851380 2.123868e-04 1.395749e-04
 [952,] 0.0001436382 1.015771e-04 3.016414e-05
 [953,] 0.0001276691 9.555970e-05 3.690772e-05
 [954,] 0.0001441390 7.275202e-05 2.577089e-05
 [955,] 0.0001251619 8.009852e-05 2.519127e-05
 [956,] 0.0001306682 7.532464e-05 2.432027e-05
 [957,] 0.0001298586 7.212412e-05 2.438277e-05
 [958,] 0.0001293491 7.852448e-05 2.422030e-05
 [959,] 0.0001722199 2.092937e-04 1.190826e-04
 [960,] 0.0001307363 2.805301e-04 6.941216e-05
 [961,] 0.0045691638 1.389529e-04 1.523037e-03
 [962,] 0.0001499931 8.819593e-05 3.000029e-05
 [963,] 0.0001362343 9.067383e-05 2.886587e-05
 [964,] 0.0001299520 7.751433e-05 2.558227e-05
 [965,] 0.0001298675 7.718444e-05 2.539979e-05
 [966,] 0.0001299639 7.684466e-05 2.522261e-05
 [967,] 0.0002554018 9.223926e-05 5.704133e-05
 [968,] 0.0001319516 7.753283e-05 2.587529e-05
 [969,] 0.0001324523 7.823868e-05 2.633257e-05
 [970,] 0.0001324799 7.816948e-05 2.630149e-05
 [971,] 0.0001313110 1.668193e-04 6.078128e-05
 [972,] 0.0046126289 1.326232e-04 1.537527e-03
 [973,] 0.0001478595 8.756788e-05 2.922951e-05
 [974,] 0.0001297199 8.943810e-05 2.676219e-05
 [975,] 0.0001434775 1.202418e-04 4.569660e-05
 [976,] 0.0001284334 1.211814e-04 3.501891e-05
 [977,] 0.0001357680 7.431387e-05 2.363577e-05
 [978,] 0.0001368776 1.217701e-04 3.860650e-05
 [979,] 0.0001368670 1.219186e-04 3.863595e-05
 [980,] 0.0001301089 1.282724e-04 3.239043e-05
 [981,] 0.0001282139 1.227093e-04 3.572865e-05
 [982,] 0.0049794226 1.320458e-04 1.659790e-03
 [983,] 0.0001368420 1.205144e-04 3.816653e-05
 [984,] 0.0001308988 2.558410e-04 6.452908e-05
 [985,] 0.0001350011 7.339669e-05 2.381468e-05
 [986,] 0.0001349165 7.342256e-05 2.382117e-05
 [987,] 0.0001307911 1.115757e-04 3.415098e-05
 [988,] 0.0001484005 9.199395e-05 3.009632e-05
 [989,] 0.0001480304 1.707472e-04 4.972663e-05
 [990,] 0.0001352359 7.591319e-05 2.520142e-05
 [991,] 0.0001339563 7.596420e-05 2.502647e-05
 [992,] 0.0001345280 7.585924e-05 2.506750e-05
 [993,] 0.0001344247 7.600575e-05 2.512013e-05
 [994,] 0.0001342038 7.597143e-05 2.506895e-05
 [995,] 0.0002868176 9.688290e-05 7.646540e-05
 [996,] 0.0001374634 1.201465e-04 3.875242e-05
 [997,] 0.0002851597 9.717479e-05 7.686450e-05
 [998,] 0.0001345158 7.595732e-05 2.511125e-05
 [999,] 0.0002926000 9.746330e-05 7.919940e-05
[1000,] 0.0001336164 7.599568e-05 2.498043e-05
[1001,] 0.0001298000 7.967948e-05 2.450871e-05
[1002,] 0.0001342687 7.583759e-05 2.501759e-05
[1003,] 0.0001446691 6.841410e-05 2.320992e-05
[1004,] 0.0001444729 6.836325e-05 2.314261e-05
[1005,] 0.0001310498 9.494144e-05 2.783966e-05
[1006,] 0.0001450597 6.826003e-05 2.302262e-05
[1007,] 0.0001344026 7.482792e-05 2.458437e-05
[1008,] 0.0001340438 7.596010e-05 2.503735e-05
[1009,] 0.0002332563 9.761519e-05 6.608384e-05
[1010,] 0.0002360115 9.631670e-05 6.399452e-05
[1011,] 0.0001344453 7.614658e-05 2.518657e-05
[1012,] 0.0001343121 7.625198e-05 2.521459e-05
[1013,] 0.0001343195 7.602695e-05 2.511318e-05
[1014,] 0.0001372898 1.196182e-04 3.841425e-05
[1015,] 0.0001352902 7.662441e-05 2.554598e-05
[1016,] 0.0001344817 7.566181e-05 2.496759e-05
[1017,] 0.0001336057 7.602448e-05 2.498027e-05
[1018,] 0.0001298320 8.125906e-05 2.511905e-05
[1019,] 0.0001480616 8.352722e-05 2.749551e-05
[1020,] 0.0001338420 7.455190e-05 2.436167e-05
[1021,] 0.0001286899 1.117783e-04 3.240430e-05
[1022,] 0.0001288058 1.124127e-04 3.245004e-05
[1023,] 0.0001336551 7.478091e-05 2.445557e-05
[1024,] 0.0001489655 8.349006e-05 2.769417e-05
[1025,] 0.0001477841 1.720352e-04 5.021148e-05
[1026,] 0.0001438575 6.846532e-05 2.331240e-05
[1027,] 0.0001338383 7.436294e-05 2.426175e-05
[1028,] 0.0001339362 7.449040e-05 2.434203e-05
[1029,] 0.0001482235 8.347831e-05 2.752803e-05
[1030,] 0.0001410589 8.708959e-05 3.296518e-05
[1031,] 0.0001339838 7.433041e-05 2.426024e-05
[1032,] 0.0003177030 9.744425e-05 8.456043e-05
[1033,] 0.0001322074 8.334620e-05 2.922880e-05
[1034,] 0.0001231262 6.837230e-05 2.162809e-05
[1035,] 0.0001303222 9.067891e-05 2.720352e-05
[1036,] 0.0002861446 9.596912e-05 7.412672e-05
[1037,] 0.0001231364 6.839418e-05 2.164295e-05
[1038,] 0.0001435239 9.389011e-05 3.258796e-05
[1039,] 0.0001269646 1.247424e-04 4.125847e-05
[1040,] 0.0001332280 8.173291e-05 2.661325e-05
[1041,] 0.0001231273 6.812352e-05 2.156128e-05
[1042,] 0.0001306801 8.003604e-05 2.746086e-05
[1043,] 0.0001285382 7.475685e-05 2.404101e-05
[1044,] 0.0001732334 1.583352e-04 8.054541e-05
[1045,] 0.0001303721 7.885363e-05 2.689182e-05
[1046,] 0.0001296404 1.722217e-04 6.124042e-05
[1047,] 0.0001479458 1.687123e-04 4.939766e-05
[1048,] 0.0001367040 1.275023e-04 3.958471e-05
[1049,] 0.0003113702 9.685355e-05 8.167134e-05
[1050,] 0.0001315451 8.749066e-05 2.605333e-05
[1051,] 0.0001311919 8.963669e-05 2.649385e-05
[1052,] 0.0001312871 8.861576e-05 2.629034e-05
[1053,] 0.0001312814 8.662795e-05 2.594575e-05
[1054,] 0.0001259118 1.649774e-04 5.234488e-05
[1055,] 0.0001522329 8.742871e-05 2.583174e-05
[1056,] 0.0001435504 7.864029e-05 2.726692e-05
[1057,] 0.0001315524 1.340359e-04 3.679531e-05
[1058,] 0.0002502115 1.100308e-04 2.804572e-05
[1059,] 0.0002133829 1.581308e-04 4.519233e-05
[1060,] 0.0089623281 1.247522e-04 2.987415e-03
[1061,] 0.0002487136 1.114108e-04 2.818142e-05
[1062,] 0.0020359987 1.379801e-04 6.786842e-04
[1063,] 0.0001338228 2.894181e-04 9.170728e-05
[1064,] 0.0025947475 1.014809e-04 8.649326e-04
[1065,] 0.0002314994 1.109431e-04 2.823452e-05
[1066,] 0.0026641606 1.523159e-04 8.880797e-04
[1067,] 0.0028448603 1.537174e-04 9.483150e-04
[1068,] 0.0001538072 1.228652e-04 5.313558e-05
[1069,] 0.0001406846 1.490036e-04 3.975502e-05
[1070,] 0.0031855852 1.366121e-04 1.061891e-03
[1071,] 0.0021510548 1.565657e-04 7.170376e-04
[1072,] 0.0031918129 1.484984e-04 1.063969e-03
[1073,] 0.0001480255 2.251480e-04 6.023863e-05
[1074,] 0.0001630438 1.344599e-04 4.352251e-05
[1075,] 0.0002577693 7.348391e-05 5.104446e-05
[1076,] 0.0002598831 1.427536e-04 3.119186e-05
[1077,] 0.0002568571 1.099292e-04 2.800874e-05
[1078,] 0.0001494147 1.447509e-04 4.491787e-05
[1079,] 0.0002362652 1.689366e-04 3.466281e-05
[1080,] 0.0001651083 1.575182e-04 4.283795e-05
[1081,] 0.0018248835 1.343405e-04 6.083086e-04
[1082,] 0.0001998780 1.102812e-04 3.415709e-05
[1083,] 0.0002355405 1.131451e-04 2.825679e-05
[1084,] 0.0002355722 1.150191e-04 2.845011e-05
[1085,] 0.0001476047 9.534225e-05 3.089100e-05
[1086,] 0.0001698980 1.332563e-04 4.154537e-05
[1087,] 0.0001578902 2.841406e-04 1.483672e-04
[1088,] 0.0001746873 1.332566e-04 4.156763e-05
[1089,] 0.0021083063 2.252978e-04 7.027933e-04
[1090,] 0.0001697042 1.334685e-04 4.391747e-05
[1091,] 0.0001690303 1.354836e-04 4.146017e-05
[1092,] 0.0001705245 1.327415e-04 4.159715e-05
[1093,] 0.0001730480 1.332996e-04 4.155649e-05
[1094,] 0.0001703125 1.332965e-04 4.154394e-05
[1095,] 0.0001717821 1.332564e-04 4.155390e-05
[1096,] 0.0001644680 1.339925e-04 4.369306e-05
[1097,] 0.0001683588 1.339574e-04 4.151461e-05
[1098,] 0.0001632813 1.339768e-04 4.147331e-05
[1099,] 0.0001691356 1.339316e-04 4.151891e-05
[1100,] 0.0001697025 1.338957e-04 4.152311e-05
[1101,] 0.0001688790 1.339768e-04 4.151542e-05
[1102,] 0.0001686495 1.337837e-04 4.153187e-05
[1103,] 0.0001774246 1.343514e-04 4.148723e-05
[1104,] 0.0001686061 1.339768e-04 4.151444e-05
[1105,] 0.0002737501 1.158766e-04 2.846525e-05
[1106,] 0.0001681553 1.333739e-04 4.154344e-05
[1107,] 0.0002492794 1.581683e-04 4.042459e-05
[1108,] 0.0001727051 1.339717e-04 4.381344e-05
[1109,] 0.0001715056 1.332303e-04 4.155445e-05
[1110,] 0.0001675849 1.332271e-04 4.153682e-05
[1111,] 0.0001725345 1.332564e-04 4.155741e-05
[1112,] 0.0001565635 2.637100e-04 1.331765e-04
[1113,] 0.0001341852 2.912405e-04 9.357561e-05
[1114,] 0.0001709970 1.332564e-04 4.155011e-05
[1115,] 0.0001718724 1.342335e-04 4.149991e-05
[1116,] 0.0001715486 1.348782e-04 4.147732e-05
[1117,] 0.0002680040 1.147094e-04 2.838709e-05
[1118,] 0.0001701649 1.340346e-04 4.150979e-05
[1119,] 0.0001700425 1.345415e-04 4.148250e-05
[1120,] 0.0001667722 1.342809e-04 4.148158e-05
[1121,] 0.0001683599 1.352412e-04 4.144770e-05
[1122,] 0.0001696851 1.359026e-04 4.143690e-05
[1123,] 0.0001696113 1.343143e-04 4.148843e-05
[1124,] 0.0001679343 1.342809e-04 4.148422e-05
[1125,] 0.0001655014 1.346735e-04 4.352556e-05
[1126,] 0.0001710769 1.351765e-04 4.146643e-05
[1127,] 0.0001739582 1.356882e-04 4.146386e-05
[1128,] 0.0001705330 1.334904e-04 4.154485e-05
[1129,] 0.0011363465 1.260801e-04 3.787902e-04
[1130,] 0.0001910725 1.720347e-04 4.342376e-05
[1131,] 0.0001767861 1.321674e-04 4.164893e-05
[1132,] 0.0001713044 1.358833e-04 4.145046e-05
[1133,] 0.0011958675 2.078521e-04 3.986356e-04
[1134,] 0.0001721366 1.362001e-04 4.146286e-05
[1135,] 0.0001769175 1.345622e-04 4.151924e-05
[1136,] 0.0001679372 1.344179e-04 4.362460e-05
[1137,] 0.0002097723 1.085812e-04 2.690030e-05
[1138,] 0.0004258387 8.708659e-05 1.419488e-04
[1139,] 0.0001333400 1.171422e-04 3.933565e-05
[1140,] 0.0001323205 2.021152e-04 7.635938e-05
[1141,] 0.0001294655 1.196830e-04 4.187790e-05
[1142,] 0.0001474539 1.234102e-04 4.012824e-05
[1143,] 0.0001477392 1.207863e-04 3.826240e-05
[1144,] 0.0001476921 8.946414e-05 2.895735e-05
[1145,] 0.0001332026 2.370413e-04 5.208008e-05
[1146,] 0.0001327028 8.894243e-05 2.730331e-05
[1147,] 0.0003127048 1.320972e-04 2.925979e-05
[1148,] 0.0001326892 1.246111e-04 3.322162e-05
[1149,] 0.0001334429 2.514783e-04 7.936819e-05
[1150,] 0.0001340587 1.820368e-04 6.062046e-05
[1151,] 0.0001727058 8.157201e-05 3.839562e-05
[1152,] 0.0001303913 1.803752e-04 6.558747e-05
[1153,] 0.0001333836 1.774868e-04 5.793444e-05
[1154,] 0.0001327064 3.005081e-04 9.033675e-05
[1155,] 0.0001314620 1.365696e-04 3.475240e-05
[1156,] 0.0001323231 1.344991e-04 3.433120e-05
[1157,] 0.0001449766 1.203587e-04 3.980630e-05
[1158,] 0.0001337526 1.883053e-04 6.208719e-05
[1159,] 0.0001313243 7.212816e-05 2.258541e-05
[1160,] 0.0001334900 1.877123e-04 6.137970e-05
[1161,] 0.0001475333 9.803374e-05 3.169530e-05
[1162,] 0.0001724626 1.390117e-04 8.691643e-05
[1163,] 0.0001712985 6.961418e-05 2.473885e-05
[1164,] 0.0001322387 9.074993e-05 2.657540e-05
[1165,] 0.0001446177 1.542341e-04 5.031784e-05
[1166,] 0.0001478966 1.373983e-04 4.671060e-05
[1167,] 0.0001266126 8.497895e-05 2.634562e-05
[1168,] 0.0001319745 2.735549e-04 7.957094e-05
[1169,] 0.0001345895 1.135025e-04 4.316356e-05
[1170,] 0.0001448212 1.506148e-04 4.962428e-05
[1171,] 0.0001383895 1.052203e-04 3.993715e-05
[1172,] 0.0001317937 2.589925e-04 7.491057e-05
[1173,] 0.0001310816 7.092922e-05 2.394313e-05
[1174,] 0.0001312591 7.051561e-05 2.376730e-05
[1175,] 0.0001320801 2.645701e-04 7.775958e-05
[1176,] 0.0005063240 1.482219e-04 3.026817e-05
[1177,] 0.0001306925 7.096736e-05 2.390907e-05
[1178,] 0.0001333220 2.446362e-04 6.156174e-05
[1179,] 0.0001322732 2.757600e-04 7.086511e-05
[1180,] 0.0001449074 1.306168e-04 4.331662e-05
[1181,] 0.0001284822 8.862347e-05 2.827243e-05
[1182,] 0.0003069998 1.282791e-04 1.043832e-04
[1183,] 0.0001448082 1.494125e-04 4.910289e-05
[1184,] 0.0001325129 3.047157e-04 7.631051e-05
[1185,] 0.0003077462 1.302599e-04 1.099436e-04
[1186,] 0.0001500126 1.077554e-04 3.524458e-05
[1187,] 0.0001318702 2.718518e-04 7.856702e-05
[1188,] 0.0004516327 1.582362e-04 3.148710e-05
[1189,] 0.0003205796 1.293992e-04 1.116381e-04
[1190,] 0.0003329231 1.278261e-04 1.108080e-04
[1191,] 0.0004499576 1.645061e-04 3.210257e-05
[1192,] 0.0001443941 9.647321e-05 3.143502e-05
[1193,] 0.0001327870 3.009880e-04 8.732271e-05
[1194,] 0.0001321904 3.056885e-04 8.112814e-05
[1195,] 0.0001239368 7.057232e-04 1.742864e-04
[1196,] 0.0001444569 7.411676e-05 2.271809e-05
[1197,] 0.0001331744 1.249793e-04 3.062366e-05
[1198,] 0.0001449039 1.346816e-04 4.451147e-05
[1199,] 0.0001312805 1.242364e-04 3.877143e-05
[1200,] 0.0001403290 9.697158e-05 3.674869e-05
[1201,] 0.0004687203 1.613038e-04 3.169835e-05
[1202,] 0.0001452137 3.760503e-04 1.276225e-04
[1203,] 0.0002615209 3.255199e-04 4.790722e-05
[1204,] 0.0001753841 7.607722e-05 2.192599e-05
[1205,] 0.0002484407 3.248115e-04 4.834545e-05
[1206,] 0.0003166210 9.438454e-05 4.548187e-05
[1207,] 0.0001452341 4.027338e-04 1.369575e-04
[1208,] 0.0001311803 2.089387e-04 4.737555e-05
[1209,] 0.0001329446 2.061611e-04 4.574110e-05
[1210,] 0.0004522625 1.353795e-04 1.561796e-04
[1211,] 0.0004383931 9.666831e-05 3.919198e-05
[1212,] 0.0001482428 1.842630e-04 6.261657e-05
[1213,] 0.0001482450 2.063662e-04 7.017925e-05
[1214,] 0.0001446819 1.615552e-04 5.257916e-05
[1215,] 0.0001323750 3.742432e-04 9.501515e-05
[1216,] 0.0004411603 1.025546e-04 3.465638e-05
[1217,] 0.0001321755 7.902509e-05 2.285773e-05
[1218,] 0.0001380324 1.465873e-04 4.746016e-05
[1219,] 0.0001312240 8.098311e-05 2.329924e-05
[1220,] 0.0001323499 4.510986e-04 1.082200e-04
[1221,] 0.0001314039 1.157065e-04 3.656427e-05
[1222,] 0.0003869865 1.093613e-04 3.454499e-05
[1223,] 0.0001316658 1.207248e-04 3.843740e-05
[1224,] 0.0001445526 1.467966e-04 4.712139e-05
[1225,] 0.0001530814 1.458839e-04 4.662395e-05
[1226,] 0.0001324153 7.549334e-04 1.838526e-04
[1227,] 0.0001346429 3.822541e-04 7.295593e-05
[1228,] 0.0001323463 7.727334e-04 1.813696e-04
[1229,] 0.0001403123 7.596672e-05 2.615478e-05
[1230,] 0.0001446192 1.497082e-04 4.716398e-05
[1231,] 0.0001329128 3.031675e-04 8.093857e-05
[1232,] 0.0001351025 3.335708e-04 6.502062e-05
[1233,] 0.0001345552 3.277183e-04 6.460470e-05
[1234,] 0.0001328766 2.808397e-04 7.424986e-05
[1235,] 0.0001445799 1.521203e-04 4.811078e-05
[1236,] 0.0001319923 1.214430e-04 3.888972e-05
[1237,] 0.0002718400 2.349931e-04 4.206760e-05
[1238,] 0.0001379724 7.593216e-05 2.407502e-05
[1239,] 0.0001365301 4.521287e-04 1.011542e-04
[1240,] 0.0001437188 1.950010e-04 3.967475e-05
[1241,] 0.0001309946 9.336999e-05 2.563877e-05
[1242,] 0.0001310989 9.262103e-05 2.547894e-05
[1243,] 0.0001470418 1.606285e-04 5.676454e-05
[1244,] 0.0001371832 2.593587e-04 6.322584e-05
[1245,] 0.0001453927 1.403134e-04 4.741616e-05
[1246,] 0.0002992057 1.407688e-04 1.227456e-04
[1247,] 0.0001366152 2.167474e-04 5.094295e-05
[1248,] 0.0001452812 1.488248e-04 5.011376e-05
[1249,] 0.0001452853 1.593817e-04 5.370688e-05
[1250,] 0.0001376491 7.658284e-05 2.496438e-05
[1251,] 0.0001376236 2.174878e-04 5.010884e-05
[1252,] 0.0001373023 2.091134e-04 4.907575e-05
[1253,] 0.0001309662 1.451080e-04 3.628488e-05
[1254,] 0.0001257496 1.023138e-04 3.408055e-05
[1255,] 0.0012702216 8.316793e-05 3.137282e-04
[1256,] 0.0216937855 3.678929e-04 7.336359e-02
[1257,] 0.0001493554 7.584245e-05 2.689656e-05
[1258,] 0.0001285377 8.811084e-05 2.997030e-05
[1259,] 0.0001662582 7.783380e-05 2.273310e-05
[1260,] 0.0010318618 1.656088e-04 9.688720e-04
[1261,] 0.0021806258 7.338450e-05 2.317259e-04
[1262,] 0.0030705449 7.550430e-05 3.607806e-04
[1263,] 0.0001507726 1.022434e-04 3.378626e-05
[1264,] 0.0003588592 2.486004e-04 6.282383e-04
[1265,] 0.0001342407 1.376719e-04 3.674848e-05
[1266,] 0.0033496862 8.413998e-04 2.816805e-02
[1267,] 0.0001381735 1.779014e-04 5.332126e-05
[1268,] 0.0001587882 9.593369e-05 4.323580e-05
[1269,] 0.0001614451 1.037532e-04 5.900322e-05
[1270,] 0.0001619920 9.633809e-05 4.753042e-05
[1271,] 0.0001554240 9.703908e-05 4.097985e-05
[1272,] 0.0001580418 9.854091e-05 4.775312e-05
[1273,] 0.0001381466 1.814842e-04 5.375385e-05
[1274,] 0.0026435252 8.618981e-04 2.246390e-02
[1275,] 0.0018173361 1.868191e-04 2.547081e-03
[1276,] 0.0025488691 7.251002e-04 1.788742e-02
[1277,] 0.0047907558 8.712758e-05 1.474936e-03
[1278,] 0.0006031871 1.523646e-04 5.939489e-04
[1279,] 0.0001568027 9.889093e-05 4.657771e-05
[1280,] 0.0005803287 1.591089e-04 6.105174e-04
[1281,] 0.0001586305 9.889230e-05 4.884979e-05
[1282,] 0.0005391394 1.557419e-04 5.474599e-04
[1283,] 0.0001577077 9.942150e-05 4.824524e-05
[1284,] 0.0006083089 1.534503e-04 6.059561e-04
[1285,] 0.0001580064 9.849297e-05 4.764848e-05
[1286,] 0.0001381930 2.339504e-04 7.084966e-05
[1287,] 0.0006273743 1.602617e-04 6.691750e-04
[1288,] 0.0002238525 1.682134e-04 1.374963e-04
[1289,] 0.0001940196 1.275469e-04 1.502742e-04
[1290,] 0.0001381655 1.783175e-04 5.329765e-05
[1291,] 0.0001555693 9.925041e-05 4.541855e-05
[1292,] 0.0001568972 8.729134e-05 3.614714e-05
[1293,] 0.0001558040 9.961086e-05 4.603781e-05
[1294,] 0.0001536942 1.002327e-04 4.399674e-05
[1295,] 0.0030037853 8.208914e-04 2.441605e-02
[1296,] 0.0001541619 9.228727e-05 3.746010e-05
[1297,] 0.0001508663 1.025426e-04 3.409918e-05
[1298,] 0.0020774932 6.743870e-05 1.659891e-04
[1299,] 0.0001529297 8.727954e-05 3.282872e-05
[1300,] 0.0001549766 8.871206e-05 3.641535e-05
[1301,] 0.0001533462 8.869167e-05 3.494470e-05
[1302,] 0.0001508390 1.067819e-04 3.588966e-05
[1303,] 0.0001531407 8.913206e-05 3.528973e-05
[1304,] 0.0001382684 1.800389e-04 5.451551e-05
[1305,] 0.0001532521 8.887984e-05 3.509995e-05
[1306,] 0.0002024300 1.938535e-04 2.537784e-04
[1307,] 0.0004736934 2.058864e-04 7.015859e-04
[1308,] 0.0001513476 3.096152e-04 8.881327e-05
[1309,] 0.0001527538 9.007786e-05 3.413110e-05
[1310,] 0.0001514710 1.039114e-04 4.252027e-05
[1311,] 0.0001545669 8.981336e-05 3.738372e-05
[1312,] 0.0001542193 8.882455e-05 3.591004e-05
[1313,] 0.0001506614 2.318150e-04 6.948055e-05
[1314,] 0.0001502538 2.170679e-04 6.671795e-05
[1315,] 0.0006177409 3.183634e-04 1.292665e-03
[1316,] 0.0003279518 3.289075e-04 6.201715e-04
[1317,] 0.0004499736 2.197522e-04 7.092794e-04
[1318,] 0.0001482895 9.030563e-05 3.234805e-05
[1319,] 0.0056655481 7.846590e-05 1.167904e-03
[1320,] 0.0025546183 7.746132e-05 6.602601e-04
[1321,] 0.0001472964 9.995531e-05 3.720486e-05
[1322,] 0.0001816888 6.650439e-04 6.492068e-04
[1323,] 0.0001516431 8.669318e-05 3.080282e-05
[1324,] 0.0001542857 8.533834e-05 3.026733e-05
[1325,] 0.0001381603 1.681430e-04 5.049884e-05
[1326,] 0.0013287932 2.976694e-04 3.310629e-03
[1327,] 0.0036238873 9.046429e-05 1.305092e-03
[1328,] 0.0001513416 9.699205e-05 3.187127e-05
[1329,] 0.0001605429 8.378888e-05 3.114378e-05
[1330,] 0.0001536578 8.498114e-05 3.051824e-05
[1331,] 0.0001530597 8.460543e-05 2.952463e-05
[1332,] 0.0001566961 1.645428e-04 4.815602e-05
[1333,] 0.0001382471 1.651863e-04 5.038778e-05
[1334,] 0.0001383003 1.273075e-04 3.970786e-05
[1335,] 0.0005165780 2.055220e-04 7.735709e-04
[1336,] 0.0001531153 8.422418e-05 2.907358e-05
[1337,] 0.0001526164 8.423302e-05 2.903852e-05
[1338,] 0.0001537714 8.430668e-05 2.921739e-05
[1339,] 0.0001513037 8.414783e-05 2.880630e-05
[1340,] 0.0001370629 1.578897e-04 4.792957e-05
[1341,] 0.0001528704 8.695499e-05 3.266368e-05
[1342,] 0.0001533528 8.292544e-05 2.675221e-05
[1343,] 0.0004591155 3.624017e-04 1.033870e-03
[1344,] 0.0020511464 6.145241e-04 1.179559e-02
[1345,] 0.0001551911 8.439808e-05 3.031192e-05
[1346,] 0.0001534055 8.436938e-05 2.927920e-05
[1347,] 0.0021087715 6.136587e-04 1.213108e-02
[1348,] 0.0002544960 3.884760e-04 6.526997e-04
[1349,] 0.0001503235 1.027079e-04 4.032543e-05
[1350,] 0.0001552033 8.436333e-05 3.010616e-05
[1351,] 0.0001466139 8.438652e-05 2.871958e-05
[1352,] 0.0001521512 8.265808e-05 2.723632e-05
[1353,] 0.0001517750 8.447329e-05 2.924632e-05
[1354,] 0.0063432502 8.722215e-05 1.843949e-03
[1355,] 0.0001526750 8.403511e-05 2.876526e-05
[1356,] 0.0060314908 8.812712e-05 1.826097e-03
[1357,] 0.0019951164 5.736782e-04 1.062227e-02
[1358,] 0.0001539973 8.827957e-05 3.538341e-05
[1359,] 0.0005596315 5.689563e-04 2.455412e-03
[1360,] 0.0001535180 8.405975e-05 2.888007e-05
[1361,] 0.0001544760 8.402867e-05 2.875703e-05
[1362,] 0.0018793078 5.866190e-04 1.021181e-02
[1363,] 0.0001380573 8.355444e-05 2.756059e-05
[1364,] 0.0019571268 5.545479e-04 1.002657e-02
[1365,] 0.0001540218 8.405778e-05 2.891826e-05
[1366,] 0.0001542918 1.028978e-04 4.539277e-05
[1367,] 0.0043203614 8.891361e-05 1.414019e-03
[1368,] 0.0001591045 8.830368e-05 2.556734e-05
[1369,] 0.0009458905 1.051717e-04 2.148189e-04
[1370,] 0.0001384115 1.702332e-04 4.918900e-05
[1371,] 0.0002014771 8.035751e-05 2.326458e-05
[1372,] 0.0003445791 8.372787e-05 8.547532e-05
[1373,] 0.0002669463 9.852118e-05 6.130025e-05
[1374,] 0.0001515690 1.406013e-04 4.655261e-05
[1375,] 0.0001486454 2.200174e-04 7.967915e-05
[1376,] 0.0001559132 1.151669e-04 5.782289e-05
[1377,] 0.0001548989 1.147694e-04 5.582320e-05
[1378,] 0.0001488228 6.787652e-05 2.181096e-05
[1379,] 0.0001538136 1.070910e-04 4.808068e-05
[1380,] 0.0001320912 6.756247e-05 2.160503e-05
[1381,] 0.0001560157 1.140306e-04 5.702383e-05
[1382,] 0.0001566236 1.097304e-04 5.454904e-05
[1383,] 0.0001657302 1.907967e-04 1.379202e-04
[1384,] 0.0001541801 1.083808e-04 4.976924e-05
[1385,] 0.0001552816 1.103530e-04 5.241791e-05
[1386,] 0.0001545257 9.504552e-05 4.108273e-05
[1387,] 0.0001537939 1.086284e-04 4.937459e-05
[1388,] 0.0001550496 1.138744e-04 5.498253e-05
[1389,] 0.0001539996 1.090543e-04 5.001034e-05
[1390,] 0.0001558216 1.827646e-04 9.697292e-05
[1391,] 0.0001318953 6.746913e-05 2.160875e-05
[1392,] 0.0001320710 6.683513e-05 2.145697e-05
[1393,] 0.0001548350 1.125698e-04 5.394804e-05
[1394,] 0.0001501830 1.022517e-04 3.358981e-05
[1395,] 0.0001317232 6.763963e-05 2.161969e-05
[1396,] 0.0001691113 1.869460e-04 1.368519e-04
[1397,] 0.0001549334 1.061880e-04 4.894771e-05
[1398,] 0.0001319643 6.757403e-05 2.162130e-05
[1399,] 0.0001522157 9.854408e-05 3.311154e-05
[1400,] 0.0001448818 6.913536e-05 2.169058e-05
[1401,] 0.0001582990 1.694101e-04 1.045586e-04
[1402,] 0.0001555595 1.055325e-04 4.949891e-05
[1403,] 0.0001571222 1.142161e-04 4.518678e-05
[1404,] 0.0001307742 7.061303e-05 2.238295e-05
[1405,] 0.0001575541 1.176923e-04 6.376200e-05
[1406,] 0.0001577406 1.146671e-04 5.910140e-05
[1407,] 0.0001508612 1.202318e-04 4.234646e-05
[1408,] 0.0001515898 9.517349e-05 3.574621e-05
[1409,] 0.0001485915 2.829639e-04 1.030702e-04
[1410,] 0.0001523033 9.834732e-05 3.838757e-05
[1411,] 0.0001802448 8.493247e-05 3.635995e-05
[1412,] 0.0001300234 1.770544e-04 5.278232e-05
[1413,] 0.0001490145 1.360621e-04 4.377659e-05
[1414,] 0.0001528443 9.450850e-05 3.634660e-05
[1415,] 0.0001497687 9.856851e-05 3.704969e-05
[1416,] 0.0001497226 9.820972e-05 3.683560e-05
[1417,] 0.0001596723 1.791226e-04 1.161363e-04
[1418,] 0.0001498155 9.767332e-05 3.655084e-05
[1419,] 0.0001493599 9.758981e-05 3.639640e-05
[1420,] 0.0001375684 1.332216e-04 4.194058e-05
[1421,] 0.0001515357 2.012317e-04 7.618282e-05
[1422,] 0.0001489700 9.809175e-05 3.658765e-05
[1423,] 0.0001486959 9.796069e-05 3.644793e-05
[1424,] 0.0005033979 1.580551e-04 3.010515e-04
[1425,] 0.0001488931 9.738036e-05 3.615767e-05
[1426,] 0.0001492343 9.988423e-05 3.764703e-05
[1427,] 0.0001613598 1.746965e-04 1.130798e-04
[1428,] 0.0001502262 8.533099e-05 2.890439e-05
[1429,] 0.0001549285 8.884987e-05 3.161577e-05
[1430,] 0.0001487245 7.546061e-05 2.516487e-05
[1431,] 0.0001860166 3.426578e-04 3.124603e-04
[1432,] 0.0001601357 8.815350e-05 3.337584e-05
[1433,] 0.0001308336 6.739573e-05 2.160402e-05
[1434,] 0.0001356550 1.610362e-04 3.651453e-05
[1435,] 0.0001419084 1.553435e-04 3.876831e-05
[1436,] 0.0001377152 1.393796e-04 3.232996e-05
[1437,] 0.0001497207 1.182857e-04 3.657867e-05
[1438,] 0.0001502078 1.072059e-04 3.496789e-05
[1439,] 0.0001500468 1.131090e-04 3.516087e-05
[1440,] 0.0001317629 1.262075e-04 3.816499e-05
[1441,] 0.0004313083 1.472483e-04 1.960104e-04
[1442,] 0.0001500809 1.209173e-04 3.704567e-05
[1443,] 0.0001500918 1.195699e-04 3.671098e-05
[1444,] 0.0001344939 8.346490e-05 2.544064e-05
[1445,] 0.0001566173 1.784979e-04 3.447198e-05
[1446,] 0.0001302383 8.420121e-05 2.541135e-05
[1447,] 0.0001498418 1.205770e-04 3.708947e-05
[1448,] 0.0001644979 1.258227e-04 4.458904e-05
[1449,] 0.0001307781 6.730902e-05 2.156938e-05
[1450,] 0.0001537349 1.399820e-04 5.276244e-05
[1451,] 0.0001548042 1.609911e-04 7.359360e-05
[1452,] 0.0001501525 1.218418e-04 3.723272e-05
[1453,] 0.0001396408 1.072675e-04 3.801608e-05
[1454,] 0.0001542679 1.368109e-04 6.571851e-05
[1455,] 0.0001476541 1.056310e-04 3.993454e-05
[1456,] 0.0001495358 1.049645e-04 3.345466e-05
[1457,] 0.0001495574 1.037378e-04 3.318565e-05
[1458,] 0.0001494918 1.079478e-04 3.412960e-05
[1459,] 0.0001369180 8.744436e-05 2.518412e-05
[1460,] 0.0001657614 1.331173e-04 4.782671e-05
[1461,] 0.0001924494 9.691817e-05 2.450197e-05
[1462,] 0.0001930515 9.720574e-05 2.451590e-05
[1463,] 0.0001543786 2.043354e-04 9.684209e-05
[1464,] 0.0001495776 9.328059e-05 3.062429e-05
[1465,] 0.0001528554 1.974284e-04 7.795352e-05
[1466,] 0.0001499552 9.117872e-05 3.073538e-05
[1467,] 0.0001518788 1.055836e-04 3.564051e-05
[1468,] 0.0001470612 7.452850e-05 2.430920e-05
[1469,] 0.0001416026 9.078906e-05 3.105501e-05
[1470,] 0.0001531173 9.127528e-05 2.935957e-05
[1471,] 0.0001410106 9.089114e-05 3.101001e-05
[1472,] 0.0001501387 9.029889e-05 3.271599e-05
[1473,] 0.0001512387 1.158188e-04 3.766169e-05
[1474,] 0.0001670032 2.850049e-04 4.346318e-05
[1475,] 0.0001892944 9.057232e-05 4.032732e-05
[1476,] 0.0001517462 1.082253e-04 3.581915e-05
[1477,] 0.0001519060 8.067473e-05 2.603899e-05
[1478,] 0.0001513199 7.859694e-05 2.602194e-05
[1479,] 0.0001545961 2.125131e-04 1.042635e-04
[1480,] 0.0001500787 9.052453e-05 3.278927e-05
[1481,] 0.0001521585 1.046057e-04 3.525653e-05
[1482,] 0.0001563346 1.189872e-04 4.655614e-05
[1483,] 0.0001531051 9.140251e-05 2.939669e-05
[1484,] 0.0001500902 1.067494e-04 3.535382e-05
[1485,] 0.0001509451 8.839253e-05 3.205621e-05
[1486,] 0.0001517212 9.581438e-05 3.555042e-05
[1487,] 0.0001452965 8.348467e-05 2.356888e-05
[1488,] 0.0001478179 8.859262e-05 2.925356e-05
[1489,] 0.0001574166 2.103911e-04 1.010692e-04
[1490,] 0.0001535587 9.572848e-05 3.348012e-05
[1491,] 0.0001497194 1.062819e-04 3.500090e-05
[1492,] 0.0001590965 2.103911e-04 1.033993e-04
[1493,] 0.0001577711 2.097615e-04 1.011982e-04
[1494,] 0.0001595831 2.095641e-04 1.035586e-04
[1495,] 0.0001775715 7.076477e-05 2.326438e-05
[1496,] 0.0001654300 7.712379e-05 2.164439e-05
[1497,] 0.0001476144 8.991986e-05 2.845293e-05
[1498,] 0.0001484640 8.985862e-05 2.850490e-05
[1499,] 0.0001310761 7.426015e-05 2.344115e-05
[1500,] 0.0001497127 1.062641e-04 3.500168e-05
[1501,] 0.0003294333 1.499257e-04 1.569664e-04
[1502,] 0.0001622481 8.465755e-05 2.269402e-05
[1503,] 0.0001514853 1.169551e-04 3.796512e-05
[1504,] 0.0001515423 1.143997e-04 3.758773e-05
[1505,] 0.0001430305 7.934892e-05 2.576857e-05
[1506,] 0.0001472151 8.122968e-05 2.304800e-05
[1507,] 0.0001465722 8.085381e-05 2.302576e-05
[1508,] 0.0001459561 7.915582e-05 2.675638e-05
[1509,] 0.0001537152 1.416842e-04 4.551988e-05
[1510,] 0.0001751281 7.467849e-05 2.556139e-05
[1511,] 0.0001537448 1.070121e-04 3.387209e-05
[1512,] 0.0001417768 1.191582e-04 3.486552e-05
[1513,] 0.0002060473 8.185436e-05 3.000726e-05
[1514,] 0.0001425495 1.030067e-04 3.609925e-05
[1515,] 0.0001557945 1.512869e-04 5.868071e-05
[1516,] 0.0001287657 6.770676e-05 2.116213e-05
[1517,] 0.0001497263 9.436663e-05 3.123723e-05
[1518,] 0.0001492410 9.439197e-05 3.123684e-05
[1519,] 0.0001305672 7.409420e-05 2.229279e-05
[1520,] 0.0001529511 7.301288e-05 2.474464e-05
[1521,] 0.0001306131 6.752323e-05 2.116984e-05
[1522,] 0.0001489660 9.434078e-05 3.109609e-05
[1523,] 0.0001492551 9.437100e-05 3.123402e-05
[1524,] 0.0001424261 1.184949e-04 3.455325e-05
[1525,] 0.0001482484 9.193274e-05 2.730302e-05
[1526,] 0.0001422575 1.272321e-04 3.850421e-05
[1527,] 0.0001402357 1.352627e-04 3.807727e-05
[1528,] 0.0001310508 6.752124e-05 2.117931e-05
[1529,] 0.0001384568 1.321410e-04 3.501908e-05
[1530,] 0.0001434697 8.895723e-05 2.593403e-05
[1531,] 0.0001398517 1.172161e-04 3.472977e-05
[1532,] 0.0001579084 1.504964e-04 6.190440e-05
[1533,] 0.0001442845 9.152885e-05 2.625488e-05
[1534,] 0.0001441037 8.306307e-05 2.583815e-05
[1535,] 0.0001445273 8.330525e-05 2.583076e-05
[1536,] 0.0001534912 1.098780e-04 3.460058e-05
[1537,] 0.0001262293 1.357599e-04 4.177916e-05
[1538,] 0.0001402147 1.203644e-04 3.508473e-05
[1539,] 0.0001425310 1.217860e-04 3.485686e-05
[1540,] 0.0001475989 9.075669e-05 2.591619e-05
[1541,] 0.0001437347 1.177790e-04 4.355018e-05
[1542,] 0.0001422655 1.205756e-04 3.473465e-05
[1543,] 0.0001426136 1.075322e-04 3.631114e-05
[1544,] 0.0001400970 1.177624e-04 3.470821e-05
[1545,] 0.0001341250 7.716398e-05 2.235247e-05
[1546,] 0.0003090822 1.413723e-04 8.644352e-05
[1547,] 0.0001408321 1.259939e-04 3.858266e-05
[1548,] 0.0001478866 9.008481e-05 2.599524e-05
[1549,] 0.0001427024 1.051146e-04 3.371766e-05
[1550,] 0.0001445886 1.358727e-04 3.355833e-05
[1551,] 0.0001408377 9.572445e-05 2.913443e-05
[1552,] 0.0001437210 1.365042e-04 3.384382e-05
[1553,] 0.0001413616 1.350826e-04 4.898548e-05
[1554,] 0.0001476636 9.175744e-05 2.621261e-05
[1555,] 0.0001414296 1.562950e-04 5.828980e-05
[1556,] 0.0001412881 9.562482e-05 2.912702e-05
[1557,] 0.0001515594 1.111162e-04 3.577991e-05
[1558,] 0.0001479810 1.044736e-04 2.859073e-05
[1559,] 0.0001485382 1.060507e-04 2.873642e-05
[1560,] 0.0001414496 9.413810e-05 2.917561e-05
[1561,] 0.0001362092 1.116697e-04 3.387992e-05
[1562,] 0.0001326998 6.886933e-05 2.119290e-05
[1563,] 0.0001416792 9.539629e-05 2.912171e-05
[1564,] 0.0001417052 9.464296e-05 2.913977e-05
[1565,] 0.0001310380 7.071391e-05 2.160313e-05
[1566,] 0.0001401392 1.300919e-04 4.592751e-05
[1567,] 0.0001417167 9.556662e-05 2.911960e-05
[1568,] 0.0001302879 6.896032e-05 2.232900e-05
[1569,] 0.0001421389 9.644907e-05 2.911267e-05
[1570,] 0.0001442601 1.344232e-04 3.340814e-05
[1571,] 0.0001413988 9.609795e-05 2.913122e-05
[1572,] 0.0001498521 9.026242e-05 2.592072e-05
[1573,] 0.0001413896 1.508386e-04 5.580832e-05
[1574,] 0.0001411979 9.668788e-05 2.916613e-05
[1575,] 0.0001362848 1.258704e-04 3.885235e-05
[1576,] 0.0001415230 1.051113e-04 3.364609e-05
[1577,] 0.0001409192 9.632639e-05 2.914969e-05
[1578,] 0.0001423157 9.565746e-05 2.913366e-05
[1579,] 0.0001416139 9.648155e-05 2.915945e-05
[1580,] 0.0001416050 9.568261e-05 2.913122e-05
[1581,] 0.0001414837 9.471208e-05 2.914373e-05
[1582,] 0.0001401346 1.093551e-04 3.740945e-05
[1583,] 0.0001514878 1.197724e-04 3.841783e-05
[1584,] 0.0001415567 9.567778e-05 2.911884e-05
[1585,] 0.0001335895 6.782261e-05 2.119350e-05
[1586,] 0.0001458374 9.724197e-05 2.801546e-05
[1587,] 0.0001407500 9.603961e-05 2.912065e-05
[1588,] 0.0001409106 9.532108e-05 2.910295e-05
[1589,] 0.0001428274 1.361856e-04 5.037972e-05
[1590,] 0.0001419192 9.389166e-05 2.779575e-05
[1591,] 0.0001321307 7.201004e-05 2.156568e-05
[1592,] 0.0001414685 1.324381e-04 4.777591e-05
[1593,] 0.0001406558 1.019193e-04 2.968572e-05
[1594,] 0.0001398959 1.008406e-04 2.964290e-05
[1595,] 0.0001394172 1.014628e-04 2.975453e-05
[1596,] 0.0001628811 7.840583e-05 2.312106e-05
[1597,] 0.0003493391 1.286081e-04 1.152773e-04
[1598,] 0.0001407231 1.360403e-04 4.901858e-05
[1599,] 0.0001360381 1.196942e-04 3.540632e-05
[1600,] 0.0001443119 9.399792e-05 2.783055e-05
[1601,] 0.0001245643 7.478165e-05 2.374457e-05
[1602,] 0.0001403086 1.143647e-04 4.008066e-05
[1603,] 0.0001402153 1.143077e-04 4.001783e-05
[1604,] 0.0001409654 1.029511e-04 3.381083e-05
[1605,] 0.0001410007 1.030008e-04 3.386594e-05
[1606,] 0.0001461477 1.015910e-04 2.906722e-05
[1607,] 0.0001403270 1.028921e-04 3.363020e-05
[1608,] 0.0001472567 1.106792e-04 2.971739e-05
[1609,] 0.0001298081 6.766579e-05 2.178572e-05
[1610,] 0.0001292896 6.765494e-05 2.169270e-05
[1611,] 0.0001523359 1.243536e-04 3.893400e-05
[1612,] 0.0001546958 1.033635e-04 3.635565e-05
[1613,] 0.0001453114 1.059348e-04 3.089223e-05
[1614,] 0.0001565857 1.583638e-04 7.121742e-05
[1615,] 0.0001463571 1.149673e-04 3.021325e-05
[1616,] 0.0001284699 7.091133e-05 2.154695e-05
[1617,] 0.0001506196 1.112262e-04 2.935101e-05
[1618,] 0.0001291405 7.453726e-05 2.213496e-05
[1619,] 0.0001409106 1.230982e-04 3.458632e-05
[1620,] 0.0001296268 7.394859e-05 2.199640e-05
[1621,] 0.0001295291 7.318972e-05 2.187904e-05
[1622,] 0.0001272560 7.763402e-05 2.294536e-05
[1623,] 0.0001406522 1.259599e-04 3.844957e-05
[1624,] 0.0001263948 1.313324e-04 3.457881e-05
[1625,] 0.0001284451 7.938761e-05 2.321756e-05
[1626,] 0.0001287584 7.324526e-05 2.191230e-05
[1627,] 0.0001471814 1.128772e-04 3.836214e-05
[1628,] 0.0001334764 9.361495e-05 3.414793e-05
[1629,] 0.0001364266 7.567488e-05 2.384004e-05
[1630,] 0.0001319517 9.320274e-05 3.331499e-05
[1631,] 0.0001305797 1.039362e-04 2.755458e-05
[1632,] 0.0001518396 9.821177e-05 2.785442e-05
[1633,] 0.0001388816 7.524442e-05 2.410280e-05
[1634,] 0.0001484974 1.060826e-04 3.482516e-05
[1635,] 0.0001452920 1.127131e-04 3.774219e-05
[1636,] 0.0001466905 1.141640e-04 3.955137e-05
[1637,] 0.0001468100 1.320146e-04 3.533693e-05
[1638,] 0.0001505754 9.551153e-05 2.610908e-05
[1639,] 0.0001446465 1.306331e-04 3.558725e-05
[1640,] 0.0001293583 6.990448e-05 2.139251e-05
[1641,] 0.0001745569 1.131688e-04 2.872688e-05
[1642,] 0.0001480487 1.026719e-04 3.300547e-05
[1643,] 0.0001463874 8.307719e-05 2.737926e-05
[1644,] 0.0001470386 8.310478e-05 2.724973e-05
[1645,] 0.0001473597 1.026533e-04 3.341223e-05
[1646,] 0.0001421692 1.148990e-04 3.899170e-05
[1647,] 0.0001249984 6.726119e-05 2.129626e-05
[1648,] 0.0001648957 8.337775e-05 2.347967e-05
[1649,] 0.0001261466 7.984054e-05 2.370620e-05
[1650,] 0.0001422746 1.042719e-04 3.518006e-05
[1651,] 0.0001237134 6.715809e-05 2.133065e-05
[1652,] 0.0001437678 8.255246e-05 2.638731e-05
[1653,] 0.0001992175 8.758606e-05 2.696778e-05
[1654,] 0.0001421123 7.917672e-05 2.332213e-05
[1655,] 0.0001403670 8.259291e-05 2.671199e-05
[1656,] 0.0001417466 1.137349e-04 3.785787e-05
[1657,] 0.0001470711 1.282551e-04 3.988297e-05
[1658,] 0.0001433214 8.247134e-05 2.797131e-05
[1659,] 0.0001414308 1.204721e-04 4.268463e-05
[1660,] 0.0001464224 8.801065e-05 3.147061e-05
[1661,] 0.0001441357 1.166256e-04 4.173965e-05
[1662,] 0.0001502769 1.371799e-04 4.389270e-05
[1663,] 0.0001230060 9.190538e-05 2.806375e-05
[1664,] 0.0001322573 1.146765e-04 2.935078e-05
[1665,] 0.0001445271 1.037390e-04 3.593918e-05
[1666,] 0.0001485773 7.747104e-05 2.354370e-05
[1667,] 0.0001497141 1.364765e-04 4.357990e-05
[1668,] 0.0001419996 8.394540e-05 2.746425e-05
[1669,] 0.0001378556 1.019766e-04 3.013920e-05
[1670,] 0.0001464966 8.616740e-05 2.770501e-05
[1671,] 0.0001506043 8.209069e-05 2.391980e-05
[1672,] 0.0001380645 9.280473e-05 3.094386e-05
[1673,] 0.0001492132 9.081175e-05 2.434122e-05
[1674,] 0.0002724288 1.496651e-04 1.212152e-04
[1675,] 0.0001537081 1.720618e-04 6.933930e-05
[1676,] 0.0001429017 1.258052e-04 3.999567e-05
[1677,] 0.0001424619 1.589658e-04 3.428787e-05
[1678,] 0.0001502065 1.235433e-04 2.928448e-05
[1679,] 0.0001524550 1.198126e-04 4.488166e-05
[1680,] 0.0001488086 1.686282e-04 4.917107e-05
[1681,] 0.0001499979 9.770448e-05 3.106738e-05
[1682,] 0.0001379852 9.127184e-05 3.016076e-05
[1683,] 0.0001390449 7.663474e-05 2.659397e-05
[1684,] 0.0001385092 1.027605e-04 3.853884e-05
[1685,] 0.0001340594 1.170599e-04 4.065057e-05
[1686,] 0.0001425632 9.501670e-05 3.809089e-05
[1687,] 0.0001377041 1.241021e-04 3.676480e-05
[1688,] 0.0001465611 1.719906e-04 5.681142e-05
[1689,] 0.0001345861 1.367936e-04 3.606138e-05
[1690,] 0.0001322870 1.511310e-04 4.073078e-05
[1691,] 0.0001322958 1.548913e-04 4.156254e-05
[1692,] 0.0001737254 2.175071e-04 1.307206e-04
[1693,] 0.0001276885 8.287233e-05 2.830471e-05
[1694,] 0.0001341423 1.017112e-04 3.818299e-05
[1695,] 0.0001282967 8.316460e-05 2.861355e-05
[1696,] 0.0001321092 8.244981e-05 2.939029e-05
[1697,] 0.0001385145 1.254181e-04 4.015882e-05
[1698,] 0.0001260428 8.027913e-05 2.677445e-05
[1699,] 0.0001270846 8.160645e-05 2.762627e-05
[1700,] 0.0001512362 1.360965e-04 4.492804e-05
[1701,] 0.0001599216 1.028950e-04 2.851165e-05
[1702,] 0.0001320751 1.567608e-04 4.209624e-05
[1703,] 0.0001356769 1.248668e-04 3.884076e-05
[1704,] 0.0001335074 7.579826e-05 2.675530e-05
[1705,] 0.0002431211 1.129149e-04 8.347524e-05
[1706,] 0.0001406191 1.264621e-04 4.411382e-05
[1707,] 0.0001526199 3.632435e-04 1.902914e-04
[1708,] 0.0001452581 1.685803e-04 5.323371e-05
[1709,] 0.0001396440 1.506366e-03 4.407525e-04
[1710,] 0.0001398621 5.878495e-04 1.902545e-04
[1711,] 0.0001516444 2.133008e-04 1.014645e-04
[1712,] 0.0001468948 1.428794e-04 4.458910e-05
[1713,] 0.0005302287 7.491135e-05 4.483760e-05
[1714,] 0.0001660014 1.845242e-04 9.628194e-05
[1715,] 0.0001406574 7.702968e-05 2.778979e-05
[1716,] 0.0001584200 2.110120e-04 1.047501e-04
[1717,] 0.0004699093 8.084685e-05 4.958776e-05
[1718,] 0.0001562552 7.514707e-04 4.101793e-04
[1719,] 0.0001398312 5.360766e-04 1.568810e-04
[1720,] 0.0001229111 1.272433e-04 3.721048e-05
[1721,] 0.0001274478 7.451233e-05 2.306024e-05
[1722,] 0.0001446601 1.047947e-04 4.069173e-05
[1723,] 0.0001611997 1.396406e-04 4.898992e-05
[1724,] 0.0001486407 1.304104e-04 4.073417e-05
[1725,] 0.0001492882 1.395627e-04 4.222091e-05
[1726,] 0.0001489949 1.402580e-04 4.226617e-05
[1727,] 0.0001547689 1.150335e-04 4.362079e-05
[1728,] 0.0001482325 1.428203e-04 4.434498e-05
[1729,] 0.0001457963 9.482701e-05 3.549833e-05
[1730,] 0.0001505066 1.613370e-04 5.311030e-05
[1731,] 0.0001503270 1.397027e-04 4.221199e-05
[1732,] 0.0001263162 1.373807e-04 4.018444e-05
[1733,] 0.0001530833 1.302253e-04 4.366928e-05
[1734,] 0.0001404886 2.972386e-04 1.138360e-04
[1735,] 0.0001511987 1.302320e-04 4.326359e-05
[1736,] 0.0001512767 1.298413e-04 4.279667e-05
[1737,] 0.0001515683 1.298402e-04 4.287585e-05
[1738,] 0.0001398207 8.979930e-05 2.585549e-05
[1739,] 0.0001327676 1.849663e-04 4.927302e-05
[1740,] 0.0001503363 1.299920e-04 4.250826e-05
[1741,] 0.0001508179 1.299532e-04 4.271888e-05
[1742,] 0.0001430167 1.260999e-04 3.988066e-05
[1743,] 0.0001428586 1.263181e-04 3.975106e-05
[1744,] 0.0001500639 1.299780e-04 4.273611e-05
[1745,] 0.0001452979 1.053745e-04 2.765690e-05
[1746,] 0.0001442991 1.348526e-04 4.129882e-05
[1747,] 0.0001449762 1.073774e-04 2.809819e-05
[1748,] 0.0001248697 8.640370e-05 2.846908e-05
[1749,] 0.0001576468 1.193518e-04 4.790531e-05
[1750,] 0.0001555237 1.100623e-04 3.356248e-05
[1751,] 0.0001410557 7.981122e-05 2.443671e-05
[1752,] 0.0001551754 1.485547e-04 4.206852e-05
[1753,] 0.0001606077 1.044708e-04 3.159208e-05
[1754,] 0.0001457836 7.488779e-05 2.386482e-05
[1755,] 0.0001614364 7.741068e-05 2.724808e-05
[1756,] 0.0001622118 7.908662e-05 2.852436e-05
[1757,] 0.0001598675 7.963869e-05 2.775474e-05
[1758,] 0.0001661736 1.178659e-04 4.014438e-05
[1759,] 0.0001409818 2.027352e-04 7.723347e-05
[1760,] 0.0001752674 1.394864e-04 4.791345e-05
[1761,] 0.0001580675 1.117334e-04 3.202514e-05
[1762,] 0.0001245255 7.922404e-05 2.414057e-05
[1763,] 0.0001482580 1.470113e-04 5.023314e-05
[1764,] 0.0001550407 1.376370e-04 5.447523e-05
[1765,] 0.0001520809 1.912469e-04 5.681194e-05
[1766,] 0.0001400356 1.210894e-04 4.071656e-05
[1767,] 0.0001339474 8.522718e-05 2.474918e-05
[1768,] 0.0001294234 9.052577e-05 2.723737e-05
[1769,] 0.0001642302 1.312214e-04 5.696547e-05
[1770,] 0.0001308923 1.232215e-04 3.422573e-05
[1771,] 0.0001692310 1.171311e-04 4.544600e-05
[1772,] 0.0001578125 1.447859e-04 6.752649e-05
[1773,] 0.0001422721 1.345366e-04 4.250487e-05
[1774,] 0.0001406228 1.134217e-04 2.823190e-05
[1775,] 0.0001345880 1.582346e-04 3.555538e-05
[1776,] 0.0001288741 8.680730e-05 2.757593e-05
[1777,] 0.0001484310 1.430144e-04 4.238865e-05
[1778,] 0.0001479661 1.325810e-04 2.960132e-05
[1779,] 0.0001487527 1.007155e-04 2.659042e-05
[1780,] 0.0001490456 8.023670e-05 2.243676e-05
[1781,] 0.0001461186 7.808229e-05 2.229368e-05
[1782,] 0.0001468243 9.996976e-05 2.660870e-05
[1783,] 0.0001448222 1.006061e-04 2.665288e-05
[1784,] 0.0001426389 1.019232e-04 2.694782e-05
[1785,] 0.0001308506 9.156626e-05 3.004994e-05
[1786,] 0.0001270626 6.994371e-05 2.210869e-05
[1787,] 0.0001270691 6.800085e-05 2.160675e-05
[1788,] 0.0001270645 6.769677e-05 2.153356e-05
[1789,] 0.0001270084 6.783376e-05 2.158042e-05
[1790,] 0.0001271122 6.756397e-05 2.149338e-05
[1791,] 0.0001269680 6.796478e-05 2.162694e-05
[1792,] 0.0001269576 6.825086e-05 2.170777e-05
[1793,] 0.0001269603 6.827038e-05 2.171611e-05
[1794,] 0.0001270599 6.792246e-05 2.158742e-05
[1795,] 0.0001269484 6.818716e-05 2.169415e-05
[1796,] 0.0001272326 6.845145e-05 2.167273e-05
[1797,] 0.0001269475 6.851353e-05 2.178634e-05
[1798,] 0.0001270884 6.828975e-05 2.167446e-05
[1799,] 0.0001269826 6.836289e-05 2.172660e-05
[1800,] 0.0001269715 6.743760e-05 2.148926e-05
[1801,] 0.0001269680 6.820317e-05 2.168744e-05
[1802,] 0.0001456882 1.434413e-04 4.736887e-05
[1803,] 0.0001441616 1.371620e-04 4.388790e-05
[1804,] 0.0001393362 9.591878e-05 2.660530e-05
[1805,] 0.0001301537 6.867253e-05 2.254921e-05
[1806,] 0.0001355838 9.836844e-05 2.697184e-05
[1807,] 0.0001307421 6.810898e-05 2.234190e-05
[1808,] 0.0001300322 7.756939e-05 2.494629e-05
[1809,] 0.0001314166 6.851237e-05 2.262340e-05
[1810,] 0.0001320659 6.790395e-05 2.235372e-05
[1811,] 0.0001320412 6.799367e-05 2.240334e-05
[1812,] 0.0001327618 6.793110e-05 2.243229e-05
[1813,] 0.0001601310 7.071135e-05 2.163587e-05
[1814,] 0.0001333363 6.810415e-05 2.258769e-05
[1815,] 0.0001302632 6.905126e-05 2.274733e-05
[1816,] 0.0001537326 9.153294e-05 3.318458e-05
[1817,] 0.0001347012 9.866429e-05 2.707970e-05
[1818,] 0.0001313902 7.045419e-05 2.352277e-05
[1819,] 0.0001480751 8.343100e-05 2.338163e-05
[1820,] 0.0001393456 1.883536e-04 5.546672e-05
[1821,] 0.0001299536 7.970084e-05 2.561897e-05
[1822,] 0.0001427520 8.147205e-05 2.318697e-05
[1823,] 0.0001497503 6.718998e-05 2.164556e-05
[1824,] 0.0001376681 6.705556e-05 2.135451e-05
[1825,] 0.0001360648 6.731840e-05 2.125334e-05
[1826,] 0.0001489498 6.735877e-05 2.155863e-05
[1827,] 0.0001557479 7.375350e-05 2.254188e-05
[1828,] 0.0001297328 7.799507e-05 2.466186e-05
[1829,] 0.0001506496 6.692758e-05 2.182586e-05
[1830,] 0.0001408677 1.875233e-04 5.057261e-05
[1831,] 0.0001300797 7.640188e-05 2.411859e-05
[1832,] 0.0001298363 7.848507e-05 2.474377e-05
[1833,] 0.0001508210 1.265847e-04 4.074858e-05
[1834,] 0.0001565061 8.572121e-05 2.316219e-05
[1835,] 0.0001295480 1.064431e-04 3.323847e-05
[1836,] 0.0001298649 8.265548e-05 2.584486e-05
[1837,] 0.0001474960 1.169202e-04 3.960509e-05
[1838,] 0.0001295304 8.217921e-05 2.674472e-05
[1839,] 0.0001474620 9.713950e-05 3.070840e-05
[1840,] 0.0001352433 6.728978e-05 2.230828e-05
[1841,] 0.0001469067 9.113591e-05 2.937964e-05
[1842,] 0.0001317016 7.077181e-05 2.220939e-05
[1843,] 0.0001320785 7.098773e-05 2.222391e-05
[1844,] 0.0001520455 9.303066e-05 2.918131e-05
[1845,] 0.0001513034 9.331962e-05 2.926029e-05
[1846,] 0.0001474655 1.049808e-04 3.373184e-05
[1847,] 0.0001330859 6.765780e-05 2.233050e-05
[1848,] 0.0001493093 6.846305e-05 2.249557e-05
[1849,] 0.0001508472 1.401564e-04 4.383010e-05
[1850,] 0.0001519752 6.879967e-05 2.233677e-05
[1851,] 0.0001580950 6.860141e-05 2.256383e-05
[1852,] 0.0001389013 6.778040e-05 2.290222e-05
[1853,] 0.0001593749 6.851438e-05 2.271586e-05
[1854,] 0.0001490463 1.066303e-04 3.515021e-05
[1855,] 0.0001312261 1.320342e-04 3.255439e-05
[1856,] 0.0001360239 6.949611e-05 2.354852e-05
[1857,] 0.0001390233 9.379650e-05 2.479708e-05
[1858,] 0.0001652037 7.095679e-05 2.431465e-05
[1859,] 0.0001355476 7.594058e-05 2.505620e-05
[1860,] 0.0001589337 7.113110e-05 2.349482e-05
[1861,] 0.0001344998 8.974281e-05 2.460757e-05
[1862,] 0.0001474029 8.716854e-05 2.926397e-05
[1863,] 0.0001581689 7.133756e-05 2.337031e-05
[1864,] 0.0001394607 7.045604e-05 2.124739e-05
[1865,] 0.0001437547 7.434381e-05 2.156342e-05
[1866,] 0.0001303677 7.010760e-05 2.193024e-05
[1867,] 0.0001375513 9.227228e-05 2.481426e-05
[1868,] 0.0001338311 2.216768e-04 8.717330e-05
[1869,] 0.0001372793 9.018108e-05 2.458316e-05
[1870,] 0.0001398555 8.088548e-05 2.500749e-05
[1871,] 0.0001300426 8.105556e-05 2.828607e-05
[1872,] 0.0001303086 7.928021e-05 2.761111e-05
[1873,] 0.0001441497 8.455789e-05 3.209160e-05
[1874,] 0.0001365552 7.779719e-05 2.818263e-05
[1875,] 0.0001289342 8.421706e-05 2.823428e-05
[1876,] 0.0001378297 8.096172e-05 2.994707e-05
[1877,] 0.0001379055 9.390977e-05 3.581397e-05
[1878,] 0.0001360648 8.836972e-05 3.305856e-05
[1879,] 0.0001362368 8.997738e-05 3.382813e-05
[1880,] 0.0001304759 9.904470e-05 3.545273e-05
[1881,] 0.0001697561 1.231389e-04 6.008335e-05
[1882,] 0.0001421220 8.441351e-05 3.248905e-05
[1883,] 0.0001415690 8.323334e-05 3.178847e-05
[1884,] 0.0001252980 9.133589e-05 2.904087e-05
[1885,] 0.0001359600 8.962132e-05 3.359137e-05
[1886,] 0.0001391985 7.780147e-05 2.866410e-05
[1887,] 0.0001393605 7.780147e-05 2.869086e-05
[1888,] 0.0001354385 7.847300e-05 2.824808e-05
[1889,] 0.0001252687 9.700543e-05 3.073132e-05
[1890,] 0.0001412898 7.542057e-05 2.780326e-05
[1891,] 0.0001373023 8.711015e-05 3.283250e-05
[1892,] 0.0001538976 9.354918e-05 3.225962e-05
[1893,] 0.0001380141 8.519689e-05 3.211310e-05
[1894,] 0.0001258436 8.558515e-05 2.770000e-05
[1895,] 0.0001521251 1.444890e-04 4.148140e-05
[1896,] 0.0001464084 1.435146e-04 6.349401e-05
[1897,] 0.0001469066 1.125555e-04 4.797291e-05
[1898,] 0.0001534572 1.318706e-04 6.090558e-05
[1899,] 0.0001429603 1.115041e-04 4.600288e-05
[1900,] 0.0001411654 1.129724e-04 4.608116e-05
[1901,] 0.0001261849 8.604202e-05 2.800328e-05
[1902,] 0.0001243046 1.359967e-04 3.860533e-05
[1903,] 0.0001469715 1.637820e-04 7.411577e-05
[1904,] 0.0001811094 9.061540e-05 4.313150e-05
[1905,] 0.0001366249 2.547341e-04 9.167457e-05
[1906,] 0.0001496397 8.515427e-05 2.834665e-05
[1907,] 0.0001288034 2.631736e-04 6.807376e-05
[1908,] 0.0001391171 1.764033e-04 6.813659e-05
[1909,] 0.0001532539 1.746396e-04 3.939892e-05
[1910,] 0.0001480234 1.629628e-03 5.031058e-04
[1911,] 0.0001241263 4.157268e-04 1.167398e-04
[1912,] 0.0001487025 1.687115e-04 5.410081e-05
[1913,] 0.0001493549 2.090209e-04 6.299724e-05
[1914,] 0.0001625222 2.367096e-04 1.293610e-04
[1915,] 0.0001746948 1.022209e-04 4.981266e-05
[1916,] 0.0001488086 1.537307e-04 4.891127e-05
[1917,] 0.0001904970 7.787511e-05 3.607155e-05
[1918,] 0.0001663011 2.531969e-04 1.461679e-04
[1919,] 0.0001424779 1.380064e-04 5.350685e-05
[1920,] 0.0001491773 1.293288e-04 4.067261e-05
[1921,] 0.0001478218 2.125675e-04 9.479875e-05
[1922,] 0.0001492218 1.176170e-04 3.712579e-05
[1923,] 0.0001241345 7.021323e-05 2.219420e-05
[1924,] 0.0001540894 9.549032e-05 3.162824e-05
[1925,] 0.0001750190 8.710852e-05 3.059164e-05
[1926,] 0.0001301470 8.031300e-05 2.575366e-05
[1927,] 0.0001306291 7.335095e-05 2.375711e-05
[1928,] 0.0001280292 1.178468e-04 4.116114e-05
[1929,] 0.0001511280 1.458451e-04 5.911626e-05
[1930,] 0.0009567089 8.502250e-05 9.470505e-05
[1931,] 0.0001291607 7.367453e-05 2.205382e-05
[1932,] 0.0001269760 9.539616e-04 1.486542e-04
[1933,] 0.0054618497 1.041463e-04 5.985757e-04
[1934,] 0.0001404969 1.118485e-04 3.612099e-05
[1935,] 0.0001536994 2.213049e-03 1.434338e-04
[1936,] 0.0001403121 1.132247e-04 3.651318e-05
[1937,] 0.0001540929 1.191042e-04 4.174418e-05
[1938,] 0.0001537016 1.193415e-04 4.172582e-05
[1939,] 0.0001499899 9.880808e-05 3.178153e-05
[1940,] 0.0001911180 1.592991e-04 3.746331e-05
[1941,] 0.0001499231 1.017274e-04 3.271176e-05
[1942,] 0.0001679096 1.549210e-04 3.773649e-05
[1943,] 0.0001272640 9.587557e-04 2.372722e-04
[1944,] 0.0001498320 9.101643e-05 2.960904e-05
[1945,] 0.0001265920 7.470934e-05 2.263620e-05
[1946,] 0.0001521386 1.356816e-04 4.553994e-05
[1947,] 0.0001636752 2.070897e-04 4.015125e-05
[1948,] 0.0001536222 1.500107e-04 3.347174e-05
[1949,] 0.0001536385 7.180047e-05 2.266781e-05
[1950,] 0.0001483203 1.383530e-04 5.610712e-05
[1951,] 0.0001271937 8.027884e-05 2.437974e-05
[1952,] 0.0001353801 7.183893e-05 2.526085e-05
[1953,] 0.0001541996 1.255656e-04 4.488941e-05
[1954,] 0.0001549731 1.256266e-04 4.518070e-05
[1955,] 0.0002024519 2.816978e-04 5.436833e-05
[1956,] 0.0001417917 1.924529e-04 5.268711e-05
[1957,] 0.0001414734 3.458982e-04 8.864610e-05
[1958,] 0.0001424839 2.201365e-04 5.781392e-05
[1959,] 0.0001418081 2.333772e-04 6.219402e-05
[1960,] 0.0001297021 7.022304e-05 2.217120e-05
[1961,] 0.0001420731 2.101646e-04 5.642732e-05
[1962,] 0.0001361351 9.519705e-05 3.048682e-05
[1963,] 0.0001404372 2.175840e-04 6.206797e-05
[1964,] 0.0001367457 6.987535e-05 2.245694e-05
[1965,] 0.0001372775 8.744977e-05 2.925090e-05
[1966,] 0.0001429709 1.262644e-04 3.412055e-05
[1967,] 0.0001411337 1.456582e-04 3.916735e-05
[1968,] 0.0001410333 1.291534e-04 3.548238e-05
[1969,] 0.0001412495 1.123003e-04 3.163481e-05
[1970,] 0.0001439835 1.330981e-04 3.523711e-05
[1971,] 0.0001436501 1.264900e-04 3.394119e-05
[1972,] 0.0001341940 3.667135e-04 8.255344e-05
[1973,] 0.0001402974 2.467320e-04 7.350206e-05
[1974,] 0.0001403298 2.589106e-04 7.833424e-05
[1975,] 0.0001396292 1.193478e-04 3.388565e-05
[1976,] 0.0001401300 1.467164e-04 3.999557e-05
[1977,] 0.0001410291 1.085697e-04 3.085893e-05
[1978,] 0.0001385935 5.892451e-04 2.476105e-04
[1979,] 0.0001627751 1.561229e-04 3.220188e-05
[1980,] 0.0001487132 1.214307e-04 3.901911e-05
[1981,] 0.0001243585 5.112480e-04 1.336292e-04
[1982,] 0.0001379156 2.033305e-03 8.603883e-04
[1983,] 0.0001406334 1.194557e-04 3.775457e-05
[1984,] 0.0001482810 1.114449e-04 3.633615e-05
[1985,] 0.0001492466 1.227186e-04 3.903232e-05
[1986,] 0.0001561813 1.580314e-04 6.873253e-05
[1987,] 0.0001588884 1.617622e-04 7.289904e-05
[1988,] 0.0001342404 2.580153e-04 8.723768e-05
[1989,] 0.0001412133 1.033369e-03 4.739718e-04
[1990,] 0.0001446124 3.059688e-04 1.224994e-04
[1991,] 0.0001579186 1.650226e-04 7.419079e-05
[1992,] 0.0001441769 1.765480e-03 8.530100e-04
[1993,] 0.0001459110 9.788212e-04 4.886268e-04
[1994,] 0.0001314995 7.226746e-05 2.321804e-05
[1995,] 0.0001471918 9.245272e-04 4.709490e-04
[1996,] 0.0001441068 9.935792e-04 4.807894e-04
[1997,] 0.0001432305 9.872184e-04 4.702073e-04
[1998,] 0.0001451336 3.004343e-04 1.214444e-04
[1999,] 0.0001438321 9.692276e-04 4.665779e-04
[2000,] 0.0001454884 9.257263e-04 4.583751e-04
[2001,] 0.0001329694 7.326422e-05 2.435610e-05
[2002,] 0.0001450607 9.116729e-04 4.480038e-04
[2003,] 0.0001421981 9.202606e-04 4.297880e-04
[2004,] 0.0001862982 1.050171e-03 8.628216e-04
[2005,] 0.0001361510 7.616705e-05 2.383834e-05
[2006,] 0.0001987750 5.077922e-04 3.832128e-04
[2007,] 0.0001609270 1.316524e-04 5.722679e-05
[2008,] 0.0001391635 1.427737e-03 6.214688e-04
[2009,] 0.0001479833 1.047750e-04 3.433597e-05
[2010,] 0.0001495967 1.018855e-04 3.311228e-05
[2011,] 0.0001405129 6.818557e-04 3.072165e-04
[2012,] 0.0001495795 1.010952e-04 3.261419e-05
[2013,] 0.0001510546 2.221991e-04 6.351487e-05
[2014,] 0.0001537284 1.556283e-04 6.569503e-05
[2015,] 0.0001259263 6.995971e-05 2.222055e-05
[2016,] 0.0001271841 1.179121e-04 4.057704e-05
[2017,] 0.0001420960 1.315763e-04 4.144814e-05
[2018,] 0.0001302927 1.171474e-03 4.097879e-04
[2019,] 0.0001525766 2.464908e-04 6.932654e-05
[2020,] 0.0001238771 9.680299e-05 2.916987e-05
[2021,] 0.0001298948 9.327211e-05 3.306303e-05
[2022,] 0.0001250061 8.093949e-05 2.540004e-05
[2023,] 0.0001337183 9.936878e-05 3.693711e-05
[2024,] 0.0001236909 1.603487e-04 4.984122e-05
[2025,] 0.0001348380 8.670228e-05 3.179092e-05
[2026,] 0.0001371101 1.002294e-04 3.854793e-05
[2027,] 0.0001381185 8.787869e-05 3.314611e-05
[2028,] 0.0001302771 8.872913e-05 2.904536e-05
[2029,] 0.0001301685 1.327480e-04 4.827876e-05
[2030,] 0.0001375833 8.614815e-05 3.210782e-05
[2031,] 0.0001541653 1.221176e-04 3.584484e-05
[2032,] 0.0001302899 8.508375e-05 2.995865e-05
[2033,] 0.0001308025 7.895628e-05 2.751979e-05
[2034,] 0.0001503635 1.147508e-04 4.142811e-05
[2035,] 0.0001259886 1.013105e-04 3.236284e-05
[2036,] 0.0001472419 1.357568e-04 4.369135e-05
[2037,] 0.0001475629 1.357468e-04 4.379122e-05
[2038,] 0.0001297910 8.347374e-05 2.576013e-05
[2039,] 0.0001343724 1.639302e-04 4.267595e-05
[2040,] 0.0001476265 2.837626e-04 1.257611e-04
[2041,] 0.0001425159 1.405059e-04 5.947284e-05
[2042,] 0.0001601531 1.384199e-04 5.094208e-05
[2043,] 0.0001290455 2.619300e-04 7.611595e-05
[2044,] 0.0001388698 9.722826e-05 3.595477e-05
[2045,] 0.0001546794 9.308554e-05 3.706026e-05
[2046,] 0.0001428037 1.173149e-04 3.425843e-05
[2047,] 0.0001553662 9.008325e-05 2.779192e-05
[2048,] 0.0003552791 7.557389e-05 3.237798e-05
[2049,] 0.0001720687 1.209227e-04 5.828639e-05
[2050,] 0.0001281262 9.076952e-05 3.136687e-05
[2051,] 0.0001700214 1.213523e-04 5.786331e-05
[2052,] 0.0001332645 1.167690e-04 4.393214e-05
[2053,] 0.0001737457 1.743419e-04 9.604760e-05
[2054,] 0.0001515121 1.385167e-04 5.071432e-05
[2055,] 0.0001325170 1.251814e-04 3.829218e-05
[2056,] 0.0001705001 1.232202e-04 5.567265e-05
[2057,] 0.0001252404 1.850927e-04 6.032395e-05
[2058,] 0.0001707454 1.292425e-04 6.033003e-05
[2059,] 0.0001518569 1.521425e-04 6.694012e-05
[2060,] 0.0001499148 4.794724e-04 2.415481e-04
[2061,] 0.0001855415 1.185412e-04 6.285233e-05
[2062,] 0.0001338532 9.007536e-05 3.281661e-05
[2063,] 0.0001249630 1.161869e-04 3.795242e-05
[2064,] 0.0001581609 1.284966e-04 5.433663e-05
[2065,] 0.0001251623 1.264471e-04 4.158658e-05
[2066,] 0.0001508475 8.885926e-05 2.715665e-05
[2067,] 0.0001461188 1.152171e-04 4.217542e-05
[2068,] 0.0001273275 1.390734e-04 4.197008e-05
[2069,] 0.0001272706 9.381945e-05 3.173512e-05
[2070,] 0.0001466759 1.069068e-04 3.443422e-05
[2071,] 0.0001329369 6.966531e-05 2.326786e-05
[2072,] 0.0001357657 1.211989e-04 3.488002e-05
[2073,] 0.0001253121 6.732105e-05 2.122071e-05
[2074,] 0.0001352195 1.366931e-04 3.949550e-05
[2075,] 0.0001643163 1.212296e-04 4.792662e-05
[2076,] 0.0001354408 1.337934e-04 3.871267e-05
[2077,] 0.0001417341 1.176276e-04 3.959705e-05
[2078,] 0.0002722867 8.234106e-05 5.274209e-05
[2079,] 0.0001353126 1.305691e-04 3.818727e-05
[2080,] 0.0001352725 1.305751e-04 3.821438e-05
[2081,] 0.0001350588 1.331640e-04 3.890898e-05
[2082,] 0.0001350732 1.320484e-04 3.866578e-05
[2083,] 0.0001431675 1.127583e-04 3.600566e-05
[2084,] 0.0001447412 1.126037e-04 3.647118e-05
[2085,] 0.0001794372 1.202766e-04 5.135213e-05
[2086,] 0.0001361514 9.827113e-05 3.188825e-05
[2087,] 0.0001356751 1.303950e-04 3.794688e-05
[2088,] 0.0001356078 1.302017e-04 3.794963e-05
[2089,] 0.0001356537 1.299174e-04 3.787171e-05
[2090,] 0.0001435532 1.443573e-04 3.616745e-05
[2091,] 0.0001358583 1.288275e-04 3.758665e-05
[2092,] 0.0001356622 1.302196e-04 3.792681e-05
[2093,] 0.0002709205 8.921028e-05 7.049002e-05
[2094,] 0.0001347410 1.357089e-04 3.977229e-05
[2095,] 0.0001296638 2.082870e-04 6.572925e-05
[2096,] 0.0001354588 1.356436e-04 3.904908e-05
[2097,] 0.0001517240 9.052314e-05 2.902092e-05
[2098,] 0.0001354000 1.342482e-04 3.881558e-05
[2099,] 0.0001380065 8.139707e-05 2.958011e-05
[2100,] 0.0001492612 1.620199e-04 6.613052e-05
[2101,] 0.0001531372 9.350950e-05 2.926979e-05
[2102,] 0.0001272219 7.247002e-05 2.361099e-05
[2103,] 0.0001558444 8.250537e-05 3.245808e-05
[2104,] 0.0001316503 1.028475e-04 3.226228e-05
[2105,] 0.0001504110 6.991514e-05 2.322813e-05
[2106,] 0.0001444533 7.024032e-05 2.220391e-05
[2107,] 0.0001440863 6.800171e-05 2.202865e-05
[2108,] 0.0001441484 7.024392e-05 2.221556e-05
[2109,] 0.0001505009 1.064052e-04 3.437531e-05
[2110,] 0.0001534959 1.053057e-04 4.436725e-05
[2111,] 0.0001521846 8.450026e-05 3.303701e-05
[2112,] 0.0001537541 7.904504e-05 2.981958e-05
[2113,] 0.0001520602 9.239313e-05 2.973041e-05
[2114,] 0.0001502672 1.065373e-04 3.359815e-05
[2115,] 0.0001509824 1.516579e-04 6.091507e-05
[2116,] 0.0001510232 7.051881e-05 2.330799e-05
[2117,] 0.0001504101 1.114317e-04 3.383129e-05
[2118,] 0.0001500672 1.070681e-04 3.418414e-05
[2119,] 0.0001455282 7.971424e-05 2.825831e-05
[2120,] 0.0001559534 8.147215e-05 3.159303e-05
[2121,] 0.0001516540 1.125835e-04 3.392050e-05
[2122,] 0.0001507849 1.128670e-04 3.399398e-05
[2123,] 0.0001587228 1.081114e-04 4.750932e-05
[2124,] 0.0001514012 1.125516e-04 3.392452e-05
[2125,] 0.0001316691 9.495680e-05 2.972226e-05
[2126,] 0.0001506692 1.145246e-04 3.417495e-05
[2127,] 0.0001420151 1.368471e-04 4.287762e-05
[2128,] 0.0001591899 1.103510e-04 4.893243e-05
[2129,] 0.0001324136 9.881742e-05 3.541676e-05
[2130,] 0.0001348353 8.989173e-05 2.837822e-05
[2131,] 0.0001452640 8.347538e-05 3.169266e-05
[2132,] 0.0001458869 9.607290e-05 3.085593e-05
[2133,] 0.0001410793 8.538918e-05 3.170557e-05
[2134,] 0.0001453122 1.017408e-04 3.252569e-05
[2135,] 0.0001517404 1.732256e-04 5.765173e-05
[2136,] 0.0001389282 9.625794e-05 2.702147e-05
[2137,] 0.0002062487 1.386827e-04 8.841065e-05
[2138,] 0.0001511216 2.861493e-04 9.557868e-05
[2139,] 0.0001640953 1.142533e-04 5.442207e-05
[2140,] 0.0001514425 1.931890e-04 6.684951e-05
[2141,] 0.0001446458 9.063475e-05 3.064785e-05
[2142,] 0.0001794216 7.051521e-05 2.830757e-05
[2143,] 0.0001266711 9.766097e-05 3.127428e-05
[2144,] 0.0001523319 8.973258e-05 2.604364e-05
[2145,] 0.0001908664 7.567042e-05 3.401901e-05
[2146,] 0.0001504820 8.979141e-05 2.614810e-05
[2147,] 0.0001395308 7.390947e-05 2.178017e-05
[2148,] 0.0001505924 1.339949e-04 5.599440e-05
[2149,] 0.0001298126 3.651122e-04 7.045397e-05
[2150,] 0.0001296983 2.795387e-04 5.788017e-05
[2151,] 0.0001307818 4.490758e-04 8.086878e-05
[2152,] 0.0001287576 8.060555e-05 2.692471e-05
[2153,] 0.0001277413 1.549986e-04 3.949089e-05
[2154,] 0.0001422237 1.652322e-04 5.281631e-05
[2155,] 0.0001420073 1.386395e-04 4.338466e-05
[2156,] 0.0001457547 1.381625e-04 4.766076e-05
[2157,] 0.0001322433 2.032111e-04 4.389912e-05
[2158,] 0.0001492175 1.395449e-04 5.002463e-05
[2159,] 0.0001255124 8.071165e-05 2.510336e-05
[2160,] 0.0001575629 1.549357e-04 6.087201e-05
[2161,] 0.0001425495 2.195283e-04 9.769553e-05
[2162,] 0.0001726932 5.209358e-04 3.726771e-04
[2163,] 0.0001503572 1.239792e-04 4.561810e-05
[2164,] 0.0001632435 1.326456e-04 6.469139e-05
[2165,] 0.0001491758 2.345451e-04 1.039535e-04
[2166,] 0.0002346501 1.636559e-04 1.410635e-04
[2167,] 0.0001650757 7.739735e-05 2.474250e-05
[2168,] 0.0002417274 9.241249e-05 5.691942e-05
[2169,] 0.0003036983 6.771744e-05 3.638809e-05
[2170,] 0.0001390759 7.191510e-05 2.441012e-05
[2171,] 0.0001574445 7.454763e-05 2.780491e-05
[2172,] 0.0001501505 6.941369e-05 2.366832e-05
[2173,] 0.0001506833 6.904828e-05 2.312678e-05
[2174,] 0.0001324733 1.148822e-04 3.722833e-05
[2175,] 0.0001494343 6.941117e-05 2.359971e-05
[2176,] 0.0001500978 6.948328e-05 2.370603e-05
[2177,] 0.0001689611 7.092214e-05 2.545823e-05
[2178,] 0.0001835566 9.090436e-05 4.138091e-05
[2179,] 0.0001339106 1.145946e-04 3.358293e-05
[2180,] 0.0001527311 1.123333e-04 3.284233e-05
[2181,] 0.0001403369 9.877977e-05 3.075807e-05
[2182,] 0.0001528170 1.329172e-04 3.608573e-05
[2183,] 0.0001686222 9.939192e-05 2.538891e-05
[2184,] 0.0001544816 8.368034e-05 3.413791e-05
[2185,] 0.0001527471 8.341003e-05 3.369445e-05
[2186,] 0.0001345704 1.150539e-04 3.496733e-05
[2187,] 0.0001502117 7.785860e-05 3.017446e-05
[2188,] 0.0001339848 1.143359e-04 3.495309e-05
[2189,] 0.0001343437 1.139923e-04 3.501742e-05
[2190,] 0.0001462882 9.519708e-05 3.858211e-05
[2191,] 0.0001303283 8.993726e-05 2.847281e-05
[2192,] 0.0001694345 7.868648e-05 3.339460e-05
[2193,] 0.0002095628 8.439950e-05 5.113071e-05
[2194,] 0.0001342203 1.203402e-04 3.749584e-05
[2195,] 0.0001368765 9.073380e-05 2.763746e-05
[2196,] 0.0001547779 2.953669e-04 1.495657e-04
[2197,] 0.0001228612 1.379160e-04 3.986535e-05
[2198,] 0.0001474987 1.295153e-04 4.109383e-05
[2199,] 0.0001476208 7.224443e-05 2.377281e-05
[2200,] 0.0001458293 7.185251e-05 2.369073e-05
[2201,] 0.0001461646 7.207284e-05 2.355770e-05
[2202,] 0.0001339550 1.185157e-04 3.646453e-05
[2203,] 0.0001409584 8.900237e-05 2.753074e-05
[2204,] 0.0001438471 8.576542e-05 2.658642e-05
[2205,] 0.0001484483 1.276047e-04 4.602396e-05
[2206,] 0.0001411302 9.082064e-05 2.750157e-05
[2207,] 0.0001326178 7.425883e-05 2.302781e-05
[2208,] 0.0001420309 9.084854e-05 2.743740e-05
[2209,] 0.0001458482 6.887998e-05 2.270619e-05
[2210,] 0.0001431749 9.081886e-05 2.741497e-05
[2211,] 0.0001372959 6.869723e-05 2.155064e-05
[2212,] 0.0001458292 6.895041e-05 2.273040e-05
[2213,] 0.0001406453 9.172901e-05 2.753950e-05
[2214,] 0.0001400120 9.168721e-05 2.756302e-05
[2215,] 0.0001380630 7.057051e-05 2.194562e-05
[2216,] 0.0001458999 6.909951e-05 2.276903e-05
[2217,] 0.0001394542 6.816018e-05 2.160878e-05
[2218,] 0.0001458819 6.889223e-05 2.272392e-05
[2219,] 0.0001516603 2.459842e-04 1.157526e-04
[2220,] 0.0001538681 2.495992e-04 1.216291e-04
[2221,] 0.0001451329 6.767249e-05 2.278409e-05
[2222,] 0.0001465326 7.079113e-05 2.341709e-05
[2223,] 0.0001446127 8.835796e-05 2.651535e-05
[2224,] 0.0001473569 1.063739e-04 3.542361e-05
[2225,] 0.0001359500 1.271510e-04 3.859669e-05
[2226,] 0.0001401713 9.178299e-05 2.548308e-05
[2227,] 0.0001359883 1.656813e-04 4.606534e-05
[2228,] 0.0001653990 1.689940e-04 3.998232e-05
[2229,] 0.0001645451 1.554675e-04 3.795975e-05
[2230,] 0.0001645364 1.586364e-04 3.853293e-05
[2231,] 0.0001639402 1.562194e-04 3.823008e-05
[2232,] 0.0001639491 1.373873e-04 3.480151e-05
[2233,] 0.0001246543 6.751609e-05 2.150727e-05
[2234,] 0.0001642915 1.561036e-04 3.813258e-05
[2235,] 0.0001469531 1.327449e-04 4.130035e-05
[2236,] 0.0001636275 1.575103e-04 3.853515e-05
[2237,] 0.0001652133 1.758976e-04 4.146576e-05
[2238,] 0.0001633058 1.551656e-04 3.818136e-05
[2239,] 0.0001389699 1.010161e-04 2.617352e-05
[2240,] 0.0001263805 6.759891e-05 2.135638e-05
[2241,] 0.0001440177 9.755413e-05 2.505562e-05
[2242,] 0.0001405348 9.132552e-05 2.737094e-05
[2243,] 0.0001443135 9.732093e-05 2.499717e-05
[2244,] 0.0001462520 1.060636e-04 2.613904e-05
[2245,] 0.0001651688 1.319787e-04 3.360376e-05
[2246,] 0.0001337995 1.042908e-04 3.223153e-05
[2247,] 0.0001485177 1.202864e-04 3.731045e-05
[2248,] 0.0001246327 6.780531e-05 2.165620e-05
[2249,] 0.0001485193 1.203158e-04 3.509939e-05
[2250,] 0.0001499380 1.299556e-04 4.274518e-05
[2251,] 0.0001456687 1.409121e-04 4.456682e-05
[2252,] 0.0001371405 1.288079e-04 4.456662e-05
[2253,] 0.0001464347 1.951013e-04 6.236075e-05
[2254,] 0.0001358742 7.804873e-05 2.521329e-05
[2255,] 0.0001442552 5.517246e-04 1.719801e-04
[2256,] 0.0001509811 9.421161e-05 3.052577e-05
[2257,] 0.0002031223 1.368058e-04 8.082679e-05
[2258,] 0.0001486776 1.426361e-04 4.958045e-05
[2259,] 0.0001455659 1.581809e-04 4.823089e-05
[2260,] 0.0001713853 1.323091e-04 4.285595e-05
[2261,] 0.0001932736 1.623468e-04 1.020467e-04
[2262,] 0.0001361189 1.017414e-04 3.337042e-05
[2263,] 0.0002431777 6.688494e-05 2.894942e-05
[2264,] 0.0002479638 7.760827e-05 2.145404e-05
[2265,] 0.0003862605 1.301030e-04 7.838220e-05
[2266,] 0.0002132342 6.716989e-05 2.682463e-05
[2267,] 0.0001736405 1.333607e-04 4.275736e-05
[2268,] 0.0001770086 2.872618e-04 2.308060e-04
[2269,] 0.0001508820 1.420702e-04 4.141021e-05
[2270,] 0.0001567770 9.824177e-05 2.725246e-05
[2271,] 0.0001559041 1.353065e-04 4.464719e-05
[2272,] 0.0001916305 1.121744e-04 2.906748e-05
[2273,] 0.0001598860 1.173650e-04 3.446977e-05
[2274,] 0.0001255615 1.246922e-04 4.124523e-05
[2275,] 0.0001256504 1.745857e-04 5.782274e-05
[2276,] 0.0001418905 9.957683e-05 3.082436e-05
[2277,] 0.0001405706 1.022548e-04 3.327252e-05
[2278,] 0.0001638023 1.480114e-04 6.128613e-05
[2279,] 0.0001545488 1.418141e-04 4.824982e-05
[2280,] 0.0001293438 7.043481e-05 2.352202e-05
[2281,] 0.0001826990 1.555832e-04 2.881841e-05
[2282,] 0.0001467621 1.311591e-04 4.215907e-05
[2283,] 0.0001762024 3.312148e-04 4.629513e-05
[2284,] 0.0001427024 1.119778e-04 3.362647e-05
[2285,] 0.0001509979 9.174243e-05 3.202773e-05
[2286,] 0.0001466458 1.312084e-04 4.218706e-05
[2287,] 0.0001725123 2.279213e-04 3.733215e-05
[2288,] 0.0001505222 7.800280e-05 2.614620e-05
[2289,] 0.0001513923 1.193059e-04 4.178097e-05
[2290,] 0.0006351908 1.961896e-04 5.358906e-04
[2291,] 0.0001396771 1.945407e-04 7.904295e-05
[2292,] 0.0003082674 1.219407e-04 1.135638e-04
[2293,] 0.0001489293 9.597073e-05 3.233490e-05
[2294,] 0.0001429996 9.680781e-05 3.208268e-05
[2295,] 0.0001465141 1.309755e-04 4.219771e-05
[2296,] 0.0001434800 1.140461e-04 3.352307e-05
[2297,] 0.0002126056 7.833126e-05 3.660958e-05
[2298,] 0.0001432538 1.245959e-04 2.930537e-05
[2299,] 0.0001438147 1.066564e-04 3.252548e-05
[2300,] 0.0001355587 6.918049e-05 2.137208e-05
[2301,] 0.0001247305 8.569092e-05 2.686577e-05
[2302,] 0.0001665483 1.167906e-04 3.623597e-05
[2303,] 0.0001474111 1.644008e-04 5.277868e-05
[2304,] 0.0001477382 1.263801e-04 4.030641e-05
[2305,] 0.0001326881 6.804507e-05 2.131733e-05
[2306,] 0.0001361662 1.668594e-04 3.752613e-05
[2307,] 0.0001375256 7.111475e-05 2.140821e-05
[2308,] 0.0001599176 1.145714e-04 3.204526e-05
[2309,] 0.0001466855 1.664277e-04 5.372821e-05
[2310,] 0.0001230996 7.159505e-05 2.246298e-05
[2311,] 0.0001510383 1.116892e-04 3.620447e-05
[2312,] 0.0001259264 7.706536e-05 2.351476e-05
[2313,] 0.0001533814 1.158529e-04 3.263955e-05
[2314,] 0.0001511145 1.085937e-04 2.695221e-05
[2315,] 0.0001483483 6.770863e-05 2.256134e-05
[2316,] 0.0001507224 1.097799e-04 3.655272e-05
[2317,] 0.0001480919 1.018279e-04 3.090057e-05
[2318,] 0.0001494322 9.525840e-05 3.192739e-05
[2319,] 0.0001514670 1.373585e-04 4.451598e-05
[2320,] 0.0002547875 1.184792e-04 1.087972e-04
[2321,] 0.0001407793 9.187321e-05 2.808810e-05
[2322,] 0.0001390087 9.844194e-05 3.144056e-05
[2323,] 0.0002357053 1.031928e-04 7.324946e-05
[2324,] 0.0001404090 1.663979e-04 4.650439e-05
[2325,] 0.0001433929 7.122489e-05 2.385605e-05
[2326,] 0.0001436086 1.881297e-04 5.207379e-05
[2327,] 0.0001654878 7.055479e-05 2.190432e-05
[2328,] 0.0001364009 2.038035e-04 3.987406e-05
[2329,] 0.0001716451 6.865336e-05 2.278112e-05
[2330,] 0.0001711500 6.851715e-05 2.291547e-05
[2331,] 0.0001665236 6.846182e-05 2.418389e-05
[2332,] 0.0001433922 7.124533e-05 2.422870e-05
[2333,] 0.0001634079 6.864633e-05 2.256295e-05
[2334,] 0.0001375947 1.489062e-04 3.367938e-05
[2335,] 0.0001717758 7.181343e-05 2.223063e-05
[2336,] 0.0001714875 7.189404e-05 2.221105e-05
[2337,] 0.0001711201 7.184339e-05 2.221499e-05
[2338,] 0.0001694569 7.213100e-05 2.214160e-05
[2339,] 0.0001719600 7.255377e-05 2.213245e-05
[2340,] 0.0001410217 1.522649e-04 4.318980e-05
[2341,] 0.0001891170 6.935115e-05 2.372069e-05
[2342,] 0.0001879012 6.935142e-05 2.366585e-05
[2343,] 0.0001910682 6.926986e-05 2.390870e-05
[2344,] 0.0001509276 8.891320e-05 2.931383e-05
[2345,] 0.0001844186 7.063207e-05 2.273141e-05
[2346,] 0.0001856856 7.006942e-05 2.304443e-05
[2347,] 0.0001491380 1.165256e-04 2.915137e-05
[2348,] 0.0001493858 1.182182e-04 2.922654e-05
[2349,] 0.0001473557 1.430981e-04 3.153041e-05
[2350,] 0.0001407764 1.543654e-04 4.369660e-05
[2351,] 0.0001405527 1.562582e-04 4.417874e-05
[2352,] 0.0001512357 1.394227e-04 3.096340e-05
[2353,] 0.0001483659 1.401292e-04 3.121624e-05
[2354,] 0.0001522796 1.672945e-04 3.299397e-05
[2355,] 0.0001477492 1.387329e-04 3.116502e-05
[2356,] 0.0001435616 2.170592e-04 5.870308e-05
[2357,] 0.0001471632 7.651824e-05 2.649491e-05
[2358,] 0.0001503070 1.559965e-04 3.262753e-05
[2359,] 0.0001583965 2.472958e-04 3.840951e-05
[2360,] 0.0001396763 1.576499e-04 4.515482e-05
[2361,] 0.0001505392 1.545064e-04 5.157745e-05
[2362,] 0.0001627697 1.421485e-04 2.961842e-05
[2363,] 0.0001390388 1.617818e-04 5.196807e-05
[2364,] 0.0001538426 1.133292e-04 4.575519e-05
[2365,] 0.0001453404 1.150177e-04 3.865711e-05
[2366,] 0.0001438008 1.154153e-04 3.840131e-05
[2367,] 0.0001459636 1.133516e-04 3.770595e-05
[2368,] 0.0001479550 1.305334e-04 4.308772e-05
[2369,] 0.0001283527 8.728443e-05 2.987313e-05
[2370,] 0.0001728117 1.246719e-04 5.903086e-05
[2371,] 0.0001308802 7.075308e-05 2.297268e-05
[2372,] 0.0001295090 7.030167e-05 2.254769e-05
[2373,] 0.0001412725 2.319830e-04 4.163618e-05
[2374,] 0.0001503882 1.631421e-04 5.476604e-05
[2375,] 0.0001801688 8.317232e-05 2.605692e-05
[2376,] 0.0001412360 1.527585e-04 5.561316e-05
[2377,] 0.0001433814 1.703388e-04 5.091887e-05
[2378,] 0.0001404875 7.012477e-05 2.224984e-05
[2379,] 0.0001519366 6.747102e-05 2.215030e-05
[2380,] 0.0002840386 1.293991e-04 5.497592e-05
[2381,] 0.0002232813 9.511118e-05 2.810346e-05
[2382,] 0.0001814104 1.304157e-04 4.923451e-05
[2383,] 0.0002914796 9.267476e-05 3.544566e-05
[2384,] 0.0001484876 1.642965e-04 5.479379e-05
[2385,] 0.0001951883 9.104953e-05 3.051304e-05
[2386,] 0.0001507184 1.964403e-04 6.788370e-05
[2387,] 0.0002233114 9.345645e-05 2.905665e-05
[2388,] 0.0002209221 9.223368e-05 2.937371e-05
[2389,] 0.0002183059 9.423317e-05 2.801189e-05
[2390,] 0.0002186928 9.334830e-05 2.818140e-05
[2391,] 0.0002215934 9.512196e-05 2.793052e-05
[2392,] 0.0001482706 1.789606e-04 5.875178e-05
[2393,] 0.0001946431 9.171136e-05 3.003270e-05
[2394,] 0.0001963138 9.062450e-05 3.087263e-05
[2395,] 0.0002189563 9.163308e-05 2.928743e-05
[2396,] 0.0002837584 9.065496e-05 3.700856e-05
[2397,] 0.0002181883 9.138071e-05 2.926998e-05
[2398,] 0.0002255329 8.983578e-05 3.256480e-05
[2399,] 0.0002195972 9.043568e-05 3.041109e-05
[2400,] 0.0001437615 1.546375e-04 4.112529e-05
[2401,] 0.0001913588 8.643562e-05 2.491626e-05
[2402,] 0.0001472953 1.471515e-04 5.402573e-05
[2403,] 0.0002269591 3.552702e-04 4.009957e-05
[2404,] 0.0002136998 1.518305e-04 3.124390e-05
[2405,] 0.0002640010 9.016459e-05 3.592754e-05
[2406,] 0.0002569170 8.982411e-05 3.570231e-05
[2407,] 0.0002784358 9.024261e-05 3.711419e-05
[2408,] 0.0002192019 9.205159e-05 2.910085e-05
[2409,] 0.0002694151 9.027093e-05 3.618303e-05
[2410,] 0.0002113085 9.041374e-05 3.438529e-05
[2411,] 0.0002213876 1.861065e-04 3.227596e-05
[2412,] 0.0004656403 7.262315e-05 3.533841e-05
[2413,] 0.0001941735 1.608966e-04 3.189842e-05
[2414,] 0.0001519385 7.069233e-05 2.372406e-05
[2415,] 0.0002147566 1.520935e-04 3.123690e-05
[2416,] 0.0002126832 1.761751e-04 3.244196e-05
[2417,] 0.0002096669 1.520796e-04 3.129100e-05
[2418,] 0.0002541221 9.018298e-05 3.501577e-05
[2419,] 0.0002119063 9.096760e-05 3.348894e-05
[2420,] 0.0002712061 9.105215e-05 3.547144e-05
[2421,] 0.0002580491 9.096507e-05 3.444267e-05
[2422,] 0.0001482971 1.391670e-04 4.373623e-05
[2423,] 0.0001442223 1.152341e-04 3.615241e-05
[2424,] 0.0002126198 9.063618e-05 3.430188e-05
[2425,] 0.0002121137 1.574694e-04 3.140056e-05
[2426,] 0.0001482931 1.884109e-04 6.172426e-05
[2427,] 0.0002089011 9.201845e-05 2.855453e-05
[2428,] 0.0001484674 1.709767e-04 5.690650e-05
[2429,] 0.0001483120 1.718746e-04 5.637536e-05
[2430,] 0.0001498549 1.266268e-04 4.579677e-05
[2431,] 0.0001609299 8.952117e-05 3.780678e-05
[2432,] 0.0001531222 1.462711e-04 4.405053e-05
[2433,] 0.0002177284 9.219947e-05 2.865669e-05
[2434,] 0.0001629528 9.290118e-05 4.028195e-05
[2435,] 0.0001482794 1.955810e-04 6.381724e-05
[2436,] 0.0001487328 1.725487e-04 5.338058e-05
[2437,] 0.0001489007 1.324950e-04 4.846930e-05
[2438,] 0.0002194513 9.168419e-05 2.940657e-05
[2439,] 0.0001948470 9.384409e-05 3.022901e-05
[2440,] 0.0001963986 1.963617e-04 3.381837e-05
[2441,] 0.0001968146 9.033315e-05 3.113467e-05
[2442,] 0.0002178639 9.140388e-05 2.925206e-05
[2443,] 0.0003144439 7.209493e-05 2.908457e-05
[2444,] 0.0001425503 1.332788e-04 4.398242e-05
[2445,] 0.0001601196 9.140550e-05 3.880961e-05
[2446,] 0.0004739041 1.798580e-04 5.803133e-05
[2447,] 0.0002170366 9.105327e-05 2.929931e-05
[2448,] 0.0001471061 1.288663e-04 4.553660e-05
[2449,] 0.0001492382 1.388781e-04 4.397262e-05
[2450,] 0.0002171052 9.067535e-05 2.960883e-05
[2451,] 0.0001779903 1.191605e-04 5.253289e-05
[2452,] 0.0001867001 9.579325e-05 4.083792e-05
[2453,] 0.0002166256 9.079031e-05 2.939420e-05
[2454,] 0.0001966899 9.005075e-05 3.153087e-05
[2455,] 0.0001461498 1.289025e-04 4.498696e-05
[2456,] 0.0001459494 1.334615e-04 4.701094e-05
[2457,] 0.0001953863 1.628810e-04 3.195196e-05
[2458,] 0.0001463196 1.455305e-04 5.248527e-05
[2459,] 0.0002117967 9.125034e-05 2.853963e-05
[2460,] 0.0002208621 7.790997e-05 3.561925e-05
[2461,] 0.0002164538 9.097525e-05 2.923375e-05
[2462,] 0.0001860709 1.302328e-04 5.433443e-05
[2463,] 0.0002202448 9.113947e-05 3.002971e-05
[2464,] 0.0001967624 9.012220e-05 3.167645e-05
[2465,] 0.0001528926 1.492517e-04 4.507733e-05
[2466,] 0.0002187660 9.075780e-05 3.006561e-05
[2467,] 0.0002247623 8.961801e-05 3.286203e-05
[2468,] 0.0001459965 1.161735e-04 3.992569e-05
[2469,] 0.0002359653 9.060021e-05 3.287738e-05
[2470,] 0.0001468845 1.299661e-04 4.593987e-05
[2471,] 0.0002181790 9.175803e-05 2.903352e-05
[2472,] 0.0002173790 9.533779e-05 2.837700e-05
[2473,] 0.0002144953 9.001301e-05 2.957520e-05
[2474,] 0.0002012689 8.979186e-05 3.398871e-05
[2475,] 0.0002342802 8.821705e-05 3.606725e-05
[2476,] 0.0001970834 9.004788e-05 3.187795e-05
[2477,] 0.0003826029 7.432616e-05 2.990903e-05
[2478,] 0.0003836244 7.396612e-05 3.028313e-05
[2479,] 0.0003826349 7.435609e-05 2.985295e-05
[2480,] 0.0002206993 9.137689e-05 3.008783e-05
[2481,] 0.0003619968 7.076383e-05 3.345400e-05
[2482,] 0.0002176332 9.021967e-05 3.018190e-05
[2483,] 0.0001518500 7.002908e-05 2.343916e-05
[2484,] 0.0002195841 9.039552e-05 3.051974e-05
[2485,] 0.0008676987 1.943443e-04 7.634195e-05
[2486,] 0.0002212633 9.041530e-05 3.094861e-05
[2487,] 0.0001484876 1.713006e-04 5.715549e-05
[2488,] 0.0002204579 8.966537e-05 3.113119e-05
[2489,] 0.0002201378 9.047426e-05 3.059069e-05
[2490,] 0.0001484751 1.837150e-04 6.118774e-05
[2491,] 0.0001834749 1.411470e-04 3.904620e-05
[2492,] 0.0002437429 9.011913e-05 3.416506e-05
[2493,] 0.0001989036 9.036919e-05 3.152323e-05
[2494,] 0.0001959547 9.020035e-05 3.151081e-05
[2495,] 0.0001848146 1.412197e-04 3.906665e-05
[2496,] 0.0002044433 4.385558e-04 4.477135e-05
[2497,] 0.0002298929 9.268352e-05 3.053946e-05
[2498,] 0.0002185291 9.231600e-05 2.873408e-05
[2499,] 0.0001698706 6.894905e-05 2.571421e-05
[2500,] 0.0001483291 1.958095e-04 6.433611e-05
[2501,] 0.0002227150 9.107149e-05 3.069740e-05
[2502,] 0.0002227748 9.040376e-05 3.134123e-05
[2503,] 0.0001872879 1.295933e-04 6.713652e-05
[2504,] 0.0001979334 9.004729e-05 2.453097e-05
[2505,] 0.0002190500 9.130275e-05 2.961950e-05
[2506,] 0.0002239082 9.145726e-05 3.068387e-05
[2507,] 0.0002235951 9.030814e-05 3.179017e-05
[2508,] 0.0001953310 9.020198e-05 3.119781e-05
[2509,] 0.0001976211 9.012136e-05 3.144039e-05
[2510,] 0.0001968365 9.071125e-05 3.077145e-05
[2511,] 0.0001480160 1.295282e-04 4.639038e-05
[2512,] 0.0001483534 1.792473e-04 5.894858e-05
[2513,] 0.0001376758 1.295467e-04 4.647032e-05
[2514,] 0.0001482289 8.220646e-05 3.073390e-05
[2515,] 0.0001517852 7.230879e-05 2.429446e-05
[2516,] 0.0001480368 1.354114e-04 4.931991e-05
[2517,] 0.0001974894 9.080391e-05 3.064320e-05
[2518,] 0.0002190328 8.922616e-05 3.178970e-05
[2519,] 0.0002224389 8.931760e-05 3.259124e-05
[2520,] 0.0002228043 8.965520e-05 3.229017e-05
[2521,] 0.0001579201 1.440987e-04 5.399277e-05
[2522,] 0.0002000529 1.907785e-04 3.338758e-05
[2523,] 0.0001846450 1.348278e-04 3.971765e-05
[2524,] 0.0002242863 8.620836e-05 3.599123e-05
[2525,] 0.0002232428 9.049048e-05 3.139861e-05
[2526,] 0.0001878405 1.316295e-04 6.940624e-05
[2527,] 0.0001468484 1.297953e-04 4.600034e-05
[2528,] 0.0002267630 9.030406e-05 3.229687e-05
[2529,] 0.0001471435 1.418999e-04 5.152329e-05
[2530,] 0.0001938394 1.303292e-04 5.452772e-05
[2531,] 0.0002377393 8.884320e-05 3.503869e-05
[2532,] 0.0001483463 1.355853e-04 4.959851e-05
[2533,] 0.0001672326 8.904382e-05 2.735050e-05
[2534,] 0.0002211590 9.221101e-05 2.935711e-05
[2535,] 0.0001588929 7.342302e-05 2.508146e-05
[2536,] 0.0001613700 9.541504e-05 4.147819e-05
[2537,] 0.0001548059 8.892408e-05 2.974152e-05
[2538,] 0.0001538048 1.430346e-04 3.244345e-05
[2539,] 0.0001533185 9.093176e-05 2.923369e-05
[2540,] 0.0001566649 1.434718e-04 3.225015e-05
[2541,] 0.0001443736 1.746689e-04 4.340120e-05
[2542,] 0.0002325543 9.582465e-05 3.021697e-05
[2543,] 0.0001484556 1.930151e-04 6.451054e-05
[2544,] 0.0004876749 6.787143e-05 4.719247e-05
[2545,] 0.0002319152 9.120189e-05 3.190237e-05
[2546,] 0.0002366451 9.969380e-05 2.829093e-05
[2547,] 0.0002403061 8.927243e-05 3.515653e-05
[2548,] 0.0001421809 1.389505e-04 5.120511e-05
[2549,] 0.0001479474 4.298578e-04 1.773596e-04
[2550,] 0.0001632941 8.832731e-05 2.744578e-05
[2551,] 0.0001485971 1.804015e-04 6.095108e-05
[2552,] 0.0001485955 1.368429e-04 5.034176e-05
[2553,] 0.0001560258 1.393719e-04 3.198889e-05
[2554,] 0.0001640161 9.264171e-05 4.032919e-05
[2555,] 0.0002057103 9.277318e-05 3.136901e-05
[2556,] 0.0001614573 9.490037e-05 2.720600e-05
[2557,] 0.0001703958 8.740079e-05 2.821429e-05
[2558,] 0.0001777400 7.836809e-05 2.923213e-05
[2559,] 0.0001575171 8.965547e-05 2.699235e-05
[2560,] 0.0002120015 9.030611e-05 3.504476e-05
[2561,] 0.0001575500 1.735926e-04 3.477227e-05
[2562,] 0.0001489294 1.548148e-04 5.066121e-05
[2563,] 0.0001488235 2.234302e-04 7.103637e-05
[2564,] 0.0001489458 1.598607e-04 5.203492e-05
[2565,] 0.0001550352 1.445873e-04 5.343142e-05
[2566,] 0.0001920395 7.798119e-05 2.962565e-05
[2567,] 0.0001551867 1.254287e-04 3.715986e-05
[2568,] 0.0001755404 3.603721e-04 4.511278e-05
[2569,] 0.0001721561 2.756103e-04 4.075145e-05
[2570,] 0.0001489225 1.870554e-04 6.009383e-05
[2571,] 0.0001801425 7.423452e-05 2.432323e-05
[2572,] 0.0001579505 1.396514e-04 5.318261e-05
[2573,] 0.0001491900 1.472583e-04 4.928923e-05
[2574,] 0.0001607081 3.011095e-04 4.600763e-05
[2575,] 0.0002118847 1.355712e-04 4.882321e-05
[2576,] 0.0001429713 1.300104e-04 5.132766e-05
[2577,] 0.0001880145 7.895893e-05 2.662857e-05
[2578,] 0.0001448939 1.411603e-04 4.499629e-05
[2579,] 0.0001413037 9.930790e-05 3.591862e-05
```
