## Supplementary material for "Characterization of shared and ancestry-specific signals driving complex traits using multi-ancestry fine-mapping": s1_data.bim

```
3	chr3:124127185:T:C	0	124127185	C	T
3	chr3:124129928:C:T	0	124129928	T	C
3	chr3:124132417:T:C	0	124132417	C	T
3	chr3:124133125:G:A	0	124133125	A	G
3	chr3:124134481:C:T	0	124134481	T	C
3	chr3:124134555:T:C	0	124134555	C	T
3	chr3:124134932:T:A	0	124134932	A	T
3	chr3:124135888:T:A	0	124135888	A	T
3	chr3:124137060:AG:A	0	124137060	A	AG
3	chr3:124137902:T:C	0	124137902	C	T
3	chr3:124139067:A:G	0	124139067	G	A
3	chr3:124139159:A:G	0	124139159	G	A
3	chr3:124139562:G:A	0	124139562	A	G
3	chr3:124139902:C:T	0	124139902	T	C
3	chr3:124141394:A:G	0	124141394	G	A
3	chr3:124141419:T:C	0	124141419	C	T
3	chr3:124141718:T:C	0	124141718	C	T
3	chr3:124142211:G:C	0	124142211	C	G
3	chr3:124142929:T:C	0	124142929	C	T
3	chr3:124143172:A:G	0	124143172	G	A
3	chr3:124143293:T:C	0	124143293	C	T
3	chr3:124143878:T:A	0	124143878	A	T
3	chr3:124144919:C:T	0	124144919	T	C
3	chr3:124145129:C:A	0	124145129	A	C
3	chr3:124146406:A:G	0	124146406	G	A
3	chr3:124148247:T:A	0	124148247	A	T
3	chr3:124149917:G:A	0	124149917	A	G
3	chr3:124149923:C:T	0	124149923	T	C
3	chr3:124151663:TATG:T	0	124151663	T	TATG
3	chr3:124152350:C:T	0	124152350	T	C
3	chr3:124153201:T:C	0	124153201	C	T
3	chr3:124153203:G:A	0	124153203	A	G
3	chr3:124153460:T:C	0	124153460	C	T
3	chr3:124153810:C:G	0	124153810	G	C
3	chr3:124155301:T:C	0	124155301	C	T
3	chr3:124155566:A:G	0	124155566	G	A
3	chr3:124156996:G:A	0	124156996	A	G
3	chr3:124159826:C:T	0	124159826	T	C
3	chr3:124161594:C:T	0	124161594	T	C
3	chr3:124162988:A:G	0	124162988	G	A
3	chr3:124163052:C:A	0	124163052	A	C
3	chr3:124163836:G:T	0	124163836	T	G
3	chr3:124166412:T:C	0	124166412	C	T
3	chr3:124167172:G:A	0	124167172	A	G
3	chr3:124168921:A:G	0	124168921	G	A
3	chr3:124169335:A:G	0	124169335	G	A
3	chr3:124169598:C:G	0	124169598	G	C
3	chr3:124169631:G:T	0	124169631	T	G
3	chr3:124173682:C:T	0	124173682	T	C
3	chr3:124175478:T:C	0	124175478	C	T
3	chr3:124176617:C:T	0	124176617	T	C
3	chr3:124177883:C:T	0	124177883	T	C
3	chr3:124178511:T:C	0	124178511	C	T
3	chr3:124179032:A:G	0	124179032	G	A
3	chr3:124180030:A:C	0	124180030	C	A
3	chr3:124180988:C:T	0	124180988	T	C
3	chr3:124181470:G:A	0	124181470	A	G
3	chr3:124183410:G:A	0	124183410	A	G
3	chr3:124184457:G:A	0	124184457	A	G
3	chr3:124185344:T:C	0	124185344	C	T
3	chr3:124188191:A:T	0	124188191	T	A
3	chr3:124189185:C:T	0	124189185	T	C
3	chr3:124189286:T:G	0	124189286	G	T
3	chr3:124190984:G:A	0	124190984	A	G
3	chr3:124192469:A:G	0	124192469	G	A
3	chr3:124193435:A:C	0	124193435	C	A
3	chr3:124194473:ACTAC:A	0	124194473	A	ACTAC
3	chr3:124196578:C:T	0	124196578	T	C
3	chr3:124196898:GTGCTATCATTATGCT:G	0	124196898	G	GTGCTATCATTATGCT
3	chr3:124197183:A:G	0	124197183	G	A
3	chr3:124197224:G:A	0	124197224	A	G
3	chr3:124199554:TAAG:T	0	124199554	T	TAAG
3	chr3:124200567:T:C	0	124200567	C	T
3	chr3:124201433:G:A	0	124201433	A	G
3	chr3:124201548:A:G	0	124201548	G	A
3	chr3:124203417:G:A	0	124203417	A	G
3	chr3:124203562:C:T	0	124203562	T	C
3	chr3:124204386:A:G	0	124204386	G	A
3	chr3:124204441:G:A	0	124204441	A	G
3	chr3:124204599:GA:G	0	124204599	G	GA
3	chr3:124204974:CT:C	0	124204974	C	CT
3	chr3:124205075:G:A	0	124205075	A	G
3	chr3:124205956:T:G	0	124205956	G	T
3	chr3:124206424:A:G	0	124206424	G	A
3	chr3:124206430:A:G	0	124206430	G	A
3	chr3:124206448:A:G	0	124206448	G	A
3	chr3:124206748:T:A	0	124206748	A	T
3	chr3:124208167:G:A	0	124208167	A	G
3	chr3:124208687:A:G	0	124208687	G	A
3	chr3:124208987:C:A	0	124208987	A	C
3	chr3:124209101:T:G	0	124209101	G	T
3	chr3:124209631:A:G	0	124209631	G	A
3	chr3:124209832:T:C	0	124209832	C	T
3	chr3:124209931:A:G	0	124209931	G	A
3	chr3:124210139:T:C	0	124210139	C	T
3	chr3:124210196:A:G	0	124210196	G	A
3	chr3:124211695:C:T	0	124211695	T	C
3	chr3:124212414:C:T	0	124212414	T	C
3	chr3:124212925:A:G	0	124212925	G	A
3	chr3:124213166:A:T	0	124213166	T	A
3	chr3:124213325:T:C	0	124213325	C	T
3	chr3:124214795:C:T	0	124214795	T	C
3	chr3:124215795:C:T	0	124215795	T	C
3	chr3:124216461:A:G	0	124216461	G	A
3	chr3:124217539:A:G	0	124217539	G	A
3	chr3:124217708:C:T	0	124217708	T	C
3	chr3:124217881:A:G	0	124217881	G	A
3	chr3:124219370:C:T	0	124219370	T	C
3	chr3:124220760:A:G	0	124220760	G	A
3	chr3:124222321:A:G	0	124222321	G	A
3	chr3:124223261:C:T	0	124223261	T	C
3	chr3:124223492:A:G	0	124223492	G	A
3	chr3:124224197:T:A	0	124224197	A	T
3	chr3:124224940:A:T	0	124224940	T	A
3	chr3:124225251:T:C	0	124225251	C	T
3	chr3:124225477:G:A	0	124225477	A	G
3	chr3:124226203:G:A	0	124226203	A	G
3	chr3:124226480:C:T	0	124226480	T	C
3	chr3:124226875:A:G	0	124226875	G	A
3	chr3:124228048:G:A	0	124228048	A	G
3	chr3:124228383:C:T	0	124228383	T	C
3	chr3:124228524:A:T	0	124228524	T	A
3	chr3:124229537:C:T	0	124229537	T	C
3	chr3:124230682:C:T	0	124230682	T	C
3	chr3:124231251:C:G	0	124231251	G	C
3	chr3:124231266:C:T	0	124231266	T	C
3	chr3:124231940:G:A	0	124231940	A	G
3	chr3:124232290:C:T	0	124232290	T	C
3	chr3:124232472:T:G	0	124232472	G	T
3	chr3:124232749:T:C	0	124232749	C	T
3	chr3:124232923:G:A	0	124232923	A	G
3	chr3:124233370:C:T	0	124233370	T	C
3	chr3:124233429:A:G	0	124233429	G	A
3	chr3:124234679:C:T	0	124234679	T	C
3	chr3:124235399:G:A	0	124235399	A	G
3	chr3:124236092:G:A	0	124236092	A	G
3	chr3:124236271:A:G	0	124236271	G	A
3	chr3:124236735:G:A	0	124236735	A	G
3	chr3:124237419:G:A	0	124237419	A	G
3	chr3:124237749:T:C	0	124237749	C	T
3	chr3:124238548:A:G	0	124238548	G	A
3	chr3:124238711:C:T	0	124238711	T	C
3	chr3:124238972:A:G	0	124238972	G	A
3	chr3:124239095:T:C	0	124239095	C	T
3	chr3:124239977:T:G	0	124239977	G	T
3	chr3:124240738:T:C	0	124240738	C	T
3	chr3:124241161:A:C	0	124241161	C	A
3	chr3:124241399:C:T	0	124241399	T	C
3	chr3:124241883:A:G	0	124241883	G	A
3	chr3:124242241:T:A	0	124242241	A	T
3	chr3:124242649:C:G	0	124242649	G	C
3	chr3:124242808:G:A	0	124242808	A	G
3	chr3:124243883:T:C	0	124243883	C	T
3	chr3:124244821:G:A	0	124244821	A	G
3	chr3:124244834:G:T	0	124244834	T	G
3	chr3:124245002:C:A	0	124245002	A	C
3	chr3:124245043:ATTG:A	0	124245043	A	ATTG
3	chr3:124245542:TA:T	0	124245542	T	TA
3	chr3:124245568:T:C	0	124245568	C	T
3	chr3:124245638:A:T	0	124245638	T	A
3	chr3:124245665:T:TA	0	124245665	TA	T
3	chr3:124245835:C:T	0	124245835	T	C
3	chr3:124246129:G:A	0	124246129	A	G
3	chr3:124246158:G:A	0	124246158	A	G
3	chr3:124246902:A:G	0	124246902	G	A
3	chr3:124247719:T:C	0	124247719	C	T
3	chr3:124249073:A:G	0	124249073	G	A
3	chr3:124249105:T:C	0	124249105	C	T
3	chr3:124249670:G:A	0	124249670	A	G
3	chr3:124249808:A:T	0	124249808	T	A
3	chr3:124249969:A:T	0	124249969	T	A
3	chr3:124250670:A:T	0	124250670	T	A
3	chr3:124250727:G:T	0	124250727	T	G
3	chr3:124251611:G:T	0	124251611	T	G
3	chr3:124251620:T:C	0	124251620	C	T
3	chr3:124251838:A:G	0	124251838	G	A
3	chr3:124252017:T:C	0	124252017	C	T
3	chr3:124252288:T:C	0	124252288	C	T
3	chr3:124253471:A:G	0	124253471	G	A
3	chr3:124253823:A:T	0	124253823	T	A
3	chr3:124254949:T:A	0	124254949	A	T
3	chr3:124255317:C:T	0	124255317	T	C
3	chr3:124255509:T:C	0	124255509	C	T
3	chr3:124255560:G:A	0	124255560	A	G
3	chr3:124255729:A:G	0	124255729	G	A
3	chr3:124255850:G:A	0	124255850	A	G
3	chr3:124256029:G:A	0	124256029	A	G
3	chr3:124256040:T:C	0	124256040	C	T
3	chr3:124256123:G:A	0	124256123	A	G
3	chr3:124256454:G:A	0	124256454	A	G
3	chr3:124256598:T:G	0	124256598	G	T
3	chr3:124256718:G:A	0	124256718	A	G
3	chr3:124257483:G:A	0	124257483	A	G
3	chr3:124257947:T:C	0	124257947	C	T
3	chr3:124258111:G:A	0	124258111	A	G
3	chr3:124258631:G:A	0	124258631	A	G
3	chr3:124259175:A:G	0	124259175	G	A
3	chr3:124259560:G:A	0	124259560	A	G
3	chr3:124259787:T:C	0	124259787	C	T
3	chr3:124259971:A:C	0	124259971	C	A
3	chr3:124260018:T:A	0	124260018	A	T
3	chr3:124260474:A:G	0	124260474	G	A
3	chr3:124260804:A:G	0	124260804	G	A
3	chr3:124260846:TG:T	0	124260846	T	TG
3	chr3:124260916:G:A	0	124260916	A	G
3	chr3:124261761:A:G	0	124261761	G	A
3	chr3:124263764:C:T	0	124263764	T	C
3	chr3:124264125:G:A	0	124264125	A	G
3	chr3:124264757:C:T	0	124264757	T	C
3	chr3:124265817:T:C	0	124265817	C	T
3	chr3:124266837:C:T	0	124266837	T	C
3	chr3:124266927:C:G	0	124266927	G	C
3	chr3:124267191:A:G	0	124267191	G	A
3	chr3:124267268:G:C	0	124267268	C	G
3	chr3:124267419:G:A	0	124267419	A	G
3	chr3:124267672:C:A	0	124267672	A	C
3	chr3:124268369:G:A	0	124268369	A	G
3	chr3:124269192:T:C	0	124269192	C	T
3	chr3:124270597:G:A	0	124270597	A	G
3	chr3:124270618:T:G	0	124270618	G	T
3	chr3:124270679:G:A	0	124270679	A	G
3	chr3:124271385:G:A	0	124271385	A	G
3	chr3:124271916:C:T	0	124271916	T	C
3	chr3:124272803:T:G	0	124272803	G	T
3	chr3:124272807:C:T	0	124272807	T	C
3	chr3:124273400:C:A	0	124273400	A	C
3	chr3:124273749:AAC:A	0	124273749	A	AAC
3	chr3:124275717:C:G	0	124275717	G	C
3	chr3:124276804:G:A	0	124276804	A	G
3	chr3:124277776:G:A	0	124277776	A	G
3	chr3:124280583:C:A	0	124280583	A	C
3	chr3:124281150:C:T	0	124281150	T	C
3	chr3:124283813:CT:C	0	124283813	C	CT
3	chr3:124284381:T:C	0	124284381	C	T
3	chr3:124286203:TTC:T	0	124286203	T	TTC
3	chr3:124286974:A:G	0	124286974	G	A
3	chr3:124288383:G:A	0	124288383	A	G
3	chr3:124289240:T:C	0	124289240	C	T
3	chr3:124289692:G:T	0	124289692	T	G
3	chr3:124289791:T:C	0	124289791	C	T
3	chr3:124289812:A:G	0	124289812	G	A
3	chr3:124290066:G:C	0	124290066	C	G
3	chr3:124291417:G:A	0	124291417	A	G
3	chr3:124292446:G:A	0	124292446	A	G
3	chr3:124292548:T:C	0	124292548	C	T
3	chr3:124293086:C:T	0	124293086	T	C
3	chr3:124293288:G:C	0	124293288	C	G
3	chr3:124293570:A:G	0	124293570	G	A
3	chr3:124293638:A:G	0	124293638	G	A
3	chr3:124293774:C:A	0	124293774	A	C
3	chr3:124294935:G:A	0	124294935	A	G
3	chr3:124294972:C:T	0	124294972	T	C
3	chr3:124295033:G:A	0	124295033	A	G
3	chr3:124295100:A:C	0	124295100	C	A
3	chr3:124295164:T:C	0	124295164	C	T
3	chr3:124295173:T:C	0	124295173	C	T
3	chr3:124296212:C:T	0	124296212	T	C
3	chr3:124297616:T:C	0	124297616	C	T
3	chr3:124297984:CAT:C	0	124297984	C	CAT
3	chr3:124299183:C:T	0	124299183	T	C
3	chr3:124299575:T:C	0	124299575	C	T
3	chr3:124300540:T:C	0	124300540	C	T
3	chr3:124300620:G:A	0	124300620	A	G
3	chr3:124302135:T:A	0	124302135	A	T
3	chr3:124302405:A:G	0	124302405	G	A
3	chr3:124302841:A:AC	0	124302841	AC	A
3	chr3:124303015:A:C	0	124303015	C	A
3	chr3:124303156:G:A	0	124303156	A	G
3	chr3:124303895:G:A	0	124303895	A	G
3	chr3:124305705:T:TAG	0	124305705	TAG	T
3	chr3:124306282:C:A	0	124306282	A	C
3	chr3:124307656:T:C	0	124307656	C	T
3	chr3:124307711:T:A	0	124307711	A	T
3	chr3:124307728:G:A	0	124307728	A	G
3	chr3:124308419:T:C	0	124308419	C	T
3	chr3:124308641:A:G	0	124308641	G	A
3	chr3:124308652:C:T	0	124308652	T	C
3	chr3:124309378:G:A	0	124309378	A	G
3	chr3:124309450:A:G	0	124309450	G	A
3	chr3:124309517:G:A	0	124309517	A	G
3	chr3:124309672:A:T	0	124309672	T	A
3	chr3:124309687:T:C	0	124309687	C	T
3	chr3:124310185:G:A	0	124310185	A	G
3	chr3:124310239:A:G	0	124310239	G	A
3	chr3:124310240:TA:T	0	124310240	T	TA
3	chr3:124310815:G:A	0	124310815	A	G
3	chr3:124311340:A:G	0	124311340	G	A
3	chr3:124311640:A:G	0	124311640	G	A
3	chr3:124312880:G:A	0	124312880	A	G
3	chr3:124312932:C:T	0	124312932	T	C
3	chr3:124313024:G:A	0	124313024	A	G
3	chr3:124314276:T:C	0	124314276	C	T
3	chr3:124314745:C:T	0	124314745	T	C
3	chr3:124314821:A:AT	0	124314821	AT	A
3	chr3:124315520:G:C	0	124315520	C	G
3	chr3:124315894:G:A	0	124315894	A	G
3	chr3:124316447:T:C	0	124316447	C	T
3	chr3:124317018:C:T	0	124317018	T	C
3	chr3:124319504:A:C	0	124319504	C	A
3	chr3:124321463:G:A	0	124321463	A	G
3	chr3:124322793:A:G	0	124322793	G	A
3	chr3:124323468:G:C	0	124323468	C	G
3	chr3:124323511:T:C	0	124323511	C	T
3	chr3:124324034:A:G	0	124324034	G	A
3	chr3:124324360:C:T	0	124324360	T	C
3	chr3:124324919:T:C	0	124324919	C	T
3	chr3:124325676:T:C	0	124325676	C	T
3	chr3:124326102:C:T	0	124326102	T	C
3	chr3:124326550:G:A	0	124326550	A	G
3	chr3:124326860:G:A	0	124326860	A	G
3	chr3:124327549:G:A	0	124327549	A	G
3	chr3:124327602:C:T	0	124327602	T	C
3	chr3:124328247:G:A	0	124328247	A	G
3	chr3:124328562:C:T	0	124328562	T	C
3	chr3:124330378:G:T	0	124330378	T	G
3	chr3:124330904:A:G	0	124330904	G	A
3	chr3:124331221:A:T	0	124331221	T	A
3	chr3:124332092:C:T	0	124332092	T	C
3	chr3:124332814:T:C	0	124332814	C	T
3	chr3:124332983:T:C	0	124332983	C	T
3	chr3:124333716:C:T	0	124333716	T	C
3	chr3:124333999:T:A	0	124333999	A	T
3	chr3:124334654:G:A	0	124334654	A	G
3	chr3:124336117:C:T	0	124336117	T	C
3	chr3:124337391:A:G	0	124337391	G	A
3	chr3:124337584:G:A	0	124337584	A	G
3	chr3:124337785:T:G	0	124337785	G	T
3	chr3:124339858:T:C	0	124339858	C	T
3	chr3:124339914:G:A	0	124339914	A	G
3	chr3:124340045:G:A	0	124340045	A	G
3	chr3:124341511:C:T	0	124341511	T	C
3	chr3:124342233:T:C	0	124342233	C	T
3	chr3:124342595:A:C	0	124342595	C	A
3	chr3:124342739:T:C	0	124342739	C	T
3	chr3:124345166:C:T	0	124345166	T	C
3	chr3:124346586:C:G	0	124346586	G	C
3	chr3:124347573:G:A	0	124347573	A	G
3	chr3:124348174:ATGGGACAGAGAGG:A	0	124348174	A	ATGGGACAGAGAGG
3	chr3:124348870:AC:A	0	124348870	A	AC
3	chr3:124349489:A:G	0	124349489	G	A
3	chr3:124349761:C:T	0	124349761	T	C
3	chr3:124350010:C:G	0	124350010	G	C
3	chr3:124350307:C:T	0	124350307	T	C
3	chr3:124351143:C:G	0	124351143	G	C
3	chr3:124351282:G:A	0	124351282	A	G
3	chr3:124351953:A:G	0	124351953	G	A
3	chr3:124351987:A:G	0	124351987	G	A
3	chr3:124352392:T:G	0	124352392	G	T
3	chr3:124352842:C:T	0	124352842	T	C
3	chr3:124353680:G:A	0	124353680	A	G
3	chr3:124354410:G:A	0	124354410	A	G
3	chr3:124354564:A:G	0	124354564	G	A
3	chr3:124355506:C:T	0	124355506	T	C
3	chr3:124355921:G:A	0	124355921	A	G
3	chr3:124357164:T:C	0	124357164	C	T
3	chr3:124358816:A:G	0	124358816	G	A
3	chr3:124360023:A:C	0	124360023	C	A
3	chr3:124360425:A:C	0	124360425	C	A
3	chr3:124360442:C:T	0	124360442	T	C
3	chr3:124361896:T:C	0	124361896	C	T
3	chr3:124363043:A:G	0	124363043	G	A
3	chr3:124364323:C:T	0	124364323	T	C
3	chr3:124365110:A:G	0	124365110	G	A
3	chr3:124366127:T:A	0	124366127	A	T
3	chr3:124366167:T:A	0	124366167	A	T
3	chr3:124366182:T:C	0	124366182	C	T
3	chr3:124366263:C:G	0	124366263	G	C
3	chr3:124368334:C:T	0	124368334	T	C
3	chr3:124368405:G:A	0	124368405	A	G
3	chr3:124368846:G:A	0	124368846	A	G
3	chr3:124369162:A:G	0	124369162	G	A
3	chr3:124369602:G:A	0	124369602	A	G
3	chr3:124369838:A:C	0	124369838	C	A
3	chr3:124370458:C:T	0	124370458	T	C
3	chr3:124370484:G:A	0	124370484	A	G
3	chr3:124370900:C:T	0	124370900	T	C
3	chr3:124371260:C:T	0	124371260	T	C
3	chr3:124371292:G:A	0	124371292	A	G
3	chr3:124371419:T:C	0	124371419	C	T
3	chr3:124371735:A:G	0	124371735	G	A
3	chr3:124373103:T:C	0	124373103	C	T
3	chr3:124373256:C:T	0	124373256	T	C
3	chr3:124373257:T:C	0	124373257	C	T
3	chr3:124373298:C:T	0	124373298	T	C
3	chr3:124373705:C:T	0	124373705	T	C
3	chr3:124374070:G:A	0	124374070	A	G
3	chr3:124374373:G:A	0	124374373	A	G
3	chr3:124374443:T:C	0	124374443	C	T
3	chr3:124374950:G:A	0	124374950	A	G
3	chr3:124375226:T:C	0	124375226	C	T
3	chr3:124376016:T:A	0	124376016	A	T
3	chr3:124376784:T:C	0	124376784	C	T
3	chr3:124377750:C:T	0	124377750	T	C
3	chr3:124377841:C:T	0	124377841	T	C
3	chr3:124378033:A:G	0	124378033	G	A
3	chr3:124378038:A:G	0	124378038	G	A
3	chr3:124378595:A:G	0	124378595	G	A
3	chr3:124379330:C:T	0	124379330	T	C
3	chr3:124382689:C:T	0	124382689	T	C
3	chr3:124383445:C:T	0	124383445	T	C
3	chr3:124383541:A:G	0	124383541	G	A
3	chr3:124385179:A:T	0	124385179	T	A
3	chr3:124387209:C:T	0	124387209	T	C
3	chr3:124387662:A:G	0	124387662	G	A
3	chr3:124388137:C:T	0	124388137	T	C
3	chr3:124388274:T:C	0	124388274	C	T
3	chr3:124388488:G:A	0	124388488	A	G
3	chr3:124388515:C:T	0	124388515	T	C
3	chr3:124390262:C:T	0	124390262	T	C
3	chr3:124391713:A:C	0	124391713	C	A
3	chr3:124393034:C:T	0	124393034	T	C
3	chr3:124393189:T:C	0	124393189	C	T
3	chr3:124393248:G:C	0	124393248	C	G
3	chr3:124393258:G:A	0	124393258	A	G
3	chr3:124393836:T:C	0	124393836	C	T
3	chr3:124394438:A:G	0	124394438	G	A
3	chr3:124394559:A:G	0	124394559	G	A
3	chr3:124395082:A:T	0	124395082	T	A
3	chr3:124395519:A:G	0	124395519	G	A
3	chr3:124396641:A:T	0	124396641	T	A
3	chr3:124397256:G:C	0	124397256	C	G
3	chr3:124397284:T:C	0	124397284	C	T
3	chr3:124398284:G:T	0	124398284	T	G
3	chr3:124399199:C:T	0	124399199	T	C
3	chr3:124399379:C:A	0	124399379	A	C
3	chr3:124400951:A:G	0	124400951	G	A
3	chr3:124401193:C:T	0	124401193	T	C
3	chr3:124401385:G:A	0	124401385	A	G
3	chr3:124401670:C:G	0	124401670	G	C
3	chr3:124401752:T:C	0	124401752	C	T
3	chr3:124401972:T:G	0	124401972	G	T
3	chr3:124403064:A:G	0	124403064	G	A
3	chr3:124403753:A:G	0	124403753	G	A
3	chr3:124404393:G:T	0	124404393	T	G
3	chr3:124405779:G:T	0	124405779	T	G
3	chr3:124405890:C:T	0	124405890	T	C
3	chr3:124406246:A:G	0	124406246	G	A
3	chr3:124406675:T:C	0	124406675	C	T
3	chr3:124408202:A:T	0	124408202	T	A
3	chr3:124408463:G:A	0	124408463	A	G
3	chr3:124408748:A:AT	0	124408748	AT	A
3	chr3:124408764:T:A	0	124408764	A	T
3	chr3:124409114:A:G	0	124409114	G	A
3	chr3:124409772:C:T	0	124409772	T	C
3	chr3:124412425:C:G	0	124412425	G	C
3	chr3:124413007:A:T	0	124413007	T	A
3	chr3:124413416:A:T	0	124413416	T	A
3	chr3:124413721:T:G	0	124413721	G	T
3	chr3:124413828:A:G	0	124413828	G	A
3	chr3:124416840:A:T	0	124416840	T	A
3	chr3:124417292:C:G	0	124417292	G	C
3	chr3:124417852:A:G	0	124417852	G	A
3	chr3:124418246:G:A	0	124418246	A	G
3	chr3:124418969:A:G	0	124418969	G	A
3	chr3:124419890:T:C	0	124419890	C	T
3	chr3:124420376:A:G	0	124420376	G	A
3	chr3:124421282:T:G	0	124421282	G	T
3	chr3:124422656:G:A	0	124422656	A	G
3	chr3:124423615:C:T	0	124423615	T	C
3	chr3:124423738:G:A	0	124423738	A	G
3	chr3:124424236:C:CA	0	124424236	CA	C
3	chr3:124424354:T:G	0	124424354	G	T
3	chr3:124425199:G:A	0	124425199	A	G
3	chr3:124425752:C:T	0	124425752	T	C
3	chr3:124426578:C:T	0	124426578	T	C
3	chr3:124427625:A:C	0	124427625	C	A
3	chr3:124427727:A:T	0	124427727	T	A
3	chr3:124427885:T:C	0	124427885	C	T
3	chr3:124428676:A:G	0	124428676	G	A
3	chr3:124430327:A:G	0	124430327	G	A
3	chr3:124431334:T:G	0	124431334	G	T
3	chr3:124432930:A:G	0	124432930	G	A
3	chr3:124434136:T:C	0	124434136	C	T
3	chr3:124435525:A:G	0	124435525	G	A
3	chr3:124436005:C:T	0	124436005	T	C
3	chr3:124437784:G:A	0	124437784	A	G
3	chr3:124438676:AGAT:A	0	124438676	A	AGAT
3	chr3:124444315:G:A	0	124444315	A	G
3	chr3:124444555:T:C	0	124444555	C	T
3	chr3:124445309:A:G	0	124445309	G	A
3	chr3:124445682:T:C	0	124445682	C	T
3	chr3:124446370:G:A	0	124446370	A	G
3	chr3:124447616:C:T	0	124447616	T	C
3	chr3:124447656:T:C	0	124447656	C	T
3	chr3:124447661:G:A	0	124447661	A	G
3	chr3:124448061:A:T	0	124448061	T	A
3	chr3:124448082:G:A	0	124448082	A	G
3	chr3:124448660:A:G	0	124448660	G	A
3	chr3:124449881:G:T	0	124449881	T	G
3	chr3:124452192:G:A	0	124452192	A	G
3	chr3:124453403:G:A	0	124453403	A	G
3	chr3:124453470:ATC:A	0	124453470	A	ATC
3	chr3:124454658:A:G	0	124454658	G	A
3	chr3:124457575:A:G	0	124457575	G	A
3	chr3:124459316:G:A	0	124459316	A	G
3	chr3:124459429:T:C	0	124459429	C	T
3	chr3:124460809:C:T	0	124460809	T	C
3	chr3:124460818:G:A	0	124460818	A	G
3	chr3:124460823:G:A	0	124460823	A	G
3	chr3:124461479:T:A	0	124461479	A	T
3	chr3:124462414:C:T	0	124462414	T	C
3	chr3:124462607:C:T	0	124462607	T	C
3	chr3:124462892:G:A	0	124462892	A	G
3	chr3:124463744:G:C	0	124463744	C	G
3	chr3:124463846:C:T	0	124463846	T	C
3	chr3:124465724:G:A	0	124465724	A	G
3	chr3:124466352:A:G	0	124466352	G	A
3	chr3:124466494:G:GA	0	124466494	GA	G
3	chr3:124467029:A:G	0	124467029	G	A
3	chr3:124467664:A:T	0	124467664	T	A
3	chr3:124467966:G:C	0	124467966	C	G
3	chr3:124468160:C:G	0	124468160	G	C
3	chr3:124468623:A:G	0	124468623	G	A
3	chr3:124469099:A:G	0	124469099	G	A
3	chr3:124470562:C:T	0	124470562	T	C
3	chr3:124470809:T:C	0	124470809	C	T
3	chr3:124471399:C:A	0	124471399	A	C
3	chr3:124471442:C:T	0	124471442	T	C
3	chr3:124471961:C:T	0	124471961	T	C
3	chr3:124472306:T:C	0	124472306	C	T
3	chr3:124474037:C:T	0	124474037	T	C
3	chr3:124474085:G:A	0	124474085	A	G
3	chr3:124476757:C:T	0	124476757	T	C
3	chr3:124477247:A:T	0	124477247	T	A
3	chr3:124480213:G:C	0	124480213	C	G
3	chr3:124480339:C:A	0	124480339	A	C
3	chr3:124481077:A:G	0	124481077	G	A
3	chr3:124481954:T:A	0	124481954	A	T
3	chr3:124481994:G:T	0	124481994	T	G
3	chr3:124483260:G:T	0	124483260	T	G
3	chr3:124483509:G:T	0	124483509	T	G
3	chr3:124484149:C:T	0	124484149	T	C
3	chr3:124484925:G:A	0	124484925	A	G
3	chr3:124486099:T:C	0	124486099	C	T
3	chr3:124486248:G:A	0	124486248	A	G
3	chr3:124486610:T:C	0	124486610	C	T
3	chr3:124487133:C:G	0	124487133	G	C
3	chr3:124490148:C:T	0	124490148	T	C
3	chr3:124490149:T:G	0	124490149	G	T
3	chr3:124490591:A:G	0	124490591	G	A
3	chr3:124491497:C:A	0	124491497	A	C
3	chr3:124491697:G:A	0	124491697	A	G
3	chr3:124491780:C:T	0	124491780	T	C
3	chr3:124492095:AC:A	0	124492095	A	AC
3	chr3:124492203:T:C	0	124492203	C	T
3	chr3:124497761:A:G	0	124497761	G	A
3	chr3:124498822:T:C	0	124498822	C	T
3	chr3:124499753:G:A	0	124499753	A	G
3	chr3:124500627:A:G	0	124500627	G	A
3	chr3:124500865:C:T	0	124500865	T	C
3	chr3:124500883:CT:C	0	124500883	C	CT
3	chr3:124501035:A:G	0	124501035	G	A
3	chr3:124501492:T:C	0	124501492	C	T
3	chr3:124501771:C:T	0	124501771	T	C
3	chr3:124501855:G:T	0	124501855	T	G
3	chr3:124502299:G:A	0	124502299	A	G
3	chr3:124503902:T:C	0	124503902	C	T
3	chr3:124504049:C:T	0	124504049	T	C
3	chr3:124504088:G:A	0	124504088	A	G
3	chr3:124504451:A:G	0	124504451	G	A
3	chr3:124506061:C:G	0	124506061	G	C
3	chr3:124506087:G:A	0	124506087	A	G
3	chr3:124506146:G:A	0	124506146	A	G
3	chr3:124506244:A:G	0	124506244	G	A
3	chr3:124506358:G:A	0	124506358	A	G
3	chr3:124506996:C:T	0	124506996	T	C
3	chr3:124508700:G:A	0	124508700	A	G
3	chr3:124509576:T:C	0	124509576	C	T
3	chr3:124510192:T:C	0	124510192	C	T
3	chr3:124510273:G:A	0	124510273	A	G
3	chr3:124510540:A:G	0	124510540	G	A
3	chr3:124511043:G:A	0	124511043	A	G
3	chr3:124512361:G:A	0	124512361	A	G
3	chr3:124512684:A:T	0	124512684	T	A
3	chr3:124513189:C:T	0	124513189	T	C
3	chr3:124513343:C:T	0	124513343	T	C
3	chr3:124514169:G:A	0	124514169	A	G
3	chr3:124514228:T:A	0	124514228	A	T
3	chr3:124514238:C:T	0	124514238	T	C
3	chr3:124514479:A:G	0	124514479	G	A
3	chr3:124514698:C:T	0	124514698	T	C
3	chr3:124517167:G:A	0	124517167	A	G
3	chr3:124518070:C:T	0	124518070	T	C
3	chr3:124518098:A:G	0	124518098	G	A
3	chr3:124518744:C:T	0	124518744	T	C
3	chr3:124522275:C:G	0	124522275	G	C
3	chr3:124522293:G:A	0	124522293	A	G
3	chr3:124522510:G:A	0	124522510	A	G
3	chr3:124524801:T:G	0	124524801	G	T
3	chr3:124525632:G:A	0	124525632	A	G
3	chr3:124527971:A:G	0	124527971	G	A
3	chr3:124528302:G:A	0	124528302	A	G
3	chr3:124529031:T:C	0	124529031	C	T
3	chr3:124530128:T:C	0	124530128	C	T
3	chr3:124530229:T:C	0	124530229	C	T
3	chr3:124531778:C:T	0	124531778	T	C
3	chr3:124533137:C:A	0	124533137	A	C
3	chr3:124533290:A:G	0	124533290	G	A
3	chr3:124533537:C:T	0	124533537	T	C
3	chr3:124534290:A:G	0	124534290	G	A
3	chr3:124534636:A:G	0	124534636	G	A
3	chr3:124534734:A:G	0	124534734	G	A
3	chr3:124535591:T:G	0	124535591	G	T
3	chr3:124537288:T:C	0	124537288	C	T
3	chr3:124539058:T:A	0	124539058	A	T
3	chr3:124539853:G:A	0	124539853	A	G
3	chr3:124541948:C:T	0	124541948	T	C
3	chr3:124542272:T:A	0	124542272	A	T
3	chr3:124542337:A:C	0	124542337	C	A
3	chr3:124542925:G:C	0	124542925	C	G
3	chr3:124543022:A:G	0	124543022	G	A
3	chr3:124544748:T:C	0	124544748	C	T
3	chr3:124545335:G:A	0	124545335	A	G
3	chr3:124547547:C:A	0	124547547	A	C
3	chr3:124547700:G:A	0	124547700	A	G
3	chr3:124547790:C:T	0	124547790	T	C
3	chr3:124548449:C:T	0	124548449	T	C
3	chr3:124549819:A:G	0	124549819	G	A
3	chr3:124550093:A:G	0	124550093	G	A
3	chr3:124552267:A:G	0	124552267	G	A
3	chr3:124552353:C:T	0	124552353	T	C
3	chr3:124552983:C:G	0	124552983	G	C
3	chr3:124553170:A:G	0	124553170	G	A
3	chr3:124554822:A:G	0	124554822	G	A
3	chr3:124554938:G:A	0	124554938	A	G
3	chr3:124555060:A:G	0	124555060	G	A
3	chr3:124556912:A:T	0	124556912	T	A
3	chr3:124558518:A:G	0	124558518	G	A
3	chr3:124558533:C:T	0	124558533	T	C
3	chr3:124559321:G:A	0	124559321	A	G
3	chr3:124560344:C:T	0	124560344	T	C
3	chr3:124562585:C:T	0	124562585	T	C
3	chr3:124563980:T:C	0	124563980	C	T
3	chr3:124564096:T:A	0	124564096	A	T
3	chr3:124564518:C:A	0	124564518	A	C
3	chr3:124564601:G:A	0	124564601	A	G
3	chr3:124565054:A:G	0	124565054	G	A
3	chr3:124565071:C:T	0	124565071	T	C
3	chr3:124565146:A:C	0	124565146	C	A
3	chr3:124565208:G:A	0	124565208	A	G
3	chr3:124565409:G:A	0	124565409	A	G
3	chr3:124565802:C:T	0	124565802	T	C
3	chr3:124566257:T:C	0	124566257	C	T
3	chr3:124566610:C:T	0	124566610	T	C
3	chr3:124566719:C:T	0	124566719	T	C
3	chr3:124566735:A:C	0	124566735	C	A
3	chr3:124566800:A:G	0	124566800	G	A
3	chr3:124567045:G:A	0	124567045	A	G
3	chr3:124567737:T:C	0	124567737	C	T
3	chr3:124567859:C:T	0	124567859	T	C
3	chr3:124568124:G:A	0	124568124	A	G
3	chr3:124568429:A:G	0	124568429	G	A
3	chr3:124568807:G:A	0	124568807	A	G
3	chr3:124569366:G:A	0	124569366	A	G
3	chr3:124569478:T:C	0	124569478	C	T
3	chr3:124570032:C:T	0	124570032	T	C
3	chr3:124570115:T:C	0	124570115	C	T
3	chr3:124570440:A:G	0	124570440	G	A
3	chr3:124570566:A:T	0	124570566	T	A
3	chr3:124570727:C:T	0	124570727	T	C
3	chr3:124570785:A:T	0	124570785	T	A
3	chr3:124571459:T:C	0	124571459	C	T
3	chr3:124571473:C:G	0	124571473	G	C
3	chr3:124572096:A:G	0	124572096	G	A
3	chr3:124572222:G:A	0	124572222	A	G
3	chr3:124572398:A:G	0	124572398	G	A
3	chr3:124572504:A:G	0	124572504	G	A
3	chr3:124572732:T:C	0	124572732	C	T
3	chr3:124573024:G:A	0	124573024	A	G
3	chr3:124573174:T:G	0	124573174	G	T
3	chr3:124573258:A:G	0	124573258	G	A
3	chr3:124573372:G:A	0	124573372	A	G
3	chr3:124573449:T:A	0	124573449	A	T
3	chr3:124573524:C:G	0	124573524	G	C
3	chr3:124573582:G:T	0	124573582	T	G
3	chr3:124574036:G:T	0	124574036	T	G
3	chr3:124574527:C:T	0	124574527	T	C
3	chr3:124574981:T:G	0	124574981	G	T
3	chr3:124575184:A:G	0	124575184	G	A
3	chr3:124575434:A:C	0	124575434	C	A
3	chr3:124575853:G:A	0	124575853	A	G
3	chr3:124576025:G:A	0	124576025	A	G
3	chr3:124576477:C:G	0	124576477	G	C
3	chr3:124576916:T:C	0	124576916	C	T
3	chr3:124577079:T:C	0	124577079	C	T
3	chr3:124577889:AC:A	0	124577889	A	AC
3	chr3:124578072:T:G	0	124578072	G	T
3	chr3:124578700:T:C	0	124578700	C	T
3	chr3:124578701:G:A	0	124578701	A	G
3	chr3:124578728:C:T	0	124578728	T	C
3	chr3:124578729:CT:C	0	124578729	C	CT
3	chr3:124578798:A:C	0	124578798	C	A
3	chr3:124578886:TG:T	0	124578886	T	TG
3	chr3:124579018:A:G	0	124579018	G	A
3	chr3:124579159:C:G	0	124579159	G	C
3	chr3:124579327:C:T	0	124579327	T	C
3	chr3:124579365:T:C	0	124579365	C	T
3	chr3:124579378:A:G	0	124579378	G	A
3	chr3:124579576:G:A	0	124579576	A	G
3	chr3:124579605:T:G	0	124579605	G	T
3	chr3:124579717:T:C	0	124579717	C	T
3	chr3:124579754:A:G	0	124579754	G	A
3	chr3:124579965:C:A	0	124579965	A	C
3	chr3:124580056:C:T	0	124580056	T	C
3	chr3:124580175:A:G	0	124580175	G	A
3	chr3:124580200:A:G	0	124580200	G	A
3	chr3:124580207:C:T	0	124580207	T	C
3	chr3:124580248:G:A	0	124580248	A	G
3	chr3:124580249:C:T	0	124580249	T	C
3	chr3:124580279:C:T	0	124580279	T	C
3	chr3:124580569:A:C	0	124580569	C	A
3	chr3:124580774:G:A	0	124580774	A	G
3	chr3:124580883:A:G	0	124580883	G	A
3	chr3:124581216:T:C	0	124581216	C	T
3	chr3:124581254:A:G	0	124581254	G	A
3	chr3:124581265:C:T	0	124581265	T	C
3	chr3:124581287:A:G	0	124581287	G	A
3	chr3:124581348:G:A	0	124581348	A	G
3	chr3:124581358:G:A	0	124581358	A	G
3	chr3:124581518:C:G	0	124581518	G	C
3	chr3:124581540:G:T	0	124581540	T	G
3	chr3:124581622:G:C	0	124581622	C	G
3	chr3:124581918:G:A	0	124581918	A	G
3	chr3:124581944:T:C	0	124581944	C	T
3	chr3:124582174:C:T	0	124582174	T	C
3	chr3:124582219:C:T	0	124582219	T	C
3	chr3:124582310:T:C	0	124582310	C	T
3	chr3:124582543:A:G	0	124582543	G	A
3	chr3:124582633:G:A	0	124582633	A	G
3	chr3:124582810:C:T	0	124582810	T	C
3	chr3:124582993:G:A	0	124582993	A	G
3	chr3:124583323:A:G	0	124583323	G	A
3	chr3:124583354:T:TGTTCTCTC	0	124583354	TGTTCTCTC	T
3	chr3:124583355:A:C	0	124583355	C	A
3	chr3:124583357:T:TGA	0	124583357	TGA	T
3	chr3:124583541:G:A	0	124583541	A	G
3	chr3:124583754:G:C	0	124583754	C	G
3	chr3:124584113:T:G	0	124584113	G	T
3	chr3:124584186:C:T	0	124584186	T	C
3	chr3:124584243:T:C	0	124584243	C	T
3	chr3:124584329:G:A	0	124584329	A	G
3	chr3:124584546:A:G	0	124584546	G	A
3	chr3:124585462:G:A	0	124585462	A	G
3	chr3:124585536:C:T	0	124585536	T	C
3	chr3:124585642:T:C	0	124585642	C	T
3	chr3:124585834:A:G	0	124585834	G	A
3	chr3:124586137:C:G	0	124586137	G	C
3	chr3:124586448:T:G	0	124586448	G	T
3	chr3:124586998:A:C	0	124586998	C	A
3	chr3:124587137:G:A	0	124587137	A	G
3	chr3:124587213:A:C	0	124587213	C	A
3	chr3:124587228:G:GATAAAGGC	0	124587228	GATAAAGGC	G
3	chr3:124587356:G:A	0	124587356	A	G
3	chr3:124587365:A:G	0	124587365	G	A
3	chr3:124587519:C:G	0	124587519	G	C
3	chr3:124587571:G:A	0	124587571	A	G
3	chr3:124587974:G:A	0	124587974	A	G
3	chr3:124588039:AGAT:A	0	124588039	A	AGAT
3	chr3:124588593:T:G	0	124588593	G	T
3	chr3:124588615:G:A	0	124588615	A	G
3	chr3:124588679:GCCT:G	0	124588679	G	GCCT
3	chr3:124588704:G:T	0	124588704	T	G
3	chr3:124588711:T:C	0	124588711	C	T
3	chr3:124589361:C:T	0	124589361	T	C
3	chr3:124589374:C:T	0	124589374	T	C
3	chr3:124589377:T:C	0	124589377	C	T
3	chr3:124589477:C:T	0	124589477	T	C
3	chr3:124589486:G:A	0	124589486	A	G
3	chr3:124589787:T:C	0	124589787	C	T
3	chr3:124590088:T:C	0	124590088	C	T
3	chr3:124590491:A:G	0	124590491	G	A
3	chr3:124590647:G:A	0	124590647	A	G
3	chr3:124590827:A:G	0	124590827	G	A
3	chr3:124591070:T:C	0	124591070	C	T
3	chr3:124591172:T:G	0	124591172	G	T
3	chr3:124591363:T:C	0	124591363	C	T
3	chr3:124591491:T:C	0	124591491	C	T
3	chr3:124591687:A:G	0	124591687	G	A
3	chr3:124591821:C:T	0	124591821	T	C
3	chr3:124592489:T:C	0	124592489	C	T
3	chr3:124592585:GTTC:G	0	124592585	G	GTTC
3	chr3:124592743:G:C	0	124592743	C	G
3	chr3:124593036:T:C	0	124593036	C	T
3	chr3:124593505:C:T	0	124593505	T	C
3	chr3:124594137:C:T	0	124594137	T	C
3	chr3:124594257:C:T	0	124594257	T	C
3	chr3:124594483:C:T	0	124594483	T	C
3	chr3:124594757:A:G	0	124594757	G	A
3	chr3:124594803:A:T	0	124594803	T	A
3	chr3:124594969:T:A	0	124594969	A	T
3	chr3:124595106:A:T	0	124595106	T	A
3	chr3:124595713:A:G	0	124595713	G	A
3	chr3:124595950:A:T	0	124595950	T	A
3	chr3:124596201:G:A	0	124596201	A	G
3	chr3:124596214:T:C	0	124596214	C	T
3	chr3:124596274:A:G	0	124596274	G	A
3	chr3:124596338:T:G	0	124596338	G	T
3	chr3:124596489:C:A	0	124596489	A	C
3	chr3:124597417:A:G	0	124597417	G	A
3	chr3:124597798:CTT:C	0	124597798	C	CTT
3	chr3:124597945:C:T	0	124597945	T	C
3	chr3:124598304:A:G	0	124598304	G	A
3	chr3:124598529:A:G	0	124598529	G	A
3	chr3:124598732:A:G	0	124598732	G	A
3	chr3:124598896:G:C	0	124598896	C	G
3	chr3:124598929:A:G	0	124598929	G	A
3	chr3:124598996:C:T	0	124598996	T	C
3	chr3:124599012:A:G	0	124599012	G	A
3	chr3:124599179:G:A	0	124599179	A	G
3	chr3:124599288:A:G	0	124599288	G	A
3	chr3:124600053:T:G	0	124600053	G	T
3	chr3:124600451:G:A	0	124600451	A	G
3	chr3:124600481:A:G	0	124600481	G	A
3	chr3:124601063:G:A	0	124601063	A	G
3	chr3:124601366:G:C	0	124601366	C	G
3	chr3:124601596:A:G	0	124601596	G	A
3	chr3:124601715:AT:A	0	124601715	A	AT
3	chr3:124601832:C:T	0	124601832	T	C
3	chr3:124601958:A:G	0	124601958	G	A
3	chr3:124601959:G:A	0	124601959	A	G
3	chr3:124602128:G:T	0	124602128	T	G
3	chr3:124602134:A:G	0	124602134	G	A
3	chr3:124602287:A:G	0	124602287	G	A
3	chr3:124602288:A:G	0	124602288	G	A
3	chr3:124602857:C:T	0	124602857	T	C
3	chr3:124602884:C:G	0	124602884	G	C
3	chr3:124602953:TG:T	0	124602953	T	TG
3	chr3:124603046:A:G	0	124603046	G	A
3	chr3:124603295:T:A	0	124603295	A	T
3	chr3:124603386:C:T	0	124603386	T	C
3	chr3:124603546:T:C	0	124603546	C	T
3	chr3:124603664:T:C	0	124603664	C	T
3	chr3:124603671:C:T	0	124603671	T	C
3	chr3:124603676:A:G	0	124603676	G	A
3	chr3:124603969:G:A	0	124603969	A	G
3	chr3:124604152:TTTA:T	0	124604152	T	TTTA
3	chr3:124604321:A:G	0	124604321	G	A
3	chr3:124604381:C:A	0	124604381	A	C
3	chr3:124604479:G:C	0	124604479	C	G
3	chr3:124604499:C:T	0	124604499	T	C
3	chr3:124604585:A:T	0	124604585	T	A
3	chr3:124604748:A:G	0	124604748	G	A
3	chr3:124604915:G:A	0	124604915	A	G
3	chr3:124604931:A:G	0	124604931	G	A
3	chr3:124605320:C:T	0	124605320	T	C
3	chr3:124605487:T:C	0	124605487	C	T
3	chr3:124605686:C:T	0	124605686	T	C
3	chr3:124605848:G:A	0	124605848	A	G
3	chr3:124606009:A:G	0	124606009	G	A
3	chr3:124606054:AT:A	0	124606054	A	AT
3	chr3:124606100:A:C	0	124606100	C	A
3	chr3:124606123:T:C	0	124606123	C	T
3	chr3:124606948:G:A	0	124606948	A	G
3	chr3:124607276:A:G	0	124607276	G	A
3	chr3:124607378:T:C	0	124607378	C	T
3	chr3:124607488:A:G	0	124607488	G	A
3	chr3:124607807:G:A	0	124607807	A	G
3	chr3:124607811:A:G	0	124607811	G	A
3	chr3:124607954:G:T	0	124607954	T	G
3	chr3:124608172:G:A	0	124608172	A	G
3	chr3:124608284:G:A	0	124608284	A	G
3	chr3:124608432:T:C	0	124608432	C	T
3	chr3:124608458:G:A	0	124608458	A	G
3	chr3:124609499:C:G	0	124609499	G	C
3	chr3:124609541:G:A	0	124609541	A	G
3	chr3:124609584:G:A	0	124609584	A	G
3	chr3:124609647:C:T	0	124609647	T	C
3	chr3:124609659:C:A	0	124609659	A	C
3	chr3:124609786:A:T	0	124609786	T	A
3	chr3:124610314:G:T	0	124610314	T	G
3	chr3:124610822:G:A	0	124610822	A	G
3	chr3:124611469:A:G	0	124611469	G	A
3	chr3:124611568:A:T	0	124611568	T	A
3	chr3:124611897:G:A	0	124611897	A	G
3	chr3:124612128:G:A	0	124612128	A	G
3	chr3:124612637:G:A	0	124612637	A	G
3	chr3:124612724:T:C	0	124612724	C	T
3	chr3:124612753:C:T	0	124612753	T	C
3	chr3:124612909:TTAAA:T	0	124612909	T	TTAAA
3	chr3:124614008:T:A	0	124614008	A	T
3	chr3:124614654:T:C	0	124614654	C	T
3	chr3:124615404:C:G	0	124615404	G	C
3	chr3:124615752:G:T	0	124615752	T	G
3	chr3:124615756:A:G	0	124615756	G	A
3	chr3:124616229:C:T	0	124616229	T	C
3	chr3:124616589:T:C	0	124616589	C	T
3	chr3:124616726:G:T	0	124616726	T	G
3	chr3:124617039:G:T	0	124617039	T	G
3	chr3:124617674:C:T	0	124617674	T	C
3	chr3:124618265:A:G	0	124618265	G	A
3	chr3:124618555:G:A	0	124618555	A	G
3	chr3:124620246:G:A	0	124620246	A	G
3	chr3:124620627:C:G	0	124620627	G	C
3	chr3:124620680:G:A	0	124620680	A	G
3	chr3:124620903:A:G	0	124620903	G	A
3	chr3:124621246:G:A	0	124621246	A	G
3	chr3:124621302:C:T	0	124621302	T	C
3	chr3:124621375:G:C	0	124621375	C	G
3	chr3:124621585:G:A	0	124621585	A	G
3	chr3:124621744:G:A	0	124621744	A	G
3	chr3:124621983:T:C	0	124621983	C	T
3	chr3:124622000:G:A	0	124622000	A	G
3	chr3:124622252:G:A	0	124622252	A	G
3	chr3:124622301:C:T	0	124622301	T	C
3	chr3:124622305:T:G	0	124622305	G	T
3	chr3:124622688:T:C	0	124622688	C	T
3	chr3:124622959:T:C	0	124622959	C	T
3	chr3:124623567:T:C	0	124623567	C	T
3	chr3:124623780:T:C	0	124623780	C	T
3	chr3:124623938:G:A	0	124623938	A	G
3	chr3:124624220:T:A	0	124624220	A	T
3	chr3:124624547:T:C	0	124624547	C	T
3	chr3:124624819:G:T	0	124624819	T	G
3	chr3:124625241:A:C	0	124625241	C	A
3	chr3:124625262:A:G	0	124625262	G	A
3	chr3:124625492:A:G	0	124625492	G	A
3	chr3:124625532:A:G	0	124625532	G	A
3	chr3:124625729:T:TTCA	0	124625729	TTCA	T
3	chr3:124625753:AT:A	0	124625753	A	AT
3	chr3:124625758:G:A	0	124625758	A	G
3	chr3:124626036:G:A	0	124626036	A	G
3	chr3:124626297:T:C	0	124626297	C	T
3	chr3:124626527:C:T	0	124626527	T	C
3	chr3:124627030:G:A	0	124627030	A	G
3	chr3:124627063:C:A	0	124627063	A	C
3	chr3:124627136:G:A	0	124627136	A	G
3	chr3:124627294:G:T	0	124627294	T	G
3	chr3:124627592:A:T	0	124627592	T	A
3	chr3:124627783:A:G	0	124627783	G	A
3	chr3:124627876:G:A	0	124627876	A	G
3	chr3:124627936:T:G	0	124627936	G	T
3	chr3:124628092:G:A	0	124628092	A	G
3	chr3:124628596:T:C	0	124628596	C	T
3	chr3:124628612:G:A	0	124628612	A	G
3	chr3:124628621:G:A	0	124628621	A	G
3	chr3:124628882:GC:G	0	124628882	G	GC
3	chr3:124628936:G:A	0	124628936	A	G
3	chr3:124629115:G:A	0	124629115	A	G
3	chr3:124629127:C:T	0	124629127	T	C
3	chr3:124629154:C:T	0	124629154	T	C
3	chr3:124629169:T:A	0	124629169	A	T
3	chr3:124629374:G:A	0	124629374	A	G
3	chr3:124629831:C:T	0	124629831	T	C
3	chr3:124630152:C:T	0	124630152	T	C
3	chr3:124630273:G:A	0	124630273	A	G
3	chr3:124630279:G:A	0	124630279	A	G
3	chr3:124631192:C:G	0	124631192	G	C
3	chr3:124631226:T:C	0	124631226	C	T
3	chr3:124631591:A:G	0	124631591	G	A
3	chr3:124631772:C:A	0	124631772	A	C
3	chr3:124631774:G:A	0	124631774	A	G
3	chr3:124631808:A:G	0	124631808	G	A
3	chr3:124631831:T:C	0	124631831	C	T
3	chr3:124632003:T:C	0	124632003	C	T
3	chr3:124632009:C:G	0	124632009	G	C
3	chr3:124632469:G:A	0	124632469	A	G
3	chr3:124633223:C:T	0	124633223	T	C
3	chr3:124633238:T:C	0	124633238	C	T
3	chr3:124633262:C:T	0	124633262	T	C
3	chr3:124633389:A:G	0	124633389	G	A
3	chr3:124633726:A:G	0	124633726	G	A
3	chr3:124633881:G:A	0	124633881	A	G
3	chr3:124634546:C:A	0	124634546	A	C
3	chr3:124634685:T:C	0	124634685	C	T
3	chr3:124634739:A:G	0	124634739	G	A
3	chr3:124634925:T:C	0	124634925	C	T
3	chr3:124635021:G:A	0	124635021	A	G
3	chr3:124635468:G:C	0	124635468	C	G
3	chr3:124635760:A:G	0	124635760	G	A
3	chr3:124635837:T:C	0	124635837	C	T
3	chr3:124636030:G:A	0	124636030	A	G
3	chr3:124636308:T:C	0	124636308	C	T
3	chr3:124636517:C:T	0	124636517	T	C
3	chr3:124636720:CATA:C	0	124636720	C	CATA
3	chr3:124637087:C:T	0	124637087	T	C
3	chr3:124637815:A:C	0	124637815	C	A
3	chr3:124638690:A:C	0	124638690	C	A
3	chr3:124638882:A:G	0	124638882	G	A
3	chr3:124638929:G:A	0	124638929	A	G
3	chr3:124639055:C:G	0	124639055	G	C
3	chr3:124639194:T:C	0	124639194	C	T
3	chr3:124639245:TC:T	0	124639245	T	TC
3	chr3:124639425:ATAT:A	0	124639425	A	ATAT
3	chr3:124639868:A:G	0	124639868	G	A
3	chr3:124640060:A:G	0	124640060	G	A
3	chr3:124640245:A:G	0	124640245	G	A
3	chr3:124640995:C:T	0	124640995	T	C
3	chr3:124641226:C:T	0	124641226	T	C
3	chr3:124641315:A:G	0	124641315	G	A
3	chr3:124641652:T:C	0	124641652	C	T
3	chr3:124641676:G:A	0	124641676	A	G
3	chr3:124642048:A:G	0	124642048	G	A
3	chr3:124642156:C:T	0	124642156	T	C
3	chr3:124642172:T:C	0	124642172	C	T
3	chr3:124642251:T:C	0	124642251	C	T
3	chr3:124642355:C:T	0	124642355	T	C
3	chr3:124642486:G:A	0	124642486	A	G
3	chr3:124642579:C:T	0	124642579	T	C
3	chr3:124642598:C:A	0	124642598	A	C
3	chr3:124643006:A:G	0	124643006	G	A
3	chr3:124644154:A:G	0	124644154	G	A
3	chr3:124644206:TA:T	0	124644206	T	TA
3	chr3:124644373:G:A	0	124644373	A	G
3	chr3:124644820:G:A	0	124644820	A	G
3	chr3:124644949:T:C	0	124644949	C	T
3	chr3:124644974:T:C	0	124644974	C	T
3	chr3:124644988:G:A	0	124644988	A	G
3	chr3:124645498:G:T	0	124645498	T	G
3	chr3:124645637:TC:T	0	124645637	T	TC
3	chr3:124645639:TCTCTCTCTC:T	0	124645639	T	TCTCTCTCTC
3	chr3:124645777:G:A	0	124645777	A	G
3	chr3:124645933:C:T	0	124645933	T	C
3	chr3:124645937:C:G	0	124645937	G	C
3	chr3:124645956:C:T	0	124645956	T	C
3	chr3:124645981:A:G	0	124645981	G	A
3	chr3:124646073:A:G	0	124646073	G	A
3	chr3:124646338:T:C	0	124646338	C	T
3	chr3:124646567:T:G	0	124646567	G	T
3	chr3:124646624:C:G	0	124646624	G	C
3	chr3:124646746:A:G	0	124646746	G	A
3	chr3:124646829:GAT:G	0	124646829	G	GAT
3	chr3:124646956:C:T	0	124646956	T	C
3	chr3:124646957:G:A	0	124646957	A	G
3	chr3:124647121:C:T	0	124647121	T	C
3	chr3:124647202:C:T	0	124647202	T	C
3	chr3:124647427:T:C	0	124647427	C	T
3	chr3:124647430:T:C	0	124647430	C	T
3	chr3:124647500:C:T	0	124647500	T	C
3	chr3:124647636:A:G	0	124647636	G	A
3	chr3:124647815:G:A	0	124647815	A	G
3	chr3:124648037:T:G	0	124648037	G	T
3	chr3:124648727:G:T	0	124648727	T	G
3	chr3:124649498:A:G	0	124649498	G	A
3	chr3:124650364:A:G	0	124650364	G	A
3	chr3:124650803:T:C	0	124650803	C	T
3	chr3:124650897:C:T	0	124650897	T	C
3	chr3:124651494:T:C	0	124651494	C	T
3	chr3:124651679:C:T	0	124651679	T	C
3	chr3:124651886:T:C	0	124651886	C	T
3	chr3:124651944:T:A	0	124651944	A	T
3	chr3:124652188:C:T	0	124652188	T	C
3	chr3:124652310:T:C	0	124652310	C	T
3	chr3:124652648:C:T	0	124652648	T	C
3	chr3:124653167:A:G	0	124653167	G	A
3	chr3:124653228:G:A	0	124653228	A	G
3	chr3:124653256:T:C	0	124653256	C	T
3	chr3:124654585:T:C	0	124654585	C	T
3	chr3:124654876:G:T	0	124654876	T	G
3	chr3:124655255:C:T	0	124655255	T	C
3	chr3:124655412:G:A	0	124655412	A	G
3	chr3:124655558:A:C	0	124655558	C	A
3	chr3:124656093:C:T	0	124656093	T	C
3	chr3:124656952:C:T	0	124656952	T	C
3	chr3:124657165:T:C	0	124657165	C	T
3	chr3:124657806:G:A	0	124657806	A	G
3	chr3:124658318:G:A	0	124658318	A	G
3	chr3:124658349:G:A	0	124658349	A	G
3	chr3:124658885:G:A	0	124658885	A	G
3	chr3:124658920:C:G	0	124658920	G	C
3	chr3:124658973:A:G	0	124658973	G	A
3	chr3:124659011:G:A	0	124659011	A	G
3	chr3:124659068:T:C	0	124659068	C	T
3	chr3:124659565:A:G	0	124659565	G	A
3	chr3:124659673:A:G	0	124659673	G	A
3	chr3:124659824:AATATT:A	0	124659824	A	AATATT
3	chr3:124659991:A:G	0	124659991	G	A
3	chr3:124660184:T:C	0	124660184	C	T
3	chr3:124660419:C:T	0	124660419	T	C
3	chr3:124660641:A:G	0	124660641	G	A
3	chr3:124660794:C:A	0	124660794	A	C
3	chr3:124660901:G:C	0	124660901	C	G
3	chr3:124660970:T:C	0	124660970	C	T
3	chr3:124661367:G:T	0	124661367	T	G
3	chr3:124661562:C:A	0	124661562	A	C
3	chr3:124661600:G:A	0	124661600	A	G
3	chr3:124662145:A:G	0	124662145	G	A
3	chr3:124662351:C:T	0	124662351	T	C
3	chr3:124662839:C:G	0	124662839	G	C
3	chr3:124663198:C:T	0	124663198	T	C
3	chr3:124663300:A:G	0	124663300	G	A
3	chr3:124663829:A:G	0	124663829	G	A
3	chr3:124663877:A:G	0	124663877	G	A
3	chr3:124664122:A:AT	0	124664122	AT	A
3	chr3:124664138:AC:A	0	124664138	A	AC
3	chr3:124664567:C:T	0	124664567	T	C
3	chr3:124664696:A:C	0	124664696	C	A
3	chr3:124664839:T:C	0	124664839	C	T
3	chr3:124664964:T:G	0	124664964	G	T
3	chr3:124665007:C:G	0	124665007	G	C
3	chr3:124665092:A:C	0	124665092	C	A
3	chr3:124665094:AG:A	0	124665094	A	AG
3	chr3:124665340:G:A	0	124665340	A	G
3	chr3:124665584:C:T	0	124665584	T	C
3	chr3:124665707:C:T	0	124665707	T	C
3	chr3:124665754:A:G	0	124665754	G	A
3	chr3:124666007:T:G	0	124666007	G	T
3	chr3:124666454:T:C	0	124666454	C	T
3	chr3:124666514:A:G	0	124666514	G	A
3	chr3:124666772:C:T	0	124666772	T	C
3	chr3:124666775:C:A	0	124666775	A	C
3	chr3:124666976:T:C	0	124666976	C	T
3	chr3:124667095:T:C	0	124667095	C	T
3	chr3:124667113:C:T	0	124667113	T	C
3	chr3:124667492:C:T	0	124667492	T	C
3	chr3:124667746:A:G	0	124667746	G	A
3	chr3:124668071:C:T	0	124668071	T	C
3	chr3:124668169:C:T	0	124668169	T	C
3	chr3:124668198:G:A	0	124668198	A	G
3	chr3:124668201:C:T	0	124668201	T	C
3	chr3:124668305:A:C	0	124668305	C	A
3	chr3:124668399:G:A	0	124668399	A	G
3	chr3:124668563:A:T	0	124668563	T	A
3	chr3:124668592:G:T	0	124668592	T	G
3	chr3:124668734:C:A	0	124668734	A	C
3	chr3:124669397:T:C	0	124669397	C	T
3	chr3:124669527:A:G	0	124669527	G	A
3	chr3:124669782:C:T	0	124669782	T	C
3	chr3:124670031:G:A	0	124670031	A	G
3	chr3:124670085:T:C	0	124670085	C	T
3	chr3:124670252:G:T	0	124670252	T	G
3	chr3:124670599:T:G	0	124670599	G	T
3	chr3:124670621:T:C	0	124670621	C	T
3	chr3:124670750:A:G	0	124670750	G	A
3	chr3:124670912:C:T	0	124670912	T	C
3	chr3:124671395:G:A	0	124671395	A	G
3	chr3:124671505:G:A	0	124671505	A	G
3	chr3:124672780:C:G	0	124672780	G	C
3	chr3:124672807:GC:G	0	124672807	G	GC
3	chr3:124672948:A:G	0	124672948	G	A
3	chr3:124672996:C:T	0	124672996	T	C
3	chr3:124673010:G:A	0	124673010	A	G
3	chr3:124673174:T:C	0	124673174	C	T
3	chr3:124673387:A:AAAAC	0	124673387	AAAAC	A
3	chr3:124674012:A:G	0	124674012	G	A
3	chr3:124674044:T:C	0	124674044	C	T
3	chr3:124674064:A:G	0	124674064	G	A
3	chr3:124674193:A:G	0	124674193	G	A
3	chr3:124674227:A:G	0	124674227	G	A
3	chr3:124674748:A:G	0	124674748	G	A
3	chr3:124674763:A:G	0	124674763	G	A
3	chr3:124675093:T:C	0	124675093	C	T
3	chr3:124675429:T:C	0	124675429	C	T
3	chr3:124675474:C:A	0	124675474	A	C
3	chr3:124675794:C:A	0	124675794	A	C
3	chr3:124675810:A:G	0	124675810	G	A
3	chr3:124675820:G:A	0	124675820	A	G
3	chr3:124676291:G:A	0	124676291	A	G
3	chr3:124676540:C:T	0	124676540	T	C
3	chr3:124676760:A:G	0	124676760	G	A
3	chr3:124677140:G:A	0	124677140	A	G
3	chr3:124677491:T:G	0	124677491	G	T
3	chr3:124677803:A:T	0	124677803	T	A
3	chr3:124679184:A:G	0	124679184	G	A
3	chr3:124679265:C:T	0	124679265	T	C
3	chr3:124679724:A:T	0	124679724	T	A
3	chr3:124679742:A:C	0	124679742	C	A
3	chr3:124680269:G:A	0	124680269	A	G
3	chr3:124680446:A:G	0	124680446	G	A
3	chr3:124681245:A:G	0	124681245	G	A
3	chr3:124681260:A:G	0	124681260	G	A
3	chr3:124681345:C:T	0	124681345	T	C
3	chr3:124681364:G:A	0	124681364	A	G
3	chr3:124682378:G:T	0	124682378	T	G
3	chr3:124682845:T:C	0	124682845	C	T
3	chr3:124682950:G:A	0	124682950	A	G
3	chr3:124683410:A:G	0	124683410	G	A
3	chr3:124683518:C:T	0	124683518	T	C
3	chr3:124683771:G:T	0	124683771	T	G
3	chr3:124684006:T:C	0	124684006	C	T
3	chr3:124684708:C:T	0	124684708	T	C
3	chr3:124685013:G:A	0	124685013	A	G
3	chr3:124685552:A:G	0	124685552	G	A
3	chr3:124685667:A:G	0	124685667	G	A
3	chr3:124685849:G:A	0	124685849	A	G
3	chr3:124686111:T:A	0	124686111	A	T
3	chr3:124686329:C:T	0	124686329	T	C
3	chr3:124686550:A:G	0	124686550	G	A
3	chr3:124687251:C:A	0	124687251	A	C
3	chr3:124687666:G:C	0	124687666	C	G
3	chr3:124687805:T:G	0	124687805	G	T
3	chr3:124688243:C:T	0	124688243	T	C
3	chr3:124688349:T:C	0	124688349	C	T
3	chr3:124688653:C:T	0	124688653	T	C
3	chr3:124688774:TAA:T	0	124688774	T	TAA
3	chr3:124688982:T:C	0	124688982	C	T
3	chr3:124689108:G:A	0	124689108	A	G
3	chr3:124689302:C:T	0	124689302	T	C
3	chr3:124689643:A:G	0	124689643	G	A
3	chr3:124689829:C:T	0	124689829	T	C
3	chr3:124689948:G:A	0	124689948	A	G
3	chr3:124690818:G:A	0	124690818	A	G
3	chr3:124691101:C:T	0	124691101	T	C
3	chr3:124691204:G:A	0	124691204	A	G
3	chr3:124691499:A:G	0	124691499	G	A
3	chr3:124693075:C:A	0	124693075	A	C
3	chr3:124693261:GT:G	0	124693261	G	GT
3	chr3:124693306:T:C	0	124693306	C	T
3	chr3:124693624:T:C	0	124693624	C	T
3	chr3:124693677:T:G	0	124693677	G	T
3	chr3:124693787:G:T	0	124693787	T	G
3	chr3:124693844:G:T	0	124693844	T	G
3	chr3:124695052:A:AT	0	124695052	AT	A
3	chr3:124695249:TACTA:T	0	124695249	T	TACTA
3	chr3:124695607:G:A	0	124695607	A	G
3	chr3:124696407:C:T	0	124696407	T	C
3	chr3:124696821:C:T	0	124696821	T	C
3	chr3:124697339:A:G	0	124697339	G	A
3	chr3:124697851:A:G	0	124697851	G	A
3	chr3:124697864:A:G	0	124697864	G	A
3	chr3:124697882:A:C	0	124697882	C	A
3	chr3:124698207:C:T	0	124698207	T	C
3	chr3:124698372:T:C	0	124698372	C	T
3	chr3:124699226:A:G	0	124699226	G	A
3	chr3:124699536:A:T	0	124699536	T	A
3	chr3:124699999:C:T	0	124699999	T	C
3	chr3:124700032:T:C	0	124700032	C	T
3	chr3:124701778:T:G	0	124701778	G	T
3	chr3:124701888:C:T	0	124701888	T	C
3	chr3:124703093:T:C	0	124703093	C	T
3	chr3:124703415:T:G	0	124703415	G	T
3	chr3:124703875:G:A	0	124703875	A	G
3	chr3:124704185:T:C	0	124704185	C	T
3	chr3:124704828:G:A	0	124704828	A	G
3	chr3:124705267:A:C	0	124705267	C	A
3	chr3:124705807:C:T	0	124705807	T	C
3	chr3:124706041:G:A	0	124706041	A	G
3	chr3:124708112:A:T	0	124708112	T	A
3	chr3:124708475:A:G	0	124708475	G	A
3	chr3:124708571:T:C	0	124708571	C	T
3	chr3:124708807:C:T	0	124708807	T	C
3	chr3:124709541:G:T	0	124709541	T	G
3	chr3:124709994:C:T	0	124709994	T	C
3	chr3:124710049:G:A	0	124710049	A	G
3	chr3:124710561:G:A	0	124710561	A	G
3	chr3:124710753:C:T	0	124710753	T	C
3	chr3:124711001:T:C	0	124711001	C	T
3	chr3:124711181:TA:T	0	124711181	T	TA
3	chr3:124711190:A:T	0	124711190	T	A
3	chr3:124712325:G:A	0	124712325	A	G
3	chr3:124712681:A:T	0	124712681	T	A
3	chr3:124713413:C:T	0	124713413	T	C
3	chr3:124713545:T:G	0	124713545	G	T
3	chr3:124714316:G:A	0	124714316	A	G
3	chr3:124714703:G:A	0	124714703	A	G
3	chr3:124714813:C:T	0	124714813	T	C
3	chr3:124714858:G:A	0	124714858	A	G
3	chr3:124714908:C:T	0	124714908	T	C
3	chr3:124716168:T:C	0	124716168	C	T
3	chr3:124716246:G:A	0	124716246	A	G
3	chr3:124716263:T:C	0	124716263	C	T
3	chr3:124716294:C:T	0	124716294	T	C
3	chr3:124716490:C:T	0	124716490	T	C
3	chr3:124717041:T:C	0	124717041	C	T
3	chr3:124717498:G:A	0	124717498	A	G
3	chr3:124718102:A:G	0	124718102	G	A
3	chr3:124718452:C:T	0	124718452	T	C
3	chr3:124719482:C:T	0	124719482	T	C
3	chr3:124719592:T:C	0	124719592	C	T
3	chr3:124720720:A:G	0	124720720	G	A
3	chr3:124721933:G:A	0	124721933	A	G
3	chr3:124722390:A:G	0	124722390	G	A
3	chr3:124722654:A:G	0	124722654	G	A
3	chr3:124723299:G:A	0	124723299	A	G
3	chr3:124724675:T:C	0	124724675	C	T
3	chr3:124725460:T:C	0	124725460	C	T
3	chr3:124725752:C:T	0	124725752	T	C
3	chr3:124727230:T:C	0	124727230	C	T
3	chr3:124728057:G:A	0	124728057	A	G
3	chr3:124728697:C:T	0	124728697	T	C
3	chr3:124728743:C:T	0	124728743	T	C
3	chr3:124728918:G:A	0	124728918	A	G
3	chr3:124729109:T:A	0	124729109	A	T
3	chr3:124729538:C:A	0	124729538	A	C
3	chr3:124730362:A:G	0	124730362	G	A
3	chr3:124730405:T:C	0	124730405	C	T
3	chr3:124730444:A:G	0	124730444	G	A
3	chr3:124730970:A:T	0	124730970	T	A
3	chr3:124731216:CAAAT:C	0	124731216	C	CAAAT
3	chr3:124731437:G:T	0	124731437	T	G
3	chr3:124731474:T:C	0	124731474	C	T
3	chr3:124731590:ATCT:A	0	124731590	A	ATCT
3	chr3:124732437:T:C	0	124732437	C	T
3	chr3:124732465:T:G	0	124732465	G	T
3	chr3:124732723:C:A	0	124732723	A	C
3	chr3:124733312:T:A	0	124733312	A	T
3	chr3:124734175:T:G	0	124734175	G	T
3	chr3:124734267:A:G	0	124734267	G	A
3	chr3:124734346:A:G	0	124734346	G	A
3	chr3:124734536:C:T	0	124734536	T	C
3	chr3:124735602:C:T	0	124735602	T	C
3	chr3:124735837:C:T	0	124735837	T	C
3	chr3:124737895:G:C	0	124737895	C	G
3	chr3:124738425:C:T	0	124738425	T	C
3	chr3:124738636:T:G	0	124738636	G	T
3	chr3:124738640:C:T	0	124738640	T	C
3	chr3:124739486:C:T	0	124739486	T	C
3	chr3:124742697:A:G	0	124742697	G	A
3	chr3:124742908:C:T	0	124742908	T	C
3	chr3:124742957:C:T	0	124742957	T	C
3	chr3:124743211:T:G	0	124743211	G	T
3	chr3:124743412:C:T	0	124743412	T	C
3	chr3:124743530:C:T	0	124743530	T	C
3	chr3:124743961:C:T	0	124743961	T	C
3	chr3:124744139:CT:C	0	124744139	C	CT
3	chr3:124744809:A:T	0	124744809	T	A
3	chr3:124745295:C:A	0	124745295	A	C
3	chr3:124745795:T:G	0	124745795	G	T
3	chr3:124746494:GAGA:G	0	124746494	G	GAGA
3	chr3:124746698:G:A	0	124746698	A	G
3	chr3:124747110:G:A	0	124747110	A	G
3	chr3:124747236:G:A	0	124747236	A	G
3	chr3:124747266:C:CA	0	124747266	CA	C
3	chr3:124748514:C:T	0	124748514	T	C
3	chr3:124750575:C:A	0	124750575	A	C
3	chr3:124750717:G:A	0	124750717	A	G
3	chr3:124752033:C:T	0	124752033	T	C
3	chr3:124752250:T:A	0	124752250	A	T
3	chr3:124752624:C:T	0	124752624	T	C
3	chr3:124752887:T:C	0	124752887	C	T
3	chr3:124752891:A:G	0	124752891	G	A
3	chr3:124753052:G:T	0	124753052	T	G
3	chr3:124753213:A:G	0	124753213	G	A
3	chr3:124753350:T:A	0	124753350	A	T
3	chr3:124753452:T:C	0	124753452	C	T
3	chr3:124753745:C:G	0	124753745	G	C
3	chr3:124753817:A:G	0	124753817	G	A
3	chr3:124754050:A:G	0	124754050	G	A
3	chr3:124754306:G:A	0	124754306	A	G
3	chr3:124754828:A:G	0	124754828	G	A
3	chr3:124755032:AG:A	0	124755032	A	AG
3	chr3:124755047:C:T	0	124755047	T	C
3	chr3:124755065:A:T	0	124755065	T	A
3	chr3:124755076:A:G	0	124755076	G	A
3	chr3:124755083:A:G	0	124755083	G	A
3	chr3:124755094:C:T	0	124755094	T	C
3	chr3:124755585:T:C	0	124755585	C	T
3	chr3:124755586:G:T	0	124755586	T	G
3	chr3:124755777:G:A	0	124755777	A	G
3	chr3:124755865:C:T	0	124755865	T	C
3	chr3:124756354:T:G	0	124756354	G	T
3	chr3:124756364:T:G	0	124756364	G	T
3	chr3:124756786:A:T	0	124756786	T	A
3	chr3:124756900:C:T	0	124756900	T	C
3	chr3:124756957:G:T	0	124756957	T	G
3	chr3:124756958:T:G	0	124756958	G	T
3	chr3:124757052:C:T	0	124757052	T	C
3	chr3:124757248:A:G	0	124757248	G	A
3	chr3:124757331:G:A	0	124757331	A	G
3	chr3:124757345:T:C	0	124757345	C	T
3	chr3:124757841:G:C	0	124757841	C	G
3	chr3:124758081:T:C	0	124758081	C	T
3	chr3:124758142:CA:C	0	124758142	C	CA
3	chr3:124758413:A:G	0	124758413	G	A
3	chr3:124758833:C:T	0	124758833	T	C
3	chr3:124759211:G:A	0	124759211	A	G
3	chr3:124759847:C:G	0	124759847	G	C
3	chr3:124759887:A:G	0	124759887	G	A
3	chr3:124760113:G:C	0	124760113	C	G
3	chr3:124760365:C:T	0	124760365	T	C
3	chr3:124760453:T:C	0	124760453	C	T
3	chr3:124760733:C:T	0	124760733	T	C
3	chr3:124760734:T:A	0	124760734	A	T
3	chr3:124761583:A:G	0	124761583	G	A
3	chr3:124761796:T:C	0	124761796	C	T
3	chr3:124761996:A:G	0	124761996	G	A
3	chr3:124762205:G:A	0	124762205	A	G
3	chr3:124762614:A:T	0	124762614	T	A
3	chr3:124763140:A:G	0	124763140	G	A
3	chr3:124763375:C:T	0	124763375	T	C
3	chr3:124763647:TTTGTTGAAC:T	0	124763647	T	TTTGTTGAAC
3	chr3:124764022:C:T	0	124764022	T	C
3	chr3:124764242:C:G	0	124764242	G	C
3	chr3:124764343:G:A	0	124764343	A	G
3	chr3:124764383:G:A	0	124764383	A	G
3	chr3:124764680:T:A	0	124764680	A	T
3	chr3:124764694:G:A	0	124764694	A	G
3	chr3:124764850:T:C	0	124764850	C	T
3	chr3:124764986:C:T	0	124764986	T	C
3	chr3:124765226:T:C	0	124765226	C	T
3	chr3:124765340:G:T	0	124765340	T	G
3	chr3:124765472:A:G	0	124765472	G	A
3	chr3:124765702:ATTCATCT:A	0	124765702	A	ATTCATCT
3	chr3:124766218:T:C	0	124766218	C	T
3	chr3:124766388:A:G	0	124766388	G	A
3	chr3:124766953:G:A	0	124766953	A	G
3	chr3:124767023:A:G	0	124767023	G	A
3	chr3:124767179:A:G	0	124767179	G	A
3	chr3:124767496:G:A	0	124767496	A	G
3	chr3:124768253:C:T	0	124768253	T	C
3	chr3:124768528:G:A	0	124768528	A	G
3	chr3:124768596:T:C	0	124768596	C	T
3	chr3:124769002:A:G	0	124769002	G	A
3	chr3:124769420:G:A	0	124769420	A	G
3	chr3:124769710:G:A	0	124769710	A	G
3	chr3:124769763:T:G	0	124769763	G	T
3	chr3:124770765:T:TGAA	0	124770765	TGAA	T
3	chr3:124771087:TG:T	0	124771087	T	TG
3	chr3:124771241:A:G	0	124771241	G	A
3	chr3:124771243:T:A	0	124771243	A	T
3	chr3:124771728:G:A	0	124771728	A	G
3	chr3:124771790:G:A	0	124771790	A	G
3	chr3:124772079:GT:G	0	124772079	G	GT
3	chr3:124772670:T:C	0	124772670	C	T
3	chr3:124772812:T:C	0	124772812	C	T
3	chr3:124773027:T:C	0	124773027	C	T
3	chr3:124773153:C:T	0	124773153	T	C
3	chr3:124773887:T:C	0	124773887	C	T
3	chr3:124774581:A:G	0	124774581	G	A
3	chr3:124774714:T:C	0	124774714	C	T
3	chr3:124774782:A:AG	0	124774782	AG	A
3	chr3:124775013:T:C	0	124775013	C	T
3	chr3:124775183:G:A	0	124775183	A	G
3	chr3:124775274:ATGTT:A	0	124775274	A	ATGTT
3	chr3:124775439:C:T	0	124775439	T	C
3	chr3:124776870:CTTTT:C	0	124776870	C	CTTTT
3	chr3:124776880:A:G	0	124776880	G	A
3	chr3:124777291:G:A	0	124777291	A	G
3	chr3:124777311:G:A	0	124777311	A	G
3	chr3:124777630:T:C	0	124777630	C	T
3	chr3:124777682:T:C	0	124777682	C	T
3	chr3:124779119:C:T	0	124779119	T	C
3	chr3:124779248:C:CA	0	124779248	CA	C
3	chr3:124779258:G:A	0	124779258	A	G
3	chr3:124779326:G:A	0	124779326	A	G
3	chr3:124779429:C:T	0	124779429	T	C
3	chr3:124779896:T:C	0	124779896	C	T
3	chr3:124780217:CAAAGCCACTGCTCCATTCACCCCCA:C	0	124780217	C	CAAAGCCACTGCTCCATTCACCCCCA
3	chr3:124780838:C:T	0	124780838	T	C
3	chr3:124780882:G:A	0	124780882	A	G
3	chr3:124781247:C:T	0	124781247	T	C
3	chr3:124781694:C:G	0	124781694	G	C
3	chr3:124781940:G:A	0	124781940	A	G
3	chr3:124781973:C:T	0	124781973	T	C
3	chr3:124782225:A:G	0	124782225	G	A
3	chr3:124782369:G:A	0	124782369	A	G
3	chr3:124782375:G:A	0	124782375	A	G
3	chr3:124782735:G:A	0	124782735	A	G
3	chr3:124783484:G:A	0	124783484	A	G
3	chr3:124784363:G:A	0	124784363	A	G
3	chr3:124785438:A:C	0	124785438	C	A
3	chr3:124786296:G:C	0	124786296	C	G
3	chr3:124786548:A:G	0	124786548	G	A
3	chr3:124787422:G:A	0	124787422	A	G
3	chr3:124788137:C:G	0	124788137	G	C
3	chr3:124792205:C:A	0	124792205	A	C
3	chr3:124793927:G:C	0	124793927	C	G
3	chr3:124794295:C:T	0	124794295	T	C
3	chr3:124794497:T:C	0	124794497	C	T
3	chr3:124796461:A:G	0	124796461	G	A
3	chr3:124796467:G:A	0	124796467	A	G
3	chr3:124796548:G:A	0	124796548	A	G
3	chr3:124796651:T:C	0	124796651	C	T
3	chr3:124797029:A:G	0	124797029	G	A
3	chr3:124797384:G:A	0	124797384	A	G
3	chr3:124797848:G:A	0	124797848	A	G
3	chr3:124799473:T:C	0	124799473	C	T
3	chr3:124799474:G:A	0	124799474	A	G
3	chr3:124799671:AGAAG:A	0	124799671	A	AGAAG
3	chr3:124802188:T:C	0	124802188	C	T
3	chr3:124802416:G:A	0	124802416	A	G
3	chr3:124802671:G:T	0	124802671	T	G
3	chr3:124802672:C:T	0	124802672	T	C
3	chr3:124803628:G:A	0	124803628	A	G
3	chr3:124803759:T:G	0	124803759	G	T
3	chr3:124804124:A:G	0	124804124	G	A
3	chr3:124804362:A:G	0	124804362	G	A
3	chr3:124806164:T:A	0	124806164	A	T
3	chr3:124806202:A:G	0	124806202	G	A
3	chr3:124806224:G:A	0	124806224	A	G
3	chr3:124806342:T:C	0	124806342	C	T
3	chr3:124807339:C:T	0	124807339	T	C
3	chr3:124807641:A:G	0	124807641	G	A
3	chr3:124807869:G:A	0	124807869	A	G
3	chr3:124809577:T:C	0	124809577	C	T
3	chr3:124809641:C:T	0	124809641	T	C
3	chr3:124810666:T:G	0	124810666	G	T
3	chr3:124811167:G:C	0	124811167	C	G
3	chr3:124811398:C:T	0	124811398	T	C
3	chr3:124812347:C:T	0	124812347	T	C
3	chr3:124813927:A:C	0	124813927	C	A
3	chr3:124814150:C:T	0	124814150	T	C
3	chr3:124814468:T:C	0	124814468	C	T
3	chr3:124814540:A:G	0	124814540	G	A
3	chr3:124816070:A:C	0	124816070	C	A
3	chr3:124816431:G:A	0	124816431	A	G
3	chr3:124816788:C:A	0	124816788	A	C
3	chr3:124817057:A:C	0	124817057	C	A
3	chr3:124817302:C:T	0	124817302	T	C
3	chr3:124819342:G:A	0	124819342	A	G
3	chr3:124820456:C:T	0	124820456	T	C
3	chr3:124820478:G:A	0	124820478	A	G
3	chr3:124821709:C:T	0	124821709	T	C
3	chr3:124821855:T:A	0	124821855	A	T
3	chr3:124822069:TAA:T	0	124822069	T	TAA
3	chr3:124823409:A:G	0	124823409	G	A
3	chr3:124823684:C:T	0	124823684	T	C
3	chr3:124823728:C:T	0	124823728	T	C
3	chr3:124824001:G:A	0	124824001	A	G
3	chr3:124824522:CT:C	0	124824522	C	CT
3	chr3:124825171:T:C	0	124825171	C	T
3	chr3:124825241:T:G	0	124825241	G	T
3	chr3:124825419:T:C	0	124825419	C	T
3	chr3:124825836:T:C	0	124825836	C	T
3	chr3:124826160:A:G	0	124826160	G	A
3	chr3:124826903:G:A	0	124826903	A	G
3	chr3:124827200:A:G	0	124827200	G	A
3	chr3:124827211:G:A	0	124827211	A	G
3	chr3:124827615:G:A	0	124827615	A	G
3	chr3:124827976:C:T	0	124827976	T	C
3	chr3:124829024:T:C	0	124829024	C	T
3	chr3:124829657:G:A	0	124829657	A	G
3	chr3:124829752:T:C	0	124829752	C	T
3	chr3:124830013:C:T	0	124830013	T	C
3	chr3:124830289:G:T	0	124830289	T	G
3	chr3:124831344:T:G	0	124831344	G	T
3	chr3:124831517:C:T	0	124831517	T	C
3	chr3:124831699:G:A	0	124831699	A	G
3	chr3:124831733:C:T	0	124831733	T	C
3	chr3:124832190:T:TA	0	124832190	TA	T
3	chr3:124832479:C:T	0	124832479	T	C
3	chr3:124833120:C:T	0	124833120	T	C
3	chr3:124834245:A:C	0	124834245	C	A
3	chr3:124834726:T:G	0	124834726	G	T
3	chr3:124835196:T:TC	0	124835196	TC	T
3	chr3:124835283:C:A	0	124835283	A	C
3	chr3:124837571:T:C	0	124837571	C	T
3	chr3:124838687:C:T	0	124838687	T	C
3	chr3:124838796:T:C	0	124838796	C	T
3	chr3:124839894:G:A	0	124839894	A	G
3	chr3:124840410:GT:G	0	124840410	G	GT
3	chr3:124840813:G:A	0	124840813	A	G
3	chr3:124841061:T:C	0	124841061	C	T
3	chr3:124842633:C:G	0	124842633	G	C
3	chr3:124842634:C:T	0	124842634	T	C
3	chr3:124842997:C:T	0	124842997	T	C
3	chr3:124843475:C:T	0	124843475	T	C
3	chr3:124844427:G:C	0	124844427	C	G
3	chr3:124844726:C:T	0	124844726	T	C
3	chr3:124846691:T:C	0	124846691	C	T
3	chr3:124847380:A:G	0	124847380	G	A
3	chr3:124848791:AT:A	0	124848791	A	AT
3	chr3:124849379:A:G	0	124849379	G	A
3	chr3:124849964:C:T	0	124849964	T	C
3	chr3:124851102:G:A	0	124851102	A	G
3	chr3:124851971:T:G	0	124851971	G	T
3	chr3:124852164:G:A	0	124852164	A	G
3	chr3:124852622:G:T	0	124852622	T	G
3	chr3:124853768:T:C	0	124853768	C	T
3	chr3:124854152:G:A	0	124854152	A	G
3	chr3:124854558:T:C	0	124854558	C	T
3	chr3:124855051:A:G	0	124855051	G	A
3	chr3:124855495:T:C	0	124855495	C	T
3	chr3:124855872:C:T	0	124855872	T	C
3	chr3:124856014:A:G	0	124856014	G	A
3	chr3:124856214:A:G	0	124856214	G	A
3	chr3:124856563:C:T	0	124856563	T	C
3	chr3:124856813:A:G	0	124856813	G	A
3	chr3:124857435:G:A	0	124857435	A	G
3	chr3:124857508:T:C	0	124857508	C	T
3	chr3:124858082:C:G	0	124858082	G	C
3	chr3:124858230:T:G	0	124858230	G	T
3	chr3:124858443:T:C	0	124858443	C	T
3	chr3:124858617:C:T	0	124858617	T	C
3	chr3:124858678:T:C	0	124858678	C	T
3	chr3:124858708:T:C	0	124858708	C	T
3	chr3:124858824:T:C	0	124858824	C	T
3	chr3:124858899:C:T	0	124858899	T	C
3	chr3:124858979:C:T	0	124858979	T	C
3	chr3:124861162:C:T	0	124861162	T	C
3	chr3:124861211:T:C	0	124861211	C	T
3	chr3:124862130:G:A	0	124862130	A	G
3	chr3:124863472:T:C	0	124863472	C	T
3	chr3:124864270:T:C	0	124864270	C	T
3	chr3:124864292:G:C	0	124864292	C	G
3	chr3:124864336:G:A	0	124864336	A	G
3	chr3:124864546:T:C	0	124864546	C	T
3	chr3:124864706:C:G	0	124864706	G	C
3	chr3:124864942:C:T	0	124864942	T	C
3	chr3:124865872:C:T	0	124865872	T	C
3	chr3:124865940:G:A	0	124865940	A	G
3	chr3:124866367:G:A	0	124866367	A	G
3	chr3:124867461:T:C	0	124867461	C	T
3	chr3:124867519:T:C	0	124867519	C	T
3	chr3:124868222:T:C	0	124868222	C	T
3	chr3:124869070:G:T	0	124869070	T	G
3	chr3:124869354:T:G	0	124869354	G	T
3	chr3:124870082:T:G	0	124870082	G	T
3	chr3:124870980:C:A	0	124870980	A	C
3	chr3:124871102:A:G	0	124871102	G	A
3	chr3:124871226:G:A	0	124871226	A	G
3	chr3:124871529:G:A	0	124871529	A	G
3	chr3:124871668:A:T	0	124871668	T	A
3	chr3:124872572:G:A	0	124872572	A	G
3	chr3:124873138:T:C	0	124873138	C	T
3	chr3:124873292:G:C	0	124873292	C	G
3	chr3:124873853:A:G	0	124873853	G	A
3	chr3:124873965:T:C	0	124873965	C	T
3	chr3:124873991:C:T	0	124873991	T	C
3	chr3:124875214:G:A	0	124875214	A	G
3	chr3:124875956:G:A	0	124875956	A	G
3	chr3:124876108:T:C	0	124876108	C	T
3	chr3:124876211:T:C	0	124876211	C	T
3	chr3:124876492:G:C	0	124876492	C	G
3	chr3:124876927:CTCAG:C	0	124876927	C	CTCAG
3	chr3:124877577:A:C	0	124877577	C	A
3	chr3:124877793:T:C	0	124877793	C	T
3	chr3:124877805:A:G	0	124877805	G	A
3	chr3:124878143:T:C	0	124878143	C	T
3	chr3:124879179:A:T	0	124879179	T	A
3	chr3:124879679:A:G	0	124879679	G	A
3	chr3:124880449:C:A	0	124880449	A	C
3	chr3:124880554:C:T	0	124880554	T	C
3	chr3:124881069:G:A	0	124881069	A	G
3	chr3:124881805:T:TA	0	124881805	TA	T
3	chr3:124881947:A:G	0	124881947	G	A
3	chr3:124883125:C:T	0	124883125	T	C
3	chr3:124883225:T:G	0	124883225	G	T
3	chr3:124883737:G:A	0	124883737	A	G
3	chr3:124883876:A:G	0	124883876	G	A
3	chr3:124884035:G:C	0	124884035	C	G
3	chr3:124884171:T:C	0	124884171	C	T
3	chr3:124884280:G:C	0	124884280	C	G
3	chr3:124884400:A:G	0	124884400	G	A
3	chr3:124884912:G:A	0	124884912	A	G
3	chr3:124885016:A:T	0	124885016	T	A
3	chr3:124886011:A:G	0	124886011	G	A
3	chr3:124886684:C:G	0	124886684	G	C
3	chr3:124887906:T:A	0	124887906	A	T
3	chr3:124888208:T:C	0	124888208	C	T
3	chr3:124888913:G:A	0	124888913	A	G
3	chr3:124890491:G:A	0	124890491	A	G
3	chr3:124891119:A:G	0	124891119	G	A
3	chr3:124892249:T:C	0	124892249	C	T
3	chr3:124893531:A:T	0	124893531	T	A
3	chr3:124894543:G:T	0	124894543	T	G
3	chr3:124894788:T:A	0	124894788	A	T
3	chr3:124894905:G:A	0	124894905	A	G
3	chr3:124895317:T:C	0	124895317	C	T
3	chr3:124895367:C:T	0	124895367	T	C
3	chr3:124895470:C:T	0	124895470	T	C
3	chr3:124896517:A:G	0	124896517	G	A
3	chr3:124897103:C:T	0	124897103	T	C
3	chr3:124900068:C:T	0	124900068	T	C
3	chr3:124900636:C:T	0	124900636	T	C
3	chr3:124900666:C:A	0	124900666	A	C
3	chr3:124901151:C:T	0	124901151	T	C
3	chr3:124902344:G:C	0	124902344	C	G
3	chr3:124903136:A:C	0	124903136	C	A
3	chr3:124905218:AC:A	0	124905218	A	AC
3	chr3:124905721:A:G	0	124905721	G	A
3	chr3:124906273:A:G	0	124906273	G	A
3	chr3:124907128:A:G	0	124907128	G	A
3	chr3:124907663:G:T	0	124907663	T	G
3	chr3:124908177:T:G	0	124908177	G	T
3	chr3:124908728:A:G	0	124908728	G	A
3	chr3:124910176:C:T	0	124910176	T	C
3	chr3:124910212:G:A	0	124910212	A	G
3	chr3:124911301:C:A	0	124911301	A	C
3	chr3:124911867:G:A	0	124911867	A	G
3	chr3:124913280:A:G	0	124913280	G	A
3	chr3:124913819:G:A	0	124913819	A	G
3	chr3:124913857:G:A	0	124913857	A	G
3	chr3:124913888:G:A	0	124913888	A	G
3	chr3:124914253:T:C	0	124914253	C	T
3	chr3:124914295:A:G	0	124914295	G	A
3	chr3:124914698:G:A	0	124914698	A	G
3	chr3:124914793:G:A	0	124914793	A	G
3	chr3:124915080:G:A	0	124915080	A	G
3	chr3:124916151:G:A	0	124916151	A	G
3	chr3:124916557:G:A	0	124916557	A	G
3	chr3:124916597:A:G	0	124916597	G	A
3	chr3:124917063:G:A	0	124917063	A	G
3	chr3:124917447:G:A	0	124917447	A	G
3	chr3:124918200:A:G	0	124918200	G	A
3	chr3:124919042:A:G	0	124919042	G	A
3	chr3:124919425:AG:A	0	124919425	A	AG
3	chr3:124920497:G:C	0	124920497	C	G
3	chr3:124920909:G:A	0	124920909	A	G
3	chr3:124921383:T:C	0	124921383	C	T
3	chr3:124922544:T:C	0	124922544	C	T
3	chr3:124923732:C:T	0	124923732	T	C
3	chr3:124923739:CT:C	0	124923739	C	CT
3	chr3:124923988:C:T	0	124923988	T	C
3	chr3:124924704:G:T	0	124924704	T	G
3	chr3:124924715:G:A	0	124924715	A	G
3	chr3:124924986:C:T	0	124924986	T	C
3	chr3:124925564:C:T	0	124925564	T	C
3	chr3:124925903:C:A	0	124925903	A	C
3	chr3:124925910:C:T	0	124925910	T	C
3	chr3:124926018:A:G	0	124926018	G	A
3	chr3:124926187:C:T	0	124926187	T	C
3	chr3:124926518:G:T	0	124926518	T	G
3	chr3:124926606:A:G	0	124926606	G	A
3	chr3:124926728:C:A	0	124926728	A	C
3	chr3:124926870:A:G	0	124926870	G	A
3	chr3:124927387:A:C	0	124927387	C	A
3	chr3:124927993:G:A	0	124927993	A	G
3	chr3:124928155:G:A	0	124928155	A	G
3	chr3:124928359:G:A	0	124928359	A	G
3	chr3:124929185:T:A	0	124929185	A	T
3	chr3:124929492:C:T	0	124929492	T	C
3	chr3:124929621:A:G	0	124929621	G	A
3	chr3:124929861:T:C	0	124929861	C	T
3	chr3:124929976:A:G	0	124929976	G	A
3	chr3:124930675:C:T	0	124930675	T	C
3	chr3:124930910:T:A	0	124930910	A	T
3	chr3:124931190:C:T	0	124931190	T	C
3	chr3:124931608:C:T	0	124931608	T	C
3	chr3:124931826:T:C	0	124931826	C	T
3	chr3:124931827:G:A	0	124931827	A	G
3	chr3:124931937:T:A	0	124931937	A	T
3	chr3:124933038:C:T	0	124933038	T	C
3	chr3:124933416:C:G	0	124933416	G	C
3	chr3:124933710:A:T	0	124933710	T	A
3	chr3:124934204:C:T	0	124934204	T	C
3	chr3:124934310:G:A	0	124934310	A	G
3	chr3:124934369:A:G	0	124934369	G	A
3	chr3:124934435:C:T	0	124934435	T	C
3	chr3:124935024:C:T	0	124935024	T	C
3	chr3:124936225:G:C	0	124936225	C	G
3	chr3:124936697:T:C	0	124936697	C	T
3	chr3:124937160:TG:T	0	124937160	T	TG
3	chr3:124937350:A:T	0	124937350	T	A
3	chr3:124937668:A:G	0	124937668	G	A
3	chr3:124937942:A:C	0	124937942	C	A
3	chr3:124937943:G:T	0	124937943	T	G
3	chr3:124938011:T:G	0	124938011	G	T
3	chr3:124938064:A:G	0	124938064	G	A
3	chr3:124939968:G:A	0	124939968	A	G
3	chr3:124940140:C:T	0	124940140	T	C
3	chr3:124940494:C:T	0	124940494	T	C
3	chr3:124941134:A:C	0	124941134	C	A
3	chr3:124941940:A:G	0	124941940	G	A
3	chr3:124941951:T:C	0	124941951	C	T
3	chr3:124942007:T:A	0	124942007	A	T
3	chr3:124942111:A:T	0	124942111	T	A
3	chr3:124942216:C:G	0	124942216	G	C
3	chr3:124942442:C:T	0	124942442	T	C
3	chr3:124942538:T:C	0	124942538	C	T
3	chr3:124942684:T:C	0	124942684	C	T
3	chr3:124942863:T:C	0	124942863	C	T
3	chr3:124943048:A:G	0	124943048	G	A
3	chr3:124943212:T:C	0	124943212	C	T
3	chr3:124944242:T:G	0	124944242	G	T
3	chr3:124945192:A:G	0	124945192	G	A
3	chr3:124946423:A:G	0	124946423	G	A
3	chr3:124946484:G:A	0	124946484	A	G
3	chr3:124947879:C:G	0	124947879	G	C
3	chr3:124948112:C:T	0	124948112	T	C
3	chr3:124949298:C:T	0	124949298	T	C
3	chr3:124949360:G:C	0	124949360	C	G
3	chr3:124950380:C:A	0	124950380	A	C
3	chr3:124951780:C:A	0	124951780	A	C
3	chr3:124952794:T:C	0	124952794	C	T
3	chr3:124953413:A:G	0	124953413	G	A
3	chr3:124953514:T:C	0	124953514	C	T
3	chr3:124953969:G:A	0	124953969	A	G
3	chr3:124955157:T:C	0	124955157	C	T
3	chr3:124955672:G:A	0	124955672	A	G
3	chr3:124955933:C:T	0	124955933	T	C
3	chr3:124956026:A:G	0	124956026	G	A
3	chr3:124956733:C:A	0	124956733	A	C
3	chr3:124957358:A:G	0	124957358	G	A
3	chr3:124957794:GA:G	0	124957794	G	GA
3	chr3:124959342:G:A	0	124959342	A	G
3	chr3:124959386:C:T	0	124959386	T	C
3	chr3:124960617:C:T	0	124960617	T	C
3	chr3:124962066:T:C	0	124962066	C	T
3	chr3:124962724:T:C	0	124962724	C	T
3	chr3:124964604:G:A	0	124964604	A	G
3	chr3:124967413:T:C	0	124967413	C	T
3	chr3:124967889:C:A	0	124967889	A	C
3	chr3:124968588:G:A	0	124968588	A	G
3	chr3:124968616:C:T	0	124968616	T	C
3	chr3:124968923:G:T	0	124968923	T	G
3	chr3:124969425:T:C	0	124969425	C	T
3	chr3:124969572:C:T	0	124969572	T	C
3	chr3:124969947:A:T	0	124969947	T	A
3	chr3:124973155:A:G	0	124973155	G	A
3	chr3:124973202:G:T	0	124973202	T	G
3	chr3:124973350:T:C	0	124973350	C	T
3	chr3:124973845:C:T	0	124973845	T	C
3	chr3:124973941:C:T	0	124973941	T	C
3	chr3:124974455:G:T	0	124974455	T	G
3	chr3:124974674:C:T	0	124974674	T	C
3	chr3:124974690:A:T	0	124974690	T	A
3	chr3:124974833:G:A	0	124974833	A	G
3	chr3:124974982:C:T	0	124974982	T	C
3	chr3:124975159:G:C	0	124975159	C	G
3	chr3:124975221:A:G	0	124975221	G	A
3	chr3:124975364:C:G	0	124975364	G	C
3	chr3:124975459:C:T	0	124975459	T	C
3	chr3:124975695:T:C	0	124975695	C	T
3	chr3:124975875:G:A	0	124975875	A	G
3	chr3:124975902:T:A	0	124975902	A	T
3	chr3:124976250:T:C	0	124976250	C	T
3	chr3:124976259:G:C	0	124976259	C	G
3	chr3:124976733:G:T	0	124976733	T	G
3	chr3:124976840:T:C	0	124976840	C	T
3	chr3:124976964:G:A	0	124976964	A	G
3	chr3:124977335:T:C	0	124977335	C	T
3	chr3:124979760:C:T	0	124979760	T	C
3	chr3:124980358:A:T	0	124980358	T	A
3	chr3:124980402:T:G	0	124980402	G	T
3	chr3:124980549:C:T	0	124980549	T	C
3	chr3:124981071:C:T	0	124981071	T	C
3	chr3:124981549:A:G	0	124981549	G	A
3	chr3:124981946:A:G	0	124981946	G	A
3	chr3:124982344:T:C	0	124982344	C	T
3	chr3:124983338:T:C	0	124983338	C	T
3	chr3:124983407:T:G	0	124983407	G	T
3	chr3:124983421:C:CA	0	124983421	CA	C
3	chr3:124983463:C:T	0	124983463	T	C
3	chr3:124983580:C:T	0	124983580	T	C
3	chr3:124984263:C:G	0	124984263	G	C
3	chr3:124984753:C:G	0	124984753	G	C
3	chr3:124984849:A:C	0	124984849	C	A
3	chr3:124985589:G:A	0	124985589	A	G
3	chr3:124986267:A:G	0	124986267	G	A
3	chr3:124987374:G:GCCACACCT	0	124987374	GCCACACCT	G
3	chr3:124987570:C:T	0	124987570	T	C
3	chr3:124987789:A:G	0	124987789	G	A
3	chr3:124988431:A:G	0	124988431	G	A
3	chr3:124988951:C:T	0	124988951	T	C
3	chr3:124989506:CA:C	0	124989506	C	CA
3	chr3:124989738:A:G	0	124989738	G	A
3	chr3:124990407:T:C	0	124990407	C	T
3	chr3:124991248:C:T	0	124991248	T	C
3	chr3:124991528:T:C	0	124991528	C	T
3	chr3:124991833:C:T	0	124991833	T	C
3	chr3:124992527:C:T	0	124992527	T	C
3	chr3:124992542:G:A	0	124992542	A	G
3	chr3:124993352:A:T	0	124993352	T	A
3	chr3:124993491:T:C	0	124993491	C	T
3	chr3:124993552:A:G	0	124993552	G	A
3	chr3:124994496:G:T	0	124994496	T	G
3	chr3:124994523:G:T	0	124994523	T	G
3	chr3:124994839:C:A	0	124994839	A	C
3	chr3:124996188:G:A	0	124996188	A	G
3	chr3:124996326:T:C	0	124996326	C	T
3	chr3:124996330:C:T	0	124996330	T	C
3	chr3:124996682:T:C	0	124996682	C	T
3	chr3:124997200:T:C	0	124997200	C	T
3	chr3:124998213:G:A	0	124998213	A	G
3	chr3:124998815:C:T	0	124998815	T	C
3	chr3:124999039:A:C	0	124999039	C	A
3	chr3:124999525:A:G	0	124999525	G	A
3	chr3:124999925:A:G	0	124999925	G	A
3	chr3:125000312:G:A	0	125000312	A	G
3	chr3:125000843:T:C	0	125000843	C	T
3	chr3:125002659:C:T	0	125002659	T	C
3	chr3:125002947:G:A	0	125002947	A	G
3	chr3:125003816:C:A	0	125003816	A	C
3	chr3:125004294:T:C	0	125004294	C	T
3	chr3:125004916:A:G	0	125004916	G	A
3	chr3:125005979:G:A	0	125005979	A	G
3	chr3:125006815:C:A	0	125006815	A	C
3	chr3:125007747:A:G	0	125007747	G	A
3	chr3:125007861:G:A	0	125007861	A	G
3	chr3:125008814:AAAAACAC:A	0	125008814	A	AAAAACAC
3	chr3:125008934:C:T	0	125008934	T	C
3	chr3:125009249:A:AATC	0	125009249	AATC	A
3	chr3:125009550:T:C	0	125009550	C	T
3	chr3:125009628:C:G	0	125009628	G	C
3	chr3:125009782:A:G	0	125009782	G	A
3	chr3:125010349:T:G	0	125010349	G	T
3	chr3:125012641:C:G	0	125012641	G	C
3	chr3:125013774:A:G	0	125013774	G	A
3	chr3:125014132:G:T	0	125014132	T	G
3	chr3:125014805:T:G	0	125014805	G	T
3	chr3:125015482:C:T	0	125015482	T	C
3	chr3:125016314:A:C	0	125016314	C	A
3	chr3:125017141:A:G	0	125017141	G	A
3	chr3:125017529:C:T	0	125017529	T	C
3	chr3:125017747:A:G	0	125017747	G	A
3	chr3:125019263:C:T	0	125019263	T	C
3	chr3:125020290:G:C	0	125020290	C	G
3	chr3:125021048:G:A	0	125021048	A	G
3	chr3:125021611:G:A	0	125021611	A	G
3	chr3:125022428:T:A	0	125022428	A	T
3	chr3:125022612:G:A	0	125022612	A	G
3	chr3:125022713:AG:A	0	125022713	A	AG
3	chr3:125023158:T:C	0	125023158	C	T
3	chr3:125023510:G:A	0	125023510	A	G
3	chr3:125023665:T:TA	0	125023665	TA	T
3	chr3:125024868:C:T	0	125024868	T	C
3	chr3:125024869:T:C	0	125024869	C	T
3	chr3:125027205:A:G	0	125027205	G	A
3	chr3:125027503:T:C	0	125027503	C	T
3	chr3:125029792:T:C	0	125029792	C	T
3	chr3:125030432:G:A	0	125030432	A	G
3	chr3:125030647:T:C	0	125030647	C	T
3	chr3:125030956:C:T	0	125030956	T	C
3	chr3:125031127:G:A	0	125031127	A	G
3	chr3:125031164:C:T	0	125031164	T	C
3	chr3:125033910:T:A	0	125033910	A	T
3	chr3:125034082:T:C	0	125034082	C	T
3	chr3:125034184:A:G	0	125034184	G	A
3	chr3:125034250:T:C	0	125034250	C	T
3	chr3:125034349:T:C	0	125034349	C	T
3	chr3:125035099:A:G	0	125035099	G	A
3	chr3:125035268:T:TG	0	125035268	TG	T
3	chr3:125035318:G:T	0	125035318	T	G
3	chr3:125036381:C:T	0	125036381	T	C
3	chr3:125037175:T:C	0	125037175	C	T
3	chr3:125037823:G:C	0	125037823	C	G
3	chr3:125037927:C:T	0	125037927	T	C
3	chr3:125038051:A:G	0	125038051	G	A
3	chr3:125038474:T:C	0	125038474	C	T
3	chr3:125038933:T:C	0	125038933	C	T
3	chr3:125039044:T:C	0	125039044	C	T
3	chr3:125040357:T:A	0	125040357	A	T
3	chr3:125040503:T:C	0	125040503	C	T
3	chr3:125041002:C:T	0	125041002	T	C
3	chr3:125041242:G:A	0	125041242	A	G
3	chr3:125041270:G:T	0	125041270	T	G
3	chr3:125041604:G:C	0	125041604	C	G
3	chr3:125041724:A:C	0	125041724	C	A
3	chr3:125041839:G:T	0	125041839	T	G
3	chr3:125041908:G:T	0	125041908	T	G
3	chr3:125042376:C:T	0	125042376	T	C
3	chr3:125042503:G:A	0	125042503	A	G
3	chr3:125042751:A:C	0	125042751	C	A
3	chr3:125044080:C:T	0	125044080	T	C
3	chr3:125044385:A:G	0	125044385	G	A
3	chr3:125045266:A:G	0	125045266	G	A
3	chr3:125045463:C:T	0	125045463	T	C
3	chr3:125045570:G:A	0	125045570	A	G
3	chr3:125046317:C:T	0	125046317	T	C
3	chr3:125046763:A:G	0	125046763	G	A
3	chr3:125047642:T:C	0	125047642	C	T
3	chr3:125048253:T:C	0	125048253	C	T
3	chr3:125048832:G:A	0	125048832	A	G
3	chr3:125049376:G:A	0	125049376	A	G
3	chr3:125049522:A:G	0	125049522	G	A
3	chr3:125050166:T:A	0	125050166	A	T
3	chr3:125050213:G:A	0	125050213	A	G
3	chr3:125050840:A:G	0	125050840	G	A
3	chr3:125050868:T:C	0	125050868	C	T
3	chr3:125051238:A:G	0	125051238	G	A
3	chr3:125051456:C:G	0	125051456	G	C
3	chr3:125052109:AC:A	0	125052109	A	AC
3	chr3:125052861:C:T	0	125052861	T	C
3	chr3:125053033:A:C	0	125053033	C	A
3	chr3:125053238:C:T	0	125053238	T	C
3	chr3:125053679:A:G	0	125053679	G	A
3	chr3:125053747:C:T	0	125053747	T	C
3	chr3:125054069:G:A	0	125054069	A	G
3	chr3:125054831:G:A	0	125054831	A	G
3	chr3:125055588:T:G	0	125055588	G	T
3	chr3:125058001:A:C	0	125058001	C	A
3	chr3:125059839:C:T	0	125059839	T	C
3	chr3:125059843:G:C	0	125059843	C	G
3	chr3:125061567:G:A	0	125061567	A	G
3	chr3:125061971:G:A	0	125061971	A	G
3	chr3:125062999:C:T	0	125062999	T	C
3	chr3:125063270:T:G	0	125063270	G	T
3	chr3:125063752:C:T	0	125063752	T	C
3	chr3:125064020:G:A	0	125064020	A	G
3	chr3:125066157:C:T	0	125066157	T	C
3	chr3:125066464:A:G	0	125066464	G	A
3	chr3:125066845:G:T	0	125066845	T	G
3	chr3:125067303:G:A	0	125067303	A	G
3	chr3:125067533:A:G	0	125067533	G	A
3	chr3:125069169:G:A	0	125069169	A	G
3	chr3:125069790:T:C	0	125069790	C	T
3	chr3:125070647:A:T	0	125070647	T	A
3	chr3:125070806:T:C	0	125070806	C	T
3	chr3:125071161:T:C	0	125071161	C	T
3	chr3:125071205:A:G	0	125071205	G	A
3	chr3:125071689:T:C	0	125071689	C	T
3	chr3:125071936:A:T	0	125071936	T	A
3	chr3:125073079:T:G	0	125073079	G	T
3	chr3:125073387:A:C	0	125073387	C	A
3	chr3:125073459:T:C	0	125073459	C	T
3	chr3:125073782:C:T	0	125073782	T	C
3	chr3:125073783:A:G	0	125073783	G	A
3	chr3:125074050:C:A	0	125074050	A	C
3	chr3:125076033:T:G	0	125076033	G	T
3	chr3:125076638:G:A	0	125076638	A	G
3	chr3:125076740:A:G	0	125076740	G	A
3	chr3:125078876:T:C	0	125078876	C	T
3	chr3:125078885:A:G	0	125078885	G	A
3	chr3:125079430:G:A	0	125079430	A	G
3	chr3:125080172:T:A	0	125080172	A	T
3	chr3:125080513:C:T	0	125080513	T	C
3	chr3:125081238:A:G	0	125081238	G	A
3	chr3:125081346:T:C	0	125081346	C	T
3	chr3:125082025:A:G	0	125082025	G	A
3	chr3:125082480:C:T	0	125082480	T	C
3	chr3:125082955:G:A	0	125082955	A	G
3	chr3:125083059:C:T	0	125083059	T	C
3	chr3:125083387:T:C	0	125083387	C	T
3	chr3:125083495:G:A	0	125083495	A	G
3	chr3:125083705:G:A	0	125083705	A	G
3	chr3:125083833:A:G	0	125083833	G	A
3	chr3:125084044:C:T	0	125084044	T	C
3	chr3:125084188:G:T	0	125084188	T	G
3	chr3:125084199:G:A	0	125084199	A	G
3	chr3:125084566:G:A	0	125084566	A	G
3	chr3:125084575:C:A	0	125084575	A	C
3	chr3:125084714:T:C	0	125084714	C	T
3	chr3:125084755:A:G	0	125084755	G	A
3	chr3:125084771:G:A	0	125084771	A	G
3	chr3:125084947:T:G	0	125084947	G	T
3	chr3:125085360:A:C	0	125085360	C	A
3	chr3:125085395:T:A	0	125085395	A	T
3	chr3:125086476:T:C	0	125086476	C	T
3	chr3:125086619:A:C	0	125086619	C	A
3	chr3:125086649:G:A	0	125086649	A	G
3	chr3:125086899:T:G	0	125086899	G	T
3	chr3:125087609:G:C	0	125087609	C	G
3	chr3:125089072:C:T	0	125089072	T	C
3	chr3:125090328:T:C	0	125090328	C	T
3	chr3:125091121:C:T	0	125091121	T	C
3	chr3:125091853:G:A	0	125091853	A	G
3	chr3:125091946:G:A	0	125091946	A	G
3	chr3:125092470:G:A	0	125092470	A	G
3	chr3:125092528:A:G	0	125092528	G	A
3	chr3:125093098:A:G	0	125093098	G	A
3	chr3:125093371:T:C	0	125093371	C	T
3	chr3:125093542:C:T	0	125093542	T	C
3	chr3:125094678:C:G	0	125094678	G	C
3	chr3:125095503:G:A	0	125095503	A	G
3	chr3:125096617:G:A	0	125096617	A	G
3	chr3:125096670:G:C	0	125096670	C	G
3	chr3:125096838:TTTG:T	0	125096838	T	TTTG
3	chr3:125097052:A:G	0	125097052	G	A
3	chr3:125097585:G:A	0	125097585	A	G
3	chr3:125098250:C:T	0	125098250	T	C
3	chr3:125099249:G:A	0	125099249	A	G
3	chr3:125099400:A:G	0	125099400	G	A
3	chr3:125099494:G:A	0	125099494	A	G
3	chr3:125099967:A:G	0	125099967	G	A
3	chr3:125100437:C:T	0	125100437	T	C
3	chr3:125100521:C:T	0	125100521	T	C
3	chr3:125100689:C:T	0	125100689	T	C
3	chr3:125101449:C:T	0	125101449	T	C
3	chr3:125101978:C:T	0	125101978	T	C
3	chr3:125103016:C:A	0	125103016	A	C
3	chr3:125103903:G:C	0	125103903	C	G
3	chr3:125104088:A:G	0	125104088	G	A
3	chr3:125104167:G:C	0	125104167	C	G
3	chr3:125106058:T:C	0	125106058	C	T
3	chr3:125106232:C:T	0	125106232	T	C
3	chr3:125106422:T:G	0	125106422	G	T
3	chr3:125107195:T:C	0	125107195	C	T
3	chr3:125107564:T:C	0	125107564	C	T
3	chr3:125108410:C:T	0	125108410	T	C
3	chr3:125108694:A:T	0	125108694	T	A
3	chr3:125109122:T:C	0	125109122	C	T
3	chr3:125111278:G:C	0	125111278	C	G
3	chr3:125111471:A:G	0	125111471	G	A
3	chr3:125112204:C:T	0	125112204	T	C
3	chr3:125112570:T:C	0	125112570	C	T
3	chr3:125112685:G:A	0	125112685	A	G
3	chr3:125113199:C:G	0	125113199	G	C
3	chr3:125113903:T:C	0	125113903	C	T
3	chr3:125114022:A:G	0	125114022	G	A
3	chr3:125114528:G:A	0	125114528	A	G
3	chr3:125114730:C:T	0	125114730	T	C
3	chr3:125115124:A:G	0	125115124	G	A
3	chr3:125115214:A:G	0	125115214	G	A
3	chr3:125115873:C:T	0	125115873	T	C
3	chr3:125116823:C:T	0	125116823	T	C
3	chr3:125117396:G:A	0	125117396	A	G
3	chr3:125118145:G:A	0	125118145	A	G
3	chr3:125119252:G:A	0	125119252	A	G
3	chr3:125120094:G:T	0	125120094	T	G
3	chr3:125120323:C:T	0	125120323	T	C
3	chr3:125121174:G:A	0	125121174	A	G
3	chr3:125121292:C:T	0	125121292	T	C
3	chr3:125121468:T:A	0	125121468	A	T
3	chr3:125122169:A:G	0	125122169	G	A
3	chr3:125122636:C:T	0	125122636	T	C
3	chr3:125122733:G:A	0	125122733	A	G
3	chr3:125122817:A:C	0	125122817	C	A
3	chr3:125123469:G:A	0	125123469	A	G
3	chr3:125123556:C:T	0	125123556	T	C
3	chr3:125123612:G:A	0	125123612	A	G
3	chr3:125123747:G:A	0	125123747	A	G
3	chr3:125123752:A:G	0	125123752	G	A
3	chr3:125123755:G:T	0	125123755	T	G
3	chr3:125123811:A:G	0	125123811	G	A
3	chr3:125123903:A:G	0	125123903	G	A
3	chr3:125124147:C:G	0	125124147	G	C
3	chr3:125124549:A:C	0	125124549	C	A
3	chr3:125124645:C:T	0	125124645	T	C
3	chr3:125124803:G:A	0	125124803	A	G
3	chr3:125124986:G:A	0	125124986	A	G
3	chr3:125125225:C:T	0	125125225	T	C
3	chr3:125125339:C:T	0	125125339	T	C
3	chr3:125126004:A:G	0	125126004	G	A
3	chr3:125126295:A:G	0	125126295	G	A
3	chr3:125126557:A:T	0	125126557	T	A
3	chr3:125127100:C:T	0	125127100	T	C
3	chr3:125127412:T:C	0	125127412	C	T
3	chr3:125127564:A:C	0	125127564	C	A
3	chr3:125129058:T:C	0	125129058	C	T
3	chr3:125129614:G:A	0	125129614	A	G
3	chr3:125129831:G:A	0	125129831	A	G
3	chr3:125129911:C:T	0	125129911	T	C
3	chr3:125130434:A:G	0	125130434	G	A
3	chr3:125130535:T:C	0	125130535	C	T
3	chr3:125130630:C:T	0	125130630	T	C
3	chr3:125130926:G:A	0	125130926	A	G
3	chr3:125131069:G:C	0	125131069	C	G
3	chr3:125131085:A:T	0	125131085	T	A
3	chr3:125131144:A:G	0	125131144	G	A
3	chr3:125131279:A:G	0	125131279	G	A
3	chr3:125131401:T:G	0	125131401	G	T
3	chr3:125131520:TG:T	0	125131520	T	TG
3	chr3:125131971:C:A	0	125131971	A	C
3	chr3:125131974:T:C	0	125131974	C	T
3	chr3:125132240:G:A	0	125132240	A	G
3	chr3:125132389:A:G	0	125132389	G	A
3	chr3:125132657:C:T	0	125132657	T	C
3	chr3:125132676:T:C	0	125132676	C	T
3	chr3:125133229:A:C	0	125133229	C	A
3	chr3:125133718:G:A	0	125133718	A	G
3	chr3:125133803:G:T	0	125133803	T	G
3	chr3:125134100:T:C	0	125134100	C	T
3	chr3:125134140:C:T	0	125134140	T	C
3	chr3:125134141:G:A	0	125134141	A	G
3	chr3:125134409:C:T	0	125134409	T	C
3	chr3:125134943:C:T	0	125134943	T	C
3	chr3:125135164:C:T	0	125135164	T	C
3	chr3:125135314:C:T	0	125135314	T	C
3	chr3:125135792:A:T	0	125135792	T	A
3	chr3:125136847:C:T	0	125136847	T	C
3	chr3:125137101:C:A	0	125137101	A	C
3	chr3:125137599:C:T	0	125137599	T	C
3	chr3:125138176:T:C	0	125138176	C	T
3	chr3:125138711:A:G	0	125138711	G	A
3	chr3:125139141:G:A	0	125139141	A	G
3	chr3:125140328:G:C	0	125140328	C	G
3	chr3:125140512:T:C	0	125140512	C	T
3	chr3:125140525:A:G	0	125140525	G	A
3	chr3:125140638:C:T	0	125140638	T	C
3	chr3:125140756:A:G	0	125140756	G	A
3	chr3:125141021:A:G	0	125141021	G	A
3	chr3:125141035:A:C	0	125141035	C	A
3	chr3:125141190:C:G	0	125141190	G	C
3	chr3:125141294:T:C	0	125141294	C	T
3	chr3:125141312:C:T	0	125141312	T	C
3	chr3:125141430:A:G	0	125141430	G	A
3	chr3:125142345:C:G	0	125142345	G	C
3	chr3:125142463:C:T	0	125142463	T	C
3	chr3:125142598:A:T	0	125142598	T	A
3	chr3:125142885:C:T	0	125142885	T	C
3	chr3:125142926:T:C	0	125142926	C	T
3	chr3:125142986:C:T	0	125142986	T	C
3	chr3:125143166:T:C	0	125143166	C	T
3	chr3:125143172:G:A	0	125143172	A	G
3	chr3:125143308:T:C	0	125143308	C	T
3	chr3:125143842:A:G	0	125143842	G	A
3	chr3:125144024:C:A	0	125144024	A	C
3	chr3:125144359:A:G	0	125144359	G	A
3	chr3:125145670:G:GT	0	125145670	GT	G
3	chr3:125145978:G:A	0	125145978	A	G
3	chr3:125146298:G:C	0	125146298	C	G
3	chr3:125146707:C:T	0	125146707	T	C
3	chr3:125146899:A:G	0	125146899	G	A
3	chr3:125147381:C:T	0	125147381	T	C
3	chr3:125147536:AG:A	0	125147536	A	AG
3	chr3:125147540:C:T	0	125147540	T	C
3	chr3:125147915:T:C	0	125147915	C	T
3	chr3:125148073:T:A	0	125148073	A	T
3	chr3:125148231:G:C	0	125148231	C	G
3	chr3:125148401:T:C	0	125148401	C	T
3	chr3:125148438:C:T	0	125148438	T	C
3	chr3:125148994:G:A	0	125148994	A	G
3	chr3:125149369:G:C	0	125149369	C	G
3	chr3:125149878:T:C	0	125149878	C	T
3	chr3:125149965:G:A	0	125149965	A	G
3	chr3:125150047:C:T	0	125150047	T	C
3	chr3:125150509:C:T	0	125150509	T	C
3	chr3:125150863:C:T	0	125150863	T	C
3	chr3:125150941:C:T	0	125150941	T	C
3	chr3:125151084:C:T	0	125151084	T	C
3	chr3:125151569:A:G	0	125151569	G	A
3	chr3:125151590:A:G	0	125151590	G	A
3	chr3:125151599:C:T	0	125151599	T	C
3	chr3:125152623:A:G	0	125152623	G	A
3	chr3:125152690:T:A	0	125152690	A	T
3	chr3:125152841:G:A	0	125152841	A	G
3	chr3:125152898:A:G	0	125152898	G	A
3	chr3:125153214:C:T	0	125153214	T	C
3	chr3:125153535:T:C	0	125153535	C	T
3	chr3:125153742:G:A	0	125153742	A	G
3	chr3:125153969:A:G	0	125153969	G	A
3	chr3:125154451:A:G	0	125154451	G	A
3	chr3:125155509:C:T	0	125155509	T	C
3	chr3:125155953:A:G	0	125155953	G	A
3	chr3:125155991:T:C	0	125155991	C	T
3	chr3:125156083:C:T	0	125156083	T	C
3	chr3:125156334:C:T	0	125156334	T	C
3	chr3:125156929:A:G	0	125156929	G	A
3	chr3:125157372:C:T	0	125157372	T	C
3	chr3:125157549:T:C	0	125157549	C	T
3	chr3:125157913:T:G	0	125157913	G	T
3	chr3:125160226:G:T	0	125160226	T	G
3	chr3:125160259:A:C	0	125160259	C	A
3	chr3:125160859:GCC:G	0	125160859	G	GCC
3	chr3:125161421:C:T	0	125161421	T	C
3	chr3:125161533:A:G	0	125161533	G	A
3	chr3:125161667:C:G	0	125161667	G	C
3	chr3:125162312:A:C	0	125162312	C	A
3	chr3:125162316:A:G	0	125162316	G	A
3	chr3:125162507:A:G	0	125162507	G	A
3	chr3:125162888:A:G	0	125162888	G	A
3	chr3:125162977:A:C	0	125162977	C	A
3	chr3:125163271:A:G	0	125163271	G	A
3	chr3:125163305:C:T	0	125163305	T	C
3	chr3:125163434:C:T	0	125163434	T	C
3	chr3:125164216:G:A	0	125164216	A	G
3	chr3:125164288:G:A	0	125164288	A	G
3	chr3:125165041:G:A	0	125165041	A	G
3	chr3:125165664:A:G	0	125165664	G	A
3	chr3:125166087:C:T	0	125166087	T	C
3	chr3:125166331:CTT:C	0	125166331	C	CTT
3	chr3:125166443:A:C	0	125166443	C	A
3	chr3:125167978:C:T	0	125167978	T	C
3	chr3:125168110:C:T	0	125168110	T	C
3	chr3:125168389:C:A	0	125168389	A	C
3	chr3:125168477:A:T	0	125168477	T	A
3	chr3:125168674:G:A	0	125168674	A	G
3	chr3:125169165:T:C	0	125169165	C	T
3	chr3:125169247:C:T	0	125169247	T	C
3	chr3:125169443:A:G	0	125169443	G	A
3	chr3:125169645:T:G	0	125169645	G	T
3	chr3:125169783:T:C	0	125169783	C	T
3	chr3:125170061:G:C	0	125170061	C	G
3	chr3:125170326:G:A	0	125170326	A	G
3	chr3:125170483:A:G	0	125170483	G	A
3	chr3:125170548:C:T	0	125170548	T	C
3	chr3:125170685:C:T	0	125170685	T	C
3	chr3:125170741:C:T	0	125170741	T	C
3	chr3:125172252:T:C	0	125172252	C	T
3	chr3:125172303:T:C	0	125172303	C	T
3	chr3:125172580:C:A	0	125172580	A	C
3	chr3:125172977:G:A	0	125172977	A	G
3	chr3:125173024:C:A	0	125173024	A	C
3	chr3:125173199:G:A	0	125173199	A	G
3	chr3:125173702:A:G	0	125173702	G	A
3	chr3:125173812:C:T	0	125173812	T	C
3	chr3:125173928:T:C	0	125173928	C	T
3	chr3:125173996:GC:G	0	125173996	G	GC
3	chr3:125175213:G:A	0	125175213	A	G
3	chr3:125176024:T:C	0	125176024	C	T
3	chr3:125176049:C:T	0	125176049	T	C
3	chr3:125176072:AACATTTTTCT:A	0	125176072	A	AACATTTTTCT
3	chr3:125176319:T:C	0	125176319	C	T
3	chr3:125176474:T:C	0	125176474	C	T
3	chr3:125176808:T:C	0	125176808	C	T
3	chr3:125176917:C:T	0	125176917	T	C
3	chr3:125177045:G:A	0	125177045	A	G
3	chr3:125177541:G:A	0	125177541	A	G
3	chr3:125178282:C:T	0	125178282	T	C
3	chr3:125178896:A:T	0	125178896	T	A
3	chr3:125180821:A:G	0	125180821	G	A
3	chr3:125181999:C:A	0	125181999	A	C
3	chr3:125182287:A:G	0	125182287	G	A
3	chr3:125182673:AT:A	0	125182673	A	AT
3	chr3:125184308:C:G	0	125184308	G	C
3	chr3:125184317:T:G	0	125184317	G	T
3	chr3:125185055:T:C	0	125185055	C	T
3	chr3:125185111:G:A	0	125185111	A	G
3	chr3:125185787:T:C	0	125185787	C	T
3	chr3:125186667:C:T	0	125186667	T	C
3	chr3:125187158:C:A	0	125187158	A	C
3	chr3:125187644:A:T	0	125187644	T	A
3	chr3:125190797:C:T	0	125190797	T	C
3	chr3:125191022:C:T	0	125191022	T	C
3	chr3:125191595:A:C	0	125191595	C	A
3	chr3:125191671:G:A	0	125191671	A	G
3	chr3:125191845:T:C	0	125191845	C	T
3	chr3:125192711:C:T	0	125192711	T	C
3	chr3:125192966:A:G	0	125192966	G	A
3	chr3:125192997:C:T	0	125192997	T	C
3	chr3:125193363:C:T	0	125193363	T	C
3	chr3:125193687:T:C	0	125193687	C	T
3	chr3:125193703:A:G	0	125193703	G	A
3	chr3:125193822:G:T	0	125193822	T	G
3	chr3:125194891:G:A	0	125194891	A	G
3	chr3:125195169:T:A	0	125195169	A	T
3	chr3:125195801:A:G	0	125195801	G	A
3	chr3:125196617:T:C	0	125196617	C	T
3	chr3:125196879:C:T	0	125196879	T	C
3	chr3:125196974:T:C	0	125196974	C	T
3	chr3:125197035:G:A	0	125197035	A	G
3	chr3:125197422:T:A	0	125197422	A	T
3	chr3:125197549:T:C	0	125197549	C	T
3	chr3:125197727:T:A	0	125197727	A	T
3	chr3:125197734:T:C	0	125197734	C	T
3	chr3:125198012:T:C	0	125198012	C	T
3	chr3:125198647:C:T	0	125198647	T	C
3	chr3:125198839:G:A	0	125198839	A	G
3	chr3:125198953:A:T	0	125198953	T	A
3	chr3:125199019:C:T	0	125199019	T	C
3	chr3:125199053:T:C	0	125199053	C	T
3	chr3:125199088:T:G	0	125199088	G	T
3	chr3:125199641:A:G	0	125199641	G	A
3	chr3:125199910:C:T	0	125199910	T	C
3	chr3:125200035:C:T	0	125200035	T	C
3	chr3:125200224:G:A	0	125200224	A	G
3	chr3:125200540:T:G	0	125200540	G	T
3	chr3:125200773:C:T	0	125200773	T	C
3	chr3:125200883:G:A	0	125200883	A	G
3	chr3:125200933:T:C	0	125200933	C	T
3	chr3:125202470:A:G	0	125202470	G	A
3	chr3:125202613:C:T	0	125202613	T	C
3	chr3:125202809:C:T	0	125202809	T	C
3	chr3:125202854:A:G	0	125202854	G	A
3	chr3:125202980:T:C	0	125202980	C	T
3	chr3:125203746:A:G	0	125203746	G	A
3	chr3:125203984:T:C	0	125203984	C	T
3	chr3:125204141:G:A	0	125204141	A	G
3	chr3:125204161:T:G	0	125204161	G	T
3	chr3:125204537:A:C	0	125204537	C	A
3	chr3:125204682:C:T	0	125204682	T	C
3	chr3:125204742:G:A	0	125204742	A	G
3	chr3:125204847:T:A	0	125204847	A	T
3	chr3:125205687:C:T	0	125205687	T	C
3	chr3:125205827:A:C	0	125205827	C	A
3	chr3:125206355:A:G	0	125206355	G	A
3	chr3:125207037:C:T	0	125207037	T	C
3	chr3:125207090:G:A	0	125207090	A	G
3	chr3:125207156:T:A	0	125207156	A	T
3	chr3:125207210:A:G	0	125207210	G	A
3	chr3:125207383:T:C	0	125207383	C	T
3	chr3:125207502:A:C	0	125207502	C	A
3	chr3:125207609:A:T	0	125207609	T	A
3	chr3:125207793:T:C	0	125207793	C	T
3	chr3:125207848:C:T	0	125207848	T	C
3	chr3:125207859:G:A	0	125207859	A	G
3	chr3:125207860:A:G	0	125207860	G	A
3	chr3:125207904:G:C	0	125207904	C	G
3	chr3:125208132:A:G	0	125208132	G	A
3	chr3:125208340:T:G	0	125208340	G	T
3	chr3:125208361:G:A	0	125208361	A	G
3	chr3:125208595:C:T	0	125208595	T	C
3	chr3:125208615:G:A	0	125208615	A	G
3	chr3:125208866:A:C	0	125208866	C	A
3	chr3:125208947:T:C	0	125208947	C	T
3	chr3:125209124:T:C	0	125209124	C	T
3	chr3:125209731:A:G	0	125209731	G	A
3	chr3:125209780:G:A	0	125209780	A	G
3	chr3:125210152:G:A	0	125210152	A	G
3	chr3:125210658:A:G	0	125210658	G	A
3	chr3:125210904:T:C	0	125210904	C	T
3	chr3:125211018:ACTGT:A	0	125211018	A	ACTGT
3	chr3:125211200:A:G	0	125211200	G	A
3	chr3:125211564:A:G	0	125211564	G	A
3	chr3:125212126:T:G	0	125212126	G	T
3	chr3:125212258:G:A	0	125212258	A	G
3	chr3:125212648:G:A	0	125212648	A	G
3	chr3:125212939:A:AG	0	125212939	AG	A
3	chr3:125213023:A:C	0	125213023	C	A
3	chr3:125214181:C:T	0	125214181	T	C
3	chr3:125215003:T:C	0	125215003	C	T
3	chr3:125215098:A:G	0	125215098	G	A
3	chr3:125215296:G:A	0	125215296	A	G
3	chr3:125215478:T:C	0	125215478	C	T
3	chr3:125215501:T:C	0	125215501	C	T
3	chr3:125215502:G:A	0	125215502	A	G
3	chr3:125215518:T:C	0	125215518	C	T
3	chr3:125216090:AATTTTTGT:A	0	125216090	A	AATTTTTGT
3	chr3:125216419:G:T	0	125216419	T	G
3	chr3:125216522:T:C	0	125216522	C	T
3	chr3:125216764:T:A	0	125216764	A	T
3	chr3:125217013:A:C	0	125217013	C	A
3	chr3:125218726:T:C	0	125218726	C	T
3	chr3:125219066:T:C	0	125219066	C	T
3	chr3:125219209:A:G	0	125219209	G	A
3	chr3:125219259:G:A	0	125219259	A	G
3	chr3:125219425:G:GA	0	125219425	GA	G
3	chr3:125220356:C:T	0	125220356	T	C
3	chr3:125220624:G:A	0	125220624	A	G
3	chr3:125221092:A:G	0	125221092	G	A
3	chr3:125222061:C:T	0	125222061	T	C
3	chr3:125222203:C:T	0	125222203	T	C
3	chr3:125222940:A:C	0	125222940	C	A
3	chr3:125223413:C:A	0	125223413	A	C
3	chr3:125223626:C:T	0	125223626	T	C
3	chr3:125224974:A:T	0	125224974	T	A
3	chr3:125225046:G:A	0	125225046	A	G
3	chr3:125225299:T:C	0	125225299	C	T
3	chr3:125225334:C:T	0	125225334	T	C
3	chr3:125226730:GA:G	0	125226730	G	GA
3	chr3:125226900:T:G	0	125226900	G	T
3	chr3:125228657:A:C	0	125228657	C	A
3	chr3:125229552:C:T	0	125229552	T	C
3	chr3:125229708:G:A	0	125229708	A	G
3	chr3:125232977:C:T	0	125232977	T	C
3	chr3:125234476:A:T	0	125234476	T	A
3	chr3:125237174:C:T	0	125237174	T	C
3	chr3:125239683:G:T	0	125239683	T	G
3	chr3:125241998:C:T	0	125241998	T	C
3	chr3:125242241:G:A	0	125242241	A	G
3	chr3:125243339:G:T	0	125243339	T	G
3	chr3:125244788:G:A	0	125244788	A	G
3	chr3:125245070:T:C	0	125245070	C	T
3	chr3:125245925:T:A	0	125245925	A	T
3	chr3:125246519:A:ATAT	0	125246519	ATAT	A
3	chr3:125247084:T:C	0	125247084	C	T
3	chr3:125247582:G:C	0	125247582	C	G
3	chr3:125248469:G:A	0	125248469	A	G
3	chr3:125249776:G:A	0	125249776	A	G
3	chr3:125250540:A:C	0	125250540	C	A
3	chr3:125252389:G:A	0	125252389	A	G
3	chr3:125253396:T:G	0	125253396	G	T
3	chr3:125254454:C:T	0	125254454	T	C
3	chr3:125254646:C:T	0	125254646	T	C
3	chr3:125257186:G:A	0	125257186	A	G
3	chr3:125258456:A:G	0	125258456	G	A
3	chr3:125258585:C:T	0	125258585	T	C
3	chr3:125258624:A:T	0	125258624	T	A
3	chr3:125258807:T:C	0	125258807	C	T
3	chr3:125259586:A:G	0	125259586	G	A
3	chr3:125260371:A:G	0	125260371	G	A
3	chr3:125260560:C:T	0	125260560	T	C
3	chr3:125260941:T:C	0	125260941	C	T
3	chr3:125262791:T:C	0	125262791	C	T
3	chr3:125263091:T:C	0	125263091	C	T
3	chr3:125264485:T:C	0	125264485	C	T
3	chr3:125266261:T:C	0	125266261	C	T
3	chr3:125266355:G:T	0	125266355	T	G
3	chr3:125266694:G:C	0	125266694	C	G
3	chr3:125267035:C:T	0	125267035	T	C
3	chr3:125267581:CAAT:C	0	125267581	C	CAAT
3	chr3:125267696:C:T	0	125267696	T	C
3	chr3:125267742:G:A	0	125267742	A	G
3	chr3:125270550:A:C	0	125270550	C	A
3	chr3:125270887:A:G	0	125270887	G	A
3	chr3:125271560:G:A	0	125271560	A	G
3	chr3:125271625:T:C	0	125271625	C	T
3	chr3:125271701:G:T	0	125271701	T	G
3	chr3:125271869:C:T	0	125271869	T	C
3	chr3:125271994:G:A	0	125271994	A	G
3	chr3:125272044:A:G	0	125272044	G	A
3	chr3:125272633:ATATT:A	0	125272633	A	ATATT
3	chr3:125273706:T:C	0	125273706	C	T
3	chr3:125274206:G:A	0	125274206	A	G
3	chr3:125275118:G:C	0	125275118	C	G
3	chr3:125275189:A:G	0	125275189	G	A
3	chr3:125275343:C:T	0	125275343	T	C
3	chr3:125277125:C:T	0	125277125	T	C
3	chr3:125277307:T:C	0	125277307	C	T
3	chr3:125281487:A:G	0	125281487	G	A
3	chr3:125281626:A:G	0	125281626	G	A
3	chr3:125282216:C:G	0	125282216	G	C
3	chr3:125283331:T:C	0	125283331	C	T
3	chr3:125283720:G:A	0	125283720	A	G
3	chr3:125285527:T:C	0	125285527	C	T
3	chr3:125285741:C:T	0	125285741	T	C
3	chr3:125286115:T:C	0	125286115	C	T
3	chr3:125286687:A:T	0	125286687	T	A
3	chr3:125287107:T:G	0	125287107	G	T
3	chr3:125287166:T:C	0	125287166	C	T
3	chr3:125291066:G:A	0	125291066	A	G
3	chr3:125291088:T:C	0	125291088	C	T
3	chr3:125291220:A:C	0	125291220	C	A
3	chr3:125291274:G:T	0	125291274	T	G
3	chr3:125293409:C:T	0	125293409	T	C
3	chr3:125294225:A:G	0	125294225	G	A
3	chr3:125296986:T:C	0	125296986	C	T
3	chr3:125297583:T:C	0	125297583	C	T
3	chr3:125298749:C:T	0	125298749	T	C
3	chr3:125299618:A:T	0	125299618	T	A
3	chr3:125300795:ACAT:A	0	125300795	A	ACAT
3	chr3:125300947:A:G	0	125300947	G	A
3	chr3:125303027:A:C	0	125303027	C	A
3	chr3:125305399:T:G	0	125305399	G	T
3	chr3:125305426:T:C	0	125305426	C	T
3	chr3:125305926:C:T	0	125305926	T	C
3	chr3:125307450:T:C	0	125307450	C	T
3	chr3:125307451:T:C	0	125307451	C	T
3	chr3:125307454:T:C	0	125307454	C	T
3	chr3:125307885:C:T	0	125307885	T	C
3	chr3:125308818:A:G	0	125308818	G	A
3	chr3:125309805:C:T	0	125309805	T	C
3	chr3:125310048:C:T	0	125310048	T	C
3	chr3:125310621:A:G	0	125310621	G	A
3	chr3:125310896:A:AAG	0	125310896	AAG	A
3	chr3:125310917:C:A	0	125310917	A	C
3	chr3:125311035:G:A	0	125311035	A	G
3	chr3:125311537:T:C	0	125311537	C	T
3	chr3:125312160:A:G	0	125312160	G	A
3	chr3:125314078:G:A	0	125314078	A	G
3	chr3:125314499:C:T	0	125314499	T	C
3	chr3:125314833:G:A	0	125314833	A	G
3	chr3:125314991:T:G	0	125314991	G	T
3	chr3:125315240:C:T	0	125315240	T	C
3	chr3:125316002:C:T	0	125316002	T	C
3	chr3:125317525:G:A	0	125317525	A	G
3	chr3:125317595:C:T	0	125317595	T	C
3	chr3:125318038:T:C	0	125318038	C	T
3	chr3:125318502:A:AG	0	125318502	AG	A
3	chr3:125319096:T:C	0	125319096	C	T
3	chr3:125320175:C:T	0	125320175	T	C
3	chr3:125320262:T:C	0	125320262	C	T
3	chr3:125320747:C:A	0	125320747	A	C
3	chr3:125322210:T:C	0	125322210	C	T
3	chr3:125323130:T:C	0	125323130	C	T
3	chr3:125323893:A:T	0	125323893	T	A
3	chr3:125323938:A:G	0	125323938	G	A
3	chr3:125324493:C:T	0	125324493	T	C
3	chr3:125325464:C:T	0	125325464	T	C
3	chr3:125325534:T:C	0	125325534	C	T
3	chr3:125325546:A:G	0	125325546	G	A
3	chr3:125326317:C:T	0	125326317	T	C
3	chr3:125326635:T:C	0	125326635	C	T
3	chr3:125326745:T:A	0	125326745	A	T
3	chr3:125330649:C:T	0	125330649	T	C
3	chr3:125332084:A:G	0	125332084	G	A
3	chr3:125332643:G:A	0	125332643	A	G
3	chr3:125333540:G:A	0	125333540	A	G
3	chr3:125333853:C:T	0	125333853	T	C
3	chr3:125334848:C:A	0	125334848	A	C
3	chr3:125334893:C:T	0	125334893	T	C
3	chr3:125335087:T:TTC	0	125335087	TTC	T
3	chr3:125335525:T:C	0	125335525	C	T
3	chr3:125337951:T:A	0	125337951	A	T
3	chr3:125338817:T:C	0	125338817	C	T
3	chr3:125339626:C:T	0	125339626	T	C
3	chr3:125339886:T:C	0	125339886	C	T
3	chr3:125340088:T:G	0	125340088	G	T
3	chr3:125340769:G:A	0	125340769	A	G
3	chr3:125343666:T:C	0	125343666	C	T
3	chr3:125345142:T:C	0	125345142	C	T
3	chr3:125345712:T:G	0	125345712	G	T
3	chr3:125347937:G:A	0	125347937	A	G
3	chr3:125348330:G:C	0	125348330	C	G
3	chr3:125348732:C:T	0	125348732	T	C
3	chr3:125350005:T:C	0	125350005	C	T
3	chr3:125350660:C:T	0	125350660	T	C
3	chr3:125350728:G:A	0	125350728	A	G
3	chr3:125351901:A:G	0	125351901	G	A
3	chr3:125353340:G:T	0	125353340	T	G
3	chr3:125353856:G:A	0	125353856	A	G
3	chr3:125354467:T:C	0	125354467	C	T
3	chr3:125355330:T:G	0	125355330	G	T
3	chr3:125356169:A:C	0	125356169	C	A
3	chr3:125356235:T:C	0	125356235	C	T
3	chr3:125356456:A:G	0	125356456	G	A
3	chr3:125357407:A:C	0	125357407	C	A
3	chr3:125357423:C:A	0	125357423	A	C
3	chr3:125357565:A:AG	0	125357565	AG	A
3	chr3:125357940:CT:C	0	125357940	C	CT
3	chr3:125358566:A:G	0	125358566	G	A
3	chr3:125360476:G:A	0	125360476	A	G
3	chr3:125360677:C:T	0	125360677	T	C
3	chr3:125361336:T:C	0	125361336	C	T
3	chr3:125361668:T:A	0	125361668	A	T
3	chr3:125362577:C:T	0	125362577	T	C
3	chr3:125363831:C:T	0	125363831	T	C
3	chr3:125364351:A:G	0	125364351	G	A
3	chr3:125364650:AGTT:A	0	125364650	A	AGTT
3	chr3:125368834:C:T	0	125368834	T	C
3	chr3:125372911:G:A	0	125372911	A	G
3	chr3:125375621:C:T	0	125375621	T	C
3	chr3:125376022:A:G	0	125376022	G	A
3	chr3:125377667:C:A	0	125377667	A	C
3	chr3:125380145:A:G	0	125380145	G	A
3	chr3:125382954:T:G	0	125382954	G	T
3	chr3:125383231:G:A	0	125383231	A	G
3	chr3:125383800:T:C	0	125383800	C	T
3	chr3:125385772:T:A	0	125385772	A	T
3	chr3:125386962:G:A	0	125386962	A	G
3	chr3:125387599:A:G	0	125387599	G	A
3	chr3:125391958:C:T	0	125391958	T	C
3	chr3:125392472:C:T	0	125392472	T	C
3	chr3:125392783:A:G	0	125392783	G	A
3	chr3:125396208:A:G	0	125396208	G	A
3	chr3:125396880:C:A	0	125396880	A	C
3	chr3:125399238:C:A	0	125399238	A	C
3	chr3:125402542:G:A	0	125402542	A	G
3	chr3:125403237:A:G	0	125403237	G	A
```
