## Supplementary material for "Characterization of shared and ancestry-specific signals driving complex traits using multi-ancestry fine-mapping": mesusieoutput

```
                 eur          afr      eur_afr
   [1,] 0.0002868374 0.0004617482 1.547008e-04
   [2,] 0.0002106355 0.0001845168 6.150603e-05
   [3,] 0.0002106355 0.0001493757 4.979167e-05
   [4,] 0.0002106355 0.0014765888 4.921992e-04
   [5,] 0.0002106355 0.0011502247 3.834396e-04
   [6,] 0.0018945233 0.0001888393 2.380980e-04
   [7,] 0.0002106355 0.0003354451 1.116593e-04
   [8,] 0.0002106355 0.0001504682 5.015592e-05
   [9,] 0.0002106355 0.0001561368 5.204782e-05
  [10,] 0.0002106355 0.0001900330 6.334410e-05
  [11,] 0.0002106355 0.0001486274 4.954362e-05
  [12,] 0.0002106355 0.0001273186 4.243866e-05
  [13,] 0.0002106355 0.0001693688 5.645612e-05
  [14,] 0.0002106355 0.0001298915 4.329749e-05
  [15,] 0.0002442312 0.0001297659 5.064298e-05
  [16,] 0.0002106355 0.0001700701 5.669117e-05
  [17,] 0.0002106355 0.0001668987 5.563328e-05
  [18,] 0.0002106355 0.0001830692 6.102461e-05
  [19,] 0.0002560666 0.0001299597 4.966858e-05
  [20,] 0.0002106355 0.0001984588 6.615412e-05
  [21,] 0.0005764417 0.0001400433 8.278402e-05
  [22,] 0.0005250532 0.0003139357 1.051079e-04
  [23,] 0.0002106355 0.0001710859 5.702919e-05
  [24,] 0.0002106355 0.0001503783 5.012731e-05
  [25,] 0.0003082935 0.0001517163 7.178242e-05
  [26,] 0.0002106355 0.0001397067 4.656859e-05
  [27,] 0.0006233481 0.0001516473 5.239393e-05
  [28,] 0.0002106355 0.0001784262 5.947068e-05
  [29,] 0.0002106355 0.0001939864 6.466201e-05
  [30,] 0.0002106355 0.0001368945 4.563128e-05
  [31,] 0.0002106355 0.0001376532 4.588414e-05
  [32,] 0.0002106355 0.0001497776 4.992556e-05
  [33,] 0.0002106355 0.0001511258 5.037409e-05
  [34,] 0.0002106355 0.0004100720 1.374311e-04
  [35,] 0.0002106355 0.0002596080 8.652549e-05
  [36,] 0.0002106355 0.0001488613 4.962016e-05
  [37,] 0.0002106355 0.0001503508 5.011554e-05
  [38,] 0.0002106355 0.0002739182 9.129458e-05
  [39,] 0.0002106355 0.0001481942 4.939685e-05
  [40,] 0.0002290172 0.0001937524 6.458310e-05
  [41,] 0.0002106355 0.0001510595 5.035284e-05
  [42,] 0.0002106355 0.0001784073 5.946870e-05
  [43,] 0.0002106355 0.0002671227 8.902991e-05
  [44,] 0.0002106355 0.0003869922 1.296397e-04
  [45,] 0.0002106355 0.0001487032 4.956644e-05
  [46,] 0.0002221864 0.0001932709 6.442265e-05
  [47,] 0.0006431493 0.0001580452 5.268001e-05
  [48,] 0.0002106355 0.0001251503 4.171688e-05
  [49,] 0.0003326031 0.0001636057 5.453062e-05
  [50,] 0.0002106355 0.0001475887 4.919597e-05
  [51,] 0.0002106355 0.0003795026 1.269814e-04
  [52,] 0.0002264157 0.0002464752 8.214835e-05
  [53,] 0.0002114379 0.0002518410 8.393674e-05
  [54,] 0.0002106355 0.0001458077 4.860133e-05
  [55,] 0.0003097408 0.0001913541 6.377853e-05
  [56,] 0.0002106355 0.0001301849 4.339481e-05
  [57,] 0.0002106355 0.0001627198 5.423748e-05
  [58,] 0.0003056855 0.0003220022 1.073169e-04
  [59,] 0.0002106355 0.0002464122 8.213819e-05
  [60,] 0.0002106355 0.0002239677 7.465554e-05
  [61,] 0.0002106355 0.0001195229 3.984081e-05
  [62,] 0.0002106355 0.0001853222 6.177410e-05
  [63,] 0.0002106355 0.0001199112 3.997055e-05
  [64,] 0.0002106355 0.0001878227 6.260830e-05
  [65,] 0.0002106355 0.0001398450 4.661566e-05
  [66,] 0.0002106355 0.0001856348 6.187835e-05
  [67,] 0.0002106355 0.0001469558 4.898606e-05
  [68,] 0.0002106355 0.0002313425 7.711922e-05
  [69,] 0.0002106355 0.0002151505 7.172123e-05
  [70,] 0.0002106355 0.0001397672 7.044033e-05
  [71,] 0.0002106355 0.0001912497 6.375090e-05
  [72,] 0.0002106355 0.0001320056 5.430637e-05
  [73,] 0.0002106355 0.0001583872 5.279582e-05
  [74,] 0.0002106355 0.0001861321 6.204376e-05
  [75,] 0.0002106355 0.0001889846 6.299803e-05
  [76,] 0.0002106355 0.0001581672 5.272266e-05
  [77,] 0.0002106355 0.0001776561 5.922177e-05
  [78,] 0.0002106355 0.0001773781 5.912529e-05
  [79,] 0.0002106355 0.0001933963 6.446899e-05
  [80,] 0.0002106355 0.0001747247 5.824476e-05
  [81,] 0.0002106355 0.0001992562 6.641846e-05
  [82,] 0.0002106355 0.0001669295 5.564597e-05
  [83,] 0.0002106355 0.0001592011 5.306952e-05
  [84,] 0.0002106355 0.0001983974 6.613219e-05
  [85,] 0.0002106355 0.0001670445 5.567994e-05
  [86,] 0.0002106355 0.0001919307 6.397643e-05
  [87,] 0.0002106355 0.0002043869 6.812965e-05
  [88,] 0.0002106355 0.0001687683 5.625579e-05
  [89,] 0.0002106355 0.0002059304 6.864337e-05
  [90,] 0.0002106355 0.0002216874 8.004368e-05
  [91,] 0.0002106355 0.0002257680 7.525662e-05
  [92,] 0.0002106355 0.0001332204 4.728058e-05
  [93,] 0.0002106355 0.0001999474 6.664962e-05
  [94,] 0.0002106355 0.0002049759 6.832488e-05
  [95,] 0.0002106355 0.0002133779 7.112416e-05
  [96,] 0.0008043588 0.0001662290 1.415431e-04
  [97,] 0.0008704934 0.0001616903 1.725876e-04
  [98,] 0.0002106355 0.0002251988 7.506573e-05
  [99,] 0.0002106355 0.0002031935 6.773082e-05
 [100,] 0.0002106355 0.0001382097 4.606984e-05
 [101,] 0.0010732872 0.0001416534 1.188695e-04
 [102,] 0.0002106355 0.0001602377 5.341251e-05
 [103,] 0.0002106355 0.0002201308 7.337648e-05
 [104,] 0.0002106355 0.0001476351 4.921134e-05
 [105,] 0.0002248924 0.0001679522 5.598232e-05
 [106,] 0.0002270672 0.0001676479 5.588089e-05
 [107,] 0.0002106355 0.0001491459 4.971543e-05
 [108,] 0.0002106355 0.0001663442 5.544756e-05
 [109,] 0.0002106355 0.0002049241 6.830778e-05
 [110,] 0.0002106355 0.0002269725 7.565706e-05
 [111,] 0.0002106355 0.0001650300 5.500991e-05
 [112,] 0.0002106355 0.0001674124 5.580403e-05
 [113,] 0.0013068967 0.0001383097 4.180489e-04
 [114,] 0.0002106355 0.0001561551 5.205176e-05
 [115,] 0.0003045824 0.0002077316 6.923905e-05
 [116,] 0.0002106355 0.0001768358 5.894750e-05
 [117,] 0.0002106355 0.0002440892 8.136701e-05
 [118,] 0.0002106355 0.0001975661 6.585491e-05
 [119,] 0.0002106355 0.0001739731 5.799158e-05
 [120,] 0.0002106355 0.0002059714 6.865683e-05
 [121,] 0.0002106355 0.0001369049 4.563525e-05
 [122,] 0.0002411051 0.0007943221 3.489777e-04
 [123,] 0.0003483567 0.0001808215 9.439294e-05
 [124,] 0.0002106355 0.0001459655 6.810209e-05
 [125,] 0.0002106355 0.0001791376 5.971238e-05
 [126,] 0.0002106355 0.0001653202 6.705185e-05
 [127,] 0.0002106355 0.0001677174 6.424738e-05
 [128,] 0.0002106355 0.0001750962 5.836502e-05
 [129,] 0.0002106355 0.0001303275 4.344372e-05
 [130,] 0.0002106355 0.0001519108 5.063703e-05
 [131,] 0.0009310981 0.0001566694 1.781107e-04
 [132,] 0.0002106355 0.0001791347 5.971133e-05
 [133,] 0.0005881565 0.0001820532 2.925127e-04
 [134,] 0.0061282065 0.0002169884 3.573088e-03
 [135,] 0.0009246490 0.0001570184 2.258761e-04
 [136,] 0.0002106355 0.0001786895 5.956297e-05
 [137,] 0.0002106355 0.0001207494 4.024987e-05
 [138,] 0.0002106355 0.0001751936 5.839752e-05
 [139,] 0.0002106355 0.0001277902 4.259681e-05
 [140,] 0.0060807414 0.0002168844 3.537921e-03
 [141,] 0.0002106355 0.0001206900 4.023006e-05
 [142,] 0.0002106355 0.0001208816 4.029400e-05
 [143,] 0.0002106355 0.0001341660 4.472326e-05
 [144,] 0.0002106355 0.0001695398 5.651602e-05
 [145,] 0.0002106355 0.0002511724 8.376527e-05
 [146,] 0.0002106355 0.0001423302 4.744334e-05
 [147,] 0.0002106355 0.0003052740 1.017665e-04
 [148,] 0.0002106355 0.0001697700 5.659171e-05
 [149,] 0.0002106355 0.0001752074 5.840180e-05
 [150,] 0.0002106355 0.0002118424 7.061485e-05
 [151,] 0.0002106355 0.0002162456 7.208351e-05
 [152,] 0.0002106355 0.0001241143 4.137090e-05
 [153,] 0.0002106355 0.0003538141 1.181793e-04
 [154,] 0.0002106355 0.0001584092 5.280305e-05
 [155,] 0.0002106355 0.0001245234 4.150771e-05
 [156,] 0.0002106355 0.0001247335 4.157763e-05
 [157,] 0.0002106355 0.0003645309 1.217442e-04
 [158,] 0.0002106355 0.0001431290 5.371433e-05
 [159,] 0.0054583835 0.0001677630 2.579178e-03
 [160,] 0.0002106355 0.0002147094 7.157026e-05
 [161,] 0.0002106355 0.0001431306 5.688688e-05
 [162,] 0.0002106355 0.0001315289 4.384182e-05
 [163,] 0.0002106355 0.0001430681 5.613276e-05
 [164,] 0.0002106355 0.0004371712 1.460082e-04
 [165,] 0.0002106355 0.0001554435 5.181464e-05
 [166,] 0.0002106355 0.0001963734 6.545831e-05
 [167,] 0.0002106355 0.0003789119 1.265439e-04
 [168,] 0.0002106355 0.0001431530 4.781845e-05
 [169,] 0.0002106355 0.0001432114 4.940160e-05
 [170,] 0.0002106355 0.0001431843 4.993349e-05
 [171,] 0.0011149952 0.0001546340 4.543515e-04
 [172,] 0.0002106355 0.0001396606 4.655207e-05
 [173,] 0.0002106355 0.0001431748 4.901705e-05
 [174,] 0.0002106355 0.0001431523 4.822191e-05
 [175,] 0.0002106355 0.0001536141 5.120484e-05
 [176,] 0.0002106355 0.0001431565 5.101488e-05
 [177,] 0.0002106355 0.0003794522 1.267301e-04
 [178,] 0.0002525645 0.0001543332 8.298511e-05
 [179,] 0.0002106355 0.0001266019 4.220007e-05
 [180,] 0.0002106355 0.0001498406 4.994695e-05
 [181,] 0.0002106355 0.0001290879 4.302843e-05
 [182,] 0.0002106355 0.0001492359 4.974538e-05
 [183,] 0.0002106355 0.0001432317 4.774366e-05
 [184,] 0.0002106355 0.0002049842 6.832841e-05
 [185,] 0.0002106355 0.0001430414 4.962289e-05
 [186,] 0.0002106355 0.0001431632 4.772087e-05
 [187,] 0.0002106355 0.0002335209 7.783951e-05
 [188,] 0.0002106355 0.0001433849 4.779471e-05
 [189,] 0.0002106355 0.0001498824 4.996086e-05
 [190,] 0.0002106355 0.0002049786 6.832607e-05
 [191,] 0.0002106355 0.0002288650 7.628757e-05
 [192,] 0.0002106355 0.0002014844 6.716127e-05
 [193,] 0.0002106355 0.0001721169 8.036278e-05
 [194,] 0.0002106355 0.0001501080 5.003749e-05
 [195,] 0.0002106355 0.0001597840 5.326113e-05
 [196,] 0.0002106355 0.0001597851 5.326099e-05
 [197,] 0.0002106355 0.0001506658 5.022142e-05
 [198,] 0.0002106355 0.0002149259 7.164168e-05
 [199,] 0.0007328005 0.0008758941 1.619305e-03
 [200,] 0.0002106355 0.0002096649 6.988798e-05
 [201,] 0.0002106355 0.0001578283 5.260942e-05
 [202,] 0.0002106355 0.0002350789 7.836004e-05
 [203,] 0.0002106355 0.0001597752 5.325826e-05
 [204,] 0.0059531533 0.0002482488 5.084719e-03
 [205,] 0.0002106355 0.0016837033 5.629889e-04
 [206,] 0.0078072019 0.0004706719 1.458813e-02
 [207,] 0.0673834408 0.0001193000 9.831674e-03
 [208,] 0.0076143609 0.0001972509 4.733956e-03
 [209,] 0.0002106355 0.0002396898 7.989455e-05
 [210,] 0.0002106355 0.0001519047 7.376674e-05
 [211,] 0.0002106355 0.0001983556 6.611853e-05
 [212,] 0.0005172421 0.0001534628 1.546746e-04
 [213,] 0.0002106355 0.0001620725 5.837882e-05
 [214,] 0.0002106355 0.0008033912 2.678966e-04
 [215,] 0.0002106355 0.0002051001 8.386847e-05
 [216,] 0.0002106355 0.0005683855 1.895399e-04
 [217,] 0.0002106355 0.0001411647 4.705422e-05
 [218,] 0.0006506518 0.0001867995 6.226352e-05
 [219,] 0.0002106355 0.0001436802 4.789246e-05
 [220,] 0.0002106355 0.0003681337 1.227108e-04
 [221,] 0.0002106355 0.0005163094 1.723900e-04
 [222,] 0.0002197099 0.0001177944 5.502783e-05
 [223,] 0.0002106355 0.0001176790 4.389499e-05
 [224,] 0.0002106355 0.0005445099 1.818315e-04
 [225,] 0.0002106355 0.0001178777 4.056741e-05
 [226,] 0.0002106355 0.0001772216 5.907522e-05
 [227,] 0.0002106355 0.0004169068 1.389688e-04
 [228,] 0.0002106355 0.0001180874 4.806954e-05
 [229,] 0.0035100663 0.0001692166 1.696223e-03
 [230,] 0.0002106355 0.0001417673 4.725507e-05
 [231,] 0.0002106355 0.0003554340 1.184776e-04
 [232,] 0.0002106355 0.0002042954 6.809488e-05
 [233,] 0.0002106355 0.0002006304 6.687740e-05
 [234,] 0.0002752508 0.0002743523 2.267728e-04
 [235,] 0.0002106355 0.0004488561 1.496174e-04
 [236,] 0.0038248173 0.0001595934 1.647802e-03
 [237,] 0.0002106355 0.0001419646 4.732079e-05
 [238,] 0.0002106355 0.0001176480 3.979939e-05
 [239,] 0.0002106355 0.0001181301 4.189218e-05
 [240,] 0.0006784363 0.0002064451 6.881116e-05
 [241,] 0.0042833938 0.0001673757 2.021105e-03
 [242,] 0.0002106355 0.0005266911 1.758760e-04
 [243,] 0.0002106355 0.0001175713 4.948331e-05
 [244,] 0.0003137298 0.0002446129 2.350653e-04
 [245,] 0.0038950021 0.0001651789 1.796407e-03
 [246,] 0.0002582875 0.0002313437 1.799534e-04
 [247,] 0.0045382111 0.0002011273 2.734317e-03
 [248,] 0.0002106355 0.0001194530 5.662431e-05
 [249,] 0.0002106355 0.0001176267 3.954484e-05
 [250,] 0.0002106355 0.0005363340 1.791224e-04
 [251,] 0.0002106355 0.0003261624 1.087197e-04
 [252,] 0.0002106355 0.0001176041 3.920126e-05
 [253,] 0.0029119565 0.0001893356 2.496724e-04
 [254,] 0.0002106355 0.0003527552 1.175847e-04
 [255,] 0.0002507933 0.0002382876 1.790316e-04
 [256,] 0.0034208056 0.0001898708 2.796751e-04
 [257,] 0.0002106355 0.0004791650 1.599932e-04
 [258,] 0.0058153409 0.0001729351 2.903563e-03
 [259,] 0.0002106355 0.0004777984 1.595410e-04
 [260,] 0.0002106355 0.0001189454 5.501139e-05
 [261,] 0.0002106355 0.0001188680 5.320626e-05
 [262,] 0.0002106355 0.0003395976 1.131989e-04
 [263,] 0.0002106355 0.0002133596 1.217583e-04
 [264,] 0.0002106355 0.0001176083 4.974247e-05
 [265,] 0.0002106355 0.0001181549 4.379340e-05
 [266,] 0.0002281378 0.0001255524 5.055443e-05
 [267,] 0.0002106355 0.0005170652 1.726492e-04
 [268,] 0.0002845903 0.0002498902 2.153202e-04
 [269,] 0.0236017886 0.0001807619 1.249638e-02
 [270,] 0.0050820305 0.0001633753 2.281240e-03
 [271,] 0.0044687529 0.0001970330 2.603647e-03
 [272,] 0.0002106355 0.0004641650 1.549872e-04
 [273,] 0.0002106355 0.0001320503 4.401484e-05
 [274,] 0.0160094997 0.0001728860 7.814139e-03
 [275,] 0.0002106355 0.0001683224 5.610715e-05
 [276,] 0.0037045249 0.0001613628 1.633711e-03
 [277,] 0.0002106355 0.0006391659 2.131406e-04
 [278,] 0.0007865795 0.0001350659 2.774926e-04
 [279,] 0.0251016798 0.0001769122 1.272106e-02
 [280,] 0.0005524325 0.0001905313 2.701082e-04
 [281,] 0.0267484984 0.0001643088 1.158018e-02
 [282,] 0.0002106355 0.0001251686 4.172392e-05
 [283,] 0.0129405675 0.0001988502 8.048414e-03
 [284,] 0.0002106355 0.0002150681 7.169543e-05
 [285,] 0.0007349517 0.0003372882 1.129163e-04
 [286,] 0.0006196470 0.0003386920 1.133697e-04
 [287,] 0.0002506856 0.0001600930 1.094196e-04
 [288,] 0.0026872689 0.0001307672 7.073381e-04
 [289,] 0.0002106355 0.0001249197 4.163992e-05
 [290,] 0.0002106355 0.0001329226 4.430820e-05
 [291,] 0.0002106355 0.0001616918 5.389857e-05
 [292,] 0.0002106355 0.0001285067 4.283633e-05
 [293,] 0.0016818851 0.0001786184 8.731752e-04
 [294,] 0.0002106355 0.0001655024 5.516697e-05
 [295,] 0.0002106355 0.0001620050 5.400111e-05
 [296,] 0.0002106355 0.0001617089 5.390429e-05
 [297,] 0.0002822888 0.0001755417 1.418692e-04
 [298,] 0.0002106355 0.0001303070 4.343647e-05
 [299,] 0.0002106355 0.0001334331 4.447812e-05
 [300,] 0.0002106355 0.0002076441 6.921614e-05
 [301,] 0.0024841515 0.0001960708 7.744382e-04
 [302,] 0.0002106355 0.0001217510 4.058391e-05
 [303,] 0.0002106355 0.0001636083 7.190300e-05
 [304,] 0.0003885160 0.0001763289 9.291247e-05
 [305,] 0.0050668728 0.0001518036 1.976294e-03
 [306,] 0.0002106355 0.0001462615 4.875376e-05
 [307,] 0.0002106355 0.0004587360 1.531177e-04
 [308,] 0.0002106355 0.0002240725 7.468946e-05
 [309,] 0.0019444166 0.0001385783 5.354788e-04
 [310,] 0.0002106355 0.0001988182 9.456422e-05
 [311,] 0.0002106355 0.0006208947 2.074025e-04
 [312,] 0.0002106355 0.0001407892 4.692921e-05
 [313,] 0.0002106355 0.0001887660 6.292345e-05
 [314,] 0.0002106355 0.0001285819 4.286062e-05
 [315,] 0.0002106355 0.0001336863 4.456307e-05
 [316,] 0.0002106355 0.0001227071 4.090284e-05
 [317,] 0.0002106355 0.0002012829 6.709368e-05
 [318,] 0.0002106355 0.0001339755 4.465860e-05
 [319,] 0.0002106355 0.0001199910 3.999709e-05
 [320,] 0.0002106355 0.0001570696 5.235702e-05
 [321,] 0.0002106355 0.0001363316 4.544397e-05
 [322,] 0.0002106355 0.0001525766 5.085845e-05
 [323,] 0.0002106355 0.0001450913 4.836376e-05
 [324,] 0.0002106355 0.0002822510 9.408500e-05
 [325,] 0.0002106355 0.0001477730 4.925768e-05
 [326,] 0.0002106355 0.0001917040 6.390143e-05
 [327,] 0.0002106355 0.0001915837 6.386136e-05
 [328,] 0.0002106355 0.0002055547 6.851946e-05
 [329,] 0.0002106355 0.0001190528 3.968433e-05
 [330,] 0.0002106355 0.0001256350 4.187827e-05
 [331,] 0.0002106355 0.0001230538 4.101806e-05
 [332,] 0.0002106355 0.0001511775 5.039260e-05
 [333,] 0.0002106355 0.0001639088 5.463692e-05
 [334,] 0.0002106355 0.0001638324 5.461116e-05
 [335,] 0.0002106355 0.0002258107 7.527065e-05
 [336,] 0.0002106355 0.0002265017 7.550114e-05
 [337,] 0.0002106355 0.0001908190 6.360611e-05
 [338,] 0.0002106355 0.0001205730 4.019116e-05
 [339,] 0.0002106355 0.0001199639 3.998810e-05
 [340,] 0.0002106355 0.0001199900 3.999662e-05
 [341,] 0.0002106355 0.0001363143 4.543872e-05
 [342,] 0.0002106355 0.0001693871 5.646278e-05
 [343,] 0.0002106355 0.0001918063 6.393555e-05
 [344,] 0.0002106355 0.0001610695 5.368992e-05
 [345,] 0.0002106355 0.0001919822 6.399426e-05
 [346,] 0.0002106355 0.0001646165 5.487057e-05
 [347,] 0.0002106355 0.0001907784 6.359334e-05
 [348,] 0.0002106355 0.0001281706 4.272355e-05
 [349,] 0.0002106355 0.0003659435 1.219862e-04
 [350,] 0.0002106355 0.0002358198 9.030256e-05
 [351,] 0.0002106355 0.0003702097 1.234087e-04
 [352,] 0.0002106355 0.0001496896 4.989700e-05
 [353,] 0.0002106355 0.0001500035 5.000163e-05
 [354,] 0.0002106355 0.0001375344 4.584488e-05
 [355,] 0.0002106355 0.0001720313 5.734587e-05
 [356,] 0.0002106355 0.0003506545 1.168901e-04
 [357,] 0.0002106355 0.0001262214 4.207385e-05
 [358,] 0.0002106355 0.0001548366 5.161214e-05
 [359,] 0.0002106355 0.0007534248 2.505961e-04
 [360,] 0.0002106355 0.0001901023 6.336758e-05
 [361,] 0.0002106355 0.0001254417 4.181385e-05
 [362,] 0.0002106355 0.0001738224 5.794216e-05
 [363,] 0.0002106355 0.0001222163 4.073880e-05
 [364,] 0.0002106355 0.0001351293 4.504323e-05
 [365,] 0.0002106355 0.0001336711 4.455718e-05
 [366,] 0.0002106355 0.0001249409 4.164692e-05
 [367,] 0.0002106355 0.0001605430 5.351475e-05
 [368,] 0.0002106355 0.0005278290 1.755635e-04
 [369,] 0.0002106355 0.0001984899 6.616346e-05
 [370,] 0.0002106355 0.0001863198 6.210654e-05
 [371,] 0.0002106355 0.0001814893 6.049618e-05
 [372,] 0.0002106355 0.0001344504 4.481690e-05
 [373,] 0.0002106355 0.0005579736 1.856385e-04
 [374,] 0.0002106355 0.0001287052 4.290175e-05
 [375,] 0.0002106355 0.0001558384 5.194550e-05
 [376,] 0.0002106355 0.0001221090 4.070290e-05
 [377,] 0.0002106355 0.0001585366 5.284496e-05
 [378,] 0.0002106355 0.0001784151 5.947167e-05
 [379,] 0.0002106355 0.0001961750 6.539257e-05
 [380,] 0.0002106355 0.0001741082 5.803712e-05
 [381,] 0.0002106355 0.0001875144 6.250621e-05
 [382,] 0.0002106355 0.0001524618 5.082128e-05
 [383,] 0.0002106355 0.0001878963 6.263189e-05
 [384,] 0.0002106355 0.0005530148 1.839716e-04
 [385,] 0.0002106355 0.0001766435 5.888116e-05
 [386,] 0.0002106355 0.0002005694 6.685617e-05
 [387,] 0.0002106355 0.0002116438 7.054929e-05
 [388,] 0.0002106355 0.0002262365 7.541434e-05
 [389,] 0.0002106355 0.0002132988 7.110212e-05
 [390,] 0.0002106355 0.0001791003 5.970107e-05
 [391,] 0.0002106355 0.0001681533 5.605194e-05
 [392,] 0.0002106355 0.0001774722 5.915674e-05
 [393,] 0.0002106355 0.0001901392 6.337938e-05
 [394,] 0.0002106355 0.0002710339 9.036268e-05
 [395,] 0.0002106355 0.0001780820 5.936019e-05
 [396,] 0.0002106355 0.0002231738 7.439092e-05
 [397,] 0.0002106355 0.0004578594 1.525396e-04
 [398,] 0.0002106355 0.0002271459 7.571674e-05
 [399,] 0.0002106355 0.0003101234 1.034399e-04
 [400,] 0.0002106355 0.0001875095 6.250364e-05
 [401,] 0.0002106355 0.0001530223 5.100791e-05
 [402,] 0.0002106355 0.0001780563 5.935188e-05
 [403,] 0.0002106355 0.0001581162 5.270534e-05
 [404,] 0.0002106355 0.0001955314 6.517596e-05
 [405,] 0.0002106355 0.0001922426 6.408088e-05
 [406,] 0.0002106355 0.0002239517 7.464905e-05
 [407,] 0.0002106355 0.0002878500 9.594734e-05
 [408,] 0.0002106355 0.0001919734 6.399113e-05
 [409,] 0.0002106355 0.0001276375 4.254568e-05
 [410,] 0.0002106355 0.0001753288 5.844300e-05
 [411,] 0.0002106355 0.0002065193 6.884109e-05
 [412,] 0.0002106355 0.0001979186 6.597265e-05
 [413,] 0.0002106355 0.0001588633 5.295434e-05
 [414,] 0.0002106355 0.0002000480 6.668280e-05
 [415,] 0.0002106355 0.0001219382 4.064604e-05
 [416,] 0.0002106355 0.0001874981 6.249818e-05
 [417,] 0.0002106355 0.0002044072 6.813670e-05
 [418,] 0.0002106355 0.0001922109 6.407031e-05
 [419,] 0.0002106355 0.0001922102 6.407006e-05
 [420,] 0.0002106355 0.0001583916 5.279713e-05
 [421,] 0.0002106355 0.0002298504 7.661796e-05
 [422,] 0.0002106355 0.0002275067 7.583650e-05
 [423,] 0.0002106355 0.0001196431 3.988100e-05
 [424,] 0.0002106355 0.0001978202 6.593906e-05
 [425,] 0.0002106355 0.0001997748 6.659259e-05
 [426,] 0.0002106355 0.0002059223 6.864176e-05
 [427,] 0.0002106355 0.0001765274 5.884114e-05
 [428,] 0.0002106355 0.0001720773 5.735971e-05
 [429,] 0.0002106355 0.0001739075 5.796976e-05
 [430,] 0.0002106355 0.0001566096 5.220412e-05
 [431,] 0.0002106355 0.0001679341 5.597858e-05
 [432,] 0.0002106355 0.0001353379 4.511217e-05
 [433,] 0.0002106355 0.0001911947 6.373137e-05
 [434,] 0.0002106355 0.0001933006 6.443331e-05
 [435,] 0.0002106355 0.0001635495 5.451700e-05
 [436,] 0.0002106355 0.0001660264 5.534295e-05
 [437,] 0.0002106355 0.0001664574 5.548629e-05
 [438,] 0.0002106355 0.0001588911 5.296363e-05
 [439,] 0.0002106355 0.0001354608 4.515325e-05
 [440,] 0.0002106355 0.0001608301 5.360917e-05
 [441,] 0.0002106355 0.0001767682 5.892273e-05
 [442,] 0.0002106355 0.0001584783 5.282600e-05
 [443,] 0.0002106355 0.0001187458 3.958190e-05
 [444,] 0.0002106355 0.0001813462 6.044744e-05
 [445,] 0.0002106355 0.0001184599 3.948661e-05
 [446,] 0.0002106355 0.0001675776 5.585812e-05
 [447,] 0.0002106355 0.0001785800 5.952568e-05
 [448,] 0.0002106355 0.0001598492 5.328297e-05
 [449,] 0.0002106355 0.0001809931 6.033144e-05
 [450,] 0.0002106355 0.0003176438 1.058900e-04
 [451,] 0.0002106355 0.0001734272 5.780907e-05
 [452,] 0.0002106355 0.0001642734 5.475708e-05
 [453,] 0.0002106355 0.0001587593 5.291969e-05
 [454,] 0.0002106355 0.0001501238 5.004092e-05
 [455,] 0.0002106355 0.0001329264 4.430870e-05
 [456,] 0.0002106355 0.0002254801 7.516040e-05
 [457,] 0.0002106355 0.0001527493 5.091640e-05
 [458,] 0.0002106355 0.0001269270 4.230900e-05
 [459,] 0.0002106355 0.0001528262 5.094204e-05
 [460,] 0.0002106355 0.0001847261 6.157524e-05
 [461,] 0.0002106355 0.0001284267 4.280890e-05
 [462,] 0.0002106355 0.0001524111 5.080411e-05
 [463,] 0.0002106355 0.0001423363 4.744552e-05
 [464,] 0.0002106355 0.0001587733 5.292437e-05
 [465,] 0.0002106355 0.0001423852 4.746168e-05
 [466,] 0.0002106355 0.0001358233 4.527430e-05
 [467,] 0.0002106355 0.0001782664 5.942221e-05
 [468,] 0.0002106355 0.0001850868 6.169561e-05
 [469,] 0.0002106355 0.0002271112 7.570348e-05
 [470,] 0.0002106355 0.0003846810 1.282514e-04
 [471,] 0.0002106355 0.0001417888 4.726326e-05
 [472,] 0.0002106355 0.0001719711 5.732371e-05
 [473,] 0.0002106355 0.0002655249 8.850851e-05
 [474,] 0.0002106355 0.0002341616 7.805333e-05
 [475,] 0.0002106355 0.0001605676 5.352242e-05
 [476,] 0.0002106355 0.0002354164 7.847164e-05
 [477,] 0.0002106355 0.0001366390 4.554619e-05
 [478,] 0.0002106355 0.0001871052 6.236864e-05
 [479,] 0.0002106355 0.0001604072 5.346891e-05
 [480,] 0.0002106355 0.0003071001 1.023616e-04
 [481,] 0.0002106355 0.0003180452 1.059849e-04
 [482,] 0.0002106355 0.0001836962 6.123176e-05
 [483,] 0.0002106355 0.0001735544 5.785123e-05
 [484,] 0.0002106355 0.0001751353 5.837860e-05
 [485,] 0.0002106355 0.0001795248 5.984166e-05
 [486,] 0.0002106355 0.0001903974 6.346578e-05
 [487,] 0.0002106355 0.0001540805 5.135833e-05
 [488,] 0.0002106355 0.0001357892 4.526413e-05
 [489,] 0.0002106355 0.0002008290 6.694045e-05
 [490,] 0.0002106355 0.0001634048 5.446746e-05
 [491,] 0.0002797582 0.0002309697 7.720034e-05
 [492,] 0.0002106355 0.0001300924 4.336491e-05
 [493,] 0.0002106355 0.0001566757 5.222534e-05
 [494,] 0.0002106355 0.0001647713 5.492384e-05
 [495,] 0.0002106355 0.0001702611 5.675350e-05
 [496,] 0.0002106355 0.0001971706 6.572097e-05
 [497,] 0.0002106355 0.0002040949 6.803181e-05
 [498,] 0.0002106355 0.0001785556 5.951852e-05
 [499,] 0.0002689056 0.0001759233 6.132619e-05
 [500,] 0.0002106355 0.0001324338 4.414502e-05
 [501,] 0.0002106355 0.0001570197 5.234007e-05
 [502,] 0.0002106355 0.0001542576 5.141805e-05
 [503,] 0.0002106355 0.0001220666 4.068894e-05
 [504,] 0.0002106355 0.0002009029 6.696757e-05
 [505,] 0.0002106355 0.0001350328 4.501190e-05
 [506,] 0.0002106355 0.0002821795 9.409480e-05
 [507,] 0.0002106355 0.0001852499 6.174958e-05
 [508,] 0.0002106355 0.0001555993 5.186685e-05
 [509,] 0.0002106355 0.0002257199 7.523878e-05
 [510,] 0.0002106355 0.0002123096 7.076709e-05
 [511,] 0.0002106355 0.0002572372 8.574451e-05
 [512,] 0.0002835973 0.0005539543 1.859806e-04
 [513,] 0.0003325421 0.0005454073 1.831536e-04
 [514,] 0.0002106355 0.0002129718 7.098790e-05
 [515,] 0.0002106355 0.0004469297 1.494574e-04
 [516,] 0.0006847305 0.0001431110 7.214115e-05
 [517,] 0.0002106355 0.0002389460 7.964752e-05
 [518,] 0.0002106355 0.0002032718 6.775623e-05
 [519,] 0.0008216098 0.0001433407 8.135293e-05
 [520,] 0.0017069429 0.0001481586 1.243489e-04
 [521,] 0.0003383888 0.0002080991 6.936341e-05
 [522,] 0.0003084846 0.0002076277 6.920641e-05
 [523,] 0.0002908779 0.0006446215 2.165163e-04
 [524,] 0.0022973105 0.0001439634 1.663585e-04
 [525,] 0.0002106355 0.0001862907 6.209709e-05
 [526,] 0.0002106355 0.0002251677 7.535496e-05
 [527,] 0.0002106355 0.0002733392 9.115213e-05
 [528,] 0.0002106355 0.0002378751 7.933075e-05
 [529,] 0.0002106355 0.0002376230 7.924457e-05
 [530,] 0.0002106355 0.0002477622 8.262271e-05
 [531,] 0.0002106355 0.0002000895 6.669664e-05
 [532,] 0.0002106355 0.0002667654 8.911059e-05
 [533,] 0.0002106355 0.0002508043 8.396616e-05
 [534,] 0.0002106355 0.0001717051 5.723576e-05
 [535,] 0.0002106355 0.0002465453 8.229259e-05
 [536,] 0.0005444482 0.0013029961 4.376976e-04
 [537,] 0.0002106355 0.0002521829 8.441426e-05
 [538,] 0.0002106355 0.0002448220 8.171663e-05
 [539,] 0.0002106355 0.0002427975 8.092820e-05
 [540,] 0.0002106355 0.0002419441 8.075989e-05
 [541,] 0.0002106355 0.0003336589 1.112774e-04
 [542,] 0.0002106355 0.0002530049 8.469389e-05
 [543,] 0.0002106355 0.0001722749 5.742524e-05
 [544,] 0.0002106355 0.0002473916 8.257498e-05
 [545,] 0.0002106355 0.0002010518 6.701736e-05
 [546,] 0.0002106355 0.0003136728 1.048024e-04
 [547,] 0.0002106355 0.0003441506 1.147720e-04
 [548,] 0.0002106355 0.0002546296 8.490301e-05
 [549,] 0.0002106355 0.0002857165 9.528034e-05
 [550,] 0.0002106355 0.0002979883 9.954794e-05
 [551,] 0.0002106355 0.0002454920 8.218586e-05
 [552,] 0.0002106355 0.0002730351 9.120892e-05
 [553,] 0.0002106355 0.0003041083 1.016344e-04
 [554,] 0.0002106355 0.0002713791 9.065643e-05
 [555,] 0.0002106355 0.0002705430 9.038195e-05
 [556,] 0.0002106355 0.0002425946 8.097384e-05
 [557,] 0.0002106355 0.0002504909 8.383574e-05
 [558,] 0.0002106355 0.0001834481 6.114639e-05
 [559,] 0.0002106355 0.0002055208 6.850709e-05
 [560,] 0.0002106355 0.0001384752 4.615621e-05
 [561,] 0.0002106355 0.0001310747 4.369190e-05
 [562,] 0.0002106355 0.0002757858 9.196633e-05
 [563,] 0.0002106355 0.0002393648 7.988246e-05
 [564,] 0.0002106355 0.0002489616 8.309192e-05
 [565,] 0.0002106355 0.0001513282 5.044500e-05
 [566,] 0.0002106355 0.0001991316 6.637116e-05
 [567,] 0.0002106355 0.0001949249 6.497506e-05
 [568,] 0.0002106355 0.0003878414 1.293183e-04
 [569,] 0.0002106355 0.0003718523 1.240177e-04
 [570,] 0.0002106355 0.0003781266 1.260872e-04
 [571,] 0.0002106355 0.0001543688 5.145884e-05
 [572,] 0.0002106355 0.0002064980 6.882616e-05
 [573,] 0.0002106355 0.0002085996 6.953335e-05
 [574,] 0.0002106355 0.0002772710 9.255810e-05
 [575,] 0.0002106355 0.0001533983 5.113525e-05
 [576,] 0.0002106355 0.0002426246 8.097351e-05
 [577,] 0.0002106355 0.0001547981 5.160181e-05
 [578,] 0.0002106355 0.0002423048 8.086567e-05
 [579,] 0.0002106355 0.0001522647 5.075708e-05
 [580,] 0.0002106355 0.0001716407 5.721381e-05
 [581,] 0.0002106355 0.0002023752 6.745748e-05
 [582,] 0.0002106355 0.0003609323 1.203597e-04
 [583,] 0.0002106355 0.0002057666 6.858899e-05
 [584,] 0.0002106355 0.0001710254 5.700868e-05
 [585,] 0.0002106355 0.0001510844 5.036367e-05
 [586,] 0.0002106355 0.0001435235 4.784296e-05
 [587,] 0.0002106355 0.0002548021 8.504656e-05
 [588,] 0.0002106355 0.0001249743 4.165887e-05
 [589,] 0.0002106355 0.0003562582 1.188069e-04
 [590,] 0.0002106355 0.0002596587 8.658395e-05
 [591,] 0.0002106355 0.0002227688 7.425557e-05
 [592,] 0.0002106355 0.0001211738 4.039112e-05
 [593,] 0.0002106355 0.0001334947 4.449742e-05
 [594,] 0.0002106355 0.0001302167 5.236235e-05
 [595,] 0.0002106355 0.0001576418 5.254995e-05
 [596,] 0.0002106355 0.0002398588 8.004568e-05
 [597,] 0.0002106355 0.0001875882 6.252435e-05
 [598,] 0.0002106355 0.0002042063 6.806890e-05
 [599,] 0.0002106355 0.0003805258 1.268525e-04
 [600,] 0.0002106355 0.0001310732 4.369143e-05
 [601,] 0.0002106355 0.0003947683 1.316463e-04
 [602,] 0.0002106355 0.0001573405 5.244937e-05
 [603,] 0.0002106355 0.0002422486 8.084708e-05
 [604,] 0.0002106355 0.0001616872 5.389845e-05
 [605,] 0.0002106355 0.0002004830 6.682686e-05
 [606,] 0.0002106355 0.0002283212 7.610663e-05
 [607,] 0.0002106355 0.0004015071 1.338739e-04
 [608,] 0.0002106355 0.0002015641 6.718822e-05
 [609,] 0.0002106355 0.0002300426 7.670189e-05
 [610,] 0.0002106355 0.0003371244 1.124174e-04
 [611,] 0.0002106355 0.0003883873 1.294978e-04
 [612,] 0.0002106355 0.0002311438 7.709049e-05
 [613,] 0.0002106355 0.0002079052 6.929992e-05
 [614,] 0.0002106355 0.0002049260 6.830881e-05
 [615,] 0.0002106355 0.0002008377 6.693976e-05
 [616,] 0.0002106355 0.0001322329 4.407800e-05
 [617,] 0.0002106355 0.0001584530 5.282044e-05
 [618,] 0.0002106355 0.0001708094 5.693669e-05
 [619,] 0.0002106355 0.0002007769 6.692574e-05
 [620,] 0.0002106355 0.0002051320 6.837748e-05
 [621,] 0.0002106355 0.0001560986 5.203543e-05
 [622,] 0.0002106355 0.0001567252 5.224432e-05
 [623,] 0.0002106355 0.0004206670 1.402583e-04
 [624,] 0.0002106355 0.0001703940 5.679820e-05
 [625,] 0.0002810333 0.0001267814 4.225952e-05
 [626,] 0.0002106355 0.0002530097 8.445120e-05
 [627,] 0.0002106355 0.0002025579 6.751942e-05
 [628,] 0.0002844580 0.0001479974 4.933025e-05
 [629,] 0.0002106355 0.0001320727 4.402463e-05
 [630,] 0.0002106355 0.0001327135 4.423820e-05
 [631,] 0.0002106355 0.0003197488 1.067579e-04
 [632,] 0.0002106355 0.0001639786 5.465927e-05
 [633,] 0.0002106355 0.0001698040 5.660151e-05
 [634,] 0.0004230834 0.0003992417 1.336711e-04
 [635,] 0.0002106355 0.0001507934 5.026186e-05
 [636,] 0.0002106355 0.0001509675 5.032058e-05
 [637,] 0.0005757294 0.0001668968 5.562868e-05
 [638,] 0.0002106355 0.0003256582 1.087763e-04
 [639,] 0.0002106355 0.0001744058 5.813339e-05
 [640,] 0.0002106355 0.0001415427 4.718021e-05
 [641,] 0.0008156754 0.0001263183 7.779660e-05
 [642,] 0.0008634237 0.0001273215 7.687460e-05
 [643,] 0.0006437194 0.0001243492 7.627301e-05
 [644,] 0.0008074265 0.0001255220 7.986700e-05
 [645,] 0.0002106355 0.0001351452 4.504862e-05
 [646,] 0.0007734715 0.0001257397 7.689853e-05
 [647,] 0.0007987025 0.0001266288 7.495296e-05
 [648,] 0.0002106355 0.0001970423 6.568095e-05
 [649,] 0.0007808862 0.0001267323 7.430123e-05
 [650,] 0.0002106355 0.0001504336 5.014371e-05
 [651,] 0.0002106355 0.0001710775 5.702605e-05
 [652,] 0.0002106355 0.0001986141 6.620455e-05
 [653,] 0.0002106355 0.0001988628 6.628750e-05
 [654,] 0.0002271757 0.0002855584 9.533455e-05
 [655,] 0.0007803494 0.0001253199 7.952614e-05
 [656,] 0.0008017306 0.0001268012 7.557057e-05
 [657,] 0.0008511354 0.0001265304 7.917054e-05
 [658,] 0.0002106355 0.0001368637 4.562150e-05
 [659,] 0.0002106355 0.0001932224 6.440871e-05
 [660,] 0.0002106355 0.0001958432 6.528154e-05
 [661,] 0.0002210189 0.0002278325 7.603492e-05
 [662,] 0.0002459994 0.0001326979 4.423186e-05
 [663,] 0.0002106355 0.0001945145 6.483838e-05
 [664,] 0.0002165249 0.0002388514 7.971728e-05
 [665,] 0.0002106355 0.0001358303 4.527698e-05
 [666,] 0.0002106355 0.0001369106 4.563709e-05
 [667,] 0.0002442442 0.0003058593 1.021269e-04
 [668,] 0.0002325186 0.0002316145 7.730139e-05
 [669,] 0.0002183315 0.0002405611 8.028930e-05
 [670,] 0.0002106355 0.0001967891 6.559655e-05
 [671,] 0.0008390272 0.0001271568 7.578857e-05
 [672,] 0.0008374358 0.0001261809 7.683090e-05
 [673,] 0.0002106355 0.0001997873 6.659654e-05
 [674,] 0.0002106355 0.0001345305 4.484368e-05
 [675,] 0.0002106355 0.0002270367 7.576630e-05
 [676,] 0.0002233650 0.0002272076 7.582640e-05
 [677,] 0.0008844857 0.0001243732 8.542842e-05
 [678,] 0.0002106355 0.0002234269 7.457809e-05
 [679,] 0.0002106355 0.0002321454 7.749554e-05
 [680,] 0.0008302034 0.0001271188 7.360309e-05
 [681,] 0.0008449928 0.0001268090 7.509806e-05
 [682,] 0.0008792144 0.0001266211 7.753693e-05
 [683,] 0.0007444322 0.0001269270 6.897943e-05
 [684,] 0.0002106355 0.0002411369 8.054560e-05
 [685,] 0.0002106355 0.0002422613 8.091297e-05
 [686,] 0.0002106355 0.0004137522 1.382798e-04
 [687,] 0.0008303065 0.0001273100 7.305572e-05
 [688,] 0.0008629634 0.0001265001 7.693582e-05
 [689,] 0.0002106355 0.0001884741 6.282482e-05
 [690,] 0.0002106355 0.0001882975 6.276594e-05
 [691,] 0.0008402682 0.0001275225 7.357439e-05
 [692,] 0.0008285957 0.0001258268 7.683241e-05
 [693,] 0.0002106355 0.0001336926 4.456433e-05
 [694,] 0.0008659108 0.0001264273 7.729134e-05
 [695,] 0.0008871650 0.0001271826 7.655867e-05
 [696,] 0.0008533050 0.0001266096 7.612409e-05
 [697,] 0.0007841645 0.0001308362 6.548350e-05
 [698,] 0.0002106355 0.0001882744 6.275824e-05
 [699,] 0.0008536084 0.0001259522 7.799052e-05
 [700,] 0.0008951698 0.0001260621 8.004958e-05
 [701,] 0.0008453940 0.0001257789 7.799866e-05
 [702,] 0.0008457535 0.0001265375 7.581973e-05
 [703,] 0.0008589274 0.0001265224 7.660804e-05
 [704,] 0.0008454924 0.0001263830 7.622663e-05
 [705,] 0.0002106355 0.0001201326 4.004440e-05
 [706,] 0.0002106355 0.0001873548 6.245169e-05
 [707,] 0.0008222077 0.0001252339 7.597146e-05
 [708,] 0.0002106355 0.0001384564 4.615229e-05
 [709,] 0.0002106355 0.0002090078 6.966892e-05
 [710,] 0.0002106355 0.0001517572 5.058597e-05
 [711,] 0.0002106355 0.0002120483 7.068385e-05
 [712,] 0.0002106355 0.0002140618 7.135343e-05
 [713,] 0.0002106355 0.0003205021 1.068396e-04
 [714,] 0.0002678513 0.0001803460 6.684298e-05
 [715,] 0.0002106355 0.0002824651 9.414995e-05
 [716,] 0.0008060468 0.0001796968 1.566527e-04
 [717,] 0.0002106355 0.0003052471 1.017392e-04
 [718,] 0.0002106355 0.0002255024 7.516925e-05
 [719,] 0.0002106355 0.0002768478 9.227423e-05
 [720,] 0.0002106355 0.0001591660 5.305565e-05
 [721,] 0.0002106355 0.0001396650 4.655567e-05
 [722,] 0.0002106355 0.0002433409 8.136209e-05
 [723,] 0.0002106355 0.0001415232 4.717453e-05
 [724,] 0.0002981822 0.0002098366 6.994393e-05
 [725,] 0.0002106355 0.0001797720 5.992386e-05
 [726,] 0.0002106355 0.0001414603 4.715354e-05
 [727,] 0.0002106355 0.0002896880 9.655252e-05
 [728,] 0.0002106355 0.0002882303 9.606845e-05
 [729,] 0.0002106355 0.0002913692 9.711475e-05
 [730,] 0.0002106355 0.0001603969 5.346601e-05
 [731,] 0.0002106355 0.0001800096 6.000305e-05
 [732,] 0.0002106355 0.0001613785 5.379313e-05
 [733,] 0.0002106355 0.0001695341 5.651141e-05
 [734,] 0.0002106355 0.0002234488 7.448452e-05
 [735,] 0.0002106355 0.0001381313 4.604399e-05
 [736,] 0.0002106355 0.0002255204 7.536424e-05
 [737,] 0.0002106355 0.0001587290 5.291020e-05
 [738,] 0.0002106355 0.0001423986 4.746647e-05
 [739,] 0.0002106355 0.0001796961 5.989857e-05
 [740,] 0.0030253736 0.0001886511 5.499538e-04
 [741,] 0.0002106355 0.0001421278 4.737616e-05
 [742,] 0.0002106355 0.0001426902 4.756373e-05
 [743,] 0.0002106355 0.0001429000 4.763367e-05
 [744,] 0.0002106355 0.0001424821 4.749433e-05
 [745,] 0.0002106355 0.0002476271 8.275695e-05
 [746,] 0.0002106355 0.0001431496 4.771690e-05
 [747,] 0.0002106355 0.0001428481 4.761636e-05
 [748,] 0.0002106355 0.0001420272 4.734262e-05
 [749,] 0.0002106355 0.0001983068 6.610231e-05
 [750,] 0.0002106355 0.0001423648 4.745520e-05
 [751,] 0.0002106355 0.0002909922 9.698945e-05
 [752,] 0.0002106355 0.0004179682 1.398262e-04
 [753,] 0.0002791519 0.0001806413 7.529880e-05
 [754,] 0.0002106355 0.0002347490 7.846063e-05
 [755,] 0.0002106355 0.0001389515 4.631648e-05
 [756,] 0.0002106355 0.0001383145 4.610417e-05
 [757,] 0.0002901839 0.0001911142 6.370399e-05
 [758,] 0.0002106355 0.0001689641 5.632118e-05
 [759,] 0.0002106355 0.0001689280 5.630914e-05
 [760,] 0.0002106355 0.0001385069 4.616831e-05
 [761,] 0.0002106355 0.0001385783 4.619206e-05
 [762,] 0.0002106355 0.0002370750 7.907773e-05
 [763,] 0.0002106355 0.0002008681 6.695599e-05
 [764,] 0.0002106355 0.0001392284 4.640868e-05
 [765,] 0.0002106355 0.0005896806 1.975080e-04
 [766,] 0.0002106355 0.0001382642 4.608738e-05
 [767,] 0.0002106355 0.0001982940 6.609806e-05
 [768,] 0.0002106355 0.0002008699 6.695661e-05
 [769,] 0.0002106355 0.0001958996 6.529766e-05
 [770,] 0.0002106355 0.0001404730 4.682357e-05
 [771,] 0.0002106355 0.0001413984 4.713198e-05
 [772,] 0.0002106355 0.0001406283 4.687530e-05
 [773,] 0.0003854636 0.0002261383 7.547084e-05
 [774,] 0.0002106355 0.0001358750 4.529114e-05
 [775,] 0.0002106355 0.0005097117 1.706934e-04
 [776,] 0.0002106355 0.0003264432 1.092366e-04
 [777,] 0.0002106355 0.0001790340 5.967795e-05
 [778,] 0.0002106355 0.0001568910 5.229719e-05
 [779,] 0.0002106355 0.0002048334 6.827785e-05
 [780,] 0.0002106355 0.0005717912 1.915137e-04
 [781,] 0.0002106355 0.0001415717 4.718989e-05
 [782,] 0.0002106355 0.0001569965 5.233237e-05
 [783,] 0.0002106355 0.0001693701 5.645671e-05
 [784,] 0.0002106355 0.0002061465 6.871768e-05
 [785,] 0.0002106355 0.0002061408 6.871578e-05
 [786,] 0.0002106355 0.0001433976 4.779839e-05
 [787,] 0.0002106355 0.0001410256 4.700779e-05
 [788,] 0.0002106355 0.0001402354 4.674438e-05
 [789,] 0.0002106355 0.0002181810 7.272676e-05
 [790,] 0.0002106355 0.0001839839 6.132779e-05
 [791,] 0.0002106355 0.0001406549 4.688459e-05
 [792,] 0.0002106355 0.0002184311 7.281017e-05
 [793,] 0.0002833326 0.0001974206 6.580582e-05
 [794,] 0.0002106355 0.0002093126 6.977022e-05
 [795,] 0.0002106355 0.0002082541 6.941956e-05
 [796,] 0.0002541641 0.0001807658 7.029638e-05
 [797,] 0.0002106355 0.0006816013 2.283871e-04
 [798,] 0.0002106355 0.0001633745 5.445663e-05
 [799,] 0.0002106355 0.0001491514 4.971668e-05
 [800,] 0.0002106355 0.0002127605 7.091991e-05
 [801,] 0.0003095046 0.0002122523 7.074905e-05
 [802,] 0.0002106355 0.0002024237 6.747456e-05
 [803,] 0.0002106355 0.0002514877 8.393594e-05
 [804,] 0.0002106355 0.0002019355 6.731183e-05
 [805,] 0.0002106355 0.0001917292 6.390895e-05
 [806,] 0.0002106355 0.0002016098 6.720321e-05
 [807,] 0.0002106355 0.0002153944 7.179478e-05
 [808,] 0.0002106355 0.0002014832 6.716099e-05
 [809,] 0.0002106355 0.0004255733 1.424571e-04
 [810,] 0.0002106355 0.0001930431 6.434682e-05
 [811,] 0.0002106355 0.0002069923 6.899502e-05
 [812,] 0.0002106355 0.0001765084 5.883584e-05
 [813,] 0.0002106355 0.0001886332 6.287675e-05
 [814,] 0.0002502279 0.0001809503 6.031646e-05
 [815,] 0.0002106355 0.0002230738 7.435764e-05
 [816,] 0.0002106355 0.0002224039 7.413429e-05
 [817,] 0.0002106355 0.0002091778 6.972528e-05
 [818,] 0.0002106355 0.0001408013 4.693372e-05
 [819,] 0.0002106355 0.0001803147 6.010452e-05
 [820,] 0.0002106355 0.0001921403 6.404639e-05
 [821,] 0.0002106355 0.0001915285 6.384245e-05
 [822,] 0.0002106355 0.0001915076 6.383552e-05
 [823,] 0.0002106355 0.0009618500 3.224848e-04
 [824,] 0.0002438331 0.0001834078 6.113542e-05
 [825,] 0.0002106355 0.0004629628 1.549567e-04
 [826,] 0.0002106355 0.0001983336 6.611010e-05
 [827,] 0.0002106355 0.0005072796 1.698671e-04
 [828,] 0.0002449022 0.0001820215 6.067340e-05
 [829,] 0.0002106355 0.0001873698 6.245666e-05
 [830,] 0.0002106355 0.0002020113 6.733704e-05
 [831,] 0.0002106355 0.0001700686 5.668948e-05
 [832,] 0.0002106355 0.0001790321 5.967714e-05
 [833,] 0.0002106355 0.0004839912 1.619021e-04
 [834,] 0.0002106355 0.0003520197 1.175050e-04
 [835,] 0.0002106355 0.0002046030 6.819975e-05
 [836,] 0.0002106355 0.0002940857 9.813096e-05
 [837,] 0.0002169227 0.0002197090 7.323463e-05
 [838,] 0.0002106355 0.0002222417 7.408018e-05
 [839,] 0.0002106355 0.0001721038 5.736513e-05
 [840,] 0.0002106355 0.0008884803 2.976050e-04
 [841,] 0.0002106355 0.0002059675 6.865503e-05
 [842,] 0.0002106355 0.0008606120 2.881990e-04
 [843,] 0.0002106355 0.0002055956 6.853216e-05
 [844,] 0.0002106355 0.0001967723 6.559033e-05
 [845,] 0.0002106355 0.0001907259 6.357442e-05
 [846,] 0.0002106355 0.0005111789 1.709953e-04
 [847,] 0.0002106355 0.0001910547 6.368464e-05
 [848,] 0.0002106355 0.0002018506 6.728354e-05
 [849,] 0.0002106355 0.0002163151 7.210141e-05
 [850,] 0.0002106355 0.0001713576 5.711810e-05
 [851,] 0.0002106355 0.0001894950 6.316478e-05
 [852,] 0.0002106355 0.0001803634 6.012019e-05
 [853,] 0.0002106355 0.0001912974 6.376553e-05
 [854,] 0.0002106355 0.0001912342 6.374449e-05
 [855,] 0.0002106355 0.0003120615 1.041520e-04
 [856,] 0.0002106355 0.0002015789 6.719288e-05
 [857,] 0.0002106355 0.0001895952 6.319828e-05
 [858,] 0.0002106355 0.0007826472 2.620962e-04
 [859,] 0.0002106355 0.0001905660 6.352186e-05
 [860,] 0.0002106355 0.0001908528 6.361739e-05
 [861,] 0.0002106355 0.0001915699 6.385634e-05
 [862,] 0.0002106355 0.0001691749 5.639154e-05
 [863,] 0.0002106355 0.0008402517 2.814944e-04
 [864,] 0.0002106355 0.0001794643 5.982154e-05
 [865,] 0.0002106355 0.0001922982 6.409899e-05
 [866,] 0.0002106355 0.0001912068 6.373534e-05
 [867,] 0.0002106355 0.0001565099 5.216990e-05
 [868,] 0.0002106355 0.0001916410 6.388005e-05
 [869,] 0.0002106355 0.0002067577 6.891798e-05
 [870,] 0.0002106355 0.0001781805 5.939336e-05
 [871,] 0.0002106355 0.0008638075 2.893969e-04
 [872,] 0.0002106355 0.0001596434 5.321423e-05
 [873,] 0.0002106355 0.0001925596 6.418571e-05
 [874,] 0.0002106355 0.0001914949 6.383136e-05
 [875,] 0.0002106355 0.0002367953 7.903375e-05
 [876,] 0.0002106355 0.0001914674 6.382219e-05
 [877,] 0.0002106355 0.0002628605 8.770820e-05
 [878,] 0.0002106355 0.0001914671 6.382211e-05
 [879,] 0.0002106355 0.0001914671 6.382210e-05
 [880,] 0.0002106355 0.0001587926 5.293075e-05
 [881,] 0.0002106355 0.0001789168 5.963872e-05
 [882,] 0.0002106355 0.0002152317 7.174321e-05
 [883,] 0.0002106355 0.0002170885 7.236209e-05
 [884,] 0.0002106355 0.0001925121 6.417032e-05
 [885,] 0.0002106355 0.0001629035 5.430096e-05
 [886,] 0.0002106355 0.0002234073 7.446854e-05
 [887,] 0.0002106355 0.0001767161 5.890477e-05
 [888,] 0.0002106355 0.0002272721 7.575688e-05
 [889,] 0.0002106355 0.0001914671 6.382211e-05
 [890,] 0.0002106355 0.0002019680 6.732269e-05
 [891,] 0.0002106355 0.0001912982 6.376582e-05
 [892,] 0.0002106355 0.0001914159 6.380501e-05
 [893,] 0.0002106355 0.0001919222 6.397376e-05
 [894,] 0.0002106355 0.0002018847 6.729488e-05
 [895,] 0.0002106355 0.0001708820 5.696028e-05
 [896,] 0.0002106355 0.0002669537 8.926053e-05
 [897,] 0.0002106355 0.0002749398 9.192721e-05
 [898,] 0.0002106355 0.0002008917 6.696356e-05
 [899,] 0.0002106355 0.0001940218 6.467312e-05
 [900,] 0.0002106355 0.0001791936 5.973118e-05
 [901,] 0.0002106355 0.0020295737 6.809046e-04
 [902,] 0.0002106355 0.0001916118 6.387029e-05
 [903,] 0.0002106355 0.0001916706 6.388991e-05
 [904,] 0.0002106355 0.0001916924 6.389718e-05
 [905,] 0.0002106355 0.0001916602 6.388645e-05
 [906,] 0.0002106355 0.0001973057 6.576766e-05
 [907,] 0.0002106355 0.0002036827 6.789445e-05
 [908,] 0.0002106355 0.0001788405 5.961348e-05
 [909,] 0.0002106355 0.0001969865 6.566142e-05
 [910,] 0.0002106355 0.0001942599 6.475232e-05
 [911,] 0.0002106355 0.0002020003 6.733543e-05
 [912,] 0.0002106355 0.0001787070 5.956754e-05
 [913,] 0.0002106355 0.0002152021 7.173344e-05
 [914,] 0.0002106355 0.0001915983 6.386581e-05
 [915,] 0.0002106355 0.0001699212 5.663997e-05
 [916,] 0.0002106355 0.0002067541 6.891620e-05
 [917,] 0.0002106355 0.0001917144 6.390451e-05
 [918,] 0.0002106355 0.0013677468 4.584898e-04
 [919,] 0.0002106355 0.0001917462 6.391509e-05
 [920,] 0.0002106355 0.0001916598 6.388629e-05
 [921,] 0.0002106355 0.0002021277 6.737577e-05
 [922,] 0.0002106355 0.0015098438 5.062046e-04
 [923,] 0.0002106355 0.0001922887 6.409587e-05
 [924,] 0.0002106355 0.0001916726 6.389057e-05
 [925,] 0.0002106355 0.0001915596 6.385290e-05
 [926,] 0.0002106355 0.0001917104 6.390316e-05
 [927,] 0.0002373419 0.0002207069 7.356719e-05
 [928,] 0.0002106355 0.0001916860 6.389504e-05
 [929,] 0.0002106355 0.0001916726 6.389057e-05
 [930,] 0.0002106355 0.0001916523 6.388380e-05
 [931,] 0.0002106355 0.0001696906 5.656351e-05
 [932,] 0.0002106355 0.0002021266 6.737537e-05
 [933,] 0.0002106355 0.0001922839 6.409429e-05
 [934,] 0.0002106355 0.0001916216 6.387357e-05
 [935,] 0.0002127276 0.0001787217 5.957382e-05
 [936,] 0.0002106355 0.0001925929 6.419726e-05
 [937,] 0.0002106355 0.0001916726 6.389057e-05
 [938,] 0.0002106355 0.0001917047 6.390126e-05
 [939,] 0.0002106355 0.0002510151 8.373992e-05
 [940,] 0.0002106355 0.0001916922 6.389710e-05
 [941,] 0.0002106355 0.0001916832 6.389408e-05
 [942,] 0.0002106355 0.0001644154 5.480490e-05
 [943,] 0.0002106355 0.0002116919 7.056317e-05
 [944,] 0.0002106355 0.0001895744 6.319135e-05
 [945,] 0.0002106355 0.0001903144 6.343790e-05
 [946,] 0.0002106355 0.0001646271 5.487553e-05
 [947,] 0.0002106355 0.0002130397 7.101022e-05
 [948,] 0.0002106355 0.0001916753 6.389146e-05
 [949,] 0.0002106355 0.0001607882 5.359583e-05
 [950,] 0.0002106355 0.0003205817 1.070645e-04
 [951,] 0.0002106355 0.0003045585 1.016874e-04
 [952,] 0.0002106355 0.0002647773 8.853765e-05
 [953,] 0.0002106355 0.0001914892 6.382903e-05
 [954,] 0.0002106355 0.0001916726 6.389057e-05
 [955,] 0.0002106355 0.0001916726 6.389057e-05
 [956,] 0.0002106355 0.0001916608 6.388665e-05
 [957,] 0.0002106355 0.0001888465 6.294896e-05
 [958,] 0.0002106355 0.0001637132 5.457082e-05
 [959,] 0.0002106355 0.0001802849 6.009439e-05
 [960,] 0.0002106355 0.0002110951 7.036430e-05
 [961,] 0.0002186950 0.0001789131 5.963755e-05
 [962,] 0.0002106355 0.0002179277 7.264180e-05
 [963,] 0.0002106355 0.0001914076 6.380222e-05
 [964,] 0.0002106355 0.0001790505 5.968347e-05
 [965,] 0.0002106355 0.0002238646 7.462126e-05
 [966,] 0.0002106355 0.0002436433 8.121408e-05
 [967,] 0.0002106355 0.0002833809 9.466192e-05
 [968,] 0.0002106355 0.0001916006 6.386652e-05
 [969,] 0.0002106355 0.0003869642 1.294104e-04
 [970,] 0.0002106355 0.0001912384 6.374581e-05
 [971,] 0.0002106355 0.0002239708 7.465576e-05
 [972,] 0.0002106355 0.0002236955 7.456399e-05
 [973,] 0.0002106355 0.0001908520 6.361704e-05
 [974,] 0.0002106355 0.0002182913 7.276272e-05
 [975,] 0.0002106355 0.0002204061 7.346776e-05
 [976,] 0.0002106355 0.0001914526 6.381720e-05
 [977,] 0.0002106355 0.0001902954 6.343059e-05
 [978,] 0.0002106355 0.0001912896 6.376322e-05
 [979,] 0.0002106355 0.0001787284 5.957596e-05
 [980,] 0.0002106355 0.0001906323 6.354383e-05
 [981,] 0.0003647080 0.0002493437 8.325225e-05
 [982,] 0.0002106355 0.0002185937 7.286345e-05
 [983,] 0.0002106355 0.0001905956 6.353159e-05
 [984,] 0.0002106355 0.0001901325 6.337680e-05
 [985,] 0.0002106355 0.0001787548 5.958477e-05
 [986,] 0.0002106355 0.0001994213 6.647394e-05
 [987,] 0.0002371474 0.0001789745 5.965777e-05
 [988,] 0.0002106355 0.0002014963 6.716540e-05
 [989,] 0.0002106355 0.0001907289 6.357602e-05
 [990,] 0.0002278962 0.0001786289 5.954262e-05
 [991,] 0.0002106355 0.0004000743 1.338884e-04
 [992,] 0.0002106355 0.0001900462 6.334837e-05
 [993,] 0.0003522785 0.0002240347 7.467581e-05
 [994,] 0.0002331185 0.0001787207 5.957321e-05
 [995,] 0.0002106355 0.0002014166 6.713880e-05
 [996,] 0.0002187846 0.0001785653 5.952162e-05
 [997,] 0.0002194885 0.0001785905 5.953001e-05
 [998,] 0.0002106355 0.0001899646 6.332131e-05
 [999,] 0.0002106355 0.0002005309 6.684365e-05
[1000,] 0.0002106355 0.0001596160 5.320517e-05
[1001,] 0.0004564435 0.0001710045 7.692128e-05
[1002,] 0.0002106355 0.0004340292 1.452047e-04
[1003,] 0.0002264622 0.0001787820 5.959364e-05
[1004,] 0.0002106355 0.0008551724 2.866512e-04
[1005,] 0.0002106355 0.0001611419 5.371384e-05
[1006,] 0.0002106355 0.0002930207 9.772821e-05
[1007,] 0.0002106355 0.0002433422 8.116976e-05
[1008,] 0.0002106355 0.0005886978 1.966439e-04
[1009,] 0.0002106355 0.0004210447 1.408704e-04
[1010,] 0.0002752028 0.0001819006 7.000765e-05
[1011,] 0.0002106355 0.0002016141 6.720461e-05
[1012,] 0.0002106355 0.0001999871 6.666036e-05
[1013,] 0.0002106355 0.0002541186 8.496945e-05
[1014,] 0.0002135673 0.0001787282 5.957588e-05
[1015,] 0.0002106355 0.0001787083 5.956928e-05
[1016,] 0.0002174929 0.0009111556 3.055155e-04
[1017,] 0.0003376274 0.0001679814 6.772507e-05
[1018,] 0.0002106355 0.0001912790 6.375937e-05
[1019,] 0.0003731622 0.0001681101 7.297267e-05
[1020,] 0.0002106355 0.0003027558 1.009803e-04
[1021,] 0.0002106355 0.0003573762 1.195208e-04
[1022,] 0.0002106355 0.0002596703 8.662328e-05
[1023,] 0.0004081206 0.0001686896 7.695563e-05
[1024,] 0.0002106355 0.0003771809 1.262113e-04
[1025,] 0.0003484087 0.0001694041 6.658561e-05
[1026,] 0.0002106355 0.0003228749 1.076043e-04
[1027,] 0.0002106355 0.0002705638 9.021116e-05
[1028,] 0.0002106355 0.0001934102 6.446979e-05
[1029,] 0.0002106355 0.0001912198 6.373963e-05
[1030,] 0.0002106355 0.0001912463 6.374843e-05
[1031,] 0.0002106355 0.0002108591 7.028514e-05
[1032,] 0.0002106355 0.0001784662 5.948862e-05
[1033,] 0.0002188097 0.0001787348 5.957807e-05
[1034,] 0.0004051956 0.0001687299 7.639929e-05
[1035,] 0.0002135560 0.0001785765 5.952534e-05
[1036,] 0.0002106355 0.0005978080 1.996992e-04
[1037,] 0.0002106355 0.0001950321 6.501019e-05
[1038,] 0.0002177085 0.0008378859 2.809155e-04
[1039,] 0.0002106355 0.0006236798 2.083508e-04
[1040,] 0.0002106355 0.0001628435 5.428099e-05
[1041,] 0.0002225284 0.0001787573 5.958559e-05
[1042,] 0.0002106355 0.0002166352 7.221180e-05
[1043,] 0.0003715261 0.0001676457 7.377357e-05
[1044,] 0.0002106355 0.0001784603 5.948671e-05
[1045,] 0.0002402226 0.0009014687 3.023152e-04
[1046,] 0.0002106355 0.0001909153 6.363813e-05
[1047,] 0.0002106355 0.0001912580 6.375237e-05
[1048,] 0.0002106355 0.0003803431 1.272418e-04
[1049,] 0.0002106355 0.0004622790 1.546613e-04
[1050,] 0.0002106355 0.0002341671 7.813324e-05
[1051,] 0.0002106355 0.0003588889 1.197693e-04
[1052,] 0.0002106355 0.0002016648 6.722149e-05
[1053,] 0.0002106355 0.0004592636 1.536624e-04
[1054,] 0.0002106355 0.0004319094 1.445245e-04
[1055,] 0.0002106355 0.0004403559 1.473364e-04
[1056,] 0.0002106355 0.0001786348 5.954477e-05
[1057,] 0.0002106355 0.0003370512 1.124646e-04
[1058,] 0.0002106355 0.0002455106 8.188568e-05
[1059,] 0.0002106355 0.0003803154 1.271092e-04
[1060,] 0.0002106355 0.0004637228 1.551874e-04
[1061,] 0.0002106355 0.0002023278 6.744245e-05
[1062,] 0.0002106355 0.0001786842 5.956122e-05
[1063,] 0.0002106355 0.0003707648 1.239195e-04
[1064,] 0.0002106355 0.0004573927 1.530918e-04
[1065,] 0.0003853507 0.0001685251 7.396046e-05
[1066,] 0.0003703701 0.0001681550 7.248466e-05
[1067,] 0.0002106355 0.0001912463 6.374845e-05
[1068,] 0.0002106355 0.0001852752 6.175726e-05
[1069,] 0.0002106355 0.0003852401 1.288854e-04
[1070,] 0.0002343877 0.0001818503 6.213610e-05
[1071,] 0.0002106355 0.0001912463 6.374844e-05
[1072,] 0.0002106355 0.0001911082 6.370242e-05
[1073,] 0.0002106355 0.0004269420 1.427788e-04
[1074,] 0.0002106355 0.0001910867 6.369525e-05
[1075,] 0.0002415255 0.0002056944 6.856334e-05
[1076,] 0.0002106355 0.0004364290 1.459700e-04
[1077,] 0.0002106355 0.0001635060 5.450189e-05
[1078,] 0.0003240120 0.0002305501 7.695214e-05
[1079,] 0.0002106355 0.0001630252 5.434164e-05
[1080,] 0.0002106355 0.0001912463 6.374844e-05
[1081,] 0.0002249262 0.0001793254 5.977484e-05
[1082,] 0.0002106355 0.0003782429 1.264731e-04
[1083,] 0.0002106355 0.0001914803 6.382642e-05
[1084,] 0.0002106355 0.0001912495 6.374949e-05
[1085,] 0.0002106355 0.0001985452 6.618108e-05
[1086,] 0.0002467979 0.0002136175 7.120403e-05
[1087,] 0.0002106355 0.0002993376 9.982252e-05
[1088,] 0.0002106355 0.0001786725 5.955731e-05
[1089,] 0.0002106355 0.0004380230 1.465106e-04
[1090,] 0.0002106355 0.0001790243 5.967459e-05
[1091,] 0.0002106355 0.0001942704 6.475631e-05
[1092,] 0.0002106355 0.0001920939 6.403099e-05
[1093,] 0.0002106355 0.0001999518 6.665018e-05
[1094,] 0.0002106355 0.0001920927 6.403058e-05
[1095,] 0.0002106355 0.0003659536 1.223419e-04
[1096,] 0.0002106355 0.0001914194 6.380649e-05
[1097,] 0.0002106355 0.0003728298 1.246513e-04
[1098,] 0.0002106355 0.0001914200 6.380668e-05
[1099,] 0.0002106355 0.0001914194 6.380649e-05
[1100,] 0.0002106355 0.0004009925 1.341412e-04
[1101,] 0.0002106355 0.0001914185 6.380618e-05
[1102,] 0.0002106355 0.0001916316 6.387723e-05
[1103,] 0.0002106355 0.0001786998 5.956651e-05
[1104,] 0.0002106355 0.0001922849 6.409499e-05
[1105,] 0.0002106355 0.0002470013 8.248458e-05
[1106,] 0.0002106355 0.0003183576 1.063113e-04
[1107,] 0.0002106355 0.0003916545 1.306136e-04
[1108,] 0.0002106355 0.0001914191 6.380638e-05
[1109,] 0.0002106355 0.0001914194 6.380649e-05
[1110,] 0.0002106355 0.0001914135 6.380453e-05
[1111,] 0.0002106355 0.0003672517 1.228529e-04
[1112,] 0.0002106355 0.0003176631 1.059301e-04
[1113,] 0.0002628336 0.0001808921 6.148767e-05
[1114,] 0.0002106355 0.0003668425 1.226806e-04
[1115,] 0.0002106355 0.0003976962 1.330424e-04
[1116,] 0.0002106355 0.0003983842 1.332885e-04
[1117,] 0.0002671625 0.0001808692 6.237767e-05
[1118,] 0.0002106355 0.0001759180 5.863855e-05
[1119,] 0.0002106355 0.0002288329 7.627675e-05
[1120,] 0.0002106355 0.0003995445 1.336578e-04
[1121,] 0.0002106355 0.0003772922 1.261998e-04
[1122,] 0.0002106355 0.0001357900 4.526308e-05
[1123,] 0.0002106355 0.0003967078 1.326058e-04
[1124,] 0.0002106355 0.0003182910 1.062954e-04
[1125,] 0.0002106355 0.0002330117 7.769433e-05
[1126,] 0.0002106355 0.0004074551 1.362497e-04
[1127,] 0.0002106355 0.0002266935 7.556386e-05
[1128,] 0.0002106355 0.0002172813 7.259060e-05
[1129,] 0.0002106355 0.0003955281 1.322733e-04
[1130,] 0.0002106355 0.0003285195 1.098138e-04
[1131,] 0.0002106355 0.0002284893 7.616154e-05
[1132,] 0.0002106355 0.0002222012 7.406578e-05
[1133,] 0.0002106355 0.0001599684 5.332280e-05
[1134,] 0.0002106355 0.0001772836 5.909336e-05
[1135,] 0.0002600394 0.0001843441 6.255759e-05
[1136,] 0.0002106355 0.0003308829 1.106800e-04
[1137,] 0.0002106355 0.0003098879 1.036518e-04
[1138,] 0.0002106355 0.0003056338 1.022327e-04
[1139,] 0.0002106355 0.0001815900 6.052963e-05
[1140,] 0.0002106355 0.0001377450 4.591473e-05
[1141,] 0.0002106355 0.0002469135 8.263055e-05
[1142,] 0.0002106355 0.0002243336 7.477744e-05
[1143,] 0.0002106355 0.0001611561 5.371876e-05
[1144,] 0.0002106355 0.0001956438 6.521460e-05
[1145,] 0.0002106355 0.0004007582 1.339147e-04
[1146,] 0.0002106355 0.0001560489 5.201622e-05
[1147,] 0.0002106355 0.0002070311 6.901004e-05
[1148,] 0.0002106355 0.0001727435 5.758110e-05
[1149,] 0.0002106355 0.0001583077 5.276903e-05
[1150,] 0.0002106355 0.0001665170 5.550388e-05
[1151,] 0.0002106355 0.0001639874 5.466212e-05
[1152,] 0.0002106355 0.0006689050 2.235240e-04
[1153,] 0.0002106355 0.0001936074 6.453431e-05
[1154,] 0.0002106355 0.0001905945 6.353159e-05
[1155,] 0.0002106355 0.0001842145 6.140444e-05
[1156,] 0.0002106355 0.0008696020 2.906016e-04
[1157,] 0.0002106355 0.0002606730 8.688839e-05
[1158,] 0.0002106355 0.0002076044 6.919875e-05
[1159,] 0.0002106355 0.0002085971 6.953065e-05
[1160,] 0.0002106355 0.0002016201 6.720514e-05
[1161,] 0.0002106355 0.0001719744 5.732551e-05
[1162,] 0.0002106355 0.0001733238 5.777533e-05
[1163,] 0.0002106355 0.0001931797 6.439208e-05
[1164,] 0.0002106355 0.0001801140 6.003904e-05
[1165,] 0.0002106355 0.0002732312 9.107449e-05
[1166,] 0.0002106355 0.0008338811 2.785710e-04
[1167,] 0.0002106355 0.0008951510 2.992440e-04
[1168,] 0.0002106355 0.0001974643 6.582121e-05
[1169,] 0.0002106355 0.0005258788 1.757158e-04
[1170,] 0.0002106355 0.0001859259 6.197520e-05
[1171,] 0.0002106355 0.0010357300 3.460777e-04
[1172,] 0.0002106355 0.0002185915 7.286381e-05
[1173,] 0.0002106355 0.0008727379 2.916841e-04
[1174,] 0.0002106355 0.0001747548 5.825244e-05
[1175,] 0.0002106355 0.0002954634 9.848493e-05
[1176,] 0.0002106355 0.0005086207 1.699309e-04
[1177,] 0.0002106355 0.0003411733 1.137194e-04
[1178,] 0.0002106355 0.0001807568 6.025326e-05
[1179,] 0.0002106355 0.0011440818 3.819597e-04
[1180,] 0.0002106355 0.0001785933 5.953201e-05
[1181,] 0.0002106355 0.0001935662 6.452095e-05
[1182,] 0.0002106355 0.0001974813 6.582589e-05
[1183,] 0.0002106355 0.0002339418 7.786682e-05
[1184,] 0.0002106355 0.0001993408 6.644572e-05
[1185,] 0.0002106355 0.0001821010 6.069936e-05
[1186,] 0.0002106355 0.0002291012 7.636669e-05
[1187,] 0.0002106355 0.0001900733 6.335674e-05
[1188,] 0.0002106355 0.0002254009 7.513186e-05
[1189,] 0.0002106355 0.0001998123 6.660281e-05
[1190,] 0.0002106355 0.0001986349 6.621104e-05
[1191,] 0.0002106355 0.0001799656 5.998949e-05
[1192,] 0.0002106355 0.0001776373 5.921220e-05
[1193,] 0.0002106355 0.0011197700 3.741129e-04
[1194,] 0.0002106355 0.0001712606 5.708686e-05
[1195,] 0.0002106355 0.0001928431 6.428035e-05
[1196,] 0.0002106355 0.0001924546 6.415089e-05
[1197,] 0.0002106355 0.0001826957 6.089857e-05
[1198,] 0.0002106355 0.0001658387 5.527959e-05
[1199,] 0.0002106355 0.0011349275 3.792541e-04
[1200,] 0.0002106355 0.0001927652 6.425387e-05
[1201,] 0.0002106355 0.0002170086 7.233501e-05
[1202,] 0.0002106355 0.0002161345 7.204285e-05
[1203,] 0.0002106355 0.0001776713 5.922347e-05
[1204,] 0.0002106355 0.0003667305 1.223869e-04
[1205,] 0.0002106355 0.0002545849 8.485952e-05
[1206,] 0.0002106355 0.0002004422 6.681312e-05
[1207,] 0.0002106355 0.0002082243 6.940747e-05
[1208,] 0.0002106355 0.0002401710 8.010221e-05
[1209,] 0.0002106355 0.0001759683 5.865603e-05
[1210,] 0.0002106355 0.0001914921 6.383013e-05
[1211,] 0.0002106355 0.0001648227 5.494064e-05
[1212,] 0.0002106355 0.0001780965 5.936539e-05
[1213,] 0.0006051594 0.0001812925 2.219274e-04
[1214,] 0.0002106355 0.0002250651 7.502340e-05
[1215,] 0.0002106355 0.0002182195 7.274139e-05
[1216,] 0.0003283609 0.0001777399 1.183850e-04
[1217,] 0.0002106355 0.0002009237 6.697576e-05
[1218,] 0.0002106355 0.0001972648 6.575414e-05
[1219,] 0.0002106355 0.0001969432 6.564696e-05
[1220,] 0.0002106355 0.0001943571 6.478496e-05
[1221,] 0.0002106355 0.0014608600 4.860923e-04
[1222,] 0.0002106355 0.0002418125 8.063933e-05
[1223,] 0.0002106355 0.0001941069 6.470160e-05
[1224,] 0.0002106355 0.0002218071 7.393441e-05
[1225,] 0.0002106355 0.0002094048 6.980088e-05
[1226,] 0.0002106355 0.0002138847 7.129642e-05
[1227,] 0.0002106355 0.0006983953 2.324150e-04
[1228,] 0.0002106355 0.0001757762 5.859179e-05
[1229,] 0.0002106355 0.0001707986 5.693282e-05
[1230,] 0.0002106355 0.0003065868 1.022910e-04
[1231,] 0.0003254610 0.0001799638 1.216630e-04
[1232,] 0.0002106355 0.0002235092 7.450161e-05
[1233,] 0.0002106355 0.0002108727 7.028912e-05
[1234,] 0.0002106355 0.0001982379 6.607891e-05
[1235,] 0.0002106355 0.0010495568 3.495058e-04
[1236,] 0.0002106355 0.0002217267 7.391027e-05
[1237,] 0.0002106355 0.0002129181 7.097194e-05
[1238,] 0.0002106355 0.0001764152 5.880487e-05
[1239,] 0.0002106355 0.0002588499 8.634739e-05
[1240,] 0.0002106355 0.0002606371 8.687785e-05
[1241,] 0.0002106355 0.0001818532 6.061717e-05
[1242,] 0.0002106355 0.0001762818 5.876008e-05
[1243,] 0.0002106355 0.0002243349 7.477995e-05
[1244,] 0.0002106355 0.0001617573 5.391890e-05
[1245,] 0.0002106355 0.0001834048 6.113501e-05
[1246,] 0.0002106355 0.0002306495 7.688491e-05
[1247,] 0.0002120040 0.0001673421 6.720628e-05
[1248,] 0.0002106355 0.0002611402 8.706656e-05
[1249,] 0.0002106355 0.0002339725 7.799263e-05
[1250,] 0.0002138564 0.0001634370 6.237510e-05
[1251,] 0.0002106355 0.0001666587 5.555288e-05
[1252,] 0.0002199467 0.0001742032 7.848877e-05
[1253,] 0.0002106355 0.0003966965 1.325218e-04
[1254,] 0.0002106355 0.0003093064 1.031660e-04
[1255,] 0.0002106355 0.0002981061 9.931811e-05
[1256,] 0.0002114347 0.0001685165 6.851009e-05
[1257,] 0.0002106355 0.0001756924 5.856398e-05
[1258,] 0.0002106355 0.0002952535 9.837313e-05
[1259,] 0.0002190900 0.0001711537 7.401637e-05
[1260,] 0.0002233370 0.0001703399 7.429312e-05
[1261,] 0.0002232288 0.0001705544 7.453826e-05
[1262,] 0.0002106355 0.0001702511 5.675042e-05
[1263,] 0.0002106355 0.0001578171 5.260572e-05
[1264,] 0.0002138528 0.0001657035 6.560792e-05
[1265,] 0.0002106355 0.0001490504 4.968335e-05
[1266,] 0.0002106355 0.0001655634 5.961271e-05
[1267,] 0.0002106355 0.0001412915 4.709718e-05
[1268,] 0.0002106355 0.0002253900 7.512877e-05
[1269,] 0.0002106355 0.0002089012 6.963336e-05
[1270,] 0.0002106355 0.0001360102 4.533659e-05
[1271,] 0.0002106355 0.0001366832 4.556080e-05
[1272,] 0.0002106355 0.0001783806 5.946069e-05
[1273,] 0.0002106355 0.0001371264 4.570859e-05
[1274,] 0.0002106355 0.0001638222 5.460809e-05
[1275,] 0.0002106355 0.0002326841 7.755981e-05
[1276,] 0.0002106355 0.0002072956 6.909866e-05
[1277,] 0.0002106355 0.0002404266 8.019518e-05
[1278,] 0.0002106355 0.0002060606 6.868731e-05
[1279,] 0.0002106355 0.0001701067 5.670188e-05
[1280,] 0.0002106355 0.0001779420 5.931359e-05
[1281,] 0.0002106355 0.0001487461 4.958246e-05
[1282,] 0.0002106355 0.0001654237 5.514220e-05
[1283,] 0.0002106355 0.0001479346 4.931147e-05
[1284,] 0.0002106355 0.0001751510 5.838350e-05
[1285,] 0.0002106355 0.0001753866 5.846229e-05
[1286,] 0.0002106355 0.0001781881 5.939582e-05
[1287,] 0.0002106355 0.0001303972 4.346579e-05
[1288,] 0.0002106355 0.0001328940 4.429804e-05
[1289,] 0.0002106355 0.0012817059 4.275105e-04
[1290,] 0.0002106355 0.0001334508 4.448363e-05
[1291,] 0.0002106355 0.0001280105 4.267023e-05
[1292,] 0.0002106355 0.0001514651 5.048686e-05
[1293,] 0.0002153331 0.0001216510 6.153337e-05
[1294,] 0.0002106355 0.0001284196 4.280703e-05
[1295,] 0.0002106355 0.0001345411 4.484707e-05
[1296,] 0.0002106355 0.0001198809 3.996046e-05
[1297,] 0.0002106355 0.0001420765 4.735886e-05
[1298,] 0.0002106355 0.0001786902 5.956098e-05
[1299,] 0.0002106355 0.0001843747 6.145831e-05
[1300,] 0.0002106355 0.0001274450 4.248216e-05
[1301,] 0.0002106355 0.0002852279 9.507168e-05
[1302,] 0.0002106355 0.0001438968 4.796578e-05
[1303,] 0.0002106355 0.0002601006 8.669523e-05
[1304,] 0.0002106355 0.0001394291 4.647570e-05
[1305,] 0.0002106355 0.0001495801 4.985974e-05
[1306,] 0.0002106355 0.0001489042 4.963433e-05
[1307,] 0.0002106355 0.0001268393 4.227957e-05
[1308,] 0.0002106355 0.0001269239 4.230776e-05
[1309,] 0.0002106355 0.0001810911 6.036249e-05
[1310,] 0.0002106355 0.0001256762 4.189197e-05
[1311,] 0.0002106355 0.0001772096 5.906996e-05
[1312,] 0.0002106355 0.0001772228 5.907436e-05
[1313,] 0.0002106355 0.0002888772 9.649027e-05
[1314,] 0.0002106355 0.0001786740 5.955703e-05
[1315,] 0.0002106355 0.0001484243 4.947435e-05
[1316,] 0.0002106355 0.0002004673 6.682116e-05
[1317,] 0.0002106355 0.0001803245 6.010701e-05
[1318,] 0.0002106355 0.0001942202 6.473895e-05
[1319,] 0.0002106355 0.0001775947 5.919859e-05
[1320,] 0.0031176218 0.0001301269 7.273545e-04
[1321,] 0.0030521533 0.0001306814 7.258449e-04
[1322,] 0.0002106355 0.0001773331 5.911155e-05
[1323,] 0.0002106355 0.0002412299 8.040545e-05
[1324,] 0.0002106355 0.0001964321 6.547455e-05
[1325,] 0.0002106355 0.0001380522 4.601735e-05
[1326,] 0.0002106355 0.0001885509 6.284852e-05
[1327,] 0.0002106355 0.0001484498 4.948431e-05
[1328,] 0.0002106355 0.0002379385 7.930720e-05
[1329,] 0.0002106355 0.0001870854 6.235998e-05
[1330,] 0.0002106355 0.0002346535 7.821232e-05
[1331,] 0.0002106355 0.0001737141 5.790448e-05
[1332,] 0.0002106355 0.0001993695 6.645617e-05
[1333,] 0.0002106355 0.0001859131 6.197099e-05
[1334,] 0.0002106355 0.0002181487 7.271725e-05
[1335,] 0.0002106355 0.0001628369 5.427863e-05
[1336,] 0.0002106355 0.0002267827 7.559052e-05
[1337,] 0.0002106355 0.0001877681 6.258990e-05
[1338,] 0.0002106355 0.0001229287 4.097625e-05
[1339,] 0.0002106355 0.0001209460 4.031535e-05
[1340,] 0.0002106355 0.0001231225 4.104074e-05
[1341,] 0.0002106355 0.0001409461 4.698188e-05
[1342,] 0.0002106355 0.0001664804 5.549461e-05
[1343,] 0.0002106355 0.0001464219 4.880791e-05
[1344,] 0.0002106355 0.0001486496 4.954886e-05
[1345,] 0.0002106355 0.0001395167 4.650467e-05
[1346,] 0.0002106355 0.0001827564 6.091888e-05
[1347,] 0.0002106355 0.0002032150 6.773887e-05
[1348,] 0.0002106355 0.0001502379 5.007943e-05
[1349,] 0.0002106355 0.0002653866 8.846429e-05
[1350,] 0.0002106355 0.0001832637 6.108798e-05
[1351,] 0.0002106355 0.0002709049 9.029915e-05
[1352,] 0.0002106355 0.0001219176 4.063926e-05
[1353,] 0.0002106355 0.0002021149 6.737156e-05
[1354,] 0.0002106355 0.0001260242 4.200834e-05
[1355,] 0.0002106355 0.0002085405 6.951459e-05
[1356,] 0.0002106355 0.0003895879 1.298367e-04
[1357,] 0.0002106355 0.0002081869 6.939508e-05
[1358,] 0.0002106355 0.0003087977 1.028891e-04
[1359,] 0.0002106355 0.0002140421 7.134697e-05
[1360,] 0.0002106355 0.0001878947 6.263168e-05
[1361,] 0.0002106355 0.0002167994 7.226491e-05
[1362,] 0.0002106355 0.0001843964 6.146548e-05
[1363,] 0.0002106355 0.0001848088 6.160302e-05
[1364,] 0.0002106355 0.0002005078 6.683569e-05
[1365,] 0.0002106355 0.0002361302 7.871051e-05
[1366,] 0.0002106355 0.0004727878 1.576460e-04
[1367,] 0.0002106355 0.0001506949 5.023238e-05
[1368,] 0.0002106355 0.0002332887 7.771465e-05
[1369,] 0.0002106355 0.0002961838 9.872983e-05
[1370,] 0.0002106355 0.0002072569 8.991301e-05
[1371,] 0.0002106355 0.0001474033 4.913507e-05
[1372,] 0.0002106355 0.0001437236 4.790821e-05
[1373,] 0.0002106355 0.0001830139 6.100492e-05
[1374,] 0.0002106355 0.0001501094 5.003711e-05
[1375,] 0.0002106355 0.0001934069 6.446911e-05
[1376,] 0.0002106355 0.0001430339 4.767803e-05
[1377,] 0.0002106355 0.0001517691 5.058921e-05
[1378,] 0.0002106355 0.0001620484 5.401722e-05
[1379,] 0.0002106355 0.0002121105 7.070526e-05
[1380,] 0.0002106355 0.0001965516 6.551730e-05
[1381,] 0.0002106355 0.0001994417 6.648070e-05
[1382,] 0.0002106355 0.0001571291 5.237759e-05
[1383,] 0.0002106355 0.0001971678 6.572269e-05
[1384,] 0.0002106355 0.0001603148 5.343764e-05
[1385,] 0.0002106355 0.0002370442 7.901349e-05
[1386,] 0.0002106355 0.0002454881 8.192978e-05
[1387,] 0.0002106355 0.0001520829 5.069391e-05
[1388,] 0.0002106355 0.0002041111 6.803718e-05
[1389,] 0.0002106355 0.0001528107 5.093649e-05
[1390,] 0.0002106355 0.0002036768 6.789242e-05
[1391,] 0.0002106355 0.0002036975 6.789930e-05
[1392,] 0.0002106355 0.0002509822 8.370606e-05
[1393,] 0.0002106355 0.0001530359 5.101242e-05
[1394,] 0.0002106355 0.0002043352 6.811189e-05
[1395,] 0.0002106355 0.0002043202 6.810692e-05
[1396,] 0.0002106355 0.0002031357 6.771206e-05
[1397,] 0.0002106355 0.0002058667 6.862243e-05
[1398,] 0.0002106355 0.0002024868 6.749568e-05
[1399,] 0.0002106355 0.0002693832 8.991969e-05
[1400,] 0.0002106355 0.0002037322 6.791095e-05
[1401,] 0.0002106355 0.0001589119 5.297002e-05
[1402,] 0.0002106355 0.0001875889 6.252758e-05
[1403,] 0.0002106355 0.0002257532 7.524997e-05
[1404,] 0.0002106355 0.0001547334 5.157732e-05
[1405,] 0.0002106355 0.0003053505 1.019472e-04
[1406,] 0.0002106355 0.0001498364 4.994623e-05
[1407,] 0.0002106355 0.0002111805 7.039515e-05
[1408,] 0.0002106355 0.0002298789 7.662505e-05
[1409,] 0.0002106355 0.0002103501 7.011574e-05
[1410,] 0.0002106355 0.0002513809 8.390129e-05
[1411,] 0.0002106355 0.0002031473 6.771595e-05
[1412,] 0.0002106355 0.0001498696 4.995627e-05
[1413,] 0.0002106355 0.0002411976 8.044623e-05
[1414,] 0.0002106355 0.0001901398 6.337817e-05
[1415,] 0.0002106355 0.0002054946 6.849776e-05
[1416,] 0.0002106355 0.0001440025 4.800136e-05
[1417,] 0.0002106355 0.0002010762 6.702553e-05
[1418,] 0.0002106355 0.0001643142 5.477205e-05
[1419,] 0.0002106355 0.0001445661 4.818927e-05
[1420,] 0.0002106355 0.0002017373 6.724592e-05
[1421,] 0.0002106355 0.0001255697 4.185601e-05
[1422,] 0.0002106355 0.0002389052 7.968346e-05
[1423,] 0.0002106355 0.0002821356 9.417371e-05
[1424,] 0.0002106355 0.0002234961 7.449892e-05
[1425,] 0.0002106355 0.0002225371 7.417711e-05
[1426,] 0.0002106355 0.0001537881 5.126355e-05
[1427,] 0.0002106355 0.0001568272 5.227679e-05
[1428,] 0.0002106355 0.0001706456 5.687988e-05
[1429,] 0.0002106355 0.0002258549 7.528291e-05
[1430,] 0.0002106355 0.0002640136 8.812479e-05
[1431,] 0.0002106355 0.0002107585 7.025456e-05
[1432,] 0.0002106355 0.0002098076 6.993597e-05
[1433,] 0.0002106355 0.0002681535 8.950731e-05
[1434,] 0.0002106355 0.0002039186 6.797142e-05
[1435,] 0.0002106355 0.0001597409 5.324763e-05
[1436,] 0.0002106355 0.0002703729 9.025000e-05
[1437,] 0.0002106355 0.0001568793 5.229235e-05
[1438,] 0.0002106355 0.0002023902 6.746352e-05
[1439,] 0.0002106355 0.0001294834 4.316031e-05
[1440,] 0.0002106355 0.0001823444 6.078013e-05
[1441,] 0.0002106355 0.0002130670 7.102441e-05
[1442,] 0.0002106355 0.0001928358 6.427863e-05
[1443,] 0.0002106355 0.0002199963 7.333119e-05
[1444,] 0.0002106355 0.0001758368 5.861081e-05
[1445,] 0.0002106355 0.0002093520 6.978224e-05
[1446,] 0.0002106355 0.0002063801 8.726433e-05
[1447,] 0.0002106355 0.0002015772 6.719255e-05
[1448,] 0.0002106355 0.0002004557 6.681868e-05
[1449,] 0.0002106355 0.0001987151 6.623854e-05
[1450,] 0.0002106355 0.0001782357 5.941040e-05
[1451,] 0.0002106355 0.0001792927 5.976272e-05
[1452,] 0.0002106355 0.0001856240 6.187354e-05
[1453,] 0.0002106355 0.0001846508 6.154924e-05
[1454,] 0.0002106355 0.0001978170 6.593762e-05
[1455,] 0.0002106355 0.0002232326 7.440995e-05
[1456,] 0.0002106355 0.0001615275 5.384233e-05
[1457,] 0.0002106355 0.0001947504 6.491561e-05
[1458,] 0.0002106355 0.0001937926 6.459627e-05
[1459,] 0.0002106355 0.0002338175 7.793956e-05
[1460,] 0.0002106355 0.0001204313 4.014411e-05
[1461,] 0.0002106355 0.0001817940 6.059720e-05
[1462,] 0.0002106355 0.0001205987 4.019987e-05
[1463,] 0.0002106355 0.0001645222 5.484014e-05
[1464,] 0.0002106355 0.0001465740 4.885748e-05
[1465,] 0.0002106355 0.0001348922 4.496557e-05
[1466,] 0.0002106355 0.0002088241 6.960806e-05
[1467,] 0.0002106355 0.0001842663 6.142166e-05
[1468,] 0.0002106355 0.0002269104 7.563751e-05
[1469,] 0.0002106355 0.0001755867 5.852947e-05
[1470,] 0.0002106355 0.0001635821 5.452952e-05
[1471,] 0.0002106355 0.0001930703 6.435677e-05
[1472,] 0.0002106355 0.0001559960 5.199830e-05
[1473,] 0.0002106355 0.0001982889 6.609635e-05
[1474,] 0.0002106355 0.0001507915 5.026370e-05
[1475,] 0.0002106355 0.0002014858 6.716193e-05
[1476,] 0.0002106355 0.0001513238 5.044105e-05
[1477,] 0.0002106355 0.0005665843 1.884821e-04
[1478,] 0.0002106355 0.0001944308 6.481087e-05
[1479,] 0.0002106355 0.0016672942 5.546108e-04
[1480,] 0.0002106355 0.0006817397 2.278064e-04
[1481,] 0.0002231462 0.0001785893 5.952904e-05
[1482,] 0.0002106355 0.0001679993 5.599962e-05
[1483,] 0.0002106355 0.0003281883 1.096594e-04
[1484,] 0.0002106355 0.0001876150 6.253595e-05
[1485,] 0.0002117564 0.0001814669 6.048820e-05
[1486,] 0.0002106355 0.0001369371 4.564469e-05
[1487,] 0.0002206543 0.0001832127 6.107003e-05
[1488,] 0.0003347791 0.0002080515 1.593083e-04
[1489,] 0.0002106355 0.0006478187 2.164229e-04
[1490,] 0.0002106355 0.0001957253 6.524097e-05
[1491,] 0.0002106355 0.0007002664 2.339079e-04
[1492,] 0.0002106355 0.0002447580 8.154885e-05
[1493,] 0.0002106355 0.0002199538 7.331758e-05
[1494,] 0.0002106355 0.0006450514 2.155418e-04
[1495,] 0.0002106355 0.0002268064 7.560002e-05
[1496,] 0.0002106355 0.0001850696 6.168990e-05
[1497,] 0.0002106355 0.0002177108 7.257045e-05
[1498,] 0.0002106355 0.0004439261 1.483381e-04
[1499,] 0.0002106355 0.0002504909 8.349353e-05
[1500,] 0.0002106355 0.0005170740 1.729636e-04
[1501,] 0.0002106355 0.0001879456 6.264866e-05
[1502,] 0.0002106355 0.0007329393 2.448267e-04
[1503,] 0.0003042944 0.0002877674 2.189291e-04
[1504,] 0.0002106355 0.0002156648 7.188737e-05
[1505,] 0.0002106355 0.0001933547 6.445138e-05
[1506,] 0.0002106355 0.0001998223 6.660723e-05
[1507,] 0.0002106355 0.0007421269 2.478788e-04
[1508,] 0.0002106355 0.0001909443 6.364829e-05
[1509,] 0.0002106355 0.0001909443 6.364825e-05
[1510,] 0.0002106355 0.0002156580 7.188509e-05
[1511,] 0.0002106355 0.0001799708 5.999032e-05
[1512,] 0.0002106355 0.0002119819 7.066087e-05
[1513,] 0.0002106355 0.0001853512 6.178390e-05
[1514,] 0.0002106355 0.0001455430 4.851391e-05
[1515,] 0.0002106355 0.0002800998 9.351214e-05
[1516,] 0.0002106355 0.0001850962 6.169890e-05
[1517,] 0.0003722847 0.0001947914 1.496563e-04
[1518,] 0.0002106355 0.0001801217 6.004065e-05
[1519,] 0.0002106355 0.0001849275 6.164165e-05
[1520,] 0.0002106355 0.0002850725 9.517104e-05
[1521,] 0.0002106355 0.0002008307 6.694312e-05
[1522,] 0.0002106355 0.0001831836 6.106093e-05
[1523,] 0.0002106355 0.0001866012 6.219951e-05
[1524,] 0.0002106355 0.0001993375 6.644538e-05
[1525,] 0.0002106355 0.0001442514 4.808374e-05
[1526,] 0.0002106355 0.0001453441 4.844769e-05
[1527,] 0.0002106355 0.0001390175 4.633822e-05
[1528,] 0.0002106355 0.0001685119 5.617027e-05
[1529,] 0.0002106355 0.0001948324 6.494119e-05
[1530,] 0.0002106355 0.0001949141 6.497087e-05
[1531,] 0.0002106355 0.0001858207 6.194051e-05
[1532,] 0.0002106355 0.0001912249 6.374169e-05
[1533,] 0.0004111714 0.0001960704 1.685880e-04
[1534,] 0.0002106355 0.0001833165 6.110469e-05
[1535,] 0.0002106355 0.0001815542 6.051731e-05
[1536,] 0.0002106355 0.0002937598 9.804787e-05
[1537,] 0.0003993162 0.0002590448 2.645364e-04
[1538,] 0.0002106355 0.0005180473 1.722709e-04
[1539,] 0.0002106355 0.0001820586 6.068545e-05
[1540,] 0.0002106355 0.0002018705 6.729332e-05
[1541,] 0.0002106355 0.0001882226 6.274111e-05
[1542,] 0.0002106355 0.0002840324 9.467269e-05
[1543,] 0.0002160417 0.0001763671 5.878834e-05
[1544,] 0.0002106355 0.0002166826 7.222709e-05
[1545,] 0.0002106355 0.0001732610 5.775267e-05
[1546,] 0.0002106355 0.0001855049 6.183488e-05
[1547,] 0.0002106355 0.0001844539 6.148449e-05
[1548,] 0.0002159600 0.0001770551 5.901765e-05
[1549,] 0.0002106355 0.0002768727 9.239462e-05
[1550,] 0.0002106355 0.0004491510 1.497183e-04
[1551,] 0.0002106355 0.0001686577 5.621929e-05
[1552,] 0.0003295271 0.0002146215 1.549051e-04
[1553,] 0.0002106355 0.0001835422 6.117903e-05
[1554,] 0.0002106355 0.0002805720 9.363432e-05
[1555,] 0.0002106355 0.0002240617 7.468550e-05
[1556,] 0.0002106355 0.0001908186 6.360647e-05
[1557,] 0.0002106355 0.0002815459 9.395454e-05
[1558,] 0.0002106355 0.0002706625 9.031907e-05
[1559,] 0.0002519698 0.0001645287 5.484178e-05
[1560,] 0.0002553097 0.0001656415 5.521269e-05
[1561,] 0.0002106355 0.0004167761 1.385746e-04
[1562,] 0.0002106355 0.0001667569 5.558463e-05
[1563,] 0.0002106355 0.0001816004 6.053212e-05
[1564,] 0.0002106355 0.0001191405 3.971348e-05
[1565,] 0.0002106355 0.0001566676 5.222220e-05
[1566,] 0.0002106355 0.0002094886 6.982639e-05
[1567,] 0.0002106355 0.0001652073 5.506750e-05
[1568,] 0.0002106355 0.0003174231 1.055350e-04
[1569,] 0.0002106355 0.0002032876 6.776062e-05
[1570,] 0.0002106355 0.0001984807 6.615856e-05
[1571,] 0.0002106355 0.0003648872 1.217536e-04
[1572,] 0.0002106355 0.0002050758 6.835885e-05
[1573,] 0.0002106355 0.0001904685 6.348887e-05
[1574,] 0.0002106355 0.0001902488 6.341575e-05
[1575,] 0.0002106355 0.0001787010 5.956657e-05
[1576,] 0.0002106355 0.0003632465 1.212055e-04
[1577,] 0.0002106355 0.0001699275 5.664111e-05
[1578,] 0.0002106355 0.0003644673 1.216286e-04
[1579,] 0.0002106355 0.0001872399 6.241227e-05
[1580,] 0.0002106355 0.0002450019 8.170415e-05
[1581,] 0.0002106355 0.0001647212 5.490674e-05
[1582,] 0.0002106355 0.0001860575 6.201889e-05
[1583,] 0.0002106355 0.0002212162 7.373741e-05
[1584,] 0.0002106355 0.0002238225 7.460624e-05
[1585,] 0.0002106355 0.0001528698 5.095656e-05
[1586,] 0.0002106355 0.0001777598 5.925291e-05
[1587,] 0.0002106355 0.0002060868 6.869505e-05
[1588,] 0.0002106355 0.0003300880 1.101354e-04
[1589,] 0.0002106355 0.0001522788 5.075957e-05
[1590,] 0.0002106355 0.0001688159 5.627160e-05
[1591,] 0.0002106355 0.0001704663 5.682173e-05
[1592,] 0.0002106355 0.0001718950 5.729812e-05
[1593,] 0.0002106355 0.0001714170 5.713814e-05
[1594,] 0.0002106355 0.0001689321 5.631026e-05
[1595,] 0.0002106355 0.0001677019 5.590021e-05
[1596,] 0.0002106355 0.0001769206 5.897334e-05
[1597,] 0.0002106355 0.0001758816 5.862666e-05
[1598,] 0.0002106355 0.0005294291 1.769491e-04
[1599,] 0.0002106355 0.0002010897 6.703026e-05
[1600,] 0.0002106355 0.0003967504 1.323366e-04
[1601,] 0.0002106355 0.0002010897 6.703026e-05
[1602,] 0.0002106355 0.0002010897 6.703028e-05
[1603,] 0.0002106355 0.0002010686 6.702235e-05
[1604,] 0.0002106355 0.0001667301 5.557727e-05
[1605,] 0.0002106355 0.0001720676 5.735562e-05
[1606,] 0.0002106355 0.0001470385 4.901264e-05
[1607,] 0.0002106355 0.0001672162 5.573922e-05
[1608,] 0.0002106355 0.0002010780 6.702635e-05
[1609,] 0.0002106355 0.0002577287 8.589030e-05
[1610,] 0.0002106355 0.0001963053 6.543623e-05
[1611,] 0.0002106355 0.0001843959 6.146551e-05
[1612,] 0.0002106355 0.0002028884 6.763007e-05
[1613,] 0.0002106355 0.0004146413 1.381265e-04
[1614,] 0.0002106355 0.0001823959 6.079845e-05
[1615,] 0.0002106355 0.0003891729 1.298643e-04
[1616,] 0.0002106355 0.0002494224 8.313894e-05
[1617,] 0.0002106355 0.0002089715 6.965798e-05
[1618,] 0.0002106355 0.0002219756 7.399049e-05
[1619,] 0.0002106355 0.0001334118 4.447069e-05
[1620,] 0.0002106355 0.0002699475 8.998063e-05
[1621,] 0.0002106355 0.0002949108 9.829056e-05
[1622,] 0.0002106355 0.0001330237 4.434134e-05
[1623,] 0.0002106355 0.0002274354 7.581061e-05
[1624,] 0.0002106355 0.0002285425 7.617965e-05
[1625,] 0.0002106355 0.0002527393 8.424661e-05
[1626,] 0.0002106355 0.0002025599 6.752046e-05
[1627,] 0.0002106355 0.0002408410 8.027913e-05
[1628,] 0.0002106355 0.0002016391 6.721256e-05
[1629,] 0.0002106355 0.0002011860 6.706257e-05
[1630,] 0.0002106355 0.0001773756 5.912547e-05
[1631,] 0.0002106355 0.0001528613 5.095359e-05
[1632,] 0.0002106355 0.0001320182 4.400632e-05
[1633,] 0.0002106355 0.0004383718 1.460885e-04
[1634,] 0.0002106355 0.0009870859 3.283357e-04
[1635,] 0.0002106355 0.0001971296 6.571008e-05
[1636,] 0.0002106355 0.0003630537 1.209454e-04
[1637,] 0.0002106355 0.0001296777 4.322547e-05
[1638,] 0.0002106355 0.0001632775 5.442749e-05
[1639,] 0.0002106355 0.0001969767 6.565880e-05
[1640,] 0.0002106355 0.0004689577 1.562064e-04
[1641,] 0.0002106355 0.0001323477 4.411608e-05
[1642,] 0.0002106355 0.0003600545 1.196134e-04
[1643,] 0.0002106355 0.0001822337 6.074447e-05
[1644,] 0.0002106355 0.0001965225 6.550771e-05
[1645,] 0.0003036794 0.0001419130 8.340331e-05
[1646,] 0.0002106355 0.0001323471 4.411610e-05
[1647,] 0.0002106355 0.0001312704 4.375638e-05
[1648,] 0.0002106355 0.0001735196 5.783989e-05
[1649,] 0.0002106355 0.0001969883 6.566292e-05
[1650,] 0.0002106355 0.0004795305 1.597653e-04
[1651,] 0.0002106355 0.0001998009 6.659921e-05
[1652,] 0.0002106355 0.0001968872 6.562907e-05
[1653,] 0.0002106355 0.0001968872 6.562906e-05
[1654,] 0.0002106355 0.0001402905 4.676350e-05
[1655,] 0.0002266125 0.0001766727 9.988531e-05
[1656,] 0.0002106355 0.0003396611 1.128514e-04
[1657,] 0.0002106355 0.0001212532 4.041768e-05
[1658,] 0.0002106355 0.0001236838 4.122822e-05
[1659,] 0.0002106355 0.0001967162 6.557206e-05
[1660,] 0.0002106355 0.0001969859 6.566212e-05
[1661,] 0.0002106355 0.0001317404 4.391348e-05
[1662,] 0.0002106355 0.0001352006 4.506744e-05
[1663,] 0.0002280264 0.0001348816 7.247521e-05
[1664,] 0.0002106355 0.0003351618 1.113620e-04
[1665,] 0.0002106355 0.0001967170 6.557229e-05
[1666,] 0.0002433991 0.0001783077 1.082188e-04
[1667,] 0.0002106355 0.0003074075 1.021428e-04
[1668,] 0.0002106355 0.0001262540 4.208462e-05
[1669,] 0.0002106355 0.0001998109 6.660370e-05
[1670,] 0.0002638924 0.0001758906 1.153600e-04
[1671,] 0.0002106355 0.0001186705 3.955694e-05
[1672,] 0.0002106355 0.0001186246 3.954164e-05
[1673,] 0.0002106355 0.0001889164 6.297240e-05
[1674,] 0.0002106355 0.0001289178 4.297296e-05
[1675,] 0.0002106355 0.0001568481 5.228012e-05
[1676,] 0.0002689132 0.0001348092 8.212137e-05
[1677,] 0.0002106355 0.0001968123 6.560471e-05
[1678,] 0.0002106355 0.0001807868 6.026325e-05
[1679,] 0.0002106355 0.0001565239 5.217197e-05
[1680,] 0.0002106355 0.0002056753 6.856029e-05
[1681,] 0.0002106355 0.0001448200 4.827141e-05
[1682,] 0.0002106355 0.0001395302 4.650836e-05
[1683,] 0.0002348975 0.0002577151 1.379607e-04
[1684,] 0.0003268184 0.0001693719 1.387501e-04
[1685,] 0.0002930404 0.0002268325 1.786786e-04
[1686,] 0.0002106355 0.0001246403 4.154586e-05
[1687,] 0.0002106355 0.0001246403 4.154584e-05
[1688,] 0.0002106355 0.0001189083 3.963609e-05
[1689,] 0.0002686727 0.0001433622 1.028254e-04
[1690,] 0.0002106355 0.0001974238 6.580859e-05
[1691,] 0.0002106355 0.0001979933 6.599847e-05
[1692,] 0.0002106355 0.0001954117 6.513775e-05
[1693,] 0.0002106355 0.0001955254 6.517563e-05
[1694,] 0.0002106355 0.0001955276 6.517639e-05
[1695,] 0.0002106355 0.0001955748 6.519213e-05
[1696,] 0.0002106355 0.0002007326 6.691187e-05
[1697,] 0.0002106355 0.0001974059 6.580265e-05
[1698,] 0.0002106355 0.0001940522 6.468426e-05
[1699,] 0.0002106355 0.0001964379 6.547990e-05
[1700,] 0.0002106355 0.0001965085 6.550346e-05
[1701,] 0.0002106355 0.0001970907 6.569761e-05
[1702,] 0.0002106355 0.0002029664 6.753848e-05
[1703,] 0.0002106355 0.0002118570 7.058527e-05
[1704,] 0.0002106355 0.0001192261 3.974171e-05
[1705,] 0.0004291570 0.0002951747 3.922771e-04
[1706,] 0.0002106355 0.0001974280 6.581001e-05
[1707,] 0.0002885221 0.0002075386 1.355115e-04
[1708,] 0.0002106355 0.0001191493 3.971611e-05
[1709,] 0.0002106355 0.0002474698 8.230617e-05
[1710,] 0.0002106355 0.0001194347 3.981120e-05
[1711,] 0.0002831779 0.0002055909 1.310857e-04
[1712,] 0.0003499469 0.0003621145 3.287639e-04
[1713,] 0.0002106355 0.0003583291 1.192780e-04
[1714,] 0.0002106355 0.0001190822 3.969378e-05
[1715,] 0.0002106355 0.0002240940 7.469824e-05
[1716,] 0.0002106355 0.0001195931 3.986394e-05
[1717,] 0.0002106355 0.0001592639 5.308794e-05
[1718,] 0.0002106355 0.0008354743 2.774504e-04
[1719,] 0.0003524386 0.0002579825 2.341592e-04
[1720,] 0.0002106355 0.0001192484 3.974912e-05
[1721,] 0.0002106355 0.0004754409 1.582430e-04
[1722,] 0.0002106355 0.0004749777 1.578475e-04
[1723,] 0.0002855144 0.0002135823 1.393174e-04
[1724,] 0.0002129574 0.0002133244 9.228106e-05
[1725,] 0.0002106355 0.0001986525 6.621830e-05
[1726,] 0.0002106355 0.0002316772 7.702956e-05
[1727,] 0.0003897404 0.0002924217 3.025118e-04
[1728,] 0.0002106355 0.0001968961 6.563242e-05
[1729,] 0.0002106355 0.0001973769 6.579278e-05
[1730,] 0.0002106355 0.0004231666 1.408115e-04
[1731,] 0.0002106355 0.0001663172 5.544143e-05
[1732,] 0.0002106355 0.0002286969 7.623796e-05
[1733,] 0.0002106355 0.0001947132 6.490476e-05
[1734,] 0.0004657318 0.0001720717 1.787811e-04
[1735,] 0.0002106355 0.0001908796 6.362647e-05
[1736,] 0.0002106355 0.0002271284 7.571513e-05
[1737,] 0.0002106355 0.0001596259 5.321083e-05
[1738,] 0.0005066450 0.0001707983 1.911735e-04
[1739,] 0.0002106355 0.0002137534 7.125606e-05
[1740,] 0.0002106355 0.0001938730 6.462460e-05
[1741,] 0.0004556532 0.0002265994 3.010311e-04
[1742,] 0.0002106355 0.0001584279 5.281170e-05
[1743,] 0.0002106355 0.0001944615 6.482082e-05
[1744,] 0.0002106355 0.0001944111 6.480399e-05
[1745,] 0.0002106355 0.0001935208 6.451059e-05
[1746,] 0.0002106355 0.0001863808 6.212798e-05
[1747,] 0.0002106355 0.0002951965 9.825724e-05
[1748,] 0.0002106355 0.0002440207 8.134722e-05
[1749,] 0.0002106355 0.0003225473 1.074830e-04
[1750,] 0.0004354113 0.0002639936 3.170329e-04
[1751,] 0.0004164374 0.0002360968 2.727093e-04
[1752,] 0.0002106355 0.0001558383 5.194679e-05
[1753,] 0.0002106355 0.0001768477 5.895159e-05
[1754,] 0.0002106355 0.0002472640 8.242843e-05
[1755,] 0.0004444345 0.0001610886 1.425725e-04
[1756,] 0.0002106355 0.0001898724 6.328992e-05
[1757,] 0.0002106355 0.0001322085 4.406939e-05
[1758,] 0.0004835313 0.0002040870 2.323640e-04
[1759,] 0.0003847728 0.0002266490 2.400424e-04
[1760,] 0.0003816768 0.0002318300 2.434214e-04
[1761,] 0.0002106355 0.0001740000 5.800225e-05
[1762,] 0.0005207777 0.0002049460 2.527900e-04
[1763,] 0.0002106355 0.0001969335 6.564490e-05
[1764,] 0.0005388191 0.0001768756 2.291421e-04
[1765,] 0.0002106355 0.0008689058 2.891666e-04
[1766,] 0.0006467317 0.0004089240 7.328085e-04
[1767,] 0.0002106355 0.0001299038 4.330161e-05
[1768,] 0.0002106355 0.0002399629 8.142363e-05
[1769,] 0.0004438069 0.0001850396 1.772139e-04
[1770,] 0.0002106355 0.0001284527 4.281783e-05
[1771,] 0.0002106355 0.0009089870 3.022984e-04
[1772,] 0.0002106355 0.0001957969 6.526599e-05
[1773,] 0.0002106355 0.0001545569 5.152094e-05
[1774,] 0.0002106355 0.0001435909 4.786481e-05
[1775,] 0.0002106355 0.0001949880 6.499628e-05
[1776,] 0.0002106355 0.0004849060 1.615565e-04
[1777,] 0.0004973165 0.0003300096 4.502316e-04
[1778,] 0.0002106355 0.0001978932 6.596473e-05
[1779,] 0.0002106355 0.0002557322 8.505780e-05
[1780,] 0.0005633940 0.0003113438 4.907424e-04
[1781,] 0.0005617326 0.0003142804 4.933233e-04
[1782,] 0.0005524825 0.0003127997 4.822428e-04
[1783,] 0.0002106355 0.0003796396 1.265631e-04
[1784,] 0.0005261369 0.0003024310 4.430036e-04
[1785,] 0.0002106355 0.0001339627 4.465481e-05
[1786,] 0.0005431403 0.0003158468 4.773115e-04
[1787,] 0.0002106355 0.0003812521 1.270936e-04
[1788,] 0.0004801474 0.0003153080 4.154731e-04
[1789,] 0.0004796860 0.0003103993 4.092811e-04
[1790,] 0.0004687777 0.0003133115 4.022352e-04
[1791,] 0.0002106355 0.0003441677 1.142978e-04
[1792,] 0.0002106355 0.0001921586 6.405294e-05
[1793,] 0.0002106355 0.0001925997 6.420004e-05
[1794,] 0.0005319206 0.0003549939 5.174839e-04
[1795,] 0.0002106355 0.0002619707 8.705792e-05
[1796,] 0.0005102201 0.0003417826 4.780104e-04
[1797,] 0.0002106355 0.0002919085 9.698295e-05
[1798,] 0.0002106355 0.0002939174 9.763338e-05
[1799,] 0.0002106355 0.0001392065 4.640310e-05
[1800,] 0.0002106355 0.0001382493 4.608396e-05
[1801,] 0.0002106355 0.0002030541 6.768502e-05
[1802,] 0.0002106355 0.0004150180 1.383602e-04
[1803,] 0.0002106355 0.0001397268 4.657639e-05
[1804,] 0.0002106355 0.0001345561 4.485260e-05
[1805,] 0.0002106355 0.0002841860 9.442660e-05
[1806,] 0.0010781349 0.0002079308 2.124570e-04
[1807,] 0.0002106355 0.0002839936 9.436747e-05
[1808,] 0.0002858474 0.0001972039 1.243569e-04
[1809,] 0.0002106355 0.0002881892 9.575049e-05
[1810,] 0.0002106355 0.0002842431 9.445573e-05
[1811,] 0.0002106355 0.0002882128 9.575246e-05
[1812,] 0.0002106355 0.0002775727 9.223710e-05
[1813,] 0.0002106355 0.0003364807 1.117523e-04
[1814,] 0.0002106355 0.0002826736 9.392228e-05
[1815,] 0.0002106355 0.0002703731 8.984863e-05
[1816,] 0.0002106355 0.0002749571 9.137492e-05
[1817,] 0.0002106355 0.0002847141 9.459866e-05
[1818,] 0.0002106355 0.0001532408 5.107877e-05
[1819,] 0.0002106355 0.0001548091 5.160151e-05
[1820,] 0.0003581671 0.0004974862 4.402064e-04
[1821,] 0.0002106355 0.0001583498 5.278167e-05
[1822,] 0.0002739736 0.0002074203 1.279831e-04
[1823,] 0.0002106355 0.0003636926 1.212603e-04
[1824,] 0.0002106355 0.0001545063 5.150060e-05
[1825,] 0.0002106355 0.0010722215 3.557844e-04
[1826,] 0.0002786324 0.0001893838 1.139256e-04
[1827,] 0.0002826524 0.0001893838 1.156208e-04
[1828,] 0.0002106355 0.0008306455 2.765293e-04
[1829,] 0.0002106355 0.0001521164 5.070400e-05
[1830,] 0.0002106355 0.0013401296 4.443595e-04
[1831,] 0.0002106355 0.0001927715 6.425727e-05
[1832,] 0.0002106355 0.0001935138 6.450471e-05
[1833,] 0.0002106355 0.0004085887 1.356572e-04
[1834,] 0.0002106355 0.0034050995 1.127908e-03
[1835,] 0.0002106355 0.0003946286 1.310220e-04
[1836,] 0.0002106355 0.0001917616 6.392047e-05
[1837,] 0.0002106355 0.0009592506 3.193989e-04
[1838,] 0.0017170228 0.0001975727 2.676991e-04
[1839,] 0.0002106355 0.0001670778 5.569040e-05
[1840,] 0.0014189892 0.0001996225 2.558266e-04
[1841,] 0.0017055364 0.0001968926 2.723783e-04
[1842,] 0.0002490489 0.0009028974 3.721812e-04
[1843,] 0.0002106355 0.0001310728 4.369072e-05
[1844,] 0.0002106355 0.0003882966 1.289305e-04
[1845,] 0.0002106355 0.0009391923 3.127255e-04
[1846,] 0.0002106355 0.0008320365 2.770058e-04
[1847,] 0.0015158700 0.0001987571 2.357785e-04
[1848,] 0.0002106355 0.0004032675 1.338851e-04
[1849,] 0.0002357336 0.0010966471 3.842263e-04
[1850,] 0.0002106355 0.0001332810 4.442621e-05
[1851,] 0.0002106355 0.0011580286 3.862059e-04
[1852,] 0.0002106355 0.0001862564 6.208212e-05
[1853,] 0.0002106355 0.0007975417 2.658782e-04
[1854,] 0.0003845900 0.0012578011 8.034376e-04
[1855,] 0.0002106355 0.0001938433 6.461071e-05
[1856,] 0.0002106355 0.0002038832 6.795701e-05
[1857,] 0.0002106355 0.0001379249 4.597420e-05
[1858,] 0.0002106355 0.0002010761 6.702137e-05
[1859,] 0.0003072311 0.0001950378 1.324259e-04
[1860,] 0.0002106355 0.0001977925 6.592686e-05
[1861,] 0.0002106355 0.0001995176 6.650189e-05
[1862,] 0.0002106355 0.0003551180 1.178460e-04
[1863,] 0.0002106355 0.0001961787 6.538903e-05
[1864,] 0.0002106355 0.0002122291 7.877243e-05
[1865,] 0.0002106355 0.0003329376 1.105137e-04
[1866,] 0.0002106355 0.0001382772 4.609162e-05
[1867,] 0.0002106355 0.0003464995 1.149849e-04
[1868,] 0.0002106355 0.0002141619 7.138275e-05
[1869,] 0.0002106355 0.0001387430 4.624815e-05
[1870,] 0.0002106355 0.0002002375 6.674188e-05
[1871,] 0.0002106355 0.0001453535 4.844965e-05
[1872,] 0.0002106355 0.0001415540 4.718536e-05
[1873,] 0.0002106355 0.0002030404 6.767613e-05
[1874,] 0.0002106355 0.0001344120 4.480401e-05
[1875,] 0.0002106355 0.0002501679 1.183813e-04
[1876,] 0.0015185817 0.0001984402 2.371386e-04
[1877,] 0.0002106355 0.0002581750 8.605134e-05
[1878,] 0.0002106355 0.0002017219 6.724202e-05
[1879,] 0.0002106355 0.0001984819 6.616064e-05
[1880,] 0.0002106355 0.0001400111 4.667025e-05
[1881,] 0.0002106355 0.0002099829 6.999615e-05
[1882,] 0.0002106355 0.0001395632 4.652106e-05
[1883,] 0.0002106355 0.0005992196 1.994050e-04
[1884,] 0.0002106355 0.0001383881 4.612963e-05
[1885,] 0.0002190431 0.0001986830 9.023771e-05
[1886,] 0.0002106355 0.0001915432 6.384760e-05
[1887,] 0.0002106355 0.0005884903 1.957629e-04
[1888,] 0.0002106355 0.0005376981 1.790403e-04
[1889,] 0.0002106355 0.0001541046 6.256449e-05
[1890,] 0.0002106355 0.0001316804 4.389240e-05
[1891,] 0.0002106355 0.0001811658 6.739191e-05
[1892,] 0.0002106355 0.0003521785 1.249797e-04
[1893,] 0.0002106355 0.0001598083 6.981907e-05
[1894,] 0.0002106355 0.0009764772 3.234902e-04
[1895,] 0.0002106355 0.0004719955 1.571822e-04
[1896,] 0.0002106355 0.0001915347 6.384476e-05
[1897,] 0.0029608956 0.0018490394 1.227749e-02
[1898,] 0.0002106355 0.0003735223 1.238938e-04
[1899,] 0.0002106355 0.0001976560 6.588527e-05
[1900,] 0.0002106355 0.0001986738 6.622656e-05
[1901,] 0.0002106355 0.0005983174 1.985654e-04
[1902,] 0.0008524541 0.0007592724 1.462542e-03
[1903,] 0.0002106355 0.0018064195 5.988600e-04
[1904,] 0.0002106355 0.0001670728 7.956922e-05
[1905,] 0.0002106355 0.0002410839 8.015596e-05
[1906,] 0.0002106355 0.0002740892 9.110998e-05
[1907,] 0.0002106355 0.0001824864 6.083162e-05
[1908,] 0.0002106355 0.0001547587 5.158776e-05
[1909,] 0.0003039203 0.0008253861 4.573476e-04
[1910,] 0.0002106355 0.0001639287 5.464231e-05
[1911,] 0.0002106355 0.0001463911 4.879670e-05
[1912,] 0.0002106355 0.0001456462 4.854814e-05
[1913,] 0.0002106355 0.0001759796 5.866149e-05
[1914,] 0.0003228105 0.0001935762 1.021724e-04
[1915,] 0.0002106355 0.0002149141 7.163745e-05
[1916,] 0.0002106355 0.0002075558 6.918437e-05
[1917,] 0.0002106355 0.0002017111 6.723634e-05
[1918,] 0.0002605686 0.0001280271 6.698327e-05
[1919,] 0.0002106355 0.0001551574 5.171887e-05
[1920,] 0.0002106355 0.0001820248 6.067129e-05
[1921,] 0.0003038735 0.0002319102 1.949544e-04
[1922,] 0.0002106355 0.0002025577 6.751874e-05
[1923,] 0.0002106355 0.0001697024 5.656480e-05
[1924,] 0.0004304982 0.0001758422 1.467845e-04
[1925,] 0.0003364536 0.0001937054 1.017781e-04
[1926,] 0.0002106355 0.0001303460 4.344879e-05
[1927,] 0.0008442173 0.0010759172 3.620156e-04
[1928,] 0.0002106355 0.0001954634 6.515432e-05
[1929,] 0.0002106355 0.0001883812 6.279371e-05
[1930,] 0.0002477426 0.0001432502 4.774866e-05
```
