## Supplementary material for "Characterization of shared and ancestry-specific signals driving complex traits using multi-ancestry fine-mapping": s1_data.bim

```
3	chr3:126368517:A:T	0	126368517	T	A
3	chr3:126368577:G:A	0	126368577	A	G
3	chr3:126369495:C:A	0	126369495	A	C
3	chr3:126370343:A:G	0	126370343	G	A
3	chr3:126371094:T:G	0	126371094	G	T
3	chr3:126371142:TCCCAGTGGTGCTCAGTGCTAGGACAGCTCTTTGTGGAGGCCCACGGCGTGCCAGCCCAGCCTGCG:T	0	126371142	T	TCCCAGTGGTGCTCAGTGCTAGGACAGCTCTTTGTGGAGGCCCACGGCGTGCCAGCCCAGCCTGCG
3	chr3:126372388:G:A	0	126372388	A	G
3	chr3:126372496:G:A	0	126372496	A	G
3	chr3:126372817:A:G	0	126372817	G	A
3	chr3:126373125:A:G	0	126373125	G	A
3	chr3:126373463:T:TCA	0	126373463	TCA	T
3	chr3:126373508:T:C	0	126373508	C	T
3	chr3:126373942:C:T	0	126373942	T	C
3	chr3:126375665:T:A	0	126375665	A	T
3	chr3:126375678:AG:A	0	126375678	A	AG
3	chr3:126375835:G:A	0	126375835	A	G
3	chr3:126376008:C:A	0	126376008	A	C
3	chr3:126376204:A:C	0	126376204	C	A
3	chr3:126376364:C:T	0	126376364	T	C
3	chr3:126376462:C:T	0	126376462	T	C
3	chr3:126377204:A:G	0	126377204	G	A
3	chr3:126377219:A:G	0	126377219	G	A
3	chr3:126377244:C:T	0	126377244	T	C
3	chr3:126378105:A:G	0	126378105	G	A
3	chr3:126379572:G:A	0	126379572	A	G
3	chr3:126379710:G:A	0	126379710	A	G
3	chr3:126379913:T:C	0	126379913	C	T
3	chr3:126379926:C:T	0	126379926	T	C
3	chr3:126380332:G:A	0	126380332	A	G
3	chr3:126380453:C:T	0	126380453	T	C
3	chr3:126380460:C:T	0	126380460	T	C
3	chr3:126380617:C:T	0	126380617	T	C
3	chr3:126380769:A:C	0	126380769	C	A
3	chr3:126381004:G:A	0	126381004	A	G
3	chr3:126381414:T:A	0	126381414	A	T
3	chr3:126382122:T:TGG	0	126382122	TGG	T
3	chr3:126382204:C:T	0	126382204	T	C
3	chr3:126382442:C:T	0	126382442	T	C
3	chr3:126382503:A:C	0	126382503	C	A
3	chr3:126382670:G:A	0	126382670	A	G
3	chr3:126382692:G:A	0	126382692	A	G
3	chr3:126382716:C:T	0	126382716	T	C
3	chr3:126382989:CACAAG:C	0	126382989	C	CACAAG
3	chr3:126383106:C:T	0	126383106	T	C
3	chr3:126383224:G:GT	0	126383224	GT	G
3	chr3:126383256:AACAG:A	0	126383256	A	AACAG
3	chr3:126383266:C:T	0	126383266	T	C
3	chr3:126383492:A:T	0	126383492	T	A
3	chr3:126383495:C:T	0	126383495	T	C
3	chr3:126383739:A:G	0	126383739	G	A
3	chr3:126383796:T:TG	0	126383796	TG	T
3	chr3:126383876:C:A	0	126383876	A	C
3	chr3:126384021:G:A	0	126384021	A	G
3	chr3:126384248:A:G	0	126384248	G	A
3	chr3:126384548:G:A	0	126384548	A	G
3	chr3:126384777:G:A	0	126384777	A	G
3	chr3:126384797:G:A	0	126384797	A	G
3	chr3:126384819:C:T	0	126384819	T	C
3	chr3:126385796:C:A	0	126385796	A	C
3	chr3:126386227:G:A	0	126386227	A	G
3	chr3:126386237:G:A	0	126386237	A	G
3	chr3:126386396:G:T	0	126386396	T	G
3	chr3:126386458:T:G	0	126386458	G	T
3	chr3:126387480:C:T	0	126387480	T	C
3	chr3:126387961:A:G	0	126387961	G	A
3	chr3:126387962:C:CA	0	126387962	CA	C
3	chr3:126388278:C:G	0	126388278	G	C
3	chr3:126388599:C:G	0	126388599	G	C
3	chr3:126390090:G:A	0	126390090	A	G
3	chr3:126390708:C:T	0	126390708	T	C
3	chr3:126391181:T:C	0	126391181	C	T
3	chr3:126391282:C:T	0	126391282	T	C
3	chr3:126392261:T:C	0	126392261	C	T
3	chr3:126392395:C:T	0	126392395	T	C
3	chr3:126392489:G:A	0	126392489	A	G
3	chr3:126392662:C:T	0	126392662	T	C
3	chr3:126392668:C:A	0	126392668	A	C
3	chr3:126392921:G:GA	0	126392921	GA	G
3	chr3:126393456:T:C	0	126393456	C	T
3	chr3:126393469:A:T	0	126393469	T	A
3	chr3:126394423:T:C	0	126394423	C	T
3	chr3:126394504:T:C	0	126394504	C	T
3	chr3:126394532:A:G	0	126394532	G	A
3	chr3:126394792:G:C	0	126394792	C	G
3	chr3:126394860:G:A	0	126394860	A	G
3	chr3:126396565:C:G	0	126396565	G	C
3	chr3:126396805:C:A	0	126396805	A	C
3	chr3:126398316:T:C	0	126398316	C	T
3	chr3:126398459:C:A	0	126398459	A	C
3	chr3:126399453:A:G	0	126399453	G	A
3	chr3:126399718:A:G	0	126399718	G	A
3	chr3:126400606:A:G	0	126400606	G	A
3	chr3:126400717:A:T	0	126400717	T	A
3	chr3:126400788:C:T	0	126400788	T	C
3	chr3:126401701:A:G	0	126401701	G	A
3	chr3:126401757:G:A	0	126401757	A	G
3	chr3:126401901:C:T	0	126401901	T	C
3	chr3:126402694:G:A	0	126402694	A	G
3	chr3:126403268:G:A	0	126403268	A	G
3	chr3:126403318:C:T	0	126403318	T	C
3	chr3:126403470:C:T	0	126403470	T	C
3	chr3:126404106:G:T	0	126404106	T	G
3	chr3:126404133:C:T	0	126404133	T	C
3	chr3:126404832:G:A	0	126404832	A	G
3	chr3:126405122:A:G	0	126405122	G	A
3	chr3:126405626:G:C	0	126405626	C	G
3	chr3:126406623:G:A	0	126406623	A	G
3	chr3:126406818:G:A	0	126406818	A	G
3	chr3:126406872:A:G	0	126406872	G	A
3	chr3:126407147:G:A	0	126407147	A	G
3	chr3:126407578:GC:G	0	126407578	G	GC
3	chr3:126407581:T:C	0	126407581	C	T
3	chr3:126409253:C:T	0	126409253	T	C
3	chr3:126409736:G:A	0	126409736	A	G
3	chr3:126409785:T:C	0	126409785	C	T
3	chr3:126410230:C:T	0	126410230	T	C
3	chr3:126410560:G:A	0	126410560	A	G
3	chr3:126411015:G:A	0	126411015	A	G
3	chr3:126411223:C:T	0	126411223	T	C
3	chr3:126411524:T:C	0	126411524	C	T
3	chr3:126411701:T:C	0	126411701	C	T
3	chr3:126412029:T:C	0	126412029	C	T
3	chr3:126412127:A:C	0	126412127	C	A
3	chr3:126412281:T:A	0	126412281	A	T
3	chr3:126412712:T:C	0	126412712	C	T
3	chr3:126413188:T:C	0	126413188	C	T
3	chr3:126413437:T:C	0	126413437	C	T
3	chr3:126414037:G:A	0	126414037	A	G
3	chr3:126414396:C:T	0	126414396	T	C
3	chr3:126414560:A:G	0	126414560	G	A
3	chr3:126415434:C:A	0	126415434	A	C
3	chr3:126415593:T:A	0	126415593	A	T
3	chr3:126415793:T:C	0	126415793	C	T
3	chr3:126415862:A:G	0	126415862	G	A
3	chr3:126415927:C:T	0	126415927	T	C
3	chr3:126415963:G:A	0	126415963	A	G
3	chr3:126416931:C:T	0	126416931	T	C
3	chr3:126417329:G:A	0	126417329	A	G
3	chr3:126417636:G:A	0	126417636	A	G
3	chr3:126417659:G:A	0	126417659	A	G
3	chr3:126417927:A:C	0	126417927	C	A
3	chr3:126418715:C:T	0	126418715	T	C
3	chr3:126420046:G:T	0	126420046	T	G
3	chr3:126420777:G:A	0	126420777	A	G
3	chr3:126420998:T:C	0	126420998	C	T
3	chr3:126421741:G:A	0	126421741	A	G
3	chr3:126421811:C:A	0	126421811	A	C
3	chr3:126422313:G:A	0	126422313	A	G
3	chr3:126422330:T:C	0	126422330	C	T
3	chr3:126422827:G:A	0	126422827	A	G
3	chr3:126423050:C:A	0	126423050	A	C
3	chr3:126423653:T:C	0	126423653	C	T
3	chr3:126423740:C:T	0	126423740	T	C
3	chr3:126423755:C:T	0	126423755	T	C
3	chr3:126423998:A:G	0	126423998	G	A
3	chr3:126424028:G:A	0	126424028	A	G
3	chr3:126424211:C:T	0	126424211	T	C
3	chr3:126424454:A:G	0	126424454	G	A
3	chr3:126424884:G:A	0	126424884	A	G
3	chr3:126425602:C:A	0	126425602	A	C
3	chr3:126425774:C:T	0	126425774	T	C
3	chr3:126425851:A:G	0	126425851	G	A
3	chr3:126425934:A:C	0	126425934	C	A
3	chr3:126426217:C:A	0	126426217	A	C
3	chr3:126426477:T:C	0	126426477	C	T
3	chr3:126426977:G:A	0	126426977	A	G
3	chr3:126427326:T:C	0	126427326	C	T
3	chr3:126427935:G:A	0	126427935	A	G
3	chr3:126428156:A:T	0	126428156	T	A
3	chr3:126428364:G:A	0	126428364	A	G
3	chr3:126429065:T:C	0	126429065	C	T
3	chr3:126429162:G:C	0	126429162	C	G
3	chr3:126429253:T:C	0	126429253	C	T
3	chr3:126429909:T:C	0	126429909	C	T
3	chr3:126429942:C:A	0	126429942	A	C
3	chr3:126430157:G:A	0	126430157	A	G
3	chr3:126430963:A:C	0	126430963	C	A
3	chr3:126431105:C:A	0	126431105	A	C
3	chr3:126431740:T:TTC	0	126431740	TTC	T
3	chr3:126432007:G:A	0	126432007	A	G
3	chr3:126432052:A:G	0	126432052	G	A
3	chr3:126432232:T:C	0	126432232	C	T
3	chr3:126432429:G:A	0	126432429	A	G
3	chr3:126432536:ATGC:A	0	126432536	A	ATGC
3	chr3:126432837:C:T	0	126432837	T	C
3	chr3:126432954:T:C	0	126432954	C	T
3	chr3:126433281:G:A	0	126433281	A	G
3	chr3:126433631:C:T	0	126433631	T	C
3	chr3:126433674:C:T	0	126433674	T	C
3	chr3:126434416:C:T	0	126434416	T	C
3	chr3:126434467:C:T	0	126434467	T	C
3	chr3:126435079:A:G	0	126435079	G	A
3	chr3:126435358:C:T	0	126435358	T	C
3	chr3:126435791:G:A	0	126435791	A	G
3	chr3:126436482:C:T	0	126436482	T	C
3	chr3:126436750:A:G	0	126436750	G	A
3	chr3:126436811:A:G	0	126436811	G	A
3	chr3:126436984:C:T	0	126436984	T	C
3	chr3:126437313:A:G	0	126437313	G	A
3	chr3:126437733:G:A	0	126437733	A	G
3	chr3:126437899:A:G	0	126437899	G	A
3	chr3:126439237:A:G	0	126439237	G	A
3	chr3:126439401:T:C	0	126439401	C	T
3	chr3:126440527:G:A	0	126440527	A	G
3	chr3:126440868:T:G	0	126440868	G	T
3	chr3:126441415:TG:T	0	126441415	T	TG
3	chr3:126441686:A:G	0	126441686	G	A
3	chr3:126442041:CATTA:C	0	126442041	C	CATTA
3	chr3:126442083:T:C	0	126442083	C	T
3	chr3:126442782:T:C	0	126442782	C	T
3	chr3:126443071:C:A	0	126443071	A	C
3	chr3:126443308:T:C	0	126443308	C	T
3	chr3:126444255:G:A	0	126444255	A	G
3	chr3:126445414:A:G	0	126445414	G	A
3	chr3:126445669:G:A	0	126445669	A	G
3	chr3:126445939:G:A	0	126445939	A	G
3	chr3:126446516:C:T	0	126446516	T	C
3	chr3:126448231:G:A	0	126448231	A	G
3	chr3:126449686:G:A	0	126449686	A	G
3	chr3:126450248:T:C	0	126450248	C	T
3	chr3:126451850:C:T	0	126451850	T	C
3	chr3:126452122:G:A	0	126452122	A	G
3	chr3:126454627:C:T	0	126454627	T	C
3	chr3:126455143:C:A	0	126455143	A	C
3	chr3:126455428:G:A	0	126455428	A	G
3	chr3:126455938:T:G	0	126455938	G	T
3	chr3:126455995:A:G	0	126455995	G	A
3	chr3:126456558:G:A	0	126456558	A	G
3	chr3:126457269:G:A	0	126457269	A	G
3	chr3:126458042:G:A	0	126458042	A	G
3	chr3:126458109:T:C	0	126458109	C	T
3	chr3:126458533:T:C	0	126458533	C	T
3	chr3:126459062:T:C	0	126459062	C	T
3	chr3:126460649:G:A	0	126460649	A	G
3	chr3:126461204:C:G	0	126461204	G	C
3	chr3:126461278:C:T	0	126461278	T	C
3	chr3:126462228:A:C	0	126462228	C	A
3	chr3:126462739:C:T	0	126462739	T	C
3	chr3:126463074:TA:T	0	126463074	T	TA
3	chr3:126463077:TA:T	0	126463077	T	TA
3	chr3:126464077:C:T	0	126464077	T	C
3	chr3:126464617:G:A	0	126464617	A	G
3	chr3:126465186:C:T	0	126465186	T	C
3	chr3:126465607:T:C	0	126465607	C	T
3	chr3:126466098:C:T	0	126466098	T	C
3	chr3:126466395:C:T	0	126466395	T	C
3	chr3:126466422:A:AT	0	126466422	AT	A
3	chr3:126466665:A:C	0	126466665	C	A
3	chr3:126467011:G:A	0	126467011	A	G
3	chr3:126467121:C:T	0	126467121	T	C
3	chr3:126467661:G:A	0	126467661	A	G
3	chr3:126467938:C:T	0	126467938	T	C
3	chr3:126468167:C:T	0	126468167	T	C
3	chr3:126468672:A:G	0	126468672	G	A
3	chr3:126468731:G:A	0	126468731	A	G
3	chr3:126468858:C:T	0	126468858	T	C
3	chr3:126470069:A:G	0	126470069	G	A
3	chr3:126470094:G:A	0	126470094	A	G
3	chr3:126470552:A:G	0	126470552	G	A
3	chr3:126471076:A:G	0	126471076	G	A
3	chr3:126471300:A:G	0	126471300	G	A
3	chr3:126471518:T:C	0	126471518	C	T
3	chr3:126473238:C:G	0	126473238	G	C
3	chr3:126473616:A:G	0	126473616	G	A
3	chr3:126474053:G:A	0	126474053	A	G
3	chr3:126474090:T:A	0	126474090	A	T
3	chr3:126476297:A:C	0	126476297	C	A
3	chr3:126477161:C:G	0	126477161	G	C
3	chr3:126479359:A:G	0	126479359	G	A
3	chr3:126479806:T:C	0	126479806	C	T
3	chr3:126479884:C:T	0	126479884	T	C
3	chr3:126480632:A:C	0	126480632	C	A
3	chr3:126481303:A:T	0	126481303	T	A
3	chr3:126481448:C:T	0	126481448	T	C
3	chr3:126481461:C:A	0	126481461	A	C
3	chr3:126481560:A:C	0	126481560	C	A
3	chr3:126481874:CCT:C	0	126481874	C	CCT
3	chr3:126483012:C:T	0	126483012	T	C
3	chr3:126483090:G:A	0	126483090	A	G
3	chr3:126483304:G:A	0	126483304	A	G
3	chr3:126483414:G:A	0	126483414	A	G
3	chr3:126484009:GC:G	0	126484009	G	GC
3	chr3:126484279:C:T	0	126484279	T	C
3	chr3:126484297:A:G	0	126484297	G	A
3	chr3:126484754:T:C	0	126484754	C	T
3	chr3:126484965:A:C	0	126484965	C	A
3	chr3:126485370:A:G	0	126485370	G	A
3	chr3:126486761:G:A	0	126486761	A	G
3	chr3:126486878:T:C	0	126486878	C	T
3	chr3:126487957:C:T	0	126487957	T	C
3	chr3:126488379:A:G	0	126488379	G	A
3	chr3:126488433:C:T	0	126488433	T	C
3	chr3:126488752:G:A	0	126488752	A	G
3	chr3:126488875:C:A	0	126488875	A	C
3	chr3:126488948:C:T	0	126488948	T	C
3	chr3:126488949:A:G	0	126488949	G	A
3	chr3:126489406:A:C	0	126489406	C	A
3	chr3:126489808:C:T	0	126489808	T	C
3	chr3:126490427:T:C	0	126490427	C	T
3	chr3:126490954:C:T	0	126490954	T	C
3	chr3:126491692:G:C	0	126491692	C	G
3	chr3:126492081:T:TC	0	126492081	TC	T
3	chr3:126492091:C:T	0	126492091	T	C
3	chr3:126492122:T:C	0	126492122	C	T
3	chr3:126493103:C:T	0	126493103	T	C
3	chr3:126493296:A:G	0	126493296	G	A
3	chr3:126494001:C:A	0	126494001	A	C
3	chr3:126494200:G:A	0	126494200	A	G
3	chr3:126494319:A:G	0	126494319	G	A
3	chr3:126494624:T:C	0	126494624	C	T
3	chr3:126496649:T:C	0	126496649	C	T
3	chr3:126497120:A:G	0	126497120	G	A
3	chr3:126497307:C:G	0	126497307	G	C
3	chr3:126497341:T:C	0	126497341	C	T
3	chr3:126497373:A:G	0	126497373	G	A
3	chr3:126497543:A:G	0	126497543	G	A
3	chr3:126497617:G:A	0	126497617	A	G
3	chr3:126497723:C:T	0	126497723	T	C
3	chr3:126497765:C:T	0	126497765	T	C
3	chr3:126497797:AGGCTT:A	0	126497797	A	AGGCTT
3	chr3:126497986:T:A	0	126497986	A	T
3	chr3:126498313:C:T	0	126498313	T	C
3	chr3:126498466:A:G	0	126498466	G	A
3	chr3:126498589:G:T	0	126498589	T	G
3	chr3:126498598:G:A	0	126498598	A	G
3	chr3:126498889:G:A	0	126498889	A	G
3	chr3:126498944:T:C	0	126498944	C	T
3	chr3:126499316:T:A	0	126499316	A	T
3	chr3:126499926:T:C	0	126499926	C	T
3	chr3:126499945:T:C	0	126499945	C	T
3	chr3:126500243:A:G	0	126500243	G	A
3	chr3:126500274:C:T	0	126500274	T	C
3	chr3:126500545:C:T	0	126500545	T	C
3	chr3:126500784:G:A	0	126500784	A	G
3	chr3:126500907:A:C	0	126500907	C	A
3	chr3:126500909:ACACAGCCTGGGC:A	0	126500909	A	ACACAGCCTGGGC
3	chr3:126501130:T:C	0	126501130	C	T
3	chr3:126501696:A:G	0	126501696	G	A
3	chr3:126502002:G:A	0	126502002	A	G
3	chr3:126502302:CTG:C	0	126502302	C	CTG
3	chr3:126503241:G:A	0	126503241	A	G
3	chr3:126503514:C:T	0	126503514	T	C
3	chr3:126503682:G:T	0	126503682	T	G
3	chr3:126504159:A:G	0	126504159	G	A
3	chr3:126504274:G:T	0	126504274	T	G
3	chr3:126504423:A:G	0	126504423	G	A
3	chr3:126505419:T:C	0	126505419	C	T
3	chr3:126505506:A:G	0	126505506	G	A
3	chr3:126506304:T:C	0	126506304	C	T
3	chr3:126507010:T:C	0	126507010	C	T
3	chr3:126507675:C:T	0	126507675	T	C
3	chr3:126507851:C:T	0	126507851	T	C
3	chr3:126508169:A:G	0	126508169	G	A
3	chr3:126508246:G:A	0	126508246	A	G
3	chr3:126508342:G:A	0	126508342	A	G
3	chr3:126508779:T:C	0	126508779	C	T
3	chr3:126510110:G:A	0	126510110	A	G
3	chr3:126510630:C:T	0	126510630	T	C
3	chr3:126511124:T:C	0	126511124	C	T
3	chr3:126511183:T:C	0	126511183	C	T
3	chr3:126511261:C:T	0	126511261	T	C
3	chr3:126511500:C:T	0	126511500	T	C
3	chr3:126511545:T:C	0	126511545	C	T
3	chr3:126512043:C:T	0	126512043	T	C
3	chr3:126512111:T:A	0	126512111	A	T
3	chr3:126512344:A:G	0	126512344	G	A
3	chr3:126513377:G:A	0	126513377	A	G
3	chr3:126513389:G:A	0	126513389	A	G
3	chr3:126514194:G:C	0	126514194	C	G
3	chr3:126514259:T:C	0	126514259	C	T
3	chr3:126514860:G:T	0	126514860	T	G
3	chr3:126515067:G:A	0	126515067	A	G
3	chr3:126517155:C:T	0	126517155	T	C
3	chr3:126517237:C:T	0	126517237	T	C
3	chr3:126517918:T:G	0	126517918	G	T
3	chr3:126518056:T:C	0	126518056	C	T
3	chr3:126518570:T:C	0	126518570	C	T
3	chr3:126519448:C:T	0	126519448	T	C
3	chr3:126519528:A:T	0	126519528	T	A
3	chr3:126519542:T:A	0	126519542	A	T
3	chr3:126520083:G:A	0	126520083	A	G
3	chr3:126520240:A:G	0	126520240	G	A
3	chr3:126520589:G:A	0	126520589	A	G
3	chr3:126520727:T:C	0	126520727	C	T
3	chr3:126521165:A:T	0	126521165	T	A
3	chr3:126521659:G:A	0	126521659	A	G
3	chr3:126522260:T:C	0	126522260	C	T
3	chr3:126522952:C:T	0	126522952	T	C
3	chr3:126523826:G:C	0	126523826	C	G
3	chr3:126524031:A:G	0	126524031	G	A
3	chr3:126524576:A:C	0	126524576	C	A
3	chr3:126525491:G:T	0	126525491	T	G
3	chr3:126525748:G:A	0	126525748	A	G
3	chr3:126526902:C:T	0	126526902	T	C
3	chr3:126527527:G:A	0	126527527	A	G
3	chr3:126527561:C:T	0	126527561	T	C
3	chr3:126527684:G:C	0	126527684	C	G
3	chr3:126527792:G:A	0	126527792	A	G
3	chr3:126528324:C:G	0	126528324	G	C
3	chr3:126528952:C:T	0	126528952	T	C
3	chr3:126529005:C:T	0	126529005	T	C
3	chr3:126529165:G:A	0	126529165	A	G
3	chr3:126529673:C:T	0	126529673	T	C
3	chr3:126529782:C:G	0	126529782	G	C
3	chr3:126529930:C:T	0	126529930	T	C
3	chr3:126530172:G:T	0	126530172	T	G
3	chr3:126530422:G:A	0	126530422	A	G
3	chr3:126530837:T:G	0	126530837	G	T
3	chr3:126531034:A:C	0	126531034	C	A
3	chr3:126531037:G:T	0	126531037	T	G
3	chr3:126531292:G:A	0	126531292	A	G
3	chr3:126531596:T:G	0	126531596	G	T
3	chr3:126532442:T:TGTATGTG	0	126532442	TGTATGTG	T
3	chr3:126532606:C:G	0	126532606	G	C
3	chr3:126533038:A:T	0	126533038	T	A
3	chr3:126533663:G:T	0	126533663	T	G
3	chr3:126533684:T:C	0	126533684	C	T
3	chr3:126533866:AT:A	0	126533866	A	AT
3	chr3:126533868:T:A	0	126533868	A	T
3	chr3:126534041:G:A	0	126534041	A	G
3	chr3:126534961:G:A	0	126534961	A	G
3	chr3:126535521:G:A	0	126535521	A	G
3	chr3:126535724:C:T	0	126535724	T	C
3	chr3:126535849:G:A	0	126535849	A	G
3	chr3:126536046:G:A	0	126536046	A	G
3	chr3:126537041:G:T	0	126537041	T	G
3	chr3:126537373:G:A	0	126537373	A	G
3	chr3:126537705:G:A	0	126537705	A	G
3	chr3:126537755:CAT:C	0	126537755	C	CAT
3	chr3:126537826:T:G	0	126537826	G	T
3	chr3:126538138:G:A	0	126538138	A	G
3	chr3:126538236:C:T	0	126538236	T	C
3	chr3:126538738:G:A	0	126538738	A	G
3	chr3:126539009:C:T	0	126539009	T	C
3	chr3:126539073:G:A	0	126539073	A	G
3	chr3:126539202:C:T	0	126539202	T	C
3	chr3:126540028:C:T	0	126540028	T	C
3	chr3:126541064:T:C	0	126541064	C	T
3	chr3:126541320:C:T	0	126541320	T	C
3	chr3:126541765:G:T	0	126541765	T	G
3	chr3:126541787:A:G	0	126541787	G	A
3	chr3:126542152:C:T	0	126542152	T	C
3	chr3:126542359:G:A	0	126542359	A	G
3	chr3:126542364:C:T	0	126542364	T	C
3	chr3:126542502:G:A	0	126542502	A	G
3	chr3:126543735:TGA:T	0	126543735	T	TGA
3	chr3:126545217:G:A	0	126545217	A	G
3	chr3:126546669:C:T	0	126546669	T	C
3	chr3:126546754:A:T	0	126546754	T	A
3	chr3:126546863:T:C	0	126546863	C	T
3	chr3:126546995:T:C	0	126546995	C	T
3	chr3:126547014:G:C	0	126547014	C	G
3	chr3:126547348:G:A	0	126547348	A	G
3	chr3:126548264:G:A	0	126548264	A	G
3	chr3:126548333:T:A	0	126548333	A	T
3	chr3:126548388:C:A	0	126548388	A	C
3	chr3:126548605:G:T	0	126548605	T	G
3	chr3:126550389:C:T	0	126550389	T	C
3	chr3:126551029:T:A	0	126551029	A	T
3	chr3:126551254:CT:C	0	126551254	C	CT
3	chr3:126551641:G:A	0	126551641	A	G
3	chr3:126551892:G:A	0	126551892	A	G
3	chr3:126552080:G:C	0	126552080	C	G
3	chr3:126552349:C:A	0	126552349	A	C
3	chr3:126552924:C:T	0	126552924	T	C
3	chr3:126552982:C:T	0	126552982	T	C
3	chr3:126553409:G:A	0	126553409	A	G
3	chr3:126553751:C:T	0	126553751	T	C
3	chr3:126554071:C:T	0	126554071	T	C
3	chr3:126554626:G:A	0	126554626	A	G
3	chr3:126554794:G:A	0	126554794	A	G
3	chr3:126556283:A:G	0	126556283	G	A
3	chr3:126556543:T:C	0	126556543	C	T
3	chr3:126556567:G:A	0	126556567	A	G
3	chr3:126556702:ACACT:A	0	126556702	A	ACACT
3	chr3:126556793:ACACT:A	0	126556793	A	ACACT
3	chr3:126556886:T:A	0	126556886	A	T
3	chr3:126556927:CACAT:C	0	126556927	C	CACAT
3	chr3:126557329:A:G	0	126557329	G	A
3	chr3:126557778:G:A	0	126557778	A	G
3	chr3:126557867:C:A	0	126557867	A	C
3	chr3:126557987:G:GC	0	126557987	GC	G
3	chr3:126557994:CCCTTCCTGTCAGGTGCACT:C	0	126557994	C	CCCTTCCTGTCAGGTGCACT
3	chr3:126558125:G:A	0	126558125	A	G
3	chr3:126558395:G:A	0	126558395	A	G
3	chr3:126558524:T:C	0	126558524	C	T
3	chr3:126558740:T:G	0	126558740	G	T
3	chr3:126558756:A:G	0	126558756	G	A
3	chr3:126559933:A:G	0	126559933	G	A
3	chr3:126560213:T:TG	0	126560213	TG	T
3	chr3:126560955:G:A	0	126560955	A	G
3	chr3:126562391:A:C	0	126562391	C	A
3	chr3:126563027:G:A	0	126563027	A	G
3	chr3:126563217:C:T	0	126563217	T	C
3	chr3:126563949:C:T	0	126563949	T	C
3	chr3:126564236:T:G	0	126564236	G	T
3	chr3:126565070:T:C	0	126565070	C	T
3	chr3:126565798:C:T	0	126565798	T	C
3	chr3:126566090:C:T	0	126566090	T	C
3	chr3:126566382:CCTTTCATG:C	0	126566382	C	CCTTTCATG
3	chr3:126566596:A:T	0	126566596	T	A
3	chr3:126566911:G:T	0	126566911	T	G
3	chr3:126566912:C:T	0	126566912	T	C
3	chr3:126567532:A:G	0	126567532	G	A
3	chr3:126568175:G:A	0	126568175	A	G
3	chr3:126568378:C:T	0	126568378	T	C
3	chr3:126570248:T:C	0	126570248	C	T
3	chr3:126570363:G:A	0	126570363	A	G
3	chr3:126570928:T:C	0	126570928	C	T
3	chr3:126571665:AGGC:A	0	126571665	A	AGGC
3	chr3:126572455:C:A	0	126572455	A	C
3	chr3:126573860:T:C	0	126573860	C	T
3	chr3:126574321:C:T	0	126574321	T	C
3	chr3:126574666:C:G	0	126574666	G	C
3	chr3:126575556:C:A	0	126575556	A	C
3	chr3:126575796:G:T	0	126575796	T	G
3	chr3:126576219:C:T	0	126576219	T	C
3	chr3:126576232:T:C	0	126576232	C	T
3	chr3:126576392:C:CA	0	126576392	CA	C
3	chr3:126576895:C:T	0	126576895	T	C
3	chr3:126577009:C:T	0	126577009	T	C
3	chr3:126577102:G:A	0	126577102	A	G
3	chr3:126577159:G:A	0	126577159	A	G
3	chr3:126577573:C:T	0	126577573	T	C
3	chr3:126578240:G:A	0	126578240	A	G
3	chr3:126579002:C:T	0	126579002	T	C
3	chr3:126579021:C:A	0	126579021	A	C
3	chr3:126579660:C:T	0	126579660	T	C
3	chr3:126580078:ACT:A	0	126580078	A	ACT
3	chr3:126580436:G:A	0	126580436	A	G
3	chr3:126580776:T:C	0	126580776	C	T
3	chr3:126580914:C:A	0	126580914	A	C
3	chr3:126582247:C:A	0	126582247	A	C
3	chr3:126582628:A:G	0	126582628	G	A
3	chr3:126583077:G:T	0	126583077	T	G
3	chr3:126583403:GA:G	0	126583403	G	GA
3	chr3:126583706:C:T	0	126583706	T	C
3	chr3:126583718:A:C	0	126583718	C	A
3	chr3:126584383:T:A	0	126584383	A	T
3	chr3:126584404:G:A	0	126584404	A	G
3	chr3:126585310:G:A	0	126585310	A	G
3	chr3:126585463:A:G	0	126585463	G	A
3	chr3:126586542:T:C	0	126586542	C	T
3	chr3:126587905:C:T	0	126587905	T	C
3	chr3:126588147:G:A	0	126588147	A	G
3	chr3:126589111:T:C	0	126589111	C	T
3	chr3:126590972:G:A	0	126590972	A	G
3	chr3:126590987:T:C	0	126590987	C	T
3	chr3:126591265:G:C	0	126591265	C	G
3	chr3:126591941:G:A	0	126591941	A	G
3	chr3:126593296:C:T	0	126593296	T	C
3	chr3:126593414:A:C	0	126593414	C	A
3	chr3:126593549:T:TGG	0	126593549	TGG	T
3	chr3:126593763:G:C	0	126593763	C	G
3	chr3:126593872:A:C	0	126593872	C	A
3	chr3:126594186:G:T	0	126594186	T	G
3	chr3:126594294:A:G	0	126594294	G	A
3	chr3:126595714:C:T	0	126595714	T	C
3	chr3:126596437:G:T	0	126596437	T	G
3	chr3:126598152:C:T	0	126598152	T	C
3	chr3:126598233:A:G	0	126598233	G	A
3	chr3:126600608:G:A	0	126600608	A	G
3	chr3:126600881:T:C	0	126600881	C	T
3	chr3:126601014:G:T	0	126601014	T	G
3	chr3:126601333:T:G	0	126601333	G	T
3	chr3:126601356:A:T	0	126601356	T	A
3	chr3:126601582:T:C	0	126601582	C	T
3	chr3:126602703:C:T	0	126602703	T	C
3	chr3:126604378:G:T	0	126604378	T	G
3	chr3:126604655:C:A	0	126604655	A	C
3	chr3:126604698:T:C	0	126604698	C	T
3	chr3:126605092:G:A	0	126605092	A	G
3	chr3:126605205:C:A	0	126605205	A	C
3	chr3:126608435:G:A	0	126608435	A	G
3	chr3:126609258:A:G	0	126609258	G	A
3	chr3:126609890:C:T	0	126609890	T	C
3	chr3:126609902:A:G	0	126609902	G	A
3	chr3:126610394:T:C	0	126610394	C	T
3	chr3:126610434:A:G	0	126610434	G	A
3	chr3:126611067:A:G	0	126611067	G	A
3	chr3:126611827:C:T	0	126611827	T	C
3	chr3:126611922:A:G	0	126611922	G	A
3	chr3:126612710:T:C	0	126612710	C	T
3	chr3:126613283:C:T	0	126613283	T	C
3	chr3:126614914:T:C	0	126614914	C	T
3	chr3:126614957:T:C	0	126614957	C	T
3	chr3:126614981:C:G	0	126614981	G	C
3	chr3:126616017:G:A	0	126616017	A	G
3	chr3:126616029:A:G	0	126616029	G	A
3	chr3:126616137:T:C	0	126616137	C	T
3	chr3:126616308:C:A	0	126616308	A	C
3	chr3:126617617:C:T	0	126617617	T	C
3	chr3:126618431:T:C	0	126618431	C	T
3	chr3:126621111:C:T	0	126621111	T	C
3	chr3:126621710:G:A	0	126621710	A	G
3	chr3:126622441:T:C	0	126622441	C	T
3	chr3:126623666:C:T	0	126623666	T	C
3	chr3:126624656:T:G	0	126624656	G	T
3	chr3:126625433:G:T	0	126625433	T	G
3	chr3:126627358:A:G	0	126627358	G	A
3	chr3:126627703:C:T	0	126627703	T	C
3	chr3:126627741:T:G	0	126627741	G	T
3	chr3:126628250:T:C	0	126628250	C	T
3	chr3:126628898:T:C	0	126628898	C	T
3	chr3:126629349:T:C	0	126629349	C	T
3	chr3:126629948:A:G	0	126629948	G	A
3	chr3:126630614:A:G	0	126630614	G	A
3	chr3:126631046:T:G	0	126631046	G	T
3	chr3:126631688:C:T	0	126631688	T	C
3	chr3:126632296:G:A	0	126632296	A	G
3	chr3:126633199:T:G	0	126633199	G	T
3	chr3:126633268:A:C	0	126633268	C	A
3	chr3:126633807:G:A	0	126633807	A	G
3	chr3:126633833:A:G	0	126633833	G	A
3	chr3:126634902:G:A	0	126634902	A	G
3	chr3:126635160:T:C	0	126635160	C	T
3	chr3:126635534:C:T	0	126635534	T	C
3	chr3:126636656:A:G	0	126636656	G	A
3	chr3:126636716:T:C	0	126636716	C	T
3	chr3:126637354:A:C	0	126637354	C	A
3	chr3:126637527:G:C	0	126637527	C	G
3	chr3:126637704:C:T	0	126637704	T	C
3	chr3:126638456:G:A	0	126638456	A	G
3	chr3:126641584:T:C	0	126641584	C	T
3	chr3:126642792:A:T	0	126642792	T	A
3	chr3:126642832:T:C	0	126642832	C	T
3	chr3:126643462:G:T	0	126643462	T	G
3	chr3:126644595:C:T	0	126644595	T	C
3	chr3:126646284:C:CT	0	126646284	CT	C
3	chr3:126646473:T:C	0	126646473	C	T
3	chr3:126648377:A:G	0	126648377	G	A
3	chr3:126648501:T:C	0	126648501	C	T
3	chr3:126648753:T:C	0	126648753	C	T
3	chr3:126648797:T:C	0	126648797	C	T
3	chr3:126651323:T:C	0	126651323	C	T
3	chr3:126651933:A:T	0	126651933	T	A
3	chr3:126651990:T:C	0	126651990	C	T
3	chr3:126652021:G:A	0	126652021	A	G
3	chr3:126653600:C:G	0	126653600	G	C
3	chr3:126654076:G:A	0	126654076	A	G
3	chr3:126655151:A:G	0	126655151	G	A
3	chr3:126655652:T:G	0	126655652	G	T
3	chr3:126656012:A:G	0	126656012	G	A
3	chr3:126656809:G:A	0	126656809	A	G
3	chr3:126657004:C:T	0	126657004	T	C
3	chr3:126657112:G:A	0	126657112	A	G
3	chr3:126657446:T:C	0	126657446	C	T
3	chr3:126657469:G:C	0	126657469	C	G
3	chr3:126658656:T:C	0	126658656	C	T
3	chr3:126658752:A:T	0	126658752	T	A
3	chr3:126659135:C:T	0	126659135	T	C
3	chr3:126659160:G:A	0	126659160	A	G
3	chr3:126659804:C:T	0	126659804	T	C
3	chr3:126660098:G:A	0	126660098	A	G
3	chr3:126660809:G:A	0	126660809	A	G
3	chr3:126661442:A:G	0	126661442	G	A
3	chr3:126662115:A:G	0	126662115	G	A
3	chr3:126662423:G:A	0	126662423	A	G
3	chr3:126662724:T:C	0	126662724	C	T
3	chr3:126663884:C:T	0	126663884	T	C
3	chr3:126664122:A:T	0	126664122	T	A
3	chr3:126664517:G:A	0	126664517	A	G
3	chr3:126664584:G:T	0	126664584	T	G
3	chr3:126665303:G:A	0	126665303	A	G
3	chr3:126665621:A:C	0	126665621	C	A
3	chr3:126665641:G:A	0	126665641	A	G
3	chr3:126665643:G:A	0	126665643	A	G
3	chr3:126666224:C:T	0	126666224	T	C
3	chr3:126666227:G:A	0	126666227	A	G
3	chr3:126666247:GC:G	0	126666247	G	GC
3	chr3:126666549:A:G	0	126666549	G	A
3	chr3:126668656:A:G	0	126668656	G	A
3	chr3:126669032:G:A	0	126669032	A	G
3	chr3:126669742:C:T	0	126669742	T	C
3	chr3:126670344:A:G	0	126670344	G	A
3	chr3:126671342:G:T	0	126671342	T	G
3	chr3:126671479:G:A	0	126671479	A	G
3	chr3:126672202:G:A	0	126672202	A	G
3	chr3:126672602:G:A	0	126672602	A	G
3	chr3:126673055:A:G	0	126673055	G	A
3	chr3:126673400:C:G	0	126673400	G	C
3	chr3:126673463:A:G	0	126673463	G	A
3	chr3:126673983:C:A	0	126673983	A	C
3	chr3:126674069:T:C	0	126674069	C	T
3	chr3:126674364:T:C	0	126674364	C	T
3	chr3:126674403:A:G	0	126674403	G	A
3	chr3:126674470:A:G	0	126674470	G	A
3	chr3:126674815:T:C	0	126674815	C	T
3	chr3:126675003:G:A	0	126675003	A	G
3	chr3:126675156:C:T	0	126675156	T	C
3	chr3:126675182:C:T	0	126675182	T	C
3	chr3:126675252:G:A	0	126675252	A	G
3	chr3:126675589:T:C	0	126675589	C	T
3	chr3:126675916:T:C	0	126675916	C	T
3	chr3:126676152:T:C	0	126676152	C	T
3	chr3:126676178:T:TA	0	126676178	TA	T
3	chr3:126676294:AAG:A	0	126676294	A	AAG
3	chr3:126676417:T:G	0	126676417	G	T
3	chr3:126676451:C:T	0	126676451	T	C
3	chr3:126676710:G:A	0	126676710	A	G
3	chr3:126676778:A:G	0	126676778	G	A
3	chr3:126676812:G:A	0	126676812	A	G
3	chr3:126676813:C:T	0	126676813	T	C
3	chr3:126676856:A:G	0	126676856	G	A
3	chr3:126677195:C:T	0	126677195	T	C
3	chr3:126677270:T:C	0	126677270	C	T
3	chr3:126677503:A:G	0	126677503	G	A
3	chr3:126678262:A:G	0	126678262	G	A
3	chr3:126679316:C:T	0	126679316	T	C
3	chr3:126679986:T:C	0	126679986	C	T
3	chr3:126680650:C:T	0	126680650	T	C
3	chr3:126681316:C:A	0	126681316	A	C
3	chr3:126683674:G:A	0	126683674	A	G
3	chr3:126684524:C:T	0	126684524	T	C
3	chr3:126684933:G:GCAAAAGTA	0	126684933	GCAAAAGTA	G
3	chr3:126685131:C:T	0	126685131	T	C
3	chr3:126685951:G:A	0	126685951	A	G
3	chr3:126686505:G:A	0	126686505	A	G
3	chr3:126687093:A:T	0	126687093	T	A
3	chr3:126687123:G:A	0	126687123	A	G
3	chr3:126687397:G:A	0	126687397	A	G
3	chr3:126687911:A:C	0	126687911	C	A
3	chr3:126688237:A:G	0	126688237	G	A
3	chr3:126688549:T:G	0	126688549	G	T
3	chr3:126689074:G:A	0	126689074	A	G
3	chr3:126689461:T:C	0	126689461	C	T
3	chr3:126691834:A:C	0	126691834	C	A
3	chr3:126692003:T:C	0	126692003	C	T
3	chr3:126692065:C:G	0	126692065	G	C
3	chr3:126692191:G:A	0	126692191	A	G
3	chr3:126693070:A:T	0	126693070	T	A
3	chr3:126693417:C:T	0	126693417	T	C
3	chr3:126695223:T:C	0	126695223	C	T
3	chr3:126696554:G:A	0	126696554	A	G
3	chr3:126697751:A:G	0	126697751	G	A
3	chr3:126697821:G:A	0	126697821	A	G
3	chr3:126697892:T:G	0	126697892	G	T
3	chr3:126698081:C:A	0	126698081	A	C
3	chr3:126698256:A:G	0	126698256	G	A
3	chr3:126698545:G:C	0	126698545	C	G
3	chr3:126698916:A:C	0	126698916	C	A
3	chr3:126699435:C:T	0	126699435	T	C
3	chr3:126699481:T:A	0	126699481	A	T
3	chr3:126699520:C:A	0	126699520	A	C
3	chr3:126699903:A:G	0	126699903	G	A
3	chr3:126700962:T:C	0	126700962	C	T
3	chr3:126702502:G:A	0	126702502	A	G
3	chr3:126704594:G:C	0	126704594	C	G
3	chr3:126704841:G:T	0	126704841	T	G
3	chr3:126706818:C:T	0	126706818	T	C
3	chr3:126707595:C:T	0	126707595	T	C
3	chr3:126710319:G:A	0	126710319	A	G
3	chr3:126711372:A:C	0	126711372	C	A
3	chr3:126711405:T:C	0	126711405	C	T
3	chr3:126712457:A:G	0	126712457	G	A
3	chr3:126713010:G:A	0	126713010	A	G
3	chr3:126713260:T:C	0	126713260	C	T
3	chr3:126713482:T:C	0	126713482	C	T
3	chr3:126713530:C:A	0	126713530	A	C
3	chr3:126713549:G:A	0	126713549	A	G
3	chr3:126716263:T:C	0	126716263	C	T
3	chr3:126716648:A:C	0	126716648	C	A
3	chr3:126716798:G:A	0	126716798	A	G
3	chr3:126716916:T:C	0	126716916	C	T
3	chr3:126717132:A:G	0	126717132	G	A
3	chr3:126718507:T:C	0	126718507	C	T
3	chr3:126719473:C:G	0	126719473	G	C
3	chr3:126719850:C:T	0	126719850	T	C
3	chr3:126720689:G:A	0	126720689	A	G
3	chr3:126721171:G:A	0	126721171	A	G
3	chr3:126721610:A:T	0	126721610	T	A
3	chr3:126721842:A:G	0	126721842	G	A
3	chr3:126723809:T:G	0	126723809	G	T
3	chr3:126725273:T:C	0	126725273	C	T
3	chr3:126725406:A:G	0	126725406	G	A
3	chr3:126726538:G:A	0	126726538	A	G
3	chr3:126726578:G:C	0	126726578	C	G
3	chr3:126726614:G:C	0	126726614	C	G
3	chr3:126727761:C:A	0	126727761	A	C
3	chr3:126728860:G:A	0	126728860	A	G
3	chr3:126728995:A:G	0	126728995	G	A
3	chr3:126729432:A:C	0	126729432	C	A
3	chr3:126729670:T:C	0	126729670	C	T
3	chr3:126730213:A:G	0	126730213	G	A
3	chr3:126730214:C:A	0	126730214	A	C
3	chr3:126732962:G:A	0	126732962	A	G
3	chr3:126733094:G:T	0	126733094	T	G
3	chr3:126733290:C:T	0	126733290	T	C
3	chr3:126733534:G:A	0	126733534	A	G
3	chr3:126734881:A:G	0	126734881	G	A
3	chr3:126734992:G:A	0	126734992	A	G
3	chr3:126735920:G:A	0	126735920	A	G
3	chr3:126736536:T:G	0	126736536	G	T
3	chr3:126738055:C:G	0	126738055	G	C
3	chr3:126738433:G:A	0	126738433	A	G
3	chr3:126741267:A:T	0	126741267	T	A
3	chr3:126742027:T:A	0	126742027	A	T
3	chr3:126743554:A:AG	0	126743554	AG	A
3	chr3:126743594:T:A	0	126743594	A	T
3	chr3:126747622:A:G	0	126747622	G	A
3	chr3:126748360:C:T	0	126748360	T	C
3	chr3:126754467:G:A	0	126754467	A	G
3	chr3:126755325:A:G	0	126755325	G	A
3	chr3:126758312:A:G	0	126758312	G	A
3	chr3:126760443:G:A	0	126760443	A	G
3	chr3:126762528:T:G	0	126762528	G	T
3	chr3:126762870:A:G	0	126762870	G	A
3	chr3:126763786:A:G	0	126763786	G	A
3	chr3:126764313:A:G	0	126764313	G	A
3	chr3:126764953:C:T	0	126764953	T	C
3	chr3:126765345:GGC:G	0	126765345	G	GGC
3	chr3:126768102:G:A	0	126768102	A	G
3	chr3:126768538:T:C	0	126768538	C	T
3	chr3:126770917:T:C	0	126770917	C	T
3	chr3:126773581:G:T	0	126773581	T	G
3	chr3:126774260:A:G	0	126774260	G	A
3	chr3:126775774:C:T	0	126775774	T	C
3	chr3:126775917:A:G	0	126775917	G	A
3	chr3:126776638:G:A	0	126776638	A	G
3	chr3:126777217:GT:G	0	126777217	G	GT
3	chr3:126777223:A:T	0	126777223	T	A
3	chr3:126777225:A:T	0	126777225	T	A
3	chr3:126778079:C:T	0	126778079	T	C
3	chr3:126778346:A:G	0	126778346	G	A
3	chr3:126780120:A:G	0	126780120	G	A
3	chr3:126780231:T:G	0	126780231	G	T
3	chr3:126781265:G:A	0	126781265	A	G
3	chr3:126781683:A:C	0	126781683	C	A
3	chr3:126782532:G:A	0	126782532	A	G
3	chr3:126782658:C:T	0	126782658	T	C
3	chr3:126782933:A:G	0	126782933	G	A
3	chr3:126785422:A:G	0	126785422	G	A
3	chr3:126786156:T:C	0	126786156	C	T
3	chr3:126786425:C:G	0	126786425	G	C
3	chr3:126788035:A:AG	0	126788035	AG	A
3	chr3:126788917:A:T	0	126788917	T	A
3	chr3:126789290:T:C	0	126789290	C	T
3	chr3:126789408:T:A	0	126789408	A	T
3	chr3:126789756:G:A	0	126789756	A	G
3	chr3:126789901:T:TG	0	126789901	TG	T
3	chr3:126791307:A:T	0	126791307	T	A
3	chr3:126791891:A:G	0	126791891	G	A
3	chr3:126794511:C:T	0	126794511	T	C
3	chr3:126794574:G:A	0	126794574	A	G
3	chr3:126795520:A:G	0	126795520	G	A
3	chr3:126795721:T:C	0	126795721	C	T
3	chr3:126796343:C:A	0	126796343	A	C
3	chr3:126797937:G:A	0	126797937	A	G
3	chr3:126798363:T:G	0	126798363	G	T
3	chr3:126800281:T:C	0	126800281	C	T
3	chr3:126800607:C:T	0	126800607	T	C
3	chr3:126800994:C:T	0	126800994	T	C
3	chr3:126801850:C:T	0	126801850	T	C
3	chr3:126801988:T:C	0	126801988	C	T
3	chr3:126802048:C:T	0	126802048	T	C
3	chr3:126802863:C:G	0	126802863	G	C
3	chr3:126802904:G:A	0	126802904	A	G
3	chr3:126803018:G:T	0	126803018	T	G
3	chr3:126803237:G:A	0	126803237	A	G
3	chr3:126803245:T:C	0	126803245	C	T
3	chr3:126805139:A:G	0	126805139	G	A
3	chr3:126805908:A:G	0	126805908	G	A
3	chr3:126806293:C:A	0	126806293	A	C
3	chr3:126807198:A:T	0	126807198	T	A
3	chr3:126807234:C:T	0	126807234	T	C
3	chr3:126807242:C:A	0	126807242	A	C
3	chr3:126807601:A:G	0	126807601	G	A
3	chr3:126808132:G:A	0	126808132	A	G
3	chr3:126808403:G:A	0	126808403	A	G
3	chr3:126808994:C:G	0	126808994	G	C
3	chr3:126810961:G:A	0	126810961	A	G
3	chr3:126811963:T:C	0	126811963	C	T
3	chr3:126812371:A:G	0	126812371	G	A
3	chr3:126812488:A:G	0	126812488	G	A
3	chr3:126815983:C:T	0	126815983	T	C
3	chr3:126816858:C:T	0	126816858	T	C
3	chr3:126816972:T:C	0	126816972	C	T
3	chr3:126819852:T:A	0	126819852	A	T
3	chr3:126819893:G:A	0	126819893	A	G
3	chr3:126820275:T:A	0	126820275	A	T
3	chr3:126820819:T:C	0	126820819	C	T
3	chr3:126821258:T:C	0	126821258	C	T
3	chr3:126821595:A:G	0	126821595	G	A
3	chr3:126822624:G:T	0	126822624	T	G
3	chr3:126822809:C:T	0	126822809	T	C
3	chr3:126824281:G:A	0	126824281	A	G
3	chr3:126824903:T:C	0	126824903	C	T
3	chr3:126825747:C:A	0	126825747	A	C
3	chr3:126826808:G:A	0	126826808	A	G
3	chr3:126829240:G:A	0	126829240	A	G
3	chr3:126829643:G:A	0	126829643	A	G
3	chr3:126829826:G:A	0	126829826	A	G
3	chr3:126830047:G:A	0	126830047	A	G
3	chr3:126830157:G:T	0	126830157	T	G
3	chr3:126830722:C:T	0	126830722	T	C
3	chr3:126832286:T:G	0	126832286	G	T
3	chr3:126833042:T:C	0	126833042	C	T
3	chr3:126834800:C:T	0	126834800	T	C
3	chr3:126834889:A:G	0	126834889	G	A
3	chr3:126835713:C:T	0	126835713	T	C
3	chr3:126836701:G:A	0	126836701	A	G
3	chr3:126836936:G:A	0	126836936	A	G
3	chr3:126838003:G:A	0	126838003	A	G
3	chr3:126838346:T:C	0	126838346	C	T
3	chr3:126838406:T:C	0	126838406	C	T
3	chr3:126838574:C:T	0	126838574	T	C
3	chr3:126838626:G:A	0	126838626	A	G
3	chr3:126839254:C:T	0	126839254	T	C
3	chr3:126839412:T:G	0	126839412	G	T
3	chr3:126840998:T:C	0	126840998	C	T
3	chr3:126841541:A:G	0	126841541	G	A
3	chr3:126842243:A:T	0	126842243	T	A
3	chr3:126842734:A:G	0	126842734	G	A
3	chr3:126842741:C:T	0	126842741	T	C
3	chr3:126843311:T:A	0	126843311	A	T
3	chr3:126844650:T:G	0	126844650	G	T
3	chr3:126845530:T:C	0	126845530	C	T
3	chr3:126845925:T:C	0	126845925	C	T
3	chr3:126846055:C:T	0	126846055	T	C
3	chr3:126846124:A:G	0	126846124	G	A
3	chr3:126846749:T:G	0	126846749	G	T
3	chr3:126847091:G:A	0	126847091	A	G
3	chr3:126847584:C:A	0	126847584	A	C
3	chr3:126847682:T:G	0	126847682	G	T
3	chr3:126847893:T:C	0	126847893	C	T
3	chr3:126848139:T:G	0	126848139	G	T
3	chr3:126848166:G:A	0	126848166	A	G
3	chr3:126848505:A:G	0	126848505	G	A
3	chr3:126849255:C:T	0	126849255	T	C
3	chr3:126849637:T:C	0	126849637	C	T
3	chr3:126849823:A:G	0	126849823	G	A
3	chr3:126850384:C:T	0	126850384	T	C
3	chr3:126850558:G:A	0	126850558	A	G
3	chr3:126850702:A:G	0	126850702	G	A
3	chr3:126851502:G:T	0	126851502	T	G
3	chr3:126851538:T:A	0	126851538	A	T
3	chr3:126852098:G:C	0	126852098	C	G
3	chr3:126852170:C:T	0	126852170	T	C
3	chr3:126852277:C:T	0	126852277	T	C
3	chr3:126852279:A:G	0	126852279	G	A
3	chr3:126852322:A:G	0	126852322	G	A
3	chr3:126852836:C:T	0	126852836	T	C
3	chr3:126854375:A:C	0	126854375	C	A
3	chr3:126854545:T:G	0	126854545	G	T
3	chr3:126854721:C:T	0	126854721	T	C
3	chr3:126855152:T:C	0	126855152	C	T
3	chr3:126855993:A:G	0	126855993	G	A
3	chr3:126856188:C:CTT	0	126856188	CTT	C
3	chr3:126856964:G:A	0	126856964	A	G
3	chr3:126857522:C:T	0	126857522	T	C
3	chr3:126857609:A:T	0	126857609	T	A
3	chr3:126858079:T:C	0	126858079	C	T
3	chr3:126858148:G:C	0	126858148	C	G
3	chr3:126859510:A:G	0	126859510	G	A
3	chr3:126859727:G:T	0	126859727	T	G
3	chr3:126859758:T:C	0	126859758	C	T
3	chr3:126860065:A:G	0	126860065	G	A
3	chr3:126860319:A:G	0	126860319	G	A
3	chr3:126860449:GT:G	0	126860449	G	GT
3	chr3:126860455:GA:G	0	126860455	G	GA
3	chr3:126860497:A:T	0	126860497	T	A
3	chr3:126861367:T:G	0	126861367	G	T
3	chr3:126861405:C:T	0	126861405	T	C
3	chr3:126861517:G:A	0	126861517	A	G
3	chr3:126864672:C:T	0	126864672	T	C
3	chr3:126865545:G:A	0	126865545	A	G
3	chr3:126865560:T:C	0	126865560	C	T
3	chr3:126865807:A:T	0	126865807	T	A
3	chr3:126865957:G:A	0	126865957	A	G
3	chr3:126866419:T:C	0	126866419	C	T
3	chr3:126866990:G:T	0	126866990	T	G
3	chr3:126867009:G:A	0	126867009	A	G
3	chr3:126868046:T:C	0	126868046	C	T
3	chr3:126869333:G:A	0	126869333	A	G
3	chr3:126869775:T:C	0	126869775	C	T
3	chr3:126869886:G:A	0	126869886	A	G
3	chr3:126870516:A:G	0	126870516	G	A
3	chr3:126874141:G:C	0	126874141	C	G
3	chr3:126875346:G:A	0	126875346	A	G
3	chr3:126876867:A:G	0	126876867	G	A
3	chr3:126877277:C:T	0	126877277	T	C
3	chr3:126878399:A:G	0	126878399	G	A
3	chr3:126879214:T:C	0	126879214	C	T
3	chr3:126879326:T:C	0	126879326	C	T
3	chr3:126879932:C:A	0	126879932	A	C
3	chr3:126881042:G:A	0	126881042	A	G
3	chr3:126881161:T:G	0	126881161	G	T
3	chr3:126882520:C:A	0	126882520	A	C
3	chr3:126882590:G:C	0	126882590	C	G
3	chr3:126884374:G:A	0	126884374	A	G
3	chr3:126884936:A:G	0	126884936	G	A
3	chr3:126885396:A:G	0	126885396	G	A
3	chr3:126885416:G:A	0	126885416	A	G
3	chr3:126885877:T:C	0	126885877	C	T
3	chr3:126886866:C:G	0	126886866	G	C
3	chr3:126888267:AGT:A	0	126888267	A	AGT
3	chr3:126888462:C:T	0	126888462	T	C
3	chr3:126890832:A:G	0	126890832	G	A
3	chr3:126891128:G:A	0	126891128	A	G
3	chr3:126891219:G:A	0	126891219	A	G
3	chr3:126891296:C:T	0	126891296	T	C
3	chr3:126892066:A:G	0	126892066	G	A
3	chr3:126892199:G:A	0	126892199	A	G
3	chr3:126892449:C:T	0	126892449	T	C
3	chr3:126892705:G:A	0	126892705	A	G
3	chr3:126893043:A:G	0	126893043	G	A
3	chr3:126893709:T:C	0	126893709	C	T
3	chr3:126894546:G:C	0	126894546	C	G
3	chr3:126896665:A:G	0	126896665	G	A
3	chr3:126898973:AGGACCTGTGGG:A	0	126898973	A	AGGACCTGTGGG
3	chr3:126899400:C:T	0	126899400	T	C
3	chr3:126899401:G:A	0	126899401	A	G
3	chr3:126899840:A:G	0	126899840	G	A
3	chr3:126899848:A:G	0	126899848	G	A
3	chr3:126900665:C:T	0	126900665	T	C
3	chr3:126901171:G:A	0	126901171	A	G
3	chr3:126901306:G:A	0	126901306	A	G
3	chr3:126901341:A:G	0	126901341	G	A
3	chr3:126901513:T:A	0	126901513	A	T
3	chr3:126902519:A:G	0	126902519	G	A
3	chr3:126902641:T:C	0	126902641	C	T
3	chr3:126902700:G:A	0	126902700	A	G
3	chr3:126902982:A:G	0	126902982	G	A
3	chr3:126903047:A:G	0	126903047	G	A
3	chr3:126904094:A:C	0	126904094	C	A
3	chr3:126904473:T:C	0	126904473	C	T
3	chr3:126905535:T:C	0	126905535	C	T
3	chr3:126905540:TGGATGTCA:T	0	126905540	T	TGGATGTCA
3	chr3:126905791:T:A	0	126905791	A	T
3	chr3:126906313:TC:T	0	126906313	T	TC
3	chr3:126906757:G:A	0	126906757	A	G
3	chr3:126907160:A:G	0	126907160	G	A
3	chr3:126907788:G:A	0	126907788	A	G
3	chr3:126908201:GT:G	0	126908201	G	GT
3	chr3:126908610:A:G	0	126908610	G	A
3	chr3:126908938:C:T	0	126908938	T	C
3	chr3:126909082:C:T	0	126909082	T	C
3	chr3:126909793:G:C	0	126909793	C	G
3	chr3:126910221:C:T	0	126910221	T	C
3	chr3:126910880:C:G	0	126910880	G	C
3	chr3:126911418:G:A	0	126911418	A	G
3	chr3:126912455:C:T	0	126912455	T	C
3	chr3:126913582:T:C	0	126913582	C	T
3	chr3:126913848:G:T	0	126913848	T	G
3	chr3:126914231:A:G	0	126914231	G	A
3	chr3:126914431:C:T	0	126914431	T	C
3	chr3:126914564:G:A	0	126914564	A	G
3	chr3:126915167:G:A	0	126915167	A	G
3	chr3:126915806:T:A	0	126915806	A	T
3	chr3:126916086:T:C	0	126916086	C	T
3	chr3:126916625:G:T	0	126916625	T	G
3	chr3:126916985:C:G	0	126916985	G	C
3	chr3:126917123:A:G	0	126917123	G	A
3	chr3:126917513:G:A	0	126917513	A	G
3	chr3:126918607:C:A	0	126918607	A	C
3	chr3:126918671:A:G	0	126918671	G	A
3	chr3:126919174:TA:T	0	126919174	T	TA
3	chr3:126919195:G:A	0	126919195	A	G
3	chr3:126920876:G:A	0	126920876	A	G
3	chr3:126921086:AC:A	0	126921086	A	AC
3	chr3:126921131:C:T	0	126921131	T	C
3	chr3:126921298:A:G	0	126921298	G	A
3	chr3:126921510:GT:G	0	126921510	G	GT
3	chr3:126921775:G:A	0	126921775	A	G
3	chr3:126922639:G:A	0	126922639	A	G
3	chr3:126922913:G:A	0	126922913	A	G
3	chr3:126924320:T:C	0	126924320	C	T
3	chr3:126924669:G:A	0	126924669	A	G
3	chr3:126924773:A:G	0	126924773	G	A
3	chr3:126925638:C:T	0	126925638	T	C
3	chr3:126926378:A:C	0	126926378	C	A
3	chr3:126926402:G:A	0	126926402	A	G
3	chr3:126929525:C:T	0	126929525	T	C
3	chr3:126929964:T:G	0	126929964	G	T
3	chr3:126931749:G:A	0	126931749	A	G
3	chr3:126931920:G:T	0	126931920	T	G
3	chr3:126932885:CT:C	0	126932885	C	CT
3	chr3:126934479:C:G	0	126934479	G	C
3	chr3:126935954:T:A	0	126935954	A	T
3	chr3:126937595:T:C	0	126937595	C	T
3	chr3:126937877:C:T	0	126937877	T	C
3	chr3:126939179:C:T	0	126939179	T	C
3	chr3:126940388:AT:A	0	126940388	A	AT
3	chr3:126940469:GTTTTC:G	0	126940469	G	GTTTTC
3	chr3:126941108:A:C	0	126941108	C	A
3	chr3:126941611:G:A	0	126941611	A	G
3	chr3:126941615:C:T	0	126941615	T	C
3	chr3:126942284:T:C	0	126942284	C	T
3	chr3:126942356:C:T	0	126942356	T	C
3	chr3:126942622:T:C	0	126942622	C	T
3	chr3:126943313:G:A	0	126943313	A	G
3	chr3:126944367:A:ACT	0	126944367	ACT	A
3	chr3:126944781:A:G	0	126944781	G	A
3	chr3:126947020:A:G	0	126947020	G	A
3	chr3:126947164:G:A	0	126947164	A	G
3	chr3:126947203:T:C	0	126947203	C	T
3	chr3:126947542:G:A	0	126947542	A	G
3	chr3:126948059:A:G	0	126948059	G	A
3	chr3:126948273:T:C	0	126948273	C	T
3	chr3:126948812:A:T	0	126948812	T	A
3	chr3:126949068:T:C	0	126949068	C	T
3	chr3:126949350:C:T	0	126949350	T	C
3	chr3:126949523:G:A	0	126949523	A	G
3	chr3:126950534:C:T	0	126950534	T	C
3	chr3:126950699:A:G	0	126950699	G	A
3	chr3:126950883:G:A	0	126950883	A	G
3	chr3:126950894:A:G	0	126950894	G	A
3	chr3:126951737:A:C	0	126951737	C	A
3	chr3:126952050:G:A	0	126952050	A	G
3	chr3:126952078:G:T	0	126952078	T	G
3	chr3:126953515:A:G	0	126953515	G	A
3	chr3:126954511:C:T	0	126954511	T	C
3	chr3:126955242:A:T	0	126955242	T	A
3	chr3:126955290:T:G	0	126955290	G	T
3	chr3:126955531:T:C	0	126955531	C	T
3	chr3:126956558:A:AGG	0	126956558	AGG	A
3	chr3:126956695:TTATCTA:T	0	126956695	T	TTATCTA
3	chr3:126956723:A:G	0	126956723	G	A
3	chr3:126957702:C:T	0	126957702	T	C
3	chr3:126957945:T:C	0	126957945	C	T
3	chr3:126958640:G:A	0	126958640	A	G
3	chr3:126959326:C:T	0	126959326	T	C
3	chr3:126959788:T:C	0	126959788	C	T
3	chr3:126960731:G:T	0	126960731	T	G
3	chr3:126960811:G:A	0	126960811	A	G
3	chr3:126960899:G:A	0	126960899	A	G
3	chr3:126961423:G:A	0	126961423	A	G
3	chr3:126961512:T:C	0	126961512	C	T
3	chr3:126961592:G:T	0	126961592	T	G
3	chr3:126961739:TGGG:T	0	126961739	T	TGGG
3	chr3:126962268:A:G	0	126962268	G	A
3	chr3:126962982:G:C	0	126962982	C	G
3	chr3:126962986:A:G	0	126962986	G	A
3	chr3:126963323:T:C	0	126963323	C	T
3	chr3:126964285:G:A	0	126964285	A	G
3	chr3:126964323:C:T	0	126964323	T	C
3	chr3:126964657:A:G	0	126964657	G	A
3	chr3:126964678:CAT:C	0	126964678	C	CAT
3	chr3:126965305:C:T	0	126965305	T	C
3	chr3:126965764:C:T	0	126965764	T	C
3	chr3:126966157:A:G	0	126966157	G	A
3	chr3:126966844:C:T	0	126966844	T	C
3	chr3:126967120:C:CT	0	126967120	CT	C
3	chr3:126967643:T:C	0	126967643	C	T
3	chr3:126969428:G:A	0	126969428	A	G
3	chr3:126969716:G:A	0	126969716	A	G
3	chr3:126971864:T:C	0	126971864	C	T
3	chr3:126972061:C:A	0	126972061	A	C
3	chr3:126972099:G:C	0	126972099	C	G
3	chr3:126972261:G:A	0	126972261	A	G
3	chr3:126973041:C:T	0	126973041	T	C
3	chr3:126976937:A:G	0	126976937	G	A
3	chr3:126977084:C:T	0	126977084	T	C
3	chr3:126978424:TGA:T	0	126978424	T	TGA
3	chr3:126980221:G:A	0	126980221	A	G
3	chr3:126980366:C:G	0	126980366	G	C
3	chr3:126980677:C:T	0	126980677	T	C
3	chr3:126981047:C:T	0	126981047	T	C
3	chr3:126981217:G:A	0	126981217	A	G
3	chr3:126981256:G:A	0	126981256	A	G
3	chr3:126982338:C:T	0	126982338	T	C
3	chr3:126982959:G:A	0	126982959	A	G
3	chr3:126984631:A:G	0	126984631	G	A
3	chr3:126984938:A:G	0	126984938	G	A
3	chr3:126985958:TCCCTTC:T	0	126985958	T	TCCCTTC
3	chr3:126987957:C:G	0	126987957	G	C
3	chr3:126988533:T:C	0	126988533	C	T
3	chr3:126989616:C:T	0	126989616	T	C
3	chr3:126990359:C:T	0	126990359	T	C
3	chr3:126992113:G:A	0	126992113	A	G
3	chr3:126992227:G:A	0	126992227	A	G
3	chr3:126992292:C:T	0	126992292	T	C
3	chr3:126992862:C:T	0	126992862	T	C
3	chr3:126993035:C:T	0	126993035	T	C
3	chr3:126993070:A:G	0	126993070	G	A
3	chr3:126993596:A:T	0	126993596	T	A
3	chr3:126995122:G:T	0	126995122	T	G
3	chr3:126998603:A:C	0	126998603	C	A
3	chr3:126999121:A:G	0	126999121	G	A
3	chr3:126999207:C:T	0	126999207	T	C
3	chr3:127000437:G:A	0	127000437	A	G
3	chr3:127001312:G:A	0	127001312	A	G
3	chr3:127002575:G:C	0	127002575	C	G
3	chr3:127003461:C:T	0	127003461	T	C
3	chr3:127004706:C:T	0	127004706	T	C
3	chr3:127005308:G:A	0	127005308	A	G
3	chr3:127005526:C:A	0	127005526	A	C
3	chr3:127006332:G:A	0	127006332	A	G
3	chr3:127007127:C:T	0	127007127	T	C
3	chr3:127007862:A:G	0	127007862	G	A
3	chr3:127007960:A:G	0	127007960	G	A
3	chr3:127008453:A:G	0	127008453	G	A
3	chr3:127009353:A:G	0	127009353	G	A
3	chr3:127010095:C:T	0	127010095	T	C
3	chr3:127010403:A:G	0	127010403	G	A
3	chr3:127010404:T:G	0	127010404	G	T
3	chr3:127010420:C:T	0	127010420	T	C
3	chr3:127010846:C:T	0	127010846	T	C
3	chr3:127013204:T:C	0	127013204	C	T
3	chr3:127013581:C:G	0	127013581	G	C
3	chr3:127016172:C:T	0	127016172	T	C
3	chr3:127017978:C:T	0	127017978	T	C
3	chr3:127018188:C:G	0	127018188	G	C
3	chr3:127018425:C:A	0	127018425	A	C
3	chr3:127018623:G:A	0	127018623	A	G
3	chr3:127019477:G:A	0	127019477	A	G
3	chr3:127019606:A:G	0	127019606	G	A
3	chr3:127019611:C:T	0	127019611	T	C
3	chr3:127020801:G:A	0	127020801	A	G
3	chr3:127021076:A:G	0	127021076	G	A
3	chr3:127021497:A:G	0	127021497	G	A
3	chr3:127022168:G:A	0	127022168	A	G
3	chr3:127022424:G:A	0	127022424	A	G
3	chr3:127022831:G:A	0	127022831	A	G
3	chr3:127022897:T:C	0	127022897	C	T
3	chr3:127023581:C:T	0	127023581	T	C
3	chr3:127024067:T:C	0	127024067	C	T
3	chr3:127025145:C:T	0	127025145	T	C
3	chr3:127025149:G:C	0	127025149	C	G
3	chr3:127025324:C:T	0	127025324	T	C
3	chr3:127025364:T:C	0	127025364	C	T
3	chr3:127026153:G:T	0	127026153	T	G
3	chr3:127026835:AC:A	0	127026835	A	AC
3	chr3:127027492:G:A	0	127027492	A	G
3	chr3:127027508:T:C	0	127027508	C	T
3	chr3:127027563:C:A	0	127027563	A	C
3	chr3:127028524:T:C	0	127028524	C	T
3	chr3:127029845:A:G	0	127029845	G	A
3	chr3:127029846:C:T	0	127029846	T	C
3	chr3:127030174:T:C	0	127030174	C	T
3	chr3:127030236:C:T	0	127030236	T	C
3	chr3:127030693:G:A	0	127030693	A	G
3	chr3:127031241:G:C	0	127031241	C	G
3	chr3:127032153:C:T	0	127032153	T	C
3	chr3:127035801:G:C	0	127035801	C	G
3	chr3:127035868:G:A	0	127035868	A	G
3	chr3:127035903:C:T	0	127035903	T	C
3	chr3:127035970:C:T	0	127035970	T	C
3	chr3:127036291:C:T	0	127036291	T	C
3	chr3:127036713:C:T	0	127036713	T	C
3	chr3:127037461:G:T	0	127037461	T	G
3	chr3:127037647:G:A	0	127037647	A	G
3	chr3:127038662:G:A	0	127038662	A	G
3	chr3:127038745:T:G	0	127038745	G	T
3	chr3:127039106:G:A	0	127039106	A	G
3	chr3:127039260:C:T	0	127039260	T	C
3	chr3:127039484:C:T	0	127039484	T	C
3	chr3:127039521:A:G	0	127039521	G	A
3	chr3:127040356:C:T	0	127040356	T	C
3	chr3:127040757:C:T	0	127040757	T	C
3	chr3:127040877:C:T	0	127040877	T	C
3	chr3:127041052:C:T	0	127041052	T	C
3	chr3:127042007:A:C	0	127042007	C	A
3	chr3:127042305:C:T	0	127042305	T	C
3	chr3:127042313:C:T	0	127042313	T	C
3	chr3:127042314:G:A	0	127042314	A	G
3	chr3:127043096:G:A	0	127043096	A	G
3	chr3:127043118:C:T	0	127043118	T	C
3	chr3:127043816:G:A	0	127043816	A	G
3	chr3:127044652:G:A	0	127044652	A	G
3	chr3:127044788:TC:T	0	127044788	T	TC
3	chr3:127046642:G:A	0	127046642	A	G
3	chr3:127046997:G:A	0	127046997	A	G
3	chr3:127047493:C:A	0	127047493	A	C
3	chr3:127047726:T:C	0	127047726	C	T
3	chr3:127048067:C:T	0	127048067	T	C
3	chr3:127050019:T:G	0	127050019	G	T
3	chr3:127050256:C:T	0	127050256	T	C
3	chr3:127050266:C:T	0	127050266	T	C
3	chr3:127052020:T:C	0	127052020	C	T
3	chr3:127052574:A:G	0	127052574	G	A
3	chr3:127052770:G:A	0	127052770	A	G
3	chr3:127053523:A:G	0	127053523	G	A
3	chr3:127056444:G:A	0	127056444	A	G
3	chr3:127056479:G:A	0	127056479	A	G
3	chr3:127056536:G:A	0	127056536	A	G
3	chr3:127057101:A:C	0	127057101	C	A
3	chr3:127057317:G:A	0	127057317	A	G
3	chr3:127057353:C:T	0	127057353	T	C
3	chr3:127058337:G:T	0	127058337	T	G
3	chr3:127058488:A:G	0	127058488	G	A
3	chr3:127059396:G:T	0	127059396	T	G
3	chr3:127059724:G:C	0	127059724	C	G
3	chr3:127060274:G:A	0	127060274	A	G
3	chr3:127061257:A:G	0	127061257	G	A
3	chr3:127062127:G:T	0	127062127	T	G
3	chr3:127062538:A:G	0	127062538	G	A
3	chr3:127062558:A:G	0	127062558	G	A
3	chr3:127062656:G:T	0	127062656	T	G
3	chr3:127062812:C:T	0	127062812	T	C
3	chr3:127062956:T:C	0	127062956	C	T
3	chr3:127063772:C:T	0	127063772	T	C
3	chr3:127063792:C:T	0	127063792	T	C
3	chr3:127065104:G:T	0	127065104	T	G
3	chr3:127065146:C:T	0	127065146	T	C
3	chr3:127065572:C:T	0	127065572	T	C
3	chr3:127065621:C:T	0	127065621	T	C
3	chr3:127065896:TG:T	0	127065896	T	TG
3	chr3:127065909:C:T	0	127065909	T	C
3	chr3:127066762:G:A	0	127066762	A	G
3	chr3:127068021:G:A	0	127068021	A	G
3	chr3:127068939:C:T	0	127068939	T	C
3	chr3:127070382:G:A	0	127070382	A	G
3	chr3:127071287:G:T	0	127071287	T	G
3	chr3:127071991:A:G	0	127071991	G	A
3	chr3:127072252:C:G	0	127072252	G	C
3	chr3:127073091:G:A	0	127073091	A	G
3	chr3:127073150:TA:T	0	127073150	T	TA
3	chr3:127075487:C:T	0	127075487	T	C
3	chr3:127075519:C:G	0	127075519	G	C
3	chr3:127076282:C:T	0	127076282	T	C
3	chr3:127076467:C:T	0	127076467	T	C
3	chr3:127076767:C:T	0	127076767	T	C
3	chr3:127076908:G:A	0	127076908	A	G
3	chr3:127077658:A:T	0	127077658	T	A
3	chr3:127078501:GA:G	0	127078501	G	GA
3	chr3:127078953:C:T	0	127078953	T	C
3	chr3:127078990:G:A	0	127078990	A	G
3	chr3:127080106:AC:A	0	127080106	A	AC
3	chr3:127080781:A:G	0	127080781	G	A
3	chr3:127080782:A:C	0	127080782	C	A
3	chr3:127081212:G:A	0	127081212	A	G
3	chr3:127081237:T:A	0	127081237	A	T
3	chr3:127081889:T:C	0	127081889	C	T
3	chr3:127081930:G:A	0	127081930	A	G
3	chr3:127082270:G:A	0	127082270	A	G
3	chr3:127082383:C:T	0	127082383	T	C
3	chr3:127082607:C:T	0	127082607	T	C
3	chr3:127082893:A:G	0	127082893	G	A
3	chr3:127083607:G:A	0	127083607	A	G
3	chr3:127084877:G:C	0	127084877	C	G
3	chr3:127086744:T:C	0	127086744	C	T
3	chr3:127086918:C:T	0	127086918	T	C
3	chr3:127087214:A:G	0	127087214	G	A
3	chr3:127087360:C:T	0	127087360	T	C
3	chr3:127089399:C:T	0	127089399	T	C
3	chr3:127090013:G:A	0	127090013	A	G
3	chr3:127090878:G:A	0	127090878	A	G
3	chr3:127091061:C:G	0	127091061	G	C
3	chr3:127091660:A:G	0	127091660	G	A
3	chr3:127092511:A:G	0	127092511	G	A
3	chr3:127092854:C:A	0	127092854	A	C
3	chr3:127093543:T:C	0	127093543	C	T
3	chr3:127093694:G:T	0	127093694	T	G
3	chr3:127093734:G:A	0	127093734	A	G
3	chr3:127095621:C:A	0	127095621	A	C
3	chr3:127096141:C:T	0	127096141	T	C
3	chr3:127096161:C:T	0	127096161	T	C
3	chr3:127096502:T:C	0	127096502	C	T
3	chr3:127096727:A:T	0	127096727	T	A
3	chr3:127097467:A:G	0	127097467	G	A
3	chr3:127098740:T:C	0	127098740	C	T
3	chr3:127098912:G:C	0	127098912	C	G
3	chr3:127098940:C:T	0	127098940	T	C
3	chr3:127100319:A:G	0	127100319	G	A
3	chr3:127100496:C:G	0	127100496	G	C
3	chr3:127101437:A:G	0	127101437	G	A
3	chr3:127101845:T:C	0	127101845	C	T
3	chr3:127101876:C:T	0	127101876	T	C
3	chr3:127102064:A:G	0	127102064	G	A
3	chr3:127102164:A:AC	0	127102164	AC	A
3	chr3:127102567:T:C	0	127102567	C	T
3	chr3:127102741:G:A	0	127102741	A	G
3	chr3:127102747:C:T	0	127102747	T	C
3	chr3:127102796:GC:G	0	127102796	G	GC
3	chr3:127103063:A:G	0	127103063	G	A
3	chr3:127103689:T:G	0	127103689	G	T
3	chr3:127103985:G:A	0	127103985	A	G
3	chr3:127104241:T:C	0	127104241	C	T
3	chr3:127104272:A:C	0	127104272	C	A
3	chr3:127104278:C:T	0	127104278	T	C
3	chr3:127104462:G:A	0	127104462	A	G
3	chr3:127104495:A:G	0	127104495	G	A
3	chr3:127104596:T:A	0	127104596	A	T
3	chr3:127105321:G:A	0	127105321	A	G
3	chr3:127105384:C:T	0	127105384	T	C
3	chr3:127105408:A:G	0	127105408	G	A
3	chr3:127105611:G:A	0	127105611	A	G
3	chr3:127105691:G:A	0	127105691	A	G
3	chr3:127106097:G:A	0	127106097	A	G
3	chr3:127106211:G:A	0	127106211	A	G
3	chr3:127106564:TC:T	0	127106564	T	TC
3	chr3:127106582:G:A	0	127106582	A	G
3	chr3:127106667:A:AC	0	127106667	AC	A
3	chr3:127106807:C:T	0	127106807	T	C
3	chr3:127106988:A:G	0	127106988	G	A
3	chr3:127107075:T:C	0	127107075	C	T
3	chr3:127107186:G:A	0	127107186	A	G
3	chr3:127107343:T:C	0	127107343	C	T
3	chr3:127107489:G:A	0	127107489	A	G
3	chr3:127107581:G:A	0	127107581	A	G
3	chr3:127107713:C:T	0	127107713	T	C
3	chr3:127107833:A:G	0	127107833	G	A
3	chr3:127108118:C:G	0	127108118	G	C
3	chr3:127108160:T:C	0	127108160	C	T
3	chr3:127108517:G:A	0	127108517	A	G
3	chr3:127108754:T:C	0	127108754	C	T
3	chr3:127110303:C:T	0	127110303	T	C
3	chr3:127111746:G:A	0	127111746	A	G
3	chr3:127113146:G:A	0	127113146	A	G
3	chr3:127113206:G:A	0	127113206	A	G
3	chr3:127113544:A:T	0	127113544	T	A
3	chr3:127113956:A:G	0	127113956	G	A
3	chr3:127114800:G:A	0	127114800	A	G
3	chr3:127116189:T:A	0	127116189	A	T
3	chr3:127116281:C:T	0	127116281	T	C
3	chr3:127116692:TA:T	0	127116692	T	TA
3	chr3:127116931:A:C	0	127116931	C	A
3	chr3:127117314:G:A	0	127117314	A	G
3	chr3:127117387:C:T	0	127117387	T	C
3	chr3:127118021:C:T	0	127118021	T	C
3	chr3:127118048:C:T	0	127118048	T	C
3	chr3:127118682:G:A	0	127118682	A	G
3	chr3:127119452:T:C	0	127119452	C	T
3	chr3:127119554:G:A	0	127119554	A	G
3	chr3:127119626:A:G	0	127119626	G	A
3	chr3:127119898:A:G	0	127119898	G	A
3	chr3:127120221:A:G	0	127120221	G	A
3	chr3:127120251:G:A	0	127120251	A	G
3	chr3:127121657:T:C	0	127121657	C	T
3	chr3:127122907:T:C	0	127122907	C	T
3	chr3:127122941:T:C	0	127122941	C	T
3	chr3:127123769:A:C	0	127123769	C	A
3	chr3:127125081:C:T	0	127125081	T	C
3	chr3:127125325:T:C	0	127125325	C	T
3	chr3:127125619:G:A	0	127125619	A	G
3	chr3:127127005:A:G	0	127127005	G	A
3	chr3:127127057:C:T	0	127127057	T	C
3	chr3:127127206:C:A	0	127127206	A	C
3	chr3:127128021:G:A	0	127128021	A	G
3	chr3:127128063:G:T	0	127128063	T	G
3	chr3:127128223:A:G	0	127128223	G	A
3	chr3:127128253:A:T	0	127128253	T	A
3	chr3:127128293:T:C	0	127128293	C	T
3	chr3:127128677:T:G	0	127128677	G	T
3	chr3:127128970:T:C	0	127128970	C	T
3	chr3:127129146:C:T	0	127129146	T	C
3	chr3:127129278:T:C	0	127129278	C	T
3	chr3:127129597:G:A	0	127129597	A	G
3	chr3:127130433:T:A	0	127130433	A	T
3	chr3:127130530:C:T	0	127130530	T	C
3	chr3:127131108:A:G	0	127131108	G	A
3	chr3:127131823:G:A	0	127131823	A	G
3	chr3:127131834:A:G	0	127131834	G	A
3	chr3:127132369:C:A	0	127132369	A	C
3	chr3:127134469:G:A	0	127134469	A	G
3	chr3:127134718:G:T	0	127134718	T	G
3	chr3:127135200:GC:G	0	127135200	G	GC
3	chr3:127135800:G:A	0	127135800	A	G
3	chr3:127136185:A:C	0	127136185	C	A
3	chr3:127137344:A:G	0	127137344	G	A
3	chr3:127137612:G:A	0	127137612	A	G
3	chr3:127137620:A:G	0	127137620	G	A
3	chr3:127137983:G:A	0	127137983	A	G
3	chr3:127138488:C:T	0	127138488	T	C
3	chr3:127138617:A:G	0	127138617	G	A
3	chr3:127138709:G:A	0	127138709	A	G
3	chr3:127138953:T:C	0	127138953	C	T
3	chr3:127139271:T:G	0	127139271	G	T
3	chr3:127139314:C:T	0	127139314	T	C
3	chr3:127140616:A:G	0	127140616	G	A
3	chr3:127140696:T:C	0	127140696	C	T
3	chr3:127140756:C:T	0	127140756	T	C
3	chr3:127140783:C:T	0	127140783	T	C
3	chr3:127141881:A:G	0	127141881	G	A
3	chr3:127142106:T:C	0	127142106	C	T
3	chr3:127142336:G:C	0	127142336	C	G
3	chr3:127143478:G:A	0	127143478	A	G
3	chr3:127144308:A:G	0	127144308	G	A
3	chr3:127144965:T:C	0	127144965	C	T
3	chr3:127145318:G:A	0	127145318	A	G
3	chr3:127145561:A:G	0	127145561	G	A
3	chr3:127146764:G:A	0	127146764	A	G
3	chr3:127146972:A:G	0	127146972	G	A
3	chr3:127146976:A:G	0	127146976	G	A
3	chr3:127147593:G:A	0	127147593	A	G
3	chr3:127148546:C:T	0	127148546	T	C
3	chr3:127148632:T:C	0	127148632	C	T
3	chr3:127148716:T:C	0	127148716	C	T
3	chr3:127149173:T:C	0	127149173	C	T
3	chr3:127150036:A:G	0	127150036	G	A
3	chr3:127150157:A:C	0	127150157	C	A
3	chr3:127150772:G:A	0	127150772	A	G
3	chr3:127151195:C:T	0	127151195	T	C
3	chr3:127151895:G:A	0	127151895	A	G
3	chr3:127152001:T:A	0	127152001	A	T
3	chr3:127152632:A:G	0	127152632	G	A
3	chr3:127153314:G:A	0	127153314	A	G
3	chr3:127153625:T:C	0	127153625	C	T
3	chr3:127155235:GTGTC:G	0	127155235	G	GTGTC
3	chr3:127155288:TGTGTGTGA:T	0	127155288	T	TGTGTGTGA
3	chr3:127155407:GTA:G	0	127155407	G	GTA
3	chr3:127155409:A:G	0	127155409	G	A
3	chr3:127155466:T:A	0	127155466	A	T
3	chr3:127155521:GTGTC:G	0	127155521	G	GTGTC
3	chr3:127155727:G:A	0	127155727	A	G
3	chr3:127155958:TGA:T	0	127155958	T	TGA
3	chr3:127156042:A:T	0	127156042	T	A
3	chr3:127156103:G:A	0	127156103	A	G
3	chr3:127156836:G:A	0	127156836	A	G
3	chr3:127157850:T:C	0	127157850	C	T
3	chr3:127157967:T:C	0	127157967	C	T
3	chr3:127158177:C:T	0	127158177	T	C
3	chr3:127159688:G:A	0	127159688	A	G
3	chr3:127159864:G:A	0	127159864	A	G
3	chr3:127160442:T:C	0	127160442	C	T
3	chr3:127160959:A:G	0	127160959	G	A
3	chr3:127161137:C:T	0	127161137	T	C
3	chr3:127161282:C:T	0	127161282	T	C
3	chr3:127161539:G:A	0	127161539	A	G
3	chr3:127161645:T:C	0	127161645	C	T
3	chr3:127163996:C:T	0	127163996	T	C
3	chr3:127164647:C:T	0	127164647	T	C
3	chr3:127164662:C:T	0	127164662	T	C
3	chr3:127164897:C:T	0	127164897	T	C
3	chr3:127165048:G:A	0	127165048	A	G
3	chr3:127165090:G:C	0	127165090	C	G
3	chr3:127165260:A:G	0	127165260	G	A
3	chr3:127166122:G:A	0	127166122	A	G
3	chr3:127166195:G:T	0	127166195	T	G
3	chr3:127166972:C:T	0	127166972	T	C
3	chr3:127166974:T:A	0	127166974	A	T
3	chr3:127167037:T:C	0	127167037	C	T
3	chr3:127167464:T:A	0	127167464	A	T
3	chr3:127167585:C:T	0	127167585	T	C
3	chr3:127168409:G:A	0	127168409	A	G
3	chr3:127168532:G:C	0	127168532	C	G
3	chr3:127168625:G:A	0	127168625	A	G
3	chr3:127168774:G:A	0	127168774	A	G
3	chr3:127168806:G:A	0	127168806	A	G
3	chr3:127169225:G:A	0	127169225	A	G
3	chr3:127169242:C:A	0	127169242	A	C
3	chr3:127169491:G:A	0	127169491	A	G
3	chr3:127169628:T:C	0	127169628	C	T
3	chr3:127169739:C:G	0	127169739	G	C
3	chr3:127170393:C:T	0	127170393	T	C
3	chr3:127171124:C:T	0	127171124	T	C
3	chr3:127171515:G:A	0	127171515	A	G
3	chr3:127172025:T:C	0	127172025	C	T
3	chr3:127173445:C:T	0	127173445	T	C
3	chr3:127173446:G:A	0	127173446	A	G
3	chr3:127173874:GC:G	0	127173874	G	GC
3	chr3:127175057:A:G	0	127175057	G	A
3	chr3:127175418:G:A	0	127175418	A	G
3	chr3:127175694:G:A	0	127175694	A	G
3	chr3:127175895:A:G	0	127175895	G	A
3	chr3:127176309:G:A	0	127176309	A	G
3	chr3:127176578:T:C	0	127176578	C	T
3	chr3:127176995:G:A	0	127176995	A	G
3	chr3:127177138:TA:T	0	127177138	T	TA
3	chr3:127178004:C:T	0	127178004	T	C
3	chr3:127178149:T:G	0	127178149	G	T
3	chr3:127178219:G:C	0	127178219	C	G
3	chr3:127178588:C:T	0	127178588	T	C
3	chr3:127179365:A:T	0	127179365	T	A
3	chr3:127179908:G:T	0	127179908	T	G
3	chr3:127180227:A:G	0	127180227	G	A
3	chr3:127180274:A:G	0	127180274	G	A
3	chr3:127180804:T:A	0	127180804	A	T
3	chr3:127180905:T:C	0	127180905	C	T
3	chr3:127181059:C:T	0	127181059	T	C
3	chr3:127181649:T:C	0	127181649	C	T
3	chr3:127182227:A:G	0	127182227	G	A
3	chr3:127182271:T:C	0	127182271	C	T
3	chr3:127182642:C:T	0	127182642	T	C
3	chr3:127183989:GC:G	0	127183989	G	GC
3	chr3:127184385:T:C	0	127184385	C	T
3	chr3:127185450:C:T	0	127185450	T	C
3	chr3:127185677:T:C	0	127185677	C	T
3	chr3:127185752:G:A	0	127185752	A	G
3	chr3:127185938:T:C	0	127185938	C	T
3	chr3:127187308:T:C	0	127187308	C	T
3	chr3:127187416:C:T	0	127187416	T	C
3	chr3:127188125:G:A	0	127188125	A	G
3	chr3:127188226:A:G	0	127188226	G	A
3	chr3:127188701:T:C	0	127188701	C	T
3	chr3:127189384:C:T	0	127189384	T	C
3	chr3:127190053:A:T	0	127190053	T	A
3	chr3:127193126:C:T	0	127193126	T	C
3	chr3:127194893:G:T	0	127194893	T	G
3	chr3:127195281:C:G	0	127195281	G	C
3	chr3:127195976:C:T	0	127195976	T	C
3	chr3:127196399:G:A	0	127196399	A	G
3	chr3:127197694:G:T	0	127197694	T	G
3	chr3:127198334:C:A	0	127198334	A	C
3	chr3:127198587:C:T	0	127198587	T	C
3	chr3:127198741:T:C	0	127198741	C	T
3	chr3:127199553:A:T	0	127199553	T	A
3	chr3:127199976:C:T	0	127199976	T	C
3	chr3:127201114:T:C	0	127201114	C	T
3	chr3:127201605:A:G	0	127201605	G	A
3	chr3:127201755:C:T	0	127201755	T	C
3	chr3:127201833:T:C	0	127201833	C	T
3	chr3:127202465:G:A	0	127202465	A	G
3	chr3:127202468:C:A	0	127202468	A	C
3	chr3:127202482:A:G	0	127202482	G	A
3	chr3:127204292:G:A	0	127204292	A	G
3	chr3:127204480:C:A	0	127204480	A	C
3	chr3:127204918:C:G	0	127204918	G	C
3	chr3:127205139:C:T	0	127205139	T	C
3	chr3:127206493:C:T	0	127206493	T	C
3	chr3:127207051:T:A	0	127207051	A	T
3	chr3:127207100:G:A	0	127207100	A	G
3	chr3:127207704:C:T	0	127207704	T	C
3	chr3:127207880:T:C	0	127207880	C	T
3	chr3:127207998:A:G	0	127207998	G	A
3	chr3:127208419:G:A	0	127208419	A	G
3	chr3:127208542:T:C	0	127208542	C	T
3	chr3:127208582:G:A	0	127208582	A	G
3	chr3:127209087:A:G	0	127209087	G	A
3	chr3:127209264:C:T	0	127209264	T	C
3	chr3:127209621:C:T	0	127209621	T	C
3	chr3:127209692:G:A	0	127209692	A	G
3	chr3:127209939:T:C	0	127209939	C	T
3	chr3:127210245:C:T	0	127210245	T	C
3	chr3:127210310:G:C	0	127210310	C	G
3	chr3:127210732:G:A	0	127210732	A	G
3	chr3:127211345:A:T	0	127211345	T	A
3	chr3:127212131:T:C	0	127212131	C	T
3	chr3:127212330:G:A	0	127212330	A	G
3	chr3:127212790:G:A	0	127212790	A	G
3	chr3:127213246:G:A	0	127213246	A	G
3	chr3:127214141:G:T	0	127214141	T	G
3	chr3:127214399:G:A	0	127214399	A	G
3	chr3:127214883:A:G	0	127214883	G	A
3	chr3:127215594:A:G	0	127215594	G	A
3	chr3:127216883:C:A	0	127216883	A	C
3	chr3:127217238:T:C	0	127217238	C	T
3	chr3:127218059:C:T	0	127218059	T	C
3	chr3:127219287:G:A	0	127219287	A	G
3	chr3:127221710:A:G	0	127221710	G	A
3	chr3:127221941:C:T	0	127221941	T	C
3	chr3:127222014:T:C	0	127222014	C	T
3	chr3:127222185:C:A	0	127222185	A	C
3	chr3:127222736:G:A	0	127222736	A	G
3	chr3:127223052:C:G	0	127223052	G	C
3	chr3:127223792:A:G	0	127223792	G	A
3	chr3:127224897:C:T	0	127224897	T	C
3	chr3:127225903:G:A	0	127225903	A	G
3	chr3:127226907:T:C	0	127226907	C	T
3	chr3:127228860:G:A	0	127228860	A	G
3	chr3:127229304:C:A	0	127229304	A	C
3	chr3:127229658:C:T	0	127229658	T	C
3	chr3:127229855:G:T	0	127229855	T	G
3	chr3:127229992:C:T	0	127229992	T	C
3	chr3:127230511:A:G	0	127230511	G	A
3	chr3:127231283:G:A	0	127231283	A	G
3	chr3:127232163:G:A	0	127232163	A	G
3	chr3:127232427:C:A	0	127232427	A	C
3	chr3:127233002:A:T	0	127233002	T	A
3	chr3:127233588:TAGTGAC:T	0	127233588	T	TAGTGAC
3	chr3:127235530:G:A	0	127235530	A	G
3	chr3:127235657:A:G	0	127235657	G	A
3	chr3:127236784:A:G	0	127236784	G	A
3	chr3:127236859:C:T	0	127236859	T	C
3	chr3:127238047:G:A	0	127238047	A	G
3	chr3:127238451:A:G	0	127238451	G	A
3	chr3:127238454:T:A	0	127238454	A	T
3	chr3:127239011:T:C	0	127239011	C	T
3	chr3:127239612:C:G	0	127239612	G	C
3	chr3:127240488:A:G	0	127240488	G	A
3	chr3:127242305:C:T	0	127242305	T	C
3	chr3:127246294:G:C	0	127246294	C	G
3	chr3:127246366:T:G	0	127246366	G	T
3	chr3:127246518:A:G	0	127246518	G	A
3	chr3:127246594:G:A	0	127246594	A	G
3	chr3:127247172:A:G	0	127247172	G	A
3	chr3:127247451:T:C	0	127247451	C	T
3	chr3:127249328:G:T	0	127249328	T	G
3	chr3:127249445:C:T	0	127249445	T	C
3	chr3:127249568:A:ACTC	0	127249568	ACTC	A
3	chr3:127249575:G:C	0	127249575	C	G
3	chr3:127250758:C:T	0	127250758	T	C
3	chr3:127255549:C:T	0	127255549	T	C
3	chr3:127255613:T:G	0	127255613	G	T
3	chr3:127256104:G:T	0	127256104	T	G
3	chr3:127256767:C:T	0	127256767	T	C
3	chr3:127257023:C:T	0	127257023	T	C
3	chr3:127257374:G:C	0	127257374	C	G
3	chr3:127257897:C:T	0	127257897	T	C
3	chr3:127258055:T:C	0	127258055	C	T
3	chr3:127258254:A:G	0	127258254	G	A
3	chr3:127258342:C:T	0	127258342	T	C
3	chr3:127261594:G:A	0	127261594	A	G
3	chr3:127262298:A:G	0	127262298	G	A
3	chr3:127263128:C:G	0	127263128	G	C
3	chr3:127263129:C:A	0	127263129	A	C
3	chr3:127263912:G:A	0	127263912	A	G
3	chr3:127264085:G:T	0	127264085	T	G
3	chr3:127264604:C:T	0	127264604	T	C
3	chr3:127264916:G:T	0	127264916	T	G
3	chr3:127265088:G:C	0	127265088	C	G
3	chr3:127265186:G:A	0	127265186	A	G
3	chr3:127265188:G:A	0	127265188	A	G
3	chr3:127265225:C:G	0	127265225	G	C
3	chr3:127265735:T:C	0	127265735	C	T
3	chr3:127265785:T:G	0	127265785	G	T
3	chr3:127265897:G:A	0	127265897	A	G
3	chr3:127266582:T:C	0	127266582	C	T
3	chr3:127266593:A:G	0	127266593	G	A
3	chr3:127266847:A:G	0	127266847	G	A
3	chr3:127267048:T:A	0	127267048	A	T
3	chr3:127267366:A:G	0	127267366	G	A
3	chr3:127268573:C:T	0	127268573	T	C
3	chr3:127268779:C:T	0	127268779	T	C
3	chr3:127268881:C:T	0	127268881	T	C
3	chr3:127269541:C:T	0	127269541	T	C
3	chr3:127269547:T:C	0	127269547	C	T
3	chr3:127269725:G:A	0	127269725	A	G
3	chr3:127271319:A:T	0	127271319	T	A
3	chr3:127271460:C:T	0	127271460	T	C
3	chr3:127271963:T:C	0	127271963	C	T
3	chr3:127272008:C:T	0	127272008	T	C
3	chr3:127272299:T:C	0	127272299	C	T
3	chr3:127272908:A:T	0	127272908	T	A
3	chr3:127273630:C:A	0	127273630	A	C
3	chr3:127274162:T:C	0	127274162	C	T
3	chr3:127274256:C:A	0	127274256	A	C
3	chr3:127274304:G:A	0	127274304	A	G
3	chr3:127274643:A:G	0	127274643	G	A
3	chr3:127275288:A:C	0	127275288	C	A
3	chr3:127275980:A:G	0	127275980	G	A
3	chr3:127277315:T:C	0	127277315	C	T
3	chr3:127280294:C:T	0	127280294	T	C
3	chr3:127280295:G:A	0	127280295	A	G
3	chr3:127280611:G:T	0	127280611	T	G
3	chr3:127280732:G:A	0	127280732	A	G
3	chr3:127281580:A:AT	0	127281580	AT	A
3	chr3:127281672:C:T	0	127281672	T	C
3	chr3:127281740:C:A	0	127281740	A	C
3	chr3:127282415:CT:C	0	127282415	C	CT
3	chr3:127282609:T:C	0	127282609	C	T
3	chr3:127282906:G:A	0	127282906	A	G
3	chr3:127283016:T:C	0	127283016	C	T
3	chr3:127283223:G:A	0	127283223	A	G
3	chr3:127283575:T:C	0	127283575	C	T
3	chr3:127283873:A:C	0	127283873	C	A
3	chr3:127284131:A:G	0	127284131	G	A
3	chr3:127284143:A:G	0	127284143	G	A
3	chr3:127285040:G:A	0	127285040	A	G
3	chr3:127285129:C:T	0	127285129	T	C
3	chr3:127285719:T:C	0	127285719	C	T
3	chr3:127285783:G:C	0	127285783	C	G
3	chr3:127286845:A:G	0	127286845	G	A
3	chr3:127287745:G:A	0	127287745	A	G
3	chr3:127287944:A:ATC	0	127287944	ATC	A
3	chr3:127288879:G:A	0	127288879	A	G
3	chr3:127289067:C:T	0	127289067	T	C
3	chr3:127289231:C:T	0	127289231	T	C
3	chr3:127289375:A:G	0	127289375	G	A
3	chr3:127289514:A:T	0	127289514	T	A
3	chr3:127289741:T:G	0	127289741	G	T
3	chr3:127290145:A:G	0	127290145	G	A
3	chr3:127290222:A:T	0	127290222	T	A
3	chr3:127290427:T:A	0	127290427	A	T
3	chr3:127290892:G:A	0	127290892	A	G
3	chr3:127291522:T:C	0	127291522	C	T
3	chr3:127292102:C:CT	0	127292102	CT	C
3	chr3:127292439:T:C	0	127292439	C	T
3	chr3:127292526:A:G	0	127292526	G	A
3	chr3:127292955:G:A	0	127292955	A	G
3	chr3:127293384:T:C	0	127293384	C	T
3	chr3:127295327:C:A	0	127295327	A	C
3	chr3:127295425:G:C	0	127295425	C	G
3	chr3:127296506:G:A	0	127296506	A	G
3	chr3:127297591:C:T	0	127297591	T	C
3	chr3:127297829:T:A	0	127297829	A	T
3	chr3:127297834:A:G	0	127297834	G	A
3	chr3:127298130:A:G	0	127298130	G	A
3	chr3:127298595:C:T	0	127298595	T	C
3	chr3:127298782:A:G	0	127298782	G	A
3	chr3:127299334:T:C	0	127299334	C	T
3	chr3:127299337:T:C	0	127299337	C	T
3	chr3:127299696:C:T	0	127299696	T	C
3	chr3:127299853:T:TG	0	127299853	TG	T
3	chr3:127299903:G:A	0	127299903	A	G
3	chr3:127299993:T:A	0	127299993	A	T
3	chr3:127300217:A:T	0	127300217	T	A
3	chr3:127300267:G:A	0	127300267	A	G
3	chr3:127300888:C:T	0	127300888	T	C
3	chr3:127300905:A:C	0	127300905	C	A
3	chr3:127301243:TC:T	0	127301243	T	TC
3	chr3:127301384:G:A	0	127301384	A	G
3	chr3:127301518:C:G	0	127301518	G	C
3	chr3:127301675:C:T	0	127301675	T	C
3	chr3:127301722:T:C	0	127301722	C	T
3	chr3:127301889:G:A	0	127301889	A	G
3	chr3:127302579:C:T	0	127302579	T	C
3	chr3:127302819:T:C	0	127302819	C	T
3	chr3:127303234:C:T	0	127303234	T	C
3	chr3:127303243:C:G	0	127303243	G	C
3	chr3:127303633:G:A	0	127303633	A	G
3	chr3:127304517:C:G	0	127304517	G	C
3	chr3:127305199:C:T	0	127305199	T	C
3	chr3:127305406:A:G	0	127305406	G	A
3	chr3:127305797:G:C	0	127305797	C	G
3	chr3:127307217:T:A	0	127307217	A	T
3	chr3:127307262:C:T	0	127307262	T	C
3	chr3:127307539:A:G	0	127307539	G	A
3	chr3:127307573:A:G	0	127307573	G	A
3	chr3:127308751:G:A	0	127308751	A	G
3	chr3:127308767:TA:T	0	127308767	T	TA
3	chr3:127309109:G:A	0	127309109	A	G
3	chr3:127309159:G:A	0	127309159	A	G
3	chr3:127309285:G:A	0	127309285	A	G
3	chr3:127309414:C:G	0	127309414	G	C
3	chr3:127309486:T:C	0	127309486	C	T
3	chr3:127309611:T:G	0	127309611	G	T
3	chr3:127309661:T:C	0	127309661	C	T
3	chr3:127309739:T:G	0	127309739	G	T
3	chr3:127309947:A:C	0	127309947	C	A
3	chr3:127310058:A:G	0	127310058	G	A
3	chr3:127310475:A:G	0	127310475	G	A
3	chr3:127310622:C:A	0	127310622	A	C
3	chr3:127310716:G:A	0	127310716	A	G
3	chr3:127310838:G:A	0	127310838	A	G
3	chr3:127310948:C:T	0	127310948	T	C
3	chr3:127312004:TTATGTCACCCC:T	0	127312004	T	TTATGTCACCCC
3	chr3:127312127:A:G	0	127312127	G	A
3	chr3:127312416:C:A	0	127312416	A	C
3	chr3:127313047:A:C	0	127313047	C	A
3	chr3:127313126:G:A	0	127313126	A	G
3	chr3:127313348:G:A	0	127313348	A	G
3	chr3:127313603:T:C	0	127313603	C	T
3	chr3:127314935:C:T	0	127314935	T	C
3	chr3:127315091:T:C	0	127315091	C	T
3	chr3:127315093:T:C	0	127315093	C	T
3	chr3:127315296:T:C	0	127315296	C	T
3	chr3:127315552:C:T	0	127315552	T	C
3	chr3:127315929:G:A	0	127315929	A	G
3	chr3:127316101:G:A	0	127316101	A	G
3	chr3:127316239:C:A	0	127316239	A	C
3	chr3:127316471:C:T	0	127316471	T	C
3	chr3:127317353:CTCAAAAATATA:C	0	127317353	C	CTCAAAAATATA
3	chr3:127317879:G:A	0	127317879	A	G
3	chr3:127318634:A:G	0	127318634	G	A
3	chr3:127318883:C:T	0	127318883	T	C
3	chr3:127319142:C:T	0	127319142	T	C
3	chr3:127319732:A:G	0	127319732	G	A
3	chr3:127321282:C:T	0	127321282	T	C
3	chr3:127322866:G:C	0	127322866	C	G
3	chr3:127323222:C:T	0	127323222	T	C
3	chr3:127323225:C:T	0	127323225	T	C
3	chr3:127323545:T:C	0	127323545	C	T
3	chr3:127323573:A:T	0	127323573	T	A
3	chr3:127323661:G:A	0	127323661	A	G
3	chr3:127323890:C:T	0	127323890	T	C
3	chr3:127324161:G:A	0	127324161	A	G
3	chr3:127324316:G:C	0	127324316	C	G
3	chr3:127324488:G:A	0	127324488	A	G
3	chr3:127324852:G:A	0	127324852	A	G
3	chr3:127325164:G:A	0	127325164	A	G
3	chr3:127325192:A:C	0	127325192	C	A
3	chr3:127325530:A:G	0	127325530	G	A
3	chr3:127325692:T:C	0	127325692	C	T
3	chr3:127326530:A:G	0	127326530	G	A
3	chr3:127326713:C:T	0	127326713	T	C
3	chr3:127326796:A:T	0	127326796	T	A
3	chr3:127326896:T:C	0	127326896	C	T
3	chr3:127327048:G:A	0	127327048	A	G
3	chr3:127327124:G:A	0	127327124	A	G
3	chr3:127327235:C:T	0	127327235	T	C
3	chr3:127329241:T:C	0	127329241	C	T
3	chr3:127330522:A:G	0	127330522	G	A
3	chr3:127331711:A:G	0	127331711	G	A
3	chr3:127332207:T:C	0	127332207	C	T
3	chr3:127332756:C:T	0	127332756	T	C
3	chr3:127332827:C:T	0	127332827	T	C
3	chr3:127333582:G:A	0	127333582	A	G
3	chr3:127333652:G:T	0	127333652	T	G
3	chr3:127334018:C:A	0	127334018	A	C
3	chr3:127334546:CT:C	0	127334546	C	CT
3	chr3:127334736:T:C	0	127334736	C	T
3	chr3:127336173:C:T	0	127336173	T	C
3	chr3:127337077:G:A	0	127337077	A	G
3	chr3:127337330:T:C	0	127337330	C	T
3	chr3:127338175:T:C	0	127338175	C	T
3	chr3:127338263:A:C	0	127338263	C	A
3	chr3:127338390:A:C	0	127338390	C	A
3	chr3:127338708:ATAG:A	0	127338708	A	ATAG
3	chr3:127339052:C:T	0	127339052	T	C
3	chr3:127339053:G:A	0	127339053	A	G
3	chr3:127339412:C:T	0	127339412	T	C
3	chr3:127339463:A:G	0	127339463	G	A
3	chr3:127340184:C:T	0	127340184	T	C
3	chr3:127340550:T:C	0	127340550	C	T
3	chr3:127340784:G:A	0	127340784	A	G
3	chr3:127341005:G:A	0	127341005	A	G
3	chr3:127342519:A:T	0	127342519	T	A
3	chr3:127342825:T:C	0	127342825	C	T
3	chr3:127343045:T:C	0	127343045	C	T
3	chr3:127343141:G:A	0	127343141	A	G
3	chr3:127343212:C:T	0	127343212	T	C
3	chr3:127343421:C:T	0	127343421	T	C
3	chr3:127343558:G:A	0	127343558	A	G
3	chr3:127343690:C:G	0	127343690	G	C
3	chr3:127344080:G:A	0	127344080	A	G
3	chr3:127344871:A:G	0	127344871	G	A
3	chr3:127345088:C:T	0	127345088	T	C
3	chr3:127346099:A:G	0	127346099	G	A
3	chr3:127346559:A:G	0	127346559	G	A
3	chr3:127346613:TATGCACACACATGCAC:T	0	127346613	T	TATGCACACACATGCAC
3	chr3:127346728:C:T	0	127346728	T	C
3	chr3:127347153:G:C	0	127347153	C	G
3	chr3:127347482:A:C	0	127347482	C	A
3	chr3:127347498:A:G	0	127347498	G	A
3	chr3:127348972:A:G	0	127348972	G	A
3	chr3:127349240:A:T	0	127349240	T	A
3	chr3:127349382:A:G	0	127349382	G	A
3	chr3:127349654:T:C	0	127349654	C	T
3	chr3:127349965:A:T	0	127349965	T	A
3	chr3:127350681:C:G	0	127350681	G	C
3	chr3:127350869:T:C	0	127350869	C	T
3	chr3:127352060:C:T	0	127352060	T	C
3	chr3:127352293:G:A	0	127352293	A	G
3	chr3:127352562:TG:T	0	127352562	T	TG
3	chr3:127352911:A:G	0	127352911	G	A
3	chr3:127353128:A:G	0	127353128	G	A
3	chr3:127354678:A:G	0	127354678	G	A
3	chr3:127355177:A:G	0	127355177	G	A
3	chr3:127355543:G:A	0	127355543	A	G
3	chr3:127356678:C:A	0	127356678	A	C
3	chr3:127358958:C:T	0	127358958	T	C
3	chr3:127359044:A:G	0	127359044	G	A
3	chr3:127359497:C:T	0	127359497	T	C
3	chr3:127359803:C:T	0	127359803	T	C
3	chr3:127360702:T:C	0	127360702	C	T
3	chr3:127361761:C:T	0	127361761	T	C
3	chr3:127363790:T:C	0	127363790	C	T
3	chr3:127365187:G:A	0	127365187	A	G
```
