## Supplementary material for "Characterization of shared and ancestry-specific signals driving complex traits using multi-ancestry fine-mapping": mesusieoutput

```
                 eur          afr      eur_afr
   [1,] 0.0003057849 0.0003126051 1.014919e-04
   [2,] 0.0002981293 0.0003134781 1.015336e-04
   [3,] 0.0003010190 0.0003131377 9.934924e-05
   [4,] 0.0003117391 0.0003116468 1.042011e-04
   [5,] 0.0003007275 0.0003139230 9.923870e-05
   [6,] 0.0003027888 0.0003146900 9.908043e-05
   [7,] 0.0003121346 0.0003122582 1.051293e-04
   [8,] 0.0003479514 0.0003135953 1.247843e-04
   [9,] 0.0002942872 0.0003148868 9.920189e-05
  [10,] 0.0002964054 0.0003143128 9.774843e-05
  [11,] 0.0002986214 0.0003144836 9.784364e-05
  [12,] 0.0003052595 0.0003151348 9.914072e-05
  [13,] 0.0002958800 0.0003150509 9.778641e-05
  [14,] 0.0003091168 0.0003118878 1.028175e-04
  [15,] 0.0002963042 0.0003111834 9.894175e-05
  [16,] 0.0002998584 0.0003123440 9.978263e-05
  [17,] 0.0003095890 0.0003115743 1.028933e-04
  [18,] 0.0003117118 0.0003118382 1.031082e-04
  [19,] 0.0003164092 0.0003109024 1.054054e-04
  [20,] 0.0003211570 0.0003118500 1.058391e-04
  [21,] 0.0003242632 0.0003108861 1.074990e-04
  [22,] 0.0003172148 0.0003119075 1.043720e-04
  [23,] 0.0003184533 0.0003119052 1.047990e-04
  [24,] 0.0002992696 0.0003118753 9.999619e-05
  [25,] 0.0003172148 0.0003118932 1.044186e-04
  [26,] 0.0003180720 0.0003118949 1.046708e-04
  [27,] 0.0003176637 0.0003118949 1.045479e-04
  [28,] 0.0003188692 0.0003119169 1.048842e-04
  [29,] 0.0003184533 0.0003119226 1.047406e-04
  [30,] 0.0003172148 0.0003119016 1.043911e-04
  [31,] 0.0003172148 0.0003119067 1.043747e-04
  [32,] 0.0003188692 0.0003119486 1.047766e-04
  [33,] 0.0003180720 0.0003118515 1.048290e-04
  [34,] 0.0002996767 0.0003118422 1.001206e-04
  [35,] 0.0003116740 0.0003118566 1.029070e-04
  [36,] 0.0003116740 0.0003118573 1.029048e-04
  [37,] 0.0003116740 0.0003118573 1.029048e-04
  [38,] 0.0003158706 0.0003118650 1.041551e-04
  [39,] 0.0003116740 0.0003118580 1.029026e-04
  [40,] 0.0003158706 0.0003118664 1.041504e-04
  [41,] 0.0003158706 0.0003118810 1.041031e-04
  [42,] 0.0003158706 0.0003118820 1.040965e-04
  [43,] 0.0003158706 0.0003118820 1.040965e-04
  [44,] 0.0003116740 0.0003118740 1.028550e-04
  [45,] 0.0003147092 0.0003118502 1.038206e-04
  [46,] 0.0003113091 0.0003118732 1.027482e-04
  [47,] 0.0003113091 0.0003118740 1.027460e-04
  [48,] 0.0003120064 0.0003118732 1.029567e-04
  [49,] 0.0003166982 0.0003118813 1.043459e-04
  [50,] 0.0003116740 0.0003118740 1.028550e-04
  [51,] 0.0003116740 0.0003118740 1.028550e-04
  [52,] 0.0003116740 0.0003118747 1.028528e-04
  [53,] 0.0003162604 0.0003118817 1.042154e-04
  [54,] 0.0003179443 0.0003118817 1.047253e-04
  [55,] 0.0003184599 0.0003118817 1.048818e-04
  [56,] 0.0003162566 0.0003118670 1.042193e-04
  [57,] 0.0003184599 0.0003118810 1.048844e-04
  [58,] 0.0003162566 0.0003118656 1.042245e-04
  [59,] 0.0003124219 0.0003118705 1.030922e-04
  [60,] 0.0003170932 0.0003118647 1.044810e-04
  [61,] 0.0002991745 0.0003118416 9.928410e-05
  [62,] 0.0003113497 0.0003118683 1.027775e-04
  [63,] 0.0003156019 0.0003118470 1.041003e-04
  [64,] 0.0003175508 0.0003118664 1.046699e-04
  [65,] 0.0003002479 0.0003118455 1.003383e-04
  [66,] 0.0003163616 0.0003118651 1.043128e-04
  [67,] 0.0003159276 0.0003118644 1.041838e-04
  [68,] 0.0003100384 0.0003118581 1.024202e-04
  [69,] 0.0003153406 0.0003118420 1.040457e-04
  [70,] 0.0003107046 0.0003118596 1.026156e-04
  [71,] 0.0003107046 0.0003118596 1.026156e-04
  [72,] 0.0003110618 0.0003118567 1.027316e-04
  [73,] 0.0003164284 0.0003118624 1.043433e-04
  [74,] 0.0003124983 0.0003118559 1.031668e-04
  [75,] 0.0003110618 0.0003118559 1.027340e-04
  [76,] 0.0003164240 0.0003118380 1.043871e-04
  [77,] 0.0003161348 0.0003118231 1.043110e-04
  [78,] 0.0003120850 0.0003118530 1.030513e-04
  [79,] 0.0003110618 0.0003118523 1.027449e-04
  [80,] 0.0003120850 0.0003118459 1.030776e-04
  [81,] 0.0003163616 0.0003118455 1.043970e-04
  [82,] 0.0003176481 0.0003118461 1.047892e-04
  [83,] 0.0003163616 0.0003118442 1.044022e-04
  [84,] 0.0003151763 0.0003118242 1.040695e-04
  [85,] 0.0003051668 0.0003109786 1.016723e-04
  [86,] 0.0003154986 0.0003118465 1.041310e-04
  [87,] 0.0003110248 0.0003118262 1.028230e-04
  [88,] 0.0003055545 0.0003118268 1.011694e-04
  [89,] 0.0003025837 0.0003118026 1.011410e-04
  [90,] 0.0003111099 0.0003117894 1.030635e-04
  [91,] 0.0003201053 0.0003110112 1.062424e-04
  [92,] 0.0003428768 0.0003108610 1.129963e-04
  [93,] 0.0003123830 0.0003117609 1.035878e-04
  [94,] 0.0003024298 0.0003109498 1.005407e-04
  [95,] 0.0003191435 0.0003117614 1.058268e-04
  [96,] 0.0003209535 0.0003117627 1.063941e-04
  [97,] 0.0003218272 0.0003117658 1.066431e-04
  [98,] 0.0003433770 0.0003108425 1.139799e-04
  [99,] 0.0003223494 0.0003117439 1.069295e-04
 [100,] 0.0003327640 0.0003117648 1.100153e-04
 [101,] 0.0003186908 0.0003117619 1.056759e-04
 [102,] 0.0003246623 0.0003117441 1.076628e-04
 [103,] 0.0003232484 0.0003117441 1.072058e-04
 [104,] 0.0003209535 0.0003117426 1.064829e-04
 [105,] 0.0003209535 0.0003117429 1.064905e-04
 [106,] 0.0003218633 0.0003117424 1.067800e-04
 [107,] 0.0003014117 0.0003109689 1.003860e-04
 [108,] 0.0003670778 0.0003108364 1.213751e-04
 [109,] 0.0003438768 0.0003108357 1.138385e-04
 [110,] 0.0003195551 0.0003117569 1.059988e-04
 [111,] 0.0003016198 0.0003109607 1.004254e-04
 [112,] 0.0003217899 0.0003117460 1.067018e-04
 [113,] 0.0003019251 0.0003109478 1.005121e-04
 [114,] 0.0003213572 0.0003117452 1.065714e-04
 [115,] 0.0003213572 0.0003117450 1.065747e-04
 [116,] 0.0003208811 0.0003117452 1.064179e-04
 [117,] 0.0003178440 0.0003117538 1.054823e-04
 [118,] 0.0003208811 0.0003117463 1.064060e-04
 [119,] 0.0003109890 0.0003109307 1.035598e-04
 [120,] 0.0003434681 0.0003108378 1.136329e-04
 [121,] 0.0003222755 0.0003117429 1.068849e-04
 [122,] 0.0003186648 0.0003117396 1.057707e-04
 [123,] 0.0003447055 0.0003108394 1.139862e-04
 [124,] 0.0003308632 0.0003109758 1.099167e-04
 [125,] 0.0003609023 0.0003108527 1.187197e-04
 [126,] 0.0003190859 0.0003117408 1.058397e-04
 [127,] 0.0003181868 0.0003117539 1.055301e-04
 [128,] 0.0003196323 0.0003117415 1.059989e-04
 [129,] 0.0003286951 0.0003117412 1.089246e-04
 [130,] 0.0003258312 0.0003117441 1.079655e-04
 [131,] 0.0003186339 0.0003117521 1.056834e-04
 [132,] 0.0003186339 0.0003117519 1.056860e-04
 [133,] 0.0003240933 0.0003117413 1.074275e-04
 [134,] 0.0003236396 0.0003117424 1.072680e-04
 [135,] 0.0003100448 0.0003109224 1.030761e-04
 [136,] 0.0003096262 0.0003109228 1.029510e-04
 [137,] 0.0003458736 0.0003108535 1.140683e-04
 [138,] 0.0003483520 0.0003108520 1.148912e-04
 [139,] 0.0003199580 0.0003117512 1.061109e-04
 [140,] 0.0003479531 0.0003108426 1.149560e-04
 [141,] 0.0003194968 0.0003117442 1.059840e-04
 [142,] 0.0003236396 0.0003117288 1.073700e-04
 [143,] 0.0003194968 0.0003117167 1.068611e-04
 [144,] 0.0003246023 0.0003117261 1.077238e-04
 [145,] 0.0003213235 0.0003117256 1.066654e-04
 [146,] 0.0003246023 0.0003117254 1.077190e-04
 [147,] 0.0003485864 0.0003108386 1.152698e-04
 [148,] 0.0003246023 0.0003117221 1.077583e-04
 [149,] 0.0003008777 0.0003120380 1.007807e-04
 [150,] 0.0003217207 0.0003117408 1.066382e-04
 [151,] 0.0003217207 0.0003117405 1.066416e-04
 [152,] 0.0003077436 0.0003109258 1.023909e-04
 [153,] 0.0003222054 0.0003117472 1.067215e-04
 [154,] 0.0003231402 0.0003117328 1.071912e-04
 [155,] 0.0003087101 0.0003109235 1.026687e-04
 [156,] 0.0003626914 0.0003108262 1.195853e-04
 [157,] 0.0003190859 0.0003117297 1.059201e-04
 [158,] 0.0003435409 0.0003108423 1.135352e-04
 [159,] 0.0003216125 0.0003117374 1.066307e-04
 [160,] 0.0003093910 0.0003109295 1.030022e-04
 [161,] 0.0003176882 0.0003117499 1.053678e-04
 [162,] 0.0003211816 0.0003117389 1.064760e-04
 [163,] 0.0003095433 0.0003109249 1.029798e-04
 [164,] 0.0003220961 0.0003117352 1.068126e-04
 [165,] 0.0003072940 0.0003109230 1.021824e-04
 [166,] 0.0003088608 0.0003109225 1.026851e-04
 [167,] 0.0003176882 0.0003117485 1.053816e-04
 [168,] 0.0003179195 0.0003117474 1.054797e-04
 [169,] 0.0003014224 0.0003117707 1.006232e-04
 [170,] 0.0003281853 0.0003117532 1.082090e-04
 [171,] 0.0003051605 0.0003109272 1.015391e-04
 [172,] 0.0003314452 0.0003117333 1.098882e-04
 [173,] 0.0003276413 0.0003117334 1.086672e-04
 [174,] 0.0003411882 0.0003108399 1.128309e-04
 [175,] 0.0003168193 0.0003117460 1.051294e-04
 [176,] 0.0003434136 0.0003108349 1.137190e-04
 [177,] 0.0003168193 0.0003117460 1.051285e-04
 [178,] 0.0003019436 0.0003109493 1.004749e-04
 [179,] 0.0003032863 0.0003109554 1.009803e-04
 [180,] 0.0003626873 0.0003108291 1.198077e-04
 [181,] 0.0003216125 0.0003117326 1.067004e-04
 [182,] 0.0003267820 0.0003117375 1.083315e-04
 [183,] 0.0003308274 0.0003117375 1.096399e-04
 [184,] 0.0003308274 0.0003117375 1.096399e-04
 [185,] 0.0003308274 0.0003117380 1.096322e-04
 [186,] 0.0003308274 0.0003117380 1.096322e-04
 [187,] 0.0003626873 0.0003108266 1.198991e-04
 [188,] 0.0003038097 0.0003109321 1.011285e-04
 [189,] 0.0003099767 0.0003119859 1.034458e-04
 [190,] 0.0003604620 0.0003108294 1.190758e-04
 [191,] 0.0003451713 0.0003110616 1.125965e-04
 [192,] 0.0003582014 0.0003108348 1.181946e-04
 [193,] 0.0003220961 0.0003117408 1.067593e-04
 [194,] 0.0003176882 0.0003117506 1.053608e-04
 [195,] 0.0003577441 0.0003108399 1.179351e-04
 [196,] 0.0003053794 0.0003109356 1.016044e-04
 [197,] 0.0003080839 0.0003109307 1.025727e-04
 [198,] 0.0003180855 0.0003117612 1.053923e-04
 [199,] 0.0003172514 0.0003117547 1.051820e-04
 [200,] 0.0003230288 0.0003117413 1.070437e-04
 [201,] 0.0003230288 0.0003117420 1.070370e-04
 [202,] 0.0003220961 0.0003117459 1.066987e-04
 [203,] 0.0003230288 0.0003117423 1.070338e-04
 [204,] 0.0003230288 0.0003117423 1.070338e-04
 [205,] 0.0003052922 0.0003109457 1.016746e-04
 [206,] 0.0003230288 0.0003117432 1.070240e-04
 [207,] 0.0003160518 0.0003117641 1.047326e-04
 [208,] 0.0003230288 0.0003117476 1.069809e-04
 [209,] 0.0003176882 0.0003117585 1.052812e-04
 [210,] 0.0003182109 0.0003117575 1.054564e-04
 [211,] 0.0003204496 0.0003117432 1.061969e-04
 [212,] 0.0003069523 0.0003109352 1.021296e-04
 [213,] 0.0003069523 0.0003109364 1.021479e-04
 [214,] 0.0003577444 0.0003108381 1.179724e-04
 [215,] 0.0003679440 0.0003108356 1.213236e-04
 [216,] 0.0003683318 0.0003108332 1.215115e-04
 [217,] 0.0003622051 0.0003108332 1.195290e-04
 [218,] 0.0003564082 0.0003108381 1.175416e-04
 [219,] 0.0003580923 0.0003108424 1.179978e-04
 [220,] 0.0003173742 0.0003117626 1.051479e-04
 [221,] 0.0003077168 0.0003109415 1.024680e-04
 [222,] 0.0003606290 0.0003108381 1.189023e-04
 [223,] 0.0003062109 0.0003109373 1.019084e-04
 [224,] 0.0003173419 0.0003117578 1.051763e-04
 [225,] 0.0003601820 0.0003108373 1.187765e-04
 [226,] 0.0003173742 0.0003117632 1.051500e-04
 [227,] 0.0003019425 0.0003117969 1.008831e-04
 [228,] 0.0003046290 0.0003109392 1.013911e-04
 [229,] 0.0003522796 0.0003108381 1.162110e-04
 [230,] 0.0003173742 0.0003117625 1.051555e-04
 [231,] 0.0003527107 0.0003108496 1.163396e-04
 [232,] 0.0003067030 0.0003109522 1.021394e-04
 [233,] 0.0003598256 0.0003108496 1.186321e-04
 [234,] 0.0003615667 0.0003108491 1.192058e-04
 [235,] 0.0003064816 0.0003109522 1.020636e-04
 [236,] 0.0003633373 0.0003108519 1.197144e-04
 [237,] 0.0003057594 0.0003109482 1.017774e-04
 [238,] 0.0003062109 0.0003109549 1.019942e-04
 [239,] 0.0003049139 0.0003109500 1.015035e-04
 [240,] 0.0004026429 0.0003109608 1.349902e-04
 [241,] 0.0003506943 0.0003108509 1.156654e-04
 [242,] 0.0003037237 0.0003118057 1.015657e-04
 [243,] 0.0003037237 0.0003118061 1.015670e-04
 [244,] 0.0003495327 0.0003108604 1.153171e-04
 [245,] 0.0004093215 0.0003109562 1.371330e-04
 [246,] 0.0003067021 0.0003109630 1.021546e-04
 [247,] 0.0003033975 0.0003118087 1.014546e-04
 [248,] 0.0003037237 0.0003118082 1.015738e-04
 [249,] 0.0003067021 0.0003109630 1.021546e-04
 [250,] 0.0003067021 0.0003109642 1.021639e-04
 [251,] 0.0004068474 0.0003109553 1.362710e-04
 [252,] 0.0003037085 0.0003109586 1.010894e-04
 [253,] 0.0003059994 0.0003109634 1.019159e-04
 [254,] 0.0003020237 0.0003109643 1.004869e-04
 [255,] 0.0003119590 0.0003112705 1.024209e-04
 [256,] 0.0003152126 0.0003110191 1.044806e-04
 [257,] 0.0003304269 0.0003113425 1.073333e-04
 [258,] 0.0003125222 0.0003120386 1.055165e-04
 [259,] 0.0003232366 0.0003110633 1.068340e-04
 [260,] 0.0003108938 0.0003120036 1.047740e-04
 [261,] 0.0003197349 0.0003110775 1.057423e-04
 [262,] 0.0003112929 0.0003120147 1.049595e-04
 [263,] 0.0003489861 0.0003115990 1.189579e-04
 [264,] 0.0003152595 0.0003118574 1.062054e-04
 [265,] 0.0003175532 0.0003118384 1.069756e-04
 [266,] 0.0003503236 0.0003115943 1.194669e-04
 [267,] 0.0003187277 0.0003120308 1.081826e-04
 [268,] 0.0003388534 0.0003121476 1.160899e-04
 [269,] 0.0003471937 0.0003115834 1.182884e-04
 [270,] 0.0003108679 0.0003113746 1.034831e-04
 [271,] 0.0003494856 0.0003115515 1.190126e-04
 [272,] 0.0002984632 0.0003110564 2.029328e-04
 [273,] 0.0003468341 0.0003120392 1.188749e-04
 [274,] 0.0003214919 0.0003118913 1.089603e-04
 [275,] 0.0003469182 0.0003120652 1.190235e-04
 [276,] 0.0003223025 0.0003119556 1.094949e-04
 [277,] 0.0003232740 0.0003119590 1.098665e-04
 [278,] 0.0003484398 0.0003115634 1.187157e-04
 [279,] 0.0003232740 0.0003119380 1.098003e-04
 [280,] 0.0003223025 0.0003119346 1.094245e-04
 [281,] 0.0003547845 0.0003115466 1.209390e-04
 [282,] 0.0003493101 0.0003120596 1.198937e-04
 [283,] 0.0003592162 0.0003114772 1.221465e-04
 [284,] 0.0003522445 0.0003114920 1.197307e-04
 [285,] 0.0002988480 0.0003110343 3.127086e-04
 [286,] 0.0002996281 0.0003110342 3.978803e-04
 [287,] 0.0003282974 0.0003118781 1.114465e-04
 [288,] 0.0003730248 0.0003114661 1.270472e-04
 [289,] 0.0003524764 0.0003120161 1.208808e-04
 [290,] 0.0003602978 0.0003119281 1.214316e-04
 [291,] 0.0003524764 0.0003120037 1.208218e-04
 [292,] 0.0003105709 0.0003113337 1.032926e-04
 [293,] 0.0003309968 0.0003119157 1.126093e-04
 [294,] 0.0003544162 0.0003119232 1.211175e-04
 [295,] 0.0003051215 0.0003109743 1.015619e-04
 [296,] 0.0003594473 0.0003113975 1.218413e-04
 [297,] 0.0003600979 0.0003113941 1.220846e-04
 [298,] 0.0002978336 0.0003110039 2.543344e-04
 [299,] 0.0003579483 0.0003110290 1.196691e-04
 [300,] 0.0003572878 0.0003119041 1.201639e-04
 [301,] 0.0003619418 0.0003114148 1.229673e-04
 [302,] 0.0003613402 0.0003114408 1.229304e-04
 [303,] 0.0003107825 0.0003106195 1.033654e-04
 [304,] 0.0003568920 0.0003119376 1.221593e-04
 [305,] 0.0003678526 0.0003114231 1.251766e-04
 [306,] 0.0002964104 0.0003109963 1.798410e-04
 [307,] 0.0002960691 0.0003109936 1.185787e-04
 [308,] 0.0002938613 0.0003110459 9.772424e-05
 [309,] 0.0003095340 0.0003106440 1.030507e-04
 [310,] 0.0002958514 0.0003110493 9.821509e-05
 [311,] 0.0002957022 0.0003110418 9.818834e-05
 [312,] 0.0002952174 0.0003110524 9.802673e-05
 [313,] 0.0002953320 0.0003110552 9.803958e-05
 [314,] 0.0002952174 0.0003110589 9.800283e-05
 [315,] 0.0002939355 0.0003111159 9.769015e-05
 [316,] 0.0002939099 0.0003112108 9.774509e-05
 [317,] 0.0003644786 0.0003112135 1.212218e-04
 [318,] 0.0002938865 0.0003112155 9.774181e-05
 [319,] 0.0002939099 0.0003111248 9.769145e-05
 [320,] 0.0002939195 0.0003111340 9.769120e-05
 [321,] 0.0002939195 0.0003111309 9.769106e-05
 [322,] 0.0002939195 0.0003112288 9.774108e-05
 [323,] 0.0003638274 0.0003112133 1.209059e-04
 [324,] 0.0003531878 0.0003118740 1.175915e-04
 [325,] 0.0002939814 0.0003111436 9.769038e-05
 [326,] 0.0003632021 0.0003112133 1.207188e-04
 [327,] 0.0002940880 0.0003112242 9.776899e-05
 [328,] 0.0002939497 0.0003111538 9.769046e-05
 [329,] 0.0003603209 0.0003112133 1.197282e-04
 [330,] 0.0003015460 0.0003110588 1.003923e-04
 [331,] 0.0003658498 0.0003112273 1.221419e-04
 [332,] 0.0003652126 0.0003112306 1.220285e-04
 [333,] 0.0003762028 0.0003112655 1.263803e-04
 [334,] 0.0003773884 0.0003112711 1.269595e-04
 [335,] 0.0003371724 0.0003112614 1.130628e-04
 [336,] 0.0003116815 0.0003113238 1.038418e-04
 [337,] 0.0003329567 0.0003112619 1.116113e-04
 [338,] 0.0003145111 0.0003110621 1.052704e-04
 [339,] 0.0003034135 0.0003107104 1.011708e-04
 [340,] 0.0003091596 0.0003113524 1.027322e-04
 [341,] 0.0003179451 0.0003119535 1.078697e-04
 [342,] 0.0003180272 0.0003119553 1.079063e-04
 [343,] 0.0003361729 0.0003112740 1.128389e-04
 [344,] 0.0003202912 0.0003119626 1.087853e-04
 [345,] 0.0003394985 0.0003112842 1.140872e-04
 [346,] 0.0003416107 0.0003114686 1.160373e-04
 [347,] 0.0002949347 0.0003110227 3.859976e-03
 [348,] 0.0002952302 0.0003110227 7.840007e-03
 [349,] 0.0002956257 0.0003112127 9.833881e-05
 [350,] 0.0003387007 0.0003113009 1.139491e-04
 [351,] 0.0002952124 0.0003110086 5.877986e-03
 [352,] 0.0003384228 0.0003113091 1.139152e-04
 [353,] 0.0003465593 0.0003119188 1.173156e-04
 [354,] 0.0003121447 0.0003124600 1.035038e-04
 [355,] 0.0002956397 0.0003110028 7.334688e-03
 [356,] 0.0003215973 0.0003119571 1.092605e-04
 [357,] 0.0002953443 0.0003109973 4.728228e-03
 [358,] 0.0003368774 0.0003113597 1.137101e-04
 [359,] 0.0003369162 0.0003113335 1.135573e-04
 [360,] 0.0003384228 0.0003113497 1.141975e-04
 [361,] 0.0003192682 0.0003119447 1.083426e-04
 [362,] 0.0002954445 0.0003110012 6.125077e-03
 [363,] 0.0003088008 0.0003114385 1.026587e-04
 [364,] 0.0003087937 0.0003113740 1.026643e-04
 [365,] 0.0003192682 0.0003119186 1.082540e-04
 [366,] 0.0003398311 0.0003113663 1.147051e-04
 [367,] 0.0003058030 0.0003112407 1.024834e-04
 [368,] 0.0003595013 0.0003118613 1.190747e-04
 [369,] 0.0003354123 0.0003113241 1.129626e-04
 [370,] 0.0002953182 0.0003110323 1.017035e-02
 [371,] 0.0003091929 0.0003113438 1.027520e-04
 [372,] 0.0002979405 0.0003111809 9.945683e-05
 [373,] 0.0002955262 0.0003110157 9.977334e-03
 [374,] 0.0002961059 0.0003110345 2.678719e-03
 [375,] 0.0002958912 0.0003110345 2.338043e-03
 [376,] 0.0003352931 0.0003112698 1.123963e-04
 [377,] 0.0002956357 0.0003110238 5.315772e-04
 [378,] 0.0002969842 0.0003119200 2.038506e-03
 [379,] 0.0002957922 0.0003110315 1.962147e-03
 [380,] 0.0002956192 0.0003110345 1.661540e-03
 [381,] 0.0003171032 0.0003120185 1.077282e-04
 [382,] 0.0002956206 0.0003110157 1.625437e-03
 [383,] 0.0003182780 0.0003120088 1.081503e-04
 [384,] 0.0002959713 0.0003110145 2.568404e-03
 [385,] 0.0003371768 0.0003113401 1.136932e-04
 [386,] 0.0003234980 0.0003118854 1.083852e-04
 [387,] 0.0003203268 0.0003119448 1.087272e-04
 [388,] 0.0002952236 0.0003110211 9.282114e-03
 [389,] 0.0003393485 0.0003118765 1.133476e-04
 [390,] 0.0003212915 0.0003112197 1.069315e-04
 [391,] 0.0003160870 0.0003111979 1.052255e-04
 [392,] 0.0003484606 0.0003112514 1.166829e-04
 [393,] 0.0002951610 0.0003112293 9.220383e-04
 [394,] 0.0003284929 0.0003112150 1.097366e-04
 [395,] 0.0002943498 0.0003110593 5.126879e-04
 [396,] 0.0002943498 0.0003110685 5.530170e-04
 [397,] 0.0003226905 0.0003112319 1.078729e-04
 [398,] 0.0003276082 0.0003112427 1.096628e-04
 [399,] 0.0003519272 0.0003112673 1.180966e-04
 [400,] 0.0003391363 0.0003114246 1.118734e-04
 [401,] 0.0002952825 0.0003111056 9.841371e-05
 [402,] 0.0003222140 0.0003119421 1.094273e-04
 [403,] 0.0003082780 0.0003112662 1.025074e-04
 [404,] 0.0003174573 0.0003112361 1.061105e-04
 [405,] 0.0003104618 0.0003112575 1.033126e-04
 [406,] 0.0002943242 0.0003110551 4.159997e-04
 [407,] 0.0002943041 0.0003111305 7.952977e-04
 [408,] 0.0002943803 0.0003111380 7.399572e-04
 [409,] 0.0003126484 0.0003119956 1.059456e-04
 [410,] 0.0003019278 0.0003118726 1.006623e-04
 [411,] 0.0003086932 0.0003112576 1.026742e-04
 [412,] 0.0003152634 0.0003111946 1.050136e-04
 [413,] 0.0002947381 0.0003111676 8.652602e-03
 [414,] 0.0002952231 0.0003111595 2.213565e-04
 [415,] 0.0002943329 0.0003112016 1.829943e-04
 [416,] 0.0003086932 0.0003112831 1.026601e-04
 [417,] 0.0003086279 0.0003112589 1.026521e-04
 [418,] 0.0003195758 0.0003112291 1.067732e-04
 [419,] 0.0002942454 0.0003111228 1.033595e-03
 [420,] 0.0002943745 0.0003111356 2.227825e-04
 [421,] 0.0002946717 0.0003111841 5.722386e-03
 [422,] 0.0003166993 0.0003112002 1.055982e-04
 [423,] 0.0002946717 0.0003111386 4.557069e-03
 [424,] 0.0003078112 0.0003112624 1.029318e-04
 [425,] 0.0002957954 0.0003110402 3.292666e-04
 [426,] 0.0002951491 0.0003110337 4.907073e-04
 [427,] 0.0002956697 0.0003110051 1.980266e-04
 [428,] 0.0003137478 0.0003112249 1.047362e-04
 [429,] 0.0003102218 0.0003112415 1.036287e-04
 [430,] 0.0002942600 0.0003110685 8.116822e-04
 [431,] 0.0003201146 0.0003113204 1.083367e-04
 [432,] 0.0002943933 0.0003110296 8.451965e-04
 [433,] 0.0002942678 0.0003110175 4.942748e-04
 [434,] 0.0003172144 0.0003118603 1.072862e-04
 [435,] 0.0003086155 0.0003112911 1.026438e-04
 [436,] 0.0003080331 0.0003118610 1.021709e-04
 [437,] 0.0003086629 0.0003112922 1.026501e-04
 [438,] 0.0003204032 0.0003113061 1.075244e-04
 [439,] 0.0003375230 0.0003112808 1.134610e-04
 [440,] 0.0003086235 0.0003112772 1.026516e-04
 [441,] 0.0002948993 0.0003111070 1.212567e-02
 [442,] 0.0003086384 0.0003112728 1.026458e-04
 [443,] 0.0003086384 0.0003112728 1.026458e-04
 [444,] 0.0002950133 0.0003111379 1.526233e-02
 [445,] 0.0002965232 0.0003110260 3.667927e-02
 [446,] 0.0002956929 0.0003110797 4.846424e-02
 [447,] 0.0002943290 0.0003110499 6.310397e-04
 [448,] 0.0003206042 0.0003120480 1.091571e-04
 [449,] 0.0002950133 0.0003111321 1.402506e-02
 [450,] 0.0003155298 0.0003120318 1.071708e-04
 [451,] 0.0003145987 0.0003119836 1.066724e-04
 [452,] 0.0003083830 0.0003112347 1.029439e-04
 [453,] 0.0003083064 0.0003112816 1.025028e-04
 [454,] 0.0002957236 0.0003110785 1.358667e-02
 [455,] 0.0002952182 0.0003111033 1.405346e-02
 [456,] 0.0003291760 0.0003112971 1.106564e-04
 [457,] 0.0003537384 0.0003110630 6.642068e-04
 [458,] 0.0003218686 0.0003112447 1.077693e-04
 [459,] 0.0002951388 0.0003110270 8.756339e-03
 [460,] 0.0003209932 0.0003115038 1.085525e-04
 [461,] 0.0003210503 0.0003112746 1.076572e-04
 [462,] 0.0002954401 0.0003110214 9.847689e-03
 [463,] 0.0003423616 0.0003113177 1.154206e-04
 [464,] 0.0003409620 0.0003115396 1.160429e-04
 [465,] 0.0002958749 0.0003110450 8.223502e-04
 [466,] 0.0003089241 0.0003113044 1.026536e-04
 [467,] 0.0003384565 0.0003115214 1.150406e-04
 [468,] 0.0002942301 0.0003110099 9.740400e-04
 [469,] 0.0002954023 0.0003110225 1.977124e-02
 [470,] 0.0003142830 0.0003120292 1.066821e-04
 [471,] 0.0002948155 0.0003110591 4.845781e-03
 [472,] 0.0003095348 0.0003113461 1.028284e-04
 [473,] 0.0003339617 0.0003113332 1.124797e-04
 [474,] 0.0003354733 0.0003113267 1.129701e-04
 [475,] 0.0003089378 0.0003113722 1.026776e-04
 [476,] 0.0002951183 0.0003111566 1.050376e-02
 [477,] 0.0002951993 0.0003111902 1.510465e-02
 [478,] 0.0003329887 0.0003112607 1.116644e-04
 [479,] 0.0003135151 0.0003120054 1.063246e-04
 [480,] 0.0003280872 0.0003120116 1.118567e-04
 [481,] 0.0003083328 0.0003113014 1.025027e-04
 [482,] 0.0003203325 0.0003112357 1.071138e-04
 [483,] 0.0003297054 0.0003118970 1.104481e-04
 [484,] 0.0003120361 0.0003120223 1.057725e-04
 [485,] 0.0003296520 0.0003112674 1.105644e-04
 [486,] 0.0003112176 0.0003119066 1.051392e-04
 [487,] 0.0003296520 0.0003112530 1.103846e-04
 [488,] 0.0002961043 0.0003110865 6.663358e-02
 [489,] 0.0002963428 0.0003110625 9.877231e-05
 [490,] 0.0002958849 0.0003110848 6.181234e-02
 [491,] 0.0002963441 0.0003111116 1.269852e-01
 [492,] 0.0002962321 0.0003110273 5.665122e-02
 [493,] 0.0003184927 0.0003112891 1.068417e-04
 [494,] 0.0003135151 0.0003119876 1.062710e-04
 [495,] 0.0002963441 0.0003110586 9.039977e-02
 [496,] 0.0003310877 0.0003112720 1.111462e-04
 [497,] 0.0003310877 0.0003112485 1.109945e-04
 [498,] 0.0003325307 0.0003113201 1.119561e-04
 [499,] 0.0003325307 0.0003113201 1.119561e-04
 [500,] 0.0002963436 0.0003109968 3.802707e-02
 [501,] 0.0003086860 0.0003113130 1.025796e-04
 [502,] 0.0002952042 0.0003110186 8.270012e-03
 [503,] 0.0003050866 0.0003112937 1.020457e-04
 [504,] 0.0002952042 0.0003110063 7.784021e-03
 [505,] 0.0003034223 0.0003119224 1.021050e-04
 [506,] 0.0003252695 0.0003113400 1.094907e-04
 [507,] 0.0003208524 0.0003113485 1.079476e-04
 [508,] 0.0003127440 0.0003119383 1.058247e-04
 [509,] 0.0003131230 0.0003119383 1.059746e-04
 [510,] 0.0002952957 0.0003109911 5.625562e-03
 [511,] 0.0003079734 0.0003113870 1.033952e-04
 [512,] 0.0002967168 0.0003109865 3.257303e-02
 [513,] 0.0003131849 0.0003118969 1.047802e-04
 [514,] 0.0002952042 0.0003109908 5.298819e-03
 [515,] 0.0003071828 0.0003111846 1.024779e-04
 [516,] 0.0003029758 0.0003117800 1.014837e-04
 [517,] 0.0002964616 0.0003109970 1.943603e-02
 [518,] 0.0003066645 0.0003113818 1.028892e-04
 [519,] 0.0003029758 0.0003118699 1.018207e-04
 [520,] 0.0003120990 0.0003114233 1.050422e-04
 [521,] 0.0002950133 0.0003109850 2.728431e-03
 [522,] 0.0003029758 0.0003118743 1.018291e-04
 [523,] 0.0003034223 0.0003120130 1.022646e-04
 [524,] 0.0003102044 0.0003120424 1.050772e-04
 [525,] 0.0003027465 0.0003119054 1.017958e-04
 [526,] 0.0002952822 0.0003109875 3.309822e-03
 [527,] 0.0003038105 0.0003114521 1.006370e-04
 [528,] 0.0002952822 0.0003109875 3.309822e-03
 [529,] 0.0002964524 0.0003110033 1.511402e-02
 [530,] 0.0002962354 0.0003110050 1.179930e-02
 [531,] 0.0002954421 0.0003109851 4.740587e-03
 [532,] 0.0003214779 0.0003118929 1.075794e-04
 [533,] 0.0002953559 0.0003109850 4.587785e-03
 [534,] 0.0003074102 0.0003114458 1.032856e-04
 [535,] 0.0002971381 0.0003109947 3.407026e-02
 [536,] 0.0002968537 0.0003109944 3.012963e-02
 [537,] 0.0003182779 0.0003114412 1.073792e-04
 [538,] 0.0002954421 0.0003109935 4.891353e-03
 [539,] 0.0003280995 0.0003119146 1.100821e-04
 [540,] 0.0003098568 0.0003119612 1.047449e-04
 [541,] 0.0002952048 0.0003109948 3.449236e-03
 [542,] 0.0003024655 0.0003119258 1.017259e-04
 [543,] 0.0002952048 0.0003109937 3.732451e-03
 [544,] 0.0003088420 0.0003113593 1.026677e-04
 [545,] 0.0002952048 0.0003110035 3.421120e-03
 [546,] 0.0002966787 0.0003110034 3.459273e-03
 [547,] 0.0002958325 0.0003110031 3.514738e-03
 [548,] 0.0003061014 0.0003112406 1.018154e-04
 [549,] 0.0003025165 0.0003110956 1.009225e-04
 [550,] 0.0003088044 0.0003113671 1.026458e-04
 [551,] 0.0002952048 0.0003110047 3.289863e-03
 [552,] 0.0003113742 0.0003119311 1.043605e-04
 [553,] 0.0003018157 0.0003119275 1.014645e-04
 [554,] 0.0003043452 0.0003113097 1.014194e-04
 [555,] 0.0003020284 0.0003119258 1.015484e-04
 [556,] 0.0003013738 0.0003119310 1.012887e-04
 [557,] 0.0003037411 0.0003111923 1.017026e-04
 [558,] 0.0003040773 0.0003111228 1.015956e-04
 [559,] 0.0002946586 0.0003115863 9.809312e-05
 [560,] 0.0003117722 0.0003119519 1.046095e-04
 [561,] 0.0003043618 0.0003112412 1.012888e-04
 [562,] 0.0002950512 0.0003110204 1.326224e-03
 [563,] 0.0003087201 0.0003113648 1.026553e-04
 [564,] 0.0002950017 0.0003110196 1.183060e-03
 [565,] 0.0003045241 0.0003109526 1.012567e-04
 [566,] 0.0003109476 0.0003119565 1.043218e-04
 [567,] 0.0002950258 0.0003110188 1.293741e-03
 [568,] 0.0003108983 0.0003119588 1.043147e-04
 [569,] 0.0003138541 0.0003113583 1.041019e-04
 [570,] 0.0003156537 0.0003111302 1.056108e-04
 [571,] 0.0003138813 0.0003113546 1.041207e-04
 [572,] 0.0003146004 0.0003113719 1.042938e-04
 [573,] 0.0003146313 0.0003113350 1.044157e-04
 [574,] 0.0003146004 0.0003113679 1.043055e-04
 [575,] 0.0003041189 0.0003113203 1.013302e-04
 [576,] 0.0003032780 0.0003111099 1.011933e-04
 [577,] 0.0003035524 0.0003113347 1.009719e-04
 [578,] 0.0003134884 0.0003112726 1.044930e-04
 [579,] 0.0002950523 0.0003110308 1.274444e-03
 [580,] 0.0003035907 0.0003113281 1.009816e-04
 [581,] 0.0003035227 0.0003113304 1.009717e-04
 [582,] 0.0003210419 0.0003120130 1.083124e-04
 [583,] 0.0003145880 0.0003113579 1.043713e-04
 [584,] 0.0002950815 0.0003110457 1.110002e-03
 [585,] 0.0003128091 0.0003111369 1.044653e-04
 [586,] 0.0002951180 0.0003110533 2.587631e-03
 [587,] 0.0003080377 0.0003109979 1.022836e-04
 [588,] 0.0003206475 0.0003120356 1.082729e-04
 [589,] 0.0003414200 0.0003120180 1.153814e-04
 [590,] 0.0003177990 0.0003120115 1.071237e-04
 [591,] 0.0003003228 0.0003117962 1.002463e-04
 [592,] 0.0003058097 0.0003116570 1.015370e-04
 [593,] 0.0002944780 0.0003111973 9.801490e-05
 [594,] 0.0003102929 0.0003111981 1.034128e-04
 [595,] 0.0002942972 0.0003112001 9.792968e-05
 [596,] 0.0003113722 0.0003117226 1.043356e-04
 [597,] 0.0003101769 0.0003117239 1.029573e-04
 [598,] 0.0003101769 0.0003117233 1.029588e-04
 [599,] 0.0002944025 0.0003111843 9.797204e-05
 [600,] 0.0003102929 0.0003112190 1.036147e-04
 [601,] 0.0002943633 0.0003111819 9.794693e-05
 [602,] 0.0003018560 0.0003114834 1.007898e-04
 [603,] 0.0002944025 0.0003111876 9.797065e-05
 [604,] 0.0003120925 0.0003120003 1.048879e-04
 [605,] 0.0003105500 0.0003117225 1.030744e-04
 [606,] 0.0003099360 0.0003112157 1.034662e-04
 [607,] 0.0002944025 0.0003111762 9.795747e-05
 [608,] 0.0002944025 0.0003111762 9.795747e-05
 [609,] 0.0003096156 0.0003112192 1.033813e-04
 [610,] 0.0003092990 0.0003112228 1.032971e-04
 [611,] 0.0002943915 0.0003111828 9.796058e-05
 [612,] 0.0003106214 0.0003112218 1.037493e-04
 [613,] 0.0002943232 0.0003111777 9.792434e-05
 [614,] 0.0002943232 0.0003111768 9.792341e-05
 [615,] 0.0003207755 0.0003112407 1.073751e-04
 [616,] 0.0003005007 0.0003114375 1.011522e-04
 [617,] 0.0002944644 0.0003111716 9.797611e-05
 [618,] 0.0003192136 0.0003112497 1.069018e-04
 [619,] 0.0002945150 0.0003111694 9.799197e-05
 [620,] 0.0002945653 0.0003111681 9.800843e-05
 [621,] 0.0002945653 0.0003111668 9.800546e-05
 [622,] 0.0002945653 0.0003111668 9.800546e-05
 [623,] 0.0003178437 0.0003112613 1.065016e-04
 [624,] 0.0003067069 0.0003115204 1.026744e-04
 [625,] 0.0003222076 0.0003112593 1.080167e-04
 [626,] 0.0003226501 0.0003112513 1.081110e-04
 [627,] 0.0003226501 0.0003112651 1.082123e-04
 [628,] 0.0003212915 0.0003112525 1.076469e-04
 [629,] 0.0003212915 0.0003112509 1.076351e-04
 [630,] 0.0003212915 0.0003112509 1.076351e-04
 [631,] 0.0003217691 0.0003112509 1.078015e-04
 [632,] 0.0003074416 0.0003114908 1.028508e-04
 [633,] 0.0003223598 0.0003112494 1.079951e-04
 [634,] 0.0003212915 0.0003112509 1.076351e-04
 [635,] 0.0003192136 0.0003112541 1.069332e-04
 [636,] 0.0003208615 0.0003112509 1.074853e-04
 [637,] 0.0003264389 0.0003116363 1.101192e-04
 [638,] 0.0003208615 0.0003112335 1.073429e-04
 [639,] 0.0003074416 0.0003114922 1.028557e-04
 [640,] 0.0003103019 0.0003116814 1.031465e-04
 [641,] 0.0003203932 0.0003112923 1.075877e-04
 [642,] 0.0003199717 0.0003112923 1.074383e-04
 [643,] 0.0003199717 0.0003112923 1.074383e-04
 [644,] 0.0003199717 0.0003112902 1.074266e-04
 [645,] 0.0003187944 0.0003112923 1.070206e-04
 [646,] 0.0003033122 0.0003112323 1.019636e-04
 [647,] 0.0003199717 0.0003112902 1.074266e-04
 [648,] 0.0003196279 0.0003112902 1.073047e-04
 [649,] 0.0003119645 0.0003119550 1.047363e-04
 [650,] 0.0003068827 0.0003114922 1.026512e-04
 [651,] 0.0003171228 0.0003112967 1.064497e-04
 [652,] 0.0003190994 0.0003112923 1.071289e-04
 [653,] 0.0003171228 0.0003112967 1.064497e-04
 [654,] 0.0003190994 0.0003112923 1.071289e-04
 [655,] 0.0003190994 0.0003112923 1.071289e-04
 [656,] 0.0003190994 0.0003112923 1.071289e-04
 [657,] 0.0003167329 0.0003112967 1.063108e-04
 [658,] 0.0003186902 0.0003112923 1.069836e-04
 [659,] 0.0003186902 0.0003112946 1.069961e-04
 [660,] 0.0003070449 0.0003114922 1.027177e-04
 [661,] 0.0003167329 0.0003112967 1.063108e-04
 [662,] 0.0003070607 0.0003114949 1.027255e-04
 [663,] 0.0003167329 0.0003112967 1.063108e-04
 [664,] 0.0003186902 0.0003112923 1.069836e-04
 [665,] 0.0003151375 0.0003112967 1.057417e-04
 [666,] 0.0003051841 0.0003111692 1.025817e-04
 [667,] 0.0003186902 0.0003112946 1.069961e-04
 [668,] 0.0003179620 0.0003112862 1.066914e-04
 [669,] 0.0003119855 0.0003119139 1.047132e-04
 [670,] 0.0003186902 0.0003112946 1.069961e-04
 [671,] 0.0003186902 0.0003112946 1.069961e-04
 [672,] 0.0003186902 0.0003112946 1.069961e-04
 [673,] 0.0003186902 0.0003112946 1.069961e-04
 [674,] 0.0003048944 0.0003111503 1.024280e-04
 [675,] 0.0003163084 0.0003112989 1.061703e-04
 [676,] 0.0003186902 0.0003112946 1.069961e-04
 [677,] 0.0003186902 0.0003112862 1.069495e-04
 [678,] 0.0003182850 0.0003112923 1.068397e-04
 [679,] 0.0003182850 0.0003112967 1.068634e-04
 [680,] 0.0003182850 0.0003112967 1.068634e-04
 [681,] 0.0003182850 0.0003112967 1.068634e-04
 [682,] 0.0003182850 0.0003112967 1.068634e-04
 [683,] 0.0003182850 0.0003112967 1.068634e-04
 [684,] 0.0003182850 0.0003112967 1.068634e-04
 [685,] 0.0003186902 0.0003112946 1.069961e-04
 [686,] 0.0003182850 0.0003112946 1.068521e-04
 [687,] 0.0003182850 0.0003112946 1.068521e-04
 [688,] 0.0003182850 0.0003112946 1.068521e-04
 [689,] 0.0003186902 0.0003112946 1.069961e-04
 [690,] 0.0003162408 0.0003112989 1.061461e-04
 [691,] 0.0003182850 0.0003112967 1.068634e-04
 [692,] 0.0003182850 0.0003112967 1.068634e-04
 [693,] 0.0003186902 0.0003112974 1.070109e-04
 [694,] 0.0003186902 0.0003112989 1.070190e-04
 [695,] 0.0003171228 0.0003113032 1.064827e-04
 [696,] 0.0003190994 0.0003113010 1.071761e-04
 [697,] 0.0003190994 0.0003112946 1.071415e-04
 [698,] 0.0003051756 0.0003111181 1.024809e-04
 [699,] 0.0003182850 0.0003113010 1.068860e-04
 [700,] 0.0003167329 0.0003113032 1.063435e-04
 [701,] 0.0003171797 0.0003112989 1.064810e-04
 [702,] 0.0003171797 0.0003113194 1.065815e-04
 [703,] 0.0003048346 0.0003114927 1.018880e-04
 [704,] 0.0003179182 0.0003113032 1.067666e-04
 [705,] 0.0003100005 0.0003116784 1.030674e-04
 [706,] 0.0003175206 0.0003113147 1.066816e-04
 [707,] 0.0003159912 0.0003112882 1.060026e-04
 [708,] 0.0003175206 0.0003112882 1.065460e-04
 [709,] 0.0003109875 0.0003120691 1.039355e-04
 [710,] 0.0003175206 0.0003112902 1.065570e-04
 [711,] 0.0003163735 0.0003112800 1.060946e-04
 [712,] 0.0003159912 0.0003112902 1.060133e-04
 [713,] 0.0003159912 0.0003112902 1.060133e-04
 [714,] 0.0003156127 0.0003112923 1.058891e-04
 [715,] 0.0003156127 0.0003112946 1.059007e-04
 [716,] 0.0003159912 0.0003113010 1.060677e-04
 [717,] 0.0003163735 0.0003112882 1.061385e-04
 [718,] 0.0003067585 0.0003111152 1.030743e-04
 [719,] 0.0003167985 0.0003112989 1.063451e-04
 [720,] 0.0003063615 0.0003115078 1.025089e-04
 [721,] 0.0003156127 0.0003113079 1.059654e-04
 [722,] 0.0003159912 0.0003113054 1.060892e-04
 [723,] 0.0003174414 0.0003112989 1.065743e-04
 [724,] 0.0003159912 0.0003113079 1.061009e-04
 [725,] 0.0003156127 0.0003113101 1.059760e-04
 [726,] 0.0003156127 0.0003113124 1.059867e-04
 [727,] 0.0003159912 0.0003113147 1.061332e-04
 [728,] 0.0003159912 0.0003113147 1.061332e-04
 [729,] 0.0003159912 0.0003113170 1.061439e-04
 [730,] 0.0003156127 0.0003113194 1.060186e-04
 [731,] 0.0003163735 0.0003113156 1.062993e-04
 [732,] 0.0002942952 0.0003112025 9.790093e-05
 [733,] 0.0003188750 0.0003113278 1.072555e-04
 [734,] 0.0003184275 0.0003113204 1.070598e-04
 [735,] 0.0003188750 0.0003113278 1.072555e-04
 [736,] 0.0003104398 0.0003113589 1.042638e-04
 [737,] 0.0003172960 0.0003113278 1.066870e-04
 [738,] 0.0003184275 0.0003113106 1.070125e-04
 [739,] 0.0003175206 0.0003113204 1.067339e-04
 [740,] 0.0003175206 0.0003113306 1.067804e-04
 [741,] 0.0003175206 0.0003113306 1.067804e-04
 [742,] 0.0003159912 0.0003113690 1.063844e-04
 [743,] 0.0003156127 0.0003113690 1.062461e-04
 [744,] 0.0003182925 0.0003113519 1.071525e-04
 [745,] 0.0003175206 0.0003113547 1.068841e-04
 [746,] 0.0003175206 0.0003113574 1.068955e-04
 [747,] 0.0003179182 0.0003113410 1.069696e-04
 [748,] 0.0003179182 0.0003113410 1.069696e-04
 [749,] 0.0003163127 0.0003113574 1.064562e-04
 [750,] 0.0003187660 0.0003113574 1.073476e-04
 [751,] 0.0003067243 0.0003115094 1.026480e-04
 [752,] 0.0003191758 0.0003113410 1.074239e-04
 [753,] 0.0003171890 0.0003113719 1.068330e-04
 [754,] 0.0003187660 0.0003113602 1.073594e-04
 [755,] 0.0003191758 0.0003113407 1.074227e-04
 [756,] 0.0003067243 0.0003115094 1.026480e-04
 [757,] 0.0003197760 0.0003113776 1.077768e-04
 [758,] 0.0003202380 0.0003113714 1.079414e-04
 [759,] 0.0003171268 0.0003113602 1.067637e-04
 [760,] 0.0003179182 0.0003113602 1.070515e-04
 [761,] 0.0003171268 0.0003113602 1.067637e-04
 [762,] 0.0003171268 0.0003113630 1.067751e-04
 [763,] 0.0003171268 0.0003113630 1.067751e-04
 [764,] 0.0003159912 0.0003113630 1.063612e-04
 [765,] 0.0003171268 0.0003113692 1.067784e-04
 [766,] 0.0003171268 0.0003113692 1.067784e-04
 [767,] 0.0003017914 0.0003109964 1.008765e-04
 [768,] 0.0003107865 0.0003118915 1.040629e-04
 [769,] 0.0003171268 0.0003113723 1.067908e-04
 [770,] 0.0003175206 0.0003113601 1.068843e-04
 [771,] 0.0003175206 0.0003113751 1.069456e-04
 [772,] 0.0003058600 0.0003115267 1.023753e-04
 [773,] 0.0003175206 0.0003113751 1.069456e-04
 [774,] 0.0003175206 0.0003113751 1.069456e-04
 [775,] 0.0003106797 0.0003116687 1.033443e-04
 [776,] 0.0003175206 0.0003113421 1.068073e-04
 [777,] 0.0003099546 0.0003116689 1.031121e-04
 [778,] 0.0003175206 0.0003113528 1.068536e-04
 [779,] 0.0002983182 0.0003111965 9.938835e-05
 [780,] 0.0002985084 0.0003111976 9.946037e-05
 [781,] 0.0002985084 0.0003111956 9.945105e-05
 [782,] 0.0002985084 0.0003111956 9.945105e-05
 [783,] 0.0002986855 0.0003111930 9.949984e-05
 [784,] 0.0002983182 0.0003111965 9.938835e-05
 [785,] 0.0002981495 0.0003111956 9.932446e-05
 [786,] 0.0002978588 0.0003112005 9.921851e-05
 [787,] 0.0002987146 0.0003111997 9.951539e-05
 [788,] 0.0002978588 0.0003111980 9.920608e-05
 [789,] 0.0003064254 0.0003115267 1.025875e-04
 [790,] 0.0002985193 0.0003111972 9.943333e-05
 [791,] 0.0002987146 0.0003111964 9.949705e-05
 [792,] 0.0002987146 0.0003111964 9.949705e-05
 [793,] 0.0003064345 0.0003115187 1.025680e-04
 [794,] 0.0002986855 0.0003111855 9.939200e-05
 [795,] 0.0003013082 0.0003117857 1.005500e-04
 [796,] 0.0003179030 0.0003113405 1.069145e-04
 [797,] 0.0003099546 0.0003116762 1.030812e-04
 [798,] 0.0003175206 0.0003113483 1.068114e-04
 [799,] 0.0003060250 0.0003115171 1.024106e-04
 [800,] 0.0003106797 0.0003116781 1.033048e-04
 [801,] 0.0003183601 0.0003113457 1.071031e-04
 [802,] 0.0003183601 0.0003113457 1.071031e-04
 [803,] 0.0003183601 0.0003113457 1.071031e-04
 [804,] 0.0003167985 0.0003113483 1.065504e-04
 [805,] 0.0003183601 0.0003113457 1.071031e-04
 [806,] 0.0003187660 0.0003113457 1.072494e-04
 [807,] 0.0003188120 0.0003113670 1.073597e-04
 [808,] 0.0003167985 0.0003113483 1.065504e-04
 [809,] 0.0003183601 0.0003113432 1.070917e-04
 [810,] 0.0003183601 0.0003113511 1.071273e-04
 [811,] 0.0003193640 0.0003113534 1.074999e-04
 [812,] 0.0003065502 0.0003115171 1.026065e-04
 [813,] 0.0003167985 0.0003113405 1.065163e-04
 [814,] 0.0003173131 0.0003113432 1.067142e-04
 [815,] 0.0003177088 0.0003113432 1.068569e-04
 [816,] 0.0003068264 0.0003115125 1.026954e-04
 [817,] 0.0003197188 0.0003113211 1.074732e-04
 [818,] 0.0003193038 0.0003113356 1.073955e-04
 [819,] 0.0003201800 0.0003113188 1.076262e-04
 [820,] 0.0003098084 0.0003116816 1.030198e-04
 [821,] 0.0003193038 0.0003113467 1.074231e-04
 [822,] 0.0003067896 0.0003115344 1.027369e-04
 [823,] 0.0003187660 0.0003113494 1.072422e-04
 [824,] 0.0003187660 0.0003113467 1.072296e-04
 [825,] 0.0003191758 0.0003113467 1.073771e-04
 [826,] 0.0003196312 0.0003113346 1.074829e-04
 [827,] 0.0003191758 0.0003113442 1.073656e-04
 [828,] 0.0003191758 0.0003113442 1.073656e-04
 [829,] 0.0003205139 0.0003113370 1.078108e-04
 [830,] 0.0003057867 0.0003115054 1.022621e-04
 [831,] 0.0003200493 0.0003113370 1.076443e-04
 [832,] 0.0003200493 0.0003113297 1.076081e-04
 [833,] 0.0003191758 0.0003113346 1.073197e-04
 [834,] 0.0003095234 0.0003116875 1.029150e-04
 [835,] 0.0003196312 0.0003113314 1.074406e-04
 [836,] 0.0003191758 0.0003113382 1.073119e-04
 [837,] 0.0003110271 0.0003119150 1.041922e-04
 [838,] 0.0003191758 0.0003113202 1.072201e-04
 [839,] 0.0003183601 0.0003113269 1.069638e-04
 [840,] 0.0003098084 0.0003116914 1.029975e-04
 [841,] 0.0003094500 0.0003116971 1.028686e-04
 [842,] 0.0003187660 0.0003113223 1.070853e-04
 [843,] 0.0003187660 0.0003113202 1.070741e-04
 [844,] 0.0003174546 0.0003119393 1.073210e-04
 [845,] 0.0003268003 0.0003112931 1.095021e-04
 [846,] 0.0003013449 0.0003113789 1.002795e-04
 [847,] 0.0002943264 0.0003111901 9.790131e-05
 [848,] 0.0002947039 0.0003113605 9.810558e-05
 [849,] 0.0002949140 0.0003113748 9.806202e-05
 [850,] 0.0002966567 0.0003114698 9.794471e-05
 [851,] 0.0002965320 0.0003118377 9.787746e-05
 [852,] 0.0002966138 0.0003118242 9.788643e-05
 [853,] 0.0003062736 0.0003113603 1.025435e-04
 [854,] 0.0002970683 0.0003116281 9.796912e-05
 [855,] 0.0002969314 0.0003117911 9.792401e-05
 [856,] 0.0003039829 0.0003115679 1.003106e-04
 [857,] 0.0002969314 0.0003118044 9.792203e-05
 [858,] 0.0002974893 0.0003111384 9.817644e-05
 [859,] 0.0002974893 0.0003118522 9.797560e-05
 [860,] 0.0002973263 0.0003118898 9.794873e-05
 [861,] 0.0002973263 0.0003119844 9.793404e-05
 [862,] 0.0002973506 0.0003119324 9.794478e-05
 [863,] 0.0002973506 0.0003119713 9.793876e-05
 [864,] 0.0002970421 0.0003119402 9.790929e-05
 [865,] 0.0002971822 0.0003119546 9.792231e-05
 [866,] 0.0003063367 0.0003114603 1.026805e-04
 [867,] 0.0002970421 0.0003119674 9.790576e-05
 [868,] 0.0002970421 0.0003119529 9.790762e-05
 [869,] 0.0003043052 0.0003115399 1.004583e-04
 [870,] 0.0003064655 0.0003114603 1.027436e-04
 [871,] 0.0003065090 0.0003114603 1.027818e-04
 [872,] 0.0003064410 0.0003114821 1.027706e-04
 [873,] 0.0003043052 0.0003115376 1.004630e-04
 [874,] 0.0002970421 0.0003119402 9.790929e-05
 [875,] 0.0002968926 0.0003118575 9.790453e-05
 [876,] 0.0002970421 0.0003118855 9.791673e-05
 [877,] 0.0002970421 0.0003118855 9.791673e-05
 [878,] 0.0003043052 0.0003115445 1.004488e-04
 [879,] 0.0002967608 0.0003119280 9.788307e-05
 [880,] 0.0002968926 0.0003118855 9.790090e-05
 [881,] 0.0003043052 0.0003115422 1.004536e-04
 [882,] 0.0002970651 0.0003118575 9.792328e-05
 [883,] 0.0002970421 0.0003118575 9.792072e-05
 [884,] 0.0002970421 0.0003118575 9.792072e-05
 [885,] 0.0003040006 0.0003115399 1.003703e-04
 [886,] 0.0002966537 0.0003118203 9.788513e-05
 [887,] 0.0002961386 0.0003117944 9.784591e-05
 [888,] 0.0003019465 0.0003115356 9.978965e-05
 [889,] 0.0002953743 0.0003118312 9.770689e-05
 [890,] 0.0002961386 0.0003118340 9.784337e-05
 [891,] 0.0002962500 0.0003118996 9.784595e-05
 [892,] 0.0003014189 0.0003115445 9.962462e-05
 [893,] 0.0003059778 0.0003113729 1.024194e-04
 [894,] 0.0002959339 0.0003117556 9.783664e-05
 [895,] 0.0003016804 0.0003115376 9.971041e-05
 [896,] 0.0002962687 0.0003118203 9.785277e-05
 [897,] 0.0002961386 0.0003118080 9.784501e-05
 [898,] 0.0002961566 0.0003118203 9.784532e-05
 [899,] 0.0002961386 0.0003118108 9.784483e-05
 [900,] 0.0002961386 0.0003118203 9.784423e-05
 [901,] 0.0003014189 0.0003115445 9.962462e-05
 [902,] 0.0003059778 0.0003114121 1.024509e-04
 [903,] 0.0002954514 0.0003118780 9.783445e-05
 [904,] 0.0002954514 0.0003118506 9.783371e-05
 [905,] 0.0002946968 0.0003117792 9.797652e-05
 [906,] 0.0002998499 0.0003115481 9.920813e-05
 [907,] 0.0003003545 0.0003115504 9.934389e-05
 [908,] 0.0002952888 0.0003118343 9.784130e-05
 [909,] 0.0002952888 0.0003117795 9.783876e-05
 [910,] 0.0002959750 0.0003123759 9.783528e-05
 [911,] 0.0002992409 0.0003115547 9.903311e-05
 [912,] 0.0002947624 0.0003118777 9.842203e-05
 [913,] 0.0002951961 0.0003121520 9.888697e-05
 [914,] 0.0002955444 0.0003119112 9.894961e-05
 [915,] 0.0002955444 0.0003119574 9.898123e-05
 [916,] 0.0002954519 0.0003119614 9.893032e-05
 [917,] 0.0002955444 0.0003119614 9.898398e-05
 [918,] 0.0002946472 0.0003119036 9.831786e-05
 [919,] 0.0002946117 0.0003119184 9.827190e-05
 [920,] 0.0002953481 0.0003119301 9.884861e-05
 [921,] 0.0003110822 0.0003118711 1.038720e-04
 [922,] 0.0002958205 0.0003119707 9.914519e-05
 [923,] 0.0002951286 0.0003120448 9.878054e-05
 [924,] 0.0002951282 0.0003119933 9.874919e-05
 [925,] 0.0002956325 0.0003119614 9.903415e-05
 [926,] 0.0002951457 0.0003119388 9.872908e-05
 [927,] 0.0002952205 0.0003119388 9.877634e-05
 [928,] 0.0003103949 0.0003125387 1.033244e-04
 [929,] 0.0002966945 0.0003119842 9.960486e-05
 [930,] 0.0002976170 0.0003119504 1.000180e-04
 [931,] 0.0003108917 0.0003118625 1.036531e-04
 [932,] 0.0003108547 0.0003118299 1.036591e-04
 [933,] 0.0002961341 0.0003120591 9.937736e-05
 [934,] 0.0002964063 0.0003120547 9.951822e-05
 [935,] 0.0002960262 0.0003119900 9.926734e-05
 [936,] 0.0002958400 0.0003120098 9.918091e-05
 [937,] 0.0002954448 0.0003120219 9.896259e-05
 [938,] 0.0002953651 0.0003120177 9.891170e-05
 [939,] 0.0003109758 0.0003118768 1.038464e-04
 [940,] 0.0002955527 0.0003120219 9.902637e-05
 [941,] 0.0002956413 0.0003120219 9.907764e-05
 [942,] 0.0002955527 0.0003120019 9.901307e-05
 [943,] 0.0002955527 0.0003120140 9.902109e-05
 [944,] 0.0003088794 0.0003112092 1.028086e-04
 [945,] 0.0002954368 0.0003120098 9.895001e-05
 [946,] 0.0003110699 0.0003117489 1.031280e-04
 [947,] 0.0002954437 0.0003119978 9.903279e-05
 [948,] 0.0002952433 0.0003119951 9.891996e-05
 [949,] 0.0002955454 0.0003119831 9.907940e-05
 [950,] 0.0002956513 0.0003119951 9.914533e-05
 [951,] 0.0002949558 0.0003119831 9.874250e-05
 [952,] 0.0002952433 0.0003119705 9.890166e-05
 [953,] 0.0002953365 0.0003119672 9.895324e-05
 [954,] 0.0002952587 0.0003119753 9.891520e-05
 [955,] 0.0002955554 0.0003119555 9.906425e-05
 [956,] 0.0002952539 0.0003118987 9.885886e-05
 [957,] 0.0002952472 0.0003119362 9.888158e-05
 [958,] 0.0002952472 0.0003119325 9.887900e-05
 [959,] 0.0002943223 0.0003108742 9.781896e-05
 [960,] 0.0003108796 0.0003118822 1.037501e-04
 [961,] 0.0003109727 0.0003119789 1.039039e-04
 [962,] 0.0002944607 0.0003108754 9.787285e-05
 [963,] 0.0002945098 0.0003108733 9.787594e-05
 [964,] 0.0002945098 0.0003108733 9.787594e-05
 [965,] 0.0002945098 0.0003108733 9.787594e-05
 [966,] 0.0002945992 0.0003108734 9.790758e-05
 [967,] 0.0003194539 0.0003115805 1.056002e-04
 [968,] 0.0002946601 0.0003108744 9.793808e-05
 [969,] 0.0002945028 0.0003108739 9.788017e-05
 [970,] 0.0002944544 0.0003108744 9.786648e-05
 [971,] 0.0002944090 0.0003108810 9.786665e-05
 [972,] 0.0002944544 0.0003108819 9.788604e-05
 [973,] 0.0002944544 0.0003108741 9.786506e-05
 [974,] 0.0002946701 0.0003118612 9.832788e-05
 [975,] 0.0003073157 0.0003111484 1.022340e-04
 [976,] 0.0002962992 0.0003125491 9.878239e-05
 [977,] 0.0002968180 0.0003118984 9.826273e-05
 [978,] 0.0003109965 0.0003118294 1.038011e-04
 [979,] 0.0002998414 0.0003107160 9.946365e-05
 [980,] 0.0003109609 0.0003118817 1.038105e-04
 [981,] 0.0002965852 0.0003119140 9.821661e-05
 [982,] 0.0002998152 0.0003107032 9.946410e-05
 [983,] 0.0002997691 0.0003106976 9.946695e-05
 [984,] 0.0003109515 0.0003118991 1.038086e-04
 [985,] 0.0002999667 0.0003106914 9.946881e-05
 [986,] 0.0002999322 0.0003106825 9.946708e-05
 [987,] 0.0002997491 0.0003106825 9.946812e-05
 [988,] 0.0002997312 0.0003106853 9.947130e-05
 [989,] 0.0002988795 0.0003117911 9.813818e-05
 [990,] 0.0002997312 0.0003106793 9.947065e-05
 [991,] 0.0002997491 0.0003106793 9.946786e-05
 [992,] 0.0002997312 0.0003106853 9.947130e-05
 [993,] 0.0002997312 0.0003106914 9.947197e-05
 [994,] 0.0002997312 0.0003106914 9.947197e-05
 [995,] 0.0003109532 0.0003119536 1.038360e-04
 [996,] 0.0003007712 0.0003121365 1.008267e-04
 [997,] 0.0002999461 0.0003107032 9.946650e-05
 [998,] 0.0002988795 0.0003119500 9.810430e-05
 [999,] 0.0002964178 0.0003120020 9.816599e-05
[1000,] 0.0002997153 0.0003107388 9.948252e-05
[1001,] 0.0002998414 0.0003107519 9.946463e-05
[1002,] 0.0002998999 0.0003107872 9.946369e-05
[1003,] 0.0002999322 0.0003107947 9.946343e-05
[1004,] 0.0002999667 0.0003108100 9.946352e-05
[1005,] 0.0003003173 0.0003124467 1.003914e-04
[1006,] 0.0002942354 0.0003123919 9.831402e-05
[1007,] 0.0002960787 0.0003129260 1.001503e-04
[1008,] 0.0002950452 0.0003106808 9.802163e-05
[1009,] 0.0003010457 0.0003149833 1.007047e-04
[1010,] 0.0002951734 0.0003111572 9.828573e-05
[1011,] 0.0003084123 0.0003121033 1.030612e-04
[1012,] 0.0003041033 0.0003164195 1.044271e-04
[1013,] 0.0003083991 0.0003119367 1.029705e-04
[1014,] 0.0002962699 0.0003133613 1.005321e-04
[1015,] 0.0003053382 0.0003155293 1.050878e-04
[1016,] 0.0002960935 0.0003123307 9.776555e-05
[1017,] 0.0003020376 0.0003177524 9.929855e-05
[1018,] 0.0003029598 0.0003161996 1.035019e-04
[1019,] 0.0003036541 0.0003159175 1.041122e-04
[1020,] 0.0003027034 0.0003114612 1.003773e-04
[1021,] 0.0003129317 0.0003118992 1.041161e-04
[1022,] 0.0003027034 0.0003114451 1.003949e-04
[1023,] 0.0003004345 0.0003156864 9.936463e-05
[1024,] 0.0003015342 0.0003157671 9.901063e-05
[1025,] 0.0003014158 0.0003154960 9.900606e-05
[1026,] 0.0003018914 0.0003155311 9.898568e-05
[1027,] 0.0003015342 0.0003155631 9.900217e-05
[1028,] 0.0003015342 0.0003154960 9.899959e-05
[1029,] 0.0003015342 0.0003155513 9.900171e-05
[1030,] 0.0002985032 0.0003107162 9.892345e-05
[1031,] 0.0003004307 0.0003153519 9.920394e-05
[1032,] 0.0003037153 0.0003149193 1.036924e-04
[1033,] 0.0003020173 0.0003154669 9.898051e-05
[1034,] 0.0003003325 0.0003155393 9.923543e-05
[1035,] 0.0003002463 0.0003152345 9.922081e-05
[1036,] 0.0002961864 0.0003110979 9.855589e-05
[1037,] 0.0002960739 0.0003111072 9.852240e-05
[1038,] 0.0003007912 0.0003113877 1.004223e-04
[1039,] 0.0003087015 0.0003113265 1.028611e-04
[1040,] 0.0003087761 0.0003113252 1.028855e-04
[1041,] 0.0003087761 0.0003113252 1.028855e-04
[1042,] 0.0003087248 0.0003113252 1.028681e-04
[1043,] 0.0003086826 0.0003113212 1.028405e-04
[1044,] 0.0003087277 0.0003113212 1.028585e-04
[1045,] 0.0003087248 0.0003113212 1.028604e-04
[1046,] 0.0003086582 0.0003113186 1.028259e-04
[1047,] 0.0003087277 0.0003113173 1.028510e-04
[1048,] 0.0003087277 0.0003113173 1.028510e-04
[1049,] 0.0003086826 0.0003113161 1.028308e-04
[1050,] 0.0003084004 0.0003113161 1.027142e-04
[1051,] 0.0003083822 0.0003113149 1.027046e-04
[1052,] 0.0003085698 0.0003113114 1.027768e-04
[1053,] 0.0003086363 0.0003113114 1.028030e-04
[1054,] 0.0003086363 0.0003113114 1.028030e-04
[1055,] 0.0003064098 0.0003108252 1.026634e-04
[1056,] 0.0003087277 0.0003113102 1.028363e-04
[1057,] 0.0003087277 0.0003113092 1.028340e-04
[1058,] 0.0003087277 0.0003113080 1.028315e-04
[1059,] 0.0003087277 0.0003113097 1.028259e-04
[1060,] 0.0003087050 0.0003113087 1.028147e-04
[1061,] 0.0003087050 0.0003113087 1.028147e-04
[1062,] 0.0003035356 0.0003149066 1.035247e-04
[1063,] 0.0003157194 0.0003111062 1.065108e-04
[1064,] 0.0003087050 0.0003113067 1.028100e-04
[1065,] 0.0003087050 0.0003113067 1.028100e-04
[1066,] 0.0003087050 0.0003113067 1.028100e-04
[1067,] 0.0003087050 0.0003113067 1.028100e-04
[1068,] 0.0003087050 0.0003113067 1.028100e-04
[1069,] 0.0003087420 0.0003113190 1.028688e-04
[1070,] 0.0003086826 0.0003113030 1.027922e-04
[1071,] 0.0003086826 0.0003113048 1.027968e-04
[1072,] 0.0003087050 0.0003113058 1.028078e-04
[1073,] 0.0003087050 0.0003113039 1.028032e-04
[1074,] 0.0003087050 0.0003113030 1.028007e-04
[1075,] 0.0003087050 0.0003113292 1.028496e-04
[1076,] 0.0003087277 0.0003113039 1.028118e-04
[1077,] 0.0003087050 0.0003113203 1.028314e-04
[1078,] 0.0003087995 0.0003113191 1.028656e-04
[1079,] 0.0003087277 0.0003113005 1.027758e-04
[1080,] 0.0003087277 0.0003112980 1.027661e-04
[1081,] 0.0003084655 0.0003112944 1.026563e-04
[1082,] 0.0003084655 0.0003112944 1.026563e-04
[1083,] 0.0002989605 0.0003112298 9.992054e-05
[1084,] 0.0003087506 0.0003112959 1.027336e-04
[1085,] 0.0003080552 0.0003112886 1.024417e-04
[1086,] 0.0003142048 0.0003124470 1.016336e-04
[1087,] 0.0003015388 0.0003115651 1.010585e-04
[1088,] 0.0003002341 0.0003112367 1.004781e-04
[1089,] 0.0003004479 0.0003112367 1.005613e-04
[1090,] 0.0003015388 0.0003115651 1.010585e-04
[1091,] 0.0003047470 0.0003136672 1.035588e-04
[1092,] 0.0003089166 0.0003112909 1.026927e-04
[1093,] 0.0003079027 0.0003112963 1.023878e-04
[1094,] 0.0003084854 0.0003113062 1.025334e-04
[1095,] 0.0003085077 0.0003113044 1.025425e-04
[1096,] 0.0002996559 0.0003112372 1.002527e-04
[1097,] 0.0003051343 0.0003106945 1.018145e-04
[1098,] 0.0003087506 0.0003113062 1.026071e-04
[1099,] 0.0003048172 0.0003106974 1.017158e-04
[1100,] 0.0003080872 0.0003113003 1.024238e-04
[1101,] 0.0003054690 0.0003106717 1.018830e-04
[1102,] 0.0003058657 0.0003106691 1.020081e-04
[1103,] 0.0003051383 0.0003106643 1.017277e-04
[1104,] 0.0002996585 0.0003112232 1.002393e-04
[1105,] 0.0003080894 0.0003112956 1.024242e-04
[1106,] 0.0002996585 0.0003112479 1.002850e-04
[1107,] 0.0003089181 0.0003112908 1.026740e-04
[1108,] 0.0003139898 0.0003126420 1.015011e-04
[1109,] 0.0003087942 0.0003113050 1.026174e-04
[1110,] 0.0003055834 0.0003145666 1.047246e-04
[1111,] 0.0003146405 0.0003123088 1.017917e-04
[1112,] 0.0003031348 0.0003115720 1.017581e-04
[1113,] 0.0003135651 0.0003121348 1.016733e-04
[1114,] 0.0003050188 0.0003148782 1.044600e-04
[1115,] 0.0003086641 0.0003114973 1.025003e-04
[1116,] 0.0002994110 0.0003112285 1.001753e-04
[1117,] 0.0003087050 0.0003114924 1.025022e-04
[1118,] 0.0003082186 0.0003113440 1.024235e-04
[1119,] 0.0003090233 0.0003114994 1.025706e-04
[1120,] 0.0003128428 0.0003124963 1.013519e-04
[1121,] 0.0003069846 0.0003106525 1.019160e-04
[1122,] 0.0003052353 0.0003106545 1.012552e-04
[1123,] 0.0002991448 0.0003112527 1.001206e-04
[1124,] 0.0003091757 0.0003119088 1.047825e-04
[1125,] 0.0003112639 0.0003115397 1.036198e-04
[1126,] 0.0003117535 0.0003114544 1.034910e-04
[1127,] 0.0003126534 0.0003124570 1.013108e-04
[1128,] 0.0002993323 0.0003112214 1.001546e-04
[1129,] 0.0003046006 0.0003106945 1.007403e-04
[1130,] 0.0003050961 0.0003141105 1.039388e-04
[1131,] 0.0002992435 0.0003112146 1.001189e-04
[1132,] 0.0002991092 0.0003112146 1.000651e-04
[1133,] 0.0002999264 0.0003112069 1.003765e-04
[1134,] 0.0003059055 0.0003106910 1.010935e-04
[1135,] 0.0003047250 0.0003106341 1.008697e-04
[1136,] 0.0003083063 0.0003114943 1.023430e-04
[1137,] 0.0003082367 0.0003115034 1.023275e-04
[1138,] 0.0002997159 0.0003112267 1.003287e-04
[1139,] 0.0002989563 0.0003112228 1.000171e-04
[1140,] 0.0003042066 0.0003142799 1.033560e-04
[1141,] 0.0002989800 0.0003112430 1.000592e-04
[1142,] 0.0003080261 0.0003106260 1.019770e-04
[1143,] 0.0003082372 0.0003117409 1.022765e-04
[1144,] 0.0003077028 0.0003114206 1.022397e-04
[1145,] 0.0003054780 0.0003106158 1.012768e-04
[1146,] 0.0003054780 0.0003106158 1.012768e-04
[1147,] 0.0003180110 0.0003127039 1.022432e-04
[1148,] 0.0003042190 0.0003106654 1.006972e-04
[1149,] 0.0003056962 0.0003106692 1.011374e-04
[1150,] 0.0003053710 0.0003106671 1.010477e-04
[1151,] 0.0003011652 0.0003118124 1.011877e-04
[1152,] 0.0003083472 0.0003115567 1.023610e-04
[1153,] 0.0003142710 0.0003119002 1.019777e-04
[1154,] 0.0003049894 0.0003106812 1.015312e-04
[1155,] 0.0003154855 0.0003120287 1.079843e-04
[1156,] 0.0003024460 0.0003115784 1.006222e-04
[1157,] 0.0003080556 0.0003117316 1.025540e-04
[1158,] 0.0003012024 0.0003167314 1.031180e-04
[1159,] 0.0003013936 0.0003167822 1.033727e-04
[1160,] 0.0003193479 0.0003115899 1.080026e-04
[1161,] 0.0002981763 0.0003115628 9.995748e-05
[1162,] 0.0003025750 0.0003114893 1.005933e-04
[1163,] 0.0003009906 0.0003164805 1.027349e-04
[1164,] 0.0003009063 0.0003166803 1.026841e-04
[1165,] 0.0003109581 0.0003145643 1.062900e-04
[1166,] 0.0003263000 0.0003117612 1.046265e-04
[1167,] 0.0003022342 0.0003114582 1.006147e-04
[1168,] 0.0003023359 0.0003114525 1.005447e-04
[1169,] 0.0003009918 0.0003164377 1.027216e-04
[1170,] 0.0002976378 0.0003117413 9.990827e-05
[1171,] 0.0003367325 0.0003129275 1.194950e-04
[1172,] 0.0003102642 0.0003143009 1.055302e-04
[1173,] 0.0002977638 0.0003117632 9.999140e-05
[1174,] 0.0003388655 0.0003125068 1.195524e-04
[1175,] 0.0003505754 0.0003111295 1.209277e-04
[1176,] 0.0003024109 0.0003114670 1.005398e-04
[1177,] 0.0003024328 0.0003114670 1.005396e-04
[1178,] 0.0002983793 0.0003116788 1.002271e-04
[1179,] 0.0003457501 0.0003111841 1.192692e-04
[1180,] 0.0003494928 0.0003111503 1.205881e-04
[1181,] 0.0003029514 0.0003114580 1.005958e-04
[1182,] 0.0003339815 0.0003127732 1.180284e-04
[1183,] 0.0003022628 0.0003114699 1.005645e-04
[1184,] 0.0003022732 0.0003114669 1.005592e-04
[1185,] 0.0003276107 0.0003132853 1.161206e-04
[1186,] 0.0003024770 0.0003114070 1.004278e-04
[1187,] 0.0003314587 0.0003130431 1.174185e-04
[1188,] 0.0003024805 0.0003114580 1.005409e-04
[1189,] 0.0003137113 0.0003118979 1.065508e-04
[1190,] 0.0003472986 0.0003117327 1.214811e-04
[1191,] 0.0003023754 0.0003117533 1.005668e-04
[1192,] 0.0003115897 0.0003137189 1.063360e-04
[1193,] 0.0003004211 0.0003119410 1.014090e-04
[1194,] 0.0003115149 0.0003129057 1.057267e-04
[1195,] 0.0003115647 0.0003131128 1.059044e-04
[1196,] 0.0003285509 0.0003127678 1.156665e-04
[1197,] 0.0003285509 0.0003127495 1.156350e-04
[1198,] 0.0003026145 0.0003113625 1.005271e-04
[1199,] 0.0003338334 0.0003128047 1.180028e-04
[1200,] 0.0003331639 0.0003128047 1.177158e-04
[1201,] 0.0003318444 0.0003128047 1.171493e-04
[1202,] 0.0003008993 0.0003140521 1.018408e-04
[1203,] 0.0003164581 0.0003115575 1.067674e-04
[1204,] 0.0003300316 0.0003128419 1.164337e-04
[1205,] 0.0003300316 0.0003128419 1.164337e-04
[1206,] 0.0003300316 0.0003128419 1.164337e-04
[1207,] 0.0003300316 0.0003128419 1.164337e-04
[1208,] 0.0003306704 0.0003127850 1.166093e-04
[1209,] 0.0003287731 0.0003128419 1.158894e-04
[1210,] 0.0003193614 0.0003115818 1.079349e-04
[1211,] 0.0003150512 0.0003113808 1.040776e-04
[1212,] 0.0003171476 0.0003115982 1.071583e-04
[1213,] 0.0002962860 0.0003119246 9.923829e-05
[1214,] 0.0003010565 0.0003148455 1.023478e-04
[1215,] 0.0003176392 0.0003109201 1.036612e-04
[1216,] 0.0003180236 0.0003109201 1.037648e-04
[1217,] 0.0003009540 0.0003150031 1.022996e-04
[1218,] 0.0003009056 0.0003152020 1.023225e-04
[1219,] 0.0003009540 0.0003151888 1.023753e-04
[1220,] 0.0003341279 0.0003131047 1.186697e-04
[1221,] 0.0003444065 0.0003129288 1.227598e-04
[1222,] 0.0003424283 0.0003129288 1.219162e-04
[1223,] 0.0003424283 0.0003129288 1.219162e-04
[1224,] 0.0003444065 0.0003129098 1.227209e-04
[1225,] 0.0003444065 0.0003129098 1.227209e-04
[1226,] 0.0003009056 0.0003149730 1.022302e-04
[1227,] 0.0003444065 0.0003129684 1.228406e-04
[1228,] 0.0003444065 0.0003129458 1.227945e-04
[1229,] 0.0003473105 0.0003128753 1.238622e-04
[1230,] 0.0003465410 0.0003128566 1.234963e-04
[1231,] 0.0003340159 0.0003109622 1.081108e-04
[1232,] 0.0003414832 0.0003128753 1.214064e-04
[1233,] 0.0003414832 0.0003128753 1.214064e-04
[1234,] 0.0003422270 0.0003128753 1.217232e-04
[1235,] 0.0003414832 0.0003128566 1.213689e-04
[1236,] 0.0003414832 0.0003128566 1.213689e-04
[1237,] 0.0003419618 0.0003128753 1.216102e-04
[1238,] 0.0003009056 0.0003147649 1.021457e-04
[1239,] 0.0003012999 0.0003147649 1.025683e-04
[1240,] 0.0003013618 0.0003147649 1.026292e-04
[1241,] 0.0003012999 0.0003147649 1.025683e-04
[1242,] 0.0003008589 0.0003147649 1.020903e-04
[1243,] 0.0003008589 0.0003147649 1.020903e-04
[1244,] 0.0003365201 0.0003109114 1.089323e-04
[1245,] 0.0003115957 0.0003140435 1.065498e-04
[1246,] 0.0002972254 0.0003117102 9.777486e-05
[1247,] 0.0003029908 0.0003119165 1.022548e-04
[1248,] 0.0003008589 0.0003146773 1.020550e-04
[1249,] 0.0003008589 0.0003146773 1.020550e-04
[1250,] 0.0003109154 0.0003115682 1.032349e-04
[1251,] 0.0003008589 0.0003146482 1.020432e-04
[1252,] 0.0003018838 0.0003119544 1.017511e-04
[1253,] 0.0003008589 0.0003146482 1.020432e-04
[1254,] 0.0003008589 0.0003146482 1.020432e-04
[1255,] 0.0002963206 0.0003115549 9.769601e-05
[1256,] 0.0003008589 0.0003146482 1.020432e-04
[1257,] 0.0003008589 0.0003146482 1.020432e-04
[1258,] 0.0003032881 0.0003141009 1.035511e-04
[1259,] 0.0003013453 0.0003146482 1.025610e-04
[1260,] 0.0003011665 0.0003146193 1.023699e-04
[1261,] 0.0003012838 0.0003146482 1.025008e-04
[1262,] 0.0003349592 0.0003128580 1.185840e-04
[1263,] 0.0003011665 0.0003146482 1.023825e-04
[1264,] 0.0003012838 0.0003146193 1.024880e-04
[1265,] 0.0003199209 0.0003116095 1.082663e-04
[1266,] 0.0003011665 0.0003146193 1.023699e-04
[1267,] 0.0003011679 0.0003117624 1.012106e-04
[1268,] 0.0003011665 0.0003145617 1.023450e-04
[1269,] 0.0003008589 0.0003145617 1.020082e-04
[1270,] 0.0003008142 0.0003145617 1.019544e-04
[1271,] 0.0003011665 0.0003145331 1.023325e-04
[1272,] 0.0003011665 0.0003145331 1.023325e-04
[1273,] 0.0003011665 0.0003145331 1.023325e-04
[1274,] 0.0003011665 0.0003145331 1.023325e-04
[1275,] 0.0003022098 0.0003117769 1.017415e-04
[1276,] 0.0003011106 0.0003143019 1.021727e-04
[1277,] 0.0003007712 0.0003145617 1.019012e-04
[1278,] 0.0003011106 0.0003145617 1.022872e-04
[1279,] 0.0003186721 0.0003117937 1.083072e-04
[1280,] 0.0003011106 0.0003145905 1.022995e-04
[1281,] 0.0003011106 0.0003145905 1.022995e-04
[1282,] 0.0003011106 0.0003145905 1.022995e-04
[1283,] 0.0003011106 0.0003145905 1.022995e-04
[1284,] 0.0003192761 0.0003116268 1.080739e-04
[1285,] 0.0003011106 0.0003145905 1.022995e-04
[1286,] 0.0003007712 0.0003146193 1.019240e-04
[1287,] 0.0003011106 0.0003146193 1.023119e-04
[1288,] 0.0003199209 0.0003116500 1.083752e-04
[1289,] 0.0003020859 0.0003112526 1.004794e-04
[1290,] 0.0003010565 0.0003145823 1.022366e-04
[1291,] 0.0003015621 0.0003116645 1.013202e-04
[1292,] 0.0003010565 0.0003145823 1.022366e-04
[1293,] 0.0003010565 0.0003146108 1.022487e-04
[1294,] 0.0003010565 0.0003146108 1.022487e-04
[1295,] 0.0003266586 0.0003110342 1.058304e-04
[1296,] 0.0003202317 0.0003116357 1.084508e-04
[1297,] 0.0003021030 0.0003112581 1.005208e-04
[1298,] 0.0003021030 0.0003112581 1.005208e-04
[1299,] 0.0003293295 0.0003110724 1.064961e-04
[1300,] 0.0003192761 0.0003116608 1.081605e-04
[1301,] 0.0003010565 0.0003146393 1.022608e-04
[1302,] 0.0003010044 0.0003146393 1.022040e-04
[1303,] 0.0003010565 0.0003146393 1.022608e-04
[1304,] 0.0003010565 0.0003146393 1.022608e-04
[1305,] 0.0003010565 0.0003146393 1.022608e-04
[1306,] 0.0003010044 0.0003146393 1.022040e-04
[1307,] 0.0003010044 0.0003147177 1.022368e-04
[1308,] 0.0003010565 0.0003146393 1.022608e-04
[1309,] 0.0003010565 0.0003146393 1.022608e-04
[1310,] 0.0003010565 0.0003146393 1.022608e-04
[1311,] 0.0003010044 0.0003146393 1.022040e-04
[1312,] 0.0003010565 0.0003146393 1.022608e-04
[1313,] 0.0003008588 0.0003145618 1.020063e-04
[1314,] 0.0003005841 0.0003144854 1.016150e-04
[1315,] 0.0003008141 0.0003144854 1.019219e-04
[1316,] 0.0003107678 0.0003139450 1.058186e-04
[1317,] 0.0003010044 0.0003146381 1.022035e-04
[1318,] 0.0003010044 0.0003146381 1.022035e-04
[1319,] 0.0003009540 0.0003146393 1.021479e-04
[1320,] 0.0003010044 0.0003146679 1.022160e-04
[1321,] 0.0003010565 0.0003146966 1.022850e-04
[1322,] 0.0003010044 0.0003146966 1.022280e-04
[1323,] 0.0003010044 0.0003146966 1.022280e-04
[1324,] 0.0003010565 0.0003146966 1.022850e-04
[1325,] 0.0003010044 0.0003146966 1.022280e-04
[1326,] 0.0003010565 0.0003144940 1.021991e-04
[1327,] 0.0003007301 0.0003145417 1.018392e-04
[1328,] 0.0003230015 0.0003110160 1.048408e-04
[1329,] 0.0003010044 0.0003145417 1.021631e-04
[1330,] 0.0003107877 0.0003138851 1.057998e-04
[1331,] 0.0003200566 0.0003110160 1.040213e-04
[1332,] 0.0003007510 0.0003145417 1.018660e-04
[1333,] 0.0003008370 0.0003145417 1.019721e-04
[1334,] 0.0003040583 0.0003118802 1.012501e-04
[1335,] 0.0003010044 0.0003145338 1.021576e-04
[1336,] 0.0003009056 0.0003145338 1.020473e-04
[1337,] 0.0003187773 0.0003109887 1.037293e-04
[1338,] 0.0003008589 0.0003145060 1.019818e-04
[1339,] 0.0003021393 0.0003112724 1.004825e-04
[1340,] 0.0003006180 0.0003144783 1.016606e-04
[1341,] 0.0003007301 0.0003144507 1.018019e-04
[1342,] 0.0003007301 0.0003145060 1.018235e-04
[1343,] 0.0003202092 0.0003124017 1.114035e-04
[1344,] 0.0003201617 0.0003116697 1.084888e-04
[1345,] 0.0003008059 0.0003146084 1.019575e-04
[1346,] 0.0003005869 0.0003141141 1.016710e-04
[1347,] 0.0003004891 0.0003142800 1.013860e-04
[1348,] 0.0003103253 0.0003138154 1.053561e-04
[1349,] 0.0003105759 0.0003138970 1.056295e-04
[1350,] 0.0003101009 0.0003112957 1.031758e-04
[1351,] 0.0003148363 0.0003109325 1.044847e-04
[1352,] 0.0003244424 0.0003110438 1.052760e-04
[1353,] 0.0003133360 0.0003111104 1.056857e-04
[1354,] 0.0003432719 0.0003114903 1.094499e-04
[1355,] 0.0003348110 0.0003114154 1.072489e-04
[1356,] 0.0003091792 0.0003138270 1.042091e-04
[1357,] 0.0003436345 0.0003112887 1.187522e-04
[1358,] 0.0003651592 0.0003110177 1.173376e-04
[1359,] 0.0002997379 0.0003111558 9.924272e-05
[1360,] 0.0003272499 0.0003103755 1.082656e-04
[1361,] 0.0003028465 0.0003113887 1.006609e-04
[1362,] 0.0003278553 0.0003104657 1.075113e-04
[1363,] 0.0003278599 0.0003104799 1.074303e-04
[1364,] 0.0003031262 0.0003113909 1.007330e-04
[1365,] 0.0002974066 0.0003111368 9.870656e-05
[1366,] 0.0003507257 0.0003107595 1.135554e-04
[1367,] 0.0003507257 0.0003107595 1.135554e-04
[1368,] 0.0003474955 0.0003108904 1.123851e-04
[1369,] 0.0003347650 0.0003104400 1.098365e-04
[1370,] 0.0002976302 0.0003111833 9.874301e-05
[1371,] 0.0003030375 0.0003114121 1.006848e-04
[1372,] 0.0003030935 0.0003114068 1.007049e-04
[1373,] 0.0003029828 0.0003114097 1.006787e-04
```
