## Supplementary material for "Characterization of shared and ancestry-specific signals driving complex traits using multi-ancestry fine-mapping": s1_remaining_snps.pvar

```
##FILTER=<ID=PASS,Description="All filters passed">
##reference=ftp://ftp.1000genomes.ebi.ac.uk//vol1/ftp/technical/reference/phase2_reference_assembly_sequence/hs37d5.fa.gz
##contig=<ID=3,assembly=b37,length=198022430>
##ALT=<ID=CNV,Description="Copy Number Polymorphism">
##ALT=<ID=DEL,Description="Deletion">
##ALT=<ID=DUP,Description="Duplication">
##ALT=<ID=INS:ME:ALU,Description="Insertion of ALU element">
##ALT=<ID=INS:ME:LINE1,Description="Insertion of LINE1 element">
##ALT=<ID=INS:ME:SVA,Description="Insertion of SVA element">
##ALT=<ID=INS:MT,Description="Nuclear Mitochondrial Insertion">
##ALT=<ID=INV,Description="Inversion">
##ALT=<ID=CN0,Description="Copy number allele: 0 copies">
##ALT=<ID=CN1,Description="Copy number allele: 1 copy">
##ALT=<ID=CN2,Description="Copy number allele: 2 copies">
##ALT=<ID=CN3,Description="Copy number allele: 3 copies">
##ALT=<ID=CN4,Description="Copy number allele: 4 copies">
##ALT=<ID=CN5,Description="Copy number allele: 5 copies">
##ALT=<ID=CN6,Description="Copy number allele: 6 copies">
##ALT=<ID=CN7,Description="Copy number allele: 7 copies">
##ALT=<ID=CN8,Description="Copy number allele: 8 copies">
##ALT=<ID=CN9,Description="Copy number allele: 9 copies">
##ALT=<ID=CN10,Description="Copy number allele: 10 copies">
##ALT=<ID=CN11,Description="Copy number allele: 11 copies">
##ALT=<ID=CN12,Description="Copy number allele: 12 copies">
##ALT=<ID=CN13,Description="Copy number allele: 13 copies">
##ALT=<ID=CN14,Description="Copy number allele: 14 copies">
##ALT=<ID=CN15,Description="Copy number allele: 15 copies">
##ALT=<ID=CN16,Description="Copy number allele: 16 copies">
##ALT=<ID=CN17,Description="Copy number allele: 17 copies">
##ALT=<ID=CN18,Description="Copy number allele: 18 copies">
##ALT=<ID=CN19,Description="Copy number allele: 19 copies">
##ALT=<ID=CN20,Description="Copy number allele: 20 copies">
##ALT=<ID=CN21,Description="Copy number allele: 21 copies">
##ALT=<ID=CN22,Description="Copy number allele: 22 copies">
##ALT=<ID=CN23,Description="Copy number allele: 23 copies">
##ALT=<ID=CN24,Description="Copy number allele: 24 copies">
##ALT=<ID=CN25,Description="Copy number allele: 25 copies">
##ALT=<ID=CN26,Description="Copy number allele: 26 copies">
##ALT=<ID=CN27,Description="Copy number allele: 27 copies">
##ALT=<ID=CN28,Description="Copy number allele: 28 copies">
##ALT=<ID=CN29,Description="Copy number allele: 29 copies">
##ALT=<ID=CN30,Description="Copy number allele: 30 copies">
##ALT=<ID=CN31,Description="Copy number allele: 31 copies">
##ALT=<ID=CN32,Description="Copy number allele: 32 copies">
##ALT=<ID=CN33,Description="Copy number allele: 33 copies">
##ALT=<ID=CN34,Description="Copy number allele: 34 copies">
##ALT=<ID=CN35,Description="Copy number allele: 35 copies">
##ALT=<ID=CN36,Description="Copy number allele: 36 copies">
##ALT=<ID=CN37,Description="Copy number allele: 37 copies">
##ALT=<ID=CN38,Description="Copy number allele: 38 copies">
##ALT=<ID=CN39,Description="Copy number allele: 39 copies">
##ALT=<ID=CN40,Description="Copy number allele: 40 copies">
##ALT=<ID=CN41,Description="Copy number allele: 41 copies">
##ALT=<ID=CN42,Description="Copy number allele: 42 copies">
##ALT=<ID=CN43,Description="Copy number allele: 43 copies">
##ALT=<ID=CN44,Description="Copy number allele: 44 copies">
##ALT=<ID=CN45,Description="Copy number allele: 45 copies">
##ALT=<ID=CN46,Description="Copy number allele: 46 copies">
##ALT=<ID=CN47,Description="Copy number allele: 47 copies">
##ALT=<ID=CN48,Description="Copy number allele: 48 copies">
##ALT=<ID=CN49,Description="Copy number allele: 49 copies">
##ALT=<ID=CN50,Description="Copy number allele: 50 copies">
##ALT=<ID=CN51,Description="Copy number allele: 51 copies">
##ALT=<ID=CN52,Description="Copy number allele: 52 copies">
##ALT=<ID=CN53,Description="Copy number allele: 53 copies">
##ALT=<ID=CN54,Description="Copy number allele: 54 copies">
##ALT=<ID=CN55,Description="Copy number allele: 55 copies">
##ALT=<ID=CN56,Description="Copy number allele: 56 copies">
##ALT=<ID=CN57,Description="Copy number allele: 57 copies">
##ALT=<ID=CN58,Description="Copy number allele: 58 copies">
##ALT=<ID=CN59,Description="Copy number allele: 59 copies">
##ALT=<ID=CN60,Description="Copy number allele: 60 copies">
##ALT=<ID=CN61,Description="Copy number allele: 61 copies">
##ALT=<ID=CN62,Description="Copy number allele: 62 copies">
##ALT=<ID=CN63,Description="Copy number allele: 63 copies">
##ALT=<ID=CN64,Description="Copy number allele: 64 copies">
##ALT=<ID=CN65,Description="Copy number allele: 65 copies">
##ALT=<ID=CN66,Description="Copy number allele: 66 copies">
##ALT=<ID=CN67,Description="Copy number allele: 67 copies">
##ALT=<ID=CN68,Description="Copy number allele: 68 copies">
##ALT=<ID=CN69,Description="Copy number allele: 69 copies">
##ALT=<ID=CN70,Description="Copy number allele: 70 copies">
##ALT=<ID=CN71,Description="Copy number allele: 71 copies">
##ALT=<ID=CN72,Description="Copy number allele: 72 copies">
##ALT=<ID=CN73,Description="Copy number allele: 73 copies">
##ALT=<ID=CN74,Description="Copy number allele: 74 copies">
##ALT=<ID=CN75,Description="Copy number allele: 75 copies">
##ALT=<ID=CN76,Description="Copy number allele: 76 copies">
##ALT=<ID=CN77,Description="Copy number allele: 77 copies">
##ALT=<ID=CN78,Description="Copy number allele: 78 copies">
##ALT=<ID=CN79,Description="Copy number allele: 79 copies">
##ALT=<ID=CN80,Description="Copy number allele: 80 copies">
##ALT=<ID=CN81,Description="Copy number allele: 81 copies">
##ALT=<ID=CN82,Description="Copy number allele: 82 copies">
##ALT=<ID=CN83,Description="Copy number allele: 83 copies">
##ALT=<ID=CN84,Description="Copy number allele: 84 copies">
##ALT=<ID=CN85,Description="Copy number allele: 85 copies">
##ALT=<ID=CN86,Description="Copy number allele: 86 copies">
##ALT=<ID=CN87,Description="Copy number allele: 87 copies">
##ALT=<ID=CN88,Description="Copy number allele: 88 copies">
##ALT=<ID=CN89,Description="Copy number allele: 89 copies">
##ALT=<ID=CN90,Description="Copy number allele: 90 copies">
##ALT=<ID=CN91,Description="Copy number allele: 91 copies">
##ALT=<ID=CN92,Description="Copy number allele: 92 copies">
##ALT=<ID=CN93,Description="Copy number allele: 93 copies">
##ALT=<ID=CN94,Description="Copy number allele: 94 copies">
##ALT=<ID=CN95,Description="Copy number allele: 95 copies">
##ALT=<ID=CN96,Description="Copy number allele: 96 copies">
##ALT=<ID=CN97,Description="Copy number allele: 97 copies">
##ALT=<ID=CN98,Description="Copy number allele: 98 copies">
##ALT=<ID=CN99,Description="Copy number allele: 99 copies">
##ALT=<ID=CN100,Description="Copy number allele: 100 copies">
##ALT=<ID=CN101,Description="Copy number allele: 101 copies">
##ALT=<ID=CN102,Description="Copy number allele: 102 copies">
##ALT=<ID=CN103,Description="Copy number allele: 103 copies">
##ALT=<ID=CN104,Description="Copy number allele: 104 copies">
##ALT=<ID=CN105,Description="Copy number allele: 105 copies">
##ALT=<ID=CN106,Description="Copy number allele: 106 copies">
##ALT=<ID=CN107,Description="Copy number allele: 107 copies">
##ALT=<ID=CN108,Description="Copy number allele: 108 copies">
##ALT=<ID=CN109,Description="Copy number allele: 109 copies">
##ALT=<ID=CN110,Description="Copy number allele: 110 copies">
##ALT=<ID=CN111,Description="Copy number allele: 111 copies">
##ALT=<ID=CN112,Description="Copy number allele: 112 copies">
##ALT=<ID=CN113,Description="Copy number allele: 113 copies">
##ALT=<ID=CN114,Description="Copy number allele: 114 copies">
##ALT=<ID=CN115,Description="Copy number allele: 115 copies">
##ALT=<ID=CN116,Description="Copy number allele: 116 copies">
##ALT=<ID=CN117,Description="Copy number allele: 117 copies">
##ALT=<ID=CN118,Description="Copy number allele: 118 copies">
##ALT=<ID=CN119,Description="Copy number allele: 119 copies">
##ALT=<ID=CN120,Description="Copy number allele: 120 copies">
##ALT=<ID=CN121,Description="Copy number allele: 121 copies">
##ALT=<ID=CN122,Description="Copy number allele: 122 copies">
##ALT=<ID=CN123,Description="Copy number allele: 123 copies">
##ALT=<ID=CN124,Description="Copy number allele: 124 copies">
##INFO=<ID=CIEND,Number=2,Type=Integer,Description="Confidence interval around END for imprecise variants">
##INFO=<ID=CIPOS,Number=2,Type=Integer,Description="Confidence interval around POS for imprecise variants">
##INFO=<ID=CS,Number=1,Type=String,Description="Source call set.">
##INFO=<ID=END,Number=1,Type=Integer,Description="End coordinate of this variant">
##INFO=<ID=IMPRECISE,Number=0,Type=Flag,Description="Imprecise structural variation">
##INFO=<ID=MC,Number=.,Type=String,Description="Merged calls.">
##INFO=<ID=MEINFO,Number=4,Type=String,Description="Mobile element info of the form NAME,START,END<POLARITY; If there is only 5' OR 3' support for this call, will be NULL NULL for START and END">
##INFO=<ID=MEND,Number=1,Type=Integer,Description="Mitochondrial end coordinate of inserted sequence">
##INFO=<ID=MLEN,Number=1,Type=Integer,Description="Estimated length of mitochondrial insert">
##INFO=<ID=MSTART,Number=1,Type=Integer,Description="Mitochondrial start coordinate of inserted sequence">
##INFO=<ID=SVLEN,Number=.,Type=Integer,Description="SV length. It is only calculated for structural variation MEIs. For other types of SVs; one may calculate the SV length by INFO:END-START+1, or by finding the difference between lengthes of REF and ALT alleles">
##INFO=<ID=SVTYPE,Number=1,Type=String,Description="Type of structural variant">
##INFO=<ID=TSD,Number=1,Type=String,Description="Precise Target Site Duplication for bases, if unknown, value will be NULL">
##INFO=<ID=AC,Number=A,Type=Integer,Description="Total number of alternate alleles in called genotypes">
##INFO=<ID=AF,Number=A,Type=Float,Description="Estimated allele frequency in the range (0,1)">
##INFO=<ID=NS,Number=1,Type=Integer,Description="Number of samples with data">
##INFO=<ID=AN,Number=1,Type=Integer,Description="Total number of alleles in called genotypes">
##INFO=<ID=EAS_AF,Number=A,Type=Float,Description="Allele frequency in the EAS populations calculated from AC and AN, in the range (0,1)">
##INFO=<ID=EUR_AF,Number=A,Type=Float,Description="Allele frequency in the EUR populations calculated from AC and AN, in the range (0,1)">
##INFO=<ID=AFR_AF,Number=A,Type=Float,Description="Allele frequency in the AFR populations calculated from AC and AN, in the range (0,1)">
##INFO=<ID=AMR_AF,Number=A,Type=Float,Description="Allele frequency in the AMR populations calculated from AC and AN, in the range (0,1)">
##INFO=<ID=SAS_AF,Number=A,Type=Float,Description="Allele frequency in the SAS populations calculated from AC and AN, in the range (0,1)">
##INFO=<ID=DP,Number=1,Type=Integer,Description="Total read depth; only low coverage data were counted towards the DP, exome data were not used">
##INFO=<ID=AA,Number=1,Type=String,Description="Ancestral Allele. Format: AA|REF|ALT|IndelType. AA: Ancestral allele, REF:Reference Allele, ALT:Alternate Allele, IndelType:Type of Indel (REF, ALT and IndelType are only defined for indels)">
##INFO=<ID=VT,Number=.,Type=String,Description="indicates what type of variant the line represents">
##INFO=<ID=EX_TARGET,Number=0,Type=Flag,Description="indicates whether a variant is within the exon pull down target boundaries">
##INFO=<ID=MULTI_ALLELIC,Number=0,Type=Flag,Description="indicates whether a site is multi-allelic">
#CHROM	POS	ID	REF	ALT	QUAL	FILTER	INFO
3	135537393	rs78102211	G	A	100	PASS	AC=271;AF=0.0541134;AN=5008;NS=2504;DP=15933;EAS_AF=0.0288;AMR_AF=0.0951;AFR_AF=0.0113;EUR_AF=0.1243;SAS_AF=0.0368;AA=G|||;VT=SNP
3	135540384	rs6439598	C	T	100	PASS	AC=2664;AF=0.531949;AN=5008;NS=2504;DP=14414;EAS_AF=0.1468;AMR_AF=0.4683;AFR_AF=0.9675;EUR_AF=0.494;SAS_AF=0.4243;AA=T|||;VT=SNP
3	135557915	rs35997531	C	A	100	PASS	AC=939;AF=0.1875;AN=5008;NS=2504;DP=23753;EAS_AF=0.1458;AMR_AF=0.2017;AFR_AF=0.0908;EUR_AF=0.2644;SAS_AF=0.272;AA=A|||;VT=SNP
3	135561049	rs75440705	C	T	100	PASS	AC=250;AF=0.0499201;AN=5008;NS=2504;DP=20454;EAS_AF=0.1151;AMR_AF=0.036;AFR_AF=0.003;EUR_AF=0.0298;SAS_AF=0.0767;AA=C|||;VT=SNP
3	135569317	rs13099318	T	C	100	PASS	AC=881;AF=0.175919;AN=5008;NS=2504;DP=18620;EAS_AF=0.1399;AMR_AF=0.1916;AFR_AF=0.0537;EUR_AF=0.2694;SAS_AF=0.271;AA=T|||;VT=SNP
3	135577028	rs6763096	G	A	100	PASS	AC=1400;AF=0.279553;AN=5008;NS=2504;DP=14111;EAS_AF=0.1369;AMR_AF=0.2493;AFR_AF=0.3843;EUR_AF=0.2893;SAS_AF=0.2965;AA=G|||;VT=SNP
3	135578055	rs79316646	G	A	100	PASS	AC=229;AF=0.0457268;AN=5008;NS=2504;DP=16117;EAS_AF=0.0972;AMR_AF=0.0331;AFR_AF=0.003;EUR_AF=0.0298;SAS_AF=0.0757;AA=G|||;VT=SNP
3	135580066	rs1519260	C	T	100	PASS	AC=2855;AF=0.570088;AN=5008;NS=2504;DP=19350;EAS_AF=0.1627;AMR_AF=0.4452;AFR_AF=0.9682;EUR_AF=0.5666;SAS_AF=0.544;AA=T|||;VT=SNP
3	135586552	rs1850757	A	G	100	PASS	AC=2626;AF=0.524361;AN=5008;NS=2504;DP=17742;EAS_AF=0.1419;AMR_AF=0.415;AFR_AF=0.966;EUR_AF=0.501;SAS_AF=0.4233;AA=G|||;VT=SNP
3	135604118	rs10512975	C	T	100	PASS	AC=2478;AF=0.494808;AN=5008;NS=2504;DP=16467;EAS_AF=0.1369;AMR_AF=0.4078;AFR_AF=0.8858;EUR_AF=0.5;SAS_AF=0.3916;AA=T|||;VT=SNP
3	135606696	rs6439600	T	C	100	PASS	AC=2509;AF=0.500998;AN=5008;NS=2504;DP=21054;EAS_AF=0.1399;AMR_AF=0.4107;AFR_AF=0.8956;EUR_AF=0.507;SAS_AF=0.3978;AA=C|||;VT=SNP
3	135607701	rs6772366	C	T	100	PASS	AC=1509;AF=0.301318;AN=5008;NS=2504;DP=18362;EAS_AF=0.1319;AMR_AF=0.2536;AFR_AF=0.4811;EUR_AF=0.3022;SAS_AF=0.2658;AA=C|||;VT=SNP
3	135607768	rs6772454	C	T	100	PASS	AC=2538;AF=0.506789;AN=5008;NS=2504;DP=18616;EAS_AF=0.1379;AMR_AF=0.3991;AFR_AF=0.9319;EUR_AF=0.503;SAS_AF=0.3926;AA=T|||;VT=SNP
3	135608168	rs61790459	A	C	100	PASS	AC=743;AF=0.148363;AN=5008;NS=2504;DP=19921;EAS_AF=0.006;AMR_AF=0.1542;AFR_AF=0.2133;EUR_AF=0.2227;SAS_AF=0.1268;AA=A|||;VT=SNP
3	135609010	rs13074773	G	T	100	PASS	AC=2067;AF=0.41274;AN=5008;NS=2504;DP=17345;EAS_AF=0.2093;AMR_AF=0.3746;AFR_AF=0.5613;EUR_AF=0.4751;SAS_AF=0.3845;AA=G|||;VT=SNP
3	135609551	rs13075467	C	T	100	PASS	AC=531;AF=0.10603;AN=5008;NS=2504;DP=16375;EAS_AF=0.0089;AMR_AF=0.1513;AFR_AF=0.0144;EUR_AF=0.2386;SAS_AF=0.1616;AA=C|||;VT=SNP
3	135618005	rs16843447	T	C	100	PASS	AC=893;AF=0.178315;AN=5008;NS=2504;DP=20230;EAS_AF=0.1567;AMR_AF=0.1095;AFR_AF=0.41;EUR_AF=0.0348;SAS_AF=0.0838;AA=C|||;VT=SNP
3	135619585	rs1356664	G	T	100	PASS	AC=691;AF=0.137979;AN=5008;NS=2504;DP=15495;EAS_AF=0.0258;AMR_AF=0.1398;AFR_AF=0.059;EUR_AF=0.2525;SAS_AF=0.2413;AA=G|||;VT=SNP
3	135621417	rs1014312	G	C	100	PASS	AC=2930;AF=0.585064;AN=5008;NS=2504;DP=19316;EAS_AF=0.2292;AMR_AF=0.4553;AFR_AF=0.9682;EUR_AF=0.5487;SAS_AF=0.5634;AA=C|||;VT=SNP
3	135622481	rs1401545	T	C	100	PASS	AC=745;AF=0.148762;AN=5008;NS=2504;DP=20802;EAS_AF=0.0278;AMR_AF=0.1499;AFR_AF=0.0575;EUR_AF=0.2863;SAS_AF=0.2546;AA=T|||;VT=SNP
3	135623469	rs6803679	T	C	100	PASS	AC=2957;AF=0.590455;AN=5008;NS=2504;DP=18019;EAS_AF=0.2292;AMR_AF=0.4712;AFR_AF=0.969;EUR_AF=0.5736;SAS_AF=0.5532;AA=C|||;VT=SNP
3	135624570	rs9819988	T	C	100	PASS	AC=1416;AF=0.282748;AN=5008;NS=2504;DP=19776;EAS_AF=0.0298;AMR_AF=0.1873;AFR_AF=0.5287;EUR_AF=0.2903;SAS_AF=0.271;AA=t|||;VT=SNP
3	135624822	rs9837855	A	T	100	PASS	AC=744;AF=0.148562;AN=5008;NS=2504;DP=15576;EAS_AF=0.0278;AMR_AF=0.1499;AFR_AF=0.0605;EUR_AF=0.2863;SAS_AF=0.2495;AA=A|||;VT=SNP
3	135625498	rs9852406	C	T	100	PASS	AC=559;AF=0.111621;AN=5008;NS=2504;DP=17668;EAS_AF=0.0228;AMR_AF=0.1009;AFR_AF=0.0363;EUR_AF=0.2187;SAS_AF=0.2025;AA=C|||;VT=SNP
3	135625723	rs6773469	A	T	100	PASS	AC=1416;AF=0.282748;AN=5008;NS=2504;DP=19055;EAS_AF=0.0298;AMR_AF=0.1873;AFR_AF=0.5287;EUR_AF=0.2903;SAS_AF=0.271;AA=T|||;VT=SNP
3	135625958	rs9876837	T	C	100	PASS	AC=1416;AF=0.282748;AN=5008;NS=2504;DP=18341;EAS_AF=0.0298;AMR_AF=0.1873;AFR_AF=0.5287;EUR_AF=0.2903;SAS_AF=0.271;AA=C|||;VT=SNP
3	135627433	rs6802139	C	T	100	PASS	AC=1417;AF=0.282947;AN=5008;NS=2504;DP=20947;EAS_AF=0.0298;AMR_AF=0.1873;AFR_AF=0.5295;EUR_AF=0.2903;SAS_AF=0.271;AA=T|||;VT=SNP
3	135630218	rs55678980	C	T	100	PASS	AC=745;AF=0.148762;AN=5008;NS=2504;DP=19602;EAS_AF=0.0278;AMR_AF=0.1499;AFR_AF=0.0613;EUR_AF=0.2863;SAS_AF=0.2495;AA=C|||;VT=SNP
3	135633525	rs13322891	A	T	100	PASS	AC=744;AF=0.148562;AN=5008;NS=2504;DP=17028;EAS_AF=0.0278;AMR_AF=0.1484;AFR_AF=0.0613;EUR_AF=0.2863;SAS_AF=0.2495;AA=A|||;VT=SNP
3	135634029	rs9824558	G	A	100	PASS	AC=1414;AF=0.282348;AN=5008;NS=2504;DP=19691;EAS_AF=0.0298;AMR_AF=0.1859;AFR_AF=0.528;EUR_AF=0.2903;SAS_AF=0.271;AA=A|||;VT=SNP
3	135634917	rs7609938	G	A	100	PASS	AC=1414;AF=0.282348;AN=5008;NS=2504;DP=19288;EAS_AF=0.0298;AMR_AF=0.1859;AFR_AF=0.528;EUR_AF=0.2903;SAS_AF=0.271;AA=A|||;VT=SNP
3	135635468	rs9877722	G	C	100	PASS	AC=752;AF=0.15016;AN=5008;NS=2504;DP=19355;EAS_AF=0.0288;AMR_AF=0.1484;AFR_AF=0.0666;EUR_AF=0.2863;SAS_AF=0.2495;AA=G|||;VT=SNP
3	135637457	rs9813082	G	A	100	PASS	AC=1413;AF=0.282149;AN=5008;NS=2504;DP=20844;EAS_AF=0.0298;AMR_AF=0.1859;AFR_AF=0.5272;EUR_AF=0.2903;SAS_AF=0.271;AA=A|||;VT=SNP
3	135639648	rs56308637	C	T	100	PASS	AC=561;AF=0.112021;AN=5008;NS=2504;DP=16720;EAS_AF=0.0238;AMR_AF=0.0994;AFR_AF=0.0371;EUR_AF=0.2197;SAS_AF=0.2025;AA=C|||;VT=SNP
3	135639955	rs6779603	G	A	100	PASS	AC=1109;AF=0.221446;AN=5008;NS=2504;DP=16367;EAS_AF=0.0308;AMR_AF=0.1758;AFR_AF=0.3018;EUR_AF=0.2903;SAS_AF=0.271;AA=A|||;VT=SNP
3	135640660	rs9829329	G	C	100	PASS	AC=1109;AF=0.221446;AN=5008;NS=2504;DP=18982;EAS_AF=0.0308;AMR_AF=0.1758;AFR_AF=0.3018;EUR_AF=0.2903;SAS_AF=0.271;AA=C|||;VT=SNP
3	135640756	rs9829476	G	A	100	PASS	AC=1109;AF=0.221446;AN=5008;NS=2504;DP=20354;EAS_AF=0.0308;AMR_AF=0.1758;AFR_AF=0.3018;EUR_AF=0.2903;SAS_AF=0.271;AA=G|||;VT=SNP
3	135640854	rs9870581	A	G	100	PASS	AC=748;AF=0.149361;AN=5008;NS=2504;DP=17628;EAS_AF=0.0288;AMR_AF=0.1484;AFR_AF=0.0635;EUR_AF=0.2863;SAS_AF=0.2495;AA=A|||;VT=SNP
3	135641167	rs9833799	G	A	100	PASS	AC=1109;AF=0.221446;AN=5008;NS=2504;DP=13901;EAS_AF=0.0308;AMR_AF=0.1758;AFR_AF=0.3018;EUR_AF=0.2903;SAS_AF=0.271;AA=A|||;VT=SNP
3	135641284	rs9833699	C	T	100	PASS	AC=748;AF=0.149361;AN=5008;NS=2504;DP=16830;EAS_AF=0.0288;AMR_AF=0.1484;AFR_AF=0.0635;EUR_AF=0.2863;SAS_AF=0.2495;AA=C|||;VT=SNP
3	135641694	rs9834624	G	A	100	PASS	AC=742;AF=0.148163;AN=5008;NS=2504;DP=21314;EAS_AF=0.0288;AMR_AF=0.1484;AFR_AF=0.059;EUR_AF=0.2863;SAS_AF=0.2495;AA=G|||;VT=SNP
3	135641822	rs9854494	T	C	100	PASS	AC=742;AF=0.148163;AN=5008;NS=2504;DP=21695;EAS_AF=0.0288;AMR_AF=0.1484;AFR_AF=0.059;EUR_AF=0.2863;SAS_AF=0.2495;AA=T|||;VT=SNP
3	135641904	rs9875948	A	G	100	PASS	AC=748;AF=0.149361;AN=5008;NS=2504;DP=20829;EAS_AF=0.0288;AMR_AF=0.1484;AFR_AF=0.0635;EUR_AF=0.2863;SAS_AF=0.2495;AA=A|||;VT=SNP
3	135642337	rs9839259	G	C	100	PASS	AC=1109;AF=0.221446;AN=5008;NS=2504;DP=19169;EAS_AF=0.0308;AMR_AF=0.1758;AFR_AF=0.3018;EUR_AF=0.2903;SAS_AF=0.271;AA=G|||;VT=SNP
3	135642504	rs16843509	T	C	100	PASS	AC=1377;AF=0.27496;AN=5008;NS=2504;DP=18377;EAS_AF=0.0308;AMR_AF=0.1859;AFR_AF=0.4992;EUR_AF=0.2903;SAS_AF=0.271;AA=C|||;VT=SNP
3	135643303	rs13434196	T	C	100	PASS	AC=1109;AF=0.221446;AN=5008;NS=2504;DP=19781;EAS_AF=0.0308;AMR_AF=0.1758;AFR_AF=0.3018;EUR_AF=0.2903;SAS_AF=0.271;AA=T|||;VT=SNP
3	135643315	rs9844478	C	T	100	PASS	AC=1109;AF=0.221446;AN=5008;NS=2504;DP=20046;EAS_AF=0.0308;AMR_AF=0.1758;AFR_AF=0.3018;EUR_AF=0.2903;SAS_AF=0.271;AA=T|||;VT=SNP
3	135643538	rs9864656	T	C	100	PASS	AC=1109;AF=0.221446;AN=5008;NS=2504;DP=21976;EAS_AF=0.0308;AMR_AF=0.1772;AFR_AF=0.3011;EUR_AF=0.2903;SAS_AF=0.271;AA=C|||;VT=SNP
3	135643568	rs9864775	T	C	100	PASS	AC=748;AF=0.149361;AN=5008;NS=2504;DP=22624;EAS_AF=0.0288;AMR_AF=0.1484;AFR_AF=0.0635;EUR_AF=0.2863;SAS_AF=0.2495;AA=T|||;VT=SNP
3	135643902	rs9849088	C	T	100	PASS	AC=1109;AF=0.221446;AN=5008;NS=2504;DP=21088;EAS_AF=0.0308;AMR_AF=0.1758;AFR_AF=0.3018;EUR_AF=0.2903;SAS_AF=0.271;AA=C|||;VT=SNP
3	135644373	rs56807950	C	T	100	PASS	AC=1110;AF=0.221645;AN=5008;NS=2504;DP=20688;EAS_AF=0.0308;AMR_AF=0.1772;AFR_AF=0.3018;EUR_AF=0.2903;SAS_AF=0.271;AA=T|||;VT=SNP
3	135644478	rs59063369	A	G	100	PASS	AC=1111;AF=0.221845;AN=5008;NS=2504;DP=19955;EAS_AF=0.0308;AMR_AF=0.1758;AFR_AF=0.3026;EUR_AF=0.2903;SAS_AF=0.272;AA=A|||;VT=SNP
3	135644807	rs4718	C	G	100	PASS	AC=748;AF=0.149361;AN=5008;NS=2504;DP=17929;EAS_AF=0.0288;AMR_AF=0.1484;AFR_AF=0.0635;EUR_AF=0.2863;SAS_AF=0.2495;AA=C|||;VT=SNP
3	135647067	rs870812	G	A	100	PASS	AC=848;AF=0.169329;AN=5008;NS=2504;DP=17194;EAS_AF=0.0288;AMR_AF=0.1542;AFR_AF=0.1354;EUR_AF=0.2873;SAS_AF=0.2495;AA=A|||;VT=SNP
3	135647537	rs908825	G	A	100	PASS	AC=847;AF=0.169129;AN=5008;NS=2504;DP=18191;EAS_AF=0.0288;AMR_AF=0.1542;AFR_AF=0.1354;EUR_AF=0.2863;SAS_AF=0.2495;AA=A|||;VT=SNP
3	135648221	rs1568349	T	C	100	PASS	AC=1430;AF=0.285543;AN=5008;NS=2504;DP=18241;EAS_AF=0.0308;AMR_AF=0.1945;AFR_AF=0.534;EUR_AF=0.2913;SAS_AF=0.271;AA=C|||;VT=SNP
3	135648685	rs1568350	T	C	100	PASS	AC=841;AF=0.167931;AN=5008;NS=2504;DP=17950;EAS_AF=0.0288;AMR_AF=0.1542;AFR_AF=0.1309;EUR_AF=0.2863;SAS_AF=0.2495;AA=C|||;VT=SNP
3	135649310	rs10512981	A	G	100	PASS	AC=1445;AF=0.288538;AN=5008;NS=2504;DP=17902;EAS_AF=0.0308;AMR_AF=0.1945;AFR_AF=0.5454;EUR_AF=0.2913;SAS_AF=0.271;AA=G|||;VT=SNP
3	135650060	rs7640153	C	A	100	PASS	AC=1108;AF=0.221246;AN=5008;NS=2504;DP=17616;EAS_AF=0.0308;AMR_AF=0.1758;AFR_AF=0.3018;EUR_AF=0.2893;SAS_AF=0.271;AA=A|||;VT=SNP
3	135650641	rs7638129	T	C	100	PASS	AC=1438;AF=0.287141;AN=5008;NS=2504;DP=14140;EAS_AF=0.0308;AMR_AF=0.1945;AFR_AF=0.5401;EUR_AF=0.2913;SAS_AF=0.271;AA=C|||;VT=SNP
3	135650750	rs7626676	G	A	100	PASS	AC=1131;AF=0.225839;AN=5008;NS=2504;DP=14988;EAS_AF=0.0308;AMR_AF=0.1801;AFR_AF=0.3018;EUR_AF=0.3091;SAS_AF=0.271;AA=G|||;VT=SNP
3	135653272	rs2204259	T	C	100	PASS	AC=1111;AF=0.221845;AN=5008;NS=2504;DP=20254;EAS_AF=0.0308;AMR_AF=0.1758;AFR_AF=0.3041;EUR_AF=0.2893;SAS_AF=0.271;AA=t|||;VT=SNP
3	135654467	rs66544356	A	G	100	PASS	AC=1425;AF=0.284545;AN=5008;NS=2504;DP=17599;EAS_AF=0.0308;AMR_AF=0.1859;AFR_AF=0.5363;EUR_AF=0.2893;SAS_AF=0.271;AA=G|||;VT=SNP
3	135654945	rs28855968	G	C	100	PASS	AC=743;AF=0.148363;AN=5008;NS=2504;DP=21317;EAS_AF=0.0288;AMR_AF=0.1484;AFR_AF=0.0598;EUR_AF=0.2863;SAS_AF=0.2495;AA=G|||;VT=SNP
3	135655008	rs28875187	C	T	100	PASS	AC=559;AF=0.111621;AN=5008;NS=2504;DP=21467;EAS_AF=0.0238;AMR_AF=0.0994;AFR_AF=0.0363;EUR_AF=0.2187;SAS_AF=0.2025;AA=C|||;VT=SNP
3	135655505	rs9814505	A	C	100	PASS	AC=742;AF=0.148163;AN=5008;NS=2504;DP=19843;EAS_AF=0.0288;AMR_AF=0.1484;AFR_AF=0.0598;EUR_AF=0.2853;SAS_AF=0.2495;AA=G|||;VT=SNP
3	135655901	rs9818786	A	C	100	PASS	AC=742;AF=0.148163;AN=5008;NS=2504;DP=20180;EAS_AF=0.0288;AMR_AF=0.1484;AFR_AF=0.0598;EUR_AF=0.2853;SAS_AF=0.2495;AA=a|||;VT=SNP
3	135656050	rs9819060	A	G	100	PASS	AC=1110;AF=0.221645;AN=5008;NS=2504;DP=19041;EAS_AF=0.0308;AMR_AF=0.1758;AFR_AF=0.3041;EUR_AF=0.2883;SAS_AF=0.271;AA=a|||;VT=SNP
3	135656267	rs9877191	T	C	100	PASS	AC=1425;AF=0.284545;AN=5008;NS=2504;DP=20943;EAS_AF=0.0308;AMR_AF=0.1873;AFR_AF=0.5348;EUR_AF=0.2903;SAS_AF=0.271;AA=t|||;VT=SNP
3	135656496	rs9857579	C	T	100	PASS	AC=1104;AF=0.220447;AN=5008;NS=2504;DP=19533;EAS_AF=0.0308;AMR_AF=0.1758;AFR_AF=0.2995;EUR_AF=0.2883;SAS_AF=0.271;AA=C|||;VT=SNP
3	135656506	rs9819707	A	C	100	PASS	AC=1104;AF=0.220447;AN=5008;NS=2504;DP=19607;EAS_AF=0.0308;AMR_AF=0.1758;AFR_AF=0.2995;EUR_AF=0.2883;SAS_AF=0.271;AA=A|||;VT=SNP
3	135656738	rs9820057	A	G	100	PASS	AC=1110;AF=0.221645;AN=5008;NS=2504;DP=17812;EAS_AF=0.0308;AMR_AF=0.1758;AFR_AF=0.3041;EUR_AF=0.2883;SAS_AF=0.271;AA=G|||;VT=SNP
3	135656780	rs9858063	C	G	100	PASS	AC=741;AF=0.147963;AN=5008;NS=2504;DP=18043;EAS_AF=0.0288;AMR_AF=0.1484;AFR_AF=0.0598;EUR_AF=0.2843;SAS_AF=0.2495;AA=C|||;VT=SNP
3	135657414	rs7623721	A	G	100	PASS	AC=1110;AF=0.221645;AN=5008;NS=2504;DP=18998;EAS_AF=0.0308;AMR_AF=0.1758;AFR_AF=0.3041;EUR_AF=0.2883;SAS_AF=0.271;AA=G|||;VT=SNP
3	135657510	rs7648146	C	T	100	PASS	AC=1110;AF=0.221645;AN=5008;NS=2504;DP=20232;EAS_AF=0.0308;AMR_AF=0.1758;AFR_AF=0.3041;EUR_AF=0.2883;SAS_AF=0.271;AA=C|||;VT=SNP
3	135658315	rs34485548	C	G	100	PASS	AC=1419;AF=0.283347;AN=5008;NS=2504;DP=16677;EAS_AF=0.0308;AMR_AF=0.1859;AFR_AF=0.5318;EUR_AF=0.2893;SAS_AF=0.271;AA=G|||;VT=SNP
3	135658994	rs66626713	G	A	100	PASS	AC=1132;AF=0.226038;AN=5008;NS=2504;DP=19443;EAS_AF=0.0308;AMR_AF=0.1772;AFR_AF=0.3011;EUR_AF=0.3052;SAS_AF=0.2791;AA=A|||;VT=SNP
3	135659385	rs12330820	G	A	100	PASS	AC=1105;AF=0.220647;AN=5008;NS=2504;DP=19267;EAS_AF=0.0308;AMR_AF=0.1758;AFR_AF=0.2995;EUR_AF=0.2893;SAS_AF=0.271;AA=A|||;VT=SNP
3	135659566	rs35896773	A	G	100	PASS	AC=1110;AF=0.221645;AN=5008;NS=2504;DP=11018;EAS_AF=0.0308;AMR_AF=0.1758;AFR_AF=0.3041;EUR_AF=0.2883;SAS_AF=0.271;AA=A|||;VT=SNP
3	135662465	rs7625040	A	C	100	PASS	AC=1106;AF=0.220847;AN=5008;NS=2504;DP=17725;EAS_AF=0.0308;AMR_AF=0.1758;AFR_AF=0.3011;EUR_AF=0.2893;SAS_AF=0.2699;AA=C|||;VT=SNP
3	135663296	rs28570106	A	T	100	PASS	AC=741;AF=0.147963;AN=5008;NS=2504;DP=22140;EAS_AF=0.0288;AMR_AF=0.1484;AFR_AF=0.0598;EUR_AF=0.2853;SAS_AF=0.2485;AA=A|||;VT=SNP
3	135663482	rs9819440	C	T	100	PASS	AC=836;AF=0.166933;AN=5008;NS=2504;DP=22530;EAS_AF=0.0288;AMR_AF=0.1542;AFR_AF=0.1286;EUR_AF=0.2853;SAS_AF=0.2485;AA=C|||;VT=SNP
3	135663785	rs9820189	G	A	100	PASS	AC=741;AF=0.147963;AN=5008;NS=2504;DP=20488;EAS_AF=0.0288;AMR_AF=0.1484;AFR_AF=0.0598;EUR_AF=0.2853;SAS_AF=0.2485;AA=G|||;VT=SNP
3	135665019	rs28453905	T	C	100	PASS	AC=1420;AF=0.283546;AN=5008;NS=2504;DP=14584;EAS_AF=0.0308;AMR_AF=0.1859;AFR_AF=0.5333;EUR_AF=0.2893;SAS_AF=0.2699;AA=C|||;VT=SNP
3	135665992	rs2009002	C	G	100	PASS	AC=1485;AF=0.296526;AN=5008;NS=2504;DP=15788;EAS_AF=0.2004;AMR_AF=0.2637;AFR_AF=0.3888;EUR_AF=0.2783;SAS_AF=0.3129;AA=C|||;VT=SNP
3	135667754	rs12330384	T	C	100	PASS	AC=742;AF=0.148163;AN=5008;NS=2504;DP=16709;EAS_AF=0.0298;AMR_AF=0.1484;AFR_AF=0.0598;EUR_AF=0.2853;SAS_AF=0.2485;AA=T|||;VT=SNP
3	135667961	rs2400648	G	A	100	PASS	AC=1105;AF=0.220647;AN=5008;NS=2504;DP=15610;EAS_AF=0.0308;AMR_AF=0.1758;AFR_AF=0.3003;EUR_AF=0.2893;SAS_AF=0.2699;AA=A|||;VT=SNP
3	135668348	rs1403769	A	G	100	PASS	AC=1030;AF=0.205671;AN=5008;NS=2504;DP=17816;EAS_AF=0.0308;AMR_AF=0.1715;AFR_AF=0.2368;EUR_AF=0.2972;SAS_AF=0.274;AA=a|||;VT=SNP
3	135668716	rs1403767	G	A	100	PASS	AC=558;AF=0.111422;AN=5008;NS=2504;DP=17463;EAS_AF=0.0228;AMR_AF=0.1009;AFR_AF=0.0363;EUR_AF=0.2177;SAS_AF=0.2025;AA=G|||;VT=SNP
3	135668836	rs1403766	C	T	100	PASS	AC=789;AF=0.157548;AN=5008;NS=2504;DP=19002;EAS_AF=0.0278;AMR_AF=0.1427;AFR_AF=0.1036;EUR_AF=0.2833;SAS_AF=0.2454;AA=C|||;VT=SNP
3	135668839	rs12630389	G	A	100	PASS	AC=730;AF=0.145767;AN=5008;NS=2504;DP=18918;EAS_AF=0.1915;AMR_AF=0.1888;AFR_AF=0.0174;EUR_AF=0.1581;SAS_AF=0.229;AA=G|||;VT=SNP
3	135669219	rs9289501	T	C	100	PASS	AC=2921;AF=0.583267;AN=5008;NS=2504;DP=18045;EAS_AF=0.2272;AMR_AF=0.4452;AFR_AF=0.9251;EUR_AF=0.5686;SAS_AF=0.6012;AA=C|||;VT=SNP
3	135669311	rs9289502	G	A	100	PASS	AC=998;AF=0.199281;AN=5008;NS=2504;DP=15684;EAS_AF=0.0258;AMR_AF=0.1556;AFR_AF=0.2451;EUR_AF=0.2813;SAS_AF=0.2628;AA=G|||;VT=SNP
3	135669685	rs16843560	G	A	100	PASS	AC=1422;AF=0.283946;AN=5008;NS=2504;DP=17274;EAS_AF=0.1915;AMR_AF=0.255;AFR_AF=0.3699;EUR_AF=0.2704;SAS_AF=0.2975;AA=G|||;VT=SNP
3	135670056	rs13317459	C	T	100	PASS	AC=709;AF=0.141573;AN=5008;NS=2504;DP=18059;EAS_AF=0.0238;AMR_AF=0.1369;AFR_AF=0.0567;EUR_AF=0.2773;SAS_AF=0.2413;AA=C|||;VT=SNP
3	135670572	rs13081105	A	G	100	PASS	AC=727;AF=0.145168;AN=5008;NS=2504;DP=10062;EAS_AF=0.0238;AMR_AF=0.1369;AFR_AF=0.0696;EUR_AF=0.2783;SAS_AF=0.2413;AA=A|||;VT=SNP
3	135671417	rs10212530	A	G	100	PASS	AC=982;AF=0.196086;AN=5008;NS=2504;DP=19019;EAS_AF=0.0238;AMR_AF=0.1542;AFR_AF=0.2496;EUR_AF=0.2803;SAS_AF=0.2444;AA=a|||;VT=SNP
3	135671534	rs10212532	A	G	100	PASS	AC=2967;AF=0.592452;AN=5008;NS=2504;DP=21314;EAS_AF=0.2202;AMR_AF=0.4539;AFR_AF=0.969;EUR_AF=0.5716;SAS_AF=0.5869;AA=G|||;VT=SNP
3	135671866	rs10212558	A	C	100	PASS	AC=799;AF=0.159545;AN=5008;NS=2504;DP=21064;EAS_AF=0.0258;AMR_AF=0.1412;AFR_AF=0.1036;EUR_AF=0.2783;SAS_AF=0.2638;AA=A|||;VT=SNP
3	135672088	rs35188750	G	C	100	PASS	AC=810;AF=0.161741;AN=5008;NS=2504;DP=18820;EAS_AF=0.0258;AMR_AF=0.1455;AFR_AF=0.1044;EUR_AF=0.2853;SAS_AF=0.2638;AA=G|||;VT=SNP
3	135672820	rs28430744	G	A	100	PASS	AC=709;AF=0.141573;AN=5008;NS=2504;DP=18885;EAS_AF=0.0238;AMR_AF=0.1369;AFR_AF=0.0567;EUR_AF=0.2773;SAS_AF=0.2413;AA=G|||;VT=SNP
3	135673477	rs1113211	T	A	100	PASS	AC=839;AF=0.167532;AN=5008;NS=2504;DP=19571;EAS_AF=0.0258;AMR_AF=0.1412;AFR_AF=0.1339;EUR_AF=0.2793;SAS_AF=0.2628;AA=T|||;VT=SNP
3	135674932	rs9846137	T	C	100	PASS	AC=839;AF=0.167532;AN=5008;NS=2504;DP=17516;EAS_AF=0.0258;AMR_AF=0.1412;AFR_AF=0.1339;EUR_AF=0.2793;SAS_AF=0.2628;AA=T|||;VT=SNP
3	135675190	rs9826806	G	C	100	PASS	AC=798;AF=0.159345;AN=5008;NS=2504;DP=17544;EAS_AF=0.0258;AMR_AF=0.1412;AFR_AF=0.1036;EUR_AF=0.2783;SAS_AF=0.2628;AA=G|||;VT=SNP
3	135675487	rs9864514	A	G	100	PASS	AC=799;AF=0.159545;AN=5008;NS=2504;DP=17405;EAS_AF=0.0258;AMR_AF=0.1412;AFR_AF=0.1036;EUR_AF=0.2783;SAS_AF=0.2638;AA=A|||;VT=SNP
3	135675872	rs9851361	T	C	100	PASS	AC=799;AF=0.159545;AN=5008;NS=2504;DP=16058;EAS_AF=0.0258;AMR_AF=0.1412;AFR_AF=0.1036;EUR_AF=0.2783;SAS_AF=0.2638;AA=T|||;VT=SNP
3	135675968	rs12637541	A	T	100	PASS	AC=1708;AF=0.341054;AN=5008;NS=2504;DP=16565;EAS_AF=0.1935;AMR_AF=0.2767;AFR_AF=0.5545;EUR_AF=0.2744;SAS_AF=0.319;AA=A|||;VT=SNP
3	135676132	rs13084404	A	G	100	PASS	AC=2797;AF=0.558506;AN=5008;NS=2504;DP=19619;EAS_AF=0.2202;AMR_AF=0.4337;AFR_AF=0.8472;EUR_AF=0.5646;SAS_AF=0.5992;AA=G|||;VT=SNP
3	135678267	rs13097172	C	T	100	PASS	AC=2881;AF=0.57528;AN=5008;NS=2504;DP=19603;EAS_AF=0.2183;AMR_AF=0.438;AFR_AF=0.9304;EUR_AF=0.5537;SAS_AF=0.5828;AA=T|||;VT=SNP
3	135678625	rs1403770	A	G	100	PASS	AC=710;AF=0.141773;AN=5008;NS=2504;DP=15793;EAS_AF=0.0238;AMR_AF=0.1369;AFR_AF=0.0567;EUR_AF=0.2773;SAS_AF=0.2423;AA=A|||;VT=SNP
3	135678726	rs35097316	G	A	100	PASS	AC=1701;AF=0.339657;AN=5008;NS=2504;DP=15687;EAS_AF=0.1925;AMR_AF=0.2752;AFR_AF=0.5514;EUR_AF=0.2734;SAS_AF=0.319;AA=G|||;VT=SNP
3	135679545	rs9868246	T	C	100	PASS	AC=908;AF=0.18131;AN=5008;NS=2504;DP=17479;EAS_AF=0.0258;AMR_AF=0.1455;AFR_AF=0.1838;EUR_AF=0.2783;SAS_AF=0.2638;AA=C|||;VT=SNP
3	135679783	rs6439603	G	A	100	PASS	AC=1702;AF=0.339856;AN=5008;NS=2504;DP=17255;EAS_AF=0.1925;AMR_AF=0.2767;AFR_AF=0.5514;EUR_AF=0.2734;SAS_AF=0.319;AA=G|||;VT=SNP
3	135681531	rs13072596	A	G	100	PASS	AC=908;AF=0.18131;AN=5008;NS=2504;DP=15972;EAS_AF=0.0258;AMR_AF=0.1455;AFR_AF=0.1838;EUR_AF=0.2783;SAS_AF=0.2638;AA=G|||;VT=SNP
3	135682214	rs9883808	T	C	100	PASS	AC=908;AF=0.18131;AN=5008;NS=2504;DP=16155;EAS_AF=0.0258;AMR_AF=0.1455;AFR_AF=0.1838;EUR_AF=0.2783;SAS_AF=0.2638;AA=C|||;VT=SNP
3	135682756	rs71336046	T	G	100	PASS	AC=908;AF=0.18131;AN=5008;NS=2504;DP=20261;EAS_AF=0.0258;AMR_AF=0.1455;AFR_AF=0.1838;EUR_AF=0.2783;SAS_AF=0.2638;AA=G|||;VT=SNP
3	135684459	rs184442184	G	T	100	PASS	AC=710;AF=0.141773;AN=5008;NS=2504;DP=5622;EAS_AF=0.0238;AMR_AF=0.1369;AFR_AF=0.0567;EUR_AF=0.2773;SAS_AF=0.2423;AA=G|||;VT=SNP
3	135685290	rs112781244	T	C	100	PASS	AC=907;AF=0.18111;AN=5008;NS=2504;DP=9994;EAS_AF=0.0258;AMR_AF=0.1455;AFR_AF=0.1831;EUR_AF=0.2783;SAS_AF=0.2638;AA=C|||;VT=SNP
3	135686355	rs1523599	T	G	100	PASS	AC=1740;AF=0.347444;AN=5008;NS=2504;DP=18499;EAS_AF=0.1944;AMR_AF=0.2839;AFR_AF=0.5552;EUR_AF=0.2833;SAS_AF=0.3354;AA=T|||;VT=SNP
3	135686534	rs1523598	C	T	100	PASS	AC=2940;AF=0.587061;AN=5008;NS=2504;DP=17538;EAS_AF=0.2192;AMR_AF=0.4496;AFR_AF=0.9675;EUR_AF=0.5547;SAS_AF=0.5828;AA=T|||;VT=SNP
3	135687292	rs9862743	G	A	100	PASS	AC=847;AF=0.169129;AN=5008;NS=2504;DP=19211;EAS_AF=0.0258;AMR_AF=0.1427;AFR_AF=0.1392;EUR_AF=0.2783;SAS_AF=0.2638;AA=A|||;VT=SNP
3	135687341	rs9862763	G	A	100	PASS	AC=799;AF=0.159545;AN=5008;NS=2504;DP=19287;EAS_AF=0.0258;AMR_AF=0.1412;AFR_AF=0.1036;EUR_AF=0.2783;SAS_AF=0.2638;AA=G|||;VT=SNP
3	135688453	rs9868239	G	A	100	PASS	AC=2881;AF=0.57528;AN=5008;NS=2504;DP=17407;EAS_AF=0.2192;AMR_AF=0.4395;AFR_AF=0.9304;EUR_AF=0.5517;SAS_AF=0.5828;AA=A|||;VT=SNP
3	135690784	rs13075579	T	C	100	PASS	AC=767;AF=0.153155;AN=5008;NS=2504;DP=20985;EAS_AF=0.1954;AMR_AF=0.2032;AFR_AF=0.0174;EUR_AF=0.169;SAS_AF=0.2413;AA=T|||;VT=SNP
3	135691004	rs13100235	A	G	100	PASS	AC=2389;AF=0.477037;AN=5008;NS=2504;DP=19933;EAS_AF=0.2292;AMR_AF=0.4193;AFR_AF=0.5461;EUR_AF=0.5606;SAS_AF=0.5941;AA=A|||;VT=SNP
3	135692561	rs9834104	T	C	100	PASS	AC=802;AF=0.160144;AN=5008;NS=2504;DP=20747;EAS_AF=0.0288;AMR_AF=0.1412;AFR_AF=0.1036;EUR_AF=0.2783;SAS_AF=0.2638;AA=T|||;VT=SNP
3	135693191	rs28449384	A	T	100	PASS	AC=713;AF=0.142372;AN=5008;NS=2504;DP=23361;EAS_AF=0.0268;AMR_AF=0.1369;AFR_AF=0.0567;EUR_AF=0.2783;SAS_AF=0.2413;AA=A|||;VT=SNP
3	135693943	rs6807242	G	A	100	PASS	AC=1077;AF=0.215056;AN=5008;NS=2504;DP=19596;EAS_AF=0.0288;AMR_AF=0.1556;AFR_AF=0.3018;EUR_AF=0.2813;SAS_AF=0.2638;AA=A|||;VT=SNP
3	135694496	rs9862264	A	G	100	PASS	AC=867;AF=0.173123;AN=5008;NS=2504;DP=13800;EAS_AF=0.0288;AMR_AF=0.1412;AFR_AF=0.152;EUR_AF=0.2793;SAS_AF=0.2638;AA=A|||;VT=SNP
3	135694504	rs6810223	G	T	100	PASS	AC=1077;AF=0.215056;AN=5008;NS=2504;DP=13761;EAS_AF=0.0288;AMR_AF=0.1556;AFR_AF=0.3018;EUR_AF=0.2813;SAS_AF=0.2638;AA=T|||;VT=SNP
3	135694771	rs9825239	C	T	100	PASS	AC=714;AF=0.142572;AN=5008;NS=2504;DP=15323;EAS_AF=0.0268;AMR_AF=0.1369;AFR_AF=0.0567;EUR_AF=0.2783;SAS_AF=0.2423;AA=C|||;VT=SNP
3	135695018	rs7621396	T	C	100	PASS	AC=714;AF=0.142572;AN=5008;NS=2504;DP=17967;EAS_AF=0.0268;AMR_AF=0.1369;AFR_AF=0.0567;EUR_AF=0.2783;SAS_AF=0.2423;AA=T|||;VT=SNP
3	135697373	rs17196987	G	A	100	PASS	AC=886;AF=0.176917;AN=5008;NS=2504;DP=15248;EAS_AF=0.0288;AMR_AF=0.1412;AFR_AF=0.1657;EUR_AF=0.2793;SAS_AF=0.2648;AA=A|||;VT=SNP
3	135698129	rs7641070	A	G	100	PASS	AC=884;AF=0.176518;AN=5008;NS=2504;DP=16397;EAS_AF=0.0288;AMR_AF=0.1412;AFR_AF=0.1649;EUR_AF=0.2793;SAS_AF=0.2638;AA=G|||;VT=SNP
3	135698153	rs57594457	G	A	100	PASS	AC=1693;AF=0.338059;AN=5008;NS=2504;DP=15706;EAS_AF=0.1944;AMR_AF=0.2853;AFR_AF=0.5257;EUR_AF=0.2803;SAS_AF=0.3292;AA=G|||;VT=SNP
3	135698195	rs60070757	A	G	100	PASS	AC=1698;AF=0.339058;AN=5008;NS=2504;DP=14636;EAS_AF=0.1954;AMR_AF=0.2853;AFR_AF=0.5287;EUR_AF=0.2823;SAS_AF=0.3272;AA=A|||;VT=SNP
3	135699877	rs7625177	C	T	100	PASS	AC=2849;AF=0.56889;AN=5008;NS=2504;DP=21509;EAS_AF=0.2222;AMR_AF=0.4395;AFR_AF=0.9085;EUR_AF=0.5527;SAS_AF=0.5757;AA=T|||;VT=SNP
3	135702645	rs6439605	C	T	100	PASS	AC=2878;AF=0.574681;AN=5008;NS=2504;DP=18342;EAS_AF=0.2222;AMR_AF=0.4395;AFR_AF=0.9304;EUR_AF=0.5527;SAS_AF=0.5757;AA=T|||;VT=SNP
3	135702865	rs9843725	G	A	100	PASS	AC=713;AF=0.142372;AN=5008;NS=2504;DP=18863;EAS_AF=0.0268;AMR_AF=0.1354;AFR_AF=0.0575;EUR_AF=0.2783;SAS_AF=0.2413;AA=G|||;VT=SNP
3	135703656	rs6770366	T	A	100	PASS	AC=2881;AF=0.57528;AN=5008;NS=2504;DP=21960;EAS_AF=0.2242;AMR_AF=0.438;AFR_AF=0.9304;EUR_AF=0.5537;SAS_AF=0.5767;AA=A|||;VT=SNP
3	135707156	rs9848322	A	G	100	PASS	AC=714;AF=0.142572;AN=5008;NS=2504;DP=18036;EAS_AF=0.0278;AMR_AF=0.1369;AFR_AF=0.0567;EUR_AF=0.2783;SAS_AF=0.2413;AA=G|||;VT=SNP
3	135707761	rs35257855	T	C	100	PASS	AC=938;AF=0.1873;AN=5008;NS=2504;DP=17868;EAS_AF=0.0298;AMR_AF=0.1455;AFR_AF=0.2027;EUR_AF=0.2793;SAS_AF=0.2638;AA=C|||;VT=SNP
3	135708147	rs9853577	A	G	100	PASS	AC=734;AF=0.146565;AN=5008;NS=2504;DP=18302;EAS_AF=0.0466;AMR_AF=0.1369;AFR_AF=0.0567;EUR_AF=0.2783;SAS_AF=0.2423;AA=A|||;VT=SNP
3	135708448	rs9836374	T	C	100	PASS	AC=866;AF=0.172923;AN=5008;NS=2504;DP=16788;EAS_AF=0.0298;AMR_AF=0.1412;AFR_AF=0.1505;EUR_AF=0.2793;SAS_AF=0.2638;AA=T|||;VT=SNP
3	135708982	rs34311570	G	A	100	PASS	AC=803;AF=0.160343;AN=5008;NS=2504;DP=18340;EAS_AF=0.0298;AMR_AF=0.1412;AFR_AF=0.1036;EUR_AF=0.2783;SAS_AF=0.2638;AA=G|||;VT=SNP
3	135709103	rs17250445	C	T	100	PASS	AC=866;AF=0.172923;AN=5008;NS=2504;DP=16448;EAS_AF=0.0298;AMR_AF=0.1412;AFR_AF=0.1505;EUR_AF=0.2793;SAS_AF=0.2638;AA=C|||;VT=SNP
3	135709995	rs13078865	G	T	100	PASS	AC=2876;AF=0.574281;AN=5008;NS=2504;DP=17418;EAS_AF=0.2242;AMR_AF=0.4352;AFR_AF=0.9304;EUR_AF=0.5517;SAS_AF=0.5757;AA=T|||;VT=SNP
3	135710176	rs9864247	A	G	100	PASS	AC=865;AF=0.172724;AN=5008;NS=2504;DP=16146;EAS_AF=0.0308;AMR_AF=0.1412;AFR_AF=0.149;EUR_AF=0.2793;SAS_AF=0.2638;AA=A|||;VT=SNP
3	135710841	rs9827662	C	A	100	PASS	AC=496;AF=0.0990415;AN=5008;NS=2504;DP=15262;EAS_AF=0.004;AMR_AF=0.1009;AFR_AF=0.0106;EUR_AF=0.2127;SAS_AF=0.1984;AA=C|||;VT=SNP
3	135713622	rs13097946	C	A	100	PASS	AC=935;AF=0.186701;AN=5008;NS=2504;DP=19626;EAS_AF=0.0288;AMR_AF=0.1455;AFR_AF=0.2012;EUR_AF=0.2793;SAS_AF=0.2638;AA=A|||;VT=SNP
3	135713634	rs13098245	G	A	100	PASS	AC=935;AF=0.186701;AN=5008;NS=2504;DP=19453;EAS_AF=0.0288;AMR_AF=0.1455;AFR_AF=0.2012;EUR_AF=0.2793;SAS_AF=0.2638;AA=g|||;VT=SNP
3	135713755	rs16843611	C	G	100	PASS	AC=1524;AF=0.304313;AN=5008;NS=2504;DP=19460;EAS_AF=0.1974;AMR_AF=0.2738;AFR_AF=0.3986;EUR_AF=0.2823;SAS_AF=0.3313;AA=C|||;VT=SNP
3	135713769	rs6786769	T	C	100	PASS	AC=953;AF=0.190296;AN=5008;NS=2504;DP=19727;EAS_AF=0.0298;AMR_AF=0.1455;AFR_AF=0.2141;EUR_AF=0.2793;SAS_AF=0.2638;AA=C|||;VT=SNP
3	135714105	rs6774289	G	T	100	PASS	AC=864;AF=0.172524;AN=5008;NS=2504;DP=16034;EAS_AF=0.0288;AMR_AF=0.1412;AFR_AF=0.1498;EUR_AF=0.2793;SAS_AF=0.2638;AA=G|||;VT=SNP
3	135715022	rs6439609	T	G	100	PASS	AC=1545;AF=0.308506;AN=5008;NS=2504;DP=17617;EAS_AF=0.1984;AMR_AF=0.2738;AFR_AF=0.413;EUR_AF=0.2833;SAS_AF=0.3313;AA=T|||;VT=SNP
3	135715322	rs6439610	G	A	100	PASS	AC=2915;AF=0.582069;AN=5008;NS=2504;DP=16979;EAS_AF=0.2252;AMR_AF=0.4452;AFR_AF=0.9312;EUR_AF=0.5636;SAS_AF=0.5941;AA=A|||;VT=SNP
3	135717217	rs13325914	A	G	100	PASS	AC=800;AF=0.159744;AN=5008;NS=2504;DP=20947;EAS_AF=0.0288;AMR_AF=0.1412;AFR_AF=0.1014;EUR_AF=0.2783;SAS_AF=0.2648;AA=A|||;VT=SNP
3	135719235	rs9846554	C	T	100	PASS	AC=2878;AF=0.574681;AN=5008;NS=2504;DP=18635;EAS_AF=0.2252;AMR_AF=0.4323;AFR_AF=0.9304;EUR_AF=0.5527;SAS_AF=0.5777;AA=T|||;VT=SNP
3	135719298	rs9808979	A	G	100	PASS	AC=934;AF=0.186502;AN=5008;NS=2504;DP=20500;EAS_AF=0.0288;AMR_AF=0.1455;AFR_AF=0.2005;EUR_AF=0.2783;SAS_AF=0.2648;AA=G|||;VT=SNP
3	135720241	rs4678432	T	C	100	PASS	AC=1536;AF=0.306709;AN=5008;NS=2504;DP=17225;EAS_AF=0.1984;AMR_AF=0.2709;AFR_AF=0.4077;EUR_AF=0.2843;SAS_AF=0.3303;AA=T|||;VT=SNP
3	135720540	rs9814557	A	G	100	PASS	AC=713;AF=0.142372;AN=5008;NS=2504;DP=20072;EAS_AF=0.0268;AMR_AF=0.1369;AFR_AF=0.0567;EUR_AF=0.2773;SAS_AF=0.2423;AA=A|||;VT=SNP;EX_TARGET
3	135720673	rs9872542	T	C	100	PASS	AC=936;AF=0.186901;AN=5008;NS=2504;DP=21751;EAS_AF=0.0288;AMR_AF=0.1455;AFR_AF=0.202;EUR_AF=0.2783;SAS_AF=0.2648;AA=C|||;VT=SNP;EX_TARGET
3	135720851	rs6779903	G	T	100	PASS	AC=1731;AF=0.345647;AN=5008;NS=2504;DP=17100;EAS_AF=0.1964;AMR_AF=0.281;AFR_AF=0.5537;EUR_AF=0.2823;SAS_AF=0.3292;AA=G|||;VT=SNP;EX_TARGET
3	135722264	rs17197552	A	G	100	PASS	AC=865;AF=0.172724;AN=5008;NS=2504;DP=17582;EAS_AF=0.0288;AMR_AF=0.1412;AFR_AF=0.1505;EUR_AF=0.2783;SAS_AF=0.2648;AA=A|||;VT=SNP;EX_TARGET
3	135722767	rs4678434	G	A	100	PASS	AC=1528;AF=0.305112;AN=5008;NS=2504;DP=19086;EAS_AF=0.1954;AMR_AF=0.2723;AFR_AF=0.4047;EUR_AF=0.2843;SAS_AF=0.3282;AA=G|||;VT=SNP
3	135723131	rs4678435	G	A	100	PASS	AC=1726;AF=0.344649;AN=5008;NS=2504;DP=19997;EAS_AF=0.1954;AMR_AF=0.2795;AFR_AF=0.5499;EUR_AF=0.2843;SAS_AF=0.3292;AA=g|||;VT=SNP
3	135724461	rs10935175	C	T	100	PASS	AC=713;AF=0.142372;AN=5008;NS=2504;DP=18329;EAS_AF=0.0268;AMR_AF=0.1369;AFR_AF=0.0567;EUR_AF=0.2773;SAS_AF=0.2423;AA=C|||;VT=SNP
3	135724841	rs34522617	T	G	100	PASS	AC=714;AF=0.142572;AN=5008;NS=2504;DP=18018;EAS_AF=0.0268;AMR_AF=0.1369;AFR_AF=0.0567;EUR_AF=0.2783;SAS_AF=0.2423;AA=T|||;VT=SNP
3	135726679	rs6775778	A	G	100	PASS	AC=551;AF=0.110024;AN=5008;NS=2504;DP=18026;EAS_AF=0.0218;AMR_AF=0.1009;AFR_AF=0.0371;EUR_AF=0.2117;SAS_AF=0.2014;AA=A|||;VT=SNP
3	135729548	rs34409306	G	A	100	PASS	AC=811;AF=0.161941;AN=5008;NS=2504;DP=11764;EAS_AF=0.0397;AMR_AF=0.1398;AFR_AF=0.1036;EUR_AF=0.2744;SAS_AF=0.2669;AA=G|||;VT=SNP
3	135730912	rs35532770	T	C	100	PASS	AC=1873;AF=0.374002;AN=5008;NS=2504;DP=19244;EAS_AF=0.1984;AMR_AF=0.2882;AFR_AF=0.6513;EUR_AF=0.2873;SAS_AF=0.3303;AA=T|||;VT=SNP
3	135731240	rs6809006	T	C	100	PASS	AC=859;AF=0.171526;AN=5008;NS=2504;DP=18299;EAS_AF=0.0278;AMR_AF=0.1398;AFR_AF=0.1505;EUR_AF=0.2744;SAS_AF=0.2648;AA=T|||;VT=SNP
3	135731314	rs6771997	A	G	100	PASS	AC=800;AF=0.159744;AN=5008;NS=2504;DP=17912;EAS_AF=0.0278;AMR_AF=0.1412;AFR_AF=0.1044;EUR_AF=0.2744;SAS_AF=0.2658;AA=a|||;VT=SNP
3	135732909	rs6439614	G	A	100	PASS	AC=2911;AF=0.58127;AN=5008;NS=2504;DP=20667;EAS_AF=0.2242;AMR_AF=0.4352;AFR_AF=0.9546;EUR_AF=0.5527;SAS_AF=0.5777;AA=A|||;VT=SNP
3	135733617	rs7433567	G	A	100	PASS	AC=714;AF=0.142572;AN=5008;NS=2504;DP=19210;EAS_AF=0.0268;AMR_AF=0.1369;AFR_AF=0.0575;EUR_AF=0.2773;SAS_AF=0.2423;AA=G|||;VT=SNP
3	135733797	rs6439615	A	G	100	PASS	AC=2917;AF=0.582468;AN=5008;NS=2504;DP=18925;EAS_AF=0.2262;AMR_AF=0.4366;AFR_AF=0.9561;EUR_AF=0.5527;SAS_AF=0.5787;AA=G|||;VT=SNP
3	135733833	rs7427833	T	C	100	PASS	AC=715;AF=0.142772;AN=5008;NS=2504;DP=19909;EAS_AF=0.0278;AMR_AF=0.1369;AFR_AF=0.0575;EUR_AF=0.2773;SAS_AF=0.2423;AA=T|||;VT=SNP
3	135733906	rs7433592	C	T	100	PASS	AC=1605;AF=0.320487;AN=5008;NS=2504;DP=20564;EAS_AF=0.1964;AMR_AF=0.268;AFR_AF=0.4841;EUR_AF=0.2724;SAS_AF=0.3139;AA=c|||;VT=SNP
3	135734165	rs13097267	T	A	100	PASS	AC=1838;AF=0.367013;AN=5008;NS=2504;DP=18162;EAS_AF=0.1964;AMR_AF=0.2824;AFR_AF=0.6536;EUR_AF=0.2724;SAS_AF=0.3129;AA=T|||;VT=SNP
3	135734592	rs4331626	A	C	100	PASS	AC=2955;AF=0.590056;AN=5008;NS=2504;DP=18693;EAS_AF=0.2262;AMR_AF=0.4438;AFR_AF=0.9599;EUR_AF=0.5656;SAS_AF=0.5941;AA=C|||;VT=SNP
3	135736222	rs9842840	A	C	100	PASS	AC=867;AF=0.173123;AN=5008;NS=2504;DP=19435;EAS_AF=0.0288;AMR_AF=0.1412;AFR_AF=0.1513;EUR_AF=0.2783;SAS_AF=0.2658;AA=A|||;VT=SNP
3	135739341	rs9289503	C	T	100	PASS	AC=1073;AF=0.214257;AN=5008;NS=2504;DP=17488;EAS_AF=0.0278;AMR_AF=0.1542;AFR_AF=0.3018;EUR_AF=0.2773;SAS_AF=0.2658;AA=T|||;VT=SNP
3	135739722	rs1523597	C	T	100	PASS	AC=869;AF=0.173522;AN=5008;NS=2504;DP=17783;EAS_AF=0.0278;AMR_AF=0.1412;AFR_AF=0.1558;EUR_AF=0.2753;SAS_AF=0.2658;AA=T|||;VT=SNP
3	135739807	rs1523596	C	T	100	PASS	AC=869;AF=0.173522;AN=5008;NS=2504;DP=18910;EAS_AF=0.0278;AMR_AF=0.1412;AFR_AF=0.1558;EUR_AF=0.2753;SAS_AF=0.2658;AA=T|||;VT=SNP
3	135740147	rs1523595	C	A	100	PASS	AC=870;AF=0.173722;AN=5008;NS=2504;DP=17662;EAS_AF=0.0278;AMR_AF=0.1427;AFR_AF=0.1558;EUR_AF=0.2753;SAS_AF=0.2658;AA=A|||;VT=SNP
3	135740469	rs4073308	G	A	100	PASS	AC=870;AF=0.173722;AN=5008;NS=2504;DP=15695;EAS_AF=0.0278;AMR_AF=0.1427;AFR_AF=0.1558;EUR_AF=0.2753;SAS_AF=0.2658;AA=A|||;VT=SNP
3	135741367	rs9852169	T	C	100	PASS	AC=2950;AF=0.589058;AN=5008;NS=2504;DP=15446;EAS_AF=0.2262;AMR_AF=0.4438;AFR_AF=0.9546;EUR_AF=0.5656;SAS_AF=0.5961;AA=C|||;VT=SNP
3	135741565	rs2177407	A	G	100	PASS	AC=1651;AF=0.329673;AN=5008;NS=2504;DP=16731;EAS_AF=0.1984;AMR_AF=0.2781;AFR_AF=0.4879;EUR_AF=0.2883;SAS_AF=0.3303;AA=A|||;VT=SNP
3	135742367	rs1523594	A	G	100	PASS	AC=4935;AF=0.985423;AN=5008;NS=2504;DP=16383;EAS_AF=0.998;AMR_AF=0.9683;AFR_AF=0.9985;EUR_AF=0.9583;SAS_AF=0.9949;AA=G|||;VT=SNP
3	135743441	rs6439618	A	G	100	PASS	AC=2956;AF=0.590256;AN=5008;NS=2504;DP=17787;EAS_AF=0.2252;AMR_AF=0.4438;AFR_AF=0.9599;EUR_AF=0.5666;SAS_AF=0.5951;AA=G|||;VT=SNP
3	135744872	rs13316798	C	G	100	PASS	AC=1301;AF=0.259784;AN=5008;NS=2504;DP=18196;EAS_AF=0.5437;AMR_AF=0.2349;AFR_AF=0.0189;EUR_AF=0.2396;SAS_AF=0.3313;AA=C|||;VT=SNP
3	135750913	rs9856799	G	A	100	PASS	AC=2943;AF=0.58766;AN=5008;NS=2504;DP=19998;EAS_AF=0.2252;AMR_AF=0.4409;AFR_AF=0.9569;EUR_AF=0.5636;SAS_AF=0.591;AA=A|||;VT=SNP
3	135751336	rs9877082	T	C	100	PASS	AC=874;AF=0.174521;AN=5008;NS=2504;DP=11470;EAS_AF=0.0278;AMR_AF=0.1427;AFR_AF=0.1573;EUR_AF=0.2783;SAS_AF=0.2648;AA=C|||;VT=SNP
3	135752319	rs9862777	G	T	100	PASS	AC=713;AF=0.142372;AN=5008;NS=2504;DP=20141;EAS_AF=0.0258;AMR_AF=0.1369;AFR_AF=0.0575;EUR_AF=0.2773;SAS_AF=0.2423;AA=G|||;VT=SNP
3	135755549	rs6796869	G	A	100	PASS	AC=2945;AF=0.588059;AN=5008;NS=2504;DP=17619;EAS_AF=0.2262;AMR_AF=0.4409;AFR_AF=0.9576;EUR_AF=0.5646;SAS_AF=0.59;AA=A|||;VT=SNP
3	135755987	rs1523600	G	A	100	PASS	AC=1501;AF=0.29972;AN=5008;NS=2504;DP=19756;EAS_AF=0.1974;AMR_AF=0.268;AFR_AF=0.3873;EUR_AF=0.2843;SAS_AF=0.3252;AA=G|||;VT=SNP
3	135758709	rs1523593	G	A	100	PASS	AC=1856;AF=0.370607;AN=5008;NS=2504;DP=16481;EAS_AF=0.1974;AMR_AF=0.2867;AFR_AF=0.6445;EUR_AF=0.2833;SAS_AF=0.3282;AA=G|||;VT=SNP
3	135758869	rs6807058	C	T	100	PASS	AC=714;AF=0.142572;AN=5008;NS=2504;DP=15139;EAS_AF=0.0268;AMR_AF=0.1369;AFR_AF=0.0575;EUR_AF=0.2773;SAS_AF=0.2423;AA=C|||;VT=SNP
3	135759246	rs6807565	G	A	100	PASS	AC=713;AF=0.142372;AN=5008;NS=2504;DP=18582;EAS_AF=0.0258;AMR_AF=0.1369;AFR_AF=0.0575;EUR_AF=0.2773;SAS_AF=0.2423;AA=G|||;VT=SNP
3	135760734	rs6771224	A	G	100	PASS	AC=866;AF=0.172923;AN=5008;NS=2504;DP=16200;EAS_AF=0.0278;AMR_AF=0.1412;AFR_AF=0.152;EUR_AF=0.2783;SAS_AF=0.2648;AA=A|||;VT=SNP
3	135761898	rs7643661	G	T	100	PASS	AC=866;AF=0.172923;AN=5008;NS=2504;DP=16080;EAS_AF=0.0278;AMR_AF=0.1412;AFR_AF=0.152;EUR_AF=0.2783;SAS_AF=0.2648;AA=G|||;VT=SNP
3	135761927	rs7621331	A	G	100	PASS	AC=937;AF=0.187101;AN=5008;NS=2504;DP=16521;EAS_AF=0.0278;AMR_AF=0.1455;AFR_AF=0.2035;EUR_AF=0.2783;SAS_AF=0.2648;AA=G|||;VT=SNP
3	135762017	rs7621425	A	G	100	PASS	AC=866;AF=0.172923;AN=5008;NS=2504;DP=15196;EAS_AF=0.0278;AMR_AF=0.1412;AFR_AF=0.152;EUR_AF=0.2783;SAS_AF=0.2648;AA=A|||;VT=SNP
3	135762510	rs9812561	C	T	100	PASS	AC=866;AF=0.172923;AN=5008;NS=2504;DP=18868;EAS_AF=0.0278;AMR_AF=0.1412;AFR_AF=0.152;EUR_AF=0.2783;SAS_AF=0.2648;AA=C|||;VT=SNP
3	135764245	rs7650079	C	T	100	PASS	AC=1506;AF=0.300719;AN=5008;NS=2504;DP=19714;EAS_AF=0.1994;AMR_AF=0.2695;AFR_AF=0.3865;EUR_AF=0.2853;SAS_AF=0.3272;AA=c|||;VT=SNP
3	135765190	rs9875328	G	A	100	PASS	AC=866;AF=0.172923;AN=5008;NS=2504;DP=17693;EAS_AF=0.0278;AMR_AF=0.1412;AFR_AF=0.152;EUR_AF=0.2783;SAS_AF=0.2648;AA=G|||;VT=SNP
3	135765309	rs9837355	A	G	100	PASS	AC=713;AF=0.142372;AN=5008;NS=2504;DP=17355;EAS_AF=0.0258;AMR_AF=0.1369;AFR_AF=0.0575;EUR_AF=0.2773;SAS_AF=0.2423;AA=A|||;VT=SNP
3	135766164	rs9880721	G	A	100	PASS	AC=874;AF=0.174521;AN=5008;NS=2504;DP=20499;EAS_AF=0.0278;AMR_AF=0.1427;AFR_AF=0.1573;EUR_AF=0.2783;SAS_AF=0.2648;AA=A|||;VT=SNP
3	135766339	rs9842864	A	G	100	PASS	AC=714;AF=0.142572;AN=5008;NS=2504;DP=22217;EAS_AF=0.0258;AMR_AF=0.1369;AFR_AF=0.0582;EUR_AF=0.2773;SAS_AF=0.2423;AA=A|||;VT=SNP
3	135767387	rs141832029	G	A	100	PASS	AC=711;AF=0.141973;AN=5008;NS=2504;DP=17907;EAS_AF=0.0258;AMR_AF=0.1369;AFR_AF=0.056;EUR_AF=0.2783;SAS_AF=0.2413;AA=G|||;VT=SNP
3	135768232	rs67039922	T	A	100	PASS	AC=804;AF=0.160543;AN=5008;NS=2504;DP=19236;EAS_AF=0.0278;AMR_AF=0.1412;AFR_AF=0.1051;EUR_AF=0.2783;SAS_AF=0.2648;AA=T|||;VT=SNP
3	135768771	rs4075999	C	T	100	PASS	AC=1858;AF=0.371006;AN=5008;NS=2504;DP=19133;EAS_AF=0.1974;AMR_AF=0.2867;AFR_AF=0.6452;EUR_AF=0.2833;SAS_AF=0.3292;AA=C|||;VT=SNP
3	135769006	rs13072433	G	A	100	PASS	AC=1859;AF=0.371206;AN=5008;NS=2504;DP=18599;EAS_AF=0.1974;AMR_AF=0.2867;AFR_AF=0.6452;EUR_AF=0.2833;SAS_AF=0.3303;AA=G|||;VT=SNP
3	135769210	rs13072782	G	A	100	PASS	AC=2951;AF=0.589257;AN=5008;NS=2504;DP=19040;EAS_AF=0.2262;AMR_AF=0.4424;AFR_AF=0.9569;EUR_AF=0.5646;SAS_AF=0.5961;AA=A|||;VT=SNP
3	135769397	rs6775261	C	T	100	PASS	AC=2729;AF=0.544928;AN=5008;NS=2504;DP=19545;EAS_AF=0.2262;AMR_AF=0.4294;AFR_AF=0.7965;EUR_AF=0.5626;SAS_AF=0.5971;AA=T|||;VT=SNP
3	135769410	rs13072690	A	G	100	PASS	AC=2731;AF=0.545327;AN=5008;NS=2504;DP=19558;EAS_AF=0.2262;AMR_AF=0.4294;AFR_AF=0.7965;EUR_AF=0.5636;SAS_AF=0.5982;AA=a|||;VT=SNP
3	135769746	rs2140450	T	C	100	PASS	AC=2663;AF=0.531749;AN=5008;NS=2504;DP=20621;EAS_AF=0.2262;AMR_AF=0.428;AFR_AF=0.7474;EUR_AF=0.5636;SAS_AF=0.5961;AA=T|||;VT=SNP
3	135770384	rs13059064	T	C	100	PASS	AC=2953;AF=0.589657;AN=5008;NS=2504;DP=16706;EAS_AF=0.2262;AMR_AF=0.4424;AFR_AF=0.9576;EUR_AF=0.5656;SAS_AF=0.5961;AA=C|||;VT=SNP
3	135771387	rs9852009	T	C	100	PASS	AC=2954;AF=0.589856;AN=5008;NS=2504;DP=20191;EAS_AF=0.2262;AMR_AF=0.4438;AFR_AF=0.9576;EUR_AF=0.5656;SAS_AF=0.5961;AA=C|||;VT=SNP
3	135771725	rs73222222	A	G	100	PASS	AC=714;AF=0.142572;AN=5008;NS=2504;DP=18944;EAS_AF=0.0258;AMR_AF=0.1369;AFR_AF=0.0575;EUR_AF=0.2783;SAS_AF=0.2423;AA=A|||;VT=SNP
3	135771730	rs13065499	T	C	100	PASS	AC=1863;AF=0.372005;AN=5008;NS=2504;DP=19098;EAS_AF=0.1984;AMR_AF=0.2882;AFR_AF=0.646;EUR_AF=0.2843;SAS_AF=0.3303;AA=t|||;VT=SNP
3	135771852	rs7625607	T	G	100	PASS	AC=2658;AF=0.530751;AN=5008;NS=2504;DP=18947;EAS_AF=0.2262;AMR_AF=0.4294;AFR_AF=0.7443;EUR_AF=0.5626;SAS_AF=0.5951;AA=T|||;VT=SNP
3	135771903	rs55873361	T	C	100	PASS	AC=1625;AF=0.324481;AN=5008;NS=2504;DP=17337;EAS_AF=0.1984;AMR_AF=0.2767;AFR_AF=0.472;EUR_AF=0.2843;SAS_AF=0.3303;AA=T|||;VT=SNP
3	135772078	rs9836758	C	T	100	PASS	AC=715;AF=0.142772;AN=5008;NS=2504;DP=18037;EAS_AF=0.0258;AMR_AF=0.1369;AFR_AF=0.0575;EUR_AF=0.2793;SAS_AF=0.2423;AA=C|||;VT=SNP
3	135773227	rs13097176	G	A	100	PASS	AC=2723;AF=0.54373;AN=5008;NS=2504;DP=12871;EAS_AF=0.2252;AMR_AF=0.4294;AFR_AF=0.7958;EUR_AF=0.5636;SAS_AF=0.592;AA=A|||;VT=SNP
3	135773326	rs34767379	C	T	100	PASS	AC=712;AF=0.142173;AN=5008;NS=2504;DP=14597;EAS_AF=0.0258;AMR_AF=0.1369;AFR_AF=0.0575;EUR_AF=0.2783;SAS_AF=0.2403;AA=C|||;VT=SNP
3	135773661	rs28576629	G	T	100	PASS	AC=550;AF=0.109824;AN=5008;NS=2504;DP=16058;EAS_AF=0.0218;AMR_AF=0.1009;AFR_AF=0.0363;EUR_AF=0.2127;SAS_AF=0.2004;AA=G|||;VT=SNP
3	135773768	rs12633805	C	T	100	PASS	AC=1626;AF=0.324681;AN=5008;NS=2504;DP=15336;EAS_AF=0.1974;AMR_AF=0.2752;AFR_AF=0.4766;EUR_AF=0.2843;SAS_AF=0.3272;AA=C|||;VT=SNP
3	135774219	rs3946444	T	C	100	PASS	AC=2949;AF=0.588858;AN=5008;NS=2504;DP=2668;EAS_AF=0.2262;AMR_AF=0.4424;AFR_AF=0.9569;EUR_AF=0.5656;SAS_AF=0.593;AA=C|||;VT=SNP
3	135774361	rs36039354	G	A	100	PASS	AC=714;AF=0.142572;AN=5008;NS=2504;DP=20431;EAS_AF=0.0258;AMR_AF=0.1369;AFR_AF=0.0575;EUR_AF=0.2783;SAS_AF=0.2423;AA=A|||;VT=SNP
3	135775458	rs7635621	T	G	100	PASS	AC=2945;AF=0.588059;AN=5008;NS=2504;DP=15968;EAS_AF=0.2252;AMR_AF=0.4409;AFR_AF=0.9569;EUR_AF=0.5646;SAS_AF=0.592;AA=G|||;VT=SNP
3	135775504	rs56152207	C	T	100	PASS	AC=1855;AF=0.370407;AN=5008;NS=2504;DP=15635;EAS_AF=0.1974;AMR_AF=0.2853;AFR_AF=0.6452;EUR_AF=0.2833;SAS_AF=0.3272;AA=C|||;VT=SNP
3	135775510	rs9682712	A	G	100	PASS	AC=2784;AF=0.555911;AN=5008;NS=2504;DP=15437;EAS_AF=0.2252;AMR_AF=0.4308;AFR_AF=0.8419;EUR_AF=0.5626;SAS_AF=0.592;AA=G|||;VT=SNP
3	135776528	rs2400649	A	C	100	PASS	AC=2791;AF=0.557308;AN=5008;NS=2504;DP=20046;EAS_AF=0.2262;AMR_AF=0.4323;AFR_AF=0.8457;EUR_AF=0.5626;SAS_AF=0.592;AA=C|||;VT=SNP
3	135777518	rs12632791	G	A	100	PASS	AC=1855;AF=0.370407;AN=5008;NS=2504;DP=20089;EAS_AF=0.1974;AMR_AF=0.2853;AFR_AF=0.6452;EUR_AF=0.2833;SAS_AF=0.3272;AA=G|||;VT=SNP
3	135777570	rs7610302	A	G	100	PASS	AC=2788;AF=0.556709;AN=5008;NS=2504;DP=20939;EAS_AF=0.2262;AMR_AF=0.4308;AFR_AF=0.8449;EUR_AF=0.5626;SAS_AF=0.591;AA=G|||;VT=SNP
3	135778382	rs4678224	T	C	100	PASS	AC=1631;AF=0.325679;AN=5008;NS=2504;DP=18963;EAS_AF=0.1984;AMR_AF=0.2752;AFR_AF=0.4796;EUR_AF=0.2843;SAS_AF=0.3272;AA=T|||;VT=SNP
3	135778633	rs4678288	A	G	100	PASS	AC=1861;AF=0.371605;AN=5008;NS=2504;DP=20934;EAS_AF=0.1984;AMR_AF=0.2853;AFR_AF=0.6483;EUR_AF=0.2843;SAS_AF=0.3272;AA=A|||;VT=SNP
3	135779348	rs61791712	C	T	100	PASS	AC=1706;AF=0.340655;AN=5008;NS=2504;DP=20098;EAS_AF=0.1984;AMR_AF=0.2767;AFR_AF=0.5356;EUR_AF=0.2843;SAS_AF=0.3272;AA=C|||;VT=SNP
3	135780722	rs9758578	T	A	100	PASS	AC=2102;AF=0.419728;AN=5008;NS=2504;DP=12823;EAS_AF=0.2034;AMR_AF=0.3256;AFR_AF=0.7073;EUR_AF=0.3509;SAS_AF=0.3916;AA=T|||;VT=SNP
3	135781105	rs35946332	C	T	100	PASS	AC=2946;AF=0.588259;AN=5008;NS=2504;DP=19925;EAS_AF=0.2252;AMR_AF=0.4409;AFR_AF=0.9569;EUR_AF=0.5656;SAS_AF=0.592;AA=T|||;VT=SNP
3	135781940	rs7628848	G	A	100	PASS	AC=737;AF=0.147165;AN=5008;NS=2504;DP=19907;EAS_AF=0.0218;AMR_AF=0.1138;AFR_AF=0.1687;EUR_AF=0.2147;SAS_AF=0.2014;AA=g|||;VT=SNP
3	135783166	rs13082684	G	A	100	PASS	AC=736;AF=0.146965;AN=5008;NS=2504;DP=13412;EAS_AF=0.0218;AMR_AF=0.1138;AFR_AF=0.1687;EUR_AF=0.2147;SAS_AF=0.2004;AA=G|||;VT=SNP
3	135784478	rs940229	G	A	100	PASS	AC=2943;AF=0.58766;AN=5008;NS=2504;DP=17192;EAS_AF=0.2252;AMR_AF=0.4409;AFR_AF=0.9531;EUR_AF=0.5666;SAS_AF=0.593;AA=A|||;VT=SNP
3	135784877	rs6439622	T	A	100	PASS	AC=2177;AF=0.434704;AN=5008;NS=2504;DP=19000;EAS_AF=0.2034;AMR_AF=0.3271;AFR_AF=0.7625;EUR_AF=0.3509;SAS_AF=0.3926;AA=A|||;VT=SNP
3	135785468	rs6771950	A	G	100	PASS	AC=1863;AF=0.372005;AN=5008;NS=2504;DP=17090;EAS_AF=0.1984;AMR_AF=0.2853;AFR_AF=0.649;EUR_AF=0.2843;SAS_AF=0.3282;AA=A|||;VT=SNP
3	135785469	rs10049233	G	A	100	PASS	AC=673;AF=0.134385;AN=5008;NS=2504;DP=17072;EAS_AF=0.0218;AMR_AF=0.111;AFR_AF=0.1225;EUR_AF=0.2147;SAS_AF=0.2004;AA=G|||;VT=SNP
3	135785491	rs10048942	A	G	100	PASS	AC=736;AF=0.146965;AN=5008;NS=2504;DP=17183;EAS_AF=0.0218;AMR_AF=0.1138;AFR_AF=0.1687;EUR_AF=0.2147;SAS_AF=0.2004;AA=A|||;VT=SNP
3	135785582	rs34447526	C	G	100	PASS	AC=1865;AF=0.372404;AN=5008;NS=2504;DP=18148;EAS_AF=0.1984;AMR_AF=0.2867;AFR_AF=0.649;EUR_AF=0.2843;SAS_AF=0.3292;AA=C|||;VT=SNP
3	135786758	rs13069408	A	G	100	PASS	AC=1862;AF=0.371805;AN=5008;NS=2504;DP=20132;EAS_AF=0.1984;AMR_AF=0.2853;AFR_AF=0.6483;EUR_AF=0.2843;SAS_AF=0.3282;AA=A|||;VT=SNP
3	135787529	rs6439623	C	A	100	PASS	AC=2237;AF=0.446685;AN=5008;NS=2504;DP=20451;EAS_AF=0.2044;AMR_AF=0.33;AFR_AF=0.8056;EUR_AF=0.3509;SAS_AF=0.3926;AA=A|||;VT=SNP
3	135787586	rs6439624	A	G	100	PASS	AC=1506;AF=0.300719;AN=5008;NS=2504;DP=20038;EAS_AF=0.1974;AMR_AF=0.268;AFR_AF=0.3888;EUR_AF=0.2843;SAS_AF=0.3282;AA=A|||;VT=SNP
3	135787996	rs6803786	C	A	100	PASS	AC=1856;AF=0.370607;AN=5008;NS=2504;DP=19468;EAS_AF=0.1974;AMR_AF=0.2853;AFR_AF=0.6445;EUR_AF=0.2843;SAS_AF=0.3282;AA=C|||;VT=SNP
3	135789956	rs13092707	G	A	100	PASS	AC=1648;AF=0.329073;AN=5008;NS=2504;DP=18533;EAS_AF=0.1964;AMR_AF=0.2824;AFR_AF=0.4894;EUR_AF=0.2863;SAS_AF=0.3262;AA=G|||;VT=SNP
3	135790885	rs35773450	C	T	100	PASS	AC=2016;AF=0.402556;AN=5008;NS=2504;DP=17988;EAS_AF=0.2768;AMR_AF=0.3357;AFR_AF=0.6846;EUR_AF=0.2942;SAS_AF=0.3098;AA=T|||;VT=SNP
3	135791069	rs34683314	T	C	100	PASS	AC=1678;AF=0.335064;AN=5008;NS=2504;DP=19141;EAS_AF=0.2044;AMR_AF=0.268;AFR_AF=0.5098;EUR_AF=0.2833;SAS_AF=0.3344;AA=T|||;VT=SNP
3	135791382	rs13079037	T	C	100	PASS	AC=2935;AF=0.586062;AN=5008;NS=2504;DP=17536;EAS_AF=0.2252;AMR_AF=0.4352;AFR_AF=0.9531;EUR_AF=0.5636;SAS_AF=0.592;AA=C|||;VT=SNP
3	135792010	rs6799517	C	A	100	PASS	AC=658;AF=0.13139;AN=5008;NS=2504;DP=14610;EAS_AF=0.0228;AMR_AF=0.1182;AFR_AF=0.1014;EUR_AF=0.2207;SAS_AF=0.2014;AA=C|||;VT=SNP
3	135792313	rs35264626	A	C	100	PASS	AC=1450;AF=0.289537;AN=5008;NS=2504;DP=18795;EAS_AF=0.1964;AMR_AF=0.2651;AFR_AF=0.3533;EUR_AF=0.2823;SAS_AF=0.3241;AA=A|||;VT=SNP
3	135793657	rs28509770	C	G	100	PASS	AC=661;AF=0.131989;AN=5008;NS=2504;DP=16557;EAS_AF=0.0218;AMR_AF=0.1182;AFR_AF=0.1044;EUR_AF=0.2207;SAS_AF=0.2014;AA=C|||;VT=SNP
3	135795889	rs34706807	C	T	100	PASS	AC=1443;AF=0.288139;AN=5008;NS=2504;DP=18995;EAS_AF=0.1944;AMR_AF=0.2651;AFR_AF=0.3517;EUR_AF=0.2823;SAS_AF=0.3211;AA=c|||;VT=SNP
3	135796240	rs1403763	C	G	100	PASS	AC=658;AF=0.13139;AN=5008;NS=2504;DP=16552;EAS_AF=0.0208;AMR_AF=0.1182;AFR_AF=0.1029;EUR_AF=0.2197;SAS_AF=0.2025;AA=C|||;VT=SNP
3	135798658	rs34894639	C	T	100	PASS	AC=1330;AF=0.265575;AN=5008;NS=2504;DP=16066;EAS_AF=0.1448;AMR_AF=0.2133;AFR_AF=0.4107;EUR_AF=0.2376;SAS_AF=0.2597;AA=C|||;VT=SNP
3	135798730	rs6774621	G	C	100	PASS	AC=1258;AF=0.251198;AN=5008;NS=2504;DP=16477;EAS_AF=0.0516;AMR_AF=0.17;AFR_AF=0.3994;EUR_AF=0.2853;SAS_AF=0.2791;AA=C|||;VT=SNP
3	135798738	rs6787409	T	C	100	PASS	AC=1036;AF=0.206869;AN=5008;NS=2504;DP=16506;EAS_AF=0.0595;AMR_AF=0.1513;AFR_AF=0.236;EUR_AF=0.2853;SAS_AF=0.2781;AA=T|||;VT=SNP
3	135800409	rs34330586	A	T	100	PASS	AC=1418;AF=0.283147;AN=5008;NS=2504;DP=17105;EAS_AF=0.1458;AMR_AF=0.2089;AFR_AF=0.4811;EUR_AF=0.2346;SAS_AF=0.2597;AA=A|||;VT=SNP
3	135802156	rs6774226	A	G	100	PASS	AC=1372;AF=0.273962;AN=5008;NS=2504;DP=17490;EAS_AF=0.0536;AMR_AF=0.183;AFR_AF=0.4576;EUR_AF=0.2952;SAS_AF=0.2955;AA=G|||;VT=SNP
3	135802350	rs6799056	C	T	100	PASS	AC=942;AF=0.188099;AN=5008;NS=2504;DP=20435;EAS_AF=0.0456;AMR_AF=0.147;AFR_AF=0.267;EUR_AF=0.2237;SAS_AF=0.2209;AA=t|||;VT=SNP
3	135804550	rs61791721	T	A	100	PASS	AC=1326;AF=0.264776;AN=5008;NS=2504;DP=21339;EAS_AF=0.1458;AMR_AF=0.2061;AFR_AF=0.4107;EUR_AF=0.2366;SAS_AF=0.2607;AA=T|||;VT=SNP
3	135806811	rs3772390	A	G	100	PASS	AC=258;AF=0.0515176;AN=5008;NS=2504;DP=17754;EAS_AF=0.1319;AMR_AF=0.0418;AFR_AF=0.0038;EUR_AF=0.0358;SAS_AF=0.0562;AA=A|||;VT=SNP
3	135812523	rs4678322	G	T	100	PASS	AC=1320;AF=0.263578;AN=5008;NS=2504;DP=20763;EAS_AF=0.1458;AMR_AF=0.2046;AFR_AF=0.4092;EUR_AF=0.2356;SAS_AF=0.2587;AA=G|||;VT=SNP
3	135814009	rs1278493	G	A	100	PASS	AC=2796;AF=0.558307;AN=5008;NS=2504;DP=18044;EAS_AF=0.2103;AMR_AF=0.389;AFR_AF=0.938;EUR_AF=0.5308;SAS_AF=0.5521;AA=A|||;VT=SNP
3	135820265	rs9870122	T	G	100	PASS	AC=960;AF=0.191693;AN=5008;NS=2504;DP=17494;EAS_AF=0.0585;AMR_AF=0.147;AFR_AF=0.2685;EUR_AF=0.2237;SAS_AF=0.2239;AA=G|||;VT=SNP
3	135823077	rs10512987	C	T	100	PASS	AC=1377;AF=0.27496;AN=5008;NS=2504;DP=19415;EAS_AF=0.0645;AMR_AF=0.1816;AFR_AF=0.4584;EUR_AF=0.2942;SAS_AF=0.2904;AA=T|||;VT=SNP
3	135827392	rs67109185	G	A	100	PASS	AC=957;AF=0.191094;AN=5008;NS=2504;DP=15344;EAS_AF=0.0585;AMR_AF=0.147;AFR_AF=0.2693;EUR_AF=0.2227;SAS_AF=0.2209;AA=A|||;VT=SNP
3	135830138	rs9875207	G	C	100	PASS	AC=1384;AF=0.276358;AN=5008;NS=2504;DP=15436;EAS_AF=0.0645;AMR_AF=0.1816;AFR_AF=0.4607;EUR_AF=0.2952;SAS_AF=0.2935;AA=C|||;VT=SNP
3	135830227	rs9837224	A	G	100	PASS	AC=1266;AF=0.252796;AN=5008;NS=2504;DP=15657;EAS_AF=0.0655;AMR_AF=0.1758;AFR_AF=0.3729;EUR_AF=0.2952;SAS_AF=0.2945;AA=A|||;VT=SNP
3	135833005	rs4678361	A	G	100	PASS	AC=3790;AF=0.756789;AN=5008;NS=2504;DP=16135;EAS_AF=0.8542;AMR_AF=0.8012;AFR_AF=0.6672;EUR_AF=0.7644;SAS_AF=0.7382;AA=G|||;VT=SNP
3	135834842	rs6784219	A	G	100	PASS	AC=1384;AF=0.276358;AN=5008;NS=2504;DP=19330;EAS_AF=0.0655;AMR_AF=0.1816;AFR_AF=0.4592;EUR_AF=0.2952;SAS_AF=0.2945;AA=G|||;VT=SNP
3	135838598	rs13088093	T	G	100	PASS	AC=1386;AF=0.276757;AN=5008;NS=2504;DP=20313;EAS_AF=0.0655;AMR_AF=0.1816;AFR_AF=0.4599;EUR_AF=0.2952;SAS_AF=0.2955;AA=G|||;VT=SNP
3	135843162	rs9840812	C	T	100	PASS	AC=3786;AF=0.75599;AN=5008;NS=2504;DP=15842;EAS_AF=0.8542;AMR_AF=0.8012;AFR_AF=0.6649;EUR_AF=0.7634;SAS_AF=0.7382;AA=T|||;VT=SNP
3	135844938	rs12695644	C	T	100	PASS	AC=957;AF=0.191094;AN=5008;NS=2504;DP=20296;EAS_AF=0.0585;AMR_AF=0.147;AFR_AF=0.2678;EUR_AF=0.2227;SAS_AF=0.2229;AA=T|||;VT=SNP
3	135846911	rs113346874	T	G	100	PASS	AC=3590;AF=0.716853;AN=5008;NS=2504;DP=19787;EAS_AF=0.8542;AMR_AF=0.7939;AFR_AF=0.5197;EUR_AF=0.7624;SAS_AF=0.7403;AA=G|||;VT=SNP
3	135849123	rs4431046	A	C	100	PASS	AC=3687;AF=0.736222;AN=5008;NS=2504;DP=21453;EAS_AF=0.8542;AMR_AF=0.7954;AFR_AF=0.593;EUR_AF=0.7624;SAS_AF=0.7393;AA=C|||;VT=SNP
3	135851077	rs10935177	A	C	100	PASS	AC=2215;AF=0.442292;AN=5008;NS=2504;DP=13649;EAS_AF=0.7897;AMR_AF=0.6124;AFR_AF=0.0605;EUR_AF=0.4712;SAS_AF=0.4499;AA=A|||;VT=SNP
3	135872958	rs7372313	G	C	100	PASS	AC=2208;AF=0.440895;AN=5008;NS=2504;DP=14065;EAS_AF=0.7887;AMR_AF=0.6095;AFR_AF=0.0605;EUR_AF=0.4702;SAS_AF=0.4468;AA=G|||;VT=SNP
3	135874294	rs113021516	G	C	100	PASS	AC=1538;AF=0.307109;AN=5008;NS=2504;DP=17467;EAS_AF=0.0655;AMR_AF=0.1916;AFR_AF=0.5711;EUR_AF=0.2952;SAS_AF=0.2935;AA=C|||;VT=SNP
3	135876125	rs9865841	A	G	100	PASS	AC=3813;AF=0.761382;AN=5008;NS=2504;DP=13595;EAS_AF=0.8542;AMR_AF=0.8026;AFR_AF=0.6823;EUR_AF=0.7664;SAS_AF=0.7382;AA=-|||;VT=SNP
3	135876549	rs13081671	C	T	100	PASS	AC=957;AF=0.191094;AN=5008;NS=2504;DP=16571;EAS_AF=0.0585;AMR_AF=0.147;AFR_AF=0.2678;EUR_AF=0.2227;SAS_AF=0.2229;AA=T|||;VT=SNP
3	135880410	rs9647335	A	T	100	PASS	AC=656;AF=0.13099;AN=5008;NS=2504;DP=23520;EAS_AF=0.0139;AMR_AF=0.1455;AFR_AF=0.1067;EUR_AF=0.1978;SAS_AF=0.2055;AA=A|||;VT=SNP
3	135881488	rs35352346	G	A	100	PASS	AC=958;AF=0.191294;AN=5008;NS=2504;DP=17159;EAS_AF=0.0585;AMR_AF=0.147;AFR_AF=0.2685;EUR_AF=0.2227;SAS_AF=0.2229;AA=A|||;VT=SNP
3	135886948	rs75439229	T	C	100	PASS	AC=281;AF=0.0561102;AN=5008;NS=2504;DP=15096;EAS_AF=0.1528;AMR_AF=0.0432;AFR_AF=0.0038;EUR_AF=0.0358;SAS_AF=0.0573;AA=T|||;VT=SNP
3	135888642	rs73222236	A	G	100	PASS	AC=1542;AF=0.307907;AN=5008;NS=2504;DP=15310;EAS_AF=0.0665;AMR_AF=0.1916;AFR_AF=0.5741;EUR_AF=0.2952;SAS_AF=0.2924;AA=G|||;VT=SNP
3	135901270	rs6439629	G	A	100	PASS	AC=729;AF=0.145567;AN=5008;NS=2504;DP=19050;EAS_AF=0.0585;AMR_AF=0.1354;AFR_AF=0.1014;EUR_AF=0.2227;SAS_AF=0.2229;AA=g|||;VT=SNP
3	135902903	rs115976517	A	T	100	PASS	AC=767;AF=0.153155;AN=5008;NS=2504;DP=18335;EAS_AF=0.249;AMR_AF=0.281;AFR_AF=0.0136;EUR_AF=0.1958;SAS_AF=0.1084;AA=A|||;VT=SNP
3	135905325	rs61791757	G	A	100	PASS	AC=1019;AF=0.203474;AN=5008;NS=2504;DP=8202;EAS_AF=0.1478;AMR_AF=0.1902;AFR_AF=0.1846;EUR_AF=0.2356;SAS_AF=0.2628;AA=G|||;VT=SNP
3	135907213	rs6779146	T	C	100	PASS	AC=1029;AF=0.205471;AN=5008;NS=2504;DP=17149;EAS_AF=0.1478;AMR_AF=0.1888;AFR_AF=0.1929;EUR_AF=0.2356;SAS_AF=0.2628;AA=T|||;VT=SNP
3	135911172	rs7349597	C	T	100	PASS	AC=2181;AF=0.435503;AN=5008;NS=2504;DP=15877;EAS_AF=0.7857;AMR_AF=0.6095;AFR_AF=0.0446;EUR_AF=0.4702;SAS_AF=0.4438;AA=C|||;VT=SNP
3	135914476	rs9845457	G	A	100	PASS	AC=2454;AF=0.490016;AN=5008;NS=2504;DP=11007;EAS_AF=0.7887;AMR_AF=0.6816;AFR_AF=0.0514;EUR_AF=0.6064;SAS_AF=0.5194;AA=G|||;VT=SNP
3	135917627	rs61789561	G	A	100	PASS	AC=609;AF=0.121605;AN=5008;NS=2504;DP=15998;EAS_AF=0.0139;AMR_AF=0.1398;AFR_AF=0.0719;EUR_AF=0.1998;SAS_AF=0.2065;AA=G|||;VT=SNP
3	135925191	rs1154988	T	A	100	PASS	AC=3794;AF=0.757588;AN=5008;NS=2504;DP=19435;EAS_AF=0.8532;AMR_AF=0.8055;AFR_AF=0.6626;EUR_AF=0.7714;SAS_AF=0.7393;AA=A|||;VT=SNP
3	135926622	rs645040	G	T	100	PASS	AC=3825;AF=0.763778;AN=5008;NS=2504;DP=20454;EAS_AF=0.8542;AMR_AF=0.8055;AFR_AF=0.6861;EUR_AF=0.7714;SAS_AF=0.7382;AA=T|||;VT=SNP
3	135930406	rs9873767	C	T	100	PASS	AC=1385;AF=0.276558;AN=5008;NS=2504;DP=18115;EAS_AF=0.5347;AMR_AF=0.3242;AFR_AF=0.0159;EUR_AF=0.2714;SAS_AF=0.3344;AA=C|||;VT=SNP
3	135931586	rs3905668	A	G	100	PASS	AC=909;AF=0.18151;AN=5008;NS=2504;DP=18909;EAS_AF=0.0585;AMR_AF=0.147;AFR_AF=0.2247;EUR_AF=0.2296;SAS_AF=0.2249;AA=G|||;VT=SNP
3	135932359	rs687339	C	T	100	PASS	AC=3850;AF=0.76877;AN=5008;NS=2504;DP=21724;EAS_AF=0.8512;AMR_AF=0.8069;AFR_AF=0.7073;EUR_AF=0.7704;SAS_AF=0.7382;AA=T|||;VT=SNP
3	135933264	rs1279831	A	G	100	PASS	AC=2207;AF=0.440695;AN=5008;NS=2504;DP=20481;EAS_AF=0.7887;AMR_AF=0.611;AFR_AF=0.0598;EUR_AF=0.4692;SAS_AF=0.4468;AA=A|||;VT=SNP
3	135933899	rs642075	G	A	100	PASS	AC=2201;AF=0.439497;AN=5008;NS=2504;DP=16027;EAS_AF=0.7877;AMR_AF=0.6124;AFR_AF=0.059;EUR_AF=0.4672;SAS_AF=0.4438;AA=G|||;VT=SNP
3	135936453	rs525773	G	A	100	PASS	AC=2809;AF=0.560903;AN=5008;NS=2504;DP=14846;EAS_AF=0.7907;AMR_AF=0.6816;AFR_AF=0.3737;EUR_AF=0.5408;SAS_AF=0.5123;AA=G|||;VT=SNP
3	135938466	rs9813054	C	T	100	PASS	AC=1386;AF=0.276757;AN=5008;NS=2504;DP=21053;EAS_AF=0.5347;AMR_AF=0.3271;AFR_AF=0.0159;EUR_AF=0.2714;SAS_AF=0.3333;AA=C|||;VT=SNP
3	135941739	rs668437	G	A	100	PASS	AC=2930;AF=0.585064;AN=5008;NS=2504;DP=21091;EAS_AF=0.7986;AMR_AF=0.7032;AFR_AF=0.3737;EUR_AF=0.5656;SAS_AF=0.5869;AA=G|||;VT=SNP
3	135941764	rs634559	A	G	100	PASS	AC=2933;AF=0.585663;AN=5008;NS=2504;DP=21768;EAS_AF=0.7996;AMR_AF=0.7032;AFR_AF=0.3744;EUR_AF=0.5666;SAS_AF=0.5869;AA=A|||;VT=SNP
3	135943021	rs1698982	G	A	100	PASS	AC=2930;AF=0.585064;AN=5008;NS=2504;DP=19242;EAS_AF=0.7986;AMR_AF=0.7032;AFR_AF=0.3729;EUR_AF=0.5666;SAS_AF=0.5869;AA=G|||;VT=SNP
3	135943200	rs582536	G	A	100	PASS	AC=2929;AF=0.584864;AN=5008;NS=2504;DP=20474;EAS_AF=0.7986;AMR_AF=0.7032;AFR_AF=0.3729;EUR_AF=0.5656;SAS_AF=0.5869;AA=G|||;VT=SNP
3	135943350	rs653995	G	A	100	PASS	AC=2930;AF=0.585064;AN=5008;NS=2504;DP=20774;EAS_AF=0.7986;AMR_AF=0.7032;AFR_AF=0.3729;EUR_AF=0.5666;SAS_AF=0.5869;AA=G|||;VT=SNP
3	135949737	rs863930	T	G	100	PASS	AC=2935;AF=0.586062;AN=5008;NS=2504;DP=18846;EAS_AF=0.8006;AMR_AF=0.7032;AFR_AF=0.3737;EUR_AF=0.5666;SAS_AF=0.589;AA=T|||;VT=SNP
3	135950090	rs838199	T	C	100	PASS	AC=3055;AF=0.610024;AN=5008;NS=2504;DP=22293;EAS_AF=0.8532;AMR_AF=0.7089;AFR_AF=0.4191;EUR_AF=0.5666;SAS_AF=0.592;AA=C|||;VT=SNP
3	135950921	rs511154	A	G	100	PASS	AC=3824;AF=0.763578;AN=5008;NS=2504;DP=19074;EAS_AF=0.8542;AMR_AF=0.8329;AFR_AF=0.6203;EUR_AF=0.7654;SAS_AF=0.8129;AA=G|||;VT=SNP
3	135951009	rs668485	A	G	100	PASS	AC=3054;AF=0.609824;AN=5008;NS=2504;DP=18915;EAS_AF=0.8532;AMR_AF=0.7075;AFR_AF=0.4191;EUR_AF=0.5666;SAS_AF=0.592;AA=G|||;VT=SNP
3	135951491	rs632251	G	A	100	PASS	AC=2934;AF=0.585863;AN=5008;NS=2504;DP=18046;EAS_AF=0.8006;AMR_AF=0.7032;AFR_AF=0.3737;EUR_AF=0.5666;SAS_AF=0.5879;AA=G|||;VT=SNP
3	135953476	rs661739	C	T	100	PASS	AC=2934;AF=0.585863;AN=5008;NS=2504;DP=22125;EAS_AF=0.8006;AMR_AF=0.7032;AFR_AF=0.3744;EUR_AF=0.5656;SAS_AF=0.5879;AA=T|||;VT=SNP
3	135953729	rs590198	G	A	100	PASS	AC=2934;AF=0.585863;AN=5008;NS=2504;DP=22171;EAS_AF=0.8006;AMR_AF=0.7032;AFR_AF=0.3744;EUR_AF=0.5656;SAS_AF=0.5879;AA=g|||;VT=SNP
3	135954150	rs1153870	A	T	100	PASS	AC=3053;AF=0.609625;AN=5008;NS=2504;DP=18210;EAS_AF=0.8532;AMR_AF=0.7075;AFR_AF=0.4191;EUR_AF=0.5656;SAS_AF=0.592;AA=A|||;VT=SNP
3	135954599	rs1153871	T	C	100	PASS	AC=3825;AF=0.763778;AN=5008;NS=2504;DP=18533;EAS_AF=0.8542;AMR_AF=0.8343;AFR_AF=0.621;EUR_AF=0.7644;SAS_AF=0.8129;AA=C|||;VT=SNP
3	135954979	rs61789601	C	T	100	PASS	AC=540;AF=0.107827;AN=5008;NS=2504;DP=21870;EAS_AF=0.0129;AMR_AF=0.1326;AFR_AF=0.0696;EUR_AF=0.2058;SAS_AF=0.1391;AA=C|||;VT=SNP
3	135955443	rs895894	G	A	100	PASS	AC=2937;AF=0.586462;AN=5008;NS=2504;DP=20517;EAS_AF=0.8006;AMR_AF=0.7032;AFR_AF=0.3782;EUR_AF=0.5656;SAS_AF=0.5859;AA=G|||;VT=SNP
3	135955604	rs895893	C	T	100	PASS	AC=3867;AF=0.772165;AN=5008;NS=2504;DP=15804;EAS_AF=0.8542;AMR_AF=0.8343;AFR_AF=0.6551;EUR_AF=0.7644;SAS_AF=0.8098;AA=T|||;VT=SNP
3	135955800	rs1153872	G	A	100	PASS	AC=3063;AF=0.611621;AN=5008;NS=2504;DP=12545;EAS_AF=0.8532;AMR_AF=0.7075;AFR_AF=0.4244;EUR_AF=0.5696;SAS_AF=0.591;AA=G|||;VT=SNP
3	135955852	rs3957816	G	A	100	PASS	AC=2930;AF=0.585064;AN=5008;NS=2504;DP=16769;EAS_AF=0.8006;AMR_AF=0.7032;AFR_AF=0.3729;EUR_AF=0.5656;SAS_AF=0.5859;AA=G|||;VT=SNP
3	135956305	rs684773	A	C	100	PASS	AC=4080;AF=0.814696;AN=5008;NS=2504;DP=20438;EAS_AF=0.8542;AMR_AF=0.8429;AFR_AF=0.8101;EUR_AF=0.7654;SAS_AF=0.8108;AA=C|||;VT=SNP
3	135960485	rs561307	C	T	100	PASS	AC=791;AF=0.157947;AN=5008;NS=2504;DP=19456;EAS_AF=0.249;AMR_AF=0.304;AFR_AF=0.0136;EUR_AF=0.1998;SAS_AF=0.1125;AA=C|||;VT=SNP
3	135961031	rs534944	T	G	100	PASS	AC=3869;AF=0.772564;AN=5008;NS=2504;DP=21154;EAS_AF=0.8552;AMR_AF=0.8329;AFR_AF=0.6536;EUR_AF=0.7664;SAS_AF=0.8119;AA=G|||;VT=SNP
3	135961569	rs1278719	G	A	100	PASS	AC=3786;AF=0.75599;AN=5008;NS=2504;DP=17280;EAS_AF=0.8542;AMR_AF=0.8256;AFR_AF=0.5961;EUR_AF=0.7664;SAS_AF=0.8108;AA=A|||;VT=SNP
3	135965888	rs523118	T	G	100	PASS	AC=3916;AF=0.781949;AN=5008;NS=2504;DP=16738;EAS_AF=0.8562;AMR_AF=0.83;AFR_AF=0.6868;EUR_AF=0.7694;SAS_AF=0.8129;AA=G|||;VT=SNP
3	135968828	rs3755636	G	C	100	PASS	AC=3830;AF=0.764776;AN=5008;NS=2504;DP=18921;EAS_AF=0.8512;AMR_AF=0.8314;AFR_AF=0.6286;EUR_AF=0.7674;SAS_AF=0.8098;AA=C|||;VT=SNP
3	135969755	rs548288	T	C	100	PASS	AC=3783;AF=0.755391;AN=5008;NS=2504;DP=19434;EAS_AF=0.8452;AMR_AF=0.8084;AFR_AF=0.6248;EUR_AF=0.7515;SAS_AF=0.8057;AA=C|||;VT=SNP
3	135972597	rs72493178	C	T	100	PASS	AC=233;AF=0.0465256;AN=5008;NS=2504;DP=15457;EAS_AF=0.1379;AMR_AF=0.0144;AFR_AF=0.0008;EUR_AF=0.0338;SAS_AF=0.0501;AA=c|||;VT=SNP
3	135977040	rs632016	G	A	100	PASS	AC=3623;AF=0.723442;AN=5008;NS=2504;DP=19295;EAS_AF=0.8452;AMR_AF=0.7968;AFR_AF=0.5129;EUR_AF=0.7495;SAS_AF=0.8037;AA=a|||;VT=SNP
3	135979698	rs589092	A	G	100	PASS	AC=2399;AF=0.479034;AN=5008;NS=2504;DP=20555;EAS_AF=0.7857;AMR_AF=0.6729;AFR_AF=0.0651;EUR_AF=0.5507;SAS_AF=0.5112;AA=A|||;VT=SNP
3	135980673	rs2290131	C	T	100	PASS	AC=1401;AF=0.279752;AN=5008;NS=2504;DP=20785;EAS_AF=0.5417;AMR_AF=0.2954;AFR_AF=0.0136;EUR_AF=0.2475;SAS_AF=0.3916;AA=C|||;VT=SNP
3	135982417	rs73222262	A	C	100	PASS	AC=294;AF=0.0587061;AN=5008;NS=2504;DP=14325;EAS_AF=0.1389;AMR_AF=0.0418;AFR_AF=0.0045;EUR_AF=0.0457;SAS_AF=0.0746;AA=A|||;VT=SNP
3	135983089	rs9826146	A	G	100	PASS	AC=1552;AF=0.309904;AN=5008;NS=2504;DP=15591;EAS_AF=0.0615;AMR_AF=0.2032;AFR_AF=0.5681;EUR_AF=0.3042;SAS_AF=0.2986;AA=G|||;VT=SNP
3	135984966	rs28812220	A	G	100	PASS	AC=1551;AF=0.309704;AN=5008;NS=2504;DP=15696;EAS_AF=0.0615;AMR_AF=0.2032;AFR_AF=0.5681;EUR_AF=0.3032;SAS_AF=0.2986;AA=a|||;VT=SNP
3	135986087	rs606725	A	G	100	PASS	AC=3833;AF=0.765375;AN=5008;NS=2504;DP=15667;EAS_AF=0.8472;AMR_AF=0.8098;AFR_AF=0.6619;EUR_AF=0.7515;SAS_AF=0.8037;AA=G|||;VT=SNP
3	135986544	rs9872326	T	G	100	PASS	AC=1551;AF=0.309704;AN=5008;NS=2504;DP=14077;EAS_AF=0.0615;AMR_AF=0.2032;AFR_AF=0.5681;EUR_AF=0.3032;SAS_AF=0.2986;AA=G|||;VT=SNP
3	135988412	rs4678428	G	A	100	PASS	AC=3782;AF=0.755192;AN=5008;NS=2504;DP=17221;EAS_AF=0.8472;AMR_AF=0.8055;AFR_AF=0.6271;EUR_AF=0.7525;SAS_AF=0.8006;AA=A|||;VT=SNP
3	135989292	rs576771	C	T	100	PASS	AC=3766;AF=0.751997;AN=5008;NS=2504;DP=18727;EAS_AF=0.8373;AMR_AF=0.8026;AFR_AF=0.6241;EUR_AF=0.7525;SAS_AF=0.8006;AA=T|||;VT=SNP
3	135992645	rs12488721	T	C	100	PASS	AC=2232;AF=0.445687;AN=5008;NS=2504;DP=10642;EAS_AF=0.7857;AMR_AF=0.6052;AFR_AF=0.0582;EUR_AF=0.4473;SAS_AF=0.5041;AA=T|||;VT=SNP
3	135993599	rs684195	A	C	100	PASS	AC=2233;AF=0.445887;AN=5008;NS=2504;DP=20045;EAS_AF=0.7857;AMR_AF=0.6037;AFR_AF=0.0582;EUR_AF=0.4483;SAS_AF=0.5051;AA=A|||;VT=SNP
3	135994043	rs650505	G	C	100	PASS	AC=3634;AF=0.725639;AN=5008;NS=2504;DP=18334;EAS_AF=0.8462;AMR_AF=0.7608;AFR_AF=0.6558;EUR_AF=0.665;SAS_AF=0.7331;AA=T|||;VT=SNP
3	135995016	rs665200	T	C	100	PASS	AC=3787;AF=0.75619;AN=5008;NS=2504;DP=18260;EAS_AF=0.8472;AMR_AF=0.8098;AFR_AF=0.6271;EUR_AF=0.7535;SAS_AF=0.8016;AA=C|||;VT=SNP
3	135996870	rs1279949	T	A	100	PASS	AC=2226;AF=0.444489;AN=5008;NS=2504;DP=20685;EAS_AF=0.7857;AMR_AF=0.6037;AFR_AF=0.0552;EUR_AF=0.4473;SAS_AF=0.5031;AA=T|||;VT=SNP
3	135998453	rs7628146	T	G	100	PASS	AC=3835;AF=0.765775;AN=5008;NS=2504;DP=16564;EAS_AF=0.8472;AMR_AF=0.8098;AFR_AF=0.6641;EUR_AF=0.7525;SAS_AF=0.8016;AA=G|||;VT=SNP
3	135998521	rs6796523	A	T	100	PASS	AC=764;AF=0.152556;AN=5008;NS=2504;DP=13726;EAS_AF=0.0188;AMR_AF=0.1297;AFR_AF=0.1785;EUR_AF=0.1998;SAS_AF=0.2229;AA=-|||;VT=SNP
3	136000349	rs74934894	A	G	100	PASS	AC=276;AF=0.0551118;AN=5008;NS=2504;DP=17406;EAS_AF=0.1101;AMR_AF=0.0591;AFR_AF=0.0076;EUR_AF=0.0219;SAS_AF=0.0941;AA=A|||;VT=SNP
3	136000743	rs570621	A	G	100	PASS	AC=2233;AF=0.445887;AN=5008;NS=2504;DP=19894;EAS_AF=0.7847;AMR_AF=0.6052;AFR_AF=0.0582;EUR_AF=0.4493;SAS_AF=0.5041;AA=A|||;VT=SNP
3	136000746	rs9843801	T	C	100	PASS	AC=1553;AF=0.310104;AN=5008;NS=2504;DP=19892;EAS_AF=0.0615;AMR_AF=0.2046;AFR_AF=0.5688;EUR_AF=0.3042;SAS_AF=0.2975;AA=C|||;VT=SNP
3	136004925	rs1153877	C	T	100	PASS	AC=2229;AF=0.445088;AN=5008;NS=2504;DP=19048;EAS_AF=0.7847;AMR_AF=0.6023;AFR_AF=0.0582;EUR_AF=0.4483;SAS_AF=0.5031;AA=C|||;VT=SNP
3	136005792	rs7653249	C	G	100	PASS	AC=3979;AF=0.794529;AN=5008;NS=2504;DP=16471;EAS_AF=0.8462;AMR_AF=0.8112;AFR_AF=0.7731;EUR_AF=0.7525;SAS_AF=0.8016;AA=G|||;VT=SNP
3	136006576	rs1279840	T	C	100	PASS	AC=3877;AF=0.774161;AN=5008;NS=2504;DP=19891;EAS_AF=0.8452;AMR_AF=0.8127;AFR_AF=0.6944;EUR_AF=0.7535;SAS_AF=0.8027;AA=C|||;VT=SNP
3	136006984	rs1279425	T	C	100	PASS	AC=3786;AF=0.75599;AN=5008;NS=2504;DP=18640;EAS_AF=0.8462;AMR_AF=0.8084;AFR_AF=0.6278;EUR_AF=0.7525;SAS_AF=0.8027;AA=C|||;VT=SNP
3	136007257	rs9843348	A	G	100	PASS	AC=1554;AF=0.310304;AN=5008;NS=2504;DP=15261;EAS_AF=0.0615;AMR_AF=0.2046;AFR_AF=0.5696;EUR_AF=0.3042;SAS_AF=0.2975;AA=G|||;VT=SNP
3	136007333	rs1279424	A	G	100	PASS	AC=2231;AF=0.445487;AN=5008;NS=2504;DP=12079;EAS_AF=0.7847;AMR_AF=0.6037;AFR_AF=0.0582;EUR_AF=0.4473;SAS_AF=0.5051;AA=A|||;VT=SNP
3	136008432	rs9848883	A	G	100	PASS	AC=273;AF=0.0545128;AN=5008;NS=2504;DP=18842;EAS_AF=0.1399;AMR_AF=0.0403;AFR_AF=0.003;EUR_AF=0.0467;SAS_AF=0.0542;AA=A|||;VT=SNP
3	136009590	rs12330635	A	G	100	PASS	AC=275;AF=0.0549121;AN=5008;NS=2504;DP=14483;EAS_AF=0.1389;AMR_AF=0.0403;AFR_AF=0.0053;EUR_AF=0.0467;SAS_AF=0.0542;AA=A|||;VT=SNP
3	136019204	rs55797013	A	C	100	PASS	AC=1552;AF=0.309904;AN=5008;NS=2504;DP=20504;EAS_AF=0.0615;AMR_AF=0.2017;AFR_AF=0.5681;EUR_AF=0.3042;SAS_AF=0.2996;AA=C|||;VT=SNP
3	136020541	rs1711171	T	C	100	PASS	AC=3995;AF=0.797724;AN=5008;NS=2504;DP=21166;EAS_AF=0.8532;AMR_AF=0.817;AFR_AF=0.7723;EUR_AF=0.7555;SAS_AF=0.8047;AA=C|||;VT=SNP
3	136020975	rs1711170	A	C	100	PASS	AC=2774;AF=0.553914;AN=5008;NS=2504;DP=15697;EAS_AF=0.7996;AMR_AF=0.7046;AFR_AF=0.1808;EUR_AF=0.6243;SAS_AF=0.6258;AA=A|||;VT=SNP
3	136021052	rs34153877	C	A	100	PASS	AC=388;AF=0.077476;AN=5008;NS=2504;DP=9156;EAS_AF=0.002;AMR_AF=0.0937;AFR_AF=0.0068;EUR_AF=0.167;SAS_AF=0.1472;AA=C|||;VT=SNP
3	136027145	rs1618069	A	G	100	PASS	AC=3783;AF=0.755391;AN=5008;NS=2504;DP=12459;EAS_AF=0.8472;AMR_AF=0.8112;AFR_AF=0.6271;EUR_AF=0.7515;SAS_AF=0.7986;AA=G|||;VT=SNP
3	136027549	rs556788	A	G	100	PASS	AC=2237;AF=0.446685;AN=5008;NS=2504;DP=17405;EAS_AF=0.7857;AMR_AF=0.6052;AFR_AF=0.0575;EUR_AF=0.4493;SAS_AF=0.5082;AA=A|||;VT=SNP
3	136027640	rs9856769	G	A	100	PASS	AC=269;AF=0.0537141;AN=5008;NS=2504;DP=17091;EAS_AF=0.1379;AMR_AF=0.0403;AFR_AF=0.0038;EUR_AF=0.0457;SAS_AF=0.0521;AA=G|||;VT=SNP
3	136028987	rs480330	C	T	100	PASS	AC=2101;AF=0.419529;AN=5008;NS=2504;DP=17866;EAS_AF=0.7857;AMR_AF=0.513;AFR_AF=0.056;EUR_AF=0.3867;SAS_AF=0.501;AA=C|||;VT=SNP
3	136031358	rs527888	G	C	100	PASS	AC=2231;AF=0.445487;AN=5008;NS=2504;DP=18749;EAS_AF=0.7847;AMR_AF=0.6052;AFR_AF=0.0575;EUR_AF=0.4473;SAS_AF=0.5051;AA=G|||;VT=SNP
3	136035217	rs838202	G	A	100	PASS	AC=2209;AF=0.441094;AN=5008;NS=2504;DP=14894;EAS_AF=0.7857;AMR_AF=0.5994;AFR_AF=0.0567;EUR_AF=0.4294;SAS_AF=0.5051;AA=G|||;VT=SNP
3	136035303	rs681783	C	T	100	PASS	AC=2209;AF=0.441094;AN=5008;NS=2504;DP=13390;EAS_AF=0.7857;AMR_AF=0.5994;AFR_AF=0.0567;EUR_AF=0.4294;SAS_AF=0.5051;AA=C|||;VT=SNP
3	136036226	rs1291921	A	G	100	PASS	AC=3798;AF=0.758387;AN=5008;NS=2504;DP=13095;EAS_AF=0.8472;AMR_AF=0.804;AFR_AF=0.6604;EUR_AF=0.7296;SAS_AF=0.7965;AA=G|||;VT=SNP
3	136036986	rs664088	T	C	100	PASS	AC=2237;AF=0.446685;AN=5008;NS=2504;DP=16781;EAS_AF=0.7778;AMR_AF=0.6009;AFR_AF=0.0787;EUR_AF=0.4354;SAS_AF=0.5051;AA=C|||;VT=SNP
3	136037227	rs553018	A	C	100	PASS	AC=2157;AF=0.430711;AN=5008;NS=2504;DP=17376;EAS_AF=0.7252;AMR_AF=0.5591;AFR_AF=0.1089;EUR_AF=0.4175;SAS_AF=0.4847;AA=A|||;VT=SNP
3	136037707	rs650326	G	A	100	PASS	AC=2278;AF=0.454872;AN=5008;NS=2504;DP=19535;EAS_AF=0.7857;AMR_AF=0.6009;AFR_AF=0.1089;EUR_AF=0.4284;SAS_AF=0.5051;AA=G|||;VT=SNP
3	136038574	rs1279086	G	A	100	PASS	AC=2210;AF=0.441294;AN=5008;NS=2504;DP=18943;EAS_AF=0.7857;AMR_AF=0.6009;AFR_AF=0.0567;EUR_AF=0.4294;SAS_AF=0.5051;AA=G|||;VT=SNP
3	136038988	rs9853387	A	G	100	PASS	AC=1545;AF=0.308506;AN=5008;NS=2504;DP=19435;EAS_AF=0.0615;AMR_AF=0.2061;AFR_AF=0.5673;EUR_AF=0.3042;SAS_AF=0.2904;AA=G|||;VT=SNP
3	136039268	rs518972	C	A	100	PASS	AC=2210;AF=0.441294;AN=5008;NS=2504;DP=19102;EAS_AF=0.7847;AMR_AF=0.6009;AFR_AF=0.0575;EUR_AF=0.4284;SAS_AF=0.5061;AA=C|||;VT=SNP
3	136041921	rs7622833	T	C	100	PASS	AC=1544;AF=0.308307;AN=5008;NS=2504;DP=16259;EAS_AF=0.0615;AMR_AF=0.2061;AFR_AF=0.5673;EUR_AF=0.3032;SAS_AF=0.2904;AA=C|||;VT=SNP
3	136047189	rs696081	A	G	100	PASS	AC=2280;AF=0.455272;AN=5008;NS=2504;DP=21562;EAS_AF=0.7847;AMR_AF=0.6009;AFR_AF=0.1089;EUR_AF=0.4314;SAS_AF=0.5051;AA=A|||;VT=SNP
3	136047977	rs483465	A	G	100	PASS	AC=3898;AF=0.778355;AN=5008;NS=2504;DP=21447;EAS_AF=0.8462;AMR_AF=0.8098;AFR_AF=0.7171;EUR_AF=0.7505;SAS_AF=0.7975;AA=G|||;VT=SNP
3	136052737	rs6783337	G	A	100	PASS	AC=1415;AF=0.282548;AN=5008;NS=2504;DP=326;EAS_AF=0.0089;AMR_AF=0.2017;AFR_AF=0.5257;EUR_AF=0.2942;SAS_AF=0.2812;AA=A|||;VT=SNP
3	136054158	rs9812513	T	A	100	PASS	AC=1529;AF=0.305312;AN=5008;NS=2504;DP=18834;EAS_AF=0.0575;AMR_AF=0.2032;AFR_AF=0.562;EUR_AF=0.3022;SAS_AF=0.2894;AA=A|||;VT=SNP
3	136056861	rs696520	T	C	100	PASS	AC=2242;AF=0.447684;AN=5008;NS=2504;DP=16131;EAS_AF=0.7937;AMR_AF=0.6066;AFR_AF=0.0545;EUR_AF=0.4483;SAS_AF=0.5092;AA=T|||;VT=SNP
3	136059537	rs503973	G	C	100	PASS	AC=4312;AF=0.861022;AN=5008;NS=2504;DP=17475;EAS_AF=0.9881;AMR_AF=0.8559;AFR_AF=0.857;EUR_AF=0.7565;SAS_AF=0.8466;AA=C|||;VT=SNP
3	136061168	rs12330258	T	C	100	PASS	AC=1673;AF=0.334065;AN=5008;NS=2504;DP=18394;EAS_AF=0.1498;AMR_AF=0.2522;AFR_AF=0.5144;EUR_AF=0.3459;SAS_AF=0.3262;AA=T|||;VT=SNP
3	136064547	rs695983	G	A	100	PASS	AC=3852;AF=0.769169;AN=5008;NS=2504;DP=16648;EAS_AF=0.8413;AMR_AF=0.7911;AFR_AF=0.7375;EUR_AF=0.6978;SAS_AF=0.7955;AA=A|||;VT=SNP
3	136065565	rs9832813	A	G	100	PASS	AC=963;AF=0.192292;AN=5008;NS=2504;DP=19446;EAS_AF=0.1419;AMR_AF=0.1816;AFR_AF=0.1263;EUR_AF=0.2565;SAS_AF=0.2751;AA=A|||;VT=SNP
3	136066051	rs517319	A	T	100	PASS	AC=2196;AF=0.438498;AN=5008;NS=2504;DP=16168;EAS_AF=0.7768;AMR_AF=0.5836;AFR_AF=0.0885;EUR_AF=0.3956;SAS_AF=0.5041;AA=A|||;VT=SNP
3	136067778	rs696516	G	T	100	PASS	AC=4007;AF=0.80012;AN=5008;NS=2504;DP=18508;EAS_AF=0.8413;AMR_AF=0.8127;AFR_AF=0.8185;EUR_AF=0.7296;SAS_AF=0.7965;AA=T|||;VT=SNP
3	136068695	rs480162	A	T	100	PASS	AC=2270;AF=0.453275;AN=5008;NS=2504;DP=17525;EAS_AF=0.7897;AMR_AF=0.611;AFR_AF=0.0567;EUR_AF=0.4632;SAS_AF=0.5204;AA=A|||;VT=SNP
3	136068699	rs654237	T	C	100	PASS	AC=2270;AF=0.453275;AN=5008;NS=2504;DP=17480;EAS_AF=0.7897;AMR_AF=0.611;AFR_AF=0.0567;EUR_AF=0.4632;SAS_AF=0.5204;AA=T|||;VT=SNP
3	136069472	rs667920	G	T	100	PASS	AC=3965;AF=0.791733;AN=5008;NS=2504;DP=19849;EAS_AF=0.8492;AMR_AF=0.8156;AFR_AF=0.7428;EUR_AF=0.7654;SAS_AF=0.8088;AA=T|||;VT=SNP
3	136069720	rs9854328	A	G	100	PASS	AC=1746;AF=0.348642;AN=5008;NS=2504;DP=16750;EAS_AF=0.1488;AMR_AF=0.245;AFR_AF=0.5643;EUR_AF=0.3479;SAS_AF=0.3374;AA=A|||;VT=SNP
3	136073920	rs6770476	C	T	100	PASS	AC=985;AF=0.196685;AN=5008;NS=2504;DP=15930;EAS_AF=0.1389;AMR_AF=0.1686;AFR_AF=0.1611;EUR_AF=0.2445;SAS_AF=0.2751;AA=C|||;VT=SNP
3	136080537	rs1711161	G	T	100	PASS	AC=3803;AF=0.759385;AN=5008;NS=2504;DP=13228;EAS_AF=0.8442;AMR_AF=0.7983;AFR_AF=0.6664;EUR_AF=0.7276;SAS_AF=0.8027;AA=T|||;VT=SNP
3	136087012	rs619605	G	C	100	PASS	AC=2237;AF=0.446685;AN=5008;NS=2504;DP=18038;EAS_AF=0.7847;AMR_AF=0.6095;AFR_AF=0.0545;EUR_AF=0.4414;SAS_AF=0.5184;AA=G|||;VT=SNP
3	136088038	rs9860801	G	A	100	PASS	AC=1517;AF=0.302915;AN=5008;NS=2504;DP=15257;EAS_AF=0.0585;AMR_AF=0.2017;AFR_AF=0.5522;EUR_AF=0.3022;SAS_AF=0.2904;AA=A|||;VT=SNP;EX_TARGET
3	136090808	rs138586478	T	C	100	PASS	AC=296;AF=0.0591054;AN=5008;NS=2504;DP=20659;EAS_AF=0.1379;AMR_AF=0.0591;AFR_AF=0.0045;EUR_AF=0.0586;SAS_AF=0.0521;AA=T|||;VT=SNP
3	136095035	rs571513	A	G	100	PASS	AC=3919;AF=0.782548;AN=5008;NS=2504;DP=9817;EAS_AF=0.8472;AMR_AF=0.7983;AFR_AF=0.7269;EUR_AF=0.7545;SAS_AF=0.8088;AA=G|||;VT=SNP
3	136095191	rs9832056	A	T	100	PASS	AC=359;AF=0.0716853;AN=5008;NS=2504;DP=13177;EAS_AF=0.1389;AMR_AF=0.0677;AFR_AF=0.0219;EUR_AF=0.0775;SAS_AF=0.0665;AA=A|||;VT=SNP
3	136097576	rs655836	T	C	100	PASS	AC=2265;AF=0.452276;AN=5008;NS=2504;DP=19227;EAS_AF=0.7857;AMR_AF=0.6124;AFR_AF=0.0567;EUR_AF=0.4622;SAS_AF=0.5194;AA=T|||;VT=SNP
3	136098085	rs73222302	A	G	100	PASS	AC=2264;AF=0.452077;AN=5008;NS=2504;DP=16839;EAS_AF=0.7847;AMR_AF=0.611;AFR_AF=0.0567;EUR_AF=0.4632;SAS_AF=0.5194;AA=A|||;VT=SNP
3	136098408	rs10935181	G	A	100	PASS	AC=2328;AF=0.464856;AN=5008;NS=2504;DP=16223;EAS_AF=0.7817;AMR_AF=0.6095;AFR_AF=0.1089;EUR_AF=0.4622;SAS_AF=0.5194;AA=G|||;VT=SNP
3	136098559	rs9811261	C	A	100	PASS	AC=1513;AF=0.302117;AN=5008;NS=2504;DP=17927;EAS_AF=0.0625;AMR_AF=0.2003;AFR_AF=0.5514;EUR_AF=0.2962;SAS_AF=0.2904;AA=A|||;VT=SNP
3	136101667	rs684845	A	G	100	PASS	AC=561;AF=0.112021;AN=5008;NS=2504;DP=18984;EAS_AF=0.0526;AMR_AF=0.2824;AFR_AF=0.0136;EUR_AF=0.1998;SAS_AF=0.0951;AA=A|||;VT=SNP
3	136102536	rs9832556	G	A	100	PASS	AC=268;AF=0.0535144;AN=5008;NS=2504;DP=15183;EAS_AF=0.1369;AMR_AF=0.0418;AFR_AF=0.0045;EUR_AF=0.0467;SAS_AF=0.0491;AA=G|||;VT=SNP
3	136103267	rs655720	C	T	100	PASS	AC=3760;AF=0.750799;AN=5008;NS=2504;DP=16258;EAS_AF=0.8442;AMR_AF=0.7896;AFR_AF=0.6543;EUR_AF=0.7117;SAS_AF=0.7975;AA=T|||;VT=SNP
3	136103287	rs655748	G	A	100	PASS	AC=2245;AF=0.448283;AN=5008;NS=2504;DP=14750;EAS_AF=0.7817;AMR_AF=0.5879;AFR_AF=0.1029;EUR_AF=0.4145;SAS_AF=0.5072;AA=g|||;VT=SNP
3	136103349	rs526574	A	G	100	PASS	AC=2299;AF=0.459065;AN=5008;NS=2504;DP=14457;EAS_AF=0.7847;AMR_AF=0.598;AFR_AF=0.1097;EUR_AF=0.4374;SAS_AF=0.5194;AA=A|||;VT=SNP
3	136103920	rs521746	T	C	100	PASS	AC=2249;AF=0.449081;AN=5008;NS=2504;DP=17293;EAS_AF=0.7827;AMR_AF=0.6124;AFR_AF=0.0575;EUR_AF=0.4483;SAS_AF=0.5194;AA=T|||;VT=SNP
3	136108192	rs9809427	C	T	100	PASS	AC=270;AF=0.0539137;AN=5008;NS=2504;DP=16308;EAS_AF=0.1389;AMR_AF=0.0418;AFR_AF=0.0045;EUR_AF=0.0467;SAS_AF=0.0491;AA=C|||;VT=SNP
3	136109114	rs9851986	A	G	100	PASS	AC=271;AF=0.0541134;AN=5008;NS=2504;DP=17392;EAS_AF=0.1399;AMR_AF=0.0418;AFR_AF=0.0045;EUR_AF=0.0467;SAS_AF=0.0491;AA=A|||;VT=SNP
3	136109512	rs698270	A	G	100	PASS	AC=3938;AF=0.786342;AN=5008;NS=2504;DP=18770;EAS_AF=0.8492;AMR_AF=0.817;AFR_AF=0.7209;EUR_AF=0.7644;SAS_AF=0.8108;AA=a|||;VT=SNP
3	136110018	rs711972	C	T	100	PASS	AC=2319;AF=0.463059;AN=5008;NS=2504;DP=16187;EAS_AF=0.7808;AMR_AF=0.6138;AFR_AF=0.0946;EUR_AF=0.4692;SAS_AF=0.5204;AA=C|||;VT=SNP
3	136110506	rs698269	C	G	100	PASS	AC=2228;AF=0.444888;AN=5008;NS=2504;DP=17105;EAS_AF=0.7837;AMR_AF=0.6124;AFR_AF=0.0424;EUR_AF=0.4473;SAS_AF=0.5184;AA=C|||;VT=SNP
3	136111658	rs834304	G	T	100	PASS	AC=2184;AF=0.436102;AN=5008;NS=2504;DP=13128;EAS_AF=0.7798;AMR_AF=0.6066;AFR_AF=0.0393;EUR_AF=0.4264;SAS_AF=0.5072;AA=G|||;VT=SNP
3	136111917	rs1145106	G	A	100	PASS	AC=3858;AF=0.770367;AN=5008;NS=2504;DP=13022;EAS_AF=0.8462;AMR_AF=0.8098;AFR_AF=0.7088;EUR_AF=0.7217;SAS_AF=0.7975;AA=A|||;VT=SNP
3	136112109	rs11717954	A	G	100	PASS	AC=2195;AF=0.438299;AN=5008;NS=2504;DP=16680;EAS_AF=0.7897;AMR_AF=0.6066;AFR_AF=0.0401;EUR_AF=0.4264;SAS_AF=0.5072;AA=A|||;VT=SNP
3	136114945	rs1964675	C	T	100	PASS	AC=3821;AF=0.762979;AN=5008;NS=2504;DP=15691;EAS_AF=0.8462;AMR_AF=0.7911;AFR_AF=0.7103;EUR_AF=0.6958;SAS_AF=0.7975;AA=T|||;VT=SNP
3	136119354	rs834305	C	T	100	PASS	AC=2217;AF=0.442692;AN=5008;NS=2504;DP=13941;EAS_AF=0.7837;AMR_AF=0.5865;AFR_AF=0.09;EUR_AF=0.4016;SAS_AF=0.5082;AA=C|||;VT=SNP
3	136119909	rs864437	G	C	100	PASS	AC=2162;AF=0.431709;AN=5008;NS=2504;DP=17839;EAS_AF=0.7837;AMR_AF=0.5908;AFR_AF=0.0424;EUR_AF=0.4076;SAS_AF=0.5072;AA=G|||;VT=SNP
3	136120300	rs696518	A	C	100	PASS	AC=2162;AF=0.431709;AN=5008;NS=2504;DP=17768;EAS_AF=0.7877;AMR_AF=0.5879;AFR_AF=0.0431;EUR_AF=0.4046;SAS_AF=0.5072;AA=A|||;VT=SNP
3	136121600	rs28478252	A	C	100	PASS	AC=3904;AF=0.779553;AN=5008;NS=2504;DP=16540;EAS_AF=0.8462;AMR_AF=0.8156;AFR_AF=0.7171;EUR_AF=0.7416;SAS_AF=0.8088;AA=C|||;VT=SNP
3	136123775	rs2655008	A	T	100	PASS	AC=3823;AF=0.763379;AN=5008;NS=2504;DP=15202;EAS_AF=0.8462;AMR_AF=0.7983;AFR_AF=0.6725;EUR_AF=0.7306;SAS_AF=0.8098;AA=T|||;VT=SNP
3	136130677	rs56235965	A	G	100	PASS	AC=2331;AF=0.465455;AN=5008;NS=2504;DP=13605;EAS_AF=0.7956;AMR_AF=0.611;AFR_AF=0.0976;EUR_AF=0.4632;SAS_AF=0.5215;AA=a|||;VT=SNP
3	136132705	rs7620314	A	G	100	PASS	AC=1884;AF=0.376198;AN=5008;NS=2504;DP=19912;EAS_AF=0.2044;AMR_AF=0.2637;AFR_AF=0.6044;EUR_AF=0.3608;SAS_AF=0.3405;AA=G|||;VT=SNP
3	136137422	rs10935182	G	A	100	PASS	AC=2220;AF=0.443291;AN=5008;NS=2504;DP=12791;EAS_AF=0.7837;AMR_AF=0.5951;AFR_AF=0.0424;EUR_AF=0.4513;SAS_AF=0.5184;AA=G|||;VT=SNP
3	136139730	rs11915629	C	G	100	PASS	AC=2312;AF=0.461661;AN=5008;NS=2504;DP=18208;EAS_AF=0.7877;AMR_AF=0.611;AFR_AF=0.093;EUR_AF=0.4622;SAS_AF=0.5174;AA=C|||;VT=SNP
3	136142592	rs9831321	G	A	100	PASS	AC=1534;AF=0.30631;AN=5008;NS=2504;DP=17904;EAS_AF=0.0585;AMR_AF=0.2017;AFR_AF=0.5651;EUR_AF=0.3022;SAS_AF=0.2904;AA=A|||;VT=SNP
3	136142933	rs9835523	G	C	100	PASS	AC=271;AF=0.0541134;AN=5008;NS=2504;DP=17018;EAS_AF=0.1389;AMR_AF=0.0418;AFR_AF=0.0045;EUR_AF=0.0467;SAS_AF=0.0501;AA=G|||;VT=SNP
3	136143239	rs55848312	T	C	100	PASS	AC=846;AF=0.16893;AN=5008;NS=2504;DP=15231;EAS_AF=0.0645;AMR_AF=0.0749;AFR_AF=0.4236;EUR_AF=0.1034;SAS_AF=0.0665;AA=T|||;VT=SNP
3	136143840	rs61789645	C	A	100	PASS	AC=269;AF=0.0537141;AN=5008;NS=2504;DP=16233;EAS_AF=0.1379;AMR_AF=0.0418;AFR_AF=0.0045;EUR_AF=0.0467;SAS_AF=0.0491;AA=C|||;VT=SNP
3	136145766	rs7644541	A	G	100	PASS	AC=4088;AF=0.816294;AN=5008;NS=2504;DP=15535;EAS_AF=0.8492;AMR_AF=0.8242;AFR_AF=0.8306;EUR_AF=0.7644;SAS_AF=0.8108;AA=G|||;VT=SNP
3	136146030	rs6789488	T	C	100	PASS	AC=3909;AF=0.780551;AN=5008;NS=2504;DP=11525;EAS_AF=0.8502;AMR_AF=0.8112;AFR_AF=0.7224;EUR_AF=0.7485;SAS_AF=0.7986;AA=C|||;VT=SNP
3	136146361	rs61789646	G	C	100	PASS	AC=272;AF=0.0543131;AN=5008;NS=2504;DP=16504;EAS_AF=0.1389;AMR_AF=0.0432;AFR_AF=0.0045;EUR_AF=0.0477;SAS_AF=0.0491;AA=G|||;VT=SNP
3	136149139	rs10935183	C	T	100	PASS	AC=2229;AF=0.445088;AN=5008;NS=2504;DP=16475;EAS_AF=0.7817;AMR_AF=0.5893;AFR_AF=0.0908;EUR_AF=0.4135;SAS_AF=0.5072;AA=C|||;VT=SNP
3	136150451	rs9845396	C	G	100	PASS	AC=274;AF=0.0547125;AN=5008;NS=2504;DP=19817;EAS_AF=0.1389;AMR_AF=0.0432;AFR_AF=0.0045;EUR_AF=0.0477;SAS_AF=0.0511;AA=C|||;VT=SNP
3	136150995	rs9869720	T	G	100	PASS	AC=292;AF=0.0583067;AN=5008;NS=2504;DP=16457;EAS_AF=0.1389;AMR_AF=0.0432;AFR_AF=0.0174;EUR_AF=0.0477;SAS_AF=0.0521;AA=T|||;VT=SNP
3	136151631	rs12492510	G	T	100	PASS	AC=2158;AF=0.430911;AN=5008;NS=2504;DP=16610;EAS_AF=0.7788;AMR_AF=0.5893;AFR_AF=0.0393;EUR_AF=0.4135;SAS_AF=0.5072;AA=G|||;VT=SNP
3	136153468	rs10935184	T	C	100	PASS	AC=2337;AF=0.466653;AN=5008;NS=2504;DP=17241;EAS_AF=0.7937;AMR_AF=0.6081;AFR_AF=0.1271;EUR_AF=0.4473;SAS_AF=0.5082;AA=T|||;VT=SNP
3	136154828	rs66691851	C	T	100	PASS	AC=2248;AF=0.448882;AN=5008;NS=2504;DP=18067;EAS_AF=0.7778;AMR_AF=0.5893;AFR_AF=0.0915;EUR_AF=0.4344;SAS_AF=0.5082;AA=C|||;VT=SNP
3	136160590	rs6791611	G	C	100	PASS	AC=2323;AF=0.463858;AN=5008;NS=2504;DP=17761;EAS_AF=0.7827;AMR_AF=0.6124;AFR_AF=0.1029;EUR_AF=0.4622;SAS_AF=0.5194;AA=G|||;VT=SNP
3	136165076	rs9868120	C	A	100	PASS	AC=1538;AF=0.307109;AN=5008;NS=2504;DP=15433;EAS_AF=0.0585;AMR_AF=0.1974;AFR_AF=0.5726;EUR_AF=0.2992;SAS_AF=0.2904;AA=A|||;VT=SNP
3	136165695	rs10804640	G	A	100	PASS	AC=2223;AF=0.44389;AN=5008;NS=2504;DP=14843;EAS_AF=0.7778;AMR_AF=0.5893;AFR_AF=0.09;EUR_AF=0.4135;SAS_AF=0.5061;AA=G|||;VT=SNP
3	136167381	rs28396702	G	A	100	PASS	AC=1562;AF=0.311901;AN=5008;NS=2504;DP=19236;EAS_AF=0.0655;AMR_AF=0.2017;AFR_AF=0.5802;EUR_AF=0.3022;SAS_AF=0.2914;AA=A|||;VT=SNP
3	136181443	rs9850383	C	G	100	PASS	AC=1548;AF=0.309105;AN=5008;NS=2504;DP=15843;EAS_AF=0.0615;AMR_AF=0.2017;AFR_AF=0.5741;EUR_AF=0.3012;SAS_AF=0.2904;AA=G|||;VT=SNP
3	136182053	rs11715257	C	T	100	PASS	AC=4025;AF=0.803714;AN=5008;NS=2504;DP=18501;EAS_AF=0.8462;AMR_AF=0.8069;AFR_AF=0.8177;EUR_AF=0.7326;SAS_AF=0.8119;AA=T|||;VT=SNP
3	136186756	rs9849696	G	C	100	PASS	AC=295;AF=0.0589058;AN=5008;NS=2504;DP=21585;EAS_AF=0.1389;AMR_AF=0.0591;AFR_AF=0.0045;EUR_AF=0.0596;SAS_AF=0.0491;AA=G|||;VT=SNP
3	136188837	rs9714347	T	C	100	PASS	AC=2166;AF=0.432508;AN=5008;NS=2504;DP=20158;EAS_AF=0.7857;AMR_AF=0.5908;AFR_AF=0.0393;EUR_AF=0.4135;SAS_AF=0.5072;AA=T|||;VT=SNP
3	136189865	rs4678269	G	A	100	PASS	AC=2162;AF=0.431709;AN=5008;NS=2504;DP=20008;EAS_AF=0.7837;AMR_AF=0.5893;AFR_AF=0.0386;EUR_AF=0.4145;SAS_AF=0.5061;AA=G|||;VT=SNP
3	136194743	rs9854084	A	T	100	PASS	AC=3758;AF=0.750399;AN=5008;NS=2504;DP=20324;EAS_AF=0.8512;AMR_AF=0.7925;AFR_AF=0.6256;EUR_AF=0.7366;SAS_AF=0.7996;AA=T|||;VT=SNP
3	136195788	rs1394094	A	T	100	PASS	AC=2786;AF=0.55631;AN=5008;NS=2504;DP=13544;EAS_AF=0.7847;AMR_AF=0.6916;AFR_AF=0.1483;EUR_AF=0.6322;SAS_AF=0.6984;AA=A|||;VT=SNP
3	136196071	rs1394092	C	T	100	PASS	AC=3775;AF=0.753794;AN=5008;NS=2504;DP=16481;EAS_AF=0.8482;AMR_AF=0.7925;AFR_AF=0.6573;EUR_AF=0.7157;SAS_AF=0.7986;AA=T|||;VT=SNP
3	136196754	rs11719310	C	T	100	PASS	AC=2167;AF=0.432708;AN=5008;NS=2504;DP=15187;EAS_AF=0.7897;AMR_AF=0.5893;AFR_AF=0.0386;EUR_AF=0.4135;SAS_AF=0.5061;AA=C|||;VT=SNP
3	136211960	rs12637102	A	G	100	PASS	AC=3804;AF=0.759585;AN=5008;NS=2504;DP=19874;EAS_AF=0.8522;AMR_AF=0.804;AFR_AF=0.6316;EUR_AF=0.7535;SAS_AF=0.8119;AA=G|||;VT=SNP
3	136213145	rs12489577	C	T	100	PASS	AC=3724;AF=0.74361;AN=5008;NS=2504;DP=15345;EAS_AF=0.8492;AMR_AF=0.7925;AFR_AF=0.618;EUR_AF=0.7157;SAS_AF=0.7986;AA=T|||;VT=SNP
3	136213310	rs73226190	T	C	100	PASS	AC=2178;AF=0.434904;AN=5008;NS=2504;DP=14787;EAS_AF=0.7907;AMR_AF=0.5908;AFR_AF=0.0424;EUR_AF=0.4155;SAS_AF=0.5082;AA=T|||;VT=SNP
3	136218930	rs900048	C	T	100	PASS	AC=3749;AF=0.748602;AN=5008;NS=2504;DP=14381;EAS_AF=0.8433;AMR_AF=0.7867;AFR_AF=0.6573;EUR_AF=0.7008;SAS_AF=0.7965;AA=c|||;VT=SNP
3	136224697	rs699165	A	G	100	PASS	AC=3776;AF=0.753994;AN=5008;NS=2504;DP=21657;EAS_AF=0.8512;AMR_AF=0.7954;AFR_AF=0.6278;EUR_AF=0.7386;SAS_AF=0.8108;AA=G|||;VT=SNP
3	136227387	rs711977	G	A	100	PASS	AC=2176;AF=0.434505;AN=5008;NS=2504;DP=18040;EAS_AF=0.7827;AMR_AF=0.5922;AFR_AF=0.0408;EUR_AF=0.4135;SAS_AF=0.5174;AA=G|||;VT=SNP
3	136228566	rs9820485	A	C	100	PASS	AC=293;AF=0.0585064;AN=5008;NS=2504;DP=17926;EAS_AF=0.1379;AMR_AF=0.0591;AFR_AF=0.0045;EUR_AF=0.0586;SAS_AF=0.0491;AA=A|||;VT=SNP
3	136229022	rs711976	A	G	100	PASS	AC=4052;AF=0.809105;AN=5008;NS=2504;DP=14992;EAS_AF=0.8532;AMR_AF=0.8026;AFR_AF=0.829;EUR_AF=0.7406;SAS_AF=0.8119;AA=G|||;VT=SNP
3	136231067	rs833861	T	A	100	PASS	AC=2240;AF=0.447284;AN=5008;NS=2504;DP=16984;EAS_AF=0.7917;AMR_AF=0.6009;AFR_AF=0.0454;EUR_AF=0.4533;SAS_AF=0.5204;AA=T|||;VT=SNP
3	136235908	rs711975	T	C	100	PASS	AC=2204;AF=0.440096;AN=5008;NS=2504;DP=18556;EAS_AF=0.7946;AMR_AF=0.5908;AFR_AF=0.0439;EUR_AF=0.4364;SAS_AF=0.5072;AA=T|||;VT=SNP
3	136238860	rs9812319	C	T	100	PASS	AC=1601;AF=0.319688;AN=5008;NS=2504;DP=15647;EAS_AF=0.0625;AMR_AF=0.2017;AFR_AF=0.6112;EUR_AF=0.3022;SAS_AF=0.2924;AA=T|||;VT=SNP
3	136245815	rs1070228	G	A	100	PASS	AC=2168;AF=0.432907;AN=5008;NS=2504;DP=18189;EAS_AF=0.7927;AMR_AF=0.5893;AFR_AF=0.0363;EUR_AF=0.4145;SAS_AF=0.5061;AA=G|||;VT=SNP
3	136246053	rs58994059	C	T	100	PASS	AC=268;AF=0.0535144;AN=5008;NS=2504;DP=20888;EAS_AF=0.1349;AMR_AF=0.0432;AFR_AF=0.0045;EUR_AF=0.0477;SAS_AF=0.0491;AA=C|||;VT=SNP
3	136247748	rs1070230	T	G	100	PASS	AC=3824;AF=0.763578;AN=5008;NS=2504;DP=15884;EAS_AF=0.8562;AMR_AF=0.7968;AFR_AF=0.6694;EUR_AF=0.7376;SAS_AF=0.7986;AA=G|||;VT=SNP
3	136248087	rs1070232	T	G	100	PASS	AC=3870;AF=0.772764;AN=5008;NS=2504;DP=16278;EAS_AF=0.8562;AMR_AF=0.7997;AFR_AF=0.702;EUR_AF=0.7376;SAS_AF=0.7996;AA=G|||;VT=SNP
3	136251582	rs9811416	A	G	100	PASS	AC=270;AF=0.0539137;AN=5008;NS=2504;DP=19423;EAS_AF=0.1359;AMR_AF=0.0432;AFR_AF=0.0045;EUR_AF=0.0477;SAS_AF=0.0501;AA=A|||;VT=SNP
3	136252596	rs2688600	C	A	100	PASS	AC=2167;AF=0.432708;AN=5008;NS=2504;DP=18959;EAS_AF=0.7837;AMR_AF=0.5951;AFR_AF=0.0393;EUR_AF=0.4125;SAS_AF=0.5082;AA=C|||;VT=SNP
3	136252601	rs2688601	G	A	100	PASS	AC=2167;AF=0.432708;AN=5008;NS=2504;DP=19027;EAS_AF=0.7837;AMR_AF=0.5951;AFR_AF=0.0393;EUR_AF=0.4125;SAS_AF=0.5082;AA=G|||;VT=SNP
3	136255169	rs833752	A	G	100	PASS	AC=3812;AF=0.761182;AN=5008;NS=2504;DP=18064;EAS_AF=0.8552;AMR_AF=0.7968;AFR_AF=0.6604;EUR_AF=0.7376;SAS_AF=0.7996;AA=G|||;VT=SNP
3	136257463	rs56040643	A	G	100	PASS	AC=1559;AF=0.311302;AN=5008;NS=2504;DP=15408;EAS_AF=0.0625;AMR_AF=0.2017;AFR_AF=0.5802;EUR_AF=0.3022;SAS_AF=0.2914;AA=G|||;VT=SNP
3	136258924	rs3932048	C	G	100	PASS	AC=1537;AF=0.306909;AN=5008;NS=2504;DP=13864;EAS_AF=0.0585;AMR_AF=0.1988;AFR_AF=0.5794;EUR_AF=0.2913;SAS_AF=0.2873;AA=G|||;VT=SNP
3	136262364	rs9289511	T	C	100	PASS	AC=290;AF=0.0579073;AN=5008;NS=2504;DP=18627;EAS_AF=0.1369;AMR_AF=0.0591;AFR_AF=0.0038;EUR_AF=0.0577;SAS_AF=0.0491;AA=T|||;VT=SNP
3	136265682	rs4678433	C	T	100	PASS	AC=3779;AF=0.754593;AN=5008;NS=2504;DP=16649;EAS_AF=0.8502;AMR_AF=0.7925;AFR_AF=0.6589;EUR_AF=0.7147;SAS_AF=0.7996;AA=T|||;VT=SNP
3	136268818	rs34967300	A	G	100	PASS	AC=641;AF=0.127995;AN=5008;NS=2504;DP=18020;EAS_AF=0.0099;AMR_AF=0.1571;AFR_AF=0.1014;EUR_AF=0.2376;SAS_AF=0.1524;AA=A|||;VT=SNP
3	136272229	rs7621017	T	C	100	PASS	AC=1564;AF=0.3123;AN=5008;NS=2504;DP=16027;EAS_AF=0.0625;AMR_AF=0.2032;AFR_AF=0.5825;EUR_AF=0.3022;SAS_AF=0.2924;AA=t|||;VT=SNP
3	136272246	rs7621025	T	C	100	PASS	AC=3856;AF=0.769968;AN=5008;NS=2504;DP=16685;EAS_AF=0.8512;AMR_AF=0.7997;AFR_AF=0.6952;EUR_AF=0.7366;SAS_AF=0.8006;AA=C|||;VT=SNP
3	136272805	rs7612160	C	A	100	PASS	AC=1558;AF=0.311102;AN=5008;NS=2504;DP=16795;EAS_AF=0.0585;AMR_AF=0.2017;AFR_AF=0.5825;EUR_AF=0.3012;SAS_AF=0.2924;AA=c|||;VT=SNP
3	136273563	rs6439646	T	C	100	PASS	AC=3823;AF=0.763379;AN=5008;NS=2504;DP=15368;EAS_AF=0.8522;AMR_AF=0.7968;AFR_AF=0.671;EUR_AF=0.7366;SAS_AF=0.8006;AA=C|||;VT=SNP
3	136274435	rs7427564	G	A	100	PASS	AC=2193;AF=0.437899;AN=5008;NS=2504;DP=14474;EAS_AF=0.7937;AMR_AF=0.5937;AFR_AF=0.0408;EUR_AF=0.4344;SAS_AF=0.501;AA=G|||;VT=SNP
3	136275528	rs7621308	G	A	100	PASS	AC=2424;AF=0.484026;AN=5008;NS=2504;DP=16855;EAS_AF=0.8026;AMR_AF=0.6282;AFR_AF=0.0794;EUR_AF=0.5139;SAS_AF=0.5695;AA=G|||;VT=SNP
3	136278251	rs4630889	T	C	100	PASS	AC=2200;AF=0.439297;AN=5008;NS=2504;DP=18429;EAS_AF=0.7917;AMR_AF=0.5908;AFR_AF=0.0408;EUR_AF=0.4384;SAS_AF=0.5082;AA=T|||;VT=SNP
3	136288405	rs7432375	G	A	100	PASS	AC=2198;AF=0.438898;AN=5008;NS=2504;DP=14305;EAS_AF=0.7907;AMR_AF=0.5937;AFR_AF=0.0408;EUR_AF=0.4354;SAS_AF=0.5082;AA=G|||;VT=SNP
3	136290529	rs10935185	C	G	100	PASS	AC=2196;AF=0.438498;AN=5008;NS=2504;DP=20093;EAS_AF=0.7917;AMR_AF=0.5937;AFR_AF=0.0401;EUR_AF=0.4354;SAS_AF=0.5061;AA=C|||;VT=SNP
3	136292279	rs6794351	C	T	100	PASS	AC=3988;AF=0.796326;AN=5008;NS=2504;DP=15697;EAS_AF=0.8472;AMR_AF=0.7997;AFR_AF=0.8154;EUR_AF=0.7157;SAS_AF=0.7986;AA=T|||;VT=SNP
3	136293057	rs66810260	C	T	100	PASS	AC=1545;AF=0.308506;AN=5008;NS=2504;DP=14976;EAS_AF=0.0585;AMR_AF=0.2017;AFR_AF=0.5726;EUR_AF=0.3022;SAS_AF=0.2914;AA=c|||;VT=SNP
3	136298879	rs12163529	G	A	100	PASS	AC=2197;AF=0.438698;AN=5008;NS=2504;DP=12053;EAS_AF=0.7897;AMR_AF=0.5937;AFR_AF=0.0408;EUR_AF=0.4354;SAS_AF=0.5082;AA=G|||;VT=SNP
3	136300732	rs12635723	A	G	100	PASS	AC=3755;AF=0.7498;AN=5008;NS=2504;DP=12936;EAS_AF=0.8502;AMR_AF=0.7968;AFR_AF=0.621;EUR_AF=0.7376;SAS_AF=0.7996;AA=G|||;VT=SNP
3	136300927	rs12630999	G	A	100	PASS	AC=3843;AF=0.767372;AN=5008;NS=2504;DP=15669;EAS_AF=0.8442;AMR_AF=0.7997;AFR_AF=0.6906;EUR_AF=0.7376;SAS_AF=0.7996;AA=A|||;VT=SNP
3	136307767	rs4452981	A	G	100	PASS	AC=3811;AF=0.760982;AN=5008;NS=2504;DP=19597;EAS_AF=0.8512;AMR_AF=0.7983;AFR_AF=0.6611;EUR_AF=0.7376;SAS_AF=0.8006;AA=G|||;VT=SNP
3	136307768	rs4452980	A	G	100	PASS	AC=3811;AF=0.760982;AN=5008;NS=2504;DP=19591;EAS_AF=0.8512;AMR_AF=0.7983;AFR_AF=0.6611;EUR_AF=0.7376;SAS_AF=0.8006;AA=G|||;VT=SNP
3	136309710	rs940174	T	C	100	PASS	AC=2200;AF=0.439297;AN=5008;NS=2504;DP=14046;EAS_AF=0.7907;AMR_AF=0.5922;AFR_AF=0.0431;EUR_AF=0.4354;SAS_AF=0.5082;AA=T|||;VT=SNP
3	136310985	rs9821478	C	G	100	PASS	AC=310;AF=0.061901;AN=5008;NS=2504;DP=22051;EAS_AF=0.1389;AMR_AF=0.0591;AFR_AF=0.0174;EUR_AF=0.0586;SAS_AF=0.0481;AA=C|||;VT=SNP
3	136317402	rs4678436	G	T	100	PASS	AC=2168;AF=0.432907;AN=5008;NS=2504;DP=12189;EAS_AF=0.7837;AMR_AF=0.5937;AFR_AF=0.0408;EUR_AF=0.4135;SAS_AF=0.5072;AA=G|||;VT=SNP
3	136317665	rs4678437	C	T	100	PASS	AC=3553;AF=0.709465;AN=5008;NS=2504;DP=17073;EAS_AF=0.8462;AMR_AF=0.7781;AFR_AF=0.5182;EUR_AF=0.6918;SAS_AF=0.7965;AA=c|||;VT=SNP
3	136319949	rs73228043	C	T	100	PASS	AC=2171;AF=0.433506;AN=5008;NS=2504;DP=14324;EAS_AF=0.7857;AMR_AF=0.5937;AFR_AF=0.0408;EUR_AF=0.4135;SAS_AF=0.5082;AA=C|||;VT=SNP
3	136319965	rs6788346	G	A	100	PASS	AC=1518;AF=0.303115;AN=5008;NS=2504;DP=14702;EAS_AF=0.0625;AMR_AF=0.1916;AFR_AF=0.5726;EUR_AF=0.2803;SAS_AF=0.2894;AA=A|||;VT=SNP
3	136328268	rs1471741	T	C	100	PASS	AC=3804;AF=0.759585;AN=5008;NS=2504;DP=8648;EAS_AF=0.8522;AMR_AF=0.7954;AFR_AF=0.6596;EUR_AF=0.7366;SAS_AF=0.7975;AA=C|||;VT=SNP
3	136328270	rs1471740	T	C	100	PASS	AC=3970;AF=0.792732;AN=5008;NS=2504;DP=8719;EAS_AF=0.8542;AMR_AF=0.804;AFR_AF=0.7738;EUR_AF=0.7406;SAS_AF=0.8006;AA=C|||;VT=SNP
3	136334228	rs9832572	T	C	100	PASS	AC=1555;AF=0.310503;AN=5008;NS=2504;DP=12401;EAS_AF=0.0585;AMR_AF=0.2032;AFR_AF=0.5787;EUR_AF=0.3022;SAS_AF=0.2924;AA=C|||;VT=SNP
3	136335795	rs6782151	A	G	100	PASS	AC=1548;AF=0.309105;AN=5008;NS=2504;DP=20078;EAS_AF=0.0585;AMR_AF=0.2017;AFR_AF=0.5741;EUR_AF=0.3022;SAS_AF=0.2924;AA=G|||;VT=SNP
3	136337029	rs34438032	G	A	100	PASS	AC=2175;AF=0.434305;AN=5008;NS=2504;DP=16320;EAS_AF=0.7897;AMR_AF=0.5937;AFR_AF=0.0408;EUR_AF=0.4145;SAS_AF=0.5072;AA=G|||;VT=SNP
3	136344920	rs4678438	A	C	100	PASS	AC=3706;AF=0.740016;AN=5008;NS=2504;DP=18568;EAS_AF=0.8512;AMR_AF=0.7882;AFR_AF=0.6233;EUR_AF=0.6938;SAS_AF=0.7965;AA=C|||;VT=SNP
3	136346206	rs10935186	T	C	100	PASS	AC=2196;AF=0.438498;AN=5008;NS=2504;DP=17502;EAS_AF=0.7897;AMR_AF=0.5937;AFR_AF=0.0408;EUR_AF=0.4344;SAS_AF=0.5082;AA=T|||;VT=SNP
3	136346385	rs34602896	A	G	100	PASS	AC=672;AF=0.134185;AN=5008;NS=2504;DP=18669;EAS_AF=0.0099;AMR_AF=0.1628;AFR_AF=0.1036;EUR_AF=0.2584;SAS_AF=0.1554;AA=A|||;VT=SNP
3	136348599	rs11919030	G	A	100	PASS	AC=2167;AF=0.432708;AN=5008;NS=2504;DP=15769;EAS_AF=0.7847;AMR_AF=0.5937;AFR_AF=0.0393;EUR_AF=0.4135;SAS_AF=0.5072;AA=G|||;VT=SNP
3	136348961	rs6784582	C	T	100	PASS	AC=3779;AF=0.754593;AN=5008;NS=2504;DP=18492;EAS_AF=0.8413;AMR_AF=0.7896;AFR_AF=0.6876;EUR_AF=0.6938;SAS_AF=0.7935;AA=T|||;VT=SNP
3	136350801	rs13433980	C	A	100	PASS	AC=1511;AF=0.301717;AN=5008;NS=2504;DP=20189;EAS_AF=0.0516;AMR_AF=0.1931;AFR_AF=0.5764;EUR_AF=0.2803;SAS_AF=0.2873;AA=A|||;VT=SNP
3	136353193	rs55970317	T	G	100	PASS	AC=2199;AF=0.439097;AN=5008;NS=2504;DP=10304;EAS_AF=0.7907;AMR_AF=0.5951;AFR_AF=0.0431;EUR_AF=0.4344;SAS_AF=0.5061;AA=T|||;VT=SNP
3	136356464	rs9845762	C	T	100	PASS	AC=3693;AF=0.73742;AN=5008;NS=2504;DP=18720;EAS_AF=0.8472;AMR_AF=0.7867;AFR_AF=0.6157;EUR_AF=0.6938;SAS_AF=0.7986;AA=T|||;VT=SNP
3	136356598	rs9845950	C	T	100	PASS	AC=1521;AF=0.303714;AN=5008;NS=2504;DP=19016;EAS_AF=0.0585;AMR_AF=0.1931;AFR_AF=0.5764;EUR_AF=0.2803;SAS_AF=0.2904;AA=T|||;VT=SNP
3	136357693	rs1017881	A	G	100	PASS	AC=3823;AF=0.763379;AN=5008;NS=2504;DP=15457;EAS_AF=0.8532;AMR_AF=0.7896;AFR_AF=0.6921;EUR_AF=0.7147;SAS_AF=0.7986;AA=G|||;VT=SNP
3	136357705	rs1017882	T	C	100	PASS	AC=2183;AF=0.435903;AN=5008;NS=2504;DP=15691;EAS_AF=0.7946;AMR_AF=0.5937;AFR_AF=0.0431;EUR_AF=0.4135;SAS_AF=0.5082;AA=T|||;VT=SNP
3	136358487	rs7644346	C	T	100	PASS	AC=1523;AF=0.304113;AN=5008;NS=2504;DP=15823;EAS_AF=0.0585;AMR_AF=0.1931;AFR_AF=0.5787;EUR_AF=0.2803;SAS_AF=0.2894;AA=T|||;VT=SNP
3	136363064	rs28682370	T	C	100	PASS	AC=1526;AF=0.304712;AN=5008;NS=2504;DP=17054;EAS_AF=0.0625;AMR_AF=0.1931;AFR_AF=0.5779;EUR_AF=0.2803;SAS_AF=0.2894;AA=C|||;VT=SNP
3	136365097	rs59931907	T	C	100	PASS	AC=1559;AF=0.311302;AN=5008;NS=2504;DP=21146;EAS_AF=0.0625;AMR_AF=0.2032;AFR_AF=0.5794;EUR_AF=0.3012;SAS_AF=0.2924;AA=C|||;VT=SNP
3	136369537	rs1484250	C	G	100	PASS	AC=1516;AF=0.302716;AN=5008;NS=2504;DP=18711;EAS_AF=0.0585;AMR_AF=0.1916;AFR_AF=0.5741;EUR_AF=0.2803;SAS_AF=0.2894;AA=G|||;VT=SNP
3	136369710	rs4521165	T	C	100	PASS	AC=2830;AF=0.565096;AN=5008;NS=2504;DP=17567;EAS_AF=0.2073;AMR_AF=0.4063;AFR_AF=0.9592;EUR_AF=0.5865;SAS_AF=0.4918;AA=C|||;VT=SNP
3	136369953	rs111379782	T	A	100	PASS	AC=811;AF=0.161941;AN=5008;NS=2504;DP=17859;EAS_AF=0.2897;AMR_AF=0.2954;AFR_AF=0.0136;EUR_AF=0.1819;SAS_AF=0.1155;AA=T|||;VT=SNP
3	136370092	rs7618518	C	T	100	PASS	AC=2831;AF=0.565296;AN=5008;NS=2504;DP=13743;EAS_AF=0.2073;AMR_AF=0.4063;AFR_AF=0.9592;EUR_AF=0.5865;SAS_AF=0.4928;AA=T|||;VT=SNP
3	136371504	rs6808312	C	T	100	PASS	AC=2803;AF=0.559704;AN=5008;NS=2504;DP=18687;EAS_AF=0.2063;AMR_AF=0.4063;AFR_AF=0.9554;EUR_AF=0.5656;SAS_AF=0.4918;AA=T|||;VT=SNP
3	136371691	rs6439649	G	T	100	PASS	AC=2808;AF=0.560703;AN=5008;NS=2504;DP=20047;EAS_AF=0.2063;AMR_AF=0.4063;AFR_AF=0.9584;EUR_AF=0.5666;SAS_AF=0.4918;AA=C|||;VT=SNP
3	136377377	rs6791142	T	C	100	PASS	AC=2837;AF=0.566494;AN=5008;NS=2504;DP=16077;EAS_AF=0.2143;AMR_AF=0.4063;AFR_AF=0.9584;EUR_AF=0.5865;SAS_AF=0.4928;AA=C|||;VT=SNP
3	136379413	rs34553037	T	C	100	PASS	AC=738;AF=0.147364;AN=5008;NS=2504;DP=17908;EAS_AF=0.0129;AMR_AF=0.147;AFR_AF=0.1679;EUR_AF=0.2465;SAS_AF=0.1564;AA=T|||;VT=SNP
3	136381368	rs4038587	A	C	100	PASS	AC=2840;AF=0.567093;AN=5008;NS=2504;DP=18259;EAS_AF=0.2143;AMR_AF=0.4063;AFR_AF=0.9607;EUR_AF=0.5865;SAS_AF=0.4928;AA=C|||;VT=SNP
3	136391195	rs3856637	A	G	100	PASS	AC=1260;AF=0.251597;AN=5008;NS=2504;DP=18527;EAS_AF=0.1488;AMR_AF=0.2133;AFR_AF=0.3442;EUR_AF=0.3072;SAS_AF=0.2025;AA=A|||;VT=SNP
3	136398387	rs7634476	A	G	100	PASS	AC=2803;AF=0.559704;AN=5008;NS=2504;DP=13643;EAS_AF=0.2113;AMR_AF=0.4035;AFR_AF=0.9531;EUR_AF=0.5656;SAS_AF=0.4918;AA=G|||;VT=SNP
3	136400420	rs7618871	G	T	100	PASS	AC=2808;AF=0.560703;AN=5008;NS=2504;DP=16735;EAS_AF=0.2113;AMR_AF=0.4063;AFR_AF=0.9546;EUR_AF=0.5656;SAS_AF=0.4928;AA=T|||;VT=SNP
3	136402153	rs4456810	T	C	100	PASS	AC=1228;AF=0.245208;AN=5008;NS=2504;DP=16058;EAS_AF=0.1518;AMR_AF=0.2032;AFR_AF=0.3411;EUR_AF=0.2853;SAS_AF=0.2004;AA=T|||;VT=SNP
3	136402293	rs7637129	C	T	100	PASS	AC=2838;AF=0.566693;AN=5008;NS=2504;DP=16030;EAS_AF=0.2143;AMR_AF=0.4063;AFR_AF=0.9592;EUR_AF=0.5865;SAS_AF=0.4928;AA=c|||;VT=SNP
3	136404095	rs13070680	T	C	100	PASS	AC=724;AF=0.144569;AN=5008;NS=2504;DP=18691;EAS_AF=0.0129;AMR_AF=0.1527;AFR_AF=0.1641;EUR_AF=0.2376;SAS_AF=0.1524;AA=T|||;VT=SNP
3	136404411	rs4402873	C	T	100	PASS	AC=1568;AF=0.313099;AN=5008;NS=2504;DP=19625;EAS_AF=0.0625;AMR_AF=0.2075;AFR_AF=0.584;EUR_AF=0.3012;SAS_AF=0.2924;AA=T|||;VT=SNP
3	136404683	rs4408829	C	T	100	PASS	AC=2844;AF=0.567891;AN=5008;NS=2504;DP=18803;EAS_AF=0.2192;AMR_AF=0.4063;AFR_AF=0.9592;EUR_AF=0.5865;SAS_AF=0.4939;AA=T|||;VT=SNP
3	136411243	rs7626418	A	G	100	PASS	AC=1526;AF=0.304712;AN=5008;NS=2504;DP=17215;EAS_AF=0.0625;AMR_AF=0.1931;AFR_AF=0.5787;EUR_AF=0.2793;SAS_AF=0.2894;AA=A|||;VT=SNP
3	136414321	rs9836231	C	T	100	PASS	AC=2839;AF=0.566893;AN=5008;NS=2504;DP=16130;EAS_AF=0.2143;AMR_AF=0.4063;AFR_AF=0.9599;EUR_AF=0.5865;SAS_AF=0.4928;AA=T|||;VT=SNP
3	136415217	rs9833207	T	C	100	PASS	AC=289;AF=0.0577077;AN=5008;NS=2504;DP=20399;EAS_AF=0.1389;AMR_AF=0.0432;AFR_AF=0.0174;EUR_AF=0.0477;SAS_AF=0.0491;AA=T|||;VT=SNP
3	136425514	rs6764567	A	C	100	PASS	AC=2838;AF=0.566693;AN=5008;NS=2504;DP=16476;EAS_AF=0.2123;AMR_AF=0.4063;AFR_AF=0.9607;EUR_AF=0.5865;SAS_AF=0.4928;AA=C|||;VT=SNP
3	136426822	rs4038578	A	T	100	PASS	AC=2678;AF=0.534744;AN=5008;NS=2504;DP=16492;EAS_AF=0.2103;AMR_AF=0.3977;AFR_AF=0.8623;EUR_AF=0.5775;SAS_AF=0.4796;AA=a|||;VT=SNP
3	136435162	rs9825700	A	G	100	PASS	AC=2849;AF=0.56889;AN=5008;NS=2504;DP=14867;EAS_AF=0.2113;AMR_AF=0.4063;AFR_AF=0.966;EUR_AF=0.5885;SAS_AF=0.4959;AA=G|||;VT=SNP
3	136436323	rs9813590	T	C	100	PASS	AC=1759;AF=0.351238;AN=5008;NS=2504;DP=14165;EAS_AF=0.1478;AMR_AF=0.2334;AFR_AF=0.5991;EUR_AF=0.327;SAS_AF=0.3344;AA=C|||;VT=SNP
3	136436334	rs9813596	T	C	100	PASS	AC=1866;AF=0.372604;AN=5008;NS=2504;DP=13993;EAS_AF=0.2014;AMR_AF=0.2363;AFR_AF=0.6346;EUR_AF=0.327;SAS_AF=0.3384;AA=C|||;VT=SNP
3	136438354	rs28452147	C	G	100	PASS	AC=786;AF=0.156949;AN=5008;NS=2504;DP=10647;EAS_AF=0.1389;AMR_AF=0.0749;AFR_AF=0.3759;EUR_AF=0.0497;SAS_AF=0.0481;AA=c|||;VT=SNP
3	136444589	rs7616204	C	T	100	PASS	AC=2836;AF=0.566294;AN=5008;NS=2504;DP=21241;EAS_AF=0.2113;AMR_AF=0.4063;AFR_AF=0.9607;EUR_AF=0.5865;SAS_AF=0.4918;AA=T|||;VT=SNP
3	136445397	rs13063987	C	G	100	PASS	AC=753;AF=0.150359;AN=5008;NS=2504;DP=19679;EAS_AF=0.0099;AMR_AF=0.1614;AFR_AF=0.1664;EUR_AF=0.2604;SAS_AF=0.1524;AA=c|||;VT=SNP
3	136450593	rs6771713	C	T	100	PASS	AC=1524;AF=0.304313;AN=5008;NS=2504;DP=20688;EAS_AF=0.0625;AMR_AF=0.1931;AFR_AF=0.5787;EUR_AF=0.2793;SAS_AF=0.2873;AA=T|||;VT=SNP
3	136452728	rs9871160	T	C	100	PASS	AC=1100;AF=0.219649;AN=5008;NS=2504;DP=16160;EAS_AF=0.1488;AMR_AF=0.1182;AFR_AF=0.4463;EUR_AF=0.1501;SAS_AF=0.1299;AA=T|||;VT=SNP
3	136456191	rs9881078	A	G	100	PASS	AC=1524;AF=0.304313;AN=5008;NS=2504;DP=19542;EAS_AF=0.0625;AMR_AF=0.1931;AFR_AF=0.5787;EUR_AF=0.2793;SAS_AF=0.2873;AA=a|||;VT=SNP
3	136458866	rs6799699	C	T	100	PASS	AC=1522;AF=0.303914;AN=5008;NS=2504;DP=17082;EAS_AF=0.0625;AMR_AF=0.1931;AFR_AF=0.5779;EUR_AF=0.2783;SAS_AF=0.2873;AA=T|||;VT=SNP
3	136461544	rs28489907	A	G	100	PASS	AC=1774;AF=0.354233;AN=5008;NS=2504;DP=12106;EAS_AF=0.2063;AMR_AF=0.2334;AFR_AF=0.5635;EUR_AF=0.326;SAS_AF=0.3384;AA=G|||;VT=SNP
3	136464612	rs12107125	T	C	100	PASS	AC=1815;AF=0.36242;AN=5008;NS=2504;DP=19333;EAS_AF=0.2034;AMR_AF=0.2363;AFR_AF=0.5946;EUR_AF=0.327;SAS_AF=0.3384;AA=C|||;VT=SNP
3	136466599	rs6439655	A	G	100	PASS	AC=2613;AF=0.521765;AN=5008;NS=2504;DP=16308;EAS_AF=0.0724;AMR_AF=0.3905;AFR_AF=0.9599;EUR_AF=0.5577;SAS_AF=0.4489;AA=G|||;VT=SNP
3	136468503	rs35159729	G	A	100	PASS	AC=731;AF=0.145966;AN=5008;NS=2504;DP=17087;EAS_AF=0.0099;AMR_AF=0.1643;AFR_AF=0.1475;EUR_AF=0.2584;SAS_AF=0.1554;AA=G|||;VT=SNP
3	136468637	rs34992220	T	C	100	PASS	AC=1705;AF=0.340455;AN=5008;NS=2504;DP=17108;EAS_AF=0.1478;AMR_AF=0.2334;AFR_AF=0.559;EUR_AF=0.327;SAS_AF=0.3333;AA=C|||;VT=SNP
3	136470004	rs35874192	G	C	100	PASS	AC=2840;AF=0.567093;AN=5008;NS=2504;DP=16629;EAS_AF=0.2113;AMR_AF=0.4107;AFR_AF=0.9607;EUR_AF=0.5865;SAS_AF=0.4928;AA=C|||;VT=SNP
3	136470317	rs61790842	G	A	100	PASS	AC=325;AF=0.0648962;AN=5008;NS=2504;DP=11628;EAS_AF=0.1389;AMR_AF=0.0432;AFR_AF=0.0454;EUR_AF=0.0477;SAS_AF=0.0481;AA=G|||;VT=SNP
3	136471815	rs900818	C	T	100	PASS	AC=2839;AF=0.566893;AN=5008;NS=2504;DP=18995;EAS_AF=0.2113;AMR_AF=0.4107;AFR_AF=0.9599;EUR_AF=0.5865;SAS_AF=0.4928;AA=T|||;VT=SNP
3	136472640	rs73230069	G	A	100	PASS	AC=823;AF=0.164337;AN=5008;NS=2504;DP=18573;EAS_AF=0.2946;AMR_AF=0.2925;AFR_AF=0.0144;EUR_AF=0.1839;SAS_AF=0.1217;AA=G|||;VT=SNP
3	136473673	rs1681818	A	G	100	PASS	AC=947;AF=0.189097;AN=5008;NS=2504;DP=13706;EAS_AF=0.0099;AMR_AF=0.1686;AFR_AF=0.3079;EUR_AF=0.2594;SAS_AF=0.1554;AA=G|||;VT=SNP
3	136473728	rs1681817	C	T	100	PASS	AC=2838;AF=0.566693;AN=5008;NS=2504;DP=12631;EAS_AF=0.2113;AMR_AF=0.4107;AFR_AF=0.9599;EUR_AF=0.5865;SAS_AF=0.4918;AA=T|||;VT=SNP
3	136474762	rs1681816	C	G	100	PASS	AC=999;AF=0.199481;AN=5008;NS=2504;DP=14208;EAS_AF=0.0099;AMR_AF=0.1686;AFR_AF=0.3464;EUR_AF=0.2604;SAS_AF=0.1554;AA=C|||;VT=SNP
3	136476568	rs61322732	C	G	100	PASS	AC=244;AF=0.048722;AN=5008;NS=2504;DP=16726;EAS_AF=0.1379;AMR_AF=0.0375;AFR_AF=0.0038;EUR_AF=0.0348;SAS_AF=0.0399;AA=C|||;VT=SNP
3	136476862	rs6789329	T	C	100	PASS	AC=1815;AF=0.36242;AN=5008;NS=2504;DP=17632;EAS_AF=0.2004;AMR_AF=0.2363;AFR_AF=0.6135;EUR_AF=0.3141;SAS_AF=0.3292;AA=t|||;VT=SNP
3	136478143	rs61508594	C	A	100	PASS	AC=244;AF=0.048722;AN=5008;NS=2504;DP=16859;EAS_AF=0.1379;AMR_AF=0.0375;AFR_AF=0.0038;EUR_AF=0.0348;SAS_AF=0.0399;AA=C|||;VT=SNP
3	136481870	rs9849793	C	A	100	PASS	AC=740;AF=0.147764;AN=5008;NS=2504;DP=18581;EAS_AF=0.1379;AMR_AF=0.0677;AFR_AF=0.3616;EUR_AF=0.0368;SAS_AF=0.0399;AA=C|||;VT=SNP
3	136482244	rs9812541	A	G	100	PASS	AC=760;AF=0.151757;AN=5008;NS=2504;DP=20619;EAS_AF=0.1429;AMR_AF=0.0692;AFR_AF=0.3714;EUR_AF=0.0368;SAS_AF=0.0409;AA=A|||;VT=SNP
3	136483028	rs9855565	G	T	100	PASS	AC=752;AF=0.15016;AN=5008;NS=2504;DP=18896;EAS_AF=0.1379;AMR_AF=0.0692;AFR_AF=0.3699;EUR_AF=0.0368;SAS_AF=0.0399;AA=G|||;VT=SNP
3	136483725	rs61790846	G	T	100	PASS	AC=1102;AF=0.220048;AN=5008;NS=2504;DP=16800;EAS_AF=0.1468;AMR_AF=0.1225;AFR_AF=0.447;EUR_AF=0.1501;SAS_AF=0.1299;AA=G|||;VT=SNP
3	136483890	rs6795372	T	G	100	PASS	AC=1842;AF=0.367812;AN=5008;NS=2504;DP=16834;EAS_AF=0.2014;AMR_AF=0.2421;AFR_AF=0.6135;EUR_AF=0.327;SAS_AF=0.3384;AA=G|||;VT=SNP
3	136486228	rs6439656	G	A	100	PASS	AC=1070;AF=0.213658;AN=5008;NS=2504;DP=17016;EAS_AF=0.1458;AMR_AF=0.1167;AFR_AF=0.4425;EUR_AF=0.1372;SAS_AF=0.1217;AA=G|||;VT=SNP
3	136487989	rs9853960	G	A	100	PASS	AC=1696;AF=0.338658;AN=5008;NS=2504;DP=17366;EAS_AF=0.1478;AMR_AF=0.232;AFR_AF=0.5696;EUR_AF=0.3131;SAS_AF=0.3252;AA=A|||;VT=SNP
3	136489563	rs6802702	G	A	100	PASS	AC=2837;AF=0.566494;AN=5008;NS=2504;DP=17561;EAS_AF=0.2093;AMR_AF=0.4107;AFR_AF=0.9607;EUR_AF=0.5875;SAS_AF=0.4908;AA=A|||;VT=SNP
3	136492893	rs6795227	C	G	100	PASS	AC=1148;AF=0.229233;AN=5008;NS=2504;DP=19264;EAS_AF=0.1478;AMR_AF=0.1225;AFR_AF=0.497;EUR_AF=0.1372;SAS_AF=0.1217;AA=C|||;VT=SNP
3	136493476	rs6798137	C	T	100	PASS	AC=1071;AF=0.213858;AN=5008;NS=2504;DP=17870;EAS_AF=0.1458;AMR_AF=0.1167;AFR_AF=0.4433;EUR_AF=0.1372;SAS_AF=0.1217;AA=C|||;VT=SNP
3	136494639	rs6439657	C	T	100	PASS	AC=973;AF=0.194289;AN=5008;NS=2504;DP=13564;EAS_AF=0.0109;AMR_AF=0.1744;AFR_AF=0.3086;EUR_AF=0.2734;SAS_AF=0.1616;AA=C|||;VT=SNP
3	136495755	rs73230075	G	T	100	PASS	AC=243;AF=0.0485224;AN=5008;NS=2504;DP=14304;EAS_AF=0.1369;AMR_AF=0.0375;AFR_AF=0.0038;EUR_AF=0.0348;SAS_AF=0.0399;AA=G|||;VT=SNP
3	136496690	rs1280624	T	C	100	PASS	AC=2848;AF=0.56869;AN=5008;NS=2504;DP=13549;EAS_AF=0.2153;AMR_AF=0.4107;AFR_AF=0.9607;EUR_AF=0.5875;SAS_AF=0.4959;AA=C|||;VT=SNP
3	136499728	rs10513014	G	A	100	PASS	AC=1802;AF=0.359824;AN=5008;NS=2504;DP=18725;EAS_AF=0.1974;AMR_AF=0.2363;AFR_AF=0.6059;EUR_AF=0.3141;SAS_AF=0.3292;AA=A|||;VT=SNP
3	136500733	rs1729951	T	G	100	PASS	AC=2851;AF=0.569289;AN=5008;NS=2504;DP=17976;EAS_AF=0.2153;AMR_AF=0.4107;AFR_AF=0.9614;EUR_AF=0.5875;SAS_AF=0.498;AA=t|||;VT=SNP
3	136502568	rs900816	G	T	100	PASS	AC=773;AF=0.154353;AN=5008;NS=2504;DP=18874;EAS_AF=0.2837;AMR_AF=0.2781;AFR_AF=0.0129;EUR_AF=0.163;SAS_AF=0.1155;AA=G|||;VT=SNP
3	136503404	rs1280623	A	G	100	PASS	AC=976;AF=0.194888;AN=5008;NS=2504;DP=15385;EAS_AF=0.0109;AMR_AF=0.1744;AFR_AF=0.3094;EUR_AF=0.2734;SAS_AF=0.1636;AA=A|||;VT=SNP
3	136505832	rs13075615	C	T	100	PASS	AC=347;AF=0.0692891;AN=5008;NS=2504;DP=18659;EAS_AF=0.006;AMR_AF=0.1182;AFR_AF=0.0083;EUR_AF=0.167;SAS_AF=0.0818;AA=C|||;VT=SNP
3	136507818	rs13088001	G	A	100	PASS	AC=641;AF=0.127995;AN=5008;NS=2504;DP=18233;EAS_AF=0.0109;AMR_AF=0.1715;AFR_AF=0.059;EUR_AF=0.2724;SAS_AF=0.1626;AA=G|||;VT=SNP
3	136508008	rs1280622	C	A	100	PASS	AC=1875;AF=0.374401;AN=5008;NS=2504;DP=18865;EAS_AF=0.0188;AMR_AF=0.3631;AFR_AF=0.4463;EUR_AF=0.5676;SAS_AF=0.453;AA=A|||;VT=SNP
3	136508408	rs113548075	T	G	100	PASS	AC=532;AF=0.10623;AN=5008;NS=2504;DP=13957;EAS_AF=0.123;AMR_AF=0.1182;AFR_AF=0.0787;EUR_AF=0.1163;SAS_AF=0.1074;AA=T|||;VT=SNP
3	136509793	rs6793936	A	C	100	PASS	AC=3035;AF=0.60603;AN=5008;NS=2504;DP=18021;EAS_AF=0.8492;AMR_AF=0.6599;AFR_AF=0.556;EUR_AF=0.4573;SAS_AF=0.5378;AA=C|||;VT=SNP
3	136510266	rs1533445	C	T	100	PASS	AC=3575;AF=0.713858;AN=5008;NS=2504;DP=18555;EAS_AF=0.8492;AMR_AF=0.7637;AFR_AF=0.6263;EUR_AF=0.6332;SAS_AF=0.7403;AA=T|||;VT=SNP
3	136510601	rs56695781	G	T	100	PASS	AC=2922;AF=0.583466;AN=5008;NS=2504;DP=16730;EAS_AF=0.8492;AMR_AF=0.6585;AFR_AF=0.4713;EUR_AF=0.4573;SAS_AF=0.5378;AA=g|||;VT=SNP
3	136511391	rs9875034	T	C	100	PASS	AC=523;AF=0.104433;AN=5008;NS=2504;DP=20087;EAS_AF=0.1766;AMR_AF=0.0504;AFR_AF=0.1702;EUR_AF=0.0368;SAS_AF=0.0491;AA=T|||;VT=SNP
3	136511985	rs73230077	A	C	100	PASS	AC=344;AF=0.0686901;AN=5008;NS=2504;DP=14255;EAS_AF=0.0645;AMR_AF=0.0447;AFR_AF=0.0439;EUR_AF=0.1024;SAS_AF=0.089;AA=A|||;VT=SNP
3	136512028	rs73230078	C	T	100	PASS	AC=344;AF=0.0686901;AN=5008;NS=2504;DP=14505;EAS_AF=0.0645;AMR_AF=0.0447;AFR_AF=0.0439;EUR_AF=0.1024;SAS_AF=0.089;AA=C|||;VT=SNP
3	136513282	rs4420814	T	C	100	PASS	AC=2983;AF=0.595647;AN=5008;NS=2504;DP=16118;EAS_AF=0.8472;AMR_AF=0.6585;AFR_AF=0.5219;EUR_AF=0.4563;SAS_AF=0.5348;AA=T|||;VT=SNP
3	136514142	rs28671336	C	G	100	PASS	AC=3530;AF=0.704872;AN=5008;NS=2504;DP=21183;EAS_AF=0.8492;AMR_AF=0.7622;AFR_AF=0.5946;EUR_AF=0.6332;SAS_AF=0.7382;AA=G|||;VT=SNP
3	136515145	rs11713817	G	A	100	PASS	AC=2912;AF=0.58147;AN=5008;NS=2504;DP=9827;EAS_AF=0.8472;AMR_AF=0.6585;AFR_AF=0.4682;EUR_AF=0.4563;SAS_AF=0.5348;AA=G|||;VT=SNP
3	136515307	rs11717974	T	A	100	PASS	AC=3888;AF=0.776358;AN=5008;NS=2504;DP=13346;EAS_AF=0.9137;AMR_AF=0.8084;AFR_AF=0.6483;EUR_AF=0.7356;SAS_AF=0.8272;AA=-|||;VT=SNP
3	136515677	rs28877307	G	A	100	PASS	AC=2974;AF=0.59385;AN=5008;NS=2504;DP=17374;EAS_AF=0.8472;AMR_AF=0.6585;AFR_AF=0.5166;EUR_AF=0.4563;SAS_AF=0.5327;AA=G|||;VT=SNP
3	136515890	rs55646943	C	T	100	PASS	AC=395;AF=0.0788738;AN=5008;NS=2504;DP=12686;EAS_AF=0.1389;AMR_AF=0.0432;AFR_AF=0.1074;EUR_AF=0.0368;SAS_AF=0.047;AA=C|||;VT=SNP
3	136516270	rs145416038	G	A	100	PASS	AC=344;AF=0.0686901;AN=5008;NS=2504;DP=10104;EAS_AF=0.0655;AMR_AF=0.0447;AFR_AF=0.0446;EUR_AF=0.1034;SAS_AF=0.0859;AA=G|||;VT=SNP
3	136516860	rs9878031	T	C	100	PASS	AC=3542;AF=0.707268;AN=5008;NS=2504;DP=13360;EAS_AF=0.8482;AMR_AF=0.7622;AFR_AF=0.6021;EUR_AF=0.6332;SAS_AF=0.7413;AA=C|||;VT=SNP
3	136517016	rs7621932	C	T	100	PASS	AC=2975;AF=0.59405;AN=5008;NS=2504;DP=14130;EAS_AF=0.8482;AMR_AF=0.6585;AFR_AF=0.5136;EUR_AF=0.4563;SAS_AF=0.5368;AA=C|||;VT=SNP
3	136517028	rs7633629	T	A	100	PASS	AC=2975;AF=0.59405;AN=5008;NS=2504;DP=14633;EAS_AF=0.8482;AMR_AF=0.6585;AFR_AF=0.5136;EUR_AF=0.4563;SAS_AF=0.5368;AA=T|||;VT=SNP
3	136517683	rs4600775	C	T	100	PASS	AC=3542;AF=0.707268;AN=5008;NS=2504;DP=17241;EAS_AF=0.8482;AMR_AF=0.7622;AFR_AF=0.6044;EUR_AF=0.6332;SAS_AF=0.7382;AA=T|||;VT=SNP
3	136518828	rs7639692	T	C	100	PASS	AC=3532;AF=0.705272;AN=5008;NS=2504;DP=21676;EAS_AF=0.8482;AMR_AF=0.7608;AFR_AF=0.5953;EUR_AF=0.6332;SAS_AF=0.7413;AA=C|||;VT=SNP
3	136520281	rs60574021	C	G	100	PASS	AC=2961;AF=0.591254;AN=5008;NS=2504;DP=17725;EAS_AF=0.8462;AMR_AF=0.6571;AFR_AF=0.5045;EUR_AF=0.4573;SAS_AF=0.5368;AA=C|||;VT=SNP
3	136521208	rs938524	G	A	100	PASS	AC=3515;AF=0.701877;AN=5008;NS=2504;DP=18847;EAS_AF=0.8472;AMR_AF=0.7608;AFR_AF=0.5855;EUR_AF=0.6332;SAS_AF=0.7382;AA=A|||;VT=SNP
3	136522314	rs28458819	A	G	100	PASS	AC=2973;AF=0.59365;AN=5008;NS=2504;DP=17554;EAS_AF=0.8462;AMR_AF=0.6571;AFR_AF=0.5129;EUR_AF=0.4573;SAS_AF=0.5378;AA=A|||;VT=SNP
3	136523397	rs2031031	C	T	100	PASS	AC=2969;AF=0.592851;AN=5008;NS=2504;DP=15450;EAS_AF=0.8462;AMR_AF=0.6571;AFR_AF=0.5129;EUR_AF=0.4573;SAS_AF=0.5337;AA=C|||;VT=SNP
3	136523475	rs9835571	T	G	100	PASS	AC=3563;AF=0.711462;AN=5008;NS=2504;DP=13952;EAS_AF=0.8472;AMR_AF=0.7695;AFR_AF=0.5961;EUR_AF=0.6551;SAS_AF=0.7444;AA=G|||;VT=SNP
3	136527300	rs1971397	C	G	100	PASS	AC=2515;AF=0.502196;AN=5008;NS=2504;DP=17332;EAS_AF=0.7063;AMR_AF=0.6138;AFR_AF=0.3593;EUR_AF=0.4215;SAS_AF=0.4888;AA=C|||;VT=SNP
3	136528011	rs6795628	G	A	100	PASS	AC=2973;AF=0.59365;AN=5008;NS=2504;DP=10182;EAS_AF=0.8462;AMR_AF=0.6571;AFR_AF=0.5129;EUR_AF=0.4583;SAS_AF=0.5368;AA=G|||;VT=SNP
3	136528555	rs13314932	C	T	100	PASS	AC=3565;AF=0.711861;AN=5008;NS=2504;DP=18534;EAS_AF=0.8472;AMR_AF=0.7709;AFR_AF=0.5961;EUR_AF=0.6561;SAS_AF=0.7444;AA=T|||;VT=SNP
3	136530148	rs6802291	C	T	100	PASS	AC=2973;AF=0.59365;AN=5008;NS=2504;DP=20005;EAS_AF=0.8462;AMR_AF=0.6571;AFR_AF=0.5129;EUR_AF=0.4583;SAS_AF=0.5368;AA=C|||;VT=SNP
3	136531587	rs9757179	T	G	100	PASS	AC=2973;AF=0.59365;AN=5008;NS=2504;DP=14903;EAS_AF=0.8462;AMR_AF=0.6571;AFR_AF=0.5129;EUR_AF=0.4583;SAS_AF=0.5368;AA=T|||;VT=SNP
3	136532828	rs4678441	T	C	100	PASS	AC=2973;AF=0.59365;AN=5008;NS=2504;DP=18081;EAS_AF=0.8462;AMR_AF=0.6571;AFR_AF=0.5129;EUR_AF=0.4583;SAS_AF=0.5368;AA=T|||;VT=SNP
3	136532971	rs4678442	A	G	100	PASS	AC=2975;AF=0.59405;AN=5008;NS=2504;DP=18266;EAS_AF=0.8462;AMR_AF=0.6571;AFR_AF=0.5136;EUR_AF=0.4583;SAS_AF=0.5378;AA=G|||;VT=SNP
3	136533033	rs4678443	A	T	100	PASS	AC=3564;AF=0.711661;AN=5008;NS=2504;DP=16534;EAS_AF=0.8472;AMR_AF=0.7709;AFR_AF=0.5961;EUR_AF=0.6551;SAS_AF=0.7444;AA=T|||;VT=SNP
3	136535024	rs2343681	G	A	100	PASS	AC=3909;AF=0.780551;AN=5008;NS=2504;DP=14158;EAS_AF=0.9137;AMR_AF=0.8156;AFR_AF=0.6407;EUR_AF=0.7584;SAS_AF=0.8303;AA=A|||;VT=SNP
3	136537044	rs6439663	T	C	100	PASS	AC=3525;AF=0.703874;AN=5008;NS=2504;DP=17751;EAS_AF=0.8482;AMR_AF=0.7622;AFR_AF=0.5688;EUR_AF=0.6551;SAS_AF=0.7464;AA=C|||;VT=SNP
3	136537074	rs6439664	G	A	100	PASS	AC=3520;AF=0.702875;AN=5008;NS=2504;DP=17819;EAS_AF=0.8472;AMR_AF=0.7637;AFR_AF=0.5666;EUR_AF=0.6551;SAS_AF=0.7444;AA=G|||;VT=SNP
3	136537916	rs1400263	C	T	100	PASS	AC=3524;AF=0.703674;AN=5008;NS=2504;DP=11005;EAS_AF=0.8502;AMR_AF=0.7651;AFR_AF=0.5666;EUR_AF=0.6551;SAS_AF=0.7444;AA=-|||;VT=SNP
3	136538380	rs6763369	G	T	100	PASS	AC=3528;AF=0.704473;AN=5008;NS=2504;DP=12566;EAS_AF=0.8512;AMR_AF=0.7651;AFR_AF=0.5688;EUR_AF=0.6551;SAS_AF=0.7444;AA=G|||;VT=SNP
3	136538850	rs6439667	G	C	100	PASS	AC=3528;AF=0.704473;AN=5008;NS=2504;DP=16812;EAS_AF=0.8512;AMR_AF=0.7651;AFR_AF=0.5688;EUR_AF=0.6551;SAS_AF=0.7444;AA=G|||;VT=SNP
3	136538947	rs4678444	C	G	100	PASS	AC=3525;AF=0.703874;AN=5008;NS=2504;DP=15375;EAS_AF=0.8512;AMR_AF=0.7651;AFR_AF=0.5666;EUR_AF=0.6551;SAS_AF=0.7444;AA=-|||;VT=SNP
3	136539024	rs4678445	C	A	100	PASS	AC=3525;AF=0.703874;AN=5008;NS=2504;DP=14783;EAS_AF=0.8512;AMR_AF=0.7651;AFR_AF=0.5666;EUR_AF=0.6551;SAS_AF=0.7444;AA=C|||;VT=SNP
3	136539689	rs9682783	T	C	100	PASS	AC=3911;AF=0.78095;AN=5008;NS=2504;DP=16170;EAS_AF=0.9177;AMR_AF=0.8141;AFR_AF=0.6399;EUR_AF=0.7584;SAS_AF=0.8303;AA=C|||;VT=SNP
3	136539699	rs9682106	C	A	100	PASS	AC=3528;AF=0.704473;AN=5008;NS=2504;DP=15975;EAS_AF=0.8512;AMR_AF=0.7651;AFR_AF=0.5681;EUR_AF=0.6561;SAS_AF=0.7444;AA=A|||;VT=SNP
3	136540529	rs7614422	T	C	100	PASS	AC=3527;AF=0.704273;AN=5008;NS=2504;DP=17187;EAS_AF=0.8512;AMR_AF=0.7651;AFR_AF=0.5681;EUR_AF=0.6551;SAS_AF=0.7444;AA=C|||;VT=SNP
3	136541112	rs4038076	T	C	100	PASS	AC=3567;AF=0.71226;AN=5008;NS=2504;DP=17740;EAS_AF=0.8512;AMR_AF=0.7695;AFR_AF=0.5953;EUR_AF=0.6561;SAS_AF=0.7444;AA=C|||;VT=SNP
3	136541362	rs4038077	T	C	100	PASS	AC=3526;AF=0.704073;AN=5008;NS=2504;DP=19248;EAS_AF=0.8512;AMR_AF=0.7651;AFR_AF=0.5681;EUR_AF=0.6551;SAS_AF=0.7434;AA=t|||;VT=SNP
3	136541667	rs62410363	C	T	100	PASS	AC=495;AF=0.0988419;AN=5008;NS=2504;DP=21718;EAS_AF=0.0804;AMR_AF=0.1571;AFR_AF=0.0136;EUR_AF=0.1859;SAS_AF=0.1022;AA=C|||;VT=SNP
3	136542154	rs12695653	C	A	100	PASS	AC=3526;AF=0.704073;AN=5008;NS=2504;DP=17938;EAS_AF=0.8512;AMR_AF=0.7651;AFR_AF=0.5673;EUR_AF=0.6551;SAS_AF=0.7444;AA=C|||;VT=SNP
3	136543415	rs4678271	G	A	100	PASS	AC=3912;AF=0.78115;AN=5008;NS=2504;DP=16176;EAS_AF=0.9177;AMR_AF=0.8141;AFR_AF=0.6407;EUR_AF=0.7584;SAS_AF=0.8303;AA=A|||;VT=SNP
3	136545540	rs73230095	G	A	100	PASS	AC=346;AF=0.0690895;AN=5008;NS=2504;DP=13991;EAS_AF=0.0675;AMR_AF=0.0447;AFR_AF=0.0454;EUR_AF=0.1024;SAS_AF=0.0859;AA=g|||;VT=SNP
3	136546165	rs7630571	T	C	100	PASS	AC=3526;AF=0.704073;AN=5008;NS=2504;DP=16371;EAS_AF=0.8502;AMR_AF=0.7651;AFR_AF=0.5681;EUR_AF=0.6551;SAS_AF=0.7444;AA=C|||;VT=SNP
3	136547120	rs11924477	C	G	100	PASS	AC=3526;AF=0.704073;AN=5008;NS=2504;DP=19325;EAS_AF=0.8502;AMR_AF=0.7651;AFR_AF=0.5681;EUR_AF=0.6551;SAS_AF=0.7444;AA=G|||;VT=SNP
3	136547390	rs1914048	A	G	100	PASS	AC=3526;AF=0.704073;AN=5008;NS=2504;DP=20123;EAS_AF=0.8502;AMR_AF=0.7651;AFR_AF=0.5681;EUR_AF=0.6551;SAS_AF=0.7444;AA=G|||;VT=SNP
3	136547845	rs9821557	A	G	100	PASS	AC=3523;AF=0.703474;AN=5008;NS=2504;DP=18412;EAS_AF=0.8502;AMR_AF=0.7651;AFR_AF=0.5658;EUR_AF=0.6551;SAS_AF=0.7444;AA=A|||;VT=SNP
3	136548809	rs9864926	G	C	100	PASS	AC=3527;AF=0.704273;AN=5008;NS=2504;DP=15948;EAS_AF=0.8502;AMR_AF=0.7651;AFR_AF=0.5681;EUR_AF=0.6561;SAS_AF=0.7444;AA=G|||;VT=SNP
3	136548919	rs67782618	T	C	100	PASS	AC=2542;AF=0.507588;AN=5008;NS=2504;DP=14713;EAS_AF=0.7212;AMR_AF=0.6138;AFR_AF=0.3638;EUR_AF=0.4225;SAS_AF=0.4939;AA=T|||;VT=SNP
3	136549163	rs28761333	C	T	100	PASS	AC=3523;AF=0.703474;AN=5008;NS=2504;DP=14125;EAS_AF=0.8502;AMR_AF=0.7651;AFR_AF=0.5658;EUR_AF=0.6551;SAS_AF=0.7444;AA=C|||;VT=SNP
3	136549679	rs9832045	A	C	100	PASS	AC=3531;AF=0.705072;AN=5008;NS=2504;DP=18956;EAS_AF=0.8502;AMR_AF=0.7651;AFR_AF=0.5711;EUR_AF=0.6561;SAS_AF=0.7444;AA=C|||;VT=SNP
3	136550100	rs73230097	T	A	100	PASS	AC=236;AF=0.0471246;AN=5008;NS=2504;DP=20647;EAS_AF=0.127;AMR_AF=0.0389;AFR_AF=0.003;EUR_AF=0.0358;SAS_AF=0.0419;AA=T|||;VT=SNP
3	136550260	rs7631541	G	A	100	PASS	AC=3915;AF=0.781749;AN=5008;NS=2504;DP=22826;EAS_AF=0.9177;AMR_AF=0.8141;AFR_AF=0.643;EUR_AF=0.7584;SAS_AF=0.8303;AA=A|||;VT=SNP
3	136550548	rs9819572	T	C	100	PASS	AC=3570;AF=0.712859;AN=5008;NS=2504;DP=19815;EAS_AF=0.8502;AMR_AF=0.7695;AFR_AF=0.5983;EUR_AF=0.6561;SAS_AF=0.7444;AA=C|||;VT=SNP
3	136550672	rs9819743	T	C	100	PASS	AC=3528;AF=0.704473;AN=5008;NS=2504;DP=19187;EAS_AF=0.8502;AMR_AF=0.7651;AFR_AF=0.5696;EUR_AF=0.6551;SAS_AF=0.7444;AA=T|||;VT=SNP
3	136551012	rs12497379	G	C	100	PASS	AC=3570;AF=0.712859;AN=5008;NS=2504;DP=16026;EAS_AF=0.8502;AMR_AF=0.7695;AFR_AF=0.5983;EUR_AF=0.6561;SAS_AF=0.7444;AA=C|||;VT=SNP
3	136551620	rs9842577	A	G	100	PASS	AC=3530;AF=0.704872;AN=5008;NS=2504;DP=17648;EAS_AF=0.8502;AMR_AF=0.7651;AFR_AF=0.5711;EUR_AF=0.6551;SAS_AF=0.7444;AA=g|||;VT=SNP
3	136551794	rs9880708	C	G	100	PASS	AC=3527;AF=0.704273;AN=5008;NS=2504;DP=14787;EAS_AF=0.8502;AMR_AF=0.7651;AFR_AF=0.5688;EUR_AF=0.6551;SAS_AF=0.7444;AA=C|||;VT=SNP
3	136552053	rs4533585	G	A	100	PASS	AC=3530;AF=0.704872;AN=5008;NS=2504;DP=16321;EAS_AF=0.8502;AMR_AF=0.7651;AFR_AF=0.5711;EUR_AF=0.6551;SAS_AF=0.7444;AA=G|||;VT=SNP
3	136553249	rs9835096	T	C	100	PASS	AC=3570;AF=0.712859;AN=5008;NS=2504;DP=15676;EAS_AF=0.8502;AMR_AF=0.7695;AFR_AF=0.5983;EUR_AF=0.6561;SAS_AF=0.7444;AA=C|||;VT=SNP
3	136553621	rs1406541	G	A	100	PASS	AC=3527;AF=0.704273;AN=5008;NS=2504;DP=20496;EAS_AF=0.8502;AMR_AF=0.7651;AFR_AF=0.5688;EUR_AF=0.6551;SAS_AF=0.7444;AA=G|||;VT=SNP
3	136553746	rs1406540	A	G	100	PASS	AC=3530;AF=0.704872;AN=5008;NS=2504;DP=18620;EAS_AF=0.8502;AMR_AF=0.7651;AFR_AF=0.5711;EUR_AF=0.6551;SAS_AF=0.7444;AA=A|||;VT=SNP
3	136553923	rs1406539	C	A	100	PASS	AC=3914;AF=0.78155;AN=5008;NS=2504;DP=18410;EAS_AF=0.9177;AMR_AF=0.8127;AFR_AF=0.643;EUR_AF=0.7584;SAS_AF=0.8303;AA=A|||;VT=SNP
3	136554402	rs10935198	A	G	100	PASS	AC=3570;AF=0.712859;AN=5008;NS=2504;DP=18044;EAS_AF=0.8502;AMR_AF=0.7695;AFR_AF=0.5983;EUR_AF=0.6561;SAS_AF=0.7444;AA=G|||;VT=SNP
3	136555433	rs4678447	A	G	100	PASS	AC=3915;AF=0.781749;AN=5008;NS=2504;DP=19359;EAS_AF=0.9177;AMR_AF=0.8141;AFR_AF=0.643;EUR_AF=0.7584;SAS_AF=0.8303;AA=G|||;VT=SNP
3	136555746	rs9818397	T	C	100	PASS	AC=3570;AF=0.712859;AN=5008;NS=2504;DP=18452;EAS_AF=0.8502;AMR_AF=0.7695;AFR_AF=0.5983;EUR_AF=0.6561;SAS_AF=0.7444;AA=C|||;VT=SNP
3	136558645	rs1569229	G	A	100	PASS	AC=3530;AF=0.704872;AN=5008;NS=2504;DP=18742;EAS_AF=0.8502;AMR_AF=0.7651;AFR_AF=0.5711;EUR_AF=0.6551;SAS_AF=0.7444;AA=G|||;VT=SNP
3	136558759	rs1569228	T	C	100	PASS	AC=3570;AF=0.712859;AN=5008;NS=2504;DP=18184;EAS_AF=0.8502;AMR_AF=0.7695;AFR_AF=0.5983;EUR_AF=0.6561;SAS_AF=0.7444;AA=C|||;VT=SNP
3	136558953	rs12486911	C	G	100	PASS	AC=2085;AF=0.416334;AN=5008;NS=2504;DP=20880;EAS_AF=0.7222;AMR_AF=0.5793;AFR_AF=0.0378;EUR_AF=0.4205;SAS_AF=0.4928;AA=C|||;VT=SNP
3	136561425	rs9849767	T	A	100	PASS	AC=3530;AF=0.704872;AN=5008;NS=2504;DP=18555;EAS_AF=0.8502;AMR_AF=0.7651;AFR_AF=0.5711;EUR_AF=0.6551;SAS_AF=0.7444;AA=t|||;VT=SNP
3	136561899	rs9834250	C	G	100	PASS	AC=3525;AF=0.703874;AN=5008;NS=2504;DP=17619;EAS_AF=0.8502;AMR_AF=0.7651;AFR_AF=0.5681;EUR_AF=0.6541;SAS_AF=0.7444;AA=c|||;VT=SNP
3	136562121	rs9834574	C	T	100	PASS	AC=379;AF=0.0756789;AN=5008;NS=2504;DP=10926;EAS_AF=0.127;AMR_AF=0.0432;AFR_AF=0.1074;EUR_AF=0.0368;SAS_AF=0.0429;AA=c|||;VT=SNP
3	136562691	rs6793966	C	T	100	PASS	AC=3530;AF=0.704872;AN=5008;NS=2504;DP=18085;EAS_AF=0.8502;AMR_AF=0.7651;AFR_AF=0.5711;EUR_AF=0.6551;SAS_AF=0.7444;AA=-|||;VT=SNP
3	136563047	rs9289518	A	G	100	PASS	AC=3527;AF=0.704273;AN=5008;NS=2504;DP=15916;EAS_AF=0.8502;AMR_AF=0.7651;AFR_AF=0.5688;EUR_AF=0.6551;SAS_AF=0.7444;AA=A|||;VT=SNP
3	136563057	rs9289519	C	T	100	PASS	AC=3528;AF=0.704473;AN=5008;NS=2504;DP=15689;EAS_AF=0.8502;AMR_AF=0.7651;AFR_AF=0.5688;EUR_AF=0.6551;SAS_AF=0.7454;AA=C|||;VT=SNP
3	136563456	rs9289520	C	T	100	PASS	AC=3531;AF=0.705072;AN=5008;NS=2504;DP=15368;EAS_AF=0.8502;AMR_AF=0.7651;AFR_AF=0.5719;EUR_AF=0.6551;SAS_AF=0.7444;AA=C|||;VT=SNP
3	136563535	rs10935199	G	C	100	PASS	AC=2085;AF=0.416334;AN=5008;NS=2504;DP=15207;EAS_AF=0.7212;AMR_AF=0.5793;AFR_AF=0.0386;EUR_AF=0.4205;SAS_AF=0.4928;AA=G|||;VT=SNP
3	136563989	rs6773117	A	T	100	PASS	AC=3570;AF=0.712859;AN=5008;NS=2504;DP=19128;EAS_AF=0.8502;AMR_AF=0.7695;AFR_AF=0.5983;EUR_AF=0.6561;SAS_AF=0.7444;AA=T|||;VT=SNP
3	136564587	rs12491729	G	A	100	PASS	AC=3528;AF=0.704473;AN=5008;NS=2504;DP=13878;EAS_AF=0.8502;AMR_AF=0.7651;AFR_AF=0.5696;EUR_AF=0.6551;SAS_AF=0.7444;AA=g|||;VT=SNP
3	136564595	rs12491730	G	A	100	PASS	AC=3527;AF=0.704273;AN=5008;NS=2504;DP=13981;EAS_AF=0.8502;AMR_AF=0.7651;AFR_AF=0.5688;EUR_AF=0.6551;SAS_AF=0.7444;AA=G|||;VT=SNP
3	136564849	rs10470440	T	C	100	PASS	AC=3525;AF=0.703874;AN=5008;NS=2504;DP=18176;EAS_AF=0.8502;AMR_AF=0.7651;AFR_AF=0.5688;EUR_AF=0.6551;SAS_AF=0.7423;AA=T|||;VT=SNP
3	136565548	rs2271684	G	A	100	PASS	AC=3530;AF=0.704872;AN=5008;NS=2504;DP=20470;EAS_AF=0.8502;AMR_AF=0.7651;AFR_AF=0.5711;EUR_AF=0.6551;SAS_AF=0.7444;AA=A|||;VT=SNP
3	136565612	rs9860774	A	G	100	PASS	AC=3530;AF=0.704872;AN=5008;NS=2504;DP=20305;EAS_AF=0.8502;AMR_AF=0.7651;AFR_AF=0.5711;EUR_AF=0.6551;SAS_AF=0.7444;AA=A|||;VT=SNP
3	136565739	rs9843352	T	C	100	PASS	AC=3527;AF=0.704273;AN=5008;NS=2504;DP=13533;EAS_AF=0.8502;AMR_AF=0.7651;AFR_AF=0.5688;EUR_AF=0.6551;SAS_AF=0.7444;AA=T|||;VT=SNP
3	136565781	rs9861103	A	G	100	PASS	AC=3532;AF=0.705272;AN=5008;NS=2504;DP=13464;EAS_AF=0.8502;AMR_AF=0.7651;AFR_AF=0.5711;EUR_AF=0.6551;SAS_AF=0.7464;AA=A|||;VT=SNP
3	136565788	rs9823565	C	T	100	PASS	AC=3529;AF=0.704673;AN=5008;NS=2504;DP=13324;EAS_AF=0.8502;AMR_AF=0.7651;AFR_AF=0.5688;EUR_AF=0.6551;SAS_AF=0.7464;AA=C|||;VT=SNP
3	136565981	rs9847548	T	A	100	PASS	AC=3527;AF=0.704273;AN=5008;NS=2504;DP=13444;EAS_AF=0.8502;AMR_AF=0.7651;AFR_AF=0.5688;EUR_AF=0.6551;SAS_AF=0.7444;AA=T|||;VT=SNP
3	136568531	rs12695654	T	C	100	PASS	AC=3530;AF=0.704872;AN=5008;NS=2504;DP=8137;EAS_AF=0.8502;AMR_AF=0.7651;AFR_AF=0.5711;EUR_AF=0.6551;SAS_AF=0.7444;AA=C|||;VT=SNP
3	136569376	rs6766755	G	A	100	PASS	AC=3531;AF=0.705072;AN=5008;NS=2504;DP=18389;EAS_AF=0.8502;AMR_AF=0.7666;AFR_AF=0.5711;EUR_AF=0.6551;SAS_AF=0.7444;AA=A|||;VT=SNP
3	136569647	rs2880767	G	C	100	PASS	AC=3527;AF=0.704273;AN=5008;NS=2504;DP=17033;EAS_AF=0.8502;AMR_AF=0.7651;AFR_AF=0.5688;EUR_AF=0.6551;SAS_AF=0.7444;AA=G|||;VT=SNP
3	136570160	rs6439670	C	T	100	PASS	AC=3528;AF=0.704473;AN=5008;NS=2504;DP=13938;EAS_AF=0.8502;AMR_AF=0.7651;AFR_AF=0.5696;EUR_AF=0.6551;SAS_AF=0.7444;AA=C|||;VT=SNP
3	136571189	rs4678448	T	C	100	PASS	AC=3530;AF=0.704872;AN=5008;NS=2504;DP=16444;EAS_AF=0.8502;AMR_AF=0.7651;AFR_AF=0.5711;EUR_AF=0.6551;SAS_AF=0.7444;AA=T|||;VT=SNP
3	136571480	rs9817118	A	G	100	PASS	AC=3569;AF=0.71266;AN=5008;NS=2504;DP=13917;EAS_AF=0.8502;AMR_AF=0.7695;AFR_AF=0.5983;EUR_AF=0.6551;SAS_AF=0.7444;AA=G|||;VT=SNP
3	136571527	rs9817132	A	G	100	PASS	AC=3530;AF=0.704872;AN=5008;NS=2504;DP=14923;EAS_AF=0.8502;AMR_AF=0.7651;AFR_AF=0.5711;EUR_AF=0.6551;SAS_AF=0.7444;AA=G|||;VT=SNP
3	136571696	rs9817453	A	G	100	PASS	AC=3530;AF=0.704872;AN=5008;NS=2504;DP=17326;EAS_AF=0.8502;AMR_AF=0.7651;AFR_AF=0.5711;EUR_AF=0.6551;SAS_AF=0.7444;AA=A|||;VT=SNP
3	136573289	rs9865545	G	A	100	PASS	AC=3516;AF=0.702077;AN=5008;NS=2504;DP=15973;EAS_AF=0.8492;AMR_AF=0.7651;AFR_AF=0.5613;EUR_AF=0.6551;SAS_AF=0.7444;AA=G|||;VT=SNP;EX_TARGET
3	136573440	rs9827648	A	G	100	PASS	AC=3530;AF=0.704872;AN=5008;NS=2504;DP=15630;EAS_AF=0.8502;AMR_AF=0.7651;AFR_AF=0.5711;EUR_AF=0.6551;SAS_AF=0.7444;AA=A|||;VT=SNP;EX_TARGET
3	136574501	rs1052618	A	G	100	PASS	AC=3570;AF=0.712859;AN=5008;NS=2504;DP=16490;EAS_AF=0.8502;AMR_AF=0.7695;AFR_AF=0.5983;EUR_AF=0.6561;SAS_AF=0.7444;AA=G|||;VT=SNP;EX_TARGET
3	136575871	rs6439671	T	C	100	PASS	AC=3530;AF=0.704872;AN=5008;NS=2504;DP=20126;EAS_AF=0.8502;AMR_AF=0.7651;AFR_AF=0.5711;EUR_AF=0.6551;SAS_AF=0.7444;AA=T|||;VT=SNP
3	136576242	rs1805300	A	G	100	PASS	AC=3516;AF=0.702077;AN=5008;NS=2504;DP=16794;EAS_AF=0.8502;AMR_AF=0.7651;AFR_AF=0.5605;EUR_AF=0.6551;SAS_AF=0.7444;AA=A|||;VT=SNP
3	136577085	rs17366234	C	T	100	PASS	AC=2080;AF=0.415335;AN=5008;NS=2504;DP=12590;EAS_AF=0.7202;AMR_AF=0.5793;AFR_AF=0.0378;EUR_AF=0.4185;SAS_AF=0.4918;AA=C|||;VT=SNP
3	136577786	rs2060303	G	A	100	PASS	AC=3529;AF=0.704673;AN=5008;NS=2504;DP=18123;EAS_AF=0.8502;AMR_AF=0.7651;AFR_AF=0.5703;EUR_AF=0.6551;SAS_AF=0.7444;AA=G|||;VT=SNP
3	136578892	rs2031030	T	G	100	PASS	AC=3569;AF=0.71266;AN=5008;NS=2504;DP=19891;EAS_AF=0.8502;AMR_AF=0.7695;AFR_AF=0.5976;EUR_AF=0.6561;SAS_AF=0.7444;AA=G|||;VT=SNP
3	136579199	rs6439672	C	A	100	PASS	AC=3519;AF=0.702676;AN=5008;NS=2504;DP=20190;EAS_AF=0.8502;AMR_AF=0.7666;AFR_AF=0.5605;EUR_AF=0.6571;SAS_AF=0.7444;AA=C|||;VT=SNP
3	136580524	rs9836807	A	C	100	PASS	AC=3534;AF=0.705671;AN=5008;NS=2504;DP=15870;EAS_AF=0.8512;AMR_AF=0.7666;AFR_AF=0.5711;EUR_AF=0.6571;SAS_AF=0.7444;AA=A|||;VT=SNP
3	136581611	rs71630059	G	A	100	PASS	AC=660;AF=0.131789;AN=5008;NS=2504;DP=14726;EAS_AF=0.0823;AMR_AF=0.1657;AFR_AF=0.0424;EUR_AF=0.2386;SAS_AF=0.1697;AA=G|||;VT=SNP
3	136581953	rs938525	C	T	100	PASS	AC=3521;AF=0.703075;AN=5008;NS=2504;DP=17395;EAS_AF=0.8502;AMR_AF=0.768;AFR_AF=0.5605;EUR_AF=0.6581;SAS_AF=0.7444;AA=C|||;VT=SNP
3	136582037	rs56308712	G	T	100	PASS	AC=345;AF=0.0688898;AN=5008;NS=2504;DP=17606;EAS_AF=0.0675;AMR_AF=0.0447;AFR_AF=0.0431;EUR_AF=0.1014;SAS_AF=0.089;AA=G|||;VT=SNP
3	136582986	rs6777816	C	T	100	PASS	AC=3535;AF=0.705871;AN=5008;NS=2504;DP=17588;EAS_AF=0.8502;AMR_AF=0.768;AFR_AF=0.5711;EUR_AF=0.6581;SAS_AF=0.7444;AA=T|||;VT=SNP
3	136583160	rs28564581	G	C	100	PASS	AC=3562;AF=0.711262;AN=5008;NS=2504;DP=13565;EAS_AF=0.8502;AMR_AF=0.7723;AFR_AF=0.5885;EUR_AF=0.659;SAS_AF=0.7444;AA=C|||;VT=SNP
3	136583265	rs28672119	G	C	100	PASS	AC=3532;AF=0.705272;AN=5008;NS=2504;DP=12673;EAS_AF=0.8502;AMR_AF=0.768;AFR_AF=0.5688;EUR_AF=0.6581;SAS_AF=0.7444;AA=G|||;VT=SNP
3	136583550	rs79989361	A	T	100	PASS	AC=196;AF=0.0391374;AN=5008;NS=2504;DP=11306;EAS_AF=0.128;AMR_AF=0.0115;AFR_AF=0.0008;EUR_AF=0.0179;SAS_AF=0.0409;AA=A|||;VT=SNP
3	136583687	rs7429516	C	T	100	PASS	AC=3535;AF=0.705871;AN=5008;NS=2504;DP=8780;EAS_AF=0.8502;AMR_AF=0.768;AFR_AF=0.5711;EUR_AF=0.6581;SAS_AF=0.7444;AA=C|||;VT=SNP
3	136583956	rs9819804	C	T	100	PASS	AC=3523;AF=0.703474;AN=5008;NS=2504;DP=12812;EAS_AF=0.8502;AMR_AF=0.768;AFR_AF=0.5613;EUR_AF=0.659;SAS_AF=0.7444;AA=C|||;VT=SNP
3	136584161	rs7649211	A	C	100	PASS	AC=3536;AF=0.70607;AN=5008;NS=2504;DP=14317;EAS_AF=0.8502;AMR_AF=0.768;AFR_AF=0.5711;EUR_AF=0.659;SAS_AF=0.7444;AA=A|||;VT=SNP
3	136584216	rs7627298	C	T	100	PASS	AC=3536;AF=0.70607;AN=5008;NS=2504;DP=15421;EAS_AF=0.8502;AMR_AF=0.768;AFR_AF=0.5711;EUR_AF=0.659;SAS_AF=0.7444;AA=C|||;VT=SNP
3	136584220	rs7627443	G	C	100	PASS	AC=3571;AF=0.713059;AN=5008;NS=2504;DP=15111;EAS_AF=0.8502;AMR_AF=0.7723;AFR_AF=0.5976;EUR_AF=0.659;SAS_AF=0.7413;AA=C|||;VT=SNP
3	136584772	rs6797509	T	C	100	PASS	AC=3575;AF=0.713858;AN=5008;NS=2504;DP=18623;EAS_AF=0.8502;AMR_AF=0.7723;AFR_AF=0.5983;EUR_AF=0.659;SAS_AF=0.7444;AA=C|||;VT=SNP
3	136586154	rs12630955	T	C	100	PASS	AC=3575;AF=0.713858;AN=5008;NS=2504;DP=16683;EAS_AF=0.8502;AMR_AF=0.7723;AFR_AF=0.5983;EUR_AF=0.659;SAS_AF=0.7444;AA=C|||;VT=SNP
3	136586506	rs9878464	C	G	100	PASS	AC=3474;AF=0.69369;AN=5008;NS=2504;DP=17994;EAS_AF=0.8502;AMR_AF=0.768;AFR_AF=0.5242;EUR_AF=0.659;SAS_AF=0.7444;AA=C|||;VT=SNP
3	136586618	rs34799319	G	A	100	PASS	AC=2077;AF=0.414736;AN=5008;NS=2504;DP=18775;EAS_AF=0.7202;AMR_AF=0.5793;AFR_AF=0.0318;EUR_AF=0.4225;SAS_AF=0.4928;AA=G|||;VT=SNP
3	136586853	rs9883108	G	C	100	PASS	AC=3536;AF=0.70607;AN=5008;NS=2504;DP=16766;EAS_AF=0.8502;AMR_AF=0.768;AFR_AF=0.5711;EUR_AF=0.659;SAS_AF=0.7444;AA=G|||;VT=SNP
3	136587117	rs9845460	A	G	100	PASS	AC=3920;AF=0.782748;AN=5008;NS=2504;DP=22335;EAS_AF=0.9177;AMR_AF=0.817;AFR_AF=0.6437;EUR_AF=0.7604;SAS_AF=0.8303;AA=G|||;VT=SNP
3	136588926	rs35760633	T	C	100	PASS	AC=3575;AF=0.713858;AN=5008;NS=2504;DP=10103;EAS_AF=0.8502;AMR_AF=0.7723;AFR_AF=0.5983;EUR_AF=0.659;SAS_AF=0.7444;AA=C|||;VT=SNP
3	136589320	rs9818792	C	T	100	PASS	AC=3562;AF=0.711262;AN=5008;NS=2504;DP=11714;EAS_AF=0.8502;AMR_AF=0.7723;AFR_AF=0.5885;EUR_AF=0.659;SAS_AF=0.7444;AA=T|||;VT=SNP
3	136590302	rs12487901	C	A	100	PASS	AC=3522;AF=0.703275;AN=5008;NS=2504;DP=17154;EAS_AF=0.8502;AMR_AF=0.768;AFR_AF=0.5613;EUR_AF=0.6581;SAS_AF=0.7444;AA=C|||;VT=SNP
3	136590411	rs12330283	C	T	100	PASS	AC=3537;AF=0.70627;AN=5008;NS=2504;DP=17776;EAS_AF=0.8502;AMR_AF=0.768;AFR_AF=0.5719;EUR_AF=0.659;SAS_AF=0.7444;AA=C|||;VT=SNP
3	136590470	rs6786648	C	T	100	PASS	AC=3575;AF=0.713858;AN=5008;NS=2504;DP=17260;EAS_AF=0.8502;AMR_AF=0.7723;AFR_AF=0.5983;EUR_AF=0.659;SAS_AF=0.7444;AA=T|||;VT=SNP
3	136591583	rs2117010	A	T	100	PASS	AC=3538;AF=0.70647;AN=5008;NS=2504;DP=17888;EAS_AF=0.8502;AMR_AF=0.768;AFR_AF=0.5719;EUR_AF=0.659;SAS_AF=0.7454;AA=T|||;VT=SNP
3	136592187	rs12637949	A	C	100	PASS	AC=3538;AF=0.70647;AN=5008;NS=2504;DP=20280;EAS_AF=0.8502;AMR_AF=0.768;AFR_AF=0.5719;EUR_AF=0.659;SAS_AF=0.7454;AA=C|||;VT=SNP
3	136592217	rs9834861	G	A	100	PASS	AC=3534;AF=0.705671;AN=5008;NS=2504;DP=20249;EAS_AF=0.8502;AMR_AF=0.768;AFR_AF=0.5688;EUR_AF=0.659;SAS_AF=0.7454;AA=G|||;VT=SNP
3	136592956	rs6439673	A	G	100	PASS	AC=3537;AF=0.70627;AN=5008;NS=2504;DP=19581;EAS_AF=0.8502;AMR_AF=0.768;AFR_AF=0.5711;EUR_AF=0.659;SAS_AF=0.7454;AA=G|||;VT=SNP
3	136594347	rs9883131	A	G	100	PASS	AC=3534;AF=0.705671;AN=5008;NS=2504;DP=20021;EAS_AF=0.8502;AMR_AF=0.768;AFR_AF=0.5688;EUR_AF=0.659;SAS_AF=0.7454;AA=A|||;VT=SNP
3	136595610	rs1865149	G	A	100	PASS	AC=3537;AF=0.70627;AN=5008;NS=2504;DP=17345;EAS_AF=0.8502;AMR_AF=0.768;AFR_AF=0.5711;EUR_AF=0.659;SAS_AF=0.7454;AA=A|||;VT=SNP
3	136597120	rs9870377	A	G	100	PASS	AC=3244;AF=0.647764;AN=5008;NS=2504;DP=18214;EAS_AF=0.8542;AMR_AF=0.6988;AFR_AF=0.6467;EUR_AF=0.505;SAS_AF=0.547;AA=G|||;VT=SNP
3	136599814	rs2031029	T	A	100	PASS	AC=3531;AF=0.705072;AN=5008;NS=2504;DP=22515;EAS_AF=0.8502;AMR_AF=0.7666;AFR_AF=0.5688;EUR_AF=0.6571;SAS_AF=0.7454;AA=T|||;VT=SNP
3	136600048	rs9848867	C	T	100	PASS	AC=3531;AF=0.705072;AN=5008;NS=2504;DP=20794;EAS_AF=0.8502;AMR_AF=0.7666;AFR_AF=0.5688;EUR_AF=0.6571;SAS_AF=0.7454;AA=C|||;VT=SNP
3	136600083	rs9811169	A	G	100	PASS	AC=3534;AF=0.705671;AN=5008;NS=2504;DP=18452;EAS_AF=0.8502;AMR_AF=0.7666;AFR_AF=0.5711;EUR_AF=0.6571;SAS_AF=0.7454;AA=A|||;VT=SNP
3	136600667	rs7434143	G	T	100	PASS	AC=3519;AF=0.702676;AN=5008;NS=2504;DP=20102;EAS_AF=0.8502;AMR_AF=0.7622;AFR_AF=0.5711;EUR_AF=0.6451;SAS_AF=0.7454;AA=G|||;VT=SNP
3	136600945	rs2343663	A	G	100	PASS	AC=3561;AF=0.711062;AN=5008;NS=2504;DP=20111;EAS_AF=0.8502;AMR_AF=0.7709;AFR_AF=0.5885;EUR_AF=0.6581;SAS_AF=0.7454;AA=G|||;VT=SNP
3	136601046	rs2343662	T	A	100	PASS	AC=3471;AF=0.693091;AN=5008;NS=2504;DP=18436;EAS_AF=0.8502;AMR_AF=0.7666;AFR_AF=0.5234;EUR_AF=0.6571;SAS_AF=0.7454;AA=T|||;VT=SNP
3	136601562	rs9874887	T	A	100	PASS	AC=3532;AF=0.705272;AN=5008;NS=2504;DP=17885;EAS_AF=0.8502;AMR_AF=0.7666;AFR_AF=0.5688;EUR_AF=0.6581;SAS_AF=0.7454;AA=T|||;VT=SNP
3	136601645	rs9855314	G	A	100	PASS	AC=3532;AF=0.705272;AN=5008;NS=2504;DP=19907;EAS_AF=0.8502;AMR_AF=0.7666;AFR_AF=0.5688;EUR_AF=0.6581;SAS_AF=0.7454;AA=G|||;VT=SNP
3	136602161	rs9859665	C	T	100	PASS	AC=3535;AF=0.705871;AN=5008;NS=2504;DP=19431;EAS_AF=0.8502;AMR_AF=0.7666;AFR_AF=0.5711;EUR_AF=0.6581;SAS_AF=0.7454;AA=C|||;VT=SNP
3	136603599	rs7617932	G	A	100	PASS	AC=3575;AF=0.713858;AN=5008;NS=2504;DP=14409;EAS_AF=0.8502;AMR_AF=0.7709;AFR_AF=0.5983;EUR_AF=0.659;SAS_AF=0.7454;AA=g|||;VT=SNP
3	136603770	rs7629659	T	C	100	PASS	AC=3575;AF=0.713858;AN=5008;NS=2504;DP=15548;EAS_AF=0.8502;AMR_AF=0.7709;AFR_AF=0.5983;EUR_AF=0.659;SAS_AF=0.7454;AA=C|||;VT=SNP
3	136604040	rs7629882	T	C	100	PASS	AC=3521;AF=0.703075;AN=5008;NS=2504;DP=16340;EAS_AF=0.8502;AMR_AF=0.7651;AFR_AF=0.5613;EUR_AF=0.659;SAS_AF=0.7444;AA=T|||;VT=SNP
3	136604697	rs9815771	T	C	100	PASS	AC=3535;AF=0.705871;AN=5008;NS=2504;DP=18501;EAS_AF=0.8502;AMR_AF=0.7666;AFR_AF=0.5711;EUR_AF=0.6581;SAS_AF=0.7454;AA=T|||;VT=SNP
3	136605797	rs11921170	T	C	100	PASS	AC=3535;AF=0.705871;AN=5008;NS=2504;DP=16744;EAS_AF=0.8502;AMR_AF=0.7666;AFR_AF=0.5711;EUR_AF=0.6581;SAS_AF=0.7454;AA=T|||;VT=SNP
3	136605851	rs9863551	A	G	100	PASS	AC=3473;AF=0.69349;AN=5008;NS=2504;DP=14847;EAS_AF=0.8502;AMR_AF=0.7666;AFR_AF=0.5242;EUR_AF=0.6581;SAS_AF=0.7454;AA=A|||;VT=SNP
3	136606271	rs9846691	T	C	100	PASS	AC=3471;AF=0.693091;AN=5008;NS=2504;DP=20262;EAS_AF=0.8502;AMR_AF=0.7651;AFR_AF=0.5234;EUR_AF=0.6581;SAS_AF=0.7454;AA=T|||;VT=SNP
3	136606478	rs12488365	C	A	100	PASS	AC=3535;AF=0.705871;AN=5008;NS=2504;DP=19735;EAS_AF=0.8502;AMR_AF=0.7666;AFR_AF=0.5711;EUR_AF=0.6581;SAS_AF=0.7454;AA=A|||;VT=SNP
3	136607982	rs9856828	T	C	100	PASS	AC=3534;AF=0.705671;AN=5008;NS=2504;DP=16829;EAS_AF=0.8502;AMR_AF=0.7666;AFR_AF=0.5711;EUR_AF=0.6581;SAS_AF=0.7444;AA=C|||;VT=SNP
3	136608445	rs62410438	A	G	100	PASS	AC=863;AF=0.172324;AN=5008;NS=2504;DP=17177;EAS_AF=0.0823;AMR_AF=0.1772;AFR_AF=0.1891;EUR_AF=0.2396;SAS_AF=0.1697;AA=A|||;VT=SNP
3	136608841	rs9838022	C	T	100	PASS	AC=3472;AF=0.693291;AN=5008;NS=2504;DP=14850;EAS_AF=0.8502;AMR_AF=0.7666;AFR_AF=0.5242;EUR_AF=0.6581;SAS_AF=0.7444;AA=C|||;VT=SNP
3	136608899	rs9841985	C	G	100	PASS	AC=3574;AF=0.713658;AN=5008;NS=2504;DP=13725;EAS_AF=0.8502;AMR_AF=0.7709;AFR_AF=0.5983;EUR_AF=0.659;SAS_AF=0.7444;AA=G|||;VT=SNP
3	136608972	rs9842145	C	T	100	PASS	AC=3534;AF=0.705671;AN=5008;NS=2504;DP=12476;EAS_AF=0.8502;AMR_AF=0.7666;AFR_AF=0.5711;EUR_AF=0.6581;SAS_AF=0.7444;AA=C|||;VT=SNP
3	136609017	rs9842436	G	A	100	PASS	AC=3522;AF=0.703275;AN=5008;NS=2504;DP=13788;EAS_AF=0.8512;AMR_AF=0.7666;AFR_AF=0.5613;EUR_AF=0.6581;SAS_AF=0.7444;AA=G|||;VT=SNP
3	136609838	rs13077864	T	C	100	PASS	AC=800;AF=0.159744;AN=5008;NS=2504;DP=11325;EAS_AF=0.0823;AMR_AF=0.1744;AFR_AF=0.143;EUR_AF=0.2396;SAS_AF=0.1697;AA=T|||;VT=SNP
3	136610630	rs4678272	G	T	100	PASS	AC=3537;AF=0.70627;AN=5008;NS=2504;DP=20240;EAS_AF=0.8512;AMR_AF=0.7666;AFR_AF=0.5711;EUR_AF=0.66;SAS_AF=0.7444;AA=T|||;VT=SNP
3	136610633	rs4678273	A	C	100	PASS	AC=3537;AF=0.70627;AN=5008;NS=2504;DP=20143;EAS_AF=0.8512;AMR_AF=0.7666;AFR_AF=0.5711;EUR_AF=0.66;SAS_AF=0.7444;AA=C|||;VT=SNP
3	136610945	rs4678450	G	A	100	PASS	AC=3531;AF=0.705072;AN=5008;NS=2504;DP=18577;EAS_AF=0.8502;AMR_AF=0.7666;AFR_AF=0.5688;EUR_AF=0.6581;SAS_AF=0.7444;AA=G|||;VT=SNP
3	136610996	rs4678451	T	C	100	PASS	AC=3534;AF=0.705671;AN=5008;NS=2504;DP=19677;EAS_AF=0.8502;AMR_AF=0.7666;AFR_AF=0.5711;EUR_AF=0.6581;SAS_AF=0.7444;AA=C|||;VT=SNP
3	136611230	rs9853417	G	A	100	PASS	AC=3531;AF=0.705072;AN=5008;NS=2504;DP=21426;EAS_AF=0.8502;AMR_AF=0.7666;AFR_AF=0.5688;EUR_AF=0.6581;SAS_AF=0.7444;AA=G|||;VT=SNP
3	136612149	rs9878367	T	C	100	PASS	AC=3534;AF=0.705671;AN=5008;NS=2504;DP=18777;EAS_AF=0.8502;AMR_AF=0.7666;AFR_AF=0.5711;EUR_AF=0.6581;SAS_AF=0.7444;AA=C|||;VT=SNP
3	136612761	rs6784005	C	G	100	PASS	AC=3534;AF=0.705671;AN=5008;NS=2504;DP=22266;EAS_AF=0.8502;AMR_AF=0.7666;AFR_AF=0.5711;EUR_AF=0.6581;SAS_AF=0.7444;AA=G|||;VT=SNP
3	136613787	rs9864941	G	A	100	PASS	AC=3532;AF=0.705272;AN=5008;NS=2504;DP=15928;EAS_AF=0.8502;AMR_AF=0.7666;AFR_AF=0.5688;EUR_AF=0.659;SAS_AF=0.7444;AA=G|||;VT=SNP
3	136614239	rs35339486	C	T	100	PASS	AC=3533;AF=0.705471;AN=5008;NS=2504;DP=11400;EAS_AF=0.8502;AMR_AF=0.7666;AFR_AF=0.5703;EUR_AF=0.6581;SAS_AF=0.7444;AA=c|||;VT=SNP
3	136615226	rs9846334	C	T	100	PASS	AC=3534;AF=0.705671;AN=5008;NS=2504;DP=17840;EAS_AF=0.8502;AMR_AF=0.7666;AFR_AF=0.5711;EUR_AF=0.6581;SAS_AF=0.7444;AA=T|||;VT=SNP
3	136615268	rs1609391	G	A	100	PASS	AC=2090;AF=0.417332;AN=5008;NS=2504;DP=19520;EAS_AF=0.7212;AMR_AF=0.5793;AFR_AF=0.0393;EUR_AF=0.4235;SAS_AF=0.4939;AA=G|||;VT=SNP
3	136617998	rs9824147	A	T	100	PASS	AC=281;AF=0.0561102;AN=5008;NS=2504;DP=17204;EAS_AF=0.13;AMR_AF=0.0403;AFR_AF=0.0325;EUR_AF=0.0358;SAS_AF=0.044;AA=A|||;VT=SNP
3	136618214	rs7645773	G	A	100	PASS	AC=3534;AF=0.705671;AN=5008;NS=2504;DP=18020;EAS_AF=0.8502;AMR_AF=0.7666;AFR_AF=0.5711;EUR_AF=0.6581;SAS_AF=0.7444;AA=A|||;VT=SNP
3	136619566	rs6783508	A	G	100	PASS	AC=3535;AF=0.705871;AN=5008;NS=2504;DP=18891;EAS_AF=0.8512;AMR_AF=0.7666;AFR_AF=0.5711;EUR_AF=0.6581;SAS_AF=0.7444;AA=A|||;VT=SNP
3	136621007	rs9878117	G	A	100	PASS	AC=3534;AF=0.705671;AN=5008;NS=2504;DP=16460;EAS_AF=0.8502;AMR_AF=0.7666;AFR_AF=0.5711;EUR_AF=0.6581;SAS_AF=0.7444;AA=A|||;VT=SNP
3	136621188	rs2176270	T	C	100	PASS	AC=4035;AF=0.805711;AN=5008;NS=2504;DP=15073;EAS_AF=0.9177;AMR_AF=0.817;AFR_AF=0.7307;EUR_AF=0.7604;SAS_AF=0.8303;AA=C|||;VT=SNP
3	136621325	rs2138540	T	C	100	PASS	AC=3534;AF=0.705671;AN=5008;NS=2504;DP=17414;EAS_AF=0.8502;AMR_AF=0.7666;AFR_AF=0.5711;EUR_AF=0.6581;SAS_AF=0.7444;AA=C|||;VT=SNP
3	136621438	rs2138541	T	A	100	PASS	AC=3534;AF=0.705671;AN=5008;NS=2504;DP=19031;EAS_AF=0.8502;AMR_AF=0.7666;AFR_AF=0.5711;EUR_AF=0.6581;SAS_AF=0.7444;AA=A|||;VT=SNP
3	136621618	rs73231943	C	T	100	PASS	AC=369;AF=0.0736821;AN=5008;NS=2504;DP=17984;EAS_AF=0.0675;AMR_AF=0.049;AFR_AF=0.0605;EUR_AF=0.1024;SAS_AF=0.0859;AA=C|||;VT=SNP
3	136621717	rs4678452	A	C	100	PASS	AC=3531;AF=0.705072;AN=5008;NS=2504;DP=19576;EAS_AF=0.8502;AMR_AF=0.7666;AFR_AF=0.5688;EUR_AF=0.6581;SAS_AF=0.7444;AA=A|||;VT=SNP
3	136622008	rs73231944	C	A	100	PASS	AC=342;AF=0.0682907;AN=5008;NS=2504;DP=18083;EAS_AF=0.0675;AMR_AF=0.0447;AFR_AF=0.0431;EUR_AF=0.1014;SAS_AF=0.0859;AA=C|||;VT=SNP
3	136622560	rs6800032	C	T	100	PASS	AC=3574;AF=0.713658;AN=5008;NS=2504;DP=19733;EAS_AF=0.8502;AMR_AF=0.7666;AFR_AF=0.6021;EUR_AF=0.6581;SAS_AF=0.7434;AA=C|||;VT=SNP
3	136623026	rs6800690	G	A	100	PASS	AC=3391;AF=0.677117;AN=5008;NS=2504;DP=18413;EAS_AF=0.8502;AMR_AF=0.732;AFR_AF=0.5643;EUR_AF=0.5855;SAS_AF=0.7065;AA=G|||;VT=SNP
3	136623791	rs6803618	C	T	100	PASS	AC=3394;AF=0.677716;AN=5008;NS=2504;DP=17499;EAS_AF=0.8502;AMR_AF=0.732;AFR_AF=0.5666;EUR_AF=0.5855;SAS_AF=0.7065;AA=T|||;VT=SNP
3	136624044	rs1819095	T	C	100	PASS	AC=3388;AF=0.676518;AN=5008;NS=2504;DP=14512;EAS_AF=0.8502;AMR_AF=0.732;AFR_AF=0.562;EUR_AF=0.5855;SAS_AF=0.7065;AA=T|||;VT=SNP
3	136625339	rs7651085	C	G	100	PASS	AC=3391;AF=0.677117;AN=5008;NS=2504;DP=19254;EAS_AF=0.8502;AMR_AF=0.732;AFR_AF=0.5643;EUR_AF=0.5855;SAS_AF=0.7065;AA=C|||;VT=SNP
3	136625436	rs6439675	G	A	100	PASS	AC=3381;AF=0.67512;AN=5008;NS=2504;DP=21519;EAS_AF=0.8502;AMR_AF=0.732;AFR_AF=0.5567;EUR_AF=0.5855;SAS_AF=0.7065;AA=G|||;VT=SNP
3	136625902	rs6761993	C	T	100	PASS	AC=3394;AF=0.677716;AN=5008;NS=2504;DP=22495;EAS_AF=0.8502;AMR_AF=0.732;AFR_AF=0.5666;EUR_AF=0.5855;SAS_AF=0.7065;AA=C|||;VT=SNP
3	136626697	rs1347209	G	T	100	PASS	AC=3394;AF=0.677716;AN=5008;NS=2504;DP=21076;EAS_AF=0.8502;AMR_AF=0.7291;AFR_AF=0.5673;EUR_AF=0.5855;SAS_AF=0.7076;AA=T|||;VT=SNP
3	136629490	rs9817967	G	A	100	PASS	AC=3434;AF=0.685703;AN=5008;NS=2504;DP=17484;EAS_AF=0.8502;AMR_AF=0.7363;AFR_AF=0.5938;EUR_AF=0.5855;SAS_AF=0.7076;AA=A|||;VT=SNP
3	136629986	rs9859810	A	G	100	PASS	AC=3400;AF=0.678914;AN=5008;NS=2504;DP=20928;EAS_AF=0.8502;AMR_AF=0.7334;AFR_AF=0.5703;EUR_AF=0.5845;SAS_AF=0.7076;AA=A|||;VT=SNP
3	136631275	rs9828009	C	T	100	PASS	AC=3421;AF=0.683107;AN=5008;NS=2504;DP=17996;EAS_AF=0.8502;AMR_AF=0.7363;AFR_AF=0.584;EUR_AF=0.5855;SAS_AF=0.7076;AA=T|||;VT=SNP
3	136632537	rs6414337	A	G	100	PASS	AC=3902;AF=0.779153;AN=5008;NS=2504;DP=16933;EAS_AF=0.9177;AMR_AF=0.8156;AFR_AF=0.6316;EUR_AF=0.7594;SAS_AF=0.8303;AA=G|||;VT=SNP
3	136632936	rs9837990	C	G	100	PASS	AC=3393;AF=0.677516;AN=5008;NS=2504;DP=17233;EAS_AF=0.8502;AMR_AF=0.732;AFR_AF=0.5658;EUR_AF=0.5845;SAS_AF=0.7076;AA=C|||;VT=SNP
3	136633571	rs2117009	A	T	100	PASS	AC=3390;AF=0.676917;AN=5008;NS=2504;DP=18124;EAS_AF=0.8502;AMR_AF=0.732;AFR_AF=0.5643;EUR_AF=0.5845;SAS_AF=0.7065;AA=A|||;VT=SNP
3	136634040	rs9881139	A	G	100	PASS	AC=3395;AF=0.677915;AN=5008;NS=2504;DP=20899;EAS_AF=0.8502;AMR_AF=0.732;AFR_AF=0.5673;EUR_AF=0.5845;SAS_AF=0.7076;AA=G|||;VT=SNP
3	136635171	rs16844241	A	G	100	PASS	AC=867;AF=0.173123;AN=5008;NS=2504;DP=21702;EAS_AF=0.0823;AMR_AF=0.1772;AFR_AF=0.1914;EUR_AF=0.2406;SAS_AF=0.1697;AA=A|||;VT=SNP
3	136635589	rs9289523	C	G	100	PASS	AC=3387;AF=0.676318;AN=5008;NS=2504;DP=18273;EAS_AF=0.8542;AMR_AF=0.732;AFR_AF=0.5575;EUR_AF=0.5855;SAS_AF=0.7076;AA=C|||;VT=SNP
3	136636583	rs17366890	C	A	100	PASS	AC=481;AF=0.0960463;AN=5008;NS=2504;DP=18869;EAS_AF=0.0675;AMR_AF=0.0793;AFR_AF=0.0477;EUR_AF=0.174;SAS_AF=0.1227;AA=C|||;VT=SNP
3	136639237	rs4678274	T	G	100	PASS	AC=3518;AF=0.702476;AN=5008;NS=2504;DP=16756;EAS_AF=0.8502;AMR_AF=0.7651;AFR_AF=0.5613;EUR_AF=0.6561;SAS_AF=0.7444;AA=T|||;VT=SNP
3	136639515	rs73231953	A	G	100	PASS	AC=345;AF=0.0688898;AN=5008;NS=2504;DP=16886;EAS_AF=0.0675;AMR_AF=0.0447;AFR_AF=0.0454;EUR_AF=0.1014;SAS_AF=0.0859;AA=A|||;VT=SNP
3	136642823	rs6783999	C	T	100	PASS	AC=3535;AF=0.705871;AN=5008;NS=2504;DP=16355;EAS_AF=0.8502;AMR_AF=0.7666;AFR_AF=0.5719;EUR_AF=0.6581;SAS_AF=0.7444;AA=C|||;VT=SNP
3	136643571	rs12629000	T	A	100	PASS	AC=3907;AF=0.780152;AN=5008;NS=2504;DP=17210;EAS_AF=0.9177;AMR_AF=0.817;AFR_AF=0.6339;EUR_AF=0.7604;SAS_AF=0.8303;AA=A|||;VT=SNP
3	136644278	rs73231958	A	G	100	PASS	AC=371;AF=0.0740815;AN=5008;NS=2504;DP=16739;EAS_AF=0.0675;AMR_AF=0.049;AFR_AF=0.062;EUR_AF=0.1024;SAS_AF=0.0859;AA=A|||;VT=SNP
3	136644887	rs7431100	G	A	100	PASS	AC=3535;AF=0.705871;AN=5008;NS=2504;DP=15233;EAS_AF=0.8502;AMR_AF=0.7666;AFR_AF=0.5719;EUR_AF=0.6581;SAS_AF=0.7444;AA=g|||;VT=SNP
3	136645413	rs9846754	G	A	100	PASS	AC=3535;AF=0.705871;AN=5008;NS=2504;DP=11238;EAS_AF=0.8502;AMR_AF=0.7651;AFR_AF=0.5719;EUR_AF=0.6581;SAS_AF=0.7454;AA=A|||;VT=SNP
3	136645417	rs9883979	A	G	100	PASS	AC=3536;AF=0.70607;AN=5008;NS=2504;DP=11448;EAS_AF=0.8502;AMR_AF=0.7666;AFR_AF=0.5719;EUR_AF=0.6581;SAS_AF=0.7454;AA=G|||;VT=SNP
3	136645809	rs1971788	G	T	100	PASS	AC=3561;AF=0.711062;AN=5008;NS=2504;DP=16288;EAS_AF=0.8502;AMR_AF=0.7709;AFR_AF=0.5885;EUR_AF=0.659;SAS_AF=0.7444;AA=T|||;VT=SNP
3	136646068	rs4594566	C	T	100	PASS	AC=3535;AF=0.705871;AN=5008;NS=2504;DP=16756;EAS_AF=0.8502;AMR_AF=0.7666;AFR_AF=0.5719;EUR_AF=0.6581;SAS_AF=0.7444;AA=C|||;VT=SNP
3	136646387	rs9851726	C	G	100	PASS	AC=3535;AF=0.705871;AN=5008;NS=2504;DP=19028;EAS_AF=0.8502;AMR_AF=0.7666;AFR_AF=0.5719;EUR_AF=0.6581;SAS_AF=0.7444;AA=C|||;VT=SNP
3	136647246	rs3772388	A	G	100	PASS	AC=3530;AF=0.704872;AN=5008;NS=2504;DP=18621;EAS_AF=0.8502;AMR_AF=0.7637;AFR_AF=0.5719;EUR_AF=0.6551;SAS_AF=0.7444;AA=A|||;VT=SNP
3	136647481	rs3772387	G	A	100	PASS	AC=3575;AF=0.713858;AN=5008;NS=2504;DP=18470;EAS_AF=0.8502;AMR_AF=0.7709;AFR_AF=0.5991;EUR_AF=0.659;SAS_AF=0.7444;AA=A|||;VT=SNP
3	136647807	rs3856623	C	T	100	PASS	AC=3535;AF=0.705871;AN=5008;NS=2504;DP=16003;EAS_AF=0.8502;AMR_AF=0.7666;AFR_AF=0.5719;EUR_AF=0.6581;SAS_AF=0.7444;AA=C|||;VT=SNP
3	136647904	rs3915455	T	C	100	PASS	AC=3534;AF=0.705671;AN=5008;NS=2504;DP=15561;EAS_AF=0.8492;AMR_AF=0.7666;AFR_AF=0.5719;EUR_AF=0.6581;SAS_AF=0.7444;AA=T|||;VT=SNP
3	136648607	rs1965106	T	C	100	PASS	AC=3533;AF=0.705471;AN=5008;NS=2504;DP=16788;EAS_AF=0.8502;AMR_AF=0.7666;AFR_AF=0.5696;EUR_AF=0.659;SAS_AF=0.7444;AA=T|||;VT=SNP
3	136648643	rs1965107	T	A	100	PASS	AC=3919;AF=0.782548;AN=5008;NS=2504;DP=17368;EAS_AF=0.9177;AMR_AF=0.8156;AFR_AF=0.6437;EUR_AF=0.7604;SAS_AF=0.8303;AA=A|||;VT=SNP
3	136648693	rs1965108	G	A	100	PASS	AC=3562;AF=0.711262;AN=5008;NS=2504;DP=17113;EAS_AF=0.8502;AMR_AF=0.7709;AFR_AF=0.5893;EUR_AF=0.659;SAS_AF=0.7444;AA=A|||;VT=SNP
3	136649463	rs7648817	C	T	100	PASS	AC=3574;AF=0.713658;AN=5008;NS=2504;DP=16542;EAS_AF=0.8502;AMR_AF=0.7709;AFR_AF=0.5991;EUR_AF=0.6581;SAS_AF=0.7444;AA=T|||;VT=SNP
3	136649846	rs7651644	G	A	100	PASS	AC=3574;AF=0.713658;AN=5008;NS=2504;DP=14647;EAS_AF=0.8502;AMR_AF=0.7709;AFR_AF=0.5991;EUR_AF=0.6581;SAS_AF=0.7444;AA=A|||;VT=SNP
3	136650927	rs2043365	T	C	100	PASS	AC=3904;AF=0.779553;AN=5008;NS=2504;DP=13559;EAS_AF=0.9177;AMR_AF=0.8156;AFR_AF=0.6339;EUR_AF=0.7584;SAS_AF=0.8303;AA=C|||;VT=SNP
3	136651153	rs10935210	A	G	100	PASS	AC=3472;AF=0.693291;AN=5008;NS=2504;DP=14497;EAS_AF=0.8502;AMR_AF=0.7666;AFR_AF=0.525;EUR_AF=0.6571;SAS_AF=0.7444;AA=A|||;VT=SNP
3	136651517	rs1965109	G	C	100	PASS	AC=3529;AF=0.704673;AN=5008;NS=2504;DP=16393;EAS_AF=0.8502;AMR_AF=0.7666;AFR_AF=0.5681;EUR_AF=0.6571;SAS_AF=0.7444;AA=G|||;VT=SNP
3	136651964	rs1344790	A	C	100	PASS	AC=3470;AF=0.692891;AN=5008;NS=2504;DP=19367;EAS_AF=0.8502;AMR_AF=0.7651;AFR_AF=0.5242;EUR_AF=0.6571;SAS_AF=0.7444;AA=A|||;VT=SNP
3	136652134	rs73231966	A	G	100	PASS	AC=345;AF=0.0688898;AN=5008;NS=2504;DP=20623;EAS_AF=0.0675;AMR_AF=0.0461;AFR_AF=0.0446;EUR_AF=0.1014;SAS_AF=0.0859;AA=A|||;VT=SNP
3	136652881	rs7611847	T	G	100	PASS	AC=3534;AF=0.705671;AN=5008;NS=2504;DP=17373;EAS_AF=0.8502;AMR_AF=0.7666;AFR_AF=0.5719;EUR_AF=0.6571;SAS_AF=0.7444;AA=G|||;VT=SNP
3	136653683	rs4678275	G	A	100	PASS	AC=3917;AF=0.782149;AN=5008;NS=2504;DP=18228;EAS_AF=0.9187;AMR_AF=0.8156;AFR_AF=0.6422;EUR_AF=0.7594;SAS_AF=0.8303;AA=A|||;VT=SNP
3	136653928	rs7647451	C	G	100	PASS	AC=3535;AF=0.705871;AN=5008;NS=2504;DP=16570;EAS_AF=0.8502;AMR_AF=0.7666;AFR_AF=0.5719;EUR_AF=0.6581;SAS_AF=0.7444;AA=G|||;VT=SNP
3	136654684	rs3963921	C	T	100	PASS	AC=3535;AF=0.705871;AN=5008;NS=2504;DP=16475;EAS_AF=0.8502;AMR_AF=0.7666;AFR_AF=0.5719;EUR_AF=0.6581;SAS_AF=0.7444;AA=C|||;VT=SNP
3	136654952	rs6782716	A	G	100	PASS	AC=3535;AF=0.705871;AN=5008;NS=2504;DP=13632;EAS_AF=0.8502;AMR_AF=0.7666;AFR_AF=0.5719;EUR_AF=0.6581;SAS_AF=0.7444;AA=G|||;VT=SNP
3	136655313	rs6771717	T	C	100	PASS	AC=3522;AF=0.703275;AN=5008;NS=2504;DP=20825;EAS_AF=0.8502;AMR_AF=0.7666;AFR_AF=0.562;EUR_AF=0.6581;SAS_AF=0.7444;AA=T|||;VT=SNP
3	136655672	rs13315318	T	C	100	PASS	AC=3532;AF=0.705272;AN=5008;NS=2504;DP=20276;EAS_AF=0.8502;AMR_AF=0.7666;AFR_AF=0.5696;EUR_AF=0.6581;SAS_AF=0.7444;AA=T|||;VT=SNP
3	136656029	rs6786302	A	G	100	PASS	AC=3535;AF=0.705871;AN=5008;NS=2504;DP=19109;EAS_AF=0.8502;AMR_AF=0.7666;AFR_AF=0.5719;EUR_AF=0.6581;SAS_AF=0.7444;AA=A|||;VT=SNP
3	136659724	rs6775389	C	T	100	PASS	AC=3535;AF=0.705871;AN=5008;NS=2504;DP=17483;EAS_AF=0.8502;AMR_AF=0.7666;AFR_AF=0.5719;EUR_AF=0.6581;SAS_AF=0.7444;AA=T|||;VT=SNP
3	136659779	rs80201571	G	T	100	PASS	AC=705;AF=0.140775;AN=5008;NS=2504;DP=18645;EAS_AF=0.0823;AMR_AF=0.17;AFR_AF=0.0772;EUR_AF=0.2376;SAS_AF=0.1667;AA=G|||;VT=SNP
3	136660223	rs9842400	T	C	100	PASS	AC=3536;AF=0.70607;AN=5008;NS=2504;DP=17653;EAS_AF=0.8502;AMR_AF=0.768;AFR_AF=0.5719;EUR_AF=0.6581;SAS_AF=0.7444;AA=C|||;VT=SNP
3	136660930	rs4678276	G	T	100	PASS	AC=3535;AF=0.705871;AN=5008;NS=2504;DP=17030;EAS_AF=0.8502;AMR_AF=0.7666;AFR_AF=0.5719;EUR_AF=0.6581;SAS_AF=0.7444;AA=T|||;VT=SNP
3	136662062	rs3845925	G	A	100	PASS	AC=3535;AF=0.705871;AN=5008;NS=2504;DP=19984;EAS_AF=0.8502;AMR_AF=0.7666;AFR_AF=0.5719;EUR_AF=0.6581;SAS_AF=0.7444;AA=G|||;VT=SNP
3	136662529	rs17301365	C	T	100	PASS	AC=341;AF=0.0680911;AN=5008;NS=2504;DP=23202;EAS_AF=0.0675;AMR_AF=0.0447;AFR_AF=0.0424;EUR_AF=0.1014;SAS_AF=0.0859;AA=C|||;VT=SNP
3	136662603	rs9833952	G	A	100	PASS	AC=3523;AF=0.703474;AN=5008;NS=2504;DP=21187;EAS_AF=0.8502;AMR_AF=0.7666;AFR_AF=0.5628;EUR_AF=0.6581;SAS_AF=0.7444;AA=G|||;VT=SNP
3	136663041	rs7636956	A	G	100	PASS	AC=3533;AF=0.705471;AN=5008;NS=2504;DP=12257;EAS_AF=0.8502;AMR_AF=0.7666;AFR_AF=0.5703;EUR_AF=0.6581;SAS_AF=0.7444;AA=A|||;VT=SNP
3	136663635	rs62408868	C	T	100	PASS	AC=223;AF=0.0445288;AN=5008;NS=2504;DP=18460;EAS_AF=0.1161;AMR_AF=0.0389;AFR_AF=0.003;EUR_AF=0.0358;SAS_AF=0.0399;AA=C|||;VT=SNP
3	136666454	rs1433318	C	T	100	PASS	AC=3525;AF=0.703874;AN=5008;NS=2504;DP=16351;EAS_AF=0.8502;AMR_AF=0.7666;AFR_AF=0.5643;EUR_AF=0.6581;SAS_AF=0.7444;AA=C|||;VT=SNP
3	136666599	rs1433319	A	G	100	PASS	AC=3535;AF=0.705871;AN=5008;NS=2504;DP=18625;EAS_AF=0.8502;AMR_AF=0.7666;AFR_AF=0.5719;EUR_AF=0.6581;SAS_AF=0.7444;AA=G|||;VT=SNP
3	136667405	rs1048145	T	C	100	PASS	AC=345;AF=0.0688898;AN=5008;NS=2504;DP=16679;EAS_AF=0.0685;AMR_AF=0.0447;AFR_AF=0.0446;EUR_AF=0.1014;SAS_AF=0.0859;AA=T|||;VT=SNP
3	136668412	rs73231975	T	C	100	PASS	AC=370;AF=0.0738818;AN=5008;NS=2504;DP=15024;EAS_AF=0.0685;AMR_AF=0.049;AFR_AF=0.0613;EUR_AF=0.1014;SAS_AF=0.0859;AA=T|||;VT=SNP
3	136668625	rs856662	T	C	100	PASS	AC=3534;AF=0.705671;AN=5008;NS=2504;DP=15666;EAS_AF=0.8502;AMR_AF=0.7666;AFR_AF=0.5711;EUR_AF=0.6581;SAS_AF=0.7444;AA=C|||;VT=SNP
3	136669079	rs835647	C	T	100	PASS	AC=3536;AF=0.70607;AN=5008;NS=2504;DP=17568;EAS_AF=0.8502;AMR_AF=0.7666;AFR_AF=0.5726;EUR_AF=0.6581;SAS_AF=0.7444;AA=T|||;VT=SNP
3	136671379	rs9853147	C	G	100	PASS	AC=287;AF=0.0573083;AN=5008;NS=2504;DP=19193;EAS_AF=0.1111;AMR_AF=0.0533;AFR_AF=0.0038;EUR_AF=0.0686;SAS_AF=0.0654;AA=C|||;VT=SNP
3	136671504	rs835648	A	T	100	PASS	AC=3589;AF=0.716653;AN=5008;NS=2504;DP=19836;EAS_AF=0.8522;AMR_AF=0.7594;AFR_AF=0.5862;EUR_AF=0.669;SAS_AF=0.772;AA=T|||;VT=SNP
3	136671761	rs7648198	A	C	100	PASS	AC=1316;AF=0.26278;AN=5008;NS=2504;DP=18397;EAS_AF=0.0833;AMR_AF=0.2723;AFR_AF=0.2005;EUR_AF=0.4324;SAS_AF=0.3507;AA=A|||;VT=SNP
3	136671890	rs835649	G	A	100	PASS	AC=3078;AF=0.614617;AN=5008;NS=2504;DP=17916;EAS_AF=0.8512;AMR_AF=0.6744;AFR_AF=0.5461;EUR_AF=0.4682;SAS_AF=0.5716;AA=G|||;VT=SNP
3	136673157	rs835637	A	T	100	PASS	AC=3155;AF=0.629992;AN=5008;NS=2504;DP=18633;EAS_AF=0.9067;AMR_AF=0.6772;AFR_AF=0.5598;EUR_AF=0.4692;SAS_AF=0.5716;AA=T|||;VT=SNP
3	136674500	rs835636	A	C	100	PASS	AC=3212;AF=0.641374;AN=5008;NS=2504;DP=23309;EAS_AF=0.9077;AMR_AF=0.6888;AFR_AF=0.5575;EUR_AF=0.499;SAS_AF=0.593;AA=C|||;VT=SNP
3	136676303	rs835634	C	T	100	PASS	AC=2564;AF=0.511981;AN=5008;NS=2504;DP=17284;EAS_AF=0.6835;AMR_AF=0.5519;AFR_AF=0.4992;EUR_AF=0.4274;SAS_AF=0.411;AA=C|||;VT=SNP
3	136676496	rs835633	T	C	100	PASS	AC=2572;AF=0.513578;AN=5008;NS=2504;DP=17627;EAS_AF=0.6855;AMR_AF=0.5576;AFR_AF=0.4992;EUR_AF=0.4274;SAS_AF=0.4131;AA=C|||;VT=SNP
3	136676525	rs835632	A	T	100	PASS	AC=2570;AF=0.513179;AN=5008;NS=2504;DP=17278;EAS_AF=0.6855;AMR_AF=0.5576;AFR_AF=0.5;EUR_AF=0.4264;SAS_AF=0.411;AA=A|||;VT=SNP
3	136676702	rs55871480	T	C	100	PASS	AC=765;AF=0.152756;AN=5008;NS=2504;DP=16864;EAS_AF=0.2183;AMR_AF=0.1369;AFR_AF=0.0938;EUR_AF=0.1332;SAS_AF=0.1963;AA=T|||;VT=SNP
3	136677472	rs12054219	G	A	100	PASS	AC=2566;AF=0.51238;AN=5008;NS=2504;DP=19600;EAS_AF=0.6855;AMR_AF=0.5548;AFR_AF=0.4985;EUR_AF=0.4274;SAS_AF=0.41;AA=A|||;VT=SNP
3	136677496	rs12054218	C	G	100	PASS	AC=2576;AF=0.514377;AN=5008;NS=2504;DP=19286;EAS_AF=0.6875;AMR_AF=0.5605;AFR_AF=0.4947;EUR_AF=0.4274;SAS_AF=0.4192;AA=C|||;VT=SNP
3	136677581	rs12054220	G	A	100	PASS	AC=3347;AF=0.668331;AN=5008;NS=2504;DP=18645;EAS_AF=0.9038;AMR_AF=0.6945;AFR_AF=0.6021;EUR_AF=0.5616;SAS_AF=0.6063;AA=A|||;VT=SNP
3	136677645	rs12054408	T	C	100	PASS	AC=2583;AF=0.515775;AN=5008;NS=2504;DP=18746;EAS_AF=0.6875;AMR_AF=0.5605;AFR_AF=0.4992;EUR_AF=0.4274;SAS_AF=0.4202;AA=C|||;VT=SNP
3	136678161	rs16844325	C	G	100	PASS	AC=2567;AF=0.51258;AN=5008;NS=2504;DP=19140;EAS_AF=0.6825;AMR_AF=0.5548;AFR_AF=0.4985;EUR_AF=0.4254;SAS_AF=0.4162;AA=C|||;VT=SNP
3	136678385	rs16844326	G	C	100	PASS	AC=2573;AF=0.513778;AN=5008;NS=2504;DP=20848;EAS_AF=0.6875;AMR_AF=0.5533;AFR_AF=0.4985;EUR_AF=0.4254;SAS_AF=0.4182;AA=C|||;VT=SNP
3	136678781	rs12494558	C	G	100	PASS	AC=2579;AF=0.514976;AN=5008;NS=2504;DP=18967;EAS_AF=0.6865;AMR_AF=0.5533;AFR_AF=0.5045;EUR_AF=0.4254;SAS_AF=0.4172;AA=C|||;VT=SNP
3	136680568	rs35289288	C	T	100	PASS	AC=2589;AF=0.516973;AN=5008;NS=2504;DP=16154;EAS_AF=0.6855;AMR_AF=0.5591;AFR_AF=0.5091;EUR_AF=0.4254;SAS_AF=0.4182;AA=T|||;VT=SNP
3	136681149	rs1654904	T	C	100	PASS	AC=2595;AF=0.518171;AN=5008;NS=2504;DP=17841;EAS_AF=0.6865;AMR_AF=0.5605;AFR_AF=0.5098;EUR_AF=0.4264;SAS_AF=0.4202;AA=C|||;VT=SNP
3	136688618	rs1682333	G	A	100	PASS	AC=2597;AF=0.51857;AN=5008;NS=2504;DP=17407;EAS_AF=0.6855;AMR_AF=0.5591;AFR_AF=0.5189;EUR_AF=0.4264;SAS_AF=0.4121;AA=-|||;VT=SNP
3	136690391	rs1654925	A	G	100	PASS	AC=2589;AF=0.516973;AN=5008;NS=2504;DP=20136;EAS_AF=0.6865;AMR_AF=0.5605;AFR_AF=0.5061;EUR_AF=0.4254;SAS_AF=0.4202;AA=A|||;VT=SNP
3	136691177	rs2163896	G	A	100	PASS	AC=2594;AF=0.517971;AN=5008;NS=2504;DP=18632;EAS_AF=0.6865;AMR_AF=0.5605;AFR_AF=0.5098;EUR_AF=0.4274;SAS_AF=0.4182;AA=A|||;VT=SNP
3	136691808	rs73231985	A	G	100	PASS	AC=752;AF=0.15016;AN=5008;NS=2504;DP=15779;EAS_AF=0.2173;AMR_AF=0.134;AFR_AF=0.093;EUR_AF=0.1332;SAS_AF=0.1871;AA=A|||;VT=SNP
3	136692009	rs1682357	G	A	100	PASS	AC=2594;AF=0.517971;AN=5008;NS=2504;DP=16582;EAS_AF=0.6875;AMR_AF=0.5591;AFR_AF=0.5098;EUR_AF=0.4254;SAS_AF=0.4202;AA=A|||;VT=SNP
3	136692037	rs1682356	T	C	100	PASS	AC=2590;AF=0.517173;AN=5008;NS=2504;DP=15464;EAS_AF=0.6875;AMR_AF=0.5591;AFR_AF=0.5068;EUR_AF=0.4254;SAS_AF=0.4202;AA=T|||;VT=SNP
3	136692087	rs1620455	A	G	100	PASS	AC=3347;AF=0.668331;AN=5008;NS=2504;DP=15609;EAS_AF=0.9038;AMR_AF=0.6945;AFR_AF=0.6029;EUR_AF=0.5596;SAS_AF=0.6074;AA=G|||;VT=SNP
3	136692201	rs111582443	C	T	100	PASS	AC=753;AF=0.150359;AN=5008;NS=2504;DP=14509;EAS_AF=0.2173;AMR_AF=0.1354;AFR_AF=0.093;EUR_AF=0.1332;SAS_AF=0.1871;AA=C|||;VT=SNP
3	136692308	rs73231988	G	A	100	PASS	AC=753;AF=0.150359;AN=5008;NS=2504;DP=16695;EAS_AF=0.2173;AMR_AF=0.1354;AFR_AF=0.093;EUR_AF=0.1332;SAS_AF=0.1871;AA=G|||;VT=SNP
3	136692376	rs73231989	T	A	100	PASS	AC=753;AF=0.150359;AN=5008;NS=2504;DP=18410;EAS_AF=0.2173;AMR_AF=0.1354;AFR_AF=0.093;EUR_AF=0.1332;SAS_AF=0.1871;AA=T|||;VT=SNP
3	136692515	rs1654924	A	G	100	PASS	AC=3345;AF=0.667931;AN=5008;NS=2504;DP=16752;EAS_AF=0.9038;AMR_AF=0.6931;AFR_AF=0.6029;EUR_AF=0.5596;SAS_AF=0.6063;AA=G|||;VT=SNP
3	136692620	rs1654923	A	T	100	PASS	AC=2593;AF=0.517772;AN=5008;NS=2504;DP=17522;EAS_AF=0.6865;AMR_AF=0.5591;AFR_AF=0.5098;EUR_AF=0.4254;SAS_AF=0.4202;AA=T|||;VT=SNP
3	136693459	rs10935213	A	G	100	PASS	AC=2586;AF=0.516374;AN=5008;NS=2504;DP=18853;EAS_AF=0.6855;AMR_AF=0.5605;AFR_AF=0.5061;EUR_AF=0.4254;SAS_AF=0.4182;AA=A|||;VT=SNP
3	136693485	rs10935214	G	A	100	PASS	AC=2590;AF=0.517173;AN=5008;NS=2504;DP=18903;EAS_AF=0.6855;AMR_AF=0.5605;AFR_AF=0.5091;EUR_AF=0.4254;SAS_AF=0.4182;AA=A|||;VT=SNP
3	136693721	rs1097288	C	T	100	PASS	AC=2588;AF=0.516773;AN=5008;NS=2504;DP=17285;EAS_AF=0.6855;AMR_AF=0.5591;AFR_AF=0.5091;EUR_AF=0.4254;SAS_AF=0.4172;AA=T|||;VT=SNP
3	136694885	rs1682338	A	G	100	PASS	AC=3363;AF=0.671526;AN=5008;NS=2504;DP=20912;EAS_AF=0.9038;AMR_AF=0.6931;AFR_AF=0.6157;EUR_AF=0.5596;SAS_AF=0.6074;AA=G|||;VT=SNP
3	136695667	rs361246	G	A	100	PASS	AC=2579;AF=0.514976;AN=5008;NS=2504;DP=22462;EAS_AF=0.6855;AMR_AF=0.5576;AFR_AF=0.5045;EUR_AF=0.4254;SAS_AF=0.4151;AA=g|||;VT=SNP
3	136695706	rs361245	A	G	100	PASS	AC=2582;AF=0.515575;AN=5008;NS=2504;DP=21500;EAS_AF=0.6855;AMR_AF=0.5591;AFR_AF=0.5061;EUR_AF=0.4254;SAS_AF=0.4151;AA=A|||;VT=SNP
3	136696584	rs183121	C	T	100	PASS	AC=3360;AF=0.670927;AN=5008;NS=2504;DP=16182;EAS_AF=0.9038;AMR_AF=0.6931;AFR_AF=0.6135;EUR_AF=0.5596;SAS_AF=0.6074;AA=T|||;VT=SNP
3	136697506	rs361244	C	T	100	PASS	AC=2587;AF=0.516573;AN=5008;NS=2504;DP=15303;EAS_AF=0.6855;AMR_AF=0.5591;AFR_AF=0.5091;EUR_AF=0.4264;SAS_AF=0.4151;AA=T|||;VT=SNP
3	136697786	rs361243	C	T	100	PASS	AC=2580;AF=0.515176;AN=5008;NS=2504;DP=11644;EAS_AF=0.6855;AMR_AF=0.5591;AFR_AF=0.5091;EUR_AF=0.4254;SAS_AF=0.409;AA=T|||;VT=SNP
3	136698330	rs361242	C	G	100	PASS	AC=2578;AF=0.514776;AN=5008;NS=2504;DP=21878;EAS_AF=0.6855;AMR_AF=0.5591;AFR_AF=0.5083;EUR_AF=0.4254;SAS_AF=0.408;AA=G|||;VT=SNP
3	136698509	rs11711599	G	T	100	PASS	AC=3358;AF=0.670527;AN=5008;NS=2504;DP=20149;EAS_AF=0.9038;AMR_AF=0.6931;AFR_AF=0.6135;EUR_AF=0.5596;SAS_AF=0.6053;AA=T|||;VT=SNP
3	136699078	rs168635	T	C	100	PASS	AC=2603;AF=0.519768;AN=5008;NS=2504;DP=18686;EAS_AF=0.6865;AMR_AF=0.5591;AFR_AF=0.5204;EUR_AF=0.4264;SAS_AF=0.4151;AA=C|||;VT=SNP
3	136699561	rs361241	C	A	100	PASS	AC=2583;AF=0.515775;AN=5008;NS=2504;DP=19693;EAS_AF=0.6865;AMR_AF=0.5591;AFR_AF=0.5061;EUR_AF=0.4254;SAS_AF=0.4151;AA=C|||;VT=SNP
3	136699893	rs361240	T	G	100	PASS	AC=3348;AF=0.66853;AN=5008;NS=2504;DP=15900;EAS_AF=0.9038;AMR_AF=0.6931;AFR_AF=0.6044;EUR_AF=0.5596;SAS_AF=0.6074;AA=G|||;VT=SNP
3	136700455	rs75976	G	A	100	PASS	AC=2478;AF=0.494808;AN=5008;NS=2504;DP=19781;EAS_AF=0.6855;AMR_AF=0.5576;AFR_AF=0.4334;EUR_AF=0.4254;SAS_AF=0.408;AA=G|||;VT=SNP
3	136700549	rs75977	C	A	100	PASS	AC=2581;AF=0.515375;AN=5008;NS=2504;DP=23884;EAS_AF=0.6865;AMR_AF=0.5591;AFR_AF=0.5098;EUR_AF=0.4254;SAS_AF=0.408;AA=A|||;VT=SNP
3	136701295	rs361239	G	T	100	PASS	AC=2581;AF=0.515375;AN=5008;NS=2504;DP=24233;EAS_AF=0.6855;AMR_AF=0.5591;AFR_AF=0.5098;EUR_AF=0.4254;SAS_AF=0.409;AA=G|||;VT=SNP
3	136701396	rs361238	T	G	100	PASS	AC=3362;AF=0.671326;AN=5008;NS=2504;DP=21058;EAS_AF=0.9038;AMR_AF=0.6931;AFR_AF=0.615;EUR_AF=0.5596;SAS_AF=0.6074;AA=G|||;VT=SNP
3	136702184	rs11715838	C	T	100	PASS	AC=759;AF=0.151558;AN=5008;NS=2504;DP=19350;EAS_AF=0.2173;AMR_AF=0.134;AFR_AF=0.0946;EUR_AF=0.1332;SAS_AF=0.1922;AA=C|||;VT=SNP
3	136702414	rs361237	A	G	100	PASS	AC=2583;AF=0.515775;AN=5008;NS=2504;DP=20578;EAS_AF=0.6855;AMR_AF=0.562;AFR_AF=0.5061;EUR_AF=0.4264;SAS_AF=0.4131;AA=A|||;VT=SNP
3	136702704	rs183120	A	G	100	PASS	AC=3349;AF=0.66873;AN=5008;NS=2504;DP=20165;EAS_AF=0.9038;AMR_AF=0.6931;AFR_AF=0.6051;EUR_AF=0.5596;SAS_AF=0.6074;AA=G|||;VT=SNP
3	136703121	rs747842	A	C	100	PASS	AC=2605;AF=0.520168;AN=5008;NS=2504;DP=19224;EAS_AF=0.6865;AMR_AF=0.562;AFR_AF=0.5212;EUR_AF=0.4264;SAS_AF=0.4141;AA=C|||;VT=SNP
3	136703130	rs747843	G	C	100	PASS	AC=2576;AF=0.514377;AN=5008;NS=2504;DP=18922;EAS_AF=0.6865;AMR_AF=0.5591;AFR_AF=0.5061;EUR_AF=0.4254;SAS_AF=0.408;AA=G|||;VT=SNP
3	136703365	rs835642	A	T	100	PASS	AC=2584;AF=0.515974;AN=5008;NS=2504;DP=21495;EAS_AF=0.6865;AMR_AF=0.5605;AFR_AF=0.5106;EUR_AF=0.4264;SAS_AF=0.408;AA=T|||;VT=SNP
3	136703474	rs835641	G	T	100	PASS	AC=2579;AF=0.514976;AN=5008;NS=2504;DP=21002;EAS_AF=0.6875;AMR_AF=0.5605;AFR_AF=0.5068;EUR_AF=0.4254;SAS_AF=0.408;AA=G|||;VT=SNP
3	136704008	rs16844362	T	C	100	PASS	AC=2584;AF=0.515974;AN=5008;NS=2504;DP=20783;EAS_AF=0.6865;AMR_AF=0.5605;AFR_AF=0.5068;EUR_AF=0.4254;SAS_AF=0.4141;AA=T|||;VT=SNP
3	136704568	rs361253	A	G	100	PASS	AC=3348;AF=0.66853;AN=5008;NS=2504;DP=17794;EAS_AF=0.9038;AMR_AF=0.6931;AFR_AF=0.6044;EUR_AF=0.5596;SAS_AF=0.6074;AA=N|||;VT=SNP
3	136705231	rs73232000	C	T	100	PASS	AC=760;AF=0.151757;AN=5008;NS=2504;DP=13985;EAS_AF=0.2183;AMR_AF=0.1326;AFR_AF=0.0915;EUR_AF=0.1332;SAS_AF=0.1973;AA=C|||;VT=SNP
3	136705804	rs361252	C	T	100	PASS	AC=2480;AF=0.495208;AN=5008;NS=2504;DP=18693;EAS_AF=0.6855;AMR_AF=0.5591;AFR_AF=0.4342;EUR_AF=0.4254;SAS_AF=0.408;AA=C|||;VT=SNP
3	136706206	rs361251	T	C	100	PASS	AC=2582;AF=0.515575;AN=5008;NS=2504;DP=18449;EAS_AF=0.6855;AMR_AF=0.5605;AFR_AF=0.5061;EUR_AF=0.4254;SAS_AF=0.4141;AA=T|||;VT=SNP
3	136706428	rs361250	C	A	100	PASS	AC=2569;AF=0.512979;AN=5008;NS=2504;DP=13397;EAS_AF=0.6855;AMR_AF=0.5576;AFR_AF=0.5061;EUR_AF=0.4205;SAS_AF=0.408;AA=C|||;VT=SNP
3	136706638	rs835638	A	G	100	PASS	AC=3361;AF=0.671126;AN=5008;NS=2504;DP=11651;EAS_AF=0.9038;AMR_AF=0.6945;AFR_AF=0.612;EUR_AF=0.5606;SAS_AF=0.6084;AA=G|||;VT=SNP
3	136707507	rs361249	A	C	100	PASS	AC=3437;AF=0.686302;AN=5008;NS=2504;DP=19148;EAS_AF=0.9038;AMR_AF=0.696;AFR_AF=0.6717;EUR_AF=0.5596;SAS_AF=0.6053;AA=C|||;VT=SNP
3	136709066	rs361248	G	A	100	PASS	AC=2508;AF=0.500799;AN=5008;NS=2504;DP=21964;EAS_AF=0.6845;AMR_AF=0.5591;AFR_AF=0.4561;EUR_AF=0.4254;SAS_AF=0.408;AA=G|||;VT=SNP
3	136709924	rs1654926	G	A	100	PASS	AC=2477;AF=0.494609;AN=5008;NS=2504;DP=23349;EAS_AF=0.6865;AMR_AF=0.5591;AFR_AF=0.4312;EUR_AF=0.4254;SAS_AF=0.408;AA=G|||;VT=SNP
3	136710519	rs1682337	C	T	100	PASS	AC=2453;AF=0.489816;AN=5008;NS=2504;DP=20143;EAS_AF=0.6835;AMR_AF=0.5562;AFR_AF=0.4297;EUR_AF=0.4145;SAS_AF=0.4018;AA=C|||;VT=SNP
3	136713355	rs171519	G	T	100	PASS	AC=3325;AF=0.663938;AN=5008;NS=2504;DP=18246;EAS_AF=0.9038;AMR_AF=0.6916;AFR_AF=0.5893;EUR_AF=0.5626;SAS_AF=0.6022;AA=T|||;VT=SNP
3	136715468	rs9845076	C	T	100	PASS	AC=1277;AF=0.254992;AN=5008;NS=2504;DP=20991;EAS_AF=0.0952;AMR_AF=0.2651;AFR_AF=0.1815;EUR_AF=0.3787;SAS_AF=0.3845;AA=C|||;VT=SNP
3	136716773	rs361231	C	T	100	PASS	AC=3305;AF=0.659944;AN=5008;NS=2504;DP=13729;EAS_AF=0.9048;AMR_AF=0.6988;AFR_AF=0.534;EUR_AF=0.6024;SAS_AF=0.6094;AA=T|||;VT=SNP
3	136721567	rs112895895	T	C	100	PASS	AC=3329;AF=0.664736;AN=5008;NS=2504;DP=20428;EAS_AF=0.9048;AMR_AF=0.7017;AFR_AF=0.5371;EUR_AF=0.6143;SAS_AF=0.6155;AA=T|||;VT=SNP
3	136724902	rs111991922	A	T	100	PASS	AC=3330;AF=0.664936;AN=5008;NS=2504;DP=20392;EAS_AF=0.9048;AMR_AF=0.7017;AFR_AF=0.5378;EUR_AF=0.6143;SAS_AF=0.6155;AA=A|||;VT=SNP
3	136725935	rs835652	G	A	100	PASS	AC=3330;AF=0.664936;AN=5008;NS=2504;DP=22487;EAS_AF=0.9048;AMR_AF=0.7017;AFR_AF=0.5378;EUR_AF=0.6143;SAS_AF=0.6155;AA=G|||;VT=SNP
3	136725989	rs835651	T	C	100	PASS	AC=3331;AF=0.665136;AN=5008;NS=2504;DP=20938;EAS_AF=0.9048;AMR_AF=0.7017;AFR_AF=0.5386;EUR_AF=0.6143;SAS_AF=0.6155;AA=C|||;VT=SNP
3	136726790	rs9876131	G	A	100	PASS	AC=1238;AF=0.247204;AN=5008;NS=2504;DP=19120;EAS_AF=0.0952;AMR_AF=0.2666;AFR_AF=0.149;EUR_AF=0.3817;SAS_AF=0.3845;AA=G|||;VT=SNP
3	136726791	rs9875855	C	A	100	PASS	AC=1238;AF=0.247204;AN=5008;NS=2504;DP=19120;EAS_AF=0.0952;AMR_AF=0.2666;AFR_AF=0.149;EUR_AF=0.3817;SAS_AF=0.3845;AA=C|||;VT=SNP
3	136727714	rs361232	G	C	100	PASS	AC=3429;AF=0.684704;AN=5008;NS=2504;DP=15614;EAS_AF=0.9048;AMR_AF=0.7248;AFR_AF=0.5976;EUR_AF=0.6193;SAS_AF=0.6145;AA=C|||;VT=SNP
3	136728114	rs76617922	C	T	100	PASS	AC=202;AF=0.0403355;AN=5008;NS=2504;DP=20734;EAS_AF=0.1468;AMR_AF=0.0072;AFR_AF=0;EUR_AF=0.0159;SAS_AF=0.0337;AA=C|||;VT=SNP
3	136728357	rs361233	G	C	100	PASS	AC=3328;AF=0.664537;AN=5008;NS=2504;DP=21622;EAS_AF=0.9038;AMR_AF=0.7017;AFR_AF=0.5371;EUR_AF=0.6143;SAS_AF=0.6155;AA=C|||;VT=SNP
3	136728656	rs361234	T	C	100	PASS	AC=3442;AF=0.6873;AN=5008;NS=2504;DP=16436;EAS_AF=0.9038;AMR_AF=0.7248;AFR_AF=0.6044;EUR_AF=0.6193;SAS_AF=0.6196;AA=C|||;VT=SNP
3	136728886	rs361235	G	T	100	PASS	AC=3433;AF=0.685503;AN=5008;NS=2504;DP=16037;EAS_AF=0.9048;AMR_AF=0.7233;AFR_AF=0.6014;EUR_AF=0.6183;SAS_AF=0.6155;AA=T|||;VT=SNP
3	136729885	rs108858	C	T	100	PASS	AC=3323;AF=0.663538;AN=5008;NS=2504;DP=18412;EAS_AF=0.9048;AMR_AF=0.7017;AFR_AF=0.5333;EUR_AF=0.6143;SAS_AF=0.6145;AA=T|||;VT=SNP
3	136730155	rs13095028	T	G	100	PASS	AC=3432;AF=0.685304;AN=5008;NS=2504;DP=13156;EAS_AF=0.9058;AMR_AF=0.7248;AFR_AF=0.5968;EUR_AF=0.6213;SAS_AF=0.6155;AA=G|||;VT=SNP
3	136730156	rs13095034	T	A	100	PASS	AC=3432;AF=0.685304;AN=5008;NS=2504;DP=13156;EAS_AF=0.9058;AMR_AF=0.7248;AFR_AF=0.5968;EUR_AF=0.6213;SAS_AF=0.6155;AA=A|||;VT=SNP
3	136730564	rs74790569	C	T	100	PASS	AC=493;AF=0.0984425;AN=5008;NS=2504;DP=18737;EAS_AF=0.2341;AMR_AF=0.1801;AFR_AF=0.0045;EUR_AF=0.0268;SAS_AF=0.1012;AA=C|||;VT=SNP
3	136732082	rs2117008	T	C	100	PASS	AC=3442;AF=0.6873;AN=5008;NS=2504;DP=17112;EAS_AF=0.9067;AMR_AF=0.7248;AFR_AF=0.6021;EUR_AF=0.6233;SAS_AF=0.6155;AA=T|||;VT=SNP
3	136734014	rs1682361	G	C	100	PASS	AC=3350;AF=0.66893;AN=5008;NS=2504;DP=11547;EAS_AF=0.9058;AMR_AF=0.7017;AFR_AF=0.5484;EUR_AF=0.6183;SAS_AF=0.6166;AA=G|||;VT=SNP
3	136734992	rs112436165	G	A	100	PASS	AC=202;AF=0.0403355;AN=5008;NS=2504;DP=16549;EAS_AF=0.1468;AMR_AF=0.0072;AFR_AF=0;EUR_AF=0.0159;SAS_AF=0.0337;AA=G|||;VT=SNP
3	136735116	rs77436547	C	T	100	PASS	AC=318;AF=0.0634984;AN=5008;NS=2504;DP=16887;EAS_AF=0.1468;AMR_AF=0.0115;AFR_AF=0.0847;EUR_AF=0.0169;SAS_AF=0.0337;AA=C|||;VT=SNP
3	136735607	rs1682362	G	A	100	PASS	AC=3492;AF=0.697284;AN=5008;NS=2504;DP=16865;EAS_AF=0.9058;AMR_AF=0.7277;AFR_AF=0.6558;EUR_AF=0.6183;SAS_AF=0.5982;AA=A|||;VT=SNP
3	136735792	rs1682363	C	T	100	PASS	AC=3290;AF=0.656949;AN=5008;NS=2504;DP=15593;EAS_AF=0.9058;AMR_AF=0.7017;AFR_AF=0.5212;EUR_AF=0.6143;SAS_AF=0.5961;AA=T|||;VT=SNP
3	136738640	rs1682366	C	T	100	PASS	AC=3378;AF=0.674521;AN=5008;NS=2504;DP=18489;EAS_AF=0.9058;AMR_AF=0.7233;AFR_AF=0.5734;EUR_AF=0.6183;SAS_AF=0.5961;AA=T|||;VT=SNP
3	136738889	rs999038	T	A	100	PASS	AC=3275;AF=0.653954;AN=5008;NS=2504;DP=15685;EAS_AF=0.9058;AMR_AF=0.7017;AFR_AF=0.5098;EUR_AF=0.6143;SAS_AF=0.5961;AA=T|||;VT=SNP
3	136739406	rs1385306	C	G	100	PASS	AC=3376;AF=0.674121;AN=5008;NS=2504;DP=15600;EAS_AF=0.9058;AMR_AF=0.7219;AFR_AF=0.5734;EUR_AF=0.6183;SAS_AF=0.5951;AA=G|||;VT=SNP
3	136739786	rs1654900	A	G	100	PASS	AC=3379;AF=0.67472;AN=5008;NS=2504;DP=14190;EAS_AF=0.9058;AMR_AF=0.7248;AFR_AF=0.5734;EUR_AF=0.6183;SAS_AF=0.5961;AA=G|||;VT=SNP
3	136740106	rs79220195	C	T	100	PASS	AC=329;AF=0.0656949;AN=5008;NS=2504;DP=18197;EAS_AF=0.1468;AMR_AF=0.013;AFR_AF=0.0915;EUR_AF=0.0179;SAS_AF=0.0337;AA=C|||;VT=SNP
3	136740769	rs1682365	A	G	100	PASS	AC=3297;AF=0.658347;AN=5008;NS=2504;DP=17717;EAS_AF=0.9058;AMR_AF=0.7032;AFR_AF=0.5242;EUR_AF=0.6143;SAS_AF=0.5982;AA=G|||;VT=SNP
3	136741079	rs1682364	G	C	100	PASS	AC=3295;AF=0.657947;AN=5008;NS=2504;DP=18223;EAS_AF=0.9058;AMR_AF=0.7032;AFR_AF=0.5234;EUR_AF=0.6143;SAS_AF=0.5971;AA=C|||;VT=SNP
3	136741226	rs1654901	A	G	100	PASS	AC=3281;AF=0.655152;AN=5008;NS=2504;DP=21707;EAS_AF=0.9058;AMR_AF=0.7032;AFR_AF=0.5129;EUR_AF=0.6143;SAS_AF=0.5971;AA=A|||;VT=SNP
3	136741389	rs55781515	C	T	100	PASS	AC=3295;AF=0.657947;AN=5008;NS=2504;DP=19091;EAS_AF=0.9058;AMR_AF=0.7032;AFR_AF=0.5234;EUR_AF=0.6143;SAS_AF=0.5971;AA=C|||;VT=SNP
3	136741557	rs73233511	C	T	100	PASS	AC=364;AF=0.0726837;AN=5008;NS=2504;DP=18865;EAS_AF=0.1776;AMR_AF=0.0562;AFR_AF=0.0083;EUR_AF=0.0666;SAS_AF=0.0695;AA=C|||;VT=SNP
3	136741804	rs835627	C	A	100	PASS	AC=3289;AF=0.656749;AN=5008;NS=2504;DP=18122;EAS_AF=0.9058;AMR_AF=0.7017;AFR_AF=0.5204;EUR_AF=0.6133;SAS_AF=0.5971;AA=A|||;VT=SNP
3	136742090	rs77447620	C	T	100	PASS	AC=316;AF=0.063099;AN=5008;NS=2504;DP=19341;EAS_AF=0.1468;AMR_AF=0.0173;AFR_AF=0.0666;EUR_AF=0.0348;SAS_AF=0.0337;AA=C|||;VT=SNP
3	136742300	rs361227	A	G	100	PASS	AC=3294;AF=0.657748;AN=5008;NS=2504;DP=17001;EAS_AF=0.9058;AMR_AF=0.7017;AFR_AF=0.5234;EUR_AF=0.6143;SAS_AF=0.5971;AA=G|||;VT=SNP
3	136743266	rs835628	T	C	100	PASS	AC=3302;AF=0.659345;AN=5008;NS=2504;DP=18478;EAS_AF=0.9058;AMR_AF=0.7032;AFR_AF=0.5287;EUR_AF=0.6143;SAS_AF=0.5971;AA=C|||;VT=SNP
3	136744003	rs361228	G	A	100	PASS	AC=3290;AF=0.656949;AN=5008;NS=2504;DP=18110;EAS_AF=0.9058;AMR_AF=0.7017;AFR_AF=0.5204;EUR_AF=0.6143;SAS_AF=0.5971;AA=A|||;VT=SNP
3	136744065	rs361229	A	C	100	PASS	AC=3290;AF=0.656949;AN=5008;NS=2504;DP=18862;EAS_AF=0.9058;AMR_AF=0.7017;AFR_AF=0.5204;EUR_AF=0.6143;SAS_AF=0.5971;AA=C|||;VT=SNP
3	136744386	rs181732	T	G	100	PASS	AC=3385;AF=0.675919;AN=5008;NS=2504;DP=19731;EAS_AF=0.9058;AMR_AF=0.7233;AFR_AF=0.5779;EUR_AF=0.6183;SAS_AF=0.5971;AA=G|||;VT=SNP
3	136744996	rs835629	T	C	100	PASS	AC=3401;AF=0.679113;AN=5008;NS=2504;DP=19401;EAS_AF=0.9058;AMR_AF=0.7075;AFR_AF=0.6014;EUR_AF=0.6143;SAS_AF=0.5971;AA=C|||;VT=SNP
3	136745740	rs835630	G	A	100	PASS	AC=3268;AF=0.652556;AN=5008;NS=2504;DP=21752;EAS_AF=0.9058;AMR_AF=0.7017;AFR_AF=0.5045;EUR_AF=0.6143;SAS_AF=0.5961;AA=G|||;VT=SNP
3	136746022	rs835631	A	C	100	PASS	AC=3282;AF=0.655351;AN=5008;NS=2504;DP=20245;EAS_AF=0.9058;AMR_AF=0.7017;AFR_AF=0.5144;EUR_AF=0.6153;SAS_AF=0.5961;AA=T|||;VT=SNP
3	136746221	rs9850024	G	A	100	PASS	AC=1723;AF=0.34405;AN=5008;NS=2504;DP=16278;EAS_AF=0.0942;AMR_AF=0.2983;AFR_AF=0.4811;EUR_AF=0.3877;SAS_AF=0.4039;AA=G|||;VT=SNP
3	136746678	rs7640951	G	A	100	PASS	AC=1741;AF=0.347644;AN=5008;NS=2504;DP=16316;EAS_AF=0.0942;AMR_AF=0.2983;AFR_AF=0.4955;EUR_AF=0.3877;SAS_AF=0.4029;AA=A|||;VT=SNP
3	136746889	rs9854795	G	C	100	PASS	AC=1737;AF=0.346845;AN=5008;NS=2504;DP=19699;EAS_AF=0.0942;AMR_AF=0.2968;AFR_AF=0.4947;EUR_AF=0.3857;SAS_AF=0.4029;AA=C|||;VT=SNP
3	136746974	rs9874615	T	C	100	PASS	AC=1723;AF=0.34405;AN=5008;NS=2504;DP=19437;EAS_AF=0.0942;AMR_AF=0.2983;AFR_AF=0.4841;EUR_AF=0.3857;SAS_AF=0.4018;AA=T|||;VT=SNP
3	136748808	rs6439677	T	G	100	PASS	AC=2131;AF=0.425519;AN=5008;NS=2504;DP=15357;EAS_AF=0.2431;AMR_AF=0.3127;AFR_AF=0.6301;EUR_AF=0.4076;SAS_AF=0.4356;AA=G|||;VT=SNP
3	136749875	rs80084861	C	T	100	PASS	AC=293;AF=0.0585064;AN=5008;NS=2504;DP=19119;EAS_AF=0.1478;AMR_AF=0.0115;AFR_AF=0.0673;EUR_AF=0.0159;SAS_AF=0.0317;AA=C|||;VT=SNP
3	136750980	rs75298443	G	C	100	PASS	AC=229;AF=0.0457268;AN=5008;NS=2504;DP=17806;EAS_AF=0.1488;AMR_AF=0.0072;AFR_AF=0.0197;EUR_AF=0.0169;SAS_AF=0.0317;AA=G|||;VT=SNP
3	136751460	rs900947	A	T	100	PASS	AC=1967;AF=0.392772;AN=5008;NS=2504;DP=13967;EAS_AF=0.2411;AMR_AF=0.2882;AFR_AF=0.5295;EUR_AF=0.4016;SAS_AF=0.4294;AA=T|||;VT=SNP
3	136751526	rs900948	A	G	100	PASS	AC=1999;AF=0.399161;AN=5008;NS=2504;DP=14728;EAS_AF=0.2421;AMR_AF=0.2882;AFR_AF=0.5477;EUR_AF=0.4016;SAS_AF=0.4366;AA=A|||;VT=SNP
3	136751674	rs900949	T	G	100	PASS	AC=1922;AF=0.383786;AN=5008;NS=2504;DP=16476;EAS_AF=0.2421;AMR_AF=0.2867;AFR_AF=0.4902;EUR_AF=0.4016;SAS_AF=0.4366;AA=G|||;VT=SNP
3	136751732	rs900950	G	C	100	PASS	AC=1921;AF=0.383586;AN=5008;NS=2504;DP=17874;EAS_AF=0.2421;AMR_AF=0.2867;AFR_AF=0.4894;EUR_AF=0.4016;SAS_AF=0.4366;AA=C|||;VT=SNP
3	136751968	rs2086880	C	T	100	PASS	AC=1951;AF=0.389577;AN=5008;NS=2504;DP=18731;EAS_AF=0.2421;AMR_AF=0.3012;AFR_AF=0.5015;EUR_AF=0.4066;SAS_AF=0.4356;AA=T|||;VT=SNP
3	136752590	rs13099657	G	A	100	PASS	AC=534;AF=0.106629;AN=5008;NS=2504;DP=18683;EAS_AF=0.0754;AMR_AF=0.1095;AFR_AF=0.0083;EUR_AF=0.1789;SAS_AF=0.1953;AA=G|||;VT=SNP
3	136752653	rs9827066	T	C	100	PASS	AC=2012;AF=0.401757;AN=5008;NS=2504;DP=19281;EAS_AF=0.2421;AMR_AF=0.3026;AFR_AF=0.5461;EUR_AF=0.4066;SAS_AF=0.4366;AA=C|||;VT=SNP
3	136753031	rs4678278	T	G	100	PASS	AC=1973;AF=0.39397;AN=5008;NS=2504;DP=18497;EAS_AF=0.2421;AMR_AF=0.2882;AFR_AF=0.5272;EUR_AF=0.4026;SAS_AF=0.4366;AA=g|||;VT=SNP
3	136753622	rs7646307	G	A	100	PASS	AC=1971;AF=0.39357;AN=5008;NS=2504;DP=18467;EAS_AF=0.2421;AMR_AF=0.2882;AFR_AF=0.5272;EUR_AF=0.4026;SAS_AF=0.4346;AA=A|||;VT=SNP
3	136753780	rs6802479	C	G	100	PASS	AC=1970;AF=0.393371;AN=5008;NS=2504;DP=20930;EAS_AF=0.2421;AMR_AF=0.2867;AFR_AF=0.5257;EUR_AF=0.4046;SAS_AF=0.4346;AA=G|||;VT=SNP
3	136753849	rs6766766	T	C	100	PASS	AC=1972;AF=0.39377;AN=5008;NS=2504;DP=20755;EAS_AF=0.2421;AMR_AF=0.2882;AFR_AF=0.5272;EUR_AF=0.4026;SAS_AF=0.4356;AA=C|||;VT=SNP
3	136753876	rs6766858	T	A	100	PASS	AC=1958;AF=0.390974;AN=5008;NS=2504;DP=20317;EAS_AF=0.2421;AMR_AF=0.2882;AFR_AF=0.5166;EUR_AF=0.4026;SAS_AF=0.4356;AA=T|||;VT=SNP
3	136754251	rs9817061	C	T	100	PASS	AC=1692;AF=0.337859;AN=5008;NS=2504;DP=19877;EAS_AF=0.0933;AMR_AF=0.2795;AFR_AF=0.4705;EUR_AF=0.3847;SAS_AF=0.4039;AA=C|||;VT=SNP
3	136755553	rs16844437	A	G	100	PASS	AC=388;AF=0.077476;AN=5008;NS=2504;DP=18493;EAS_AF=0.1736;AMR_AF=0.0562;AFR_AF=0.0083;EUR_AF=0.0805;SAS_AF=0.0838;AA=A|||;VT=SNP
3	136755594	rs9869995	C	A	100	PASS	AC=3537;AF=0.70627;AN=5008;NS=2504;DP=18754;EAS_AF=0.4841;AMR_AF=0.6657;AFR_AF=0.9327;EUR_AF=0.6819;SAS_AF=0.683;AA=A|||;VT=SNP
3	136755982	rs1470142	A	G	100	PASS	AC=1568;AF=0.313099;AN=5008;NS=2504;DP=18398;EAS_AF=0.0933;AMR_AF=0.281;AFR_AF=0.3722;EUR_AF=0.3907;SAS_AF=0.4029;AA=A|||;VT=SNP
3	136756143	rs79072129	G	A	100	PASS	AC=231;AF=0.0461262;AN=5008;NS=2504;DP=19559;EAS_AF=0.1389;AMR_AF=0.0086;AFR_AF=0.0265;EUR_AF=0.0189;SAS_AF=0.0317;AA=G|||;VT=SNP
3	136756229	rs16844440	G	A	100	PASS	AC=1660;AF=0.33147;AN=5008;NS=2504;DP=21105;EAS_AF=0.3819;AMR_AF=0.3242;AFR_AF=0.4342;EUR_AF=0.2256;SAS_AF=0.2546;AA=g|||;VT=SNP
3	136756239	rs77705810	C	T	100	PASS	AC=231;AF=0.0461262;AN=5008;NS=2504;DP=21588;EAS_AF=0.1389;AMR_AF=0.0086;AFR_AF=0.0265;EUR_AF=0.0189;SAS_AF=0.0317;AA=C|||;VT=SNP
3	136756437	rs6439678	A	G	100	PASS	AC=1566;AF=0.3127;AN=5008;NS=2504;DP=20165;EAS_AF=0.0933;AMR_AF=0.2795;AFR_AF=0.3714;EUR_AF=0.3917;SAS_AF=0.4018;AA=A|||;VT=SNP
3	136756670	rs4678279	C	T	100	PASS	AC=1660;AF=0.33147;AN=5008;NS=2504;DP=21109;EAS_AF=0.3819;AMR_AF=0.3242;AFR_AF=0.4342;EUR_AF=0.2256;SAS_AF=0.2546;AA=T|||;VT=SNP
3	136757078	rs6764641	G	A	100	PASS	AC=1660;AF=0.33147;AN=5008;NS=2504;DP=21087;EAS_AF=0.3819;AMR_AF=0.3242;AFR_AF=0.4342;EUR_AF=0.2256;SAS_AF=0.2546;AA=G|||;VT=SNP
3	136757110	rs74820015	G	T	100	PASS	AC=232;AF=0.0463259;AN=5008;NS=2504;DP=21368;EAS_AF=0.1389;AMR_AF=0.0086;AFR_AF=0.0272;EUR_AF=0.0189;SAS_AF=0.0317;AA=G|||;VT=SNP
3	136757115	rs6777302	T	C	100	PASS	AC=1665;AF=0.332468;AN=5008;NS=2504;DP=21551;EAS_AF=0.3819;AMR_AF=0.3242;AFR_AF=0.4342;EUR_AF=0.2256;SAS_AF=0.2597;AA=T|||;VT=SNP
3	136757223	rs6777391	T	C	100	PASS	AC=1666;AF=0.332668;AN=5008;NS=2504;DP=22008;EAS_AF=0.3829;AMR_AF=0.3242;AFR_AF=0.4342;EUR_AF=0.2256;SAS_AF=0.2597;AA=C|||;VT=SNP
3	136757250	rs6764762	G	A	100	PASS	AC=1661;AF=0.331669;AN=5008;NS=2504;DP=724;EAS_AF=0.3829;AMR_AF=0.3242;AFR_AF=0.4342;EUR_AF=0.2256;SAS_AF=0.2546;AA=A|||;VT=SNP
3	136757462	rs6764969	G	A	100	PASS	AC=1662;AF=0.331869;AN=5008;NS=2504;DP=21143;EAS_AF=0.3819;AMR_AF=0.3256;AFR_AF=0.4349;EUR_AF=0.2256;SAS_AF=0.2546;AA=G|||;VT=SNP
3	136757463	rs6439679	C	T	100	PASS	AC=3232;AF=0.645367;AN=5008;NS=2504;DP=21146;EAS_AF=0.4752;AMR_AF=0.6037;AFR_AF=0.8109;EUR_AF=0.6163;SAS_AF=0.6564;AA=T|||;VT=SNP
3	136757594	rs6767537	G	A	100	PASS	AC=1660;AF=0.33147;AN=5008;NS=2504;DP=20053;EAS_AF=0.3819;AMR_AF=0.3242;AFR_AF=0.4342;EUR_AF=0.2256;SAS_AF=0.2546;AA=A|||;VT=SNP
3	136757707	rs6767642	G	A	100	PASS	AC=1660;AF=0.33147;AN=5008;NS=2504;DP=21503;EAS_AF=0.3819;AMR_AF=0.3242;AFR_AF=0.4342;EUR_AF=0.2256;SAS_AF=0.2546;AA=G|||;VT=SNP
3	136757858	rs6780453	T	C	100	PASS	AC=1661;AF=0.331669;AN=5008;NS=2504;DP=21199;EAS_AF=0.3819;AMR_AF=0.3256;AFR_AF=0.4342;EUR_AF=0.2256;SAS_AF=0.2546;AA=T|||;VT=SNP
3	136758036	rs6780667	T	C	100	PASS	AC=1661;AF=0.331669;AN=5008;NS=2504;DP=20768;EAS_AF=0.3819;AMR_AF=0.3256;AFR_AF=0.4342;EUR_AF=0.2256;SAS_AF=0.2546;AA=t|||;VT=SNP
3	136758055	rs6792205	A	G	100	PASS	AC=1661;AF=0.331669;AN=5008;NS=2504;DP=20930;EAS_AF=0.3819;AMR_AF=0.3256;AFR_AF=0.4342;EUR_AF=0.2256;SAS_AF=0.2546;AA=G|||;VT=SNP
3	136758098	rs79392726	C	T	100	PASS	AC=231;AF=0.0461262;AN=5008;NS=2504;DP=21312;EAS_AF=0.1389;AMR_AF=0.0086;AFR_AF=0.0265;EUR_AF=0.0189;SAS_AF=0.0317;AA=C|||;VT=SNP
3	136758170	rs6768141	G	A	100	PASS	AC=1401;AF=0.279752;AN=5008;NS=2504;DP=21109;EAS_AF=0.2431;AMR_AF=0.3156;AFR_AF=0.3865;EUR_AF=0.2068;SAS_AF=0.2229;AA=g|||;VT=SNP
3	136758325	rs12488918	T	C	100	PASS	AC=1667;AF=0.332867;AN=5008;NS=2504;DP=20339;EAS_AF=0.3819;AMR_AF=0.3256;AFR_AF=0.4342;EUR_AF=0.2266;SAS_AF=0.2597;AA=T|||;VT=SNP
3	136758846	rs4678280	T	C	100	PASS	AC=3236;AF=0.646166;AN=5008;NS=2504;DP=18593;EAS_AF=0.4752;AMR_AF=0.6052;AFR_AF=0.8094;EUR_AF=0.6163;SAS_AF=0.6616;AA=C|||;VT=SNP
3	136758997	rs4678281	C	T	100	PASS	AC=1565;AF=0.3125;AN=5008;NS=2504;DP=16073;EAS_AF=0.0933;AMR_AF=0.281;AFR_AF=0.3714;EUR_AF=0.3897;SAS_AF=0.4018;AA=C|||;VT=SNP
3	136759012	rs1992357	A	G	100	PASS	AC=1664;AF=0.332268;AN=5008;NS=2504;DP=14421;EAS_AF=0.3829;AMR_AF=0.3242;AFR_AF=0.4327;EUR_AF=0.2256;SAS_AF=0.2597;AA=G|||;VT=SNP
3	136759378	rs12635287	A	G	100	PASS	AC=1665;AF=0.332468;AN=5008;NS=2504;DP=18675;EAS_AF=0.3829;AMR_AF=0.3256;AFR_AF=0.4327;EUR_AF=0.2256;SAS_AF=0.2597;AA=G|||;VT=SNP
3	136759533	rs12630035	G	A	100	PASS	AC=1665;AF=0.332468;AN=5008;NS=2504;DP=20027;EAS_AF=0.3829;AMR_AF=0.3256;AFR_AF=0.4327;EUR_AF=0.2256;SAS_AF=0.2597;AA=G|||;VT=SNP
3	136759620	rs12632749	T	A	100	PASS	AC=1664;AF=0.332268;AN=5008;NS=2504;DP=19520;EAS_AF=0.3829;AMR_AF=0.3242;AFR_AF=0.4327;EUR_AF=0.2256;SAS_AF=0.2597;AA=A|||;VT=SNP
3	136759730	rs12632781	T	C	100	PASS	AC=1663;AF=0.332069;AN=5008;NS=2504;DP=18610;EAS_AF=0.3829;AMR_AF=0.3242;AFR_AF=0.4327;EUR_AF=0.2256;SAS_AF=0.2587;AA=C|||;VT=SNP
3	136760246	rs8179952	G	T	100	PASS	AC=1425;AF=0.284545;AN=5008;NS=2504;DP=18837;EAS_AF=0.244;AMR_AF=0.3199;AFR_AF=0.3964;EUR_AF=0.2087;SAS_AF=0.228;AA=G|||;VT=SNP
3	136760598	rs7651736	G	A	100	PASS	AC=3210;AF=0.640974;AN=5008;NS=2504;DP=19399;EAS_AF=0.4752;AMR_AF=0.5793;AFR_AF=0.8775;EUR_AF=0.5408;SAS_AF=0.6391;AA=A|||;VT=SNP
3	136760945	rs6772642	T	C	100	PASS	AC=2867;AF=0.572484;AN=5008;NS=2504;DP=19526;EAS_AF=0.6131;AMR_AF=0.5591;AFR_AF=0.4735;EUR_AF=0.5845;SAS_AF=0.6616;AA=C|||;VT=SNP
3	136761075	rs9845921	T	G	100	PASS	AC=2128;AF=0.42492;AN=5008;NS=2504;DP=18864;EAS_AF=0.2996;AMR_AF=0.3256;AFR_AF=0.4781;EUR_AF=0.505;SAS_AF=0.4703;AA=T|||;VT=SNP
3	136761161	rs1385304	A	G	100	PASS	AC=1378;AF=0.27516;AN=5008;NS=2504;DP=20904;EAS_AF=0.253;AMR_AF=0.2839;AFR_AF=0.3767;EUR_AF=0.2078;SAS_AF=0.2239;AA=A|||;VT=SNP
3	136761687	rs6763000	C	G	100	PASS	AC=1544;AF=0.308307;AN=5008;NS=2504;DP=19734;EAS_AF=0.1567;AMR_AF=0.268;AFR_AF=0.3359;EUR_AF=0.3738;SAS_AF=0.3885;AA=C|||;VT=SNP
3	136761924	rs80064776	T	C	100	PASS	AC=351;AF=0.0700879;AN=5008;NS=2504;DP=14959;EAS_AF=0.1349;AMR_AF=0.0274;AFR_AF=0.087;EUR_AF=0.0487;SAS_AF=0.0327;AA=T|||;VT=SNP
3	136762937	rs12489946	C	A	100	PASS	AC=1255;AF=0.250599;AN=5008;NS=2504;DP=18594;EAS_AF=0.2609;AMR_AF=0.2795;AFR_AF=0.3238;EUR_AF=0.162;SAS_AF=0.2117;AA=C|||;VT=SNP
3	136763148	rs75023386	G	A	100	PASS	AC=351;AF=0.0700879;AN=5008;NS=2504;DP=17010;EAS_AF=0.1349;AMR_AF=0.0274;AFR_AF=0.087;EUR_AF=0.0487;SAS_AF=0.0327;AA=G|||;VT=SNP
3	136763653	rs6439680	T	G	100	PASS	AC=3284;AF=0.655751;AN=5008;NS=2504;DP=17199;EAS_AF=0.5476;AMR_AF=0.5807;AFR_AF=0.8434;EUR_AF=0.5855;SAS_AF=0.6391;AA=G|||;VT=SNP
3	136764798	rs10804646	G	A	100	PASS	AC=1335;AF=0.266573;AN=5008;NS=2504;DP=18997;EAS_AF=0.2341;AMR_AF=0.2853;AFR_AF=0.4024;EUR_AF=0.162;SAS_AF=0.2106;AA=A|||;VT=SNP
3	136765059	rs894005	T	G	100	PASS	AC=3246;AF=0.648163;AN=5008;NS=2504;DP=19514;EAS_AF=0.5546;AMR_AF=0.5692;AFR_AF=0.8411;EUR_AF=0.5805;SAS_AF=0.6094;AA=G|||;VT=SNP
3	136765859	rs894004	A	G	100	PASS	AC=3845;AF=0.767772;AN=5008;NS=2504;DP=19256;EAS_AF=0.5149;AMR_AF=0.7305;AFR_AF=0.9281;EUR_AF=0.7793;SAS_AF=0.8262;AA=G|||;VT=SNP
3	136766096	rs1550507	A	G	100	PASS	AC=902;AF=0.180112;AN=5008;NS=2504;DP=21573;EAS_AF=0.251;AMR_AF=0.2637;AFR_AF=0.0688;EUR_AF=0.172;SAS_AF=0.2065;AA=A|||;VT=SNP
3	136766266	rs1550506	C	T	100	PASS	AC=1096;AF=0.21885;AN=5008;NS=2504;DP=18911;EAS_AF=0.248;AMR_AF=0.2723;AFR_AF=0.2171;EUR_AF=0.171;SAS_AF=0.2025;AA=C|||;VT=SNP
3	136766976	rs1843200	C	A	100	PASS	AC=1207;AF=0.241014;AN=5008;NS=2504;DP=16441;EAS_AF=0.0962;AMR_AF=0.2003;AFR_AF=0.444;EUR_AF=0.2316;SAS_AF=0.1544;AA=C|||;VT=SNP
3	136767684	rs13083615	G	A	100	PASS	AC=178;AF=0.0355431;AN=5008;NS=2504;DP=20138;EAS_AF=0.0079;AMR_AF=0.049;AFR_AF=0.0053;EUR_AF=0.0934;SAS_AF=0.0358;AA=G|||;VT=SNP
3	136768010	rs17374749	G	A	100	PASS	AC=1211;AF=0.241813;AN=5008;NS=2504;DP=22505;EAS_AF=0.0962;AMR_AF=0.2003;AFR_AF=0.4478;EUR_AF=0.2316;SAS_AF=0.1534;AA=G|||;VT=SNP
3	136769014	rs9877690	A	G	100	PASS	AC=3766;AF=0.751997;AN=5008;NS=2504;DP=19957;EAS_AF=0.5069;AMR_AF=0.7277;AFR_AF=0.8843;EUR_AF=0.7744;SAS_AF=0.82;AA=A|||;VT=SNP
3	136769062	rs9840202	C	A	100	PASS	AC=3818;AF=0.76238;AN=5008;NS=2504;DP=19682;EAS_AF=0.5069;AMR_AF=0.7291;AFR_AF=0.9365;EUR_AF=0.7565;SAS_AF=0.82;AA=C|||;VT=SNP
3	136769359	rs4260346	G	A	100	PASS	AC=3817;AF=0.762181;AN=5008;NS=2504;DP=17938;EAS_AF=0.5069;AMR_AF=0.7291;AFR_AF=0.9365;EUR_AF=0.7565;SAS_AF=0.819;AA=G|||;VT=SNP
3	136769466	rs4678282	T	C	100	PASS	AC=3815;AF=0.761781;AN=5008;NS=2504;DP=20426;EAS_AF=0.5069;AMR_AF=0.7291;AFR_AF=0.9365;EUR_AF=0.7575;SAS_AF=0.816;AA=C|||;VT=SNP
3	136769566	rs4678283	C	T	100	PASS	AC=3817;AF=0.762181;AN=5008;NS=2504;DP=18420;EAS_AF=0.5069;AMR_AF=0.7291;AFR_AF=0.9365;EUR_AF=0.7565;SAS_AF=0.819;AA=T|||;VT=SNP
3	136769698	rs4678220	A	G	100	PASS	AC=3817;AF=0.762181;AN=5008;NS=2504;DP=13274;EAS_AF=0.5069;AMR_AF=0.7291;AFR_AF=0.9365;EUR_AF=0.7565;SAS_AF=0.819;AA=G|||;VT=SNP
3	136769802	rs4678221	T	G	100	PASS	AC=3819;AF=0.76258;AN=5008;NS=2504;DP=17922;EAS_AF=0.5089;AMR_AF=0.7291;AFR_AF=0.9365;EUR_AF=0.7565;SAS_AF=0.819;AA=G|||;VT=SNP
3	136769944	rs4678222	A	G	100	PASS	AC=2630;AF=0.52516;AN=5008;NS=2504;DP=17881;EAS_AF=0.2589;AMR_AF=0.4553;AFR_AF=0.6384;EUR_AF=0.6024;SAS_AF=0.6166;AA=A|||;VT=SNP
3	136770263	rs6766709	A	T	100	PASS	AC=3869;AF=0.772564;AN=5008;NS=2504;DP=18831;EAS_AF=0.5079;AMR_AF=0.7305;AFR_AF=0.9599;EUR_AF=0.7753;SAS_AF=0.819;AA=T|||;VT=SNP
3	136770289	rs73216943	T	C	100	PASS	AC=907;AF=0.18111;AN=5008;NS=2504;DP=18189;EAS_AF=0.248;AMR_AF=0.2651;AFR_AF=0.0749;EUR_AF=0.171;SAS_AF=0.2065;AA=T|||;VT=SNP
3	136770305	rs6791533	G	A	100	PASS	AC=3852;AF=0.769169;AN=5008;NS=2504;DP=17824;EAS_AF=0.5079;AMR_AF=0.7305;AFR_AF=0.9599;EUR_AF=0.7575;SAS_AF=0.82;AA=G|||;VT=SNP
3	136770481	rs6775490	C	T	100	PASS	AC=3870;AF=0.772764;AN=5008;NS=2504;DP=16227;EAS_AF=0.5079;AMR_AF=0.7305;AFR_AF=0.9599;EUR_AF=0.7753;SAS_AF=0.82;AA=T|||;VT=SNP
3	136771382	rs7622879	G	A	100	PASS	AC=3801;AF=0.758986;AN=5008;NS=2504;DP=20414;EAS_AF=0.5079;AMR_AF=0.7291;AFR_AF=0.9085;EUR_AF=0.7753;SAS_AF=0.82;AA=G|||;VT=SNP
3	136772099	rs9818478	A	G	100	PASS	AC=1378;AF=0.27516;AN=5008;NS=2504;DP=15118;EAS_AF=0.1627;AMR_AF=0.2507;AFR_AF=0.1838;EUR_AF=0.3509;SAS_AF=0.454;AA=A|||;VT=SNP
3	136772139	rs9856620	G	A	100	PASS	AC=1376;AF=0.27476;AN=5008;NS=2504;DP=15699;EAS_AF=0.1617;AMR_AF=0.2507;AFR_AF=0.1838;EUR_AF=0.3499;SAS_AF=0.454;AA=G|||;VT=SNP
3	136772348	rs28432358	C	T	100	PASS	AC=832;AF=0.166134;AN=5008;NS=2504;DP=16159;EAS_AF=0.0982;AMR_AF=0.1844;AFR_AF=0.1543;EUR_AF=0.2485;SAS_AF=0.1544;AA=C|||;VT=SNP
3	136773179	rs79532349	C	G	100	PASS	AC=305;AF=0.0609026;AN=5008;NS=2504;DP=16162;EAS_AF=0.1508;AMR_AF=0.0303;AFR_AF=0.0371;EUR_AF=0.0507;SAS_AF=0.0327;AA=G|||;VT=SNP
3	136773452	rs77893064	C	G	100	PASS	AC=305;AF=0.0609026;AN=5008;NS=2504;DP=19950;EAS_AF=0.1508;AMR_AF=0.0303;AFR_AF=0.0371;EUR_AF=0.0507;SAS_AF=0.0327;AA=C|||;VT=SNP
3	136773471	rs78789547	G	A	100	PASS	AC=306;AF=0.0611022;AN=5008;NS=2504;DP=20289;EAS_AF=0.1508;AMR_AF=0.0303;AFR_AF=0.0371;EUR_AF=0.0507;SAS_AF=0.0337;AA=A|||;VT=SNP
3	136773620	rs56667163	G	A	100	PASS	AC=306;AF=0.0611022;AN=5008;NS=2504;DP=19453;EAS_AF=0.1508;AMR_AF=0.0303;AFR_AF=0.0378;EUR_AF=0.0507;SAS_AF=0.0327;AA=g|||;VT=SNP
3	136773875	rs58726415	T	C	100	PASS	AC=305;AF=0.0609026;AN=5008;NS=2504;DP=21264;EAS_AF=0.1508;AMR_AF=0.0303;AFR_AF=0.0371;EUR_AF=0.0507;SAS_AF=0.0327;AA=c|||;VT=SNP
3	136774019	rs60820448	C	T	100	PASS	AC=305;AF=0.0609026;AN=5008;NS=2504;DP=19922;EAS_AF=0.1508;AMR_AF=0.0303;AFR_AF=0.0371;EUR_AF=0.0507;SAS_AF=0.0327;AA=C|||;VT=SNP
3	136774041	rs59967164	C	T	100	PASS	AC=376;AF=0.0750799;AN=5008;NS=2504;DP=19825;EAS_AF=0.1508;AMR_AF=0.0317;AFR_AF=0.09;EUR_AF=0.0507;SAS_AF=0.0327;AA=T|||;VT=SNP
3	136774128	rs75461137	G	A	100	PASS	AC=305;AF=0.0609026;AN=5008;NS=2504;DP=17879;EAS_AF=0.1508;AMR_AF=0.0303;AFR_AF=0.0371;EUR_AF=0.0507;SAS_AF=0.0327;AA=G|||;VT=SNP
3	136774392	rs76119615	T	C	100	PASS	AC=305;AF=0.0609026;AN=5008;NS=2504;DP=18220;EAS_AF=0.1508;AMR_AF=0.0303;AFR_AF=0.0371;EUR_AF=0.0507;SAS_AF=0.0327;AA=T|||;VT=SNP
3	136774496	rs74489595	C	T	100	PASS	AC=305;AF=0.0609026;AN=5008;NS=2504;DP=18306;EAS_AF=0.1508;AMR_AF=0.0303;AFR_AF=0.0371;EUR_AF=0.0507;SAS_AF=0.0327;AA=C|||;VT=SNP
3	136774593	rs75415513	C	T	100	PASS	AC=305;AF=0.0609026;AN=5008;NS=2504;DP=19003;EAS_AF=0.1508;AMR_AF=0.0303;AFR_AF=0.0371;EUR_AF=0.0507;SAS_AF=0.0327;AA=T|||;VT=SNP
3	136774770	rs76234675	G	A	100	PASS	AC=305;AF=0.0609026;AN=5008;NS=2504;DP=18571;EAS_AF=0.1508;AMR_AF=0.0303;AFR_AF=0.0371;EUR_AF=0.0507;SAS_AF=0.0327;AA=G|||;VT=SNP
3	136774793	rs79029292	G	C	100	PASS	AC=305;AF=0.0609026;AN=5008;NS=2504;DP=18760;EAS_AF=0.1508;AMR_AF=0.0303;AFR_AF=0.0371;EUR_AF=0.0507;SAS_AF=0.0327;AA=G|||;VT=SNP
3	136775441	rs76965078	C	T	100	PASS	AC=296;AF=0.0591054;AN=5008;NS=2504;DP=20159;EAS_AF=0.1508;AMR_AF=0.0274;AFR_AF=0.0318;EUR_AF=0.0507;SAS_AF=0.0327;AA=C|||;VT=SNP
3	136775543	rs78075482	T	A	100	PASS	AC=305;AF=0.0609026;AN=5008;NS=2504;DP=21749;EAS_AF=0.1508;AMR_AF=0.0303;AFR_AF=0.0371;EUR_AF=0.0507;SAS_AF=0.0327;AA=T|||;VT=SNP
3	136775608	rs78283734	A	G	100	PASS	AC=305;AF=0.0609026;AN=5008;NS=2504;DP=22793;EAS_AF=0.1508;AMR_AF=0.0303;AFR_AF=0.0371;EUR_AF=0.0507;SAS_AF=0.0327;AA=A|||;VT=SNP
3	136775710	rs1017491	A	G	100	PASS	AC=1973;AF=0.39397;AN=5008;NS=2504;DP=21300;EAS_AF=0.3135;AMR_AF=0.2925;AFR_AF=0.4244;EUR_AF=0.4066;SAS_AF=0.4949;AA=G|||;VT=SNP
3	136775773	rs77849118	A	G	100	PASS	AC=305;AF=0.0609026;AN=5008;NS=2504;DP=21840;EAS_AF=0.1508;AMR_AF=0.0303;AFR_AF=0.0371;EUR_AF=0.0507;SAS_AF=0.0327;AA=A|||;VT=SNP
3	136776100	rs78674582	T	G	100	PASS	AC=305;AF=0.0609026;AN=5008;NS=2504;DP=20143;EAS_AF=0.1508;AMR_AF=0.0303;AFR_AF=0.0371;EUR_AF=0.0507;SAS_AF=0.0327;AA=G|||;VT=SNP
3	136776382	rs79379137	G	A	100	PASS	AC=305;AF=0.0609026;AN=5008;NS=2504;DP=21013;EAS_AF=0.1508;AMR_AF=0.0303;AFR_AF=0.0371;EUR_AF=0.0507;SAS_AF=0.0327;AA=A|||;VT=SNP
3	136776581	rs75257610	C	T	100	PASS	AC=305;AF=0.0609026;AN=5008;NS=2504;DP=22602;EAS_AF=0.1508;AMR_AF=0.0303;AFR_AF=0.0371;EUR_AF=0.0507;SAS_AF=0.0327;AA=C|||;VT=SNP
3	136776819	rs12634877	C	T	100	PASS	AC=305;AF=0.0609026;AN=5008;NS=2504;DP=19026;EAS_AF=0.1508;AMR_AF=0.0303;AFR_AF=0.0371;EUR_AF=0.0507;SAS_AF=0.0327;AA=T|||;VT=SNP
3	136776829	rs12634911	G	T	100	PASS	AC=305;AF=0.0609026;AN=5008;NS=2504;DP=18888;EAS_AF=0.1508;AMR_AF=0.0303;AFR_AF=0.0371;EUR_AF=0.0507;SAS_AF=0.0327;AA=G|||;VT=SNP
3	136776916	rs62408924	G	C	100	PASS	AC=899;AF=0.179513;AN=5008;NS=2504;DP=20218;EAS_AF=0.249;AMR_AF=0.2651;AFR_AF=0.0711;EUR_AF=0.171;SAS_AF=0.2025;AA=G|||;VT=SNP
3	136777233	rs56358622	C	T	100	PASS	AC=972;AF=0.194089;AN=5008;NS=2504;DP=14718;EAS_AF=0.249;AMR_AF=0.1715;AFR_AF=0.1036;EUR_AF=0.2763;SAS_AF=0.1912;AA=C|||;VT=SNP
3	136777492	rs78452368	G	A	100	PASS	AC=305;AF=0.0609026;AN=5008;NS=2504;DP=16578;EAS_AF=0.1508;AMR_AF=0.0303;AFR_AF=0.0371;EUR_AF=0.0507;SAS_AF=0.0327;AA=G|||;VT=SNP
3	136777529	rs75702319	A	C	100	PASS	AC=305;AF=0.0609026;AN=5008;NS=2504;DP=15501;EAS_AF=0.1508;AMR_AF=0.0303;AFR_AF=0.0371;EUR_AF=0.0507;SAS_AF=0.0327;AA=A|||;VT=SNP
3	136777618	rs76731705	T	G	100	PASS	AC=305;AF=0.0609026;AN=5008;NS=2504;DP=13374;EAS_AF=0.1508;AMR_AF=0.0303;AFR_AF=0.0371;EUR_AF=0.0507;SAS_AF=0.0327;AA=G|||;VT=SNP
3	136777645	rs79542380	C	T	100	PASS	AC=305;AF=0.0609026;AN=5008;NS=2504;DP=13611;EAS_AF=0.1508;AMR_AF=0.0303;AFR_AF=0.0371;EUR_AF=0.0507;SAS_AF=0.0327;AA=T|||;VT=SNP
3	136777669	rs113035960	A	G	100	PASS	AC=306;AF=0.0611022;AN=5008;NS=2504;DP=14653;EAS_AF=0.1508;AMR_AF=0.0303;AFR_AF=0.0378;EUR_AF=0.0507;SAS_AF=0.0327;AA=G|||;VT=SNP
3	136778026	rs75110435	C	G	100	PASS	AC=343;AF=0.0684904;AN=5008;NS=2504;DP=14050;EAS_AF=0.1518;AMR_AF=0.0317;AFR_AF=0.0371;EUR_AF=0.0517;SAS_AF=0.0685;AA=G|||;VT=SNP
3	136778090	rs76077501	A	G	100	PASS	AC=306;AF=0.0611022;AN=5008;NS=2504;DP=14812;EAS_AF=0.1508;AMR_AF=0.0303;AFR_AF=0.0371;EUR_AF=0.0507;SAS_AF=0.0337;AA=A|||;VT=SNP
3	136778107	rs77808167	T	C	100	PASS	AC=305;AF=0.0609026;AN=5008;NS=2504;DP=15624;EAS_AF=0.1508;AMR_AF=0.0303;AFR_AF=0.0371;EUR_AF=0.0507;SAS_AF=0.0327;AA=T|||;VT=SNP
3	136778447	rs75664687	C	A	100	PASS	AC=376;AF=0.0750799;AN=5008;NS=2504;DP=17552;EAS_AF=0.1508;AMR_AF=0.0317;AFR_AF=0.09;EUR_AF=0.0507;SAS_AF=0.0327;AA=A|||;VT=SNP
3	136778755	rs79818394	A	G	100	PASS	AC=305;AF=0.0609026;AN=5008;NS=2504;DP=20891;EAS_AF=0.1508;AMR_AF=0.0303;AFR_AF=0.0371;EUR_AF=0.0507;SAS_AF=0.0327;AA=A|||;VT=SNP
3	136778779	rs74519954	A	T	100	PASS	AC=305;AF=0.0609026;AN=5008;NS=2504;DP=20346;EAS_AF=0.1508;AMR_AF=0.0303;AFR_AF=0.0371;EUR_AF=0.0507;SAS_AF=0.0327;AA=A|||;VT=SNP
3	136778930	rs112289288	C	T	100	PASS	AC=306;AF=0.0611022;AN=5008;NS=2504;DP=19192;EAS_AF=0.1508;AMR_AF=0.0303;AFR_AF=0.0378;EUR_AF=0.0507;SAS_AF=0.0327;AA=C|||;VT=SNP
3	136779116	rs78237730	C	T	100	PASS	AC=376;AF=0.0750799;AN=5008;NS=2504;DP=19395;EAS_AF=0.1508;AMR_AF=0.0317;AFR_AF=0.09;EUR_AF=0.0507;SAS_AF=0.0327;AA=T|||;VT=SNP
3	136779186	rs79223159	C	T	100	PASS	AC=302;AF=0.0603035;AN=5008;NS=2504;DP=20353;EAS_AF=0.1478;AMR_AF=0.0303;AFR_AF=0.0371;EUR_AF=0.0507;SAS_AF=0.0327;AA=C|||;VT=SNP
3	136779204	rs77259320	C	T	100	PASS	AC=302;AF=0.0603035;AN=5008;NS=2504;DP=19487;EAS_AF=0.1478;AMR_AF=0.0303;AFR_AF=0.0371;EUR_AF=0.0507;SAS_AF=0.0327;AA=T|||;VT=SNP
3	136779431	rs77448625	G	T	100	PASS	AC=303;AF=0.0605032;AN=5008;NS=2504;DP=19325;EAS_AF=0.1488;AMR_AF=0.0303;AFR_AF=0.0371;EUR_AF=0.0507;SAS_AF=0.0327;AA=G|||;VT=SNP
3	136779464	rs78411023	A	G	100	PASS	AC=302;AF=0.0603035;AN=5008;NS=2504;DP=19646;EAS_AF=0.1478;AMR_AF=0.0303;AFR_AF=0.0371;EUR_AF=0.0507;SAS_AF=0.0327;AA=A|||;VT=SNP
3	136779711	rs77069181	G	A	100	PASS	AC=303;AF=0.0605032;AN=5008;NS=2504;DP=20509;EAS_AF=0.1478;AMR_AF=0.0303;AFR_AF=0.0378;EUR_AF=0.0507;SAS_AF=0.0327;AA=A|||;VT=SNP
3	136779753	rs78337593	A	T	100	PASS	AC=302;AF=0.0603035;AN=5008;NS=2504;DP=19686;EAS_AF=0.1478;AMR_AF=0.0303;AFR_AF=0.0371;EUR_AF=0.0507;SAS_AF=0.0327;AA=T|||;VT=SNP
3	136779876	rs9870582	G	A	100	PASS	AC=1357;AF=0.270966;AN=5008;NS=2504;DP=18977;EAS_AF=0.1577;AMR_AF=0.2478;AFR_AF=0.1876;EUR_AF=0.3479;SAS_AF=0.4376;AA=G|||;VT=SNP
3	136779897	rs76541682	A	G	100	PASS	AC=302;AF=0.0603035;AN=5008;NS=2504;DP=19022;EAS_AF=0.1478;AMR_AF=0.0303;AFR_AF=0.0371;EUR_AF=0.0507;SAS_AF=0.0327;AA=A|||;VT=SNP
3	136780920	rs73864674	T	A	100	PASS	AC=489;AF=0.0976438;AN=5008;NS=2504;DP=16154;EAS_AF=0.1508;AMR_AF=0.0389;AFR_AF=0.1702;EUR_AF=0.0507;SAS_AF=0.0348;AA=T|||;VT=SNP
3	136781083	rs4678285	A	G	100	PASS	AC=4017;AF=0.802117;AN=5008;NS=2504;DP=16821;EAS_AF=0.6518;AMR_AF=0.755;AFR_AF=0.8843;EUR_AF=0.828;SAS_AF=0.8528;AA=G|||;VT=SNP
3	136781566	rs56127783	C	T	100	PASS	AC=851;AF=0.169928;AN=5008;NS=2504;DP=20262;EAS_AF=0.0972;AMR_AF=0.1801;AFR_AF=0.1536;EUR_AF=0.2634;SAS_AF=0.1636;AA=C|||;VT=SNP
3	136781670	rs6808049	T	G	100	PASS	AC=1707;AF=0.340855;AN=5008;NS=2504;DP=20517;EAS_AF=0.1587;AMR_AF=0.2695;AFR_AF=0.4213;EUR_AF=0.3569;SAS_AF=0.454;AA=T|||;VT=SNP
3	136781680	rs6808051	T	C	100	PASS	AC=1711;AF=0.341653;AN=5008;NS=2504;DP=20523;EAS_AF=0.1587;AMR_AF=0.2695;AFR_AF=0.4244;EUR_AF=0.3569;SAS_AF=0.454;AA=T|||;VT=SNP
3	136781719	rs55667633	G	A	100	PASS	AC=852;AF=0.170128;AN=5008;NS=2504;DP=19959;EAS_AF=0.0972;AMR_AF=0.1816;AFR_AF=0.1536;EUR_AF=0.2634;SAS_AF=0.1636;AA=G|||;VT=SNP
3	136781789	rs12496949	C	T	100	PASS	AC=870;AF=0.173722;AN=5008;NS=2504;DP=18534;EAS_AF=0.244;AMR_AF=0.2651;AFR_AF=0.0726;EUR_AF=0.1491;SAS_AF=0.1984;AA=C|||;VT=SNP
3	136781790	rs59812882	G	A	100	PASS	AC=306;AF=0.0611022;AN=5008;NS=2504;DP=18542;EAS_AF=0.1508;AMR_AF=0.0303;AFR_AF=0.0356;EUR_AF=0.0517;SAS_AF=0.0348;AA=g|||;VT=SNP
3	136782127	rs12633840	A	C	100	PASS	AC=449;AF=0.0896565;AN=5008;NS=2504;DP=22462;EAS_AF=0.1508;AMR_AF=0.0375;AFR_AF=0.1407;EUR_AF=0.0507;SAS_AF=0.0348;AA=A|||;VT=SNP
3	136782435	rs74971917	C	T	100	PASS	AC=308;AF=0.0615016;AN=5008;NS=2504;DP=23838;EAS_AF=0.1538;AMR_AF=0.0303;AFR_AF=0.0356;EUR_AF=0.0507;SAS_AF=0.0348;AA=C|||;VT=SNP
3	136782450	rs75751795	C	A	100	PASS	AC=348;AF=0.0694888;AN=5008;NS=2504;DP=23605;EAS_AF=0.1538;AMR_AF=0.0317;AFR_AF=0.0651;EUR_AF=0.0507;SAS_AF=0.0348;AA=C|||;VT=SNP
3	136782584	rs9882135	C	T	100	PASS	AC=1758;AF=0.351038;AN=5008;NS=2504;DP=17252;EAS_AF=0.1577;AMR_AF=0.2738;AFR_AF=0.4599;EUR_AF=0.3549;SAS_AF=0.454;AA=C|||;VT=SNP
3	136783213	rs1484787	C	T	100	PASS	AC=2279;AF=0.455072;AN=5008;NS=2504;DP=20400;EAS_AF=0.3115;AMR_AF=0.3069;AFR_AF=0.6543;EUR_AF=0.4066;SAS_AF=0.4888;AA=T|||;VT=SNP
3	136783292	rs7428525	A	T	100	PASS	AC=308;AF=0.0615016;AN=5008;NS=2504;DP=20876;EAS_AF=0.1538;AMR_AF=0.0303;AFR_AF=0.0356;EUR_AF=0.0507;SAS_AF=0.0348;AA=A|||;VT=SNP
3	136783679	rs7646139	C	T	100	PASS	AC=2280;AF=0.455272;AN=5008;NS=2504;DP=21372;EAS_AF=0.3115;AMR_AF=0.3084;AFR_AF=0.6543;EUR_AF=0.4066;SAS_AF=0.4888;AA=T|||;VT=SNP
3	136783974	rs57586541	A	G	100	PASS	AC=492;AF=0.0982428;AN=5008;NS=2504;DP=18625;EAS_AF=0.1538;AMR_AF=0.0389;AFR_AF=0.1702;EUR_AF=0.0507;SAS_AF=0.0348;AA=A|||;VT=SNP
3	136784385	rs1470143	A	G	100	PASS	AC=2282;AF=0.455671;AN=5008;NS=2504;DP=18652;EAS_AF=0.3125;AMR_AF=0.3084;AFR_AF=0.6543;EUR_AF=0.4085;SAS_AF=0.4877;AA=G|||;VT=SNP
3	136785299	rs6781928	A	C	100	PASS	AC=2281;AF=0.455471;AN=5008;NS=2504;DP=19815;EAS_AF=0.3125;AMR_AF=0.3084;AFR_AF=0.6543;EUR_AF=0.4076;SAS_AF=0.4877;AA=C|||;VT=SNP
3	136785797	rs1023765	G	A	100	PASS	AC=2279;AF=0.455072;AN=5008;NS=2504;DP=19820;EAS_AF=0.3125;AMR_AF=0.3084;AFR_AF=0.6536;EUR_AF=0.4066;SAS_AF=0.4877;AA=g|||;VT=SNP
3	136785847	rs6773448	T	C	100	PASS	AC=1707;AF=0.340855;AN=5008;NS=2504;DP=20475;EAS_AF=0.1587;AMR_AF=0.2695;AFR_AF=0.4228;EUR_AF=0.3549;SAS_AF=0.454;AA=T|||;VT=SNP
3	136786069	rs73864685	T	C	100	PASS	AC=489;AF=0.0976438;AN=5008;NS=2504;DP=18923;EAS_AF=0.1548;AMR_AF=0.0403;AFR_AF=0.1407;EUR_AF=0.0517;SAS_AF=0.0685;AA=T|||;VT=SNP
3	136786214	rs9874836	G	A	100	PASS	AC=1707;AF=0.340855;AN=5008;NS=2504;DP=18305;EAS_AF=0.1587;AMR_AF=0.2695;AFR_AF=0.4236;EUR_AF=0.3549;SAS_AF=0.453;AA=G|||;VT=SNP
3	136786221	rs59238900	T	C	100	PASS	AC=380;AF=0.0758786;AN=5008;NS=2504;DP=18612;EAS_AF=0.1548;AMR_AF=0.036;AFR_AF=0.0598;EUR_AF=0.0527;SAS_AF=0.0685;AA=T|||;VT=SNP
3	136787157	rs7633692	A	G	100	PASS	AC=4010;AF=0.800719;AN=5008;NS=2504;DP=17868;EAS_AF=0.6538;AMR_AF=0.7536;AFR_AF=0.8828;EUR_AF=0.828;SAS_AF=0.8466;AA=G|||;VT=SNP
3	136788190	rs79230837	T	C	100	PASS	AC=384;AF=0.0766773;AN=5008;NS=2504;DP=20322;EAS_AF=0.1548;AMR_AF=0.0331;AFR_AF=0.0651;EUR_AF=0.0517;SAS_AF=0.0685;AA=T|||;VT=SNP
3	136788282	rs7626738	T	C	100	PASS	AC=775;AF=0.154752;AN=5008;NS=2504;DP=17941;EAS_AF=0.2579;AMR_AF=0.2594;AFR_AF=0.0129;EUR_AF=0.1551;SAS_AF=0.1656;AA=T|||;VT=SNP
3	136788716	rs7617535	C	T	100	PASS	AC=4016;AF=0.801917;AN=5008;NS=2504;DP=13778;EAS_AF=0.6538;AMR_AF=0.755;AFR_AF=0.8835;EUR_AF=0.828;SAS_AF=0.8507;AA=T|||;VT=SNP
3	136788804	rs112097322	C	T	100	PASS	AC=856;AF=0.170927;AN=5008;NS=2504;DP=9436;EAS_AF=0.0982;AMR_AF=0.1801;AFR_AF=0.1536;EUR_AF=0.2674;SAS_AF=0.1636;AA=C|||;VT=SNP
3	136790529	rs9841048	T	C	100	PASS	AC=4158;AF=0.830272;AN=5008;NS=2504;DP=21168;EAS_AF=0.6567;AMR_AF=0.7594;AFR_AF=0.9856;EUR_AF=0.828;SAS_AF=0.8517;AA=C|||;VT=SNP
3	136790539	rs62408925	C	T	100	PASS	AC=878;AF=0.175319;AN=5008;NS=2504;DP=21067;EAS_AF=0.245;AMR_AF=0.2651;AFR_AF=0.0719;EUR_AF=0.1561;SAS_AF=0.1994;AA=C|||;VT=SNP
3	136791254	rs75296048	C	T	100	PASS	AC=298;AF=0.0595048;AN=5008;NS=2504;DP=19483;EAS_AF=0.1409;AMR_AF=0.0303;AFR_AF=0.0356;EUR_AF=0.0507;SAS_AF=0.0378;AA=C|||;VT=SNP
3	136791386	rs9826507	G	A	100	PASS	AC=1709;AF=0.341254;AN=5008;NS=2504;DP=19221;EAS_AF=0.1577;AMR_AF=0.2695;AFR_AF=0.4228;EUR_AF=0.3539;SAS_AF=0.4581;AA=G|||;VT=SNP
3	136792159	rs752924	C	T	100	PASS	AC=335;AF=0.066893;AN=5008;NS=2504;DP=20535;EAS_AF=0.1409;AMR_AF=0.0317;AFR_AF=0.0651;EUR_AF=0.0507;SAS_AF=0.0348;AA=C|||;VT=SNP
3	136792237	rs752923	T	C	100	PASS	AC=570;AF=0.113818;AN=5008;NS=2504;DP=20489;EAS_AF=0.1548;AMR_AF=0.0389;AFR_AF=0.2277;EUR_AF=0.0517;SAS_AF=0.0348;AA=T|||;VT=SNP
3	136793090	rs78732525	G	A	100	PASS	AC=378;AF=0.0754792;AN=5008;NS=2504;DP=17623;EAS_AF=0.1409;AMR_AF=0.0317;AFR_AF=0.0968;EUR_AF=0.0517;SAS_AF=0.0348;AA=A|||;VT=SNP
3	136794697	rs10804647	G	A	100	PASS	AC=4153;AF=0.829273;AN=5008;NS=2504;DP=14491;EAS_AF=0.6567;AMR_AF=0.7594;AFR_AF=0.9856;EUR_AF=0.8241;SAS_AF=0.8507;AA=A|||;VT=SNP
3	136794971	rs9838513	T	C	100	PASS	AC=2180;AF=0.435304;AN=5008;NS=2504;DP=15050;EAS_AF=0.3006;AMR_AF=0.3069;AFR_AF=0.5635;EUR_AF=0.4056;SAS_AF=0.5225;AA=T|||;VT=SNP
3	136795007	rs9818918	G	T	100	PASS	AC=2142;AF=0.427716;AN=5008;NS=2504;DP=15739;EAS_AF=0.2996;AMR_AF=0.3055;AFR_AF=0.5635;EUR_AF=0.4036;SAS_AF=0.4877;AA=G|||;VT=SNP
3	136795393	rs9819250	C	A	100	PASS	AC=1849;AF=0.369209;AN=5008;NS=2504;DP=20245;EAS_AF=0.1577;AMR_AF=0.2752;AFR_AF=0.528;EUR_AF=0.3559;SAS_AF=0.453;AA=C|||;VT=SNP
3	136796050	rs17303046	A	G	100	PASS	AC=696;AF=0.138978;AN=5008;NS=2504;DP=21456;EAS_AF=0.0992;AMR_AF=0.1297;AFR_AF=0.0756;EUR_AF=0.2455;SAS_AF=0.1626;AA=A|||;VT=SNP
3	136797498	rs79821266	G	A	100	PASS	AC=178;AF=0.0355431;AN=5008;NS=2504;DP=20918;EAS_AF=0.1399;AMR_AF=0.0058;AFR_AF=0.0023;EUR_AF=0.0119;SAS_AF=0.0184;AA=A|||;VT=SNP
3	136799033	rs57251581	T	C	100	PASS	AC=300;AF=0.0599042;AN=5008;NS=2504;DP=18713;EAS_AF=0.1548;AMR_AF=0.0173;AFR_AF=0.0295;EUR_AF=0.0288;SAS_AF=0.0654;AA=T|||;VT=SNP
3	136799516	rs6790386	C	A	100	PASS	AC=4141;AF=0.826877;AN=5008;NS=2504;DP=18542;EAS_AF=0.6538;AMR_AF=0.755;AFR_AF=0.9864;EUR_AF=0.8171;SAS_AF=0.8507;AA=A|||;VT=SNP
3	136799815	rs9289525	T	C	100	PASS	AC=1695;AF=0.338458;AN=5008;NS=2504;DP=18833;EAS_AF=0.1587;AMR_AF=0.2637;AFR_AF=0.4206;EUR_AF=0.3509;SAS_AF=0.453;AA=T|||;VT=SNP
3	136800721	rs1351892	C	A	100	PASS	AC=2002;AF=0.39976;AN=5008;NS=2504;DP=18359;EAS_AF=0.3046;AMR_AF=0.2939;AFR_AF=0.4599;EUR_AF=0.4016;SAS_AF=0.4898;AA=C|||;VT=SNP
3	136801938	rs1866813	A	C	100	PASS	AC=868;AF=0.173323;AN=5008;NS=2504;DP=20365;EAS_AF=0.251;AMR_AF=0.2651;AFR_AF=0.0908;EUR_AF=0.1501;SAS_AF=0.1636;AA=A|||;VT=SNP
3	136803437	rs13098923	T	A	100	PASS	AC=1695;AF=0.338458;AN=5008;NS=2504;DP=21652;EAS_AF=0.1587;AMR_AF=0.2637;AFR_AF=0.4206;EUR_AF=0.3509;SAS_AF=0.453;AA=T|||;VT=SNP
3	136803845	rs7627723	T	C	100	PASS	AC=1777;AF=0.354832;AN=5008;NS=2504;DP=20611;EAS_AF=0.1587;AMR_AF=0.2637;AFR_AF=0.4811;EUR_AF=0.3529;SAS_AF=0.453;AA=T|||;VT=SNP
3	136804211	rs6769622	G	A	100	PASS	AC=1612;AF=0.321885;AN=5008;NS=2504;DP=21300;EAS_AF=0.1587;AMR_AF=0.2565;AFR_AF=0.3638;EUR_AF=0.3489;SAS_AF=0.4519;AA=G|||;VT=SNP
3	136804213	rs6439683	G	A	100	PASS	AC=2119;AF=0.423123;AN=5008;NS=2504;DP=21409;EAS_AF=0.3065;AMR_AF=0.2925;AFR_AF=0.5477;EUR_AF=0.4016;SAS_AF=0.4898;AA=A|||;VT=SNP
3	136804986	rs1484794	A	G	100	PASS	AC=2254;AF=0.45008;AN=5008;NS=2504;DP=19418;EAS_AF=0.3204;AMR_AF=0.3012;AFR_AF=0.6331;EUR_AF=0.4036;SAS_AF=0.4898;AA=G|||;VT=SNP
3	136805525	rs12330233	G	A	100	PASS	AC=321;AF=0.0640974;AN=5008;NS=2504;DP=19390;EAS_AF=0.1617;AMR_AF=0.0303;AFR_AF=0.0363;EUR_AF=0.0517;SAS_AF=0.0378;AA=G|||;VT=SNP
3	136805599	rs12330441	T	G	100	PASS	AC=322;AF=0.0642971;AN=5008;NS=2504;DP=19891;EAS_AF=0.1627;AMR_AF=0.0303;AFR_AF=0.0363;EUR_AF=0.0517;SAS_AF=0.0378;AA=T|||;VT=SNP
3	136805937	rs9822931	G	A	100	PASS	AC=1731;AF=0.345647;AN=5008;NS=2504;DP=20620;EAS_AF=0.1587;AMR_AF=0.2637;AFR_AF=0.4493;EUR_AF=0.3499;SAS_AF=0.4519;AA=G|||;VT=SNP
3	136806292	rs9843219	T	G	100	PASS	AC=1732;AF=0.345847;AN=5008;NS=2504;DP=17939;EAS_AF=0.1587;AMR_AF=0.2637;AFR_AF=0.4493;EUR_AF=0.3509;SAS_AF=0.4519;AA=T|||;VT=SNP
3	136807288	rs12634569	T	C	100	PASS	AC=910;AF=0.181709;AN=5008;NS=2504;DP=15639;EAS_AF=0.254;AMR_AF=0.268;AFR_AF=0.0915;EUR_AF=0.1531;SAS_AF=0.1973;AA=T|||;VT=SNP
3	136807791	rs6806914	A	G	100	PASS	AC=1819;AF=0.363219;AN=5008;NS=2504;DP=18641;EAS_AF=0.1587;AMR_AF=0.2666;AFR_AF=0.5083;EUR_AF=0.3579;SAS_AF=0.4519;AA=G|||;VT=SNP
3	136808022	rs6807138	A	G	100	PASS	AC=2169;AF=0.433107;AN=5008;NS=2504;DP=18313;EAS_AF=0.3185;AMR_AF=0.2954;AFR_AF=0.5484;EUR_AF=0.4046;SAS_AF=0.5225;AA=G|||;VT=SNP
3	136808364	rs10935217	C	T	100	PASS	AC=342;AF=0.0682907;AN=5008;NS=2504;DP=17683;EAS_AF=0.1458;AMR_AF=0.0317;AFR_AF=0.0386;EUR_AF=0.0527;SAS_AF=0.0706;AA=C|||;VT=SNP
3	136809692	rs6802539	T	C	100	PASS	AC=474;AF=0.0946486;AN=5008;NS=2504;DP=17469;EAS_AF=0.1617;AMR_AF=0.0389;AFR_AF=0.1233;EUR_AF=0.0527;SAS_AF=0.0695;AA=T|||;VT=SNP
3	136809699	rs4678286	A	G	100	PASS	AC=2204;AF=0.440096;AN=5008;NS=2504;DP=17320;EAS_AF=0.3204;AMR_AF=0.3026;AFR_AF=0.5726;EUR_AF=0.4016;SAS_AF=0.5215;AA=A|||;VT=SNP
3	136809834	rs969329	A	G	100	PASS	AC=2204;AF=0.440096;AN=5008;NS=2504;DP=17495;EAS_AF=0.3204;AMR_AF=0.3026;AFR_AF=0.5726;EUR_AF=0.4016;SAS_AF=0.5215;AA=A|||;VT=SNP
3	136809935	rs969330	T	C	100	PASS	AC=4009;AF=0.800519;AN=5008;NS=2504;DP=18214;EAS_AF=0.6577;AMR_AF=0.7522;AFR_AF=0.8812;EUR_AF=0.8211;SAS_AF=0.8517;AA=t|||;VT=SNP
3	136810290	rs3899122	C	T	100	PASS	AC=2224;AF=0.444089;AN=5008;NS=2504;DP=18769;EAS_AF=0.3075;AMR_AF=0.304;AFR_AF=0.5968;EUR_AF=0.4016;SAS_AF=0.5215;AA=C|||;VT=SNP
3	136811317	rs6439685	G	T	100	PASS	AC=2113;AF=0.421925;AN=5008;NS=2504;DP=16899;EAS_AF=0.3056;AMR_AF=0.2954;AFR_AF=0.5197;EUR_AF=0.4006;SAS_AF=0.5215;AA=T|||;VT=SNP
3	136811406	rs6439686	C	A	100	PASS	AC=2114;AF=0.422125;AN=5008;NS=2504;DP=15707;EAS_AF=0.3056;AMR_AF=0.2954;AFR_AF=0.5204;EUR_AF=0.4006;SAS_AF=0.5215;AA=C|||;VT=SNP
3	136812062	rs56032689	G	A	100	PASS	AC=861;AF=0.171925;AN=5008;NS=2504;DP=17380;EAS_AF=0.0992;AMR_AF=0.183;AFR_AF=0.1558;EUR_AF=0.2654;SAS_AF=0.1646;AA=G|||;VT=SNP
3	136812118	rs16844489	T	C	100	PASS	AC=325;AF=0.0648962;AN=5008;NS=2504;DP=17838;EAS_AF=0.1468;AMR_AF=0.0288;AFR_AF=0.0272;EUR_AF=0.0527;SAS_AF=0.0695;AA=T|||;VT=SNP
3	136815129	rs1484786	A	T	100	PASS	AC=4156;AF=0.829872;AN=5008;NS=2504;DP=18525;EAS_AF=0.6567;AMR_AF=0.7594;AFR_AF=0.9856;EUR_AF=0.826;SAS_AF=0.8517;AA=T|||;VT=SNP
3	136815175	rs9843104	G	C	100	PASS	AC=2119;AF=0.423123;AN=5008;NS=2504;DP=17916;EAS_AF=0.2996;AMR_AF=0.2997;AFR_AF=0.5197;EUR_AF=0.4085;SAS_AF=0.5225;AA=G|||;VT=SNP
3	136816576	rs6795587	C	T	100	PASS	AC=1672;AF=0.333866;AN=5008;NS=2504;DP=19014;EAS_AF=0.1687;AMR_AF=0.2176;AFR_AF=0.4788;EUR_AF=0.2982;SAS_AF=0.4274;AA=T|||;VT=SNP
3	136818041	rs7643406	C	T	100	PASS	AC=630;AF=0.125799;AN=5008;NS=2504;DP=19668;EAS_AF=0.1478;AMR_AF=0.0778;AFR_AF=0.0961;EUR_AF=0.165;SAS_AF=0.137;AA=C|||;VT=SNP
3	136819318	rs12636898	G	A	100	PASS	AC=276;AF=0.0551118;AN=5008;NS=2504;DP=22111;EAS_AF=0.1438;AMR_AF=0.0231;AFR_AF=0.0219;EUR_AF=0.0467;SAS_AF=0.0399;AA=G|||;VT=SNP
3	136819602	rs12636974	G	A	100	PASS	AC=1382;AF=0.275958;AN=5008;NS=2504;DP=18330;EAS_AF=0.3978;AMR_AF=0.2392;AFR_AF=0.2897;EUR_AF=0.2008;SAS_AF=0.2352;AA=A|||;VT=SNP
3	136820234	rs12489178	A	T	100	PASS	AC=1433;AF=0.286142;AN=5008;NS=2504;DP=15746;EAS_AF=0.3988;AMR_AF=0.3069;AFR_AF=0.2927;EUR_AF=0.1998;SAS_AF=0.2352;AA=T|||;VT=SNP
3	136822479	rs13320144	A	G	100	PASS	AC=782;AF=0.15615;AN=5008;NS=2504;DP=17384;EAS_AF=0.0923;AMR_AF=0.17;AFR_AF=0.1573;EUR_AF=0.2406;SAS_AF=0.1237;AA=A|||;VT=SNP
3	136823119	rs9810065	C	A	100	PASS	AC=1753;AF=0.35004;AN=5008;NS=2504;DP=18977;EAS_AF=0.1746;AMR_AF=0.2594;AFR_AF=0.4962;EUR_AF=0.3211;SAS_AF=0.4274;AA=C|||;VT=SNP
3	136823132	rs56087415	C	G	100	PASS	AC=629;AF=0.125599;AN=5008;NS=2504;DP=19662;EAS_AF=0.1508;AMR_AF=0.0764;AFR_AF=0.0825;EUR_AF=0.166;SAS_AF=0.1513;AA=C|||;VT=SNP
3	136823639	rs35687749	G	C	100	PASS	AC=1442;AF=0.287939;AN=5008;NS=2504;DP=24007;EAS_AF=0.4038;AMR_AF=0.3069;AFR_AF=0.2943;EUR_AF=0.2018;SAS_AF=0.2352;AA=C|||;VT=SNP
3	136824112	rs6777338	A	G	100	PASS	AC=1281;AF=0.255791;AN=5008;NS=2504;DP=19829;EAS_AF=0.4038;AMR_AF=0.2997;AFR_AF=0.1755;EUR_AF=0.2018;SAS_AF=0.2362;AA=A|||;VT=SNP
3	136825785	rs12495584	G	C	100	PASS	AC=616;AF=0.123003;AN=5008;NS=2504;DP=20216;EAS_AF=0.251;AMR_AF=0.1556;AFR_AF=0.1029;EUR_AF=0.0358;SAS_AF=0.0849;AA=G|||;VT=SNP
3	136828838	rs7628560	T	C	100	PASS	AC=4024;AF=0.803514;AN=5008;NS=2504;DP=16590;EAS_AF=0.6617;AMR_AF=0.7363;AFR_AF=0.9826;EUR_AF=0.7545;SAS_AF=0.8057;AA=C|||;VT=SNP
3	136828918	rs62408931	A	G	100	PASS	AC=559;AF=0.111621;AN=5008;NS=2504;DP=17389;EAS_AF=0.1498;AMR_AF=0.0749;AFR_AF=0.0325;EUR_AF=0.165;SAS_AF=0.1503;AA=A|||;VT=SNP
3	136829968	rs7642062	A	G	100	PASS	AC=625;AF=0.1248;AN=5008;NS=2504;DP=17671;EAS_AF=0.1498;AMR_AF=0.0764;AFR_AF=0.0817;EUR_AF=0.165;SAS_AF=0.1503;AA=A|||;VT=SNP
3	136832120	rs3796180	C	T	100	PASS	AC=1430;AF=0.285543;AN=5008;NS=2504;DP=15928;EAS_AF=0.3998;AMR_AF=0.3069;AFR_AF=0.289;EUR_AF=0.2008;SAS_AF=0.2352;AA=T|||;VT=SNP
3	136832749	rs1484792	G	A	100	PASS	AC=1800;AF=0.359425;AN=5008;NS=2504;DP=21531;EAS_AF=0.1746;AMR_AF=0.3271;AFR_AF=0.4773;EUR_AF=0.325;SAS_AF=0.4489;AA=G|||;VT=SNP
3	136832791	rs1484791	G	C	100	PASS	AC=2789;AF=0.556909;AN=5008;NS=2504;DP=21331;EAS_AF=0.2688;AMR_AF=0.5;AFR_AF=0.7995;EUR_AF=0.5537;SAS_AF=0.5695;AA=g|||;VT=SNP
3	136833104	rs12489735	C	T	100	PASS	AC=536;AF=0.107029;AN=5008;NS=2504;DP=20662;EAS_AF=0.249;AMR_AF=0.1527;AFR_AF=0.0454;EUR_AF=0.0358;SAS_AF=0.0849;AA=C|||;VT=SNP
3	136833467	rs1484790	G	A	100	PASS	AC=1790;AF=0.357428;AN=5008;NS=2504;DP=16833;EAS_AF=0.1756;AMR_AF=0.3271;AFR_AF=0.469;EUR_AF=0.325;SAS_AF=0.4489;AA=G|||;VT=SNP
3	136833679	rs6439687	C	T	100	PASS	AC=2664;AF=0.531949;AN=5008;NS=2504;DP=15770;EAS_AF=0.2649;AMR_AF=0.4928;AFR_AF=0.7179;EUR_AF=0.5537;SAS_AF=0.5613;AA=T|||;VT=SNP
3	136834461	rs1484789	G	A	100	PASS	AC=3301;AF=0.659145;AN=5008;NS=2504;DP=17114;EAS_AF=0.4157;AMR_AF=0.5706;AFR_AF=0.8056;EUR_AF=0.7187;SAS_AF=0.7137;AA=A|||;VT=SNP
3	136834462	rs7628202	T	C	100	PASS	AC=675;AF=0.134784;AN=5008;NS=2504;DP=17095;EAS_AF=0.1478;AMR_AF=0.0793;AFR_AF=0.1188;EUR_AF=0.165;SAS_AF=0.1513;AA=T|||;VT=SNP
3	136834820	rs62408935	G	A	100	PASS	AC=674;AF=0.134585;AN=5008;NS=2504;DP=18887;EAS_AF=0.1478;AMR_AF=0.0793;AFR_AF=0.1188;EUR_AF=0.165;SAS_AF=0.1503;AA=G|||;VT=SNP
3	136835237	rs9855204	A	G	100	PASS	AC=1797;AF=0.358826;AN=5008;NS=2504;DP=19011;EAS_AF=0.1736;AMR_AF=0.3271;AFR_AF=0.469;EUR_AF=0.327;SAS_AF=0.456;AA=A|||;VT=SNP
3	136836709	rs1484788	A	G	100	PASS	AC=3314;AF=0.661741;AN=5008;NS=2504;DP=17966;EAS_AF=0.4177;AMR_AF=0.5735;AFR_AF=0.8064;EUR_AF=0.7197;SAS_AF=0.7209;AA=G|||;VT=SNP
3	136837555	rs1837603	G	A	100	PASS	AC=3255;AF=0.64996;AN=5008;NS=2504;DP=19277;EAS_AF=0.4167;AMR_AF=0.5029;AFR_AF=0.8033;EUR_AF=0.7177;SAS_AF=0.7178;AA=G|||;VT=SNP
3	136838293	rs6783472	G	A	100	PASS	AC=681;AF=0.135982;AN=5008;NS=2504;DP=19078;EAS_AF=0.1498;AMR_AF=0.0821;AFR_AF=0.1195;EUR_AF=0.167;SAS_AF=0.1503;AA=G|||;VT=SNP
3	136839578	rs6439688	T	A	100	PASS	AC=2734;AF=0.545927;AN=5008;NS=2504;DP=15512;EAS_AF=0.2669;AMR_AF=0.4971;AFR_AF=0.7617;EUR_AF=0.5537;SAS_AF=0.5685;AA=A|||;VT=SNP
3	136839680	rs62408938	T	C	100	PASS	AC=558;AF=0.111422;AN=5008;NS=2504;DP=14803;EAS_AF=0.1498;AMR_AF=0.0749;AFR_AF=0.0325;EUR_AF=0.164;SAS_AF=0.1503;AA=T|||;VT=SNP
3	136840700	rs62408939	C	T	100	PASS	AC=558;AF=0.111422;AN=5008;NS=2504;DP=20525;EAS_AF=0.1498;AMR_AF=0.0749;AFR_AF=0.0325;EUR_AF=0.164;SAS_AF=0.1503;AA=C|||;VT=SNP
3	136841449	rs6788460	T	C	100	PASS	AC=2690;AF=0.537141;AN=5008;NS=2504;DP=20715;EAS_AF=0.2688;AMR_AF=0.4323;AFR_AF=0.7595;EUR_AF=0.5547;SAS_AF=0.5695;AA=T|||;VT=SNP
3	136841553	rs10935222	A	G	100	PASS	AC=586;AF=0.117013;AN=5008;NS=2504;DP=21996;EAS_AF=0.1518;AMR_AF=0.085;AFR_AF=0.034;EUR_AF=0.1809;SAS_AF=0.1503;AA=A|||;VT=SNP
3	136841710	rs9812652	A	G	100	PASS	AC=2638;AF=0.526757;AN=5008;NS=2504;DP=20841;EAS_AF=0.2679;AMR_AF=0.4942;AFR_AF=0.6884;EUR_AF=0.5547;SAS_AF=0.5695;AA=A|||;VT=SNP
3	136841721	rs10935223	G	A	100	PASS	AC=676;AF=0.134984;AN=5008;NS=2504;DP=20728;EAS_AF=0.1498;AMR_AF=0.0793;AFR_AF=0.1188;EUR_AF=0.165;SAS_AF=0.1503;AA=G|||;VT=SNP
3	136843043	rs17309935	A	G	100	PASS	AC=534;AF=0.106629;AN=5008;NS=2504;DP=21991;EAS_AF=0.0942;AMR_AF=0.1239;AFR_AF=0.0144;EUR_AF=0.2227;SAS_AF=0.1125;AA=A|||;VT=SNP
3	136844600	rs2053439	A	C	100	PASS	AC=3419;AF=0.682708;AN=5008;NS=2504;DP=18697;EAS_AF=0.4246;AMR_AF=0.5821;AFR_AF=0.8782;EUR_AF=0.7187;SAS_AF=0.7188;AA=C|||;VT=SNP
3	136845150	rs62408940	C	T	100	PASS	AC=567;AF=0.113219;AN=5008;NS=2504;DP=14548;EAS_AF=0.1607;AMR_AF=0.0749;AFR_AF=0.0325;EUR_AF=0.164;SAS_AF=0.1483;AA=C|||;VT=SNP
3	136845647	rs7614568	A	C	100	PASS	AC=611;AF=0.122005;AN=5008;NS=2504;DP=18024;EAS_AF=0.252;AMR_AF=0.1542;AFR_AF=0.1014;EUR_AF=0.0368;SAS_AF=0.0808;AA=A|||;VT=SNP
3	136845666	rs9881036	A	G	100	PASS	AC=1826;AF=0.364617;AN=5008;NS=2504;DP=18355;EAS_AF=0.1746;AMR_AF=0.3357;AFR_AF=0.475;EUR_AF=0.3201;SAS_AF=0.4775;AA=A|||;VT=SNP
3	136845694	rs7636828	C	T	100	PASS	AC=601;AF=0.120008;AN=5008;NS=2504;DP=18706;EAS_AF=0.244;AMR_AF=0.1527;AFR_AF=0.1036;EUR_AF=0.0368;SAS_AF=0.0767;AA=T|||;VT=SNP
3	136846259	rs12629207	A	C	100	PASS	AC=605;AF=0.120807;AN=5008;NS=2504;DP=17615;EAS_AF=0.247;AMR_AF=0.1527;AFR_AF=0.1044;EUR_AF=0.0368;SAS_AF=0.0767;AA=A|||;VT=SNP
3	136846854	rs4361230	C	T	100	PASS	AC=2571;AF=0.513379;AN=5008;NS=2504;DP=17509;EAS_AF=0.2619;AMR_AF=0.4265;AFR_AF=0.6634;EUR_AF=0.5487;SAS_AF=0.5951;AA=C|||;VT=SNP
3	136846923	rs6795806	C	T	100	PASS	AC=2571;AF=0.513379;AN=5008;NS=2504;DP=18701;EAS_AF=0.2619;AMR_AF=0.4265;AFR_AF=0.6634;EUR_AF=0.5487;SAS_AF=0.5951;AA=C|||;VT=SNP
3	136847657	rs58332955	C	T	100	PASS	AC=544;AF=0.108626;AN=5008;NS=2504;DP=18297;EAS_AF=0.1508;AMR_AF=0.0778;AFR_AF=0.0393;EUR_AF=0.169;SAS_AF=0.1186;AA=C|||;VT=SNP
3	136847838	rs6799280	G	A	100	PASS	AC=2777;AF=0.554513;AN=5008;NS=2504;DP=15330;EAS_AF=0.2619;AMR_AF=0.4986;AFR_AF=0.7799;EUR_AF=0.5497;SAS_AF=0.5961;AA=G|||;VT=SNP
3	136848047	rs9820599	A	G	100	PASS	AC=2775;AF=0.554113;AN=5008;NS=2504;DP=16729;EAS_AF=0.2619;AMR_AF=0.4986;AFR_AF=0.7784;EUR_AF=0.5497;SAS_AF=0.5961;AA=G|||;VT=SNP
3	136848427	rs4678289	G	A	100	PASS	AC=2774;AF=0.553914;AN=5008;NS=2504;DP=16455;EAS_AF=0.2619;AMR_AF=0.4971;AFR_AF=0.7784;EUR_AF=0.5497;SAS_AF=0.5961;AA=A|||;VT=SNP
3	136848730	rs7646165	C	T	100	PASS	AC=1134;AF=0.226438;AN=5008;NS=2504;DP=20918;EAS_AF=0.3978;AMR_AF=0.2291;AFR_AF=0.1354;EUR_AF=0.2018;SAS_AF=0.1963;AA=T|||;VT=SNP
3	136848894	rs11717069	G	A	100	PASS	AC=790;AF=0.157748;AN=5008;NS=2504;DP=20841;EAS_AF=0.0873;AMR_AF=0.1614;AFR_AF=0.1921;EUR_AF=0.2227;SAS_AF=0.1145;AA=G|||;VT=SNP
3	136849069	rs4678290	A	G	100	PASS	AC=2779;AF=0.554912;AN=5008;NS=2504;DP=18798;EAS_AF=0.2619;AMR_AF=0.5014;AFR_AF=0.7784;EUR_AF=0.5507;SAS_AF=0.5971;AA=A|||;VT=SNP
3	136849227	rs6778363	A	G	100	PASS	AC=2780;AF=0.555112;AN=5008;NS=2504;DP=20514;EAS_AF=0.2619;AMR_AF=0.5014;AFR_AF=0.7799;EUR_AF=0.5507;SAS_AF=0.5961;AA=G|||;VT=SNP
3	136849454	rs6802994	C	T	100	PASS	AC=2778;AF=0.554712;AN=5008;NS=2504;DP=19045;EAS_AF=0.2619;AMR_AF=0.5014;AFR_AF=0.7784;EUR_AF=0.5507;SAS_AF=0.5961;AA=C|||;VT=SNP
3	136849627	rs9826846	A	G	100	PASS	AC=2779;AF=0.554912;AN=5008;NS=2504;DP=20835;EAS_AF=0.2619;AMR_AF=0.5029;AFR_AF=0.7784;EUR_AF=0.5507;SAS_AF=0.5961;AA=G|||;VT=SNP
3	136849700	rs9865013	G	C	100	PASS	AC=2694;AF=0.537939;AN=5008;NS=2504;DP=19541;EAS_AF=0.2609;AMR_AF=0.5;AFR_AF=0.7156;EUR_AF=0.5507;SAS_AF=0.5971;AA=G|||;VT=SNP
3	136849972	rs9831130	A	G	100	PASS	AC=2778;AF=0.554712;AN=5008;NS=2504;DP=18480;EAS_AF=0.2619;AMR_AF=0.5014;AFR_AF=0.7784;EUR_AF=0.5507;SAS_AF=0.5961;AA=A|||;VT=SNP
3	136850693	rs73216976	T	C	100	PASS	AC=791;AF=0.157947;AN=5008;NS=2504;DP=15749;EAS_AF=0.0883;AMR_AF=0.1614;AFR_AF=0.1921;EUR_AF=0.2237;SAS_AF=0.1135;AA=T|||;VT=SNP
3	136851520	rs61376276	C	T	100	PASS	AC=425;AF=0.0848642;AN=5008;NS=2504;DP=17390;EAS_AF=0.1508;AMR_AF=0.0533;AFR_AF=0.0325;EUR_AF=0.1123;SAS_AF=0.0818;AA=A|||;VT=SNP
3	136852525	rs34286321	G	T	100	PASS	AC=744;AF=0.148562;AN=5008;NS=2504;DP=19271;EAS_AF=0.0873;AMR_AF=0.1614;AFR_AF=0.1551;EUR_AF=0.2266;SAS_AF=0.1135;AA=G|||;VT=SNP
3	136852664	rs4678292	C	T	100	PASS	AC=1866;AF=0.372604;AN=5008;NS=2504;DP=19804;EAS_AF=0.1746;AMR_AF=0.3343;AFR_AF=0.497;EUR_AF=0.326;SAS_AF=0.4836;AA=C|||;VT=SNP
3	136852847	rs12629126	G	A	100	PASS	AC=1054;AF=0.210463;AN=5008;NS=2504;DP=19208;EAS_AF=0.4077;AMR_AF=0.2248;AFR_AF=0.0688;EUR_AF=0.2008;SAS_AF=0.1984;AA=G|||;VT=SNP
3	136853462	rs4678226	T	G	100	PASS	AC=3944;AF=0.78754;AN=5008;NS=2504;DP=16712;EAS_AF=0.6716;AMR_AF=0.7305;AFR_AF=0.9206;EUR_AF=0.7565;SAS_AF=0.7996;AA=G|||;VT=SNP
3	136853463	rs4678293	C	A	100	PASS	AC=3944;AF=0.78754;AN=5008;NS=2504;DP=16728;EAS_AF=0.6716;AMR_AF=0.7305;AFR_AF=0.9206;EUR_AF=0.7565;SAS_AF=0.7996;AA=A|||;VT=SNP
3	136854940	rs62410472	G	C	100	PASS	AC=1053;AF=0.210264;AN=5008;NS=2504;DP=19782;EAS_AF=0.4058;AMR_AF=0.2248;AFR_AF=0.0666;EUR_AF=0.2008;SAS_AF=0.2025;AA=C|||;VT=SNP
3	136854978	rs1440699	C	T	100	PASS	AC=1054;AF=0.210463;AN=5008;NS=2504;DP=19279;EAS_AF=0.4048;AMR_AF=0.2248;AFR_AF=0.0688;EUR_AF=0.2008;SAS_AF=0.2014;AA=T|||;VT=SNP
3	136855950	rs10513021	C	T	100	PASS	AC=1055;AF=0.210663;AN=5008;NS=2504;DP=20183;EAS_AF=0.4058;AMR_AF=0.2248;AFR_AF=0.0688;EUR_AF=0.2008;SAS_AF=0.2014;AA=C|||;VT=SNP
3	136855990	rs6439689	A	C	100	PASS	AC=2646;AF=0.528355;AN=5008;NS=2504;DP=19453;EAS_AF=0.2609;AMR_AF=0.4683;AFR_AF=0.8464;EUR_AF=0.492;SAS_AF=0.454;AA=C|||;VT=SNP
3	136856502	rs1530211	G	A	100	PASS	AC=2640;AF=0.527157;AN=5008;NS=2504;DP=17538;EAS_AF=0.2599;AMR_AF=0.4669;AFR_AF=0.8464;EUR_AF=0.4911;SAS_AF=0.4509;AA=A|||;VT=SNP
3	136856664	rs1530212	A	C	100	PASS	AC=2642;AF=0.527556;AN=5008;NS=2504;DP=18365;EAS_AF=0.2599;AMR_AF=0.4654;AFR_AF=0.8464;EUR_AF=0.492;SAS_AF=0.453;AA=A|||;VT=SNP
3	136856686	rs1530213	C	T	100	PASS	AC=2642;AF=0.527556;AN=5008;NS=2504;DP=18142;EAS_AF=0.2599;AMR_AF=0.4654;AFR_AF=0.8464;EUR_AF=0.492;SAS_AF=0.453;AA=T|||;VT=SNP
3	136856734	rs1530214	C	T	100	PASS	AC=2640;AF=0.527157;AN=5008;NS=2504;DP=16373;EAS_AF=0.2599;AMR_AF=0.4654;AFR_AF=0.8464;EUR_AF=0.4911;SAS_AF=0.4519;AA=c|||;VT=SNP
3	136856871	rs2196959	G	A	100	PASS	AC=2640;AF=0.527157;AN=5008;NS=2504;DP=14237;EAS_AF=0.2599;AMR_AF=0.4654;AFR_AF=0.8464;EUR_AF=0.4911;SAS_AF=0.4519;AA=G|||;VT=SNP
3	136857117	rs58420600	C	T	100	PASS	AC=1055;AF=0.210663;AN=5008;NS=2504;DP=13844;EAS_AF=0.4058;AMR_AF=0.2248;AFR_AF=0.0688;EUR_AF=0.2008;SAS_AF=0.2014;AA=T|||;VT=SNP
3	136857274	rs6776357	T	G	100	PASS	AC=2641;AF=0.527356;AN=5008;NS=2504;DP=15483;EAS_AF=0.2609;AMR_AF=0.4654;AFR_AF=0.8464;EUR_AF=0.4911;SAS_AF=0.4519;AA=G|||;VT=SNP
3	136857468	rs6766177	C	T	100	PASS	AC=2640;AF=0.527157;AN=5008;NS=2504;DP=19872;EAS_AF=0.2599;AMR_AF=0.4654;AFR_AF=0.8464;EUR_AF=0.4911;SAS_AF=0.4519;AA=C|||;VT=SNP
3	136857606	rs6766461	G	A	100	PASS	AC=2641;AF=0.527356;AN=5008;NS=2504;DP=19479;EAS_AF=0.2609;AMR_AF=0.4654;AFR_AF=0.8464;EUR_AF=0.4911;SAS_AF=0.4519;AA=G|||;VT=SNP
3	136857625	rs6779192	T	A	100	PASS	AC=2641;AF=0.527356;AN=5008;NS=2504;DP=18860;EAS_AF=0.2609;AMR_AF=0.4654;AFR_AF=0.8464;EUR_AF=0.4911;SAS_AF=0.4519;AA=T|||;VT=SNP
3	136857662	rs6766318	C	A	100	PASS	AC=3695;AF=0.737819;AN=5008;NS=2504;DP=17529;EAS_AF=0.6687;AMR_AF=0.6902;AFR_AF=0.9153;EUR_AF=0.6909;SAS_AF=0.6513;AA=A|||;VT=SNP
3	136857687	rs6790752	A	C	100	PASS	AC=2640;AF=0.527157;AN=5008;NS=2504;DP=17127;EAS_AF=0.2609;AMR_AF=0.4654;AFR_AF=0.8464;EUR_AF=0.4901;SAS_AF=0.4519;AA=C|||;VT=SNP
3	136857732	rs13095852	C	T	100	PASS	AC=2640;AF=0.527157;AN=5008;NS=2504;DP=18122;EAS_AF=0.2609;AMR_AF=0.4654;AFR_AF=0.8464;EUR_AF=0.4901;SAS_AF=0.4519;AA=c|||;VT=SNP
3	136857829	rs13095888	A	G	100	PASS	AC=2640;AF=0.527157;AN=5008;NS=2504;DP=17679;EAS_AF=0.2609;AMR_AF=0.4654;AFR_AF=0.8464;EUR_AF=0.4901;SAS_AF=0.4519;AA=A|||;VT=SNP
3	136857879	rs13080243	T	C	100	PASS	AC=2640;AF=0.527157;AN=5008;NS=2504;DP=18369;EAS_AF=0.2609;AMR_AF=0.4654;AFR_AF=0.8464;EUR_AF=0.4901;SAS_AF=0.4519;AA=T|||;VT=SNP
3	136857908	rs13100239	A	T	100	PASS	AC=2640;AF=0.527157;AN=5008;NS=2504;DP=18513;EAS_AF=0.2609;AMR_AF=0.4654;AFR_AF=0.8464;EUR_AF=0.4901;SAS_AF=0.4519;AA=A|||;VT=SNP
3	136857997	rs13100520	C	T	100	PASS	AC=2644;AF=0.527955;AN=5008;NS=2504;DP=17976;EAS_AF=0.2609;AMR_AF=0.4669;AFR_AF=0.8464;EUR_AF=0.4911;SAS_AF=0.454;AA=C|||;VT=SNP
3	136858266	rs7614143	C	T	100	PASS	AC=1053;AF=0.210264;AN=5008;NS=2504;DP=15532;EAS_AF=0.4058;AMR_AF=0.2248;AFR_AF=0.0688;EUR_AF=0.2008;SAS_AF=0.1994;AA=C|||;VT=SNP
3	136858590	rs55950024	A	G	100	PASS	AC=1053;AF=0.210264;AN=5008;NS=2504;DP=15611;EAS_AF=0.4058;AMR_AF=0.2248;AFR_AF=0.0696;EUR_AF=0.1988;SAS_AF=0.2004;AA=G|||;VT=SNP
3	136858593	rs55844250	C	T	100	PASS	AC=1057;AF=0.211062;AN=5008;NS=2504;DP=15681;EAS_AF=0.4058;AMR_AF=0.2248;AFR_AF=0.0696;EUR_AF=0.1988;SAS_AF=0.2045;AA=c|||;VT=SNP
3	136858609	rs55971688	T	C	100	PASS	AC=1053;AF=0.210264;AN=5008;NS=2504;DP=15673;EAS_AF=0.4058;AMR_AF=0.2248;AFR_AF=0.0696;EUR_AF=0.1988;SAS_AF=0.2004;AA=C|||;VT=SNP
3	136858654	rs55756671	T	C	100	PASS	AC=1056;AF=0.210863;AN=5008;NS=2504;DP=15297;EAS_AF=0.4058;AMR_AF=0.2248;AFR_AF=0.0696;EUR_AF=0.2008;SAS_AF=0.2014;AA=t|||;VT=SNP
3	136858718	rs58351965	A	G	100	PASS	AC=1055;AF=0.210663;AN=5008;NS=2504;DP=15904;EAS_AF=0.4058;AMR_AF=0.2248;AFR_AF=0.0696;EUR_AF=0.2008;SAS_AF=0.2004;AA=G|||;VT=SNP
3	136858901	rs13063732	C	A	100	PASS	AC=3694;AF=0.73762;AN=5008;NS=2504;DP=17411;EAS_AF=0.6667;AMR_AF=0.6902;AFR_AF=0.9138;EUR_AF=0.6909;SAS_AF=0.6544;AA=A|||;VT=SNP
3	136858916	rs79361469	T	C	100	PASS	AC=515;AF=0.102835;AN=5008;NS=2504;DP=17801;EAS_AF=0.255;AMR_AF=0.1455;AFR_AF=0.0295;EUR_AF=0.0358;SAS_AF=0.0838;AA=T|||;VT=SNP
3	136859074	rs13063916	A	T	100	PASS	AC=2644;AF=0.527955;AN=5008;NS=2504;DP=18257;EAS_AF=0.5784;AMR_AF=0.5202;AFR_AF=0.5356;EUR_AF=0.4622;SAS_AF=0.5389;AA=T|||;VT=SNP
3	136859082	rs13064358	G	A	100	PASS	AC=1589;AF=0.317292;AN=5008;NS=2504;DP=18144;EAS_AF=0.1726;AMR_AF=0.2954;AFR_AF=0.466;EUR_AF=0.2614;SAS_AF=0.3384;AA=G|||;VT=SNP
3	136862354	rs73216987	A	T	100	PASS	AC=1054;AF=0.210463;AN=5008;NS=2504;DP=13720;EAS_AF=0.4058;AMR_AF=0.2248;AFR_AF=0.0696;EUR_AF=0.2008;SAS_AF=0.1994;AA=a|||;VT=SNP
3	136862392	rs73216988	G	T	100	PASS	AC=1054;AF=0.210463;AN=5008;NS=2504;DP=14779;EAS_AF=0.4058;AMR_AF=0.2248;AFR_AF=0.0696;EUR_AF=0.2008;SAS_AF=0.1994;AA=t|||;VT=SNP
3	136862758	rs75038431	T	G	100	PASS	AC=243;AF=0.0485224;AN=5008;NS=2504;DP=18144;EAS_AF=0.1458;AMR_AF=0.0101;AFR_AF=0.0227;EUR_AF=0.0239;SAS_AF=0.0358;AA=T|||;VT=SNP
3	136862806	rs7624425	T	C	100	PASS	AC=1054;AF=0.210463;AN=5008;NS=2504;DP=17967;EAS_AF=0.4058;AMR_AF=0.2248;AFR_AF=0.0696;EUR_AF=0.2008;SAS_AF=0.1994;AA=T|||;VT=SNP
3	136862820	rs13083219	A	C	100	PASS	AC=1594;AF=0.318291;AN=5008;NS=2504;DP=17991;EAS_AF=0.1736;AMR_AF=0.2983;AFR_AF=0.466;EUR_AF=0.2634;SAS_AF=0.3384;AA=A|||;VT=SNP
3	136862867	rs7612877	C	T	100	PASS	AC=1054;AF=0.210463;AN=5008;NS=2504;DP=17676;EAS_AF=0.4058;AMR_AF=0.2248;AFR_AF=0.0696;EUR_AF=0.2008;SAS_AF=0.1994;AA=T|||;VT=SNP
3	136862919	rs7634815	A	G	100	PASS	AC=1054;AF=0.210463;AN=5008;NS=2504;DP=17557;EAS_AF=0.4058;AMR_AF=0.2248;AFR_AF=0.0696;EUR_AF=0.2008;SAS_AF=0.1994;AA=A|||;VT=SNP
3	136863079	rs7624691	T	C	100	PASS	AC=2725;AF=0.544129;AN=5008;NS=2504;DP=17182;EAS_AF=0.5784;AMR_AF=0.5274;AFR_AF=0.59;EUR_AF=0.4652;SAS_AF=0.5399;AA=t|||;VT=SNP
3	136863233	rs73216990	C	A	100	PASS	AC=1054;AF=0.210463;AN=5008;NS=2504;DP=15985;EAS_AF=0.4058;AMR_AF=0.2248;AFR_AF=0.0696;EUR_AF=0.2008;SAS_AF=0.1994;AA=A|||;VT=SNP
3	136863300	rs73216991	A	G	100	PASS	AC=1054;AF=0.210463;AN=5008;NS=2504;DP=15886;EAS_AF=0.4058;AMR_AF=0.2248;AFR_AF=0.0696;EUR_AF=0.2008;SAS_AF=0.1994;AA=A|||;VT=SNP
3	136863588	rs62410478	T	C	100	PASS	AC=1147;AF=0.229034;AN=5008;NS=2504;DP=14301;EAS_AF=0.4058;AMR_AF=0.2291;AFR_AF=0.1377;EUR_AF=0.2008;SAS_AF=0.1994;AA=T|||;VT=SNP
3	136863699	rs73216993	C	T	100	PASS	AC=1147;AF=0.229034;AN=5008;NS=2504;DP=15683;EAS_AF=0.4058;AMR_AF=0.2291;AFR_AF=0.1377;EUR_AF=0.2008;SAS_AF=0.1994;AA=C|||;VT=SNP
3	136863864	rs62410479	C	A	100	PASS	AC=1147;AF=0.229034;AN=5008;NS=2504;DP=17281;EAS_AF=0.4058;AMR_AF=0.2291;AFR_AF=0.1377;EUR_AF=0.2008;SAS_AF=0.1994;AA=C|||;VT=SNP
3	136863868	rs62410480	T	C	100	PASS	AC=1147;AF=0.229034;AN=5008;NS=2504;DP=17474;EAS_AF=0.4058;AMR_AF=0.2291;AFR_AF=0.1377;EUR_AF=0.2008;SAS_AF=0.1994;AA=C|||;VT=SNP
3	136864352	rs67426405	A	G	100	PASS	AC=2562;AF=0.511581;AN=5008;NS=2504;DP=17593;EAS_AF=0.2619;AMR_AF=0.4654;AFR_AF=0.7837;EUR_AF=0.4901;SAS_AF=0.456;AA=A|||;VT=SNP
3	136864502	rs57859055	G	A	100	PASS	AC=1148;AF=0.229233;AN=5008;NS=2504;DP=18638;EAS_AF=0.4058;AMR_AF=0.2305;AFR_AF=0.1377;EUR_AF=0.2008;SAS_AF=0.1994;AA=G|||;VT=SNP
3	136864550	rs57640393	A	G	100	PASS	AC=1147;AF=0.229034;AN=5008;NS=2504;DP=18722;EAS_AF=0.4058;AMR_AF=0.2291;AFR_AF=0.1377;EUR_AF=0.2008;SAS_AF=0.1994;AA=A|||;VT=SNP
3	136864838	rs1440698	A	G	100	PASS	AC=853;AF=0.170327;AN=5008;NS=2504;DP=18743;EAS_AF=0.0883;AMR_AF=0.1643;AFR_AF=0.2337;EUR_AF=0.2266;SAS_AF=0.1155;AA=A|||;VT=SNP
3	136864903	rs16844526	A	G	100	PASS	AC=1147;AF=0.229034;AN=5008;NS=2504;DP=19220;EAS_AF=0.4058;AMR_AF=0.2291;AFR_AF=0.1377;EUR_AF=0.2008;SAS_AF=0.1994;AA=A|||;VT=SNP
3	136865434	rs13068632	A	T	100	PASS	AC=967;AF=0.193091;AN=5008;NS=2504;DP=15413;EAS_AF=0.1726;AMR_AF=0.2565;AFR_AF=0.0204;EUR_AF=0.2565;SAS_AF=0.3374;AA=A|||;VT=SNP
3	136865757	rs12486951	G	C	100	PASS	AC=1147;AF=0.229034;AN=5008;NS=2504;DP=18884;EAS_AF=0.4058;AMR_AF=0.2291;AFR_AF=0.1377;EUR_AF=0.2008;SAS_AF=0.1994;AA=C|||;VT=SNP
3	136865846	rs12487636	G	A	100	PASS	AC=1147;AF=0.229034;AN=5008;NS=2504;DP=19401;EAS_AF=0.4058;AMR_AF=0.2291;AFR_AF=0.1377;EUR_AF=0.2008;SAS_AF=0.1994;AA=A|||;VT=SNP
3	136865890	rs12494008	A	G	100	PASS	AC=1053;AF=0.210264;AN=5008;NS=2504;DP=20462;EAS_AF=0.4058;AMR_AF=0.2248;AFR_AF=0.0688;EUR_AF=0.2008;SAS_AF=0.1994;AA=A|||;VT=SNP
3	136866009	rs12487676	G	A	100	PASS	AC=1147;AF=0.229034;AN=5008;NS=2504;DP=19845;EAS_AF=0.4058;AMR_AF=0.2291;AFR_AF=0.1377;EUR_AF=0.2008;SAS_AF=0.1994;AA=G|||;VT=SNP
3	136866190	rs12487686	C	T	100	PASS	AC=1147;AF=0.229034;AN=5008;NS=2504;DP=20917;EAS_AF=0.4058;AMR_AF=0.2291;AFR_AF=0.1377;EUR_AF=0.2008;SAS_AF=0.1994;AA=C|||;VT=SNP
3	136866191	rs10935224	A	G	100	PASS	AC=1147;AF=0.229034;AN=5008;NS=2504;DP=20917;EAS_AF=0.4058;AMR_AF=0.2291;AFR_AF=0.1377;EUR_AF=0.2008;SAS_AF=0.1994;AA=a|||;VT=SNP
3	136866257	rs10935225	A	T	100	PASS	AC=1147;AF=0.229034;AN=5008;NS=2504;DP=20602;EAS_AF=0.4058;AMR_AF=0.2291;AFR_AF=0.1377;EUR_AF=0.2008;SAS_AF=0.1994;AA=T|||;VT=SNP
3	136866272	rs11917260	G	A	100	PASS	AC=1617;AF=0.322883;AN=5008;NS=2504;DP=19639;EAS_AF=0.1736;AMR_AF=0.2939;AFR_AF=0.4856;EUR_AF=0.2624;SAS_AF=0.3395;AA=G|||;VT=SNP
3	136866624	rs62410483	G	A	100	PASS	AC=1142;AF=0.228035;AN=5008;NS=2504;DP=20419;EAS_AF=0.3998;AMR_AF=0.2291;AFR_AF=0.1377;EUR_AF=0.2008;SAS_AF=0.2004;AA=A|||;VT=SNP
3	136866634	rs12631068	C	T	100	PASS	AC=1053;AF=0.210264;AN=5008;NS=2504;DP=20268;EAS_AF=0.4058;AMR_AF=0.2248;AFR_AF=0.0688;EUR_AF=0.2008;SAS_AF=0.1994;AA=C|||;VT=SNP
3	136866669	rs16844544	A	G	100	PASS	AC=1147;AF=0.229034;AN=5008;NS=2504;DP=19843;EAS_AF=0.4058;AMR_AF=0.2291;AFR_AF=0.1377;EUR_AF=0.2008;SAS_AF=0.1994;AA=A|||;VT=SNP
3	136866730	rs11708831	G	A	100	PASS	AC=950;AF=0.189696;AN=5008;NS=2504;DP=20104;EAS_AF=0.0923;AMR_AF=0.1772;AFR_AF=0.298;EUR_AF=0.2266;SAS_AF=0.1145;AA=G|||;VT=SNP
3	136866845	rs62410484	A	G	100	PASS	AC=1147;AF=0.229034;AN=5008;NS=2504;DP=19342;EAS_AF=0.4058;AMR_AF=0.2291;AFR_AF=0.1377;EUR_AF=0.2008;SAS_AF=0.1994;AA=a|||;VT=SNP
3	136866897	rs16844548	T	C	100	PASS	AC=1147;AF=0.229034;AN=5008;NS=2504;DP=20461;EAS_AF=0.4058;AMR_AF=0.2291;AFR_AF=0.1377;EUR_AF=0.2008;SAS_AF=0.1994;AA=C|||;VT=SNP
3	136867036	rs62410485	C	T	100	PASS	AC=1147;AF=0.229034;AN=5008;NS=2504;DP=18496;EAS_AF=0.4058;AMR_AF=0.2291;AFR_AF=0.1377;EUR_AF=0.2008;SAS_AF=0.1994;AA=T|||;VT=SNP
3	136867167	rs62410486	A	T	100	PASS	AC=1147;AF=0.229034;AN=5008;NS=2504;DP=18561;EAS_AF=0.4058;AMR_AF=0.2291;AFR_AF=0.1377;EUR_AF=0.2008;SAS_AF=0.1994;AA=A|||;VT=SNP
3	136867313	rs7647718	A	G	100	PASS	AC=943;AF=0.188299;AN=5008;NS=2504;DP=20214;EAS_AF=0.0883;AMR_AF=0.1686;AFR_AF=0.2988;EUR_AF=0.2266;SAS_AF=0.1166;AA=A|||;VT=SNP
3	136867549	rs10513032	A	T	100	PASS	AC=1147;AF=0.229034;AN=5008;NS=2504;DP=20851;EAS_AF=0.4058;AMR_AF=0.2291;AFR_AF=0.1377;EUR_AF=0.2008;SAS_AF=0.1994;AA=A|||;VT=SNP
3	136867742	rs10935226	C	T	100	PASS	AC=1053;AF=0.210264;AN=5008;NS=2504;DP=21731;EAS_AF=0.4058;AMR_AF=0.2248;AFR_AF=0.0688;EUR_AF=0.2008;SAS_AF=0.1994;AA=C|||;VT=SNP
3	136867782	rs10513031	T	C	100	PASS	AC=1147;AF=0.229034;AN=5008;NS=2504;DP=21438;EAS_AF=0.4058;AMR_AF=0.2291;AFR_AF=0.1377;EUR_AF=0.2008;SAS_AF=0.1994;AA=C|||;VT=SNP
3	136867888	rs73217000	G	T	100	PASS	AC=827;AF=0.165136;AN=5008;NS=2504;DP=17958;EAS_AF=0.0883;AMR_AF=0.1643;AFR_AF=0.2156;EUR_AF=0.2266;SAS_AF=0.1135;AA=G|||;VT=SNP
3	136867989	rs55953903	C	T	100	PASS	AC=547;AF=0.109225;AN=5008;NS=2504;DP=20917;EAS_AF=0.1508;AMR_AF=0.0778;AFR_AF=0.0393;EUR_AF=0.172;SAS_AF=0.1186;AA=C|||;VT=SNP
3	136868177	rs12637795	A	G	100	PASS	AC=1147;AF=0.229034;AN=5008;NS=2504;DP=18476;EAS_AF=0.4058;AMR_AF=0.2291;AFR_AF=0.1377;EUR_AF=0.2008;SAS_AF=0.1994;AA=a|||;VT=SNP
3	136868229	rs9833382	C	G	100	PASS	AC=1656;AF=0.330671;AN=5008;NS=2504;DP=18122;EAS_AF=0.1736;AMR_AF=0.2968;AFR_AF=0.4856;EUR_AF=0.2624;SAS_AF=0.3773;AA=C|||;VT=SNP
3	136868563	rs12635419	T	C	100	PASS	AC=1147;AF=0.229034;AN=5008;NS=2504;DP=14779;EAS_AF=0.4058;AMR_AF=0.2291;AFR_AF=0.1377;EUR_AF=0.2008;SAS_AF=0.1994;AA=C|||;VT=SNP
3	136868600	rs12489623	G	A	100	PASS	AC=1147;AF=0.229034;AN=5008;NS=2504;DP=15189;EAS_AF=0.4058;AMR_AF=0.2291;AFR_AF=0.1377;EUR_AF=0.2008;SAS_AF=0.1994;AA=A|||;VT=SNP
3	136868820	rs12489637	C	T	100	PASS	AC=1147;AF=0.229034;AN=5008;NS=2504;DP=14658;EAS_AF=0.4058;AMR_AF=0.2291;AFR_AF=0.1377;EUR_AF=0.2008;SAS_AF=0.1994;AA=C|||;VT=SNP
3	136869141	rs9858593	T	C	100	PASS	AC=3775;AF=0.753794;AN=5008;NS=2504;DP=18044;EAS_AF=0.6677;AMR_AF=0.6945;AFR_AF=0.9433;EUR_AF=0.6918;SAS_AF=0.6922;AA=C|||;VT=SNP
3	136869484	rs1899207	G	A	100	PASS	AC=828;AF=0.165335;AN=5008;NS=2504;DP=19474;EAS_AF=0.0893;AMR_AF=0.1643;AFR_AF=0.2156;EUR_AF=0.2266;SAS_AF=0.1135;AA=G|||;VT=SNP
3	136869603	rs55943218	G	A	100	PASS	AC=642;AF=0.128195;AN=5008;NS=2504;DP=20275;EAS_AF=0.1508;AMR_AF=0.0821;AFR_AF=0.1089;EUR_AF=0.172;SAS_AF=0.1186;AA=A|||;VT=SNP
3	136870234	rs62410489	C	T	100	PASS	AC=642;AF=0.128195;AN=5008;NS=2504;DP=19115;EAS_AF=0.1508;AMR_AF=0.0821;AFR_AF=0.1089;EUR_AF=0.172;SAS_AF=0.1186;AA=C|||;VT=SNP
3	136870267	rs4678294	G	T	100	PASS	AC=3770;AF=0.752796;AN=5008;NS=2504;DP=18477;EAS_AF=0.6677;AMR_AF=0.6916;AFR_AF=0.9433;EUR_AF=0.6909;SAS_AF=0.6902;AA=T|||;VT=SNP
3	136870285	rs11720901	A	C	100	PASS	AC=938;AF=0.1873;AN=5008;NS=2504;DP=18121;EAS_AF=0.0883;AMR_AF=0.1686;AFR_AF=0.2973;EUR_AF=0.2266;SAS_AF=0.1135;AA=A|||;VT=SNP
3	136870598	rs62410490	A	G	100	PASS	AC=1147;AF=0.229034;AN=5008;NS=2504;DP=19535;EAS_AF=0.4058;AMR_AF=0.2291;AFR_AF=0.1377;EUR_AF=0.2008;SAS_AF=0.1994;AA=G|||;VT=SNP
3	136870620	rs62410491	G	A	100	PASS	AC=1147;AF=0.229034;AN=5008;NS=2504;DP=19147;EAS_AF=0.4058;AMR_AF=0.2291;AFR_AF=0.1377;EUR_AF=0.2008;SAS_AF=0.1994;AA=A|||;VT=SNP
3	136870759	rs73219004	T	C	100	PASS	AC=1147;AF=0.229034;AN=5008;NS=2504;DP=16964;EAS_AF=0.4058;AMR_AF=0.2291;AFR_AF=0.1377;EUR_AF=0.2008;SAS_AF=0.1994;AA=t|||;VT=SNP
3	136870835	rs73219006	T	A	100	PASS	AC=1147;AF=0.229034;AN=5008;NS=2504;DP=15017;EAS_AF=0.4058;AMR_AF=0.2291;AFR_AF=0.1377;EUR_AF=0.2008;SAS_AF=0.1994;AA=T|||;VT=SNP
3	136871027	rs150754743	A	T	100	PASS	AC=1147;AF=0.229034;AN=5008;NS=2504;DP=13904;EAS_AF=0.4058;AMR_AF=0.2291;AFR_AF=0.1377;EUR_AF=0.2008;SAS_AF=0.1994;AA=A|||;VT=SNP
3	136871225	rs149470741	C	T	100	PASS	AC=1147;AF=0.229034;AN=5008;NS=2504;DP=14361;EAS_AF=0.4058;AMR_AF=0.2291;AFR_AF=0.1377;EUR_AF=0.2008;SAS_AF=0.1994;AA=C|||;VT=SNP
3	136871241	rs56230972	T	C	100	PASS	AC=1148;AF=0.229233;AN=5008;NS=2504;DP=14396;EAS_AF=0.4067;AMR_AF=0.2291;AFR_AF=0.1377;EUR_AF=0.2008;SAS_AF=0.1994;AA=T|||;VT=SNP
3	136871897	rs16844557	C	G	100	PASS	AC=1147;AF=0.229034;AN=5008;NS=2504;DP=20354;EAS_AF=0.4058;AMR_AF=0.2291;AFR_AF=0.1377;EUR_AF=0.2008;SAS_AF=0.1994;AA=C|||;VT=SNP
3	136871949	rs35716370	T	C	100	PASS	AC=1146;AF=0.228834;AN=5008;NS=2504;DP=3143;EAS_AF=0.4058;AMR_AF=0.2291;AFR_AF=0.1369;EUR_AF=0.2008;SAS_AF=0.1994;AA=T|||;VT=SNP
3	136872030	rs35036213	G	A	100	PASS	AC=1147;AF=0.229034;AN=5008;NS=2504;DP=17723;EAS_AF=0.4058;AMR_AF=0.2291;AFR_AF=0.1377;EUR_AF=0.2008;SAS_AF=0.1994;AA=G|||;VT=SNP
3	136872040	rs58784361	C	A	100	PASS	AC=1147;AF=0.229034;AN=5008;NS=2504;DP=18606;EAS_AF=0.4058;AMR_AF=0.2291;AFR_AF=0.1377;EUR_AF=0.2008;SAS_AF=0.1994;AA=C|||;VT=SNP
3	136872078	rs60743604	A	G	100	PASS	AC=1147;AF=0.229034;AN=5008;NS=2504;DP=18135;EAS_AF=0.4058;AMR_AF=0.2291;AFR_AF=0.1377;EUR_AF=0.2008;SAS_AF=0.1994;AA=A|||;VT=SNP
3	136872869	rs35800092	C	T	100	PASS	AC=1144;AF=0.228435;AN=5008;NS=2504;DP=16673;EAS_AF=0.4048;AMR_AF=0.2291;AFR_AF=0.1377;EUR_AF=0.1998;SAS_AF=0.1984;AA=C|||;VT=SNP
3	136872925	rs12494014	G	A	100	PASS	AC=1049;AF=0.209465;AN=5008;NS=2504;DP=18176;EAS_AF=0.4038;AMR_AF=0.2248;AFR_AF=0.0688;EUR_AF=0.1998;SAS_AF=0.1984;AA=G|||;VT=SNP
3	136872933	rs12487502	A	G	100	PASS	AC=1143;AF=0.228235;AN=5008;NS=2504;DP=18164;EAS_AF=0.4038;AMR_AF=0.2291;AFR_AF=0.1377;EUR_AF=0.1998;SAS_AF=0.1984;AA=A|||;VT=SNP
3	136873867	rs12485379	T	C	100	PASS	AC=505;AF=0.100839;AN=5008;NS=2504;DP=16789;EAS_AF=0.254;AMR_AF=0.147;AFR_AF=0.0295;EUR_AF=0.0288;SAS_AF=0.0808;AA=T|||;VT=SNP
3	136873890	rs12494928	G	A	100	PASS	AC=1147;AF=0.229034;AN=5008;NS=2504;DP=17696;EAS_AF=0.4058;AMR_AF=0.2291;AFR_AF=0.1377;EUR_AF=0.2008;SAS_AF=0.1994;AA=G|||;VT=SNP
3	136873907	rs12485382	T	G	100	PASS	AC=1147;AF=0.229034;AN=5008;NS=2504;DP=17812;EAS_AF=0.4058;AMR_AF=0.2291;AFR_AF=0.1377;EUR_AF=0.2008;SAS_AF=0.1994;AA=G|||;VT=SNP
3	136874157	rs16844561	T	C	100	PASS	AC=1148;AF=0.229233;AN=5008;NS=2504;DP=15954;EAS_AF=0.4058;AMR_AF=0.2291;AFR_AF=0.1377;EUR_AF=0.2008;SAS_AF=0.2004;AA=C|||;VT=SNP
3	136874210	rs55686457	G	A	100	PASS	AC=1147;AF=0.229034;AN=5008;NS=2504;DP=17834;EAS_AF=0.4058;AMR_AF=0.2291;AFR_AF=0.1377;EUR_AF=0.2008;SAS_AF=0.1994;AA=A|||;VT=SNP
3	136874444	rs34731330	A	C	100	PASS	AC=1147;AF=0.229034;AN=5008;NS=2504;DP=14111;EAS_AF=0.4058;AMR_AF=0.2291;AFR_AF=0.1377;EUR_AF=0.2008;SAS_AF=0.1994;AA=C|||;VT=SNP
3	136874482	rs34989106	C	T	100	PASS	AC=1147;AF=0.229034;AN=5008;NS=2504;DP=14160;EAS_AF=0.4058;AMR_AF=0.2291;AFR_AF=0.1377;EUR_AF=0.2008;SAS_AF=0.1994;AA=T|||;VT=SNP
3	136874532	rs150514121	T	C	100	PASS	AC=1146;AF=0.228834;AN=5008;NS=2504;DP=15438;EAS_AF=0.4058;AMR_AF=0.2291;AFR_AF=0.1369;EUR_AF=0.2008;SAS_AF=0.1994;AA=t|||;VT=SNP
3	136874533	rs138463608	G	A	100	PASS	AC=1146;AF=0.228834;AN=5008;NS=2504;DP=15408;EAS_AF=0.4058;AMR_AF=0.2291;AFR_AF=0.1369;EUR_AF=0.2008;SAS_AF=0.1994;AA=G|||;VT=SNP
3	136874642	rs35192343	A	G	100	PASS	AC=1147;AF=0.229034;AN=5008;NS=2504;DP=16141;EAS_AF=0.4058;AMR_AF=0.2291;AFR_AF=0.1377;EUR_AF=0.2008;SAS_AF=0.1994;AA=A|||;VT=SNP
3	136874758	rs6764011	A	G	100	PASS	AC=1147;AF=0.229034;AN=5008;NS=2504;DP=16463;EAS_AF=0.4058;AMR_AF=0.2291;AFR_AF=0.1377;EUR_AF=0.2008;SAS_AF=0.1994;AA=G|||;VT=SNP
3	136874831	rs34937500	C	T	100	PASS	AC=1054;AF=0.210463;AN=5008;NS=2504;DP=16715;EAS_AF=0.4067;AMR_AF=0.2248;AFR_AF=0.0688;EUR_AF=0.2008;SAS_AF=0.1994;AA=C|||;VT=SNP
3	136874879	rs2053438	A	G	100	PASS	AC=3832;AF=0.765176;AN=5008;NS=2504;DP=17624;EAS_AF=0.6687;AMR_AF=0.6974;AFR_AF=0.9826;EUR_AF=0.6918;SAS_AF=0.6943;AA=a|||;VT=SNP
3	136875009	rs6788840	C	T	100	PASS	AC=1147;AF=0.229034;AN=5008;NS=2504;DP=18500;EAS_AF=0.4067;AMR_AF=0.2291;AFR_AF=0.1369;EUR_AF=0.2008;SAS_AF=0.1994;AA=C|||;VT=SNP
3	136875280	rs1899206	A	T	100	PASS	AC=507;AF=0.101238;AN=5008;NS=2504;DP=15281;EAS_AF=0.256;AMR_AF=0.147;AFR_AF=0.0295;EUR_AF=0.0288;SAS_AF=0.0808;AA=A|||;VT=SNP
3	136875691	rs1440697	A	G	100	PASS	AC=3795;AF=0.757788;AN=5008;NS=2504;DP=12756;EAS_AF=0.6687;AMR_AF=0.6945;AFR_AF=0.9561;EUR_AF=0.6918;SAS_AF=0.6943;AA=G|||;VT=SNP
3	136875706	rs73219012	A	T	100	PASS	AC=1149;AF=0.229433;AN=5008;NS=2504;DP=12923;EAS_AF=0.4067;AMR_AF=0.2291;AFR_AF=0.1377;EUR_AF=0.2018;SAS_AF=0.1994;AA=A|||;VT=SNP
3	136875707	rs73219013	C	G	100	PASS	AC=1149;AF=0.229433;AN=5008;NS=2504;DP=12981;EAS_AF=0.4067;AMR_AF=0.2291;AFR_AF=0.1377;EUR_AF=0.2018;SAS_AF=0.1994;AA=C|||;VT=SNP
3	136875818	rs73219016	G	T	100	PASS	AC=280;AF=0.0559105;AN=5008;NS=2504;DP=14254;EAS_AF=0.003;AMR_AF=0.0648;AFR_AF=0.0091;EUR_AF=0.1402;SAS_AF=0.0808;AA=G|||;VT=SNP
3	136876685	rs12485611	A	T	100	PASS	AC=1148;AF=0.229233;AN=5008;NS=2504;DP=19606;EAS_AF=0.4067;AMR_AF=0.2291;AFR_AF=0.1377;EUR_AF=0.2008;SAS_AF=0.1994;AA=T|||;VT=SNP
3	136876819	rs12492170	G	A	100	PASS	AC=1148;AF=0.229233;AN=5008;NS=2504;DP=20132;EAS_AF=0.4067;AMR_AF=0.2291;AFR_AF=0.1377;EUR_AF=0.2008;SAS_AF=0.1994;AA=G|||;VT=SNP
3	136876849	rs1371907	G	A	100	PASS	AC=3813;AF=0.761382;AN=5008;NS=2504;DP=20260;EAS_AF=0.6687;AMR_AF=0.6931;AFR_AF=0.9735;EUR_AF=0.6909;SAS_AF=0.6912;AA=A|||;VT=SNP
3	136877283	rs12486422	A	C	100	PASS	AC=1148;AF=0.229233;AN=5008;NS=2504;DP=16617;EAS_AF=0.4067;AMR_AF=0.2291;AFR_AF=0.1377;EUR_AF=0.2008;SAS_AF=0.1994;AA=C|||;VT=SNP
3	136877493	rs10513030	T	A	100	PASS	AC=549;AF=0.109625;AN=5008;NS=2504;DP=16838;EAS_AF=0.1508;AMR_AF=0.0778;AFR_AF=0.0393;EUR_AF=0.172;SAS_AF=0.1207;AA=T|||;VT=SNP
3	136877854	rs12497087	T	C	100	PASS	AC=1148;AF=0.229233;AN=5008;NS=2504;DP=19720;EAS_AF=0.4067;AMR_AF=0.2291;AFR_AF=0.1377;EUR_AF=0.2008;SAS_AF=0.1994;AA=C|||;VT=SNP
3	136877919	rs12493687	C	G	100	PASS	AC=1148;AF=0.229233;AN=5008;NS=2504;DP=19214;EAS_AF=0.4067;AMR_AF=0.2291;AFR_AF=0.1377;EUR_AF=0.2008;SAS_AF=0.1994;AA=C|||;VT=SNP
3	136878025	rs12493758	G	A	100	PASS	AC=1148;AF=0.229233;AN=5008;NS=2504;DP=20586;EAS_AF=0.4067;AMR_AF=0.2291;AFR_AF=0.1377;EUR_AF=0.2008;SAS_AF=0.1994;AA=A|||;VT=SNP
3	136878252	rs7643428	C	A	100	PASS	AC=2600;AF=0.519169;AN=5008;NS=2504;DP=20626;EAS_AF=0.2629;AMR_AF=0.464;AFR_AF=0.7859;EUR_AF=0.4901;SAS_AF=0.4918;AA=C|||;VT=SNP
3	136878395	rs67666416	T	G	100	PASS	AC=936;AF=0.186901;AN=5008;NS=2504;DP=20737;EAS_AF=0.0883;AMR_AF=0.1657;AFR_AF=0.298;EUR_AF=0.2256;SAS_AF=0.1135;AA=T|||;VT=SNP
3	136878490	rs10935227	A	G	100	PASS	AC=1155;AF=0.230631;AN=5008;NS=2504;DP=20285;EAS_AF=0.4067;AMR_AF=0.232;AFR_AF=0.1377;EUR_AF=0.2048;SAS_AF=0.2004;AA=G|||;VT=SNP
3	136878841	rs10935228	A	G	100	PASS	AC=1161;AF=0.231829;AN=5008;NS=2504;DP=19337;EAS_AF=0.4127;AMR_AF=0.232;AFR_AF=0.1377;EUR_AF=0.2048;SAS_AF=0.2004;AA=A|||;VT=SNP
3	136879020	rs10935229	G	C	100	PASS	AC=1073;AF=0.214257;AN=5008;NS=2504;DP=20851;EAS_AF=0.4097;AMR_AF=0.2248;AFR_AF=0.0794;EUR_AF=0.2028;SAS_AF=0.1994;AA=C|||;VT=SNP
3	136879120	rs77976651	G	A	100	PASS	AC=505;AF=0.100839;AN=5008;NS=2504;DP=20684;EAS_AF=0.255;AMR_AF=0.1455;AFR_AF=0.0303;EUR_AF=0.0288;SAS_AF=0.0798;AA=G|||;VT=SNP
3	136879243	rs16844587	A	T	100	PASS	AC=600;AF=0.119808;AN=5008;NS=2504;DP=22671;EAS_AF=0.254;AMR_AF=0.1513;AFR_AF=0.0983;EUR_AF=0.0288;SAS_AF=0.0818;AA=A|||;VT=SNP
3	136879461	rs80249335	G	A	100	PASS	AC=575;AF=0.114816;AN=5008;NS=2504;DP=18687;EAS_AF=0.1825;AMR_AF=0.147;AFR_AF=0.1445;EUR_AF=0.0268;SAS_AF=0.0726;AA=G|||;VT=SNP
3	136879530	rs7626849	A	G	100	PASS	AC=1495;AF=0.298522;AN=5008;NS=2504;DP=19486;EAS_AF=0.1915;AMR_AF=0.2478;AFR_AF=0.3646;EUR_AF=0.4125;SAS_AF=0.2382;AA=A|||;VT=SNP
3	136880600	rs6439690	T	C	100	PASS	AC=3919;AF=0.782548;AN=5008;NS=2504;DP=17618;EAS_AF=0.6815;AMR_AF=0.7104;AFR_AF=0.9607;EUR_AF=0.7058;SAS_AF=0.7761;AA=N|||;VT=SNP
3	136881175	rs58447831	C	T	100	PASS	AC=1392;AF=0.277955;AN=5008;NS=2504;DP=17800;EAS_AF=0.249;AMR_AF=0.232;AFR_AF=0.2413;EUR_AF=0.4115;SAS_AF=0.2526;AA=C|||;VT=SNP
3	136881627	rs2196958	T	G	100	PASS	AC=3878;AF=0.774361;AN=5008;NS=2504;DP=18085;EAS_AF=0.6607;AMR_AF=0.7061;AFR_AF=0.9501;EUR_AF=0.7087;SAS_AF=0.7699;AA=G|||;VT=SNP
3	136882119	rs9289530	C	A	100	PASS	AC=3875;AF=0.773762;AN=5008;NS=2504;DP=18643;EAS_AF=0.6597;AMR_AF=0.7046;AFR_AF=0.9607;EUR_AF=0.6998;SAS_AF=0.7638;AA=A|||;VT=SNP
3	136882336	rs75088643	C	T	100	PASS	AC=608;AF=0.121406;AN=5008;NS=2504;DP=19311;EAS_AF=0.254;AMR_AF=0.1513;AFR_AF=0.1006;EUR_AF=0.0318;SAS_AF=0.0838;AA=C|||;VT=SNP
3	136882822	rs1371906	G	A	100	PASS	AC=3155;AF=0.629992;AN=5008;NS=2504;DP=21430;EAS_AF=0.4038;AMR_AF=0.5461;AFR_AF=0.7784;EUR_AF=0.668;SAS_AF=0.683;AA=G|||;VT=SNP
3	136884558	rs11707198	G	A	100	PASS	AC=1238;AF=0.247204;AN=5008;NS=2504;DP=17383;EAS_AF=0.3462;AMR_AF=0.2507;AFR_AF=0.2557;EUR_AF=0.1849;SAS_AF=0.1953;AA=G|||;VT=SNP
3	136884673	rs6768820	T	C	100	PASS	AC=1822;AF=0.363818;AN=5008;NS=2504;DP=18302;EAS_AF=0.1756;AMR_AF=0.3573;AFR_AF=0.4629;EUR_AF=0.3479;SAS_AF=0.4448;AA=t|||;VT=SNP
3	136885813	rs9830729	A	C	100	PASS	AC=3093;AF=0.617612;AN=5008;NS=2504;DP=14879;EAS_AF=0.5238;AMR_AF=0.611;AFR_AF=0.739;EUR_AF=0.5328;SAS_AF=0.6421;AA=A|||;VT=SNP
3	136885894	rs62410518	G	A	100	PASS	AC=559;AF=0.111621;AN=5008;NS=2504;DP=13962;EAS_AF=0.1171;AMR_AF=0.0778;AFR_AF=0.0862;EUR_AF=0.164;SAS_AF=0.1104;AA=G|||;VT=SNP
3	136886152	rs9872887	C	T	100	PASS	AC=3088;AF=0.616613;AN=5008;NS=2504;DP=13793;EAS_AF=0.5198;AMR_AF=0.6095;AFR_AF=0.739;EUR_AF=0.5328;SAS_AF=0.6421;AA=C|||;VT=SNP
3	136890896	rs962224	G	A	100	PASS	AC=3078;AF=0.614617;AN=5008;NS=2504;DP=20817;EAS_AF=0.5198;AMR_AF=0.6081;AFR_AF=0.733;EUR_AF=0.5318;SAS_AF=0.6421;AA=G|||;VT=SNP
3	136892064	rs62410521	G	A	100	PASS	AC=569;AF=0.113618;AN=5008;NS=2504;DP=15839;EAS_AF=0.1171;AMR_AF=0.0778;AFR_AF=0.0923;EUR_AF=0.166;SAS_AF=0.1104;AA=G|||;VT=SNP
3	136892298	rs9867244	A	G	100	PASS	AC=1741;AF=0.347644;AN=5008;NS=2504;DP=17466;EAS_AF=0.1756;AMR_AF=0.3602;AFR_AF=0.4115;EUR_AF=0.332;SAS_AF=0.4458;AA=A|||;VT=SNP
3	136892581	rs967950	G	A	100	PASS	AC=3835;AF=0.765775;AN=5008;NS=2504;DP=17667;EAS_AF=0.6379;AMR_AF=0.6974;AFR_AF=0.9599;EUR_AF=0.6978;SAS_AF=0.7536;AA=A|||;VT=SNP
3	136892728	rs967949	A	G	100	PASS	AC=3835;AF=0.765775;AN=5008;NS=2504;DP=16389;EAS_AF=0.6379;AMR_AF=0.6974;AFR_AF=0.9599;EUR_AF=0.6978;SAS_AF=0.7536;AA=G|||;VT=SNP
3	136893356	rs10935230	C	T	100	PASS	AC=1246;AF=0.248802;AN=5008;NS=2504;DP=16612;EAS_AF=0.3462;AMR_AF=0.2464;AFR_AF=0.2511;EUR_AF=0.1998;SAS_AF=0.1973;AA=C|||;VT=SNP
3	136894133	rs9839965	C	T	100	PASS	AC=3112;AF=0.621406;AN=5008;NS=2504;DP=21460;EAS_AF=0.5198;AMR_AF=0.6095;AFR_AF=0.7678;EUR_AF=0.5278;SAS_AF=0.6329;AA=T|||;VT=SNP
3	136895504	rs13068766	C	T	100	PASS	AC=1197;AF=0.239018;AN=5008;NS=2504;DP=13502;EAS_AF=0.1746;AMR_AF=0.33;AFR_AF=0.0242;EUR_AF=0.326;SAS_AF=0.4417;AA=C|||;VT=SNP
3	136896390	rs62410523	A	G	100	PASS	AC=571;AF=0.114018;AN=5008;NS=2504;DP=16559;EAS_AF=0.1171;AMR_AF=0.0778;AFR_AF=0.0953;EUR_AF=0.165;SAS_AF=0.1094;AA=A|||;VT=SNP
3	136896814	rs62410524	C	T	100	PASS	AC=524;AF=0.104633;AN=5008;NS=2504;DP=15489;EAS_AF=0.1171;AMR_AF=0.0778;AFR_AF=0.0598;EUR_AF=0.165;SAS_AF=0.1094;AA=T|||;VT=SNP
3	136897156	rs62410525	G	A	100	PASS	AC=524;AF=0.104633;AN=5008;NS=2504;DP=17512;EAS_AF=0.1171;AMR_AF=0.0778;AFR_AF=0.0598;EUR_AF=0.165;SAS_AF=0.1094;AA=G|||;VT=SNP
```
