## Supplementary material for "Characterization of shared and ancestry-specific signals driving complex traits using multi-ancestry fine-mapping": mesusieoutput

```
                 eur          afr      eur_afr
   [1,] 0.0004486005 0.0002183118 1.232877e-04
   [2,] 0.0002499269 0.0003719518 9.735641e-05
   [3,] 0.0003240496 0.0002977070 8.182817e-05
   [4,] 0.0002491777 0.0003884006 1.044196e-04
   [5,] 0.0008653589 0.0002545263 1.783190e-04
   [6,] 0.0002968183 0.0008811358 1.562843e-04
   [7,] 0.0002517522 0.0003740228 7.359176e-05
   [8,] 0.0026110052 0.0002894577 4.673393e-04
   [9,] 0.0002785622 0.0003221885 9.666512e-05
  [10,] 0.0012497339 0.0002646158 2.975355e-04
  [11,] 0.0005002024 0.0003734540 3.775235e-04
  [12,] 0.0002488928 0.0003801599 1.014250e-04
  [13,] 0.0002970002 0.0009829974 1.690400e-04
  [14,] 0.0007155399 0.0002716486 1.313221e-04
  [15,] 0.0002617266 0.0003397853 6.994547e-05
  [16,] 0.0008440438 0.0002632011 2.084232e-04
  [17,] 0.0003179145 0.0002996226 1.087428e-04
  [18,] 0.0002533884 0.0002996737 6.778693e-05
  [19,] 0.0002894314 0.0003224942 9.923428e-05
  [20,] 0.0003081797 0.0024156560 2.955446e-04
  [21,] 0.0002488453 0.0004696884 1.123451e-04
  [22,] 0.0002896965 0.0003230265 9.864459e-05
  [23,] 0.0002591392 0.0003631388 7.296227e-05
  [24,] 0.0003782731 0.0002613645 1.581124e-04
  [25,] 0.0002894298 0.0003224641 1.006037e-04
  [26,] 0.0010030048 0.0002978773 5.927824e-04
  [27,] 0.0023881208 0.0002987407 3.282604e-04
  [28,] 0.0002894022 0.0003228160 1.008258e-04
  [29,] 0.0003850787 0.0002981400 9.478690e-05
  [30,] 0.0002891900 0.0003042901 9.539412e-05
  [31,] 0.0002496256 0.0003619373 9.472599e-05
  [32,] 0.0002963398 0.0003547038 8.610354e-05
  [33,] 0.0025142242 0.0002578599 4.779428e-04
  [34,] 0.0002819228 0.0002949375 7.944205e-05
  [35,] 0.0003070246 0.0004478746 1.618542e-04
  [36,] 0.0002893230 0.0003001996 9.654726e-05
  [37,] 0.0002634580 0.0002791193 6.382259e-05
  [38,] 0.0009337756 0.0002741971 1.601131e-04
  [39,] 0.0006926937 0.0002485553 3.030480e-04
  [40,] 0.0005169650 0.0002295948 1.874508e-04
  [41,] 0.0002545548 0.0002800994 6.548576e-05
  [42,] 0.0026117732 0.0002803752 3.986626e-04
  [43,] 0.0003067259 0.0009173735 1.508198e-04
  [44,] 0.0002499015 0.0003751791 9.059382e-05
  [45,] 0.0002541560 0.0002557366 6.298093e-05
  [46,] 0.0003056822 0.0006905065 2.418572e-04
  [47,] 0.0003266247 0.0002826352 8.272151e-05
  [48,] 0.0003056508 0.0005531691 1.930837e-04
  [49,] 0.0003186670 0.0002919787 8.166992e-05
  [50,] 0.0002991747 0.0008909314 1.545674e-04
  [51,] 0.0002494459 0.0003827848 9.525974e-05
  [52,] 0.0002570844 0.0002757997 6.442717e-05
  [53,] 0.0003436980 0.0002359749 1.072252e-04
  [54,] 0.0002893661 0.0003022934 9.406830e-05
  [55,] 0.0002487288 0.0003938569 1.013119e-04
  [56,] 0.0003072578 0.0005094934 1.863580e-04
  [57,] 0.0002506082 0.0004802915 1.029701e-04
  [58,] 0.0003215501 0.0002863741 8.227008e-05
  [59,] 0.0005870557 0.0002778947 2.697543e-04
  [60,] 0.0002496494 0.0003699620 9.582212e-05
  [61,] 0.0002705481 0.0002972358 6.456061e-05
  [62,] 0.0002579234 0.0002972764 6.655553e-05
  [63,] 0.0002499626 0.0004740490 1.040891e-04
  [64,] 0.0004596708 0.0002590639 1.926169e-04
  [65,] 0.0017671202 0.0002786044 3.537950e-04
  [66,] 0.0003226692 0.0002955311 8.197101e-05
  [67,] 0.0002572819 0.0003289369 7.000058e-05
  [68,] 0.0002516335 0.0003966420 9.139802e-05
  [69,] 0.0003093502 0.0004130170 1.558362e-04
  [70,] 0.0016359277 0.0002936872 5.954414e-04
  [71,] 0.0003051646 0.0006451528 2.188173e-04
  [72,] 0.0005385689 0.0002434920 2.250958e-04
  [73,] 0.0002485855 0.0003371114 8.772906e-05
  [74,] 0.0003083166 0.0004236355 1.569185e-04
  [75,] 0.0002486081 0.0003385144 8.838924e-05
  [76,] 0.0007217337 0.0002690365 2.961708e-04
  [77,] 0.0003021892 0.0002980907 9.656137e-05
  [78,] 0.0003059330 0.0006542594 2.326565e-04
  [79,] 0.0009321306 0.0002559500 3.553780e-04
  [80,] 0.0002494504 0.0003974031 9.710481e-05
  [81,] 0.0002485902 0.0003513385 9.063076e-05
  [82,] 0.0005087987 0.0002543287 2.321207e-04
  [83,] 0.0002495435 0.0004019465 1.016286e-04
  [84,] 0.0005005179 0.0002396717 2.035607e-04
  [85,] 0.0003259079 0.0002856226 8.265330e-05
  [86,] 0.0003270012 0.0002857490 8.270692e-05
  [87,] 0.0002583154 0.0002788168 6.457914e-05
  [88,] 0.0003063026 0.0005630489 2.004630e-04
  [89,] 0.0003867132 0.0002434163 1.624459e-04
  [90,] 0.0002558172 0.0002751633 6.462699e-05
  [91,] 0.0003203999 0.0003031286 8.177308e-05
  [92,] 0.0002494829 0.0003681544 9.321579e-05
  [93,] 0.0002905246 0.0002979915 9.426777e-05
  [94,] 0.0003079627 0.0003966605 1.452024e-04
  [95,] 0.0002787936 0.0003188023 9.679345e-05
  [96,] 0.0003074111 0.0004639588 1.696553e-04
  [97,] 0.0002498693 0.0003642233 9.066110e-05
  [98,] 0.0008557456 0.0002998981 1.568840e-04
  [99,] 0.0002856323 0.0003257934 9.852663e-05
 [100,] 0.0003272900 0.0002445615 9.912586e-05
 [101,] 0.0002498396 0.0004009298 9.448555e-05
 [102,] 0.0002525072 0.0003192808 7.039980e-05
 [103,] 0.0019721370 0.0002595202 5.105314e-04
 [104,] 0.0019651872 0.0002582259 5.471836e-04
 [105,] 0.0003183074 0.0002883256 8.158025e-05
 [106,] 0.0003207692 0.0002995256 8.188240e-05
 [107,] 0.0002672748 0.0002469378 8.606516e-05
 [108,] 0.0002509366 0.0004028327 9.245469e-05
 [109,] 0.0002532785 0.0002687846 6.444487e-05
 [110,] 0.0002891543 0.0003201658 9.952245e-05
 [111,] 0.0003121690 0.0002836998 8.216407e-05
 [112,] 0.0007400124 0.0002406118 2.901355e-04
 [113,] 0.0002536994 0.0003057464 6.855106e-05
 [114,] 0.0005812125 0.0002218631 1.756093e-04
 [115,] 0.0002894585 0.0003181312 1.004743e-04
 [116,] 0.0020405641 0.0002834576 3.907419e-04
 [117,] 0.0018501818 0.0002882523 3.431217e-04
 [118,] 0.0002534743 0.0002566635 6.317063e-05
 [119,] 0.0003201948 0.0002798561 8.275142e-05
 [120,] 0.0002811707 0.0002933787 6.343435e-05
 [121,] 0.0002805860 0.0003262760 1.010347e-04
 [122,] 0.0003186280 0.0006566294 1.108523e-04
 [123,] 0.0002497035 0.0003679373 9.301925e-05
 [124,] 0.0002856788 0.0003287954 9.900703e-05
 [125,] 0.0003037447 0.0010030757 1.626682e-04
 [126,] 0.0007747540 0.0002463258 3.311880e-04
 [127,] 0.0006888397 0.0002761473 3.028768e-04
 [128,] 0.0002505972 0.0003032275 6.923041e-05
 [129,] 0.0008636993 0.0002805602 3.731602e-04
 [130,] 0.0002490153 0.0003832180 9.340954e-05
 [131,] 0.0002827104 0.0002874643 8.860640e-05
 [132,] 0.0002499572 0.0002938721 6.811807e-05
 [133,] 0.0007434295 0.0002714674 3.843748e-04
 [134,] 0.0020907646 0.0002678145 4.696642e-04
 [135,] 0.0003207075 0.0003075649 9.480436e-05
 [136,] 0.0003246367 0.0002453994 8.769219e-05
 [137,] 0.0002492678 0.0004742663 1.082465e-04
 [138,] 0.0002488919 0.0004832120 1.123244e-04
 [139,] 0.0002506650 0.0004040533 9.356360e-05
 [140,] 0.0002787511 0.0003163094 9.298195e-05
 [141,] 0.0003150353 0.0002932263 8.166091e-05
 [142,] 0.0002803647 0.0003169395 9.712910e-05
 [143,] 0.0026365858 0.0002656123 6.059409e-04
 [144,] 0.0002517077 0.0003656185 8.708704e-05
 [145,] 0.0002491070 0.0004748787 1.084536e-04
 [146,] 0.0022264707 0.0002962131 8.782494e-04
 [147,] 0.0004441637 0.0002464150 1.642742e-04
 [148,] 0.0003225004 0.0002741668 8.443602e-05
 [149,] 0.0003281340 0.0002895219 9.041447e-05
 [150,] 0.0003265226 0.0002754160 8.445940e-05
 [151,] 0.0002503285 0.0003021982 6.918278e-05
 [152,] 0.0007534850 0.0002737284 3.991088e-04
 [153,] 0.0008782632 0.0002369617 3.321725e-04
 [154,] 0.0002494409 0.0003798340 9.594150e-05
 [155,] 0.0003054308 0.0011916579 1.818827e-04
 [156,] 0.0002518719 0.0003370840 7.274042e-05
 [157,] 0.0007158185 0.0002688345 3.653452e-04
 [158,] 0.0008121880 0.0002692882 4.164714e-04
 [159,] 0.0002500696 0.0003623474 8.980529e-05
 [160,] 0.0002495592 0.0003850361 7.944266e-05
 [161,] 0.0003043267 0.0003022764 1.062693e-04
 [162,] 0.0014847210 0.0002635648 3.608263e-04
 [163,] 0.0002501486 0.0004167978 9.572207e-05
 [164,] 0.0003096321 0.0011003472 1.661732e-04
 [165,] 0.0018469405 0.0002879423 3.431645e-04
 [166,] 0.0034925316 0.0002077924 7.285742e-04
 [167,] 0.0002755615 0.0003684911 8.001936e-05
 [168,] 0.0003032412 0.0002944507 9.647375e-05
 [169,] 0.0019078751 0.0002819078 3.705488e-04
 [170,] 0.0002406073 0.0003500132 9.583688e-05
 [171,] 0.0002992858 0.0002982753 9.490776e-05
 [172,] 0.0008211049 0.0003049110 3.170084e-04
 [173,] 0.0003081786 0.0005800693 2.182837e-04
 [174,] 0.0002901196 0.0004121966 7.837704e-05
 [175,] 0.0002486842 0.0002857925 6.753663e-05
 [176,] 0.0002409737 0.0003938039 1.057567e-04
 [177,] 0.0004026537 0.0002993138 1.279689e-04
 [178,] 0.0002415966 0.0004391500 1.182083e-04
 [179,] 0.0003085706 0.0005079040 1.913976e-04
 [180,] 0.0003232099 0.0002792241 8.337869e-05
 [181,] 0.0002968189 0.0003479492 8.600412e-05
 [182,] 0.0025121715 0.0002635806 5.933878e-04
 [183,] 0.0002406623 0.0003738488 1.005367e-04
 [184,] 0.0046679557 0.0002725713 2.000849e-03
 [185,] 0.0002937395 0.0003614642 7.492144e-05
 [186,] 0.0002793365 0.0003191313 9.829361e-05
 [187,] 0.0018900295 0.0002885305 3.487664e-04
 [188,] 0.0002417378 0.0003834548 1.069540e-04
 [189,] 0.0003266064 0.0002653679 8.209389e-05
 [190,] 0.0002495277 0.0004282282 9.864566e-05
 [191,] 0.0003241073 0.0002762882 8.405410e-05
 [192,] 0.0002501513 0.0003709895 9.080879e-05
 [193,] 0.0003248687 0.0002760201 8.420633e-05
 [194,] 0.0003052609 0.0007042651 2.405762e-04
 [195,] 0.0062612258 0.0002552586 2.842494e-03
 [196,] 0.0002440183 0.0003192025 9.568424e-05
 [197,] 0.0060726658 0.0002657901 2.981090e-03
 [198,] 0.0018923326 0.0002687757 4.086958e-04
 [199,] 0.0003083311 0.0005118833 1.919192e-04
 [200,] 0.0003053439 0.0007493211 2.573826e-04
 [201,] 0.0003088965 0.0003522291 1.295642e-04
 [202,] 0.0002510855 0.0003940794 9.073394e-05
 [203,] 0.0002535162 0.0003386456 7.225968e-05
 [204,] 0.0003045903 0.0010489517 1.663005e-04
 [205,] 0.0003069606 0.0010961837 1.686768e-04
 [206,] 0.0002503018 0.0003353444 7.289917e-05
 [207,] 0.0002510636 0.0004015592 9.180800e-05
 [208,] 0.0003077714 0.0011009373 1.682773e-04
 [209,] 0.0018291253 0.0002803908 3.581987e-04
 [210,] 0.0018451182 0.0002784916 3.672872e-04
 [211,] 0.0002407944 0.0003763393 1.012016e-04
 [212,] 0.0021003138 0.0002582961 5.701288e-04
 [213,] 0.0018193108 0.0002645005 4.301893e-04
 [214,] 0.0003219424 0.0002774550 8.359456e-05
 [215,] 0.0004258897 0.0002992826 1.338573e-04
 [216,] 0.0026139385 0.0002700560 5.101410e-04
 [217,] 0.0003199342 0.0002882345 8.193914e-05
 [218,] 0.0042239778 0.0003034061 2.486637e-03
 [219,] 0.0002407822 0.0004791441 1.227803e-04
 [220,] 0.0003027542 0.0003441022 7.708106e-05
 [221,] 0.0017143760 0.0002880965 3.199955e-04
 [222,] 0.0003142854 0.0002858608 8.187280e-05
 [223,] 0.0002543381 0.0003948006 7.811613e-05
 [224,] 0.0003052493 0.0007746150 2.641717e-04
 [225,] 0.0002405912 0.0004008175 1.055615e-04
 [226,] 0.0002408275 0.0004720978 1.216398e-04
 [227,] 0.0002408443 0.0003961600 1.058284e-04
 [228,] 0.0036276467 0.0002662353 1.828278e-03
 [229,] 0.0002517620 0.0003856086 8.961125e-05
 [230,] 0.0003039981 0.0010881710 1.714943e-04
 [231,] 0.0023422317 0.0002568636 6.678318e-04
 [232,] 0.0003170730 0.0002781319 8.277760e-05
 [233,] 0.0025061085 0.0002587989 6.468658e-04
 [234,] 0.0003183756 0.0002779873 8.323086e-05
 [235,] 0.0006624136 0.0002554026 3.064494e-04
 [236,] 0.0003211043 0.0002749218 8.406237e-05
 [237,] 0.0011418229 0.0002894737 5.948938e-04
 [238,] 0.0002424787 0.0002596912 6.639628e-05
 [239,] 0.0002493883 0.0003803365 9.224769e-05
 [240,] 0.0010443431 0.0002901325 1.977340e-04
 [241,] 0.0016020097 0.0002802153 3.178840e-04
 [242,] 0.0002570688 0.0003450233 7.174802e-05
 [243,] 0.0002497680 0.0003643171 9.103941e-05
 [244,] 0.0002489068 0.0004138804 9.877027e-05
 [245,] 0.0002894139 0.0003518874 7.629686e-05
 [246,] 0.0003246567 0.0002780139 8.373484e-05
 [247,] 0.0020010697 0.0002842354 3.778567e-04
 [248,] 0.0018600393 0.0002809070 3.627463e-04
 [249,] 0.0002941447 0.0002979603 9.452266e-05
 [250,] 0.0002893214 0.0003016481 9.502205e-05
 [251,] 0.0002906737 0.0003321729 7.974413e-05
 [252,] 0.0002412475 0.0003926778 1.065424e-04
 [253,] 0.0002781366 0.0003173847 9.455310e-05
 [254,] 0.0018334999 0.0002703534 3.987108e-04
 [255,] 0.0018675755 0.0002909816 3.389423e-04
 [256,] 0.0006941451 0.0003006031 2.809452e-04
 [257,] 0.0024243464 0.0002571131 6.021940e-04
 [258,] 0.0002521029 0.0003987773 1.016111e-04
 [259,] 0.0003201561 0.0002838971 8.233727e-05
 [260,] 0.0002488935 0.0004094388 9.836337e-05
 [261,] 0.0002927400 0.0003020607 1.272185e-04
 [262,] 0.0013875058 0.0003482056 2.007926e-04
 [263,] 0.0003054596 0.0007911062 2.741456e-04
 [264,] 0.0002372630 0.0003850745 1.042028e-04
 [265,] 0.0030645442 0.0002926793 1.077547e-03
 [266,] 0.0002720849 0.0003470344 7.887306e-05
 [267,] 0.0002372331 0.0004355516 1.129047e-04
 [268,] 0.0018421710 0.0002874905 3.416180e-04
 [269,] 0.0019881027 0.0002848028 3.753709e-04
 [270,] 0.0065455013 0.0002853073 3.375569e-03
 [271,] 0.0003084495 0.0005510247 2.080818e-04
 [272,] 0.0003053298 0.0007354899 2.524090e-04
 [273,] 0.0003053286 0.0007559598 2.594893e-04
 [274,] 0.0002869311 0.0014822201 1.994992e-04
 [275,] 0.0026247227 0.0002910017 9.174915e-04
 [276,] 0.0002859804 0.0003310221 7.973912e-05
 [277,] 0.0002404711 0.0003932769 1.049651e-04
 [278,] 0.0003182797 0.0002883242 8.190009e-05
 [279,] 0.0002383168 0.0005041944 1.333942e-04
 [280,] 0.0026690962 0.0002933483 9.609352e-04
 [281,] 0.0002907282 0.0003680750 7.688618e-05
 [282,] 0.0003012718 0.0003508182 7.654801e-05
 [283,] 0.0002467837 0.0005457642 1.632461e-04
 [284,] 0.0002872634 0.0006485426 1.253266e-04
 [285,] 0.0003236011 0.0002871216 8.221460e-05
 [286,] 0.0010265403 0.0003043111 1.782669e-04
 [287,] 0.0007314622 0.0003015137 2.953424e-04
 [288,] 0.0002377767 0.0007088126 1.690562e-04
 [289,] 0.0017915909 0.0002871811 3.355484e-04
 [290,] 0.0003241829 0.0002816253 8.304397e-05
 [291,] 0.0002925413 0.0003641593 7.655773e-05
 [292,] 0.0003542860 0.0002960196 9.106272e-05
 [293,] 0.0002965869 0.0003331930 7.994108e-05
 [294,] 0.0099645245 0.0002893747 5.850703e-03
 [295,] 0.0003025375 0.0003456852 7.709386e-05
 [296,] 0.0002402507 0.0004031032 1.145146e-04
 [297,] 0.0006063010 0.0003048588 2.331857e-04
 [298,] 0.0002945594 0.0009993366 3.654442e-04
 [299,] 0.0002923714 0.0011626733 3.999341e-04
 [300,] 0.0002925033 0.0011987166 4.131702e-04
 [301,] 0.0002894604 0.0017039912 2.149007e-04
 [302,] 0.0002912006 0.0002985943 9.230980e-05
 [303,] 0.0002868934 0.0018673225 2.484674e-04
 [304,] 0.0002955846 0.0003543316 7.683032e-05
 [305,] 0.0003003073 0.0003497963 7.656242e-05
 [306,] 0.0002425153 0.0006907132 1.879528e-04
 [307,] 0.0016499997 0.0002986363 2.872586e-04
 [308,] 0.0023452285 0.0003003347 9.908456e-04
 [309,] 0.0002968465 0.0003033971 9.874292e-05
 [310,] 0.0023860630 0.0002962985 9.427371e-04
 [311,] 0.0002860232 0.0003282195 7.596250e-05
 [312,] 0.0002933039 0.0003006070 7.553995e-05
 [313,] 0.0002936767 0.0003033079 7.548096e-05
 [314,] 0.0002826374 0.0012623896 1.945593e-04
 [315,] 0.0002868207 0.0019546630 2.573170e-04
 [316,] 0.0002767263 0.0002877397 7.558416e-05
 [317,] 0.0002914277 0.0003222880 7.562268e-05
 [318,] 0.0002963986 0.0003204837 7.558124e-05
 [319,] 0.0002884097 0.0003383676 7.572426e-05
 [320,] 0.0020452125 0.0003029813 3.402974e-04
 [321,] 0.0002881879 0.0003808535 7.777113e-05
 [322,] 0.0002405447 0.0005745625 1.548216e-04
 [323,] 0.0002940550 0.0009331537 3.373732e-04
 [324,] 0.0018321105 0.0002927777 3.291662e-04
 [325,] 0.0095840920 0.0003180323 6.856247e-03
 [326,] 0.0002419041 0.0002507875 6.961064e-05
 [327,] 0.0002915938 0.0002962898 7.560150e-05
 [328,] 0.0002866097 0.0003507523 7.451014e-05
 [329,] 0.0022670464 0.0002942871 8.856723e-04
 [330,] 0.0002966509 0.0003007603 7.545039e-05
 [331,] 0.0002947604 0.0002990750 7.558005e-05
 [332,] 0.0063706157 0.0002992824 3.331208e-03
 [333,] 0.0082442827 0.0002677908 4.475172e-03
 [334,] 0.0002917806 0.0003232699 9.827125e-05
 [335,] 0.0003329351 0.0002803345 9.338541e-05
 [336,] 0.0004632732 0.0002723035 2.453465e-04
 [337,] 0.0003001905 0.0003084801 7.587141e-05
 [338,] 0.0002981802 0.0003079781 7.582637e-05
 [339,] 0.0003337668 0.0005171565 3.548742e-04
 [340,] 0.0002731929 0.0004496244 1.919599e-04
 [341,] 0.0003204423 0.0004247611 2.853168e-04
 [342,] 0.0003328250 0.0002832238 8.967706e-05
 [343,] 0.0002882134 0.0004829476 2.811022e-04
 [344,] 0.0002872260 0.0004787541 2.735129e-04
 [345,] 0.0093200489 0.0002493459 4.261216e-03
 [346,] 0.0002937813 0.0003088597 7.571504e-05
 [347,] 0.0002970649 0.0003133631 7.572050e-05
 [348,] 0.0088405784 0.0002553599 4.344537e-03
 [349,] 0.0002839980 0.0003840352 2.094020e-04
 [350,] 0.0013570443 0.0002352407 5.556488e-04
 [351,] 0.0002789917 0.0003963724 1.945955e-04
 [352,] 0.0002807370 0.0004025626 2.046881e-04
 [353,] 0.0002886826 0.0003825346 2.285282e-04
 [354,] 0.0002514550 0.0003630665 8.651825e-05
 [355,] 0.0002928605 0.0004000369 2.425321e-04
 [356,] 0.0002882726 0.0003916923 2.321093e-04
 [357,] 0.0013708238 0.0002331927 5.478695e-04
 [358,] 0.0002513129 0.0003523352 8.534697e-05
 [359,] 0.0002571244 0.0002286821 7.245894e-05
 [360,] 0.0002559066 0.0003461690 8.123409e-05
 [361,] 0.0018909209 0.0002295169 7.195196e-04
 [362,] 0.0018833913 0.0002319946 7.404171e-04
 [363,] 0.0018281750 0.0002394354 7.841695e-04
 [364,] 0.0020351208 0.0002309235 7.870565e-04
 [365,] 0.0020687082 0.0002300518 7.901388e-04
 [366,] 0.0020862476 0.0002384374 8.825564e-04
 [367,] 0.0002609877 0.0002323650 7.571315e-05
 [368,] 0.0020808977 0.0002291080 7.844544e-04
 [369,] 0.0015198806 0.0002369480 6.349037e-04
 [370,] 0.0019779131 0.0002322028 7.780614e-04
 [371,] 0.0019057326 0.0002334467 7.577538e-04
 [372,] 0.0018569069 0.0002354428 7.613166e-04
 [373,] 0.0002622339 0.0002291501 7.480088e-05
 [374,] 0.0002527676 0.0003598819 8.622342e-05
 [375,] 0.0002781874 0.0003161644 9.341387e-05
 [376,] 0.0002784571 0.0003170205 9.308124e-05
 [377,] 0.0003364885 0.0002852590 9.020742e-05
 [378,] 0.0019781286 0.0002270012 7.245722e-04
 [379,] 0.0003140185 0.0004510942 1.840224e-04
 [380,] 0.0021538020 0.0002288471 8.080860e-04
 [381,] 0.0020705975 0.0002361623 8.538934e-04
 [382,] 0.0016835216 0.0002456934 7.702771e-04
 [383,] 0.0019355212 0.0002279579 7.191066e-04
 [384,] 0.0002607644 0.0002296132 7.440858e-05
 [385,] 0.0022079880 0.0002341999 8.869354e-04
 [386,] 0.0021358748 0.0002288663 8.010200e-04
 [387,] 0.0002564873 0.0003617591 8.394585e-05
 [388,] 0.0019165831 0.0002347028 7.733232e-04
 [389,] 0.0021116929 0.0002374336 8.827730e-04
 [390,] 0.0002621516 0.0002304722 7.534431e-05
 [391,] 0.0017714482 0.0002347019 7.162047e-04
 [392,] 0.0002616646 0.0002373843 7.812701e-05
 [393,] 0.0016963817 0.0002365637 7.018982e-04
 [394,] 0.0002983085 0.0003037738 9.974055e-05
 [395,] 0.0019082298 0.0002306130 7.359950e-04
 [396,] 0.0002604219 0.0003812916 8.342145e-05
 [397,] 0.0016313765 0.0002539119 8.023681e-04
 [398,] 0.0014727913 0.0002328962 5.850963e-04
 [399,] 0.0021136664 0.0002266673 7.678600e-04
 [400,] 0.0019120535 0.0002374597 8.007203e-04
 [401,] 0.0018223765 0.0002422691 8.039589e-04
 [402,] 0.0018524184 0.0002295530 7.049046e-04
 [403,] 0.0015837354 0.0002365941 6.537698e-04
 [404,] 0.0018425240 0.0002359623 7.555969e-04
 [405,] 0.0021783115 0.0002376985 9.128643e-04
 [406,] 0.0022027831 0.0002370466 9.160475e-04
 [407,] 0.0020252203 0.0002378194 8.512501e-04
 [408,] 0.0021563366 0.0002314484 8.367597e-04
 [409,] 0.0016757546 0.0002348345 6.796176e-04
 [410,] 0.0020052609 0.0002391261 8.552610e-04
 [411,] 0.0018927408 0.0002293282 7.176842e-04
 [412,] 0.0019603314 0.0002314511 7.637713e-04
 [413,] 0.0016404046 0.0002364399 6.781937e-04
 [414,] 0.0017557759 0.0002314807 6.863270e-04
 [415,] 0.0020159956 0.0002314195 7.841886e-04
 [416,] 0.0003168768 0.0003077898 9.412071e-05
 [417,] 0.0003159849 0.0002833831 8.896514e-05
 [418,] 0.0022146820 0.0002488414 1.041017e-03
 [419,] 0.0020574043 0.0002286000 7.699845e-04
 [420,] 0.0017511553 0.0002355778 7.157884e-04
 [421,] 0.0002527330 0.0003666658 8.713410e-05
 [422,] 0.0016324024 0.0002430144 7.286826e-04
 [423,] 0.0002688558 0.0002819504 7.025166e-05
 [424,] 0.0017766346 0.0002293826 6.754950e-04
 [425,] 0.0019706799 0.0002263618 7.153286e-04
 [426,] 0.0017832186 0.0002475312 8.304112e-04
 [427,] 0.0020685131 0.0002334224 8.240827e-04
 [428,] 0.0002547168 0.0002698006 7.638719e-05
 [429,] 0.0018809728 0.0002498700 8.947167e-04
 [430,] 0.0003295400 0.0002902995 8.785920e-05
 [431,] 0.0019034278 0.0002658756 1.032823e-03
 [432,] 0.0014773921 0.0002361262 6.121966e-04
 [433,] 0.0017684919 0.0002402094 7.649477e-04
 [434,] 0.0016345898 0.0002489073 7.716704e-04
 [435,] 0.0018411504 0.0002333800 7.358877e-04
 [436,] 0.0018707224 0.0002350318 7.626672e-04
 [437,] 0.0017882484 0.0002407480 7.740783e-04
 [438,] 0.0019134886 0.0002404843 8.238113e-04
 [439,] 0.0002674436 0.0003117893 6.978982e-05
 [440,] 0.0002603783 0.0002373299 7.741868e-05
 [441,] 0.0017819591 0.0002598362 9.180761e-04
 [442,] 0.0017018424 0.0002435731 7.608577e-04
 [443,] 0.0018619554 0.0002322879 7.339659e-04
 [444,] 0.0018528154 0.0002426264 8.175410e-04
 [445,] 0.0007242944 0.0003101516 3.170123e-04
 [446,] 0.0018113447 0.0002335086 7.256031e-04
 [447,] 0.0018717110 0.0002416471 8.213772e-04
 [448,] 0.0016222381 0.0002454835 7.419299e-04
 [449,] 0.0018030226 0.0002411131 7.873290e-04
 [450,] 0.0019028446 0.0002345548 7.713223e-04
 [451,] 0.0003507119 0.0003601588 2.581053e-04
 [452,] 0.0018786997 0.0002360284 7.752427e-04
 [453,] 0.0022791074 0.0002477199 1.060106e-03
 [454,] 0.0021201985 0.0002367039 8.793356e-04
 [455,] 0.0024476874 0.0002326916 9.620176e-04
 [456,] 0.0019923836 0.0002401337 8.547001e-04
 [457,] 0.0024546811 0.0002412383 1.060921e-03
 [458,] 0.0020922158 0.0002489731 9.857378e-04
 [459,] 0.0024179827 0.0002368955 1.001070e-03
 [460,] 0.0021641286 0.0002510805 1.036882e-03
 [461,] 0.0025559454 0.0002341703 1.022437e-03
 [462,] 0.0003189920 0.0002940425 8.641162e-05
 [463,] 0.0003138210 0.0004675147 1.910437e-04
 [464,] 0.0026222279 0.0002363400 1.076335e-03
 [465,] 0.0003146889 0.0004760722 1.972321e-04
 [466,] 0.0025737965 0.0002523268 1.244736e-03
 [467,] 0.0021782978 0.0002467109 1.004143e-03
 [468,] 0.0002625567 0.0002654300 8.591185e-05
 [469,] 0.0025620742 0.0002353850 1.040348e-03
 [470,] 0.0024730851 0.0002353605 1.004889e-03
 [471,] 0.0024312957 0.0002400332 1.042915e-03
 [472,] 0.0027284590 0.0002346574 1.095967e-03
 [473,] 0.0024331066 0.0002421652 1.068398e-03
 [474,] 0.0008055832 0.0003084592 3.438232e-04
 [475,] 0.0023976418 0.0002392670 1.020284e-03
 [476,] 0.0028264695 0.0002447974 1.272012e-03
 [477,] 0.0026037646 0.0002347908 1.048724e-03
 [478,] 0.0024657391 0.0002451371 1.115589e-03
 [479,] 0.0019259836 0.0002429335 8.556006e-04
 [480,] 0.0027230567 0.0002368213 1.122503e-03
 [481,] 0.0002797026 0.0002689999 7.343702e-05
 [482,] 0.0002959826 0.0003102674 9.442455e-05
 [483,] 0.0024046660 0.0002363732 9.896417e-04
 [484,] 0.0025418753 0.0002354984 1.033693e-03
 [485,] 0.0038296867 0.0002359365 1.542639e-03
 [486,] 0.0002627770 0.0002378589 7.729010e-05
 [487,] 0.0023164325 0.0002328856 9.143034e-04
 [488,] 0.0022657761 0.0002333500 9.003101e-04
 [489,] 0.0003491160 0.0002921139 8.704657e-05
 [490,] 0.0023029536 0.0002410586 1.000464e-03
 [491,] 0.0003401733 0.0002905104 8.904723e-05
 [492,] 0.0016765300 0.0002193352 5.314660e-04
 [493,] 0.0019506318 0.0002448799 8.844613e-04
 [494,] 0.0009025557 0.0002657479 4.860675e-04
 [495,] 0.0013970503 0.0002679968 7.664072e-04
 [496,] 0.0003136441 0.0004961421 2.036322e-04
 [497,] 0.0002864538 0.0002736725 8.593839e-05
 [498,] 0.0009255191 0.0002731901 5.229764e-04
 [499,] 0.0007494030 0.0002815079 4.421776e-04
 [500,] 0.0008576424 0.0002602135 4.443870e-04
 [501,] 0.0008727758 0.0002632195 4.618698e-04
 [502,] 0.0008990571 0.0002833750 5.389352e-04
 [503,] 0.0008245460 0.0002698422 4.544868e-04
 [504,] 0.0002650292 0.0002834139 1.020928e-04
 [505,] 0.0002697156 0.0003298908 8.391785e-05
 [506,] 0.0002627972 0.0003591417 1.210477e-04
 [507,] 0.0003004057 0.0002714900 8.770900e-05
 [508,] 0.0002647252 0.0003223426 8.726041e-05
 [509,] 0.0002568826 0.0003773753 8.427835e-05
 [510,] 0.0018659576 0.0002360954 7.651433e-04
 [511,] 0.0021469165 0.0002316826 8.360997e-04
 [512,] 0.0002636881 0.0002740207 9.374545e-05
 [513,] 0.0003391391 0.0002810821 8.899597e-05
 [514,] 0.0023482757 0.0002340005 9.395046e-04
 [515,] 0.0020827542 0.0002279210 7.702270e-04
 [516,] 0.0023940474 0.0002336896 9.535442e-04
 [517,] 0.0020580947 0.0002396857 8.778992e-04
 [518,] 0.0022523816 0.0002331062 8.919872e-04
 [519,] 0.0021747703 0.0002390656 9.252760e-04
 [520,] 0.0020783824 0.0002414180 9.054868e-04
 [521,] 0.0021662124 0.0002414749 9.413962e-04
 [522,] 0.0022633722 0.0002339125 9.055486e-04
 [523,] 0.0002678202 0.0002709961 1.053710e-04
 [524,] 0.0024609047 0.0002393561 1.047436e-03
 [525,] 0.0023296855 0.0002482149 1.085882e-03
 [526,] 0.0003389369 0.0002820950 9.236125e-05
 [527,] 0.0022506460 0.0002343009 9.046022e-04
 [528,] 0.0002643400 0.0002434892 8.190435e-05
 [529,] 0.0024921519 0.0002304235 9.473079e-04
 [530,] 0.0025050306 0.0002360495 1.025734e-03
 [531,] 0.0022166237 0.0002335743 8.828670e-04
 [532,] 0.0021271633 0.0002455073 9.690584e-04
 [533,] 0.0024354436 0.0002422295 1.069960e-03
 [534,] 0.0025018382 0.0002339529 9.985870e-04
 [535,] 0.0002648541 0.0003280074 1.019038e-04
 [536,] 0.0022326765 0.0002386208 9.392908e-04
 [537,] 0.0003259371 0.0003077629 9.621895e-05
 [538,] 0.0002532850 0.0002568178 7.431059e-05
 [539,] 0.0003250443 0.0002867637 8.979754e-05
 [540,] 0.0023430884 0.0002359027 9.592551e-04
 [541,] 0.0024050294 0.0002326387 9.450491e-04
 [542,] 0.0003406676 0.0002921462 8.873423e-05
 [543,] 0.0022545317 0.0002508376 1.079472e-03
 [544,] 0.0021542267 0.0002482961 1.000742e-03
 [545,] 0.0026112303 0.0002468996 1.201691e-03
 [546,] 0.0002976981 0.0003019453 9.900535e-05
 [547,] 0.0022324797 0.0002451577 1.012591e-03
 [548,] 0.0023844904 0.0002354404 9.705517e-04
 [549,] 0.0003363833 0.0002834771 9.093292e-05
 [550,] 0.0026416289 0.0002375913 1.100217e-03
 [551,] 0.0003404822 0.0002882936 8.692637e-05
 [552,] 0.0027629908 0.0002373545 1.146098e-03
 [553,] 0.0027497841 0.0002358913 1.120936e-03
 [554,] 0.0003147786 0.0003019040 1.050931e-04
 [555,] 0.0261251425 0.0002295578 8.702874e-03
 [556,] 0.0006844460 0.0005344148 8.177094e-04
 [557,] 0.0005273454 0.0010446202 1.037000e-03
 [558,] 0.0003011140 0.0003042323 1.064034e-04
 [559,] 0.0074745030 0.0009049263 1.894235e-02
 [560,] 0.0007692954 0.0007365007 1.213436e-03
 [561,] 0.0007821885 0.0006948133 1.177764e-03
 [562,] 0.0008479980 0.0007075578 1.310886e-03
 [563,] 0.0008568093 0.0007071369 1.325568e-03
 [564,] 0.0003319593 0.0002795039 7.992745e-05
 [565,] 0.0015953887 0.0003053628 6.955522e-04
 [566,] 0.0007850843 0.0006170208 1.067478e-03
 [567,] 0.0002703492 0.0008679148 3.488784e-04
 [568,] 0.0008784155 0.0006871096 1.329993e-03
 [569,] 0.0009245400 0.0006294637 1.303931e-03
 [570,] 0.0007327262 0.0006391305 1.017072e-03
 [571,] 0.0003149229 0.0002811697 7.892786e-05
 [572,] 0.0007976216 0.0006506321 1.136753e-03
 [573,] 0.0002783362 0.0010258131 4.418086e-04
 [574,] 0.0003259101 0.0002803951 7.969951e-05
 [575,] 0.0007904189 0.0006605240 1.139905e-03
 [576,] 0.0007942557 0.0005578886 9.864562e-04
 [577,] 0.0007630611 0.0006504708 1.080946e-03
 [578,] 0.0007755124 0.0006467836 1.095633e-03
 [579,] 0.0002695189 0.0007753006 3.106754e-04
 [580,] 0.0002934770 0.0003050538 1.022039e-04
 [581,] 0.0008211790 0.0005777831 1.057127e-03
 [582,] 0.0008471671 0.0005429812 1.033549e-03
 [583,] 0.0002733434 0.0008445171 3.496774e-04
 [584,] 0.0008299250 0.0006031701 1.111798e-03
 [585,] 0.0009149875 0.0005564013 1.151540e-03
 [586,] 0.0002776806 0.0008928929 3.842640e-04
 [587,] 0.0006269046 0.0008161305 1.032349e-03
 [588,] 0.0008443298 0.0006676247 1.239411e-03
 [589,] 0.0002677938 0.0008371115 3.285520e-04
 [590,] 0.0002688606 0.0008325239 3.303598e-04
 [591,] 0.0003259778 0.0002688916 8.205941e-05
 [592,] 0.0008292756 0.0004970843 9.277350e-04
 [593,] 0.0002795064 0.0008528685 3.735884e-04
 [594,] 0.0006885824 0.0005382832 8.134730e-04
 [595,] 0.0007918036 0.0005407621 9.550230e-04
 [596,] 0.0007572187 0.0005821997 9.720017e-04
 [597,] 0.0008009944 0.0005412729 9.681492e-04
 [598,] 0.0008764713 0.0005516950 1.089177e-03
 [599,] 0.0002676229 0.0007861111 3.090296e-04
 [600,] 0.0002685867 0.0011765656 4.514887e-04
 [601,] 0.0003211677 0.0002621343 8.981171e-05
 [602,] 0.0008643216 0.0006569191 1.248335e-03
 [603,] 0.0007144222 0.0007287442 1.095867e-03
 [604,] 0.0008416826 0.0008191457 1.453981e-03
 [605,] 0.0002817170 0.0011984781 5.297726e-04
 [606,] 0.0003350090 0.0002900735 1.454632e-04
 [607,] 0.0002734987 0.0003004360 8.914404e-05
 [608,] 0.0003724415 0.0003850741 2.565994e-04
 [609,] 0.0004516245 0.0004396805 3.948968e-04
 [610,] 0.0003538164 0.0003491101 2.103629e-04
 [611,] 0.0003625711 0.0005058000 3.476582e-04
 [612,] 0.0003724453 0.0003904609 2.613349e-04
 [613,] 0.0003405459 0.0002640365 1.261022e-04
 [614,] 0.0003767073 0.0004221256 2.936056e-04
 [615,] 0.0003735326 0.0004015643 2.721225e-04
 [616,] 0.0003455183 0.0002522104 1.141378e-04
 [617,] 0.0003865023 0.0003813310 2.658800e-04
 [618,] 0.0003984453 0.0004865079 3.803695e-04
 [619,] 0.0004044894 0.0003559285 2.563375e-04
 [620,] 0.0004033511 0.0003490880 2.485442e-04
 [621,] 0.0003635699 0.0003355352 2.064136e-04
 [622,] 0.0003160474 0.0002655006 8.848278e-05
 [623,] 0.0002890803 0.0002174337 7.768511e-05
 [624,] 0.0002993410 0.0003087570 1.423851e-04
 [625,] 0.0003166736 0.0002966788 1.460179e-04
 [626,] 0.0003130792 0.0003331236 1.676740e-04
 [627,] 0.0003100671 0.0003230262 1.586063e-04
 [628,] 0.0003082302 0.0003111416 1.497503e-04
 [629,] 0.0003064662 0.0003178707 1.529790e-04
 [630,] 0.0003147648 0.0003174437 1.583882e-04
 [631,] 0.0003090733 0.0002641681 8.723360e-05
 [632,] 0.0003132581 0.0003062274 1.502116e-04
 [633,] 0.0003119331 0.0003056240 1.489349e-04
 [634,] 0.0003185121 0.0003139167 1.589237e-04
 [635,] 0.0003057731 0.0003023160 1.427601e-04
 [636,] 0.0003165397 0.0003146277 1.580335e-04
 [637,] 0.0003125396 0.0002903200 1.392315e-04
 [638,] 0.0004375616 0.0003016467 1.423622e-04
 [639,] 0.0003235606 0.0003256524 1.705597e-04
 [640,] 0.0003091449 0.0003147611 1.529364e-04
 [641,] 0.0003053904 0.0002914264 1.353691e-04
 [642,] 0.0003109092 0.0003831383 1.964465e-04
 [643,] 0.0003189831 0.0003269480 1.681102e-04
 [644,] 0.0003141806 0.0003213337 1.608042e-04
 [645,] 0.0003177884 0.0003280976 1.679900e-04
 [646,] 0.0003079667 0.0003237759 1.577937e-04
 [647,] 0.0003567105 0.0003961186 2.512568e-04
 [648,] 0.0003210605 0.0003084348 9.647636e-05
 [649,] 0.0003904890 0.0002990087 1.903628e-04
 [650,] 0.0004058837 0.0003203905 2.211611e-04
 [651,] 0.0002516595 0.0002897682 8.007269e-05
 [652,] 0.0003902781 0.0003103301 2.012876e-04
 [653,] 0.0003793229 0.0003271066 2.102346e-04
 [654,] 0.0003858261 0.0003216268 2.093894e-04
 [655,] 0.0003852228 0.0003272938 2.143948e-04
 [656,] 0.0003709504 0.0003190009 1.973447e-04
 [657,] 0.0003036014 0.0003078839 1.446458e-04
 [658,] 0.0003066812 0.0002559975 8.747707e-05
 [659,] 0.0003035489 0.0002903180 9.940478e-05
 [660,] 0.0003829982 0.0003149062 9.824151e-05
 [661,] 0.0004110794 0.0002709169 8.430895e-05
 [662,] 0.0002799330 0.0002236790 6.752993e-05
 [663,] 0.0002483334 0.0002562693 8.114422e-05
 [664,] 0.0002530344 0.0003704548 1.284915e-04
 [665,] 0.0003065350 0.0002949607 9.752616e-05
 [666,] 0.0002484576 0.0006863780 1.462527e-04
 [667,] 0.0003066638 0.0002949683 9.745843e-05
 [668,] 0.0002525391 0.0003790434 1.308194e-04
 [669,] 0.0002488592 0.0005975013 1.295547e-04
 [670,] 0.0002489464 0.0006134078 1.316678e-04
 [671,] 0.0003058313 0.0002945769 9.722040e-05
 [672,] 0.0002489451 0.0005701828 1.244626e-04
 [673,] 0.0002489018 0.0006073897 1.309444e-04
 [674,] 0.0002489382 0.0005751123 1.255910e-04
 [675,] 0.0002704942 0.0002785333 6.407145e-05
 [676,] 0.0002491191 0.0005543598 1.214931e-04
 [677,] 0.0002494596 0.0005438261 1.186080e-04
 [678,] 0.0002493762 0.0005502856 1.199189e-04
 [679,] 0.0002487453 0.0005529684 1.227825e-04
 [680,] 0.0002486476 0.0005647877 1.252061e-04
 [681,] 0.0003062048 0.0002949607 9.742224e-05
 [682,] 0.0002508423 0.0006079733 1.566273e-04
 [683,] 0.0002483713 0.0005500548 1.238556e-04
 [684,] 0.0002627774 0.0002901532 6.484554e-05
 [685,] 0.0002485192 0.0005591609 1.248412e-04
 [686,] 0.0002480328 0.0005507933 1.265139e-04
 [687,] 0.0011223920 0.0002604758 1.921382e-04
 [688,] 0.0002888331 0.0003033622 1.319517e-04
 [689,] 0.0002417332 0.0003460793 1.086647e-04
 [690,] 0.0002509105 0.0013378222 2.819620e-04
 [691,] 0.0002614013 0.0002425029 8.448970e-05
 [692,] 0.0003047645 0.0002874187 1.035773e-04
 [693,] 0.0002457270 0.0002940279 9.344251e-05
 [694,] 0.0002627859 0.0003122922 1.155769e-04
 [695,] 0.0003021271 0.0002959192 1.072179e-04
 [696,] 0.0002596312 0.0004557381 1.324932e-04
 [697,] 0.0003072592 0.0002857542 1.039793e-04
 [698,] 0.0002959165 0.0002418435 6.789727e-05
 [699,] 0.0003416088 0.0002504948 6.933695e-05
 [700,] 0.0002810563 0.0002736636 7.831868e-05
 [701,] 0.0002854674 0.0002322610 7.902689e-05
 [702,] 0.0003376859 0.0007404374 4.721450e-04
 [703,] 0.0002458390 0.0002846078 8.093459e-05
 [704,] 0.0002437148 0.0002631296 7.286096e-05
 [705,] 0.0002435686 0.0002634422 7.282354e-05
 [706,] 0.0002435572 0.0002630401 7.284464e-05
 [707,] 0.0002436575 0.0002633968 7.284500e-05
 [708,] 0.0002437683 0.0002632987 7.285067e-05
 [709,] 0.0002478438 0.0002699166 7.514418e-05
 [710,] 0.0002768541 0.0002775560 7.658634e-05
 [711,] 0.0002474561 0.0002698080 7.520191e-05
 [712,] 0.0002482355 0.0002703529 7.493281e-05
 [713,] 0.0002479537 0.0003025739 8.799695e-05
 [714,] 0.0002381403 0.0003516461 9.726854e-05
 [715,] 0.0002375427 0.0003474152 9.511813e-05
 [716,] 0.0003203554 0.0002352302 8.325374e-05
 [717,] 0.0002977732 0.0003320470 9.166667e-05
 [718,] 0.0002963867 0.0003318205 9.204658e-05
 [719,] 0.0002971168 0.0003303473 9.163721e-05
 [720,] 0.0002992565 0.0002609288 8.434770e-05
 [721,] 0.0002963685 0.0003323490 9.212544e-05
 [722,] 0.0003802119 0.0002535618 8.415696e-05
 [723,] 0.0002972492 0.0003300908 9.156654e-05
 [724,] 0.0002976141 0.0003301239 9.147304e-05
 [725,] 0.0002972090 0.0003303604 9.161003e-05
 [726,] 0.0002981669 0.0003012534 8.994296e-05
 [727,] 0.0002973776 0.0003303473 9.155939e-05
 [728,] 0.0002959644 0.0003281693 9.168728e-05
 [729,] 0.0002410166 0.0006683446 1.898071e-04
 [730,] 0.0002970772 0.0003281637 9.137422e-05
 [731,] 0.0002981927 0.0003368879 9.216449e-05
 [732,] 0.0002983126 0.0003369589 9.213492e-05
 [733,] 0.0002732767 0.0002840226 7.685728e-05
 [734,] 0.0002452447 0.0006229109 1.907095e-04
 [735,] 0.0002971320 0.0003295449 9.153411e-05
 [736,] 0.0002972064 0.0003307768 9.167209e-05
 [737,] 0.0002983268 0.0003315522 9.153711e-05
 [738,] 0.0003012765 0.0003319978 9.028638e-05
 [739,] 0.0002975346 0.0003284501 9.128543e-05
 [740,] 0.0002976046 0.0003270577 9.110126e-05
 [741,] 0.0003029294 0.0003340561 9.019293e-05
 [742,] 0.0002990045 0.0002610927 8.398574e-05
 [743,] 0.0002956881 0.0003282301 9.189321e-05
 [744,] 0.0002979480 0.0003330212 9.173409e-05
 [745,] 0.0002967746 0.0003288420 9.154688e-05
 [746,] 0.0002965868 0.0003303473 9.178969e-05
 [747,] 0.0002974204 0.0003280059 9.137620e-05
 [748,] 0.0002997226 0.0003232378 9.021991e-05
 [749,] 0.0002986183 0.0003246814 9.059686e-05
 [750,] 0.0002405470 0.0003253932 9.475131e-05
 [751,] 0.0002948842 0.0002491048 8.529643e-05
 [752,] 0.0002546644 0.0002605493 7.616779e-05
 [753,] 0.0003765673 0.0002366721 9.853967e-05
 [754,] 0.0002362667 0.0002171660 6.085137e-05
 [755,] 0.0002367264 0.0002189448 6.096019e-05
 [756,] 0.0003694970 0.0002354917 9.376138e-05
 [757,] 0.0002862375 0.0002667745 8.063635e-05
 [758,] 0.0003003908 0.0003089594 8.902246e-05
 [759,] 0.0002964931 0.0002441027 8.003709e-05
 [760,] 0.0002981238 0.0003183247 9.016008e-05
 [761,] 0.0002960968 0.0002799803 8.492798e-05
 [762,] 0.0002553006 0.0002128434 6.497474e-05
 [763,] 0.0002481519 0.0002128526 6.373500e-05
 [764,] 0.0002947688 0.0002444991 8.270203e-05
 [765,] 0.0002446864 0.0002131305 6.352070e-05
 [766,] 0.0002483634 0.0002132068 6.432461e-05
 [767,] 0.0002489059 0.0002130164 6.414757e-05
 [768,] 0.0002381590 0.0002236789 6.122463e-05
 [769,] 0.0003020521 0.0002437795 8.040171e-05
 [770,] 0.0002397932 0.0002247105 6.104069e-05
 [771,] 0.0003043650 0.0003099268 8.610992e-05
 [772,] 0.0002537458 0.0002592110 7.512475e-05
 [773,] 0.0003051503 0.0002896496 8.990395e-05
 [774,] 0.0002533801 0.0002957786 8.134866e-05
 [775,] 0.0002815174 0.0002657882 8.125117e-05
 [776,] 0.0002922782 0.0003175456 9.161080e-05
 [777,] 0.0002914874 0.0002782870 8.506949e-05
 [778,] 0.0002968748 0.0002320518 7.881005e-05
 [779,] 0.0003034064 0.0002888851 9.191178e-05
 [780,] 0.0002530957 0.0002960408 8.159101e-05
 [781,] 0.0002516336 0.0002164213 5.981473e-05
 [782,] 0.0002412672 0.0002184851 5.973463e-05
 [783,] 0.0003883054 0.0002744709 8.394260e-05
 [784,] 0.0002876099 0.0003109425 1.034687e-04
 [785,] 0.0003031670 0.0002908275 9.348504e-05
 [786,] 0.0002395707 0.0002134655 6.020383e-05
 [787,] 0.0002763352 0.0002549014 5.980214e-05
 [788,] 0.0002700676 0.0002594259 7.632855e-05
 [789,] 0.0002398227 0.0002179188 6.050036e-05
 [790,] 0.0002401956 0.0002139771 5.996644e-05
 [791,] 0.0002390648 0.0002282111 6.195133e-05
 [792,] 0.0002637621 0.0002139471 6.046366e-05
 [793,] 0.0002597130 0.0002122097 6.700712e-05
 [794,] 0.0003062108 0.0003030125 8.806425e-05
 [795,] 0.0003060281 0.0003033742 8.805914e-05
 [796,] 0.0002397289 0.0002129789 6.211493e-05
 [797,] 0.0002681119 0.0002581762 7.653611e-05
 [798,] 0.0002717817 0.0002159383 6.061156e-05
 [799,] 0.0003096423 0.0003112240 8.747389e-05
 [800,] 0.0003068847 0.0002490222 8.256336e-05
 [801,] 0.0002650719 0.0002090509 6.292541e-05
 [802,] 0.0002646039 0.0002088633 6.309472e-05
 [803,] 0.0002548866 0.0002577706 7.533339e-05
 [804,] 0.0002682824 0.0002094906 6.426230e-05
 [805,] 0.0002704833 0.0002189949 6.004276e-05
 [806,] 0.0002692369 0.0002186365 6.003210e-05
 [807,] 0.0003067548 0.0002906406 9.182814e-05
 [808,] 0.0002859025 0.0002135810 7.308669e-05
 [809,] 0.0002532186 0.0003003416 8.286467e-05
 [810,] 0.0002894995 0.0002194619 6.091551e-05
 [811,] 0.0002656684 0.0002659809 8.066167e-05
 [812,] 0.0003017150 0.0002935827 9.118605e-05
 [813,] 0.0002623503 0.0002217237 6.916247e-05
 [814,] 0.0004315695 0.0002367362 1.099745e-04
 [815,] 0.0002369802 0.0002139989 6.188810e-05
 [816,] 0.0002683435 0.0003177327 9.971131e-05
 [817,] 0.0002680203 0.0002209786 6.980699e-05
 [818,] 0.0002864230 0.0003000066 8.905387e-05
 [819,] 0.0002718770 0.0002901691 9.115988e-05
 [820,] 0.0002678033 0.0003515081 1.095933e-04
 [821,] 0.0002780609 0.0003415503 9.918027e-05
 [822,] 0.0002616085 0.0002228466 6.944362e-05
 [823,] 0.0002377798 0.0002242285 6.181757e-05
 [824,] 0.0002971260 0.0002761173 1.173185e-04
 [825,] 0.0002367202 0.0002270153 6.276580e-05
 [826,] 0.0002904012 0.0002570433 1.043037e-04
 [827,] 0.0002705442 0.0002322643 7.094856e-05
 [828,] 0.0002693584 0.0003954724 1.271702e-04
 [829,] 0.0002709793 0.0003656154 1.204452e-04
 [830,] 0.0002362504 0.0002212129 6.202472e-05
 [831,] 0.0002783200 0.0002323333 7.160616e-05
 [832,] 0.0002683973 0.0004091046 1.295189e-04
 [833,] 0.0002773584 0.0003374799 9.764896e-05
 [834,] 0.0002715177 0.0002884795 9.014360e-05
 [835,] 0.0002724703 0.0002907970 9.175151e-05
 [836,] 0.0002700880 0.0002886413 8.932227e-05
 [837,] 0.0002810285 0.0002767064 1.102142e-04
 [838,] 0.0002686030 0.0002824182 8.659997e-05
 [839,] 0.0002743792 0.0003025549 1.203153e-04
 [840,] 0.0002687039 0.0004008927 1.274519e-04
 [841,] 0.0003299402 0.0002858422 1.024982e-04
 [842,] 0.0003541796 0.0002748669 1.362279e-04
 [843,] 0.0002616757 0.0003102936 6.939305e-05
 [844,] 0.0002729231 0.0002883008 9.088107e-05
 [845,] 0.0002845424 0.0002927725 9.066197e-05
 [846,] 0.0002399204 0.0002084065 6.031503e-05
 [847,] 0.0002697455 0.0002766271 8.285561e-05
 [848,] 0.0002846411 0.0002826484 8.827161e-05
 [849,] 0.0002919957 0.0002361005 9.255561e-05
 [850,] 0.0002930570 0.0002364837 9.318266e-05
 [851,] 0.0002674362 0.0002756824 8.239554e-05
 [852,] 0.0003107632 0.0002254786 8.019957e-05
 [853,] 0.0002949325 0.0002246643 7.379756e-05
 [854,] 0.0002528512 0.0002494477 7.119657e-05
 [855,] 0.0002934671 0.0002289555 6.838610e-05
 [856,] 0.0002843257 0.0002247459 7.258364e-05
 [857,] 0.0002838209 0.0002247726 7.292884e-05
 [858,] 0.0002877420 0.0002248717 7.392036e-05
 [859,] 0.0002839338 0.0002246761 7.211174e-05
 [860,] 0.0003571129 0.0002880880 1.494155e-04
 [861,] 0.0002758938 0.0002895069 8.826173e-05
 [862,] 0.0003490333 0.0002447606 1.109337e-04
 [863,] 0.0003500042 0.0002791739 1.380110e-04
 [864,] 0.0002416534 0.0002094051 6.021099e-05
 [865,] 0.0002741525 0.0002620092 8.526317e-05
 [866,] 0.0002570813 0.0002834359 7.564413e-05
 [867,] 0.0002551188 0.0002740619 7.471843e-05
 [868,] 0.0002559493 0.0002826716 7.540618e-05
 [869,] 0.0002490772 0.0002363063 6.419699e-05
 [870,] 0.0002598902 0.0002329799 6.592159e-05
 [871,] 0.0002616555 0.0002341757 6.572336e-05
 [872,] 0.0002635770 0.0002332834 6.622661e-05
 [873,] 0.0002558539 0.0002809254 7.524831e-05
 [874,] 0.0002608599 0.0002348844 6.544493e-05
 [875,] 0.0002620338 0.0002317139 6.670683e-05
 [876,] 0.0002646124 0.0002352317 6.573144e-05
 [877,] 0.0002636248 0.0002341010 6.595441e-05
 [878,] 0.0002605322 0.0002346772 6.546730e-05
 [879,] 0.0002478079 0.0002578389 7.642475e-05
 [880,] 0.0002626582 0.0002341678 6.578261e-05
 [881,] 0.0002609503 0.0002324822 6.614546e-05
 [882,] 0.0002575566 0.0002805707 7.477217e-05
 [883,] 0.0002571091 0.0002756143 7.446824e-05
 [884,] 0.0002580719 0.0002771346 7.439138e-05
 [885,] 0.0002580557 0.0002765041 7.434622e-05
 [886,] 0.0002582762 0.0002763883 7.431023e-05
 [887,] 0.0002576613 0.0002787306 7.458347e-05
 [888,] 0.0002855203 0.0003133819 9.411503e-05
 [889,] 0.0002622875 0.0002179396 5.978837e-05
 [890,] 0.0002581709 0.0002085277 6.374470e-05
 [891,] 0.0002579216 0.0002766756 7.438111e-05
 [892,] 0.0002588061 0.0002747848 7.415582e-05
 [893,] 0.0002405417 0.0003158230 8.865518e-05
 [894,] 0.0002580153 0.0002767695 7.437346e-05
 [895,] 0.0002562435 0.0002778761 7.479543e-05
 [896,] 0.0002638426 0.0002757595 7.396761e-05
 [897,] 0.0002647840 0.0002784377 7.400916e-05
 [898,] 0.0002584534 0.0002793817 7.472761e-05
 [899,] 0.0002586279 0.0002775713 7.436403e-05
 [900,] 0.0002572321 0.0002758734 7.442263e-05
 [901,] 0.0002584675 0.0002791590 7.448583e-05
 [902,] 0.0002663898 0.0002083605 6.461089e-05
 [903,] 0.0002586536 0.0002768815 7.429981e-05
 [904,] 0.0002781214 0.0002095120 6.607586e-05
 [905,] 0.0002584789 0.0002779453 7.440154e-05
 [906,] 0.0005803062 0.0002976527 2.149442e-04
 [907,] 0.0002554081 0.0002995032 7.670170e-05
 [908,] 0.0002554008 0.0003003024 7.669304e-05
 [909,] 0.0002549971 0.0003001081 7.691434e-05
 [910,] 0.0002464261 0.0002259570 6.942610e-05
 [911,] 0.0002548760 0.0003000622 7.698176e-05
 [912,] 0.0002553157 0.0003015153 7.692155e-05
 [913,] 0.0003570069 0.0002418218 1.092765e-04
 [914,] 0.0002549397 0.0002991774 7.681022e-05
 [915,] 0.0002649157 0.0003057731 9.788826e-05
 [916,] 0.0002555218 0.0003042869 7.717731e-05
 [917,] 0.0002582651 0.0002827934 7.483473e-05
 [918,] 0.0002551593 0.0003027017 7.716953e-05
 [919,] 0.0002553385 0.0003060003 7.753722e-05
 [920,] 0.0002552920 0.0003053980 7.748019e-05
 [921,] 0.0002550974 0.0003014579 7.704516e-05
 [922,] 0.0002545235 0.0002086737 6.219188e-05
 [923,] 0.0002565843 0.0002770378 7.463889e-05
 [924,] 0.0002554283 0.0003039546 7.718991e-05
 [925,] 0.0002546460 0.0003018279 7.738322e-05
 [926,] 0.0002542058 0.0003042479 7.806368e-05
 [927,] 0.0002547367 0.0003035110 7.756832e-05
 [928,] 0.0002553568 0.0003071911 7.769746e-05
 [929,] 0.0003499374 0.0002211615 8.574471e-05
 [930,] 0.0002556504 0.0003039388 7.706000e-05
 [931,] 0.0002583354 0.0002795298 7.455067e-05
 [932,] 0.0002567997 0.0003029843 7.631637e-05
 [933,] 0.0002671130 0.0002747478 8.120320e-05
 [934,] 0.0002570889 0.0002082821 6.359099e-05
 [935,] 0.0002557420 0.0003076340 7.752213e-05
 [936,] 0.0002563899 0.0003310631 8.036817e-05
 [937,] 0.0002559883 0.0003070294 7.729293e-05
 [938,] 0.0002397787 0.0003540064 9.889249e-05
 [939,] 0.0002641596 0.0002525651 7.501658e-05
 [940,] 0.0002452651 0.0003660233 1.093937e-04
 [941,] 0.0002555078 0.0003097907 7.796651e-05
 [942,] 0.0002552110 0.0003102499 7.822247e-05
 [943,] 0.0002557375 0.0003085130 7.764343e-05
 [944,] 0.0002563125 0.0003137315 7.803579e-05
 [945,] 0.0002558414 0.0003086509 7.761948e-05
 [946,] 0.0002866610 0.0003184203 9.370302e-05
 [947,] 0.0002565710 0.0003113062 7.756424e-05
 [948,] 0.0002564513 0.0003129843 7.786131e-05
 [949,] 0.0002552403 0.0003152777 7.902550e-05
 [950,] 0.0005922229 0.0002981499 2.218861e-04
 [951,] 0.0002550076 0.0003060990 7.775975e-05
 [952,] 0.0002552657 0.0003097115 7.811230e-05
 [953,] 0.0002552923 0.0003108085 7.825684e-05
 [954,] 0.0002561329 0.0003180262 7.874227e-05
 [955,] 0.0002548050 0.0003159849 7.936084e-05
 [956,] 0.0002577209 0.0002868777 7.534269e-05
 [957,] 0.0002558539 0.0003180937 7.894555e-05
 [958,] 0.0002861343 0.0003189944 9.440869e-05
 [959,] 0.0002559236 0.0003105945 7.783162e-05
 [960,] 0.0002557376 0.0003101423 7.793307e-05
 [961,] 0.0002556310 0.0003221444 7.975105e-05
 [962,] 0.0002559813 0.0003133062 7.818160e-05
 [963,] 0.0002546909 0.0003094961 7.847786e-05
 [964,] 0.0002554156 0.0003171106 7.908266e-05
 [965,] 0.0002563137 0.0003179870 7.862065e-05
 [966,] 0.0002548403 0.0003070362 7.801534e-05
 [967,] 0.0002544859 0.0003038014 7.778803e-05
 [968,] 0.0002570603 0.0002838372 7.518091e-05
 [969,] 0.0002398513 0.0003182763 8.858420e-05
 [970,] 0.0002547430 0.0003123739 7.886817e-05
 [971,] 0.0002858806 0.0003825776 1.087692e-04
 [972,] 0.0002415916 0.0002919401 8.414065e-05
 [973,] 0.0002549569 0.0003056997 7.773330e-05
 [974,] 0.0002704559 0.0002936148 8.658793e-05
 [975,] 0.0002563908 0.0003124405 7.778813e-05
 [976,] 0.0002580015 0.0003103406 7.670312e-05
 [977,] 0.0002605787 0.0003038767 7.489813e-05
 [978,] 0.0002707724 0.0002748057 8.193787e-05
 [979,] 0.0002599419 0.0003054394 7.529656e-05
 [980,] 0.0002596449 0.0003036375 7.518294e-05
 [981,] 0.0002588100 0.0003025469 7.535643e-05
 [982,] 0.0002473882 0.0002268326 7.022440e-05
 [983,] 0.0002568330 0.0003305963 7.934991e-05
 [984,] 0.0002726627 0.0003085738 7.494857e-05
 [985,] 0.0002862918 0.0003109328 9.258428e-05
 [986,] 0.0002851998 0.0002644815 8.228628e-05
 [987,] 0.0002859985 0.0002597941 8.022983e-05
 [988,] 0.0002638996 0.0002353277 6.089587e-05
 [989,] 0.0002612979 0.0002219053 6.905531e-05
 [990,] 0.0002361491 0.0003410912 8.646400e-05
 [991,] 0.0002742778 0.0002204407 6.815031e-05
 [992,] 0.0002363758 0.0002860766 7.388700e-05
 [993,] 0.0002931433 0.0004365043 1.065398e-04
 [994,] 0.0002327376 0.0002438446 6.627936e-05
 [995,] 0.0003073567 0.0002173494 8.390503e-05
 [996,] 0.0002628029 0.0003510573 9.571367e-05
 [997,] 0.0002296362 0.0002305820 6.378938e-05
 [998,] 0.0002295411 0.0002317168 6.398033e-05
 [999,] 0.0002628051 0.0003321907 9.158052e-05
[1000,] 0.0003460336 0.0002186085 9.324647e-05
[1001,] 0.0002351996 0.0003199473 8.052185e-05
[1002,] 0.0002352108 0.0003055108 7.826231e-05
[1003,] 0.0004301083 0.0002610440 1.566498e-04
[1004,] 0.0002296427 0.0002896612 7.378991e-05
[1005,] 0.0003699288 0.0002994249 1.507690e-04
[1006,] 0.0002631201 0.0003211695 8.797354e-05
[1007,] 0.0002366807 0.0002453252 6.691741e-05
[1008,] 0.0002685786 0.0002854393 8.366755e-05
[1009,] 0.0002649766 0.0002838769 7.413648e-05
[1010,] 0.0002336969 0.0002213371 6.209789e-05
[1011,] 0.0002629348 0.0002905175 7.494300e-05
[1012,] 0.0002619960 0.0002905556 7.512113e-05
[1013,] 0.0003202456 0.0002263303 9.484610e-05
[1014,] 0.0003061204 0.0003032730 1.064451e-04
[1015,] 0.0002654041 0.0002948824 7.488244e-05
[1016,] 0.0002666897 0.0002677843 7.288571e-05
[1017,] 0.0002891777 0.0003119459 1.066599e-04
[1018,] 0.0002656262 0.0002715232 7.302458e-05
[1019,] 0.0002663524 0.0002708959 7.300013e-05
[1020,] 0.0002663321 0.0002788777 7.340531e-05
[1021,] 0.0002593349 0.0003241585 8.141266e-05
[1022,] 0.0002634736 0.0002736824 7.365289e-05
[1023,] 0.0002617832 0.0003019838 7.640760e-05
[1024,] 0.0002726873 0.0002819046 9.324399e-05
[1025,] 0.0002608558 0.0002727155 7.703425e-05
[1026,] 0.0002667555 0.0002780471 8.802798e-05
[1027,] 0.0003513283 0.0003143342 1.790161e-04
[1028,] 0.0003093142 0.0002433434 8.316840e-05
[1029,] 0.0004933546 0.0003144666 2.635277e-04
[1030,] 0.0003396955 0.0003250144 1.792440e-04
[1031,] 0.0005007431 0.0003509304 3.193301e-04
[1032,] 0.0004281657 0.0003645936 2.758615e-04
[1033,] 0.0002458221 0.0002856238 8.065033e-05
[1034,] 0.0002426560 0.0002823925 7.772025e-05
[1035,] 0.0004057971 0.0003581906 2.579310e-04
[1036,] 0.0002447800 0.0002842033 7.957143e-05
[1037,] 0.0002484516 0.0002825484 8.050502e-05
[1038,] 0.0003894825 0.0003653243 2.493183e-04
[1039,] 0.0002609695 0.0002697807 7.940623e-05
[1040,] 0.0002464135 0.0002834631 8.008975e-05
[1041,] 0.0003240114 0.0003148531 1.282647e-04
[1042,] 0.0002459964 0.0002589361 7.523960e-05
[1043,] 0.0002887682 0.0002936851 9.323945e-05
[1044,] 0.0002454034 0.0002995506 8.460029e-05
[1045,] 0.0002469925 0.0002824474 7.980842e-05
[1046,] 0.0003879958 0.0003162186 2.036745e-04
[1047,] 0.0002480113 0.0002927042 8.403141e-05
[1048,] 0.0002440196 0.0002854518 7.950380e-05
[1049,] 0.0002475998 0.0002546551 7.363140e-05
[1050,] 0.0002916621 0.0002824179 9.022005e-05
[1051,] 0.0003604756 0.0003133920 1.841994e-04
[1052,] 0.0002489324 0.0002830325 8.096023e-05
[1053,] 0.0004830047 0.0002889545 2.230410e-04
[1054,] 0.0004941372 0.0002894536 2.289770e-04
[1055,] 0.0003589866 0.0003071854 1.780099e-04
[1056,] 0.0002471971 0.0003007101 8.638990e-05
[1057,] 0.0003678040 0.0002463812 1.287496e-04
[1058,] 0.0003717129 0.0002981944 1.528232e-04
[1059,] 0.0002552488 0.0003389239 8.551610e-05
[1060,] 0.0002417572 0.0003057932 8.310226e-05
[1061,] 0.0004322793 0.0002753955 1.837752e-04
[1062,] 0.0002409547 0.0002825754 7.622641e-05
[1063,] 0.0003717764 0.0002689718 1.354120e-04
[1064,] 0.0004572116 0.0003255272 2.471056e-04
[1065,] 0.0003493313 0.0002479303 1.184971e-04
[1066,] 0.0003825204 0.0002300088 1.096119e-04
[1067,] 0.0002753414 0.0002858538 1.004185e-04
[1068,] 0.0003653218 0.0003363828 2.004763e-04
[1069,] 0.0002361060 0.0002248017 6.514033e-05
[1070,] 0.0003559016 0.0002736459 1.305602e-04
[1071,] 0.0002342087 0.0002647229 7.568552e-05
[1072,] 0.0002345113 0.0002463789 7.160082e-05
[1073,] 0.0002365107 0.0002413910 7.164283e-05
[1074,] 0.0002647953 0.0003515449 1.248653e-04
[1075,] 0.0002342038 0.0002457645 7.073583e-05
[1076,] 0.0003505003 0.0002115493 8.410723e-05
[1077,] 0.0003733099 0.0002666570 1.302836e-04
[1078,] 0.0003202193 0.0002777511 1.156435e-04
[1079,] 0.0003660416 0.0002614947 1.219870e-04
[1080,] 0.0002774754 0.0002876124 1.037455e-04
[1081,] 0.0005458816 0.0003024625 1.897998e-04
[1082,] 0.0002810340 0.0002862270 1.044841e-04
[1083,] 0.0002330924 0.0002522419 7.136963e-05
[1084,] 0.0002732033 0.0002851406 1.000475e-04
[1085,] 0.0003069659 0.0002185268 8.123263e-05
[1086,] 0.0002807678 0.0003018468 1.130425e-04
[1087,] 0.0003089589 0.0002805607 8.979951e-05
[1088,] 0.0002329887 0.0002461540 6.975979e-05
[1089,] 0.0003010062 0.0003022593 9.823136e-05
[1090,] 0.0003681393 0.0002771972 1.417465e-04
[1091,] 0.0003065031 0.0003051330 1.154268e-04
[1092,] 0.0003834486 0.0002880895 1.615645e-04
[1093,] 0.0002331494 0.0002625154 6.871372e-05
[1094,] 0.0003073365 0.0002769675 1.102988e-04
[1095,] 0.0003601079 0.0002758366 1.368123e-04
[1096,] 0.0002328045 0.0002465681 6.987080e-05
[1097,] 0.0003218322 0.0002808313 1.058730e-04
[1098,] 0.0002350495 0.0002540448 7.434279e-05
[1099,] 0.0002801785 0.0002897240 1.062796e-04
[1100,] 0.0003346141 0.0003275157 1.507954e-04
[1101,] 0.0002320998 0.0002216781 6.255697e-05
[1102,] 0.0002322738 0.0002169246 6.217522e-05
[1103,] 0.0002322854 0.0002149776 6.170512e-05
[1104,] 0.0003565993 0.0002904515 1.536998e-04
[1105,] 0.0003381414 0.0002361585 8.669465e-05
[1106,] 0.0002786356 0.0003258630 1.247462e-04
[1107,] 0.0003308185 0.0002849106 1.355399e-04
[1108,] 0.0003320961 0.0002847315 1.360851e-04
[1109,] 0.0003219636 0.0002741343 9.717806e-05
[1110,] 0.0002321804 0.0002420964 6.579306e-05
[1111,] 0.0003354842 0.0002403739 1.065287e-04
[1112,] 0.0004013494 0.0002428375 1.172349e-04
[1113,] 0.0004120437 0.0002448802 1.230516e-04
[1114,] 0.0003362321 0.0002249033 9.433766e-05
[1115,] 0.0003631937 0.0002629073 1.340304e-04
[1116,] 0.0002865217 0.0002944022 9.125407e-05
[1117,] 0.0003343611 0.0002408968 1.065132e-04
[1118,] 0.0003333424 0.0002404673 1.058399e-04
[1119,] 0.0003389699 0.0002438133 1.102755e-04
[1120,] 0.0003371002 0.0002431612 1.091262e-04
[1121,] 0.0003298589 0.0002428029 1.063649e-04
[1122,] 0.0003261708 0.0002418242 1.043397e-04
[1123,] 0.0002397155 0.0002787118 6.999397e-05
[1124,] 0.0003229110 0.0002430700 1.040543e-04
[1125,] 0.0002411994 0.0002610983 6.714704e-05
[1126,] 0.0003218728 0.0002423264 1.031821e-04
[1127,] 0.0003204070 0.0002462616 1.053386e-04
[1128,] 0.0003224308 0.0002445215 1.049286e-04
[1129,] 0.0002629763 0.0003468349 1.212243e-04
[1130,] 0.0003232231 0.0002454833 1.058792e-04
[1131,] 0.0003529553 0.0003278078 1.815143e-04
[1132,] 0.0003692034 0.0002702584 1.409921e-04
[1133,] 0.0003182997 0.0003256821 1.491270e-04
[1134,] 0.0003275483 0.0003362593 1.525696e-04
[1135,] 0.0003459275 0.0002073614 7.451665e-05
[1136,] 0.0003451986 0.0002200902 9.203171e-05
[1137,] 0.0003160418 0.0002597038 9.784451e-05
[1138,] 0.0003526982 0.0002103541 8.242924e-05
[1139,] 0.0003537888 0.0002091304 8.054736e-05
[1140,] 0.0002439471 0.0003053122 9.138932e-05
[1141,] 0.0003605689 0.0002094869 8.215762e-05
[1142,] 0.0003157445 0.0002596917 9.788229e-05
[1143,] 0.0002377444 0.0003365735 7.589450e-05
[1144,] 0.0003435072 0.0002745408 8.722840e-05
[1145,] 0.0003387629 0.0002086811 7.757180e-05
[1146,] 0.0004290283 0.0002276549 9.553194e-05
[1147,] 0.0002938679 0.0002979976 9.795885e-05
[1148,] 0.0004371272 0.0002307391 1.087772e-04
[1149,] 0.0004245597 0.0002346272 7.743671e-05
[1150,] 0.0004798057 0.0002464293 8.263073e-05
[1151,] 0.0002449449 0.0003940344 8.082445e-05
[1152,] 0.0003414586 0.0002443086 1.115580e-04
[1153,] 0.0002443256 0.0003360581 7.468924e-05
[1154,] 0.0003759694 0.0002787297 1.536395e-04
[1155,] 0.0002467683 0.0003392389 7.391224e-05
[1156,] 0.0004501285 0.0002310922 1.087229e-04
[1157,] 0.0003634797 0.0002467822 1.202917e-04
[1158,] 0.0003616192 0.0002903523 1.236304e-04
[1159,] 0.0002711309 0.0002703286 9.100296e-05
[1160,] 0.0003360142 0.0003218522 1.480738e-04
[1161,] 0.0003817236 0.0003118699 1.553479e-04
[1162,] 0.0003196676 0.0003006861 1.192580e-04
[1163,] 0.0002844947 0.0003057541 9.191206e-05
[1164,] 0.0005500019 0.0002341134 9.365706e-05
[1165,] 0.0002441964 0.0002713369 8.022158e-05
[1166,] 0.0003805554 0.0002941383 1.088726e-04
[1167,] 0.0002372638 0.0002294326 6.547597e-05
[1168,] 0.0002553487 0.0002094786 6.092835e-05
[1169,] 0.0002446127 0.0002225194 6.768847e-05
[1170,] 0.0003685679 0.0002112021 7.507794e-05
[1171,] 0.0003605687 0.0002165729 9.073002e-05
[1172,] 0.0003049599 0.0002711428 8.843981e-05
[1173,] 0.0003129350 0.0003164407 1.288248e-04
[1174,] 0.0003663559 0.0002956203 1.357820e-04
[1175,] 0.0003757122 0.0002172253 9.416847e-05
[1176,] 0.0004077094 0.0002115661 9.373495e-05
[1177,] 0.0003154012 0.0003228288 1.351687e-04
[1178,] 0.0003861102 0.0003106391 1.667494e-04
[1179,] 0.0002548444 0.0002652381 8.251242e-05
[1180,] 0.0003199267 0.0002443563 7.375993e-05
[1181,] 0.0002509153 0.0002655164 8.110163e-05
[1182,] 0.0003927155 0.0002229975 1.043664e-04
[1183,] 0.0003155042 0.0002486996 7.560085e-05
[1184,] 0.0006198846 0.0002408407 8.764973e-05
[1185,] 0.0003047035 0.0002636035 8.660175e-05
[1186,] 0.0003844034 0.0002072600 8.215610e-05
[1187,] 0.0003760468 0.0002068667 7.790682e-05
[1188,] 0.0004167038 0.0002078154 8.748728e-05
[1189,] 0.0005578091 0.0002419570 8.665959e-05
[1190,] 0.0003951266 0.0002110976 8.178765e-05
[1191,] 0.0003771968 0.0002222346 9.879581e-05
[1192,] 0.0002437557 0.0002757318 8.157059e-05
[1193,] 0.0003978362 0.0002131334 9.136794e-05
[1194,] 0.0003764767 0.0002190569 9.654726e-05
[1195,] 0.0003830061 0.0002150966 8.895788e-05
[1196,] 0.0003235223 0.0003054547 1.256204e-04
[1197,] 0.0003051917 0.0002656308 8.772978e-05
[1198,] 0.0002588023 0.0002074163 6.459014e-05
[1199,] 0.0003289426 0.0002929178 1.148978e-04
[1200,] 0.0002598326 0.0002070453 6.399692e-05
[1201,] 0.0003945657 0.0002115367 8.403123e-05
[1202,] 0.0002560477 0.0002072098 6.373513e-05
[1203,] 0.0002549275 0.0002071976 6.360315e-05
[1204,] 0.0002353988 0.0002784050 7.773636e-05
[1205,] 0.0003896951 0.0002128788 8.947052e-05
[1206,] 0.0006158064 0.0002405085 9.173467e-05
[1207,] 0.0003050988 0.0002672537 8.755003e-05
[1208,] 0.0003047855 0.0002631229 8.661504e-05
[1209,] 0.0004061269 0.0002233304 1.064935e-04
[1210,] 0.0004047599 0.0002275647 1.113509e-04
[1211,] 0.0006029228 0.0002380339 9.306364e-05
[1212,] 0.0003668595 0.0002083569 7.368997e-05
[1213,] 0.0003748541 0.0002127364 8.255836e-05
[1214,] 0.0004059367 0.0002253043 1.089121e-04
[1215,] 0.0002474128 0.0002208943 6.315384e-05
[1216,] 0.0003050408 0.0002679693 8.776864e-05
[1217,] 0.0003152960 0.0002297219 7.194858e-05
[1218,] 0.0002569068 0.0002098749 6.611545e-05
[1219,] 0.0004066786 0.0002136575 9.000668e-05
[1220,] 0.0003861424 0.0002136891 8.924148e-05
[1221,] 0.0003784893 0.0002268127 1.028355e-04
[1222,] 0.0006617611 0.0002122984 1.039631e-04
[1223,] 0.0002434774 0.0002161091 6.647496e-05
[1224,] 0.0002376857 0.0002344536 7.076598e-05
[1225,] 0.0004222258 0.0002996826 1.440131e-04
[1226,] 0.0003156314 0.0002151081 7.330859e-05
[1227,] 0.0005479896 0.0002284569 1.265526e-04
[1228,] 0.0002319070 0.0002523624 6.896440e-05
[1229,] 0.0002436664 0.0002263124 6.938001e-05
[1230,] 0.0005762435 0.0002319012 1.409476e-04
[1231,] 0.0003112654 0.0003229277 1.357115e-04
[1232,] 0.0002466968 0.0002183136 6.902277e-05
[1233,] 0.0003053800 0.0002712031 9.043201e-05
[1234,] 0.0002487848 0.0002236566 7.201364e-05
[1235,] 0.0002522433 0.0002533984 7.540399e-05
[1236,] 0.0002492277 0.0002249465 7.275256e-05
[1237,] 0.0002498578 0.0002268573 7.383511e-05
[1238,] 0.0003136302 0.0003097596 1.237131e-04
[1239,] 0.0002319219 0.0002563283 6.991894e-05
[1240,] 0.0002483640 0.0002286922 7.401850e-05
[1241,] 0.0002488960 0.0002311289 7.525902e-05
[1242,] 0.0003059113 0.0002663491 8.853072e-05
[1243,] 0.0002559391 0.0002628459 8.021820e-05
[1244,] 0.0002663178 0.0002603208 9.533859e-05
[1245,] 0.0003173233 0.0002374135 7.332873e-05
[1246,] 0.0003241139 0.0002301647 7.162905e-05
[1247,] 0.0002323548 0.0002594390 7.129180e-05
[1248,] 0.0002455751 0.0002604506 7.470862e-05
[1249,] 0.0002519843 0.0002532425 7.525492e-05
[1250,] 0.0002494995 0.0002213341 7.141578e-05
[1251,] 0.0003056861 0.0002712453 9.071894e-05
[1252,] 0.0002484052 0.0002205969 7.069594e-05
[1253,] 0.0003117959 0.0003252935 1.372315e-04
[1254,] 0.0004036441 0.0002436174 1.293081e-04
[1255,] 0.0003247362 0.0002482155 7.391016e-05
[1256,] 0.0003943268 0.0002328825 1.150783e-04
[1257,] 0.0004134520 0.0002428447 1.314918e-04
[1258,] 0.0003116288 0.0003334503 1.423536e-04
[1259,] 0.0005459508 0.0002306114 1.316529e-04
[1260,] 0.0002575575 0.0002225645 7.205590e-05
[1261,] 0.0002446643 0.0002658696 7.764911e-05
[1262,] 0.0002637528 0.0002420473 8.434400e-05
[1263,] 0.0002596537 0.0002439658 8.366226e-05
[1264,] 0.0003056246 0.0002698648 9.017900e-05
[1265,] 0.0002512107 0.0002310189 7.405928e-05
[1266,] 0.0003287379 0.0002132145 7.495913e-05
[1267,] 0.0002320675 0.0002545472 6.920641e-05
[1268,] 0.0002591474 0.0002581470 8.108210e-05
[1269,] 0.0003358833 0.0002898428 1.147584e-04
[1270,] 0.0003066449 0.0002607977 8.639186e-05
[1271,] 0.0002316519 0.0002674663 7.118710e-05
[1272,] 0.0002446471 0.0002207415 6.892060e-05
[1273,] 0.0003120588 0.0003235842 1.361369e-04
[1274,] 0.0003183320 0.0002336405 7.266575e-05
[1275,] 0.0002577345 0.0002340883 7.850911e-05
[1276,] 0.0005728247 0.0002303768 1.376209e-04
[1277,] 0.0002438387 0.0002151712 6.649404e-05
[1278,] 0.0002415140 0.0002135829 6.502929e-05
[1279,] 0.0002527702 0.0002667713 8.130706e-05
[1280,] 0.0002535829 0.0002660398 8.114955e-05
[1281,] 0.0003143444 0.0003149670 1.318085e-04
[1282,] 0.0002504167 0.0002618045 7.742267e-05
[1283,] 0.0003136665 0.0003165193 1.324455e-04
[1284,] 0.0003181415 0.0003196585 1.377362e-04
[1285,] 0.0003253354 0.0002287828 7.111533e-05
[1286,] 0.0002534255 0.0002578048 7.493940e-05
[1287,] 0.0003245703 0.0002278385 7.107752e-05
[1288,] 0.0002316231 0.0003010897 7.817772e-05
[1289,] 0.0003200809 0.0003186941 1.384112e-04
[1290,] 0.0002319260 0.0002833321 7.535704e-05
[1291,] 0.0002328264 0.0003361004 8.985797e-05
[1292,] 0.0003479056 0.0002754548 9.904916e-05
[1293,] 0.0002322742 0.0003023311 8.135437e-05
[1294,] 0.0002569709 0.0002334032 6.935453e-05
[1295,] 0.0002507482 0.0002302430 6.789589e-05
[1296,] 0.0002415758 0.0002418348 7.508549e-05
[1297,] 0.0003224913 0.0002536620 7.514818e-05
[1298,] 0.0002572125 0.0002229966 7.226122e-05
[1299,] 0.0003151864 0.0003111203 1.295935e-04
[1300,] 0.0003125309 0.0003111203 1.278672e-04
[1301,] 0.0003151690 0.0003110340 1.295210e-04
[1302,] 0.0002523393 0.0002682238 6.714011e-05
[1303,] 0.0002440639 0.0002429482 7.569569e-05
[1304,] 0.0003188620 0.0002409382 7.380749e-05
[1305,] 0.0003114023 0.0003110071 1.270365e-04
[1306,] 0.0002395999 0.0002479450 6.323193e-05
[1307,] 0.0003170380 0.0003219406 1.385786e-04
[1308,] 0.0003548750 0.0002755586 9.909380e-05
[1309,] 0.0003153495 0.0003129758 1.310267e-04
[1310,] 0.0004236372 0.0002280160 8.288156e-05
```
