## Supplementary material for "Characterization of shared and ancestry-specific signals driving complex traits using multi-ancestry fine-mapping": s1_data.bim

```
3	chr3:136404933:A:T	0	136404933	T	A
3	chr3:136408065:ATCT:A	0	136408065	A	ATCT
3	chr3:136410749:G:A	0	136410749	A	G
3	chr3:136411040:G:A	0	136411040	A	G
3	chr3:136411835:A:G	0	136411835	G	A
3	chr3:136413232:T:C	0	136413232	C	T
3	chr3:136413863:A:G	0	136413863	G	A
3	chr3:136414212:AT:A	0	136414212	A	AT
3	chr3:136416641:T:C	0	136416641	C	T
3	chr3:136418580:G:A	0	136418580	A	G
3	chr3:136418840:T:C	0	136418840	C	T
3	chr3:136419237:A:G	0	136419237	G	A
3	chr3:136419554:C:T	0	136419554	T	C
3	chr3:136420888:C:G	0	136420888	G	C
3	chr3:136421036:G:A	0	136421036	A	G
3	chr3:136421841:G:GA	0	136421841	GA	G
3	chr3:136423475:T:C	0	136423475	C	T
3	chr3:136423750:G:A	0	136423750	A	G
3	chr3:136424091:G:C	0	136424091	C	G
3	chr3:136424397:T:C	0	136424397	C	T
3	chr3:136424826:G:T	0	136424826	T	G
3	chr3:136424998:C:A	0	136424998	A	C
3	chr3:136426266:T:C	0	136426266	C	T
3	chr3:136426924:A:G	0	136426924	G	A
3	chr3:136427519:G:C	0	136427519	C	G
3	chr3:136428929:A:G	0	136428929	G	A
3	chr3:136430297:C:T	0	136430297	T	C
3	chr3:136431609:C:G	0	136431609	G	C
3	chr3:136431824:CTT:C	0	136431824	C	CTT
3	chr3:136432153:T:G	0	136432153	G	T
3	chr3:136432408:A:G	0	136432408	G	A
3	chr3:136434703:T:G	0	136434703	G	T
3	chr3:136435986:C:T	0	136435986	T	C
3	chr3:136437390:C:CA	0	136437390	CA	C
3	chr3:136438766:T:C	0	136438766	C	T
3	chr3:136439431:CACACACACACAA:C	0	136439431	C	CACACACACACAA
3	chr3:136440234:T:C	0	136440234	C	T
3	chr3:136441748:G:C	0	136441748	C	G
3	chr3:136443779:A:C	0	136443779	C	A
3	chr3:136443780:AT:A	0	136443780	A	AT
3	chr3:136446234:C:A	0	136446234	A	C
3	chr3:136446853:G:A	0	136446853	A	G
3	chr3:136447322:T:G	0	136447322	G	T
3	chr3:136448185:T:C	0	136448185	C	T
3	chr3:136448539:G:A	0	136448539	A	G
3	chr3:136452694:T:G	0	136452694	G	T
3	chr3:136458104:T:C	0	136458104	C	T
3	chr3:136458506:A:G	0	136458506	G	A
3	chr3:136460233:A:G	0	136460233	G	A
3	chr3:136462212:A:C	0	136462212	C	A
3	chr3:136462228:G:C	0	136462228	C	G
3	chr3:136462601:C:G	0	136462601	G	C
3	chr3:136463211:C:T	0	136463211	T	C
3	chr3:136464199:G:A	0	136464199	A	G
3	chr3:136464264:A:G	0	136464264	G	A
3	chr3:136464376:C:T	0	136464376	T	C
3	chr3:136464411:G:A	0	136464411	A	G
3	chr3:136464664:C:CA	0	136464664	CA	C
3	chr3:136466838:A:G	0	136466838	G	A
3	chr3:136467342:A:G	0	136467342	G	A
3	chr3:136468782:G:T	0	136468782	T	G
3	chr3:136468937:C:T	0	136468937	T	C
3	chr3:136469599:A:G	0	136469599	G	A
3	chr3:136469768:T:C	0	136469768	C	T
3	chr3:136469995:T:C	0	136469995	C	T
3	chr3:136470331:G:A	0	136470331	A	G
3	chr3:136473965:T:A	0	136473965	A	T
3	chr3:136474183:G:C	0	136474183	C	G
3	chr3:136475950:T:G	0	136475950	G	T
3	chr3:136476288:T:C	0	136476288	C	T
3	chr3:136477151:T:C	0	136477151	C	T
3	chr3:136477229:C:T	0	136477229	T	C
3	chr3:136485164:A:G	0	136485164	G	A
3	chr3:136485307:A:G	0	136485307	G	A
3	chr3:136486165:T:C	0	136486165	C	T
3	chr3:136487527:T:C	0	136487527	C	T
3	chr3:136488192:G:A	0	136488192	A	G
3	chr3:136488827:T:C	0	136488827	C	T
3	chr3:136489946:C:T	0	136489946	T	C
3	chr3:136490708:A:G	0	136490708	G	A
3	chr3:136491232:C:T	0	136491232	T	C
3	chr3:136493118:A:G	0	136493118	G	A
3	chr3:136494136:G:A	0	136494136	A	G
3	chr3:136494303:C:T	0	136494303	T	C
3	chr3:136495349:T:C	0	136495349	C	T
3	chr3:136495515:A:T	0	136495515	T	A
3	chr3:136495670:T:TA	0	136495670	TA	T
3	chr3:136497464:C:T	0	136497464	T	C
3	chr3:136500088:C:T	0	136500088	T	C
3	chr3:136501030:GT:G	0	136501030	G	GT
3	chr3:136501904:G:A	0	136501904	A	G
3	chr3:136502318:T:TG	0	136502318	TG	T
3	chr3:136504112:T:G	0	136504112	G	T
3	chr3:136504144:C:T	0	136504144	T	C
3	chr3:136504156:C:T	0	136504156	T	C
3	chr3:136505935:T:C	0	136505935	C	T
3	chr3:136507656:T:C	0	136507656	C	T
3	chr3:136508545:G:A	0	136508545	A	G
3	chr3:136509724:A:C	0	136509724	C	A
3	chr3:136510180:A:G	0	136510180	G	A
3	chr3:136510215:G:A	0	136510215	A	G
3	chr3:136511148:T:C	0	136511148	C	T
3	chr3:136511937:AG:A	0	136511937	A	AG
3	chr3:136517066:T:C	0	136517066	C	T
3	chr3:136518748:T:G	0	136518748	G	T
3	chr3:136521561:G:A	0	136521561	A	G
3	chr3:136524503:A:G	0	136524503	G	A
3	chr3:136524727:TG:T	0	136524727	T	TG
3	chr3:136525257:G:T	0	136525257	T	G
3	chr3:136527211:C:T	0	136527211	T	C
3	chr3:136528405:T:A	0	136528405	A	T
3	chr3:136529245:T:G	0	136529245	G	T
3	chr3:136530735:T:C	0	136530735	C	T
3	chr3:136531522:G:A	0	136531522	A	G
3	chr3:136532740:A:G	0	136532740	G	A
3	chr3:136533754:C:A	0	136533754	A	C
3	chr3:136533759:G:A	0	136533759	A	G
3	chr3:136538621:A:G	0	136538621	G	A
3	chr3:136538708:C:T	0	136538708	T	C
3	chr3:136540082:C:G	0	136540082	G	C
3	chr3:136541141:T:C	0	136541141	C	T
3	chr3:136541734:T:C	0	136541734	C	T
3	chr3:136542902:G:A	0	136542902	A	G
3	chr3:136543522:T:C	0	136543522	C	T
3	chr3:136544254:C:T	0	136544254	T	C
3	chr3:136546840:C:T	0	136546840	T	C
3	chr3:136549976:A:G	0	136549976	G	A
3	chr3:136550554:G:A	0	136550554	A	G
3	chr3:136551744:C:CAG	0	136551744	CAG	C
3	chr3:136553074:T:C	0	136553074	C	T
3	chr3:136553631:G:A	0	136553631	A	G
3	chr3:136553963:C:A	0	136553963	A	C
3	chr3:136554721:T:C	0	136554721	C	T
3	chr3:136555593:G:A	0	136555593	A	G
3	chr3:136556037:C:T	0	136556037	T	C
3	chr3:136556686:G:A	0	136556686	A	G
3	chr3:136556740:G:A	0	136556740	A	G
3	chr3:136557106:G:A	0	136557106	A	G
3	chr3:136560548:T:C	0	136560548	C	T
3	chr3:136563743:G:A	0	136563743	A	G
3	chr3:136565579:G:A	0	136565579	A	G
3	chr3:136568192:C:T	0	136568192	T	C
3	chr3:136569563:G:A	0	136569563	A	G
3	chr3:136570624:T:C	0	136570624	C	T
3	chr3:136571647:G:A	0	136571647	A	G
3	chr3:136572720:T:C	0	136572720	C	T
3	chr3:136573437:C:T	0	136573437	T	C
3	chr3:136573925:C:T	0	136573925	T	C
3	chr3:136574245:A:C	0	136574245	C	A
3	chr3:136574788:G:C	0	136574788	C	G
3	chr3:136577757:A:T	0	136577757	T	A
3	chr3:136581890:A:G	0	136581890	G	A
3	chr3:136582085:G:A	0	136582085	A	G
3	chr3:136586634:C:G	0	136586634	G	C
3	chr3:136586687:C:G	0	136586687	G	C
3	chr3:136587297:C:T	0	136587297	T	C
3	chr3:136588925:A:G	0	136588925	G	A
3	chr3:136588926:A:G	0	136588926	G	A
3	chr3:136589296:C:T	0	136589296	T	C
3	chr3:136590250:T:C	0	136590250	C	T
3	chr3:136590864:C:G	0	136590864	G	C
3	chr3:136590868:T:C	0	136590868	C	T
3	chr3:136595277:T:C	0	136595277	C	T
3	chr3:136595475:C:T	0	136595475	T	C
3	chr3:136598560:G:T	0	136598560	T	G
3	chr3:136598823:C:T	0	136598823	T	C
3	chr3:136599518:G:A	0	136599518	A	G
3	chr3:136600849:CTTG:C	0	136600849	C	CTTG
3	chr3:136601107:C:T	0	136601107	T	C
3	chr3:136601123:G:A	0	136601123	A	G
3	chr3:136603825:T:C	0	136603825	C	T
3	chr3:136605606:T:C	0	136605606	C	T
3	chr3:136609552:A:G	0	136609552	G	A
3	chr3:136609823:G:C	0	136609823	C	G
3	chr3:136616953:A:G	0	136616953	G	A
3	chr3:136620847:T:C	0	136620847	C	T
3	chr3:136621107:T:C	0	136621107	C	T
3	chr3:136623860:G:C	0	136623860	C	G
3	chr3:136624404:A:C	0	136624404	C	A
3	chr3:136625103:G:A	0	136625103	A	G
3	chr3:136626977:A:G	0	136626977	G	A
3	chr3:136627364:T:C	0	136627364	C	T
3	chr3:136627450:G:A	0	136627450	A	G
3	chr3:136627543:A:G	0	136627543	G	A
3	chr3:136627771:C:A	0	136627771	A	C
3	chr3:136628530:A:C	0	136628530	C	A
3	chr3:136629757:G:A	0	136629757	A	G
3	chr3:136631959:C:A	0	136631959	A	C
3	chr3:136632368:G:A	0	136632368	A	G
3	chr3:136633024:G:C	0	136633024	C	G
3	chr3:136633050:T:C	0	136633050	C	T
3	chr3:136634232:G:C	0	136634232	C	G
3	chr3:136634586:T:C	0	136634586	C	T
3	chr3:136634971:T:C	0	136634971	C	T
3	chr3:136637622:C:T	0	136637622	T	C
3	chr3:136637756:C:T	0	136637756	T	C
3	chr3:136638851:A:G	0	136638851	G	A
3	chr3:136638863:T:C	0	136638863	C	T
3	chr3:136642056:T:C	0	136642056	C	T
3	chr3:136642562:G:A	0	136642562	A	G
3	chr3:136644233:G:C	0	136644233	C	G
3	chr3:136644449:T:C	0	136644449	C	T
3	chr3:136645500:A:G	0	136645500	G	A
3	chr3:136645643:C:A	0	136645643	A	C
3	chr3:136645669:G:A	0	136645669	A	G
3	chr3:136646255:T:C	0	136646255	C	T
3	chr3:136646613:T:A	0	136646613	A	T
3	chr3:136647732:T:C	0	136647732	C	T
3	chr3:136650868:T:C	0	136650868	C	T
3	chr3:136651250:C:T	0	136651250	T	C
3	chr3:136652645:T:C	0	136652645	C	T
3	chr3:136652662:C:T	0	136652662	T	C
3	chr3:136652849:G:T	0	136652849	T	G
3	chr3:136655255:C:T	0	136655255	T	C
3	chr3:136655962:A:G	0	136655962	G	A
3	chr3:136658535:T:C	0	136658535	C	T
3	chr3:136659573:T:C	0	136659573	C	T
3	chr3:136660571:T:C	0	136660571	C	T
3	chr3:136660909:A:G	0	136660909	G	A
3	chr3:136661617:C:T	0	136661617	T	C
3	chr3:136662526:A:C	0	136662526	C	A
3	chr3:136665332:T:A	0	136665332	A	T
3	chr3:136666677:A:G	0	136666677	G	A
3	chr3:136669033:G:A	0	136669033	A	G
3	chr3:136669611:A:T	0	136669611	T	A
3	chr3:136670402:C:G	0	136670402	G	C
3	chr3:136670475:T:C	0	136670475	C	T
3	chr3:136672353:A:G	0	136672353	G	A
3	chr3:136676874:T:G	0	136676874	G	T
3	chr3:136679275:C:A	0	136679275	A	C
3	chr3:136679545:A:G	0	136679545	G	A
3	chr3:136680041:G:C	0	136680041	C	G
3	chr3:136681578:G:T	0	136681578	T	G
3	chr3:136682439:A:T	0	136682439	T	A
3	chr3:136683311:T:C	0	136683311	C	T
3	chr3:136685177:G:A	0	136685177	A	G
3	chr3:136685253:T:C	0	136685253	C	T
3	chr3:136685569:C:T	0	136685569	T	C
3	chr3:136685625:T:C	0	136685625	C	T
3	chr3:136685841:C:T	0	136685841	T	C
3	chr3:136685924:G:GAA	0	136685924	GAA	G
3	chr3:136686606:G:C	0	136686606	C	G
3	chr3:136687866:A:G	0	136687866	G	A
3	chr3:136688317:G:T	0	136688317	T	G
3	chr3:136690329:C:T	0	136690329	T	C
3	chr3:136690779:T:C	0	136690779	C	T
3	chr3:136695309:A:AT	0	136695309	AT	A
3	chr3:136695479:C:T	0	136695479	T	C
3	chr3:136695791:C:T	0	136695791	T	C
3	chr3:136696375:T:C	0	136696375	C	T
3	chr3:136696697:AAAGG:A	0	136696697	A	AAAGG
3	chr3:136698490:CAACA:C	0	136698490	C	CAACA
3	chr3:136699432:C:T	0	136699432	T	C
3	chr3:136702170:TGTG:T	0	136702170	T	TGTG
3	chr3:136706672:A:C	0	136706672	C	A
3	chr3:136706758:T:C	0	136706758	C	T
3	chr3:136707980:A:T	0	136707980	T	A
3	chr3:136711064:T:A	0	136711064	A	T
3	chr3:136712163:G:A	0	136712163	A	G
3	chr3:136713482:C:T	0	136713482	T	C
3	chr3:136715991:A:C	0	136715991	C	A
3	chr3:136716320:A:G	0	136716320	G	A
3	chr3:136716510:C:A	0	136716510	A	C
3	chr3:136717492:T:C	0	136717492	C	T
3	chr3:136719042:T:A	0	136719042	A	T
3	chr3:136723542:C:A	0	136723542	A	C
3	chr3:136724166:A:G	0	136724166	G	A
3	chr3:136724377:C:T	0	136724377	T	C
3	chr3:136725747:C:T	0	136725747	T	C
3	chr3:136726555:C:G	0	136726555	G	C
3	chr3:136727117:C:T	0	136727117	T	C
3	chr3:136727162:GTA:G	0	136727162	G	GTA
3	chr3:136733698:C:A	0	136733698	A	C
3	chr3:136733886:T:C	0	136733886	C	T
3	chr3:136736165:A:T	0	136736165	T	A
3	chr3:136736862:C:T	0	136736862	T	C
3	chr3:136737349:A:G	0	136737349	G	A
3	chr3:136742345:A:G	0	136742345	G	A
3	chr3:136742702:A:G	0	136742702	G	A
3	chr3:136743018:C:T	0	136743018	T	C
3	chr3:136745920:G:A	0	136745920	A	G
3	chr3:136746837:C:T	0	136746837	T	C
3	chr3:136747177:G:A	0	136747177	A	G
3	chr3:136747549:C:T	0	136747549	T	C
3	chr3:136747558:A:C	0	136747558	C	A
3	chr3:136747757:A:G	0	136747757	G	A
3	chr3:136749158:A:G	0	136749158	G	A
3	chr3:136749795:T:C	0	136749795	C	T
3	chr3:136751162:G:C	0	136751162	C	G
3	chr3:136753072:C:G	0	136753072	G	C
3	chr3:136753731:T:C	0	136753731	C	T
3	chr3:136753798:G:A	0	136753798	A	G
3	chr3:136755425:A:G	0	136755425	G	A
3	chr3:136755920:C:G	0	136755920	G	C
3	chr3:136756584:C:T	0	136756584	T	C
3	chr3:136758020:T:C	0	136758020	C	T
3	chr3:136758913:T:C	0	136758913	C	T
3	chr3:136763028:C:A	0	136763028	A	C
3	chr3:136763402:A:G	0	136763402	G	A
3	chr3:136764186:G:T	0	136764186	T	G
3	chr3:136764883:G:T	0	136764883	T	G
3	chr3:136766774:G:A	0	136766774	A	G
3	chr3:136767386:G:A	0	136767386	A	G
3	chr3:136768717:A:G	0	136768717	G	A
3	chr3:136768885:G:A	0	136768885	A	G
3	chr3:136769147:G:A	0	136769147	A	G
3	chr3:136770721:G:A	0	136770721	A	G
3	chr3:136770760:G:A	0	136770760	A	G
3	chr3:136771679:G:A	0	136771679	A	G
3	chr3:136773065:A:T	0	136773065	T	A
3	chr3:136773307:T:C	0	136773307	C	T
3	chr3:136773561:G:A	0	136773561	A	G
3	chr3:136773795:G:A	0	136773795	A	G
3	chr3:136774051:C:G	0	136774051	G	C
3	chr3:136774634:C:T	0	136774634	T	C
3	chr3:136775308:A:G	0	136775308	G	A
3	chr3:136775828:G:A	0	136775828	A	G
3	chr3:136777228:G:A	0	136777228	A	G
3	chr3:136777294:A:C	0	136777294	C	A
3	chr3:136777848:T:C	0	136777848	C	T
3	chr3:136778550:C:G	0	136778550	G	C
3	chr3:136780886:G:A	0	136780886	A	G
3	chr3:136781346:A:G	0	136781346	G	A
3	chr3:136781891:T:G	0	136781891	G	T
3	chr3:136784562:A:G	0	136784562	G	A
3	chr3:136785054:C:T	0	136785054	T	C
3	chr3:136785069:G:A	0	136785069	A	G
3	chr3:136785416:A:C	0	136785416	C	A
3	chr3:136786990:C:T	0	136786990	T	C
3	chr3:136787073:A:T	0	136787073	T	A
3	chr3:136788248:C:T	0	136788248	T	C
3	chr3:136788976:G:A	0	136788976	A	G
3	chr3:136791424:C:T	0	136791424	T	C
3	chr3:136792549:T:C	0	136792549	C	T
3	chr3:136793186:C:T	0	136793186	T	C
3	chr3:136794440:T:C	0	136794440	C	T
3	chr3:136794508:G:A	0	136794508	A	G
3	chr3:136795468:G:A	0	136795468	A	G
3	chr3:136796424:G:A	0	136796424	A	G
3	chr3:136796835:G:A	0	136796835	A	G
3	chr3:136797214:C:T	0	136797214	T	C
3	chr3:136797428:G:A	0	136797428	A	G
3	chr3:136798174:C:T	0	136798174	T	C
3	chr3:136798186:T:A	0	136798186	A	T
3	chr3:136798841:C:T	0	136798841	T	C
3	chr3:136799828:T:C	0	136799828	C	T
3	chr3:136802323:CCCT:C	0	136802323	C	CCCT
3	chr3:136802366:G:A	0	136802366	A	G
3	chr3:136803472:A:G	0	136803472	G	A
3	chr3:136804633:T:G	0	136804633	G	T
3	chr3:136809169:G:A	0	136809169	A	G
3	chr3:136811306:C:T	0	136811306	T	C
3	chr3:136812745:T:G	0	136812745	G	T
3	chr3:136812813:T:C	0	136812813	C	T
3	chr3:136813986:T:C	0	136813986	C	T
3	chr3:136814129:A:G	0	136814129	G	A
3	chr3:136814191:A:T	0	136814191	T	A
3	chr3:136814706:T:A	0	136814706	A	T
3	chr3:136816182:G:A	0	136816182	A	G
3	chr3:136817993:C:G	0	136817993	G	C
3	chr3:136818202:T:C	0	136818202	C	T
3	chr3:136818232:G:A	0	136818232	A	G
3	chr3:136819545:CGT:C	0	136819545	C	CGT
3	chr3:136820008:G:C	0	136820008	C	G
3	chr3:136820105:C:G	0	136820105	G	C
3	chr3:136820182:C:A	0	136820182	A	C
3	chr3:136820847:T:C	0	136820847	C	T
3	chr3:136820857:C:A	0	136820857	A	C
3	chr3:136820995:T:TAAG	0	136820995	TAAG	T
3	chr3:136821687:T:C	0	136821687	C	T
3	chr3:136822270:T:C	0	136822270	C	T
3	chr3:136822520:T:C	0	136822520	C	T
3	chr3:136824573:G:A	0	136824573	A	G
3	chr3:136824866:A:G	0	136824866	G	A
3	chr3:136825880:T:C	0	136825880	C	T
3	chr3:136826328:C:T	0	136826328	T	C
3	chr3:136826698:G:A	0	136826698	A	G
3	chr3:136827323:T:C	0	136827323	C	T
3	chr3:136828507:C:G	0	136828507	G	C
3	chr3:136828548:A:G	0	136828548	G	A
3	chr3:136829003:A:G	0	136829003	G	A
3	chr3:136830321:C:T	0	136830321	T	C
3	chr3:136830837:A:C	0	136830837	C	A
3	chr3:136831418:G:A	0	136831418	A	G
3	chr3:136831830:T:C	0	136831830	C	T
3	chr3:136833211:G:A	0	136833211	A	G
3	chr3:136833785:A:G	0	136833785	G	A
3	chr3:136834407:T:C	0	136834407	C	T
3	chr3:136834779:G:A	0	136834779	A	G
3	chr3:136835081:C:A	0	136835081	A	C
3	chr3:136835560:A:G	0	136835560	G	A
3	chr3:136836591:A:G	0	136836591	G	A
3	chr3:136836904:T:C	0	136836904	C	T
3	chr3:136839293:T:G	0	136839293	G	T
3	chr3:136839803:G:A	0	136839803	A	G
3	chr3:136842783:T:A	0	136842783	A	T
3	chr3:136843112:A:G	0	136843112	G	A
3	chr3:136843194:C:G	0	136843194	G	C
3	chr3:136843849:C:T	0	136843849	T	C
3	chr3:136844205:A:G	0	136844205	G	A
3	chr3:136844215:C:T	0	136844215	T	C
3	chr3:136844614:C:T	0	136844614	T	C
3	chr3:136844843:T:C	0	136844843	C	T
3	chr3:136845147:A:T	0	136845147	T	A
3	chr3:136845753:G:A	0	136845753	A	G
3	chr3:136846007:T:C	0	136846007	C	T
3	chr3:136846946:C:T	0	136846946	T	C
3	chr3:136849689:T:C	0	136849689	C	T
3	chr3:136850591:C:CA	0	136850591	CA	C
3	chr3:136851318:C:T	0	136851318	T	C
3	chr3:136852224:GGAA:G	0	136852224	G	GGAA
3	chr3:136852347:T:C	0	136852347	C	T
3	chr3:136852638:A:G	0	136852638	G	A
3	chr3:136852685:A:G	0	136852685	G	A
3	chr3:136852854:A:G	0	136852854	G	A
3	chr3:136853373:G:T	0	136853373	T	G
3	chr3:136853950:C:A	0	136853950	A	C
3	chr3:136854447:G:A	0	136854447	A	G
3	chr3:136854598:A:G	0	136854598	G	A
3	chr3:136855659:A:G	0	136855659	G	A
3	chr3:136855679:C:T	0	136855679	T	C
3	chr3:136857400:A:G	0	136857400	G	A
3	chr3:136858243:C:T	0	136858243	T	C
3	chr3:136858944:G:A	0	136858944	A	G
3	chr3:136859459:A:AAC	0	136859459	AAC	A
3	chr3:136860357:C:A	0	136860357	A	C
3	chr3:136861682:A:C	0	136861682	C	A
3	chr3:136862769:G:A	0	136862769	A	G
3	chr3:136863111:C:T	0	136863111	T	C
3	chr3:136863195:G:T	0	136863195	T	G
3	chr3:136864030:G:A	0	136864030	A	G
3	chr3:136864144:C:T	0	136864144	T	C
3	chr3:136864845:C:T	0	136864845	T	C
3	chr3:136865114:C:T	0	136865114	T	C
3	chr3:136865319:A:C	0	136865319	C	A
3	chr3:136865374:C:T	0	136865374	T	C
3	chr3:136865930:T:C	0	136865930	C	T
3	chr3:136867312:T:C	0	136867312	C	T
3	chr3:136867776:G:A	0	136867776	A	G
3	chr3:136868275:A:G	0	136868275	G	A
3	chr3:136870084:T:C	0	136870084	C	T
3	chr3:136870478:C:T	0	136870478	T	C
3	chr3:136871569:C:T	0	136871569	T	C
3	chr3:136871628:C:T	0	136871628	T	C
3	chr3:136871751:G:A	0	136871751	A	G
3	chr3:136872741:A:T	0	136872741	T	A
3	chr3:136873375:G:A	0	136873375	A	G
3	chr3:136874809:CTT:C	0	136874809	C	CTT
3	chr3:136875505:A:G	0	136875505	G	A
3	chr3:136876768:G:A	0	136876768	A	G
3	chr3:136878278:A:G	0	136878278	G	A
3	chr3:136878716:T:C	0	136878716	C	T
3	chr3:136881206:C:T	0	136881206	T	C
3	chr3:136881241:A:G	0	136881241	G	A
3	chr3:136883319:C:T	0	136883319	T	C
3	chr3:136884757:G:A	0	136884757	A	G
3	chr3:136884928:T:C	0	136884928	C	T
3	chr3:136885198:T:C	0	136885198	C	T
3	chr3:136886955:T:C	0	136886955	C	T
3	chr3:136887009:A:G	0	136887009	G	A
3	chr3:136887636:C:A	0	136887636	A	C
3	chr3:136888356:A:G	0	136888356	G	A
3	chr3:136889526:T:C	0	136889526	C	T
3	chr3:136889764:C:A	0	136889764	A	C
3	chr3:136889836:C:T	0	136889836	T	C
3	chr3:136889999:C:T	0	136889999	T	C
3	chr3:136890175:G:A	0	136890175	A	G
3	chr3:136890996:T:C	0	136890996	C	T
3	chr3:136891788:G:T	0	136891788	T	G
3	chr3:136891791:A:C	0	136891791	C	A
3	chr3:136892103:G:A	0	136892103	A	G
3	chr3:136892154:T:C	0	136892154	C	T
3	chr3:136892388:G:A	0	136892388	A	G
3	chr3:136893130:G:A	0	136893130	A	G
3	chr3:136893307:T:C	0	136893307	C	T
3	chr3:136893354:TA:T	0	136893354	T	TA
3	chr3:136893919:C:G	0	136893919	G	C
3	chr3:136894945:G:A	0	136894945	A	G
3	chr3:136895397:C:T	0	136895397	T	C
3	chr3:136896384:C:T	0	136896384	T	C
3	chr3:136896426:G:A	0	136896426	A	G
3	chr3:136899156:A:T	0	136899156	T	A
3	chr3:136899372:G:A	0	136899372	A	G
3	chr3:136900724:A:G	0	136900724	G	A
3	chr3:136902165:G:A	0	136902165	A	G
3	chr3:136902346:T:C	0	136902346	C	T
3	chr3:136902483:T:C	0	136902483	C	T
3	chr3:136902596:T:A	0	136902596	A	T
3	chr3:136902776:C:T	0	136902776	T	C
3	chr3:136902875:A:C	0	136902875	C	A
3	chr3:136903166:C:A	0	136903166	A	C
3	chr3:136903718:C:T	0	136903718	T	C
3	chr3:136903773:CAG:C	0	136903773	C	CAG
3	chr3:136904949:C:T	0	136904949	T	C
3	chr3:136905202:T:C	0	136905202	C	T
3	chr3:136906312:G:C	0	136906312	C	G
3	chr3:136906427:G:A	0	136906427	A	G
3	chr3:136906497:C:G	0	136906497	G	C
3	chr3:136906594:G:A	0	136906594	A	G
3	chr3:136907060:C:T	0	136907060	T	C
3	chr3:136907855:G:T	0	136907855	T	G
3	chr3:136911144:A:G	0	136911144	G	A
3	chr3:136912433:C:T	0	136912433	T	C
3	chr3:136913695:A:G	0	136913695	G	A
3	chr3:136915704:T:C	0	136915704	C	T
3	chr3:136916329:A:G	0	136916329	G	A
3	chr3:136917741:C:A	0	136917741	A	C
3	chr3:136917843:T:C	0	136917843	C	T
3	chr3:136920133:A:G	0	136920133	G	A
3	chr3:136920257:A:T	0	136920257	T	A
3	chr3:136923981:C:T	0	136923981	T	C
3	chr3:136924892:A:G	0	136924892	G	A
3	chr3:136925436:A:G	0	136925436	G	A
3	chr3:136926045:G:A	0	136926045	A	G
3	chr3:136926575:A:G	0	136926575	G	A
3	chr3:136927226:C:T	0	136927226	T	C
3	chr3:136928639:G:A	0	136928639	A	G
3	chr3:136928965:C:T	0	136928965	T	C
3	chr3:136929765:T:C	0	136929765	C	T
3	chr3:136929851:G:A	0	136929851	A	G
3	chr3:136930621:C:T	0	136930621	T	C
3	chr3:136931568:AT:A	0	136931568	A	AT
3	chr3:136932085:T:C	0	136932085	C	T
3	chr3:136932675:G:C	0	136932675	C	G
3	chr3:136933122:A:C	0	136933122	C	A
3	chr3:136933292:A:G	0	136933292	G	A
3	chr3:136934039:T:G	0	136934039	G	T
3	chr3:136934841:G:A	0	136934841	A	G
3	chr3:136935086:C:G	0	136935086	G	C
3	chr3:136935842:C:T	0	136935842	T	C
3	chr3:136936110:A:G	0	136936110	G	A
3	chr3:136936471:T:C	0	136936471	C	T
3	chr3:136936830:T:C	0	136936830	C	T
3	chr3:136937187:A:G	0	136937187	G	A
3	chr3:136937751:C:T	0	136937751	T	C
3	chr3:136937952:AG:A	0	136937952	A	AG
3	chr3:136938517:T:C	0	136938517	C	T
3	chr3:136940937:G:T	0	136940937	T	G
3	chr3:136940999:A:G	0	136940999	G	A
3	chr3:136941381:T:C	0	136941381	C	T
3	chr3:136943220:G:A	0	136943220	A	G
3	chr3:136943687:C:T	0	136943687	T	C
3	chr3:136943761:G:A	0	136943761	A	G
3	chr3:136944199:A:G	0	136944199	G	A
3	chr3:136946666:TTGGATGCAATGTGTAA:T	0	136946666	T	TTGGATGCAATGTGTAA
3	chr3:136946981:C:CT	0	136946981	CT	C
3	chr3:136947612:C:T	0	136947612	T	C
3	chr3:136947757:A:G	0	136947757	G	A
3	chr3:136948563:T:C	0	136948563	C	T
3	chr3:136949418:TAA:T	0	136949418	T	TAA
3	chr3:136949570:T:C	0	136949570	C	T
3	chr3:136949783:T:C	0	136949783	C	T
3	chr3:136950237:C:T	0	136950237	T	C
3	chr3:136952537:C:G	0	136952537	G	C
3	chr3:136952662:A:T	0	136952662	T	A
3	chr3:136953048:G:A	0	136953048	A	G
3	chr3:136954315:A:T	0	136954315	T	A
3	chr3:136955626:A:G	0	136955626	G	A
3	chr3:136955658:A:C	0	136955658	C	A
3	chr3:136957461:C:T	0	136957461	T	C
3	chr3:136957549:CTTCT:C	0	136957549	C	CTTCT
3	chr3:136957654:T:C	0	136957654	C	T
3	chr3:136957683:A:T	0	136957683	T	A
3	chr3:136957860:T:C	0	136957860	C	T
3	chr3:136958222:A:G	0	136958222	G	A
3	chr3:136958654:C:G	0	136958654	G	C
3	chr3:136958739:G:A	0	136958739	A	G
3	chr3:136958803:T:C	0	136958803	C	T
3	chr3:136962307:T:C	0	136962307	C	T
3	chr3:136972335:G:A	0	136972335	A	G
3	chr3:136972966:A:G	0	136972966	G	A
3	chr3:136973167:G:A	0	136973167	A	G
3	chr3:136973245:A:G	0	136973245	G	A
3	chr3:136973534:T:A	0	136973534	A	T
3	chr3:136973778:A:T	0	136973778	T	A
3	chr3:136974617:A:G	0	136974617	G	A
3	chr3:136974643:G:A	0	136974643	A	G
3	chr3:136974879:C:T	0	136974879	T	C
3	chr3:136976044:G:C	0	136976044	C	G
3	chr3:136976259:A:G	0	136976259	G	A
3	chr3:136976825:G:A	0	136976825	A	G
3	chr3:136976864:A:G	0	136976864	G	A
3	chr3:136977742:C:T	0	136977742	T	C
3	chr3:136978664:C:T	0	136978664	T	C
3	chr3:136980719:C:A	0	136980719	A	C
3	chr3:136981051:T:G	0	136981051	G	T
3	chr3:136981613:G:A	0	136981613	A	G
3	chr3:136982453:G:T	0	136982453	T	G
3	chr3:136982694:T:TC	0	136982694	TC	T
3	chr3:136982696:G:C	0	136982696	C	G
3	chr3:136983342:C:T	0	136983342	T	C
3	chr3:136983572:A:G	0	136983572	G	A
3	chr3:136983862:A:G	0	136983862	G	A
3	chr3:136984279:A:C	0	136984279	C	A
3	chr3:136984288:G:C	0	136984288	C	G
3	chr3:136984523:A:T	0	136984523	T	A
3	chr3:136984632:G:T	0	136984632	T	G
3	chr3:136985166:T:C	0	136985166	C	T
3	chr3:136987796:A:G	0	136987796	G	A
3	chr3:136988665:A:C	0	136988665	C	A
3	chr3:136988707:T:TAC	0	136988707	TAC	T
3	chr3:136990224:G:A	0	136990224	A	G
3	chr3:136991082:G:A	0	136991082	A	G
3	chr3:136991677:C:T	0	136991677	T	C
3	chr3:136994513:G:T	0	136994513	T	G
3	chr3:136996626:C:T	0	136996626	T	C
3	chr3:137000436:A:G	0	137000436	G	A
3	chr3:137002725:T:C	0	137002725	C	T
3	chr3:137002790:T:A	0	137002790	A	T
3	chr3:137005816:A:G	0	137005816	G	A
3	chr3:137005858:G:A	0	137005858	A	G
3	chr3:137006060:A:T	0	137006060	T	A
3	chr3:137006244:TG:T	0	137006244	T	TG
3	chr3:137007093:G:A	0	137007093	A	G
3	chr3:137007147:T:C	0	137007147	C	T
3	chr3:137007948:G:A	0	137007948	A	G
3	chr3:137009814:T:C	0	137009814	C	T
3	chr3:137011043:C:T	0	137011043	T	C
3	chr3:137011313:T:G	0	137011313	G	T
3	chr3:137011314:T:A	0	137011314	A	T
3	chr3:137013240:T:C	0	137013240	C	T
3	chr3:137016274:C:T	0	137016274	T	C
3	chr3:137016765:G:A	0	137016765	A	G
3	chr3:137016950:C:T	0	137016950	T	C
3	chr3:137017640:G:A	0	137017640	A	G
3	chr3:137017998:G:T	0	137017998	T	G
3	chr3:137018127:G:A	0	137018127	A	G
3	chr3:137019798:C:T	0	137019798	T	C
3	chr3:137020545:CT:C	0	137020545	C	CT
3	chr3:137020944:A:G	0	137020944	G	A
3	chr3:137021264:C:T	0	137021264	T	C
3	chr3:137022053:G:GA	0	137022053	GA	G
3	chr3:137022237:G:C	0	137022237	C	G
3	chr3:137022384:A:G	0	137022384	G	A
3	chr3:137022547:C:T	0	137022547	T	C
3	chr3:137022962:C:A	0	137022962	A	C
3	chr3:137023458:A:G	0	137023458	G	A
3	chr3:137024254:A:G	0	137024254	G	A
3	chr3:137024424:T:C	0	137024424	C	T
3	chr3:137025161:G:A	0	137025161	A	G
3	chr3:137025544:T:G	0	137025544	G	T
3	chr3:137026154:T:C	0	137026154	C	T
3	chr3:137026898:G:A	0	137026898	A	G
3	chr3:137027379:G:A	0	137027379	A	G
3	chr3:137027836:G:A	0	137027836	A	G
3	chr3:137028132:T:C	0	137028132	C	T
3	chr3:137029966:T:G	0	137029966	G	T
3	chr3:137032138:G:C	0	137032138	C	G
3	chr3:137032832:T:G	0	137032832	G	T
3	chr3:137033126:C:T	0	137033126	T	C
3	chr3:137033748:G:A	0	137033748	A	G
3	chr3:137033811:T:C	0	137033811	C	T
3	chr3:137034320:CAGCTACTCG:C	0	137034320	C	CAGCTACTCG
3	chr3:137034780:G:A	0	137034780	A	G
3	chr3:137035007:T:C	0	137035007	C	T
3	chr3:137035034:T:A	0	137035034	A	T
3	chr3:137035409:C:T	0	137035409	T	C
3	chr3:137036426:CAGGA:C	0	137036426	C	CAGGA
3	chr3:137036563:G:A	0	137036563	A	G
3	chr3:137036711:A:G	0	137036711	G	A
3	chr3:137036752:C:A	0	137036752	A	C
3	chr3:137036911:A:T	0	137036911	T	A
3	chr3:137037128:AT:A	0	137037128	A	AT
3	chr3:137037140:A:G	0	137037140	G	A
3	chr3:137037301:G:A	0	137037301	A	G
3	chr3:137037387:G:A	0	137037387	A	G
3	chr3:137037397:C:T	0	137037397	T	C
3	chr3:137037595:A:G	0	137037595	G	A
3	chr3:137037828:C:T	0	137037828	T	C
3	chr3:137038236:G:A	0	137038236	A	G
3	chr3:137038268:G:T	0	137038268	T	G
3	chr3:137038381:T:C	0	137038381	C	T
3	chr3:137038408:G:A	0	137038408	A	G
3	chr3:137038620:G:A	0	137038620	A	G
3	chr3:137038621:C:T	0	137038621	T	C
3	chr3:137038752:G:A	0	137038752	A	G
3	chr3:137038865:G:A	0	137038865	A	G
3	chr3:137039016:T:C	0	137039016	C	T
3	chr3:137039194:T:C	0	137039194	C	T
3	chr3:137039213:A:G	0	137039213	G	A
3	chr3:137039256:C:T	0	137039256	T	C
3	chr3:137039328:G:A	0	137039328	A	G
3	chr3:137039483:T:C	0	137039483	C	T
3	chr3:137040004:T:C	0	137040004	C	T
3	chr3:137040691:G:A	0	137040691	A	G
3	chr3:137040778:T:A	0	137040778	A	T
3	chr3:137041756:G:A	0	137041756	A	G
3	chr3:137042103:T:C	0	137042103	C	T
3	chr3:137042233:T:G	0	137042233	G	T
3	chr3:137042319:A:G	0	137042319	G	A
3	chr3:137042845:C:G	0	137042845	G	C
3	chr3:137043082:T:C	0	137043082	C	T
3	chr3:137043407:C:T	0	137043407	T	C
3	chr3:137043497:G:A	0	137043497	A	G
3	chr3:137043534:A:T	0	137043534	T	A
3	chr3:137044095:C:A	0	137044095	A	C
3	chr3:137044306:G:A	0	137044306	A	G
3	chr3:137044811:T:G	0	137044811	G	T
3	chr3:137046217:T:G	0	137046217	G	T
3	chr3:137047254:A:G	0	137047254	G	A
3	chr3:137047424:C:T	0	137047424	T	C
3	chr3:137049168:G:A	0	137049168	A	G
3	chr3:137050172:A:G	0	137050172	G	A
3	chr3:137050220:C:A	0	137050220	A	C
3	chr3:137050517:G:A	0	137050517	A	G
3	chr3:137050724:C:T	0	137050724	T	C
3	chr3:137050929:AT:A	0	137050929	A	AT
3	chr3:137050935:A:T	0	137050935	T	A
3	chr3:137051421:A:T	0	137051421	T	A
3	chr3:137051447:T:C	0	137051447	C	T
3	chr3:137051639:C:T	0	137051639	T	C
3	chr3:137051838:A:G	0	137051838	G	A
3	chr3:137052540:G:A	0	137052540	A	G
3	chr3:137053257:A:G	0	137053257	G	A
3	chr3:137053297:G:A	0	137053297	A	G
3	chr3:137053506:C:T	0	137053506	T	C
3	chr3:137054610:C:G	0	137054610	G	C
3	chr3:137054629:G:A	0	137054629	A	G
3	chr3:137055033:T:C	0	137055033	C	T
3	chr3:137055199:C:T	0	137055199	T	C
3	chr3:137055550:T:C	0	137055550	C	T
3	chr3:137055604:AAAACCAGG:A	0	137055604	A	AAAACCAGG
3	chr3:137055654:C:T	0	137055654	T	C
3	chr3:137055928:G:A	0	137055928	A	G
3	chr3:137055951:G:C	0	137055951	C	G
3	chr3:137056599:C:T	0	137056599	T	C
3	chr3:137056701:T:A	0	137056701	A	T
3	chr3:137056766:A:G	0	137056766	G	A
3	chr3:137056868:A:G	0	137056868	G	A
3	chr3:137056931:A:G	0	137056931	G	A
3	chr3:137057977:C:T	0	137057977	T	C
3	chr3:137057987:G:T	0	137057987	T	G
3	chr3:137058074:G:C	0	137058074	C	G
3	chr3:137058234:A:AACCTCT	0	137058234	AACCTCT	A
3	chr3:137058687:A:C	0	137058687	C	A
3	chr3:137058776:T:G	0	137058776	G	T
3	chr3:137058803:C:T	0	137058803	T	C
3	chr3:137059184:C:G	0	137059184	G	C
3	chr3:137059248:A:G	0	137059248	G	A
3	chr3:137059265:T:C	0	137059265	C	T
3	chr3:137059521:G:T	0	137059521	T	G
3	chr3:137059605:C:A	0	137059605	A	C
3	chr3:137059913:A:G	0	137059913	G	A
3	chr3:137060088:C:T	0	137060088	T	C
3	chr3:137060344:C:T	0	137060344	T	C
3	chr3:137060362:C:T	0	137060362	T	C
3	chr3:137060622:A:G	0	137060622	G	A
3	chr3:137060869:G:A	0	137060869	A	G
3	chr3:137060911:A:T	0	137060911	T	A
3	chr3:137061034:G:A	0	137061034	A	G
3	chr3:137062078:T:A	0	137062078	A	T
3	chr3:137062241:A:G	0	137062241	G	A
3	chr3:137062724:C:T	0	137062724	T	C
3	chr3:137062828:T:G	0	137062828	G	T
3	chr3:137062838:T:C	0	137062838	C	T
3	chr3:137062877:G:A	0	137062877	A	G
3	chr3:137062947:C:T	0	137062947	T	C
3	chr3:137062948:G:A	0	137062948	A	G
3	chr3:137063285:A:C	0	137063285	C	A
3	chr3:137063593:C:T	0	137063593	T	C
3	chr3:137063608:C:A	0	137063608	A	C
3	chr3:137064371:C:T	0	137064371	T	C
3	chr3:137064837:C:T	0	137064837	T	C
3	chr3:137065132:A:G	0	137065132	G	A
3	chr3:137065543:A:G	0	137065543	G	A
3	chr3:137066457:A:C	0	137066457	C	A
3	chr3:137066955:G:A	0	137066955	A	G
3	chr3:137067005:T:C	0	137067005	C	T
3	chr3:137067227:T:C	0	137067227	C	T
3	chr3:137067372:G:A	0	137067372	A	G
3	chr3:137067379:T:C	0	137067379	C	T
3	chr3:137068315:A:G	0	137068315	G	A
3	chr3:137069440:T:C	0	137069440	C	T
3	chr3:137071687:T:C	0	137071687	C	T
3	chr3:137071697:C:T	0	137071697	T	C
3	chr3:137072412:C:T	0	137072412	T	C
3	chr3:137073317:C:T	0	137073317	T	C
3	chr3:137073395:T:C	0	137073395	C	T
3	chr3:137075187:A:T	0	137075187	T	A
3	chr3:137075855:G:A	0	137075855	A	G
3	chr3:137076129:T:C	0	137076129	C	T
3	chr3:137076165:G:T	0	137076165	T	G
3	chr3:137077208:A:G	0	137077208	G	A
3	chr3:137080144:G:T	0	137080144	T	G
3	chr3:137080191:T:C	0	137080191	C	T
3	chr3:137080973:T:C	0	137080973	C	T
3	chr3:137081879:C:A	0	137081879	A	C
3	chr3:137083096:A:C	0	137083096	C	A
3	chr3:137084595:T:A	0	137084595	A	T
3	chr3:137085003:T:C	0	137085003	C	T
3	chr3:137085369:G:A	0	137085369	A	G
3	chr3:137085371:G:A	0	137085371	A	G
3	chr3:137086144:A:G	0	137086144	G	A
3	chr3:137086683:G:A	0	137086683	A	G
3	chr3:137086757:T:G	0	137086757	G	T
3	chr3:137087095:G:A	0	137087095	A	G
3	chr3:137088446:T:C	0	137088446	C	T
3	chr3:137089180:A:G	0	137089180	G	A
3	chr3:137089522:C:T	0	137089522	T	C
3	chr3:137090850:T:C	0	137090850	C	T
3	chr3:137090857:A:G	0	137090857	G	A
3	chr3:137090992:A:G	0	137090992	G	A
3	chr3:137091093:T:C	0	137091093	C	T
3	chr3:137091448:C:T	0	137091448	T	C
3	chr3:137092475:G:T	0	137092475	T	G
3	chr3:137092564:C:A	0	137092564	A	C
3	chr3:137093276:T:C	0	137093276	C	T
3	chr3:137093829:TC:T	0	137093829	T	TC
3	chr3:137096287:A:T	0	137096287	T	A
3	chr3:137096333:G:C	0	137096333	C	G
3	chr3:137099199:C:T	0	137099199	T	C
3	chr3:137100476:G:A	0	137100476	A	G
3	chr3:137101392:A:T	0	137101392	T	A
3	chr3:137103637:A:G	0	137103637	G	A
3	chr3:137104277:C:A	0	137104277	A	C
3	chr3:137104290:C:G	0	137104290	G	C
3	chr3:137104797:G:C	0	137104797	C	G
3	chr3:137106943:G:C	0	137106943	C	G
3	chr3:137110076:A:G	0	137110076	G	A
3	chr3:137111126:A:G	0	137111126	G	A
3	chr3:137112610:G:A	0	137112610	A	G
3	chr3:137113278:C:T	0	137113278	T	C
3	chr3:137113907:G:A	0	137113907	A	G
3	chr3:137113949:G:C	0	137113949	C	G
3	chr3:137114625:G:A	0	137114625	A	G
3	chr3:137114837:C:T	0	137114837	T	C
3	chr3:137115619:G:A	0	137115619	A	G
3	chr3:137115620:T:C	0	137115620	C	T
3	chr3:137115978:G:A	0	137115978	A	G
3	chr3:137116395:A:G	0	137116395	G	A
3	chr3:137118713:G:A	0	137118713	A	G
3	chr3:137119451:G:A	0	137119451	A	G
3	chr3:137120566:G:A	0	137120566	A	G
3	chr3:137120838:T:C	0	137120838	C	T
3	chr3:137121779:T:TGG	0	137121779	TGG	T
3	chr3:137121858:C:T	0	137121858	T	C
3	chr3:137122607:T:C	0	137122607	C	T
3	chr3:137122711:A:G	0	137122711	G	A
3	chr3:137122868:A:G	0	137122868	G	A
3	chr3:137122879:G:A	0	137122879	A	G
3	chr3:137124201:A:G	0	137124201	G	A
3	chr3:137125365:G:GC	0	137125365	GC	G
3	chr3:137125758:A:C	0	137125758	C	A
3	chr3:137126308:C:T	0	137126308	T	C
3	chr3:137126805:A:C	0	137126805	C	A
3	chr3:137126824:A:G	0	137126824	G	A
3	chr3:137126962:T:TA	0	137126962	TA	T
3	chr3:137127417:A:C	0	137127417	C	A
3	chr3:137128012:C:T	0	137128012	T	C
3	chr3:137128081:C:T	0	137128081	T	C
3	chr3:137128815:C:T	0	137128815	T	C
3	chr3:137129205:A:G	0	137129205	G	A
3	chr3:137129585:G:A	0	137129585	A	G
3	chr3:137129888:C:T	0	137129888	T	C
3	chr3:137130227:A:G	0	137130227	G	A
3	chr3:137130385:A:G	0	137130385	G	A
3	chr3:137130612:C:T	0	137130612	T	C
3	chr3:137130785:A:G	0	137130785	G	A
3	chr3:137131130:A:G	0	137131130	G	A
3	chr3:137131214:CT:C	0	137131214	C	CT
3	chr3:137132678:C:T	0	137132678	T	C
3	chr3:137132941:GAGAA:G	0	137132941	G	GAGAA
3	chr3:137133683:G:T	0	137133683	T	G
3	chr3:137133822:C:T	0	137133822	T	C
3	chr3:137134621:C:A	0	137134621	A	C
3	chr3:137136098:G:C	0	137136098	C	G
3	chr3:137136136:C:T	0	137136136	T	C
3	chr3:137137108:C:T	0	137137108	T	C
3	chr3:137137148:A:C	0	137137148	C	A
3	chr3:137137844:C:T	0	137137844	T	C
3	chr3:137137892:C:T	0	137137892	T	C
3	chr3:137138029:G:A	0	137138029	A	G
3	chr3:137138275:C:T	0	137138275	T	C
3	chr3:137138432:T:G	0	137138432	G	T
3	chr3:137138626:C:T	0	137138626	T	C
3	chr3:137138764:G:A	0	137138764	A	G
3	chr3:137138783:T:A	0	137138783	A	T
3	chr3:137138810:A:G	0	137138810	G	A
3	chr3:137138820:C:A	0	137138820	A	C
3	chr3:137139066:A:T	0	137139066	T	A
3	chr3:137139155:C:T	0	137139155	T	C
3	chr3:137139424:C:T	0	137139424	T	C
3	chr3:137139684:T:G	0	137139684	G	T
3	chr3:137139748:A:G	0	137139748	G	A
3	chr3:137139767:T:C	0	137139767	C	T
3	chr3:137139812:T:C	0	137139812	C	T
3	chr3:137139876:A:G	0	137139876	G	A
3	chr3:137140074:T:C	0	137140074	C	T
3	chr3:137140232:A:T	0	137140232	T	A
3	chr3:137140240:G:A	0	137140240	A	G
3	chr3:137140366:A:G	0	137140366	G	A
3	chr3:137140392:A:G	0	137140392	G	A
3	chr3:137140395:C:T	0	137140395	T	C
3	chr3:137140429:C:T	0	137140429	T	C
3	chr3:137140731:T:C	0	137140731	C	T
3	chr3:137140953:G:A	0	137140953	A	G
3	chr3:137140972:G:C	0	137140972	C	G
3	chr3:137141484:A:G	0	137141484	G	A
3	chr3:137143512:A:T	0	137143512	T	A
3	chr3:137143550:G:T	0	137143550	T	G
3	chr3:137143964:T:C	0	137143964	C	T
3	chr3:137143978:A:C	0	137143978	C	A
3	chr3:137144025:C:T	0	137144025	T	C
3	chr3:137144237:T:C	0	137144237	C	T
3	chr3:137144391:C:A	0	137144391	A	C
3	chr3:137144429:G:C	0	137144429	C	G
3	chr3:137144857:C:T	0	137144857	T	C
3	chr3:137145022:C:A	0	137145022	A	C
3	chr3:137145026:T:C	0	137145026	C	T
3	chr3:137145510:A:G	0	137145510	G	A
3	chr3:137145660:G:A	0	137145660	A	G
3	chr3:137145708:A:G	0	137145708	G	A
3	chr3:137145996:A:G	0	137145996	G	A
3	chr3:137146061:A:G	0	137146061	G	A
3	chr3:137146592:A:T	0	137146592	T	A
3	chr3:137147004:G:A	0	137147004	A	G
3	chr3:137147048:A:G	0	137147048	G	A
3	chr3:137147167:G:A	0	137147167	A	G
3	chr3:137147348:C:T	0	137147348	T	C
3	chr3:137147349:A:G	0	137147349	G	A
3	chr3:137147415:A:T	0	137147415	T	A
3	chr3:137147430:G:A	0	137147430	A	G
3	chr3:137147792:C:T	0	137147792	T	C
3	chr3:137147827:A:G	0	137147827	G	A
3	chr3:137148003:A:G	0	137148003	G	A
3	chr3:137148055:T:C	0	137148055	C	T
3	chr3:137148194:C:T	0	137148194	T	C
3	chr3:137148325:A:T	0	137148325	T	A
3	chr3:137148471:A:G	0	137148471	G	A
3	chr3:137148707:A:T	0	137148707	T	A
3	chr3:137148900:C:T	0	137148900	T	C
3	chr3:137148940:T:C	0	137148940	C	T
3	chr3:137149147:C:T	0	137149147	T	C
3	chr3:137149387:C:G	0	137149387	G	C
3	chr3:137149721:T:C	0	137149721	C	T
3	chr3:137149758:G:A	0	137149758	A	G
3	chr3:137149978:C:T	0	137149978	T	C
3	chr3:137150299:T:C	0	137150299	C	T
3	chr3:137150761:G:A	0	137150761	A	G
3	chr3:137151425:G:T	0	137151425	T	G
3	chr3:137151756:A:G	0	137151756	G	A
3	chr3:137151778:G:A	0	137151778	A	G
3	chr3:137151917:T:C	0	137151917	C	T
3	chr3:137151993:T:A	0	137151993	A	T
3	chr3:137152185:A:T	0	137152185	T	A
3	chr3:137152208:A:G	0	137152208	G	A
3	chr3:137152383:C:T	0	137152383	T	C
3	chr3:137152399:T:C	0	137152399	C	T
3	chr3:137152523:G:C	0	137152523	C	G
3	chr3:137153044:G:T	0	137153044	T	G
3	chr3:137153107:T:C	0	137153107	C	T
3	chr3:137153188:G:A	0	137153188	A	G
3	chr3:137153198:C:A	0	137153198	A	C
3	chr3:137153360:G:A	0	137153360	A	G
3	chr3:137154027:C:T	0	137154027	T	C
3	chr3:137154083:G:A	0	137154083	A	G
3	chr3:137154091:A:G	0	137154091	G	A
3	chr3:137155025:T:C	0	137155025	C	T
3	chr3:137155065:T:G	0	137155065	G	T
3	chr3:137155315:T:C	0	137155315	C	T
3	chr3:137155476:T:C	0	137155476	C	T
3	chr3:137155602:A:C	0	137155602	C	A
3	chr3:137155640:C:T	0	137155640	T	C
3	chr3:137155690:T:C	0	137155690	C	T
3	chr3:137155691:G:A	0	137155691	A	G
3	chr3:137155800:A:G	0	137155800	G	A
3	chr3:137155916:A:G	0	137155916	G	A
3	chr3:137155989:C:T	0	137155989	T	C
3	chr3:137156037:A:G	0	137156037	G	A
3	chr3:137156167:C:T	0	137156167	T	C
3	chr3:137156438:A:T	0	137156438	T	A
3	chr3:137156849:A:G	0	137156849	G	A
3	chr3:137156865:C:G	0	137156865	G	C
3	chr3:137156976:G:T	0	137156976	T	G
3	chr3:137157843:A:T	0	137157843	T	A
3	chr3:137157977:G:A	0	137157977	A	G
3	chr3:137158441:A:C	0	137158441	C	A
3	chr3:137158651:T:A	0	137158651	A	T
3	chr3:137159012:T:C	0	137159012	C	T
3	chr3:137159077:C:G	0	137159077	G	C
3	chr3:137159183:G:A	0	137159183	A	G
3	chr3:137159410:C:A	0	137159410	A	C
3	chr3:137159999:A:G	0	137159999	G	A
3	chr3:137160178:G:C	0	137160178	C	G
3	chr3:137160278:G:A	0	137160278	A	G
3	chr3:137160401:A:T	0	137160401	T	A
3	chr3:137160619:G:A	0	137160619	A	G
3	chr3:137160688:A:G	0	137160688	G	A
3	chr3:137161183:C:CAATT	0	137161183	CAATT	C
3	chr3:137161758:T:C	0	137161758	C	T
3	chr3:137162333:C:T	0	137162333	T	C
3	chr3:137162785:T:G	0	137162785	G	T
3	chr3:137163494:C:T	0	137163494	T	C
3	chr3:137163980:G:A	0	137163980	A	G
3	chr3:137165831:T:C	0	137165831	C	T
3	chr3:137167052:G:A	0	137167052	A	G
3	chr3:137167310:C:T	0	137167310	T	C
3	chr3:137172054:G:A	0	137172054	A	G
3	chr3:137173222:G:A	0	137173222	A	G
3	chr3:137173456:A:G	0	137173456	G	A
3	chr3:137173739:G:A	0	137173739	A	G
3	chr3:137173886:A:G	0	137173886	G	A
3	chr3:137174514:C:T	0	137174514	T	C
3	chr3:137175291:C:T	0	137175291	T	C
3	chr3:137176662:C:T	0	137176662	T	C
3	chr3:137177548:A:G	0	137177548	G	A
3	chr3:137180079:T:C	0	137180079	C	T
3	chr3:137180827:T:A	0	137180827	A	T
3	chr3:137182313:C:G	0	137182313	G	C
3	chr3:137183335:C:T	0	137183335	T	C
3	chr3:137183618:G:A	0	137183618	A	G
3	chr3:137183687:C:T	0	137183687	T	C
3	chr3:137184355:G:A	0	137184355	A	G
3	chr3:137184448:C:T	0	137184448	T	C
3	chr3:137184449:G:A	0	137184449	A	G
3	chr3:137184503:T:C	0	137184503	C	T
3	chr3:137185232:T:G	0	137185232	G	T
3	chr3:137185272:A:T	0	137185272	T	A
3	chr3:137185606:T:C	0	137185606	C	T
3	chr3:137187074:A:C	0	137187074	C	A
3	chr3:137187423:C:T	0	137187423	T	C
3	chr3:137187633:C:A	0	137187633	A	C
3	chr3:137187879:G:T	0	137187879	T	G
3	chr3:137192004:G:A	0	137192004	A	G
3	chr3:137192227:G:A	0	137192227	A	G
3	chr3:137192880:C:T	0	137192880	T	C
3	chr3:137194791:T:C	0	137194791	C	T
3	chr3:137195745:A:T	0	137195745	T	A
3	chr3:137196509:A:G	0	137196509	G	A
3	chr3:137197673:T:A	0	137197673	A	T
3	chr3:137198223:T:C	0	137198223	C	T
3	chr3:137199024:T:A	0	137199024	A	T
3	chr3:137200018:T:C	0	137200018	C	T
3	chr3:137200729:C:T	0	137200729	T	C
3	chr3:137200985:T:C	0	137200985	C	T
3	chr3:137201366:C:T	0	137201366	T	C
3	chr3:137201857:A:G	0	137201857	G	A
3	chr3:137202722:A:G	0	137202722	G	A
3	chr3:137203756:C:T	0	137203756	T	C
3	chr3:137204956:C:T	0	137204956	T	C
3	chr3:137204973:G:A	0	137204973	A	G
3	chr3:137208107:G:C	0	137208107	C	G
3	chr3:137208772:T:TG	0	137208772	TG	T
3	chr3:137209453:A:G	0	137209453	G	A
3	chr3:137210063:A:G	0	137210063	G	A
3	chr3:137210973:A:T	0	137210973	T	A
3	chr3:137212290:G:A	0	137212290	A	G
3	chr3:137214104:A:G	0	137214104	G	A
3	chr3:137215592:C:A	0	137215592	A	C
3	chr3:137216037:A:C	0	137216037	C	A
3	chr3:137216386:A:G	0	137216386	G	A
3	chr3:137216852:G:A	0	137216852	A	G
3	chr3:137217274:G:A	0	137217274	A	G
3	chr3:137217718:T:C	0	137217718	C	T
3	chr3:137218230:T:C	0	137218230	C	T
3	chr3:137218809:C:G	0	137218809	G	C
3	chr3:137219370:C:G	0	137219370	G	C
3	chr3:137219856:C:T	0	137219856	T	C
3	chr3:137219970:T:C	0	137219970	C	T
3	chr3:137221624:T:C	0	137221624	C	T
3	chr3:137222697:G:T	0	137222697	T	G
3	chr3:137224438:A:G	0	137224438	G	A
3	chr3:137225759:T:C	0	137225759	C	T
3	chr3:137226728:C:T	0	137226728	T	C
3	chr3:137227085:C:A	0	137227085	A	C
3	chr3:137228296:T:G	0	137228296	G	T
3	chr3:137228889:G:A	0	137228889	A	G
3	chr3:137230536:G:A	0	137230536	A	G
3	chr3:137230836:T:C	0	137230836	C	T
3	chr3:137230984:G:A	0	137230984	A	G
3	chr3:137234782:G:A	0	137234782	A	G
3	chr3:137235297:C:T	0	137235297	T	C
3	chr3:137235485:G:A	0	137235485	A	G
3	chr3:137238646:C:A	0	137238646	A	C
3	chr3:137238910:C:T	0	137238910	T	C
3	chr3:137240895:T:C	0	137240895	C	T
3	chr3:137241046:A:G	0	137241046	G	A
3	chr3:137241606:G:A	0	137241606	A	G
3	chr3:137242274:A:G	0	137242274	G	A
3	chr3:137242795:A:T	0	137242795	T	A
3	chr3:137244203:A:C	0	137244203	C	A
3	chr3:137245125:C:T	0	137245125	T	C
3	chr3:137245384:G:A	0	137245384	A	G
3	chr3:137246118:G:A	0	137246118	A	G
3	chr3:137247886:G:T	0	137247886	T	G
3	chr3:137247888:G:T	0	137247888	T	G
3	chr3:137247900:A:G	0	137247900	G	A
3	chr3:137248255:C:T	0	137248255	T	C
3	chr3:137248720:A:G	0	137248720	G	A
3	chr3:137248843:T:A	0	137248843	A	T
3	chr3:137249764:C:G	0	137249764	G	C
3	chr3:137251338:C:T	0	137251338	T	C
3	chr3:137251362:G:T	0	137251362	T	G
3	chr3:137252148:A:G	0	137252148	G	A
3	chr3:137252711:C:A	0	137252711	A	C
3	chr3:137254909:C:T	0	137254909	T	C
3	chr3:137256437:G:A	0	137256437	A	G
3	chr3:137256444:G:A	0	137256444	A	G
3	chr3:137257137:C:T	0	137257137	T	C
3	chr3:137259394:CTG:C	0	137259394	C	CTG
3	chr3:137259819:C:T	0	137259819	T	C
3	chr3:137260732:A:G	0	137260732	G	A
3	chr3:137261063:G:A	0	137261063	A	G
3	chr3:137261097:A:C	0	137261097	C	A
3	chr3:137261172:T:C	0	137261172	C	T
3	chr3:137261730:T:C	0	137261730	C	T
3	chr3:137263851:G:GGTGTT	0	137263851	GGTGTT	G
3	chr3:137263852:A:G	0	137263852	G	A
3	chr3:137264700:G:T	0	137264700	T	G
3	chr3:137268571:A:G	0	137268571	G	A
3	chr3:137270141:C:T	0	137270141	T	C
3	chr3:137271149:C:T	0	137271149	T	C
3	chr3:137271599:C:T	0	137271599	T	C
3	chr3:137271802:C:T	0	137271802	T	C
3	chr3:137272567:G:T	0	137272567	T	G
3	chr3:137272598:G:A	0	137272598	A	G
3	chr3:137272815:A:G	0	137272815	G	A
3	chr3:137272872:A:G	0	137272872	G	A
3	chr3:137273453:T:C	0	137273453	C	T
3	chr3:137273998:T:G	0	137273998	G	T
3	chr3:137275093:A:G	0	137275093	G	A
3	chr3:137275771:G:A	0	137275771	A	G
3	chr3:137275941:C:T	0	137275941	T	C
3	chr3:137275980:TAGTA:T	0	137275980	T	TAGTA
3	chr3:137276559:G:C	0	137276559	C	G
3	chr3:137276907:A:G	0	137276907	G	A
3	chr3:137277109:G:A	0	137277109	A	G
3	chr3:137277722:A:G	0	137277722	G	A
3	chr3:137278452:C:T	0	137278452	T	C
3	chr3:137278613:A:C	0	137278613	C	A
3	chr3:137279046:G:A	0	137279046	A	G
3	chr3:137279298:C:T	0	137279298	T	C
3	chr3:137279584:T:C	0	137279584	C	T
3	chr3:137280163:GGCAGTGGCATGT:G	0	137280163	G	GGCAGTGGCATGT
3	chr3:137280229:C:T	0	137280229	T	C
3	chr3:137280513:G:T	0	137280513	T	G
3	chr3:137281887:G:A	0	137281887	A	G
3	chr3:137282742:G:A	0	137282742	A	G
3	chr3:137283065:C:T	0	137283065	T	C
3	chr3:137283682:G:C	0	137283682	C	G
3	chr3:137283787:T:C	0	137283787	C	T
3	chr3:137284870:T:A	0	137284870	A	T
3	chr3:137284941:A:G	0	137284941	G	A
3	chr3:137286254:GTCATA:G	0	137286254	G	GTCATA
3	chr3:137288312:C:T	0	137288312	T	C
3	chr3:137289194:A:G	0	137289194	G	A
3	chr3:137290592:T:C	0	137290592	C	T
3	chr3:137291095:A:G	0	137291095	G	A
3	chr3:137291161:G:A	0	137291161	A	G
3	chr3:137291845:A:G	0	137291845	G	A
3	chr3:137292180:A:G	0	137292180	G	A
3	chr3:137292550:C:G	0	137292550	G	C
3	chr3:137293546:C:T	0	137293546	T	C
3	chr3:137295993:A:C	0	137295993	C	A
3	chr3:137296431:G:C	0	137296431	C	G
3	chr3:137296645:A:G	0	137296645	G	A
3	chr3:137297394:T:G	0	137297394	G	T
3	chr3:137298143:CACCAAA:C	0	137298143	C	CACCAAA
3	chr3:137301342:G:A	0	137301342	A	G
3	chr3:137303893:A:C	0	137303893	C	A
3	chr3:137304050:A:T	0	137304050	T	A
3	chr3:137307451:C:T	0	137307451	T	C
3	chr3:137308097:A:T	0	137308097	T	A
3	chr3:137310148:G:A	0	137310148	A	G
3	chr3:137310614:A:G	0	137310614	G	A
3	chr3:137310684:T:C	0	137310684	C	T
3	chr3:137310835:C:T	0	137310835	T	C
3	chr3:137311341:T:C	0	137311341	C	T
3	chr3:137312395:T:G	0	137312395	G	T
3	chr3:137313250:T:C	0	137313250	C	T
3	chr3:137313450:T:C	0	137313450	C	T
3	chr3:137313734:G:T	0	137313734	T	G
3	chr3:137314509:C:T	0	137314509	T	C
3	chr3:137314825:C:T	0	137314825	T	C
3	chr3:137315428:A:G	0	137315428	G	A
3	chr3:137316152:A:G	0	137316152	G	A
3	chr3:137316412:TGA:T	0	137316412	T	TGA
3	chr3:137316979:T:A	0	137316979	A	T
3	chr3:137318216:A:G	0	137318216	G	A
3	chr3:137318461:T:C	0	137318461	C	T
3	chr3:137318492:A:T	0	137318492	T	A
3	chr3:137318681:T:A	0	137318681	A	T
3	chr3:137318913:G:A	0	137318913	A	G
3	chr3:137319218:G:T	0	137319218	T	G
3	chr3:137322382:A:T	0	137322382	T	A
3	chr3:137322665:TTAAGGTCA:T	0	137322665	T	TTAAGGTCA
3	chr3:137323774:G:A	0	137323774	A	G
3	chr3:137324796:T:C	0	137324796	C	T
3	chr3:137326858:A:T	0	137326858	T	A
3	chr3:137328871:A:C	0	137328871	C	A
3	chr3:137331203:A:G	0	137331203	G	A
3	chr3:137331848:G:T	0	137331848	T	G
3	chr3:137332274:T:G	0	137332274	G	T
3	chr3:137332701:T:C	0	137332701	C	T
3	chr3:137333254:T:C	0	137333254	C	T
3	chr3:137333795:T:C	0	137333795	C	T
3	chr3:137335015:AAAAAAAAAAT:A	0	137335015	A	AAAAAAAAAAT
3	chr3:137335117:A:T	0	137335117	T	A
3	chr3:137335219:A:G	0	137335219	G	A
3	chr3:137335967:TAAG:T	0	137335967	T	TAAG
3	chr3:137336279:T:G	0	137336279	G	T
3	chr3:137336312:G:A	0	137336312	A	G
3	chr3:137336474:C:T	0	137336474	T	C
3	chr3:137338615:G:A	0	137338615	A	G
3	chr3:137338681:T:C	0	137338681	C	T
3	chr3:137338788:C:A	0	137338788	A	C
3	chr3:137339478:C:T	0	137339478	T	C
3	chr3:137340214:A:C	0	137340214	C	A
3	chr3:137341331:A:C	0	137341331	C	A
3	chr3:137341351:T:C	0	137341351	C	T
3	chr3:137341847:C:T	0	137341847	T	C
3	chr3:137342417:T:G	0	137342417	G	T
3	chr3:137342712:C:T	0	137342712	T	C
3	chr3:137342813:A:G	0	137342813	G	A
3	chr3:137343013:C:T	0	137343013	T	C
3	chr3:137343464:C:T	0	137343464	T	C
3	chr3:137343672:A:G	0	137343672	G	A
3	chr3:137343840:G:T	0	137343840	T	G
3	chr3:137346585:CAT:C	0	137346585	C	CAT
3	chr3:137347592:T:C	0	137347592	C	T
3	chr3:137347875:G:A	0	137347875	A	G
3	chr3:137349060:C:T	0	137349060	T	C
3	chr3:137349151:G:A	0	137349151	A	G
3	chr3:137349171:C:T	0	137349171	T	C
3	chr3:137351652:C:T	0	137351652	T	C
3	chr3:137351670:A:G	0	137351670	G	A
3	chr3:137352185:A:G	0	137352185	G	A
3	chr3:137352200:C:T	0	137352200	T	C
3	chr3:137353397:C:T	0	137353397	T	C
3	chr3:137354862:G:A	0	137354862	A	G
3	chr3:137355236:C:T	0	137355236	T	C
3	chr3:137355476:C:A	0	137355476	A	C
3	chr3:137355968:T:A	0	137355968	A	T
3	chr3:137357501:A:T	0	137357501	T	A
3	chr3:137357511:T:C	0	137357511	C	T
3	chr3:137357590:G:C	0	137357590	C	G
3	chr3:137357801:T:G	0	137357801	G	T
3	chr3:137358146:G:A	0	137358146	A	G
3	chr3:137358506:C:T	0	137358506	T	C
3	chr3:137358754:C:T	0	137358754	T	C
3	chr3:137358875:G:A	0	137358875	A	G
3	chr3:137358977:G:C	0	137358977	C	G
3	chr3:137359002:T:C	0	137359002	C	T
3	chr3:137360047:T:C	0	137360047	C	T
3	chr3:137360931:G:A	0	137360931	A	G
3	chr3:137361259:C:G	0	137361259	G	C
3	chr3:137362632:G:A	0	137362632	A	G
3	chr3:137362807:G:A	0	137362807	A	G
3	chr3:137363013:C:T	0	137363013	T	C
3	chr3:137363505:C:T	0	137363505	T	C
3	chr3:137363522:T:C	0	137363522	C	T
3	chr3:137364028:A:G	0	137364028	G	A
3	chr3:137364324:C:T	0	137364324	T	C
3	chr3:137364405:T:C	0	137364405	C	T
3	chr3:137364753:A:T	0	137364753	T	A
3	chr3:137365546:T:TC	0	137365546	TC	T
3	chr3:137366197:C:T	0	137366197	T	C
3	chr3:137366299:A:G	0	137366299	G	A
3	chr3:137367026:G:A	0	137367026	A	G
3	chr3:137369435:A:G	0	137369435	G	A
3	chr3:137371133:C:T	0	137371133	T	C
3	chr3:137371489:C:T	0	137371489	T	C
3	chr3:137373204:G:A	0	137373204	A	G
3	chr3:137373215:T:C	0	137373215	C	T
3	chr3:137373653:G:A	0	137373653	A	G
3	chr3:137374209:T:C	0	137374209	C	T
3	chr3:137375667:C:T	0	137375667	T	C
3	chr3:137375867:TCTGCTGGATAATATC:T	0	137375867	T	TCTGCTGGATAATATC
3	chr3:137376337:T:C	0	137376337	C	T
3	chr3:137377609:C:T	0	137377609	T	C
3	chr3:137379960:A:G	0	137379960	G	A
3	chr3:137380358:C:A	0	137380358	A	C
3	chr3:137380654:A:C	0	137380654	C	A
3	chr3:137381385:C:T	0	137381385	T	C
3	chr3:137381576:T:A	0	137381576	A	T
3	chr3:137381778:G:C	0	137381778	C	G
3	chr3:137381921:T:C	0	137381921	C	T
3	chr3:137382711:C:G	0	137382711	G	C
3	chr3:137383967:G:C	0	137383967	C	G
3	chr3:137384132:A:T	0	137384132	T	A
3	chr3:137384339:G:A	0	137384339	A	G
3	chr3:137384854:C:T	0	137384854	T	C
3	chr3:137385072:C:T	0	137385072	T	C
3	chr3:137385401:A:T	0	137385401	T	A
3	chr3:137386028:A:G	0	137386028	G	A
3	chr3:137387468:C:T	0	137387468	T	C
3	chr3:137387937:A:T	0	137387937	T	A
3	chr3:137388224:T:C	0	137388224	C	T
3	chr3:137388259:C:T	0	137388259	T	C
3	chr3:137388370:T:A	0	137388370	A	T
3	chr3:137388743:T:C	0	137388743	C	T
3	chr3:137389317:C:T	0	137389317	T	C
3	chr3:137389333:C:T	0	137389333	T	C
3	chr3:137389467:AT:A	0	137389467	A	AT
3	chr3:137389640:T:C	0	137389640	C	T
3	chr3:137390335:C:A	0	137390335	A	C
3	chr3:137390885:G:T	0	137390885	T	G
3	chr3:137391467:G:C	0	137391467	C	G
3	chr3:137391502:C:A	0	137391502	A	C
3	chr3:137391510:C:T	0	137391510	T	C
3	chr3:137391512:T:G	0	137391512	G	T
3	chr3:137391633:C:T	0	137391633	T	C
3	chr3:137392784:G:T	0	137392784	T	G
3	chr3:137393811:TTC:T	0	137393811	T	TTC
3	chr3:137395942:G:A	0	137395942	A	G
3	chr3:137396570:A:G	0	137396570	G	A
3	chr3:137398709:G:A	0	137398709	A	G
3	chr3:137399136:G:A	0	137399136	A	G
3	chr3:137399699:A:G	0	137399699	G	A
3	chr3:137400894:G:A	0	137400894	A	G
```
