## Supplementary material for "Characterization of shared and ancestry-specific signals driving complex traits using multi-ancestry fine-mapping": mesusiecsinfo

```
*************************************************************

  Multiple Ancestry Sum of Single Effect Model (MESuSiE)          

   Visit http://www.xzlab.org/software.html For Update            

            (C) 2022 Boran Gao, Xiang Zhou                        

              GNU General Public License                          

*************************************************************
# Start data processing for sufficient statistics 
# Create MESuSiE object 
# Start data analysis 

# Data analysis is done, and now generates result 

Potential causal SNPs with PIP > 0.5:  

Credible sets for effects: 
$cs
$cs$L1
  [1] 1878 1882 1886 1888 1893 1898 1901 1904 1906 1929 1936 1951 1956 1963 1964
 [16] 1967 1968 1972 1973 1974 1976 1978 1979 1980 1986 1988 1989 1990 1993 1994
 [31] 1996 1997 2004 2006 2007 2008 2009 2010 2011 2012 2013 2016 2017 2018 2021
 [46] 2022 2023 2024 2025 2027 2028 2031 2032 2033 2034 2038 2039 2040 2042 2043
 [61] 2045 2046 2047 2049 2050 2052 2053 2054 2055 2058 2060 2062 2064 2065 2066
 [76] 2068 2069 2072 2073 2074 2076 2078 2083 2089 2091 2092 2093 2094 2095 2097
 [91] 2099 2100 2101 2104 2105 2106 2107 2108 2109 2110 2112 2114 2115 2116 2117
[106] 2118 2119 2120 2121 2122 2124 2125 2126 2127 2128 2131 2132 2133 2134 2135
[121] 2137 2142 2144 2145 2150 2153 2158 2165

$cs$L2
 [1] 1073 1087 1088 1092 1097 1100 1101 1109 1116 1148 1202 1204 1205 1208 1209
[16] 1216 1220 1222 1223 1224 1225 1226 1227 1229 1231 1233 1234 1235 1238 1239
[31] 1240 1242 1243 1245 1247 1249 1250 1254 1257 1258 1259 1260 1261 1263 1265
[46] 1268 1272 1273 1275 1276 1277 1278 1280 1281 1282 1283 1285 1286 1288 1289
[61] 1290 1311 1312


$cs_category
       L1        L2 
"eur_afr"     "eur" 

$purity
   min.abs.corr mean.abs.corr median.abs.corr
L1     0.983304     0.9987026        1.000000
L2     0.797044     0.9138541        0.983607

$cs_index
[1] 1 2

$coverage
[1] 0.9532487 0.9547466

$requested_coverage
[1] 0.95


 Use MESuSiE_Plot() for visualization
# Total time used for the analysis: 0.06 mins
```
