## Supplementary material for "Characterization of shared and ancestry-specific signals driving complex traits using multi-ancestry fine-mapping": s1_remaining_snps.pvar

```
##FILTER=<ID=PASS,Description="All filters passed">
##reference=ftp://ftp.1000genomes.ebi.ac.uk//vol1/ftp/technical/reference/phase2_reference_assembly_sequence/hs37d5.fa.gz
##contig=<ID=3,assembly=b37,length=198022430>
##ALT=<ID=CNV,Description="Copy Number Polymorphism">
##ALT=<ID=DEL,Description="Deletion">
##ALT=<ID=DUP,Description="Duplication">
##ALT=<ID=INS:ME:ALU,Description="Insertion of ALU element">
##ALT=<ID=INS:ME:LINE1,Description="Insertion of LINE1 element">
##ALT=<ID=INS:ME:SVA,Description="Insertion of SVA element">
##ALT=<ID=INS:MT,Description="Nuclear Mitochondrial Insertion">
##ALT=<ID=INV,Description="Inversion">
##ALT=<ID=CN0,Description="Copy number allele: 0 copies">
##ALT=<ID=CN1,Description="Copy number allele: 1 copy">
##ALT=<ID=CN2,Description="Copy number allele: 2 copies">
##ALT=<ID=CN3,Description="Copy number allele: 3 copies">
##ALT=<ID=CN4,Description="Copy number allele: 4 copies">
##ALT=<ID=CN5,Description="Copy number allele: 5 copies">
##ALT=<ID=CN6,Description="Copy number allele: 6 copies">
##ALT=<ID=CN7,Description="Copy number allele: 7 copies">
##ALT=<ID=CN8,Description="Copy number allele: 8 copies">
##ALT=<ID=CN9,Description="Copy number allele: 9 copies">
##ALT=<ID=CN10,Description="Copy number allele: 10 copies">
##ALT=<ID=CN11,Description="Copy number allele: 11 copies">
##ALT=<ID=CN12,Description="Copy number allele: 12 copies">
##ALT=<ID=CN13,Description="Copy number allele: 13 copies">
##ALT=<ID=CN14,Description="Copy number allele: 14 copies">
##ALT=<ID=CN15,Description="Copy number allele: 15 copies">
##ALT=<ID=CN16,Description="Copy number allele: 16 copies">
##ALT=<ID=CN17,Description="Copy number allele: 17 copies">
##ALT=<ID=CN18,Description="Copy number allele: 18 copies">
##ALT=<ID=CN19,Description="Copy number allele: 19 copies">
##ALT=<ID=CN20,Description="Copy number allele: 20 copies">
##ALT=<ID=CN21,Description="Copy number allele: 21 copies">
##ALT=<ID=CN22,Description="Copy number allele: 22 copies">
##ALT=<ID=CN23,Description="Copy number allele: 23 copies">
##ALT=<ID=CN24,Description="Copy number allele: 24 copies">
##ALT=<ID=CN25,Description="Copy number allele: 25 copies">
##ALT=<ID=CN26,Description="Copy number allele: 26 copies">
##ALT=<ID=CN27,Description="Copy number allele: 27 copies">
##ALT=<ID=CN28,Description="Copy number allele: 28 copies">
##ALT=<ID=CN29,Description="Copy number allele: 29 copies">
##ALT=<ID=CN30,Description="Copy number allele: 30 copies">
##ALT=<ID=CN31,Description="Copy number allele: 31 copies">
##ALT=<ID=CN32,Description="Copy number allele: 32 copies">
##ALT=<ID=CN33,Description="Copy number allele: 33 copies">
##ALT=<ID=CN34,Description="Copy number allele: 34 copies">
##ALT=<ID=CN35,Description="Copy number allele: 35 copies">
##ALT=<ID=CN36,Description="Copy number allele: 36 copies">
##ALT=<ID=CN37,Description="Copy number allele: 37 copies">
##ALT=<ID=CN38,Description="Copy number allele: 38 copies">
##ALT=<ID=CN39,Description="Copy number allele: 39 copies">
##ALT=<ID=CN40,Description="Copy number allele: 40 copies">
##ALT=<ID=CN41,Description="Copy number allele: 41 copies">
##ALT=<ID=CN42,Description="Copy number allele: 42 copies">
##ALT=<ID=CN43,Description="Copy number allele: 43 copies">
##ALT=<ID=CN44,Description="Copy number allele: 44 copies">
##ALT=<ID=CN45,Description="Copy number allele: 45 copies">
##ALT=<ID=CN46,Description="Copy number allele: 46 copies">
##ALT=<ID=CN47,Description="Copy number allele: 47 copies">
##ALT=<ID=CN48,Description="Copy number allele: 48 copies">
##ALT=<ID=CN49,Description="Copy number allele: 49 copies">
##ALT=<ID=CN50,Description="Copy number allele: 50 copies">
##ALT=<ID=CN51,Description="Copy number allele: 51 copies">
##ALT=<ID=CN52,Description="Copy number allele: 52 copies">
##ALT=<ID=CN53,Description="Copy number allele: 53 copies">
##ALT=<ID=CN54,Description="Copy number allele: 54 copies">
##ALT=<ID=CN55,Description="Copy number allele: 55 copies">
##ALT=<ID=CN56,Description="Copy number allele: 56 copies">
##ALT=<ID=CN57,Description="Copy number allele: 57 copies">
##ALT=<ID=CN58,Description="Copy number allele: 58 copies">
##ALT=<ID=CN59,Description="Copy number allele: 59 copies">
##ALT=<ID=CN60,Description="Copy number allele: 60 copies">
##ALT=<ID=CN61,Description="Copy number allele: 61 copies">
##ALT=<ID=CN62,Description="Copy number allele: 62 copies">
##ALT=<ID=CN63,Description="Copy number allele: 63 copies">
##ALT=<ID=CN64,Description="Copy number allele: 64 copies">
##ALT=<ID=CN65,Description="Copy number allele: 65 copies">
##ALT=<ID=CN66,Description="Copy number allele: 66 copies">
##ALT=<ID=CN67,Description="Copy number allele: 67 copies">
##ALT=<ID=CN68,Description="Copy number allele: 68 copies">
##ALT=<ID=CN69,Description="Copy number allele: 69 copies">
##ALT=<ID=CN70,Description="Copy number allele: 70 copies">
##ALT=<ID=CN71,Description="Copy number allele: 71 copies">
##ALT=<ID=CN72,Description="Copy number allele: 72 copies">
##ALT=<ID=CN73,Description="Copy number allele: 73 copies">
##ALT=<ID=CN74,Description="Copy number allele: 74 copies">
##ALT=<ID=CN75,Description="Copy number allele: 75 copies">
##ALT=<ID=CN76,Description="Copy number allele: 76 copies">
##ALT=<ID=CN77,Description="Copy number allele: 77 copies">
##ALT=<ID=CN78,Description="Copy number allele: 78 copies">
##ALT=<ID=CN79,Description="Copy number allele: 79 copies">
##ALT=<ID=CN80,Description="Copy number allele: 80 copies">
##ALT=<ID=CN81,Description="Copy number allele: 81 copies">
##ALT=<ID=CN82,Description="Copy number allele: 82 copies">
##ALT=<ID=CN83,Description="Copy number allele: 83 copies">
##ALT=<ID=CN84,Description="Copy number allele: 84 copies">
##ALT=<ID=CN85,Description="Copy number allele: 85 copies">
##ALT=<ID=CN86,Description="Copy number allele: 86 copies">
##ALT=<ID=CN87,Description="Copy number allele: 87 copies">
##ALT=<ID=CN88,Description="Copy number allele: 88 copies">
##ALT=<ID=CN89,Description="Copy number allele: 89 copies">
##ALT=<ID=CN90,Description="Copy number allele: 90 copies">
##ALT=<ID=CN91,Description="Copy number allele: 91 copies">
##ALT=<ID=CN92,Description="Copy number allele: 92 copies">
##ALT=<ID=CN93,Description="Copy number allele: 93 copies">
##ALT=<ID=CN94,Description="Copy number allele: 94 copies">
##ALT=<ID=CN95,Description="Copy number allele: 95 copies">
##ALT=<ID=CN96,Description="Copy number allele: 96 copies">
##ALT=<ID=CN97,Description="Copy number allele: 97 copies">
##ALT=<ID=CN98,Description="Copy number allele: 98 copies">
##ALT=<ID=CN99,Description="Copy number allele: 99 copies">
##ALT=<ID=CN100,Description="Copy number allele: 100 copies">
##ALT=<ID=CN101,Description="Copy number allele: 101 copies">
##ALT=<ID=CN102,Description="Copy number allele: 102 copies">
##ALT=<ID=CN103,Description="Copy number allele: 103 copies">
##ALT=<ID=CN104,Description="Copy number allele: 104 copies">
##ALT=<ID=CN105,Description="Copy number allele: 105 copies">
##ALT=<ID=CN106,Description="Copy number allele: 106 copies">
##ALT=<ID=CN107,Description="Copy number allele: 107 copies">
##ALT=<ID=CN108,Description="Copy number allele: 108 copies">
##ALT=<ID=CN109,Description="Copy number allele: 109 copies">
##ALT=<ID=CN110,Description="Copy number allele: 110 copies">
##ALT=<ID=CN111,Description="Copy number allele: 111 copies">
##ALT=<ID=CN112,Description="Copy number allele: 112 copies">
##ALT=<ID=CN113,Description="Copy number allele: 113 copies">
##ALT=<ID=CN114,Description="Copy number allele: 114 copies">
##ALT=<ID=CN115,Description="Copy number allele: 115 copies">
##ALT=<ID=CN116,Description="Copy number allele: 116 copies">
##ALT=<ID=CN117,Description="Copy number allele: 117 copies">
##ALT=<ID=CN118,Description="Copy number allele: 118 copies">
##ALT=<ID=CN119,Description="Copy number allele: 119 copies">
##ALT=<ID=CN120,Description="Copy number allele: 120 copies">
##ALT=<ID=CN121,Description="Copy number allele: 121 copies">
##ALT=<ID=CN122,Description="Copy number allele: 122 copies">
##ALT=<ID=CN123,Description="Copy number allele: 123 copies">
##ALT=<ID=CN124,Description="Copy number allele: 124 copies">
##INFO=<ID=CIEND,Number=2,Type=Integer,Description="Confidence interval around END for imprecise variants">
##INFO=<ID=CIPOS,Number=2,Type=Integer,Description="Confidence interval around POS for imprecise variants">
##INFO=<ID=CS,Number=1,Type=String,Description="Source call set.">
##INFO=<ID=END,Number=1,Type=Integer,Description="End coordinate of this variant">
##INFO=<ID=IMPRECISE,Number=0,Type=Flag,Description="Imprecise structural variation">
##INFO=<ID=MC,Number=.,Type=String,Description="Merged calls.">
##INFO=<ID=MEINFO,Number=4,Type=String,Description="Mobile element info of the form NAME,START,END<POLARITY; If there is only 5' OR 3' support for this call, will be NULL NULL for START and END">
##INFO=<ID=MEND,Number=1,Type=Integer,Description="Mitochondrial end coordinate of inserted sequence">
##INFO=<ID=MLEN,Number=1,Type=Integer,Description="Estimated length of mitochondrial insert">
##INFO=<ID=MSTART,Number=1,Type=Integer,Description="Mitochondrial start coordinate of inserted sequence">
##INFO=<ID=SVLEN,Number=.,Type=Integer,Description="SV length. It is only calculated for structural variation MEIs. For other types of SVs; one may calculate the SV length by INFO:END-START+1, or by finding the difference between lengthes of REF and ALT alleles">
##INFO=<ID=SVTYPE,Number=1,Type=String,Description="Type of structural variant">
##INFO=<ID=TSD,Number=1,Type=String,Description="Precise Target Site Duplication for bases, if unknown, value will be NULL">
##INFO=<ID=AC,Number=A,Type=Integer,Description="Total number of alternate alleles in called genotypes">
##INFO=<ID=AF,Number=A,Type=Float,Description="Estimated allele frequency in the range (0,1)">
##INFO=<ID=NS,Number=1,Type=Integer,Description="Number of samples with data">
##INFO=<ID=AN,Number=1,Type=Integer,Description="Total number of alleles in called genotypes">
##INFO=<ID=EAS_AF,Number=A,Type=Float,Description="Allele frequency in the EAS populations calculated from AC and AN, in the range (0,1)">
##INFO=<ID=EUR_AF,Number=A,Type=Float,Description="Allele frequency in the EUR populations calculated from AC and AN, in the range (0,1)">
##INFO=<ID=AFR_AF,Number=A,Type=Float,Description="Allele frequency in the AFR populations calculated from AC and AN, in the range (0,1)">
##INFO=<ID=AMR_AF,Number=A,Type=Float,Description="Allele frequency in the AMR populations calculated from AC and AN, in the range (0,1)">
##INFO=<ID=SAS_AF,Number=A,Type=Float,Description="Allele frequency in the SAS populations calculated from AC and AN, in the range (0,1)">
##INFO=<ID=DP,Number=1,Type=Integer,Description="Total read depth; only low coverage data were counted towards the DP, exome data were not used">
##INFO=<ID=AA,Number=1,Type=String,Description="Ancestral Allele. Format: AA|REF|ALT|IndelType. AA: Ancestral allele, REF:Reference Allele, ALT:Alternate Allele, IndelType:Type of Indel (REF, ALT and IndelType are only defined for indels)">
##INFO=<ID=VT,Number=.,Type=String,Description="indicates what type of variant the line represents">
##INFO=<ID=EX_TARGET,Number=0,Type=Flag,Description="indicates whether a variant is within the exon pull down target boundaries">
##INFO=<ID=MULTI_ALLELIC,Number=0,Type=Flag,Description="indicates whether a site is multi-allelic">
#CHROM	POS	ID	REF	ALT	QUAL	FILTER	INFO
3	160988321	rs138059112	G	A	100	PASS	AC=274;AF=0.0547125;AN=5008;NS=2504;DP=11248;EAS_AF=0.0516;AMR_AF=0.0591;AFR_AF=0.0061;EUR_AF=0.0308;SAS_AF=0.1452;AA=G|||;VT=SNP
3	160988616	rs141597975	C	T	100	PASS	AC=106;AF=0.0211661;AN=5008;NS=2504;DP=14816;EAS_AF=0.0198;AMR_AF=0.0058;AFR_AF=0.0295;EUR_AF=0.0209;SAS_AF=0.0225;AA=C|||;VT=SNP
3	160989218	rs78189380	G	A	100	PASS	AC=322;AF=0.0642971;AN=5008;NS=2504;DP=8055;EAS_AF=0.0516;AMR_AF=0.062;AFR_AF=0.0401;EUR_AF=0.0308;SAS_AF=0.1462;AA=G|||;VT=SNP
3	160989703	rs12374001	C	T	100	PASS	AC=639;AF=0.127596;AN=5008;NS=2504;DP=16525;EAS_AF=0.124;AMR_AF=0.0764;AFR_AF=0.1793;EUR_AF=0.0308;SAS_AF=0.1973;AA=C|||;VT=SNP
3	160990226	rs73875472	C	T	100	PASS	AC=640;AF=0.127796;AN=5008;NS=2504;DP=16383;EAS_AF=0.124;AMR_AF=0.0778;AFR_AF=0.1793;EUR_AF=0.0308;SAS_AF=0.1973;AA=c|||;VT=SNP
3	160990871	rs75897619	G	T	100	PASS	AC=747;AF=0.149161;AN=5008;NS=2504;DP=17611;EAS_AF=0.1458;AMR_AF=0.0821;AFR_AF=0.208;EUR_AF=0.0517;SAS_AF=0.2209;AA=T|||;VT=SNP
3	160990878	rs7627528	A	G	100	PASS	AC=2835;AF=0.566094;AN=5008;NS=2504;DP=18018;EAS_AF=0.7649;AMR_AF=0.549;AFR_AF=0.5242;EUR_AF=0.4573;SAS_AF=0.5419;AA=A|||;VT=SNP
3	160991109	rs59827519	C	T	100	PASS	AC=640;AF=0.127796;AN=5008;NS=2504;DP=15716;EAS_AF=0.124;AMR_AF=0.0764;AFR_AF=0.1793;EUR_AF=0.0318;SAS_AF=0.1973;AA=C|||;VT=SNP
3	160991877	rs35462273	C	T	100	PASS	AC=1581;AF=0.315695;AN=5008;NS=2504;DP=16641;EAS_AF=0.5248;AMR_AF=0.3314;AFR_AF=0.1293;EUR_AF=0.3042;SAS_AF=0.3528;AA=C|||;VT=SNP
3	160992033	rs7653233	G	A	100	PASS	AC=3591;AF=0.717053;AN=5008;NS=2504;DP=16075;EAS_AF=0.9087;AMR_AF=0.6297;AFR_AF=0.7315;EUR_AF=0.5089;SAS_AF=0.7761;AA=A|||;VT=SNP
3	160992200	rs9827833	C	T	100	PASS	AC=1028;AF=0.205272;AN=5008;NS=2504;DP=17160;EAS_AF=0.2401;AMR_AF=0.2017;AFR_AF=0.2315;EUR_AF=0.1521;SAS_AF=0.1912;AA=C|||;VT=SNP
3	160992238	rs73875473	C	T	100	PASS	AC=640;AF=0.127796;AN=5008;NS=2504;DP=17780;EAS_AF=0.124;AMR_AF=0.0764;AFR_AF=0.1793;EUR_AF=0.0318;SAS_AF=0.1973;AA=C|||;VT=SNP
3	160992291	rs7653361	C	T	100	PASS	AC=3989;AF=0.796526;AN=5008;NS=2504;DP=17877;EAS_AF=0.9643;AMR_AF=0.7464;AFR_AF=0.9085;EUR_AF=0.5099;SAS_AF=0.8027;AA=T|||;VT=SNP
3	160992431	rs9828189	C	T	100	PASS	AC=747;AF=0.149161;AN=5008;NS=2504;DP=18981;EAS_AF=0.2401;AMR_AF=0.183;AFR_AF=0.028;EUR_AF=0.1531;SAS_AF=0.1912;AA=C|||;VT=SNP
3	160992864	rs34016896	C	T	100	PASS	AC=1579;AF=0.315296;AN=5008;NS=2504;DP=19097;EAS_AF=0.5248;AMR_AF=0.3314;AFR_AF=0.1293;EUR_AF=0.3042;SAS_AF=0.3507;AA=C|||;VT=SNP
3	160993754	rs6441370	C	T	100	PASS	AC=3885;AF=0.775759;AN=5008;NS=2504;DP=17765;EAS_AF=0.9444;AMR_AF=0.7406;AFR_AF=0.8797;EUR_AF=0.4901;SAS_AF=0.7802;AA=T|||;VT=SNP
3	160993928	rs7636941	A	G	100	PASS	AC=2831;AF=0.565296;AN=5008;NS=2504;DP=20524;EAS_AF=0.7649;AMR_AF=0.5476;AFR_AF=0.5234;EUR_AF=0.4563;SAS_AF=0.5409;AA=A|||;VT=SNP
3	160994681	rs77064010	A	G	100	PASS	AC=640;AF=0.127796;AN=5008;NS=2504;DP=18397;EAS_AF=0.124;AMR_AF=0.0764;AFR_AF=0.1793;EUR_AF=0.0318;SAS_AF=0.1973;AA=A|||;VT=SNP
3	160994690	rs9839527	G	A	100	PASS	AC=3243;AF=0.647564;AN=5008;NS=2504;DP=18587;EAS_AF=0.8204;AMR_AF=0.6643;AFR_AF=0.7005;EUR_AF=0.4573;SAS_AF=0.5818;AA=G|||;VT=SNP
3	160994846	rs75025367	A	T	100	PASS	AC=321;AF=0.0640974;AN=5008;NS=2504;DP=16675;EAS_AF=0.0516;AMR_AF=0.062;AFR_AF=0.0401;EUR_AF=0.0308;SAS_AF=0.1452;AA=a|||;VT=SNP
3	160994897	rs9815222	C	T	100	PASS	AC=2831;AF=0.565296;AN=5008;NS=2504;DP=16486;EAS_AF=0.7649;AMR_AF=0.5476;AFR_AF=0.5234;EUR_AF=0.4553;SAS_AF=0.5419;AA=C|||;VT=SNP
3	160996155	rs9821201	G	C	100	PASS	AC=3989;AF=0.796526;AN=5008;NS=2504;DP=19566;EAS_AF=0.9643;AMR_AF=0.7464;AFR_AF=0.9085;EUR_AF=0.5099;SAS_AF=0.8027;AA=C|||;VT=SNP
3	160996215	rs115086756	A	G	100	PASS	AC=104;AF=0.0207668;AN=5008;NS=2504;DP=20860;EAS_AF=0.0198;AMR_AF=0.0058;AFR_AF=0.028;EUR_AF=0.0209;SAS_AF=0.0225;AA=A|||;VT=SNP
3	160996473	rs9859045	A	G	100	PASS	AC=819;AF=0.163538;AN=5008;NS=2504;DP=18559;EAS_AF=0.2401;AMR_AF=0.1873;AFR_AF=0.0809;EUR_AF=0.1521;SAS_AF=0.1912;AA=A|||;VT=SNP
3	160996520	rs112205834	C	T	100	PASS	AC=610;AF=0.121805;AN=5008;NS=2504;DP=19293;EAS_AF=0.125;AMR_AF=0.0735;AFR_AF=0.1573;EUR_AF=0.0318;SAS_AF=0.1973;AA=C|||;VT=SNP
3	160997090	rs76873456	A	C	100	PASS	AC=322;AF=0.0642971;AN=5008;NS=2504;DP=19732;EAS_AF=0.0516;AMR_AF=0.062;AFR_AF=0.0401;EUR_AF=0.0308;SAS_AF=0.1462;AA=A|||;VT=SNP
3	160997823	rs9290074	T	C	100	PASS	AC=3989;AF=0.796526;AN=5008;NS=2504;DP=16381;EAS_AF=0.9643;AMR_AF=0.7464;AFR_AF=0.9085;EUR_AF=0.5099;SAS_AF=0.8027;AA=C|||;VT=SNP
3	160998302	rs2404340	T	C	100	PASS	AC=3989;AF=0.796526;AN=5008;NS=2504;DP=18242;EAS_AF=0.9643;AMR_AF=0.7464;AFR_AF=0.9085;EUR_AF=0.5099;SAS_AF=0.8027;AA=C|||;VT=SNP
3	160998356	rs113200804	C	T	100	PASS	AC=641;AF=0.127995;AN=5008;NS=2504;DP=16228;EAS_AF=0.124;AMR_AF=0.0778;AFR_AF=0.1793;EUR_AF=0.0318;SAS_AF=0.1973;AA=c|||;VT=SNP
3	160998497	rs7652267	A	G	100	PASS	AC=2832;AF=0.565495;AN=5008;NS=2504;DP=16625;EAS_AF=0.7649;AMR_AF=0.5476;AFR_AF=0.5234;EUR_AF=0.4563;SAS_AF=0.5419;AA=A|||;VT=SNP
3	160998767	rs7630356	C	G	100	PASS	AC=1736;AF=0.346645;AN=5008;NS=2504;DP=18171;EAS_AF=0.5248;AMR_AF=0.3429;AFR_AF=0.2421;EUR_AF=0.3042;SAS_AF=0.3507;AA=C|||;VT=SNP
3	160998910	rs11711413	C	G	100	PASS	AC=1735;AF=0.346446;AN=5008;NS=2504;DP=20736;EAS_AF=0.5248;AMR_AF=0.3415;AFR_AF=0.2421;EUR_AF=0.3042;SAS_AF=0.3507;AA=C|||;VT=SNP
3	160999414	rs4856756	G	A	100	PASS	AC=1802;AF=0.359824;AN=5008;NS=2504;DP=20249;EAS_AF=0.5248;AMR_AF=0.3458;AFR_AF=0.2905;EUR_AF=0.3042;SAS_AF=0.3507;AA=G|||;VT=SNP
3	160999418	rs4856757	A	T	100	PASS	AC=1735;AF=0.346446;AN=5008;NS=2504;DP=20405;EAS_AF=0.5248;AMR_AF=0.3415;AFR_AF=0.2421;EUR_AF=0.3042;SAS_AF=0.3507;AA=A|||;VT=SNP
3	160999569	rs114427592	G	A	100	PASS	AC=107;AF=0.0213658;AN=5008;NS=2504;DP=21170;EAS_AF=0.0198;AMR_AF=0.0086;AFR_AF=0.0287;EUR_AF=0.0209;SAS_AF=0.0225;AA=g|||;VT=SNP
3	161000894	rs13059386	A	G	100	PASS	AC=1735;AF=0.346446;AN=5008;NS=2504;DP=19995;EAS_AF=0.5248;AMR_AF=0.3415;AFR_AF=0.2421;EUR_AF=0.3042;SAS_AF=0.3507;AA=A|||;VT=SNP
3	161001430	rs28853731	G	A	100	PASS	AC=641;AF=0.127995;AN=5008;NS=2504;DP=15045;EAS_AF=0.124;AMR_AF=0.0764;AFR_AF=0.1793;EUR_AF=0.0318;SAS_AF=0.1984;AA=G|||;VT=SNP
3	161001664	rs78746084	G	A	100	PASS	AC=109;AF=0.0217652;AN=5008;NS=2504;DP=13914;EAS_AF=0.0208;AMR_AF=0.0058;AFR_AF=0.0303;EUR_AF=0.0219;SAS_AF=0.0225;AA=G|||;VT=SNP
3	161002023	rs7629987	A	C	100	PASS	AC=3989;AF=0.796526;AN=5008;NS=2504;DP=10394;EAS_AF=0.9643;AMR_AF=0.7464;AFR_AF=0.9085;EUR_AF=0.5099;SAS_AF=0.8027;AA=C|||;VT=SNP
3	161002288	rs12629929	A	G	100	PASS	AC=610;AF=0.121805;AN=5008;NS=2504;DP=16836;EAS_AF=0.124;AMR_AF=0.0735;AFR_AF=0.1573;EUR_AF=0.0318;SAS_AF=0.1984;AA=A|||;VT=SNP
3	161002582	rs7610800	C	T	100	PASS	AC=1735;AF=0.346446;AN=5008;NS=2504;DP=19374;EAS_AF=0.5248;AMR_AF=0.3415;AFR_AF=0.2421;EUR_AF=0.3042;SAS_AF=0.3507;AA=C|||;VT=SNP
3	161002694	rs7632797	A	G	100	PASS	AC=3884;AF=0.775559;AN=5008;NS=2504;DP=20429;EAS_AF=0.9444;AMR_AF=0.7406;AFR_AF=0.8797;EUR_AF=0.4891;SAS_AF=0.7802;AA=G|||;VT=SNP
3	161003124	rs7633186	A	G	100	PASS	AC=3884;AF=0.775559;AN=5008;NS=2504;DP=19469;EAS_AF=0.9444;AMR_AF=0.7406;AFR_AF=0.8797;EUR_AF=0.4891;SAS_AF=0.7802;AA=G|||;VT=SNP
3	161003182	rs7611367	C	T	100	PASS	AC=3883;AF=0.775359;AN=5008;NS=2504;DP=19994;EAS_AF=0.9444;AMR_AF=0.7406;AFR_AF=0.879;EUR_AF=0.4891;SAS_AF=0.7802;AA=T|||;VT=SNP
3	161003748	rs114136407	C	A	100	PASS	AC=66;AF=0.0131789;AN=5008;NS=2504;DP=20085;EAS_AF=0.0198;AMR_AF=0.0014;AFR_AF=0.0015;EUR_AF=0.0209;SAS_AF=0.0225;AA=C|||;VT=SNP
3	161004379	rs4856767	C	T	100	PASS	AC=2832;AF=0.565495;AN=5008;NS=2504;DP=19139;EAS_AF=0.7649;AMR_AF=0.549;AFR_AF=0.5234;EUR_AF=0.4563;SAS_AF=0.5409;AA=C|||;VT=SNP
3	161004392	rs4856768	G	A	100	PASS	AC=3244;AF=0.647764;AN=5008;NS=2504;DP=19548;EAS_AF=0.8204;AMR_AF=0.6657;AFR_AF=0.7005;EUR_AF=0.4573;SAS_AF=0.5818;AA=G|||;VT=SNP
3	161004549	rs4856769	C	A	100	PASS	AC=1462;AF=0.291933;AN=5008;NS=2504;DP=19542;EAS_AF=0.5248;AMR_AF=0.3271;AFR_AF=0.0439;EUR_AF=0.3032;SAS_AF=0.3507;AA=C|||;VT=SNP
3	161004734	rs12488318	A	G	100	PASS	AC=988;AF=0.197284;AN=5008;NS=2504;DP=22118;EAS_AF=0.2401;AMR_AF=0.2003;AFR_AF=0.202;EUR_AF=0.1521;SAS_AF=0.1912;AA=A|||;VT=SNP
3	161004773	rs116689885	A	G	100	PASS	AC=105;AF=0.0209665;AN=5008;NS=2504;DP=22177;EAS_AF=0.0198;AMR_AF=0.0058;AFR_AF=0.0287;EUR_AF=0.0209;SAS_AF=0.0225;AA=A|||;VT=SNP
3	161005044	rs12486253	G	A	100	PASS	AC=3243;AF=0.647564;AN=5008;NS=2504;DP=22877;EAS_AF=0.8204;AMR_AF=0.6643;AFR_AF=0.7005;EUR_AF=0.4573;SAS_AF=0.5818;AA=G|||;VT=SNP
3	161005052	rs113474841	A	G	100	PASS	AC=2830;AF=0.565096;AN=5008;NS=2504;DP=22771;EAS_AF=0.7649;AMR_AF=0.5461;AFR_AF=0.5234;EUR_AF=0.4563;SAS_AF=0.5409;AA=A|||;VT=SNP
3	161006896	rs12636573	A	C	100	PASS	AC=641;AF=0.127995;AN=5008;NS=2504;DP=13035;EAS_AF=0.124;AMR_AF=0.0764;AFR_AF=0.1793;EUR_AF=0.0318;SAS_AF=0.1984;AA=A|||;VT=SNP
3	161008025	rs1154701	T	A	100	PASS	AC=3884;AF=0.775559;AN=5008;NS=2504;DP=21397;EAS_AF=0.9444;AMR_AF=0.7406;AFR_AF=0.8797;EUR_AF=0.4891;SAS_AF=0.7802;AA=A|||;VT=SNP
3	161008125	rs13083229	G	A	100	PASS	AC=2831;AF=0.565296;AN=5008;NS=2504;DP=20954;EAS_AF=0.7649;AMR_AF=0.5476;AFR_AF=0.5234;EUR_AF=0.4563;SAS_AF=0.5409;AA=G|||;VT=SNP
3	161008321	rs115941743	C	T	100	PASS	AC=104;AF=0.0207668;AN=5008;NS=2504;DP=19963;EAS_AF=0.0198;AMR_AF=0.0058;AFR_AF=0.028;EUR_AF=0.0209;SAS_AF=0.0225;AA=C|||;VT=SNP
3	161008725	rs6797066	T	A	100	PASS	AC=2832;AF=0.565495;AN=5008;NS=2504;DP=16694;EAS_AF=0.7649;AMR_AF=0.5476;AFR_AF=0.5234;EUR_AF=0.4563;SAS_AF=0.5419;AA=T|||;VT=SNP
3	161008727	rs6441371	C	A	100	PASS	AC=3884;AF=0.775559;AN=5008;NS=2504;DP=16702;EAS_AF=0.9444;AMR_AF=0.7406;AFR_AF=0.8797;EUR_AF=0.4891;SAS_AF=0.7802;AA=A|||;VT=SNP
3	161009144	rs149655195	G	T	100	PASS	AC=105;AF=0.0209665;AN=5008;NS=2504;DP=18103;EAS_AF=0.0198;AMR_AF=0.0058;AFR_AF=0.0287;EUR_AF=0.0209;SAS_AF=0.0225;AA=G|||;VT=SNP
3	161010285	rs12494261	T	G	100	PASS	AC=1028;AF=0.205272;AN=5008;NS=2504;DP=16311;EAS_AF=0.2401;AMR_AF=0.2017;AFR_AF=0.2322;EUR_AF=0.1521;SAS_AF=0.1902;AA=T|||;VT=SNP
3	161010890	rs61578814	G	C	100	PASS	AC=629;AF=0.125599;AN=5008;NS=2504;DP=18659;EAS_AF=0.124;AMR_AF=0.0764;AFR_AF=0.1793;EUR_AF=0.0318;SAS_AF=0.1861;AA=G|||;VT=SNP
3	161013527	rs187699121	T	A	100	PASS	AC=105;AF=0.0209665;AN=5008;NS=2504;DP=15152;EAS_AF=0.0198;AMR_AF=0.0058;AFR_AF=0.0287;EUR_AF=0.0209;SAS_AF=0.0225;AA=T|||;VT=SNP
3	161014276	rs1478568	C	T	100	PASS	AC=3244;AF=0.647764;AN=5008;NS=2504;DP=20272;EAS_AF=0.8204;AMR_AF=0.6657;AFR_AF=0.7005;EUR_AF=0.4573;SAS_AF=0.5818;AA=C|||;VT=SNP
3	161014358	rs1478567	G	A	100	PASS	AC=1027;AF=0.205072;AN=5008;NS=2504;DP=20105;EAS_AF=0.2401;AMR_AF=0.2017;AFR_AF=0.2315;EUR_AF=0.1521;SAS_AF=0.1902;AA=G|||;VT=SNP
3	161014501	rs115602379	A	T	100	PASS	AC=105;AF=0.0209665;AN=5008;NS=2504;DP=19602;EAS_AF=0.0198;AMR_AF=0.0058;AFR_AF=0.0287;EUR_AF=0.0209;SAS_AF=0.0225;AA=A|||;VT=SNP
3	161015153	rs1382429	T	C	100	PASS	AC=1578;AF=0.315096;AN=5008;NS=2504;DP=21981;EAS_AF=0.5248;AMR_AF=0.3314;AFR_AF=0.1286;EUR_AF=0.3042;SAS_AF=0.3507;AA=T|||;VT=SNP
3	161015180	rs9839404	C	T	100	PASS	AC=1028;AF=0.205272;AN=5008;NS=2504;DP=21707;EAS_AF=0.2401;AMR_AF=0.2017;AFR_AF=0.2322;EUR_AF=0.1521;SAS_AF=0.1902;AA=C|||;VT=SNP
3	161015589	rs3849524	C	T	100	PASS	AC=3987;AF=0.796126;AN=5008;NS=2504;DP=19362;EAS_AF=0.9643;AMR_AF=0.7435;AFR_AF=0.9085;EUR_AF=0.5099;SAS_AF=0.8027;AA=T|||;VT=SNP
3	161016165	rs7647118	T	C	100	PASS	AC=1771;AF=0.353634;AN=5008;NS=2504;DP=17691;EAS_AF=0.5248;AMR_AF=0.3429;AFR_AF=0.2685;EUR_AF=0.3042;SAS_AF=0.3507;AA=T|||;VT=SNP
3	161016387	rs12108169	A	T	100	PASS	AC=746;AF=0.148962;AN=5008;NS=2504;DP=18119;EAS_AF=0.1438;AMR_AF=0.0821;AFR_AF=0.208;EUR_AF=0.0527;SAS_AF=0.2209;AA=T|||;VT=SNP
3	161016421	rs7647327	T	C	100	PASS	AC=3943;AF=0.78734;AN=5008;NS=2504;DP=18384;EAS_AF=0.9643;AMR_AF=0.7435;AFR_AF=0.8752;EUR_AF=0.5099;SAS_AF=0.8027;AA=C|||;VT=SNP
3	161016987	rs9812083	A	G	100	PASS	AC=1027;AF=0.205072;AN=5008;NS=2504;DP=18566;EAS_AF=0.2401;AMR_AF=0.2017;AFR_AF=0.2315;EUR_AF=0.1521;SAS_AF=0.1902;AA=A|||;VT=SNP
3	161017192	rs9850455	G	A	100	PASS	AC=3577;AF=0.714257;AN=5008;NS=2504;DP=19829;EAS_AF=0.9087;AMR_AF=0.6297;AFR_AF=0.7315;EUR_AF=0.5089;SAS_AF=0.7618;AA=A|||;VT=SNP
3	161017240	rs9870059	T	C	100	PASS	AC=3991;AF=0.796925;AN=5008;NS=2504;DP=19553;EAS_AF=0.9643;AMR_AF=0.7464;AFR_AF=0.9085;EUR_AF=0.5119;SAS_AF=0.8027;AA=C|||;VT=SNP
3	161019558	rs9790314	T	C	100	PASS	AC=3577;AF=0.714257;AN=5008;NS=2504;DP=12413;EAS_AF=0.9087;AMR_AF=0.6297;AFR_AF=0.7315;EUR_AF=0.5089;SAS_AF=0.7618;AA=C|||;VT=SNP
3	161020136	rs9290075	G	T	100	PASS	AC=644;AF=0.128594;AN=5008;NS=2504;DP=15288;EAS_AF=0.2391;AMR_AF=0.1412;AFR_AF=0.0144;EUR_AF=0.1034;SAS_AF=0.1861;AA=G|||;VT=SNP
3	161020975	rs12632346	A	G	100	PASS	AC=746;AF=0.148962;AN=5008;NS=2504;DP=19113;EAS_AF=0.1438;AMR_AF=0.0821;AFR_AF=0.208;EUR_AF=0.0527;SAS_AF=0.2209;AA=A|||;VT=SNP
3	161021044	rs114549144	A	G	100	PASS	AC=105;AF=0.0209665;AN=5008;NS=2504;DP=19491;EAS_AF=0.0198;AMR_AF=0.0058;AFR_AF=0.0287;EUR_AF=0.0209;SAS_AF=0.0225;AA=A|||;VT=SNP
3	161021322	rs975323	A	G	100	PASS	AC=3989;AF=0.796526;AN=5008;NS=2504;DP=19531;EAS_AF=0.9643;AMR_AF=0.7464;AFR_AF=0.9085;EUR_AF=0.5099;SAS_AF=0.8027;AA=G|||;VT=SNP
3	161022507	rs116587574	C	T	100	PASS	AC=105;AF=0.0209665;AN=5008;NS=2504;DP=19838;EAS_AF=0.0198;AMR_AF=0.0058;AFR_AF=0.0287;EUR_AF=0.0209;SAS_AF=0.0225;AA=C|||;VT=SNP
3	161024208	rs13062740	G	A	100	PASS	AC=1578;AF=0.315096;AN=5008;NS=2504;DP=13056;EAS_AF=0.5248;AMR_AF=0.33;AFR_AF=0.1301;EUR_AF=0.3042;SAS_AF=0.3497;AA=G|||;VT=SNP
3	161024262	rs146153764	G	A	100	PASS	AC=105;AF=0.0209665;AN=5008;NS=2504;DP=10715;EAS_AF=0.0198;AMR_AF=0.0058;AFR_AF=0.0287;EUR_AF=0.0209;SAS_AF=0.0225;AA=G|||;VT=SNP
3	161024376	rs76024820	C	T	100	PASS	AC=608;AF=0.121406;AN=5008;NS=2504;DP=15684;EAS_AF=0.123;AMR_AF=0.0735;AFR_AF=0.1566;EUR_AF=0.0318;SAS_AF=0.1984;AA=C|||;VT=SNP
3	161026057	rs150907228	C	T	100	PASS	AC=105;AF=0.0209665;AN=5008;NS=2504;DP=21026;EAS_AF=0.0198;AMR_AF=0.0058;AFR_AF=0.0287;EUR_AF=0.0209;SAS_AF=0.0225;AA=C|||;VT=SNP
3	161026513	rs6809256	G	A	100	PASS	AC=2829;AF=0.564896;AN=5008;NS=2504;DP=20009;EAS_AF=0.7649;AMR_AF=0.5476;AFR_AF=0.5219;EUR_AF=0.4563;SAS_AF=0.5409;AA=G|||;VT=SNP
3	161026717	rs6441373	T	G	100	PASS	AC=3989;AF=0.796526;AN=5008;NS=2504;DP=19706;EAS_AF=0.9643;AMR_AF=0.7464;AFR_AF=0.9085;EUR_AF=0.5099;SAS_AF=0.8027;AA=G|||;VT=SNP
3	161027464	rs1478565	C	T	100	PASS	AC=3989;AF=0.796526;AN=5008;NS=2504;DP=18402;EAS_AF=0.9643;AMR_AF=0.7464;AFR_AF=0.9085;EUR_AF=0.5099;SAS_AF=0.8027;AA=T|||;VT=SNP
3	161028330	rs62279892	A	G	100	PASS	AC=774;AF=0.154553;AN=5008;NS=2504;DP=20548;EAS_AF=0.255;AMR_AF=0.1816;AFR_AF=0.0393;EUR_AF=0.1531;SAS_AF=0.1892;AA=A|||;VT=SNP
3	161028444	rs76873962	T	C	100	PASS	AC=152;AF=0.0303514;AN=5008;NS=2504;DP=18966;EAS_AF=0.0655;AMR_AF=0.0058;AFR_AF=0.0295;EUR_AF=0.0209;SAS_AF=0.0225;AA=T|||;VT=SNP
3	161028605	rs28515190	G	A	100	PASS	AC=3989;AF=0.796526;AN=5008;NS=2504;DP=19836;EAS_AF=0.9623;AMR_AF=0.7464;AFR_AF=0.91;EUR_AF=0.5099;SAS_AF=0.8027;AA=A|||;VT=SNP
3	161029792	rs9811833	G	T	100	PASS	AC=1023;AF=0.204273;AN=5008;NS=2504;DP=18174;EAS_AF=0.2341;AMR_AF=0.2003;AFR_AF=0.2345;EUR_AF=0.1521;SAS_AF=0.1892;AA=G|||;VT=SNP
3	161030394	rs12630038	C	T	100	PASS	AC=760;AF=0.151757;AN=5008;NS=2504;DP=15472;EAS_AF=0.1429;AMR_AF=0.0821;AFR_AF=0.2095;EUR_AF=0.0527;SAS_AF=0.2342;AA=C|||;VT=SNP
3	161032121	rs145161574	C	T	100	PASS	AC=607;AF=0.121206;AN=5008;NS=2504;DP=13424;EAS_AF=0.123;AMR_AF=0.0735;AFR_AF=0.1566;EUR_AF=0.0318;SAS_AF=0.1973;AA=C|||;VT=SNP
3	161032386	rs1382428	A	C	100	PASS	AC=3990;AF=0.796725;AN=5008;NS=2504;DP=16632;EAS_AF=0.9623;AMR_AF=0.7464;AFR_AF=0.91;EUR_AF=0.5109;SAS_AF=0.8027;AA=C|||;VT=SNP
3	161032576	rs1382427	T	C	100	PASS	AC=3990;AF=0.796725;AN=5008;NS=2504;DP=19548;EAS_AF=0.9623;AMR_AF=0.7464;AFR_AF=0.91;EUR_AF=0.5109;SAS_AF=0.8027;AA=C|||;VT=SNP
3	161032917	rs73875482	T	G	100	PASS	AC=760;AF=0.151757;AN=5008;NS=2504;DP=21775;EAS_AF=0.1429;AMR_AF=0.0821;AFR_AF=0.2095;EUR_AF=0.0527;SAS_AF=0.2342;AA=T|||;VT=SNP
3	161033462	rs78931588	G	A	100	PASS	AC=101;AF=0.0201677;AN=5008;NS=2504;DP=18501;EAS_AF=0.0198;AMR_AF=0.0058;AFR_AF=0.0257;EUR_AF=0.0209;SAS_AF=0.0225;AA=G|||;VT=SNP
3	161033721	rs6791213	A	G	100	PASS	AC=2833;AF=0.565695;AN=5008;NS=2504;DP=19744;EAS_AF=0.7639;AMR_AF=0.5476;AFR_AF=0.5242;EUR_AF=0.4573;SAS_AF=0.5419;AA=A|||;VT=SNP
3	161034788	rs12633103	G	C	100	PASS	AC=607;AF=0.121206;AN=5008;NS=2504;DP=19413;EAS_AF=0.123;AMR_AF=0.0735;AFR_AF=0.1566;EUR_AF=0.0318;SAS_AF=0.1973;AA=G|||;VT=SNP
3	161035031	rs55949838	A	G	100	PASS	AC=608;AF=0.121406;AN=5008;NS=2504;DP=17024;EAS_AF=0.123;AMR_AF=0.0749;AFR_AF=0.1566;EUR_AF=0.0318;SAS_AF=0.1973;AA=G|||;VT=SNP
3	161035777	rs115507726	C	T	100	PASS	AC=95;AF=0.0189696;AN=5008;NS=2504;DP=17816;EAS_AF=0.0198;AMR_AF=0.0043;AFR_AF=0.0219;EUR_AF=0.0209;SAS_AF=0.0225;AA=C|||;VT=SNP
3	161035938	rs56890199	A	G	100	PASS	AC=760;AF=0.151757;AN=5008;NS=2504;DP=17868;EAS_AF=0.1429;AMR_AF=0.0821;AFR_AF=0.2095;EUR_AF=0.0527;SAS_AF=0.2342;AA=A|||;VT=SNP
3	161035961	rs61193379	G	T	100	PASS	AC=760;AF=0.151757;AN=5008;NS=2504;DP=18421;EAS_AF=0.1429;AMR_AF=0.0821;AFR_AF=0.2095;EUR_AF=0.0527;SAS_AF=0.2342;AA=G|||;VT=SNP
3	161036373	rs978933	T	C	100	PASS	AC=1028;AF=0.205272;AN=5008;NS=2504;DP=17316;EAS_AF=0.2341;AMR_AF=0.2003;AFR_AF=0.2383;EUR_AF=0.1521;SAS_AF=0.1892;AA=T|||;VT=SNP
3	161036486	rs73162530	A	T	100	PASS	AC=815;AF=0.16274;AN=5008;NS=2504;DP=19490;EAS_AF=0.2341;AMR_AF=0.1873;AFR_AF=0.084;EUR_AF=0.1521;SAS_AF=0.1892;AA=A|||;VT=SNP
3	161036712	rs80128717	G	T	100	PASS	AC=271;AF=0.0541134;AN=5008;NS=2504;DP=16637;EAS_AF=0.0506;AMR_AF=0.0591;AFR_AF=0.0045;EUR_AF=0.0308;SAS_AF=0.1452;AA=G|||;VT=SNP
3	161037724	rs57201455	T	C	100	PASS	AC=985;AF=0.196685;AN=5008;NS=2504;DP=19755;EAS_AF=0.2341;AMR_AF=0.1988;AFR_AF=0.2065;EUR_AF=0.1521;SAS_AF=0.1892;AA=T|||;VT=SNP
3	161038152	rs56741879	A	G	100	PASS	AC=759;AF=0.151558;AN=5008;NS=2504;DP=18310;EAS_AF=0.1419;AMR_AF=0.0821;AFR_AF=0.2095;EUR_AF=0.0527;SAS_AF=0.2342;AA=A|||;VT=SNP
3	161038217	rs1600209	A	T	100	PASS	AC=3990;AF=0.796725;AN=5008;NS=2504;DP=19913;EAS_AF=0.9623;AMR_AF=0.7464;AFR_AF=0.91;EUR_AF=0.5109;SAS_AF=0.8027;AA=T|||;VT=SNP
3	161039174	rs57441646	G	A	100	PASS	AC=627;AF=0.1252;AN=5008;NS=2504;DP=17346;EAS_AF=0.122;AMR_AF=0.0735;AFR_AF=0.1566;EUR_AF=0.0368;SAS_AF=0.2137;AA=A|||;VT=SNP
3	161039243	rs60228180	C	T	100	PASS	AC=759;AF=0.151558;AN=5008;NS=2504;DP=18188;EAS_AF=0.1419;AMR_AF=0.0821;AFR_AF=0.2095;EUR_AF=0.0527;SAS_AF=0.2342;AA=C|||;VT=SNP
3	161039300	rs10804790	T	A	100	PASS	AC=3989;AF=0.796526;AN=5008;NS=2504;DP=17663;EAS_AF=0.9633;AMR_AF=0.7464;AFR_AF=0.91;EUR_AF=0.5109;SAS_AF=0.8006;AA=A|||;VT=SNP
3	161039528	rs1904204	T	A	100	PASS	AC=773;AF=0.154353;AN=5008;NS=2504;DP=17571;EAS_AF=0.1419;AMR_AF=0.0821;AFR_AF=0.2095;EUR_AF=0.0527;SAS_AF=0.2485;AA=A|||;VT=SNP
3	161040425	rs60684226	A	G	100	PASS	AC=95;AF=0.0189696;AN=5008;NS=2504;DP=18427;EAS_AF=0.0198;AMR_AF=0.0043;AFR_AF=0.0219;EUR_AF=0.0209;SAS_AF=0.0225;AA=A|||;VT=SNP
3	161041115	rs1471440	A	G	100	PASS	AC=1037;AF=0.207069;AN=5008;NS=2504;DP=17637;EAS_AF=0.2341;AMR_AF=0.2017;AFR_AF=0.2443;EUR_AF=0.1521;SAS_AF=0.1892;AA=A|||;VT=SNP
3	161041125	rs77246403	A	G	100	PASS	AC=324;AF=0.0646965;AN=5008;NS=2504;DP=17795;EAS_AF=0.0506;AMR_AF=0.062;AFR_AF=0.0431;EUR_AF=0.0308;SAS_AF=0.1452;AA=A|||;VT=SNP
3	161041505	rs57278490	G	C	100	PASS	AC=101;AF=0.0201677;AN=5008;NS=2504;DP=19273;EAS_AF=0.0198;AMR_AF=0.0058;AFR_AF=0.0257;EUR_AF=0.0209;SAS_AF=0.0225;AA=G|||;VT=SNP
3	161041703	rs58350275	G	T	100	PASS	AC=101;AF=0.0201677;AN=5008;NS=2504;DP=20122;EAS_AF=0.0198;AMR_AF=0.0058;AFR_AF=0.0257;EUR_AF=0.0209;SAS_AF=0.0225;AA=G|||;VT=SNP
3	161042104	rs899275	T	C	100	PASS	AC=2831;AF=0.565296;AN=5008;NS=2504;DP=18072;EAS_AF=0.7639;AMR_AF=0.5476;AFR_AF=0.5227;EUR_AF=0.4573;SAS_AF=0.5419;AA=T|||;VT=SNP
3	161042833	rs9872514	T	C	100	PASS	AC=3608;AF=0.720447;AN=5008;NS=2504;DP=17809;EAS_AF=0.9067;AMR_AF=0.6297;AFR_AF=0.7345;EUR_AF=0.5099;SAS_AF=0.7904;AA=C|||;VT=SNP
3	161043099	rs73875492	A	G	100	PASS	AC=759;AF=0.151558;AN=5008;NS=2504;DP=20068;EAS_AF=0.1419;AMR_AF=0.0821;AFR_AF=0.2095;EUR_AF=0.0527;SAS_AF=0.2342;AA=A|||;VT=SNP
3	161043137	rs11715591	C	T	100	PASS	AC=1582;AF=0.315895;AN=5008;NS=2504;DP=18652;EAS_AF=0.5308;AMR_AF=0.3329;AFR_AF=0.1233;EUR_AF=0.3052;SAS_AF=0.3538;AA=C|||;VT=SNP
3	161043387	rs16834031	T	G	100	PASS	AC=607;AF=0.121206;AN=5008;NS=2504;DP=20266;EAS_AF=0.122;AMR_AF=0.0735;AFR_AF=0.1566;EUR_AF=0.0318;SAS_AF=0.1984;AA=T|||;VT=SNP
3	161043571	rs16832082	A	G	100	PASS	AC=1785;AF=0.35643;AN=5008;NS=2504;DP=20597;EAS_AF=0.5308;AMR_AF=0.3458;AFR_AF=0.2708;EUR_AF=0.3052;SAS_AF=0.3528;AA=A|||;VT=SNP
3	161043869	rs10936227	T	G	100	PASS	AC=2620;AF=0.523163;AN=5008;NS=2504;DP=20756;EAS_AF=0.6726;AMR_AF=0.4308;AFR_AF=0.5257;EUR_AF=0.3579;SAS_AF=0.6012;AA=G|||;VT=SNP
3	161044106	rs4856701	G	T	100	PASS	AC=2608;AF=0.520767;AN=5008;NS=2504;DP=22591;EAS_AF=0.6726;AMR_AF=0.4308;AFR_AF=0.5257;EUR_AF=0.3598;SAS_AF=0.5869;AA=G|||;VT=SNP
3	161045237	rs13073147	T	C	100	PASS	AC=1738;AF=0.347045;AN=5008;NS=2504;DP=17505;EAS_AF=0.5308;AMR_AF=0.3429;AFR_AF=0.236;EUR_AF=0.3062;SAS_AF=0.3528;AA=T|||;VT=SNP
3	161045933	rs1382426	G	A	100	PASS	AC=3991;AF=0.796925;AN=5008;NS=2504;DP=18025;EAS_AF=0.9623;AMR_AF=0.7464;AFR_AF=0.91;EUR_AF=0.5119;SAS_AF=0.8027;AA=A|||;VT=SNP
3	161045937	rs11929238	A	T	100	PASS	AC=1738;AF=0.347045;AN=5008;NS=2504;DP=18261;EAS_AF=0.5308;AMR_AF=0.3429;AFR_AF=0.236;EUR_AF=0.3062;SAS_AF=0.3528;AA=A|||;VT=SNP
3	161046331	rs79447138	C	G	100	PASS	AC=101;AF=0.0201677;AN=5008;NS=2504;DP=19056;EAS_AF=0.0198;AMR_AF=0.0058;AFR_AF=0.0257;EUR_AF=0.0209;SAS_AF=0.0225;AA=C|||;VT=SNP
3	161046492	rs147113798	A	G	100	PASS	AC=115;AF=0.0229633;AN=5008;NS=2504;DP=19082;EAS_AF=0.0198;AMR_AF=0.0058;AFR_AF=0.0257;EUR_AF=0.0209;SAS_AF=0.0368;AA=G|||;VT=SNP
3	161046846	rs78376802	G	T	100	PASS	AC=101;AF=0.0201677;AN=5008;NS=2504;DP=21364;EAS_AF=0.0198;AMR_AF=0.0058;AFR_AF=0.0257;EUR_AF=0.0209;SAS_AF=0.0225;AA=G|||;VT=SNP
3	161047283	rs7638668	G	A	100	PASS	AC=3991;AF=0.796925;AN=5008;NS=2504;DP=18986;EAS_AF=0.9623;AMR_AF=0.7464;AFR_AF=0.9107;EUR_AF=0.5109;SAS_AF=0.8027;AA=A|||;VT=SNP
3	161047467	rs1993891	A	G	100	PASS	AC=3990;AF=0.796725;AN=5008;NS=2504;DP=19646;EAS_AF=0.9623;AMR_AF=0.7464;AFR_AF=0.91;EUR_AF=0.5109;SAS_AF=0.8027;AA=G|||;VT=SNP
3	161047583	rs115806772	T	C	100	PASS	AC=101;AF=0.0201677;AN=5008;NS=2504;DP=19009;EAS_AF=0.0198;AMR_AF=0.0058;AFR_AF=0.0257;EUR_AF=0.0209;SAS_AF=0.0225;AA=T|||;VT=SNP
3	161047720	rs4856703	G	T	100	PASS	AC=1738;AF=0.347045;AN=5008;NS=2504;DP=21430;EAS_AF=0.5308;AMR_AF=0.3429;AFR_AF=0.2368;EUR_AF=0.3052;SAS_AF=0.3528;AA=G|||;VT=SNP
3	161047974	rs960212	C	T	100	PASS	AC=2610;AF=0.521166;AN=5008;NS=2504;DP=17223;EAS_AF=0.6687;AMR_AF=0.4308;AFR_AF=0.5234;EUR_AF=0.3569;SAS_AF=0.5992;AA=T|||;VT=SNP
3	161048210	rs116133612	C	G	100	PASS	AC=101;AF=0.0201677;AN=5008;NS=2504;DP=18036;EAS_AF=0.0198;AMR_AF=0.0058;AFR_AF=0.0257;EUR_AF=0.0209;SAS_AF=0.0225;AA=C|||;VT=SNP
3	161048218	rs138817800	A	G	100	PASS	AC=101;AF=0.0201677;AN=5008;NS=2504;DP=18377;EAS_AF=0.0198;AMR_AF=0.0058;AFR_AF=0.0257;EUR_AF=0.0209;SAS_AF=0.0225;AA=G|||;VT=SNP
3	161049338	rs114886954	G	A	100	PASS	AC=100;AF=0.0199681;AN=5008;NS=2504;DP=19217;EAS_AF=0.0188;AMR_AF=0.0058;AFR_AF=0.0257;EUR_AF=0.0209;SAS_AF=0.0225;AA=G|||;VT=SNP
3	161049400	rs114272449	C	T	100	PASS	AC=101;AF=0.0201677;AN=5008;NS=2504;DP=18837;EAS_AF=0.0198;AMR_AF=0.0058;AFR_AF=0.0257;EUR_AF=0.0209;SAS_AF=0.0225;AA=C|||;VT=SNP
3	161049534	rs12636434	C	T	100	PASS	AC=599;AF=0.119609;AN=5008;NS=2504;DP=17022;EAS_AF=0.122;AMR_AF=0.0648;AFR_AF=0.1581;EUR_AF=0.0288;SAS_AF=0.1973;AA=C|||;VT=SNP
3	161049816	rs7625217	A	G	100	PASS	AC=115;AF=0.0229633;AN=5008;NS=2504;DP=13826;EAS_AF=0.0198;AMR_AF=0.0058;AFR_AF=0.0257;EUR_AF=0.0209;SAS_AF=0.0368;AA=C|||;VT=SNP
3	161050570	rs60612225	T	G	100	PASS	AC=101;AF=0.0201677;AN=5008;NS=2504;DP=17015;EAS_AF=0.0198;AMR_AF=0.0058;AFR_AF=0.0257;EUR_AF=0.0209;SAS_AF=0.0225;AA=T|||;VT=SNP
3	161050707	rs57496534	C	T	100	PASS	AC=101;AF=0.0201677;AN=5008;NS=2504;DP=19070;EAS_AF=0.0198;AMR_AF=0.0058;AFR_AF=0.0257;EUR_AF=0.0209;SAS_AF=0.0225;AA=C|||;VT=SNP
3	161051176	rs58562874	C	T	100	PASS	AC=101;AF=0.0201677;AN=5008;NS=2504;DP=17872;EAS_AF=0.0198;AMR_AF=0.0058;AFR_AF=0.0257;EUR_AF=0.0209;SAS_AF=0.0225;AA=C|||;VT=SNP
3	161051316	rs115860997	C	T	100	PASS	AC=101;AF=0.0201677;AN=5008;NS=2504;DP=17310;EAS_AF=0.0198;AMR_AF=0.0058;AFR_AF=0.0257;EUR_AF=0.0209;SAS_AF=0.0225;AA=C|||;VT=SNP
3	161051601	rs76229731	C	T	100	PASS	AC=101;AF=0.0201677;AN=5008;NS=2504;DP=17035;EAS_AF=0.0198;AMR_AF=0.0058;AFR_AF=0.0257;EUR_AF=0.0209;SAS_AF=0.0225;AA=T|||;VT=SNP
3	161051793	rs11718905	G	A	100	PASS	AC=1736;AF=0.346645;AN=5008;NS=2504;DP=19063;EAS_AF=0.5298;AMR_AF=0.3429;AFR_AF=0.2368;EUR_AF=0.3042;SAS_AF=0.3528;AA=G|||;VT=SNP
3	161052344	rs115356076	T	C	100	PASS	AC=115;AF=0.0229633;AN=5008;NS=2504;DP=15638;EAS_AF=0.0198;AMR_AF=0.0058;AFR_AF=0.0257;EUR_AF=0.0209;SAS_AF=0.0368;AA=C|||;VT=SNP
3	161052896	rs116519000	A	G	100	PASS	AC=115;AF=0.0229633;AN=5008;NS=2504;DP=17286;EAS_AF=0.0198;AMR_AF=0.0058;AFR_AF=0.0257;EUR_AF=0.0209;SAS_AF=0.0368;AA=G|||;VT=SNP
3	161053566	rs57803909	T	A	100	PASS	AC=101;AF=0.0201677;AN=5008;NS=2504;DP=17244;EAS_AF=0.0198;AMR_AF=0.0058;AFR_AF=0.0257;EUR_AF=0.0209;SAS_AF=0.0225;AA=T|||;VT=SNP
3	161053949	rs59964190	C	T	100	PASS	AC=115;AF=0.0229633;AN=5008;NS=2504;DP=19421;EAS_AF=0.0198;AMR_AF=0.0058;AFR_AF=0.0257;EUR_AF=0.0209;SAS_AF=0.0368;AA=T|||;VT=SNP
3	161054339	rs78670101	C	G	100	PASS	AC=115;AF=0.0229633;AN=5008;NS=2504;DP=17888;EAS_AF=0.0198;AMR_AF=0.0058;AFR_AF=0.0257;EUR_AF=0.0209;SAS_AF=0.0368;AA=G|||;VT=SNP
3	161054435	rs73875500	G	C	100	PASS	AC=584;AF=0.116613;AN=5008;NS=2504;DP=18180;EAS_AF=0.1339;AMR_AF=0.0663;AFR_AF=0.1589;EUR_AF=0.0318;SAS_AF=0.1646;AA=G|||;VT=SNP
3	161054515	rs116831070	T	C	100	PASS	AC=101;AF=0.0201677;AN=5008;NS=2504;DP=19558;EAS_AF=0.0198;AMR_AF=0.0058;AFR_AF=0.0257;EUR_AF=0.0209;SAS_AF=0.0225;AA=T|||;VT=SNP
3	161054796	rs114350365	C	T	100	PASS	AC=101;AF=0.0201677;AN=5008;NS=2504;DP=15549;EAS_AF=0.0198;AMR_AF=0.0058;AFR_AF=0.0257;EUR_AF=0.0209;SAS_AF=0.0225;AA=C|||;VT=SNP
3	161054807	rs114895094	A	G	100	PASS	AC=101;AF=0.0201677;AN=5008;NS=2504;DP=17339;EAS_AF=0.0198;AMR_AF=0.0058;AFR_AF=0.0257;EUR_AF=0.0209;SAS_AF=0.0225;AA=A|||;VT=SNP
3	161055610	rs116347602	T	G	100	PASS	AC=101;AF=0.0201677;AN=5008;NS=2504;DP=19388;EAS_AF=0.0198;AMR_AF=0.0058;AFR_AF=0.0257;EUR_AF=0.0209;SAS_AF=0.0225;AA=T|||;VT=SNP
3	161056034	rs115730998	T	G	100	PASS	AC=101;AF=0.0201677;AN=5008;NS=2504;DP=18992;EAS_AF=0.0198;AMR_AF=0.0058;AFR_AF=0.0257;EUR_AF=0.0209;SAS_AF=0.0225;AA=T|||;VT=SNP
3	161056037	rs114154561	C	T	100	PASS	AC=147;AF=0.029353;AN=5008;NS=2504;DP=18989;EAS_AF=0.0198;AMR_AF=0.0086;AFR_AF=0.0484;EUR_AF=0.0209;SAS_AF=0.0368;AA=T|||;VT=SNP
3	161056128	rs114795180	G	A	100	PASS	AC=101;AF=0.0201677;AN=5008;NS=2504;DP=17989;EAS_AF=0.0198;AMR_AF=0.0058;AFR_AF=0.0257;EUR_AF=0.0209;SAS_AF=0.0225;AA=A|||;VT=SNP
3	161056173	rs115016794	G	A	100	PASS	AC=101;AF=0.0201677;AN=5008;NS=2504;DP=17820;EAS_AF=0.0198;AMR_AF=0.0058;AFR_AF=0.0257;EUR_AF=0.0209;SAS_AF=0.0225;AA=G|||;VT=SNP
3	161056279	rs115795758	T	C	100	PASS	AC=101;AF=0.0201677;AN=5008;NS=2504;DP=16750;EAS_AF=0.0198;AMR_AF=0.0058;AFR_AF=0.0257;EUR_AF=0.0209;SAS_AF=0.0225;AA=T|||;VT=SNP
3	161056698	rs336541	A	C	100	PASS	AC=3993;AF=0.797324;AN=5008;NS=2504;DP=20861;EAS_AF=0.9643;AMR_AF=0.7464;AFR_AF=0.91;EUR_AF=0.5109;SAS_AF=0.8037;AA=C|||;VT=SNP
3	161056817	rs73875502	A	G	100	PASS	AC=565;AF=0.112819;AN=5008;NS=2504;DP=21568;EAS_AF=0.1151;AMR_AF=0.0663;AFR_AF=0.1589;EUR_AF=0.0318;SAS_AF=0.1646;AA=A|||;VT=SNP
3	161057124	rs77139337	C	T	100	PASS	AC=314;AF=0.0626997;AN=5008;NS=2504;DP=22896;EAS_AF=0.0446;AMR_AF=0.0548;AFR_AF=0.0431;EUR_AF=0.0308;SAS_AF=0.1462;AA=C|||;VT=SNP
3	161057593	rs11711695	A	G	100	PASS	AC=1752;AF=0.34984;AN=5008;NS=2504;DP=18010;EAS_AF=0.5407;AMR_AF=0.3487;AFR_AF=0.2368;EUR_AF=0.3052;SAS_AF=0.3528;AA=A|||;VT=SNP
3	161057686	rs73878303	G	A	100	PASS	AC=565;AF=0.112819;AN=5008;NS=2504;DP=18285;EAS_AF=0.1151;AMR_AF=0.0663;AFR_AF=0.1589;EUR_AF=0.0318;SAS_AF=0.1646;AA=G|||;VT=SNP
3	161057958	rs115792391	C	T	100	PASS	AC=101;AF=0.0201677;AN=5008;NS=2504;DP=21027;EAS_AF=0.0198;AMR_AF=0.0058;AFR_AF=0.0257;EUR_AF=0.0209;SAS_AF=0.0225;AA=C|||;VT=SNP
3	161058055	rs2100238	T	A	100	PASS	AC=1752;AF=0.34984;AN=5008;NS=2504;DP=20256;EAS_AF=0.5407;AMR_AF=0.3487;AFR_AF=0.2368;EUR_AF=0.3052;SAS_AF=0.3528;AA=T|||;VT=SNP
3	161058317	rs116799153	G	A	100	PASS	AC=101;AF=0.0201677;AN=5008;NS=2504;DP=21130;EAS_AF=0.0198;AMR_AF=0.0058;AFR_AF=0.0257;EUR_AF=0.0209;SAS_AF=0.0225;AA=A|||;VT=SNP
3	161058412	rs336548	T	C	100	PASS	AC=3993;AF=0.797324;AN=5008;NS=2504;DP=20763;EAS_AF=0.9643;AMR_AF=0.7464;AFR_AF=0.91;EUR_AF=0.5109;SAS_AF=0.8037;AA=C|||;VT=SNP
3	161058614	rs116834079	T	G	100	PASS	AC=102;AF=0.0203674;AN=5008;NS=2504;DP=17231;EAS_AF=0.0198;AMR_AF=0.0072;AFR_AF=0.0257;EUR_AF=0.0209;SAS_AF=0.0225;AA=G|||;VT=SNP
3	161058726	rs6780536	T	C	100	PASS	AC=1862;AF=0.371805;AN=5008;NS=2504;DP=17198;EAS_AF=0.5407;AMR_AF=0.3545;AFR_AF=0.3169;EUR_AF=0.3052;SAS_AF=0.3528;AA=T|||;VT=SNP
3	161058792	rs116516362	G	A	100	PASS	AC=101;AF=0.0201677;AN=5008;NS=2504;DP=17400;EAS_AF=0.0198;AMR_AF=0.0058;AFR_AF=0.0257;EUR_AF=0.0209;SAS_AF=0.0225;AA=A|||;VT=SNP
3	161058799	rs115955036	C	T	100	PASS	AC=101;AF=0.0201677;AN=5008;NS=2504;DP=17474;EAS_AF=0.0198;AMR_AF=0.0058;AFR_AF=0.0257;EUR_AF=0.0209;SAS_AF=0.0225;AA=T|||;VT=SNP
3	161058805	rs1450530	T	C	100	PASS	AC=314;AF=0.0626997;AN=5008;NS=2504;DP=17481;EAS_AF=0.0446;AMR_AF=0.0548;AFR_AF=0.0431;EUR_AF=0.0308;SAS_AF=0.1462;AA=T|||;VT=SNP
3	161059351	rs114845553	G	A	100	PASS	AC=101;AF=0.0201677;AN=5008;NS=2504;DP=19025;EAS_AF=0.0198;AMR_AF=0.0058;AFR_AF=0.0257;EUR_AF=0.0209;SAS_AF=0.0225;AA=G|||;VT=SNP
3	161059371	rs77017422	G	T	100	PASS	AC=268;AF=0.0535144;AN=5008;NS=2504;DP=19213;EAS_AF=0.0446;AMR_AF=0.0519;AFR_AF=0.0098;EUR_AF=0.0308;SAS_AF=0.1462;AA=G|||;VT=SNP
3	161059519	rs116613730	A	G	100	PASS	AC=147;AF=0.029353;AN=5008;NS=2504;DP=17136;EAS_AF=0.0198;AMR_AF=0.0086;AFR_AF=0.0484;EUR_AF=0.0209;SAS_AF=0.0368;AA=G|||;VT=SNP
3	161059617	rs336546	T	C	100	PASS	AC=1019;AF=0.203474;AN=5008;NS=2504;DP=18038;EAS_AF=0.2331;AMR_AF=0.2003;AFR_AF=0.2073;EUR_AF=0.1521;SAS_AF=0.2229;AA=T|||;VT=SNP
3	161059762	rs10513564	A	G	100	PASS	AC=1757;AF=0.350839;AN=5008;NS=2504;DP=18927;EAS_AF=0.5407;AMR_AF=0.3487;AFR_AF=0.2405;EUR_AF=0.3052;SAS_AF=0.3528;AA=A|||;VT=SNP
3	161059795	rs34771618	A	C	100	PASS	AC=1755;AF=0.350439;AN=5008;NS=2504;DP=18917;EAS_AF=0.5407;AMR_AF=0.3487;AFR_AF=0.2405;EUR_AF=0.3052;SAS_AF=0.3507;AA=A|||;VT=SNP
3	161059804	rs34896809	C	T	100	PASS	AC=1755;AF=0.350439;AN=5008;NS=2504;DP=18985;EAS_AF=0.5407;AMR_AF=0.3487;AFR_AF=0.2405;EUR_AF=0.3052;SAS_AF=0.3507;AA=C|||;VT=SNP
3	161060075	rs115235497	C	T	100	PASS	AC=147;AF=0.029353;AN=5008;NS=2504;DP=20793;EAS_AF=0.0198;AMR_AF=0.0086;AFR_AF=0.0484;EUR_AF=0.0209;SAS_AF=0.0368;AA=T|||;VT=SNP
3	161060507	rs336545	C	T	100	PASS	AC=848;AF=0.169329;AN=5008;NS=2504;DP=19797;EAS_AF=0.2331;AMR_AF=0.1888;AFR_AF=0.084;EUR_AF=0.1521;SAS_AF=0.2229;AA=c|||;VT=SNP
3	161060558	rs336544	C	T	100	PASS	AC=848;AF=0.169329;AN=5008;NS=2504;DP=19832;EAS_AF=0.2331;AMR_AF=0.1888;AFR_AF=0.084;EUR_AF=0.1521;SAS_AF=0.2229;AA=t|||;VT=SNP
3	161061080	rs336543	T	C	100	PASS	AC=3995;AF=0.797724;AN=5008;NS=2504;DP=18450;EAS_AF=0.9643;AMR_AF=0.7464;AFR_AF=0.91;EUR_AF=0.5119;SAS_AF=0.8047;AA=c|||;VT=SNP
3	161062331	rs7652447	C	T	100	PASS	AC=732;AF=0.146166;AN=5008;NS=2504;DP=19184;EAS_AF=0.1131;AMR_AF=0.0778;AFR_AF=0.2821;EUR_AF=0.0318;SAS_AF=0.1626;AA=C|||;VT=SNP
3	161062631	rs13059340	T	C	100	PASS	AC=1598;AF=0.319089;AN=5008;NS=2504;DP=17952;EAS_AF=0.5417;AMR_AF=0.3386;AFR_AF=0.1271;EUR_AF=0.3052;SAS_AF=0.3497;AA=T|||;VT=SNP
3	161062724	rs163327	A	G	100	PASS	AC=3600;AF=0.71885;AN=5008;NS=2504;DP=17197;EAS_AF=0.9613;AMR_AF=0.6844;AFR_AF=0.7065;EUR_AF=0.4612;SAS_AF=0.7751;AA=G|||;VT=SNP
3	161063504	rs189270	T	C	100	PASS	AC=3981;AF=0.794928;AN=5008;NS=2504;DP=15920;EAS_AF=0.9643;AMR_AF=0.7464;AFR_AF=0.9092;EUR_AF=0.5099;SAS_AF=0.7935;AA=C|||;VT=SNP
3	161064193	rs339101	A	T	100	PASS	AC=3907;AF=0.780152;AN=5008;NS=2504;DP=15459;EAS_AF=0.9663;AMR_AF=0.7205;AFR_AF=0.8873;EUR_AF=0.496;SAS_AF=0.7781;AA=T|||;VT=SNP
3	161064291	rs73878304	A	G	100	PASS	AC=556;AF=0.111022;AN=5008;NS=2504;DP=13357;EAS_AF=0.1141;AMR_AF=0.0634;AFR_AF=0.1558;EUR_AF=0.0318;SAS_AF=0.1626;AA=A|||;VT=SNP
3	161064540	rs6441374	A	T	100	PASS	AC=1691;AF=0.33766;AN=5008;NS=2504;DP=18528;EAS_AF=0.5615;AMR_AF=0.353;AFR_AF=0.1445;EUR_AF=0.334;SAS_AF=0.3609;AA=A|||;VT=SNP
3	161065160	rs148768725	C	T	100	PASS	AC=256;AF=0.0511182;AN=5008;NS=2504;DP=14384;EAS_AF=0.0427;AMR_AF=0.0519;AFR_AF=0.0045;EUR_AF=0.0308;SAS_AF=0.1431;AA=C|||;VT=SNP
3	161065224	rs77057785	A	C	100	PASS	AC=719;AF=0.14357;AN=5008;NS=2504;DP=13058;EAS_AF=0.1151;AMR_AF=0.0793;AFR_AF=0.2708;EUR_AF=0.0318;SAS_AF=0.1616;AA=A|||;VT=SNP
3	161065441	rs62279921	T	C	100	PASS	AC=3925;AF=0.783746;AN=5008;NS=2504;DP=13148;EAS_AF=0.9643;AMR_AF=0.7291;AFR_AF=0.9024;EUR_AF=0.503;SAS_AF=0.7648;AA=t|||;VT=SNP
3	161066294	rs336577	C	T	100	PASS	AC=3963;AF=0.791334;AN=5008;NS=2504;DP=16201;EAS_AF=0.9643;AMR_AF=0.7478;AFR_AF=0.9024;EUR_AF=0.5119;SAS_AF=0.7812;AA=T|||;VT=SNP
3	161066414	rs73878305	C	T	100	PASS	AC=602;AF=0.120208;AN=5008;NS=2504;DP=18622;EAS_AF=0.1151;AMR_AF=0.0692;AFR_AF=0.1876;EUR_AF=0.0318;SAS_AF=0.1616;AA=C|||;VT=SNP
3	161066432	rs336576	C	G	100	PASS	AC=728;AF=0.145367;AN=5008;NS=2504;DP=18343;EAS_AF=0.2321;AMR_AF=0.1268;AFR_AF=0.0696;EUR_AF=0.0924;SAS_AF=0.226;AA=C|||;VT=SNP
3	161066487	rs336575	A	T	100	PASS	AC=808;AF=0.161342;AN=5008;NS=2504;DP=18417;EAS_AF=0.2282;AMR_AF=0.1542;AFR_AF=0.1021;EUR_AF=0.1332;SAS_AF=0.2065;AA=A|||;VT=SNP
3	161066522	rs116456922	C	T	100	PASS	AC=70;AF=0.0139776;AN=5008;NS=2504;DP=19065;EAS_AF=0.0188;AMR_AF=0.0029;AFR_AF=0.0045;EUR_AF=0.0209;SAS_AF=0.0225;AA=C|||;VT=SNP
3	161066734	rs114131957	T	C	100	PASS	AC=69;AF=0.013778;AN=5008;NS=2504;DP=19590;EAS_AF=0.0188;AMR_AF=0.0029;AFR_AF=0.0038;EUR_AF=0.0209;SAS_AF=0.0225;AA=T|||;VT=SNP
3	161067350	rs336574	A	G	100	PASS	AC=728;AF=0.145367;AN=5008;NS=2504;DP=19539;EAS_AF=0.2321;AMR_AF=0.1268;AFR_AF=0.0696;EUR_AF=0.0924;SAS_AF=0.226;AA=A|||;VT=SNP
3	161067740	rs336573	A	G	100	PASS	AC=728;AF=0.145367;AN=5008;NS=2504;DP=20988;EAS_AF=0.2321;AMR_AF=0.1268;AFR_AF=0.0696;EUR_AF=0.0924;SAS_AF=0.226;AA=A|||;VT=SNP
3	161068084	rs336571	C	T	100	PASS	AC=727;AF=0.145168;AN=5008;NS=2504;DP=18611;EAS_AF=0.2312;AMR_AF=0.1268;AFR_AF=0.0696;EUR_AF=0.0924;SAS_AF=0.226;AA=C|||;VT=SNP
3	161068566	rs67460515	T	C	100	PASS	AC=1753;AF=0.35004;AN=5008;NS=2504;DP=19792;EAS_AF=0.5437;AMR_AF=0.353;AFR_AF=0.2421;EUR_AF=0.3082;SAS_AF=0.3374;AA=T|||;VT=SNP
3	161068644	rs115936894	T	C	100	PASS	AC=66;AF=0.0131789;AN=5008;NS=2504;DP=19069;EAS_AF=0.0188;AMR_AF=0.0029;AFR_AF=0.0015;EUR_AF=0.0209;SAS_AF=0.0225;AA=T|||;VT=SNP
3	161071947	rs6800515	A	G	100	PASS	AC=762;AF=0.152157;AN=5008;NS=2504;DP=16984;EAS_AF=0.1002;AMR_AF=0.1772;AFR_AF=0.2708;EUR_AF=0.0318;SAS_AF=0.1513;AA=A|||;VT=SNP
3	161072054	rs336570	G	A	100	PASS	AC=3960;AF=0.790735;AN=5008;NS=2504;DP=19252;EAS_AF=0.9653;AMR_AF=0.7478;AFR_AF=0.9009;EUR_AF=0.5099;SAS_AF=0.7812;AA=A|||;VT=SNP
3	161072346	rs336569	T	G	100	PASS	AC=3775;AF=0.753794;AN=5008;NS=2504;DP=18000;EAS_AF=0.9653;AMR_AF=0.7305;AFR_AF=0.77;EUR_AF=0.5099;SAS_AF=0.7812;AA=C|||;VT=SNP
3	161072725	rs873183	G	A	100	PASS	AC=308;AF=0.0615016;AN=5008;NS=2504;DP=17329;EAS_AF=0.0923;AMR_AF=0.0115;AFR_AF=0.1089;EUR_AF=0.0219;SAS_AF=0.0419;AA=G|||;VT=SNP
3	161072763	rs336568	G	C	100	PASS	AC=3429;AF=0.684704;AN=5008;NS=2504;DP=17522;EAS_AF=0.873;AMR_AF=0.7003;AFR_AF=0.6611;EUR_AF=0.4791;SAS_AF=0.7229;AA=G|||;VT=SNP
3	161073046	rs336567	A	G	100	PASS	AC=3969;AF=0.792532;AN=5008;NS=2504;DP=17248;EAS_AF=0.9653;AMR_AF=0.7507;AFR_AF=0.9062;EUR_AF=0.5099;SAS_AF=0.7812;AA=G|||;VT=SNP
3	161073062	rs80068062	T	C	100	PASS	AC=252;AF=0.0503195;AN=5008;NS=2504;DP=17932;EAS_AF=0.0437;AMR_AF=0.0519;AFR_AF=0.0045;EUR_AF=0.0308;SAS_AF=0.138;AA=T|||;VT=SNP
3	161073255	rs140785423	A	C	100	PASS	AC=66;AF=0.0131789;AN=5008;NS=2504;DP=19436;EAS_AF=0.0188;AMR_AF=0.0029;AFR_AF=0.0015;EUR_AF=0.0209;SAS_AF=0.0225;AA=A|||;VT=SNP
3	161073599	rs163328	A	G	100	PASS	AC=3804;AF=0.759585;AN=5008;NS=2504;DP=17174;EAS_AF=0.9653;AMR_AF=0.7334;AFR_AF=0.7912;EUR_AF=0.5089;SAS_AF=0.7812;AA=G|||;VT=SNP
3	161073746	rs336566	A	G	100	PASS	AC=892;AF=0.178115;AN=5008;NS=2504;DP=16544;EAS_AF=0.2302;AMR_AF=0.1744;AFR_AF=0.1377;EUR_AF=0.1412;SAS_AF=0.2198;AA=A|||;VT=SNP
3	161073856	rs896080	G	A	100	PASS	AC=301;AF=0.0601038;AN=5008;NS=2504;DP=14171;EAS_AF=0.0923;AMR_AF=0.0115;AFR_AF=0.1036;EUR_AF=0.0219;SAS_AF=0.0419;AA=G|||;VT=SNP
3	161074169	rs336565	T	C	100	PASS	AC=749;AF=0.149561;AN=5008;NS=2504;DP=17173;EAS_AF=0.2302;AMR_AF=0.1297;AFR_AF=0.093;EUR_AF=0.0924;SAS_AF=0.2157;AA=T|||;VT=SNP
3	161074861	rs59761692	G	A	100	PASS	AC=308;AF=0.0615016;AN=5008;NS=2504;DP=19811;EAS_AF=0.0923;AMR_AF=0.0115;AFR_AF=0.1089;EUR_AF=0.0219;SAS_AF=0.0419;AA=G|||;VT=SNP
3	161074910	rs61217744	G	A	100	PASS	AC=301;AF=0.0601038;AN=5008;NS=2504;DP=17012;EAS_AF=0.0923;AMR_AF=0.0115;AFR_AF=0.1036;EUR_AF=0.0219;SAS_AF=0.0419;AA=G|||;VT=SNP
3	161075149	rs336564	G	A	100	PASS	AC=639;AF=0.127596;AN=5008;NS=2504;DP=17931;EAS_AF=0.2312;AMR_AF=0.1239;AFR_AF=0.0129;EUR_AF=0.0924;SAS_AF=0.2147;AA=G|||;VT=SNP
3	161075399	rs163138	T	C	100	PASS	AC=751;AF=0.14996;AN=5008;NS=2504;DP=20919;EAS_AF=0.2312;AMR_AF=0.1297;AFR_AF=0.0938;EUR_AF=0.0924;SAS_AF=0.2157;AA=T|||;VT=SNP
3	161076188	rs9844862	G	A	100	PASS	AC=2535;AF=0.50619;AN=5008;NS=2504;DP=16781;EAS_AF=0.6419;AMR_AF=0.5259;AFR_AF=0.5227;EUR_AF=0.338;SAS_AF=0.5031;AA=G|||;VT=SNP
3	161076431	rs336593	T	C	100	PASS	AC=3775;AF=0.753794;AN=5008;NS=2504;DP=16849;EAS_AF=0.9653;AMR_AF=0.7305;AFR_AF=0.77;EUR_AF=0.5099;SAS_AF=0.7812;AA=C|||;VT=SNP
3	161076899	rs73878307	T	G	100	PASS	AC=272;AF=0.0543131;AN=5008;NS=2504;DP=14434;EAS_AF=0.0923;AMR_AF=0.0101;AFR_AF=0.0825;EUR_AF=0.0219;SAS_AF=0.0419;AA=T|||;VT=SNP
3	161077186	rs336592	T	C	100	PASS	AC=720;AF=0.14377;AN=5008;NS=2504;DP=16789;EAS_AF=0.2302;AMR_AF=0.1282;AFR_AF=0.0719;EUR_AF=0.0924;SAS_AF=0.2157;AA=T|||;VT=SNP
3	161077270	rs1450523	G	A	100	PASS	AC=2537;AF=0.506589;AN=5008;NS=2504;DP=17750;EAS_AF=0.6429;AMR_AF=0.5259;AFR_AF=0.5234;EUR_AF=0.338;SAS_AF=0.5031;AA=G|||;VT=SNP
3	161077630	rs1450522	A	G	100	PASS	AC=1602;AF=0.319888;AN=5008;NS=2504;DP=18636;EAS_AF=0.5427;AMR_AF=0.3458;AFR_AF=0.1339;EUR_AF=0.3062;SAS_AF=0.3374;AA=A|||;VT=SNP
3	161078080	rs336591	A	G	100	PASS	AC=3774;AF=0.753594;AN=5008;NS=2504;DP=17404;EAS_AF=0.9653;AMR_AF=0.7305;AFR_AF=0.7693;EUR_AF=0.5099;SAS_AF=0.7812;AA=G|||;VT=SNP
3	161078459	rs79201270	C	T	100	PASS	AC=252;AF=0.0503195;AN=5008;NS=2504;DP=17558;EAS_AF=0.0437;AMR_AF=0.0519;AFR_AF=0.0045;EUR_AF=0.0308;SAS_AF=0.138;AA=C|||;VT=SNP
3	161079259	rs80260759	T	C	100	PASS	AC=252;AF=0.0503195;AN=5008;NS=2504;DP=17836;EAS_AF=0.0437;AMR_AF=0.0519;AFR_AF=0.0045;EUR_AF=0.0308;SAS_AF=0.138;AA=T|||;VT=SNP
3	161079583	rs336590	G	A	100	PASS	AC=3964;AF=0.791534;AN=5008;NS=2504;DP=18976;EAS_AF=0.9653;AMR_AF=0.7493;AFR_AF=0.9024;EUR_AF=0.5099;SAS_AF=0.7822;AA=A|||;VT=SNP
3	161079993	rs114723888	C	A	100	PASS	AC=133;AF=0.0265575;AN=5008;NS=2504;DP=17362;EAS_AF=0.0188;AMR_AF=0.0072;AFR_AF=0.0499;EUR_AF=0.0209;SAS_AF=0.0225;AA=C|||;VT=SNP
3	161080358	rs336589	C	T	100	PASS	AC=3779;AF=0.754593;AN=5008;NS=2504;DP=15997;EAS_AF=0.9653;AMR_AF=0.732;AFR_AF=0.7723;EUR_AF=0.5099;SAS_AF=0.7812;AA=T|||;VT=SNP
3	161080395	rs78798041	G	A	100	PASS	AC=251;AF=0.0501198;AN=5008;NS=2504;DP=16489;EAS_AF=0.0427;AMR_AF=0.0519;AFR_AF=0.0045;EUR_AF=0.0308;SAS_AF=0.138;AA=G|||;VT=SNP
3	161080584	rs336588	G	T	100	PASS	AC=641;AF=0.127995;AN=5008;NS=2504;DP=13859;EAS_AF=0.2312;AMR_AF=0.1239;AFR_AF=0.0136;EUR_AF=0.0924;SAS_AF=0.2157;AA=G|||;VT=SNP
3	161081253	rs336587	G	T	100	PASS	AC=751;AF=0.14996;AN=5008;NS=2504;DP=13403;EAS_AF=0.2312;AMR_AF=0.1297;AFR_AF=0.0938;EUR_AF=0.0924;SAS_AF=0.2157;AA=G|||;VT=SNP
3	161081347	rs336586	G	A	100	PASS	AC=3969;AF=0.792532;AN=5008;NS=2504;DP=13245;EAS_AF=0.9653;AMR_AF=0.7507;AFR_AF=0.9062;EUR_AF=0.5099;SAS_AF=0.7812;AA=A|||;VT=SNP
3	161081551	rs73878308	C	A	100	PASS	AC=301;AF=0.0601038;AN=5008;NS=2504;DP=12255;EAS_AF=0.0923;AMR_AF=0.0115;AFR_AF=0.1036;EUR_AF=0.0219;SAS_AF=0.0419;AA=C|||;VT=SNP
3	161081670	rs336585	A	G	100	PASS	AC=3970;AF=0.792732;AN=5008;NS=2504;DP=12405;EAS_AF=0.9653;AMR_AF=0.7507;AFR_AF=0.907;EUR_AF=0.5099;SAS_AF=0.7812;AA=G|||;VT=SNP
3	161081785	rs336584	C	A	100	PASS	AC=721;AF=0.14397;AN=5008;NS=2504;DP=12857;EAS_AF=0.2312;AMR_AF=0.1282;AFR_AF=0.0719;EUR_AF=0.0924;SAS_AF=0.2157;AA=C|||;VT=SNP
3	161081981	rs336583	T	A	100	PASS	AC=3963;AF=0.791334;AN=5008;NS=2504;DP=14600;EAS_AF=0.9653;AMR_AF=0.7493;AFR_AF=0.9024;EUR_AF=0.5099;SAS_AF=0.7812;AA=A|||;VT=SNP
3	161082659	rs336582	C	T	100	PASS	AC=3432;AF=0.685304;AN=5008;NS=2504;DP=12467;EAS_AF=0.873;AMR_AF=0.7017;AFR_AF=0.6626;EUR_AF=0.4791;SAS_AF=0.7229;AA=C|||;VT=SNP
3	161082739	rs336581	T	C	100	PASS	AC=721;AF=0.14397;AN=5008;NS=2504;DP=13236;EAS_AF=0.2312;AMR_AF=0.1282;AFR_AF=0.0719;EUR_AF=0.0924;SAS_AF=0.2157;AA=T|||;VT=SNP
3	161082982	rs336580	A	T	100	PASS	AC=3432;AF=0.685304;AN=5008;NS=2504;DP=20054;EAS_AF=0.873;AMR_AF=0.7017;AFR_AF=0.6626;EUR_AF=0.4791;SAS_AF=0.7229;AA=A|||;VT=SNP
3	161083660	rs76357082	C	T	100	PASS	AC=251;AF=0.0501198;AN=5008;NS=2504;DP=17504;EAS_AF=0.0427;AMR_AF=0.0519;AFR_AF=0.0045;EUR_AF=0.0308;SAS_AF=0.138;AA=C|||;VT=SNP
3	161083709	rs12634006	A	G	100	PASS	AC=301;AF=0.0601038;AN=5008;NS=2504;DP=17544;EAS_AF=0.0923;AMR_AF=0.0115;AFR_AF=0.1036;EUR_AF=0.0219;SAS_AF=0.0419;AA=A|||;VT=SNP
3	161084046	rs35100811	A	C	100	PASS	AC=1804;AF=0.360224;AN=5008;NS=2504;DP=17863;EAS_AF=0.5427;AMR_AF=0.353;AFR_AF=0.2723;EUR_AF=0.3062;SAS_AF=0.3517;AA=A|||;VT=SNP
3	161084525	rs60625846	G	T	100	PASS	AC=2539;AF=0.506989;AN=5008;NS=2504;DP=16247;EAS_AF=0.6419;AMR_AF=0.5274;AFR_AF=0.525;EUR_AF=0.338;SAS_AF=0.5031;AA=G|||;VT=SNP
3	161085102	rs75290771	G	A	100	PASS	AC=251;AF=0.0501198;AN=5008;NS=2504;DP=14760;EAS_AF=0.0427;AMR_AF=0.0519;AFR_AF=0.0045;EUR_AF=0.0308;SAS_AF=0.138;AA=G|||;VT=SNP
3	161085705	rs73878311	G	A	100	PASS	AC=301;AF=0.0601038;AN=5008;NS=2504;DP=18980;EAS_AF=0.0923;AMR_AF=0.0115;AFR_AF=0.1036;EUR_AF=0.0219;SAS_AF=0.0419;AA=G|||;VT=SNP
3	161086020	rs13084731	G	A	100	PASS	AC=2539;AF=0.506989;AN=5008;NS=2504;DP=15109;EAS_AF=0.6419;AMR_AF=0.5274;AFR_AF=0.525;EUR_AF=0.338;SAS_AF=0.5031;AA=G|||;VT=SNP
3	161086038	rs13084746	G	A	100	PASS	AC=2539;AF=0.506989;AN=5008;NS=2504;DP=15019;EAS_AF=0.6419;AMR_AF=0.5274;AFR_AF=0.525;EUR_AF=0.338;SAS_AF=0.5031;AA=A|||;VT=SNP
3	161086610	rs336579	G	A	100	PASS	AC=3794;AF=0.757588;AN=5008;NS=2504;DP=17651;EAS_AF=0.9653;AMR_AF=0.7291;AFR_AF=0.792;EUR_AF=0.504;SAS_AF=0.7781;AA=A|||;VT=SNP
3	161087443	rs419703	A	G	100	PASS	AC=721;AF=0.14397;AN=5008;NS=2504;DP=16904;EAS_AF=0.2312;AMR_AF=0.1282;AFR_AF=0.0719;EUR_AF=0.0924;SAS_AF=0.2157;AA=a|||;VT=SNP
3	161087592	rs464766	C	G	100	PASS	AC=3804;AF=0.759585;AN=5008;NS=2504;DP=16629;EAS_AF=0.9653;AMR_AF=0.7349;AFR_AF=0.7897;EUR_AF=0.5099;SAS_AF=0.7812;AA=G|||;VT=SNP
3	161087710	rs460165	G	A	100	PASS	AC=3768;AF=0.752396;AN=5008;NS=2504;DP=18996;EAS_AF=0.9663;AMR_AF=0.7161;AFR_AF=0.7897;EUR_AF=0.501;SAS_AF=0.7658;AA=A|||;VT=SNP
3	161087734	rs463928	A	T	100	PASS	AC=3739;AF=0.746605;AN=5008;NS=2504;DP=18360;EAS_AF=0.9663;AMR_AF=0.7133;AFR_AF=0.7693;EUR_AF=0.501;SAS_AF=0.7658;AA=T|||;VT=SNP
3	161087857	rs1376122	A	G	100	PASS	AC=2536;AF=0.50639;AN=5008;NS=2504;DP=15761;EAS_AF=0.6419;AMR_AF=0.5274;AFR_AF=0.5227;EUR_AF=0.338;SAS_AF=0.5031;AA=A|||;VT=SNP
3	161089460	rs455739	G	A	100	PASS	AC=721;AF=0.14397;AN=5008;NS=2504;DP=16267;EAS_AF=0.2312;AMR_AF=0.1282;AFR_AF=0.0719;EUR_AF=0.0924;SAS_AF=0.2157;AA=G|||;VT=SNP
3	161090616	rs2054710	C	T	100	PASS	AC=1731;AF=0.345647;AN=5008;NS=2504;DP=15222;EAS_AF=0.5427;AMR_AF=0.3487;AFR_AF=0.2315;EUR_AF=0.3052;SAS_AF=0.3364;AA=C|||;VT=SNP
3	161091089	rs460508	G	C	100	PASS	AC=3970;AF=0.792732;AN=5008;NS=2504;DP=20526;EAS_AF=0.9653;AMR_AF=0.7507;AFR_AF=0.907;EUR_AF=0.5099;SAS_AF=0.7812;AA=C|||;VT=SNP
3	161091194	rs466399	G	T	100	PASS	AC=3736;AF=0.746006;AN=5008;NS=2504;DP=17946;EAS_AF=0.9653;AMR_AF=0.7133;AFR_AF=0.7685;EUR_AF=0.501;SAS_AF=0.7648;AA=T|||;VT=SNP
3	161091237	rs1450521	C	A	100	PASS	AC=2541;AF=0.507388;AN=5008;NS=2504;DP=17647;EAS_AF=0.6478;AMR_AF=0.5274;AFR_AF=0.5227;EUR_AF=0.336;SAS_AF=0.5041;AA=C|||;VT=SNP
3	161091636	rs2122527	G	A	100	PASS	AC=2579;AF=0.514976;AN=5008;NS=2504;DP=16449;EAS_AF=0.6478;AMR_AF=0.5461;AFR_AF=0.5227;EUR_AF=0.3449;SAS_AF=0.5204;AA=G|||;VT=SNP
3	161092351	rs459515	T	C	100	PASS	AC=3430;AF=0.684904;AN=5008;NS=2504;DP=16325;EAS_AF=0.874;AMR_AF=0.7017;AFR_AF=0.6611;EUR_AF=0.4771;SAS_AF=0.7239;AA=C|||;VT=SNP
3	161092405	rs2404341	T	C	100	PASS	AC=1731;AF=0.345647;AN=5008;NS=2504;DP=18257;EAS_AF=0.5437;AMR_AF=0.3487;AFR_AF=0.2315;EUR_AF=0.3042;SAS_AF=0.3364;AA=T|||;VT=SNP
3	161092562	rs2404342	C	T	100	PASS	AC=1797;AF=0.358826;AN=5008;NS=2504;DP=18444;EAS_AF=0.5437;AMR_AF=0.3501;AFR_AF=0.2549;EUR_AF=0.3042;SAS_AF=0.3712;AA=C|||;VT=SNP
3	161092764	rs458197	G	A	100	PASS	AC=746;AF=0.148962;AN=5008;NS=2504;DP=17859;EAS_AF=0.2272;AMR_AF=0.1297;AFR_AF=0.0938;EUR_AF=0.0924;SAS_AF=0.2147;AA=G|||;VT=SNP
3	161092809	rs462514	C	T	100	PASS	AC=3429;AF=0.684704;AN=5008;NS=2504;DP=17899;EAS_AF=0.874;AMR_AF=0.7017;AFR_AF=0.6604;EUR_AF=0.4771;SAS_AF=0.7239;AA=C|||;VT=SNP
3	161093332	rs11710489	G	A	100	PASS	AC=1777;AF=0.354832;AN=5008;NS=2504;DP=17365;EAS_AF=0.5437;AMR_AF=0.3501;AFR_AF=0.2549;EUR_AF=0.3042;SAS_AF=0.3507;AA=G|||;VT=SNP
3	161093420	rs459697	G	A	100	PASS	AC=3967;AF=0.792133;AN=5008;NS=2504;DP=18075;EAS_AF=0.9653;AMR_AF=0.7507;AFR_AF=0.9047;EUR_AF=0.5099;SAS_AF=0.7812;AA=A|||;VT=SNP
3	161094808	rs459067	G	A	100	PASS	AC=748;AF=0.149361;AN=5008;NS=2504;DP=22933;EAS_AF=0.2292;AMR_AF=0.1297;AFR_AF=0.0938;EUR_AF=0.0924;SAS_AF=0.2147;AA=G|||;VT=SNP
3	161094878	rs461616	G	A	100	PASS	AC=746;AF=0.148962;AN=5008;NS=2504;DP=22440;EAS_AF=0.2272;AMR_AF=0.1297;AFR_AF=0.0938;EUR_AF=0.0924;SAS_AF=0.2147;AA=G|||;VT=SNP
3	161094930	rs1450519	T	C	100	PASS	AC=2876;AF=0.574281;AN=5008;NS=2504;DP=22596;EAS_AF=0.7371;AMR_AF=0.5576;AFR_AF=0.6263;EUR_AF=0.3688;SAS_AF=0.5593;AA=T|||;VT=SNP
3	161095585	rs462081	C	T	100	PASS	AC=888;AF=0.177316;AN=5008;NS=2504;DP=15470;EAS_AF=0.2272;AMR_AF=0.1744;AFR_AF=0.1377;EUR_AF=0.1412;SAS_AF=0.2188;AA=c|||;VT=SNP
3	161096746	rs457272	A	G	100	PASS	AC=3775;AF=0.753794;AN=5008;NS=2504;DP=13323;EAS_AF=0.9653;AMR_AF=0.732;AFR_AF=0.7693;EUR_AF=0.5099;SAS_AF=0.7812;AA=G|||;VT=SNP
3	161096848	rs13076251	G	A	100	PASS	AC=1713;AF=0.342053;AN=5008;NS=2504;DP=15259;EAS_AF=0.5407;AMR_AF=0.3487;AFR_AF=0.2307;EUR_AF=0.3042;SAS_AF=0.3221;AA=G|||;VT=SNP
3	161097268	rs456611	A	G	100	PASS	AC=3776;AF=0.753994;AN=5008;NS=2504;DP=19286;EAS_AF=0.9653;AMR_AF=0.732;AFR_AF=0.77;EUR_AF=0.5099;SAS_AF=0.7812;AA=G|||;VT=SNP
3	161098515	rs115404711	T	C	100	PASS	AC=67;AF=0.0133786;AN=5008;NS=2504;DP=19460;EAS_AF=0.0208;AMR_AF=0.0029;AFR_AF=0.003;EUR_AF=0.0229;SAS_AF=0.0174;AA=T|||;VT=SNP
3	161098552	rs465985	T	C	100	PASS	AC=3959;AF=0.790535;AN=5008;NS=2504;DP=19366;EAS_AF=0.9772;AMR_AF=0.7305;AFR_AF=0.9123;EUR_AF=0.5089;SAS_AF=0.7658;AA=C|||;VT=SNP
3	161099393	rs456331	T	C	100	PASS	AC=1507;AF=0.300919;AN=5008;NS=2504;DP=17054;EAS_AF=0.3046;AMR_AF=0.3703;AFR_AF=0.4917;EUR_AF=0.1014;SAS_AF=0.1953;AA=C|||;VT=SNP
3	161099744	rs73878313	T	G	100	PASS	AC=287;AF=0.0573083;AN=5008;NS=2504;DP=16460;EAS_AF=0.0923;AMR_AF=0.0101;AFR_AF=0.0855;EUR_AF=0.0239;SAS_AF=0.0511;AA=T|||;VT=SNP
3	161099991	rs466119	T	C	100	PASS	AC=1507;AF=0.300919;AN=5008;NS=2504;DP=18660;EAS_AF=0.3046;AMR_AF=0.3703;AFR_AF=0.4917;EUR_AF=0.1014;SAS_AF=0.1953;AA=t|||;VT=SNP
3	161100066	rs460987	G	A	100	PASS	AC=1508;AF=0.301118;AN=5008;NS=2504;DP=18835;EAS_AF=0.3046;AMR_AF=0.3703;AFR_AF=0.4924;EUR_AF=0.1014;SAS_AF=0.1953;AA=G|||;VT=SNP
3	161100136	rs459565	C	T	100	PASS	AC=1507;AF=0.300919;AN=5008;NS=2504;DP=17670;EAS_AF=0.3046;AMR_AF=0.3703;AFR_AF=0.4917;EUR_AF=0.1014;SAS_AF=0.1953;AA=C|||;VT=SNP
3	161100219	rs4856705	T	G	100	PASS	AC=2441;AF=0.48742;AN=5008;NS=2504;DP=18942;EAS_AF=0.6726;AMR_AF=0.3617;AFR_AF=0.4145;EUR_AF=0.4046;SAS_AF=0.5695;AA=T|||;VT=SNP
3	161100429	rs465539	G	A	100	PASS	AC=1507;AF=0.300919;AN=5008;NS=2504;DP=19809;EAS_AF=0.3046;AMR_AF=0.3703;AFR_AF=0.4917;EUR_AF=0.1014;SAS_AF=0.1953;AA=G|||;VT=SNP
3	161100480	rs460013	A	G	100	PASS	AC=1507;AF=0.300919;AN=5008;NS=2504;DP=19483;EAS_AF=0.3046;AMR_AF=0.3703;AFR_AF=0.4917;EUR_AF=0.1014;SAS_AF=0.1953;AA=G|||;VT=SNP
3	161100585	rs465964	A	G	100	PASS	AC=1507;AF=0.300919;AN=5008;NS=2504;DP=20056;EAS_AF=0.3046;AMR_AF=0.3703;AFR_AF=0.4917;EUR_AF=0.1014;SAS_AF=0.1953;AA=G|||;VT=SNP
3	161100670	rs459923	T	C	100	PASS	AC=1507;AF=0.300919;AN=5008;NS=2504;DP=20449;EAS_AF=0.3046;AMR_AF=0.3703;AFR_AF=0.4917;EUR_AF=0.1014;SAS_AF=0.1953;AA=C|||;VT=SNP
3	161100717	rs459592	A	G	100	PASS	AC=1507;AF=0.300919;AN=5008;NS=2504;DP=20087;EAS_AF=0.3046;AMR_AF=0.3703;AFR_AF=0.4917;EUR_AF=0.1014;SAS_AF=0.1953;AA=G|||;VT=SNP
3	161100788	rs460176	T	G	100	PASS	AC=1507;AF=0.300919;AN=5008;NS=2504;DP=18864;EAS_AF=0.3046;AMR_AF=0.3703;AFR_AF=0.4917;EUR_AF=0.1014;SAS_AF=0.1953;AA=T|||;VT=SNP
3	161100821	rs456137	A	G	100	PASS	AC=1507;AF=0.300919;AN=5008;NS=2504;DP=18350;EAS_AF=0.3046;AMR_AF=0.3703;AFR_AF=0.4917;EUR_AF=0.1014;SAS_AF=0.1953;AA=A|||;VT=SNP
3	161101179	rs467353	G	C	100	PASS	AC=1507;AF=0.300919;AN=5008;NS=2504;DP=17714;EAS_AF=0.3046;AMR_AF=0.3703;AFR_AF=0.4917;EUR_AF=0.1014;SAS_AF=0.1953;AA=G|||;VT=SNP
3	161101472	rs458344	T	C	100	PASS	AC=1507;AF=0.300919;AN=5008;NS=2504;DP=16110;EAS_AF=0.3046;AMR_AF=0.3703;AFR_AF=0.4917;EUR_AF=0.1014;SAS_AF=0.1953;AA=C|||;VT=SNP
3	161101587	rs462413	T	C	100	PASS	AC=3949;AF=0.788538;AN=5008;NS=2504;DP=16492;EAS_AF=0.9772;AMR_AF=0.732;AFR_AF=0.9062;EUR_AF=0.507;SAS_AF=0.7648;AA=C|||;VT=SNP
3	161101908	rs59541314	A	T	100	PASS	AC=287;AF=0.0573083;AN=5008;NS=2504;DP=17190;EAS_AF=0.0923;AMR_AF=0.0101;AFR_AF=0.0855;EUR_AF=0.0239;SAS_AF=0.0511;AA=A|||;VT=SNP
3	161102000	rs457240	G	A	100	PASS	AC=833;AF=0.166334;AN=5008;NS=2504;DP=17838;EAS_AF=0.2044;AMR_AF=0.2334;AFR_AF=0.1392;EUR_AF=0.1004;SAS_AF=0.184;AA=G|||;VT=SNP
3	161102033	rs374501	G	T	100	PASS	AC=1544;AF=0.308307;AN=5008;NS=2504;DP=16811;EAS_AF=0.3075;AMR_AF=0.3818;AFR_AF=0.4924;EUR_AF=0.1103;SAS_AF=0.2117;AA=G|||;VT=SNP
3	161102097	rs393076	A	G	100	PASS	AC=1553;AF=0.310104;AN=5008;NS=2504;DP=17078;EAS_AF=0.3065;AMR_AF=0.3833;AFR_AF=0.4992;EUR_AF=0.1103;SAS_AF=0.2117;AA=G|||;VT=SNP
3	161102127	rs420081	C	T	100	PASS	AC=834;AF=0.166534;AN=5008;NS=2504;DP=17460;EAS_AF=0.2044;AMR_AF=0.2334;AFR_AF=0.1392;EUR_AF=0.1004;SAS_AF=0.1851;AA=C|||;VT=SNP
3	161102287	rs59193340	C	T	100	PASS	AC=460;AF=0.091853;AN=5008;NS=2504;DP=17012;EAS_AF=0.1022;AMR_AF=0.1282;AFR_AF=0.1747;EUR_AF=0.0099;SAS_AF=0.0276;AA=C|||;VT=SNP
3	161102315	rs460957	C	T	100	PASS	AC=1542;AF=0.307907;AN=5008;NS=2504;DP=15875;EAS_AF=0.3065;AMR_AF=0.3818;AFR_AF=0.4917;EUR_AF=0.1103;SAS_AF=0.2117;AA=T|||;VT=SNP
3	161102474	rs2061804	C	A	100	PASS	AC=2286;AF=0.45647;AN=5008;NS=2504;DP=14884;EAS_AF=0.5804;AMR_AF=0.3631;AFR_AF=0.4198;EUR_AF=0.3817;SAS_AF=0.5215;AA=C|||;VT=SNP
3	161102495	rs455386	A	T	100	PASS	AC=3955;AF=0.789736;AN=5008;NS=2504;DP=15180;EAS_AF=0.9772;AMR_AF=0.7305;AFR_AF=0.9115;EUR_AF=0.507;SAS_AF=0.7648;AA=T|||;VT=SNP
3	161102633	rs463890	G	A	100	PASS	AC=1872;AF=0.373802;AN=5008;NS=2504;DP=15774;EAS_AF=0.3968;AMR_AF=0.3862;AFR_AF=0.6354;EUR_AF=0.1252;SAS_AF=0.2434;AA=G|||;VT=SNP
3	161102719	rs16832203	C	T	100	PASS	AC=1056;AF=0.210863;AN=5008;NS=2504;DP=18354;EAS_AF=0.1925;AMR_AF=0.1614;AFR_AF=0.497;EUR_AF=0.0298;SAS_AF=0.0644;AA=T|||;VT=SNP
3	161102851	rs458175	G	A	100	PASS	AC=1872;AF=0.373802;AN=5008;NS=2504;DP=17039;EAS_AF=0.3968;AMR_AF=0.3862;AFR_AF=0.6354;EUR_AF=0.1252;SAS_AF=0.2434;AA=G|||;VT=SNP
3	161102861	rs459679	T	C	100	PASS	AC=834;AF=0.166534;AN=5008;NS=2504;DP=16888;EAS_AF=0.2044;AMR_AF=0.2349;AFR_AF=0.1392;EUR_AF=0.1004;SAS_AF=0.184;AA=T|||;VT=SNP
3	161103166	rs461638	A	G	100	PASS	AC=3928;AF=0.784345;AN=5008;NS=2504;DP=17394;EAS_AF=0.9772;AMR_AF=0.7291;AFR_AF=0.8918;EUR_AF=0.507;SAS_AF=0.7648;AA=G|||;VT=SNP
3	161103422	rs73162580	G	A	100	PASS	AC=265;AF=0.0529153;AN=5008;NS=2504;DP=17917;EAS_AF=0.0317;AMR_AF=0.0562;AFR_AF=0.0182;EUR_AF=0.0497;SAS_AF=0.1227;AA=A|||;VT=SNP
3	161103629	rs466626	A	C	100	PASS	AC=3742;AF=0.747204;AN=5008;NS=2504;DP=20276;EAS_AF=0.9454;AMR_AF=0.6787;AFR_AF=0.913;EUR_AF=0.4781;SAS_AF=0.6442;AA=C|||;VT=SNP
3	161103909	rs463630	A	G	100	PASS	AC=1827;AF=0.364816;AN=5008;NS=2504;DP=18353;EAS_AF=0.3968;AMR_AF=0.3818;AFR_AF=0.6044;EUR_AF=0.1252;SAS_AF=0.2423;AA=A|||;VT=SNP
3	161104027	rs467458	A	G	100	PASS	AC=1827;AF=0.364816;AN=5008;NS=2504;DP=17595;EAS_AF=0.3968;AMR_AF=0.3818;AFR_AF=0.6044;EUR_AF=0.1252;SAS_AF=0.2423;AA=A|||;VT=SNP
3	161104181	rs456882	A	T	100	PASS	AC=1827;AF=0.364816;AN=5008;NS=2504;DP=19802;EAS_AF=0.3968;AMR_AF=0.3818;AFR_AF=0.6044;EUR_AF=0.1252;SAS_AF=0.2423;AA=T|||;VT=SNP
3	161104339	rs460950	G	T	100	PASS	AC=1827;AF=0.364816;AN=5008;NS=2504;DP=19299;EAS_AF=0.3968;AMR_AF=0.3818;AFR_AF=0.6044;EUR_AF=0.1252;SAS_AF=0.2423;AA=T|||;VT=SNP
3	161104369	rs73162584	G	A	100	PASS	AC=216;AF=0.043131;AN=5008;NS=2504;DP=19496;EAS_AF=0.0317;AMR_AF=0.0461;AFR_AF=0.0045;EUR_AF=0.0288;SAS_AF=0.1196;AA=G|||;VT=SNP
3	161104478	rs466971	G	C	100	PASS	AC=1828;AF=0.365016;AN=5008;NS=2504;DP=18957;EAS_AF=0.3968;AMR_AF=0.3818;AFR_AF=0.6051;EUR_AF=0.1252;SAS_AF=0.2423;AA=C|||;VT=SNP
3	161104907	rs60400555	G	A	100	PASS	AC=284;AF=0.0567093;AN=5008;NS=2504;DP=18729;EAS_AF=0.0923;AMR_AF=0.0101;AFR_AF=0.0855;EUR_AF=0.0239;SAS_AF=0.0481;AA=G|||;VT=SNP
3	161108103	rs16832237	G	A	100	PASS	AC=234;AF=0.0467252;AN=5008;NS=2504;DP=18984;EAS_AF=0.0317;AMR_AF=0.049;AFR_AF=0.0166;EUR_AF=0.0288;SAS_AF=0.1196;AA=C|||;VT=SNP
3	161109220	rs339114	A	G	100	PASS	AC=3681;AF=0.735024;AN=5008;NS=2504;DP=19217;EAS_AF=0.9454;AMR_AF=0.6772;AFR_AF=0.8638;EUR_AF=0.4821;SAS_AF=0.6452;AA=G|||;VT=SNP
3	161109267	rs12632537	G	A	100	PASS	AC=257;AF=0.0513179;AN=5008;NS=2504;DP=17273;EAS_AF=0.0923;AMR_AF=0.0086;AFR_AF=0.0651;EUR_AF=0.0239;SAS_AF=0.0491;AA=G|||;VT=SNP
3	161109720	rs336551	T	C	100	PASS	AC=3680;AF=0.734824;AN=5008;NS=2504;DP=17856;EAS_AF=0.9454;AMR_AF=0.6772;AFR_AF=0.8638;EUR_AF=0.4811;SAS_AF=0.6452;AA=t|||;VT=SNP
3	161109916	rs16832246	G	A	100	PASS	AC=1629;AF=0.32528;AN=5008;NS=2504;DP=17522;EAS_AF=0.5476;AMR_AF=0.2723;AFR_AF=0.1218;EUR_AF=0.3469;SAS_AF=0.3865;AA=G|||;VT=SNP
3	161111357	rs11713185	C	G	100	PASS	AC=1819;AF=0.363219;AN=5008;NS=2504;DP=17911;EAS_AF=0.5476;AMR_AF=0.2839;AFR_AF=0.2595;EUR_AF=0.3469;SAS_AF=0.3865;AA=C|||;VT=SNP
3	161111739	rs163136	G	C	100	PASS	AC=581;AF=0.116014;AN=5008;NS=2504;DP=20206;EAS_AF=0.2044;AMR_AF=0.1844;AFR_AF=0.0144;EUR_AF=0.0517;SAS_AF=0.18;AA=G|||;VT=SNP
3	161112867	rs336550	A	G	100	PASS	AC=1409;AF=0.28135;AN=5008;NS=2504;DP=21732;EAS_AF=0.2966;AMR_AF=0.2622;AFR_AF=0.4372;EUR_AF=0.1243;SAS_AF=0.2301;AA=A|||;VT=SNP
3	161114968	rs336549	T	C	100	PASS	AC=4024;AF=0.803514;AN=5008;NS=2504;DP=19998;EAS_AF=0.9772;AMR_AF=0.732;AFR_AF=0.9614;EUR_AF=0.5099;SAS_AF=0.7638;AA=C|||;VT=SNP
3	161116445	rs9863590	T	C	100	PASS	AC=3979;AF=0.794529;AN=5008;NS=2504;DP=20250;EAS_AF=0.9772;AMR_AF=0.7277;AFR_AF=0.9297;EUR_AF=0.5099;SAS_AF=0.7638;AA=C|||;VT=SNP
3	161116711	rs115161264	G	A	100	PASS	AC=293;AF=0.0585064;AN=5008;NS=2504;DP=19281;EAS_AF=0.0923;AMR_AF=0.0101;AFR_AF=0.0862;EUR_AF=0.0298;SAS_AF=0.0501;AA=g|||;VT=SNP
3	161116819	rs339111	T	C	100	PASS	AC=579;AF=0.115615;AN=5008;NS=2504;DP=20441;EAS_AF=0.2044;AMR_AF=0.1844;AFR_AF=0.0144;EUR_AF=0.0517;SAS_AF=0.1779;AA=T|||;VT=SNP
3	161116919	rs142075319	A	T	100	PASS	AC=216;AF=0.043131;AN=5008;NS=2504;DP=20525;EAS_AF=0.0317;AMR_AF=0.0461;AFR_AF=0.0045;EUR_AF=0.0288;SAS_AF=0.1196;AA=A|||;VT=SNP
3	161118486	rs1349352	C	T	100	PASS	AC=1818;AF=0.363019;AN=5008;NS=2504;DP=10577;EAS_AF=0.5476;AMR_AF=0.2839;AFR_AF=0.2587;EUR_AF=0.3469;SAS_AF=0.3865;AA=C|||;VT=SNP
3	161120483	rs16832279	C	T	100	PASS	AC=1818;AF=0.363019;AN=5008;NS=2504;DP=17025;EAS_AF=0.5476;AMR_AF=0.2839;AFR_AF=0.2587;EUR_AF=0.3469;SAS_AF=0.3865;AA=C|||;VT=SNP
3	161120851	rs73162595	G	A	100	PASS	AC=234;AF=0.0467252;AN=5008;NS=2504;DP=18126;EAS_AF=0.0317;AMR_AF=0.049;AFR_AF=0.0166;EUR_AF=0.0288;SAS_AF=0.1196;AA=g|||;VT=SNP
3	161122225	rs163137	G	A	100	PASS	AC=1343;AF=0.268171;AN=5008;NS=2504;DP=20159;EAS_AF=0.2966;AMR_AF=0.2608;AFR_AF=0.3873;EUR_AF=0.1252;SAS_AF=0.2301;AA=G|||;VT=SNP
3	161123888	rs73878321	G	A	100	PASS	AC=293;AF=0.0585064;AN=5008;NS=2504;DP=20468;EAS_AF=0.0933;AMR_AF=0.0101;AFR_AF=0.0915;EUR_AF=0.0239;SAS_AF=0.0481;AA=G|||;VT=SNP
3	161124925	rs79250676	C	T	100	PASS	AC=149;AF=0.0297524;AN=5008;NS=2504;DP=17031;EAS_AF=0.002;AMR_AF=0.0288;AFR_AF=0;EUR_AF=0.0398;SAS_AF=0.089;AA=C|||;VT=SNP
3	161125305	rs336561	C	T	100	PASS	AC=3702;AF=0.739217;AN=5008;NS=2504;DP=14743;EAS_AF=0.9454;AMR_AF=0.6772;AFR_AF=0.8812;EUR_AF=0.4811;SAS_AF=0.6442;AA=C|||;VT=SNP
3	161125858	rs11710086	A	T	100	PASS	AC=1835;AF=0.366414;AN=5008;NS=2504;DP=19900;EAS_AF=0.5476;AMR_AF=0.2839;AFR_AF=0.2716;EUR_AF=0.3469;SAS_AF=0.3865;AA=A|||;VT=SNP
3	161125871	rs73878322	T	C	100	PASS	AC=294;AF=0.0587061;AN=5008;NS=2504;DP=19855;EAS_AF=0.0933;AMR_AF=0.0101;AFR_AF=0.0923;EUR_AF=0.0239;SAS_AF=0.0481;AA=T|||;VT=SNP
3	161125925	rs79993368	A	G	100	PASS	AC=62;AF=0.0123802;AN=5008;NS=2504;DP=17953;EAS_AF=0.0188;AMR_AF=0.0029;AFR_AF=0.003;EUR_AF=0.0229;SAS_AF=0.0143;AA=A|||;VT=SNP
3	161126429	rs1839491	C	A	100	PASS	AC=1828;AF=0.365016;AN=5008;NS=2504;DP=15791;EAS_AF=0.5407;AMR_AF=0.2839;AFR_AF=0.2716;EUR_AF=0.3469;SAS_AF=0.3865;AA=C|||;VT=SNP
3	161128708	rs73878324	A	G	100	PASS	AC=294;AF=0.0587061;AN=5008;NS=2504;DP=20404;EAS_AF=0.0933;AMR_AF=0.0101;AFR_AF=0.0923;EUR_AF=0.0239;SAS_AF=0.0481;AA=A|||;VT=SNP
3	161128787	rs73878325	A	C	100	PASS	AC=294;AF=0.0587061;AN=5008;NS=2504;DP=20511;EAS_AF=0.0933;AMR_AF=0.0101;AFR_AF=0.0923;EUR_AF=0.0239;SAS_AF=0.0481;AA=A|||;VT=SNP
3	161128941	rs73021449	G	A	100	PASS	AC=1823;AF=0.364018;AN=5008;NS=2504;DP=19245;EAS_AF=0.5476;AMR_AF=0.2795;AFR_AF=0.2648;EUR_AF=0.3469;SAS_AF=0.3865;AA=G|||;VT=SNP
3	161130070	rs11710916	T	C	100	PASS	AC=1821;AF=0.363618;AN=5008;NS=2504;DP=16802;EAS_AF=0.5476;AMR_AF=0.2795;AFR_AF=0.2648;EUR_AF=0.3459;SAS_AF=0.3855;AA=T|||;VT=SNP
3	161130083	rs336560	C	A	100	PASS	AC=1048;AF=0.209265;AN=5008;NS=2504;DP=16505;EAS_AF=0.2024;AMR_AF=0.255;AFR_AF=0.2927;EUR_AF=0.1014;SAS_AF=0.182;AA=C|||;VT=SNP
3	161130900	rs1811483	A	G	100	PASS	AC=1636;AF=0.326677;AN=5008;NS=2504;DP=20898;EAS_AF=0.5476;AMR_AF=0.2738;AFR_AF=0.1271;EUR_AF=0.3459;SAS_AF=0.3865;AA=A|||;VT=SNP
3	161131271	rs35713426	A	G	100	PASS	AC=2154;AF=0.430112;AN=5008;NS=2504;DP=20267;EAS_AF=0.5456;AMR_AF=0.3055;AFR_AF=0.5083;EUR_AF=0.3459;SAS_AF=0.3804;AA=G|||;VT=SNP
3	161131499	rs73162599	A	G	100	PASS	AC=219;AF=0.04373;AN=5008;NS=2504;DP=20563;EAS_AF=0.0317;AMR_AF=0.0476;AFR_AF=0.0061;EUR_AF=0.0288;SAS_AF=0.1196;AA=A|||;VT=SNP
3	161132930	rs339124	A	G	100	PASS	AC=579;AF=0.115615;AN=5008;NS=2504;DP=14904;EAS_AF=0.2044;AMR_AF=0.1844;AFR_AF=0.0144;EUR_AF=0.0517;SAS_AF=0.1779;AA=A|||;VT=SNP
3	161133966	rs336559	T	C	100	PASS	AC=578;AF=0.115415;AN=5008;NS=2504;DP=18265;EAS_AF=0.2034;AMR_AF=0.1844;AFR_AF=0.0144;EUR_AF=0.0517;SAS_AF=0.1779;AA=T|||;VT=SNP
3	161135122	rs74448484	G	A	100	PASS	AC=234;AF=0.0467252;AN=5008;NS=2504;DP=18168;EAS_AF=0.0327;AMR_AF=0.049;AFR_AF=0.0166;EUR_AF=0.0288;SAS_AF=0.1186;AA=G|||;VT=SNP
3	161135638	rs2004862	C	T	100	PASS	AC=2839;AF=0.566893;AN=5008;NS=2504;DP=20425;EAS_AF=0.6706;AMR_AF=0.4092;AFR_AF=0.6657;EUR_AF=0.4483;SAS_AF=0.5603;AA=C|||;VT=SNP
3	161135687	rs78562926	C	T	100	PASS	AC=228;AF=0.0455272;AN=5008;NS=2504;DP=20455;EAS_AF=0.0317;AMR_AF=0.0476;AFR_AF=0.0129;EUR_AF=0.0288;SAS_AF=0.1196;AA=C|||;VT=SNP
3	161136262	rs115754329	T	C	100	PASS	AC=62;AF=0.0123802;AN=5008;NS=2504;DP=17068;EAS_AF=0.0188;AMR_AF=0.0029;AFR_AF=0.003;EUR_AF=0.0229;SAS_AF=0.0143;AA=T|||;VT=SNP
3	161137121	rs336558	G	A	100	PASS	AC=578;AF=0.115415;AN=5008;NS=2504;DP=19169;EAS_AF=0.2034;AMR_AF=0.1844;AFR_AF=0.0144;EUR_AF=0.0517;SAS_AF=0.1779;AA=G|||;VT=SNP
3	161137465	rs336557	G	A	100	PASS	AC=578;AF=0.115415;AN=5008;NS=2504;DP=19231;EAS_AF=0.2034;AMR_AF=0.1844;AFR_AF=0.0144;EUR_AF=0.0517;SAS_AF=0.1779;AA=G|||;VT=SNP
3	161138521	rs67077657	A	G	100	PASS	AC=1820;AF=0.363419;AN=5008;NS=2504;DP=18616;EAS_AF=0.5466;AMR_AF=0.2795;AFR_AF=0.2648;EUR_AF=0.3449;SAS_AF=0.3865;AA=A|||;VT=SNP
3	161138929	rs34727114	A	C	100	PASS	AC=1640;AF=0.327476;AN=5008;NS=2504;DP=20502;EAS_AF=0.5466;AMR_AF=0.2738;AFR_AF=0.1316;EUR_AF=0.3449;SAS_AF=0.3865;AA=A|||;VT=SNP
3	161139356	rs336556	A	G	100	PASS	AC=578;AF=0.115415;AN=5008;NS=2504;DP=17279;EAS_AF=0.2034;AMR_AF=0.1844;AFR_AF=0.0144;EUR_AF=0.0517;SAS_AF=0.1779;AA=A|||;VT=SNP
3	161139566	rs7631479	C	T	100	PASS	AC=2960;AF=0.591054;AN=5008;NS=2504;DP=16069;EAS_AF=0.6706;AMR_AF=0.415;AFR_AF=0.7564;EUR_AF=0.4483;SAS_AF=0.5573;AA=C|||;VT=SNP
3	161141373	rs56839556	A	G	100	PASS	AC=339;AF=0.0676917;AN=5008;NS=2504;DP=19807;EAS_AF=0.1042;AMR_AF=0.1499;AFR_AF=0.0499;EUR_AF=0.0507;SAS_AF=0.0133;AA=A|||;VT=SNP
3	161142745	rs17411201	A	G	100	PASS	AC=767;AF=0.153155;AN=5008;NS=2504;DP=17114;EAS_AF=0.0258;AMR_AF=0.1844;AFR_AF=0.0363;EUR_AF=0.3419;SAS_AF=0.226;AA=A|||;VT=SNP
3	161143111	rs404725	G	A	100	PASS	AC=2887;AF=0.576478;AN=5008;NS=2504;DP=12704;EAS_AF=0.4454;AMR_AF=0.6254;AFR_AF=0.6967;EUR_AF=0.497;SAS_AF=0.5961;AA=A|||;VT=SNP
3	161143429	rs112700962	G	A	100	PASS	AC=767;AF=0.153155;AN=5008;NS=2504;DP=9521;EAS_AF=0.0258;AMR_AF=0.1859;AFR_AF=0.0348;EUR_AF=0.3419;SAS_AF=0.227;AA=g|||;VT=SNP
3	161144418	rs9861165	G	A	100	PASS	AC=774;AF=0.154553;AN=5008;NS=2504;DP=16653;EAS_AF=0.0258;AMR_AF=0.1844;AFR_AF=0.0431;EUR_AF=0.34;SAS_AF=0.226;AA=G|||;VT=SNP
3	161145111	rs7653259	A	T	100	PASS	AC=764;AF=0.152556;AN=5008;NS=2504;DP=22986;EAS_AF=0.0258;AMR_AF=0.1844;AFR_AF=0.0348;EUR_AF=0.341;SAS_AF=0.226;AA=A|||;VT=SNP
3	161145934	rs9862544	T	G	100	PASS	AC=892;AF=0.178115;AN=5008;NS=2504;DP=15615;EAS_AF=0.0258;AMR_AF=0.1916;AFR_AF=0.1271;EUR_AF=0.3419;SAS_AF=0.226;AA=T|||;VT=SNP
3	161146036	rs9842676	C	G	100	PASS	AC=764;AF=0.152556;AN=5008;NS=2504;DP=18320;EAS_AF=0.0258;AMR_AF=0.1844;AFR_AF=0.0348;EUR_AF=0.341;SAS_AF=0.226;AA=C|||;VT=SNP
3	161147210	rs336552	T	C	100	PASS	AC=534;AF=0.106629;AN=5008;NS=2504;DP=15936;EAS_AF=0.1915;AMR_AF=0.1902;AFR_AF=0.0265;EUR_AF=0.0388;SAS_AF=0.138;AA=t|||;VT=SNP;EX_TARGET
3	161148022	rs73878330	G	T	100	PASS	AC=280;AF=0.0559105;AN=5008;NS=2504;DP=17174;EAS_AF=0.0903;AMR_AF=0.0115;AFR_AF=0.0673;EUR_AF=0.0278;SAS_AF=0.0654;AA=G|||;VT=SNP
3	161148190	rs7618391	A	G	100	PASS	AC=1529;AF=0.305312;AN=5008;NS=2504;DP=17635;EAS_AF=0.0595;AMR_AF=0.2781;AFR_AF=0.3661;EUR_AF=0.4165;SAS_AF=0.3814;AA=G|||;VT=SNP
3	161148243	rs61048679	A	T	100	PASS	AC=71;AF=0.0141773;AN=5008;NS=2504;DP=16845;EAS_AF=0.0169;AMR_AF=0.0043;AFR_AF=0.0015;EUR_AF=0.0298;SAS_AF=0.0194;AA=A|||;VT=SNP
3	161148946	rs9858921	G	A	100	PASS	AC=2720;AF=0.543131;AN=5008;NS=2504;DP=15835;EAS_AF=0.4196;AMR_AF=0.5648;AFR_AF=0.6074;EUR_AF=0.4891;SAS_AF=0.6237;AA=A|||;VT=SNP
3	161148951	rs73164106	G	A	100	PASS	AC=418;AF=0.0834665;AN=5008;NS=2504;DP=15921;EAS_AF=0.0843;AMR_AF=0.0476;AFR_AF=0.0764;EUR_AF=0.0169;SAS_AF=0.1861;AA=G|||;VT=SNP
3	161149342	rs60786535	C	T	100	PASS	AC=586;AF=0.117013;AN=5008;NS=2504;DP=17249;EAS_AF=0.1101;AMR_AF=0.0533;AFR_AF=0.1793;EUR_AF=0.0179;SAS_AF=0.1871;AA=C|||;VT=SNP
3	161149420	rs7621696	A	G	100	PASS	AC=1018;AF=0.203275;AN=5008;NS=2504;DP=17364;EAS_AF=0.119;AMR_AF=0.2939;AFR_AF=0.0598;EUR_AF=0.3668;SAS_AF=0.2515;AA=A|||;VT=SNP
3	161149780	rs12487559	A	G	100	PASS	AC=652;AF=0.130192;AN=5008;NS=2504;DP=19813;EAS_AF=0.1696;AMR_AF=0.1888;AFR_AF=0.1104;EUR_AF=0.0656;SAS_AF=0.1411;AA=A|||;VT=SNP
3	161150665	rs12163613	G	T	100	PASS	AC=480;AF=0.0958466;AN=5008;NS=2504;DP=17581;EAS_AF=0.1022;AMR_AF=0.049;AFR_AF=0.1089;EUR_AF=0.0169;SAS_AF=0.1861;AA=G|||;VT=SNP
3	161150771	rs12163614	G	A	100	PASS	AC=583;AF=0.116414;AN=5008;NS=2504;DP=17708;EAS_AF=0.1032;AMR_AF=0.0706;AFR_AF=0.0817;EUR_AF=0.1133;SAS_AF=0.2127;AA=g|||;VT=SNP
3	161150878	rs7633191	G	C	100	PASS	AC=2512;AF=0.501597;AN=5008;NS=2504;DP=19705;EAS_AF=0.4117;AMR_AF=0.5504;AFR_AF=0.4675;EUR_AF=0.4821;SAS_AF=0.6258;AA=C|||;VT=SNP
3	161151441	rs1450525	G	A	100	PASS	AC=1458;AF=0.291134;AN=5008;NS=2504;DP=16880;EAS_AF=0.1409;AMR_AF=0.3156;AFR_AF=0.3056;EUR_AF=0.3996;SAS_AF=0.2975;AA=A|||;VT=SNP
3	161151534	rs1450524	T	C	100	PASS	AC=2718;AF=0.542732;AN=5008;NS=2504;DP=15717;EAS_AF=0.4196;AMR_AF=0.5591;AFR_AF=0.612;EUR_AF=0.4831;SAS_AF=0.6258;AA=C|||;VT=SNP
3	161151867	rs116218807	C	T	100	PASS	AC=222;AF=0.0443291;AN=5008;NS=2504;DP=16359;EAS_AF=0.0308;AMR_AF=0.0432;AFR_AF=0.0068;EUR_AF=0.0159;SAS_AF=0.1391;AA=C|||;VT=SNP
3	161151893	rs1905532	C	T	100	PASS	AC=918;AF=0.183307;AN=5008;NS=2504;DP=16848;EAS_AF=0.119;AMR_AF=0.2738;AFR_AF=0.0295;EUR_AF=0.325;SAS_AF=0.2474;AA=C|||;VT=SNP
3	161152045	rs1905533	T	C	100	PASS	AC=2157;AF=0.430711;AN=5008;NS=2504;DP=19920;EAS_AF=0.3542;AMR_AF=0.5043;AFR_AF=0.4183;EUR_AF=0.4652;SAS_AF=0.4387;AA=C|||;VT=SNP
3	161152264	rs9837148	A	G	100	PASS	AC=2716;AF=0.542332;AN=5008;NS=2504;DP=16423;EAS_AF=0.4196;AMR_AF=0.5591;AFR_AF=0.6104;EUR_AF=0.4831;SAS_AF=0.6258;AA=G|||;VT=SNP
3	161153006	rs971515	C	A	100	PASS	AC=2158;AF=0.430911;AN=5008;NS=2504;DP=19426;EAS_AF=0.3542;AMR_AF=0.5043;AFR_AF=0.4191;EUR_AF=0.4652;SAS_AF=0.4387;AA=C|||;VT=SNP
3	161153339	rs7651540	T	C	100	PASS	AC=2152;AF=0.429712;AN=5008;NS=2504;DP=18475;EAS_AF=0.3532;AMR_AF=0.5043;AFR_AF=0.4191;EUR_AF=0.4602;SAS_AF=0.4387;AA=C|||;VT=SNP
3	161153988	rs9847488	A	C	100	PASS	AC=1460;AF=0.291534;AN=5008;NS=2504;DP=16179;EAS_AF=0.1399;AMR_AF=0.3156;AFR_AF=0.3071;EUR_AF=0.4006;SAS_AF=0.2975;AA=A|||;VT=SNP
3	161154189	rs7620513	A	G	100	PASS	AC=698;AF=0.139377;AN=5008;NS=2504;DP=17367;EAS_AF=0.2143;AMR_AF=0.1888;AFR_AF=0.112;EUR_AF=0.0646;SAS_AF=0.1411;AA=A|||;VT=SNP
3	161154404	rs56375427	A	T	100	PASS	AC=1015;AF=0.202676;AN=5008;NS=2504;DP=18639;EAS_AF=0.119;AMR_AF=0.2925;AFR_AF=0.059;EUR_AF=0.3648;SAS_AF=0.2526;AA=A|||;VT=SNP
3	161154508	rs59686054	C	T	100	PASS	AC=170;AF=0.0339457;AN=5008;NS=2504;DP=18921;EAS_AF=0.0159;AMR_AF=0.0086;AFR_AF=0.062;EUR_AF=0.0348;SAS_AF=0.0317;AA=C|||;VT=SNP
3	161154800	rs1117344	A	G	100	PASS	AC=2787;AF=0.55651;AN=5008;NS=2504;DP=16492;EAS_AF=0.4226;AMR_AF=0.5663;AFR_AF=0.6483;EUR_AF=0.4831;SAS_AF=0.6391;AA=G|||;VT=SNP
3	161154896	rs1960516	G	A	100	PASS	AC=1016;AF=0.202875;AN=5008;NS=2504;DP=16209;EAS_AF=0.119;AMR_AF=0.2925;AFR_AF=0.059;EUR_AF=0.3658;SAS_AF=0.2526;AA=G|||;VT=SNP
3	161155190	rs12497913	T	C	100	PASS	AC=1438;AF=0.287141;AN=5008;NS=2504;DP=18071;EAS_AF=0.1349;AMR_AF=0.3156;AFR_AF=0.3048;EUR_AF=0.4006;SAS_AF=0.2832;AA=T|||;VT=SNP
3	161155247	rs114901172	T	A	100	PASS	AC=624;AF=0.124601;AN=5008;NS=2504;DP=17980;EAS_AF=0.2143;AMR_AF=0.1801;AFR_AF=0.0605;EUR_AF=0.0646;SAS_AF=0.1411;AA=T|||;VT=SNP
3	161155276	rs146701366	C	T	100	PASS	AC=170;AF=0.0339457;AN=5008;NS=2504;DP=18094;EAS_AF=0.0159;AMR_AF=0.0086;AFR_AF=0.062;EUR_AF=0.0348;SAS_AF=0.0317;AA=C|||;VT=SNP
3	161155442	rs116526295	C	T	100	PASS	AC=623;AF=0.124401;AN=5008;NS=2504;DP=17539;EAS_AF=0.2143;AMR_AF=0.1801;AFR_AF=0.0605;EUR_AF=0.0646;SAS_AF=0.1401;AA=C|||;VT=SNP
3	161155805	rs6441376	T	C	100	PASS	AC=2716;AF=0.542332;AN=5008;NS=2504;DP=19007;EAS_AF=0.4196;AMR_AF=0.5591;AFR_AF=0.6104;EUR_AF=0.4831;SAS_AF=0.6258;AA=C|||;VT=SNP
3	161156232	rs73164114	A	G	100	PASS	AC=392;AF=0.0782748;AN=5008;NS=2504;DP=18959;EAS_AF=0.0575;AMR_AF=0.0476;AFR_AF=0.0756;EUR_AF=0.0169;SAS_AF=0.1881;AA=A|||;VT=SNP
3	161156428	rs9830562	A	C	100	PASS	AC=2716;AF=0.542332;AN=5008;NS=2504;DP=18260;EAS_AF=0.4196;AMR_AF=0.5591;AFR_AF=0.6104;EUR_AF=0.4831;SAS_AF=0.6258;AA=C|||;VT=SNP
3	161156846	rs1601198	A	G	100	PASS	AC=2716;AF=0.542332;AN=5008;NS=2504;DP=19428;EAS_AF=0.4196;AMR_AF=0.5591;AFR_AF=0.6104;EUR_AF=0.4831;SAS_AF=0.6258;AA=G|||;VT=SNP
3	161157726	rs73164115	G	A	100	PASS	AC=148;AF=0.0295527;AN=5008;NS=2504;DP=13457;EAS_AF=0.0109;AMR_AF=0.0418;AFR_AF=0.0008;EUR_AF=0.0159;SAS_AF=0.093;AA=G|||;VT=SNP
3	161157909	rs1450526	A	G	100	PASS	AC=1439;AF=0.28734;AN=5008;NS=2504;DP=9252;EAS_AF=0.1349;AMR_AF=0.3156;AFR_AF=0.3048;EUR_AF=0.4006;SAS_AF=0.2843;AA=A|||;VT=SNP
3	161158000	rs1450527	A	G	100	PASS	AC=997;AF=0.199081;AN=5008;NS=2504;DP=9817;EAS_AF=0.119;AMR_AF=0.2925;AFR_AF=0.0446;EUR_AF=0.3658;SAS_AF=0.2526;AA=A|||;VT=SNP
3	161158073	rs1450528	T	C	100	PASS	AC=1440;AF=0.28754;AN=5008;NS=2504;DP=7953;EAS_AF=0.1349;AMR_AF=0.3156;AFR_AF=0.3056;EUR_AF=0.4006;SAS_AF=0.2843;AA=T|||;VT=SNP
3	161158156	rs7611043	C	T	100	PASS	AC=996;AF=0.198882;AN=5008;NS=2504;DP=12540;EAS_AF=0.119;AMR_AF=0.2925;AFR_AF=0.0439;EUR_AF=0.3658;SAS_AF=0.2526;AA=C|||;VT=SNP
3	161158310	rs7611369	G	A	100	PASS	AC=698;AF=0.139377;AN=5008;NS=2504;DP=13345;EAS_AF=0.2143;AMR_AF=0.1888;AFR_AF=0.112;EUR_AF=0.0646;SAS_AF=0.1411;AA=G|||;VT=SNP
3	161158326	rs7622871	T	A	100	PASS	AC=1459;AF=0.291334;AN=5008;NS=2504;DP=14185;EAS_AF=0.1399;AMR_AF=0.3156;AFR_AF=0.3064;EUR_AF=0.4006;SAS_AF=0.2975;AA=A|||;VT=SNP
3	161158456	rs7633221	A	G	100	PASS	AC=1459;AF=0.291334;AN=5008;NS=2504;DP=14853;EAS_AF=0.1399;AMR_AF=0.3156;AFR_AF=0.3064;EUR_AF=0.4006;SAS_AF=0.2975;AA=G|||;VT=SNP
3	161158643	rs9841691	A	G	100	PASS	AC=1459;AF=0.291334;AN=5008;NS=2504;DP=16523;EAS_AF=0.1399;AMR_AF=0.3156;AFR_AF=0.3064;EUR_AF=0.4006;SAS_AF=0.2975;AA=G|||;VT=SNP
3	161158752	rs9290077	T	G	100	PASS	AC=1441;AF=0.28774;AN=5008;NS=2504;DP=15962;EAS_AF=0.1349;AMR_AF=0.3156;AFR_AF=0.3064;EUR_AF=0.4006;SAS_AF=0.2843;AA=T|||;VT=SNP
3	161159002	rs1843080	C	A	100	PASS	AC=2717;AF=0.542532;AN=5008;NS=2504;DP=15840;EAS_AF=0.4196;AMR_AF=0.5591;AFR_AF=0.6112;EUR_AF=0.4831;SAS_AF=0.6258;AA=A|||;VT=SNP
3	161159143	rs10936228	T	C	100	PASS	AC=1438;AF=0.287141;AN=5008;NS=2504;DP=17253;EAS_AF=0.1349;AMR_AF=0.3156;AFR_AF=0.3056;EUR_AF=0.4006;SAS_AF=0.2822;AA=T|||;VT=SNP
3	161159385	rs9846626	A	G	100	PASS	AC=1443;AF=0.288139;AN=5008;NS=2504;DP=17788;EAS_AF=0.1349;AMR_AF=0.3156;AFR_AF=0.3079;EUR_AF=0.4006;SAS_AF=0.2843;AA=A|||;VT=SNP
3	161159411	rs9828938	T	C	100	PASS	AC=1460;AF=0.291534;AN=5008;NS=2504;DP=19061;EAS_AF=0.1399;AMR_AF=0.3156;AFR_AF=0.3071;EUR_AF=0.4006;SAS_AF=0.2975;AA=C|||;VT=SNP
3	161159582	rs3906963	A	G	100	PASS	AC=1459;AF=0.291334;AN=5008;NS=2504;DP=19378;EAS_AF=0.1399;AMR_AF=0.3156;AFR_AF=0.3064;EUR_AF=0.4006;SAS_AF=0.2975;AA=G|||;VT=SNP
3	161159639	rs73164124	T	A	100	PASS	AC=389;AF=0.0776757;AN=5008;NS=2504;DP=19827;EAS_AF=0.0575;AMR_AF=0.0476;AFR_AF=0.0741;EUR_AF=0.0169;SAS_AF=0.1871;AA=T|||;VT=SNP
3	161160026	rs9813985	G	A	100	PASS	AC=1464;AF=0.292332;AN=5008;NS=2504;DP=19009;EAS_AF=0.1419;AMR_AF=0.317;AFR_AF=0.3079;EUR_AF=0.4006;SAS_AF=0.2975;AA=A|||;VT=SNP
3	161160044	rs9833740	T	C	100	PASS	AC=1464;AF=0.292332;AN=5008;NS=2504;DP=18705;EAS_AF=0.1419;AMR_AF=0.317;AFR_AF=0.3079;EUR_AF=0.4006;SAS_AF=0.2975;AA=C|||;VT=SNP
3	161160084	rs9833754	T	A	100	PASS	AC=1444;AF=0.288339;AN=5008;NS=2504;DP=17491;EAS_AF=0.1369;AMR_AF=0.317;AFR_AF=0.3064;EUR_AF=0.4006;SAS_AF=0.2843;AA=T|||;VT=SNP
3	161160225	rs16832362	C	T	100	PASS	AC=718;AF=0.143371;AN=5008;NS=2504;DP=17407;EAS_AF=0.2192;AMR_AF=0.1888;AFR_AF=0.112;EUR_AF=0.0656;SAS_AF=0.1554;AA=C|||;VT=SNP
3	161160286	rs9814485	G	A	100	PASS	AC=1442;AF=0.287939;AN=5008;NS=2504;DP=17222;EAS_AF=0.1349;AMR_AF=0.3156;AFR_AF=0.3064;EUR_AF=0.4006;SAS_AF=0.2853;AA=G|||;VT=SNP
3	161160475	rs7625210	A	G	100	PASS	AC=2720;AF=0.543131;AN=5008;NS=2504;DP=18519;EAS_AF=0.4196;AMR_AF=0.5591;AFR_AF=0.6127;EUR_AF=0.4831;SAS_AF=0.6268;AA=a|||;VT=SNP
3	161160582	rs4599324	T	C	100	PASS	AC=2715;AF=0.542133;AN=5008;NS=2504;DP=19204;EAS_AF=0.4196;AMR_AF=0.5591;AFR_AF=0.6097;EUR_AF=0.4831;SAS_AF=0.6258;AA=C|||;VT=SNP
3	161160613	rs4622911	C	A	100	PASS	AC=1436;AF=0.286741;AN=5008;NS=2504;DP=19405;EAS_AF=0.1349;AMR_AF=0.3141;AFR_AF=0.3033;EUR_AF=0.4006;SAS_AF=0.2843;AA=C|||;VT=SNP
3	161161012	rs4560316	A	T	100	PASS	AC=823;AF=0.164337;AN=5008;NS=2504;DP=19375;EAS_AF=0.0724;AMR_AF=0.0677;AFR_AF=0.3601;EUR_AF=0.0179;SAS_AF=0.2137;AA=T|||;VT=SNP
3	161161175	rs2404344	T	C	100	PASS	AC=805;AF=0.160743;AN=5008;NS=2504;DP=18673;EAS_AF=0.0675;AMR_AF=0.0677;AFR_AF=0.3601;EUR_AF=0.0179;SAS_AF=0.2004;AA=T|||;VT=SNP
3	161161485	rs78600662	G	A	100	PASS	AC=87;AF=0.0173722;AN=5008;NS=2504;DP=19000;EAS_AF=0.0159;AMR_AF=0.0043;AFR_AF=0.0015;EUR_AF=0.0348;SAS_AF=0.0317;AA=G|||;VT=SNP
3	161161602	rs73164129	T	G	100	PASS	AC=222;AF=0.0443291;AN=5008;NS=2504;DP=20129;EAS_AF=0.0298;AMR_AF=0.0432;AFR_AF=0.0068;EUR_AF=0.0159;SAS_AF=0.1401;AA=T|||;VT=SNP
3	161161675	rs60273956	T	C	100	PASS	AC=823;AF=0.164337;AN=5008;NS=2504;DP=20559;EAS_AF=0.0724;AMR_AF=0.0677;AFR_AF=0.3601;EUR_AF=0.0179;SAS_AF=0.2137;AA=C|||;VT=SNP
3	161162606	rs73164132	G	A	100	PASS	AC=826;AF=0.164936;AN=5008;NS=2504;DP=18550;EAS_AF=0.0724;AMR_AF=0.0692;AFR_AF=0.3616;EUR_AF=0.0179;SAS_AF=0.2137;AA=A|||;VT=SNP
3	161162651	rs1159250	A	G	100	PASS	AC=805;AF=0.160743;AN=5008;NS=2504;DP=17031;EAS_AF=0.0675;AMR_AF=0.0677;AFR_AF=0.3601;EUR_AF=0.0179;SAS_AF=0.2004;AA=A|||;VT=SNP
3	161162664	rs6762110	C	T	100	PASS	AC=1653;AF=0.330072;AN=5008;NS=2504;DP=17063;EAS_AF=0.3333;AMR_AF=0.4769;AFR_AF=0.1256;EUR_AF=0.4324;SAS_AF=0.3937;AA=C|||;VT=SNP
3	161164355	rs16832376	A	G	100	PASS	AC=823;AF=0.164337;AN=5008;NS=2504;DP=17559;EAS_AF=0.0724;AMR_AF=0.0677;AFR_AF=0.3601;EUR_AF=0.0179;SAS_AF=0.2137;AA=G|||;VT=SNP
3	161164434	rs16832377	C	T	100	PASS	AC=389;AF=0.0776757;AN=5008;NS=2504;DP=18864;EAS_AF=0.0575;AMR_AF=0.0476;AFR_AF=0.0741;EUR_AF=0.0169;SAS_AF=0.1871;AA=C|||;VT=SNP
3	161164453	rs12632716	C	A	100	PASS	AC=1715;AF=0.342452;AN=5008;NS=2504;DP=19009;EAS_AF=0.3333;AMR_AF=0.4813;AFR_AF=0.1717;EUR_AF=0.4304;SAS_AF=0.3937;AA=C|||;VT=SNP
3	161164818	rs73164136	T	C	100	PASS	AC=823;AF=0.164337;AN=5008;NS=2504;DP=16379;EAS_AF=0.0724;AMR_AF=0.0677;AFR_AF=0.3601;EUR_AF=0.0179;SAS_AF=0.2137;AA=C|||;VT=SNP
3	161165062	rs73878345	T	G	100	PASS	AC=823;AF=0.164337;AN=5008;NS=2504;DP=18372;EAS_AF=0.0724;AMR_AF=0.0677;AFR_AF=0.3601;EUR_AF=0.0179;SAS_AF=0.2137;AA=G|||;VT=SNP
3	161165128	rs73878347	T	C	100	PASS	AC=823;AF=0.164337;AN=5008;NS=2504;DP=17999;EAS_AF=0.0724;AMR_AF=0.0677;AFR_AF=0.3601;EUR_AF=0.0179;SAS_AF=0.2137;AA=T|||;VT=SNP
3	161165129	rs73878348	G	T	100	PASS	AC=823;AF=0.164337;AN=5008;NS=2504;DP=18092;EAS_AF=0.0724;AMR_AF=0.0677;AFR_AF=0.3601;EUR_AF=0.0179;SAS_AF=0.2137;AA=A|||;VT=SNP
3	161165519	rs73164138	A	G	100	PASS	AC=806;AF=0.160942;AN=5008;NS=2504;DP=18328;EAS_AF=0.0675;AMR_AF=0.0692;AFR_AF=0.3601;EUR_AF=0.0179;SAS_AF=0.2004;AA=A|||;VT=SNP
3	161165928	rs57119780	A	G	100	PASS	AC=823;AF=0.164337;AN=5008;NS=2504;DP=15474;EAS_AF=0.0724;AMR_AF=0.0677;AFR_AF=0.3601;EUR_AF=0.0179;SAS_AF=0.2137;AA=G|||;VT=SNP
3	161166045	rs77372680	A	G	100	PASS	AC=171;AF=0.0341454;AN=5008;NS=2504;DP=15710;EAS_AF=0.0159;AMR_AF=0.0086;AFR_AF=0.0628;EUR_AF=0.0348;SAS_AF=0.0317;AA=A|||;VT=SNP
3	161166284	rs58235971	T	C	100	PASS	AC=823;AF=0.164337;AN=5008;NS=2504;DP=15571;EAS_AF=0.0724;AMR_AF=0.0677;AFR_AF=0.3601;EUR_AF=0.0179;SAS_AF=0.2137;AA=C|||;VT=SNP
3	161166353	rs75505278	G	A	100	PASS	AC=624;AF=0.124601;AN=5008;NS=2504;DP=14339;EAS_AF=0.2143;AMR_AF=0.1801;AFR_AF=0.0605;EUR_AF=0.0646;SAS_AF=0.1411;AA=G|||;VT=SNP
3	161166512	rs73164141	G	A	100	PASS	AC=824;AF=0.164537;AN=5008;NS=2504;DP=14155;EAS_AF=0.0734;AMR_AF=0.0677;AFR_AF=0.3601;EUR_AF=0.0179;SAS_AF=0.2137;AA=A|||;VT=SNP
3	161166522	rs73164143	C	T	100	PASS	AC=388;AF=0.077476;AN=5008;NS=2504;DP=14180;EAS_AF=0.0575;AMR_AF=0.0476;AFR_AF=0.0734;EUR_AF=0.0169;SAS_AF=0.1871;AA=C|||;VT=SNP
3	161166860	rs1904206	T	C	100	PASS	AC=822;AF=0.164137;AN=5008;NS=2504;DP=12537;EAS_AF=0.0724;AMR_AF=0.0677;AFR_AF=0.3593;EUR_AF=0.0179;SAS_AF=0.2137;AA=A|||;VT=SNP
3	161166982	rs9942056	T	C	100	PASS	AC=171;AF=0.0341454;AN=5008;NS=2504;DP=13939;EAS_AF=0.0159;AMR_AF=0.0086;AFR_AF=0.0628;EUR_AF=0.0348;SAS_AF=0.0317;AA=T|||;VT=SNP
3	161167030	rs1904205	G	A	100	PASS	AC=999;AF=0.199481;AN=5008;NS=2504;DP=16249;EAS_AF=0.0883;AMR_AF=0.0778;AFR_AF=0.4251;EUR_AF=0.0527;SAS_AF=0.2464;AA=A|||;VT=SNP
3	161167384	rs73164146	C	A	100	PASS	AC=805;AF=0.160743;AN=5008;NS=2504;DP=20685;EAS_AF=0.0675;AMR_AF=0.0677;AFR_AF=0.3601;EUR_AF=0.0179;SAS_AF=0.2004;AA=C|||;VT=SNP
3	161167508	rs73164147	G	A	100	PASS	AC=823;AF=0.164337;AN=5008;NS=2504;DP=21406;EAS_AF=0.0724;AMR_AF=0.0677;AFR_AF=0.3601;EUR_AF=0.0179;SAS_AF=0.2137;AA=A|||;VT=SNP
3	161168401	rs1597494	A	G	100	PASS	AC=1715;AF=0.342452;AN=5008;NS=2504;DP=16775;EAS_AF=0.3333;AMR_AF=0.4813;AFR_AF=0.1725;EUR_AF=0.4304;SAS_AF=0.3926;AA=A|||;VT=SNP
3	161169417	rs58302911	A	G	100	PASS	AC=805;AF=0.160743;AN=5008;NS=2504;DP=2113;EAS_AF=0.0675;AMR_AF=0.0677;AFR_AF=0.3601;EUR_AF=0.0179;SAS_AF=0.2004;AA=A|||;VT=SNP
3	161170203	rs73164149	G	A	100	PASS	AC=822;AF=0.164137;AN=5008;NS=2504;DP=16503;EAS_AF=0.0724;AMR_AF=0.0677;AFR_AF=0.3593;EUR_AF=0.0179;SAS_AF=0.2137;AA=A|||;VT=SNP
3	161170522	rs12636206	T	C	100	PASS	AC=620;AF=0.123802;AN=5008;NS=2504;DP=17048;EAS_AF=0.2133;AMR_AF=0.1801;AFR_AF=0.0613;EUR_AF=0.0606;SAS_AF=0.1411;AA=T|||;VT=SNP
3	161170611	rs12633334	G	A	100	PASS	AC=2727;AF=0.544529;AN=5008;NS=2504;DP=15653;EAS_AF=0.4444;AMR_AF=0.5576;AFR_AF=0.5961;EUR_AF=0.4781;SAS_AF=0.637;AA=A|||;VT=SNP
3	161171222	rs78334089	A	T	100	PASS	AC=171;AF=0.0341454;AN=5008;NS=2504;DP=15963;EAS_AF=0.0159;AMR_AF=0.0086;AFR_AF=0.0628;EUR_AF=0.0348;SAS_AF=0.0317;AA=A|||;VT=SNP
3	161172057	rs62281467	G	A	100	PASS	AC=1021;AF=0.203874;AN=5008;NS=2504;DP=13333;EAS_AF=0.1429;AMR_AF=0.2882;AFR_AF=0.0469;EUR_AF=0.3658;SAS_AF=0.2526;AA=C|||;VT=SNP
3	161172482	rs62281468	T	C	100	PASS	AC=1003;AF=0.20028;AN=5008;NS=2504;DP=15398;EAS_AF=0.1429;AMR_AF=0.2882;AFR_AF=0.034;EUR_AF=0.3648;SAS_AF=0.2526;AA=T|||;VT=SNP
3	161172918	rs73164152	G	A	100	PASS	AC=388;AF=0.077476;AN=5008;NS=2504;DP=19310;EAS_AF=0.0575;AMR_AF=0.0476;AFR_AF=0.0734;EUR_AF=0.0169;SAS_AF=0.1871;AA=G|||;VT=SNP
3	161172941	rs73164153	G	A	100	PASS	AC=824;AF=0.164537;AN=5008;NS=2504;DP=18959;EAS_AF=0.0724;AMR_AF=0.0692;AFR_AF=0.3601;EUR_AF=0.0179;SAS_AF=0.2137;AA=A|||;VT=SNP
3	161173017	rs59777031	G	A	100	PASS	AC=172;AF=0.034345;AN=5008;NS=2504;DP=17017;EAS_AF=0.0159;AMR_AF=0.0086;AFR_AF=0.0628;EUR_AF=0.0358;SAS_AF=0.0317;AA=G|||;VT=SNP
3	161173816	rs77093527	A	T	100	PASS	AC=619;AF=0.123602;AN=5008;NS=2504;DP=15285;EAS_AF=0.2133;AMR_AF=0.1801;AFR_AF=0.0613;EUR_AF=0.0596;SAS_AF=0.1411;AA=A|||;VT=SNP
3	161173993	rs114326853	G	T	100	PASS	AC=172;AF=0.034345;AN=5008;NS=2504;DP=14831;EAS_AF=0.0159;AMR_AF=0.0086;AFR_AF=0.0635;EUR_AF=0.0348;SAS_AF=0.0317;AA=G|||;VT=SNP
3	161174264	rs56909806	A	T	100	PASS	AC=802;AF=0.160144;AN=5008;NS=2504;DP=13985;EAS_AF=0.0675;AMR_AF=0.0677;AFR_AF=0.3578;EUR_AF=0.0179;SAS_AF=0.2004;AA=A|||;VT=SNP
3	161174371	rs73164156	G	A	100	PASS	AC=252;AF=0.0503195;AN=5008;NS=2504;DP=14429;EAS_AF=0.0308;AMR_AF=0.0447;AFR_AF=0.0068;EUR_AF=0.0159;SAS_AF=0.1687;AA=G|||;VT=SNP
3	161174457	rs56288375	T	G	100	PASS	AC=824;AF=0.164537;AN=5008;NS=2504;DP=15699;EAS_AF=0.0724;AMR_AF=0.0692;AFR_AF=0.3601;EUR_AF=0.0179;SAS_AF=0.2137;AA=G|||;VT=SNP
3	161174574	rs60458714	C	T	100	PASS	AC=406;AF=0.0810703;AN=5008;NS=2504;DP=14859;EAS_AF=0.0575;AMR_AF=0.049;AFR_AF=0.0862;EUR_AF=0.0169;SAS_AF=0.1871;AA=C|||;VT=SNP
3	161174603	rs73164157	A	C	100	PASS	AC=251;AF=0.0501198;AN=5008;NS=2504;DP=15347;EAS_AF=0.0308;AMR_AF=0.0432;AFR_AF=0.0068;EUR_AF=0.0159;SAS_AF=0.1687;AA=A|||;VT=SNP
3	161174804	rs7630664	C	T	100	PASS	AC=945;AF=0.188698;AN=5008;NS=2504;DP=16672;EAS_AF=0.1429;AMR_AF=0.2738;AFR_AF=0.0303;EUR_AF=0.326;SAS_AF=0.2485;AA=C|||;VT=SNP
3	161174939	rs73164161	G	A	100	PASS	AC=824;AF=0.164537;AN=5008;NS=2504;DP=15200;EAS_AF=0.0724;AMR_AF=0.0692;AFR_AF=0.3601;EUR_AF=0.0179;SAS_AF=0.2137;AA=A|||;VT=SNP
3	161175663	rs9838439	G	A	100	PASS	AC=2714;AF=0.541933;AN=5008;NS=2504;DP=13814;EAS_AF=0.4444;AMR_AF=0.5548;AFR_AF=0.5855;EUR_AF=0.4791;SAS_AF=0.6391;AA=A|||;VT=SNP
3	161176122	rs73164165	C	T	100	PASS	AC=388;AF=0.077476;AN=5008;NS=2504;DP=15526;EAS_AF=0.0575;AMR_AF=0.0476;AFR_AF=0.0734;EUR_AF=0.0169;SAS_AF=0.1871;AA=C|||;VT=SNP
3	161176756	rs9843804	C	T	100	PASS	AC=1003;AF=0.20028;AN=5008;NS=2504;DP=17044;EAS_AF=0.1429;AMR_AF=0.2882;AFR_AF=0.034;EUR_AF=0.3648;SAS_AF=0.2526;AA=C|||;VT=SNP
3	161177087	rs73164167	A	G	100	PASS	AC=407;AF=0.08127;AN=5008;NS=2504;DP=15172;EAS_AF=0.0575;AMR_AF=0.049;AFR_AF=0.087;EUR_AF=0.0169;SAS_AF=0.1871;AA=A|||;VT=SNP
3	161177151	rs73164168	G	A	100	PASS	AC=824;AF=0.164537;AN=5008;NS=2504;DP=13824;EAS_AF=0.0724;AMR_AF=0.0692;AFR_AF=0.3601;EUR_AF=0.0179;SAS_AF=0.2137;AA=A|||;VT=SNP
3	161177523	rs80206206	G	A	100	PASS	AC=820;AF=0.163738;AN=5008;NS=2504;DP=15354;EAS_AF=0.0724;AMR_AF=0.0677;AFR_AF=0.3578;EUR_AF=0.0179;SAS_AF=0.2137;AA=A|||;VT=SNP
3	161177556	rs73164169	A	T	100	PASS	AC=802;AF=0.160144;AN=5008;NS=2504;DP=15425;EAS_AF=0.0675;AMR_AF=0.0677;AFR_AF=0.3578;EUR_AF=0.0179;SAS_AF=0.2004;AA=A|||;VT=SNP
3	161177733	rs2122528	G	A	100	PASS	AC=802;AF=0.160144;AN=5008;NS=2504;DP=19387;EAS_AF=0.0675;AMR_AF=0.0677;AFR_AF=0.3578;EUR_AF=0.0179;SAS_AF=0.2004;AA=G|||;VT=SNP
3	161178165	rs73164171	A	G	100	PASS	AC=824;AF=0.164537;AN=5008;NS=2504;DP=18627;EAS_AF=0.0724;AMR_AF=0.0692;AFR_AF=0.3601;EUR_AF=0.0179;SAS_AF=0.2137;AA=G|||;VT=SNP
3	161179083	rs9820744	A	C	100	PASS	AC=944;AF=0.188498;AN=5008;NS=2504;DP=14553;EAS_AF=0.1429;AMR_AF=0.2738;AFR_AF=0.0303;EUR_AF=0.326;SAS_AF=0.2474;AA=A|||;VT=SNP
3	161179799	rs73164172	G	T	100	PASS	AC=388;AF=0.077476;AN=5008;NS=2504;DP=14040;EAS_AF=0.0575;AMR_AF=0.0476;AFR_AF=0.0734;EUR_AF=0.0169;SAS_AF=0.1871;AA=G|||;VT=SNP
3	161180059	rs4476517	C	A	100	PASS	AC=694;AF=0.138578;AN=5008;NS=2504;DP=12945;EAS_AF=0.2133;AMR_AF=0.1888;AFR_AF=0.1135;EUR_AF=0.0596;SAS_AF=0.1411;AA=C|||;VT=SNP
3	161180208	rs76700169	G	A	100	PASS	AC=172;AF=0.034345;AN=5008;NS=2504;DP=14015;EAS_AF=0.0159;AMR_AF=0.0086;AFR_AF=0.0628;EUR_AF=0.0358;SAS_AF=0.0317;AA=G|||;VT=SNP
3	161180478	rs2084611	G	T	100	PASS	AC=407;AF=0.08127;AN=5008;NS=2504;DP=19048;EAS_AF=0.0575;AMR_AF=0.049;AFR_AF=0.087;EUR_AF=0.0169;SAS_AF=0.1871;AA=G|||;VT=SNP
3	161180669	rs78831677	T	C	100	PASS	AC=172;AF=0.034345;AN=5008;NS=2504;DP=19445;EAS_AF=0.0159;AMR_AF=0.0086;AFR_AF=0.0628;EUR_AF=0.0358;SAS_AF=0.0317;AA=T|||;VT=SNP
3	161180762	rs2084612	T	C	100	PASS	AC=802;AF=0.160144;AN=5008;NS=2504;DP=18942;EAS_AF=0.0675;AMR_AF=0.0677;AFR_AF=0.3578;EUR_AF=0.0179;SAS_AF=0.2004;AA=T|||;VT=SNP
3	161180846	rs77029829	G	C	100	PASS	AC=88;AF=0.0175719;AN=5008;NS=2504;DP=19237;EAS_AF=0.0159;AMR_AF=0.0043;AFR_AF=0.0015;EUR_AF=0.0358;SAS_AF=0.0317;AA=G|||;VT=SNP
3	161181413	rs2084613	G	A	100	PASS	AC=825;AF=0.164736;AN=5008;NS=2504;DP=16847;EAS_AF=0.0734;AMR_AF=0.0692;AFR_AF=0.3601;EUR_AF=0.0179;SAS_AF=0.2137;AA=A|||;VT=SNP
3	161181511	rs73164174	T	A	100	PASS	AC=802;AF=0.160144;AN=5008;NS=2504;DP=17005;EAS_AF=0.0675;AMR_AF=0.0677;AFR_AF=0.3578;EUR_AF=0.0179;SAS_AF=0.2004;AA=T|||;VT=SNP
3	161182018	rs59808131	A	G	100	PASS	AC=824;AF=0.164537;AN=5008;NS=2504;DP=18972;EAS_AF=0.0724;AMR_AF=0.0692;AFR_AF=0.3601;EUR_AF=0.0179;SAS_AF=0.2137;AA=G|||;VT=SNP
3	161182191	rs12632883	A	G	100	PASS	AC=2714;AF=0.541933;AN=5008;NS=2504;DP=18392;EAS_AF=0.4454;AMR_AF=0.5548;AFR_AF=0.5855;EUR_AF=0.4781;SAS_AF=0.6391;AA=G|||;VT=SNP
3	161182196	rs55663755	C	A	100	PASS	AC=824;AF=0.164537;AN=5008;NS=2504;DP=18096;EAS_AF=0.0724;AMR_AF=0.0692;AFR_AF=0.3601;EUR_AF=0.0179;SAS_AF=0.2137;AA=G|||;VT=SNP
3	161182219	rs73875621	C	A	100	PASS	AC=407;AF=0.08127;AN=5008;NS=2504;DP=18034;EAS_AF=0.0575;AMR_AF=0.049;AFR_AF=0.087;EUR_AF=0.0169;SAS_AF=0.1871;AA=C|||;VT=SNP
3	161182833	rs73164176	C	T	100	PASS	AC=388;AF=0.077476;AN=5008;NS=2504;DP=18214;EAS_AF=0.0575;AMR_AF=0.0476;AFR_AF=0.0734;EUR_AF=0.0169;SAS_AF=0.1871;AA=C|||;VT=SNP
3	161182944	rs79060976	C	T	100	PASS	AC=87;AF=0.0173722;AN=5008;NS=2504;DP=16508;EAS_AF=0.0159;AMR_AF=0.0043;AFR_AF=0.0015;EUR_AF=0.0348;SAS_AF=0.0317;AA=C|||;VT=SNP
3	161183520	rs73164177	T	C	100	PASS	AC=804;AF=0.160543;AN=5008;NS=2504;DP=11733;EAS_AF=0.0675;AMR_AF=0.0677;AFR_AF=0.3578;EUR_AF=0.0179;SAS_AF=0.2025;AA=T|||;VT=SNP
3	161183995	rs1601199	C	T	100	PASS	AC=1705;AF=0.340455;AN=5008;NS=2504;DP=14745;EAS_AF=0.3562;AMR_AF=0.4741;AFR_AF=0.1536;EUR_AF=0.4245;SAS_AF=0.3957;AA=C|||;VT=SNP
3	161184004	rs73164178	C	T	100	PASS	AC=177;AF=0.0353435;AN=5008;NS=2504;DP=15041;EAS_AF=0.0099;AMR_AF=0.0418;AFR_AF=0.0008;EUR_AF=0.0159;SAS_AF=0.1237;AA=C|||;VT=SNP
3	161184827	rs9831011	T	A	100	PASS	AC=989;AF=0.197484;AN=5008;NS=2504;DP=18132;EAS_AF=0.1429;AMR_AF=0.2853;AFR_AF=0.025;EUR_AF=0.3648;SAS_AF=0.2526;AA=T|||;VT=SNP
3	161185220	rs60069838	C	T	100	PASS	AC=388;AF=0.077476;AN=5008;NS=2504;DP=16678;EAS_AF=0.0575;AMR_AF=0.0476;AFR_AF=0.0734;EUR_AF=0.0169;SAS_AF=0.1871;AA=C|||;VT=SNP
3	161185706	rs74806880	C	A	100	PASS	AC=173;AF=0.0345447;AN=5008;NS=2504;DP=17819;EAS_AF=0.0169;AMR_AF=0.0086;AFR_AF=0.0628;EUR_AF=0.0358;SAS_AF=0.0317;AA=C|||;VT=SNP
3	161185750	rs55795028	T	C	100	PASS	AC=815;AF=0.16274;AN=5008;NS=2504;DP=17139;EAS_AF=0.0724;AMR_AF=0.0663;AFR_AF=0.3548;EUR_AF=0.0179;SAS_AF=0.2137;AA=T|||;VT=SNP
3	161185822	rs78717641	A	G	100	PASS	AC=89;AF=0.0177716;AN=5008;NS=2504;DP=5295;EAS_AF=0.0159;AMR_AF=0.0058;AFR_AF=0.0015;EUR_AF=0.0358;SAS_AF=0.0317;AA=A|||;VT=SNP
3	161185927	rs1597495	G	A	100	PASS	AC=2700;AF=0.539137;AN=5008;NS=2504;DP=16517;EAS_AF=0.4464;AMR_AF=0.5519;AFR_AF=0.5764;EUR_AF=0.4771;SAS_AF=0.6391;AA=g|||;VT=SNP
3	161185953	rs1376124	T	C	100	PASS	AC=2700;AF=0.539137;AN=5008;NS=2504;DP=16220;EAS_AF=0.4464;AMR_AF=0.5519;AFR_AF=0.5764;EUR_AF=0.4771;SAS_AF=0.6391;AA=C|||;VT=SNP
3	161186419	rs56892296	T	C	100	PASS	AC=173;AF=0.0345447;AN=5008;NS=2504;DP=12433;EAS_AF=0.0169;AMR_AF=0.0086;AFR_AF=0.0635;EUR_AF=0.0348;SAS_AF=0.0317;AA=T|||;VT=SNP
3	161186804	rs1450537	T	A	100	PASS	AC=734;AF=0.146565;AN=5008;NS=2504;DP=14835;EAS_AF=0.0675;AMR_AF=0.0677;AFR_AF=0.3116;EUR_AF=0.0179;SAS_AF=0.1933;AA=-|||;VT=SNP
3	161187270	rs4368516	A	C	100	PASS	AC=793;AF=0.158347;AN=5008;NS=2504;DP=18617;EAS_AF=0.0675;AMR_AF=0.0677;AFR_AF=0.351;EUR_AF=0.0179;SAS_AF=0.2004;AA=A|||;VT=SNP
3	161187352	rs6808635	C	A	100	PASS	AC=793;AF=0.158347;AN=5008;NS=2504;DP=19502;EAS_AF=0.0675;AMR_AF=0.0677;AFR_AF=0.351;EUR_AF=0.0179;SAS_AF=0.2004;AA=C|||;VT=SNP
3	161187449	rs1450536	T	C	100	PASS	AC=2312;AF=0.461661;AN=5008;NS=2504;DP=19325;EAS_AF=0.4435;AMR_AF=0.536;AFR_AF=0.4054;EUR_AF=0.4771;SAS_AF=0.4877;AA=C|||;VT=SNP
3	161187531	rs1450535	T	C	100	PASS	AC=811;AF=0.161941;AN=5008;NS=2504;DP=19315;EAS_AF=0.0724;AMR_AF=0.0677;AFR_AF=0.351;EUR_AF=0.0179;SAS_AF=0.2137;AA=T|||;VT=SNP
3	161187665	rs1450534	G	A	100	PASS	AC=793;AF=0.158347;AN=5008;NS=2504;DP=19489;EAS_AF=0.0675;AMR_AF=0.0677;AFR_AF=0.351;EUR_AF=0.0179;SAS_AF=0.2004;AA=G|||;VT=SNP
3	161188177	rs16832433	C	T	100	PASS	AC=389;AF=0.0776757;AN=5008;NS=2504;DP=19515;EAS_AF=0.0575;AMR_AF=0.0476;AFR_AF=0.0726;EUR_AF=0.0169;SAS_AF=0.1892;AA=C|||;VT=SNP
3	161189160	rs1450533	A	G	100	PASS	AC=991;AF=0.197883;AN=5008;NS=2504;DP=16460;EAS_AF=0.1429;AMR_AF=0.2867;AFR_AF=0.0257;EUR_AF=0.3648;SAS_AF=0.2526;AA=A|||;VT=SNP
3	161189911	rs1450532	T	C	100	PASS	AC=2689;AF=0.536941;AN=5008;NS=2504;DP=22221;EAS_AF=0.4444;AMR_AF=0.5519;AFR_AF=0.5696;EUR_AF=0.4771;SAS_AF=0.6391;AA=C|||;VT=SNP
3	161189918	rs77647922	C	T	100	PASS	AC=171;AF=0.0341454;AN=5008;NS=2504;DP=22221;EAS_AF=0.0159;AMR_AF=0.0086;AFR_AF=0.0628;EUR_AF=0.0348;SAS_AF=0.0317;AA=C|||;VT=SNP
3	161190262	rs75207162	G	A	100	PASS	AC=171;AF=0.0341454;AN=5008;NS=2504;DP=20515;EAS_AF=0.0159;AMR_AF=0.0086;AFR_AF=0.0628;EUR_AF=0.0348;SAS_AF=0.0317;AA=G|||;VT=SNP
3	161190616	rs73164187	A	C	100	PASS	AC=251;AF=0.0501198;AN=5008;NS=2504;DP=16476;EAS_AF=0.0308;AMR_AF=0.0432;AFR_AF=0.0068;EUR_AF=0.0159;SAS_AF=0.1687;AA=A|||;VT=SNP
3	161192982	rs977380	G	A	100	PASS	AC=1703;AF=0.340056;AN=5008;NS=2504;DP=15986;EAS_AF=0.3562;AMR_AF=0.4741;AFR_AF=0.1536;EUR_AF=0.4245;SAS_AF=0.3937;AA=G|||;VT=SNP
3	161193325	rs16832441	T	G	100	PASS	AC=621;AF=0.124002;AN=5008;NS=2504;DP=15626;EAS_AF=0.2163;AMR_AF=0.1801;AFR_AF=0.0613;EUR_AF=0.0596;SAS_AF=0.1401;AA=T|||;VT=SNP
3	161193531	rs77985237	A	G	100	PASS	AC=88;AF=0.0175719;AN=5008;NS=2504;DP=14939;EAS_AF=0.0159;AMR_AF=0.0043;AFR_AF=0.0015;EUR_AF=0.0358;SAS_AF=0.0317;AA=A|||;VT=SNP
3	161194059	rs9854937	T	C	100	PASS	AC=2691;AF=0.53734;AN=5008;NS=2504;DP=14171;EAS_AF=0.4444;AMR_AF=0.5519;AFR_AF=0.5696;EUR_AF=0.4791;SAS_AF=0.6391;AA=C|||;VT=SNP
3	161194277	rs9835278	C	T	100	PASS	AC=2946;AF=0.588259;AN=5008;NS=2504;DP=13219;EAS_AF=0.4444;AMR_AF=0.5648;AFR_AF=0.7572;EUR_AF=0.4771;SAS_AF=0.6391;AA=T|||;VT=SNP
3	161194487	rs9835582	C	T	100	PASS	AC=2692;AF=0.53754;AN=5008;NS=2504;DP=15285;EAS_AF=0.4444;AMR_AF=0.5519;AFR_AF=0.5703;EUR_AF=0.4791;SAS_AF=0.6391;AA=T|||;VT=SNP
3	161194529	rs76345731	T	G	100	PASS	AC=407;AF=0.08127;AN=5008;NS=2504;DP=16581;EAS_AF=0.0575;AMR_AF=0.049;AFR_AF=0.0862;EUR_AF=0.0179;SAS_AF=0.1871;AA=T|||;VT=SNP
3	161195729	rs6441378	A	G	100	PASS	AC=2294;AF=0.458067;AN=5008;NS=2504;DP=18437;EAS_AF=0.2321;AMR_AF=0.4035;AFR_AF=0.5915;EUR_AF=0.4274;SAS_AF=0.5808;AA=G|||;VT=SNP
3	161196006	rs7630900	T	G	100	PASS	AC=3027;AF=0.604433;AN=5008;NS=2504;DP=18663;EAS_AF=0.4385;AMR_AF=0.5937;AFR_AF=0.7126;EUR_AF=0.5209;SAS_AF=0.7229;AA=G|||;VT=SNP
3	161196597	rs981949	A	C	100	PASS	AC=1531;AF=0.305711;AN=5008;NS=2504;DP=19136;EAS_AF=0.1587;AMR_AF=0.2968;AFR_AF=0.4304;EUR_AF=0.329;SAS_AF=0.271;AA=C|||;VT=SNP
3	161197002	rs17418895	G	A	100	PASS	AC=125;AF=0.0249601;AN=5008;NS=2504;DP=14287;EAS_AF=0.0208;AMR_AF=0.0173;AFR_AF=0.0038;EUR_AF=0.0398;SAS_AF=0.0481;AA=G|||;VT=SNP
3	161197177	rs6800601	A	G	100	PASS	AC=2190;AF=0.4373;AN=5008;NS=2504;DP=13806;EAS_AF=0.2331;AMR_AF=0.3977;AFR_AF=0.5144;EUR_AF=0.4274;SAS_AF=0.5818;AA=A|||;VT=SNP
3	161197437	rs9823346	C	T	100	PASS	AC=1395;AF=0.278554;AN=5008;NS=2504;DP=17490;EAS_AF=0.1458;AMR_AF=0.2911;AFR_AF=0.351;EUR_AF=0.328;SAS_AF=0.2577;AA=C|||;VT=SNP
3	161197791	rs1839492	T	G	100	PASS	AC=2072;AF=0.413738;AN=5008;NS=2504;DP=18818;EAS_AF=0.2272;AMR_AF=0.3919;AFR_AF=0.4342;EUR_AF=0.4264;SAS_AF=0.5808;AA=G|||;VT=SNP
3	161197872	rs62278271	G	A	100	PASS	AC=733;AF=0.146366;AN=5008;NS=2504;DP=20803;EAS_AF=0.2054;AMR_AF=0.1902;AFR_AF=0.1218;EUR_AF=0.0934;SAS_AF=0.1421;AA=G|||;VT=SNP
3	161198586	rs9866418	A	G	100	PASS	AC=1396;AF=0.278754;AN=5008;NS=2504;DP=18703;EAS_AF=0.1458;AMR_AF=0.2911;AFR_AF=0.351;EUR_AF=0.328;SAS_AF=0.2587;AA=A|||;VT=SNP
3	161199124	rs921364	G	A	100	PASS	AC=2294;AF=0.458067;AN=5008;NS=2504;DP=21715;EAS_AF=0.2331;AMR_AF=0.4035;AFR_AF=0.5908;EUR_AF=0.4274;SAS_AF=0.5808;AA=A|||;VT=SNP
3	161199147	rs921363	A	G	100	PASS	AC=2294;AF=0.458067;AN=5008;NS=2504;DP=21814;EAS_AF=0.2331;AMR_AF=0.4035;AFR_AF=0.5908;EUR_AF=0.4274;SAS_AF=0.5808;AA=G|||;VT=SNP
3	161199673	rs9871953	A	C	100	PASS	AC=1414;AF=0.282348;AN=5008;NS=2504;DP=15427;EAS_AF=0.1508;AMR_AF=0.2911;AFR_AF=0.351;EUR_AF=0.328;SAS_AF=0.272;AA=C|||;VT=SNP
3	161200099	rs73164190	T	C	100	PASS	AC=651;AF=0.129992;AN=5008;NS=2504;DP=17844;EAS_AF=0.0744;AMR_AF=0.0994;AFR_AF=0.0802;EUR_AF=0.0984;SAS_AF=0.3088;AA=T|||;VT=SNP
3	161200188	rs9290079	G	A	100	PASS	AC=933;AF=0.186302;AN=5008;NS=2504;DP=18169;EAS_AF=0.1438;AMR_AF=0.2695;AFR_AF=0.0227;EUR_AF=0.329;SAS_AF=0.2454;AA=G|||;VT=SNP
3	161200460	rs1450531	C	G	100	PASS	AC=3027;AF=0.604433;AN=5008;NS=2504;DP=20290;EAS_AF=0.4385;AMR_AF=0.5937;AFR_AF=0.7126;EUR_AF=0.5209;SAS_AF=0.7229;AA=G|||;VT=SNP
3	161201387	rs1450515	G	T	100	PASS	AC=1414;AF=0.282348;AN=5008;NS=2504;DP=14504;EAS_AF=0.1508;AMR_AF=0.2911;AFR_AF=0.351;EUR_AF=0.328;SAS_AF=0.272;AA=T|||;VT=SNP
3	161201464	rs1450516	G	A	100	PASS	AC=1418;AF=0.283147;AN=5008;NS=2504;DP=14182;EAS_AF=0.1508;AMR_AF=0.2925;AFR_AF=0.3533;EUR_AF=0.328;SAS_AF=0.272;AA=A|||;VT=SNP
3	161201495	rs1450517	T	C	100	PASS	AC=1400;AF=0.279553;AN=5008;NS=2504;DP=14936;EAS_AF=0.1458;AMR_AF=0.2939;AFR_AF=0.351;EUR_AF=0.33;SAS_AF=0.2587;AA=T|||;VT=SNP
3	161201712	rs62278272	C	T	100	PASS	AC=733;AF=0.146366;AN=5008;NS=2504;DP=15931;EAS_AF=0.2054;AMR_AF=0.1902;AFR_AF=0.1218;EUR_AF=0.0934;SAS_AF=0.1421;AA=C|||;VT=SNP
3	161202464	rs6785300	A	G	100	PASS	AC=733;AF=0.146366;AN=5008;NS=2504;DP=20797;EAS_AF=0.2054;AMR_AF=0.1902;AFR_AF=0.1218;EUR_AF=0.0934;SAS_AF=0.1421;AA=A|||;VT=SNP
3	161202892	rs7653548	G	T	100	PASS	AC=1413;AF=0.282149;AN=5008;NS=2504;DP=18345;EAS_AF=0.1508;AMR_AF=0.2911;AFR_AF=0.351;EUR_AF=0.327;SAS_AF=0.272;AA=T|||;VT=SNP
3	161203020	rs17419222	A	G	100	PASS	AC=130;AF=0.0259585;AN=5008;NS=2504;DP=17898;EAS_AF=0.0387;AMR_AF=0.0173;AFR_AF=0.0038;EUR_AF=0.0408;SAS_AF=0.0337;AA=A|||;VT=SNP
3	161203139	rs16832503	T	C	100	PASS	AC=652;AF=0.130192;AN=5008;NS=2504;DP=17395;EAS_AF=0.2054;AMR_AF=0.1758;AFR_AF=0.1014;EUR_AF=0.0547;SAS_AF=0.137;AA=T|||;VT=SNP
3	161203229	rs7631288	A	G	100	PASS	AC=1395;AF=0.278554;AN=5008;NS=2504;DP=17982;EAS_AF=0.1458;AMR_AF=0.2911;AFR_AF=0.351;EUR_AF=0.327;SAS_AF=0.2587;AA=A|||;VT=SNP
3	161203453	rs7621221	T	G	100	PASS	AC=1395;AF=0.278554;AN=5008;NS=2504;DP=17465;EAS_AF=0.1458;AMR_AF=0.2911;AFR_AF=0.351;EUR_AF=0.327;SAS_AF=0.2587;AA=T|||;VT=SNP
3	161203534	rs17478663	G	A	100	PASS	AC=650;AF=0.129792;AN=5008;NS=2504;DP=16402;EAS_AF=0.0744;AMR_AF=0.0994;AFR_AF=0.0802;EUR_AF=0.0984;SAS_AF=0.3078;AA=G|||;VT=SNP
3	161203629	rs9290080	C	G	100	PASS	AC=1414;AF=0.282348;AN=5008;NS=2504;DP=17441;EAS_AF=0.1518;AMR_AF=0.2911;AFR_AF=0.3502;EUR_AF=0.327;SAS_AF=0.273;AA=G|||;VT=SNP
3	161205084	rs73875635	G	A	100	PASS	AC=221;AF=0.0441294;AN=5008;NS=2504;DP=18860;EAS_AF=0.0079;AMR_AF=0.0101;AFR_AF=0.1452;EUR_AF=0.0109;SAS_AF=0.0031;AA=A|||;VT=SNP
3	161205343	rs6781610	T	C	100	PASS	AC=1395;AF=0.278554;AN=5008;NS=2504;DP=19025;EAS_AF=0.1458;AMR_AF=0.2911;AFR_AF=0.351;EUR_AF=0.327;SAS_AF=0.2587;AA=T|||;VT=SNP
3	161206026	rs9290084	T	C	100	PASS	AC=3024;AF=0.603834;AN=5008;NS=2504;DP=21446;EAS_AF=0.4385;AMR_AF=0.5937;AFR_AF=0.7118;EUR_AF=0.5189;SAS_AF=0.7229;AA=C|||;VT=SNP
3	161206105	rs9290085	C	A	100	PASS	AC=1395;AF=0.278554;AN=5008;NS=2504;DP=22249;EAS_AF=0.1458;AMR_AF=0.2911;AFR_AF=0.351;EUR_AF=0.327;SAS_AF=0.2587;AA=C|||;VT=SNP
3	161206391	rs9816665	C	A	100	PASS	AC=3267;AF=0.652356;AN=5008;NS=2504;DP=18541;EAS_AF=0.4385;AMR_AF=0.6095;AFR_AF=0.8873;EUR_AF=0.5189;SAS_AF=0.7229;AA=A|||;VT=SNP
3	161206562	rs9817212	G	A	100	PASS	AC=1396;AF=0.278754;AN=5008;NS=2504;DP=17563;EAS_AF=0.1458;AMR_AF=0.2911;AFR_AF=0.351;EUR_AF=0.328;SAS_AF=0.2587;AA=A|||;VT=SNP
3	161206574	rs9854509	A	G	100	PASS	AC=1396;AF=0.278754;AN=5008;NS=2504;DP=17645;EAS_AF=0.1458;AMR_AF=0.2911;AFR_AF=0.351;EUR_AF=0.328;SAS_AF=0.2587;AA=G|||;VT=SNP
3	161206638	rs9836887	T	C	100	PASS	AC=3028;AF=0.604633;AN=5008;NS=2504;DP=16984;EAS_AF=0.4405;AMR_AF=0.5937;AFR_AF=0.7118;EUR_AF=0.5199;SAS_AF=0.7239;AA=C|||;VT=SNP
3	161206669	rs9817387	G	A	100	PASS	AC=1398;AF=0.279153;AN=5008;NS=2504;DP=16822;EAS_AF=0.1458;AMR_AF=0.2911;AFR_AF=0.3525;EUR_AF=0.328;SAS_AF=0.2587;AA=G|||;VT=SNP
3	161206716	rs9854709	A	G	100	PASS	AC=1395;AF=0.278554;AN=5008;NS=2504;DP=16024;EAS_AF=0.1458;AMR_AF=0.2911;AFR_AF=0.351;EUR_AF=0.327;SAS_AF=0.2587;AA=A|||;VT=SNP
3	161207090	rs9821472	C	T	100	PASS	AC=931;AF=0.185903;AN=5008;NS=2504;DP=13940;EAS_AF=0.1438;AMR_AF=0.2695;AFR_AF=0.0227;EUR_AF=0.327;SAS_AF=0.2454;AA=C|||;VT=SNP
3	161207151	rs79583939	T	C	100	PASS	AC=593;AF=0.118411;AN=5008;NS=2504;DP=15736;EAS_AF=0.2054;AMR_AF=0.17;AFR_AF=0.0598;EUR_AF=0.0547;SAS_AF=0.137;AA=T|||;VT=SNP
3	161207344	rs13433795	G	A	100	PASS	AC=1395;AF=0.278554;AN=5008;NS=2504;DP=17724;EAS_AF=0.1458;AMR_AF=0.2911;AFR_AF=0.351;EUR_AF=0.327;SAS_AF=0.2587;AA=A|||;VT=SNP
3	161207404	rs13434143	A	G	100	PASS	AC=1395;AF=0.278554;AN=5008;NS=2504;DP=17537;EAS_AF=0.1458;AMR_AF=0.2911;AFR_AF=0.351;EUR_AF=0.327;SAS_AF=0.2587;AA=A|||;VT=SNP
3	161207671	rs7624603	G	T	100	PASS	AC=1395;AF=0.278554;AN=5008;NS=2504;DP=16717;EAS_AF=0.1458;AMR_AF=0.2911;AFR_AF=0.351;EUR_AF=0.327;SAS_AF=0.2587;AA=G|||;VT=SNP
3	161207825	rs7646635	A	C	100	PASS	AC=1395;AF=0.278554;AN=5008;NS=2504;DP=16735;EAS_AF=0.1458;AMR_AF=0.2911;AFR_AF=0.351;EUR_AF=0.327;SAS_AF=0.2587;AA=C|||;VT=SNP
3	161207910	rs7624657	C	T	100	PASS	AC=1395;AF=0.278554;AN=5008;NS=2504;DP=17769;EAS_AF=0.1458;AMR_AF=0.2911;AFR_AF=0.351;EUR_AF=0.327;SAS_AF=0.2587;AA=C|||;VT=SNP
3	161207974	rs7624747	C	G	100	PASS	AC=1413;AF=0.282149;AN=5008;NS=2504;DP=17733;EAS_AF=0.1508;AMR_AF=0.2911;AFR_AF=0.351;EUR_AF=0.327;SAS_AF=0.272;AA=G|||;VT=SNP
3	161208014	rs7636548	T	G	100	PASS	AC=1395;AF=0.278554;AN=5008;NS=2504;DP=18306;EAS_AF=0.1458;AMR_AF=0.2911;AFR_AF=0.351;EUR_AF=0.327;SAS_AF=0.2587;AA=G|||;VT=SNP
3	161208215	rs6803152	A	T	100	PASS	AC=1395;AF=0.278554;AN=5008;NS=2504;DP=20942;EAS_AF=0.1458;AMR_AF=0.2911;AFR_AF=0.351;EUR_AF=0.327;SAS_AF=0.2587;AA=A|||;VT=SNP
3	161208741	rs6782059	G	C	100	PASS	AC=1397;AF=0.278954;AN=5008;NS=2504;DP=20770;EAS_AF=0.1458;AMR_AF=0.2911;AFR_AF=0.3517;EUR_AF=0.328;SAS_AF=0.2587;AA=C|||;VT=SNP
3	161209015	rs9832020	C	T	100	PASS	AC=1395;AF=0.278554;AN=5008;NS=2504;DP=20849;EAS_AF=0.1458;AMR_AF=0.2911;AFR_AF=0.351;EUR_AF=0.327;SAS_AF=0.2587;AA=t|||;VT=SNP
3	161209116	rs9832179	C	T	100	PASS	AC=1395;AF=0.278554;AN=5008;NS=2504;DP=20411;EAS_AF=0.1458;AMR_AF=0.2911;AFR_AF=0.351;EUR_AF=0.327;SAS_AF=0.2587;AA=C|||;VT=SNP
3	161209117	rs73166012	G	A	100	PASS	AC=406;AF=0.0810703;AN=5008;NS=2504;DP=20343;EAS_AF=0.0317;AMR_AF=0.0778;AFR_AF=0.0083;EUR_AF=0.0567;SAS_AF=0.2577;AA=G|||;VT=SNP
3	161209135	rs7639672	T	C	100	PASS	AC=2291;AF=0.457468;AN=5008;NS=2504;DP=19790;EAS_AF=0.2331;AMR_AF=0.4035;AFR_AF=0.59;EUR_AF=0.4254;SAS_AF=0.5808;AA=C|||;VT=SNP
3	161209190	rs9869804	A	G	100	PASS	AC=1417;AF=0.282947;AN=5008;NS=2504;DP=18983;EAS_AF=0.1508;AMR_AF=0.2925;AFR_AF=0.3533;EUR_AF=0.327;SAS_AF=0.272;AA=G|||;VT=SNP
3	161209326	rs9832490	C	G	100	PASS	AC=1395;AF=0.278554;AN=5008;NS=2504;DP=16425;EAS_AF=0.1458;AMR_AF=0.2911;AFR_AF=0.351;EUR_AF=0.327;SAS_AF=0.2587;AA=C|||;VT=SNP
3	161209750	rs17478991	T	G	100	PASS	AC=406;AF=0.0810703;AN=5008;NS=2504;DP=21610;EAS_AF=0.0317;AMR_AF=0.0778;AFR_AF=0.0083;EUR_AF=0.0567;SAS_AF=0.2577;AA=T|||;VT=SNP
3	161210409	rs1484139	T	C	100	PASS	AC=1413;AF=0.282149;AN=5008;NS=2504;DP=19686;EAS_AF=0.1508;AMR_AF=0.2911;AFR_AF=0.351;EUR_AF=0.327;SAS_AF=0.272;AA=C|||;VT=SNP
3	161210575	rs17479046	C	T	100	PASS	AC=855;AF=0.170727;AN=5008;NS=2504;DP=18161;EAS_AF=0.0823;AMR_AF=0.1095;AFR_AF=0.2231;EUR_AF=0.0984;SAS_AF=0.3088;AA=C|||;VT=SNP
3	161211061	rs1506480	T	C	100	PASS	AC=1396;AF=0.278754;AN=5008;NS=2504;DP=19345;EAS_AF=0.1458;AMR_AF=0.2911;AFR_AF=0.3517;EUR_AF=0.327;SAS_AF=0.2587;AA=T|||;VT=SNP
3	161211135	rs2019095	T	C	100	PASS	AC=854;AF=0.170527;AN=5008;NS=2504;DP=19102;EAS_AF=0.0823;AMR_AF=0.1095;AFR_AF=0.2224;EUR_AF=0.0984;SAS_AF=0.3088;AA=T|||;VT=SNP
3	161211696	rs62278274	C	T	100	PASS	AC=733;AF=0.146366;AN=5008;NS=2504;DP=22349;EAS_AF=0.2054;AMR_AF=0.1902;AFR_AF=0.1218;EUR_AF=0.0934;SAS_AF=0.1421;AA=C|||;VT=SNP
3	161211729	rs6773923	C	T	100	PASS	AC=1395;AF=0.278554;AN=5008;NS=2504;DP=22260;EAS_AF=0.1458;AMR_AF=0.2911;AFR_AF=0.351;EUR_AF=0.327;SAS_AF=0.2587;AA=T|||;VT=SNP
3	161211799	rs6798423	A	G	100	PASS	AC=1395;AF=0.278554;AN=5008;NS=2504;DP=21319;EAS_AF=0.1458;AMR_AF=0.2911;AFR_AF=0.351;EUR_AF=0.327;SAS_AF=0.2587;AA=G|||;VT=SNP
3	161211859	rs12491985	G	A	100	PASS	AC=3024;AF=0.603834;AN=5008;NS=2504;DP=22404;EAS_AF=0.4385;AMR_AF=0.5937;AFR_AF=0.7118;EUR_AF=0.5189;SAS_AF=0.7229;AA=A|||;VT=SNP
3	161212078	rs57306175	G	A	100	PASS	AC=1395;AF=0.278554;AN=5008;NS=2504;DP=19692;EAS_AF=0.1458;AMR_AF=0.2911;AFR_AF=0.351;EUR_AF=0.327;SAS_AF=0.2587;AA=A|||;VT=SNP
3	161212148	rs59955550	T	C	100	PASS	AC=1395;AF=0.278554;AN=5008;NS=2504;DP=19327;EAS_AF=0.1458;AMR_AF=0.2911;AFR_AF=0.351;EUR_AF=0.327;SAS_AF=0.2587;AA=C|||;VT=SNP
3	161212349	rs62278277	G	A	100	PASS	AC=1395;AF=0.278554;AN=5008;NS=2504;DP=18559;EAS_AF=0.1458;AMR_AF=0.2911;AFR_AF=0.351;EUR_AF=0.327;SAS_AF=0.2587;AA=G|||;VT=SNP
3	161212364	rs62278278	C	T	100	PASS	AC=1395;AF=0.278554;AN=5008;NS=2504;DP=18534;EAS_AF=0.1458;AMR_AF=0.2911;AFR_AF=0.351;EUR_AF=0.327;SAS_AF=0.2587;AA=T|||;VT=SNP
3	161212441	rs73166018	C	T	100	PASS	AC=853;AF=0.170327;AN=5008;NS=2504;DP=17939;EAS_AF=0.0823;AMR_AF=0.1095;AFR_AF=0.2224;EUR_AF=0.0974;SAS_AF=0.3088;AA=C|||;VT=SNP
3	161212458	rs34842468	C	G	100	PASS	AC=1395;AF=0.278554;AN=5008;NS=2504;DP=18010;EAS_AF=0.1458;AMR_AF=0.2911;AFR_AF=0.351;EUR_AF=0.327;SAS_AF=0.2587;AA=C|||;VT=SNP
3	161212946	rs10936229	G	A	100	PASS	AC=931;AF=0.185903;AN=5008;NS=2504;DP=19922;EAS_AF=0.1438;AMR_AF=0.2695;AFR_AF=0.0227;EUR_AF=0.327;SAS_AF=0.2454;AA=G|||;VT=SNP
3	161213035	rs77077772	G	A	100	PASS	AC=875;AF=0.17472;AN=5008;NS=2504;DP=21156;EAS_AF=0.0823;AMR_AF=0.111;AFR_AF=0.2368;EUR_AF=0.0994;SAS_AF=0.3088;AA=G|||;VT=SNP
3	161213475	rs6780612	C	T	100	PASS	AC=1395;AF=0.278554;AN=5008;NS=2504;DP=18873;EAS_AF=0.1458;AMR_AF=0.2911;AFR_AF=0.351;EUR_AF=0.327;SAS_AF=0.2587;AA=C|||;VT=SNP
3	161213573	rs6441379	G	A	100	PASS	AC=1395;AF=0.278554;AN=5008;NS=2504;DP=18125;EAS_AF=0.1458;AMR_AF=0.2911;AFR_AF=0.351;EUR_AF=0.327;SAS_AF=0.2587;AA=A|||;VT=SNP
3	161213636	rs6441380	C	T	100	PASS	AC=1395;AF=0.278554;AN=5008;NS=2504;DP=16910;EAS_AF=0.1458;AMR_AF=0.2911;AFR_AF=0.351;EUR_AF=0.327;SAS_AF=0.2587;AA=C|||;VT=SNP
3	161213718	rs6441381	A	G	100	PASS	AC=1395;AF=0.278554;AN=5008;NS=2504;DP=16299;EAS_AF=0.1458;AMR_AF=0.2911;AFR_AF=0.351;EUR_AF=0.327;SAS_AF=0.2587;AA=A|||;VT=SNP
3	161213727	rs6441382	A	C	100	PASS	AC=1395;AF=0.278554;AN=5008;NS=2504;DP=16356;EAS_AF=0.1458;AMR_AF=0.2911;AFR_AF=0.351;EUR_AF=0.327;SAS_AF=0.2587;AA=A|||;VT=SNP
3	161214049	rs7648970	A	T	100	PASS	AC=1413;AF=0.282149;AN=5008;NS=2504;DP=16003;EAS_AF=0.1508;AMR_AF=0.2911;AFR_AF=0.351;EUR_AF=0.327;SAS_AF=0.272;AA=A|||;VT=SNP
3	161214203	rs7627320	G	C	100	PASS	AC=3031;AF=0.605232;AN=5008;NS=2504;DP=13964;EAS_AF=0.4385;AMR_AF=0.5937;AFR_AF=0.7171;EUR_AF=0.5189;SAS_AF=0.7229;AA=C|||;VT=SNP
3	161214536	rs12630808	A	G	100	PASS	AC=742;AF=0.148163;AN=5008;NS=2504;DP=15226;EAS_AF=0.2073;AMR_AF=0.196;AFR_AF=0.1218;EUR_AF=0.0964;SAS_AF=0.1421;AA=A|||;VT=SNP
3	161215195	rs73166022	A	G	100	PASS	AC=406;AF=0.0810703;AN=5008;NS=2504;DP=17100;EAS_AF=0.0317;AMR_AF=0.0778;AFR_AF=0.0083;EUR_AF=0.0567;SAS_AF=0.2577;AA=A|||;VT=SNP
3	161215239	rs62278291	G	A	100	PASS	AC=733;AF=0.146366;AN=5008;NS=2504;DP=17764;EAS_AF=0.2054;AMR_AF=0.1902;AFR_AF=0.1218;EUR_AF=0.0934;SAS_AF=0.1421;AA=G|||;VT=SNP
3	161215320	rs872675	C	G	100	PASS	AC=1395;AF=0.278554;AN=5008;NS=2504;DP=16913;EAS_AF=0.1458;AMR_AF=0.2911;AFR_AF=0.351;EUR_AF=0.327;SAS_AF=0.2587;AA=G|||;VT=SNP
3	161215358	rs872676	T	C	100	PASS	AC=1395;AF=0.278554;AN=5008;NS=2504;DP=16725;EAS_AF=0.1458;AMR_AF=0.2911;AFR_AF=0.351;EUR_AF=0.327;SAS_AF=0.2587;AA=T|||;VT=SNP
3	161215450	rs872677	T	C	100	PASS	AC=1395;AF=0.278554;AN=5008;NS=2504;DP=18385;EAS_AF=0.1458;AMR_AF=0.2911;AFR_AF=0.351;EUR_AF=0.327;SAS_AF=0.2587;AA=T|||;VT=SNP
3	161215631	rs937811	G	C	100	PASS	AC=1396;AF=0.278754;AN=5008;NS=2504;DP=17689;EAS_AF=0.1458;AMR_AF=0.2925;AFR_AF=0.351;EUR_AF=0.327;SAS_AF=0.2587;AA=C|||;VT=SNP
3	161216244	rs10513566	G	A	100	PASS	AC=112;AF=0.0223642;AN=5008;NS=2504;DP=19599;EAS_AF=0.0149;AMR_AF=0.0173;AFR_AF=0.0038;EUR_AF=0.0398;SAS_AF=0.0409;AA=G|||;VT=SNP
3	161216426	rs6788534	C	T	100	PASS	AC=878;AF=0.175319;AN=5008;NS=2504;DP=21328;EAS_AF=0.0823;AMR_AF=0.1095;AFR_AF=0.2352;EUR_AF=0.0984;SAS_AF=0.316;AA=C|||;VT=SNP
3	161216480	rs9861927	T	C	100	PASS	AC=1394;AF=0.278355;AN=5008;NS=2504;DP=22168;EAS_AF=0.1458;AMR_AF=0.2911;AFR_AF=0.351;EUR_AF=0.326;SAS_AF=0.2587;AA=t|||;VT=SNP
3	161216812	rs1506481	G	A	100	PASS	AC=1396;AF=0.278754;AN=5008;NS=2504;DP=20086;EAS_AF=0.1458;AMR_AF=0.2911;AFR_AF=0.3517;EUR_AF=0.327;SAS_AF=0.2587;AA=G|||;VT=SNP
3	161216845	rs1506482	C	T	100	PASS	AC=1395;AF=0.278554;AN=5008;NS=2504;DP=20171;EAS_AF=0.1458;AMR_AF=0.2911;AFR_AF=0.351;EUR_AF=0.327;SAS_AF=0.2587;AA=T|||;VT=SNP
3	161216860	rs1506483	T	C	100	PASS	AC=1395;AF=0.278554;AN=5008;NS=2504;DP=19822;EAS_AF=0.1458;AMR_AF=0.2911;AFR_AF=0.351;EUR_AF=0.327;SAS_AF=0.2587;AA=T|||;VT=SNP
3	161216912	rs1506484	T	C	100	PASS	AC=1395;AF=0.278554;AN=5008;NS=2504;DP=16717;EAS_AF=0.1458;AMR_AF=0.2911;AFR_AF=0.351;EUR_AF=0.327;SAS_AF=0.2587;AA=C|||;VT=SNP
3	161217218	rs41386047	A	G	100	PASS	AC=931;AF=0.185903;AN=5008;NS=2504;DP=19368;EAS_AF=0.1438;AMR_AF=0.2695;AFR_AF=0.0227;EUR_AF=0.327;SAS_AF=0.2454;AA=A|||;VT=SNP
3	161217558	rs73166030	C	T	100	PASS	AC=860;AF=0.171725;AN=5008;NS=2504;DP=19638;EAS_AF=0.0823;AMR_AF=0.1095;AFR_AF=0.2224;EUR_AF=0.0984;SAS_AF=0.3149;AA=C|||;VT=SNP
3	161217697	rs9847876	G	C	100	PASS	AC=1438;AF=0.287141;AN=5008;NS=2504;DP=18986;EAS_AF=0.1508;AMR_AF=0.2939;AFR_AF=0.3676;EUR_AF=0.328;SAS_AF=0.272;AA=C|||;VT=SNP
3	161217766	rs9847781	C	T	100	PASS	AC=1395;AF=0.278554;AN=5008;NS=2504;DP=18243;EAS_AF=0.1458;AMR_AF=0.2911;AFR_AF=0.351;EUR_AF=0.327;SAS_AF=0.2587;AA=C|||;VT=SNP
3	161218006	rs9813997	A	G	100	PASS	AC=931;AF=0.185903;AN=5008;NS=2504;DP=19833;EAS_AF=0.1438;AMR_AF=0.2695;AFR_AF=0.0227;EUR_AF=0.327;SAS_AF=0.2454;AA=A|||;VT=SNP
3	161218905	rs77382557	C	A	100	PASS	AC=113;AF=0.0225639;AN=5008;NS=2504;DP=13821;EAS_AF=0.0159;AMR_AF=0.0173;AFR_AF=0.0038;EUR_AF=0.0398;SAS_AF=0.0409;AA=C|||;VT=SNP
3	161218953	rs1463946	G	A	100	PASS	AC=3036;AF=0.60623;AN=5008;NS=2504;DP=13903;EAS_AF=0.4385;AMR_AF=0.5937;AFR_AF=0.7163;EUR_AF=0.5189;SAS_AF=0.729;AA=A|||;VT=SNP
3	161218983	rs1463947	C	T	100	PASS	AC=3031;AF=0.605232;AN=5008;NS=2504;DP=13901;EAS_AF=0.4385;AMR_AF=0.5937;AFR_AF=0.7118;EUR_AF=0.5189;SAS_AF=0.7301;AA=T|||;VT=SNP
3	161219005	rs16832548	G	T	100	PASS	AC=250;AF=0.0499201;AN=5008;NS=2504;DP=13825;EAS_AF=0.0427;AMR_AF=0.0216;AFR_AF=0.0711;EUR_AF=0.0408;SAS_AF=0.0583;AA=G|||;VT=SNP
3	161219135	rs1463948	C	T	100	PASS	AC=1395;AF=0.278554;AN=5008;NS=2504;DP=14255;EAS_AF=0.1458;AMR_AF=0.2911;AFR_AF=0.351;EUR_AF=0.327;SAS_AF=0.2587;AA=C|||;VT=SNP
3	161221705	rs3921595	A	C	100	PASS	AC=2467;AF=0.492612;AN=5008;NS=2504;DP=15058;EAS_AF=0.2708;AMR_AF=0.4222;AFR_AF=0.6475;EUR_AF=0.4662;SAS_AF=0.589;AA=A|||;VT=SNP;EX_TARGET
3	161221848	rs2221514	T	A	100	PASS	AC=2466;AF=0.492412;AN=5008;NS=2504;DP=14787;EAS_AF=0.2768;AMR_AF=0.4222;AFR_AF=0.6422;EUR_AF=0.4662;SAS_AF=0.589;AA=T|||;VT=SNP
3	161222198	rs2063006	T	C	100	PASS	AC=3081;AF=0.615216;AN=5008;NS=2504;DP=16121;EAS_AF=0.4742;AMR_AF=0.5937;AFR_AF=0.708;EUR_AF=0.5219;SAS_AF=0.7464;AA=C|||;VT=SNP
3	161222415	rs1354732	G	T	100	PASS	AC=2473;AF=0.49381;AN=5008;NS=2504;DP=16855;EAS_AF=0.2768;AMR_AF=0.4236;AFR_AF=0.649;EUR_AF=0.4662;SAS_AF=0.5859;AA=T|||;VT=SNP
3	161222473	rs1354733	A	G	100	PASS	AC=3066;AF=0.61222;AN=5008;NS=2504;DP=16207;EAS_AF=0.4742;AMR_AF=0.5937;AFR_AF=0.7088;EUR_AF=0.5199;SAS_AF=0.7321;AA=G|||;VT=SNP
3	161223736	rs9985491	G	C	100	PASS	AC=1338;AF=0.267173;AN=5008;NS=2504;DP=15439;EAS_AF=0.1567;AMR_AF=0.3055;AFR_AF=0.2632;EUR_AF=0.3678;SAS_AF=0.2556;AA=G|||;VT=SNP
3	161223910	rs66861749	C	A	100	PASS	AC=1108;AF=0.221246;AN=5008;NS=2504;DP=16783;EAS_AF=0.1151;AMR_AF=0.1182;AFR_AF=0.3775;EUR_AF=0.0984;SAS_AF=0.319;AA=C|||;VT=SNP
3	161224027	rs60861269	G	A	100	PASS	AC=1108;AF=0.221246;AN=5008;NS=2504;DP=15552;EAS_AF=0.1151;AMR_AF=0.1182;AFR_AF=0.3775;EUR_AF=0.0984;SAS_AF=0.319;AA=g|||;VT=SNP
3	161224165	rs9828633	T	A	100	PASS	AC=1107;AF=0.221046;AN=5008;NS=2504;DP=16394;EAS_AF=0.1151;AMR_AF=0.1182;AFR_AF=0.3767;EUR_AF=0.0984;SAS_AF=0.319;AA=T|||;VT=SNP
3	161224355	rs9809416	G	A	100	PASS	AC=2473;AF=0.49381;AN=5008;NS=2504;DP=19659;EAS_AF=0.2768;AMR_AF=0.4236;AFR_AF=0.6475;EUR_AF=0.4662;SAS_AF=0.5879;AA=T|||;VT=SNP
3	161224538	rs7644500	G	A	100	PASS	AC=1108;AF=0.221246;AN=5008;NS=2504;DP=19456;EAS_AF=0.1151;AMR_AF=0.1182;AFR_AF=0.3767;EUR_AF=0.0984;SAS_AF=0.32;AA=A|||;VT=SNP
3	161224694	rs9809639	C	T	100	PASS	AC=929;AF=0.185503;AN=5008;NS=2504;DP=19694;EAS_AF=0.1478;AMR_AF=0.2709;AFR_AF=0.0219;EUR_AF=0.33;SAS_AF=0.2362;AA=C|||;VT=SNP
3	161224758	rs7622326	A	C	100	PASS	AC=2474;AF=0.49401;AN=5008;NS=2504;DP=19624;EAS_AF=0.2768;AMR_AF=0.4236;AFR_AF=0.6475;EUR_AF=0.4662;SAS_AF=0.589;AA=C|||;VT=SNP
3	161225390	rs13433808	A	G	100	PASS	AC=1336;AF=0.266773;AN=5008;NS=2504;DP=16715;EAS_AF=0.1558;AMR_AF=0.304;AFR_AF=0.2632;EUR_AF=0.3678;SAS_AF=0.2556;AA=A|||;VT=SNP
3	161225722	rs9881962	T	G	100	PASS	AC=1250;AF=0.249601;AN=5008;NS=2504;DP=19218;EAS_AF=0.122;AMR_AF=0.1268;AFR_AF=0.4735;EUR_AF=0.0994;SAS_AF=0.32;AA=T|||;VT=SNP
3	161225752	rs62278294	G	C	100	PASS	AC=1195;AF=0.238618;AN=5008;NS=2504;DP=19018;EAS_AF=0.1498;AMR_AF=0.2954;AFR_AF=0.1664;EUR_AF=0.3678;SAS_AF=0.2546;AA=G|||;VT=SNP
3	161226185	rs4287919	C	T	100	PASS	AC=1720;AF=0.34345;AN=5008;NS=2504;DP=15371;EAS_AF=0.3165;AMR_AF=0.3718;AFR_AF=0.2405;EUR_AF=0.4205;SAS_AF=0.411;AA=T|||;VT=SNP
3	161227351	rs78009669	G	C	100	PASS	AC=618;AF=0.123403;AN=5008;NS=2504;DP=19374;EAS_AF=0.2014;AMR_AF=0.17;AFR_AF=0.0673;EUR_AF=0.0537;SAS_AF=0.1575;AA=G|||;VT=SNP
3	161227728	rs76996304	G	A	100	PASS	AC=548;AF=0.109425;AN=5008;NS=2504;DP=19891;EAS_AF=0.1577;AMR_AF=0.1686;AFR_AF=0.0605;EUR_AF=0.0517;SAS_AF=0.1431;AA=G|||;VT=SNP
3	161228271	rs9821882	T	C	100	PASS	AC=1079;AF=0.215455;AN=5008;NS=2504;DP=20399;EAS_AF=0.1111;AMR_AF=0.2003;AFR_AF=0.1679;EUR_AF=0.3698;SAS_AF=0.2393;AA=T|||;VT=SNP
3	161229396	rs9883089	G	A	100	PASS	AC=1655;AF=0.330471;AN=5008;NS=2504;DP=17968;EAS_AF=0.2728;AMR_AF=0.3703;AFR_AF=0.236;EUR_AF=0.4215;SAS_AF=0.3957;AA=A|||;VT=SNP
3	161230008	rs12489244	T	C	100	PASS	AC=547;AF=0.109225;AN=5008;NS=2504;DP=14949;EAS_AF=0.1567;AMR_AF=0.1686;AFR_AF=0.0605;EUR_AF=0.0517;SAS_AF=0.1431;AA=T|||;VT=SNP
3	161230322	rs2048038	G	A	100	PASS	AC=1056;AF=0.210863;AN=5008;NS=2504;DP=17240;EAS_AF=0.119;AMR_AF=0.1182;AFR_AF=0.3487;EUR_AF=0.0974;SAS_AF=0.3016;AA=G|||;VT=SNP
3	161230417	rs115110176	C	T	100	PASS	AC=547;AF=0.109225;AN=5008;NS=2504;DP=17135;EAS_AF=0.1567;AMR_AF=0.1686;AFR_AF=0.0605;EUR_AF=0.0517;SAS_AF=0.1431;AA=T|||;VT=SNP
3	161230518	rs6766974	T	C	100	PASS	AC=1080;AF=0.215655;AN=5008;NS=2504;DP=20553;EAS_AF=0.1111;AMR_AF=0.2003;AFR_AF=0.1687;EUR_AF=0.3698;SAS_AF=0.2393;AA=T|||;VT=SNP
3	161230644	rs6802799	C	T	100	PASS	AC=1082;AF=0.216054;AN=5008;NS=2504;DP=22980;EAS_AF=0.1111;AMR_AF=0.2003;AFR_AF=0.1679;EUR_AF=0.3698;SAS_AF=0.2423;AA=C|||;VT=SNP
3	161231115	rs138466558	G	A	100	PASS	AC=547;AF=0.109225;AN=5008;NS=2504;DP=17503;EAS_AF=0.1567;AMR_AF=0.1686;AFR_AF=0.0605;EUR_AF=0.0517;SAS_AF=0.1431;AA=G|||;VT=SNP
3	161231494	rs150243450	A	G	100	PASS	AC=400;AF=0.0798722;AN=5008;NS=2504;DP=15672;EAS_AF=0.0268;AMR_AF=0.0793;AFR_AF=0.0053;EUR_AF=0.0567;SAS_AF=0.2597;AA=A|||;VT=SNP
3	161231564	rs76301719	T	G	100	PASS	AC=256;AF=0.0511182;AN=5008;NS=2504;DP=15368;EAS_AF=0.0853;AMR_AF=0.0216;AFR_AF=0.0567;EUR_AF=0.0408;SAS_AF=0.0399;AA=T|||;VT=SNP
3	161231658	rs58984753	A	G	100	PASS	AC=825;AF=0.164736;AN=5008;NS=2504;DP=15271;EAS_AF=0.1111;AMR_AF=0.1758;AFR_AF=0.0212;EUR_AF=0.332;SAS_AF=0.2342;AA=a|||;VT=SNP
3	161231707	rs77279217	C	A	100	PASS	AC=547;AF=0.109225;AN=5008;NS=2504;DP=15757;EAS_AF=0.1567;AMR_AF=0.1686;AFR_AF=0.0605;EUR_AF=0.0517;SAS_AF=0.1431;AA=c|||;VT=SNP
3	161232169	rs9860670	A	G	100	PASS	AC=1079;AF=0.215455;AN=5008;NS=2504;DP=19734;EAS_AF=0.1111;AMR_AF=0.2003;AFR_AF=0.1679;EUR_AF=0.3698;SAS_AF=0.2393;AA=a|||;VT=SNP
3	161232346	rs9823730	G	A	100	PASS	AC=1654;AF=0.330272;AN=5008;NS=2504;DP=19662;EAS_AF=0.2728;AMR_AF=0.3703;AFR_AF=0.2352;EUR_AF=0.4215;SAS_AF=0.3957;AA=a|||;VT=SNP
3	161232355	rs73166039	C	T	100	PASS	AC=653;AF=0.130391;AN=5008;NS=2504;DP=19968;EAS_AF=0.1121;AMR_AF=0.0994;AFR_AF=0.0598;EUR_AF=0.0974;SAS_AF=0.3006;AA=c|||;VT=SNP
3	161232826	rs55659916	C	A	100	PASS	AC=1079;AF=0.215455;AN=5008;NS=2504;DP=20385;EAS_AF=0.1111;AMR_AF=0.2003;AFR_AF=0.1679;EUR_AF=0.3698;SAS_AF=0.2393;AA=-|||;VT=SNP
3	161232985	rs73166043	T	C	100	PASS	AC=396;AF=0.0790735;AN=5008;NS=2504;DP=20136;EAS_AF=0.0268;AMR_AF=0.0778;AFR_AF=0.003;EUR_AF=0.0567;SAS_AF=0.2597;AA=-|||;VT=SNP
3	161233041	rs2135449	G	T	100	PASS	AC=1056;AF=0.210863;AN=5008;NS=2504;DP=19496;EAS_AF=0.119;AMR_AF=0.1182;AFR_AF=0.3495;EUR_AF=0.0974;SAS_AF=0.3006;AA=-|||;VT=SNP
3	161233051	rs56391809	C	T	100	PASS	AC=825;AF=0.164736;AN=5008;NS=2504;DP=19220;EAS_AF=0.1111;AMR_AF=0.1758;AFR_AF=0.0212;EUR_AF=0.332;SAS_AF=0.2342;AA=-|||;VT=SNP
3	161233343	rs12488709	G	A	100	PASS	AC=547;AF=0.109225;AN=5008;NS=2504;DP=20238;EAS_AF=0.1567;AMR_AF=0.1686;AFR_AF=0.0605;EUR_AF=0.0517;SAS_AF=0.1431;AA=-|||;VT=SNP
3	161234230	rs62278301	G	A	100	PASS	AC=1079;AF=0.215455;AN=5008;NS=2504;DP=18828;EAS_AF=0.1121;AMR_AF=0.2003;AFR_AF=0.1679;EUR_AF=0.3688;SAS_AF=0.2393;AA=G|||;VT=SNP
3	161234375	rs62278302	G	A	100	PASS	AC=1657;AF=0.330871;AN=5008;NS=2504;DP=16972;EAS_AF=0.2738;AMR_AF=0.3718;AFR_AF=0.2352;EUR_AF=0.4215;SAS_AF=0.3967;AA=a|||;VT=SNP
3	161234404	rs9871657	A	G	100	PASS	AC=2909;AF=0.580871;AN=5008;NS=2504;DP=16828;EAS_AF=0.3958;AMR_AF=0.4971;AFR_AF=0.705;EUR_AF=0.5199;SAS_AF=0.726;AA=N|||;VT=SNP
3	161234531	rs73166044	C	G	100	PASS	AC=396;AF=0.0790735;AN=5008;NS=2504;DP=16714;EAS_AF=0.0268;AMR_AF=0.0778;AFR_AF=0.003;EUR_AF=0.0567;SAS_AF=0.2597;AA=c|||;VT=SNP
3	161234532	rs73166045	A	G	100	PASS	AC=396;AF=0.0790735;AN=5008;NS=2504;DP=16736;EAS_AF=0.0268;AMR_AF=0.0778;AFR_AF=0.003;EUR_AF=0.0567;SAS_AF=0.2597;AA=a|||;VT=SNP
3	161234937	rs9848019	A	G	100	PASS	AC=1654;AF=0.330272;AN=5008;NS=2504;DP=16899;EAS_AF=0.2728;AMR_AF=0.3703;AFR_AF=0.2352;EUR_AF=0.4215;SAS_AF=0.3957;AA=N|||;VT=SNP
3	161235100	rs9830665	T	A	100	PASS	AC=1079;AF=0.215455;AN=5008;NS=2504;DP=19792;EAS_AF=0.1111;AMR_AF=0.2003;AFR_AF=0.1679;EUR_AF=0.3698;SAS_AF=0.2393;AA=t|||;VT=SNP
3	161235246	rs12485647	C	G	100	PASS	AC=547;AF=0.109225;AN=5008;NS=2504;DP=17769;EAS_AF=0.1567;AMR_AF=0.1686;AFR_AF=0.0605;EUR_AF=0.0517;SAS_AF=0.1431;AA=c|||;VT=SNP
3	161235357	rs9848777	A	G	100	PASS	AC=825;AF=0.164736;AN=5008;NS=2504;DP=19436;EAS_AF=0.1111;AMR_AF=0.1758;AFR_AF=0.0212;EUR_AF=0.332;SAS_AF=0.2342;AA=a|||;VT=SNP
3	161235505	rs9811495	C	T	100	PASS	AC=1079;AF=0.215455;AN=5008;NS=2504;DP=21227;EAS_AF=0.1111;AMR_AF=0.2003;AFR_AF=0.1679;EUR_AF=0.3698;SAS_AF=0.2393;AA=c|||;VT=SNP
3	161235621	rs9811877	G	A	100	PASS	AC=1654;AF=0.330272;AN=5008;NS=2504;DP=19365;EAS_AF=0.2728;AMR_AF=0.3703;AFR_AF=0.2352;EUR_AF=0.4215;SAS_AF=0.3957;AA=a|||;VT=SNP
3	161235631	rs9831484	T	C	100	PASS	AC=2906;AF=0.580272;AN=5008;NS=2504;DP=19214;EAS_AF=0.3948;AMR_AF=0.4957;AFR_AF=0.705;EUR_AF=0.5199;SAS_AF=0.7249;AA=N|||;VT=SNP
3	161235737	rs62278303	A	G	100	PASS	AC=1654;AF=0.330272;AN=5008;NS=2504;DP=20305;EAS_AF=0.2728;AMR_AF=0.3703;AFR_AF=0.2352;EUR_AF=0.4215;SAS_AF=0.3957;AA=-|||;VT=SNP
3	161235772	rs73166049	A	G	100	PASS	AC=396;AF=0.0790735;AN=5008;NS=2504;DP=20602;EAS_AF=0.0268;AMR_AF=0.0778;AFR_AF=0.003;EUR_AF=0.0567;SAS_AF=0.2597;AA=a|||;VT=SNP
3	161235872	rs13322121	A	G	100	PASS	AC=1654;AF=0.330272;AN=5008;NS=2504;DP=20756;EAS_AF=0.2728;AMR_AF=0.3703;AFR_AF=0.2352;EUR_AF=0.4215;SAS_AF=0.3957;AA=N|||;VT=SNP
3	161236082	rs73166050	T	C	100	PASS	AC=396;AF=0.0790735;AN=5008;NS=2504;DP=18309;EAS_AF=0.0268;AMR_AF=0.0778;AFR_AF=0.003;EUR_AF=0.0567;SAS_AF=0.2597;AA=t|||;VT=SNP
3	161236265	rs9816618	G	C	100	PASS	AC=825;AF=0.164736;AN=5008;NS=2504;DP=18591;EAS_AF=0.1111;AMR_AF=0.1758;AFR_AF=0.0212;EUR_AF=0.332;SAS_AF=0.2342;AA=g|||;VT=SNP
3	161236641	rs79083192	G	A	100	PASS	AC=547;AF=0.109225;AN=5008;NS=2504;DP=20438;EAS_AF=0.1567;AMR_AF=0.1686;AFR_AF=0.0605;EUR_AF=0.0517;SAS_AF=0.1431;AA=g|||;VT=SNP
3	161236822	rs13319136	T	C	100	PASS	AC=825;AF=0.164736;AN=5008;NS=2504;DP=20861;EAS_AF=0.1111;AMR_AF=0.1758;AFR_AF=0.0212;EUR_AF=0.332;SAS_AF=0.2342;AA=N|||;VT=SNP
3	161237013	rs76979851	G	A	100	PASS	AC=547;AF=0.109225;AN=5008;NS=2504;DP=18356;EAS_AF=0.1567;AMR_AF=0.1686;AFR_AF=0.0605;EUR_AF=0.0517;SAS_AF=0.1431;AA=g|||;VT=SNP
3	161237020	rs9821185	C	T	100	PASS	AC=1079;AF=0.215455;AN=5008;NS=2504;DP=18409;EAS_AF=0.1111;AMR_AF=0.2003;AFR_AF=0.1679;EUR_AF=0.3698;SAS_AF=0.2393;AA=c|||;VT=SNP
3	161237027	rs73166053	G	A	100	PASS	AC=654;AF=0.130591;AN=5008;NS=2504;DP=18567;EAS_AF=0.1121;AMR_AF=0.0994;AFR_AF=0.0613;EUR_AF=0.0974;SAS_AF=0.2996;AA=g|||;VT=SNP
3	161237048	rs9841358	T	C	100	PASS	AC=1654;AF=0.330272;AN=5008;NS=2504;DP=18901;EAS_AF=0.2728;AMR_AF=0.3703;AFR_AF=0.2352;EUR_AF=0.4215;SAS_AF=0.3957;AA=N|||;VT=SNP
3	161237465	rs9822251	G	T	100	PASS	AC=1079;AF=0.215455;AN=5008;NS=2504;DP=16532;EAS_AF=0.1111;AMR_AF=0.2003;AFR_AF=0.1679;EUR_AF=0.3698;SAS_AF=0.2393;AA=g|||;VT=SNP
3	161238039	rs9826598	C	T	100	PASS	AC=1079;AF=0.215455;AN=5008;NS=2504;DP=19104;EAS_AF=0.1111;AMR_AF=0.2003;AFR_AF=0.1679;EUR_AF=0.3698;SAS_AF=0.2393;AA=c|||;VT=SNP
3	161238227	rs75736155	C	T	100	PASS	AC=547;AF=0.109225;AN=5008;NS=2504;DP=15194;EAS_AF=0.1567;AMR_AF=0.1686;AFR_AF=0.0605;EUR_AF=0.0517;SAS_AF=0.1431;AA=c|||;VT=SNP
3	161238634	rs2174605	T	G	100	PASS	AC=2905;AF=0.580072;AN=5008;NS=2504;DP=13575;EAS_AF=0.3948;AMR_AF=0.4957;AFR_AF=0.7042;EUR_AF=0.5199;SAS_AF=0.7249;AA=G|||;VT=SNP
3	161238856	rs9831924	G	A	100	PASS	AC=1654;AF=0.330272;AN=5008;NS=2504;DP=15777;EAS_AF=0.2728;AMR_AF=0.3703;AFR_AF=0.2352;EUR_AF=0.4215;SAS_AF=0.3957;AA=A|||;VT=SNP
3	161239185	rs76397669	C	T	100	PASS	AC=578;AF=0.115415;AN=5008;NS=2504;DP=20040;EAS_AF=0.1637;AMR_AF=0.17;AFR_AF=0.0681;EUR_AF=0.0517;SAS_AF=0.1564;AA=C|||;VT=SNP
3	161239927	rs76659376	G	A	100	PASS	AC=547;AF=0.109225;AN=5008;NS=2504;DP=17282;EAS_AF=0.1567;AMR_AF=0.1686;AFR_AF=0.0605;EUR_AF=0.0517;SAS_AF=0.1431;AA=G|||;VT=SNP
3	161241296	rs9843289	G	A	100	PASS	AC=1079;AF=0.215455;AN=5008;NS=2504;DP=19623;EAS_AF=0.1111;AMR_AF=0.2003;AFR_AF=0.1679;EUR_AF=0.3698;SAS_AF=0.2393;AA=G|||;VT=SNP
3	161241877	rs74395114	C	T	100	PASS	AC=547;AF=0.109225;AN=5008;NS=2504;DP=20807;EAS_AF=0.1567;AMR_AF=0.1686;AFR_AF=0.0605;EUR_AF=0.0517;SAS_AF=0.1431;AA=C|||;VT=SNP
3	161242072	rs55638748	C	T	100	PASS	AC=1654;AF=0.330272;AN=5008;NS=2504;DP=22185;EAS_AF=0.2728;AMR_AF=0.3703;AFR_AF=0.2352;EUR_AF=0.4215;SAS_AF=0.3957;AA=T|||;VT=SNP
3	161242210	rs76527185	C	T	100	PASS	AC=547;AF=0.109225;AN=5008;NS=2504;DP=19517;EAS_AF=0.1567;AMR_AF=0.1686;AFR_AF=0.0605;EUR_AF=0.0517;SAS_AF=0.1431;AA=C|||;VT=SNP
3	161242378	rs62278345	A	T	100	PASS	AC=1654;AF=0.330272;AN=5008;NS=2504;DP=18808;EAS_AF=0.2728;AMR_AF=0.3703;AFR_AF=0.2352;EUR_AF=0.4215;SAS_AF=0.3957;AA=T|||;VT=SNP
3	161242521	rs80334677	C	A	100	PASS	AC=547;AF=0.109225;AN=5008;NS=2504;DP=17312;EAS_AF=0.1567;AMR_AF=0.1686;AFR_AF=0.0605;EUR_AF=0.0517;SAS_AF=0.1431;AA=C|||;VT=SNP
3	161243189	rs7635683	T	C	100	PASS	AC=1080;AF=0.215655;AN=5008;NS=2504;DP=18195;EAS_AF=0.1111;AMR_AF=0.2017;AFR_AF=0.1679;EUR_AF=0.3698;SAS_AF=0.2393;AA=T|||;VT=SNP
3	161243804	rs9854715	G	C	100	PASS	AC=825;AF=0.164736;AN=5008;NS=2504;DP=20219;EAS_AF=0.1111;AMR_AF=0.1758;AFR_AF=0.0212;EUR_AF=0.332;SAS_AF=0.2342;AA=G|||;VT=SNP
3	161243841	rs10936230	G	C	100	PASS	AC=575;AF=0.114816;AN=5008;NS=2504;DP=21850;EAS_AF=0.1617;AMR_AF=0.17;AFR_AF=0.0673;EUR_AF=0.0517;SAS_AF=0.1564;AA=G|||;VT=SNP
3	161244064	rs114844737	T	C	100	PASS	AC=547;AF=0.109225;AN=5008;NS=2504;DP=18625;EAS_AF=0.1567;AMR_AF=0.1686;AFR_AF=0.0605;EUR_AF=0.0517;SAS_AF=0.1431;AA=t|||;VT=SNP
3	161244310	rs9859036	C	A	100	PASS	AC=825;AF=0.164736;AN=5008;NS=2504;DP=20288;EAS_AF=0.1111;AMR_AF=0.1758;AFR_AF=0.0212;EUR_AF=0.332;SAS_AF=0.2342;AA=C|||;VT=SNP
3	161244449	rs9859309	C	T	100	PASS	AC=1079;AF=0.215455;AN=5008;NS=2504;DP=19194;EAS_AF=0.1111;AMR_AF=0.2003;AFR_AF=0.1679;EUR_AF=0.3698;SAS_AF=0.2393;AA=C|||;VT=SNP
3	161245019	rs79071487	A	G	100	PASS	AC=257;AF=0.0513179;AN=5008;NS=2504;DP=18257;EAS_AF=0.0853;AMR_AF=0.0216;AFR_AF=0.0567;EUR_AF=0.0408;SAS_AF=0.0409;AA=A|||;VT=SNP
3	161245149	rs9855939	T	G	100	PASS	AC=1079;AF=0.215455;AN=5008;NS=2504;DP=17202;EAS_AF=0.1111;AMR_AF=0.2003;AFR_AF=0.1679;EUR_AF=0.3698;SAS_AF=0.2393;AA=T|||;VT=SNP
3	161245286	rs10936231	G	A	100	PASS	AC=548;AF=0.109425;AN=5008;NS=2504;DP=17684;EAS_AF=0.1567;AMR_AF=0.17;AFR_AF=0.0605;EUR_AF=0.0517;SAS_AF=0.1431;AA=G|||;VT=SNP
3	161245414	rs9836432	G	A	100	PASS	AC=1080;AF=0.215655;AN=5008;NS=2504;DP=18709;EAS_AF=0.1111;AMR_AF=0.2003;AFR_AF=0.1679;EUR_AF=0.3698;SAS_AF=0.2403;AA=G|||;VT=SNP
3	161245515	rs10936232	T	C	100	PASS	AC=547;AF=0.109225;AN=5008;NS=2504;DP=19564;EAS_AF=0.1567;AMR_AF=0.1686;AFR_AF=0.0605;EUR_AF=0.0517;SAS_AF=0.1431;AA=T|||;VT=SNP
3	161246248	rs73166058	A	G	100	PASS	AC=653;AF=0.130391;AN=5008;NS=2504;DP=20268;EAS_AF=0.1121;AMR_AF=0.0994;AFR_AF=0.0598;EUR_AF=0.0974;SAS_AF=0.3006;AA=A|||;VT=SNP
3	161246344	rs73166059	C	T	100	PASS	AC=653;AF=0.130391;AN=5008;NS=2504;DP=19755;EAS_AF=0.1121;AMR_AF=0.0994;AFR_AF=0.0598;EUR_AF=0.0974;SAS_AF=0.3006;AA=C|||;VT=SNP
3	161247565	rs7638966	C	T	100	PASS	AC=1079;AF=0.215455;AN=5008;NS=2504;DP=16120;EAS_AF=0.1111;AMR_AF=0.2003;AFR_AF=0.1679;EUR_AF=0.3698;SAS_AF=0.2393;AA=C|||;VT=SNP
3	161247811	rs9847638	C	A	100	PASS	AC=2906;AF=0.580272;AN=5008;NS=2504;DP=16315;EAS_AF=0.3948;AMR_AF=0.4957;AFR_AF=0.705;EUR_AF=0.5199;SAS_AF=0.7249;AA=A|||;VT=SNP
3	161248062	rs74882602	C	T	100	PASS	AC=575;AF=0.114816;AN=5008;NS=2504;DP=16523;EAS_AF=0.1617;AMR_AF=0.17;AFR_AF=0.0673;EUR_AF=0.0517;SAS_AF=0.1564;AA=C|||;VT=SNP
3	161248326	rs4856642	T	A	100	PASS	AC=1654;AF=0.330272;AN=5008;NS=2504;DP=20206;EAS_AF=0.2728;AMR_AF=0.3703;AFR_AF=0.2352;EUR_AF=0.4215;SAS_AF=0.3957;AA=A|||;VT=SNP
3	161248853	rs16832576	T	G	100	PASS	AC=547;AF=0.109225;AN=5008;NS=2504;DP=15094;EAS_AF=0.1567;AMR_AF=0.1686;AFR_AF=0.0605;EUR_AF=0.0517;SAS_AF=0.1431;AA=T|||;VT=SNP
3	161249264	rs1463944	A	G	100	PASS	AC=3242;AF=0.647364;AN=5008;NS=2504;DP=16799;EAS_AF=0.3948;AMR_AF=0.5202;AFR_AF=0.944;EUR_AF=0.5219;SAS_AF=0.726;AA=G|||;VT=SNP
3	161250129	rs10936233	G	A	100	PASS	AC=476;AF=0.0950479;AN=5008;NS=2504;DP=18767;EAS_AF=0.1567;AMR_AF=0.1671;AFR_AF=0.0091;EUR_AF=0.0517;SAS_AF=0.1411;AA=G|||;VT=SNP
3	161251252	rs13324941	G	C	100	PASS	AC=1080;AF=0.215655;AN=5008;NS=2504;DP=19195;EAS_AF=0.1111;AMR_AF=0.2017;AFR_AF=0.1679;EUR_AF=0.3698;SAS_AF=0.2393;AA=G|||;VT=SNP
3	161251382	rs10936234	A	G	100	PASS	AC=2908;AF=0.580671;AN=5008;NS=2504;DP=10766;EAS_AF=0.3958;AMR_AF=0.4971;AFR_AF=0.705;EUR_AF=0.5199;SAS_AF=0.7249;AA=G|||;VT=SNP
3	161251392	rs13324930	C	T	100	PASS	AC=1080;AF=0.215655;AN=5008;NS=2504;DP=12629;EAS_AF=0.1111;AMR_AF=0.2017;AFR_AF=0.1679;EUR_AF=0.3698;SAS_AF=0.2393;AA=C|||;VT=SNP
3	161251472	rs16832578	G	T	100	PASS	AC=547;AF=0.109225;AN=5008;NS=2504;DP=17912;EAS_AF=0.1567;AMR_AF=0.1686;AFR_AF=0.0605;EUR_AF=0.0517;SAS_AF=0.1431;AA=G|||;VT=SNP
3	161251781	rs9831040	A	G	100	PASS	AC=1655;AF=0.330471;AN=5008;NS=2504;DP=15574;EAS_AF=0.2728;AMR_AF=0.3703;AFR_AF=0.2352;EUR_AF=0.4225;SAS_AF=0.3957;AA=G|||;VT=SNP
3	161252370	rs17420696	A	G	100	PASS	AC=109;AF=0.0217652;AN=5008;NS=2504;DP=17823;EAS_AF=0.0159;AMR_AF=0.0173;AFR_AF=0.0038;EUR_AF=0.0398;SAS_AF=0.0368;AA=A|||;VT=SNP
3	161253174	rs6441385	G	A	100	PASS	AC=1081;AF=0.215855;AN=5008;NS=2504;DP=14489;EAS_AF=0.1111;AMR_AF=0.2032;AFR_AF=0.1679;EUR_AF=0.3698;SAS_AF=0.2393;AA=G|||;VT=SNP
3	161253243	rs76335426	A	T	100	PASS	AC=547;AF=0.109225;AN=5008;NS=2504;DP=13300;EAS_AF=0.1567;AMR_AF=0.1686;AFR_AF=0.0605;EUR_AF=0.0517;SAS_AF=0.1431;AA=A|||;VT=SNP
3	161253314	rs6441386	T	C	100	PASS	AC=1655;AF=0.330471;AN=5008;NS=2504;DP=14703;EAS_AF=0.2728;AMR_AF=0.3703;AFR_AF=0.2352;EUR_AF=0.4215;SAS_AF=0.3967;AA=C|||;VT=SNP
3	161253948	rs2063008	G	T	100	PASS	AC=1079;AF=0.215455;AN=5008;NS=2504;DP=16840;EAS_AF=0.1111;AMR_AF=0.2003;AFR_AF=0.1679;EUR_AF=0.3698;SAS_AF=0.2393;AA=G|||;VT=SNP
3	161254404	rs2063007	A	C	100	PASS	AC=2906;AF=0.580272;AN=5008;NS=2504;DP=17251;EAS_AF=0.3948;AMR_AF=0.4957;AFR_AF=0.705;EUR_AF=0.5199;SAS_AF=0.7249;AA=C|||;VT=SNP
3	161254797	rs2174606	A	C	100	PASS	AC=2906;AF=0.580272;AN=5008;NS=2504;DP=19437;EAS_AF=0.3948;AMR_AF=0.4957;AFR_AF=0.705;EUR_AF=0.5199;SAS_AF=0.7249;AA=C|||;VT=SNP
3	161254831	rs6800559	C	A	100	PASS	AC=1056;AF=0.210863;AN=5008;NS=2504;DP=19535;EAS_AF=0.12;AMR_AF=0.1182;AFR_AF=0.3487;EUR_AF=0.0974;SAS_AF=0.3006;AA=C|||;VT=SNP
3	161255134	rs77604868	G	C	100	PASS	AC=547;AF=0.109225;AN=5008;NS=2504;DP=22120;EAS_AF=0.1567;AMR_AF=0.1686;AFR_AF=0.0605;EUR_AF=0.0517;SAS_AF=0.1431;AA=G|||;VT=SNP
3	161256157	rs28781331	C	A	100	PASS	AC=1079;AF=0.215455;AN=5008;NS=2504;DP=12723;EAS_AF=0.1111;AMR_AF=0.2003;AFR_AF=0.1679;EUR_AF=0.3698;SAS_AF=0.2393;AA=C|||;VT=SNP
3	161256615	rs79977372	A	T	100	PASS	AC=395;AF=0.0788738;AN=5008;NS=2504;DP=16645;EAS_AF=0.0268;AMR_AF=0.0778;AFR_AF=0.003;EUR_AF=0.0567;SAS_AF=0.2587;AA=A|||;VT=SNP
3	161257152	rs76983719	C	T	100	PASS	AC=109;AF=0.0217652;AN=5008;NS=2504;DP=19527;EAS_AF=0.0159;AMR_AF=0.0173;AFR_AF=0.0038;EUR_AF=0.0398;SAS_AF=0.0368;AA=C|||;VT=SNP
3	161257245	rs7651219	C	T	100	PASS	AC=1079;AF=0.215455;AN=5008;NS=2504;DP=20872;EAS_AF=0.1111;AMR_AF=0.2003;AFR_AF=0.1679;EUR_AF=0.3698;SAS_AF=0.2393;AA=C|||;VT=SNP
3	161257604	rs57598400	T	C	100	PASS	AC=1653;AF=0.330072;AN=5008;NS=2504;DP=17319;EAS_AF=0.2728;AMR_AF=0.3689;AFR_AF=0.2352;EUR_AF=0.4215;SAS_AF=0.3957;AA=C|||;VT=SNP
3	161258353	rs17480196	C	T	100	PASS	AC=2907;AF=0.580471;AN=5008;NS=2504;DP=17455;EAS_AF=0.3948;AMR_AF=0.4957;AFR_AF=0.7057;EUR_AF=0.5199;SAS_AF=0.7249;AA=T|||;VT=SNP
3	161258536	rs6789636	A	G	100	PASS	AC=1079;AF=0.215455;AN=5008;NS=2504;DP=15830;EAS_AF=0.1111;AMR_AF=0.2003;AFR_AF=0.1679;EUR_AF=0.3698;SAS_AF=0.2393;AA=A|||;VT=SNP
3	161258959	rs76470822	C	G	100	PASS	AC=575;AF=0.114816;AN=5008;NS=2504;DP=20038;EAS_AF=0.1617;AMR_AF=0.17;AFR_AF=0.0673;EUR_AF=0.0517;SAS_AF=0.1564;AA=C|||;VT=SNP
3	161259611	rs17420914	C	T	100	PASS	AC=1080;AF=0.215655;AN=5008;NS=2504;DP=16612;EAS_AF=0.1111;AMR_AF=0.2003;AFR_AF=0.1679;EUR_AF=0.3698;SAS_AF=0.2403;AA=C|||;VT=SNP
3	161259764	rs62278352	C	T	100	PASS	AC=1079;AF=0.215455;AN=5008;NS=2504;DP=16666;EAS_AF=0.1111;AMR_AF=0.2003;AFR_AF=0.1679;EUR_AF=0.3698;SAS_AF=0.2393;AA=C|||;VT=SNP
3	161260281	rs2221517	C	T	100	PASS	AC=1655;AF=0.330471;AN=5008;NS=2504;DP=15392;EAS_AF=0.2738;AMR_AF=0.3703;AFR_AF=0.2352;EUR_AF=0.4215;SAS_AF=0.3957;AA=T|||;VT=SNP
3	161260439	rs12485983	G	A	100	PASS	AC=547;AF=0.109225;AN=5008;NS=2504;DP=13995;EAS_AF=0.1567;AMR_AF=0.1686;AFR_AF=0.0605;EUR_AF=0.0517;SAS_AF=0.1431;AA=A|||;VT=SNP
3	161260530	rs4856707	T	A	100	PASS	AC=1654;AF=0.330272;AN=5008;NS=2504;DP=11979;EAS_AF=0.2728;AMR_AF=0.3703;AFR_AF=0.2352;EUR_AF=0.4215;SAS_AF=0.3957;AA=A|||;VT=SNP
3	161260818	rs12489442	T	A	100	PASS	AC=547;AF=0.109225;AN=5008;NS=2504;DP=12189;EAS_AF=0.1567;AMR_AF=0.1686;AFR_AF=0.0605;EUR_AF=0.0517;SAS_AF=0.1431;AA=T|||;VT=SNP
3	161260970	rs4856643	A	G	100	PASS	AC=1654;AF=0.330272;AN=5008;NS=2504;DP=14304;EAS_AF=0.2728;AMR_AF=0.3703;AFR_AF=0.2352;EUR_AF=0.4215;SAS_AF=0.3957;AA=A|||;VT=SNP
3	161261145	rs4856644	G	C	100	PASS	AC=1079;AF=0.215455;AN=5008;NS=2504;DP=16557;EAS_AF=0.1111;AMR_AF=0.2003;AFR_AF=0.1679;EUR_AF=0.3698;SAS_AF=0.2393;AA=G|||;VT=SNP
3	161261507	rs9818115	C	A	100	PASS	AC=1079;AF=0.215455;AN=5008;NS=2504;DP=19068;EAS_AF=0.1111;AMR_AF=0.2003;AFR_AF=0.1679;EUR_AF=0.3698;SAS_AF=0.2393;AA=C|||;VT=SNP
3	161261852	rs62278353	A	C	100	PASS	AC=1078;AF=0.215256;AN=5008;NS=2504;DP=15287;EAS_AF=0.1101;AMR_AF=0.2003;AFR_AF=0.1679;EUR_AF=0.3698;SAS_AF=0.2393;AA=A|||;VT=SNP
3	161262238	rs1506475	C	T	100	PASS	AC=825;AF=0.164736;AN=5008;NS=2504;DP=8778;EAS_AF=0.1101;AMR_AF=0.1758;AFR_AF=0.0212;EUR_AF=0.332;SAS_AF=0.2352;AA=C|||;VT=SNP
3	161262863	rs75362596	C	G	100	PASS	AC=547;AF=0.109225;AN=5008;NS=2504;DP=20223;EAS_AF=0.1567;AMR_AF=0.1686;AFR_AF=0.0605;EUR_AF=0.0517;SAS_AF=0.1431;AA=C|||;VT=SNP
3	161263054	rs148481191	G	A	100	PASS	AC=547;AF=0.109225;AN=5008;NS=2504;DP=21591;EAS_AF=0.1567;AMR_AF=0.1686;AFR_AF=0.0605;EUR_AF=0.0517;SAS_AF=0.1431;AA=G|||;VT=SNP
3	161263167	rs6774376	T	G	100	PASS	AC=1076;AF=0.214856;AN=5008;NS=2504;DP=19443;EAS_AF=0.1101;AMR_AF=0.2003;AFR_AF=0.1672;EUR_AF=0.3688;SAS_AF=0.2393;AA=T|||;VT=SNP
3	161263248	rs6809987	C	T	100	PASS	AC=1078;AF=0.215256;AN=5008;NS=2504;DP=18048;EAS_AF=0.1101;AMR_AF=0.2003;AFR_AF=0.1679;EUR_AF=0.3698;SAS_AF=0.2393;AA=C|||;VT=SNP
3	161263426	rs6786047	A	G	100	PASS	AC=1078;AF=0.215256;AN=5008;NS=2504;DP=17106;EAS_AF=0.1101;AMR_AF=0.2003;AFR_AF=0.1679;EUR_AF=0.3698;SAS_AF=0.2393;AA=a|||;VT=SNP
3	161263586	rs2202558	G	A	100	PASS	AC=1078;AF=0.215256;AN=5008;NS=2504;DP=18314;EAS_AF=0.1101;AMR_AF=0.2003;AFR_AF=0.1679;EUR_AF=0.3698;SAS_AF=0.2393;AA=G|||;VT=SNP
3	161263939	rs2221516	T	C	100	PASS	AC=1652;AF=0.329872;AN=5008;NS=2504;DP=17849;EAS_AF=0.2718;AMR_AF=0.3703;AFR_AF=0.2345;EUR_AF=0.4215;SAS_AF=0.3957;AA=C|||;VT=SNP
3	161263962	rs2221515	T	C	100	PASS	AC=824;AF=0.164537;AN=5008;NS=2504;DP=17870;EAS_AF=0.1101;AMR_AF=0.1758;AFR_AF=0.0212;EUR_AF=0.332;SAS_AF=0.2342;AA=T|||;VT=SNP
3	161263990	rs1506474	T	A	100	PASS	AC=2909;AF=0.580871;AN=5008;NS=2504;DP=17339;EAS_AF=0.3938;AMR_AF=0.4971;AFR_AF=0.7057;EUR_AF=0.5219;SAS_AF=0.7249;AA=A|||;VT=SNP
3	161264115	rs6777722	T	C	100	PASS	AC=1059;AF=0.211462;AN=5008;NS=2504;DP=15334;EAS_AF=0.119;AMR_AF=0.1196;AFR_AF=0.3495;EUR_AF=0.0994;SAS_AF=0.3006;AA=T|||;VT=SNP
3	161264262	rs78613915	G	A	100	PASS	AC=547;AF=0.109225;AN=5008;NS=2504;DP=13610;EAS_AF=0.1567;AMR_AF=0.1686;AFR_AF=0.0605;EUR_AF=0.0517;SAS_AF=0.1431;AA=G|||;VT=SNP
3	161264658	rs6441387	C	T	100	PASS	AC=1080;AF=0.215655;AN=5008;NS=2504;DP=13742;EAS_AF=0.1101;AMR_AF=0.2017;AFR_AF=0.1679;EUR_AF=0.3708;SAS_AF=0.2393;AA=C|||;VT=SNP
3	161264661	rs1506473	A	C	100	PASS	AC=3173;AF=0.633586;AN=5008;NS=2504;DP=13912;EAS_AF=0.3938;AMR_AF=0.5159;AFR_AF=0.8949;EUR_AF=0.5229;SAS_AF=0.7249;AA=C|||;VT=SNP
3	161264798	rs1506472	C	T	100	PASS	AC=2908;AF=0.580671;AN=5008;NS=2504;DP=16527;EAS_AF=0.3938;AMR_AF=0.4971;AFR_AF=0.705;EUR_AF=0.5219;SAS_AF=0.7249;AA=T|||;VT=SNP
3	161264971	rs17480542	A	G	100	PASS	AC=1077;AF=0.215056;AN=5008;NS=2504;DP=18121;EAS_AF=0.1101;AMR_AF=0.2003;AFR_AF=0.1672;EUR_AF=0.3698;SAS_AF=0.2393;AA=A|||;VT=SNP
3	161265567	rs17421292	G	A	100	PASS	AC=257;AF=0.0513179;AN=5008;NS=2504;DP=14042;EAS_AF=0.0853;AMR_AF=0.0216;AFR_AF=0.0567;EUR_AF=0.0408;SAS_AF=0.0409;AA=G|||;VT=SNP
3	161265652	rs16832642	T	C	100	PASS	AC=547;AF=0.109225;AN=5008;NS=2504;DP=13868;EAS_AF=0.1567;AMR_AF=0.1686;AFR_AF=0.0605;EUR_AF=0.0517;SAS_AF=0.1431;AA=T|||;VT=SNP
3	161265689	rs73166064	C	A	100	PASS	AC=399;AF=0.0796725;AN=5008;NS=2504;DP=14260;EAS_AF=0.0268;AMR_AF=0.0793;AFR_AF=0.003;EUR_AF=0.0586;SAS_AF=0.2597;AA=C|||;VT=SNP
3	161265829	rs1546398	T	C	100	PASS	AC=1078;AF=0.215256;AN=5008;NS=2504;DP=14367;EAS_AF=0.1101;AMR_AF=0.2003;AFR_AF=0.1679;EUR_AF=0.3698;SAS_AF=0.2393;AA=T|||;VT=SNP
3	161266153	rs1546397	G	T	100	PASS	AC=1078;AF=0.215256;AN=5008;NS=2504;DP=17456;EAS_AF=0.1101;AMR_AF=0.2003;AFR_AF=0.1679;EUR_AF=0.3698;SAS_AF=0.2393;AA=G|||;VT=SNP
3	161266497	rs16832649	G	C	100	PASS	AC=575;AF=0.114816;AN=5008;NS=2504;DP=17920;EAS_AF=0.1617;AMR_AF=0.17;AFR_AF=0.0673;EUR_AF=0.0517;SAS_AF=0.1564;AA=G|||;VT=SNP
3	161266588	rs76432603	T	C	100	PASS	AC=547;AF=0.109225;AN=5008;NS=2504;DP=17424;EAS_AF=0.1567;AMR_AF=0.1686;AFR_AF=0.0605;EUR_AF=0.0517;SAS_AF=0.1431;AA=T|||;VT=SNP
3	161266773	rs79984180	G	A	100	PASS	AC=575;AF=0.114816;AN=5008;NS=2504;DP=15458;EAS_AF=0.1617;AMR_AF=0.17;AFR_AF=0.0673;EUR_AF=0.0517;SAS_AF=0.1564;AA=g|||;VT=SNP
3	161266853	rs1848041	G	A	100	PASS	AC=2909;AF=0.580871;AN=5008;NS=2504;DP=15532;EAS_AF=0.3938;AMR_AF=0.4971;AFR_AF=0.7057;EUR_AF=0.5219;SAS_AF=0.7249;AA=A|||;VT=SNP
3	161267127	rs7621711	G	A	100	PASS	AC=1652;AF=0.329872;AN=5008;NS=2504;DP=18257;EAS_AF=0.2708;AMR_AF=0.3703;AFR_AF=0.2352;EUR_AF=0.4215;SAS_AF=0.3957;AA=A|||;VT=SNP
3	161267161	rs7621624	C	T	100	PASS	AC=1078;AF=0.215256;AN=5008;NS=2504;DP=17336;EAS_AF=0.1101;AMR_AF=0.2003;AFR_AF=0.1679;EUR_AF=0.3698;SAS_AF=0.2393;AA=C|||;VT=SNP
3	161267577	rs1546396	A	C	100	PASS	AC=1078;AF=0.215256;AN=5008;NS=2504;DP=18167;EAS_AF=0.1101;AMR_AF=0.2003;AFR_AF=0.1679;EUR_AF=0.3698;SAS_AF=0.2393;AA=A|||;VT=SNP
3	161267589	rs1546395	G	A	100	PASS	AC=2907;AF=0.580471;AN=5008;NS=2504;DP=18055;EAS_AF=0.3929;AMR_AF=0.4971;AFR_AF=0.705;EUR_AF=0.5219;SAS_AF=0.7249;AA=A|||;VT=SNP
3	161267613	rs79175439	T	C	100	PASS	AC=546;AF=0.109026;AN=5008;NS=2504;DP=18294;EAS_AF=0.1558;AMR_AF=0.1686;AFR_AF=0.0605;EUR_AF=0.0517;SAS_AF=0.1431;AA=T|||;VT=SNP
3	161267774	rs1546394	A	G	100	PASS	AC=1078;AF=0.215256;AN=5008;NS=2504;DP=12416;EAS_AF=0.1101;AMR_AF=0.2003;AFR_AF=0.1679;EUR_AF=0.3698;SAS_AF=0.2393;AA=A|||;VT=SNP
3	161268023	rs73166066	C	T	100	PASS	AC=656;AF=0.13099;AN=5008;NS=2504;DP=14762;EAS_AF=0.1121;AMR_AF=0.1009;AFR_AF=0.0598;EUR_AF=0.0994;SAS_AF=0.3006;AA=C|||;VT=SNP
3	161268098	rs59111786	C	A	100	PASS	AC=1059;AF=0.211462;AN=5008;NS=2504;DP=14806;EAS_AF=0.119;AMR_AF=0.1196;AFR_AF=0.3495;EUR_AF=0.0994;SAS_AF=0.3006;AA=C|||;VT=SNP
3	161268420	rs76037426	C	G	100	PASS	AC=574;AF=0.114617;AN=5008;NS=2504;DP=15342;EAS_AF=0.1607;AMR_AF=0.17;AFR_AF=0.0673;EUR_AF=0.0517;SAS_AF=0.1564;AA=C|||;VT=SNP
3	161268611	rs6781716	G	A	100	PASS	AC=1652;AF=0.329872;AN=5008;NS=2504;DP=17254;EAS_AF=0.2718;AMR_AF=0.3703;AFR_AF=0.2352;EUR_AF=0.4215;SAS_AF=0.3947;AA=A|||;VT=SNP
3	161268885	rs10513568	C	T	100	PASS	AC=547;AF=0.109225;AN=5008;NS=2504;DP=17069;EAS_AF=0.1558;AMR_AF=0.1686;AFR_AF=0.0613;EUR_AF=0.0517;SAS_AF=0.1431;AA=C|||;VT=SNP
3	161268974	rs10513567	C	T	100	PASS	AC=577;AF=0.115216;AN=5008;NS=2504;DP=17151;EAS_AF=0.1627;AMR_AF=0.17;AFR_AF=0.0673;EUR_AF=0.0527;SAS_AF=0.1564;AA=T|||;VT=SNP
3	161269329	rs12492702	T	G	100	PASS	AC=575;AF=0.114816;AN=5008;NS=2504;DP=19468;EAS_AF=0.1617;AMR_AF=0.17;AFR_AF=0.0673;EUR_AF=0.0517;SAS_AF=0.1564;AA=G|||;VT=SNP
3	161269518	rs6797876	T	C	100	PASS	AC=656;AF=0.13099;AN=5008;NS=2504;DP=20009;EAS_AF=0.1121;AMR_AF=0.1009;AFR_AF=0.0598;EUR_AF=0.0994;SAS_AF=0.3006;AA=T|||;VT=SNP
3	161269519	rs12489359	G	A	100	PASS	AC=576;AF=0.115016;AN=5008;NS=2504;DP=19924;EAS_AF=0.1617;AMR_AF=0.17;AFR_AF=0.0673;EUR_AF=0.0517;SAS_AF=0.1575;AA=A|||;VT=SNP
3	161269972	rs1506471	T	A	100	PASS	AC=3171;AF=0.633187;AN=5008;NS=2504;DP=17934;EAS_AF=0.3938;AMR_AF=0.5144;AFR_AF=0.8949;EUR_AF=0.5219;SAS_AF=0.7249;AA=A|||;VT=SNP
3	161271598	rs75456645	G	T	100	PASS	AC=548;AF=0.109425;AN=5008;NS=2504;DP=16808;EAS_AF=0.1567;AMR_AF=0.1686;AFR_AF=0.0613;EUR_AF=0.0517;SAS_AF=0.1431;AA=G|||;VT=SNP
3	161272085	rs16832710	C	T	100	PASS	AC=548;AF=0.109425;AN=5008;NS=2504;DP=16732;EAS_AF=0.1567;AMR_AF=0.1686;AFR_AF=0.0613;EUR_AF=0.0517;SAS_AF=0.1431;AA=C|||;VT=SNP
3	161272230	rs882747	T	C	100	PASS	AC=576;AF=0.115016;AN=5008;NS=2504;DP=17210;EAS_AF=0.1627;AMR_AF=0.17;AFR_AF=0.0673;EUR_AF=0.0517;SAS_AF=0.1564;AA=C|||;VT=SNP
3	161272774	rs9868834	T	C	100	PASS	AC=1654;AF=0.330272;AN=5008;NS=2504;DP=19046;EAS_AF=0.2728;AMR_AF=0.3703;AFR_AF=0.2352;EUR_AF=0.4215;SAS_AF=0.3957;AA=C|||;VT=SNP
3	161273021	rs75272002	G	A	100	PASS	AC=575;AF=0.114816;AN=5008;NS=2504;DP=18330;EAS_AF=0.1617;AMR_AF=0.17;AFR_AF=0.0673;EUR_AF=0.0517;SAS_AF=0.1564;AA=G|||;VT=SNP
3	161273069	rs16832715	A	G	100	PASS	AC=575;AF=0.114816;AN=5008;NS=2504;DP=16207;EAS_AF=0.1617;AMR_AF=0.17;AFR_AF=0.0673;EUR_AF=0.0517;SAS_AF=0.1564;AA=G|||;VT=SNP
3	161274019	rs6780945	C	T	100	PASS	AC=1056;AF=0.210863;AN=5008;NS=2504;DP=19807;EAS_AF=0.119;AMR_AF=0.1167;AFR_AF=0.3487;EUR_AF=0.0994;SAS_AF=0.3006;AA=C|||;VT=SNP
3	161274758	rs75636246	G	A	100	PASS	AC=547;AF=0.109225;AN=5008;NS=2504;DP=22949;EAS_AF=0.1567;AMR_AF=0.1686;AFR_AF=0.0605;EUR_AF=0.0517;SAS_AF=0.1431;AA=G|||;VT=SNP
3	161275764	rs16832734	A	G	100	PASS	AC=606;AF=0.121006;AN=5008;NS=2504;DP=19453;EAS_AF=0.1647;AMR_AF=0.1686;AFR_AF=0.0681;EUR_AF=0.0517;SAS_AF=0.1851;AA=G|||;VT=SNP
3	161275848	rs17421738	T	C	100	PASS	AC=653;AF=0.130391;AN=5008;NS=2504;DP=21530;EAS_AF=0.1121;AMR_AF=0.098;AFR_AF=0.059;EUR_AF=0.0994;SAS_AF=0.3006;AA=T|||;VT=SNP
3	161278284	rs4615094	C	G	100	PASS	AC=2914;AF=0.581869;AN=5008;NS=2504;DP=16087;EAS_AF=0.3958;AMR_AF=0.4971;AFR_AF=0.7057;EUR_AF=0.5229;SAS_AF=0.727;AA=G|||;VT=SNP
3	161280133	rs80245426	G	T	100	PASS	AC=564;AF=0.11262;AN=5008;NS=2504;DP=9783;EAS_AF=0.1696;AMR_AF=0.1686;AFR_AF=0.062;EUR_AF=0.0517;SAS_AF=0.1452;AA=G|||;VT=SNP
3	161281136	rs9867861	G	T	100	PASS	AC=816;AF=0.162939;AN=5008;NS=2504;DP=15416;EAS_AF=0.0992;AMR_AF=0.1787;AFR_AF=0.0212;EUR_AF=0.333;SAS_AF=0.2342;AA=G|||;VT=SNP
3	161282131	rs4856708	G	A	100	PASS	AC=815;AF=0.16274;AN=5008;NS=2504;DP=16281;EAS_AF=0.0992;AMR_AF=0.1787;AFR_AF=0.0212;EUR_AF=0.332;SAS_AF=0.2342;AA=G|||;VT=SNP
3	161282409	rs59873230	A	T	100	PASS	AC=565;AF=0.112819;AN=5008;NS=2504;DP=17058;EAS_AF=0.1696;AMR_AF=0.1686;AFR_AF=0.0628;EUR_AF=0.0517;SAS_AF=0.1452;AA=A|||;VT=SNP
3	161282893	rs75654555	A	G	100	PASS	AC=565;AF=0.112819;AN=5008;NS=2504;DP=14962;EAS_AF=0.1696;AMR_AF=0.1686;AFR_AF=0.0628;EUR_AF=0.0517;SAS_AF=0.1452;AA=A|||;VT=SNP
3	161283088	rs9822904	T	C	100	PASS	AC=2970;AF=0.593051;AN=5008;NS=2504;DP=16051;EAS_AF=0.3958;AMR_AF=0.5014;AFR_AF=0.7466;EUR_AF=0.5219;SAS_AF=0.727;AA=C|||;VT=SNP
3	161283406	rs2048040	T	C	100	PASS	AC=566;AF=0.113019;AN=5008;NS=2504;DP=17992;EAS_AF=0.1696;AMR_AF=0.1686;AFR_AF=0.0628;EUR_AF=0.0517;SAS_AF=0.1462;AA=T|||;VT=SNP
3	161284060	rs7641444	C	A	100	PASS	AC=2278;AF=0.454872;AN=5008;NS=2504;DP=17290;EAS_AF=0.2837;AMR_AF=0.4107;AFR_AF=0.6475;EUR_AF=0.4274;SAS_AF=0.4305;AA=A|||;VT=SNP
3	161284375	rs73166070	G	A	100	PASS	AC=816;AF=0.162939;AN=5008;NS=2504;DP=17027;EAS_AF=0.0992;AMR_AF=0.1787;AFR_AF=0.0212;EUR_AF=0.332;SAS_AF=0.2352;AA=G|||;VT=SNP
3	161284379	rs7641731	C	T	100	PASS	AC=2912;AF=0.58147;AN=5008;NS=2504;DP=16985;EAS_AF=0.3958;AMR_AF=0.4971;AFR_AF=0.705;EUR_AF=0.5219;SAS_AF=0.727;AA=T|||;VT=SNP
3	161284642	rs17421877	T	C	100	PASS	AC=634;AF=0.126597;AN=5008;NS=2504;DP=17532;EAS_AF=0.1121;AMR_AF=0.0865;AFR_AF=0.0575;EUR_AF=0.0944;SAS_AF=0.2965;AA=T|||;VT=SNP
3	161287334	rs17421926	T	C	100	PASS	AC=633;AF=0.126398;AN=5008;NS=2504;DP=20964;EAS_AF=0.1111;AMR_AF=0.0865;AFR_AF=0.0575;EUR_AF=0.0944;SAS_AF=0.2965;AA=T|||;VT=SNP
3	161287416	rs74511717	G	A	100	PASS	AC=647;AF=0.129193;AN=5008;NS=2504;DP=21021;EAS_AF=0.1776;AMR_AF=0.1816;AFR_AF=0.0741;EUR_AF=0.0567;SAS_AF=0.1912;AA=G|||;VT=SNP
3	161288322	rs9877005	C	T	100	PASS	AC=815;AF=0.16274;AN=5008;NS=2504;DP=16960;EAS_AF=0.0992;AMR_AF=0.1787;AFR_AF=0.0212;EUR_AF=0.332;SAS_AF=0.2342;AA=C|||;VT=SNP
3	161288455	rs73166073	A	G	100	PASS	AC=815;AF=0.16274;AN=5008;NS=2504;DP=17394;EAS_AF=0.0992;AMR_AF=0.1787;AFR_AF=0.0212;EUR_AF=0.332;SAS_AF=0.2342;AA=A|||;VT=SNP
3	161288583	rs62279585	G	C	100	PASS	AC=1510;AF=0.301518;AN=5008;NS=2504;DP=15129;EAS_AF=0.1062;AMR_AF=0.2262;AFR_AF=0.4841;EUR_AF=0.3698;SAS_AF=0.2393;AA=G|||;VT=SNP
3	161288869	rs77390716	A	C	100	PASS	AC=647;AF=0.129193;AN=5008;NS=2504;DP=15296;EAS_AF=0.1776;AMR_AF=0.1816;AFR_AF=0.0741;EUR_AF=0.0567;SAS_AF=0.1912;AA=A|||;VT=SNP
3	161289445	rs73166074	T	C	100	PASS	AC=398;AF=0.0794728;AN=5008;NS=2504;DP=17399;EAS_AF=0.0268;AMR_AF=0.0793;AFR_AF=0.003;EUR_AF=0.0586;SAS_AF=0.2587;AA=T|||;VT=SNP
3	161289930	rs12485788	G	A	100	PASS	AC=558;AF=0.111422;AN=5008;NS=2504;DP=15515;EAS_AF=0.1696;AMR_AF=0.1686;AFR_AF=0.0575;EUR_AF=0.0517;SAS_AF=0.1452;AA=A|||;VT=SNP
3	161289937	rs73166075	C	G	100	PASS	AC=398;AF=0.0794728;AN=5008;NS=2504;DP=15376;EAS_AF=0.0268;AMR_AF=0.0793;AFR_AF=0.003;EUR_AF=0.0586;SAS_AF=0.2587;AA=C|||;VT=SNP
3	161290017	rs1395294	A	C	100	PASS	AC=2911;AF=0.58127;AN=5008;NS=2504;DP=14678;EAS_AF=0.3948;AMR_AF=0.4971;AFR_AF=0.705;EUR_AF=0.5219;SAS_AF=0.727;AA=C|||;VT=SNP
3	161290167	rs6793693	A	G	100	PASS	AC=2279;AF=0.455072;AN=5008;NS=2504;DP=14359;EAS_AF=0.2837;AMR_AF=0.4107;AFR_AF=0.6483;EUR_AF=0.4274;SAS_AF=0.4305;AA=G|||;VT=SNP
3	161290616	rs79329952	T	C	100	PASS	AC=565;AF=0.112819;AN=5008;NS=2504;DP=15468;EAS_AF=0.1696;AMR_AF=0.1686;AFR_AF=0.062;EUR_AF=0.0517;SAS_AF=0.1462;AA=T|||;VT=SNP
3	161291784	rs4263306	A	G	100	PASS	AC=1485;AF=0.296526;AN=5008;NS=2504;DP=17831;EAS_AF=0.1062;AMR_AF=0.2233;AFR_AF=0.4675;EUR_AF=0.3698;SAS_AF=0.2382;AA=A|||;VT=SNP
3	161293487	rs9848624	T	C	100	PASS	AC=1488;AF=0.297125;AN=5008;NS=2504;DP=14254;EAS_AF=0.1062;AMR_AF=0.2233;AFR_AF=0.4682;EUR_AF=0.3708;SAS_AF=0.2393;AA=T|||;VT=SNP
3	161295472	rs78733483	A	G	100	PASS	AC=89;AF=0.0177716;AN=5008;NS=2504;DP=18462;EAS_AF=0.0159;AMR_AF=0.0029;AFR_AF=0.0015;EUR_AF=0.0348;SAS_AF=0.0348;AA=A|||;VT=SNP
3	161295831	rs9811902	G	A	100	PASS	AC=1487;AF=0.296925;AN=5008;NS=2504;DP=16844;EAS_AF=0.1062;AMR_AF=0.2248;AFR_AF=0.4667;EUR_AF=0.3708;SAS_AF=0.2393;AA=G|||;VT=SNP
3	161296291	rs62279587	T	C	100	PASS	AC=819;AF=0.163538;AN=5008;NS=2504;DP=17804;EAS_AF=0.0992;AMR_AF=0.183;AFR_AF=0.0212;EUR_AF=0.333;SAS_AF=0.2342;AA=T|||;VT=SNP
3	161296344	rs1567061	C	T	100	PASS	AC=2907;AF=0.580471;AN=5008;NS=2504;DP=17810;EAS_AF=0.3958;AMR_AF=0.4986;AFR_AF=0.702;EUR_AF=0.5219;SAS_AF=0.7249;AA=T|||;VT=SNP
3	161297330	rs79213294	G	A	100	PASS	AC=548;AF=0.109425;AN=5008;NS=2504;DP=17891;EAS_AF=0.1835;AMR_AF=0.1787;AFR_AF=0.0166;EUR_AF=0.0577;SAS_AF=0.1626;AA=G|||;VT=SNP
3	161299233	rs77656336	T	G	100	PASS	AC=568;AF=0.113419;AN=5008;NS=2504;DP=17145;EAS_AF=0.1726;AMR_AF=0.1715;AFR_AF=0.0605;EUR_AF=0.0527;SAS_AF=0.1452;AA=T|||;VT=SNP
3	161299998	rs7642359	T	C	100	PASS	AC=3004;AF=0.59984;AN=5008;NS=2504;DP=16095;EAS_AF=0.3929;AMR_AF=0.5303;AFR_AF=0.7322;EUR_AF=0.5477;SAS_AF=0.7372;AA=C|||;VT=SNP
3	161302301	rs62279590	T	G	100	PASS	AC=599;AF=0.119609;AN=5008;NS=2504;DP=18040;EAS_AF=0.0278;AMR_AF=0.0951;AFR_AF=0.1157;EUR_AF=0.0954;SAS_AF=0.2618;AA=T|||;VT=SNP
3	161303614	rs7632851	A	C	100	PASS	AC=1308;AF=0.261182;AN=5008;NS=2504;DP=16943;EAS_AF=0.1012;AMR_AF=0.2104;AFR_AF=0.3434;EUR_AF=0.3698;SAS_AF=0.2393;AA=A|||;VT=SNP
3	161305080	rs75151714	C	T	100	PASS	AC=613;AF=0.122404;AN=5008;NS=2504;DP=14472;EAS_AF=0.1736;AMR_AF=0.1787;AFR_AF=0.09;EUR_AF=0.0527;SAS_AF=0.1452;AA=C|||;VT=SNP
3	161305802	rs869772	A	G	100	PASS	AC=1307;AF=0.260982;AN=5008;NS=2504;DP=18053;EAS_AF=0.1002;AMR_AF=0.2104;AFR_AF=0.3434;EUR_AF=0.3698;SAS_AF=0.2393;AA=A|||;VT=SNP
3	161307316	rs7620901	C	T	100	PASS	AC=2136;AF=0.426518;AN=5008;NS=2504;DP=16946;EAS_AF=0.2817;AMR_AF=0.4078;AFR_AF=0.5439;EUR_AF=0.4284;SAS_AF=0.4284;AA=T|||;VT=SNP
3	161307363	rs12493665	A	C	100	PASS	AC=604;AF=0.120607;AN=5008;NS=2504;DP=17697;EAS_AF=0.1736;AMR_AF=0.1772;AFR_AF=0.0832;EUR_AF=0.0527;SAS_AF=0.1462;AA=A|||;VT=SNP
3	161309015	rs116467938	A	G	100	PASS	AC=569;AF=0.113618;AN=5008;NS=2504;DP=19336;EAS_AF=0.1736;AMR_AF=0.1715;AFR_AF=0.0605;EUR_AF=0.0527;SAS_AF=0.1452;AA=A|||;VT=SNP
3	161309126	rs112082163	C	T	100	PASS	AC=613;AF=0.122404;AN=5008;NS=2504;DP=18185;EAS_AF=0.1736;AMR_AF=0.1787;AFR_AF=0.09;EUR_AF=0.0527;SAS_AF=0.1452;AA=C|||;VT=SNP
3	161309340	rs116150156	A	C	100	PASS	AC=179;AF=0.0357428;AN=5008;NS=2504;DP=20382;EAS_AF=0.0685;AMR_AF=0.0274;AFR_AF=0.0363;EUR_AF=0.0268;SAS_AF=0.0164;AA=A|||;VT=SNP
3	161310147	rs9836151	G	A	100	PASS	AC=2319;AF=0.463059;AN=5008;NS=2504;DP=15636;EAS_AF=0.2827;AMR_AF=0.4193;AFR_AF=0.6755;EUR_AF=0.4284;SAS_AF=0.4284;AA=A|||;VT=SNP
3	161310836	rs6793927	A	G	100	PASS	AC=1307;AF=0.260982;AN=5008;NS=2504;DP=17033;EAS_AF=0.1002;AMR_AF=0.2104;AFR_AF=0.3434;EUR_AF=0.3698;SAS_AF=0.2393;AA=A|||;VT=SNP
3	161312464	rs17487799	T	G	100	PASS	AC=1045;AF=0.208666;AN=5008;NS=2504;DP=19328;EAS_AF=0.1012;AMR_AF=0.2061;AFR_AF=0.1339;EUR_AF=0.3787;SAS_AF=0.2474;AA=T|||;VT=SNP
3	161314661	rs57233433	C	G	100	PASS	AC=611;AF=0.122005;AN=5008;NS=2504;DP=16834;EAS_AF=0.1736;AMR_AF=0.1787;AFR_AF=0.09;EUR_AF=0.0527;SAS_AF=0.1431;AA=C|||;VT=SNP
3	161314754	rs6783402	G	A	100	PASS	AC=1799;AF=0.359225;AN=5008;NS=2504;DP=17519;EAS_AF=0.6062;AMR_AF=0.4712;AFR_AF=0.0976;EUR_AF=0.4692;SAS_AF=0.2658;AA=G|||;VT=SNP
3	161314828	rs79761163	A	G	100	PASS	AC=91;AF=0.0181709;AN=5008;NS=2504;DP=17222;EAS_AF=0.0159;AMR_AF=0.0043;AFR_AF=0.0015;EUR_AF=0.0348;SAS_AF=0.0358;AA=A|||;VT=SNP
3	161320680	rs76423062	C	T	100	PASS	AC=539;AF=0.107628;AN=5008;NS=2504;DP=18821;EAS_AF=0.1746;AMR_AF=0.1715;AFR_AF=0.0605;EUR_AF=0.0527;SAS_AF=0.1135;AA=C|||;VT=SNP
3	161321464	rs59085343	C	T	100	PASS	AC=2065;AF=0.41234;AN=5008;NS=2504;DP=6404;EAS_AF=0.6052;AMR_AF=0.4841;AFR_AF=0.2708;EUR_AF=0.4692;SAS_AF=0.2955;AA=C|||;VT=SNP
3	161321682	rs112653317	T	C	100	PASS	AC=572;AF=0.114217;AN=5008;NS=2504;DP=13707;EAS_AF=0.1746;AMR_AF=0.1772;AFR_AF=0.0832;EUR_AF=0.0517;SAS_AF=0.1135;AA=T|||;VT=SNP
3	161324782	rs9883579	G	A	100	PASS	AC=839;AF=0.167532;AN=5008;NS=2504;DP=16985;EAS_AF=0.1012;AMR_AF=0.1873;AFR_AF=0.0212;EUR_AF=0.341;SAS_AF=0.2413;AA=G|||;VT=SNP
3	161325255	rs2658525	T	C	100	PASS	AC=2065;AF=0.41234;AN=5008;NS=2504;DP=17945;EAS_AF=0.6052;AMR_AF=0.4841;AFR_AF=0.2708;EUR_AF=0.4692;SAS_AF=0.2955;AA=T|||;VT=SNP
3	161325728	rs9880279	T	C	100	PASS	AC=839;AF=0.167532;AN=5008;NS=2504;DP=13483;EAS_AF=0.1012;AMR_AF=0.1873;AFR_AF=0.0204;EUR_AF=0.341;SAS_AF=0.2423;AA=T|||;VT=SNP
3	161327035	rs1399905	A	T	100	PASS	AC=2064;AF=0.412141;AN=5008;NS=2504;DP=16360;EAS_AF=0.6052;AMR_AF=0.4841;AFR_AF=0.2708;EUR_AF=0.4682;SAS_AF=0.2955;AA=A|||;VT=SNP
3	161328281	rs2674222	G	A	100	PASS	AC=1828;AF=0.365016;AN=5008;NS=2504;DP=13499;EAS_AF=0.6052;AMR_AF=0.4712;AFR_AF=0.0983;EUR_AF=0.4692;SAS_AF=0.2955;AA=G|||;VT=SNP
3	161329864	rs79502999	G	A	100	PASS	AC=544;AF=0.108626;AN=5008;NS=2504;DP=20254;EAS_AF=0.1746;AMR_AF=0.1715;AFR_AF=0.0651;EUR_AF=0.0517;SAS_AF=0.1135;AA=G|||;VT=SNP
3	161330387	rs78907724	G	A	100	PASS	AC=90;AF=0.0179712;AN=5008;NS=2504;DP=18561;EAS_AF=0.0159;AMR_AF=0.0029;AFR_AF=0.0015;EUR_AF=0.0348;SAS_AF=0.0358;AA=G|||;VT=SNP
3	161331005	rs1913798	G	A	100	PASS	AC=843;AF=0.168331;AN=5008;NS=2504;DP=20161;EAS_AF=0.1012;AMR_AF=0.1902;AFR_AF=0.0219;EUR_AF=0.341;SAS_AF=0.2423;AA=G|||;VT=SNP
3	161331716	rs78764991	T	A	100	PASS	AC=572;AF=0.114217;AN=5008;NS=2504;DP=19996;EAS_AF=0.1746;AMR_AF=0.1772;AFR_AF=0.0832;EUR_AF=0.0517;SAS_AF=0.1135;AA=T|||;VT=SNP
3	161331937	rs12487407	G	C	100	PASS	AC=572;AF=0.114217;AN=5008;NS=2504;DP=18125;EAS_AF=0.1746;AMR_AF=0.1772;AFR_AF=0.0832;EUR_AF=0.0517;SAS_AF=0.1135;AA=G|||;VT=SNP
3	161332103	rs73166088	T	C	100	PASS	AC=838;AF=0.167332;AN=5008;NS=2504;DP=18911;EAS_AF=0.1012;AMR_AF=0.1873;AFR_AF=0.0204;EUR_AF=0.34;SAS_AF=0.2423;AA=T|||;VT=SNP
3	161332327	rs57527349	T	C	100	PASS	AC=538;AF=0.107428;AN=5008;NS=2504;DP=17730;EAS_AF=0.1746;AMR_AF=0.1715;AFR_AF=0.0605;EUR_AF=0.0517;SAS_AF=0.1135;AA=T|||;VT=SNP
3	161334185	rs73166089	A	T	100	PASS	AC=838;AF=0.167332;AN=5008;NS=2504;DP=14923;EAS_AF=0.1012;AMR_AF=0.1873;AFR_AF=0.0204;EUR_AF=0.34;SAS_AF=0.2423;AA=A|||;VT=SNP
3	161334916	rs78076835	T	A	100	PASS	AC=90;AF=0.0179712;AN=5008;NS=2504;DP=19134;EAS_AF=0.0159;AMR_AF=0.0029;AFR_AF=0.0015;EUR_AF=0.0348;SAS_AF=0.0358;AA=T|||;VT=SNP
3	161336062	rs61002246	C	T	100	PASS	AC=223;AF=0.0445288;AN=5008;NS=2504;DP=21225;EAS_AF=0.0843;AMR_AF=0.0072;AFR_AF=0.0424;EUR_AF=0.0358;SAS_AF=0.0419;AA=C|||;VT=SNP
3	161336354	rs16832858	G	A	100	PASS	AC=538;AF=0.107428;AN=5008;NS=2504;DP=20470;EAS_AF=0.1746;AMR_AF=0.1715;AFR_AF=0.0605;EUR_AF=0.0517;SAS_AF=0.1135;AA=G|||;VT=SNP
3	161336370	rs28514487	A	T	100	PASS	AC=1246;AF=0.248802;AN=5008;NS=2504;DP=20776;EAS_AF=0.1012;AMR_AF=0.2032;AFR_AF=0.3207;EUR_AF=0.34;SAS_AF=0.2423;AA=A|||;VT=SNP
3	161336458	rs28576562	T	C	100	PASS	AC=960;AF=0.191693;AN=5008;NS=2504;DP=21422;EAS_AF=0.1012;AMR_AF=0.1902;AFR_AF=0.1112;EUR_AF=0.34;SAS_AF=0.2423;AA=T|||;VT=SNP
3	161336524	rs75533497	G	A	100	PASS	AC=90;AF=0.0179712;AN=5008;NS=2504;DP=20407;EAS_AF=0.0159;AMR_AF=0.0029;AFR_AF=0.0015;EUR_AF=0.0348;SAS_AF=0.0358;AA=G|||;VT=SNP
3	161336847	rs74520895	T	G	100	PASS	AC=574;AF=0.114617;AN=5008;NS=2504;DP=19885;EAS_AF=0.1746;AMR_AF=0.1772;AFR_AF=0.0847;EUR_AF=0.0517;SAS_AF=0.1135;AA=t|||;VT=SNP
3	161339031	rs6441391	T	G	100	PASS	AC=2305;AF=0.460264;AN=5008;NS=2504;DP=16760;EAS_AF=0.2847;AMR_AF=0.4265;AFR_AF=0.671;EUR_AF=0.4364;SAS_AF=0.4049;AA=G|||;VT=SNP
3	161339062	rs6441392	C	T	100	PASS	AC=2945;AF=0.588059;AN=5008;NS=2504;DP=16389;EAS_AF=0.3948;AMR_AF=0.5144;AFR_AF=0.7322;EUR_AF=0.5298;SAS_AF=0.7045;AA=T|||;VT=SNP
3	161339624	rs9851158	T	A	100	PASS	AC=1247;AF=0.249002;AN=5008;NS=2504;DP=14244;EAS_AF=0.1012;AMR_AF=0.2032;AFR_AF=0.3215;EUR_AF=0.34;SAS_AF=0.2423;AA=T|||;VT=SNP
3	161339936	rs2048801	C	A	100	PASS	AC=2319;AF=0.463059;AN=5008;NS=2504;DP=16500;EAS_AF=0.2857;AMR_AF=0.428;AFR_AF=0.68;EUR_AF=0.4364;SAS_AF=0.4049;AA=A|||;VT=SNP
3	161340855	rs9840911	G	A	100	PASS	AC=962;AF=0.192093;AN=5008;NS=2504;DP=18664;EAS_AF=0.1012;AMR_AF=0.1902;AFR_AF=0.1127;EUR_AF=0.34;SAS_AF=0.2423;AA=G|||;VT=SNP
3	161341587	rs62279619	C	T	100	PASS	AC=961;AF=0.191893;AN=5008;NS=2504;DP=14705;EAS_AF=0.1012;AMR_AF=0.1902;AFR_AF=0.112;EUR_AF=0.34;SAS_AF=0.2423;AA=C|||;VT=SNP
3	161342964	rs1588907	G	A	100	PASS	AC=2317;AF=0.46266;AN=5008;NS=2504;DP=18014;EAS_AF=0.2847;AMR_AF=0.428;AFR_AF=0.6793;EUR_AF=0.4364;SAS_AF=0.4049;AA=A|||;VT=SNP
3	161343916	rs9290087	C	G	100	PASS	AC=2113;AF=0.421925;AN=5008;NS=2504;DP=17280;EAS_AF=0.2837;AMR_AF=0.415;AFR_AF=0.5325;EUR_AF=0.4364;SAS_AF=0.4049;AA=G|||;VT=SNP
3	161344630	rs9858075	G	A	100	PASS	AC=839;AF=0.167532;AN=5008;NS=2504;DP=12561;EAS_AF=0.1012;AMR_AF=0.1873;AFR_AF=0.0212;EUR_AF=0.34;SAS_AF=0.2423;AA=G|||;VT=SNP
3	161345422	rs73166097	A	G	100	PASS	AC=964;AF=0.192492;AN=5008;NS=2504;DP=17922;EAS_AF=0.1012;AMR_AF=0.1902;AFR_AF=0.1142;EUR_AF=0.34;SAS_AF=0.2423;AA=A|||;VT=SNP
3	161345434	rs78752646	G	A	100	PASS	AC=90;AF=0.0179712;AN=5008;NS=2504;DP=17842;EAS_AF=0.0159;AMR_AF=0.0029;AFR_AF=0.0015;EUR_AF=0.0348;SAS_AF=0.0358;AA=G|||;VT=SNP
3	161345467	rs10936235	C	T	100	PASS	AC=566;AF=0.113019;AN=5008;NS=2504;DP=17258;EAS_AF=0.1746;AMR_AF=0.1787;AFR_AF=0.0772;EUR_AF=0.0517;SAS_AF=0.1145;AA=C|||;VT=SNP
3	161345559	rs2138320	G	T	100	PASS	AC=2940;AF=0.587061;AN=5008;NS=2504;DP=16818;EAS_AF=0.3948;AMR_AF=0.5173;AFR_AF=0.7262;EUR_AF=0.5298;SAS_AF=0.7055;AA=T|||;VT=SNP
3	161346250	rs13319650	G	A	100	PASS	AC=1254;AF=0.250399;AN=5008;NS=2504;DP=19091;EAS_AF=0.1012;AMR_AF=0.2032;AFR_AF=0.3268;EUR_AF=0.34;SAS_AF=0.2423;AA=G|||;VT=SNP
3	161346817	rs7646822	T	G	100	PASS	AC=1824;AF=0.364217;AN=5008;NS=2504;DP=20047;EAS_AF=0.2788;AMR_AF=0.3818;AFR_AF=0.4047;EUR_AF=0.3917;SAS_AF=0.3569;AA=G|||;VT=SNP
3	161347871	rs1399904	G	A	100	PASS	AC=2125;AF=0.424321;AN=5008;NS=2504;DP=19430;EAS_AF=0.2867;AMR_AF=0.4164;AFR_AF=0.5363;EUR_AF=0.4364;SAS_AF=0.408;AA=G|||;VT=SNP
3	161348408	rs79337900	T	G	100	PASS	AC=569;AF=0.113618;AN=5008;NS=2504;DP=19295;EAS_AF=0.1776;AMR_AF=0.1787;AFR_AF=0.0772;EUR_AF=0.0517;SAS_AF=0.1145;AA=T|||;VT=SNP
3	161348551	rs9813121	A	G	100	PASS	AC=2126;AF=0.424521;AN=5008;NS=2504;DP=19252;EAS_AF=0.2867;AMR_AF=0.4164;AFR_AF=0.5363;EUR_AF=0.4374;SAS_AF=0.408;AA=A|||;VT=SNP
3	161348584	rs9851175	G	A	100	PASS	AC=1828;AF=0.365016;AN=5008;NS=2504;DP=18597;EAS_AF=0.2788;AMR_AF=0.3818;AFR_AF=0.4054;EUR_AF=0.3917;SAS_AF=0.3599;AA=G|||;VT=SNP
3	161348916	rs16847278	A	G	100	PASS	AC=569;AF=0.113618;AN=5008;NS=2504;DP=19826;EAS_AF=0.1776;AMR_AF=0.1787;AFR_AF=0.0772;EUR_AF=0.0517;SAS_AF=0.1145;AA=A|||;VT=SNP
3	161349154	rs16832928	G	A	100	PASS	AC=2125;AF=0.424321;AN=5008;NS=2504;DP=18746;EAS_AF=0.2867;AMR_AF=0.4164;AFR_AF=0.5363;EUR_AF=0.4364;SAS_AF=0.408;AA=G|||;VT=SNP
3	161349373	rs1399910	A	C	100	PASS	AC=2127;AF=0.42472;AN=5008;NS=2504;DP=18083;EAS_AF=0.2877;AMR_AF=0.4164;AFR_AF=0.5371;EUR_AF=0.4364;SAS_AF=0.408;AA=A|||;VT=SNP
3	161349630	rs1878064	T	C	100	PASS	AC=2127;AF=0.42472;AN=5008;NS=2504;DP=19494;EAS_AF=0.2867;AMR_AF=0.4164;AFR_AF=0.5363;EUR_AF=0.4374;SAS_AF=0.409;AA=T|||;VT=SNP
3	161349732	rs1399909	C	T	100	PASS	AC=2125;AF=0.424321;AN=5008;NS=2504;DP=19426;EAS_AF=0.2867;AMR_AF=0.4164;AFR_AF=0.5363;EUR_AF=0.4364;SAS_AF=0.408;AA=T|||;VT=SNP
3	161349785	rs1399908	C	A	100	PASS	AC=2125;AF=0.424321;AN=5008;NS=2504;DP=19950;EAS_AF=0.2867;AMR_AF=0.4164;AFR_AF=0.5363;EUR_AF=0.4364;SAS_AF=0.408;AA=A|||;VT=SNP
3	161351226	rs1399906	C	T	100	PASS	AC=2125;AF=0.424321;AN=5008;NS=2504;DP=11427;EAS_AF=0.2867;AMR_AF=0.415;AFR_AF=0.5371;EUR_AF=0.4364;SAS_AF=0.408;AA=T|||;VT=SNP
3	161351702	rs9290088	T	A	100	PASS	AC=2167;AF=0.432708;AN=5008;NS=2504;DP=16435;EAS_AF=0.2927;AMR_AF=0.4164;AFR_AF=0.5371;EUR_AF=0.4384;SAS_AF=0.4417;AA=A|||;VT=SNP
3	161352205	rs9871565	C	T	100	PASS	AC=2168;AF=0.432907;AN=5008;NS=2504;DP=15877;EAS_AF=0.2857;AMR_AF=0.4265;AFR_AF=0.5378;EUR_AF=0.4394;SAS_AF=0.4407;AA=C|||;VT=SNP
3	161352516	rs73168003	G	T	100	PASS	AC=361;AF=0.0720847;AN=5008;NS=2504;DP=17412;EAS_AF=0.0258;AMR_AF=0.0807;AFR_AF=0.003;EUR_AF=0.0577;SAS_AF=0.2219;AA=G|||;VT=SNP
3	161352739	rs9872386	C	T	100	PASS	AC=2206;AF=0.440495;AN=5008;NS=2504;DP=18910;EAS_AF=0.2857;AMR_AF=0.4294;AFR_AF=0.5658;EUR_AF=0.4374;SAS_AF=0.4417;AA=c|||;VT=SNP
3	161352859	rs9876608	G	A	100	PASS	AC=2207;AF=0.440695;AN=5008;NS=2504;DP=19604;EAS_AF=0.2857;AMR_AF=0.4294;AFR_AF=0.5658;EUR_AF=0.4384;SAS_AF=0.4417;AA=A|||;VT=SNP
3	161352907	rs9876363	C	G	100	PASS	AC=2206;AF=0.440495;AN=5008;NS=2504;DP=19886;EAS_AF=0.2857;AMR_AF=0.4294;AFR_AF=0.5658;EUR_AF=0.4374;SAS_AF=0.4417;AA=C|||;VT=SNP
3	161353644	rs9877938	G	A	100	PASS	AC=2206;AF=0.440495;AN=5008;NS=2504;DP=17466;EAS_AF=0.2857;AMR_AF=0.4294;AFR_AF=0.5658;EUR_AF=0.4374;SAS_AF=0.4417;AA=G|||;VT=SNP
3	161353919	rs9881986	G	A	100	PASS	AC=974;AF=0.194489;AN=5008;NS=2504;DP=19132;EAS_AF=0.1012;AMR_AF=0.1988;AFR_AF=0.115;EUR_AF=0.34;SAS_AF=0.2454;AA=G|||;VT=SNP
3	161355163	rs9879265	T	C	100	PASS	AC=1902;AF=0.379792;AN=5008;NS=2504;DP=15135;EAS_AF=0.2778;AMR_AF=0.3934;AFR_AF=0.4312;EUR_AF=0.3926;SAS_AF=0.3926;AA=T|||;VT=SNP
3	161355207	rs1515741	A	C	100	PASS	AC=2363;AF=0.471845;AN=5008;NS=2504;DP=15902;EAS_AF=0.2877;AMR_AF=0.438;AFR_AF=0.6785;EUR_AF=0.4374;SAS_AF=0.4417;AA=C|||;VT=SNP
3	161356991	rs1849999	G	A	100	PASS	AC=1902;AF=0.379792;AN=5008;NS=2504;DP=16400;EAS_AF=0.2778;AMR_AF=0.3934;AFR_AF=0.4312;EUR_AF=0.3926;SAS_AF=0.3926;AA=G|||;VT=SNP
3	161357044	rs1850000	C	T	100	PASS	AC=2362;AF=0.471645;AN=5008;NS=2504;DP=13564;EAS_AF=0.2867;AMR_AF=0.438;AFR_AF=0.6785;EUR_AF=0.4374;SAS_AF=0.4417;AA=T|||;VT=SNP
3	161357981	rs9837035	A	G	100	PASS	AC=1306;AF=0.260783;AN=5008;NS=2504;DP=16298;EAS_AF=0.1012;AMR_AF=0.2133;AFR_AF=0.3585;EUR_AF=0.34;SAS_AF=0.2454;AA=A|||;VT=SNP
3	161358031	rs35055079	G	T	100	PASS	AC=880;AF=0.175719;AN=5008;NS=2504;DP=16539;EAS_AF=0.1806;AMR_AF=0.2147;AFR_AF=0.2057;EUR_AF=0.0974;SAS_AF=0.183;AA=G|||;VT=SNP
3	161359044	rs12639130	G	A	100	PASS	AC=230;AF=0.0459265;AN=5008;NS=2504;DP=19782;EAS_AF=0.0823;AMR_AF=0.0086;AFR_AF=0.0469;EUR_AF=0.0358;SAS_AF=0.044;AA=G|||;VT=SNP
3	161359375	rs1399916	C	T	100	PASS	AC=2363;AF=0.471845;AN=5008;NS=2504;DP=19485;EAS_AF=0.2877;AMR_AF=0.438;AFR_AF=0.6785;EUR_AF=0.4374;SAS_AF=0.4417;AA=T|||;VT=SNP
3	161360195	rs1976725	A	T	100	PASS	AC=1920;AF=0.383387;AN=5008;NS=2504;DP=12468;EAS_AF=0.3016;AMR_AF=0.4337;AFR_AF=0.3442;EUR_AF=0.4583;SAS_AF=0.408;AA=A|||;VT=SNP
3	161360807	rs1515743	T	C	100	PASS	AC=2362;AF=0.471645;AN=5008;NS=2504;DP=19374;EAS_AF=0.2877;AMR_AF=0.438;AFR_AF=0.6778;EUR_AF=0.4374;SAS_AF=0.4417;AA=C|||;VT=SNP
3	161360889	rs9815734	G	C	100	PASS	AC=1306;AF=0.260783;AN=5008;NS=2504;DP=19761;EAS_AF=0.1012;AMR_AF=0.2133;AFR_AF=0.3585;EUR_AF=0.34;SAS_AF=0.2454;AA=G|||;VT=SNP
3	161362119	rs4269094	T	C	100	PASS	AC=1307;AF=0.260982;AN=5008;NS=2504;DP=12867;EAS_AF=0.1012;AMR_AF=0.2147;AFR_AF=0.3585;EUR_AF=0.34;SAS_AF=0.2454;AA=T|||;VT=SNP
3	161362670	rs4856709	A	G	100	PASS	AC=2362;AF=0.471645;AN=5008;NS=2504;DP=11077;EAS_AF=0.2877;AMR_AF=0.438;AFR_AF=0.6778;EUR_AF=0.4374;SAS_AF=0.4417;AA=G|||;VT=SNP
3	161363763	rs6441393	C	G	100	PASS	AC=2186;AF=0.436502;AN=5008;NS=2504;DP=14976;EAS_AF=0.2817;AMR_AF=0.428;AFR_AF=0.5643;EUR_AF=0.4374;SAS_AF=0.4284;AA=C|||;VT=SNP
3	161364249	rs2138319	C	T	100	PASS	AC=732;AF=0.146166;AN=5008;NS=2504;DP=17918;EAS_AF=0.1776;AMR_AF=0.1859;AFR_AF=0.171;EUR_AF=0.0537;SAS_AF=0.1472;AA=C|||;VT=SNP
3	161364319	rs1568020	A	T	100	PASS	AC=2186;AF=0.436502;AN=5008;NS=2504;DP=16593;EAS_AF=0.2817;AMR_AF=0.428;AFR_AF=0.5643;EUR_AF=0.4374;SAS_AF=0.4284;AA=A|||;VT=SNP
3	161364409	rs76179593	C	T	100	PASS	AC=230;AF=0.0459265;AN=5008;NS=2504;DP=19074;EAS_AF=0.0813;AMR_AF=0.0101;AFR_AF=0.0469;EUR_AF=0.0358;SAS_AF=0.044;AA=T|||;VT=SNP
3	161365088	rs12629040	G	A	100	PASS	AC=597;AF=0.119209;AN=5008;NS=2504;DP=16334;EAS_AF=0.1776;AMR_AF=0.1801;AFR_AF=0.0726;EUR_AF=0.0527;SAS_AF=0.1472;AA=G|||;VT=SNP
3	161365795	rs59226458	A	G	100	PASS	AC=732;AF=0.146166;AN=5008;NS=2504;DP=19214;EAS_AF=0.1776;AMR_AF=0.1859;AFR_AF=0.171;EUR_AF=0.0537;SAS_AF=0.1472;AA=A|||;VT=SNP
3	161366240	rs7629214	T	C	100	PASS	AC=2344;AF=0.468051;AN=5008;NS=2504;DP=18884;EAS_AF=0.2827;AMR_AF=0.438;AFR_AF=0.6778;EUR_AF=0.4374;SAS_AF=0.4284;AA=C|||;VT=SNP
3	161366414	rs74943589	T	A	100	PASS	AC=597;AF=0.119209;AN=5008;NS=2504;DP=17635;EAS_AF=0.1776;AMR_AF=0.1801;AFR_AF=0.0726;EUR_AF=0.0527;SAS_AF=0.1472;AA=T|||;VT=SNP
3	161366459	rs4266208	C	G	100	PASS	AC=3268;AF=0.652556;AN=5008;NS=2504;DP=18009;EAS_AF=0.3958;AMR_AF=0.5476;AFR_AF=0.9516;EUR_AF=0.5328;SAS_AF=0.7106;AA=G|||;VT=SNP
3	161366641	rs4305435	T	G	100	PASS	AC=2363;AF=0.471845;AN=5008;NS=2504;DP=19461;EAS_AF=0.2877;AMR_AF=0.438;AFR_AF=0.6785;EUR_AF=0.4374;SAS_AF=0.4417;AA=G|||;VT=SNP
3	161367689	rs2203490	C	T	100	PASS	AC=2348;AF=0.46885;AN=5008;NS=2504;DP=17072;EAS_AF=0.2808;AMR_AF=0.4553;AFR_AF=0.6755;EUR_AF=0.4344;SAS_AF=0.4284;AA=T|||;VT=SNP
3	161368065	rs9824937	C	A	100	PASS	AC=1271;AF=0.253794;AN=5008;NS=2504;DP=17849;EAS_AF=0.1002;AMR_AF=0.2118;AFR_AF=0.3359;EUR_AF=0.337;SAS_AF=0.2454;AA=C|||;VT=SNP
3	161368427	rs2063835	T	G	100	PASS	AC=1496;AF=0.298722;AN=5008;NS=2504;DP=16730;EAS_AF=0.1042;AMR_AF=0.2291;AFR_AF=0.4644;EUR_AF=0.3429;SAS_AF=0.2791;AA=T|||;VT=SNP
3	161369401	rs12631996	C	A	100	PASS	AC=592;AF=0.118211;AN=5008;NS=2504;DP=16493;EAS_AF=0.1766;AMR_AF=0.1945;AFR_AF=0.0643;EUR_AF=0.0517;SAS_AF=0.1452;AA=C|||;VT=SNP
3	161369755	rs1515723	C	G	100	PASS	AC=2976;AF=0.594249;AN=5008;NS=2504;DP=16343;EAS_AF=0.3948;AMR_AF=0.5476;AFR_AF=0.7375;EUR_AF=0.5278;SAS_AF=0.7076;AA=G|||;VT=SNP
3	161369987	rs1515724	T	C	100	PASS	AC=2381;AF=0.475439;AN=5008;NS=2504;DP=17295;EAS_AF=0.2867;AMR_AF=0.4568;AFR_AF=0.6846;EUR_AF=0.4344;SAS_AF=0.4427;AA=C|||;VT=SNP
3	161370485	rs4856710	C	G	100	PASS	AC=1370;AF=0.273562;AN=5008;NS=2504;DP=17427;EAS_AF=0.1091;AMR_AF=0.2233;AFR_AF=0.3578;EUR_AF=0.3429;SAS_AF=0.2935;AA=G|||;VT=SNP
3	161370568	rs12632832	G	A	100	PASS	AC=872;AF=0.174121;AN=5008;NS=2504;DP=16681;EAS_AF=0.1766;AMR_AF=0.2277;AFR_AF=0.2247;EUR_AF=0.0915;SAS_AF=0.1503;AA=G|||;VT=SNP
3	161370649	rs4856711	A	G	100	PASS	AC=1369;AF=0.273363;AN=5008;NS=2504;DP=15863;EAS_AF=0.1091;AMR_AF=0.2233;AFR_AF=0.3578;EUR_AF=0.3429;SAS_AF=0.2924;AA=A|||;VT=SNP
3	161371789	rs1913796	C	A	100	PASS	AC=1273;AF=0.254193;AN=5008;NS=2504;DP=18895;EAS_AF=0.1002;AMR_AF=0.2118;AFR_AF=0.3374;EUR_AF=0.337;SAS_AF=0.2454;AA=C|||;VT=SNP
3	161372314	rs59475619	T	C	100	PASS	AC=786;AF=0.156949;AN=5008;NS=2504;DP=19132;EAS_AF=0.1766;AMR_AF=0.2089;AFR_AF=0.2027;EUR_AF=0.0527;SAS_AF=0.1452;AA=T|||;VT=SNP
3	161372963	rs112298626	C	T	100	PASS	AC=874;AF=0.174521;AN=5008;NS=2504;DP=16098;EAS_AF=0.1766;AMR_AF=0.2262;AFR_AF=0.2269;EUR_AF=0.0915;SAS_AF=0.1503;AA=C|||;VT=SNP
3	161373789	rs7625741	G	T	100	PASS	AC=1365;AF=0.272564;AN=5008;NS=2504;DP=19295;EAS_AF=0.1091;AMR_AF=0.2233;AFR_AF=0.3548;EUR_AF=0.3429;SAS_AF=0.2924;AA=g|||;VT=SNP
3	161374146	rs9876892	T	C	100	PASS	AC=845;AF=0.16873;AN=5008;NS=2504;DP=19437;EAS_AF=0.1002;AMR_AF=0.1945;AFR_AF=0.0227;EUR_AF=0.337;SAS_AF=0.2454;AA=T|||;VT=SNP
3	161374624	rs4856645	T	G	100	PASS	AC=1366;AF=0.272764;AN=5008;NS=2504;DP=19581;EAS_AF=0.1091;AMR_AF=0.2233;AFR_AF=0.3548;EUR_AF=0.3439;SAS_AF=0.2924;AA=T|||;VT=SNP
3	161374642	rs4856712	G	T	100	PASS	AC=2380;AF=0.47524;AN=5008;NS=2504;DP=19547;EAS_AF=0.2867;AMR_AF=0.4553;AFR_AF=0.6838;EUR_AF=0.4354;SAS_AF=0.4427;AA=T|||;VT=SNP
3	161375350	rs1399915	C	T	100	PASS	AC=2379;AF=0.47504;AN=5008;NS=2504;DP=16042;EAS_AF=0.2867;AMR_AF=0.4553;AFR_AF=0.6838;EUR_AF=0.4344;SAS_AF=0.4427;AA=T|||;VT=SNP
3	161375580	rs1399913	T	C	100	PASS	AC=2426;AF=0.484425;AN=5008;NS=2504;DP=17962;EAS_AF=0.2867;AMR_AF=0.4683;AFR_AF=0.6831;EUR_AF=0.4672;SAS_AF=0.4489;AA=C|||;VT=SNP
3	161375889	rs7432487	T	C	100	PASS	AC=3021;AF=0.603235;AN=5008;NS=2504;DP=19793;EAS_AF=0.3968;AMR_AF=0.5576;AFR_AF=0.733;EUR_AF=0.5616;SAS_AF=0.7157;AA=C|||;VT=SNP
3	161376042	rs16833034	G	A	100	PASS	AC=786;AF=0.156949;AN=5008;NS=2504;DP=16909;EAS_AF=0.1766;AMR_AF=0.2089;AFR_AF=0.2027;EUR_AF=0.0527;SAS_AF=0.1452;AA=G|||;VT=SNP
3	161376408	rs62281363	G	A	100	PASS	AC=871;AF=0.173922;AN=5008;NS=2504;DP=16203;EAS_AF=0.1766;AMR_AF=0.2262;AFR_AF=0.2247;EUR_AF=0.0915;SAS_AF=0.1503;AA=G|||;VT=SNP
3	161377115	rs1356142	C	T	100	PASS	AC=872;AF=0.174121;AN=5008;NS=2504;DP=17163;EAS_AF=0.1766;AMR_AF=0.2262;AFR_AF=0.2254;EUR_AF=0.0915;SAS_AF=0.1503;AA=C|||;VT=SNP
3	161377684	rs73168016	A	G	100	PASS	AC=794;AF=0.158546;AN=5008;NS=2504;DP=16728;EAS_AF=0.1081;AMR_AF=0.1009;AFR_AF=0.2179;EUR_AF=0.0835;SAS_AF=0.2485;AA=A|||;VT=SNP
3	161378009	rs1515736	C	A	100	PASS	AC=799;AF=0.159545;AN=5008;NS=2504;DP=19199;EAS_AF=0.119;AMR_AF=0.1009;AFR_AF=0.2126;EUR_AF=0.0835;SAS_AF=0.2495;AA=A|||;VT=SNP
3	161378248	rs1568022	A	G	100	PASS	AC=772;AF=0.154153;AN=5008;NS=2504;DP=17788;EAS_AF=0.1796;AMR_AF=0.2089;AFR_AF=0.1944;EUR_AF=0.0527;SAS_AF=0.1391;AA=A|||;VT=SNP
3	161378421	rs9812690	A	G	100	PASS	AC=1023;AF=0.204273;AN=5008;NS=2504;DP=17803;EAS_AF=0.0992;AMR_AF=0.2147;AFR_AF=0.1195;EUR_AF=0.3698;SAS_AF=0.2495;AA=A|||;VT=SNP
3	161378937	rs9855238	G	C	100	PASS	AC=1921;AF=0.383586;AN=5008;NS=2504;DP=18410;EAS_AF=0.1389;AMR_AF=0.3285;AFR_AF=0.4576;EUR_AF=0.4642;SAS_AF=0.4918;AA=G|||;VT=SNP
3	161379370	rs12330225	A	T	100	PASS	AC=1921;AF=0.383586;AN=5008;NS=2504;DP=13833;EAS_AF=0.1419;AMR_AF=0.3285;AFR_AF=0.4546;EUR_AF=0.4652;SAS_AF=0.4918;AA=A|||;VT=SNP
3	161379489	rs80231542	G	C	100	PASS	AC=577;AF=0.115216;AN=5008;NS=2504;DP=12942;EAS_AF=0.1905;AMR_AF=0.2032;AFR_AF=0.0265;EUR_AF=0.0557;SAS_AF=0.1564;AA=G|||;VT=SNP
3	161380087	rs16833083	T	C	100	PASS	AC=579;AF=0.115615;AN=5008;NS=2504;DP=17844;EAS_AF=0.1905;AMR_AF=0.2032;AFR_AF=0.0272;EUR_AF=0.0557;SAS_AF=0.1575;AA=T|||;VT=SNP
3	161380386	rs9881042	T	G	100	PASS	AC=1964;AF=0.392173;AN=5008;NS=2504;DP=19905;EAS_AF=0.1448;AMR_AF=0.3285;AFR_AF=0.4546;EUR_AF=0.4742;SAS_AF=0.5235;AA=T|||;VT=SNP
3	161380544	rs9861671	G	A	100	PASS	AC=2254;AF=0.45008;AN=5008;NS=2504;DP=20032;EAS_AF=0.1448;AMR_AF=0.3458;AFR_AF=0.6604;EUR_AF=0.4742;SAS_AF=0.5297;AA=G|||;VT=SNP
3	161381008	rs16833090	G	A	100	PASS	AC=380;AF=0.0758786;AN=5008;NS=2504;DP=17928;EAS_AF=0.0446;AMR_AF=0.0778;AFR_AF=0.003;EUR_AF=0.0586;SAS_AF=0.2229;AA=G|||;VT=SNP
3	161381636	rs4472057	A	G	100	PASS	AC=2844;AF=0.567891;AN=5008;NS=2504;DP=18955;EAS_AF=0.3363;AMR_AF=0.549;AFR_AF=0.6944;EUR_AF=0.5308;SAS_AF=0.6871;AA=G|||;VT=SNP
3	161381757	rs9829196	A	G	100	PASS	AC=2844;AF=0.567891;AN=5008;NS=2504;DP=20147;EAS_AF=0.3363;AMR_AF=0.549;AFR_AF=0.6944;EUR_AF=0.5308;SAS_AF=0.6871;AA=G|||;VT=SNP
3	161381789	rs9867300	G	A	100	PASS	AC=2844;AF=0.567891;AN=5008;NS=2504;DP=20725;EAS_AF=0.3363;AMR_AF=0.549;AFR_AF=0.6944;EUR_AF=0.5308;SAS_AF=0.6871;AA=A|||;VT=SNP
3	161382767	rs28827328	T	G	100	PASS	AC=1921;AF=0.383586;AN=5008;NS=2504;DP=16781;EAS_AF=0.1419;AMR_AF=0.3271;AFR_AF=0.4546;EUR_AF=0.4652;SAS_AF=0.4928;AA=T|||;VT=SNP
3	161382872	rs2222055	T	C	100	PASS	AC=2844;AF=0.567891;AN=5008;NS=2504;DP=19713;EAS_AF=0.3363;AMR_AF=0.549;AFR_AF=0.6944;EUR_AF=0.5308;SAS_AF=0.6871;AA=t|||;VT=SNP
3	161382972	rs4593045	T	C	100	PASS	AC=3039;AF=0.606829;AN=5008;NS=2504;DP=21945;EAS_AF=0.4137;AMR_AF=0.5591;AFR_AF=0.7352;EUR_AF=0.5567;SAS_AF=0.7178;AA=t|||;VT=SNP
3	161382981	rs6441395	T	C	100	PASS	AC=2845;AF=0.568091;AN=5008;NS=2504;DP=22040;EAS_AF=0.3363;AMR_AF=0.549;AFR_AF=0.6944;EUR_AF=0.5308;SAS_AF=0.6881;AA=t|||;VT=SNP
3	161383271	rs7431415	G	A	100	PASS	AC=667;AF=0.133187;AN=5008;NS=2504;DP=19429;EAS_AF=0.0407;AMR_AF=0.1009;AFR_AF=0.1778;EUR_AF=0.0974;SAS_AF=0.228;AA=G|||;VT=SNP
3	161383509	rs2896903	T	A	100	PASS	AC=367;AF=0.0732827;AN=5008;NS=2504;DP=18437;EAS_AF=0.0298;AMR_AF=0.0778;AFR_AF=0.0053;EUR_AF=0.0577;SAS_AF=0.2229;AA=T|||;VT=SNP
3	161383700	rs7652034	T	A	100	PASS	AC=2844;AF=0.567891;AN=5008;NS=2504;DP=18145;EAS_AF=0.3363;AMR_AF=0.549;AFR_AF=0.6944;EUR_AF=0.5308;SAS_AF=0.6871;AA=A|||;VT=SNP
3	161384894	rs9820806	A	G	100	PASS	AC=2845;AF=0.568091;AN=5008;NS=2504;DP=18038;EAS_AF=0.3373;AMR_AF=0.549;AFR_AF=0.6944;EUR_AF=0.5308;SAS_AF=0.6871;AA=G|||;VT=SNP
3	161385281	rs9879283	T	G	100	PASS	AC=2844;AF=0.567891;AN=5008;NS=2504;DP=15216;EAS_AF=0.3363;AMR_AF=0.549;AFR_AF=0.6944;EUR_AF=0.5308;SAS_AF=0.6871;AA=G|||;VT=SNP
3	161386677	rs74444861	G	A	100	PASS	AC=912;AF=0.182109;AN=5008;NS=2504;DP=15454;EAS_AF=0.1944;AMR_AF=0.2205;AFR_AF=0.233;EUR_AF=0.0646;SAS_AF=0.1943;AA=G|||;VT=SNP
3	161387494	rs62281367	T	C	100	PASS	AC=904;AF=0.180511;AN=5008;NS=2504;DP=15858;EAS_AF=0.1012;AMR_AF=0.2089;AFR_AF=0.0204;EUR_AF=0.3688;SAS_AF=0.2648;AA=T|||;VT=SNP
3	161388184	rs6809783	C	G	100	PASS	AC=2844;AF=0.567891;AN=5008;NS=2504;DP=18319;EAS_AF=0.3363;AMR_AF=0.549;AFR_AF=0.6944;EUR_AF=0.5308;SAS_AF=0.6871;AA=G|||;VT=SNP
3	161388619	rs1588910	C	G	100	PASS	AC=1973;AF=0.39397;AN=5008;NS=2504;DP=19616;EAS_AF=0.1458;AMR_AF=0.3271;AFR_AF=0.4607;EUR_AF=0.4742;SAS_AF=0.5245;AA=G|||;VT=SNP
3	161388620	rs1588909	A	G	100	PASS	AC=3039;AF=0.606829;AN=5008;NS=2504;DP=19672;EAS_AF=0.4137;AMR_AF=0.5576;AFR_AF=0.736;EUR_AF=0.5577;SAS_AF=0.7168;AA=G|||;VT=SNP
3	161388813	rs1588908	C	T	100	PASS	AC=2844;AF=0.567891;AN=5008;NS=2504;DP=20105;EAS_AF=0.3363;AMR_AF=0.549;AFR_AF=0.6944;EUR_AF=0.5308;SAS_AF=0.6871;AA=T|||;VT=SNP
3	161389515	rs4389491	C	A	100	PASS	AC=1039;AF=0.207468;AN=5008;NS=2504;DP=18282;EAS_AF=0.1012;AMR_AF=0.2133;AFR_AF=0.1218;EUR_AF=0.3688;SAS_AF=0.2628;AA=C|||;VT=SNP
3	161390305	rs1106255	G	A	100	PASS	AC=2847;AF=0.56849;AN=5008;NS=2504;DP=17644;EAS_AF=0.3363;AMR_AF=0.549;AFR_AF=0.6967;EUR_AF=0.5308;SAS_AF=0.6871;AA=A|||;VT=SNP
3	161390605	rs2404570	A	G	100	PASS	AC=1979;AF=0.395168;AN=5008;NS=2504;DP=19349;EAS_AF=0.1458;AMR_AF=0.3285;AFR_AF=0.4644;EUR_AF=0.4742;SAS_AF=0.5245;AA=A|||;VT=SNP
3	161391126	rs1515726	C	A	100	PASS	AC=3033;AF=0.605631;AN=5008;NS=2504;DP=15988;EAS_AF=0.4137;AMR_AF=0.5576;AFR_AF=0.7322;EUR_AF=0.5567;SAS_AF=0.7168;AA=A|||;VT=SNP
3	161391323	rs1515725	G	T	100	PASS	AC=2845;AF=0.568091;AN=5008;NS=2504;DP=16001;EAS_AF=0.3373;AMR_AF=0.549;AFR_AF=0.6944;EUR_AF=0.5308;SAS_AF=0.6871;AA=T|||;VT=SNP
3	161391572	rs6780489	A	G	100	PASS	AC=873;AF=0.174321;AN=5008;NS=2504;DP=17213;EAS_AF=0.1915;AMR_AF=0.2205;AFR_AF=0.2322;EUR_AF=0.0567;SAS_AF=0.1667;AA=A|||;VT=SNP
3	161391744	rs9290089	T	G	100	PASS	AC=3041;AF=0.607228;AN=5008;NS=2504;DP=16522;EAS_AF=0.4147;AMR_AF=0.5591;AFR_AF=0.736;EUR_AF=0.5577;SAS_AF=0.7168;AA=G|||;VT=SNP
3	161392576	rs6808138	C	G	100	PASS	AC=1262;AF=0.251997;AN=5008;NS=2504;DP=17202;EAS_AF=0.2302;AMR_AF=0.3141;AFR_AF=0.2239;EUR_AF=0.1541;SAS_AF=0.3691;AA=C|||;VT=SNP
3	161393049	rs9863808	A	G	100	PASS	AC=792;AF=0.158147;AN=5008;NS=2504;DP=18010;EAS_AF=0.1964;AMR_AF=0.2334;AFR_AF=0.1543;EUR_AF=0.0855;SAS_AF=0.1452;AA=A|||;VT=SNP
3	161393168	rs73015278	C	G	100	PASS	AC=412;AF=0.0822684;AN=5008;NS=2504;DP=18993;EAS_AF=0.0883;AMR_AF=0.0346;AFR_AF=0.1611;EUR_AF=0.0547;SAS_AF=0.0317;AA=c|||;VT=SNP
3	161393266	rs2404572	T	C	100	PASS	AC=853;AF=0.170327;AN=5008;NS=2504;DP=15287;EAS_AF=0.0665;AMR_AF=0.1095;AFR_AF=0.267;EUR_AF=0.0954;SAS_AF=0.2669;AA=T|||;VT=SNP
3	161393383	rs74405032	G	A	100	PASS	AC=254;AF=0.0507188;AN=5008;NS=2504;DP=17035;EAS_AF=0.0893;AMR_AF=0.0317;AFR_AF=0.0401;EUR_AF=0.0547;SAS_AF=0.0348;AA=G|||;VT=SNP
3	161393384	rs925768	C	T	100	PASS	AC=2878;AF=0.574681;AN=5008;NS=2504;DP=17131;EAS_AF=0.3919;AMR_AF=0.5605;AFR_AF=0.6483;EUR_AF=0.5517;SAS_AF=0.6973;AA=T|||;VT=SNP
3	161393633	rs7632575	A	G	100	PASS	AC=2885;AF=0.576078;AN=5008;NS=2504;DP=17750;EAS_AF=0.3968;AMR_AF=0.5821;AFR_AF=0.5968;EUR_AF=0.5994;SAS_AF=0.7045;AA=A|||;VT=SNP
3	161393745	rs9827593	G	A	100	PASS	AC=3132;AF=0.625399;AN=5008;NS=2504;DP=17780;EAS_AF=0.3889;AMR_AF=0.5346;AFR_AF=0.8396;EUR_AF=0.5517;SAS_AF=0.7198;AA=A|||;VT=SNP
3	161393984	rs11923061	T	C	100	PASS	AC=578;AF=0.115415;AN=5008;NS=2504;DP=20902;EAS_AF=0.0645;AMR_AF=0.0663;AFR_AF=0.1536;EUR_AF=0.1024;SAS_AF=0.1646;AA=T|||;VT=SNP
3	161394052	rs4635724	C	T	100	PASS	AC=3198;AF=0.638578;AN=5008;NS=2504;DP=19725;EAS_AF=0.4306;AMR_AF=0.5591;AFR_AF=0.857;EUR_AF=0.5348;SAS_AF=0.7209;AA=T|||;VT=SNP
3	161394104	rs1399903	T	C	100	PASS	AC=531;AF=0.10603;AN=5008;NS=2504;DP=19513;EAS_AF=0.1706;AMR_AF=0.1427;AFR_AF=0.0083;EUR_AF=0.0964;SAS_AF=0.1554;AA=T|||;VT=SNP
3	161394234	rs1104702	A	G	100	PASS	AC=1883;AF=0.375998;AN=5008;NS=2504;DP=20102;EAS_AF=0.1319;AMR_AF=0.3444;AFR_AF=0.587;EUR_AF=0.3459;SAS_AF=0.3957;AA=A|||;VT=SNP
3	161395568	rs76237339	C	T	100	PASS	AC=245;AF=0.0489217;AN=5008;NS=2504;DP=19266;EAS_AF=0.0387;AMR_AF=0.0245;AFR_AF=0.0113;EUR_AF=0.0298;SAS_AF=0.1472;AA=C|||;VT=SNP
3	161395830	rs73015282	G	A	100	PASS	AC=104;AF=0.0207668;AN=5008;NS=2504;DP=21493;EAS_AF=0.0258;AMR_AF=0.0014;AFR_AF=0.0461;EUR_AF=0.0149;SAS_AF=0.001;AA=G|||;VT=SNP
3	161396297	rs4298056	C	T	100	PASS	AC=1058;AF=0.211262;AN=5008;NS=2504;DP=18298;EAS_AF=0.1825;AMR_AF=0.1614;AFR_AF=0.3389;EUR_AF=0.1163;SAS_AF=0.2014;AA=C|||;VT=SNP
3	161396311	rs9814442	C	G	100	PASS	AC=1164;AF=0.232428;AN=5008;NS=2504;DP=18281;EAS_AF=0.2083;AMR_AF=0.1628;AFR_AF=0.3865;EUR_AF=0.1312;SAS_AF=0.2025;AA=C|||;VT=SNP
3	161396612	rs12489710	T	A	100	PASS	AC=1164;AF=0.232428;AN=5008;NS=2504;DP=19082;EAS_AF=0.2083;AMR_AF=0.1628;AFR_AF=0.3865;EUR_AF=0.1312;SAS_AF=0.2025;AA=T|||;VT=SNP
3	161396686	rs12486357	C	G	100	PASS	AC=1164;AF=0.232428;AN=5008;NS=2504;DP=18928;EAS_AF=0.2083;AMR_AF=0.1628;AFR_AF=0.3865;EUR_AF=0.1312;SAS_AF=0.2025;AA=C|||;VT=SNP
3	161396753	rs6797942	A	G	100	PASS	AC=1167;AF=0.233027;AN=5008;NS=2504;DP=19133;EAS_AF=0.2083;AMR_AF=0.1628;AFR_AF=0.3873;EUR_AF=0.1322;SAS_AF=0.2035;AA=G|||;VT=SNP
3	161396818	rs6773647	C	T	100	PASS	AC=1164;AF=0.232428;AN=5008;NS=2504;DP=19146;EAS_AF=0.2083;AMR_AF=0.1628;AFR_AF=0.3865;EUR_AF=0.1312;SAS_AF=0.2025;AA=T|||;VT=SNP
3	161396942	rs6773928	G	A	100	PASS	AC=679;AF=0.135583;AN=5008;NS=2504;DP=21685;EAS_AF=0.1815;AMR_AF=0.1527;AFR_AF=0.0961;EUR_AF=0.1083;SAS_AF=0.1575;AA=G|||;VT=SNP
3	161397020	rs6786814	T	C	100	PASS	AC=1437;AF=0.286941;AN=5008;NS=2504;DP=22438;EAS_AF=0.2093;AMR_AF=0.1729;AFR_AF=0.562;EUR_AF=0.1312;SAS_AF=0.2362;AA=C|||;VT=SNP
3	161397239	rs1515722	C	T	100	PASS	AC=1060;AF=0.211661;AN=5008;NS=2504;DP=20311;EAS_AF=0.1825;AMR_AF=0.1614;AFR_AF=0.3396;EUR_AF=0.1163;SAS_AF=0.2025;AA=C|||;VT=SNP
3	161397251	rs79986064	T	C	100	PASS	AC=247;AF=0.0493211;AN=5008;NS=2504;DP=20307;EAS_AF=0.0387;AMR_AF=0.0245;AFR_AF=0.0129;EUR_AF=0.0298;SAS_AF=0.1472;AA=T|||;VT=SNP
3	161397284	rs1515721	C	T	100	PASS	AC=1079;AF=0.215455;AN=5008;NS=2504;DP=20823;EAS_AF=0.1825;AMR_AF=0.1671;AFR_AF=0.3389;EUR_AF=0.1243;SAS_AF=0.2106;AA=T|||;VT=SNP
3	161397466	rs9857552	A	C	100	PASS	AC=1434;AF=0.286342;AN=5008;NS=2504;DP=19028;EAS_AF=0.2093;AMR_AF=0.1715;AFR_AF=0.5598;EUR_AF=0.1322;SAS_AF=0.2362;AA=C|||;VT=SNP
3	161397550	rs9820371	G	A	100	PASS	AC=1057;AF=0.211062;AN=5008;NS=2504;DP=17968;EAS_AF=0.1825;AMR_AF=0.1614;AFR_AF=0.3381;EUR_AF=0.1163;SAS_AF=0.2014;AA=A|||;VT=SNP
3	161397719	rs6801320	A	C	100	PASS	AC=1124;AF=0.224441;AN=5008;NS=2504;DP=16913;EAS_AF=0.1825;AMR_AF=0.1628;AFR_AF=0.388;EUR_AF=0.1163;SAS_AF=0.2014;AA=A|||;VT=SNP
3	161397856	rs6777104	C	T	100	PASS	AC=1320;AF=0.263578;AN=5008;NS=2504;DP=16582;EAS_AF=0.1835;AMR_AF=0.17;AFR_AF=0.5068;EUR_AF=0.1163;SAS_AF=0.2352;AA=T|||;VT=SNP
3	161398209	rs9290090	A	G	100	PASS	AC=899;AF=0.179513;AN=5008;NS=2504;DP=17333;EAS_AF=0.1825;AMR_AF=0.1585;AFR_AF=0.2201;EUR_AF=0.1163;SAS_AF=0.2014;AA=A|||;VT=SNP
3	161398761	rs1515720	C	T	100	PASS	AC=3231;AF=0.645168;AN=5008;NS=2504;DP=17434;EAS_AF=0.4335;AMR_AF=0.5634;AFR_AF=0.8533;EUR_AF=0.5487;SAS_AF=0.7393;AA=T|||;VT=SNP
3	161399069	rs7626878	G	C	100	PASS	AC=1426;AF=0.284744;AN=5008;NS=2504;DP=19863;EAS_AF=0.2093;AMR_AF=0.1729;AFR_AF=0.5537;EUR_AF=0.1312;SAS_AF=0.2362;AA=g|||;VT=SNP
3	161399157	rs7626753	C	G	100	PASS	AC=1232;AF=0.246006;AN=5008;NS=2504;DP=18818;EAS_AF=0.2083;AMR_AF=0.1657;AFR_AF=0.4365;EUR_AF=0.1312;SAS_AF=0.2025;AA=C|||;VT=SNP
3	161399297	rs73015292	G	C	100	PASS	AC=104;AF=0.0207668;AN=5008;NS=2504;DP=18082;EAS_AF=0.0258;AMR_AF=0.0014;AFR_AF=0.0461;EUR_AF=0.0149;SAS_AF=0.001;AA=G|||;VT=SNP
3	161399764	rs73168034	G	A	100	PASS	AC=686;AF=0.136981;AN=5008;NS=2504;DP=16963;EAS_AF=0.1815;AMR_AF=0.1527;AFR_AF=0.1014;EUR_AF=0.1083;SAS_AF=0.1575;AA=G|||;VT=SNP
3	161399853	rs6808046	A	G	100	PASS	AC=1427;AF=0.284944;AN=5008;NS=2504;DP=18063;EAS_AF=0.2093;AMR_AF=0.1729;AFR_AF=0.5545;EUR_AF=0.1312;SAS_AF=0.2362;AA=G|||;VT=SNP
3	161399860	rs6784302	G	T	100	PASS	AC=1232;AF=0.246006;AN=5008;NS=2504;DP=18088;EAS_AF=0.2083;AMR_AF=0.1657;AFR_AF=0.4365;EUR_AF=0.1312;SAS_AF=0.2025;AA=G|||;VT=SNP
3	161399988	rs6808212	A	G	100	PASS	AC=1232;AF=0.246006;AN=5008;NS=2504;DP=17891;EAS_AF=0.2083;AMR_AF=0.1657;AFR_AF=0.4365;EUR_AF=0.1312;SAS_AF=0.2025;AA=A|||;VT=SNP
3	161400885	rs75420888	G	A	100	PASS	AC=104;AF=0.0207668;AN=5008;NS=2504;DP=16004;EAS_AF=0.0258;AMR_AF=0.0014;AFR_AF=0.0461;EUR_AF=0.0149;SAS_AF=0.001;AA=G|||;VT=SNP
3	161401038	rs6776649	A	C	100	PASS	AC=1229;AF=0.245407;AN=5008;NS=2504;DP=15694;EAS_AF=0.2083;AMR_AF=0.1657;AFR_AF=0.4342;EUR_AF=0.1312;SAS_AF=0.2025;AA=A|||;VT=SNP
3	161401858	rs56351050	A	G	100	PASS	AC=739;AF=0.147564;AN=5008;NS=2504;DP=11361;EAS_AF=0.1825;AMR_AF=0.1542;AFR_AF=0.1014;EUR_AF=0.1163;SAS_AF=0.2014;AA=A|||;VT=SNP
3	161402379	rs6805019	G	A	100	PASS	AC=1425;AF=0.284545;AN=5008;NS=2504;DP=14173;EAS_AF=0.2093;AMR_AF=0.1744;AFR_AF=0.5522;EUR_AF=0.1312;SAS_AF=0.2362;AA=A|||;VT=SNP
3	161402399	rs6780534	A	C	100	PASS	AC=1321;AF=0.263778;AN=5008;NS=2504;DP=14036;EAS_AF=0.1835;AMR_AF=0.1729;AFR_AF=0.5061;EUR_AF=0.1163;SAS_AF=0.2352;AA=C|||;VT=SNP
3	161403079	rs17489908	A	C	100	PASS	AC=678;AF=0.135383;AN=5008;NS=2504;DP=15904;EAS_AF=0.1815;AMR_AF=0.1513;AFR_AF=0.0976;EUR_AF=0.1064;SAS_AF=0.1575;AA=A|||;VT=SNP
3	161403717	rs73015300	T	G	100	PASS	AC=104;AF=0.0207668;AN=5008;NS=2504;DP=18745;EAS_AF=0.0258;AMR_AF=0.0014;AFR_AF=0.0461;EUR_AF=0.0149;SAS_AF=0.001;AA=T|||;VT=SNP
3	161403727	rs73168035	C	T	100	PASS	AC=738;AF=0.147364;AN=5008;NS=2504;DP=18415;EAS_AF=0.1825;AMR_AF=0.1527;AFR_AF=0.1014;EUR_AF=0.1163;SAS_AF=0.2014;AA=C|||;VT=SNP
3	161403793	rs68071371	T	C	100	PASS	AC=1424;AF=0.284345;AN=5008;NS=2504;DP=19790;EAS_AF=0.2093;AMR_AF=0.1729;AFR_AF=0.5522;EUR_AF=0.1312;SAS_AF=0.2362;AA=C|||;VT=SNP
3	161403940	rs73015301	C	T	100	PASS	AC=108;AF=0.0215655;AN=5008;NS=2504;DP=20284;EAS_AF=0.0258;AMR_AF=0.0029;AFR_AF=0.0477;EUR_AF=0.0159;SAS_AF=0.001;AA=C|||;VT=SNP
3	161404133	rs60603263	G	A	100	PASS	AC=541;AF=0.108027;AN=5008;NS=2504;DP=19719;EAS_AF=0.127;AMR_AF=0.0432;AFR_AF=0.1543;EUR_AF=0.0298;SAS_AF=0.1524;AA=G|||;VT=SNP
3	161405094	rs9845108	A	G	100	PASS	AC=1424;AF=0.284345;AN=5008;NS=2504;DP=16198;EAS_AF=0.2093;AMR_AF=0.1729;AFR_AF=0.5522;EUR_AF=0.1312;SAS_AF=0.2362;AA=G|||;VT=SNP
3	161405690	rs9884113	G	T	100	PASS	AC=2198;AF=0.438898;AN=5008;NS=2504;DP=17393;EAS_AF=0.3403;AMR_AF=0.2406;AFR_AF=0.8101;EUR_AF=0.2187;SAS_AF=0.4059;AA=T|||;VT=SNP
3	161405796	rs73168036	G	A	100	PASS	AC=552;AF=0.110224;AN=5008;NS=2504;DP=16834;EAS_AF=0.1796;AMR_AF=0.1427;AFR_AF=0.0091;EUR_AF=0.1054;SAS_AF=0.1575;AA=G|||;VT=SNP
3	161406842	rs6441396	G	A	100	PASS	AC=2833;AF=0.565695;AN=5008;NS=2504;DP=12600;EAS_AF=0.4077;AMR_AF=0.536;AFR_AF=0.6672;EUR_AF=0.4891;SAS_AF=0.6912;AA=A|||;VT=SNP
3	161406881	rs9837663	T	C	100	PASS	AC=1582;AF=0.315895;AN=5008;NS=2504;DP=12427;EAS_AF=0.2312;AMR_AF=0.3703;AFR_AF=0.1785;EUR_AF=0.3708;SAS_AF=0.4939;AA=T|||;VT=SNP
3	161407304	rs13315704	G	C	100	PASS	AC=2267;AF=0.452676;AN=5008;NS=2504;DP=14445;EAS_AF=0.2966;AMR_AF=0.4683;AFR_AF=0.3162;EUR_AF=0.5467;SAS_AF=0.6902;AA=G|||;VT=SNP
3	161409329	rs73168038	C	T	100	PASS	AC=795;AF=0.158746;AN=5008;NS=2504;DP=17599;EAS_AF=0.1766;AMR_AF=0.1297;AFR_AF=0.1997;EUR_AF=0.1024;SAS_AF=0.1636;AA=C|||;VT=SNP
3	161410557	rs4856646	G	A	100	PASS	AC=1111;AF=0.221845;AN=5008;NS=2504;DP=19446;EAS_AF=0.1042;AMR_AF=0.3559;AFR_AF=0.0242;EUR_AF=0.3817;SAS_AF=0.3507;AA=G|||;VT=SNP
3	161410715	rs1606905	C	T	100	PASS	AC=683;AF=0.136382;AN=5008;NS=2504;DP=18615;EAS_AF=0.1488;AMR_AF=0.1282;AFR_AF=0.1566;EUR_AF=0.0875;SAS_AF=0.1524;AA=C|||;VT=SNP
3	161410719	rs4856647	A	G	100	PASS	AC=2365;AF=0.472244;AN=5008;NS=2504;DP=18631;EAS_AF=0.246;AMR_AF=0.4467;AFR_AF=0.5825;EUR_AF=0.4761;SAS_AF=0.5706;AA=A|||;VT=SNP
3	161410804	rs6781312	T	C	100	PASS	AC=398;AF=0.0794728;AN=5008;NS=2504;DP=19324;EAS_AF=0.0556;AMR_AF=0.0519;AFR_AF=0.0393;EUR_AF=0.0885;SAS_AF=0.1687;AA=T|||;VT=SNP
3	161411952	rs73168039	G	T	100	PASS	AC=799;AF=0.159545;AN=5008;NS=2504;DP=11111;EAS_AF=0.1786;AMR_AF=0.1297;AFR_AF=0.2012;EUR_AF=0.1024;SAS_AF=0.1636;AA=G|||;VT=SNP
3	161412329	rs56343804	A	G	100	PASS	AC=483;AF=0.0964457;AN=5008;NS=2504;DP=17771;EAS_AF=0.1508;AMR_AF=0.121;AFR_AF=0.0083;EUR_AF=0.0875;SAS_AF=0.1513;AA=A|||;VT=SNP
3	161412401	rs4856648	G	A	100	PASS	AC=3156;AF=0.630192;AN=5008;NS=2504;DP=18871;EAS_AF=0.4226;AMR_AF=0.5778;AFR_AF=0.7791;EUR_AF=0.5785;SAS_AF=0.7331;AA=A|||;VT=SNP
3	161412799	rs1356141	C	T	100	PASS	AC=2357;AF=0.470647;AN=5008;NS=2504;DP=19341;EAS_AF=0.245;AMR_AF=0.4467;AFR_AF=0.5779;EUR_AF=0.4761;SAS_AF=0.5695;AA=C|||;VT=SNP
3	161412829	rs2896972	A	G	100	PASS	AC=2236;AF=0.446486;AN=5008;NS=2504;DP=19698;EAS_AF=0.2302;AMR_AF=0.4236;AFR_AF=0.5673;EUR_AF=0.4185;SAS_AF=0.5511;AA=A|||;VT=SNP
3	161412864	rs1356140	A	C	100	PASS	AC=2356;AF=0.470447;AN=5008;NS=2504;DP=19753;EAS_AF=0.244;AMR_AF=0.4467;AFR_AF=0.5779;EUR_AF=0.4761;SAS_AF=0.5695;AA=A|||;VT=SNP
3	161413089	rs12492378	G	A	100	PASS	AC=727;AF=0.145168;AN=5008;NS=2504;DP=19594;EAS_AF=0.1657;AMR_AF=0.1282;AFR_AF=0.1694;EUR_AF=0.0875;SAS_AF=0.1626;AA=G|||;VT=SNP
3	161413395	rs1515731	G	A	100	PASS	AC=3155;AF=0.629992;AN=5008;NS=2504;DP=19447;EAS_AF=0.4226;AMR_AF=0.5764;AFR_AF=0.7791;EUR_AF=0.5785;SAS_AF=0.7331;AA=A|||;VT=SNP
3	161414705	rs9818597	A	G	100	PASS	AC=727;AF=0.145168;AN=5008;NS=2504;DP=16659;EAS_AF=0.1657;AMR_AF=0.1282;AFR_AF=0.1694;EUR_AF=0.0875;SAS_AF=0.1626;AA=A|||;VT=SNP
3	161415824	rs73168043	G	T	100	PASS	AC=799;AF=0.159545;AN=5008;NS=2504;DP=18156;EAS_AF=0.1786;AMR_AF=0.1297;AFR_AF=0.2012;EUR_AF=0.1024;SAS_AF=0.1636;AA=G|||;VT=SNP
3	161416296	rs1399898	C	G	100	PASS	AC=1112;AF=0.222045;AN=5008;NS=2504;DP=19067;EAS_AF=0.1042;AMR_AF=0.3559;AFR_AF=0.0242;EUR_AF=0.3827;SAS_AF=0.3507;AA=C|||;VT=SNP
3	161416359	rs1399897	T	A	100	PASS	AC=3317;AF=0.66234;AN=5008;NS=2504;DP=19996;EAS_AF=0.4226;AMR_AF=0.5893;AFR_AF=0.8949;EUR_AF=0.5785;SAS_AF=0.7331;AA=A|||;VT=SNP
3	161416391	rs77184360	C	G	100	PASS	AC=286;AF=0.0571086;AN=5008;NS=2504;DP=20708;EAS_AF=0.0417;AMR_AF=0.0303;AFR_AF=0.034;EUR_AF=0.0308;SAS_AF=0.1503;AA=C|||;VT=SNP
3	161416468	rs1399896	A	G	100	PASS	AC=3155;AF=0.629992;AN=5008;NS=2504;DP=20892;EAS_AF=0.4236;AMR_AF=0.5749;AFR_AF=0.7791;EUR_AF=0.5785;SAS_AF=0.7331;AA=G|||;VT=SNP
3	161417013	rs9843336	G	A	100	PASS	AC=727;AF=0.145168;AN=5008;NS=2504;DP=18929;EAS_AF=0.1657;AMR_AF=0.1282;AFR_AF=0.1694;EUR_AF=0.0875;SAS_AF=0.1626;AA=G|||;VT=SNP
3	161417139	rs67876817	C	T	100	PASS	AC=925;AF=0.184704;AN=5008;NS=2504;DP=17397;EAS_AF=0.1786;AMR_AF=0.1412;AFR_AF=0.2905;EUR_AF=0.1024;SAS_AF=0.1636;AA=T|||;VT=SNP
3	161417792	rs73168049	G	A	100	PASS	AC=484;AF=0.0966454;AN=5008;NS=2504;DP=13274;EAS_AF=0.1508;AMR_AF=0.121;AFR_AF=0.0091;EUR_AF=0.0875;SAS_AF=0.1513;AA=G|||;VT=SNP
3	161417866	rs9848511	G	T	100	PASS	AC=1330;AF=0.265575;AN=5008;NS=2504;DP=12681;EAS_AF=0.2341;AMR_AF=0.1931;AFR_AF=0.3359;EUR_AF=0.1899;SAS_AF=0.3323;AA=T|||;VT=SNP
3	161419113	rs77280873	C	A	100	PASS	AC=286;AF=0.0571086;AN=5008;NS=2504;DP=19154;EAS_AF=0.0417;AMR_AF=0.0303;AFR_AF=0.034;EUR_AF=0.0308;SAS_AF=0.1503;AA=C|||;VT=SNP
3	161419131	rs75925377	T	C	100	PASS	AC=115;AF=0.0229633;AN=5008;NS=2504;DP=19306;EAS_AF=0.0278;AMR_AF=0.0014;AFR_AF=0.0446;EUR_AF=0.0149;SAS_AF=0.0123;AA=T|||;VT=SNP
3	161419502	rs112402176	A	G	100	PASS	AC=286;AF=0.0571086;AN=5008;NS=2504;DP=16935;EAS_AF=0.0417;AMR_AF=0.0303;AFR_AF=0.034;EUR_AF=0.0308;SAS_AF=0.1503;AA=A|||;VT=SNP
3	161420134	rs6799995	G	T	100	PASS	AC=3280;AF=0.654952;AN=5008;NS=2504;DP=18558;EAS_AF=0.4226;AMR_AF=0.5865;AFR_AF=0.8684;EUR_AF=0.5785;SAS_AF=0.7331;AA=T|||;VT=SNP
3	161420184	rs114631991	G	C	100	PASS	AC=115;AF=0.0229633;AN=5008;NS=2504;DP=19915;EAS_AF=0.0278;AMR_AF=0.0014;AFR_AF=0.0446;EUR_AF=0.0149;SAS_AF=0.0123;AA=G|||;VT=SNP
3	161420185	rs115357471	A	T	100	PASS	AC=115;AF=0.0229633;AN=5008;NS=2504;DP=19909;EAS_AF=0.0278;AMR_AF=0.0014;AFR_AF=0.0446;EUR_AF=0.0149;SAS_AF=0.0123;AA=A|||;VT=SNP
3	161420643	rs9860420	G	A	100	PASS	AC=1112;AF=0.222045;AN=5008;NS=2504;DP=18098;EAS_AF=0.1042;AMR_AF=0.3559;AFR_AF=0.0242;EUR_AF=0.3827;SAS_AF=0.3507;AA=G|||;VT=SNP
3	161421122	rs10084648	T	C	100	PASS	AC=1476;AF=0.294728;AN=5008;NS=2504;DP=16164;EAS_AF=0.1052;AMR_AF=0.3761;AFR_AF=0.2496;EUR_AF=0.3877;SAS_AF=0.3978;AA=T|||;VT=SNP
3	161421397	rs4856713	T	C	100	PASS	AC=3155;AF=0.629992;AN=5008;NS=2504;DP=17383;EAS_AF=0.4226;AMR_AF=0.5749;AFR_AF=0.7791;EUR_AF=0.5785;SAS_AF=0.7342;AA=C|||;VT=SNP
3	161421558	rs4856649	A	G	100	PASS	AC=3155;AF=0.629992;AN=5008;NS=2504;DP=17248;EAS_AF=0.4226;AMR_AF=0.5749;AFR_AF=0.7791;EUR_AF=0.5785;SAS_AF=0.7342;AA=g|||;VT=SNP
3	161421978	rs9799247	G	A	100	PASS	AC=3157;AF=0.630391;AN=5008;NS=2504;DP=17824;EAS_AF=0.4236;AMR_AF=0.5749;AFR_AF=0.7791;EUR_AF=0.5795;SAS_AF=0.7342;AA=A|||;VT=SNP
3	161422022	rs113747121	C	T	100	PASS	AC=1115;AF=0.222644;AN=5008;NS=2504;DP=19593;EAS_AF=0.1052;AMR_AF=0.3559;AFR_AF=0.0242;EUR_AF=0.3837;SAS_AF=0.3517;AA=C|||;VT=SNP
3	161422078	rs9832004	A	C	100	PASS	AC=685;AF=0.136781;AN=5008;NS=2504;DP=19432;EAS_AF=0.1508;AMR_AF=0.1282;AFR_AF=0.1573;EUR_AF=0.0875;SAS_AF=0.1513;AA=A|||;VT=SNP
3	161422170	rs112884270	G	C	100	PASS	AC=118;AF=0.0235623;AN=5008;NS=2504;DP=19934;EAS_AF=0.0139;AMR_AF=0.0216;AFR_AF=0.0106;EUR_AF=0.0567;SAS_AF=0.0184;AA=G|||;VT=SNP
3	161422429	rs6441397	C	T	100	PASS	AC=3040;AF=0.607029;AN=5008;NS=2504;DP=19584;EAS_AF=0.3948;AMR_AF=0.5735;AFR_AF=0.7345;EUR_AF=0.5636;SAS_AF=0.7219;AA=C|||;VT=SNP
3	161422764	rs73168050	C	T	100	PASS	AC=481;AF=0.0960463;AN=5008;NS=2504;DP=16947;EAS_AF=0.1498;AMR_AF=0.121;AFR_AF=0.0076;EUR_AF=0.0875;SAS_AF=0.1513;AA=c|||;VT=SNP
3	161422937	rs6767240	A	G	100	PASS	AC=1113;AF=0.222244;AN=5008;NS=2504;DP=13031;EAS_AF=0.1042;AMR_AF=0.3559;AFR_AF=0.0242;EUR_AF=0.3827;SAS_AF=0.3517;AA=A|||;VT=SNP
3	161423251	rs58763465	G	A	100	PASS	AC=285;AF=0.0569089;AN=5008;NS=2504;DP=11836;EAS_AF=0.0417;AMR_AF=0.0288;AFR_AF=0.034;EUR_AF=0.0308;SAS_AF=0.1503;AA=G|||;VT=SNP
3	161423783	rs56766554	A	G	100	PASS	AC=560;AF=0.111821;AN=5008;NS=2504;DP=16035;EAS_AF=0.0427;AMR_AF=0.0447;AFR_AF=0.1959;EUR_AF=0.0348;SAS_AF=0.1963;AA=A|||;VT=SNP
3	161423967	rs2063836	A	G	100	PASS	AC=1113;AF=0.222244;AN=5008;NS=2504;DP=17627;EAS_AF=0.1042;AMR_AF=0.3559;AFR_AF=0.0242;EUR_AF=0.3827;SAS_AF=0.3517;AA=A|||;VT=SNP
3	161424353	rs3860561	G	T	100	PASS	AC=1113;AF=0.222244;AN=5008;NS=2504;DP=20615;EAS_AF=0.1042;AMR_AF=0.3559;AFR_AF=0.0242;EUR_AF=0.3827;SAS_AF=0.3517;AA=G|||;VT=SNP
3	161424842	rs12493614	G	A	100	PASS	AC=482;AF=0.096246;AN=5008;NS=2504;DP=21093;EAS_AF=0.1508;AMR_AF=0.121;AFR_AF=0.0076;EUR_AF=0.0875;SAS_AF=0.1513;AA=G|||;VT=SNP
3	161425444	rs9858533	G	A	100	PASS	AC=1595;AF=0.31849;AN=5008;NS=2504;DP=19466;EAS_AF=0.255;AMR_AF=0.4769;AFR_AF=0.0318;EUR_AF=0.4702;SAS_AF=0.5031;AA=g|||;VT=SNP
3	161427162	rs142878870	A	C	100	PASS	AC=243;AF=0.0485224;AN=5008;NS=2504;DP=20026;EAS_AF=0.0278;AMR_AF=0.013;AFR_AF=0.1354;EUR_AF=0.0149;SAS_AF=0.0123;AA=C|||;VT=SNP
3	161429193	rs149365761	G	T	100	PASS	AC=244;AF=0.048722;AN=5008;NS=2504;DP=20216;EAS_AF=0.0278;AMR_AF=0.013;AFR_AF=0.1362;EUR_AF=0.0149;SAS_AF=0.0123;AA=T|||;VT=SNP
3	161429564	rs6779588	T	C	100	PASS	AC=928;AF=0.185304;AN=5008;NS=2504;DP=21005;EAS_AF=0.1786;AMR_AF=0.1412;AFR_AF=0.2935;EUR_AF=0.1014;SAS_AF=0.1636;AA=C|||;VT=SNP
3	161429576	rs6779593	T	C	100	PASS	AC=3284;AF=0.655751;AN=5008;NS=2504;DP=20507;EAS_AF=0.4226;AMR_AF=0.5865;AFR_AF=0.8707;EUR_AF=0.5785;SAS_AF=0.7342;AA=C|||;VT=SNP
3	161429874	rs6791482	A	G	100	PASS	AC=3246;AF=0.648163;AN=5008;NS=2504;DP=19813;EAS_AF=0.4216;AMR_AF=0.5865;AFR_AF=0.8707;EUR_AF=0.5785;SAS_AF=0.6963;AA=A|||;VT=SNP
3	161429963	rs7614283	C	A	100	PASS	AC=1114;AF=0.222444;AN=5008;NS=2504;DP=19749;EAS_AF=0.1042;AMR_AF=0.3559;AFR_AF=0.025;EUR_AF=0.3827;SAS_AF=0.3517;AA=C|||;VT=SNP
3	161430276	rs77162690	T	C	100	PASS	AC=686;AF=0.136981;AN=5008;NS=2504;DP=20482;EAS_AF=0.1508;AMR_AF=0.1282;AFR_AF=0.1573;EUR_AF=0.0875;SAS_AF=0.1524;AA=T|||;VT=SNP
3	161430813	rs148397773	G	A	100	PASS	AC=115;AF=0.0229633;AN=5008;NS=2504;DP=17585;EAS_AF=0.0278;AMR_AF=0.0014;AFR_AF=0.0446;EUR_AF=0.0149;SAS_AF=0.0123;AA=G|||;VT=SNP
3	161430876	rs6800962	C	T	100	PASS	AC=697;AF=0.139177;AN=5008;NS=2504;DP=18642;EAS_AF=0.1508;AMR_AF=0.1282;AFR_AF=0.1581;EUR_AF=0.0964;SAS_AF=0.1534;AA=C|||;VT=SNP
3	161431507	rs78006239	T	G	100	PASS	AC=286;AF=0.0571086;AN=5008;NS=2504;DP=17390;EAS_AF=0.0417;AMR_AF=0.0303;AFR_AF=0.034;EUR_AF=0.0308;SAS_AF=0.1503;AA=T|||;VT=SNP
3	161431571	rs73017233	C	T	100	PASS	AC=230;AF=0.0459265;AN=5008;NS=2504;DP=3662;EAS_AF=0.0149;AMR_AF=0.013;AFR_AF=0.1354;EUR_AF=0.0149;SAS_AF=0.0123;AA=T|||;VT=SNP
3	161431987	rs111399366	G	A	100	PASS	AC=118;AF=0.0235623;AN=5008;NS=2504;DP=19070;EAS_AF=0.0139;AMR_AF=0.0216;AFR_AF=0.0106;EUR_AF=0.0567;SAS_AF=0.0184;AA=G|||;VT=SNP
3	161432142	rs4295179	G	T	100	PASS	AC=1113;AF=0.222244;AN=5008;NS=2504;DP=18088;EAS_AF=0.1042;AMR_AF=0.3559;AFR_AF=0.0242;EUR_AF=0.3827;SAS_AF=0.3517;AA=G|||;VT=SNP
3	161432606	rs1120955	A	G	100	PASS	AC=3267;AF=0.652356;AN=5008;NS=2504;DP=17485;EAS_AF=0.4226;AMR_AF=0.585;AFR_AF=0.8593;EUR_AF=0.5785;SAS_AF=0.7331;AA=G|||;VT=SNP
3	161433501	rs111742061	T	A	100	PASS	AC=118;AF=0.0235623;AN=5008;NS=2504;DP=17692;EAS_AF=0.0139;AMR_AF=0.0216;AFR_AF=0.0106;EUR_AF=0.0567;SAS_AF=0.0184;AA=T|||;VT=SNP
3	161433806	rs6786730	A	G	100	PASS	AC=3141;AF=0.627196;AN=5008;NS=2504;DP=20946;EAS_AF=0.4226;AMR_AF=0.5735;AFR_AF=0.7693;EUR_AF=0.5785;SAS_AF=0.7342;AA=G|||;VT=SNP
3	161434566	rs6765877	G	A	100	PASS	AC=3130;AF=0.625;AN=5008;NS=2504;DP=15599;EAS_AF=0.4226;AMR_AF=0.572;AFR_AF=0.7693;EUR_AF=0.5696;SAS_AF=0.7331;AA=A|||;VT=SNP
3	161434667	rs113539990	C	T	100	PASS	AC=110;AF=0.0219649;AN=5008;NS=2504;DP=18028;EAS_AF=0.0139;AMR_AF=0.0202;AFR_AF=0.0053;EUR_AF=0.0567;SAS_AF=0.0184;AA=C|||;VT=SNP
3	161434707	rs6790206	A	G	100	PASS	AC=3015;AF=0.602037;AN=5008;NS=2504;DP=18765;EAS_AF=0.3948;AMR_AF=0.5706;AFR_AF=0.7247;EUR_AF=0.5547;SAS_AF=0.7209;AA=A|||;VT=SNP
3	161434825	rs76112599	C	T	100	PASS	AC=483;AF=0.0964457;AN=5008;NS=2504;DP=20606;EAS_AF=0.1508;AMR_AF=0.121;AFR_AF=0.0083;EUR_AF=0.0875;SAS_AF=0.1513;AA=C|||;VT=SNP
3	161434931	rs73030538	A	T	100	PASS	AC=244;AF=0.048722;AN=5008;NS=2504;DP=19116;EAS_AF=0.0278;AMR_AF=0.013;AFR_AF=0.1362;EUR_AF=0.0149;SAS_AF=0.0123;AA=T|||;VT=SNP
3	161435064	rs79692728	T	C	100	PASS	AC=115;AF=0.0229633;AN=5008;NS=2504;DP=20353;EAS_AF=0.0278;AMR_AF=0.0014;AFR_AF=0.0446;EUR_AF=0.0149;SAS_AF=0.0123;AA=C|||;VT=SNP
3	161435146	rs146382207	T	C	100	PASS	AC=115;AF=0.0229633;AN=5008;NS=2504;DP=18925;EAS_AF=0.0278;AMR_AF=0.0014;AFR_AF=0.0446;EUR_AF=0.0149;SAS_AF=0.0123;AA=C|||;VT=SNP
3	161435197	rs6790717	A	G	100	PASS	AC=3015;AF=0.602037;AN=5008;NS=2504;DP=19422;EAS_AF=0.3948;AMR_AF=0.5706;AFR_AF=0.7247;EUR_AF=0.5547;SAS_AF=0.7209;AA=A|||;VT=SNP
3	161436435	rs79670405	G	C	100	PASS	AC=287;AF=0.0573083;AN=5008;NS=2504;DP=17902;EAS_AF=0.0417;AMR_AF=0.0317;AFR_AF=0.0348;EUR_AF=0.0298;SAS_AF=0.1503;AA=G|||;VT=SNP
3	161436696	rs76892073	T	C	100	PASS	AC=106;AF=0.0211661;AN=5008;NS=2504;DP=20096;EAS_AF=0.0139;AMR_AF=0.0202;AFR_AF=0.0023;EUR_AF=0.0567;SAS_AF=0.0184;AA=T|||;VT=SNP
3	161436858	rs76865960	G	A	100	PASS	AC=115;AF=0.0229633;AN=5008;NS=2504;DP=20172;EAS_AF=0.0139;AMR_AF=0.0202;AFR_AF=0.0091;EUR_AF=0.0567;SAS_AF=0.0184;AA=G|||;VT=SNP
3	161436866	rs77310517	G	A	100	PASS	AC=115;AF=0.0229633;AN=5008;NS=2504;DP=19919;EAS_AF=0.0278;AMR_AF=0.0014;AFR_AF=0.0446;EUR_AF=0.0149;SAS_AF=0.0123;AA=A|||;VT=SNP
3	161436993	rs1515733	G	C	100	PASS	AC=3014;AF=0.601837;AN=5008;NS=2504;DP=19438;EAS_AF=0.3948;AMR_AF=0.5706;AFR_AF=0.7239;EUR_AF=0.5547;SAS_AF=0.7209;AA=G|||;VT=SNP
3	161437087	rs1515732	T	C	100	PASS	AC=3129;AF=0.6248;AN=5008;NS=2504;DP=18777;EAS_AF=0.4226;AMR_AF=0.572;AFR_AF=0.7685;EUR_AF=0.5696;SAS_AF=0.7331;AA=C|||;VT=SNP
3	161438118	rs6776471	C	A	100	PASS	AC=3131;AF=0.6252;AN=5008;NS=2504;DP=12405;EAS_AF=0.4226;AMR_AF=0.572;AFR_AF=0.7693;EUR_AF=0.5706;SAS_AF=0.7331;AA=A|||;VT=SNP
3	161438351	rs77351777	G	T	100	PASS	AC=115;AF=0.0229633;AN=5008;NS=2504;DP=16851;EAS_AF=0.0278;AMR_AF=0.0014;AFR_AF=0.0446;EUR_AF=0.0149;SAS_AF=0.0123;AA=G|||;VT=SNP
3	161438647	rs77936627	C	T	100	PASS	AC=116;AF=0.0231629;AN=5008;NS=2504;DP=20044;EAS_AF=0.0278;AMR_AF=0.0014;AFR_AF=0.0454;EUR_AF=0.0149;SAS_AF=0.0123;AA=C|||;VT=SNP
3	161439103	rs55920876	G	A	100	PASS	AC=686;AF=0.136981;AN=5008;NS=2504;DP=16080;EAS_AF=0.1518;AMR_AF=0.1282;AFR_AF=0.1573;EUR_AF=0.0875;SAS_AF=0.1513;AA=G|||;VT=SNP
3	161439182	rs12152297	C	T	100	PASS	AC=3015;AF=0.602037;AN=5008;NS=2504;DP=16650;EAS_AF=0.3948;AMR_AF=0.5706;AFR_AF=0.7247;EUR_AF=0.5547;SAS_AF=0.7209;AA=C|||;VT=SNP
3	161439329	rs62278571	T	G	100	PASS	AC=1108;AF=0.221246;AN=5008;NS=2504;DP=14825;EAS_AF=0.1042;AMR_AF=0.3545;AFR_AF=0.0272;EUR_AF=0.3748;SAS_AF=0.3517;AA=T|||;VT=SNP
3	161439462	rs140356204	C	T	100	PASS	AC=115;AF=0.0229633;AN=5008;NS=2504;DP=14753;EAS_AF=0.0278;AMR_AF=0.0014;AFR_AF=0.0446;EUR_AF=0.0149;SAS_AF=0.0123;AA=C|||;VT=SNP
3	161439813	rs9830046	G	T	100	PASS	AC=3015;AF=0.602037;AN=5008;NS=2504;DP=16112;EAS_AF=0.3948;AMR_AF=0.5706;AFR_AF=0.7247;EUR_AF=0.5547;SAS_AF=0.7209;AA=G|||;VT=SNP
3	161440147	rs113413174	A	C	100	PASS	AC=106;AF=0.0211661;AN=5008;NS=2504;DP=16885;EAS_AF=0.0139;AMR_AF=0.0202;AFR_AF=0.0023;EUR_AF=0.0567;SAS_AF=0.0184;AA=A|||;VT=SNP
3	161440206	rs147901563	G	T	100	PASS	AC=115;AF=0.0229633;AN=5008;NS=2504;DP=17503;EAS_AF=0.0278;AMR_AF=0.0014;AFR_AF=0.0446;EUR_AF=0.0149;SAS_AF=0.0123;AA=G|||;VT=SNP
3	161441359	rs12490632	G	T	100	PASS	AC=482;AF=0.096246;AN=5008;NS=2504;DP=18272;EAS_AF=0.1508;AMR_AF=0.121;AFR_AF=0.0076;EUR_AF=0.0875;SAS_AF=0.1513;AA=g|||;VT=SNP
3	161441411	rs4856716	G	A	100	PASS	AC=3015;AF=0.602037;AN=5008;NS=2504;DP=16463;EAS_AF=0.3948;AMR_AF=0.5706;AFR_AF=0.7247;EUR_AF=0.5547;SAS_AF=0.7209;AA=g|||;VT=SNP
3	161441672	rs4856717	G	C	100	PASS	AC=3015;AF=0.602037;AN=5008;NS=2504;DP=22643;EAS_AF=0.3948;AMR_AF=0.5706;AFR_AF=0.7254;EUR_AF=0.5557;SAS_AF=0.7188;AA=-|||;VT=SNP
3	161441964	rs4359825	A	C	100	PASS	AC=3013;AF=0.601637;AN=5008;NS=2504;DP=22182;EAS_AF=0.3948;AMR_AF=0.5706;AFR_AF=0.7231;EUR_AF=0.5547;SAS_AF=0.7209;AA=-|||;VT=SNP
3	161442032	rs4284999	C	T	100	PASS	AC=1108;AF=0.221246;AN=5008;NS=2504;DP=22443;EAS_AF=0.1042;AMR_AF=0.3545;AFR_AF=0.0272;EUR_AF=0.3757;SAS_AF=0.3507;AA=-|||;VT=SNP
3	161443011	rs12629440	A	G	100	PASS	AC=3259;AF=0.650759;AN=5008;NS=2504;DP=18632;EAS_AF=0.4236;AMR_AF=0.5836;AFR_AF=0.8601;EUR_AF=0.5696;SAS_AF=0.7331;AA=-|||;VT=SNP
3	161443164	rs139355082	G	A	100	PASS	AC=733;AF=0.146366;AN=5008;NS=2504;DP=18460;EAS_AF=0.1657;AMR_AF=0.1282;AFR_AF=0.1702;EUR_AF=0.0895;SAS_AF=0.1656;AA=g|||;VT=SNP
3	161443210	rs143277867	C	G	100	PASS	AC=684;AF=0.136581;AN=5008;NS=2504;DP=17805;EAS_AF=0.1498;AMR_AF=0.1282;AFR_AF=0.1573;EUR_AF=0.0875;SAS_AF=0.1513;AA=c|||;VT=SNP
3	161443279	rs35502899	G	C	100	PASS	AC=2328;AF=0.464856;AN=5008;NS=2504;DP=18300;EAS_AF=0.244;AMR_AF=0.4424;AFR_AF=0.5658;EUR_AF=0.4672;SAS_AF=0.5695;AA=-|||;VT=SNP
3	161443501	rs9985382	G	A	100	PASS	AC=728;AF=0.145367;AN=5008;NS=2504;DP=16980;EAS_AF=0.1657;AMR_AF=0.1282;AFR_AF=0.1702;EUR_AF=0.0875;SAS_AF=0.1626;AA=-|||;VT=SNP
3	161443596	rs60315691	G	A	100	PASS	AC=2328;AF=0.464856;AN=5008;NS=2504;DP=16539;EAS_AF=0.244;AMR_AF=0.4424;AFR_AF=0.5658;EUR_AF=0.4672;SAS_AF=0.5695;AA=-|||;VT=SNP
3	161443805	rs114021632	A	T	100	PASS	AC=115;AF=0.0229633;AN=5008;NS=2504;DP=17520;EAS_AF=0.0278;AMR_AF=0.0014;AFR_AF=0.0446;EUR_AF=0.0149;SAS_AF=0.0123;AA=-|||;VT=SNP
3	161444176	rs9758752	T	C	100	PASS	AC=3128;AF=0.624601;AN=5008;NS=2504;DP=13231;EAS_AF=0.4226;AMR_AF=0.572;AFR_AF=0.7678;EUR_AF=0.5696;SAS_AF=0.7331;AA=-|||;VT=SNP
3	161444220	rs9758756	T	C	100	PASS	AC=3128;AF=0.624601;AN=5008;NS=2504;DP=12556;EAS_AF=0.4226;AMR_AF=0.572;AFR_AF=0.7678;EUR_AF=0.5696;SAS_AF=0.7331;AA=-|||;VT=SNP
3	161444256	rs62278590	G	A	100	PASS	AC=2076;AF=0.414537;AN=5008;NS=2504;DP=12697;EAS_AF=0.1468;AMR_AF=0.4164;AFR_AF=0.5234;EUR_AF=0.4095;SAS_AF=0.547;AA=-|||;VT=SNP
3	161444365	rs141943517	C	T	100	PASS	AC=115;AF=0.0229633;AN=5008;NS=2504;DP=14972;EAS_AF=0.0278;AMR_AF=0.0014;AFR_AF=0.0446;EUR_AF=0.0149;SAS_AF=0.0123;AA=c|||;VT=SNP
3	161444388	rs138813822	C	T	100	PASS	AC=183;AF=0.0365415;AN=5008;NS=2504;DP=15791;EAS_AF=0.0923;AMR_AF=0.0014;AFR_AF=0.0469;EUR_AF=0.0149;SAS_AF=0.0123;AA=c|||;VT=SNP
3	161444427	rs142004679	G	A	100	PASS	AC=284;AF=0.0567093;AN=5008;NS=2504;DP=16654;EAS_AF=0.0417;AMR_AF=0.0303;AFR_AF=0.0325;EUR_AF=0.0308;SAS_AF=0.1503;AA=g|||;VT=SNP
3	161444453	rs62278591	C	T	100	PASS	AC=1787;AF=0.356829;AN=5008;NS=2504;DP=16474;EAS_AF=0.1052;AMR_AF=0.3847;AFR_AF=0.4887;EUR_AF=0.3787;SAS_AF=0.3957;AA=c|||;VT=SNP
3	161444828	rs111356330	C	T	100	PASS	AC=106;AF=0.0211661;AN=5008;NS=2504;DP=20457;EAS_AF=0.0139;AMR_AF=0.0202;AFR_AF=0.0023;EUR_AF=0.0567;SAS_AF=0.0184;AA=c|||;VT=SNP
3	161444885	rs62278592	C	G	100	PASS	AC=3010;AF=0.601038;AN=5008;NS=2504;DP=19649;EAS_AF=0.3948;AMR_AF=0.5706;AFR_AF=0.7231;EUR_AF=0.5547;SAS_AF=0.7178;AA=c|||;VT=SNP
3	161444901	rs150974023	T	A	100	PASS	AC=115;AF=0.0229633;AN=5008;NS=2504;DP=19733;EAS_AF=0.0278;AMR_AF=0.0014;AFR_AF=0.0446;EUR_AF=0.0149;SAS_AF=0.0123;AA=t|||;VT=SNP
3	161445130	rs9832382	C	T	100	PASS	AC=3128;AF=0.624601;AN=5008;NS=2504;DP=17221;EAS_AF=0.4226;AMR_AF=0.572;AFR_AF=0.7678;EUR_AF=0.5696;SAS_AF=0.7331;AA=t|||;VT=SNP
3	161445180	rs190080406	G	A	100	PASS	AC=115;AF=0.0229633;AN=5008;NS=2504;DP=18198;EAS_AF=0.0278;AMR_AF=0.0014;AFR_AF=0.0446;EUR_AF=0.0149;SAS_AF=0.0123;AA=g|||;VT=SNP
3	161445283	rs145408702	G	A	100	PASS	AC=115;AF=0.0229633;AN=5008;NS=2504;DP=18768;EAS_AF=0.0278;AMR_AF=0.0014;AFR_AF=0.0446;EUR_AF=0.0149;SAS_AF=0.0123;AA=g|||;VT=SNP
3	161445442	rs142069077	A	T	100	PASS	AC=115;AF=0.0229633;AN=5008;NS=2504;DP=18276;EAS_AF=0.0278;AMR_AF=0.0014;AFR_AF=0.0446;EUR_AF=0.0149;SAS_AF=0.0123;AA=A|||;VT=SNP
3	161445796	rs4856718	G	A	100	PASS	AC=3013;AF=0.601637;AN=5008;NS=2504;DP=17347;EAS_AF=0.3948;AMR_AF=0.5706;AFR_AF=0.7231;EUR_AF=0.5547;SAS_AF=0.7209;AA=g|||;VT=SNP
3	161445846	rs4241430	A	G	100	PASS	AC=3258;AF=0.650559;AN=5008;NS=2504;DP=17226;EAS_AF=0.4226;AMR_AF=0.585;AFR_AF=0.8593;EUR_AF=0.5696;SAS_AF=0.7331;AA=G|||;VT=SNP
3	161445854	rs55723504	T	G	100	PASS	AC=482;AF=0.096246;AN=5008;NS=2504;DP=17157;EAS_AF=0.1508;AMR_AF=0.121;AFR_AF=0.0076;EUR_AF=0.0875;SAS_AF=0.1513;AA=T|||;VT=SNP
3	161446055	rs1476322	G	A	100	PASS	AC=3128;AF=0.624601;AN=5008;NS=2504;DP=16061;EAS_AF=0.4226;AMR_AF=0.572;AFR_AF=0.7678;EUR_AF=0.5696;SAS_AF=0.7331;AA=A|||;VT=SNP
3	161446446	rs1399900	A	T	100	PASS	AC=108;AF=0.0215655;AN=5008;NS=2504;DP=14307;EAS_AF=0.0139;AMR_AF=0.0202;AFR_AF=0.003;EUR_AF=0.0577;SAS_AF=0.0184;AA=A|||;VT=SNP
3	161446504	rs1399899	C	A	100	PASS	AC=3130;AF=0.625;AN=5008;NS=2504;DP=14578;EAS_AF=0.4226;AMR_AF=0.572;AFR_AF=0.7678;EUR_AF=0.5696;SAS_AF=0.7352;AA=A|||;VT=SNP
3	161446569	rs76374656	A	G	100	PASS	AC=284;AF=0.0567093;AN=5008;NS=2504;DP=14760;EAS_AF=0.0417;AMR_AF=0.0303;AFR_AF=0.0325;EUR_AF=0.0308;SAS_AF=0.1503;AA=A|||;VT=SNP
3	161446857	rs2404815	T	C	100	PASS	AC=3257;AF=0.650359;AN=5008;NS=2504;DP=15004;EAS_AF=0.4226;AMR_AF=0.5836;AFR_AF=0.8593;EUR_AF=0.5696;SAS_AF=0.7331;AA=C|||;VT=SNP
3	161446879	rs9862749	T	A	100	PASS	AC=3014;AF=0.601837;AN=5008;NS=2504;DP=15478;EAS_AF=0.3948;AMR_AF=0.5706;AFR_AF=0.7239;EUR_AF=0.5547;SAS_AF=0.7209;AA=T|||;VT=SNP
3	161447320	rs4856719	A	G	100	PASS	AC=3013;AF=0.601637;AN=5008;NS=2504;DP=16915;EAS_AF=0.3948;AMR_AF=0.5706;AFR_AF=0.7231;EUR_AF=0.5547;SAS_AF=0.7209;AA=A|||;VT=SNP
3	161447745	rs4241431	G	T	100	PASS	AC=3053;AF=0.609625;AN=5008;NS=2504;DP=12790;EAS_AF=0.4067;AMR_AF=0.5706;AFR_AF=0.736;EUR_AF=0.5547;SAS_AF=0.7321;AA=G|||;VT=SNP
3	161447835	rs16833265	T	C	100	PASS	AC=548;AF=0.109425;AN=5008;NS=2504;DP=15593;EAS_AF=0.0427;AMR_AF=0.0447;AFR_AF=0.1868;EUR_AF=0.0348;SAS_AF=0.1963;AA=T|||;VT=SNP
3	161448021	rs9848553	G	A	100	PASS	AC=684;AF=0.136581;AN=5008;NS=2504;DP=14411;EAS_AF=0.1508;AMR_AF=0.1282;AFR_AF=0.1573;EUR_AF=0.0875;SAS_AF=0.1503;AA=G|||;VT=SNP
3	161448354	rs2404817	G	T	100	PASS	AC=3100;AF=0.61901;AN=5008;NS=2504;DP=13860;EAS_AF=0.4196;AMR_AF=0.5677;AFR_AF=0.7632;EUR_AF=0.5626;SAS_AF=0.7239;AA=T|||;VT=SNP
3	161448605	rs2063837	T	G	100	PASS	AC=3128;AF=0.624601;AN=5008;NS=2504;DP=15034;EAS_AF=0.4226;AMR_AF=0.572;AFR_AF=0.7678;EUR_AF=0.5696;SAS_AF=0.7331;AA=G|||;VT=SNP
3	161448621	rs9849475	G	A	100	PASS	AC=685;AF=0.136781;AN=5008;NS=2504;DP=14948;EAS_AF=0.1508;AMR_AF=0.1282;AFR_AF=0.1573;EUR_AF=0.0875;SAS_AF=0.1513;AA=G|||;VT=SNP
3	161449094	rs1878063	T	A	100	PASS	AC=3013;AF=0.601637;AN=5008;NS=2504;DP=15225;EAS_AF=0.3948;AMR_AF=0.5706;AFR_AF=0.7231;EUR_AF=0.5547;SAS_AF=0.7209;AA=T|||;VT=SNP
3	161450141	rs523441	C	T	100	PASS	AC=1107;AF=0.221046;AN=5008;NS=2504;DP=19623;EAS_AF=0.1052;AMR_AF=0.3545;AFR_AF=0.0272;EUR_AF=0.3738;SAS_AF=0.3507;AA=C|||;VT=SNP
3	161451332	rs17424572	G	A	100	PASS	AC=155;AF=0.0309505;AN=5008;NS=2504;DP=17536;EAS_AF=0.0139;AMR_AF=0.0317;AFR_AF=0.0121;EUR_AF=0.0626;SAS_AF=0.0409;AA=G|||;VT=SNP
3	161451387	rs515915	C	T	100	PASS	AC=2925;AF=0.584065;AN=5008;NS=2504;DP=16094;EAS_AF=0.4226;AMR_AF=0.572;AFR_AF=0.6142;EUR_AF=0.5696;SAS_AF=0.7331;AA=T|||;VT=SNP
3	161451496	rs1399901	C	T	100	PASS	AC=228;AF=0.0455272;AN=5008;NS=2504;DP=14529;EAS_AF=0.0278;AMR_AF=0.013;AFR_AF=0.1241;EUR_AF=0.0149;SAS_AF=0.0123;AA=T|||;VT=SNP
3	161452799	rs78297773	C	A	100	PASS	AC=468;AF=0.0934505;AN=5008;NS=2504;DP=18600;EAS_AF=0.1528;AMR_AF=0.121;AFR_AF=0.0076;EUR_AF=0.0865;SAS_AF=0.136;AA=C|||;VT=SNP
3	161453326	rs73168064	C	T	100	PASS	AC=466;AF=0.0930511;AN=5008;NS=2504;DP=19036;EAS_AF=0.1528;AMR_AF=0.121;AFR_AF=0.0076;EUR_AF=0.0865;SAS_AF=0.1339;AA=C|||;VT=SNP
3	161453561	rs116161336	G	C	100	PASS	AC=76;AF=0.0151757;AN=5008;NS=2504;DP=19647;EAS_AF=0.0129;AMR_AF=0.0014;AFR_AF=0.0015;EUR_AF=0.0288;SAS_AF=0.0317;AA=G|||;VT=SNP
3	161453664	rs75698436	G	A	100	PASS	AC=284;AF=0.0567093;AN=5008;NS=2504;DP=20294;EAS_AF=0.0407;AMR_AF=0.0317;AFR_AF=0.0333;EUR_AF=0.0308;SAS_AF=0.1493;AA=G|||;VT=SNP
3	161453946	rs507856	C	T	100	PASS	AC=2913;AF=0.581669;AN=5008;NS=2504;DP=19546;EAS_AF=0.4226;AMR_AF=0.5663;AFR_AF=0.6135;EUR_AF=0.5636;SAS_AF=0.7321;AA=T|||;VT=SNP
3	161454125	rs113060438	T	C	100	PASS	AC=201;AF=0.0401358;AN=5008;NS=2504;DP=21412;EAS_AF=0.0278;AMR_AF=0.0216;AFR_AF=0.0386;EUR_AF=0.0716;SAS_AF=0.0358;AA=T|||;VT=SNP
3	161454729	rs113567840	G	A	100	PASS	AC=119;AF=0.023762;AN=5008;NS=2504;DP=18441;EAS_AF=0.0149;AMR_AF=0.0202;AFR_AF=0.0023;EUR_AF=0.0567;SAS_AF=0.0307;AA=G|||;VT=SNP
3	161454863	rs17490325	T	C	100	PASS	AC=468;AF=0.0934505;AN=5008;NS=2504;DP=18482;EAS_AF=0.1518;AMR_AF=0.121;AFR_AF=0.0076;EUR_AF=0.0885;SAS_AF=0.135;AA=T|||;VT=SNP
3	161455035	rs4376051	C	T	100	PASS	AC=3210;AF=0.640974;AN=5008;NS=2504;DP=17888;EAS_AF=0.4236;AMR_AF=0.5764;AFR_AF=0.8313;EUR_AF=0.5646;SAS_AF=0.7321;AA=T|||;VT=SNP
3	161455109	rs17424676	A	G	100	PASS	AC=468;AF=0.0934505;AN=5008;NS=2504;DP=19618;EAS_AF=0.1518;AMR_AF=0.121;AFR_AF=0.0076;EUR_AF=0.0885;SAS_AF=0.135;AA=G|||;VT=SNP
3	161455133	rs76568570	A	G	100	PASS	AC=255;AF=0.0509185;AN=5008;NS=2504;DP=19475;EAS_AF=0.0417;AMR_AF=0.0288;AFR_AF=0.0113;EUR_AF=0.0308;SAS_AF=0.1503;AA=A|||;VT=SNP
3	161455195	rs9819763	A	G	100	PASS	AC=1719;AF=0.343251;AN=5008;NS=2504;DP=20055;EAS_AF=0.2688;AMR_AF=0.4813;AFR_AF=0.1263;EUR_AF=0.4563;SAS_AF=0.499;AA=G|||;VT=SNP
3	161455592	rs73168065	T	G	100	PASS	AC=468;AF=0.0934505;AN=5008;NS=2504;DP=20207;EAS_AF=0.1518;AMR_AF=0.121;AFR_AF=0.0076;EUR_AF=0.0885;SAS_AF=0.135;AA=T|||;VT=SNP
3	161455833	rs7613249	T	A	100	PASS	AC=1224;AF=0.244409;AN=5008;NS=2504;DP=19194;EAS_AF=0.1032;AMR_AF=0.3602;AFR_AF=0.1165;EUR_AF=0.3678;SAS_AF=0.3538;AA=T|||;VT=SNP
3	161455962	rs80021942	C	T	100	PASS	AC=1227;AF=0.245008;AN=5008;NS=2504;DP=20258;EAS_AF=0.1042;AMR_AF=0.3602;AFR_AF=0.118;EUR_AF=0.3678;SAS_AF=0.3538;AA=c|||;VT=SNP
3	161456269	rs4499620	C	G	100	PASS	AC=468;AF=0.0934505;AN=5008;NS=2504;DP=20928;EAS_AF=0.1518;AMR_AF=0.121;AFR_AF=0.0076;EUR_AF=0.0885;SAS_AF=0.135;AA=C|||;VT=SNP
3	161456286	rs139769218	C	T	100	PASS	AC=1104;AF=0.220447;AN=5008;NS=2504;DP=21365;EAS_AF=0.5754;AMR_AF=0.2305;AFR_AF=0.0068;EUR_AF=0.1501;SAS_AF=0.2086;AA=C|||;VT=SNP
3	161456914	rs475336	A	G	100	PASS	AC=1722;AF=0.34385;AN=5008;NS=2504;DP=15049;EAS_AF=0.2698;AMR_AF=0.4813;AFR_AF=0.1271;EUR_AF=0.4563;SAS_AF=0.5;AA=G|||;VT=SNP
3	161456946	rs693627	G	A	100	PASS	AC=1095;AF=0.21865;AN=5008;NS=2504;DP=14851;EAS_AF=0.1032;AMR_AF=0.3487;AFR_AF=0.025;EUR_AF=0.3678;SAS_AF=0.3538;AA=G|||;VT=SNP
3	161457051	rs75260503	G	A	100	PASS	AC=456;AF=0.0910543;AN=5008;NS=2504;DP=15180;EAS_AF=0.0694;AMR_AF=0.0504;AFR_AF=0.0514;EUR_AF=0.1024;SAS_AF=0.184;AA=G|||;VT=SNP
3	161457146	rs17424704	C	A	100	PASS	AC=468;AF=0.0934505;AN=5008;NS=2504;DP=15425;EAS_AF=0.1518;AMR_AF=0.121;AFR_AF=0.0076;EUR_AF=0.0885;SAS_AF=0.135;AA=C|||;VT=SNP
3	161457209	rs16833291	C	T	100	PASS	AC=255;AF=0.0509185;AN=5008;NS=2504;DP=16578;EAS_AF=0.0417;AMR_AF=0.0288;AFR_AF=0.0113;EUR_AF=0.0308;SAS_AF=0.1503;AA=C|||;VT=SNP
3	161457291	rs73168067	C	T	100	PASS	AC=468;AF=0.0934505;AN=5008;NS=2504;DP=16737;EAS_AF=0.1508;AMR_AF=0.1225;AFR_AF=0.0076;EUR_AF=0.0885;SAS_AF=0.135;AA=C|||;VT=SNP
3	161458222	rs10513569	C	T	100	PASS	AC=468;AF=0.0934505;AN=5008;NS=2504;DP=16313;EAS_AF=0.1518;AMR_AF=0.121;AFR_AF=0.0076;EUR_AF=0.0885;SAS_AF=0.135;AA=T|||;VT=SNP
3	161458853	rs73168069	C	T	100	PASS	AC=468;AF=0.0934505;AN=5008;NS=2504;DP=14121;EAS_AF=0.1518;AMR_AF=0.121;AFR_AF=0.0076;EUR_AF=0.0885;SAS_AF=0.135;AA=C|||;VT=SNP
3	161459025	rs536964	G	T	100	PASS	AC=1224;AF=0.244409;AN=5008;NS=2504;DP=15491;EAS_AF=0.1032;AMR_AF=0.3602;AFR_AF=0.1165;EUR_AF=0.3678;SAS_AF=0.3538;AA=G|||;VT=SNP
3	161459041	rs57738525	A	G	100	PASS	AC=243;AF=0.0485224;AN=5008;NS=2504;DP=15851;EAS_AF=0.0417;AMR_AF=0.0274;AFR_AF=0.003;EUR_AF=0.0308;SAS_AF=0.1503;AA=A|||;VT=SNP
3	161459150	rs16833306	G	A	100	PASS	AC=269;AF=0.0537141;AN=5008;NS=2504;DP=16093;EAS_AF=0.0427;AMR_AF=0.0288;AFR_AF=0.0113;EUR_AF=0.0328;SAS_AF=0.1616;AA=G|||;VT=SNP
3	161459498	rs2404818	C	G	100	PASS	AC=468;AF=0.0934505;AN=5008;NS=2504;DP=19205;EAS_AF=0.1508;AMR_AF=0.121;AFR_AF=0.0076;EUR_AF=0.0895;SAS_AF=0.135;AA=C|||;VT=SNP
3	161460507	rs498051	G	C	100	PASS	AC=1097;AF=0.21905;AN=5008;NS=2504;DP=17753;EAS_AF=0.1032;AMR_AF=0.3501;AFR_AF=0.0257;EUR_AF=0.3678;SAS_AF=0.3538;AA=G|||;VT=SNP
3	161460899	rs7644833	C	T	100	PASS	AC=3210;AF=0.640974;AN=5008;NS=2504;DP=16318;EAS_AF=0.4236;AMR_AF=0.5764;AFR_AF=0.8313;EUR_AF=0.5646;SAS_AF=0.7321;AA=T|||;VT=SNP
3	161461110	rs524462	T	A	100	PASS	AC=1718;AF=0.343051;AN=5008;NS=2504;DP=17275;EAS_AF=0.2698;AMR_AF=0.4813;AFR_AF=0.1241;EUR_AF=0.4563;SAS_AF=0.5;AA=A|||;VT=SNP
3	161461557	rs528355	G	A	100	PASS	AC=1942;AF=0.38778;AN=5008;NS=2504;DP=18102;EAS_AF=0.2698;AMR_AF=0.4885;AFR_AF=0.2897;EUR_AF=0.4563;SAS_AF=0.5;AA=A|||;VT=SNP
3	161462086	rs554752	C	A	100	PASS	AC=1720;AF=0.34345;AN=5008;NS=2504;DP=17999;EAS_AF=0.2698;AMR_AF=0.4813;AFR_AF=0.1241;EUR_AF=0.4563;SAS_AF=0.502;AA=C|||;VT=SNP
3	161462675	rs9820572	G	C	100	PASS	AC=1716;AF=0.342652;AN=5008;NS=2504;DP=6342;EAS_AF=0.2698;AMR_AF=0.4784;AFR_AF=0.1241;EUR_AF=0.4543;SAS_AF=0.502;AA=A|||;VT=SNP
3	161462911	rs9861996	A	G	100	PASS	AC=1720;AF=0.34345;AN=5008;NS=2504;DP=12454;EAS_AF=0.2698;AMR_AF=0.4813;AFR_AF=0.1241;EUR_AF=0.4563;SAS_AF=0.502;AA=A|||;VT=SNP
3	161463031	rs9824940	G	A	100	PASS	AC=1720;AF=0.34345;AN=5008;NS=2504;DP=14199;EAS_AF=0.2698;AMR_AF=0.4813;AFR_AF=0.1241;EUR_AF=0.4563;SAS_AF=0.502;AA=G|||;VT=SNP
3	161463500	rs77577064	G	A	100	PASS	AC=264;AF=0.0527157;AN=5008;NS=2504;DP=18989;EAS_AF=0.0417;AMR_AF=0.0288;AFR_AF=0.0113;EUR_AF=0.0308;SAS_AF=0.1595;AA=g|||;VT=SNP
3	161463625	rs514683	A	G	100	PASS	AC=1226;AF=0.244808;AN=5008;NS=2504;DP=17255;EAS_AF=0.1032;AMR_AF=0.3602;AFR_AF=0.1165;EUR_AF=0.3678;SAS_AF=0.3558;AA=A|||;VT=SNP
3	161463691	rs79472201	G	A	100	PASS	AC=255;AF=0.0509185;AN=5008;NS=2504;DP=16890;EAS_AF=0.0417;AMR_AF=0.0288;AFR_AF=0.0113;EUR_AF=0.0308;SAS_AF=0.1503;AA=G|||;VT=SNP
3	161464022	rs574215	A	G	100	PASS	AC=1719;AF=0.343251;AN=5008;NS=2504;DP=16735;EAS_AF=0.2698;AMR_AF=0.4798;AFR_AF=0.1241;EUR_AF=0.4563;SAS_AF=0.502;AA=A|||;VT=SNP
3	161464371	rs487000	A	T	100	PASS	AC=2879;AF=0.57488;AN=5008;NS=2504;DP=8770;EAS_AF=0.4236;AMR_AF=0.5634;AFR_AF=0.5862;EUR_AF=0.5646;SAS_AF=0.7342;AA=T|||;VT=SNP
3	161464879	rs482314	A	G	100	PASS	AC=2080;AF=0.415335;AN=5008;NS=2504;DP=13234;EAS_AF=0.3532;AMR_AF=0.4928;AFR_AF=0.323;EUR_AF=0.4573;SAS_AF=0.5061;AA=G|||;VT=SNP
3	161465095	rs479750	C	T	100	PASS	AC=1719;AF=0.343251;AN=5008;NS=2504;DP=13648;EAS_AF=0.2698;AMR_AF=0.4798;AFR_AF=0.1241;EUR_AF=0.4563;SAS_AF=0.502;AA=c|||;VT=SNP
3	161465648	rs530669	A	G	100	PASS	AC=1719;AF=0.343251;AN=5008;NS=2504;DP=11745;EAS_AF=0.2698;AMR_AF=0.4798;AFR_AF=0.1241;EUR_AF=0.4563;SAS_AF=0.502;AA=A|||;VT=SNP
3	161465744	rs1550155	C	T	100	PASS	AC=452;AF=0.0902556;AN=5008;NS=2504;DP=11635;EAS_AF=0.0685;AMR_AF=0.0504;AFR_AF=0.0507;EUR_AF=0.1024;SAS_AF=0.182;AA=c|||;VT=SNP
3	161465882	rs528742	G	C	100	PASS	AC=2881;AF=0.57528;AN=5008;NS=2504;DP=11585;EAS_AF=0.4226;AMR_AF=0.5634;AFR_AF=0.5885;EUR_AF=0.5646;SAS_AF=0.7342;AA=C|||;VT=SNP
3	161466182	rs525965	G	C	100	PASS	AC=1945;AF=0.388379;AN=5008;NS=2504;DP=10692;EAS_AF=0.2698;AMR_AF=0.487;AFR_AF=0.2912;EUR_AF=0.4563;SAS_AF=0.502;AA=C|||;VT=SNP
3	161469818	rs518205	G	A	100	PASS	AC=1227;AF=0.245008;AN=5008;NS=2504;DP=17485;EAS_AF=0.1042;AMR_AF=0.3602;AFR_AF=0.1165;EUR_AF=0.3678;SAS_AF=0.3558;AA=A|||;VT=SNP
3	161470387	rs491775	A	T	100	PASS	AC=1945;AF=0.388379;AN=5008;NS=2504;DP=15898;EAS_AF=0.2698;AMR_AF=0.487;AFR_AF=0.2912;EUR_AF=0.4563;SAS_AF=0.502;AA=T|||;VT=SNP
3	161470410	rs112532375	C	T	100	PASS	AC=120;AF=0.0239617;AN=5008;NS=2504;DP=16369;EAS_AF=0.0149;AMR_AF=0.0202;AFR_AF=0.003;EUR_AF=0.0567;SAS_AF=0.0307;AA=C|||;VT=SNP
3	161470438	rs572525	G	A	100	PASS	AC=1226;AF=0.244808;AN=5008;NS=2504;DP=17339;EAS_AF=0.1032;AMR_AF=0.3602;AFR_AF=0.1165;EUR_AF=0.3678;SAS_AF=0.3558;AA=G|||;VT=SNP
3	161470537	rs490737	T	C	100	PASS	AC=2083;AF=0.415935;AN=5008;NS=2504;DP=17058;EAS_AF=0.3542;AMR_AF=0.4928;AFR_AF=0.3238;EUR_AF=0.4573;SAS_AF=0.5072;AA=T|||;VT=SNP
3	161470540	rs573462	A	C	100	PASS	AC=2881;AF=0.57528;AN=5008;NS=2504;DP=17002;EAS_AF=0.4246;AMR_AF=0.5634;AFR_AF=0.587;EUR_AF=0.5646;SAS_AF=0.7342;AA=C|||;VT=SNP
3	161470592	rs489939	G	A	100	PASS	AC=1229;AF=0.245407;AN=5008;NS=2504;DP=16726;EAS_AF=0.1042;AMR_AF=0.3617;AFR_AF=0.1165;EUR_AF=0.3688;SAS_AF=0.3558;AA=G|||;VT=SNP
3	161471398	rs493275	G	A	100	PASS	AC=3212;AF=0.641374;AN=5008;NS=2504;DP=15714;EAS_AF=0.4236;AMR_AF=0.5749;AFR_AF=0.8321;EUR_AF=0.5646;SAS_AF=0.7342;AA=A|||;VT=SNP
3	161471611	rs516157	A	T	100	PASS	AC=1945;AF=0.388379;AN=5008;NS=2504;DP=17603;EAS_AF=0.2698;AMR_AF=0.487;AFR_AF=0.2912;EUR_AF=0.4563;SAS_AF=0.502;AA=T|||;VT=SNP
3	161471862	rs61556020	T	G	100	PASS	AC=468;AF=0.0934505;AN=5008;NS=2504;DP=17897;EAS_AF=0.1518;AMR_AF=0.1196;AFR_AF=0.0076;EUR_AF=0.0895;SAS_AF=0.135;AA=T|||;VT=SNP
3	161472974	rs488002	G	A	100	PASS	AC=2081;AF=0.415535;AN=5008;NS=2504;DP=16290;EAS_AF=0.3532;AMR_AF=0.4928;AFR_AF=0.3238;EUR_AF=0.4573;SAS_AF=0.5061;AA=A|||;VT=SNP
3	161473229	rs485315	C	T	100	PASS	AC=1718;AF=0.343051;AN=5008;NS=2504;DP=14766;EAS_AF=0.2698;AMR_AF=0.4798;AFR_AF=0.1241;EUR_AF=0.4553;SAS_AF=0.502;AA=T|||;VT=SNP
3	161474909	rs12489261	G	T	100	PASS	AC=466;AF=0.0930511;AN=5008;NS=2504;DP=15920;EAS_AF=0.1518;AMR_AF=0.1196;AFR_AF=0.0076;EUR_AF=0.0875;SAS_AF=0.135;AA=G|||;VT=SNP
3	161475216	rs7650155	A	G	100	PASS	AC=2879;AF=0.57488;AN=5008;NS=2504;DP=12239;EAS_AF=0.4236;AMR_AF=0.5634;AFR_AF=0.5862;EUR_AF=0.5646;SAS_AF=0.7342;AA=G|||;VT=SNP
3	161475370	rs73168079	T	G	100	PASS	AC=465;AF=0.0928514;AN=5008;NS=2504;DP=14260;EAS_AF=0.1518;AMR_AF=0.1182;AFR_AF=0.0076;EUR_AF=0.0875;SAS_AF=0.135;AA=T|||;VT=SNP
3	161475537	rs9832859	C	A	100	PASS	AC=1944;AF=0.388179;AN=5008;NS=2504;DP=12307;EAS_AF=0.2698;AMR_AF=0.487;AFR_AF=0.2912;EUR_AF=0.4553;SAS_AF=0.502;AA=A|||;VT=SNP
3	161475637	rs73168081	C	T	100	PASS	AC=467;AF=0.0932508;AN=5008;NS=2504;DP=14742;EAS_AF=0.1518;AMR_AF=0.1196;AFR_AF=0.0076;EUR_AF=0.0885;SAS_AF=0.135;AA=C|||;VT=SNP
3	161475954	rs17424987	G	A	100	PASS	AC=466;AF=0.0930511;AN=5008;NS=2504;DP=16557;EAS_AF=0.1518;AMR_AF=0.1196;AFR_AF=0.0076;EUR_AF=0.0875;SAS_AF=0.135;AA=G|||;VT=SNP
3	161476636	rs9290094	T	C	100	PASS	AC=1226;AF=0.244808;AN=5008;NS=2504;DP=20825;EAS_AF=0.1032;AMR_AF=0.3602;AFR_AF=0.1165;EUR_AF=0.3678;SAS_AF=0.3558;AA=T|||;VT=SNP
3	161477076	rs528970	A	G	100	PASS	AC=1718;AF=0.343051;AN=5008;NS=2504;DP=18332;EAS_AF=0.2698;AMR_AF=0.4798;AFR_AF=0.1241;EUR_AF=0.4553;SAS_AF=0.502;AA=A|||;VT=SNP
3	161478145	rs514816	G	A	100	PASS	AC=1718;AF=0.343051;AN=5008;NS=2504;DP=20949;EAS_AF=0.2698;AMR_AF=0.4798;AFR_AF=0.1241;EUR_AF=0.4553;SAS_AF=0.502;AA=G|||;VT=SNP
3	161478669	rs541222	C	T	100	PASS	AC=1718;AF=0.343051;AN=5008;NS=2504;DP=19559;EAS_AF=0.2698;AMR_AF=0.4798;AFR_AF=0.1241;EUR_AF=0.4553;SAS_AF=0.502;AA=C|||;VT=SNP
3	161478690	rs541280	A	G	100	PASS	AC=1226;AF=0.244808;AN=5008;NS=2504;DP=19708;EAS_AF=0.1032;AMR_AF=0.3602;AFR_AF=0.1165;EUR_AF=0.3678;SAS_AF=0.3558;AA=A|||;VT=SNP
3	161478697	rs76565206	A	G	100	PASS	AC=447;AF=0.0892572;AN=5008;NS=2504;DP=19669;EAS_AF=0.0675;AMR_AF=0.0504;AFR_AF=0.0477;EUR_AF=0.1024;SAS_AF=0.182;AA=A|||;VT=SNP
3	161478751	rs541447	A	G	100	PASS	AC=1226;AF=0.244808;AN=5008;NS=2504;DP=18765;EAS_AF=0.1032;AMR_AF=0.3602;AFR_AF=0.1165;EUR_AF=0.3678;SAS_AF=0.3558;AA=a|||;VT=SNP
3	161478923	rs76917399	T	C	100	PASS	AC=447;AF=0.0892572;AN=5008;NS=2504;DP=17960;EAS_AF=0.0675;AMR_AF=0.0504;AFR_AF=0.0477;EUR_AF=0.1024;SAS_AF=0.182;AA=T|||;VT=SNP
3	161479240	rs545932	C	T	100	PASS	AC=1226;AF=0.244808;AN=5008;NS=2504;DP=13772;EAS_AF=0.1032;AMR_AF=0.3602;AFR_AF=0.1165;EUR_AF=0.3678;SAS_AF=0.3558;AA=C|||;VT=SNP
3	161479252	rs77135183	C	G	100	PASS	AC=448;AF=0.0894569;AN=5008;NS=2504;DP=13782;EAS_AF=0.0675;AMR_AF=0.0504;AFR_AF=0.0484;EUR_AF=0.1024;SAS_AF=0.182;AA=C|||;VT=SNP
3	161479775	rs73168084	T	G	100	PASS	AC=466;AF=0.0930511;AN=5008;NS=2504;DP=16219;EAS_AF=0.1518;AMR_AF=0.1196;AFR_AF=0.0076;EUR_AF=0.0875;SAS_AF=0.135;AA=T|||;VT=SNP
3	161479873	rs308689	T	C	100	PASS	AC=2079;AF=0.415136;AN=5008;NS=2504;DP=17940;EAS_AF=0.3532;AMR_AF=0.4928;AFR_AF=0.3238;EUR_AF=0.4553;SAS_AF=0.5061;AA=C|||;VT=SNP
3	161480104	rs73168085	A	C	100	PASS	AC=466;AF=0.0930511;AN=5008;NS=2504;DP=16107;EAS_AF=0.1518;AMR_AF=0.1196;AFR_AF=0.0076;EUR_AF=0.0875;SAS_AF=0.135;AA=A|||;VT=SNP
3	161480571	rs73168086	T	C	100	PASS	AC=466;AF=0.0930511;AN=5008;NS=2504;DP=17967;EAS_AF=0.1518;AMR_AF=0.1196;AFR_AF=0.0076;EUR_AF=0.0875;SAS_AF=0.135;AA=T|||;VT=SNP
3	161480784	rs12639009	T	G	100	PASS	AC=467;AF=0.0932508;AN=5008;NS=2504;DP=15889;EAS_AF=0.1518;AMR_AF=0.1196;AFR_AF=0.0083;EUR_AF=0.0875;SAS_AF=0.135;AA=T|||;VT=SNP
3	161481029	rs547631	C	T	100	PASS	AC=1717;AF=0.342851;AN=5008;NS=2504;DP=16813;EAS_AF=0.2698;AMR_AF=0.4798;AFR_AF=0.1241;EUR_AF=0.4543;SAS_AF=0.502;AA=C|||;VT=SNP
3	161481069	rs177821	C	A	100	PASS	AC=1717;AF=0.342851;AN=5008;NS=2504;DP=16171;EAS_AF=0.2698;AMR_AF=0.4798;AFR_AF=0.1241;EUR_AF=0.4543;SAS_AF=0.502;AA=C|||;VT=SNP
3	161481786	rs75750193	G	A	100	PASS	AC=121;AF=0.0241613;AN=5008;NS=2504;DP=17673;EAS_AF=0.0149;AMR_AF=0.0202;AFR_AF=0.003;EUR_AF=0.0567;SAS_AF=0.0317;AA=G|||;VT=SNP
3	161482118	rs186302	C	T	100	PASS	AC=1225;AF=0.244609;AN=5008;NS=2504;DP=17596;EAS_AF=0.1032;AMR_AF=0.3602;AFR_AF=0.1165;EUR_AF=0.3668;SAS_AF=0.3558;AA=C|||;VT=SNP
3	161482645	rs308690	G	T	100	PASS	AC=1943;AF=0.387979;AN=5008;NS=2504;DP=17675;EAS_AF=0.2698;AMR_AF=0.487;AFR_AF=0.2912;EUR_AF=0.4543;SAS_AF=0.502;AA=T|||;VT=SNP
3	161483227	rs186303	G	C	100	PASS	AC=1225;AF=0.244609;AN=5008;NS=2504;DP=14752;EAS_AF=0.1032;AMR_AF=0.3602;AFR_AF=0.1165;EUR_AF=0.3668;SAS_AF=0.3558;AA=C|||;VT=SNP
3	161483418	rs172624	C	A	100	PASS	AC=1943;AF=0.387979;AN=5008;NS=2504;DP=17035;EAS_AF=0.2698;AMR_AF=0.487;AFR_AF=0.2912;EUR_AF=0.4543;SAS_AF=0.502;AA=c|||;VT=SNP
3	161483917	rs16833340	G	C	100	PASS	AC=255;AF=0.0509185;AN=5008;NS=2504;DP=15450;EAS_AF=0.0417;AMR_AF=0.0288;AFR_AF=0.0113;EUR_AF=0.0308;SAS_AF=0.1503;AA=G|||;VT=SNP
3	161484296	rs308691	T	C	100	PASS	AC=1097;AF=0.21905;AN=5008;NS=2504;DP=18906;EAS_AF=0.1032;AMR_AF=0.3487;AFR_AF=0.0257;EUR_AF=0.3668;SAS_AF=0.3558;AA=T|||;VT=SNP
3	161484631	rs308692	C	A	100	PASS	AC=1717;AF=0.342851;AN=5008;NS=2504;DP=19720;EAS_AF=0.2698;AMR_AF=0.4798;AFR_AF=0.1241;EUR_AF=0.4543;SAS_AF=0.502;AA=A|||;VT=SNP
3	161485407	rs308693	G	A	100	PASS	AC=1225;AF=0.244609;AN=5008;NS=2504;DP=10539;EAS_AF=0.1032;AMR_AF=0.3602;AFR_AF=0.1165;EUR_AF=0.3668;SAS_AF=0.3558;AA=G|||;VT=SNP
3	161485704	rs308694	C	T	100	PASS	AC=1225;AF=0.244609;AN=5008;NS=2504;DP=13086;EAS_AF=0.1032;AMR_AF=0.3602;AFR_AF=0.1165;EUR_AF=0.3668;SAS_AF=0.3558;AA=C|||;VT=SNP
3	161486040	rs12636658	G	T	100	PASS	AC=469;AF=0.0936502;AN=5008;NS=2504;DP=15325;EAS_AF=0.1518;AMR_AF=0.1196;AFR_AF=0.0076;EUR_AF=0.0875;SAS_AF=0.138;AA=G|||;VT=SNP
3	161486251	rs308695	G	A	100	PASS	AC=1945;AF=0.388379;AN=5008;NS=2504;DP=14657;EAS_AF=0.2698;AMR_AF=0.487;AFR_AF=0.2927;EUR_AF=0.4543;SAS_AF=0.502;AA=A|||;VT=SNP
3	161487215	rs308696	T	G	100	PASS	AC=1225;AF=0.244609;AN=5008;NS=2504;DP=15716;EAS_AF=0.1032;AMR_AF=0.3602;AFR_AF=0.1165;EUR_AF=0.3668;SAS_AF=0.3558;AA=T|||;VT=SNP
3	161487218	rs73168089	T	C	100	PASS	AC=466;AF=0.0930511;AN=5008;NS=2504;DP=15725;EAS_AF=0.1518;AMR_AF=0.1196;AFR_AF=0.0076;EUR_AF=0.0875;SAS_AF=0.135;AA=T|||;VT=SNP
3	161487491	rs308697	C	A	100	PASS	AC=1941;AF=0.38758;AN=5008;NS=2504;DP=15547;EAS_AF=0.2698;AMR_AF=0.487;AFR_AF=0.2897;EUR_AF=0.4543;SAS_AF=0.502;AA=A|||;VT=SNP
3	161488348	rs308698	A	T	100	PASS	AC=1226;AF=0.244808;AN=5008;NS=2504;DP=20669;EAS_AF=0.1032;AMR_AF=0.3602;AFR_AF=0.1165;EUR_AF=0.3678;SAS_AF=0.3558;AA=A|||;VT=SNP
3	161488369	rs308699	G	A	100	PASS	AC=1225;AF=0.244609;AN=5008;NS=2504;DP=20594;EAS_AF=0.1032;AMR_AF=0.3602;AFR_AF=0.1165;EUR_AF=0.3668;SAS_AF=0.3558;AA=G|||;VT=SNP
3	161488707	rs57011661	G	T	100	PASS	AC=467;AF=0.0932508;AN=5008;NS=2504;DP=20217;EAS_AF=0.1528;AMR_AF=0.1196;AFR_AF=0.0076;EUR_AF=0.0875;SAS_AF=0.135;AA=G|||;VT=SNP
3	161489080	rs9840785	A	C	100	PASS	AC=807;AF=0.161142;AN=5008;NS=2504;DP=18274;EAS_AF=0.1498;AMR_AF=0.0634;AFR_AF=0.2466;EUR_AF=0.1034;SAS_AF=0.1861;AA=A|||;VT=SNP
3	161489499	rs6766434	C	T	100	PASS	AC=672;AF=0.134185;AN=5008;NS=2504;DP=17547;EAS_AF=0.0675;AMR_AF=0.0576;AFR_AF=0.2141;EUR_AF=0.1024;SAS_AF=0.182;AA=c|||;VT=SNP
3	161489507	rs6766435	C	G	100	PASS	AC=807;AF=0.161142;AN=5008;NS=2504;DP=17726;EAS_AF=0.1498;AMR_AF=0.0634;AFR_AF=0.2466;EUR_AF=0.1034;SAS_AF=0.1861;AA=C|||;VT=SNP
3	161489730	rs6779522	T	G	100	PASS	AC=2524;AF=0.503994;AN=5008;NS=2504;DP=19082;EAS_AF=0.4196;AMR_AF=0.5432;AFR_AF=0.3707;EUR_AF=0.5577;SAS_AF=0.6881;AA=G|||;VT=SNP
3	161489867	rs9845882	A	G	100	PASS	AC=808;AF=0.161342;AN=5008;NS=2504;DP=19849;EAS_AF=0.1498;AMR_AF=0.0634;AFR_AF=0.2466;EUR_AF=0.1044;SAS_AF=0.1861;AA=G|||;VT=SNP
3	161489880	rs551016	T	C	100	PASS	AC=2523;AF=0.503794;AN=5008;NS=2504;DP=20291;EAS_AF=0.4196;AMR_AF=0.5418;AFR_AF=0.3707;EUR_AF=0.5586;SAS_AF=0.6871;AA=C|||;VT=SNP
3	161490079	rs1515730	G	A	100	PASS	AC=807;AF=0.161142;AN=5008;NS=2504;DP=19344;EAS_AF=0.1498;AMR_AF=0.0634;AFR_AF=0.2466;EUR_AF=0.1034;SAS_AF=0.1861;AA=A|||;VT=SNP
3	161490098	rs1515729	A	G	100	PASS	AC=807;AF=0.161142;AN=5008;NS=2504;DP=19648;EAS_AF=0.1498;AMR_AF=0.0634;AFR_AF=0.2466;EUR_AF=0.1034;SAS_AF=0.1861;AA=G|||;VT=SNP
3	161490532	rs1436736	T	C	100	PASS	AC=806;AF=0.160942;AN=5008;NS=2504;DP=18649;EAS_AF=0.1498;AMR_AF=0.0634;AFR_AF=0.2458;EUR_AF=0.1034;SAS_AF=0.1861;AA=C|||;VT=SNP
3	161490610	rs4856651	A	G	100	PASS	AC=807;AF=0.161142;AN=5008;NS=2504;DP=18809;EAS_AF=0.1498;AMR_AF=0.0634;AFR_AF=0.2466;EUR_AF=0.1034;SAS_AF=0.1861;AA=G|||;VT=SNP
3	161490760	rs4856723	A	G	100	PASS	AC=807;AF=0.161142;AN=5008;NS=2504;DP=17094;EAS_AF=0.1498;AMR_AF=0.0634;AFR_AF=0.2466;EUR_AF=0.1034;SAS_AF=0.1861;AA=A|||;VT=SNP
3	161490814	rs4856724	C	T	100	PASS	AC=581;AF=0.116014;AN=5008;NS=2504;DP=16880;EAS_AF=0.1498;AMR_AF=0.0562;AFR_AF=0.0794;EUR_AF=0.1034;SAS_AF=0.1861;AA=C|||;VT=SNP
3	161491102	rs4856725	C	A	100	PASS	AC=807;AF=0.161142;AN=5008;NS=2504;DP=18169;EAS_AF=0.1498;AMR_AF=0.0634;AFR_AF=0.2466;EUR_AF=0.1034;SAS_AF=0.1861;AA=A|||;VT=SNP
3	161491136	rs73168093	G	A	100	PASS	AC=466;AF=0.0930511;AN=5008;NS=2504;DP=16968;EAS_AF=0.1528;AMR_AF=0.1196;AFR_AF=0.0076;EUR_AF=0.0875;SAS_AF=0.1339;AA=G|||;VT=SNP
3	161491151	rs518024	T	C	100	PASS	AC=2524;AF=0.503994;AN=5008;NS=2504;DP=15869;EAS_AF=0.4196;AMR_AF=0.5432;AFR_AF=0.3707;EUR_AF=0.5577;SAS_AF=0.6881;AA=C|||;VT=SNP
3	161491243	rs502153	C	T	100	PASS	AC=2524;AF=0.503994;AN=5008;NS=2504;DP=17157;EAS_AF=0.4196;AMR_AF=0.5432;AFR_AF=0.3707;EUR_AF=0.5577;SAS_AF=0.6881;AA=T|||;VT=SNP
3	161491260	rs13314929	C	G	100	PASS	AC=807;AF=0.161142;AN=5008;NS=2504;DP=17436;EAS_AF=0.1498;AMR_AF=0.0634;AFR_AF=0.2466;EUR_AF=0.1034;SAS_AF=0.1861;AA=G|||;VT=SNP
3	161491370	rs4856726	T	C	100	PASS	AC=805;AF=0.160743;AN=5008;NS=2504;DP=17971;EAS_AF=0.1498;AMR_AF=0.0634;AFR_AF=0.2466;EUR_AF=0.1024;SAS_AF=0.1851;AA=C|||;VT=SNP
3	161491373	rs13318665	T	G	100	PASS	AC=805;AF=0.160743;AN=5008;NS=2504;DP=18112;EAS_AF=0.1498;AMR_AF=0.0634;AFR_AF=0.2466;EUR_AF=0.1024;SAS_AF=0.1851;AA=T|||;VT=SNP
3	161491740	rs6768184	T	C	100	PASS	AC=1225;AF=0.244609;AN=5008;NS=2504;DP=18228;EAS_AF=0.1032;AMR_AF=0.3602;AFR_AF=0.1165;EUR_AF=0.3668;SAS_AF=0.3558;AA=T|||;VT=SNP
3	161491831	rs192812	C	T	100	PASS	AC=1669;AF=0.333267;AN=5008;NS=2504;DP=17972;EAS_AF=0.256;AMR_AF=0.4798;AFR_AF=0.1241;EUR_AF=0.4543;SAS_AF=0.4673;AA=C|||;VT=SNP
3	161492392	rs74758022	G	A	100	PASS	AC=446;AF=0.0890575;AN=5008;NS=2504;DP=18434;EAS_AF=0.0675;AMR_AF=0.0504;AFR_AF=0.0469;EUR_AF=0.1024;SAS_AF=0.182;AA=G|||;VT=SNP
3	161492417	rs17425527	C	G	100	PASS	AC=445;AF=0.0888578;AN=5008;NS=2504;DP=19174;EAS_AF=0.1518;AMR_AF=0.1196;AFR_AF=0.0076;EUR_AF=0.0875;SAS_AF=0.1135;AA=C|||;VT=SNP
3	161492457	rs9857417	A	C	100	PASS	AC=809;AF=0.161542;AN=5008;NS=2504;DP=19706;EAS_AF=0.1498;AMR_AF=0.0634;AFR_AF=0.2466;EUR_AF=0.1044;SAS_AF=0.1871;AA=C|||;VT=SNP
3	161492469	rs75209712	C	G	100	PASS	AC=255;AF=0.0509185;AN=5008;NS=2504;DP=19489;EAS_AF=0.0417;AMR_AF=0.0288;AFR_AF=0.0113;EUR_AF=0.0308;SAS_AF=0.1503;AA=C|||;VT=SNP
3	161492778	rs78189118	A	G	100	PASS	AC=121;AF=0.0241613;AN=5008;NS=2504;DP=22015;EAS_AF=0.0149;AMR_AF=0.0202;AFR_AF=0.0038;EUR_AF=0.0567;SAS_AF=0.0307;AA=A|||;VT=SNP
3	161492868	rs76912822	C	T	100	PASS	AC=450;AF=0.0898562;AN=5008;NS=2504;DP=21962;EAS_AF=0.0685;AMR_AF=0.0504;AFR_AF=0.0484;EUR_AF=0.1034;SAS_AF=0.182;AA=C|||;VT=SNP
3	161493361	rs308705	G	A	100	PASS	AC=1633;AF=0.326078;AN=5008;NS=2504;DP=16850;EAS_AF=0.2708;AMR_AF=0.4813;AFR_AF=0.0363;EUR_AF=0.494;SAS_AF=0.4918;AA=G|||;VT=SNP
3	161493413	rs308704	G	C	100	PASS	AC=3289;AF=0.656749;AN=5008;NS=2504;DP=16110;EAS_AF=0.4226;AMR_AF=0.5893;AFR_AF=0.8631;EUR_AF=0.6024;SAS_AF=0.7229;AA=C|||;VT=SNP
3	161493420	rs308703	T	C	100	PASS	AC=1164;AF=0.232428;AN=5008;NS=2504;DP=16120;EAS_AF=0.1032;AMR_AF=0.3631;AFR_AF=0.0287;EUR_AF=0.4066;SAS_AF=0.3691;AA=T|||;VT=SNP
3	161493558	rs17425603	T	C	100	PASS	AC=471;AF=0.0940495;AN=5008;NS=2504;DP=15338;EAS_AF=0.1548;AMR_AF=0.1196;AFR_AF=0.0076;EUR_AF=0.0885;SAS_AF=0.136;AA=T|||;VT=SNP
3	161494193	rs111477329	G	C	100	PASS	AC=197;AF=0.0393371;AN=5008;NS=2504;DP=19122;EAS_AF=0.0317;AMR_AF=0.0331;AFR_AF=0.0023;EUR_AF=0.0596;SAS_AF=0.0808;AA=G|||;VT=SNP
3	161494597	rs2118099	A	T	100	PASS	AC=2693;AF=0.53774;AN=5008;NS=2504;DP=19161;EAS_AF=0.8433;AMR_AF=0.4899;AFR_AF=0.4894;EUR_AF=0.4563;SAS_AF=0.4059;AA=A|||;VT=SNP
3	161494774	rs111275252	C	T	100	PASS	AC=586;AF=0.117013;AN=5008;NS=2504;DP=19949;EAS_AF=0.0367;AMR_AF=0.0461;AFR_AF=0.3275;EUR_AF=0.0517;SAS_AF=0.0327;AA=C|||;VT=SNP
3	161494858	rs35608652	T	A	100	PASS	AC=2626;AF=0.524361;AN=5008;NS=2504;DP=17717;EAS_AF=0.8423;AMR_AF=0.4885;AFR_AF=0.4455;EUR_AF=0.4563;SAS_AF=0.3988;AA=T|||;VT=SNP
3	161494920	rs1119259	G	A	100	PASS	AC=2626;AF=0.524361;AN=5008;NS=2504;DP=14680;EAS_AF=0.8423;AMR_AF=0.4885;AFR_AF=0.4455;EUR_AF=0.4563;SAS_AF=0.3988;AA=G|||;VT=SNP
3	161494945	rs1849998	G	A	100	PASS	AC=2628;AF=0.52476;AN=5008;NS=2504;DP=13599;EAS_AF=0.8433;AMR_AF=0.4885;AFR_AF=0.4463;EUR_AF=0.4563;SAS_AF=0.3988;AA=G|||;VT=SNP
3	161495014	rs1849997	C	A	100	PASS	AC=1967;AF=0.392772;AN=5008;NS=2504;DP=18631;EAS_AF=0.8056;AMR_AF=0.438;AFR_AF=0.0658;EUR_AF=0.4036;SAS_AF=0.3661;AA=C|||;VT=SNP
3	161495192	rs1987997	C	T	100	PASS	AC=2624;AF=0.523962;AN=5008;NS=2504;DP=19015;EAS_AF=0.8413;AMR_AF=0.4885;AFR_AF=0.4463;EUR_AF=0.4553;SAS_AF=0.3978;AA=C|||;VT=SNP
3	161495193	rs11929455	G	A	100	PASS	AC=476;AF=0.0950479;AN=5008;NS=2504;DP=18945;EAS_AF=0.0575;AMR_AF=0.0576;AFR_AF=0.1293;EUR_AF=0.0398;SAS_AF=0.1708;AA=G|||;VT=SNP
3	161495421	rs11921748	A	G	100	PASS	AC=487;AF=0.0972444;AN=5008;NS=2504;DP=20181;EAS_AF=0.0565;AMR_AF=0.0562;AFR_AF=0.1422;EUR_AF=0.0358;SAS_AF=0.1708;AA=A|||;VT=SNP
3	161495464	rs4256146	G	A	100	PASS	AC=2651;AF=0.529353;AN=5008;NS=2504;DP=20290;EAS_AF=0.8423;AMR_AF=0.4914;AFR_AF=0.4622;EUR_AF=0.4573;SAS_AF=0.3988;AA=C|||;VT=SNP
3	161495510	rs4574316	T	C	100	PASS	AC=3127;AF=0.624401;AN=5008;NS=2504;DP=20725;EAS_AF=0.9107;AMR_AF=0.5476;AFR_AF=0.5772;EUR_AF=0.493;SAS_AF=0.5828;AA=C|||;VT=SNP
3	161495575	rs4256147	G	A	100	PASS	AC=3130;AF=0.625;AN=5008;NS=2504;DP=20793;EAS_AF=0.9137;AMR_AF=0.5476;AFR_AF=0.5772;EUR_AF=0.493;SAS_AF=0.5828;AA=A|||;VT=SNP
3	161495874	rs308701	G	C	100	PASS	AC=1323;AF=0.264177;AN=5008;NS=2504;DP=18803;EAS_AF=0.0833;AMR_AF=0.3401;AFR_AF=0.2284;EUR_AF=0.3787;SAS_AF=0.3272;AA=G|||;VT=SNP
3	161496202	rs9290095	G	A	100	PASS	AC=497;AF=0.0992412;AN=5008;NS=2504;DP=17822;EAS_AF=0.0714;AMR_AF=0.0562;AFR_AF=0.1293;EUR_AF=0.0358;SAS_AF=0.183;AA=G|||;VT=SNP
3	161496567	rs9813483	G	A	100	PASS	AC=419;AF=0.0836661;AN=5008;NS=2504;DP=12809;EAS_AF=0.0456;AMR_AF=0.0562;AFR_AF=0.0998;EUR_AF=0.0358;SAS_AF=0.1697;AA=G|||;VT=SNP
3	161496851	rs11711567	T	C	100	PASS	AC=2633;AF=0.525759;AN=5008;NS=2504;DP=11639;EAS_AF=0.8423;AMR_AF=0.4899;AFR_AF=0.4501;EUR_AF=0.4563;SAS_AF=0.3988;AA=C|||;VT=SNP
3	161497267	rs1515728	T	C	100	PASS	AC=3126;AF=0.624201;AN=5008;NS=2504;DP=17650;EAS_AF=0.9137;AMR_AF=0.5447;AFR_AF=0.5772;EUR_AF=0.492;SAS_AF=0.5818;AA=C|||;VT=SNP
3	161497395	rs9838024	T	C	100	PASS	AC=3130;AF=0.625;AN=5008;NS=2504;DP=16720;EAS_AF=0.9137;AMR_AF=0.5476;AFR_AF=0.5779;EUR_AF=0.492;SAS_AF=0.5828;AA=C|||;VT=SNP
3	161497697	rs9856223	A	G	100	PASS	AC=2220;AF=0.443291;AN=5008;NS=2504;DP=18066;EAS_AF=0.8056;AMR_AF=0.4524;AFR_AF=0.2504;EUR_AF=0.4026;SAS_AF=0.3661;AA=A|||;VT=SNP
3	161498305	rs9985423	A	T	100	PASS	AC=2635;AF=0.526158;AN=5008;NS=2504;DP=14089;EAS_AF=0.8433;AMR_AF=0.4899;AFR_AF=0.4516;EUR_AF=0.4553;SAS_AF=0.3988;AA=A|||;VT=SNP
3	161498323	rs1515727	T	A	100	PASS	AC=3129;AF=0.6248;AN=5008;NS=2504;DP=14673;EAS_AF=0.9147;AMR_AF=0.5461;AFR_AF=0.5779;EUR_AF=0.4911;SAS_AF=0.5828;AA=A|||;VT=SNP
3	161498506	rs2404822	G	A	100	PASS	AC=3126;AF=0.624201;AN=5008;NS=2504;DP=13747;EAS_AF=0.9137;AMR_AF=0.5447;AFR_AF=0.5772;EUR_AF=0.4911;SAS_AF=0.5828;AA=A|||;VT=SNP
3	161499569	rs10936238	G	A	100	PASS	AC=493;AF=0.0984425;AN=5008;NS=2504;DP=18863;EAS_AF=0.0724;AMR_AF=0.0548;AFR_AF=0.1263;EUR_AF=0.0358;SAS_AF=0.183;AA=G|||;VT=SNP
3	161499680	rs2082981	T	C	100	PASS	AC=3126;AF=0.624201;AN=5008;NS=2504;DP=17983;EAS_AF=0.9137;AMR_AF=0.5447;AFR_AF=0.5772;EUR_AF=0.492;SAS_AF=0.5818;AA=C|||;VT=SNP
3	161499879	rs9833527	G	A	100	PASS	AC=414;AF=0.0826677;AN=5008;NS=2504;DP=18110;EAS_AF=0.0456;AMR_AF=0.0548;AFR_AF=0.0968;EUR_AF=0.0358;SAS_AF=0.1697;AA=G|||;VT=SNP
3	161500072	rs9985316	C	A	100	PASS	AC=2634;AF=0.525958;AN=5008;NS=2504;DP=16862;EAS_AF=0.8423;AMR_AF=0.4899;AFR_AF=0.4508;EUR_AF=0.4563;SAS_AF=0.3988;AA=C|||;VT=SNP
3	161500610	rs10513570	C	G	100	PASS	AC=468;AF=0.0934505;AN=5008;NS=2504;DP=15984;EAS_AF=0.0565;AMR_AF=0.0548;AFR_AF=0.1293;EUR_AF=0.0358;SAS_AF=0.1697;AA=C|||;VT=SNP
3	161500767	rs12489743	G	T	100	PASS	AC=2629;AF=0.52496;AN=5008;NS=2504;DP=17518;EAS_AF=0.8423;AMR_AF=0.4899;AFR_AF=0.4478;EUR_AF=0.4553;SAS_AF=0.3988;AA=G|||;VT=SNP
3	161500779	rs16833410	A	G	100	PASS	AC=496;AF=0.0990415;AN=5008;NS=2504;DP=17481;EAS_AF=0.0714;AMR_AF=0.0548;AFR_AF=0.1293;EUR_AF=0.0358;SAS_AF=0.183;AA=A|||;VT=SNP
3	161500902	rs12490422	G	A	100	PASS	AC=2629;AF=0.52496;AN=5008;NS=2504;DP=18477;EAS_AF=0.8423;AMR_AF=0.4899;AFR_AF=0.4478;EUR_AF=0.4553;SAS_AF=0.3988;AA=A|||;VT=SNP
3	161501004	rs308688	T	G	100	PASS	AC=1036;AF=0.206869;AN=5008;NS=2504;DP=18546;EAS_AF=0.0833;AMR_AF=0.33;AFR_AF=0.0174;EUR_AF=0.3777;SAS_AF=0.3272;AA=T|||;VT=SNP
3	161501442	rs116227233	G	A	100	PASS	AC=141;AF=0.028155;AN=5008;NS=2504;DP=14605;EAS_AF=0.0367;AMR_AF=0.0259;AFR_AF=0.0023;EUR_AF=0.0517;SAS_AF=0.0317;AA=G|||;VT=SNP
3	161501493	rs1515739	A	G	100	PASS	AC=2702;AF=0.539537;AN=5008;NS=2504;DP=13494;EAS_AF=0.8413;AMR_AF=0.4914;AFR_AF=0.5023;EUR_AF=0.4553;SAS_AF=0.3998;AA=A|||;VT=SNP
3	161501743	rs16833420	T	G	100	PASS	AC=417;AF=0.0832668;AN=5008;NS=2504;DP=13869;EAS_AF=0.0456;AMR_AF=0.0548;AFR_AF=0.0983;EUR_AF=0.0358;SAS_AF=0.1708;AA=T|||;VT=SNP
3	161501787	rs1515738	C	T	100	PASS	AC=3198;AF=0.638578;AN=5008;NS=2504;DP=14047;EAS_AF=0.9137;AMR_AF=0.5476;AFR_AF=0.6278;EUR_AF=0.494;SAS_AF=0.5828;AA=T|||;VT=SNP
3	161501974	rs10804791	C	T	100	PASS	AC=2982;AF=0.595447;AN=5008;NS=2504;DP=13030;EAS_AF=0.9137;AMR_AF=0.536;AFR_AF=0.4697;EUR_AF=0.494;SAS_AF=0.5838;AA=T|||;VT=SNP
3	161502714	rs11921798	C	A	100	PASS	AC=2489;AF=0.497005;AN=5008;NS=2504;DP=18034;EAS_AF=0.8423;AMR_AF=0.4784;AFR_AF=0.3442;EUR_AF=0.4592;SAS_AF=0.3998;AA=C|||;VT=SNP
3	161502914	rs10936239	G	T	100	PASS	AC=2981;AF=0.595248;AN=5008;NS=2504;DP=16894;EAS_AF=0.9137;AMR_AF=0.5346;AFR_AF=0.4697;EUR_AF=0.495;SAS_AF=0.5828;AA=T|||;VT=SNP
3	161502957	rs10936240	A	G	100	PASS	AC=2980;AF=0.595048;AN=5008;NS=2504;DP=17506;EAS_AF=0.9137;AMR_AF=0.5331;AFR_AF=0.4697;EUR_AF=0.495;SAS_AF=0.5828;AA=G|||;VT=SNP
3	161503038	rs62278615	G	T	100	PASS	AC=491;AF=0.0980431;AN=5008;NS=2504;DP=19873;EAS_AF=0.0714;AMR_AF=0.0548;AFR_AF=0.1256;EUR_AF=0.0358;SAS_AF=0.183;AA=T|||;VT=SNP
3	161503096	rs62278616	G	A	100	PASS	AC=415;AF=0.0828674;AN=5008;NS=2504;DP=19955;EAS_AF=0.0456;AMR_AF=0.0548;AFR_AF=0.0968;EUR_AF=0.0358;SAS_AF=0.1708;AA=G|||;VT=SNP
3	161503238	rs10936241	T	A	100	PASS	AC=2980;AF=0.595048;AN=5008;NS=2504;DP=18905;EAS_AF=0.9137;AMR_AF=0.5331;AFR_AF=0.4697;EUR_AF=0.495;SAS_AF=0.5828;AA=A|||;VT=SNP
3	161503376	rs10936242	A	T	100	PASS	AC=2488;AF=0.496805;AN=5008;NS=2504;DP=17758;EAS_AF=0.8423;AMR_AF=0.4784;AFR_AF=0.3442;EUR_AF=0.4592;SAS_AF=0.3988;AA=A|||;VT=SNP
3	161504007	rs1996264	C	T	100	PASS	AC=2488;AF=0.496805;AN=5008;NS=2504;DP=18116;EAS_AF=0.8423;AMR_AF=0.4784;AFR_AF=0.3442;EUR_AF=0.4583;SAS_AF=0.3998;AA=T|||;VT=SNP
3	161504207	rs12054391	T	C	100	PASS	AC=2488;AF=0.496805;AN=5008;NS=2504;DP=16702;EAS_AF=0.8423;AMR_AF=0.4784;AFR_AF=0.3442;EUR_AF=0.4583;SAS_AF=0.3998;AA=C|||;VT=SNP
3	161504344	rs9855725	G	A	100	PASS	AC=492;AF=0.0982428;AN=5008;NS=2504;DP=12893;EAS_AF=0.0714;AMR_AF=0.0548;AFR_AF=0.1256;EUR_AF=0.0358;SAS_AF=0.184;AA=G|||;VT=SNP
3	161504374	rs60832962	T	C	100	PASS	AC=152;AF=0.0303514;AN=5008;NS=2504;DP=13376;EAS_AF=0.0367;AMR_AF=0.0274;AFR_AF=0.0076;EUR_AF=0.0547;SAS_AF=0.0317;AA=T|||;VT=SNP
3	161504950	rs61063942	T	C	100	PASS	AC=373;AF=0.0744808;AN=5008;NS=2504;DP=13152;EAS_AF=0.0367;AMR_AF=0.0375;AFR_AF=0.1679;EUR_AF=0.0547;SAS_AF=0.0337;AA=T|||;VT=SNP
3	161505060	rs9842393	G	C	100	PASS	AC=417;AF=0.0832668;AN=5008;NS=2504;DP=12620;EAS_AF=0.0456;AMR_AF=0.0548;AFR_AF=0.0991;EUR_AF=0.0358;SAS_AF=0.1697;AA=G|||;VT=SNP
3	161505880	rs10936243	T	G	100	PASS	AC=2491;AF=0.497404;AN=5008;NS=2504;DP=19057;EAS_AF=0.8423;AMR_AF=0.4784;AFR_AF=0.3464;EUR_AF=0.4583;SAS_AF=0.3998;AA=T|||;VT=SNP
3	161506514	rs13060639	C	T	100	PASS	AC=2488;AF=0.496805;AN=5008;NS=2504;DP=17036;EAS_AF=0.8423;AMR_AF=0.4784;AFR_AF=0.3442;EUR_AF=0.4583;SAS_AF=0.3998;AA=C|||;VT=SNP
3	161507673	rs693859	T	A	100	PASS	AC=1266;AF=0.252796;AN=5008;NS=2504;DP=16685;EAS_AF=0.0833;AMR_AF=0.3458;AFR_AF=0.1838;EUR_AF=0.3767;SAS_AF=0.3272;AA=T|||;VT=SNP
3	161508114	rs9820263	A	T	100	PASS	AC=491;AF=0.0980431;AN=5008;NS=2504;DP=20760;EAS_AF=0.0714;AMR_AF=0.0548;AFR_AF=0.1256;EUR_AF=0.0358;SAS_AF=0.183;AA=A|||;VT=SNP
3	161508143	rs9858269	C	T	100	PASS	AC=2979;AF=0.594848;AN=5008;NS=2504;DP=20138;EAS_AF=0.9137;AMR_AF=0.5331;AFR_AF=0.4697;EUR_AF=0.494;SAS_AF=0.5828;AA=C|||;VT=SNP
3	161508795	rs9859265	C	T	100	PASS	AC=491;AF=0.0980431;AN=5008;NS=2504;DP=13348;EAS_AF=0.0714;AMR_AF=0.0548;AFR_AF=0.1256;EUR_AF=0.0358;SAS_AF=0.183;AA=C|||;VT=SNP
3	161508806	rs9879208	T	A	100	PASS	AC=2979;AF=0.594848;AN=5008;NS=2504;DP=13849;EAS_AF=0.9137;AMR_AF=0.5331;AFR_AF=0.4697;EUR_AF=0.494;SAS_AF=0.5828;AA=A|||;VT=SNP
3	161508916	rs115676632	G	A	100	PASS	AC=151;AF=0.0301518;AN=5008;NS=2504;DP=13849;EAS_AF=0.0367;AMR_AF=0.0274;AFR_AF=0.0053;EUR_AF=0.0547;SAS_AF=0.0337;AA=G|||;VT=SNP
3	161509218	rs59282056	C	T	100	PASS	AC=147;AF=0.029353;AN=5008;NS=2504;DP=15843;EAS_AF=0.0367;AMR_AF=0.0274;AFR_AF=0.0023;EUR_AF=0.0547;SAS_AF=0.0337;AA=C|||;VT=SNP
3	161509370	rs62278641	A	G	100	PASS	AC=417;AF=0.0832668;AN=5008;NS=2504;DP=16106;EAS_AF=0.0456;AMR_AF=0.0548;AFR_AF=0.0991;EUR_AF=0.0358;SAS_AF=0.1697;AA=A|||;VT=SNP
3	161509385	rs56011310	C	T	100	PASS	AC=370;AF=0.0738818;AN=5008;NS=2504;DP=15954;EAS_AF=0.0367;AMR_AF=0.0375;AFR_AF=0.1657;EUR_AF=0.0547;SAS_AF=0.0337;AA=C|||;VT=SNP
3	161510028	rs78999589	G	A	100	PASS	AC=369;AF=0.0736821;AN=5008;NS=2504;DP=15966;EAS_AF=0.0367;AMR_AF=0.0375;AFR_AF=0.1649;EUR_AF=0.0547;SAS_AF=0.0337;AA=G|||;VT=SNP
3	161510871	rs1370088	A	G	100	PASS	AC=1274;AF=0.254393;AN=5008;NS=2504;DP=17195;EAS_AF=0.0833;AMR_AF=0.3458;AFR_AF=0.1899;EUR_AF=0.3767;SAS_AF=0.3272;AA=A|||;VT=SNP
3	161511618	rs9875108	G	A	100	PASS	AC=2980;AF=0.595048;AN=5008;NS=2504;DP=15252;EAS_AF=0.9137;AMR_AF=0.5331;AFR_AF=0.4697;EUR_AF=0.495;SAS_AF=0.5828;AA=A|||;VT=SNP
3	161511650	rs9819591	T	C	100	PASS	AC=2980;AF=0.595048;AN=5008;NS=2504;DP=15805;EAS_AF=0.9137;AMR_AF=0.5331;AFR_AF=0.4697;EUR_AF=0.495;SAS_AF=0.5828;AA=t|||;VT=SNP
3	161511974	rs59750999	C	A	100	PASS	AC=2485;AF=0.496206;AN=5008;NS=2504;DP=14490;EAS_AF=0.8423;AMR_AF=0.4784;AFR_AF=0.3411;EUR_AF=0.4592;SAS_AF=0.3998;AA=C|||;VT=SNP
3	161512193	rs12696122	C	G	100	PASS	AC=2980;AF=0.595048;AN=5008;NS=2504;DP=12025;EAS_AF=0.9137;AMR_AF=0.5331;AFR_AF=0.4697;EUR_AF=0.495;SAS_AF=0.5828;AA=G|||;VT=SNP
3	161512468	rs10513571	G	A	100	PASS	AC=2487;AF=0.496605;AN=5008;NS=2504;DP=16357;EAS_AF=0.8423;AMR_AF=0.4784;AFR_AF=0.3427;EUR_AF=0.4592;SAS_AF=0.3998;AA=g|||;VT=SNP
3	161512573	rs10513572	A	G	100	PASS	AC=2981;AF=0.595248;AN=5008;NS=2504;DP=16266;EAS_AF=0.9137;AMR_AF=0.5346;AFR_AF=0.4697;EUR_AF=0.495;SAS_AF=0.5828;AA=G|||;VT=SNP
3	161513272	rs17491851	G	A	100	PASS	AC=1034;AF=0.20647;AN=5008;NS=2504;DP=16594;EAS_AF=0.0833;AMR_AF=0.3314;AFR_AF=0.0174;EUR_AF=0.3748;SAS_AF=0.3272;AA=G|||;VT=SNP
3	161513353	rs11914556	G	A	100	PASS	AC=2487;AF=0.496605;AN=5008;NS=2504;DP=17685;EAS_AF=0.8423;AMR_AF=0.4798;AFR_AF=0.3419;EUR_AF=0.4592;SAS_AF=0.3998;AA=G|||;VT=SNP
3	161513435	rs11914562	G	A	100	PASS	AC=2487;AF=0.496605;AN=5008;NS=2504;DP=17650;EAS_AF=0.8423;AMR_AF=0.4798;AFR_AF=0.3419;EUR_AF=0.4592;SAS_AF=0.3998;AA=G|||;VT=SNP
3	161513795	rs11918801	T	C	100	PASS	AC=2487;AF=0.496605;AN=5008;NS=2504;DP=18169;EAS_AF=0.8423;AMR_AF=0.4798;AFR_AF=0.3419;EUR_AF=0.4592;SAS_AF=0.3998;AA=T|||;VT=SNP
3	161515001	rs1370087	A	G	100	PASS	AC=1273;AF=0.254193;AN=5008;NS=2504;DP=17186;EAS_AF=0.0833;AMR_AF=0.3444;AFR_AF=0.1899;EUR_AF=0.3767;SAS_AF=0.3272;AA=A|||;VT=SNP
3	161515014	rs1370086	C	T	100	PASS	AC=2050;AF=0.409345;AN=5008;NS=2504;DP=17027;EAS_AF=0.8056;AMR_AF=0.4409;AFR_AF=0.1263;EUR_AF=0.4046;SAS_AF=0.3661;AA=C|||;VT=SNP
3	161515228	rs76018866	G	A	100	PASS	AC=147;AF=0.029353;AN=5008;NS=2504;DP=20046;EAS_AF=0.0367;AMR_AF=0.0274;AFR_AF=0.0023;EUR_AF=0.0547;SAS_AF=0.0337;AA=G|||;VT=SNP
3	161515272	rs12637350	G	C	100	PASS	AC=416;AF=0.0830671;AN=5008;NS=2504;DP=18214;EAS_AF=0.0456;AMR_AF=0.0548;AFR_AF=0.0983;EUR_AF=0.0358;SAS_AF=0.1697;AA=G|||;VT=SNP
3	161515280	rs12629464	T	C	100	PASS	AC=416;AF=0.0830671;AN=5008;NS=2504;DP=17811;EAS_AF=0.0456;AMR_AF=0.0548;AFR_AF=0.0983;EUR_AF=0.0358;SAS_AF=0.1697;AA=T|||;VT=SNP
3	161515430	rs1865882	A	G	100	PASS	AC=472;AF=0.0942492;AN=5008;NS=2504;DP=17311;EAS_AF=0.0456;AMR_AF=0.072;AFR_AF=0.1172;EUR_AF=0.0467;SAS_AF=0.1779;AA=G|||;VT=SNP
3	161515460	rs1865881	A	G	100	PASS	AC=444;AF=0.0886581;AN=5008;NS=2504;DP=17528;EAS_AF=0.0605;AMR_AF=0.0548;AFR_AF=0.0983;EUR_AF=0.0358;SAS_AF=0.183;AA=A|||;VT=SNP
3	161515497	rs57332006	C	T	100	PASS	AC=151;AF=0.0301518;AN=5008;NS=2504;DP=18218;EAS_AF=0.0367;AMR_AF=0.0274;AFR_AF=0.0053;EUR_AF=0.0547;SAS_AF=0.0337;AA=C|||;VT=SNP
3	161515522	rs4462979	G	T	100	PASS	AC=2110;AF=0.421326;AN=5008;NS=2504;DP=17964;EAS_AF=0.8423;AMR_AF=0.464;AFR_AF=0.0658;EUR_AF=0.4592;SAS_AF=0.3988;AA=G|||;VT=SNP
3	161515597	rs1865880	C	T	100	PASS	AC=1289;AF=0.257388;AN=5008;NS=2504;DP=18934;EAS_AF=0.0833;AMR_AF=0.3429;AFR_AF=0.2027;EUR_AF=0.3767;SAS_AF=0.3272;AA=C|||;VT=SNP
3	161516717	rs138194488	A	G	100	PASS	AC=412;AF=0.0822684;AN=5008;NS=2504;DP=17943;EAS_AF=0.0456;AMR_AF=0.0548;AFR_AF=0.0953;EUR_AF=0.0358;SAS_AF=0.1697;AA=A|||;VT=SNP
3	161517382	rs75943454	A	G	100	PASS	AC=147;AF=0.029353;AN=5008;NS=2504;DP=14823;EAS_AF=0.0367;AMR_AF=0.0274;AFR_AF=0.0023;EUR_AF=0.0547;SAS_AF=0.0337;AA=A|||;VT=SNP
3	161517689	rs4856653	G	A	100	PASS	AC=2437;AF=0.486621;AN=5008;NS=2504;DP=17019;EAS_AF=0.8522;AMR_AF=0.4741;AFR_AF=0.2943;EUR_AF=0.4592;SAS_AF=0.407;AA=G|||;VT=SNP
3	161517710	rs4856654	T	A	100	PASS	AC=3031;AF=0.605232;AN=5008;NS=2504;DP=16677;EAS_AF=0.9127;AMR_AF=0.5346;AFR_AF=0.503;EUR_AF=0.495;SAS_AF=0.59;AA=A|||;VT=SNP
3	161517841	rs4856655	C	A	100	PASS	AC=2468;AF=0.492812;AN=5008;NS=2504;DP=17566;EAS_AF=0.8532;AMR_AF=0.4769;AFR_AF=0.3154;EUR_AF=0.4592;SAS_AF=0.407;AA=C|||;VT=SNP
3	161517861	rs12639469	G	A	100	PASS	AC=2468;AF=0.492812;AN=5008;NS=2504;DP=17925;EAS_AF=0.8532;AMR_AF=0.4769;AFR_AF=0.3154;EUR_AF=0.4592;SAS_AF=0.407;AA=g|||;VT=SNP
3	161517952	rs9290096	C	T	100	PASS	AC=444;AF=0.0886581;AN=5008;NS=2504;DP=19459;EAS_AF=0.0605;AMR_AF=0.0548;AFR_AF=0.0983;EUR_AF=0.0358;SAS_AF=0.183;AA=C|||;VT=SNP
3	161518222	rs9883611	G	T	100	PASS	AC=445;AF=0.0888578;AN=5008;NS=2504;DP=17282;EAS_AF=0.0615;AMR_AF=0.0548;AFR_AF=0.0983;EUR_AF=0.0358;SAS_AF=0.183;AA=G|||;VT=SNP
3	161518228	rs2196535	A	G	100	PASS	AC=1284;AF=0.25639;AN=5008;NS=2504;DP=17408;EAS_AF=0.0833;AMR_AF=0.3444;AFR_AF=0.1982;EUR_AF=0.3767;SAS_AF=0.3272;AA=A|||;VT=SNP
3	161518506	rs10936244	G	A	100	PASS	AC=2439;AF=0.487021;AN=5008;NS=2504;DP=18680;EAS_AF=0.8532;AMR_AF=0.4755;AFR_AF=0.2943;EUR_AF=0.4592;SAS_AF=0.407;AA=G|||;VT=SNP
3	161518594	rs9809075	G	A	100	PASS	AC=2883;AF=0.575679;AN=5008;NS=2504;DP=19128;EAS_AF=0.9137;AMR_AF=0.5303;AFR_AF=0.3926;EUR_AF=0.495;SAS_AF=0.59;AA=A|||;VT=SNP
3	161518866	rs1836936	T	A	100	PASS	AC=2883;AF=0.575679;AN=5008;NS=2504;DP=21058;EAS_AF=0.9137;AMR_AF=0.5303;AFR_AF=0.3926;EUR_AF=0.495;SAS_AF=0.59;AA=A|||;VT=SNP
3	161519337	rs34252675	C	T	100	PASS	AC=2453;AF=0.489816;AN=5008;NS=2504;DP=20470;EAS_AF=0.8562;AMR_AF=0.4827;AFR_AF=0.2943;EUR_AF=0.4632;SAS_AF=0.409;AA=C|||;VT=SNP
3	161519539	rs2196534	C	G	100	PASS	AC=530;AF=0.105831;AN=5008;NS=2504;DP=19016;EAS_AF=0.0605;AMR_AF=0.0677;AFR_AF=0.0998;EUR_AF=0.0557;SAS_AF=0.2393;AA=C|||;VT=SNP
3	161519628	rs77426467	C	A	100	PASS	AC=2439;AF=0.487021;AN=5008;NS=2504;DP=18951;EAS_AF=0.8532;AMR_AF=0.4755;AFR_AF=0.2943;EUR_AF=0.4592;SAS_AF=0.407;AA=C|||;VT=SNP
3	161519921	rs56878138	A	G	100	PASS	AC=502;AF=0.10024;AN=5008;NS=2504;DP=19939;EAS_AF=0.0456;AMR_AF=0.0677;AFR_AF=0.0998;EUR_AF=0.0557;SAS_AF=0.226;AA=A|||;VT=SNP
3	161519934	rs12486912	G	A	100	PASS	AC=2828;AF=0.564696;AN=5008;NS=2504;DP=19767;EAS_AF=0.8671;AMR_AF=0.5346;AFR_AF=0.3797;EUR_AF=0.4712;SAS_AF=0.6207;AA=A|||;VT=SNP
3	161520341	rs16833442	G	A	100	PASS	AC=2488;AF=0.496805;AN=5008;NS=2504;DP=20124;EAS_AF=0.8522;AMR_AF=0.4942;AFR_AF=0.3079;EUR_AF=0.4702;SAS_AF=0.4151;AA=G|||;VT=SNP
3	161520401	rs16833446	A	T	100	PASS	AC=2486;AF=0.496406;AN=5008;NS=2504;DP=19510;EAS_AF=0.8522;AMR_AF=0.4942;AFR_AF=0.3064;EUR_AF=0.4702;SAS_AF=0.4151;AA=A|||;VT=SNP
3	161520586	rs4856727	G	A	100	PASS	AC=3017;AF=0.602436;AN=5008;NS=2504;DP=21310;EAS_AF=0.9127;AMR_AF=0.562;AFR_AF=0.4062;EUR_AF=0.5268;SAS_AF=0.6544;AA=A|||;VT=SNP
3	161520610	rs4856728	A	G	100	PASS	AC=3016;AF=0.602236;AN=5008;NS=2504;DP=21439;EAS_AF=0.9127;AMR_AF=0.562;AFR_AF=0.4062;EUR_AF=0.5258;SAS_AF=0.6544;AA=G|||;VT=SNP
3	161520740	rs1436742	G	T	100	PASS	AC=961;AF=0.191893;AN=5008;NS=2504;DP=18976;EAS_AF=0.0853;AMR_AF=0.3242;AFR_AF=0.0174;EUR_AF=0.3598;SAS_AF=0.271;AA=G|||;VT=SNP
3	161520834	rs2164570	G	A	100	PASS	AC=1911;AF=0.381589;AN=5008;NS=2504;DP=17740;EAS_AF=0.8056;AMR_AF=0.4366;AFR_AF=0.0257;EUR_AF=0.4026;SAS_AF=0.365;AA=G|||;VT=SNP
3	161520845	rs1436741	C	T	100	PASS	AC=2485;AF=0.496206;AN=5008;NS=2504;DP=18018;EAS_AF=0.8522;AMR_AF=0.4942;AFR_AF=0.3064;EUR_AF=0.4702;SAS_AF=0.4141;AA=C|||;VT=SNP
3	161521363	rs10936246	G	A	100	PASS	AC=503;AF=0.100439;AN=5008;NS=2504;DP=16873;EAS_AF=0.0456;AMR_AF=0.0677;AFR_AF=0.0998;EUR_AF=0.0557;SAS_AF=0.227;AA=G|||;VT=SNP
3	161521774	rs12634015	T	C	100	PASS	AC=3016;AF=0.602236;AN=5008;NS=2504;DP=15764;EAS_AF=0.9117;AMR_AF=0.562;AFR_AF=0.4062;EUR_AF=0.5258;SAS_AF=0.6554;AA=C|||;VT=SNP
3	161521994	rs2196533	T	C	100	PASS	AC=2487;AF=0.496605;AN=5008;NS=2504;DP=17387;EAS_AF=0.8522;AMR_AF=0.4942;AFR_AF=0.3071;EUR_AF=0.4702;SAS_AF=0.4151;AA=T|||;VT=SNP
3	161522041	rs60649244	G	A	100	PASS	AC=503;AF=0.100439;AN=5008;NS=2504;DP=16916;EAS_AF=0.0456;AMR_AF=0.0677;AFR_AF=0.0998;EUR_AF=0.0557;SAS_AF=0.227;AA=G|||;VT=SNP
3	161522399	rs1347625	A	G	100	PASS	AC=503;AF=0.100439;AN=5008;NS=2504;DP=18782;EAS_AF=0.0456;AMR_AF=0.0677;AFR_AF=0.0998;EUR_AF=0.0557;SAS_AF=0.227;AA=A|||;VT=SNP
3	161522742	rs1436740	T	C	100	PASS	AC=504;AF=0.100639;AN=5008;NS=2504;DP=16610;EAS_AF=0.0456;AMR_AF=0.0677;AFR_AF=0.0998;EUR_AF=0.0567;SAS_AF=0.227;AA=T|||;VT=SNP
3	161522769	rs2896973	G	C	100	PASS	AC=2519;AF=0.502995;AN=5008;NS=2504;DP=16026;EAS_AF=0.8671;AMR_AF=0.4942;AFR_AF=0.3094;EUR_AF=0.4702;SAS_AF=0.4294;AA=G|||;VT=SNP
3	161522886	rs4273381	A	T	100	PASS	AC=504;AF=0.100639;AN=5008;NS=2504;DP=16614;EAS_AF=0.0456;AMR_AF=0.0677;AFR_AF=0.0998;EUR_AF=0.0567;SAS_AF=0.227;AA=A|||;VT=SNP
3	161522943	rs1436739	T	C	100	PASS	AC=504;AF=0.100639;AN=5008;NS=2504;DP=17537;EAS_AF=0.0456;AMR_AF=0.0677;AFR_AF=0.0998;EUR_AF=0.0567;SAS_AF=0.227;AA=T|||;VT=SNP
3	161522995	rs2404824	A	G	100	PASS	AC=2527;AF=0.504593;AN=5008;NS=2504;DP=17629;EAS_AF=0.8681;AMR_AF=0.4957;AFR_AF=0.3147;EUR_AF=0.4692;SAS_AF=0.4294;AA=A|||;VT=SNP
3	161523133	rs2118098	C	T	100	PASS	AC=2482;AF=0.495607;AN=5008;NS=2504;DP=17603;EAS_AF=0.8671;AMR_AF=0.487;AFR_AF=0.3139;EUR_AF=0.4523;SAS_AF=0.409;AA=T|||;VT=SNP
3	161523204	rs4256144	G	T	100	PASS	AC=2437;AF=0.486621;AN=5008;NS=2504;DP=16852;EAS_AF=0.8452;AMR_AF=0.487;AFR_AF=0.3071;EUR_AF=0.4523;SAS_AF=0.3947;AA=G|||;VT=SNP
3	161523244	rs2118097	A	G	100	PASS	AC=2485;AF=0.496206;AN=5008;NS=2504;DP=15978;EAS_AF=0.8681;AMR_AF=0.4885;AFR_AF=0.3124;EUR_AF=0.4523;SAS_AF=0.4121;AA=G|||;VT=SNP
3	161523263	rs1436738	G	A	100	PASS	AC=3744;AF=0.747604;AN=5008;NS=2504;DP=16115;EAS_AF=0.9157;AMR_AF=0.6398;AFR_AF=0.823;EUR_AF=0.5984;SAS_AF=0.7025;AA=A|||;VT=SNP
3	161523600	rs1436737	G	A	100	PASS	AC=2315;AF=0.46226;AN=5008;NS=2504;DP=17597;EAS_AF=0.8403;AMR_AF=0.4539;AFR_AF=0.2179;EUR_AF=0.4632;SAS_AF=0.408;AA=A|||;VT=SNP
3	161523859	rs9859426	T	C	100	PASS	AC=478;AF=0.0954473;AN=5008;NS=2504;DP=16737;EAS_AF=0.0456;AMR_AF=0.062;AFR_AF=0.0832;EUR_AF=0.0567;SAS_AF=0.227;AA=T|||;VT=SNP
3	161524489	rs73020598	T	A	100	PASS	AC=964;AF=0.192492;AN=5008;NS=2504;DP=11640;EAS_AF=0.0962;AMR_AF=0.2637;AFR_AF=0.1225;EUR_AF=0.2684;SAS_AF=0.2577;AA=T|||;VT=SNP
3	161525058	rs2118096	A	C	100	PASS	AC=1303;AF=0.260184;AN=5008;NS=2504;DP=14434;EAS_AF=0.2579;AMR_AF=0.3156;AFR_AF=0.1172;EUR_AF=0.4095;SAS_AF=0.2628;AA=A|||;VT=SNP
3	161525654	rs1550156	C	T	100	PASS	AC=1404;AF=0.280351;AN=5008;NS=2504;DP=10260;EAS_AF=0.244;AMR_AF=0.2277;AFR_AF=0.4561;EUR_AF=0.2455;SAS_AF=0.1534;AA=T|||;VT=SNP
3	161525663	rs148448039	A	G	100	PASS	AC=72;AF=0.014377;AN=5008;NS=2504;DP=10706;EAS_AF=0.0119;AMR_AF=0.0576;AFR_AF=0.0015;EUR_AF=0.008;SAS_AF=0.0102;AA=A|||;VT=SNP
3	161526024	rs2404825	G	A	100	PASS	AC=1132;AF=0.226038;AN=5008;NS=2504;DP=17777;EAS_AF=0.1478;AMR_AF=0.1744;AFR_AF=0.0734;EUR_AF=0.2853;SAS_AF=0.4888;AA=G|||;VT=SNP
3	161526081	rs2118095	G	C	100	PASS	AC=1430;AF=0.285543;AN=5008;NS=2504;DP=18722;EAS_AF=0.6022;AMR_AF=0.3934;AFR_AF=0.1218;EUR_AF=0.172;SAS_AF=0.2209;AA=G|||;VT=SNP
3	161527413	rs10936247	G	A	100	PASS	AC=949;AF=0.189497;AN=5008;NS=2504;DP=18491;EAS_AF=0.2282;AMR_AF=0.2133;AFR_AF=0.1354;EUR_AF=0.2425;SAS_AF=0.1513;AA=G|||;VT=SNP
3	161528373	rs767795	A	G	100	PASS	AC=3474;AF=0.69369;AN=5008;NS=2504;DP=17168;EAS_AF=0.8512;AMR_AF=0.7421;AFR_AF=0.7784;EUR_AF=0.5885;SAS_AF=0.4908;AA=G|||;VT=SNP
3	161528960	rs10513573	A	G	100	PASS	AC=888;AF=0.177316;AN=5008;NS=2504;DP=16939;EAS_AF=0.2292;AMR_AF=0.2089;AFR_AF=0.0908;EUR_AF=0.2425;SAS_AF=0.1513;AA=A|||;VT=SNP
3	161529667	rs116741547	C	T	100	PASS	AC=1429;AF=0.285343;AN=5008;NS=2504;DP=12431;EAS_AF=0.6032;AMR_AF=0.3948;AFR_AF=0.1195;EUR_AF=0.172;SAS_AF=0.2209;AA=C|||;VT=SNP
3	161529764	rs1962657	A	G	100	PASS	AC=3481;AF=0.695088;AN=5008;NS=2504;DP=14074;EAS_AF=0.8512;AMR_AF=0.7421;AFR_AF=0.7799;EUR_AF=0.5885;SAS_AF=0.4959;AA=G|||;VT=SNP
3	161531378	rs1898285	T	G	100	PASS	AC=2556;AF=0.510383;AN=5008;NS=2504;DP=19244;EAS_AF=0.8313;AMR_AF=0.6153;AFR_AF=0.3812;EUR_AF=0.4155;SAS_AF=0.3773;AA=T|||;VT=SNP
3	161532243	rs2404828	T	G	100	PASS	AC=1431;AF=0.285743;AN=5008;NS=2504;DP=18185;EAS_AF=0.6032;AMR_AF=0.3934;AFR_AF=0.1218;EUR_AF=0.172;SAS_AF=0.2209;AA=T|||;VT=SNP
3	161533629	rs12636315	C	T	100	PASS	AC=1346;AF=0.26877;AN=5008;NS=2504;DP=14599;EAS_AF=0.6032;AMR_AF=0.3876;AFR_AF=0.0605;EUR_AF=0.172;SAS_AF=0.2209;AA=C|||;VT=SNP
3	161533730	rs73170127	C	T	100	PASS	AC=957;AF=0.191094;AN=5008;NS=2504;DP=14087;EAS_AF=0.2282;AMR_AF=0.2133;AFR_AF=0.1369;EUR_AF=0.2435;SAS_AF=0.1564;AA=C|||;VT=SNP
3	161533999	rs12485349	T	C	100	PASS	AC=957;AF=0.191094;AN=5008;NS=2504;DP=12576;EAS_AF=0.2282;AMR_AF=0.2133;AFR_AF=0.1369;EUR_AF=0.2435;SAS_AF=0.1564;AA=T|||;VT=SNP
3	161534083	rs11717351	G	A	100	PASS	AC=1599;AF=0.319289;AN=5008;NS=2504;DP=14861;EAS_AF=0.6032;AMR_AF=0.402;AFR_AF=0.2443;EUR_AF=0.172;SAS_AF=0.2209;AA=G|||;VT=SNP
3	161535407	rs2033686	A	C	100	PASS	AC=900;AF=0.179712;AN=5008;NS=2504;DP=20473;EAS_AF=0.2302;AMR_AF=0.2104;AFR_AF=0.093;EUR_AF=0.2435;SAS_AF=0.1575;AA=A|||;VT=SNP
3	161536436	rs10936248	T	C	100	PASS	AC=3092;AF=0.617412;AN=5008;NS=2504;DP=17283;EAS_AF=0.8492;AMR_AF=0.6354;AFR_AF=0.7579;EUR_AF=0.4175;SAS_AF=0.3814;AA=C|||;VT=SNP
3	161536449	rs9848255	G	A	100	PASS	AC=2899;AF=0.578874;AN=5008;NS=2504;DP=17162;EAS_AF=0.8492;AMR_AF=0.6282;AFR_AF=0.6165;EUR_AF=0.4175;SAS_AF=0.3804;AA=g|||;VT=SNP
3	161536541	rs1436735	C	T	100	PASS	AC=3483;AF=0.695487;AN=5008;NS=2504;DP=17279;EAS_AF=0.8522;AMR_AF=0.7421;AFR_AF=0.7799;EUR_AF=0.5895;SAS_AF=0.4959;AA=T|||;VT=SNP
3	161537899	rs17427131	C	T	100	PASS	AC=958;AF=0.191294;AN=5008;NS=2504;DP=14701;EAS_AF=0.2292;AMR_AF=0.2133;AFR_AF=0.1369;EUR_AF=0.2435;SAS_AF=0.1564;AA=C|||;VT=SNP
3	161538683	rs73170130	A	G	100	PASS	AC=958;AF=0.191294;AN=5008;NS=2504;DP=16121;EAS_AF=0.2292;AMR_AF=0.2133;AFR_AF=0.1369;EUR_AF=0.2435;SAS_AF=0.1564;AA=A|||;VT=SNP
3	161540254	rs2046942	G	C	100	PASS	AC=1442;AF=0.287939;AN=5008;NS=2504;DP=17069;EAS_AF=0.6032;AMR_AF=0.3948;AFR_AF=0.1293;EUR_AF=0.172;SAS_AF=0.2209;AA=G|||;VT=SNP
3	161540640	rs6779918	T	C	100	PASS	AC=3160;AF=0.63099;AN=5008;NS=2504;DP=18687;EAS_AF=0.8363;AMR_AF=0.7305;AFR_AF=0.559;EUR_AF=0.5855;SAS_AF=0.4928;AA=T|||;VT=SNP
3	161540839	rs11926881	G	T	100	PASS	AC=1426;AF=0.284744;AN=5008;NS=2504;DP=19169;EAS_AF=0.6032;AMR_AF=0.3919;AFR_AF=0.1188;EUR_AF=0.172;SAS_AF=0.2209;AA=G|||;VT=SNP
3	161541578	rs9874696	C	G	100	PASS	AC=3168;AF=0.632588;AN=5008;NS=2504;DP=19418;EAS_AF=0.8423;AMR_AF=0.7305;AFR_AF=0.559;EUR_AF=0.5855;SAS_AF=0.4949;AA=G|||;VT=SNP
3	161542065	rs9841487	A	G	100	PASS	AC=328;AF=0.0654952;AN=5008;NS=2504;DP=20687;EAS_AF=0.0794;AMR_AF=0.0288;AFR_AF=0.0008;EUR_AF=0.0447;SAS_AF=0.1861;AA=A|||;VT=SNP
3	161542639	rs17427370	T	G	100	PASS	AC=95;AF=0.0189696;AN=5008;NS=2504;DP=16398;EAS_AF=0.0308;AMR_AF=0.0245;AFR_AF=0.0015;EUR_AF=0.0258;SAS_AF=0.0194;AA=T|||;VT=SNP
3	161542671	rs7620420	C	T	100	PASS	AC=1729;AF=0.345248;AN=5008;NS=2504;DP=16535;EAS_AF=0.2381;AMR_AF=0.3357;AFR_AF=0.4327;EUR_AF=0.4135;SAS_AF=0.274;AA=T|||;VT=SNP
3	161544693	rs1009379	T	C	100	PASS	AC=894;AF=0.178514;AN=5008;NS=2504;DP=18867;EAS_AF=0.2282;AMR_AF=0.2089;AFR_AF=0.0915;EUR_AF=0.2416;SAS_AF=0.1585;AA=T|||;VT=SNP
3	161544746	rs1550152	G	C	100	PASS	AC=3150;AF=0.628994;AN=5008;NS=2504;DP=18385;EAS_AF=0.8343;AMR_AF=0.7277;AFR_AF=0.5499;EUR_AF=0.5855;SAS_AF=0.499;AA=G|||;VT=SNP
3	161544997	rs13061797	T	C	100	PASS	AC=536;AF=0.107029;AN=5008;NS=2504;DP=16293;EAS_AF=0.0139;AMR_AF=0.0951;AFR_AF=0.1498;EUR_AF=0.159;SAS_AF=0.1002;AA=T|||;VT=SNP
3	161546498	rs1160072	G	A	100	PASS	AC=2696;AF=0.538339;AN=5008;NS=2504;DP=19446;EAS_AF=0.8313;AMR_AF=0.6354;AFR_AF=0.4516;EUR_AF=0.4264;SAS_AF=0.3998;AA=G|||;VT=SNP
3	161547411	rs1565594	T	C	100	PASS	AC=2814;AF=0.561901;AN=5008;NS=2504;DP=18529;EAS_AF=0.8403;AMR_AF=0.6369;AFR_AF=0.5318;EUR_AF=0.4264;SAS_AF=0.4018;AA=C|||;VT=SNP
3	161547491	rs1565593	G	A	100	PASS	AC=2865;AF=0.572085;AN=5008;NS=2504;DP=18909;EAS_AF=0.8403;AMR_AF=0.6398;AFR_AF=0.5673;EUR_AF=0.4284;SAS_AF=0.4018;AA=A|||;VT=SNP
3	161547644	rs10936249	T	C	100	PASS	AC=915;AF=0.182708;AN=5008;NS=2504;DP=19746;EAS_AF=0.2282;AMR_AF=0.2118;AFR_AF=0.1059;EUR_AF=0.2416;SAS_AF=0.1585;AA=T|||;VT=SNP
3	161547833	rs6804170	T	C	100	PASS	AC=2814;AF=0.561901;AN=5008;NS=2504;DP=16769;EAS_AF=0.8403;AMR_AF=0.6369;AFR_AF=0.5318;EUR_AF=0.4264;SAS_AF=0.4018;AA=C|||;VT=SNP
3	161548925	rs12489331	T	G	100	PASS	AC=3477;AF=0.694289;AN=5008;NS=2504;DP=16587;EAS_AF=0.8532;AMR_AF=0.7421;AFR_AF=0.7723;EUR_AF=0.5875;SAS_AF=0.501;AA=G|||;VT=SNP
3	161549397	rs79184944	T	A	100	PASS	AC=255;AF=0.0509185;AN=5008;NS=2504;DP=16232;EAS_AF=0.003;AMR_AF=0.0548;AFR_AF=0.0061;EUR_AF=0.1402;SAS_AF=0.0665;AA=T|||;VT=SNP
3	161549965	rs1492140	C	A	100	PASS	AC=2695;AF=0.538139;AN=5008;NS=2504;DP=19144;EAS_AF=0.8323;AMR_AF=0.6326;AFR_AF=0.4516;EUR_AF=0.4264;SAS_AF=0.3998;AA=C|||;VT=SNP
3	161550701	rs73170139	G	A	100	PASS	AC=919;AF=0.183506;AN=5008;NS=2504;DP=16937;EAS_AF=0.2282;AMR_AF=0.2147;AFR_AF=0.1059;EUR_AF=0.2425;SAS_AF=0.1595;AA=G|||;VT=SNP
3	161551519	rs1157706	T	C	100	PASS	AC=2812;AF=0.561502;AN=5008;NS=2504;DP=16457;EAS_AF=0.8393;AMR_AF=0.634;AFR_AF=0.531;EUR_AF=0.4274;SAS_AF=0.4029;AA=C|||;VT=SNP
3	161551804	rs1157705	T	C	100	PASS	AC=2723;AF=0.54373;AN=5008;NS=2504;DP=18005;EAS_AF=0.8393;AMR_AF=0.6354;AFR_AF=0.4629;EUR_AF=0.4274;SAS_AF=0.4029;AA=C|||;VT=SNP
3	161551945	rs73170140	C	T	100	PASS	AC=920;AF=0.183706;AN=5008;NS=2504;DP=16063;EAS_AF=0.2282;AMR_AF=0.2147;AFR_AF=0.1059;EUR_AF=0.2425;SAS_AF=0.1605;AA=C|||;VT=SNP
3	161552257	rs10513575	C	T	100	PASS	AC=921;AF=0.183906;AN=5008;NS=2504;DP=14820;EAS_AF=0.2282;AMR_AF=0.2161;AFR_AF=0.1059;EUR_AF=0.2425;SAS_AF=0.1605;AA=C|||;VT=SNP
3	161552306	rs7610490	A	G	100	PASS	AC=919;AF=0.183506;AN=5008;NS=2504;DP=14325;EAS_AF=0.2282;AMR_AF=0.2147;AFR_AF=0.1059;EUR_AF=0.2425;SAS_AF=0.1595;AA=A|||;VT=SNP
3	161552477	rs17493606	A	G	100	PASS	AC=71;AF=0.0141773;AN=5008;NS=2504;DP=15835;EAS_AF=0.0109;AMR_AF=0.0591;AFR_AF=0.0015;EUR_AF=0.008;SAS_AF=0.0092;AA=A|||;VT=SNP
3	161553010	rs9834399	G	A	100	PASS	AC=674;AF=0.134585;AN=5008;NS=2504;DP=19379;EAS_AF=0.0536;AMR_AF=0.1354;AFR_AF=0.0613;EUR_AF=0.2217;SAS_AF=0.227;AA=G|||;VT=SNP
3	161554311	rs13093909	A	G	100	PASS	AC=2821;AF=0.563299;AN=5008;NS=2504;DP=17839;EAS_AF=0.8462;AMR_AF=0.634;AFR_AF=0.5333;EUR_AF=0.4274;SAS_AF=0.4018;AA=G|||;VT=SNP
3	161555082	rs66602894	G	T	100	PASS	AC=2802;AF=0.559505;AN=5008;NS=2504;DP=17977;EAS_AF=0.8383;AMR_AF=0.6326;AFR_AF=0.5257;EUR_AF=0.4274;SAS_AF=0.4018;AA=T|||;VT=SNP
3	161555352	rs73170142	G	A	100	PASS	AC=557;AF=0.111222;AN=5008;NS=2504;DP=17279;EAS_AF=0.1518;AMR_AF=0.1268;AFR_AF=0.0083;EUR_AF=0.1809;SAS_AF=0.1258;AA=G|||;VT=SNP
3	161556880	rs73170144	A	G	100	PASS	AC=831;AF=0.165935;AN=5008;NS=2504;DP=17892;EAS_AF=0.25;AMR_AF=0.1412;AFR_AF=0.0756;EUR_AF=0.2266;SAS_AF=0.1564;AA=A|||;VT=SNP
3	161557533	rs35916110	A	C	100	PASS	AC=577;AF=0.115216;AN=5008;NS=2504;DP=12027;EAS_AF=0.2183;AMR_AF=0.111;AFR_AF=0.0053;EUR_AF=0.1471;SAS_AF=0.1278;AA=A|||;VT=SNP
3	161557691	rs62280969	A	T	100	PASS	AC=3039;AF=0.606829;AN=5008;NS=2504;DP=11356;EAS_AF=0.6389;AMR_AF=0.7046;AFR_AF=0.531;EUR_AF=0.6113;SAS_AF=0.6022;AA=A|||;VT=SNP
3	161557749	rs11709800	C	T	100	PASS	AC=1220;AF=0.24361;AN=5008;NS=2504;DP=10329;EAS_AF=0.3532;AMR_AF=0.1542;AFR_AF=0.1248;EUR_AF=0.2326;SAS_AF=0.3661;AA=C|||;VT=SNP
3	161559051	rs7428572	T	C	100	PASS	AC=1218;AF=0.243211;AN=5008;NS=2504;DP=16768;EAS_AF=0.3522;AMR_AF=0.1542;AFR_AF=0.1248;EUR_AF=0.2326;SAS_AF=0.365;AA=T|||;VT=SNP
3	161560813	rs6799747	C	T	100	PASS	AC=3008;AF=0.600639;AN=5008;NS=2504;DP=20087;EAS_AF=0.6399;AMR_AF=0.7017;AFR_AF=0.5076;EUR_AF=0.6103;SAS_AF=0.6043;AA=C|||;VT=SNP
3	161561298	rs9849049	C	T	100	PASS	AC=1341;AF=0.267772;AN=5008;NS=2504;DP=18605;EAS_AF=0.3601;AMR_AF=0.1599;AFR_AF=0.205;EUR_AF=0.2326;SAS_AF=0.3701;AA=T|||;VT=SNP
3	161563110	rs1844951	C	T	100	PASS	AC=1246;AF=0.248802;AN=5008;NS=2504;DP=18068;EAS_AF=0.3522;AMR_AF=0.1571;AFR_AF=0.1437;EUR_AF=0.2336;SAS_AF=0.365;AA=C|||;VT=SNP
3	161563784	rs2404829	A	G	100	PASS	AC=1294;AF=0.258387;AN=5008;NS=2504;DP=19173;EAS_AF=0.3522;AMR_AF=0.1585;AFR_AF=0.1793;EUR_AF=0.2336;SAS_AF=0.365;AA=G|||;VT=SNP
3	161563803	rs2404830	G	C	100	PASS	AC=1295;AF=0.258586;AN=5008;NS=2504;DP=18570;EAS_AF=0.3522;AMR_AF=0.1585;AFR_AF=0.1793;EUR_AF=0.2336;SAS_AF=0.3661;AA=C|||;VT=SNP
3	161563831	rs2404831	A	G	100	PASS	AC=1246;AF=0.248802;AN=5008;NS=2504;DP=18448;EAS_AF=0.3522;AMR_AF=0.1571;AFR_AF=0.1437;EUR_AF=0.2336;SAS_AF=0.365;AA=A|||;VT=SNP
3	161564087	rs1115517	C	T	100	PASS	AC=3181;AF=0.635184;AN=5008;NS=2504;DP=17317;EAS_AF=0.6478;AMR_AF=0.7089;AFR_AF=0.6256;EUR_AF=0.6093;SAS_AF=0.6094;AA=C|||;VT=SNP
3	161564168	rs2019291	G	A	100	PASS	AC=3005;AF=0.60004;AN=5008;NS=2504;DP=18055;EAS_AF=0.6399;AMR_AF=0.7017;AFR_AF=0.5061;EUR_AF=0.6093;SAS_AF=0.6043;AA=G|||;VT=SNP
3	161564988	rs62280974	G	A	100	PASS	AC=1262;AF=0.251997;AN=5008;NS=2504;DP=16937;EAS_AF=0.0437;AMR_AF=0.2205;AFR_AF=0.2988;EUR_AF=0.3658;SAS_AF=0.3088;AA=G|||;VT=SNP
3	161565247	rs1844953	G	A	100	PASS	AC=1246;AF=0.248802;AN=5008;NS=2504;DP=20336;EAS_AF=0.3522;AMR_AF=0.1571;AFR_AF=0.1437;EUR_AF=0.2336;SAS_AF=0.365;AA=G|||;VT=SNP
3	161566155	rs4856656	G	T	100	PASS	AC=3181;AF=0.635184;AN=5008;NS=2504;DP=19418;EAS_AF=0.6478;AMR_AF=0.7089;AFR_AF=0.6256;EUR_AF=0.6093;SAS_AF=0.6094;AA=G|||;VT=SNP
3	161566515	rs6784209	T	C	100	PASS	AC=1246;AF=0.248802;AN=5008;NS=2504;DP=20395;EAS_AF=0.3522;AMR_AF=0.1571;AFR_AF=0.1437;EUR_AF=0.2336;SAS_AF=0.365;AA=T|||;VT=SNP
3	161566599	rs4856657	A	G	100	PASS	AC=3180;AF=0.634984;AN=5008;NS=2504;DP=20269;EAS_AF=0.6478;AMR_AF=0.7089;AFR_AF=0.6241;EUR_AF=0.6093;SAS_AF=0.6104;AA=A|||;VT=SNP
3	161566955	rs12492767	G	A	100	PASS	AC=156;AF=0.0311502;AN=5008;NS=2504;DP=17723;EAS_AF=0.0466;AMR_AF=0.0663;AFR_AF=0.0061;EUR_AF=0.0258;SAS_AF=0.0297;AA=G|||;VT=SNP
3	161567893	rs35286282	T	C	100	PASS	AC=1249;AF=0.249401;AN=5008;NS=2504;DP=18463;EAS_AF=0.3552;AMR_AF=0.1571;AFR_AF=0.1437;EUR_AF=0.2336;SAS_AF=0.365;AA=T|||;VT=SNP
3	161567918	rs79918449	G	T	100	PASS	AC=1130;AF=0.225639;AN=5008;NS=2504;DP=18603;EAS_AF=0.3552;AMR_AF=0.1398;AFR_AF=0.0908;EUR_AF=0.2068;SAS_AF=0.3548;AA=G|||;VT=SNP
3	161567919	rs13071041	C	T	100	PASS	AC=1130;AF=0.225639;AN=5008;NS=2504;DP=18619;EAS_AF=0.3552;AMR_AF=0.1398;AFR_AF=0.0908;EUR_AF=0.2068;SAS_AF=0.3548;AA=C|||;VT=SNP
3	161568335	rs36070938	G	T	100	PASS	AC=1384;AF=0.276358;AN=5008;NS=2504;DP=16931;EAS_AF=0.3532;AMR_AF=0.1816;AFR_AF=0.2224;EUR_AF=0.2445;SAS_AF=0.3701;AA=G|||;VT=SNP
3	161569679	rs34595574	T	C	100	PASS	AC=1376;AF=0.27476;AN=5008;NS=2504;DP=19271;EAS_AF=0.3522;AMR_AF=0.1816;AFR_AF=0.2171;EUR_AF=0.2445;SAS_AF=0.3701;AA=C|||;VT=SNP
3	161569737	rs35462724	G	C	100	PASS	AC=1218;AF=0.243211;AN=5008;NS=2504;DP=18186;EAS_AF=0.3522;AMR_AF=0.1542;AFR_AF=0.1248;EUR_AF=0.2326;SAS_AF=0.365;AA=G|||;VT=SNP
3	161569900	rs11915112	T	C	100	PASS	AC=1375;AF=0.274561;AN=5008;NS=2504;DP=21195;EAS_AF=0.3532;AMR_AF=0.1816;AFR_AF=0.2156;EUR_AF=0.2445;SAS_AF=0.3701;AA=C|||;VT=SNP
3	161570016	rs10936254	A	G	100	PASS	AC=1374;AF=0.274361;AN=5008;NS=2504;DP=20821;EAS_AF=0.3522;AMR_AF=0.1816;AFR_AF=0.2163;EUR_AF=0.2455;SAS_AF=0.3681;AA=G|||;VT=SNP
3	161570350	rs1976207	G	A	100	PASS	AC=1219;AF=0.243411;AN=5008;NS=2504;DP=20649;EAS_AF=0.3522;AMR_AF=0.1542;AFR_AF=0.1248;EUR_AF=0.2326;SAS_AF=0.3661;AA=A|||;VT=SNP
3	161570645	rs1972828	T	C	100	PASS	AC=1218;AF=0.243211;AN=5008;NS=2504;DP=18387;EAS_AF=0.3522;AMR_AF=0.1542;AFR_AF=0.1248;EUR_AF=0.2326;SAS_AF=0.365;AA=T|||;VT=SNP
3	161570837	rs1972827	T	C	100	PASS	AC=1218;AF=0.243211;AN=5008;NS=2504;DP=18148;EAS_AF=0.3522;AMR_AF=0.1542;AFR_AF=0.1248;EUR_AF=0.2326;SAS_AF=0.365;AA=t|||;VT=SNP
3	161570950	rs1550157	C	G	100	PASS	AC=1218;AF=0.243211;AN=5008;NS=2504;DP=18161;EAS_AF=0.3522;AMR_AF=0.1542;AFR_AF=0.1248;EUR_AF=0.2326;SAS_AF=0.365;AA=C|||;VT=SNP
3	161571048	rs6767545	G	A	100	PASS	AC=1218;AF=0.243211;AN=5008;NS=2504;DP=20111;EAS_AF=0.3522;AMR_AF=0.1542;AFR_AF=0.1248;EUR_AF=0.2326;SAS_AF=0.365;AA=G|||;VT=SNP
3	161571201	rs6767735	G	C	100	PASS	AC=1216;AF=0.242812;AN=5008;NS=2504;DP=18638;EAS_AF=0.3532;AMR_AF=0.1542;AFR_AF=0.1225;EUR_AF=0.2326;SAS_AF=0.365;AA=G|||;VT=SNP
3	161571265	rs4472059	T	C	100	PASS	AC=1218;AF=0.243211;AN=5008;NS=2504;DP=19750;EAS_AF=0.3522;AMR_AF=0.1542;AFR_AF=0.1248;EUR_AF=0.2326;SAS_AF=0.365;AA=C|||;VT=SNP
3	161571304	rs1492160	C	T	100	PASS	AC=1376;AF=0.27476;AN=5008;NS=2504;DP=20776;EAS_AF=0.3522;AMR_AF=0.1816;AFR_AF=0.2171;EUR_AF=0.2445;SAS_AF=0.3701;AA=T|||;VT=SNP
3	161571942	rs1844954	G	T	100	PASS	AC=1220;AF=0.24361;AN=5008;NS=2504;DP=17505;EAS_AF=0.3532;AMR_AF=0.1542;AFR_AF=0.1263;EUR_AF=0.2316;SAS_AF=0.365;AA=G|||;VT=SNP
3	161572140	rs12631106	T	C	100	PASS	AC=3006;AF=0.60024;AN=5008;NS=2504;DP=19480;EAS_AF=0.6399;AMR_AF=0.7017;AFR_AF=0.5061;EUR_AF=0.6113;SAS_AF=0.6033;AA=T|||;VT=SNP
3	161572595	rs1586846	C	T	100	PASS	AC=1187;AF=0.237021;AN=5008;NS=2504;DP=19805;EAS_AF=0.3522;AMR_AF=0.1441;AFR_AF=0.1331;EUR_AF=0.2068;SAS_AF=0.3558;AA=c|||;VT=SNP
3	161572631	rs1586847	T	C	100	PASS	AC=1232;AF=0.246006;AN=5008;NS=2504;DP=19399;EAS_AF=0.3522;AMR_AF=0.1455;AFR_AF=0.1672;EUR_AF=0.2068;SAS_AF=0.3548;AA=C|||;VT=SNP
3	161572780	rs1586848	G	A	100	PASS	AC=1242;AF=0.248003;AN=5008;NS=2504;DP=17420;EAS_AF=0.3522;AMR_AF=0.147;AFR_AF=0.174;EUR_AF=0.2068;SAS_AF=0.3548;AA=g|||;VT=SNP
3	161572825	rs1388714	A	G	100	PASS	AC=1276;AF=0.254792;AN=5008;NS=2504;DP=17962;EAS_AF=0.3512;AMR_AF=0.1484;AFR_AF=0.1989;EUR_AF=0.2078;SAS_AF=0.3548;AA=G|||;VT=SNP
3	161573745	rs73170161	T	C	100	PASS	AC=1255;AF=0.250599;AN=5008;NS=2504;DP=21997;EAS_AF=0.4028;AMR_AF=0.1671;AFR_AF=0.0976;EUR_AF=0.2485;SAS_AF=0.362;AA=T|||;VT=SNP
3	161573746	rs73170163	G	A	100	PASS	AC=1167;AF=0.233027;AN=5008;NS=2504;DP=22031;EAS_AF=0.4018;AMR_AF=0.147;AFR_AF=0.0499;EUR_AF=0.2416;SAS_AF=0.3589;AA=G|||;VT=SNP
3	161574584	rs1388699	T	C	100	PASS	AC=2898;AF=0.578674;AN=5008;NS=2504;DP=17530;EAS_AF=0.5903;AMR_AF=0.6916;AFR_AF=0.4652;EUR_AF=0.6074;SAS_AF=0.6104;AA=T|||;VT=SNP
3	161576835	rs5029866	T	C	100	PASS	AC=314;AF=0.0626997;AN=5008;NS=2504;DP=19337;EAS_AF=0.0159;AMR_AF=0.0519;AFR_AF=0.0068;EUR_AF=0.1262;SAS_AF=0.1288;AA=T|||;VT=SNP
3	161579978	rs1388700	A	G	100	PASS	AC=2887;AF=0.576478;AN=5008;NS=2504;DP=12919;EAS_AF=0.5972;AMR_AF=0.6902;AFR_AF=0.4622;EUR_AF=0.6054;SAS_AF=0.5992;AA=A|||;VT=SNP
3	161580014	rs1388701	G	A	100	PASS	AC=2874;AF=0.573882;AN=5008;NS=2504;DP=13009;EAS_AF=0.5893;AMR_AF=0.6902;AFR_AF=0.4622;EUR_AF=0.6054;SAS_AF=0.5941;AA=G|||;VT=SNP
3	161580726	rs6441408	C	T	100	PASS	AC=2776;AF=0.554313;AN=5008;NS=2504;DP=14305;EAS_AF=0.5893;AMR_AF=0.6844;AFR_AF=0.3918;EUR_AF=0.6054;SAS_AF=0.593;AA=C|||;VT=SNP
3	161581684	rs1492146	T	G	100	PASS	AC=1277;AF=0.254992;AN=5008;NS=2504;DP=19215;EAS_AF=0.4028;AMR_AF=0.1715;AFR_AF=0.0998;EUR_AF=0.2475;SAS_AF=0.3793;AA=T|||;VT=SNP
3	161583238	rs16833700	T	C	100	PASS	AC=257;AF=0.0513179;AN=5008;NS=2504;DP=15381;EAS_AF=0.0486;AMR_AF=0.0778;AFR_AF=0.0045;EUR_AF=0.0666;SAS_AF=0.0828;AA=T|||;VT=SNP
3	161583341	rs1388702	T	C	100	PASS	AC=1375;AF=0.274561;AN=5008;NS=2504;DP=15741;EAS_AF=0.4008;AMR_AF=0.1772;AFR_AF=0.1717;EUR_AF=0.2485;SAS_AF=0.3793;AA=T|||;VT=SNP
3	161584027	rs1388705	G	C	100	PASS	AC=1188;AF=0.23722;AN=5008;NS=2504;DP=18670;EAS_AF=0.4008;AMR_AF=0.1499;AFR_AF=0.0522;EUR_AF=0.2416;SAS_AF=0.3763;AA=G|||;VT=SNP
3	161584528	rs62280976	G	A	100	PASS	AC=746;AF=0.148962;AN=5008;NS=2504;DP=18626;EAS_AF=0.0357;AMR_AF=0.1816;AFR_AF=0.0136;EUR_AF=0.339;SAS_AF=0.2301;AA=G|||;VT=SNP
3	161585130	rs1492147	T	C	100	PASS	AC=1275;AF=0.254593;AN=5008;NS=2504;DP=17408;EAS_AF=0.4008;AMR_AF=0.17;AFR_AF=0.0998;EUR_AF=0.2485;SAS_AF=0.3793;AA=T|||;VT=SNP
3	161585380	rs11916007	C	T	100	PASS	AC=140;AF=0.0279553;AN=5008;NS=2504;DP=17176;EAS_AF=0.005;AMR_AF=0.0173;AFR_AF=0;EUR_AF=0.0666;SAS_AF=0.0573;AA=C|||;VT=SNP
3	161586083	rs6441410	A	T	100	PASS	AC=1912;AF=0.381789;AN=5008;NS=2504;DP=19495;EAS_AF=0.5536;AMR_AF=0.5058;AFR_AF=0.3359;EUR_AF=0.2535;SAS_AF=0.3108;AA=T|||;VT=SNP
3	161586487	rs9290101	G	C	100	PASS	AC=2052;AF=0.409744;AN=5008;NS=2504;DP=17328;EAS_AF=0.5526;AMR_AF=0.5115;AFR_AF=0.4478;EUR_AF=0.2545;SAS_AF=0.2986;AA=G|||;VT=SNP
3	161586630	rs62280990	A	G	100	PASS	AC=1625;AF=0.324481;AN=5008;NS=2504;DP=13968;EAS_AF=0.5427;AMR_AF=0.4885;AFR_AF=0.146;EUR_AF=0.2525;SAS_AF=0.2986;AA=A|||;VT=SNP
3	161586654	rs1492148	G	A	100	PASS	AC=2798;AF=0.558706;AN=5008;NS=2504;DP=14186;EAS_AF=0.5883;AMR_AF=0.6844;AFR_AF=0.4145;EUR_AF=0.6054;SAS_AF=0.5859;AA=G|||;VT=SNP
3	161587611	rs1994741	G	C	100	PASS	AC=2416;AF=0.482428;AN=5008;NS=2504;DP=19379;EAS_AF=0.5615;AMR_AF=0.6297;AFR_AF=0.5212;EUR_AF=0.3986;SAS_AF=0.3303;AA=C|||;VT=SNP
3	161587817	rs1994742	C	A	100	PASS	AC=2280;AF=0.455272;AN=5008;NS=2504;DP=19838;EAS_AF=0.5605;AMR_AF=0.6239;AFR_AF=0.4228;EUR_AF=0.3976;SAS_AF=0.3303;AA=C|||;VT=SNP
3	161587855	rs17501198	A	C	100	PASS	AC=1163;AF=0.232228;AN=5008;NS=2504;DP=19272;EAS_AF=0.0456;AMR_AF=0.1945;AFR_AF=0.2625;EUR_AF=0.3529;SAS_AF=0.2863;AA=A|||;VT=SNP
3	161587974	rs1994743	A	G	100	PASS	AC=2312;AF=0.461661;AN=5008;NS=2504;DP=18499;EAS_AF=0.5516;AMR_AF=0.6282;AFR_AF=0.4531;EUR_AF=0.3986;SAS_AF=0.3272;AA=A|||;VT=SNP
3	161588348	rs17429236	A	G	100	PASS	AC=1164;AF=0.232428;AN=5008;NS=2504;DP=16059;EAS_AF=0.0466;AMR_AF=0.1945;AFR_AF=0.2625;EUR_AF=0.3529;SAS_AF=0.2863;AA=A|||;VT=SNP
3	161588474	rs9853204	T	C	100	PASS	AC=2471;AF=0.493411;AN=5008;NS=2504;DP=16950;EAS_AF=0.5625;AMR_AF=0.6354;AFR_AF=0.559;EUR_AF=0.3986;SAS_AF=0.3303;AA=C|||;VT=SNP
3	161589520	rs35117430	A	G	100	PASS	AC=2336;AF=0.466454;AN=5008;NS=2504;DP=18823;EAS_AF=0.5625;AMR_AF=0.6239;AFR_AF=0.4629;EUR_AF=0.3986;SAS_AF=0.3303;AA=A|||;VT=SNP
3	161589539	rs34362775	C	T	100	PASS	AC=2336;AF=0.466454;AN=5008;NS=2504;DP=19457;EAS_AF=0.5625;AMR_AF=0.6239;AFR_AF=0.4629;EUR_AF=0.3986;SAS_AF=0.3303;AA=C|||;VT=SNP
3	161589645	rs34515581	A	G	100	PASS	AC=2471;AF=0.493411;AN=5008;NS=2504;DP=19260;EAS_AF=0.5615;AMR_AF=0.6354;AFR_AF=0.5598;EUR_AF=0.3986;SAS_AF=0.3303;AA=G|||;VT=SNP
3	161589776	rs34511808	G	A	100	PASS	AC=2246;AF=0.448482;AN=5008;NS=2504;DP=17620;EAS_AF=0.5615;AMR_AF=0.6182;AFR_AF=0.3986;EUR_AF=0.3986;SAS_AF=0.3303;AA=G|||;VT=SNP
3	161590107	rs1492149	T	A	100	PASS	AC=2336;AF=0.466454;AN=5008;NS=2504;DP=16628;EAS_AF=0.5615;AMR_AF=0.6239;AFR_AF=0.4629;EUR_AF=0.3996;SAS_AF=0.3303;AA=A|||;VT=SNP
3	161590332	rs1492150	C	T	100	PASS	AC=2247;AF=0.448682;AN=5008;NS=2504;DP=17637;EAS_AF=0.5615;AMR_AF=0.6196;AFR_AF=0.3986;EUR_AF=0.3986;SAS_AF=0.3303;AA=C|||;VT=SNP
3	161590427	rs1821760	T	C	100	PASS	AC=2335;AF=0.466254;AN=5008;NS=2504;DP=17350;EAS_AF=0.5615;AMR_AF=0.6239;AFR_AF=0.4629;EUR_AF=0.3986;SAS_AF=0.3303;AA=t|||;VT=SNP
3	161590494	rs1370089	G	C	100	PASS	AC=2471;AF=0.493411;AN=5008;NS=2504;DP=17340;EAS_AF=0.5615;AMR_AF=0.6354;AFR_AF=0.5598;EUR_AF=0.3986;SAS_AF=0.3303;AA=G|||;VT=SNP
3	161590568	rs9844089	C	T	100	PASS	AC=1186;AF=0.236821;AN=5008;NS=2504;DP=17374;EAS_AF=0.0456;AMR_AF=0.196;AFR_AF=0.2784;EUR_AF=0.3529;SAS_AF=0.2873;AA=C|||;VT=SNP
3	161590822	rs35585663	A	G	100	PASS	AC=2471;AF=0.493411;AN=5008;NS=2504;DP=17276;EAS_AF=0.5615;AMR_AF=0.6354;AFR_AF=0.5598;EUR_AF=0.3986;SAS_AF=0.3303;AA=G|||;VT=SNP
3	161591180	rs62280992	T	C	100	PASS	AC=1404;AF=0.280351;AN=5008;NS=2504;DP=17606;EAS_AF=0.5079;AMR_AF=0.4683;AFR_AF=0.1241;EUR_AF=0.1869;SAS_AF=0.2198;AA=T|||;VT=SNP
3	161591669	rs7646856	G	A	100	PASS	AC=1045;AF=0.208666;AN=5008;NS=2504;DP=17217;EAS_AF=0.0456;AMR_AF=0.1931;AFR_AF=0.1732;EUR_AF=0.3529;SAS_AF=0.2873;AA=G|||;VT=SNP
3	161591897	rs12492932	C	T	100	PASS	AC=2248;AF=0.448882;AN=5008;NS=2504;DP=17205;EAS_AF=0.5615;AMR_AF=0.6196;AFR_AF=0.3994;EUR_AF=0.3986;SAS_AF=0.3303;AA=C|||;VT=SNP
3	161591902	rs12492972	G	T	100	PASS	AC=2335;AF=0.466254;AN=5008;NS=2504;DP=17249;EAS_AF=0.5615;AMR_AF=0.6225;AFR_AF=0.4637;EUR_AF=0.3986;SAS_AF=0.3303;AA=T|||;VT=SNP
3	161592001	rs12486497	A	C	100	PASS	AC=2335;AF=0.466254;AN=5008;NS=2504;DP=16996;EAS_AF=0.5615;AMR_AF=0.6239;AFR_AF=0.4629;EUR_AF=0.3986;SAS_AF=0.3303;AA=A|||;VT=SNP
3	161592518	rs10936256	G	A	100	PASS	AC=2085;AF=0.416334;AN=5008;NS=2504;DP=16477;EAS_AF=0.5526;AMR_AF=0.6095;AFR_AF=0.2905;EUR_AF=0.3986;SAS_AF=0.3272;AA=G|||;VT=SNP
3	161592568	rs9874605	T	A	100	PASS	AC=2472;AF=0.49361;AN=5008;NS=2504;DP=17017;EAS_AF=0.5615;AMR_AF=0.6354;AFR_AF=0.5605;EUR_AF=0.3986;SAS_AF=0.3303;AA=T|||;VT=SNP
3	161592599	rs9854969	G	C	100	PASS	AC=2472;AF=0.49361;AN=5008;NS=2504;DP=17189;EAS_AF=0.5615;AMR_AF=0.6354;AFR_AF=0.5605;EUR_AF=0.3986;SAS_AF=0.3303;AA=G|||;VT=SNP
3	161592807	rs9990383	T	G	100	PASS	AC=1186;AF=0.236821;AN=5008;NS=2504;DP=19649;EAS_AF=0.0456;AMR_AF=0.196;AFR_AF=0.2784;EUR_AF=0.3529;SAS_AF=0.2873;AA=T|||;VT=SNP
3	161592989	rs13073121	G	A	100	PASS	AC=2084;AF=0.416134;AN=5008;NS=2504;DP=17920;EAS_AF=0.5516;AMR_AF=0.6095;AFR_AF=0.2905;EUR_AF=0.3986;SAS_AF=0.3272;AA=G|||;VT=SNP
3	161593047	rs11720338	T	G	100	PASS	AC=2385;AF=0.476238;AN=5008;NS=2504;DP=18265;EAS_AF=0.5615;AMR_AF=0.6311;AFR_AF=0.497;EUR_AF=0.3986;SAS_AF=0.3303;AA=G|||;VT=SNP
3	161593123	rs13095820	T	G	100	PASS	AC=2385;AF=0.476238;AN=5008;NS=2504;DP=20719;EAS_AF=0.5615;AMR_AF=0.6311;AFR_AF=0.497;EUR_AF=0.3986;SAS_AF=0.3303;AA=G|||;VT=SNP
3	161593178	rs13073187	C	G	100	PASS	AC=2386;AF=0.476438;AN=5008;NS=2504;DP=21405;EAS_AF=0.5615;AMR_AF=0.6311;AFR_AF=0.4977;EUR_AF=0.3986;SAS_AF=0.3303;AA=C|||;VT=SNP
3	161593180	rs13095995	T	C	100	PASS	AC=2385;AF=0.476238;AN=5008;NS=2504;DP=21525;EAS_AF=0.5615;AMR_AF=0.6311;AFR_AF=0.497;EUR_AF=0.3986;SAS_AF=0.3303;AA=C|||;VT=SNP
3	161593226	rs78187470	G	A	100	PASS	AC=162;AF=0.0323482;AN=5008;NS=2504;DP=21154;EAS_AF=0.0367;AMR_AF=0.0504;AFR_AF=0.0053;EUR_AF=0.0527;SAS_AF=0.0307;AA=G|||;VT=SNP
3	161593308	rs78351896	T	C	100	PASS	AC=212;AF=0.0423323;AN=5008;NS=2504;DP=19052;EAS_AF=0.0437;AMR_AF=0.0231;AFR_AF=0.003;EUR_AF=0.0656;SAS_AF=0.0838;AA=T|||;VT=SNP
3	161593464	rs62280993	T	A	100	PASS	AC=2471;AF=0.493411;AN=5008;NS=2504;DP=18578;EAS_AF=0.5615;AMR_AF=0.6354;AFR_AF=0.5598;EUR_AF=0.3986;SAS_AF=0.3303;AA=A|||;VT=SNP
3	161593571	rs6785261	A	T	100	PASS	AC=1185;AF=0.236621;AN=5008;NS=2504;DP=18104;EAS_AF=0.0456;AMR_AF=0.196;AFR_AF=0.2776;EUR_AF=0.3529;SAS_AF=0.2873;AA=A|||;VT=SNP
3	161593702	rs6809478	C	A	100	PASS	AC=1159;AF=0.23143;AN=5008;NS=2504;DP=16882;EAS_AF=0.0456;AMR_AF=0.1945;AFR_AF=0.2587;EUR_AF=0.3529;SAS_AF=0.2873;AA=C|||;VT=SNP
3	161593739	rs4093549	C	T	100	PASS	AC=2248;AF=0.448882;AN=5008;NS=2504;DP=17398;EAS_AF=0.5615;AMR_AF=0.6196;AFR_AF=0.4002;EUR_AF=0.3976;SAS_AF=0.3303;AA=C|||;VT=SNP
3	161593998	rs9809159	T	C	100	PASS	AC=2471;AF=0.493411;AN=5008;NS=2504;DP=14539;EAS_AF=0.5615;AMR_AF=0.6354;AFR_AF=0.5598;EUR_AF=0.3986;SAS_AF=0.3303;AA=T|||;VT=SNP
3	161594175	rs6810192	G	A	100	PASS	AC=1163;AF=0.232228;AN=5008;NS=2504;DP=15125;EAS_AF=0.0456;AMR_AF=0.1945;AFR_AF=0.2617;EUR_AF=0.3529;SAS_AF=0.2873;AA=G|||;VT=SNP
3	161594523	rs9865434	G	A	100	PASS	AC=2336;AF=0.466454;AN=5008;NS=2504;DP=16618;EAS_AF=0.5625;AMR_AF=0.6239;AFR_AF=0.4629;EUR_AF=0.3986;SAS_AF=0.3303;AA=A|||;VT=SNP
3	161594580	rs9810082	T	C	100	PASS	AC=3643;AF=0.727436;AN=5008;NS=2504;DP=17479;EAS_AF=0.5972;AMR_AF=0.8314;AFR_AF=0.8374;EUR_AF=0.7515;SAS_AF=0.6145;AA=C|||;VT=SNP
3	161595009	rs13095653	A	C	100	PASS	AC=2248;AF=0.448882;AN=5008;NS=2504;DP=20734;EAS_AF=0.5615;AMR_AF=0.6196;AFR_AF=0.3994;EUR_AF=0.3986;SAS_AF=0.3303;AA=A|||;VT=SNP
3	161595570	rs1602595	C	A	100	PASS	AC=1069;AF=0.213458;AN=5008;NS=2504;DP=17451;EAS_AF=0.4583;AMR_AF=0.3285;AFR_AF=0.0446;EUR_AF=0.1342;SAS_AF=0.1892;AA=C|||;VT=SNP
3	161595581	rs1602596	C	A	100	PASS	AC=1069;AF=0.213458;AN=5008;NS=2504;DP=17468;EAS_AF=0.4583;AMR_AF=0.3285;AFR_AF=0.0446;EUR_AF=0.1342;SAS_AF=0.1892;AA=C|||;VT=SNP
3	161595661	rs1580638	A	G	100	PASS	AC=2335;AF=0.466254;AN=5008;NS=2504;DP=17308;EAS_AF=0.5615;AMR_AF=0.6239;AFR_AF=0.4629;EUR_AF=0.3986;SAS_AF=0.3303;AA=A|||;VT=SNP
3	161595804	rs62280994	A	G	100	PASS	AC=1185;AF=0.236621;AN=5008;NS=2504;DP=16759;EAS_AF=0.0456;AMR_AF=0.196;AFR_AF=0.2776;EUR_AF=0.3529;SAS_AF=0.2873;AA=A|||;VT=SNP
3	161596201	rs4856731	A	T	100	PASS	AC=2335;AF=0.466254;AN=5008;NS=2504;DP=15591;EAS_AF=0.5615;AMR_AF=0.6239;AFR_AF=0.4629;EUR_AF=0.3986;SAS_AF=0.3303;AA=T|||;VT=SNP
3	161596208	rs4856732	A	G	100	PASS	AC=2335;AF=0.466254;AN=5008;NS=2504;DP=15296;EAS_AF=0.5615;AMR_AF=0.6239;AFR_AF=0.4629;EUR_AF=0.3986;SAS_AF=0.3303;AA=A|||;VT=SNP
3	161596353	rs4856733	G	A	100	PASS	AC=2335;AF=0.466254;AN=5008;NS=2504;DP=15999;EAS_AF=0.5615;AMR_AF=0.6239;AFR_AF=0.4629;EUR_AF=0.3986;SAS_AF=0.3303;AA=A|||;VT=SNP
3	161596470	rs4856734	A	G	100	PASS	AC=1096;AF=0.21885;AN=5008;NS=2504;DP=17686;EAS_AF=0.4663;AMR_AF=0.33;AFR_AF=0.0582;EUR_AF=0.1342;SAS_AF=0.1892;AA=A|||;VT=SNP
3	161596570	rs11713768	C	A	100	PASS	AC=2336;AF=0.466454;AN=5008;NS=2504;DP=17346;EAS_AF=0.5615;AMR_AF=0.6239;AFR_AF=0.4637;EUR_AF=0.3986;SAS_AF=0.3303;AA=A|||;VT=SNP
3	161596733	rs7629759	T	G	100	PASS	AC=2487;AF=0.496605;AN=5008;NS=2504;DP=15374;EAS_AF=0.5575;AMR_AF=0.6354;AFR_AF=0.5756;EUR_AF=0.3976;SAS_AF=0.3303;AA=T|||;VT=SNP
3	161596979	rs7640336	A	T	100	PASS	AC=2466;AF=0.492412;AN=5008;NS=2504;DP=17207;EAS_AF=0.5575;AMR_AF=0.6354;AFR_AF=0.5598;EUR_AF=0.3976;SAS_AF=0.3303;AA=T|||;VT=SNP
3	161597094	rs7640449	A	G	100	PASS	AC=2466;AF=0.492412;AN=5008;NS=2504;DP=16283;EAS_AF=0.5575;AMR_AF=0.6354;AFR_AF=0.5598;EUR_AF=0.3976;SAS_AF=0.3303;AA=A|||;VT=SNP
3	161597540	rs13066303	G	A	100	PASS	AC=2099;AF=0.419129;AN=5008;NS=2504;DP=17844;EAS_AF=0.5476;AMR_AF=0.6095;AFR_AF=0.3056;EUR_AF=0.3976;SAS_AF=0.3272;AA=G|||;VT=SNP
3	161598035	rs9857513	C	T	100	PASS	AC=3744;AF=0.747604;AN=5008;NS=2504;DP=16936;EAS_AF=0.6032;AMR_AF=0.8343;AFR_AF=0.9054;EUR_AF=0.7515;SAS_AF=0.6176;AA=T|||;VT=SNP
3	161598533	rs28539730	T	A	100	PASS	AC=3824;AF=0.763578;AN=5008;NS=2504;DP=16854;EAS_AF=0.6032;AMR_AF=0.8501;AFR_AF=0.9508;EUR_AF=0.7575;SAS_AF=0.6207;AA=A|||;VT=SNP
3	161599291	rs13078006	G	A	100	PASS	AC=2078;AF=0.414936;AN=5008;NS=2504;DP=17083;EAS_AF=0.5476;AMR_AF=0.6095;AFR_AF=0.2897;EUR_AF=0.3976;SAS_AF=0.3272;AA=G|||;VT=SNP
3	161599888	rs1565595	T	C	100	PASS	AC=3743;AF=0.747404;AN=5008;NS=2504;DP=16666;EAS_AF=0.6032;AMR_AF=0.8343;AFR_AF=0.9054;EUR_AF=0.7505;SAS_AF=0.6176;AA=C|||;VT=SNP
3	161601447	rs12489980	A	G	100	PASS	AC=1094;AF=0.21845;AN=5008;NS=2504;DP=13224;EAS_AF=0.4633;AMR_AF=0.3343;AFR_AF=0.0575;EUR_AF=0.1332;SAS_AF=0.1892;AA=A|||;VT=SNP
3	161601637	rs10936258	C	T	100	PASS	AC=2079;AF=0.415136;AN=5008;NS=2504;DP=19003;EAS_AF=0.5476;AMR_AF=0.6095;AFR_AF=0.2897;EUR_AF=0.3986;SAS_AF=0.3272;AA=C|||;VT=SNP
3	161602539	rs3912845	T	C	100	PASS	AC=3745;AF=0.747804;AN=5008;NS=2504;DP=18931;EAS_AF=0.6032;AMR_AF=0.8343;AFR_AF=0.9062;EUR_AF=0.7515;SAS_AF=0.6176;AA=C|||;VT=SNP
3	161602677	rs2405021	C	T	100	PASS	AC=1165;AF=0.232628;AN=5008;NS=2504;DP=19173;EAS_AF=0.0456;AMR_AF=0.1945;AFR_AF=0.2625;EUR_AF=0.3539;SAS_AF=0.2873;AA=C|||;VT=SNP
3	161603177	rs9846725	A	C	100	PASS	AC=3746;AF=0.748003;AN=5008;NS=2504;DP=17947;EAS_AF=0.6042;AMR_AF=0.8343;AFR_AF=0.9062;EUR_AF=0.7515;SAS_AF=0.6176;AA=C|||;VT=SNP
3	161603232	rs9829046	T	C	100	PASS	AC=3530;AF=0.704872;AN=5008;NS=2504;DP=17144;EAS_AF=0.6032;AMR_AF=0.817;AFR_AF=0.7526;EUR_AF=0.7515;SAS_AF=0.6176;AA=C|||;VT=SNP
3	161603245	rs9809629	G	A	100	PASS	AC=3530;AF=0.704872;AN=5008;NS=2504;DP=17111;EAS_AF=0.6032;AMR_AF=0.817;AFR_AF=0.7526;EUR_AF=0.7515;SAS_AF=0.6176;AA=A|||;VT=SNP
3	161603309	rs12485381	G	T	100	PASS	AC=1663;AF=0.332069;AN=5008;NS=2504;DP=18836;EAS_AF=0.5476;AMR_AF=0.4942;AFR_AF=0.1641;EUR_AF=0.2515;SAS_AF=0.3047;AA=G|||;VT=SNP
3	161603935	rs7629474	C	A	100	PASS	AC=1168;AF=0.233227;AN=5008;NS=2504;DP=20572;EAS_AF=0.0456;AMR_AF=0.1945;AFR_AF=0.2648;EUR_AF=0.3539;SAS_AF=0.2873;AA=C|||;VT=SNP
3	161604344	rs9852273	A	T	100	PASS	AC=1268;AF=0.253195;AN=5008;NS=2504;DP=16233;EAS_AF=0.0556;AMR_AF=0.1988;AFR_AF=0.3283;EUR_AF=0.3539;SAS_AF=0.2904;AA=T|||;VT=SNP
3	161604866	rs9840287	G	A	100	PASS	AC=3439;AF=0.686701;AN=5008;NS=2504;DP=11969;EAS_AF=0.6042;AMR_AF=0.817;AFR_AF=0.6778;EUR_AF=0.7584;SAS_AF=0.6176;AA=A|||;VT=SNP
3	161605426	rs4856658	C	T	100	PASS	AC=3446;AF=0.688099;AN=5008;NS=2504;DP=13590;EAS_AF=0.6071;AMR_AF=0.8184;AFR_AF=0.6785;EUR_AF=0.7584;SAS_AF=0.6196;AA=C|||;VT=SNP
3	161605553	rs4856659	A	G	100	PASS	AC=1670;AF=0.333466;AN=5008;NS=2504;DP=12503;EAS_AF=0.5526;AMR_AF=0.4928;AFR_AF=0.1641;EUR_AF=0.2525;SAS_AF=0.3067;AA=A|||;VT=SNP
3	161606044	rs7636083	G	A	100	PASS	AC=3780;AF=0.754792;AN=5008;NS=2504;DP=11661;EAS_AF=0.6091;AMR_AF=0.8401;AFR_AF=0.9168;EUR_AF=0.7565;SAS_AF=0.6237;AA=A|||;VT=SNP
3	161606309	rs1492152	C	T	100	PASS	AC=3437;AF=0.686302;AN=5008;NS=2504;DP=12847;EAS_AF=0.5992;AMR_AF=0.8184;AFR_AF=0.6785;EUR_AF=0.7565;SAS_AF=0.6207;AA=T|||;VT=SNP
3	161606389	rs1492153	T	C	100	PASS	AC=3525;AF=0.703874;AN=5008;NS=2504;DP=13911;EAS_AF=0.5992;AMR_AF=0.8228;AFR_AF=0.7421;EUR_AF=0.7565;SAS_AF=0.6217;AA=T|||;VT=SNP
3	161606924	rs1994744	G	A	100	PASS	AC=3437;AF=0.686302;AN=5008;NS=2504;DP=16472;EAS_AF=0.5992;AMR_AF=0.8184;AFR_AF=0.6785;EUR_AF=0.7565;SAS_AF=0.6207;AA=g|||;VT=SNP
3	161606982	rs1994745	T	G	100	PASS	AC=3255;AF=0.64996;AN=5008;NS=2504;DP=18071;EAS_AF=0.5992;AMR_AF=0.8098;AFR_AF=0.5454;EUR_AF=0.7565;SAS_AF=0.6207;AA=T|||;VT=SNP
3	161607069	rs1994746	G	A	100	PASS	AC=3437;AF=0.686302;AN=5008;NS=2504;DP=18143;EAS_AF=0.5992;AMR_AF=0.8184;AFR_AF=0.6785;EUR_AF=0.7565;SAS_AF=0.6207;AA=A|||;VT=SNP
3	161607374	rs1994747	C	T	100	PASS	AC=3433;AF=0.685503;AN=5008;NS=2504;DP=18352;EAS_AF=0.5952;AMR_AF=0.8184;AFR_AF=0.6785;EUR_AF=0.7565;SAS_AF=0.6207;AA=C|||;VT=SNP
3	161608193	rs1492154	T	C	100	PASS	AC=3523;AF=0.703474;AN=5008;NS=2504;DP=16802;EAS_AF=0.5982;AMR_AF=0.8228;AFR_AF=0.7421;EUR_AF=0.7565;SAS_AF=0.6207;AA=C|||;VT=SNP
3	161608274	rs1492155	A	G	100	PASS	AC=3779;AF=0.754593;AN=5008;NS=2504;DP=19994;EAS_AF=0.6081;AMR_AF=0.8401;AFR_AF=0.9168;EUR_AF=0.7565;SAS_AF=0.6237;AA=G|||;VT=SNP
3	161609472	rs9824686	A	G	100	PASS	AC=1585;AF=0.316494;AN=5008;NS=2504;DP=18039;EAS_AF=0.0486;AMR_AF=0.3156;AFR_AF=0.3812;EUR_AF=0.504;SAS_AF=0.3129;AA=A|||;VT=SNP
3	161609593	rs9882506	T	C	100	PASS	AC=3863;AF=0.771366;AN=5008;NS=2504;DP=17570;EAS_AF=0.6171;AMR_AF=0.8559;AFR_AF=0.9584;EUR_AF=0.7624;SAS_AF=0.6268;AA=T|||;VT=SNP
3	161609817	rs1388706	G	A	100	PASS	AC=3859;AF=0.770567;AN=5008;NS=2504;DP=21057;EAS_AF=0.6131;AMR_AF=0.8559;AFR_AF=0.9584;EUR_AF=0.7624;SAS_AF=0.6268;AA=A|||;VT=SNP
3	161610377	rs13082799	G	A	100	PASS	AC=3522;AF=0.703275;AN=5008;NS=2504;DP=16055;EAS_AF=0.6002;AMR_AF=0.8228;AFR_AF=0.7421;EUR_AF=0.7565;SAS_AF=0.6176;AA=G|||;VT=SNP
3	161610460	rs13082968	G	A	100	PASS	AC=3853;AF=0.769369;AN=5008;NS=2504;DP=15230;EAS_AF=0.6101;AMR_AF=0.8559;AFR_AF=0.9584;EUR_AF=0.7624;SAS_AF=0.6237;AA=A|||;VT=SNP
3	161610647	rs9868207	G	C	100	PASS	AC=3846;AF=0.767971;AN=5008;NS=2504;DP=18339;EAS_AF=0.6042;AMR_AF=0.8559;AFR_AF=0.9584;EUR_AF=0.7634;SAS_AF=0.6217;AA=C|||;VT=SNP
3	161610896	rs35629517	A	G	100	PASS	AC=635;AF=0.126797;AN=5008;NS=2504;DP=18159;EAS_AF=0.2609;AMR_AF=0.1066;AFR_AF=0.0068;EUR_AF=0.16;SAS_AF=0.1309;AA=A|||;VT=SNP
3	161611823	rs7637869	C	T	100	PASS	AC=3432;AF=0.685304;AN=5008;NS=2504;DP=18373;EAS_AF=0.6002;AMR_AF=0.817;AFR_AF=0.6793;EUR_AF=0.7565;SAS_AF=0.6145;AA=C|||;VT=SNP
3	161612165	rs1532212	T	A	100	PASS	AC=3431;AF=0.685104;AN=5008;NS=2504;DP=17447;EAS_AF=0.6002;AMR_AF=0.817;AFR_AF=0.6785;EUR_AF=0.7565;SAS_AF=0.6145;AA=T|||;VT=SNP
3	161612245	rs1492156	C	G	100	PASS	AC=3429;AF=0.684704;AN=5008;NS=2504;DP=16284;EAS_AF=0.6002;AMR_AF=0.817;AFR_AF=0.6762;EUR_AF=0.7565;SAS_AF=0.6155;AA=C|||;VT=SNP
3	161613249	rs6772555	A	G	100	PASS	AC=3430;AF=0.684904;AN=5008;NS=2504;DP=16130;EAS_AF=0.6002;AMR_AF=0.817;AFR_AF=0.6778;EUR_AF=0.7565;SAS_AF=0.6145;AA=.|||;VT=SNP
3	161613899	rs2029600	A	G	100	PASS	AC=3431;AF=0.685104;AN=5008;NS=2504;DP=15882;EAS_AF=0.6002;AMR_AF=0.817;AFR_AF=0.6785;EUR_AF=0.7565;SAS_AF=0.6145;AA=.|||;VT=SNP
3	161614552	rs1077660	A	G	100	PASS	AC=3852;AF=0.769169;AN=5008;NS=2504;DP=15997;EAS_AF=0.6002;AMR_AF=0.8559;AFR_AF=0.9697;EUR_AF=0.7624;SAS_AF=0.6176;AA=.|||;VT=SNP
3	161615340	rs1078307	A	G	100	PASS	AC=3431;AF=0.685104;AN=5008;NS=2504;DP=21263;EAS_AF=0.6002;AMR_AF=0.817;AFR_AF=0.6785;EUR_AF=0.7565;SAS_AF=0.6145;AA=.|||;VT=SNP
3	161616071	rs2405025	A	G	100	PASS	AC=3431;AF=0.685104;AN=5008;NS=2504;DP=19866;EAS_AF=0.6002;AMR_AF=0.817;AFR_AF=0.6785;EUR_AF=0.7565;SAS_AF=0.6145;AA=.|||;VT=SNP
3	161616372	rs12696123	C	G	100	PASS	AC=3431;AF=0.685104;AN=5008;NS=2504;DP=17643;EAS_AF=0.6002;AMR_AF=0.817;AFR_AF=0.6785;EUR_AF=0.7565;SAS_AF=0.6145;AA=.|||;VT=SNP
3	161616585	rs11707244	T	C	100	PASS	AC=3431;AF=0.685104;AN=5008;NS=2504;DP=16781;EAS_AF=0.6002;AMR_AF=0.817;AFR_AF=0.6785;EUR_AF=0.7565;SAS_AF=0.6145;AA=.|||;VT=SNP
3	161616950	rs1532213	G	A	100	PASS	AC=3417;AF=0.682308;AN=5008;NS=2504;DP=15368;EAS_AF=0.6002;AMR_AF=0.817;AFR_AF=0.6672;EUR_AF=0.7565;SAS_AF=0.6155;AA=.|||;VT=SNP
3	161617047	rs1532214	A	G	100	PASS	AC=1662;AF=0.331869;AN=5008;NS=2504;DP=14904;EAS_AF=0.5536;AMR_AF=0.4942;AFR_AF=0.1596;EUR_AF=0.2525;SAS_AF=0.3027;AA=.|||;VT=SNP
3	161617418	rs6786568	A	G	100	PASS	AC=3260;AF=0.650958;AN=5008;NS=2504;DP=13154;EAS_AF=0.6002;AMR_AF=0.8098;AFR_AF=0.553;EUR_AF=0.7565;SAS_AF=0.6145;AA=.|||;VT=SNP
3	161618520	rs2405029	C	T	100	PASS	AC=3006;AF=0.60024;AN=5008;NS=2504;DP=16428;EAS_AF=0.6002;AMR_AF=0.6974;AFR_AF=0.5469;EUR_AF=0.6103;SAS_AF=0.593;AA=.|||;VT=SNP
3	161618605	rs7637373	A	G	100	PASS	AC=3039;AF=0.606829;AN=5008;NS=2504;DP=16894;EAS_AF=0.6002;AMR_AF=0.6974;AFR_AF=0.5711;EUR_AF=0.6113;SAS_AF=0.593;AA=.|||;VT=SNP
3	161618765	rs4280649	A	G	100	PASS	AC=3040;AF=0.607029;AN=5008;NS=2504;DP=17532;EAS_AF=0.6002;AMR_AF=0.6974;AFR_AF=0.5719;EUR_AF=0.6113;SAS_AF=0.593;AA=.|||;VT=SNP
3	161618768	rs62278675	G	A	100	PASS	AC=260;AF=0.0519169;AN=5008;NS=2504;DP=17472;EAS_AF=0.0407;AMR_AF=0.1859;AFR_AF=0.0053;EUR_AF=0.0517;SAS_AF=0.0317;AA=.|||;VT=SNP
3	161618924	rs4558774	T	A	100	PASS	AC=3025;AF=0.604034;AN=5008;NS=2504;DP=15870;EAS_AF=0.6002;AMR_AF=0.6974;AFR_AF=0.5605;EUR_AF=0.6113;SAS_AF=0.593;AA=.|||;VT=SNP
3	161620009	rs34599099	T	C	100	PASS	AC=1093;AF=0.218251;AN=5008;NS=2504;DP=19500;EAS_AF=0.0625;AMR_AF=0.245;AFR_AF=0.0325;EUR_AF=0.4443;SAS_AF=0.3783;AA=.|||;VT=SNP
3	161620429	rs722711	G	A	100	PASS	AC=1778;AF=0.355032;AN=5008;NS=2504;DP=19197;EAS_AF=0.7113;AMR_AF=0.3876;AFR_AF=0.1755;EUR_AF=0.2237;SAS_AF=0.3425;AA=.|||;VT=SNP
3	161620858	rs1388712	A	G	100	PASS	AC=4478;AF=0.894169;AN=5008;NS=2504;DP=17835;EAS_AF=0.9325;AMR_AF=0.951;AFR_AF=0.8366;EUR_AF=0.9453;SAS_AF=0.8395;AA=G|||;VT=SNP
3	161620976	rs1388711	G	A	100	PASS	AC=4412;AF=0.88099;AN=5008;NS=2504;DP=17414;EAS_AF=0.9325;AMR_AF=0.9496;AFR_AF=0.7874;EUR_AF=0.9453;SAS_AF=0.8395;AA=A|||;VT=SNP
3	161621081	rs1388710	A	G	100	PASS	AC=4429;AF=0.884385;AN=5008;NS=2504;DP=16753;EAS_AF=0.9325;AMR_AF=0.9496;AFR_AF=0.8011;EUR_AF=0.9453;SAS_AF=0.8384;AA=A|||;VT=SNP
3	161621430	rs1492164	C	T	100	PASS	AC=4455;AF=0.889577;AN=5008;NS=2504;DP=17619;EAS_AF=0.9454;AMR_AF=0.9496;AFR_AF=0.8056;EUR_AF=0.9463;SAS_AF=0.8446;AA=C|||;VT=SNP
3	161621441	rs1492163	T	G	100	PASS	AC=4437;AF=0.885982;AN=5008;NS=2504;DP=17430;EAS_AF=0.9454;AMR_AF=0.9496;AFR_AF=0.792;EUR_AF=0.9463;SAS_AF=0.8446;AA=T|||;VT=SNP
3	161621478	rs28658351	G	T	100	PASS	AC=1361;AF=0.271765;AN=5008;NS=2504;DP=17240;EAS_AF=0.0863;AMR_AF=0.33;AFR_AF=0.1029;EUR_AF=0.5885;SAS_AF=0.3241;AA=G|||;VT=SNP
3	161621866	rs1492162	T	C	100	PASS	AC=4358;AF=0.870208;AN=5008;NS=2504;DP=18035;EAS_AF=0.9385;AMR_AF=0.9481;AFR_AF=0.7413;EUR_AF=0.9463;SAS_AF=0.8405;AA=T|||;VT=SNP
3	161622661	rs7633348	A	T	100	PASS	AC=4514;AF=0.901358;AN=5008;NS=2504;DP=15997;EAS_AF=0.9425;AMR_AF=0.9524;AFR_AF=0.8525;EUR_AF=0.9463;SAS_AF=0.8425;AA=T|||;VT=SNP
3	161623976	rs1817827	T	C	100	PASS	AC=4464;AF=0.891374;AN=5008;NS=2504;DP=16617;EAS_AF=0.9405;AMR_AF=0.951;AFR_AF=0.8169;EUR_AF=0.9463;SAS_AF=0.8425;AA=C|||;VT=SNP
3	161624784	rs1948391	T	C	100	PASS	AC=4512;AF=0.900958;AN=5008;NS=2504;DP=17421;EAS_AF=0.9405;AMR_AF=0.9524;AFR_AF=0.8525;EUR_AF=0.9463;SAS_AF=0.8425;AA=C|||;VT=SNP
3	161624890	rs1948390	C	T	100	PASS	AC=4444;AF=0.88738;AN=5008;NS=2504;DP=18229;EAS_AF=0.9385;AMR_AF=0.951;AFR_AF=0.8033;EUR_AF=0.9463;SAS_AF=0.8425;AA=T|||;VT=SNP
3	161625084	rs2405046	T	C	100	PASS	AC=4445;AF=0.88758;AN=5008;NS=2504;DP=20102;EAS_AF=0.9405;AMR_AF=0.9496;AFR_AF=0.8033;EUR_AF=0.9463;SAS_AF=0.8425;AA=T|||;VT=SNP
3	161625116	rs2405047	A	C	100	PASS	AC=4317;AF=0.862021;AN=5008;NS=2504;DP=20709;EAS_AF=0.9335;AMR_AF=0.9467;AFR_AF=0.7148;EUR_AF=0.9463;SAS_AF=0.8405;AA=A|||;VT=SNP
3	161626122	rs34373347	T	C	100	PASS	AC=4464;AF=0.891374;AN=5008;NS=2504;DP=13142;EAS_AF=0.9415;AMR_AF=0.951;AFR_AF=0.8169;EUR_AF=0.9463;SAS_AF=0.8415;AA=N|||;VT=SNP
3	161626395	rs59476261	G	T	100	PASS	AC=2456;AF=0.490415;AN=5008;NS=2504;DP=15705;EAS_AF=0.4812;AMR_AF=0.621;AFR_AF=0.3298;EUR_AF=0.6243;SAS_AF=0.4867;AA=G|||;VT=SNP
3	161626621	rs74782672	A	G	100	PASS	AC=1010;AF=0.201677;AN=5008;NS=2504;DP=16206;EAS_AF=0.3968;AMR_AF=0.2954;AFR_AF=0.1241;EUR_AF=0.0497;SAS_AF=0.1953;AA=A|||;VT=SNP
3	161628231	rs6794790	T	C	100	PASS	AC=4491;AF=0.896765;AN=5008;NS=2504;DP=16666;EAS_AF=0.9663;AMR_AF=0.8948;AFR_AF=0.9629;EUR_AF=0.8946;SAS_AF=0.7393;AA=C|||;VT=SNP
3	161628246	rs6441411	G	A	100	PASS	AC=4335;AF=0.865615;AN=5008;NS=2504;DP=17244;EAS_AF=0.9643;AMR_AF=0.8862;AFR_AF=0.8525;EUR_AF=0.8926;SAS_AF=0.7393;AA=A|||;VT=SNP
3	161628297	rs9831750	G	A	100	PASS	AC=2358;AF=0.470847;AN=5008;NS=2504;DP=19003;EAS_AF=0.4315;AMR_AF=0.3847;AFR_AF=0.5083;EUR_AF=0.5845;SAS_AF=0.4049;AA=A|||;VT=SNP
3	161628642	rs6441412	C	A	100	PASS	AC=4485;AF=0.895567;AN=5008;NS=2504;DP=17904;EAS_AF=0.9603;AMR_AF=0.8963;AFR_AF=0.9667;EUR_AF=0.8946;SAS_AF=0.7331;AA=a|||;VT=SNP
3	161629445	rs1352914	G	A	100	PASS	AC=1617;AF=0.322883;AN=5008;NS=2504;DP=16572;EAS_AF=0.4296;AMR_AF=0.2738;AFR_AF=0.2216;EUR_AF=0.3917;SAS_AF=0.3139;AA=G|||;VT=SNP
3	161631452	rs9290102	G	A	100	PASS	AC=4477;AF=0.89397;AN=5008;NS=2504;DP=16092;EAS_AF=0.9603;AMR_AF=0.8948;AFR_AF=0.9622;EUR_AF=0.8946;SAS_AF=0.7321;AA=A|||;VT=SNP
3	161631776	rs6441413	G	T	100	PASS	AC=4513;AF=0.901158;AN=5008;NS=2504;DP=16365;EAS_AF=0.9603;AMR_AF=0.8977;AFR_AF=0.9879;EUR_AF=0.8956;SAS_AF=0.7311;AA=T|||;VT=SNP
3	161631921	rs6441414	C	T	100	PASS	AC=1955;AF=0.390375;AN=5008;NS=2504;DP=18909;EAS_AF=0.5288;AMR_AF=0.4986;AFR_AF=0.3343;EUR_AF=0.3091;SAS_AF=0.3303;AA=C|||;VT=SNP
3	161632467	rs2046940	C	G	100	PASS	AC=1269;AF=0.253395;AN=5008;NS=2504;DP=17704;EAS_AF=0.4246;AMR_AF=0.2262;AFR_AF=0.0847;EUR_AF=0.3231;SAS_AF=0.2526;AA=C|||;VT=SNP
3	161633104	rs7626487	C	T	100	PASS	AC=2350;AF=0.469249;AN=5008;NS=2504;DP=17927;EAS_AF=0.4315;AMR_AF=0.3847;AFR_AF=0.5076;EUR_AF=0.5825;SAS_AF=0.3998;AA=T|||;VT=SNP
3	161633220	rs7626758	G	C	100	PASS	AC=1613;AF=0.322085;AN=5008;NS=2504;DP=18023;EAS_AF=0.4296;AMR_AF=0.2738;AFR_AF=0.2209;EUR_AF=0.3897;SAS_AF=0.3129;AA=g|||;VT=SNP
3	161634643	rs56131973	C	T	100	PASS	AC=375;AF=0.0748802;AN=5008;NS=2504;DP=18504;EAS_AF=0.0823;AMR_AF=0.0519;AFR_AF=0.028;EUR_AF=0.1143;SAS_AF=0.1063;AA=C|||;VT=SNP
3	161635924	rs13100369	G	A	100	PASS	AC=1269;AF=0.253395;AN=5008;NS=2504;DP=14240;EAS_AF=0.4266;AMR_AF=0.2262;AFR_AF=0.0847;EUR_AF=0.3211;SAS_AF=0.2526;AA=G|||;VT=SNP
3	161636315	rs58172792	C	T	100	PASS	AC=1923;AF=0.383986;AN=5008;NS=2504;DP=18050;EAS_AF=0.5288;AMR_AF=0.4971;AFR_AF=0.3094;EUR_AF=0.3091;SAS_AF=0.3323;AA=C|||;VT=SNP
3	161636507	rs10936262	A	T	100	PASS	AC=1614;AF=0.322284;AN=5008;NS=2504;DP=18419;EAS_AF=0.4296;AMR_AF=0.2738;AFR_AF=0.2209;EUR_AF=0.3907;SAS_AF=0.3129;AA=A|||;VT=SNP
3	161636572	rs60625001	G	C	100	PASS	AC=1964;AF=0.392173;AN=5008;NS=2504;DP=18431;EAS_AF=0.5288;AMR_AF=0.4986;AFR_AF=0.3396;EUR_AF=0.3091;SAS_AF=0.3323;AA=G|||;VT=SNP
3	161636976	rs6769782	A	G	100	PASS	AC=4314;AF=0.861422;AN=5008;NS=2504;DP=17225;EAS_AF=0.9603;AMR_AF=0.8833;AFR_AF=0.8472;EUR_AF=0.8917;SAS_AF=0.7321;AA=G|||;VT=SNP
3	161637068	rs62278709	G	C	100	PASS	AC=1967;AF=0.392772;AN=5008;NS=2504;DP=18200;EAS_AF=0.5288;AMR_AF=0.5;AFR_AF=0.3411;EUR_AF=0.3091;SAS_AF=0.3323;AA=G|||;VT=SNP
3	161637315	rs12696125	A	T	100	PASS	AC=2208;AF=0.440895;AN=5008;NS=2504;DP=18450;EAS_AF=0.4315;AMR_AF=0.3804;AFR_AF=0.4024;EUR_AF=0.5825;SAS_AF=0.3998;AA=A|||;VT=SNP
3	161637594	rs60371016	A	T	100	PASS	AC=1964;AF=0.392173;AN=5008;NS=2504;DP=18035;EAS_AF=0.5288;AMR_AF=0.4986;AFR_AF=0.3396;EUR_AF=0.3091;SAS_AF=0.3323;AA=A|||;VT=SNP
3	161637788	rs62278711	T	G	100	PASS	AC=379;AF=0.0756789;AN=5008;NS=2504;DP=19208;EAS_AF=0.0595;AMR_AF=0.1138;AFR_AF=0.1278;EUR_AF=0.0427;SAS_AF=0.0286;AA=T|||;VT=SNP
3	161637800	rs7619616	A	G	100	PASS	AC=4476;AF=0.89377;AN=5008;NS=2504;DP=18895;EAS_AF=0.9603;AMR_AF=0.8948;AFR_AF=0.9622;EUR_AF=0.8936;SAS_AF=0.7321;AA=G|||;VT=SNP
3	161637864	rs57245356	T	A	100	PASS	AC=1963;AF=0.391973;AN=5008;NS=2504;DP=18833;EAS_AF=0.5288;AMR_AF=0.4986;AFR_AF=0.3389;EUR_AF=0.3091;SAS_AF=0.3323;AA=T|||;VT=SNP
3	161637920	rs62278713	C	G	100	PASS	AC=318;AF=0.0634984;AN=5008;NS=2504;DP=19284;EAS_AF=0.0595;AMR_AF=0.1124;AFR_AF=0.0877;EUR_AF=0.0427;SAS_AF=0.0215;AA=C|||;VT=SNP
3	161638629	rs6776255	A	G	100	PASS	AC=1612;AF=0.321885;AN=5008;NS=2504;DP=17799;EAS_AF=0.4296;AMR_AF=0.2738;AFR_AF=0.2201;EUR_AF=0.3897;SAS_AF=0.3129;AA=A|||;VT=SNP
3	161638897	rs55806914	C	T	100	PASS	AC=1964;AF=0.392173;AN=5008;NS=2504;DP=16102;EAS_AF=0.5288;AMR_AF=0.4986;AFR_AF=0.3396;EUR_AF=0.3091;SAS_AF=0.3323;AA=T|||;VT=SNP
3	161639419	rs55644053	T	A	100	PASS	AC=1964;AF=0.392173;AN=5008;NS=2504;DP=17583;EAS_AF=0.5288;AMR_AF=0.4986;AFR_AF=0.3396;EUR_AF=0.3091;SAS_AF=0.3323;AA=T|||;VT=SNP
3	161639634	rs55818910	C	T	100	PASS	AC=1547;AF=0.308906;AN=5008;NS=2504;DP=16042;EAS_AF=0.4692;AMR_AF=0.3833;AFR_AF=0.1838;EUR_AF=0.2664;SAS_AF=0.3037;AA=C|||;VT=SNP
3	161639688	rs9882510	T	G	100	PASS	AC=1612;AF=0.321885;AN=5008;NS=2504;DP=15651;EAS_AF=0.4296;AMR_AF=0.2738;AFR_AF=0.2201;EUR_AF=0.3897;SAS_AF=0.3129;AA=T|||;VT=SNP
3	161639826	rs9863070	G	C	100	PASS	AC=4315;AF=0.861621;AN=5008;NS=2504;DP=14888;EAS_AF=0.9603;AMR_AF=0.8833;AFR_AF=0.848;EUR_AF=0.8917;SAS_AF=0.7321;AA=C|||;VT=SNP
3	161639926	rs9866592	C	T	100	PASS	AC=4314;AF=0.861422;AN=5008;NS=2504;DP=14968;EAS_AF=0.9603;AMR_AF=0.8833;AFR_AF=0.8472;EUR_AF=0.8917;SAS_AF=0.7321;AA=T|||;VT=SNP
3	161640093	rs9829079	A	C	100	PASS	AC=4315;AF=0.861621;AN=5008;NS=2504;DP=15230;EAS_AF=0.9603;AMR_AF=0.8833;AFR_AF=0.848;EUR_AF=0.8917;SAS_AF=0.7321;AA=C|||;VT=SNP
3	161640488	rs62278717	T	C	100	PASS	AC=2092;AF=0.417732;AN=5008;NS=2504;DP=14666;EAS_AF=0.5288;AMR_AF=0.5014;AFR_AF=0.4357;EUR_AF=0.3091;SAS_AF=0.3313;AA=C|||;VT=SNP
3	161640820	rs6765203	A	G	100	PASS	AC=2093;AF=0.417931;AN=5008;NS=2504;DP=13244;EAS_AF=0.5288;AMR_AF=0.5014;AFR_AF=0.4357;EUR_AF=0.3091;SAS_AF=0.3323;AA=a|||;VT=SNP
3	161640871	rs112072123	C	G	100	PASS	AC=376;AF=0.0750799;AN=5008;NS=2504;DP=13517;EAS_AF=0.0595;AMR_AF=0.1138;AFR_AF=0.1256;EUR_AF=0.0427;SAS_AF=0.0286;AA=C|||;VT=SNP
3	161641089	rs1826366	G	A	100	PASS	AC=1982;AF=0.395767;AN=5008;NS=2504;DP=13417;EAS_AF=0.4296;AMR_AF=0.3487;AFR_AF=0.3707;EUR_AF=0.4861;SAS_AF=0.3354;AA=G|||;VT=SNP
3	161641242	rs7635202	G	T	100	PASS	AC=2206;AF=0.440495;AN=5008;NS=2504;DP=15004;EAS_AF=0.4315;AMR_AF=0.3804;AFR_AF=0.4009;EUR_AF=0.5825;SAS_AF=0.3998;AA=G|||;VT=SNP
3	161641630	rs6441415	G	A	100	PASS	AC=2206;AF=0.440495;AN=5008;NS=2504;DP=12539;EAS_AF=0.4315;AMR_AF=0.3804;AFR_AF=0.4009;EUR_AF=0.5825;SAS_AF=0.3998;AA=G|||;VT=SNP
3	161641643	rs1492159	A	T	100	PASS	AC=1964;AF=0.392173;AN=5008;NS=2504;DP=12502;EAS_AF=0.5288;AMR_AF=0.4986;AFR_AF=0.3396;EUR_AF=0.3091;SAS_AF=0.3323;AA=A|||;VT=SNP
3	161642039	rs12490541	A	G	100	PASS	AC=1964;AF=0.392173;AN=5008;NS=2504;DP=15704;EAS_AF=0.5288;AMR_AF=0.4986;AFR_AF=0.3396;EUR_AF=0.3091;SAS_AF=0.3323;AA=G|||;VT=SNP
3	161642348	rs1492158	G	T	100	PASS	AC=1964;AF=0.392173;AN=5008;NS=2504;DP=16043;EAS_AF=0.5288;AMR_AF=0.4986;AFR_AF=0.3396;EUR_AF=0.3091;SAS_AF=0.3323;AA=G|||;VT=SNP
3	161642739	rs1388708	C	T	100	PASS	AC=4485;AF=0.895567;AN=5008;NS=2504;DP=16317;EAS_AF=0.9603;AMR_AF=0.8963;AFR_AF=0.9682;EUR_AF=0.8936;SAS_AF=0.7321;AA=T|||;VT=SNP
3	161642834	rs6796839	G	T	100	PASS	AC=1964;AF=0.392173;AN=5008;NS=2504;DP=17412;EAS_AF=0.5288;AMR_AF=0.4986;AFR_AF=0.3396;EUR_AF=0.3091;SAS_AF=0.3323;AA=G|||;VT=SNP
3	161643009	rs1492157	C	T	100	PASS	AC=1964;AF=0.392173;AN=5008;NS=2504;DP=17035;EAS_AF=0.5288;AMR_AF=0.4986;AFR_AF=0.3396;EUR_AF=0.3091;SAS_AF=0.3323;AA=C|||;VT=SNP
3	161643175	rs1844952	G	A	100	PASS	AC=1524;AF=0.304313;AN=5008;NS=2504;DP=20848;EAS_AF=0.4692;AMR_AF=0.3833;AFR_AF=0.1664;EUR_AF=0.2664;SAS_AF=0.3037;AA=G|||;VT=SNP
3	161643283	rs4453856	G	A	100	PASS	AC=375;AF=0.0748802;AN=5008;NS=2504;DP=17232;EAS_AF=0.0585;AMR_AF=0.1138;AFR_AF=0.1256;EUR_AF=0.0427;SAS_AF=0.0286;AA=G|||;VT=SNP
3	161643431	rs34180022	A	G	100	PASS	AC=2093;AF=0.417931;AN=5008;NS=2504;DP=18647;EAS_AF=0.5288;AMR_AF=0.5014;AFR_AF=0.4357;EUR_AF=0.3091;SAS_AF=0.3323;AA=G|||;VT=SNP
3	161644025	rs4856660	G	A	100	PASS	AC=1964;AF=0.392173;AN=5008;NS=2504;DP=19999;EAS_AF=0.5288;AMR_AF=0.4986;AFR_AF=0.3396;EUR_AF=0.3091;SAS_AF=0.3323;AA=G|||;VT=SNP
3	161644129	rs4856661	T	C	100	PASS	AC=2093;AF=0.417931;AN=5008;NS=2504;DP=17609;EAS_AF=0.5288;AMR_AF=0.5014;AFR_AF=0.4357;EUR_AF=0.3091;SAS_AF=0.3323;AA=C|||;VT=SNP
3	161644132	rs4856662	A	G	100	PASS	AC=4504;AF=0.899361;AN=5008;NS=2504;DP=17401;EAS_AF=0.9603;AMR_AF=0.8977;AFR_AF=0.9818;EUR_AF=0.8936;SAS_AF=0.7321;AA=G|||;VT=SNP
3	161644190	rs4856735	A	G	100	PASS	AC=4480;AF=0.894569;AN=5008;NS=2504;DP=18103;EAS_AF=0.9603;AMR_AF=0.8963;AFR_AF=0.9644;EUR_AF=0.8936;SAS_AF=0.7321;AA=G|||;VT=SNP
3	161644494	rs56118139	T	G	100	PASS	AC=1962;AF=0.391773;AN=5008;NS=2504;DP=19690;EAS_AF=0.5288;AMR_AF=0.4986;AFR_AF=0.3396;EUR_AF=0.3091;SAS_AF=0.3303;AA=G|||;VT=SNP
3	161644770	rs7624949	A	G	100	PASS	AC=4454;AF=0.889377;AN=5008;NS=2504;DP=21119;EAS_AF=0.9603;AMR_AF=0.8934;AFR_AF=0.9463;EUR_AF=0.8936;SAS_AF=0.7321;AA=G|||;VT=SNP
3	161646332	rs6441416	A	G	100	PASS	AC=1963;AF=0.391973;AN=5008;NS=2504;DP=15272;EAS_AF=0.5288;AMR_AF=0.4986;AFR_AF=0.3404;EUR_AF=0.3091;SAS_AF=0.3303;AA=G|||;VT=SNP
3	161646571	rs7653510	G	A	100	PASS	AC=4476;AF=0.89377;AN=5008;NS=2504;DP=16599;EAS_AF=0.9603;AMR_AF=0.8948;AFR_AF=0.9622;EUR_AF=0.8936;SAS_AF=0.7321;AA=A|||;VT=SNP
3	161646576	rs9871478	C	T	100	PASS	AC=2207;AF=0.440695;AN=5008;NS=2504;DP=16501;EAS_AF=0.4315;AMR_AF=0.3804;AFR_AF=0.4002;EUR_AF=0.5825;SAS_AF=0.4018;AA=C|||;VT=SNP
3	161646754	rs7653624	G	A	100	PASS	AC=2092;AF=0.417732;AN=5008;NS=2504;DP=16214;EAS_AF=0.5288;AMR_AF=0.5014;AFR_AF=0.4365;EUR_AF=0.3091;SAS_AF=0.3303;AA=A|||;VT=SNP
3	161646864	rs9875612	C	T	100	PASS	AC=4476;AF=0.89377;AN=5008;NS=2504;DP=15274;EAS_AF=0.9603;AMR_AF=0.8948;AFR_AF=0.9622;EUR_AF=0.8936;SAS_AF=0.7321;AA=T|||;VT=SNP
3	161647441	rs11711859	A	C	100	PASS	AC=2092;AF=0.417732;AN=5008;NS=2504;DP=12513;EAS_AF=0.5288;AMR_AF=0.5014;AFR_AF=0.4365;EUR_AF=0.3091;SAS_AF=0.3303;AA=C|||;VT=SNP
3	161647587	rs11711919	A	G	100	PASS	AC=1545;AF=0.308506;AN=5008;NS=2504;DP=14184;EAS_AF=0.4692;AMR_AF=0.3833;AFR_AF=0.1838;EUR_AF=0.2664;SAS_AF=0.3016;AA=A|||;VT=SNP
3	161647610	rs10460789	C	G	100	PASS	AC=1960;AF=0.391374;AN=5008;NS=2504;DP=14538;EAS_AF=0.5288;AMR_AF=0.4971;AFR_AF=0.3396;EUR_AF=0.3091;SAS_AF=0.3292;AA=C|||;VT=SNP
3	161647678	rs4327405	A	T	100	PASS	AC=4476;AF=0.89377;AN=5008;NS=2504;DP=14325;EAS_AF=0.9603;AMR_AF=0.8948;AFR_AF=0.9622;EUR_AF=0.8936;SAS_AF=0.7321;AA=a|||;VT=SNP
3	161648367	rs73030414	C	A	100	PASS	AC=376;AF=0.0750799;AN=5008;NS=2504;DP=18989;EAS_AF=0.0595;AMR_AF=0.1138;AFR_AF=0.1248;EUR_AF=0.0437;SAS_AF=0.0286;AA=C|||;VT=SNP
3	161648439	rs1948389	C	A	100	PASS	AC=4511;AF=0.900759;AN=5008;NS=2504;DP=19572;EAS_AF=0.9603;AMR_AF=0.8977;AFR_AF=0.9871;EUR_AF=0.8936;SAS_AF=0.7321;AA=A|||;VT=SNP
3	161648560	rs1492143	A	C	100	PASS	AC=1963;AF=0.391973;AN=5008;NS=2504;DP=17369;EAS_AF=0.5288;AMR_AF=0.4986;AFR_AF=0.3404;EUR_AF=0.3091;SAS_AF=0.3303;AA=C|||;VT=SNP
3	161648566	rs75546354	G	C	100	PASS	AC=319;AF=0.0636981;AN=5008;NS=2504;DP=17332;EAS_AF=0.0595;AMR_AF=0.1124;AFR_AF=0.0885;EUR_AF=0.0427;SAS_AF=0.0215;AA=G|||;VT=SNP
3	161648573	rs6792618	A	G	100	PASS	AC=1206;AF=0.240815;AN=5008;NS=2504;DP=17257;EAS_AF=0.4246;AMR_AF=0.2262;AFR_AF=0.0371;EUR_AF=0.3211;SAS_AF=0.2546;AA=A|||;VT=SNP
3	161648672	rs1492142	T	A	100	PASS	AC=1963;AF=0.391973;AN=5008;NS=2504;DP=14401;EAS_AF=0.5288;AMR_AF=0.4986;AFR_AF=0.3404;EUR_AF=0.3091;SAS_AF=0.3303;AA=T|||;VT=SNP
3	161648809	rs1492141	A	G	100	PASS	AC=1963;AF=0.391973;AN=5008;NS=2504;DP=12216;EAS_AF=0.5288;AMR_AF=0.4986;AFR_AF=0.3404;EUR_AF=0.3091;SAS_AF=0.3303;AA=A|||;VT=SNP
3	161649171	rs6769020	G	C	100	PASS	AC=1963;AF=0.391973;AN=5008;NS=2504;DP=14878;EAS_AF=0.5288;AMR_AF=0.4986;AFR_AF=0.3404;EUR_AF=0.3091;SAS_AF=0.3303;AA=G|||;VT=SNP
3	161649352	rs6441417	G	A	100	PASS	AC=4476;AF=0.89377;AN=5008;NS=2504;DP=13773;EAS_AF=0.9603;AMR_AF=0.8948;AFR_AF=0.9622;EUR_AF=0.8936;SAS_AF=0.7321;AA=A|||;VT=SNP
3	161649516	rs6441418	A	C	100	PASS	AC=4476;AF=0.89377;AN=5008;NS=2504;DP=17035;EAS_AF=0.9603;AMR_AF=0.8948;AFR_AF=0.9622;EUR_AF=0.8936;SAS_AF=0.7321;AA=C|||;VT=SNP
3	161652269	rs6441419	T	C	100	PASS	AC=1613;AF=0.322085;AN=5008;NS=2504;DP=14455;EAS_AF=0.4296;AMR_AF=0.2738;AFR_AF=0.2194;EUR_AF=0.3897;SAS_AF=0.3149;AA=T|||;VT=SNP
3	161652335	rs56370506	A	G	100	PASS	AC=2092;AF=0.417732;AN=5008;NS=2504;DP=14138;EAS_AF=0.5288;AMR_AF=0.5014;AFR_AF=0.4365;EUR_AF=0.3091;SAS_AF=0.3303;AA=G|||;VT=SNP
3	161652405	rs6809623	C	G	100	PASS	AC=1963;AF=0.391973;AN=5008;NS=2504;DP=13818;EAS_AF=0.5288;AMR_AF=0.4986;AFR_AF=0.3404;EUR_AF=0.3091;SAS_AF=0.3303;AA=C|||;VT=SNP
3	161652536	rs78230670	T	G	100	PASS	AC=216;AF=0.043131;AN=5008;NS=2504;DP=15173;EAS_AF=0.0516;AMR_AF=0.0202;AFR_AF=0.0015;EUR_AF=0.0626;SAS_AF=0.0869;AA=T|||;VT=SNP
3	161652612	rs6776643	T	C	100	PASS	AC=1963;AF=0.391973;AN=5008;NS=2504;DP=15960;EAS_AF=0.5288;AMR_AF=0.4986;AFR_AF=0.3404;EUR_AF=0.3091;SAS_AF=0.3303;AA=T|||;VT=SNP
3	161652656	rs79428199	T	G	100	PASS	AC=252;AF=0.0503195;AN=5008;NS=2504;DP=16578;EAS_AF=0.0575;AMR_AF=0.0259;AFR_AF=0.0023;EUR_AF=0.0736;SAS_AF=0.1012;AA=T|||;VT=SNP
3	161652811	rs6764196	G	T	100	PASS	AC=967;AF=0.193091;AN=5008;NS=2504;DP=16781;EAS_AF=0.3869;AMR_AF=0.3184;AFR_AF=0.0106;EUR_AF=0.1521;SAS_AF=0.1933;AA=G|||;VT=SNP
3	161653188	rs6788766	A	G	100	PASS	AC=1970;AF=0.393371;AN=5008;NS=2504;DP=16835;EAS_AF=0.5288;AMR_AF=0.4986;AFR_AF=0.3457;EUR_AF=0.3091;SAS_AF=0.3303;AA=A|||;VT=SNP
3	161653669	rs2101653	A	G	100	PASS	AC=3001;AF=0.599241;AN=5008;NS=2504;DP=19310;EAS_AF=0.5337;AMR_AF=0.6398;AFR_AF=0.8608;EUR_AF=0.4751;SAS_AF=0.4121;AA=A|||;VT=SNP
3	161653680	rs7614632	G	C	100	PASS	AC=1265;AF=0.252596;AN=5008;NS=2504;DP=19134;EAS_AF=0.4246;AMR_AF=0.2262;AFR_AF=0.0825;EUR_AF=0.3221;SAS_AF=0.2526;AA=G|||;VT=SNP
3	161654395	rs9838303	C	T	100	PASS	AC=4355;AF=0.869609;AN=5008;NS=2504;DP=17594;EAS_AF=0.9603;AMR_AF=0.8934;AFR_AF=0.8714;EUR_AF=0.8936;SAS_AF=0.7321;AA=T|||;VT=SNP
3	161654498	rs62278732	A	G	100	PASS	AC=1925;AF=0.384385;AN=5008;NS=2504;DP=18153;EAS_AF=0.5288;AMR_AF=0.4971;AFR_AF=0.3124;EUR_AF=0.3091;SAS_AF=0.3303;AA=A|||;VT=SNP
3	161654599	rs16833959	G	A	100	PASS	AC=377;AF=0.0752796;AN=5008;NS=2504;DP=16195;EAS_AF=0.0595;AMR_AF=0.1138;AFR_AF=0.1263;EUR_AF=0.0427;SAS_AF=0.0286;AA=G|||;VT=SNP
3	161655135	rs1826367	G	A	100	PASS	AC=4355;AF=0.869609;AN=5008;NS=2504;DP=19851;EAS_AF=0.9603;AMR_AF=0.8934;AFR_AF=0.8714;EUR_AF=0.8936;SAS_AF=0.7321;AA=A|||;VT=SNP
3	161655257	rs2087739	A	G	100	PASS	AC=4356;AF=0.869808;AN=5008;NS=2504;DP=19589;EAS_AF=0.9603;AMR_AF=0.8934;AFR_AF=0.8722;EUR_AF=0.8936;SAS_AF=0.7321;AA=G|||;VT=SNP
3	161655966	rs4501128	A	T	100	PASS	AC=2744;AF=0.547923;AN=5008;NS=2504;DP=18921;EAS_AF=0.5357;AMR_AF=0.6196;AFR_AF=0.6505;EUR_AF=0.503;SAS_AF=0.4172;AA=T|||;VT=SNP
3	161656504	rs2405032	G	A	100	PASS	AC=4356;AF=0.869808;AN=5008;NS=2504;DP=18462;EAS_AF=0.9603;AMR_AF=0.8934;AFR_AF=0.8714;EUR_AF=0.8936;SAS_AF=0.7331;AA=A|||;VT=SNP
3	161656836	rs10936263	T	C	100	PASS	AC=2570;AF=0.513179;AN=5008;NS=2504;DP=19193;EAS_AF=0.5357;AMR_AF=0.6095;AFR_AF=0.5257;EUR_AF=0.501;SAS_AF=0.4172;AA=T|||;VT=SNP
3	161658511	rs4856736	G	A	100	PASS	AC=318;AF=0.0634984;AN=5008;NS=2504;DP=17518;EAS_AF=0.0585;AMR_AF=0.1124;AFR_AF=0.0885;EUR_AF=0.0427;SAS_AF=0.0215;AA=G|||;VT=SNP
3	161658986	rs6797849	T	G	100	PASS	AC=1481;AF=0.295727;AN=5008;NS=2504;DP=16775;EAS_AF=0.4692;AMR_AF=0.3775;AFR_AF=0.1362;EUR_AF=0.2674;SAS_AF=0.3037;AA=T|||;VT=SNP
3	161659084	rs62278734	A	C	100	PASS	AC=411;AF=0.0820687;AN=5008;NS=2504;DP=18930;EAS_AF=0.0595;AMR_AF=0.1153;AFR_AF=0.1505;EUR_AF=0.0427;SAS_AF=0.0297;AA=A|||;VT=SNP
3	161660069	rs6788455	C	T	100	PASS	AC=1539;AF=0.307308;AN=5008;NS=2504;DP=18260;EAS_AF=0.4454;AMR_AF=0.3689;AFR_AF=0.1634;EUR_AF=0.2893;SAS_AF=0.3344;AA=C|||;VT=SNP
3	161660070	rs6763974	A	G	100	PASS	AC=1718;AF=0.343051;AN=5008;NS=2504;DP=18285;EAS_AF=0.4454;AMR_AF=0.3833;AFR_AF=0.289;EUR_AF=0.2922;SAS_AF=0.3344;AA=A|||;VT=SNP
3	161660437	rs16847288	A	G	100	PASS	AC=916;AF=0.182907;AN=5008;NS=2504;DP=20279;EAS_AF=0.4077;AMR_AF=0.1182;AFR_AF=0.0613;EUR_AF=0.1531;SAS_AF=0.1922;AA=A|||;VT=SNP
3	161660646	rs13433983	C	T	100	PASS	AC=1618;AF=0.323083;AN=5008;NS=2504;DP=18453;EAS_AF=0.4772;AMR_AF=0.3026;AFR_AF=0.2436;EUR_AF=0.3091;SAS_AF=0.3006;AA=T|||;VT=SNP
3	161661354	rs12330759	T	C	100	PASS	AC=1844;AF=0.368211;AN=5008;NS=2504;DP=16804;EAS_AF=0.4762;AMR_AF=0.2954;AFR_AF=0.4175;EUR_AF=0.3121;SAS_AF=0.2996;AA=C|||;VT=SNP
3	161662483	rs11927460	T	C	100	PASS	AC=502;AF=0.10024;AN=5008;NS=2504;DP=18355;EAS_AF=0.0605;AMR_AF=0.1571;AFR_AF=0.1755;EUR_AF=0.0517;SAS_AF=0.0491;AA=T|||;VT=SNP
3	161662978	rs75317723	G	A	100	PASS	AC=890;AF=0.177716;AN=5008;NS=2504;DP=17610;EAS_AF=0.4107;AMR_AF=0.0922;AFR_AF=0.0567;EUR_AF=0.1531;SAS_AF=0.1871;AA=G|||;VT=SNP
3	161663982	rs9862890	C	T	100	PASS	AC=1855;AF=0.370407;AN=5008;NS=2504;DP=17261;EAS_AF=0.4802;AMR_AF=0.2954;AFR_AF=0.4236;EUR_AF=0.3121;SAS_AF=0.2986;AA=T|||;VT=SNP
3	161665370	rs62278736	C	T	100	PASS	AC=460;AF=0.091853;AN=5008;NS=2504;DP=19427;EAS_AF=0.0605;AMR_AF=0.1556;AFR_AF=0.1445;EUR_AF=0.0517;SAS_AF=0.0491;AA=C|||;VT=SNP
3	161665562	rs9841205	G	T	100	PASS	AC=891;AF=0.177915;AN=5008;NS=2504;DP=19483;EAS_AF=0.4107;AMR_AF=0.0922;AFR_AF=0.0575;EUR_AF=0.1531;SAS_AF=0.1871;AA=G|||;VT=SNP
3	161665740	rs9878666	A	C	100	PASS	AC=891;AF=0.177915;AN=5008;NS=2504;DP=19805;EAS_AF=0.4107;AMR_AF=0.0922;AFR_AF=0.0575;EUR_AF=0.1531;SAS_AF=0.1871;AA=A|||;VT=SNP
3	161667800	rs10513576	T	C	100	PASS	AC=502;AF=0.10024;AN=5008;NS=2504;DP=16771;EAS_AF=0.0605;AMR_AF=0.1571;AFR_AF=0.1755;EUR_AF=0.0517;SAS_AF=0.0491;AA=T|||;VT=SNP
3	161668057	rs12496769	T	C	100	PASS	AC=1386;AF=0.276757;AN=5008;NS=2504;DP=18727;EAS_AF=0.3601;AMR_AF=0.3242;AFR_AF=0.1362;EUR_AF=0.2883;SAS_AF=0.3354;AA=T|||;VT=SNP
3	161668374	rs9818766	A	G	100	PASS	AC=892;AF=0.178115;AN=5008;NS=2504;DP=18610;EAS_AF=0.4107;AMR_AF=0.0922;AFR_AF=0.0575;EUR_AF=0.1531;SAS_AF=0.1881;AA=A|||;VT=SNP
3	161669809	rs6441421	G	A	100	PASS	AC=1597;AF=0.31889;AN=5008;NS=2504;DP=16711;EAS_AF=0.4802;AMR_AF=0.2781;AFR_AF=0.2398;EUR_AF=0.3091;SAS_AF=0.2986;AA=A|||;VT=SNP
3	161670589	rs62278737	T	G	100	PASS	AC=460;AF=0.091853;AN=5008;NS=2504;DP=14086;EAS_AF=0.0605;AMR_AF=0.1556;AFR_AF=0.1445;EUR_AF=0.0517;SAS_AF=0.0491;AA=T|||;VT=SNP
3	161671769	rs2405034	C	G	100	PASS	AC=1841;AF=0.367612;AN=5008;NS=2504;DP=17379;EAS_AF=0.4802;AMR_AF=0.2968;AFR_AF=0.413;EUR_AF=0.3111;SAS_AF=0.2986;AA=c|||;VT=SNP
3	161671879	rs2405035	A	G	100	PASS	AC=862;AF=0.172125;AN=5008;NS=2504;DP=16732;EAS_AF=0.4107;AMR_AF=0.0908;AFR_AF=0.0371;EUR_AF=0.1521;SAS_AF=0.1871;AA=A|||;VT=SNP
3	161672359	rs62278738	C	T	100	PASS	AC=461;AF=0.0920527;AN=5008;NS=2504;DP=13212;EAS_AF=0.0605;AMR_AF=0.1571;AFR_AF=0.1445;EUR_AF=0.0517;SAS_AF=0.0491;AA=-|||;VT=SNP
3	161674677	rs12632401	T	A	100	PASS	AC=890;AF=0.177716;AN=5008;NS=2504;DP=16774;EAS_AF=0.4107;AMR_AF=0.0922;AFR_AF=0.0575;EUR_AF=0.1521;SAS_AF=0.1871;AA=T|||;VT=SNP
3	161675583	rs13080637	A	G	100	PASS	AC=890;AF=0.177716;AN=5008;NS=2504;DP=18676;EAS_AF=0.4107;AMR_AF=0.0922;AFR_AF=0.0575;EUR_AF=0.1521;SAS_AF=0.1871;AA=A|||;VT=SNP
3	161676114	rs9832680	A	G	100	PASS	AC=892;AF=0.178115;AN=5008;NS=2504;DP=15972;EAS_AF=0.4127;AMR_AF=0.0922;AFR_AF=0.0575;EUR_AF=0.1531;SAS_AF=0.1861;AA=A|||;VT=SNP
3	161676300	rs57468658	C	T	100	PASS	AC=500;AF=0.0998403;AN=5008;NS=2504;DP=13122;EAS_AF=0.0605;AMR_AF=0.1585;AFR_AF=0.1732;EUR_AF=0.0517;SAS_AF=0.0491;AA=C|||;VT=SNP
3	161678098	rs2131138	T	C	100	PASS	AC=901;AF=0.179912;AN=5008;NS=2504;DP=17283;EAS_AF=0.4187;AMR_AF=0.0922;AFR_AF=0.0575;EUR_AF=0.1531;SAS_AF=0.1892;AA=T|||;VT=SNP
3	161678110	rs1352913	A	C	100	PASS	AC=4386;AF=0.875799;AN=5008;NS=2504;DP=17326;EAS_AF=0.9256;AMR_AF=0.9179;AFR_AF=0.8585;EUR_AF=0.9364;SAS_AF=0.7556;AA=C|||;VT=SNP
3	161678123	rs2131137	T	C	100	PASS	AC=900;AF=0.179712;AN=5008;NS=2504;DP=17365;EAS_AF=0.4177;AMR_AF=0.0922;AFR_AF=0.0575;EUR_AF=0.1531;SAS_AF=0.1892;AA=T|||;VT=SNP
3	161678951	rs9811337	G	A	100	PASS	AC=905;AF=0.180711;AN=5008;NS=2504;DP=19369;EAS_AF=0.4246;AMR_AF=0.0908;AFR_AF=0.0598;EUR_AF=0.1501;SAS_AF=0.1881;AA=G|||;VT=SNP
3	161679044	rs73030447	C	T	100	PASS	AC=474;AF=0.0946486;AN=5008;NS=2504;DP=18532;EAS_AF=0.0595;AMR_AF=0.1614;AFR_AF=0.1437;EUR_AF=0.0606;SAS_AF=0.0521;AA=C|||;VT=SNP
3	161679176	rs9811662	G	A	100	PASS	AC=1272;AF=0.253994;AN=5008;NS=2504;DP=18935;EAS_AF=0.38;AMR_AF=0.3545;AFR_AF=0.0802;EUR_AF=0.2833;SAS_AF=0.2577;AA=A|||;VT=SNP
3	161679833	rs36037470	T	A	100	PASS	AC=902;AF=0.180112;AN=5008;NS=2504;DP=16991;EAS_AF=0.4286;AMR_AF=0.0893;AFR_AF=0.0613;EUR_AF=0.1481;SAS_AF=0.182;AA=T|||;VT=SNP
3	161680398	rs9836800	T	A	100	PASS	AC=1659;AF=0.33127;AN=5008;NS=2504;DP=17821;EAS_AF=0.498;AMR_AF=0.281;AFR_AF=0.2708;EUR_AF=0.3082;SAS_AF=0.3006;AA=A|||;VT=SNP
3	161680550	rs2201158	T	C	100	PASS	AC=3935;AF=0.785743;AN=5008;NS=2504;DP=20139;EAS_AF=0.9256;AMR_AF=0.7507;AFR_AF=0.8669;EUR_AF=0.6849;SAS_AF=0.6605;AA=C|||;VT=SNP
3	161681302	rs9842099	T	C	100	PASS	AC=1658;AF=0.33107;AN=5008;NS=2504;DP=17698;EAS_AF=0.498;AMR_AF=0.281;AFR_AF=0.2716;EUR_AF=0.3082;SAS_AF=0.2986;AA=T|||;VT=SNP
3	161681798	rs9822965	C	T	100	PASS	AC=938;AF=0.1873;AN=5008;NS=2504;DP=19505;EAS_AF=0.4286;AMR_AF=0.0908;AFR_AF=0.0885;EUR_AF=0.1471;SAS_AF=0.182;AA=C|||;VT=SNP
3	161682908	rs73030450	T	C	100	PASS	AC=515;AF=0.102835;AN=5008;NS=2504;DP=18381;EAS_AF=0.0595;AMR_AF=0.1628;AFR_AF=0.174;EUR_AF=0.0606;SAS_AF=0.0521;AA=T|||;VT=SNP
3	161683092	rs12492746	T	A	100	PASS	AC=1476;AF=0.294728;AN=5008;NS=2504;DP=18632;EAS_AF=0.4187;AMR_AF=0.3876;AFR_AF=0.121;EUR_AF=0.2962;SAS_AF=0.3344;AA=T|||;VT=SNP
3	161683262	rs59632634	G	A	100	PASS	AC=337;AF=0.0672923;AN=5008;NS=2504;DP=18402;EAS_AF=0.0575;AMR_AF=0.0548;AFR_AF=0.0272;EUR_AF=0.0994;SAS_AF=0.1074;AA=G|||;VT=SNP
3	161685470	rs4544631	T	C	100	PASS	AC=4088;AF=0.816294;AN=5008;NS=2504;DP=12846;EAS_AF=0.9286;AMR_AF=0.7824;AFR_AF=0.8744;EUR_AF=0.7455;SAS_AF=0.7188;AA=C|||;VT=SNP
3	161686128	rs73172704	G	A	100	PASS	AC=393;AF=0.0784744;AN=5008;NS=2504;DP=18923;EAS_AF=0.0605;AMR_AF=0.0591;AFR_AF=0.0303;EUR_AF=0.1103;SAS_AF=0.1431;AA=G|||;VT=SNP
3	161686760	rs35447687	C	A	100	PASS	AC=1103;AF=0.220248;AN=5008;NS=2504;DP=17388;EAS_AF=0.4187;AMR_AF=0.1499;AFR_AF=0.1452;EUR_AF=0.166;SAS_AF=0.2229;AA=C|||;VT=SNP
3	161686839	rs34440293	A	G	100	PASS	AC=3295;AF=0.657947;AN=5008;NS=2504;DP=16759;EAS_AF=0.5605;AMR_AF=0.6066;AFR_AF=0.7375;EUR_AF=0.6789;SAS_AF=0.6656;AA=G|||;VT=SNP
3	161688919	rs6784918	G	A	100	PASS	AC=1600;AF=0.319489;AN=5008;NS=2504;DP=18480;EAS_AF=0.4296;AMR_AF=0.1801;AFR_AF=0.289;EUR_AF=0.331;SAS_AF=0.3344;AA=A|||;VT=SNP
3	161689156	rs4856740	C	T	100	PASS	AC=3395;AF=0.677915;AN=5008;NS=2504;DP=17989;EAS_AF=0.5585;AMR_AF=0.5793;AFR_AF=0.8411;EUR_AF=0.6769;SAS_AF=0.6513;AA=T|||;VT=SNP
3	161689528	rs12632907	G	A	100	PASS	AC=692;AF=0.138179;AN=5008;NS=2504;DP=15700;EAS_AF=0.3641;AMR_AF=0.0908;AFR_AF=0.0605;EUR_AF=0.1024;SAS_AF=0.0808;AA=G|||;VT=SNP
3	161689798	rs12638318	A	G	100	PASS	AC=3398;AF=0.678514;AN=5008;NS=2504;DP=15926;EAS_AF=0.5585;AMR_AF=0.5807;AFR_AF=0.8427;EUR_AF=0.6769;SAS_AF=0.6513;AA=G|||;VT=SNP
3	161690089	rs9841566	C	T	100	PASS	AC=1310;AF=0.261581;AN=5008;NS=2504;DP=17258;EAS_AF=0.4236;AMR_AF=0.1499;AFR_AF=0.2201;EUR_AF=0.2286;SAS_AF=0.2638;AA=C|||;VT=SNP
3	161691566	rs6789450	T	C	100	PASS	AC=3447;AF=0.688299;AN=5008;NS=2504;DP=18722;EAS_AF=0.5585;AMR_AF=0.6196;AFR_AF=0.8442;EUR_AF=0.6829;SAS_AF=0.6656;AA=C|||;VT=SNP
3	161692476	rs7637441	T	C	100	PASS	AC=3445;AF=0.687899;AN=5008;NS=2504;DP=20936;EAS_AF=0.5585;AMR_AF=0.6196;AFR_AF=0.8434;EUR_AF=0.6819;SAS_AF=0.6656;AA=C|||;VT=SNP
3	161693171	rs6780674	G	C	100	PASS	AC=1025;AF=0.204673;AN=5008;NS=2504;DP=18577;EAS_AF=0.4157;AMR_AF=0.1182;AFR_AF=0.1172;EUR_AF=0.163;SAS_AF=0.2096;AA=G|||;VT=SNP
3	161693718	rs73030455	G	A	100	PASS	AC=444;AF=0.0886581;AN=5008;NS=2504;DP=3657;EAS_AF=0.0556;AMR_AF=0.1571;AFR_AF=0.1301;EUR_AF=0.0577;SAS_AF=0.0501;AA=G|||;VT=SNP
3	161693746	rs9820734	A	G	100	PASS	AC=3446;AF=0.688099;AN=5008;NS=2504;DP=8461;EAS_AF=0.5585;AMR_AF=0.6196;AFR_AF=0.8442;EUR_AF=0.6819;SAS_AF=0.6656;AA=G|||;VT=SNP
3	161693930	rs75151827	C	G	100	PASS	AC=305;AF=0.0609026;AN=5008;NS=2504;DP=17413;EAS_AF=0.0526;AMR_AF=0.0259;AFR_AF=0.0356;EUR_AF=0.0606;SAS_AF=0.1288;AA=C|||;VT=SNP
3	161693936	rs62278739	G	A	100	PASS	AC=1881;AF=0.375599;AN=5008;NS=2504;DP=17428;EAS_AF=0.129;AMR_AF=0.4035;AFR_AF=0.6135;EUR_AF=0.3469;SAS_AF=0.318;AA=G|||;VT=SNP
3	161695398	rs4510391	T	C	100	PASS	AC=1333;AF=0.266174;AN=5008;NS=2504;DP=17820;EAS_AF=0.4196;AMR_AF=0.1873;AFR_AF=0.2073;EUR_AF=0.2336;SAS_AF=0.2771;AA=T|||;VT=SNP
3	161695760	rs4575917	C	T	100	PASS	AC=3394;AF=0.677716;AN=5008;NS=2504;DP=18382;EAS_AF=0.5585;AMR_AF=0.5793;AFR_AF=0.8404;EUR_AF=0.6769;SAS_AF=0.6513;AA=T|||;VT=SNP
3	161696620	rs73030460	G	A	100	PASS	AC=447;AF=0.0892572;AN=5008;NS=2504;DP=17803;EAS_AF=0.0556;AMR_AF=0.1571;AFR_AF=0.1324;EUR_AF=0.0577;SAS_AF=0.0501;AA=G|||;VT=SNP
3	161697089	rs9812882	A	G	100	PASS	AC=1333;AF=0.266174;AN=5008;NS=2504;DP=19959;EAS_AF=0.4196;AMR_AF=0.1873;AFR_AF=0.2073;EUR_AF=0.2336;SAS_AF=0.2771;AA=A|||;VT=SNP
3	161698333	rs55959701	A	T	100	PASS	AC=823;AF=0.164337;AN=5008;NS=2504;DP=16361;EAS_AF=0.0734;AMR_AF=0.1816;AFR_AF=0.1225;EUR_AF=0.2157;SAS_AF=0.2495;AA=A|||;VT=SNP
3	161698393	rs55659212	C	T	100	PASS	AC=1232;AF=0.246006;AN=5008;NS=2504;DP=16990;EAS_AF=0.0734;AMR_AF=0.232;AFR_AF=0.3374;EUR_AF=0.2873;SAS_AF=0.2679;AA=C|||;VT=SNP
3	161698444	rs56177787	G	T	100	PASS	AC=1328;AF=0.265176;AN=5008;NS=2504;DP=17356;EAS_AF=0.0744;AMR_AF=0.2421;AFR_AF=0.4032;EUR_AF=0.2883;SAS_AF=0.2679;AA=G|||;VT=SNP
3	161699527	rs6803845	C	T	100	PASS	AC=433;AF=0.0864617;AN=5008;NS=2504;DP=16364;EAS_AF=0.0556;AMR_AF=0.1556;AFR_AF=0.1225;EUR_AF=0.0577;SAS_AF=0.0501;AA=c|||;VT=SNP
3	161699927	rs9290106	T	C	100	PASS	AC=3430;AF=0.684904;AN=5008;NS=2504;DP=17836;EAS_AF=0.5417;AMR_AF=0.6383;AFR_AF=0.854;EUR_AF=0.6779;SAS_AF=0.6442;AA=C|||;VT=SNP
3	161700441	rs9867137	C	T	100	PASS	AC=1232;AF=0.246006;AN=5008;NS=2504;DP=19516;EAS_AF=0.4216;AMR_AF=0.1412;AFR_AF=0.1974;EUR_AF=0.2127;SAS_AF=0.2393;AA=T|||;VT=SNP
3	161700542	rs13082202	A	G	100	PASS	AC=1295;AF=0.258586;AN=5008;NS=2504;DP=21373;EAS_AF=0.4216;AMR_AF=0.1441;AFR_AF=0.2436;EUR_AF=0.2127;SAS_AF=0.2393;AA=G|||;VT=SNP
3	161700564	rs4299495	C	A	100	PASS	AC=1767;AF=0.352835;AN=5008;NS=2504;DP=21573;EAS_AF=0.1101;AMR_AF=0.4035;AFR_AF=0.5408;EUR_AF=0.3479;SAS_AF=0.318;AA=C|||;VT=SNP
3	161700815	rs66460554	A	T	100	PASS	AC=1293;AF=0.258187;AN=5008;NS=2504;DP=20458;EAS_AF=0.4216;AMR_AF=0.1441;AFR_AF=0.2421;EUR_AF=0.2127;SAS_AF=0.2393;AA=A|||;VT=SNP
3	161700821	rs16834045	C	T	100	PASS	AC=1293;AF=0.258187;AN=5008;NS=2504;DP=20323;EAS_AF=0.4216;AMR_AF=0.1441;AFR_AF=0.2421;EUR_AF=0.2127;SAS_AF=0.2393;AA=C|||;VT=SNP
3	161701112	rs66912051	A	G	100	PASS	AC=1294;AF=0.258387;AN=5008;NS=2504;DP=20655;EAS_AF=0.4226;AMR_AF=0.1441;AFR_AF=0.2421;EUR_AF=0.2127;SAS_AF=0.2393;AA=G|||;VT=SNP
3	161701540	rs7621883	C	A	100	PASS	AC=386;AF=0.0770767;AN=5008;NS=2504;DP=12187;EAS_AF=0.0357;AMR_AF=0.1542;AFR_AF=0.1044;EUR_AF=0.0577;SAS_AF=0.0481;AA=c|||;VT=SNP
3	161701590	rs9834910	A	C	100	PASS	AC=1293;AF=0.258187;AN=5008;NS=2504;DP=11914;EAS_AF=0.4216;AMR_AF=0.1441;AFR_AF=0.2421;EUR_AF=0.2127;SAS_AF=0.2393;AA=C|||;VT=SNP
3	161701650	rs4597725	C	T	100	PASS	AC=1782;AF=0.355831;AN=5008;NS=2504;DP=12071;EAS_AF=0.1101;AMR_AF=0.4035;AFR_AF=0.5514;EUR_AF=0.3489;SAS_AF=0.318;AA=C|||;VT=SNP
3	161701754	rs9817605	T	C	100	PASS	AC=1293;AF=0.258187;AN=5008;NS=2504;DP=12170;EAS_AF=0.4216;AMR_AF=0.1441;AFR_AF=0.2421;EUR_AF=0.2127;SAS_AF=0.2393;AA=C|||;VT=SNP
3	161702108	rs9821852	T	C	100	PASS	AC=1841;AF=0.367612;AN=5008;NS=2504;DP=14280;EAS_AF=0.4355;AMR_AF=0.2464;AFR_AF=0.267;EUR_AF=0.4831;SAS_AF=0.4008;AA=T|||;VT=SNP
3	161702228	rs9822026	T	C	100	PASS	AC=1298;AF=0.259185;AN=5008;NS=2504;DP=15647;EAS_AF=0.4216;AMR_AF=0.1412;AFR_AF=0.2474;EUR_AF=0.2127;SAS_AF=0.2393;AA=T|||;VT=SNP
3	161702346	rs6776328	C	T	100	PASS	AC=1295;AF=0.258586;AN=5008;NS=2504;DP=15903;EAS_AF=0.4216;AMR_AF=0.1412;AFR_AF=0.2451;EUR_AF=0.2127;SAS_AF=0.2393;AA=T|||;VT=SNP
3	161702533	rs6441422	A	G	100	PASS	AC=1294;AF=0.258387;AN=5008;NS=2504;DP=15921;EAS_AF=0.4216;AMR_AF=0.1412;AFR_AF=0.2451;EUR_AF=0.2117;SAS_AF=0.2393;AA=A|||;VT=SNP
3	161703422	rs59451012	G	A	100	PASS	AC=1832;AF=0.365815;AN=5008;NS=2504;DP=10964;EAS_AF=0.1101;AMR_AF=0.4063;AFR_AF=0.587;EUR_AF=0.3499;SAS_AF=0.318;AA=-|||;VT=SNP
3	161704694	rs9813600	C	T	100	PASS	AC=1267;AF=0.252995;AN=5008;NS=2504;DP=17506;EAS_AF=0.3938;AMR_AF=0.1412;AFR_AF=0.2451;EUR_AF=0.2127;SAS_AF=0.2393;AA=C|||;VT=SNP
3	161704760	rs6810201	A	G	100	PASS	AC=3143;AF=0.627596;AN=5008;NS=2504;DP=16408;EAS_AF=0.5317;AMR_AF=0.5476;AFR_AF=0.8449;EUR_AF=0.5616;SAS_AF=0.5573;AA=G|||;VT=SNP
3	161705458	rs9839557	G	A	100	PASS	AC=1004;AF=0.200479;AN=5008;NS=2504;DP=18640;EAS_AF=0.3909;AMR_AF=0.111;AFR_AF=0.1293;EUR_AF=0.1561;SAS_AF=0.2096;AA=G|||;VT=SNP
3	161706056	rs6441423	G	A	100	PASS	AC=1862;AF=0.371805;AN=5008;NS=2504;DP=18499;EAS_AF=0.1379;AMR_AF=0.4049;AFR_AF=0.59;EUR_AF=0.3489;SAS_AF=0.318;AA=G|||;VT=SNP
3	161706463	rs4586823	C	A	100	PASS	AC=3672;AF=0.733227;AN=5008;NS=2504;DP=19470;EAS_AF=0.5456;AMR_AF=0.6527;AFR_AF=0.854;EUR_AF=0.832;SAS_AF=0.7188;AA=A|||;VT=SNP
3	161706534	rs13099303	A	G	100	PASS	AC=1278;AF=0.255192;AN=5008;NS=2504;DP=18501;EAS_AF=0.3938;AMR_AF=0.1427;AFR_AF=0.2526;EUR_AF=0.2127;SAS_AF=0.2393;AA=G|||;VT=SNP
3	161706578	rs13099922	G	A	100	PASS	AC=1278;AF=0.255192;AN=5008;NS=2504;DP=18367;EAS_AF=0.3938;AMR_AF=0.1427;AFR_AF=0.2526;EUR_AF=0.2127;SAS_AF=0.2393;AA=A|||;VT=SNP
3	161707357	rs9850162	G	A	100	PASS	AC=1277;AF=0.254992;AN=5008;NS=2504;DP=16318;EAS_AF=0.3938;AMR_AF=0.1427;AFR_AF=0.2519;EUR_AF=0.2127;SAS_AF=0.2393;AA=A|||;VT=SNP
3	161707808	rs7618729	A	G	100	PASS	AC=3676;AF=0.734026;AN=5008;NS=2504;DP=18865;EAS_AF=0.5466;AMR_AF=0.6527;AFR_AF=0.8563;EUR_AF=0.832;SAS_AF=0.7188;AA=G|||;VT=SNP
3	161707830	rs7640981	G	T	100	PASS	AC=1277;AF=0.254992;AN=5008;NS=2504;DP=18214;EAS_AF=0.3938;AMR_AF=0.1427;AFR_AF=0.2519;EUR_AF=0.2127;SAS_AF=0.2393;AA=T|||;VT=SNP
3	161707952	rs7641065	G	T	100	PASS	AC=1284;AF=0.25639;AN=5008;NS=2504;DP=18830;EAS_AF=0.3938;AMR_AF=0.147;AFR_AF=0.2542;EUR_AF=0.2127;SAS_AF=0.2403;AA=G|||;VT=SNP
3	161708099	rs4856663	A	G	100	PASS	AC=3677;AF=0.734225;AN=5008;NS=2504;DP=17392;EAS_AF=0.5466;AMR_AF=0.6527;AFR_AF=0.8563;EUR_AF=0.833;SAS_AF=0.7188;AA=G|||;VT=SNP
3	161708628	rs4856741	A	G	100	PASS	AC=877;AF=0.17512;AN=5008;NS=2504;DP=19698;EAS_AF=0.1022;AMR_AF=0.1816;AFR_AF=0.143;EUR_AF=0.2197;SAS_AF=0.2434;AA=A|||;VT=SNP
3	161708936	rs4241432	G	T	100	PASS	AC=3140;AF=0.626997;AN=5008;NS=2504;DP=18721;EAS_AF=0.5317;AMR_AF=0.5476;AFR_AF=0.8427;EUR_AF=0.5616;SAS_AF=0.5573;AA=T|||;VT=SNP
3	161709235	rs4241433	C	T	100	PASS	AC=3094;AF=0.617812;AN=5008;NS=2504;DP=19961;EAS_AF=0.5317;AMR_AF=0.5447;AFR_AF=0.8094;EUR_AF=0.5616;SAS_AF=0.5573;AA=T|||;VT=SNP
3	161709943	rs4425278	G	A	100	PASS	AC=3094;AF=0.617812;AN=5008;NS=2504;DP=18415;EAS_AF=0.5317;AMR_AF=0.5447;AFR_AF=0.8094;EUR_AF=0.5616;SAS_AF=0.5573;AA=G|||;VT=SNP
3	161710141	rs4256145	A	G	100	PASS	AC=1846;AF=0.36861;AN=5008;NS=2504;DP=11166;EAS_AF=0.1379;AMR_AF=0.4035;AFR_AF=0.5787;EUR_AF=0.3489;SAS_AF=0.318;AA=A|||;VT=SNP
3	161710991	rs6801763	T	A	100	PASS	AC=1785;AF=0.35643;AN=5008;NS=2504;DP=13363;EAS_AF=0.1379;AMR_AF=0.4006;AFR_AF=0.534;EUR_AF=0.3489;SAS_AF=0.318;AA=T|||;VT=SNP
3	161711058	rs6441424	C	T	100	PASS	AC=3671;AF=0.733027;AN=5008;NS=2504;DP=13058;EAS_AF=0.5456;AMR_AF=0.6513;AFR_AF=0.854;EUR_AF=0.832;SAS_AF=0.7188;AA=T|||;VT=SNP
3	161712191	rs7637261	C	T	100	PASS	AC=1200;AF=0.239617;AN=5008;NS=2504;DP=10600;EAS_AF=0.3938;AMR_AF=0.1383;AFR_AF=0.1959;EUR_AF=0.2127;SAS_AF=0.2393;AA=C|||;VT=SNP
3	161713464	rs4856664	C	T	100	PASS	AC=442;AF=0.0882588;AN=5008;NS=2504;DP=17709;EAS_AF=0.0367;AMR_AF=0.1599;AFR_AF=0.1399;EUR_AF=0.0586;SAS_AF=0.0511;AA=C|||;VT=SNP
3	161715295	rs12494760	C	G	100	PASS	AC=753;AF=0.150359;AN=5008;NS=2504;DP=16523;EAS_AF=0.3988;AMR_AF=0.2622;AFR_AF=0.0552;EUR_AF=0.0219;SAS_AF=0.0757;AA=C|||;VT=SNP
3	161715400	rs59539229	C	T	100	PASS	AC=444;AF=0.0886581;AN=5008;NS=2504;DP=15142;EAS_AF=0.0377;AMR_AF=0.1599;AFR_AF=0.1399;EUR_AF=0.0586;SAS_AF=0.0521;AA=C|||;VT=SNP
3	161715656	rs57628918	T	A	100	PASS	AC=342;AF=0.0682907;AN=5008;NS=2504;DP=15503;EAS_AF=0.0367;AMR_AF=0.1513;AFR_AF=0.0719;EUR_AF=0.0547;SAS_AF=0.0511;AA=T|||;VT=SNP
3	161715705	rs58618482	G	A	100	PASS	AC=442;AF=0.0882588;AN=5008;NS=2504;DP=16918;EAS_AF=0.0367;AMR_AF=0.1599;AFR_AF=0.1399;EUR_AF=0.0586;SAS_AF=0.0511;AA=G|||;VT=SNP
3	161715939	rs4856742	C	T	100	PASS	AC=3673;AF=0.733427;AN=5008;NS=2504;DP=16742;EAS_AF=0.5456;AMR_AF=0.6513;AFR_AF=0.8555;EUR_AF=0.832;SAS_AF=0.7188;AA=T|||;VT=SNP
3	161717078	rs73030496	T	C	100	PASS	AC=389;AF=0.0776757;AN=5008;NS=2504;DP=14212;EAS_AF=0.0367;AMR_AF=0.1527;AFR_AF=0.1044;EUR_AF=0.0577;SAS_AF=0.0511;AA=T|||;VT=SNP
3	161717623	rs9875486	G	T	100	PASS	AC=1020;AF=0.203674;AN=5008;NS=2504;DP=15240;EAS_AF=0.3909;AMR_AF=0.1153;AFR_AF=0.1331;EUR_AF=0.163;SAS_AF=0.2106;AA=G|||;VT=SNP
3	161719141	rs7615033	G	A	100	PASS	AC=1755;AF=0.350439;AN=5008;NS=2504;DP=14815;EAS_AF=0.4921;AMR_AF=0.2839;AFR_AF=0.1815;EUR_AF=0.3757;SAS_AF=0.454;AA=G|||;VT=SNP
3	161719142	rs7626556	T	A	100	PASS	AC=3204;AF=0.639776;AN=5008;NS=2504;DP=14884;EAS_AF=0.5079;AMR_AF=0.4914;AFR_AF=0.7005;EUR_AF=0.7674;SAS_AF=0.6677;AA=A|||;VT=SNP
3	161720138	rs4608713	G	A	100	PASS	AC=3693;AF=0.73742;AN=5008;NS=2504;DP=10660;EAS_AF=0.5585;AMR_AF=0.6499;AFR_AF=0.8661;EUR_AF=0.826;SAS_AF=0.7188;AA=A|||;VT=SNP
3	161720149	rs4346557	G	A	100	PASS	AC=399;AF=0.0796725;AN=5008;NS=2504;DP=11187;EAS_AF=0.0377;AMR_AF=0.1571;AFR_AF=0.1082;EUR_AF=0.0586;SAS_AF=0.0511;AA=G|||;VT=SNP
3	161720892	rs13071617	G	A	100	PASS	AC=1794;AF=0.358227;AN=5008;NS=2504;DP=17584;EAS_AF=0.504;AMR_AF=0.2867;AFR_AF=0.2027;EUR_AF=0.3757;SAS_AF=0.4509;AA=G|||;VT=SNP
3	161722384	rs4323020	A	C	100	PASS	AC=3213;AF=0.641573;AN=5008;NS=2504;DP=13343;EAS_AF=0.5208;AMR_AF=0.4914;AFR_AF=0.6974;EUR_AF=0.7674;SAS_AF=0.6677;AA=C|||;VT=SNP
3	161725482	rs12374105	A	T	100	PASS	AC=1287;AF=0.256989;AN=5008;NS=2504;DP=16698;EAS_AF=0.0169;AMR_AF=0.1974;AFR_AF=0.3986;EUR_AF=0.3917;SAS_AF=0.2168;AA=A|||;VT=SNP
3	161725560	rs59872885	C	T	100	PASS	AC=454;AF=0.090655;AN=5008;NS=2504;DP=18952;EAS_AF=0.0377;AMR_AF=0.1643;AFR_AF=0.1437;EUR_AF=0.0616;SAS_AF=0.0511;AA=C|||;VT=SNP
3	161725855	rs12630366	C	T	100	PASS	AC=1740;AF=0.347444;AN=5008;NS=2504;DP=17029;EAS_AF=0.504;AMR_AF=0.2824;AFR_AF=0.1641;EUR_AF=0.3757;SAS_AF=0.4509;AA=C|||;VT=SNP
3	161727782	rs9862898	A	C	100	PASS	AC=1419;AF=0.283347;AN=5008;NS=2504;DP=17142;EAS_AF=0.0169;AMR_AF=0.2046;AFR_AF=0.4947;EUR_AF=0.3917;SAS_AF=0.2168;AA=C|||;VT=SNP
3	161728680	rs4856665	G	A	100	PASS	AC=1763;AF=0.352037;AN=5008;NS=2504;DP=18203;EAS_AF=0.504;AMR_AF=0.2839;AFR_AF=0.1808;EUR_AF=0.3757;SAS_AF=0.4509;AA=G|||;VT=SNP
3	161729768	rs4241434	A	G	100	PASS	AC=3674;AF=0.733626;AN=5008;NS=2504;DP=14180;EAS_AF=0.5585;AMR_AF=0.6499;AFR_AF=0.8517;EUR_AF=0.826;SAS_AF=0.7188;AA=G|||;VT=SNP
3	161729814	rs16834133	T	A	100	PASS	AC=461;AF=0.0920527;AN=5008;NS=2504;DP=14880;EAS_AF=0.0377;AMR_AF=0.1585;AFR_AF=0.1543;EUR_AF=0.0586;SAS_AF=0.0511;AA=T|||;VT=SNP
3	161729883	rs4594629	T	C	100	PASS	AC=1419;AF=0.283347;AN=5008;NS=2504;DP=14407;EAS_AF=0.0169;AMR_AF=0.2046;AFR_AF=0.4947;EUR_AF=0.3917;SAS_AF=0.2168;AA=C|||;VT=SNP
3	161730410	rs4312667	G	A	100	PASS	AC=3673;AF=0.733427;AN=5008;NS=2504;DP=16472;EAS_AF=0.5585;AMR_AF=0.6499;AFR_AF=0.8517;EUR_AF=0.826;SAS_AF=0.7178;AA=A|||;VT=SNP
3	161730602	rs9840976	C	G	100	PASS	AC=1854;AF=0.370208;AN=5008;NS=2504;DP=18015;EAS_AF=0.504;AMR_AF=0.2896;AFR_AF=0.2474;EUR_AF=0.3757;SAS_AF=0.4499;AA=C|||;VT=SNP
3	161730880	rs73032205	G	T	100	PASS	AC=394;AF=0.0786741;AN=5008;NS=2504;DP=16002;EAS_AF=0.0377;AMR_AF=0.1513;AFR_AF=0.1082;EUR_AF=0.0577;SAS_AF=0.0511;AA=G|||;VT=SNP
3	161731143	rs4856743	A	G	100	PASS	AC=3674;AF=0.733626;AN=5008;NS=2504;DP=16105;EAS_AF=0.5585;AMR_AF=0.6499;AFR_AF=0.8517;EUR_AF=0.826;SAS_AF=0.7188;AA=G|||;VT=SNP
3	161732704	rs9871781	T	A	100	PASS	AC=1297;AF=0.258986;AN=5008;NS=2504;DP=17340;EAS_AF=0.0169;AMR_AF=0.2032;AFR_AF=0.3994;EUR_AF=0.3946;SAS_AF=0.2188;AA=T|||;VT=SNP
3	161733830	rs7431844	T	G	100	PASS	AC=1269;AF=0.253395;AN=5008;NS=2504;DP=19087;EAS_AF=0.0169;AMR_AF=0.1945;AFR_AF=0.3858;EUR_AF=0.3887;SAS_AF=0.2209;AA=G|||;VT=SNP
3	161735496	rs1912454	A	G	100	PASS	AC=1783;AF=0.35603;AN=5008;NS=2504;DP=16214;EAS_AF=0.504;AMR_AF=0.2867;AFR_AF=0.1936;EUR_AF=0.3777;SAS_AF=0.4499;AA=A|||;VT=SNP
3	161735668	rs1355290	G	A	100	PASS	AC=3673;AF=0.733427;AN=5008;NS=2504;DP=16601;EAS_AF=0.5595;AMR_AF=0.6499;AFR_AF=0.851;EUR_AF=0.826;SAS_AF=0.7178;AA=A|||;VT=SNP
3	161736128	rs7635026	G	A	100	PASS	AC=3693;AF=0.73742;AN=5008;NS=2504;DP=19208;EAS_AF=0.5595;AMR_AF=0.6499;AFR_AF=0.8661;EUR_AF=0.826;SAS_AF=0.7178;AA=A|||;VT=SNP
3	161736542	rs28413956	A	G	100	PASS	AC=1782;AF=0.355831;AN=5008;NS=2504;DP=19539;EAS_AF=0.504;AMR_AF=0.2867;AFR_AF=0.1936;EUR_AF=0.3767;SAS_AF=0.4499;AA=A|||;VT=SNP
3	161737258	rs16834194	T	C	100	PASS	AC=1256;AF=0.250799;AN=5008;NS=2504;DP=16546;EAS_AF=0.0169;AMR_AF=0.1916;AFR_AF=0.3767;EUR_AF=0.3897;SAS_AF=0.2209;AA=C|||;VT=SNP
3	161737288	rs4333097	C	T	100	PASS	AC=435;AF=0.086861;AN=5008;NS=2504;DP=16847;EAS_AF=0.0387;AMR_AF=0.1599;AFR_AF=0.1362;EUR_AF=0.0586;SAS_AF=0.047;AA=C|||;VT=SNP
3	161737393	rs4450831	C	T	100	PASS	AC=1783;AF=0.35603;AN=5008;NS=2504;DP=20432;EAS_AF=0.504;AMR_AF=0.2867;AFR_AF=0.1936;EUR_AF=0.3777;SAS_AF=0.4499;AA=C|||;VT=SNP
3	161738202	rs961840	T	C	100	PASS	AC=1256;AF=0.250799;AN=5008;NS=2504;DP=20666;EAS_AF=0.0169;AMR_AF=0.1916;AFR_AF=0.3767;EUR_AF=0.3897;SAS_AF=0.2209;AA=C|||;VT=SNP
3	161738587	rs1510340	C	T	100	PASS	AC=1784;AF=0.35623;AN=5008;NS=2504;DP=21321;EAS_AF=0.504;AMR_AF=0.2882;AFR_AF=0.1936;EUR_AF=0.3777;SAS_AF=0.4499;AA=C|||;VT=SNP
3	161739682	rs907079	C	T	100	PASS	AC=1783;AF=0.35603;AN=5008;NS=2504;DP=15578;EAS_AF=0.504;AMR_AF=0.2867;AFR_AF=0.1936;EUR_AF=0.3777;SAS_AF=0.4499;AA=C|||;VT=SNP
3	161739777	rs9290107	T	A	100	PASS	AC=1230;AF=0.245607;AN=5008;NS=2504;DP=14733;EAS_AF=0.0169;AMR_AF=0.1873;AFR_AF=0.3646;EUR_AF=0.3837;SAS_AF=0.2198;AA=-|||;VT=SNP
3	161740082	rs9827385	A	G	100	PASS	AC=1256;AF=0.250799;AN=5008;NS=2504;DP=13224;EAS_AF=0.0169;AMR_AF=0.1916;AFR_AF=0.3767;EUR_AF=0.3897;SAS_AF=0.2209;AA=a|||;VT=SNP
3	161740338	rs4602407	A	G	100	PASS	AC=3659;AF=0.730631;AN=5008;NS=2504;DP=16310;EAS_AF=0.5595;AMR_AF=0.647;AFR_AF=0.8419;EUR_AF=0.826;SAS_AF=0.7178;AA=G|||;VT=SNP
3	161740419	rs6779506	A	G	100	PASS	AC=383;AF=0.0764776;AN=5008;NS=2504;DP=16432;EAS_AF=0.0387;AMR_AF=0.1571;AFR_AF=0.0983;EUR_AF=0.0586;SAS_AF=0.047;AA=A|||;VT=SNP
3	161740488	rs4498059	G	C	100	PASS	AC=1784;AF=0.35623;AN=5008;NS=2504;DP=17083;EAS_AF=0.504;AMR_AF=0.2867;AFR_AF=0.1944;EUR_AF=0.3777;SAS_AF=0.4499;AA=G|||;VT=SNP
3	161740697	rs4498060	G	T	100	PASS	AC=1783;AF=0.35603;AN=5008;NS=2504;DP=19827;EAS_AF=0.504;AMR_AF=0.2867;AFR_AF=0.1936;EUR_AF=0.3777;SAS_AF=0.4499;AA=G|||;VT=SNP
3	161741282	rs907080	T	C	100	PASS	AC=1814;AF=0.36222;AN=5008;NS=2504;DP=16944;EAS_AF=0.504;AMR_AF=0.2896;AFR_AF=0.2156;EUR_AF=0.3777;SAS_AF=0.4499;AA=T|||;VT=SNP
3	161743417	rs78920988	T	A	100	PASS	AC=429;AF=0.0856629;AN=5008;NS=2504;DP=16928;EAS_AF=0.0387;AMR_AF=0.1585;AFR_AF=0.1324;EUR_AF=0.0586;SAS_AF=0.047;AA=T|||;VT=SNP
3	161743941	rs1858239	T	C	100	PASS	AC=1259;AF=0.251398;AN=5008;NS=2504;DP=16516;EAS_AF=0.0169;AMR_AF=0.1916;AFR_AF=0.379;EUR_AF=0.3897;SAS_AF=0.2209;AA=C|||;VT=SNP
3	161744090	rs984096	T	C	100	PASS	AC=3662;AF=0.73123;AN=5008;NS=2504;DP=14895;EAS_AF=0.5595;AMR_AF=0.647;AFR_AF=0.8442;EUR_AF=0.826;SAS_AF=0.7178;AA=C|||;VT=SNP
3	161744269	rs984097	C	G	100	PASS	AC=3662;AF=0.73123;AN=5008;NS=2504;DP=15487;EAS_AF=0.5595;AMR_AF=0.647;AFR_AF=0.8442;EUR_AF=0.826;SAS_AF=0.7178;AA=G|||;VT=SNP
3	161744827	rs10936266	T	C	100	PASS	AC=1299;AF=0.259385;AN=5008;NS=2504;DP=16237;EAS_AF=0.0169;AMR_AF=0.1888;AFR_AF=0.4123;EUR_AF=0.3877;SAS_AF=0.2209;AA=C|||;VT=SNP
3	161744889	rs4453857	G	C	100	PASS	AC=357;AF=0.0712859;AN=5008;NS=2504;DP=16293;EAS_AF=0.1121;AMR_AF=0.036;AFR_AF=0.003;EUR_AF=0.0149;SAS_AF=0.2045;AA=G|||;VT=SNP
3	161744973	rs58885376	A	G	100	PASS	AC=375;AF=0.0748802;AN=5008;NS=2504;DP=16243;EAS_AF=0.0387;AMR_AF=0.1513;AFR_AF=0.0961;EUR_AF=0.0577;SAS_AF=0.047;AA=A|||;VT=SNP
3	161745436	rs11917938	A	G	100	PASS	AC=1101;AF=0.219848;AN=5008;NS=2504;DP=17345;EAS_AF=0.0417;AMR_AF=0.232;AFR_AF=0.4652;EUR_AF=0.1779;SAS_AF=0.1063;AA=A|||;VT=SNP
3	161745870	rs1510344	C	G	100	PASS	AC=1788;AF=0.357029;AN=5008;NS=2504;DP=18859;EAS_AF=0.0556;AMR_AF=0.3444;AFR_AF=0.5923;EUR_AF=0.4453;SAS_AF=0.2679;AA=G|||;VT=SNP
3	161746376	rs9869369	C	T	100	PASS	AC=1629;AF=0.32528;AN=5008;NS=2504;DP=13220;EAS_AF=0.0556;AMR_AF=0.3372;AFR_AF=0.4758;EUR_AF=0.4453;SAS_AF=0.2679;AA=C|||;VT=SNP
3	161746438	rs73032224	G	A	100	PASS	AC=376;AF=0.0750799;AN=5008;NS=2504;DP=10601;EAS_AF=0.0387;AMR_AF=0.1513;AFR_AF=0.0968;EUR_AF=0.0577;SAS_AF=0.047;AA=G|||;VT=SNP
3	161746457	rs9814278	T	G	100	PASS	AC=1630;AF=0.325479;AN=5008;NS=2504;DP=8988;EAS_AF=0.0556;AMR_AF=0.3372;AFR_AF=0.4766;EUR_AF=0.4453;SAS_AF=0.2679;AA=G|||;VT=SNP
3	161746554	rs4241435	A	G	100	PASS	AC=3659;AF=0.730631;AN=5008;NS=2504;DP=7991;EAS_AF=0.5595;AMR_AF=0.6455;AFR_AF=0.8427;EUR_AF=0.826;SAS_AF=0.7178;AA=G|||;VT=SNP
3	161746674	rs9869853	C	T	100	PASS	AC=1588;AF=0.317093;AN=5008;NS=2504;DP=9742;EAS_AF=0.0556;AMR_AF=0.3372;AFR_AF=0.4448;EUR_AF=0.4453;SAS_AF=0.2679;AA=C|||;VT=SNP
3	161747143	rs4856666	C	T	100	PASS	AC=1789;AF=0.357228;AN=5008;NS=2504;DP=15787;EAS_AF=0.504;AMR_AF=0.2925;AFR_AF=0.1936;EUR_AF=0.3797;SAS_AF=0.4499;AA=c|||;VT=SNP
3	161747463	rs7632987	A	G	100	PASS	AC=1790;AF=0.357428;AN=5008;NS=2504;DP=14935;EAS_AF=0.504;AMR_AF=0.2925;AFR_AF=0.1936;EUR_AF=0.3797;SAS_AF=0.4509;AA=A|||;VT=SNP
3	161747790	rs1397234	A	T	100	PASS	AC=3659;AF=0.730631;AN=5008;NS=2504;DP=18233;EAS_AF=0.5595;AMR_AF=0.6455;AFR_AF=0.8427;EUR_AF=0.826;SAS_AF=0.7178;AA=T|||;VT=SNP
3	161748659	rs73032234	C	T	100	PASS	AC=375;AF=0.0748802;AN=5008;NS=2504;DP=20515;EAS_AF=0.0387;AMR_AF=0.1513;AFR_AF=0.0961;EUR_AF=0.0577;SAS_AF=0.047;AA=c|||;VT=SNP
3	161748681	rs28532919	T	G	100	PASS	AC=1789;AF=0.357228;AN=5008;NS=2504;DP=19520;EAS_AF=0.504;AMR_AF=0.2925;AFR_AF=0.1936;EUR_AF=0.3797;SAS_AF=0.4499;AA=t|||;VT=SNP
3	161749992	rs9814837	C	G	100	PASS	AC=3609;AF=0.720647;AN=5008;NS=2504;DP=12372;EAS_AF=0.5595;AMR_AF=0.6398;AFR_AF=0.8086;EUR_AF=0.825;SAS_AF=0.7178;AA=G|||;VT=SNP
3	161750476	rs1858240	A	T	100	PASS	AC=375;AF=0.0748802;AN=5008;NS=2504;DP=17339;EAS_AF=0.0387;AMR_AF=0.1513;AFR_AF=0.0961;EUR_AF=0.0577;SAS_AF=0.047;AA=A|||;VT=SNP
3	161751275	rs56315604	A	G	100	PASS	AC=1766;AF=0.352636;AN=5008;NS=2504;DP=17937;EAS_AF=0.504;AMR_AF=0.2911;AFR_AF=0.177;EUR_AF=0.3797;SAS_AF=0.4499;AA=A|||;VT=SNP
3	161751507	rs16847297	G	C	100	PASS	AC=375;AF=0.0748802;AN=5008;NS=2504;DP=19002;EAS_AF=0.0387;AMR_AF=0.1513;AFR_AF=0.0961;EUR_AF=0.0577;SAS_AF=0.047;AA=G|||;VT=SNP
3	161752277	rs9826218	G	T	100	PASS	AC=1812;AF=0.361821;AN=5008;NS=2504;DP=17730;EAS_AF=0.0556;AMR_AF=0.3458;AFR_AF=0.6104;EUR_AF=0.4443;SAS_AF=0.2679;AA=T|||;VT=SNP
3	161753898	rs1154807	T	A	100	PASS	AC=1812;AF=0.361821;AN=5008;NS=2504;DP=14490;EAS_AF=0.0556;AMR_AF=0.3458;AFR_AF=0.6097;EUR_AF=0.4453;SAS_AF=0.2679;AA=A|||;VT=SNP
3	161754030	rs77001797	A	G	100	PASS	AC=356;AF=0.0710863;AN=5008;NS=2504;DP=13456;EAS_AF=0.1131;AMR_AF=0.036;AFR_AF=0.003;EUR_AF=0.0149;SAS_AF=0.2025;AA=A|||;VT=SNP
3	161754109	rs1983208	A	G	100	PASS	AC=1812;AF=0.361821;AN=5008;NS=2504;DP=14498;EAS_AF=0.0556;AMR_AF=0.3458;AFR_AF=0.6097;EUR_AF=0.4453;SAS_AF=0.2679;AA=G|||;VT=SNP
3	161754837	rs962873	T	C	100	PASS	AC=1813;AF=0.362021;AN=5008;NS=2504;DP=16549;EAS_AF=0.0556;AMR_AF=0.3458;AFR_AF=0.6104;EUR_AF=0.4453;SAS_AF=0.2679;AA=C|||;VT=SNP
3	161755240	rs1510346	T	G	100	PASS	AC=3658;AF=0.730431;AN=5008;NS=2504;DP=15196;EAS_AF=0.5595;AMR_AF=0.6455;AFR_AF=0.8427;EUR_AF=0.826;SAS_AF=0.7168;AA=G|||;VT=SNP
3	161755517	rs1397246	C	A	100	PASS	AC=1811;AF=0.361621;AN=5008;NS=2504;DP=16189;EAS_AF=0.0556;AMR_AF=0.3458;AFR_AF=0.6089;EUR_AF=0.4453;SAS_AF=0.2679;AA=A|||;VT=SNP
3	161756086	rs7620145	G	C	100	PASS	AC=1810;AF=0.361422;AN=5008;NS=2504;DP=15974;EAS_AF=0.0556;AMR_AF=0.3458;AFR_AF=0.6082;EUR_AF=0.4453;SAS_AF=0.2679;AA=C|||;VT=SNP
3	161756578	rs75809076	G	A	100	PASS	AC=375;AF=0.0748802;AN=5008;NS=2504;DP=15864;EAS_AF=0.0387;AMR_AF=0.1513;AFR_AF=0.0961;EUR_AF=0.0577;SAS_AF=0.047;AA=g|||;VT=SNP
3	161756579	rs80228035	C	A	100	PASS	AC=375;AF=0.0748802;AN=5008;NS=2504;DP=15907;EAS_AF=0.0387;AMR_AF=0.1513;AFR_AF=0.0961;EUR_AF=0.0577;SAS_AF=0.047;AA=C|||;VT=SNP
3	161756602	rs35282795	T	G	100	PASS	AC=1799;AF=0.359225;AN=5008;NS=2504;DP=15847;EAS_AF=0.505;AMR_AF=0.2939;AFR_AF=0.1997;EUR_AF=0.3797;SAS_AF=0.4499;AA=t|||;VT=SNP
3	161756606	rs9819461	C	T	100	PASS	AC=3610;AF=0.720847;AN=5008;NS=2504;DP=15763;EAS_AF=0.5605;AMR_AF=0.6398;AFR_AF=0.8086;EUR_AF=0.825;SAS_AF=0.7178;AA=T|||;VT=SNP
3	161757134	rs1027921	C	T	100	PASS	AC=3609;AF=0.720647;AN=5008;NS=2504;DP=11253;EAS_AF=0.5595;AMR_AF=0.6398;AFR_AF=0.8086;EUR_AF=0.825;SAS_AF=0.7178;AA=T|||;VT=SNP
3	161757272	rs1397245	C	A	100	PASS	AC=1767;AF=0.352835;AN=5008;NS=2504;DP=12684;EAS_AF=0.504;AMR_AF=0.2911;AFR_AF=0.1785;EUR_AF=0.3797;SAS_AF=0.4489;AA=C|||;VT=SNP
3	161757575	rs34922593	T	G	100	PASS	AC=1797;AF=0.358826;AN=5008;NS=2504;DP=17043;EAS_AF=0.504;AMR_AF=0.2939;AFR_AF=0.1997;EUR_AF=0.3797;SAS_AF=0.4489;AA=G|||;VT=SNP
3	161757677	rs1397244	G	A	100	PASS	AC=1797;AF=0.358826;AN=5008;NS=2504;DP=15402;EAS_AF=0.504;AMR_AF=0.2939;AFR_AF=0.1997;EUR_AF=0.3797;SAS_AF=0.4489;AA=G|||;VT=SNP
3	161757895	rs1397243	G	C	100	PASS	AC=1797;AF=0.358826;AN=5008;NS=2504;DP=17927;EAS_AF=0.504;AMR_AF=0.2939;AFR_AF=0.2005;EUR_AF=0.3797;SAS_AF=0.4479;AA=G|||;VT=SNP
3	161757939	rs1397242	G	T	100	PASS	AC=1797;AF=0.358826;AN=5008;NS=2504;DP=17777;EAS_AF=0.504;AMR_AF=0.2939;AFR_AF=0.1997;EUR_AF=0.3797;SAS_AF=0.4489;AA=G|||;VT=SNP
3	161758036	rs1397241	G	C	100	PASS	AC=1797;AF=0.358826;AN=5008;NS=2504;DP=17300;EAS_AF=0.504;AMR_AF=0.2939;AFR_AF=0.1997;EUR_AF=0.3797;SAS_AF=0.4489;AA=G|||;VT=SNP
3	161758357	rs2175265	T	C	100	PASS	AC=3608;AF=0.720447;AN=5008;NS=2504;DP=16161;EAS_AF=0.5595;AMR_AF=0.6398;AFR_AF=0.8086;EUR_AF=0.825;SAS_AF=0.7168;AA=t|||;VT=SNP
3	161758678	rs2136712	G	C	100	PASS	AC=3609;AF=0.720647;AN=5008;NS=2504;DP=15358;EAS_AF=0.5595;AMR_AF=0.6398;AFR_AF=0.8094;EUR_AF=0.825;SAS_AF=0.7168;AA=C|||;VT=SNP
3	161758748	rs6796554	T	C	100	PASS	AC=1797;AF=0.358826;AN=5008;NS=2504;DP=16270;EAS_AF=0.504;AMR_AF=0.2939;AFR_AF=0.1997;EUR_AF=0.3797;SAS_AF=0.4489;AA=t|||;VT=SNP
3	161759112	rs1397240	A	T	100	PASS	AC=1798;AF=0.359026;AN=5008;NS=2504;DP=18403;EAS_AF=0.503;AMR_AF=0.2939;AFR_AF=0.1997;EUR_AF=0.3797;SAS_AF=0.4509;AA=A|||;VT=SNP
3	161759119	rs1397239	G	A	100	PASS	AC=3658;AF=0.730431;AN=5008;NS=2504;DP=18326;EAS_AF=0.5595;AMR_AF=0.6455;AFR_AF=0.8427;EUR_AF=0.826;SAS_AF=0.7168;AA=A|||;VT=SNP
3	161759211	rs1397238	A	C	100	PASS	AC=3547;AF=0.708267;AN=5008;NS=2504;DP=16761;EAS_AF=0.5595;AMR_AF=0.6369;AFR_AF=0.764;EUR_AF=0.825;SAS_AF=0.7168;AA=C|||;VT=SNP
3	161759698	rs16834360	G	T	100	PASS	AC=1764;AF=0.352236;AN=5008;NS=2504;DP=16111;EAS_AF=0.504;AMR_AF=0.2896;AFR_AF=0.1778;EUR_AF=0.3787;SAS_AF=0.4489;AA=G|||;VT=SNP
3	161760549	rs951475	T	C	100	PASS	AC=1794;AF=0.358227;AN=5008;NS=2504;DP=18188;EAS_AF=0.504;AMR_AF=0.2925;AFR_AF=0.1989;EUR_AF=0.3787;SAS_AF=0.4489;AA=t|||;VT=SNP
3	161760785	rs1397237	T	C	100	PASS	AC=3604;AF=0.719649;AN=5008;NS=2504;DP=18460;EAS_AF=0.5595;AMR_AF=0.6369;AFR_AF=0.8079;EUR_AF=0.8241;SAS_AF=0.7168;AA=C|||;VT=SNP
3	161760786	rs4856667	G	A	100	PASS	AC=1126;AF=0.22484;AN=5008;NS=2504;DP=18234;EAS_AF=0.0417;AMR_AF=0.232;AFR_AF=0.4841;EUR_AF=0.1779;SAS_AF=0.1063;AA=A|||;VT=SNP
3	161761078	rs1397236	G	A	100	PASS	AC=1794;AF=0.358227;AN=5008;NS=2504;DP=17333;EAS_AF=0.504;AMR_AF=0.2925;AFR_AF=0.1989;EUR_AF=0.3787;SAS_AF=0.4489;AA=G|||;VT=SNP
3	161761523	rs13100661	A	C	100	PASS	AC=1794;AF=0.358227;AN=5008;NS=2504;DP=15434;EAS_AF=0.504;AMR_AF=0.2925;AFR_AF=0.1989;EUR_AF=0.3787;SAS_AF=0.4489;AA=C|||;VT=SNP
3	161761627	rs9883680	A	G	100	PASS	AC=3598;AF=0.71845;AN=5008;NS=2504;DP=14994;EAS_AF=0.5595;AMR_AF=0.6297;AFR_AF=0.8079;EUR_AF=0.8241;SAS_AF=0.7157;AA=A|||;VT=SNP
3	161761778	rs9884026	A	G	100	PASS	AC=1810;AF=0.361422;AN=5008;NS=2504;DP=14139;EAS_AF=0.0556;AMR_AF=0.3444;AFR_AF=0.6089;EUR_AF=0.4453;SAS_AF=0.2679;AA=A|||;VT=SNP
3	161761866	rs9850597	G	A	100	PASS	AC=3662;AF=0.73123;AN=5008;NS=2504;DP=13989;EAS_AF=0.5595;AMR_AF=0.6441;AFR_AF=0.8464;EUR_AF=0.825;SAS_AF=0.7178;AA=A|||;VT=SNP
3	161761879	rs35512559	G	A	100	PASS	AC=1796;AF=0.358626;AN=5008;NS=2504;DP=13867;EAS_AF=0.504;AMR_AF=0.2939;AFR_AF=0.1989;EUR_AF=0.3787;SAS_AF=0.4499;AA=G|||;VT=SNP
3	161761886	rs34793869	T	C	100	PASS	AC=1796;AF=0.358626;AN=5008;NS=2504;DP=13624;EAS_AF=0.504;AMR_AF=0.2939;AFR_AF=0.1989;EUR_AF=0.3787;SAS_AF=0.4499;AA=C|||;VT=SNP
3	161762248	rs6789071	T	C	100	PASS	AC=1793;AF=0.358027;AN=5008;NS=2504;DP=16218;EAS_AF=0.504;AMR_AF=0.2925;AFR_AF=0.1989;EUR_AF=0.3787;SAS_AF=0.4479;AA=C|||;VT=SNP
3	161762349	rs6789187	T	C	100	PASS	AC=3604;AF=0.719649;AN=5008;NS=2504;DP=16200;EAS_AF=0.5595;AMR_AF=0.6369;AFR_AF=0.8079;EUR_AF=0.8241;SAS_AF=0.7168;AA=C|||;VT=SNP
3	161762425	rs6776232	C	G	100	PASS	AC=1794;AF=0.358227;AN=5008;NS=2504;DP=17758;EAS_AF=0.504;AMR_AF=0.2925;AFR_AF=0.1989;EUR_AF=0.3787;SAS_AF=0.4489;AA=C|||;VT=SNP
3	161762471	rs6778769	C	T	100	PASS	AC=2919;AF=0.582867;AN=5008;NS=2504;DP=18192;EAS_AF=0.5456;AMR_AF=0.5245;AFR_AF=0.6823;EUR_AF=0.5567;SAS_AF=0.5552;AA=c|||;VT=SNP
3	161762484	rs6791872	T	C	100	PASS	AC=1794;AF=0.358227;AN=5008;NS=2504;DP=18191;EAS_AF=0.504;AMR_AF=0.2925;AFR_AF=0.1989;EUR_AF=0.3787;SAS_AF=0.4489;AA=C|||;VT=SNP
3	161762558	rs6779000	G	A	100	PASS	AC=1794;AF=0.358227;AN=5008;NS=2504;DP=19039;EAS_AF=0.503;AMR_AF=0.2925;AFR_AF=0.1997;EUR_AF=0.3787;SAS_AF=0.4489;AA=G|||;VT=SNP
3	161762663	rs6779195	G	A	100	PASS	AC=1763;AF=0.352037;AN=5008;NS=2504;DP=19440;EAS_AF=0.504;AMR_AF=0.2896;AFR_AF=0.177;EUR_AF=0.3787;SAS_AF=0.4489;AA=G|||;VT=SNP
3	161762762	rs2089738	C	T	100	PASS	AC=1122;AF=0.224042;AN=5008;NS=2504;DP=17744;EAS_AF=0.0417;AMR_AF=0.232;AFR_AF=0.4811;EUR_AF=0.1779;SAS_AF=0.1063;AA=C|||;VT=SNP
3	161763214	rs1813301	C	T	100	PASS	AC=3604;AF=0.719649;AN=5008;NS=2504;DP=17495;EAS_AF=0.5595;AMR_AF=0.6369;AFR_AF=0.8079;EUR_AF=0.8241;SAS_AF=0.7168;AA=C|||;VT=SNP
3	161763328	rs7625559	C	G	100	PASS	AC=374;AF=0.0746805;AN=5008;NS=2504;DP=16687;EAS_AF=0.0387;AMR_AF=0.1499;AFR_AF=0.0961;EUR_AF=0.0577;SAS_AF=0.047;AA=C|||;VT=SNP
3	161763334	rs7647638	A	T	100	PASS	AC=1122;AF=0.224042;AN=5008;NS=2504;DP=16643;EAS_AF=0.0417;AMR_AF=0.232;AFR_AF=0.4811;EUR_AF=0.1779;SAS_AF=0.1063;AA=A|||;VT=SNP
3	161763524	rs7628078	G	A	100	PASS	AC=374;AF=0.0746805;AN=5008;NS=2504;DP=17411;EAS_AF=0.0387;AMR_AF=0.1499;AFR_AF=0.0961;EUR_AF=0.0577;SAS_AF=0.047;AA=G|||;VT=SNP
3	161763820	rs2102509	A	T	100	PASS	AC=1794;AF=0.358227;AN=5008;NS=2504;DP=16811;EAS_AF=0.504;AMR_AF=0.2925;AFR_AF=0.1989;EUR_AF=0.3787;SAS_AF=0.4489;AA=T|||;VT=SNP
3	161764162	rs2089737	C	A	100	PASS	AC=3604;AF=0.719649;AN=5008;NS=2504;DP=17924;EAS_AF=0.5595;AMR_AF=0.6369;AFR_AF=0.8079;EUR_AF=0.8241;SAS_AF=0.7168;AA=A|||;VT=SNP
3	161764248	rs2102508	A	C	100	PASS	AC=1795;AF=0.358427;AN=5008;NS=2504;DP=18570;EAS_AF=0.504;AMR_AF=0.2925;AFR_AF=0.1997;EUR_AF=0.3787;SAS_AF=0.4489;AA=C|||;VT=SNP
3	161764377	rs35298688	A	C	100	PASS	AC=1795;AF=0.358427;AN=5008;NS=2504;DP=20867;EAS_AF=0.504;AMR_AF=0.2925;AFR_AF=0.1997;EUR_AF=0.3787;SAS_AF=0.4489;AA=C|||;VT=SNP
3	161764383	rs34869298	C	T	100	PASS	AC=1795;AF=0.358427;AN=5008;NS=2504;DP=20726;EAS_AF=0.504;AMR_AF=0.2925;AFR_AF=0.1997;EUR_AF=0.3787;SAS_AF=0.4489;AA=T|||;VT=SNP
3	161764646	rs73014613	A	G	100	PASS	AC=374;AF=0.0746805;AN=5008;NS=2504;DP=18638;EAS_AF=0.0387;AMR_AF=0.1499;AFR_AF=0.0961;EUR_AF=0.0577;SAS_AF=0.047;AA=A|||;VT=SNP
3	161764880	rs4856668	A	G	100	PASS	AC=3604;AF=0.719649;AN=5008;NS=2504;DP=18591;EAS_AF=0.5595;AMR_AF=0.6369;AFR_AF=0.8079;EUR_AF=0.8241;SAS_AF=0.7168;AA=G|||;VT=SNP
3	161765251	rs6786598	G	T	100	PASS	AC=1793;AF=0.358027;AN=5008;NS=2504;DP=17346;EAS_AF=0.504;AMR_AF=0.2925;AFR_AF=0.1982;EUR_AF=0.3787;SAS_AF=0.4489;AA=G|||;VT=SNP
3	161765259	rs6786600	G	A	100	PASS	AC=1762;AF=0.351837;AN=5008;NS=2504;DP=17191;EAS_AF=0.504;AMR_AF=0.2896;AFR_AF=0.1762;EUR_AF=0.3787;SAS_AF=0.4489;AA=g|||;VT=SNP
3	161765431	rs9876455	A	G	100	PASS	AC=3604;AF=0.719649;AN=5008;NS=2504;DP=16419;EAS_AF=0.5595;AMR_AF=0.6369;AFR_AF=0.8079;EUR_AF=0.8241;SAS_AF=0.7168;AA=A|||;VT=SNP
3	161765438	rs6762210	A	G	100	PASS	AC=1794;AF=0.358227;AN=5008;NS=2504;DP=16610;EAS_AF=0.504;AMR_AF=0.2925;AFR_AF=0.1989;EUR_AF=0.3787;SAS_AF=0.4489;AA=G|||;VT=SNP
3	161765667	rs6789427	C	T	100	PASS	AC=1794;AF=0.358227;AN=5008;NS=2504;DP=16865;EAS_AF=0.504;AMR_AF=0.2925;AFR_AF=0.1989;EUR_AF=0.3787;SAS_AF=0.4489;AA=c|||;VT=SNP
3	161765762	rs60886133	G	A	100	PASS	AC=374;AF=0.0746805;AN=5008;NS=2504;DP=18685;EAS_AF=0.0387;AMR_AF=0.1499;AFR_AF=0.0961;EUR_AF=0.0577;SAS_AF=0.047;AA=G|||;VT=SNP
3	161765767	rs139041487	T	C	100	PASS	AC=375;AF=0.0748802;AN=5008;NS=2504;DP=18975;EAS_AF=0.0387;AMR_AF=0.1499;AFR_AF=0.0961;EUR_AF=0.0586;SAS_AF=0.047;AA=T|||;VT=SNP
3	161765917	rs6789851	G	A	100	PASS	AC=3654;AF=0.729633;AN=5008;NS=2504;DP=19475;EAS_AF=0.5595;AMR_AF=0.6427;AFR_AF=0.8419;EUR_AF=0.825;SAS_AF=0.7168;AA=A|||;VT=SNP
3	161766286	rs9844411	G	A	100	PASS	AC=3654;AF=0.729633;AN=5008;NS=2504;DP=19624;EAS_AF=0.5595;AMR_AF=0.6427;AFR_AF=0.8419;EUR_AF=0.825;SAS_AF=0.7168;AA=A|||;VT=SNP
3	161766355	rs57955167	G	C	100	PASS	AC=374;AF=0.0746805;AN=5008;NS=2504;DP=18067;EAS_AF=0.0387;AMR_AF=0.1499;AFR_AF=0.0961;EUR_AF=0.0577;SAS_AF=0.047;AA=G|||;VT=SNP
3	161766603	rs9882103	A	G	100	PASS	AC=3604;AF=0.719649;AN=5008;NS=2504;DP=19163;EAS_AF=0.5595;AMR_AF=0.6369;AFR_AF=0.8079;EUR_AF=0.8241;SAS_AF=0.7168;AA=N|||;VT=SNP
3	161766614	rs13099598	G	T	100	PASS	AC=1794;AF=0.358227;AN=5008;NS=2504;DP=18904;EAS_AF=0.504;AMR_AF=0.2925;AFR_AF=0.1989;EUR_AF=0.3787;SAS_AF=0.4489;AA=t|||;VT=SNP
3	161766811	rs60022403	G	A	100	PASS	AC=375;AF=0.0748802;AN=5008;NS=2504;DP=13984;EAS_AF=0.0397;AMR_AF=0.1499;AFR_AF=0.0961;EUR_AF=0.0577;SAS_AF=0.047;AA=-|||;VT=SNP
3	161767082	rs7637893	C	T	100	PASS	AC=1794;AF=0.358227;AN=5008;NS=2504;DP=15920;EAS_AF=0.504;AMR_AF=0.2925;AFR_AF=0.1989;EUR_AF=0.3787;SAS_AF=0.4489;AA=C|||;VT=SNP
3	161767243	rs7615800	A	G	100	PASS	AC=1794;AF=0.358227;AN=5008;NS=2504;DP=16544;EAS_AF=0.504;AMR_AF=0.2925;AFR_AF=0.1989;EUR_AF=0.3787;SAS_AF=0.4489;AA=G|||;VT=SNP
3	161767551	rs4856669	A	G	100	PASS	AC=1794;AF=0.358227;AN=5008;NS=2504;DP=15319;EAS_AF=0.504;AMR_AF=0.2925;AFR_AF=0.1989;EUR_AF=0.3787;SAS_AF=0.4489;AA=G|||;VT=SNP
3	161767599	rs4856744	T	A	100	PASS	AC=1794;AF=0.358227;AN=5008;NS=2504;DP=14728;EAS_AF=0.504;AMR_AF=0.2925;AFR_AF=0.1989;EUR_AF=0.3787;SAS_AF=0.4489;AA=T|||;VT=SNP
3	161767914	rs35648700	A	G	100	PASS	AC=1759;AF=0.351238;AN=5008;NS=2504;DP=15562;EAS_AF=0.502;AMR_AF=0.2896;AFR_AF=0.1747;EUR_AF=0.3797;SAS_AF=0.4489;AA=A|||;VT=SNP
3	161767997	rs13067265	A	G	100	PASS	AC=1797;AF=0.358826;AN=5008;NS=2504;DP=14821;EAS_AF=0.505;AMR_AF=0.2925;AFR_AF=0.1989;EUR_AF=0.3797;SAS_AF=0.4499;AA=G|||;VT=SNP
3	161768014	rs13067435	C	A	100	PASS	AC=1763;AF=0.352037;AN=5008;NS=2504;DP=15045;EAS_AF=0.505;AMR_AF=0.2896;AFR_AF=0.1747;EUR_AF=0.3797;SAS_AF=0.4499;AA=C|||;VT=SNP
3	161768017	rs13067436	C	T	100	PASS	AC=1796;AF=0.358626;AN=5008;NS=2504;DP=15048;EAS_AF=0.505;AMR_AF=0.2925;AFR_AF=0.1967;EUR_AF=0.3817;SAS_AF=0.4499;AA=C|||;VT=SNP
3	161768100	rs73014673	G	T	100	PASS	AC=374;AF=0.0746805;AN=5008;NS=2504;DP=14093;EAS_AF=0.0387;AMR_AF=0.1499;AFR_AF=0.0961;EUR_AF=0.0577;SAS_AF=0.047;AA=G|||;VT=SNP
3	161768215	rs9816747	A	G	100	PASS	AC=3602;AF=0.719249;AN=5008;NS=2504;DP=13522;EAS_AF=0.5595;AMR_AF=0.6369;AFR_AF=0.8064;EUR_AF=0.825;SAS_AF=0.7157;AA=G|||;VT=SNP
3	161768330	rs35888322	C	T	100	PASS	AC=1792;AF=0.357827;AN=5008;NS=2504;DP=14527;EAS_AF=0.504;AMR_AF=0.2925;AFR_AF=0.1967;EUR_AF=0.3797;SAS_AF=0.4489;AA=C|||;VT=SNP
3	161768468	rs56210893	C	A	100	PASS	AC=1792;AF=0.357827;AN=5008;NS=2504;DP=14872;EAS_AF=0.504;AMR_AF=0.2925;AFR_AF=0.1967;EUR_AF=0.3797;SAS_AF=0.4489;AA=C|||;VT=SNP
3	161768540	rs7432475	C	T	100	PASS	AC=1787;AF=0.356829;AN=5008;NS=2504;DP=12033;EAS_AF=0.504;AMR_AF=0.2867;AFR_AF=0.1959;EUR_AF=0.3797;SAS_AF=0.4489;AA=T|||;VT=SNP
3	161768851	rs74587680	G	A	100	PASS	AC=216;AF=0.043131;AN=5008;NS=2504;DP=17465;EAS_AF=0.0387;AMR_AF=0.1398;AFR_AF=0.0038;EUR_AF=0.0467;SAS_AF=0.0286;AA=A|||;VT=SNP
3	161768924	rs4340718	A	G	100	PASS	AC=4456;AF=0.889776;AN=5008;NS=2504;DP=19646;EAS_AF=0.9435;AMR_AF=0.9135;AFR_AF=0.9312;EUR_AF=0.8479;SAS_AF=0.8047;AA=G|||;VT=SNP
3	161769064	rs4611839	T	C	100	PASS	AC=1792;AF=0.357827;AN=5008;NS=2504;DP=16236;EAS_AF=0.504;AMR_AF=0.2925;AFR_AF=0.1967;EUR_AF=0.3797;SAS_AF=0.4489;AA=C|||;VT=SNP
3	161769193	rs6800261	C	T	100	PASS	AC=1793;AF=0.358027;AN=5008;NS=2504;DP=18118;EAS_AF=0.504;AMR_AF=0.2925;AFR_AF=0.1974;EUR_AF=0.3797;SAS_AF=0.4489;AA=C|||;VT=SNP
3	161769251	rs6800276	C	T	100	PASS	AC=1793;AF=0.358027;AN=5008;NS=2504;DP=16473;EAS_AF=0.504;AMR_AF=0.2925;AFR_AF=0.1967;EUR_AF=0.3807;SAS_AF=0.4489;AA=T|||;VT=SNP
3	161769252	rs6800277	C	G	100	PASS	AC=1793;AF=0.358027;AN=5008;NS=2504;DP=16541;EAS_AF=0.504;AMR_AF=0.2925;AFR_AF=0.1967;EUR_AF=0.3807;SAS_AF=0.4489;AA=G|||;VT=SNP
3	161769592	rs13097361	T	C	100	PASS	AC=1793;AF=0.358027;AN=5008;NS=2504;DP=18948;EAS_AF=0.504;AMR_AF=0.2925;AFR_AF=0.1974;EUR_AF=0.3797;SAS_AF=0.4489;AA=C|||;VT=SNP
3	161769704	rs9880694	T	C	100	PASS	AC=3654;AF=0.729633;AN=5008;NS=2504;DP=19513;EAS_AF=0.5605;AMR_AF=0.6441;AFR_AF=0.8404;EUR_AF=0.826;SAS_AF=0.7157;AA=C|||;VT=SNP
3	161769790	rs34880574	G	A	100	PASS	AC=1792;AF=0.357827;AN=5008;NS=2504;DP=18270;EAS_AF=0.504;AMR_AF=0.2925;AFR_AF=0.1967;EUR_AF=0.3797;SAS_AF=0.4489;AA=G|||;VT=SNP
3	161769961	rs62278873	C	T	100	PASS	AC=1761;AF=0.351637;AN=5008;NS=2504;DP=17749;EAS_AF=0.504;AMR_AF=0.2896;AFR_AF=0.1747;EUR_AF=0.3797;SAS_AF=0.4489;AA=C|||;VT=SNP
3	161770119	rs4856746	A	G	100	PASS	AC=3254;AF=0.64976;AN=5008;NS=2504;DP=18944;EAS_AF=0.5605;AMR_AF=0.5994;AFR_AF=0.6286;EUR_AF=0.7604;SAS_AF=0.6922;AA=G|||;VT=SNP
3	161770234	rs4856747	C	A	100	PASS	AC=1131;AF=0.225839;AN=5008;NS=2504;DP=17584;EAS_AF=0.0427;AMR_AF=0.2334;AFR_AF=0.4856;EUR_AF=0.1789;SAS_AF=0.1063;AA=C|||;VT=SNP
3	161770290	rs12637049	G	A	100	PASS	AC=1792;AF=0.357827;AN=5008;NS=2504;DP=18002;EAS_AF=0.504;AMR_AF=0.2925;AFR_AF=0.1967;EUR_AF=0.3797;SAS_AF=0.4489;AA=G|||;VT=SNP
3	161770370	rs12631615	A	G	100	PASS	AC=1792;AF=0.357827;AN=5008;NS=2504;DP=18598;EAS_AF=0.504;AMR_AF=0.2925;AFR_AF=0.1967;EUR_AF=0.3797;SAS_AF=0.4489;AA=A|||;VT=SNP
3	161770990	rs13085452	C	T	100	PASS	AC=1792;AF=0.357827;AN=5008;NS=2504;DP=17632;EAS_AF=0.504;AMR_AF=0.2925;AFR_AF=0.1967;EUR_AF=0.3797;SAS_AF=0.4489;AA=T|||;VT=SNP
3	161771075	rs13085482	A	G	100	PASS	AC=1792;AF=0.357827;AN=5008;NS=2504;DP=17493;EAS_AF=0.504;AMR_AF=0.2925;AFR_AF=0.1967;EUR_AF=0.3797;SAS_AF=0.4489;AA=A|||;VT=SNP
3	161771227	rs73014684	C	A	100	PASS	AC=373;AF=0.0744808;AN=5008;NS=2504;DP=18884;EAS_AF=0.0397;AMR_AF=0.1513;AFR_AF=0.0946;EUR_AF=0.0577;SAS_AF=0.046;AA=C|||;VT=SNP
3	161771261	rs73014685	C	G	100	PASS	AC=373;AF=0.0744808;AN=5008;NS=2504;DP=19268;EAS_AF=0.0397;AMR_AF=0.1513;AFR_AF=0.0946;EUR_AF=0.0577;SAS_AF=0.046;AA=C|||;VT=SNP
3	161771382	rs9871102	G	A	100	PASS	AC=1130;AF=0.225639;AN=5008;NS=2504;DP=19513;EAS_AF=0.0427;AMR_AF=0.2334;AFR_AF=0.4849;EUR_AF=0.1789;SAS_AF=0.1063;AA=G|||;VT=SNP
3	161771440	rs59423366	A	C	100	PASS	AC=1793;AF=0.358027;AN=5008;NS=2504;DP=19626;EAS_AF=0.504;AMR_AF=0.2925;AFR_AF=0.1967;EUR_AF=0.3807;SAS_AF=0.4489;AA=A|||;VT=SNP
3	161771578	rs61342226	A	T	100	PASS	AC=1792;AF=0.357827;AN=5008;NS=2504;DP=18767;EAS_AF=0.504;AMR_AF=0.2925;AFR_AF=0.1967;EUR_AF=0.3797;SAS_AF=0.4489;AA=A|||;VT=SNP
3	161771642	rs34809784	C	T	100	PASS	AC=1793;AF=0.358027;AN=5008;NS=2504;DP=18808;EAS_AF=0.504;AMR_AF=0.2925;AFR_AF=0.1967;EUR_AF=0.3807;SAS_AF=0.4489;AA=T|||;VT=SNP
3	161771986	rs6767648	A	C	100	PASS	AC=1812;AF=0.361821;AN=5008;NS=2504;DP=16232;EAS_AF=0.0565;AMR_AF=0.3458;AFR_AF=0.6097;EUR_AF=0.4453;SAS_AF=0.2669;AA=A|||;VT=SNP
3	161771989	rs12632991	A	G	100	PASS	AC=1792;AF=0.357827;AN=5008;NS=2504;DP=16240;EAS_AF=0.504;AMR_AF=0.2925;AFR_AF=0.1967;EUR_AF=0.3797;SAS_AF=0.4489;AA=A|||;VT=SNP
3	161772031	rs12638401	C	T	100	PASS	AC=1792;AF=0.357827;AN=5008;NS=2504;DP=16738;EAS_AF=0.504;AMR_AF=0.2925;AFR_AF=0.1967;EUR_AF=0.3797;SAS_AF=0.4489;AA=T|||;VT=SNP
3	161772404	rs6768079	A	G	100	PASS	AC=3605;AF=0.719848;AN=5008;NS=2504;DP=16371;EAS_AF=0.5605;AMR_AF=0.6383;AFR_AF=0.8064;EUR_AF=0.825;SAS_AF=0.7168;AA=G|||;VT=SNP
3	161772469	rs13072361	T	C	100	PASS	AC=1792;AF=0.357827;AN=5008;NS=2504;DP=16332;EAS_AF=0.504;AMR_AF=0.2925;AFR_AF=0.1967;EUR_AF=0.3797;SAS_AF=0.4489;AA=C|||;VT=SNP
3	161773266	rs5002246	A	G	100	PASS	AC=1792;AF=0.357827;AN=5008;NS=2504;DP=13851;EAS_AF=0.504;AMR_AF=0.2925;AFR_AF=0.1967;EUR_AF=0.3797;SAS_AF=0.4489;AA=A|||;VT=SNP
3	161773472	rs13098951	G	A	100	PASS	AC=1792;AF=0.357827;AN=5008;NS=2504;DP=15448;EAS_AF=0.504;AMR_AF=0.2925;AFR_AF=0.1967;EUR_AF=0.3797;SAS_AF=0.4489;AA=A|||;VT=SNP
3	161773508	rs9843945	A	T	100	PASS	AC=3655;AF=0.729832;AN=5008;NS=2504;DP=14060;EAS_AF=0.5605;AMR_AF=0.6455;AFR_AF=0.8404;EUR_AF=0.826;SAS_AF=0.7157;AA=T|||;VT=SNP
3	161773519	rs13098556	A	C	100	PASS	AC=1792;AF=0.357827;AN=5008;NS=2504;DP=13662;EAS_AF=0.504;AMR_AF=0.2925;AFR_AF=0.1967;EUR_AF=0.3797;SAS_AF=0.4489;AA=C|||;VT=SNP
3	161773715	rs4380421	C	T	100	PASS	AC=1762;AF=0.351837;AN=5008;NS=2504;DP=12636;EAS_AF=0.504;AMR_AF=0.2896;AFR_AF=0.1755;EUR_AF=0.3797;SAS_AF=0.4489;AA=C|||;VT=SNP
3	161773738	rs9844303	A	T	100	PASS	AC=1575;AF=0.314497;AN=5008;NS=2504;DP=12707;EAS_AF=0.0556;AMR_AF=0.3055;AFR_AF=0.5091;EUR_AF=0.3926;SAS_AF=0.2444;AA=a|||;VT=SNP
3	161774391	rs13061799	C	G	100	PASS	AC=1792;AF=0.357827;AN=5008;NS=2504;DP=16900;EAS_AF=0.504;AMR_AF=0.2925;AFR_AF=0.1967;EUR_AF=0.3797;SAS_AF=0.4489;AA=G|||;VT=SNP
3	161774751	rs34739573	C	T	100	PASS	AC=1793;AF=0.358027;AN=5008;NS=2504;DP=19214;EAS_AF=0.505;AMR_AF=0.2925;AFR_AF=0.1967;EUR_AF=0.3797;SAS_AF=0.4489;AA=T|||;VT=SNP
3	161775150	rs12636815	G	A	100	PASS	AC=1792;AF=0.357827;AN=5008;NS=2504;DP=18812;EAS_AF=0.504;AMR_AF=0.2925;AFR_AF=0.1967;EUR_AF=0.3797;SAS_AF=0.4489;AA=G|||;VT=SNP
3	161775268	rs12636833	G	A	100	PASS	AC=1792;AF=0.357827;AN=5008;NS=2504;DP=19176;EAS_AF=0.504;AMR_AF=0.2925;AFR_AF=0.1967;EUR_AF=0.3797;SAS_AF=0.4489;AA=G|||;VT=SNP
3	161775271	rs6766969	T	C	100	PASS	AC=1129;AF=0.225439;AN=5008;NS=2504;DP=19291;EAS_AF=0.0427;AMR_AF=0.2334;AFR_AF=0.4841;EUR_AF=0.1789;SAS_AF=0.1063;AA=T|||;VT=SNP
3	161775313	rs6441431	T	G	100	PASS	AC=3655;AF=0.729832;AN=5008;NS=2504;DP=18599;EAS_AF=0.5605;AMR_AF=0.6441;AFR_AF=0.8411;EUR_AF=0.826;SAS_AF=0.7157;AA=G|||;VT=SNP
3	161775444	rs13058751	T	C	100	PASS	AC=1792;AF=0.357827;AN=5008;NS=2504;DP=18712;EAS_AF=0.504;AMR_AF=0.2925;AFR_AF=0.1967;EUR_AF=0.3797;SAS_AF=0.4489;AA=T|||;VT=SNP
3	161775877	rs3991663	G	A	100	PASS	AC=1812;AF=0.361821;AN=5008;NS=2504;DP=16806;EAS_AF=0.0565;AMR_AF=0.3458;AFR_AF=0.6097;EUR_AF=0.4453;SAS_AF=0.2669;AA=G|||;VT=SNP
3	161776192	rs12629678	T	A	100	PASS	AC=1783;AF=0.35603;AN=5008;NS=2504;DP=16456;EAS_AF=0.504;AMR_AF=0.2925;AFR_AF=0.1899;EUR_AF=0.3797;SAS_AF=0.4489;AA=A|||;VT=SNP
3	161776345	rs2405274	T	C	100	PASS	AC=1822;AF=0.363818;AN=5008;NS=2504;DP=19526;EAS_AF=0.0575;AMR_AF=0.3458;AFR_AF=0.6165;EUR_AF=0.4453;SAS_AF=0.2669;AA=G|||;VT=SNP
3	161776352	rs12632119	A	G	100	PASS	AC=1785;AF=0.35643;AN=5008;NS=2504;DP=19507;EAS_AF=0.505;AMR_AF=0.2939;AFR_AF=0.1899;EUR_AF=0.3797;SAS_AF=0.4489;AA=A|||;VT=SNP
3	161776457	rs57994213	A	G	100	PASS	AC=1139;AF=0.227436;AN=5008;NS=2504;DP=19408;EAS_AF=0.0437;AMR_AF=0.2334;AFR_AF=0.4909;EUR_AF=0.1789;SAS_AF=0.1063;AA=A|||;VT=SNP
3	161776564	rs12629781	T	A	100	PASS	AC=1784;AF=0.35623;AN=5008;NS=2504;DP=18236;EAS_AF=0.503;AMR_AF=0.2939;AFR_AF=0.1906;EUR_AF=0.3797;SAS_AF=0.4489;AA=A|||;VT=SNP
3	161776603	rs12637619	C	T	100	PASS	AC=1784;AF=0.35623;AN=5008;NS=2504;DP=18293;EAS_AF=0.503;AMR_AF=0.2939;AFR_AF=0.1899;EUR_AF=0.3797;SAS_AF=0.4499;AA=C|||;VT=SNP
3	161776626	rs12637654	G	A	100	PASS	AC=1783;AF=0.35603;AN=5008;NS=2504;DP=18290;EAS_AF=0.503;AMR_AF=0.2939;AFR_AF=0.1899;EUR_AF=0.3797;SAS_AF=0.4489;AA=G|||;VT=SNP
3	161776935	rs13089467	A	G	100	PASS	AC=3603;AF=0.719449;AN=5008;NS=2504;DP=19101;EAS_AF=0.5605;AMR_AF=0.6383;AFR_AF=0.8056;EUR_AF=0.825;SAS_AF=0.7157;AA=G|||;VT=SNP
3	161776943	rs13090072	G	C	100	PASS	AC=1782;AF=0.355831;AN=5008;NS=2504;DP=19295;EAS_AF=0.503;AMR_AF=0.2925;AFR_AF=0.1899;EUR_AF=0.3797;SAS_AF=0.4489;AA=C|||;VT=SNP
3	161777035	rs13090130	G	A	100	PASS	AC=1755;AF=0.350439;AN=5008;NS=2504;DP=19109;EAS_AF=0.503;AMR_AF=0.2925;AFR_AF=0.1679;EUR_AF=0.3817;SAS_AF=0.4489;AA=G|||;VT=SNP
3	161777076	rs13090291	G	A	100	PASS	AC=2277;AF=0.454673;AN=5008;NS=2504;DP=18936;EAS_AF=0.5159;AMR_AF=0.3963;AFR_AF=0.1793;EUR_AF=0.6451;SAS_AF=0.6094;AA=G|||;VT=SNP
3	161777136	rs1119974	T	C	100	PASS	AC=3604;AF=0.719649;AN=5008;NS=2504;DP=18623;EAS_AF=0.5605;AMR_AF=0.6383;AFR_AF=0.8064;EUR_AF=0.825;SAS_AF=0.7157;AA=C|||;VT=SNP
3	161777151	rs1119975	G	A	100	PASS	AC=1783;AF=0.35603;AN=5008;NS=2504;DP=18639;EAS_AF=0.503;AMR_AF=0.2925;AFR_AF=0.1906;EUR_AF=0.3797;SAS_AF=0.4489;AA=G|||;VT=SNP
3	161777167	rs1119976	C	T	100	PASS	AC=1783;AF=0.35603;AN=5008;NS=2504;DP=18923;EAS_AF=0.503;AMR_AF=0.2925;AFR_AF=0.1906;EUR_AF=0.3797;SAS_AF=0.4489;AA=T|||;VT=SNP
3	161777508	rs1119977	T	C	100	PASS	AC=1782;AF=0.355831;AN=5008;NS=2504;DP=16790;EAS_AF=0.503;AMR_AF=0.2925;AFR_AF=0.1899;EUR_AF=0.3797;SAS_AF=0.4489;AA=C|||;VT=SNP
3	161777862	rs28411090	T	C	100	PASS	AC=1139;AF=0.227436;AN=5008;NS=2504;DP=19087;EAS_AF=0.0437;AMR_AF=0.2334;AFR_AF=0.4909;EUR_AF=0.1789;SAS_AF=0.1063;AA=T|||;VT=SNP
3	161777872	rs6776758	T	G	100	PASS	AC=1783;AF=0.35603;AN=5008;NS=2504;DP=19034;EAS_AF=0.503;AMR_AF=0.2925;AFR_AF=0.1899;EUR_AF=0.3807;SAS_AF=0.4489;AA=G|||;VT=SNP
3	161777884	rs73172723	A	G	100	PASS	AC=256;AF=0.0511182;AN=5008;NS=2504;DP=18965;EAS_AF=0.0278;AMR_AF=0.0216;AFR_AF=0.0015;EUR_AF=0.0606;SAS_AF=0.1534;AA=A|||;VT=SNP
3	161778092	rs6788445	A	G	100	PASS	AC=1782;AF=0.355831;AN=5008;NS=2504;DP=20739;EAS_AF=0.503;AMR_AF=0.2925;AFR_AF=0.1899;EUR_AF=0.3797;SAS_AF=0.4489;AA=G|||;VT=SNP
3	161778116	rs73016621	G	A	100	PASS	AC=376;AF=0.0750799;AN=5008;NS=2504;DP=19929;EAS_AF=0.0407;AMR_AF=0.1513;AFR_AF=0.0946;EUR_AF=0.0586;SAS_AF=0.047;AA=A|||;VT=SNP
3	161778465	rs9842314	A	G	100	PASS	AC=1821;AF=0.363618;AN=5008;NS=2504;DP=19453;EAS_AF=0.0575;AMR_AF=0.3458;AFR_AF=0.6157;EUR_AF=0.4453;SAS_AF=0.2669;AA=A|||;VT=SNP
3	161778612	rs9825008	T	G	100	PASS	AC=1666;AF=0.332668;AN=5008;NS=2504;DP=17961;EAS_AF=0.0575;AMR_AF=0.3386;AFR_AF=0.5023;EUR_AF=0.4453;SAS_AF=0.2669;AA=T|||;VT=SNP
3	161778666	rs9825150	T	C	100	PASS	AC=1821;AF=0.363618;AN=5008;NS=2504;DP=19013;EAS_AF=0.0575;AMR_AF=0.3458;AFR_AF=0.6157;EUR_AF=0.4453;SAS_AF=0.2669;AA=T|||;VT=SNP
3	161778875	rs1397221	G	A	100	PASS	AC=1772;AF=0.353834;AN=5008;NS=2504;DP=17165;EAS_AF=0.503;AMR_AF=0.2925;AFR_AF=0.1823;EUR_AF=0.3797;SAS_AF=0.4489;AA=G|||;VT=SNP
3	161778895	rs938001	A	G	100	PASS	AC=3600;AF=0.71885;AN=5008;NS=2504;DP=16808;EAS_AF=0.5605;AMR_AF=0.6354;AFR_AF=0.8056;EUR_AF=0.825;SAS_AF=0.7147;AA=G|||;VT=SNP
3	161778954	rs76118018	G	A	100	PASS	AC=375;AF=0.0748802;AN=5008;NS=2504;DP=16791;EAS_AF=0.0407;AMR_AF=0.1513;AFR_AF=0.0946;EUR_AF=0.0577;SAS_AF=0.047;AA=G|||;VT=SNP
3	161778959	rs907078	A	T	100	PASS	AC=3603;AF=0.719449;AN=5008;NS=2504;DP=16816;EAS_AF=0.5605;AMR_AF=0.6383;AFR_AF=0.8056;EUR_AF=0.825;SAS_AF=0.7157;AA=T|||;VT=SNP
3	161778975	rs1397222	T	C	100	PASS	AC=737;AF=0.147165;AN=5008;NS=2504;DP=16689;EAS_AF=0.3631;AMR_AF=0.0922;AFR_AF=0.1104;EUR_AF=0.1064;SAS_AF=0.0552;AA=T|||;VT=SNP
3	161779104	rs73172728	A	T	100	PASS	AC=268;AF=0.0535144;AN=5008;NS=2504;DP=19260;EAS_AF=0.0278;AMR_AF=0.0216;AFR_AF=0.0098;EUR_AF=0.0606;SAS_AF=0.1544;AA=A|||;VT=SNP
3	161779418	rs35538103	C	T	100	PASS	AC=1780;AF=0.355431;AN=5008;NS=2504;DP=16918;EAS_AF=0.502;AMR_AF=0.2925;AFR_AF=0.1891;EUR_AF=0.3797;SAS_AF=0.4489;AA=C|||;VT=SNP
3	161779449	rs28552501	G	A	100	PASS	AC=782;AF=0.15615;AN=5008;NS=2504;DP=15130;EAS_AF=0.0407;AMR_AF=0.196;AFR_AF=0.3124;EUR_AF=0.1223;SAS_AF=0.0706;AA=G|||;VT=SNP
3	161779481	rs67954438	G	A	100	PASS	AC=1773;AF=0.354034;AN=5008;NS=2504;DP=14499;EAS_AF=0.502;AMR_AF=0.2925;AFR_AF=0.1831;EUR_AF=0.3797;SAS_AF=0.4499;AA=G|||;VT=SNP
3	161779669	rs35626895	A	G	100	PASS	AC=1780;AF=0.355431;AN=5008;NS=2504;DP=16379;EAS_AF=0.502;AMR_AF=0.2925;AFR_AF=0.1891;EUR_AF=0.3797;SAS_AF=0.4489;AA=G|||;VT=SNP
3	161779824	rs1510330	A	T	100	PASS	AC=1782;AF=0.355831;AN=5008;NS=2504;DP=16290;EAS_AF=0.502;AMR_AF=0.2939;AFR_AF=0.1899;EUR_AF=0.3797;SAS_AF=0.4489;AA=A|||;VT=SNP
3	161779888	rs1510331	C	T	100	PASS	AC=1782;AF=0.355831;AN=5008;NS=2504;DP=14354;EAS_AF=0.502;AMR_AF=0.2939;AFR_AF=0.1899;EUR_AF=0.3797;SAS_AF=0.4489;AA=T|||;VT=SNP
3	161780055	rs871934	C	G	100	PASS	AC=1780;AF=0.355431;AN=5008;NS=2504;DP=14852;EAS_AF=0.502;AMR_AF=0.2925;AFR_AF=0.1899;EUR_AF=0.3797;SAS_AF=0.4479;AA=G|||;VT=SNP
3	161780154	rs871933	T	C	100	PASS	AC=1830;AF=0.365415;AN=5008;NS=2504;DP=14709;EAS_AF=0.0585;AMR_AF=0.3458;AFR_AF=0.6225;EUR_AF=0.4443;SAS_AF=0.2669;AA=T|||;VT=SNP
3	161780197	rs871932	C	T	100	PASS	AC=1780;AF=0.355431;AN=5008;NS=2504;DP=14667;EAS_AF=0.502;AMR_AF=0.2925;AFR_AF=0.1891;EUR_AF=0.3797;SAS_AF=0.4489;AA=T|||;VT=SNP
3	161780341	rs871935	G	A	100	PASS	AC=376;AF=0.0750799;AN=5008;NS=2504;DP=14568;EAS_AF=0.0407;AMR_AF=0.1527;AFR_AF=0.0946;EUR_AF=0.0577;SAS_AF=0.047;AA=G|||;VT=SNP
3	161780488	rs6804239	C	T	100	PASS	AC=1831;AF=0.365615;AN=5008;NS=2504;DP=16105;EAS_AF=0.502;AMR_AF=0.2939;AFR_AF=0.2269;EUR_AF=0.3797;SAS_AF=0.4489;AA=C|||;VT=SNP
3	161780887	rs1397223	A	G	100	PASS	AC=1780;AF=0.355431;AN=5008;NS=2504;DP=20324;EAS_AF=0.502;AMR_AF=0.2925;AFR_AF=0.1891;EUR_AF=0.3797;SAS_AF=0.4489;AA=G|||;VT=SNP
3	161780948	rs1397224	G	C	100	PASS	AC=1782;AF=0.355831;AN=5008;NS=2504;DP=19516;EAS_AF=0.502;AMR_AF=0.2925;AFR_AF=0.1906;EUR_AF=0.3797;SAS_AF=0.4489;AA=G|||;VT=SNP
3	161780987	rs79917056	G	A	100	PASS	AC=353;AF=0.0704872;AN=5008;NS=2504;DP=19560;EAS_AF=0.1121;AMR_AF=0.0346;AFR_AF=0.0038;EUR_AF=0.0149;SAS_AF=0.2004;AA=G|||;VT=SNP
3	161781051	rs1397225	C	T	100	PASS	AC=1831;AF=0.365615;AN=5008;NS=2504;DP=19114;EAS_AF=0.0585;AMR_AF=0.3458;AFR_AF=0.6225;EUR_AF=0.4453;SAS_AF=0.2669;AA=C|||;VT=SNP
3	161781149	rs6804840	C	T	100	PASS	AC=1780;AF=0.355431;AN=5008;NS=2504;DP=20847;EAS_AF=0.502;AMR_AF=0.2925;AFR_AF=0.1891;EUR_AF=0.3797;SAS_AF=0.4489;AA=C|||;VT=SNP
3	161781288	rs6769304	T	G	100	PASS	AC=1780;AF=0.355431;AN=5008;NS=2504;DP=21044;EAS_AF=0.502;AMR_AF=0.2925;AFR_AF=0.1891;EUR_AF=0.3797;SAS_AF=0.4489;AA=G|||;VT=SNP
3	161781337	rs13071732	C	T	100	PASS	AC=1780;AF=0.355431;AN=5008;NS=2504;DP=20570;EAS_AF=0.502;AMR_AF=0.2925;AFR_AF=0.1891;EUR_AF=0.3797;SAS_AF=0.4489;AA=C|||;VT=SNP
3	161781423	rs13072249	G	A	100	PASS	AC=1781;AF=0.355631;AN=5008;NS=2504;DP=18214;EAS_AF=0.503;AMR_AF=0.2925;AFR_AF=0.1891;EUR_AF=0.3797;SAS_AF=0.4489;AA=A|||;VT=SNP
3	161781431	rs13071757	A	G	100	PASS	AC=1781;AF=0.355631;AN=5008;NS=2504;DP=17790;EAS_AF=0.502;AMR_AF=0.2925;AFR_AF=0.1891;EUR_AF=0.3797;SAS_AF=0.4499;AA=G|||;VT=SNP
3	161781520	rs13072429	G	A	100	PASS	AC=1782;AF=0.355831;AN=5008;NS=2504;DP=16605;EAS_AF=0.502;AMR_AF=0.2925;AFR_AF=0.1906;EUR_AF=0.3797;SAS_AF=0.4489;AA=A|||;VT=SNP
3	161781591	rs16847305	T	C	100	PASS	AC=1780;AF=0.355431;AN=5008;NS=2504;DP=16898;EAS_AF=0.502;AMR_AF=0.2925;AFR_AF=0.1891;EUR_AF=0.3797;SAS_AF=0.4489;AA=C|||;VT=SNP
3	161781887	rs73016695	C	A	100	PASS	AC=375;AF=0.0748802;AN=5008;NS=2504;DP=14804;EAS_AF=0.0407;AMR_AF=0.1513;AFR_AF=0.0946;EUR_AF=0.0577;SAS_AF=0.047;AA=C|||;VT=SNP
3	161782037	rs1567453	T	C	100	PASS	AC=1780;AF=0.355431;AN=5008;NS=2504;DP=16321;EAS_AF=0.502;AMR_AF=0.2925;AFR_AF=0.1891;EUR_AF=0.3797;SAS_AF=0.4489;AA=t|||;VT=SNP
3	161782188	rs1157715	C	A	100	PASS	AC=3663;AF=0.73143;AN=5008;NS=2504;DP=17370;EAS_AF=0.5615;AMR_AF=0.6441;AFR_AF=0.8457;EUR_AF=0.826;SAS_AF=0.7168;AA=A|||;VT=SNP
3	161782551	rs16847309	G	C	100	PASS	AC=1780;AF=0.355431;AN=5008;NS=2504;DP=16487;EAS_AF=0.502;AMR_AF=0.2925;AFR_AF=0.1891;EUR_AF=0.3797;SAS_AF=0.4489;AA=G|||;VT=SNP
3	161782714	rs1016744	T	C	100	PASS	AC=1781;AF=0.355631;AN=5008;NS=2504;DP=15872;EAS_AF=0.502;AMR_AF=0.2925;AFR_AF=0.1899;EUR_AF=0.3797;SAS_AF=0.4489;AA=T|||;VT=SNP
3	161782729	rs1016743	A	G	100	PASS	AC=1781;AF=0.355631;AN=5008;NS=2504;DP=14990;EAS_AF=0.502;AMR_AF=0.2925;AFR_AF=0.1899;EUR_AF=0.3797;SAS_AF=0.4489;AA=A|||;VT=SNP
3	161783192	rs34141100	C	T	100	PASS	AC=1780;AF=0.355431;AN=5008;NS=2504;DP=16044;EAS_AF=0.502;AMR_AF=0.2925;AFR_AF=0.1891;EUR_AF=0.3797;SAS_AF=0.4489;AA=T|||;VT=SNP
3	161783220	rs34036050	T	C	100	PASS	AC=1780;AF=0.355431;AN=5008;NS=2504;DP=15561;EAS_AF=0.502;AMR_AF=0.2925;AFR_AF=0.1891;EUR_AF=0.3797;SAS_AF=0.4489;AA=T|||;VT=SNP
3	161783543	rs35598685	C	T	100	PASS	AC=1781;AF=0.355631;AN=5008;NS=2504;DP=18394;EAS_AF=0.502;AMR_AF=0.2925;AFR_AF=0.1891;EUR_AF=0.3797;SAS_AF=0.4499;AA=T|||;VT=SNP
3	161783674	rs34707800	T	C	100	PASS	AC=1780;AF=0.355431;AN=5008;NS=2504;DP=18880;EAS_AF=0.502;AMR_AF=0.2925;AFR_AF=0.1891;EUR_AF=0.3797;SAS_AF=0.4489;AA=T|||;VT=SNP
3	161783701	rs35797074	A	G	100	PASS	AC=1780;AF=0.355431;AN=5008;NS=2504;DP=18508;EAS_AF=0.502;AMR_AF=0.2925;AFR_AF=0.1891;EUR_AF=0.3797;SAS_AF=0.4489;AA=G|||;VT=SNP
3	161783897	rs34585114	T	G	100	PASS	AC=1780;AF=0.355431;AN=5008;NS=2504;DP=16607;EAS_AF=0.502;AMR_AF=0.2925;AFR_AF=0.1891;EUR_AF=0.3797;SAS_AF=0.4489;AA=G|||;VT=SNP
3	161784079	rs9856062	T	C	100	PASS	AC=3609;AF=0.720647;AN=5008;NS=2504;DP=15725;EAS_AF=0.5605;AMR_AF=0.6383;AFR_AF=0.8109;EUR_AF=0.825;SAS_AF=0.7147;AA=t|||;VT=SNP
3	161784084	rs35722908	A	C	100	PASS	AC=1779;AF=0.355232;AN=5008;NS=2504;DP=15698;EAS_AF=0.502;AMR_AF=0.2925;AFR_AF=0.1891;EUR_AF=0.3797;SAS_AF=0.4479;AA=C|||;VT=SNP
3	161784241	rs35628140	G	A	100	PASS	AC=1780;AF=0.355431;AN=5008;NS=2504;DP=15240;EAS_AF=0.502;AMR_AF=0.2925;AFR_AF=0.1891;EUR_AF=0.3797;SAS_AF=0.4489;AA=G|||;VT=SNP
3	161784466	rs12632886	G	A	100	PASS	AC=1782;AF=0.355831;AN=5008;NS=2504;DP=17889;EAS_AF=0.502;AMR_AF=0.2925;AFR_AF=0.1899;EUR_AF=0.3797;SAS_AF=0.4499;AA=A|||;VT=SNP
3	161785259	rs35535628	T	C	100	PASS	AC=1780;AF=0.355431;AN=5008;NS=2504;DP=19433;EAS_AF=0.502;AMR_AF=0.2925;AFR_AF=0.1891;EUR_AF=0.3797;SAS_AF=0.4489;AA=T|||;VT=SNP
3	161785687	rs7619710	G	A	100	PASS	AC=1780;AF=0.355431;AN=5008;NS=2504;DP=19071;EAS_AF=0.502;AMR_AF=0.2925;AFR_AF=0.1891;EUR_AF=0.3797;SAS_AF=0.4489;AA=G|||;VT=SNP
3	161785771	rs79767954	G	T	100	PASS	AC=375;AF=0.0748802;AN=5008;NS=2504;DP=17157;EAS_AF=0.0407;AMR_AF=0.1513;AFR_AF=0.0946;EUR_AF=0.0577;SAS_AF=0.047;AA=G|||;VT=SNP
3	161785831	rs7619822	G	C	100	PASS	AC=3611;AF=0.721046;AN=5008;NS=2504;DP=17448;EAS_AF=0.5605;AMR_AF=0.6383;AFR_AF=0.8116;EUR_AF=0.825;SAS_AF=0.7157;AA=C|||;VT=SNP
3	161785908	rs7641676	A	C	100	PASS	AC=1781;AF=0.355631;AN=5008;NS=2504;DP=15354;EAS_AF=0.502;AMR_AF=0.2925;AFR_AF=0.1891;EUR_AF=0.3807;SAS_AF=0.4489;AA=C|||;VT=SNP
3	161786663	rs4856749	G	A	100	PASS	AC=1780;AF=0.355431;AN=5008;NS=2504;DP=15062;EAS_AF=0.502;AMR_AF=0.2925;AFR_AF=0.1891;EUR_AF=0.3797;SAS_AF=0.4489;AA=G|||;VT=SNP
3	161786729	rs4856750	A	G	100	PASS	AC=1780;AF=0.355431;AN=5008;NS=2504;DP=15057;EAS_AF=0.502;AMR_AF=0.2925;AFR_AF=0.1891;EUR_AF=0.3797;SAS_AF=0.4489;AA=A|||;VT=SNP
3	161786799	rs4856751	G	A	100	PASS	AC=1780;AF=0.355431;AN=5008;NS=2504;DP=13871;EAS_AF=0.502;AMR_AF=0.2925;AFR_AF=0.1891;EUR_AF=0.3797;SAS_AF=0.4489;AA=G|||;VT=SNP
3	161786860	rs4856752	A	C	100	PASS	AC=1782;AF=0.355831;AN=5008;NS=2504;DP=13094;EAS_AF=0.502;AMR_AF=0.2925;AFR_AF=0.1899;EUR_AF=0.3797;SAS_AF=0.4499;AA=C|||;VT=SNP
3	161787026	rs60253806	G	C	100	PASS	AC=782;AF=0.15615;AN=5008;NS=2504;DP=14149;EAS_AF=0.0407;AMR_AF=0.1945;AFR_AF=0.3124;EUR_AF=0.1233;SAS_AF=0.0706;AA=G|||;VT=SNP
3	161787275	rs12631171	C	T	100	PASS	AC=1780;AF=0.355431;AN=5008;NS=2504;DP=11629;EAS_AF=0.502;AMR_AF=0.2925;AFR_AF=0.1891;EUR_AF=0.3797;SAS_AF=0.4489;AA=C|||;VT=SNP
3	161787701	rs6780071	G	A	100	PASS	AC=3611;AF=0.721046;AN=5008;NS=2504;DP=9273;EAS_AF=0.5595;AMR_AF=0.6383;AFR_AF=0.8124;EUR_AF=0.825;SAS_AF=0.7157;AA=g|||;VT=SNP
3	161787967	rs60991485	G	A	100	PASS	AC=785;AF=0.156749;AN=5008;NS=2504;DP=11823;EAS_AF=0.0417;AMR_AF=0.196;AFR_AF=0.3124;EUR_AF=0.1243;SAS_AF=0.0706;AA=G|||;VT=SNP
3	161788936	rs11923641	T	C	100	PASS	AC=3597;AF=0.718251;AN=5008;NS=2504;DP=17021;EAS_AF=0.5605;AMR_AF=0.6383;AFR_AF=0.8018;EUR_AF=0.825;SAS_AF=0.7147;AA=C|||;VT=SNP
3	161789163	rs1510332	T	C	100	PASS	AC=1831;AF=0.365615;AN=5008;NS=2504;DP=19623;EAS_AF=0.0585;AMR_AF=0.3458;AFR_AF=0.6225;EUR_AF=0.4453;SAS_AF=0.2669;AA=T|||;VT=SNP
3	161789365	rs62278938	T	C	100	PASS	AC=1780;AF=0.355431;AN=5008;NS=2504;DP=19723;EAS_AF=0.502;AMR_AF=0.2925;AFR_AF=0.1891;EUR_AF=0.3797;SAS_AF=0.4489;AA=T|||;VT=SNP
3	161789788	rs1033057	A	G	100	PASS	AC=1830;AF=0.365415;AN=5008;NS=2504;DP=18241;EAS_AF=0.0585;AMR_AF=0.3458;AFR_AF=0.6218;EUR_AF=0.4453;SAS_AF=0.2669;AA=A|||;VT=SNP
3	161790078	rs12638648	A	T	100	PASS	AC=1749;AF=0.349241;AN=5008;NS=2504;DP=18612;EAS_AF=0.502;AMR_AF=0.2896;AFR_AF=0.1672;EUR_AF=0.3797;SAS_AF=0.4489;AA=A|||;VT=SNP
3	161790365	rs12638716	A	C	100	PASS	AC=1750;AF=0.349441;AN=5008;NS=2504;DP=17208;EAS_AF=0.502;AMR_AF=0.2896;AFR_AF=0.1679;EUR_AF=0.3797;SAS_AF=0.4489;AA=A|||;VT=SNP
3	161790538	rs993595	C	T	100	PASS	AC=1831;AF=0.365615;AN=5008;NS=2504;DP=18509;EAS_AF=0.0585;AMR_AF=0.3458;AFR_AF=0.6225;EUR_AF=0.4453;SAS_AF=0.2669;AA=C|||;VT=SNP
3	161790814	rs993596	A	G	100	PASS	AC=3630;AF=0.72484;AN=5008;NS=2504;DP=18467;EAS_AF=0.5605;AMR_AF=0.6412;AFR_AF=0.8238;EUR_AF=0.826;SAS_AF=0.7157;AA=G|||;VT=SNP
3	161791399	rs12696134	T	C	100	PASS	AC=4447;AF=0.887979;AN=5008;NS=2504;DP=18336;EAS_AF=0.9425;AMR_AF=0.9121;AFR_AF=0.9312;EUR_AF=0.8459;SAS_AF=0.7996;AA=C|||;VT=SNP
3	161791443	rs73018723	C	T	100	PASS	AC=378;AF=0.0754792;AN=5008;NS=2504;DP=17055;EAS_AF=0.0407;AMR_AF=0.1513;AFR_AF=0.0961;EUR_AF=0.0577;SAS_AF=0.0481;AA=C|||;VT=SNP
3	161791586	rs62278939	C	T	100	PASS	AC=1749;AF=0.349241;AN=5008;NS=2504;DP=13210;EAS_AF=0.502;AMR_AF=0.2896;AFR_AF=0.1672;EUR_AF=0.3797;SAS_AF=0.4489;AA=C|||;VT=SNP
3	161792258	rs9850826	C	A	100	PASS	AC=1819;AF=0.363219;AN=5008;NS=2504;DP=17967;EAS_AF=0.0585;AMR_AF=0.3444;AFR_AF=0.6142;EUR_AF=0.4443;SAS_AF=0.2679;AA=C|||;VT=SNP
3	161792327	rs73018726	A	T	100	PASS	AC=375;AF=0.0748802;AN=5008;NS=2504;DP=17885;EAS_AF=0.0407;AMR_AF=0.1513;AFR_AF=0.0946;EUR_AF=0.0577;SAS_AF=0.047;AA=A|||;VT=SNP
3	161793581	rs7431778	T	C	100	PASS	AC=1751;AF=0.349641;AN=5008;NS=2504;DP=14235;EAS_AF=0.502;AMR_AF=0.2896;AFR_AF=0.1672;EUR_AF=0.3797;SAS_AF=0.4509;AA=C|||;VT=SNP
3	161793759	rs2405276	T	C	100	PASS	AC=3580;AF=0.714856;AN=5008;NS=2504;DP=13694;EAS_AF=0.5595;AMR_AF=0.6354;AFR_AF=0.7897;EUR_AF=0.826;SAS_AF=0.7157;AA=C|||;VT=SNP
3	161794194	rs60020746	C	T	100	PASS	AC=345;AF=0.0688898;AN=5008;NS=2504;DP=14975;EAS_AF=0.0407;AMR_AF=0.1081;AFR_AF=0.0946;EUR_AF=0.0577;SAS_AF=0.047;AA=C|||;VT=SNP
3	161794603	rs73018729	T	C	100	PASS	AC=753;AF=0.150359;AN=5008;NS=2504;DP=15351;EAS_AF=0.0407;AMR_AF=0.1527;AFR_AF=0.3124;EUR_AF=0.1233;SAS_AF=0.0706;AA=T|||;VT=SNP
3	161794988	rs73018731	A	G	100	PASS	AC=753;AF=0.150359;AN=5008;NS=2504;DP=16638;EAS_AF=0.0407;AMR_AF=0.1527;AFR_AF=0.3124;EUR_AF=0.1233;SAS_AF=0.0706;AA=A|||;VT=SNP
3	161795645	rs6789240	C	A	100	PASS	AC=1780;AF=0.355431;AN=5008;NS=2504;DP=14417;EAS_AF=0.499;AMR_AF=0.3343;AFR_AF=0.1687;EUR_AF=0.3807;SAS_AF=0.4489;AA=C|||;VT=SNP
3	161796150	rs73018739	T	G	100	PASS	AC=345;AF=0.0688898;AN=5008;NS=2504;DP=18694;EAS_AF=0.0407;AMR_AF=0.1081;AFR_AF=0.0946;EUR_AF=0.0577;SAS_AF=0.047;AA=T|||;VT=SNP
3	161797034	rs9868656	T	C	100	PASS	AC=3565;AF=0.711861;AN=5008;NS=2504;DP=19576;EAS_AF=0.5585;AMR_AF=0.6354;AFR_AF=0.7799;EUR_AF=0.825;SAS_AF=0.7157;AA=C|||;VT=SNP
3	161797102	rs3920194	T	C	100	PASS	AC=3628;AF=0.724441;AN=5008;NS=2504;DP=19265;EAS_AF=0.5585;AMR_AF=0.6412;AFR_AF=0.8238;EUR_AF=0.826;SAS_AF=0.7157;AA=C|||;VT=SNP
3	161797310	rs1397230	T	C	100	PASS	AC=3578;AF=0.714457;AN=5008;NS=2504;DP=17411;EAS_AF=0.5585;AMR_AF=0.6354;AFR_AF=0.7897;EUR_AF=0.825;SAS_AF=0.7157;AA=C|||;VT=SNP
3	161797801	rs6771758	A	G	100	PASS	AC=753;AF=0.150359;AN=5008;NS=2504;DP=16210;EAS_AF=0.0407;AMR_AF=0.1527;AFR_AF=0.3124;EUR_AF=0.1233;SAS_AF=0.0706;AA=A|||;VT=SNP
3	161797938	rs6441432	T	G	100	PASS	AC=3578;AF=0.714457;AN=5008;NS=2504;DP=15748;EAS_AF=0.5585;AMR_AF=0.6354;AFR_AF=0.7897;EUR_AF=0.825;SAS_AF=0.7157;AA=T|||;VT=SNP
3	161798630	rs4856753	A	G	100	PASS	AC=1772;AF=0.353834;AN=5008;NS=2504;DP=14519;EAS_AF=0.5;AMR_AF=0.3329;AFR_AF=0.1626;EUR_AF=0.3807;SAS_AF=0.4489;AA=A|||;VT=SNP
3	161798804	rs4856754	T	C	100	PASS	AC=3565;AF=0.711861;AN=5008;NS=2504;DP=14315;EAS_AF=0.5585;AMR_AF=0.6354;AFR_AF=0.7799;EUR_AF=0.825;SAS_AF=0.7157;AA=C|||;VT=SNP
3	161799077	rs4856755	A	T	100	PASS	AC=1510;AF=0.301518;AN=5008;NS=2504;DP=15575;EAS_AF=0.4712;AMR_AF=0.3127;AFR_AF=0.1589;EUR_AF=0.3201;SAS_AF=0.2924;AA=A|||;VT=SNP
3	161799148	rs56292019	A	C	100	PASS	AC=753;AF=0.150359;AN=5008;NS=2504;DP=15139;EAS_AF=0.0407;AMR_AF=0.1527;AFR_AF=0.3124;EUR_AF=0.1233;SAS_AF=0.0706;AA=A|||;VT=SNP
3	161799635	rs12636327	C	A	100	PASS	AC=1509;AF=0.301318;AN=5008;NS=2504;DP=11778;EAS_AF=0.4712;AMR_AF=0.3112;AFR_AF=0.1589;EUR_AF=0.3201;SAS_AF=0.2924;AA=C|||;VT=SNP
3	161799837	rs9860767	C	T	100	PASS	AC=3295;AF=0.657947;AN=5008;NS=2504;DP=14121;EAS_AF=0.5308;AMR_AF=0.6138;AFR_AF=0.77;EUR_AF=0.7644;SAS_AF=0.5593;AA=C|||;VT=SNP
3	161799848	rs9809327	T	G	100	PASS	AC=3357;AF=0.670327;AN=5008;NS=2504;DP=13921;EAS_AF=0.5298;AMR_AF=0.6196;AFR_AF=0.8139;EUR_AF=0.7654;SAS_AF=0.5593;AA=G|||;VT=SNP
3	161800150	rs6803547	G	T	100	PASS	AC=3312;AF=0.661342;AN=5008;NS=2504;DP=17536;EAS_AF=0.5298;AMR_AF=0.6138;AFR_AF=0.77;EUR_AF=0.7644;SAS_AF=0.5777;AA=T|||;VT=SNP
3	161800553	rs12637053	C	T	100	PASS	AC=1502;AF=0.29992;AN=5008;NS=2504;DP=18262;EAS_AF=0.4712;AMR_AF=0.3112;AFR_AF=0.1528;EUR_AF=0.3211;SAS_AF=0.2924;AA=C|||;VT=SNP
3	161801025	rs56340997	G	T	100	PASS	AC=345;AF=0.0688898;AN=5008;NS=2504;DP=17785;EAS_AF=0.0407;AMR_AF=0.1081;AFR_AF=0.0946;EUR_AF=0.0577;SAS_AF=0.047;AA=G|||;VT=SNP
3	161801069	rs41497744	A	G	100	PASS	AC=345;AF=0.0688898;AN=5008;NS=2504;DP=18691;EAS_AF=0.0407;AMR_AF=0.1081;AFR_AF=0.0946;EUR_AF=0.0577;SAS_AF=0.047;AA=A|||;VT=SNP
3	161801398	rs7618754	G	T	100	PASS	AC=752;AF=0.15016;AN=5008;NS=2504;DP=18515;EAS_AF=0.0407;AMR_AF=0.1527;AFR_AF=0.3116;EUR_AF=0.1233;SAS_AF=0.0706;AA=G|||;VT=SNP
3	161801528	rs6441433	G	A	100	PASS	AC=3306;AF=0.660144;AN=5008;NS=2504;DP=19349;EAS_AF=0.5298;AMR_AF=0.6124;AFR_AF=0.7799;EUR_AF=0.7644;SAS_AF=0.5593;AA=A|||;VT=SNP
3	161802241	rs76449714	G	A	100	PASS	AC=668;AF=0.133387;AN=5008;NS=2504;DP=14611;EAS_AF=0.1101;AMR_AF=0.1758;AFR_AF=0.0393;EUR_AF=0.2147;SAS_AF=0.1708;AA=G|||;VT=SNP
3	161802431	rs35775644	T	C	100	PASS	AC=344;AF=0.0686901;AN=5008;NS=2504;DP=18992;EAS_AF=0.0407;AMR_AF=0.1081;AFR_AF=0.0938;EUR_AF=0.0567;SAS_AF=0.0481;AA=T|||;VT=SNP
3	161804018	rs2202974	A	G	100	PASS	AC=3059;AF=0.610823;AN=5008;NS=2504;DP=13619;EAS_AF=0.5327;AMR_AF=0.5749;AFR_AF=0.6793;EUR_AF=0.6988;SAS_AF=0.5337;AA=G|||;VT=SNP
3	161804196	rs2202973	G	A	100	PASS	AC=3060;AF=0.611022;AN=5008;NS=2504;DP=13918;EAS_AF=0.5327;AMR_AF=0.5749;AFR_AF=0.68;EUR_AF=0.6988;SAS_AF=0.5337;AA=G|||;VT=SNP
3	161804426	rs35197901	C	T	100	PASS	AC=1504;AF=0.300319;AN=5008;NS=2504;DP=14965;EAS_AF=0.4742;AMR_AF=0.3112;AFR_AF=0.1581;EUR_AF=0.3211;SAS_AF=0.2843;AA=C|||;VT=SNP
3	161804631	rs34015870	G	C	100	PASS	AC=3110;AF=0.621006;AN=5008;NS=2504;DP=16092;EAS_AF=0.5337;AMR_AF=0.5807;AFR_AF=0.7133;EUR_AF=0.6998;SAS_AF=0.5337;AA=C|||;VT=SNP
3	161804869	rs12632884	G	A	100	PASS	AC=3058;AF=0.610623;AN=5008;NS=2504;DP=17021;EAS_AF=0.5327;AMR_AF=0.5749;AFR_AF=0.6785;EUR_AF=0.6988;SAS_AF=0.5337;AA=A|||;VT=SNP
3	161805263	rs9290110	G	A	100	PASS	AC=3059;AF=0.610823;AN=5008;NS=2504;DP=15931;EAS_AF=0.5327;AMR_AF=0.5749;AFR_AF=0.6793;EUR_AF=0.6988;SAS_AF=0.5337;AA=A|||;VT=SNP
3	161806191	rs981642	C	G	100	PASS	AC=344;AF=0.0686901;AN=5008;NS=2504;DP=17151;EAS_AF=0.0407;AMR_AF=0.1081;AFR_AF=0.0938;EUR_AF=0.0567;SAS_AF=0.0481;AA=C|||;VT=SNP
3	161806462	rs981641	C	T	100	PASS	AC=3060;AF=0.611022;AN=5008;NS=2504;DP=16543;EAS_AF=0.5337;AMR_AF=0.5749;AFR_AF=0.6793;EUR_AF=0.6988;SAS_AF=0.5337;AA=C|||;VT=SNP
3	161806535	rs981640	G	A	100	PASS	AC=3061;AF=0.611222;AN=5008;NS=2504;DP=16607;EAS_AF=0.5337;AMR_AF=0.5749;AFR_AF=0.68;EUR_AF=0.6988;SAS_AF=0.5337;AA=A|||;VT=SNP
3	161806570	rs981639	C	G	100	PASS	AC=3110;AF=0.621006;AN=5008;NS=2504;DP=17001;EAS_AF=0.5337;AMR_AF=0.5807;AFR_AF=0.7133;EUR_AF=0.6998;SAS_AF=0.5337;AA=G|||;VT=SNP
3	161806711	rs9880910	A	T	100	PASS	AC=3060;AF=0.611022;AN=5008;NS=2504;DP=17171;EAS_AF=0.5337;AMR_AF=0.5749;AFR_AF=0.6793;EUR_AF=0.6988;SAS_AF=0.5337;AA=A|||;VT=SNP
3	161807012	rs6804961	T	C	100	PASS	AC=3060;AF=0.611022;AN=5008;NS=2504;DP=17495;EAS_AF=0.5337;AMR_AF=0.5749;AFR_AF=0.6793;EUR_AF=0.6988;SAS_AF=0.5337;AA=C|||;VT=SNP
3	161807163	rs6805150	T	C	100	PASS	AC=3060;AF=0.611022;AN=5008;NS=2504;DP=18098;EAS_AF=0.5337;AMR_AF=0.5749;AFR_AF=0.6793;EUR_AF=0.6988;SAS_AF=0.5337;AA=T|||;VT=SNP
3	161807776	rs2202972	T	C	100	PASS	AC=1505;AF=0.300519;AN=5008;NS=2504;DP=17870;EAS_AF=0.4752;AMR_AF=0.3112;AFR_AF=0.1581;EUR_AF=0.3211;SAS_AF=0.2843;AA=T|||;VT=SNP
3	161808352	rs6796159	C	T	100	PASS	AC=2713;AF=0.541733;AN=5008;NS=2504;DP=18875;EAS_AF=0.5308;AMR_AF=0.536;AFR_AF=0.5113;EUR_AF=0.6451;SAS_AF=0.4918;AA=T|||;VT=SNP
3	161808598	rs7372638	A	G	100	PASS	AC=2714;AF=0.541933;AN=5008;NS=2504;DP=19703;EAS_AF=0.5308;AMR_AF=0.5375;AFR_AF=0.5113;EUR_AF=0.6451;SAS_AF=0.4918;AA=G|||;VT=SNP
3	161808681	rs2175262	A	C	100	PASS	AC=2714;AF=0.541933;AN=5008;NS=2504;DP=19712;EAS_AF=0.5308;AMR_AF=0.5375;AFR_AF=0.5113;EUR_AF=0.6451;SAS_AF=0.4918;AA=C|||;VT=SNP
3	161808700	rs4856672	C	T	100	PASS	AC=2715;AF=0.542133;AN=5008;NS=2504;DP=19363;EAS_AF=0.5308;AMR_AF=0.5375;AFR_AF=0.5121;EUR_AF=0.6451;SAS_AF=0.4918;AA=T|||;VT=SNP
3	161808960	rs4856759	A	C	100	PASS	AC=1505;AF=0.300519;AN=5008;NS=2504;DP=17281;EAS_AF=0.4752;AMR_AF=0.3112;AFR_AF=0.1581;EUR_AF=0.3211;SAS_AF=0.2843;AA=A|||;VT=SNP
3	161809070	rs2175261	G	T	100	PASS	AC=2714;AF=0.541933;AN=5008;NS=2504;DP=17025;EAS_AF=0.5308;AMR_AF=0.5375;AFR_AF=0.5113;EUR_AF=0.6451;SAS_AF=0.4918;AA=T|||;VT=SNP
3	161809109	rs2175260	G	A	100	PASS	AC=2714;AF=0.541933;AN=5008;NS=2504;DP=17218;EAS_AF=0.5308;AMR_AF=0.5375;AFR_AF=0.5113;EUR_AF=0.6451;SAS_AF=0.4918;AA=a|||;VT=SNP
3	161809471	rs1912455	C	T	100	PASS	AC=2716;AF=0.542332;AN=5008;NS=2504;DP=14929;EAS_AF=0.5308;AMR_AF=0.5375;AFR_AF=0.5129;EUR_AF=0.6451;SAS_AF=0.4918;AA=c|||;VT=SNP
3	161809671	rs1510334	G	A	100	PASS	AC=2714;AF=0.541933;AN=5008;NS=2504;DP=12928;EAS_AF=0.5308;AMR_AF=0.5375;AFR_AF=0.5113;EUR_AF=0.6451;SAS_AF=0.4918;AA=a|||;VT=SNP
3	161810023	rs1949079	T	G	100	PASS	AC=2721;AF=0.543331;AN=5008;NS=2504;DP=19801;EAS_AF=0.5308;AMR_AF=0.5375;AFR_AF=0.5174;EUR_AF=0.6441;SAS_AF=0.4918;AA=t|||;VT=SNP
3	161810217	rs1949078	T	G	100	PASS	AC=2714;AF=0.541933;AN=5008;NS=2504;DP=20542;EAS_AF=0.5308;AMR_AF=0.5375;AFR_AF=0.5113;EUR_AF=0.6451;SAS_AF=0.4918;AA=G|||;VT=SNP
3	161810380	rs12696135	G	A	100	PASS	AC=2714;AF=0.541933;AN=5008;NS=2504;DP=23061;EAS_AF=0.5308;AMR_AF=0.5375;AFR_AF=0.5106;EUR_AF=0.6451;SAS_AF=0.4928;AA=A|||;VT=SNP
3	161810484	rs62280343	C	T	100	PASS	AC=1849;AF=0.369209;AN=5008;NS=2504;DP=20647;EAS_AF=0.5159;AMR_AF=0.4193;AFR_AF=0.2519;EUR_AF=0.3777;SAS_AF=0.3323;AA=C|||;VT=SNP
3	161810630	rs34949416	G	A	100	PASS	AC=1498;AF=0.299121;AN=5008;NS=2504;DP=20821;EAS_AF=0.4752;AMR_AF=0.3112;AFR_AF=0.1528;EUR_AF=0.3211;SAS_AF=0.2843;AA=G|||;VT=SNP
3	161810668	rs12696136	A	T	100	PASS	AC=2714;AF=0.541933;AN=5008;NS=2504;DP=19890;EAS_AF=0.5308;AMR_AF=0.5375;AFR_AF=0.5113;EUR_AF=0.6451;SAS_AF=0.4918;AA=T|||;VT=SNP
3	161810706	rs13079563	G	A	100	PASS	AC=2714;AF=0.541933;AN=5008;NS=2504;DP=19473;EAS_AF=0.5308;AMR_AF=0.5375;AFR_AF=0.5113;EUR_AF=0.6451;SAS_AF=0.4918;AA=G|||;VT=SNP
3	161810879	rs9813352	T	C	100	PASS	AC=2713;AF=0.541733;AN=5008;NS=2504;DP=18909;EAS_AF=0.5298;AMR_AF=0.5375;AFR_AF=0.5113;EUR_AF=0.6451;SAS_AF=0.4918;AA=T|||;VT=SNP
3	161810931	rs6787654	C	G	100	PASS	AC=2712;AF=0.541534;AN=5008;NS=2504;DP=17539;EAS_AF=0.5298;AMR_AF=0.5375;AFR_AF=0.5106;EUR_AF=0.6451;SAS_AF=0.4918;AA=G|||;VT=SNP
3	161811048	rs6800712	T	C	100	PASS	AC=2690;AF=0.537141;AN=5008;NS=2504;DP=17113;EAS_AF=0.5208;AMR_AF=0.5375;AFR_AF=0.5113;EUR_AF=0.6451;SAS_AF=0.4775;AA=C|||;VT=SNP
3	161811291	rs1588428	C	T	100	PASS	AC=2714;AF=0.541933;AN=5008;NS=2504;DP=15346;EAS_AF=0.5308;AMR_AF=0.5375;AFR_AF=0.5113;EUR_AF=0.6451;SAS_AF=0.4918;AA=T|||;VT=SNP
3	161811430	rs1588427	G	A	100	PASS	AC=2715;AF=0.542133;AN=5008;NS=2504;DP=15314;EAS_AF=0.5308;AMR_AF=0.5375;AFR_AF=0.5113;EUR_AF=0.6451;SAS_AF=0.4928;AA=G|||;VT=SNP
3	161811751	rs10222445	A	G	100	PASS	AC=2715;AF=0.542133;AN=5008;NS=2504;DP=17627;EAS_AF=0.5308;AMR_AF=0.5375;AFR_AF=0.5113;EUR_AF=0.6451;SAS_AF=0.4928;AA=A|||;VT=SNP
3	161811774	rs35303397	T	C	100	PASS	AC=1506;AF=0.300719;AN=5008;NS=2504;DP=17963;EAS_AF=0.4752;AMR_AF=0.3112;AFR_AF=0.1581;EUR_AF=0.3211;SAS_AF=0.2853;AA=T|||;VT=SNP
3	161811977	rs10222628	C	T	100	PASS	AC=2716;AF=0.542332;AN=5008;NS=2504;DP=17974;EAS_AF=0.5317;AMR_AF=0.5375;AFR_AF=0.5121;EUR_AF=0.6451;SAS_AF=0.4918;AA=T|||;VT=SNP
3	161811984	rs10222465	A	T	100	PASS	AC=2717;AF=0.542532;AN=5008;NS=2504;DP=18006;EAS_AF=0.5317;AMR_AF=0.5375;AFR_AF=0.5121;EUR_AF=0.6461;SAS_AF=0.4918;AA=T|||;VT=SNP
3	161812201	rs9819073	T	C	100	PASS	AC=2714;AF=0.541933;AN=5008;NS=2504;DP=19534;EAS_AF=0.5308;AMR_AF=0.5375;AFR_AF=0.5113;EUR_AF=0.6451;SAS_AF=0.4918;AA=T|||;VT=SNP
3	161812225	rs56400336	A	G	100	PASS	AC=1505;AF=0.300519;AN=5008;NS=2504;DP=18959;EAS_AF=0.4752;AMR_AF=0.3112;AFR_AF=0.1581;EUR_AF=0.3211;SAS_AF=0.2843;AA=A|||;VT=SNP
3	161812340	rs9290111	C	A	100	PASS	AC=2714;AF=0.541933;AN=5008;NS=2504;DP=18844;EAS_AF=0.5308;AMR_AF=0.5375;AFR_AF=0.5113;EUR_AF=0.6451;SAS_AF=0.4918;AA=C|||;VT=SNP
3	161812348	rs12638307	C	T	100	PASS	AC=1498;AF=0.299121;AN=5008;NS=2504;DP=18930;EAS_AF=0.4752;AMR_AF=0.3112;AFR_AF=0.1528;EUR_AF=0.3211;SAS_AF=0.2843;AA=C|||;VT=SNP
3	161812412	rs4465957	T	C	100	PASS	AC=2718;AF=0.542732;AN=5008;NS=2504;DP=19666;EAS_AF=0.5308;AMR_AF=0.5389;AFR_AF=0.5136;EUR_AF=0.6451;SAS_AF=0.4918;AA=C|||;VT=SNP
3	161812514	rs4355296	G	A	100	PASS	AC=2713;AF=0.541733;AN=5008;NS=2504;DP=20222;EAS_AF=0.5298;AMR_AF=0.5375;AFR_AF=0.5113;EUR_AF=0.6451;SAS_AF=0.4918;AA=G|||;VT=SNP
3	161812570	rs4355297	G	C	100	PASS	AC=2713;AF=0.541733;AN=5008;NS=2504;DP=19389;EAS_AF=0.5298;AMR_AF=0.5375;AFR_AF=0.5113;EUR_AF=0.6451;SAS_AF=0.4918;AA=C|||;VT=SNP
3	161812669	rs4508798	C	T	100	PASS	AC=2713;AF=0.541733;AN=5008;NS=2504;DP=20071;EAS_AF=0.5298;AMR_AF=0.5375;AFR_AF=0.5113;EUR_AF=0.6451;SAS_AF=0.4918;AA=C|||;VT=SNP
3	161812735	rs12638402	G	A	100	PASS	AC=1848;AF=0.36901;AN=5008;NS=2504;DP=18805;EAS_AF=0.5149;AMR_AF=0.4193;AFR_AF=0.2519;EUR_AF=0.3777;SAS_AF=0.3323;AA=G|||;VT=SNP
3	161812868	rs1588426	T	C	100	PASS	AC=2714;AF=0.541933;AN=5008;NS=2504;DP=17578;EAS_AF=0.5298;AMR_AF=0.5375;AFR_AF=0.5121;EUR_AF=0.6451;SAS_AF=0.4918;AA=C|||;VT=SNP
3	161812929	rs1588425	T	C	100	PASS	AC=2714;AF=0.541933;AN=5008;NS=2504;DP=18019;EAS_AF=0.5298;AMR_AF=0.5375;AFR_AF=0.5121;EUR_AF=0.6451;SAS_AF=0.4918;AA=T|||;VT=SNP
3	161812940	rs1588424	A	C	100	PASS	AC=2714;AF=0.541933;AN=5008;NS=2504;DP=18032;EAS_AF=0.5298;AMR_AF=0.5375;AFR_AF=0.5121;EUR_AF=0.6451;SAS_AF=0.4918;AA=C|||;VT=SNP
3	161813123	rs1605978	G	C	100	PASS	AC=2713;AF=0.541733;AN=5008;NS=2504;DP=20305;EAS_AF=0.5298;AMR_AF=0.5375;AFR_AF=0.5113;EUR_AF=0.6451;SAS_AF=0.4918;AA=G|||;VT=SNP
3	161813464	rs1605976	A	G	100	PASS	AC=2713;AF=0.541733;AN=5008;NS=2504;DP=19196;EAS_AF=0.5298;AMR_AF=0.5375;AFR_AF=0.5113;EUR_AF=0.6451;SAS_AF=0.4918;AA=G|||;VT=SNP
3	161813565	rs73020769	A	G	100	PASS	AC=345;AF=0.0688898;AN=5008;NS=2504;DP=18134;EAS_AF=0.0417;AMR_AF=0.1081;AFR_AF=0.0938;EUR_AF=0.0567;SAS_AF=0.0481;AA=A|||;VT=SNP
3	161813602	rs34359679	C	G	100	PASS	AC=2712;AF=0.541534;AN=5008;NS=2504;DP=16857;EAS_AF=0.5308;AMR_AF=0.5375;AFR_AF=0.5113;EUR_AF=0.6461;SAS_AF=0.4888;AA=G|||;VT=SNP
3	161813617	rs35557428	G	A	100	PASS	AC=1504;AF=0.300319;AN=5008;NS=2504;DP=16823;EAS_AF=0.4742;AMR_AF=0.3112;AFR_AF=0.1581;EUR_AF=0.3211;SAS_AF=0.2843;AA=A|||;VT=SNP
3	161813690	rs34467216	G	C	100	PASS	AC=1504;AF=0.300319;AN=5008;NS=2504;DP=16041;EAS_AF=0.4742;AMR_AF=0.3112;AFR_AF=0.1581;EUR_AF=0.3211;SAS_AF=0.2843;AA=G|||;VT=SNP
3	161814142	rs73020772	G	A	100	PASS	AC=1850;AF=0.369409;AN=5008;NS=2504;DP=12665;EAS_AF=0.5149;AMR_AF=0.4193;AFR_AF=0.2526;EUR_AF=0.3777;SAS_AF=0.3333;AA=G|||;VT=SNP
3	161814164	rs67821376	T	A	100	PASS	AC=2714;AF=0.541933;AN=5008;NS=2504;DP=12499;EAS_AF=0.5298;AMR_AF=0.5375;AFR_AF=0.5113;EUR_AF=0.6451;SAS_AF=0.4928;AA=A|||;VT=SNP
3	161814280	rs62278961	C	T	100	PASS	AC=2713;AF=0.541733;AN=5008;NS=2504;DP=11805;EAS_AF=0.5298;AMR_AF=0.5375;AFR_AF=0.5113;EUR_AF=0.6451;SAS_AF=0.4918;AA=C|||;VT=SNP
3	161814452	rs35571555	C	T	100	PASS	AC=2713;AF=0.541733;AN=5008;NS=2504;DP=14659;EAS_AF=0.5298;AMR_AF=0.5375;AFR_AF=0.5113;EUR_AF=0.6451;SAS_AF=0.4918;AA=T|||;VT=SNP
3	161814694	rs62278963	G	A	100	PASS	AC=2713;AF=0.541733;AN=5008;NS=2504;DP=18636;EAS_AF=0.5298;AMR_AF=0.5375;AFR_AF=0.5113;EUR_AF=0.6451;SAS_AF=0.4918;AA=G|||;VT=SNP
3	161814901	rs13098748	T	C	100	PASS	AC=2713;AF=0.541733;AN=5008;NS=2504;DP=20467;EAS_AF=0.5298;AMR_AF=0.5375;AFR_AF=0.5113;EUR_AF=0.6451;SAS_AF=0.4918;AA=T|||;VT=SNP
3	161815123	rs9862141	C	T	100	PASS	AC=2713;AF=0.541733;AN=5008;NS=2504;DP=20327;EAS_AF=0.5298;AMR_AF=0.5375;AFR_AF=0.5113;EUR_AF=0.6451;SAS_AF=0.4918;AA=C|||;VT=SNP
3	161815155	rs9862586	G	A	100	PASS	AC=2715;AF=0.542133;AN=5008;NS=2504;DP=19820;EAS_AF=0.5298;AMR_AF=0.5403;AFR_AF=0.5113;EUR_AF=0.6451;SAS_AF=0.4918;AA=A|||;VT=SNP
3	161815210	rs16834540	C	G	100	PASS	AC=345;AF=0.0688898;AN=5008;NS=2504;DP=19002;EAS_AF=0.0407;AMR_AF=0.1081;AFR_AF=0.0938;EUR_AF=0.0577;SAS_AF=0.0481;AA=C|||;VT=SNP
3	161815494	rs9863090	G	A	100	PASS	AC=2714;AF=0.541933;AN=5008;NS=2504;DP=17891;EAS_AF=0.5298;AMR_AF=0.5389;AFR_AF=0.5113;EUR_AF=0.6451;SAS_AF=0.4918;AA=G|||;VT=SNP
3	161815505	rs9862824	C	T	100	PASS	AC=2714;AF=0.541933;AN=5008;NS=2504;DP=17966;EAS_AF=0.5298;AMR_AF=0.5389;AFR_AF=0.5113;EUR_AF=0.6451;SAS_AF=0.4918;AA=T|||;VT=SNP
3	161815824	rs6441434	T	C	100	PASS	AC=2713;AF=0.541733;AN=5008;NS=2504;DP=19724;EAS_AF=0.5298;AMR_AF=0.5375;AFR_AF=0.5113;EUR_AF=0.6451;SAS_AF=0.4918;AA=C|||;VT=SNP
3	161815957	rs7626286	A	G	100	PASS	AC=1848;AF=0.36901;AN=5008;NS=2504;DP=18437;EAS_AF=0.5149;AMR_AF=0.4193;AFR_AF=0.2519;EUR_AF=0.3777;SAS_AF=0.3323;AA=A|||;VT=SNP
3	161815998	rs7616071	T	C	100	PASS	AC=2715;AF=0.542133;AN=5008;NS=2504;DP=17851;EAS_AF=0.5308;AMR_AF=0.5375;AFR_AF=0.5113;EUR_AF=0.6451;SAS_AF=0.4928;AA=C|||;VT=SNP
3	161816011	rs6441435	A	G	100	PASS	AC=2714;AF=0.541933;AN=5008;NS=2504;DP=17706;EAS_AF=0.5298;AMR_AF=0.5375;AFR_AF=0.5113;EUR_AF=0.6451;SAS_AF=0.4928;AA=G|||;VT=SNP
3	161816216	rs6441436	G	T	100	PASS	AC=2713;AF=0.541733;AN=5008;NS=2504;DP=16032;EAS_AF=0.5298;AMR_AF=0.5375;AFR_AF=0.5113;EUR_AF=0.6451;SAS_AF=0.4918;AA=G|||;VT=SNP
3	161816335	rs6441437	T	A	100	PASS	AC=2713;AF=0.541733;AN=5008;NS=2504;DP=13876;EAS_AF=0.5298;AMR_AF=0.5375;AFR_AF=0.5113;EUR_AF=0.6451;SAS_AF=0.4918;AA=T|||;VT=SNP
3	161816547	rs6441438	A	T	100	PASS	AC=2713;AF=0.541733;AN=5008;NS=2504;DP=15546;EAS_AF=0.5298;AMR_AF=0.5375;AFR_AF=0.5113;EUR_AF=0.6451;SAS_AF=0.4918;AA=A|||;VT=SNP
3	161816681	rs7651664	G	A	100	PASS	AC=2716;AF=0.542332;AN=5008;NS=2504;DP=15065;EAS_AF=0.5298;AMR_AF=0.5375;AFR_AF=0.5113;EUR_AF=0.6461;SAS_AF=0.4939;AA=A|||;VT=SNP
3	161816689	rs7651480	C	G	100	PASS	AC=3112;AF=0.621406;AN=5008;NS=2504;DP=15084;EAS_AF=0.5327;AMR_AF=0.5807;AFR_AF=0.7133;EUR_AF=0.7008;SAS_AF=0.5358;AA=G|||;VT=SNP
3	161817215	rs2202971	A	T	100	PASS	AC=2715;AF=0.542133;AN=5008;NS=2504;DP=14954;EAS_AF=0.5298;AMR_AF=0.5389;AFR_AF=0.5121;EUR_AF=0.6451;SAS_AF=0.4918;AA=A|||;VT=SNP
3	161817368	rs1397228	A	G	100	PASS	AC=2714;AF=0.541933;AN=5008;NS=2504;DP=14603;EAS_AF=0.5268;AMR_AF=0.5389;AFR_AF=0.5121;EUR_AF=0.6451;SAS_AF=0.4939;AA=A|||;VT=SNP
3	161817513	rs16834555	T	C	100	PASS	AC=346;AF=0.0690895;AN=5008;NS=2504;DP=15727;EAS_AF=0.0397;AMR_AF=0.1081;AFR_AF=0.0953;EUR_AF=0.0567;SAS_AF=0.0491;AA=T|||;VT=SNP
3	161817702	rs4856761	C	T	100	PASS	AC=1851;AF=0.369609;AN=5008;NS=2504;DP=18153;EAS_AF=0.5129;AMR_AF=0.4207;AFR_AF=0.2534;EUR_AF=0.3777;SAS_AF=0.3344;AA=T|||;VT=SNP
3	161817721	rs4856762	G	A	100	PASS	AC=1851;AF=0.369609;AN=5008;NS=2504;DP=18066;EAS_AF=0.5129;AMR_AF=0.4207;AFR_AF=0.2534;EUR_AF=0.3777;SAS_AF=0.3344;AA=A|||;VT=SNP
3	161818448	rs73024725	A	G	100	PASS	AC=345;AF=0.0688898;AN=5008;NS=2504;DP=16144;EAS_AF=0.0397;AMR_AF=0.1081;AFR_AF=0.0953;EUR_AF=0.0567;SAS_AF=0.0481;AA=A|||;VT=SNP
3	161818744	rs1397227	T	G	100	PASS	AC=3109;AF=0.620807;AN=5008;NS=2504;DP=19384;EAS_AF=0.5317;AMR_AF=0.5821;AFR_AF=0.7126;EUR_AF=0.6998;SAS_AF=0.5348;AA=G|||;VT=SNP
3	161819786	rs7628375	T	C	100	PASS	AC=2669;AF=0.532947;AN=5008;NS=2504;DP=18734;EAS_AF=0.5288;AMR_AF=0.5447;AFR_AF=0.4735;EUR_AF=0.6461;SAS_AF=0.4928;AA=C|||;VT=SNP
3	161819948	rs7628479	T	C	100	PASS	AC=2688;AF=0.536741;AN=5008;NS=2504;DP=18669;EAS_AF=0.5258;AMR_AF=0.5461;AFR_AF=0.4735;EUR_AF=0.6451;SAS_AF=0.5153;AA=C|||;VT=SNP
3	161820179	rs7617022	C	A	100	PASS	AC=1559;AF=0.311302;AN=5008;NS=2504;DP=17586;EAS_AF=0.4673;AMR_AF=0.3329;AFR_AF=0.1528;EUR_AF=0.34;SAS_AF=0.32;AA=C|||;VT=SNP
3	161820190	rs73024729	G	A	100	PASS	AC=360;AF=0.071885;AN=5008;NS=2504;DP=17399;EAS_AF=0.0397;AMR_AF=0.1066;AFR_AF=0.1059;EUR_AF=0.0567;SAS_AF=0.0501;AA=G|||;VT=SNP
3	161820439	rs7639255	A	G	100	PASS	AC=3448;AF=0.688498;AN=5008;NS=2504;DP=18181;EAS_AF=0.9117;AMR_AF=0.8228;AFR_AF=0.5136;EUR_AF=0.6859;SAS_AF=0.6022;AA=G|||;VT=SNP
3	161821337	rs9856659	A	G	100	PASS	AC=3928;AF=0.784345;AN=5008;NS=2504;DP=17301;EAS_AF=0.9157;AMR_AF=0.853;AFR_AF=0.8026;EUR_AF=0.7227;SAS_AF=0.6391;AA=G|||;VT=SNP
3	161821456	rs2405278	C	G	100	PASS	AC=3927;AF=0.784145;AN=5008;NS=2504;DP=20537;EAS_AF=0.9157;AMR_AF=0.8545;AFR_AF=0.8003;EUR_AF=0.7227;SAS_AF=0.6401;AA=G|||;VT=SNP
3	161821515	rs2405279	C	T	100	PASS	AC=3927;AF=0.784145;AN=5008;NS=2504;DP=20709;EAS_AF=0.9157;AMR_AF=0.8545;AFR_AF=0.8003;EUR_AF=0.7227;SAS_AF=0.6401;AA=T|||;VT=SNP
3	161821524	rs1581057	A	C	100	PASS	AC=2849;AF=0.56889;AN=5008;NS=2504;DP=20930;EAS_AF=0.5268;AMR_AF=0.5735;AFR_AF=0.5605;EUR_AF=0.668;SAS_AF=0.5184;AA=C|||;VT=SNP
3	161823150	rs7609974	G	A	100	PASS	AC=346;AF=0.0690895;AN=5008;NS=2504;DP=16358;EAS_AF=0.0417;AMR_AF=0.1066;AFR_AF=0.0953;EUR_AF=0.0567;SAS_AF=0.0481;AA=G|||;VT=SNP
3	161823434	rs2063357	A	T	100	PASS	AC=3824;AF=0.763578;AN=5008;NS=2504;DP=14518;EAS_AF=0.9157;AMR_AF=0.8329;AFR_AF=0.7769;EUR_AF=0.6789;SAS_AF=0.6268;AA=T|||;VT=SNP
3	161824408	rs13088846	G	A	100	PASS	AC=1619;AF=0.323283;AN=5008;NS=2504;DP=14374;EAS_AF=0.4802;AMR_AF=0.3357;AFR_AF=0.1929;EUR_AF=0.34;SAS_AF=0.3119;AA=G|||;VT=SNP
3	161824428	rs57353052	C	T	100	PASS	AC=740;AF=0.147764;AN=5008;NS=2504;DP=14596;EAS_AF=0.374;AMR_AF=0.268;AFR_AF=0.0582;EUR_AF=0.0189;SAS_AF=0.0828;AA=C|||;VT=SNP
3	161825215	rs9812326	G	T	100	PASS	AC=3821;AF=0.762979;AN=5008;NS=2504;DP=7545;EAS_AF=0.9137;AMR_AF=0.8329;AFR_AF=0.7769;EUR_AF=0.6799;SAS_AF=0.6247;AA=T|||;VT=SNP
3	161825335	rs9832121	T	G	100	PASS	AC=940;AF=0.1877;AN=5008;NS=2504;DP=10885;EAS_AF=0.0437;AMR_AF=0.1383;AFR_AF=0.4713;EUR_AF=0.0924;SAS_AF=0.0859;AA=G|||;VT=SNP
3	161825439	rs9849916	A	C	100	PASS	AC=911;AF=0.181909;AN=5008;NS=2504;DP=11516;EAS_AF=0.0437;AMR_AF=0.1354;AFR_AF=0.4508;EUR_AF=0.0924;SAS_AF=0.0859;AA=A|||;VT=SNP
3	161825440	rs76992138	C	A	100	PASS	AC=740;AF=0.147764;AN=5008;NS=2504;DP=11529;EAS_AF=0.374;AMR_AF=0.268;AFR_AF=0.0582;EUR_AF=0.0189;SAS_AF=0.0828;AA=C|||;VT=SNP
3	161825593	rs73154008	C	T	100	PASS	AC=143;AF=0.0285543;AN=5008;NS=2504;DP=12800;EAS_AF=0.0179;AMR_AF=0.0072;AFR_AF=0;EUR_AF=0.0179;SAS_AF=0.1043;AA=C|||;VT=SNP
3	161825807	rs13063743	G	A	100	PASS	AC=2912;AF=0.58147;AN=5008;NS=2504;DP=14827;EAS_AF=0.87;AMR_AF=0.6974;AFR_AF=0.3268;EUR_AF=0.5875;SAS_AF=0.5399;AA=A|||;VT=SNP
3	161826023	rs74646404	C	T	100	PASS	AC=236;AF=0.0471246;AN=5008;NS=2504;DP=12457;EAS_AF=0.0288;AMR_AF=0.0202;AFR_AF=0.0008;EUR_AF=0.0606;SAS_AF=0.1339;AA=C|||;VT=SNP
3	161826058	rs9817087	C	T	100	PASS	AC=3824;AF=0.763578;AN=5008;NS=2504;DP=12732;EAS_AF=0.9137;AMR_AF=0.8329;AFR_AF=0.7791;EUR_AF=0.6799;SAS_AF=0.6247;AA=T|||;VT=SNP
3	161826111	rs4588375	A	T	100	PASS	AC=3808;AF=0.760383;AN=5008;NS=2504;DP=13006;EAS_AF=0.9137;AMR_AF=0.8329;AFR_AF=0.7663;EUR_AF=0.6799;SAS_AF=0.6258;AA=T|||;VT=SNP
3	161827760	rs1397235	C	T	100	PASS	AC=3809;AF=0.760583;AN=5008;NS=2504;DP=19626;EAS_AF=0.9137;AMR_AF=0.8329;AFR_AF=0.7663;EUR_AF=0.6799;SAS_AF=0.6268;AA=T|||;VT=SNP
3	161828370	rs13080578	A	G	100	PASS	AC=1625;AF=0.324481;AN=5008;NS=2504;DP=16234;EAS_AF=0.4851;AMR_AF=0.3357;AFR_AF=0.1929;EUR_AF=0.341;SAS_AF=0.3119;AA=A|||;VT=SNP
3	161828549	rs16834616	T	C	100	PASS	AC=1202;AF=0.240016;AN=5008;NS=2504;DP=14755;EAS_AF=0.3879;AMR_AF=0.3588;AFR_AF=0.0673;EUR_AF=0.2475;SAS_AF=0.229;AA=T|||;VT=SNP
3	161828876	rs7639999	T	C	100	PASS	AC=347;AF=0.0692891;AN=5008;NS=2504;DP=14988;EAS_AF=0.0397;AMR_AF=0.1066;AFR_AF=0.0976;EUR_AF=0.0567;SAS_AF=0.0481;AA=T|||;VT=SNP
3	161828936	rs7628350	C	T	100	PASS	AC=3820;AF=0.76278;AN=5008;NS=2504;DP=16611;EAS_AF=0.9127;AMR_AF=0.8329;AFR_AF=0.7753;EUR_AF=0.6799;SAS_AF=0.6268;AA=C|||;VT=SNP
3	161829158	rs12107164	G	A	100	PASS	AC=871;AF=0.173922;AN=5008;NS=2504;DP=16173;EAS_AF=0.0437;AMR_AF=0.134;AFR_AF=0.4213;EUR_AF=0.0924;SAS_AF=0.0859;AA=G|||;VT=SNP
3	161829204	rs13086633	G	A	100	PASS	AC=1558;AF=0.311102;AN=5008;NS=2504;DP=16212;EAS_AF=0.4802;AMR_AF=0.3271;AFR_AF=0.152;EUR_AF=0.339;SAS_AF=0.3119;AA=G|||;VT=SNP
3	161829296	rs62278969	T	A	100	PASS	AC=455;AF=0.0908546;AN=5008;NS=2504;DP=16774;EAS_AF=0.0129;AMR_AF=0.0937;AFR_AF=0.0083;EUR_AF=0.2326;SAS_AF=0.135;AA=A|||;VT=SNP
3	161829464	rs13087182	G	T	100	PASS	AC=1602;AF=0.319888;AN=5008;NS=2504;DP=18112;EAS_AF=0.4673;AMR_AF=0.3329;AFR_AF=0.1914;EUR_AF=0.339;SAS_AF=0.3129;AA=G|||;VT=SNP
3	161829758	rs73024748	G	C	100	PASS	AC=348;AF=0.0694888;AN=5008;NS=2504;DP=17014;EAS_AF=0.0397;AMR_AF=0.1066;AFR_AF=0.0968;EUR_AF=0.0567;SAS_AF=0.0501;AA=G|||;VT=SNP
3	161830152	rs4459917	G	T	100	PASS	AC=1601;AF=0.319688;AN=5008;NS=2504;DP=15089;EAS_AF=0.4683;AMR_AF=0.3329;AFR_AF=0.1914;EUR_AF=0.338;SAS_AF=0.3119;AA=G|||;VT=SNP
3	161830642	rs7617720	C	T	100	PASS	AC=2910;AF=0.58107;AN=5008;NS=2504;DP=13758;EAS_AF=0.8681;AMR_AF=0.6974;AFR_AF=0.3253;EUR_AF=0.5875;SAS_AF=0.5419;AA=C|||;VT=SNP
3	161831242	rs6771785	G	T	100	PASS	AC=3808;AF=0.760383;AN=5008;NS=2504;DP=13624;EAS_AF=0.9127;AMR_AF=0.8314;AFR_AF=0.7648;EUR_AF=0.6799;SAS_AF=0.6299;AA=T|||;VT=SNP
3	161831675	rs4856763	G	A	100	PASS	AC=1552;AF=0.309904;AN=5008;NS=2504;DP=13681;EAS_AF=0.4772;AMR_AF=0.3256;AFR_AF=0.152;EUR_AF=0.337;SAS_AF=0.3119;AA=G|||;VT=SNP
3	161831829	rs4856764	G	A	100	PASS	AC=2945;AF=0.588059;AN=5008;NS=2504;DP=11749;EAS_AF=0.8681;AMR_AF=0.6945;AFR_AF=0.3533;EUR_AF=0.5875;SAS_AF=0.5419;AA=G|||;VT=SNP
3	161832223	rs4856766	C	T	100	PASS	AC=2947;AF=0.588458;AN=5008;NS=2504;DP=11066;EAS_AF=0.8681;AMR_AF=0.6974;AFR_AF=0.3533;EUR_AF=0.5875;SAS_AF=0.5419;AA=T|||;VT=SNP
3	161832815	rs11922869	G	A	100	PASS	AC=1545;AF=0.308506;AN=5008;NS=2504;DP=15267;EAS_AF=0.4653;AMR_AF=0.33;AFR_AF=0.1528;EUR_AF=0.338;SAS_AF=0.3119;AA=G|||;VT=SNP
3	161833289	rs1510345	C	T	100	PASS	AC=3822;AF=0.763179;AN=5008;NS=2504;DP=13722;EAS_AF=0.9127;AMR_AF=0.8314;AFR_AF=0.7753;EUR_AF=0.6799;SAS_AF=0.6299;AA=T|||;VT=SNP
3	161833442	rs71314079	A	G	100	PASS	AC=1235;AF=0.246605;AN=5008;NS=2504;DP=15006;EAS_AF=0.4028;AMR_AF=0.3617;AFR_AF=0.0794;EUR_AF=0.2465;SAS_AF=0.2301;AA=A|||;VT=SNP
3	161833839	rs11923944	C	T	100	PASS	AC=2910;AF=0.58107;AN=5008;NS=2504;DP=14508;EAS_AF=0.8681;AMR_AF=0.696;AFR_AF=0.326;EUR_AF=0.5875;SAS_AF=0.5419;AA=G|||;VT=SNP
3	161834098	rs78885350	A	G	100	PASS	AC=770;AF=0.153754;AN=5008;NS=2504;DP=14186;EAS_AF=0.3899;AMR_AF=0.2709;AFR_AF=0.059;EUR_AF=0.0189;SAS_AF=0.0941;AA=A|||;VT=SNP
3	161835445	rs6809637	A	T	100	PASS	AC=350;AF=0.0698882;AN=5008;NS=2504;DP=13721;EAS_AF=0.0407;AMR_AF=0.1066;AFR_AF=0.0968;EUR_AF=0.0567;SAS_AF=0.0511;AA=A|||;VT=SNP
3	161835814	rs11920395	G	A	100	PASS	AC=2947;AF=0.588458;AN=5008;NS=2504;DP=16047;EAS_AF=0.8681;AMR_AF=0.6974;AFR_AF=0.3533;EUR_AF=0.5875;SAS_AF=0.5419;AA=A|||;VT=SNP
3	161836408	rs73024758	T	C	100	PASS	AC=350;AF=0.0698882;AN=5008;NS=2504;DP=13007;EAS_AF=0.0407;AMR_AF=0.1066;AFR_AF=0.0968;EUR_AF=0.0567;SAS_AF=0.0511;AA=T|||;VT=SNP
3	161837807	rs73024759	T	C	100	PASS	AC=350;AF=0.0698882;AN=5008;NS=2504;DP=16791;EAS_AF=0.0407;AMR_AF=0.1066;AFR_AF=0.0968;EUR_AF=0.0567;SAS_AF=0.0511;AA=T|||;VT=SNP
3	161837852	rs9852534	C	T	100	PASS	AC=2985;AF=0.596046;AN=5008;NS=2504;DP=16908;EAS_AF=0.8681;AMR_AF=0.6974;AFR_AF=0.382;EUR_AF=0.5875;SAS_AF=0.5419;AA=C|||;VT=SNP
3	161838540	rs73024762	G	A	100	PASS	AC=350;AF=0.0698882;AN=5008;NS=2504;DP=14767;EAS_AF=0.0407;AMR_AF=0.1066;AFR_AF=0.0968;EUR_AF=0.0567;SAS_AF=0.0511;AA=G|||;VT=SNP
3	161839491	rs78971225	T	C	100	PASS	AC=756;AF=0.150958;AN=5008;NS=2504;DP=13136;EAS_AF=0.3879;AMR_AF=0.2709;AFR_AF=0.059;EUR_AF=0.0179;SAS_AF=0.0828;AA=T|||;VT=SNP
3	161839628	rs9290113	T	A	100	PASS	AC=2993;AF=0.597644;AN=5008;NS=2504;DP=10293;EAS_AF=0.87;AMR_AF=0.696;AFR_AF=0.3835;EUR_AF=0.5895;SAS_AF=0.545;AA=A|||;VT=SNP
3	161839697	rs9290114	G	C	100	PASS	AC=3852;AF=0.769169;AN=5008;NS=2504;DP=10702;EAS_AF=0.9147;AMR_AF=0.8343;AFR_AF=0.7943;EUR_AF=0.6809;SAS_AF=0.6299;AA=C|||;VT=SNP
3	161840409	rs35214999	G	T	100	PASS	AC=349;AF=0.0696885;AN=5008;NS=2504;DP=18894;EAS_AF=0.122;AMR_AF=0.0764;AFR_AF=0.003;EUR_AF=0.0467;SAS_AF=0.1247;AA=G|||;VT=SNP
3	161840540	rs73154010	G	A	100	PASS	AC=370;AF=0.0738818;AN=5008;NS=2504;DP=17501;EAS_AF=0.0208;AMR_AF=0.0562;AFR_AF=0.034;EUR_AF=0.1163;SAS_AF=0.1513;AA=G|||;VT=SNP
3	161840862	rs73154011	A	G	100	PASS	AC=561;AF=0.112021;AN=5008;NS=2504;DP=17708;EAS_AF=0.0496;AMR_AF=0.0865;AFR_AF=0.0681;EUR_AF=0.172;SAS_AF=0.1922;AA=A|||;VT=SNP
3	161840939	rs12486041	T	C	100	PASS	AC=1016;AF=0.202875;AN=5008;NS=2504;DP=17839;EAS_AF=0.4385;AMR_AF=0.2911;AFR_AF=0.1346;EUR_AF=0.0736;SAS_AF=0.1227;AA=T|||;VT=SNP
3	161841018	rs2175263	A	T	100	PASS	AC=2182;AF=0.435703;AN=5008;NS=2504;DP=18546;EAS_AF=0.5923;AMR_AF=0.5014;AFR_AF=0.466;EUR_AF=0.3191;SAS_AF=0.3067;AA=A|||;VT=SNP
3	161841304	rs78318001	C	T	100	PASS	AC=240;AF=0.0479233;AN=5008;NS=2504;DP=19492;EAS_AF=0.0764;AMR_AF=0.0865;AFR_AF=0.0174;EUR_AF=0.0437;SAS_AF=0.0368;AA=C|||;VT=SNP
3	161841333	rs2136711	T	G	100	PASS	AC=1121;AF=0.223842;AN=5008;NS=2504;DP=19313;EAS_AF=0.4306;AMR_AF=0.2968;AFR_AF=0.2126;EUR_AF=0.0527;SAS_AF=0.1503;AA=T|||;VT=SNP
3	161841728	rs62278989	G	T	100	PASS	AC=2026;AF=0.404553;AN=5008;NS=2504;DP=13869;EAS_AF=0.2738;AMR_AF=0.4337;AFR_AF=0.239;EUR_AF=0.6093;SAS_AF=0.5317;AA=G|||;VT=SNP
3	161842146	rs12496458	C	A	100	PASS	AC=1525;AF=0.304513;AN=5008;NS=2504;DP=15475;EAS_AF=0.4127;AMR_AF=0.3184;AFR_AF=0.5219;EUR_AF=0.0517;SAS_AF=0.1493;AA=C|||;VT=SNP
3	161842308	rs1510336	A	T	100	PASS	AC=4126;AF=0.823882;AN=5008;NS=2504;DP=17152;EAS_AF=0.9732;AMR_AF=0.902;AFR_AF=0.5393;EUR_AF=0.8807;SAS_AF=0.9407;AA=T|||;VT=SNP
3	161843643	rs62278991	C	T	100	PASS	AC=1103;AF=0.220248;AN=5008;NS=2504;DP=20858;EAS_AF=0.4147;AMR_AF=0.2968;AFR_AF=0.211;EUR_AF=0.0517;SAS_AF=0.1513;AA=C|||;VT=SNP
3	161844119	rs73154012	A	T	100	PASS	AC=471;AF=0.0940495;AN=5008;NS=2504;DP=13924;EAS_AF=0.0437;AMR_AF=0.0634;AFR_AF=0.034;EUR_AF=0.1541;SAS_AF=0.1871;AA=A|||;VT=SNP
3	161844411	rs76271975	T	C	100	PASS	AC=241;AF=0.048123;AN=5008;NS=2504;DP=14801;EAS_AF=0.0764;AMR_AF=0.0865;AFR_AF=0.0174;EUR_AF=0.0437;SAS_AF=0.0378;AA=T|||;VT=SNP
3	161844573	rs9830251	T	C	100	PASS	AC=4522;AF=0.902955;AN=5008;NS=2504;DP=18798;EAS_AF=0.9732;AMR_AF=0.9207;AFR_AF=0.8268;EUR_AF=0.8807;SAS_AF=0.9438;AA=C|||;VT=SNP
3	161844655	rs73154014	T	C	100	PASS	AC=757;AF=0.151158;AN=5008;NS=2504;DP=18551;EAS_AF=0.1369;AMR_AF=0.196;AFR_AF=0.0386;EUR_AF=0.2545;SAS_AF=0.18;AA=C|||;VT=SNP
3	161844791	rs13060818	C	A	100	PASS	AC=1695;AF=0.338458;AN=5008;NS=2504;DP=17020;EAS_AF=0.4058;AMR_AF=0.317;AFR_AF=0.1293;EUR_AF=0.4165;SAS_AF=0.4867;AA=A|||;VT=SNP
3	161844857	rs13075714	C	T	100	PASS	AC=962;AF=0.192093;AN=5008;NS=2504;DP=18808;EAS_AF=0.2857;AMR_AF=0.1671;AFR_AF=0.0628;EUR_AF=0.2177;SAS_AF=0.2618;AA=C|||;VT=SNP
3	161845465	rs17749684	A	G	100	PASS	AC=472;AF=0.0942492;AN=5008;NS=2504;DP=15257;EAS_AF=0.0437;AMR_AF=0.0634;AFR_AF=0.034;EUR_AF=0.1551;SAS_AF=0.1871;AA=A|||;VT=SNP
3	161845898	rs9829131	A	G	100	PASS	AC=4495;AF=0.897564;AN=5008;NS=2504;DP=15271;EAS_AF=0.9722;AMR_AF=0.9121;AFR_AF=0.8124;EUR_AF=0.8807;SAS_AF=0.9427;AA=G|||;VT=SNP
3	161846744	rs6783569	A	G	100	PASS	AC=961;AF=0.191893;AN=5008;NS=2504;DP=16978;EAS_AF=0.2847;AMR_AF=0.1671;AFR_AF=0.0628;EUR_AF=0.2177;SAS_AF=0.2618;AA=A|||;VT=SNP
3	161846859	rs1510329	C	T	100	PASS	AC=796;AF=0.158946;AN=5008;NS=2504;DP=16531;EAS_AF=0.12;AMR_AF=0.1527;AFR_AF=0.1112;EUR_AF=0.1988;SAS_AF=0.227;AA=T|||;VT=SNP
3	161847016	rs1510328	T	G	100	PASS	AC=1762;AF=0.351837;AN=5008;NS=2504;DP=18643;EAS_AF=0.4058;AMR_AF=0.3199;AFR_AF=0.177;EUR_AF=0.4175;SAS_AF=0.4877;AA=G|||;VT=SNP
3	161847035	rs10936267	G	T	100	PASS	AC=961;AF=0.191893;AN=5008;NS=2504;DP=18593;EAS_AF=0.2857;AMR_AF=0.1657;AFR_AF=0.0628;EUR_AF=0.2177;SAS_AF=0.2618;AA=G|||;VT=SNP
3	161847918	rs954260	C	T	100	PASS	AC=225;AF=0.0449281;AN=5008;NS=2504;DP=18363;EAS_AF=0.0764;AMR_AF=0.0778;AFR_AF=0.0106;EUR_AF=0.0427;SAS_AF=0.0378;AA=C|||;VT=SNP
3	161848088	rs73154018	C	T	100	PASS	AC=475;AF=0.0948482;AN=5008;NS=2504;DP=19150;EAS_AF=0.0437;AMR_AF=0.0648;AFR_AF=0.0348;EUR_AF=0.1551;SAS_AF=0.1881;AA=C|||;VT=SNP
3	161848342	rs17749844	C	A	100	PASS	AC=474;AF=0.0946486;AN=5008;NS=2504;DP=18840;EAS_AF=0.0437;AMR_AF=0.0648;AFR_AF=0.034;EUR_AF=0.1551;SAS_AF=0.1881;AA=C|||;VT=SNP
3	161848894	rs78063197	A	C	100	PASS	AC=240;AF=0.0479233;AN=5008;NS=2504;DP=13062;EAS_AF=0.0764;AMR_AF=0.085;AFR_AF=0.0174;EUR_AF=0.0437;SAS_AF=0.0378;AA=A|||;VT=SNP
3	161849106	rs6779491	T	C	100	PASS	AC=4510;AF=0.900559;AN=5008;NS=2504;DP=13427;EAS_AF=0.9732;AMR_AF=0.9207;AFR_AF=0.8177;EUR_AF=0.8807;SAS_AF=0.9438;AA=C|||;VT=SNP
3	161849310	rs75928146	A	G	100	PASS	AC=240;AF=0.0479233;AN=5008;NS=2504;DP=12946;EAS_AF=0.0764;AMR_AF=0.085;AFR_AF=0.0174;EUR_AF=0.0437;SAS_AF=0.0378;AA=A|||;VT=SNP
3	161850011	rs6794311	A	G	100	PASS	AC=964;AF=0.192492;AN=5008;NS=2504;DP=15330;EAS_AF=0.2867;AMR_AF=0.1686;AFR_AF=0.0628;EUR_AF=0.2177;SAS_AF=0.2618;AA=A|||;VT=SNP
3	161850065	rs62278993	G	A	100	PASS	AC=994;AF=0.198482;AN=5008;NS=2504;DP=15835;EAS_AF=0.4137;AMR_AF=0.2925;AFR_AF=0.1331;EUR_AF=0.0517;SAS_AF=0.1493;AA=G|||;VT=SNP
3	161850410	rs6770323	C	T	100	PASS	AC=1682;AF=0.335863;AN=5008;NS=2504;DP=19266;EAS_AF=0.4067;AMR_AF=0.317;AFR_AF=0.118;EUR_AF=0.4165;SAS_AF=0.4877;AA=T|||;VT=SNP
3	161850511	rs17749916	G	A	100	PASS	AC=761;AF=0.151957;AN=5008;NS=2504;DP=18181;EAS_AF=0.1369;AMR_AF=0.196;AFR_AF=0.0386;EUR_AF=0.2545;SAS_AF=0.184;AA=G|||;VT=SNP
3	161850918	rs73154019	G	A	100	PASS	AC=715;AF=0.142772;AN=5008;NS=2504;DP=18313;EAS_AF=0.12;AMR_AF=0.1499;AFR_AF=0.0522;EUR_AF=0.1988;SAS_AF=0.226;AA=G|||;VT=SNP
3	161851276	rs73154020	T	C	100	PASS	AC=475;AF=0.0948482;AN=5008;NS=2504;DP=18298;EAS_AF=0.0437;AMR_AF=0.0648;AFR_AF=0.0348;EUR_AF=0.1551;SAS_AF=0.1881;AA=T|||;VT=SNP
3	161851486	rs7650220	C	G	100	PASS	AC=753;AF=0.150359;AN=5008;NS=2504;DP=17662;EAS_AF=0.1359;AMR_AF=0.196;AFR_AF=0.0363;EUR_AF=0.2545;SAS_AF=0.18;AA=C|||;VT=SNP
3	161851742	rs73154021	C	A	100	PASS	AC=480;AF=0.0958466;AN=5008;NS=2504;DP=18922;EAS_AF=0.0437;AMR_AF=0.0706;AFR_AF=0.0348;EUR_AF=0.1561;SAS_AF=0.1881;AA=C|||;VT=SNP
3	161852105	rs13075982	G	A	100	PASS	AC=1680;AF=0.335463;AN=5008;NS=2504;DP=18901;EAS_AF=0.4077;AMR_AF=0.3156;AFR_AF=0.118;EUR_AF=0.4165;SAS_AF=0.4857;AA=A|||;VT=SNP
3	161852752	rs12634026	T	C	100	PASS	AC=4295;AF=0.857628;AN=5008;NS=2504;DP=18032;EAS_AF=0.9732;AMR_AF=0.9092;AFR_AF=0.6611;EUR_AF=0.8807;SAS_AF=0.9438;AA=C|||;VT=SNP
3	161852962	rs73154022	A	G	100	PASS	AC=480;AF=0.0958466;AN=5008;NS=2504;DP=16679;EAS_AF=0.0437;AMR_AF=0.0706;AFR_AF=0.0348;EUR_AF=0.1561;SAS_AF=0.1881;AA=A|||;VT=SNP
3	161853253	rs73154023	T	C	100	PASS	AC=719;AF=0.14357;AN=5008;NS=2504;DP=15622;EAS_AF=0.12;AMR_AF=0.1556;AFR_AF=0.0522;EUR_AF=0.1998;SAS_AF=0.2249;AA=T|||;VT=SNP
3	161853628	rs57413299	C	A	100	PASS	AC=698;AF=0.139377;AN=5008;NS=2504;DP=17849;EAS_AF=0.131;AMR_AF=0.1758;AFR_AF=0.0333;EUR_AF=0.2286;SAS_AF=0.1738;AA=C|||;VT=SNP
3	161853873	rs10513578	G	A	100	PASS	AC=479;AF=0.095647;AN=5008;NS=2504;DP=18792;EAS_AF=0.0437;AMR_AF=0.0706;AFR_AF=0.034;EUR_AF=0.1551;SAS_AF=0.1892;AA=G|||;VT=SNP
3	161854219	rs1397217	G	T	100	PASS	AC=955;AF=0.190695;AN=5008;NS=2504;DP=19609;EAS_AF=0.2857;AMR_AF=0.1599;AFR_AF=0.0628;EUR_AF=0.2167;SAS_AF=0.2607;AA=G|||;VT=SNP
3	161854329	rs1397216	A	C	100	PASS	AC=956;AF=0.190895;AN=5008;NS=2504;DP=18056;EAS_AF=0.2857;AMR_AF=0.1614;AFR_AF=0.0628;EUR_AF=0.2167;SAS_AF=0.2607;AA=A|||;VT=SNP
3	161854637	rs73154027	C	T	100	PASS	AC=719;AF=0.14357;AN=5008;NS=2504;DP=14758;EAS_AF=0.12;AMR_AF=0.1556;AFR_AF=0.0522;EUR_AF=0.1998;SAS_AF=0.2249;AA=T|||;VT=SNP
3	161854718	rs2221756	T	C	100	PASS	AC=4230;AF=0.844649;AN=5008;NS=2504;DP=15483;EAS_AF=0.9732;AMR_AF=0.9063;AFR_AF=0.6135;EUR_AF=0.8807;SAS_AF=0.9438;AA=C|||;VT=SNP
3	161854728	rs13089199	G	C	100	PASS	AC=1679;AF=0.335264;AN=5008;NS=2504;DP=15301;EAS_AF=0.4067;AMR_AF=0.3156;AFR_AF=0.118;EUR_AF=0.4165;SAS_AF=0.4857;AA=C|||;VT=SNP
3	161855501	rs17749973	T	A	100	PASS	AC=480;AF=0.0958466;AN=5008;NS=2504;DP=14543;EAS_AF=0.0437;AMR_AF=0.0706;AFR_AF=0.0348;EUR_AF=0.1561;SAS_AF=0.1881;AA=T|||;VT=SNP
3	161856248	rs73154030	A	T	100	PASS	AC=480;AF=0.0958466;AN=5008;NS=2504;DP=17369;EAS_AF=0.0437;AMR_AF=0.0706;AFR_AF=0.0348;EUR_AF=0.1561;SAS_AF=0.1881;AA=A|||;VT=SNP
3	161856366	rs73154031	G	A	100	PASS	AC=480;AF=0.0958466;AN=5008;NS=2504;DP=17172;EAS_AF=0.0437;AMR_AF=0.0706;AFR_AF=0.0356;EUR_AF=0.1551;SAS_AF=0.1881;AA=G|||;VT=SNP
3	161856443	rs13068573	C	T	100	PASS	AC=960;AF=0.191693;AN=5008;NS=2504;DP=17253;EAS_AF=0.2857;AMR_AF=0.1643;AFR_AF=0.0643;EUR_AF=0.2167;SAS_AF=0.2607;AA=T|||;VT=SNP
3	161856546	rs9817753	C	T	100	PASS	AC=1951;AF=0.389577;AN=5008;NS=2504;DP=17741;EAS_AF=0.2708;AMR_AF=0.428;AFR_AF=0.1967;EUR_AF=0.6014;SAS_AF=0.5276;AA=C|||;VT=SNP
3	161856570	rs62278995	G	A	100	PASS	AC=1952;AF=0.389776;AN=5008;NS=2504;DP=17808;EAS_AF=0.2708;AMR_AF=0.4294;AFR_AF=0.1967;EUR_AF=0.6014;SAS_AF=0.5276;AA=G|||;VT=SNP
3	161856588	rs13069031	G	A	100	PASS	AC=1036;AF=0.206869;AN=5008;NS=2504;DP=17458;EAS_AF=0.2857;AMR_AF=0.1628;AFR_AF=0.1225;EUR_AF=0.2167;SAS_AF=0.2607;AA=A|||;VT=SNP
3	161856670	rs1876992	T	G	100	PASS	AC=4163;AF=0.83127;AN=5008;NS=2504;DP=15273;EAS_AF=0.9732;AMR_AF=0.9035;AFR_AF=0.5651;EUR_AF=0.8797;SAS_AF=0.9438;AA=G|||;VT=SNP
3	161857380	rs56118535	T	G	100	PASS	AC=1036;AF=0.206869;AN=5008;NS=2504;DP=12831;EAS_AF=0.1429;AMR_AF=0.2622;AFR_AF=0.0454;EUR_AF=0.3847;SAS_AF=0.2689;AA=T|||;VT=SNP
3	161857677	rs16834787	C	T	100	PASS	AC=957;AF=0.191094;AN=5008;NS=2504;DP=16549;EAS_AF=0.2857;AMR_AF=0.1599;AFR_AF=0.0628;EUR_AF=0.2177;SAS_AF=0.2618;AA=C|||;VT=SNP
3	161858215	rs1510327	G	A	100	PASS	AC=957;AF=0.191094;AN=5008;NS=2504;DP=15563;EAS_AF=0.2857;AMR_AF=0.1614;AFR_AF=0.0635;EUR_AF=0.2167;SAS_AF=0.2607;AA=G|||;VT=SNP
3	161858623	rs13080816	A	G	100	PASS	AC=956;AF=0.190895;AN=5008;NS=2504;DP=14476;EAS_AF=0.2857;AMR_AF=0.1599;AFR_AF=0.0628;EUR_AF=0.2167;SAS_AF=0.2618;AA=A|||;VT=SNP
3	161858821	rs13081161	A	G	100	PASS	AC=4295;AF=0.857628;AN=5008;NS=2504;DP=14604;EAS_AF=0.9732;AMR_AF=0.9092;AFR_AF=0.6611;EUR_AF=0.8807;SAS_AF=0.9438;AA=G|||;VT=SNP
3	161858893	rs17693654	G	A	100	PASS	AC=799;AF=0.159545;AN=5008;NS=2504;DP=14765;EAS_AF=0.1349;AMR_AF=0.1916;AFR_AF=0.0832;EUR_AF=0.2465;SAS_AF=0.1759;AA=G|||;VT=SNP
3	161858986	rs80118590	C	T	100	PASS	AC=239;AF=0.0477236;AN=5008;NS=2504;DP=14548;EAS_AF=0.0764;AMR_AF=0.085;AFR_AF=0.0174;EUR_AF=0.0437;SAS_AF=0.0368;AA=C|||;VT=SNP
3	161859157	rs75459222	A	T	100	PASS	AC=240;AF=0.0479233;AN=5008;NS=2504;DP=14494;EAS_AF=0.0764;AMR_AF=0.085;AFR_AF=0.0174;EUR_AF=0.0437;SAS_AF=0.0378;AA=A|||;VT=SNP
3	161859502	rs16834797	G	C	100	PASS	AC=956;AF=0.190895;AN=5008;NS=2504;DP=15554;EAS_AF=0.2857;AMR_AF=0.1599;AFR_AF=0.0628;EUR_AF=0.2167;SAS_AF=0.2618;AA=G|||;VT=SNP
3	161859561	rs11919496	G	C	100	PASS	AC=2786;AF=0.55631;AN=5008;NS=2504;DP=15125;EAS_AF=0.5496;AMR_AF=0.5807;AFR_AF=0.2171;EUR_AF=0.7992;SAS_AF=0.7546;AA=C|||;VT=SNP
3	161859829	rs9871692	A	G	100	PASS	AC=4511;AF=0.900759;AN=5008;NS=2504;DP=16646;EAS_AF=0.9732;AMR_AF=0.9207;AFR_AF=0.8185;EUR_AF=0.8807;SAS_AF=0.9438;AA=G|||;VT=SNP
3	161859964	rs62278997	C	A	100	PASS	AC=1831;AF=0.365615;AN=5008;NS=2504;DP=16350;EAS_AF=0.2629;AMR_AF=0.4207;AFR_AF=0.1543;EUR_AF=0.5825;SAS_AF=0.4949;AA=C|||;VT=SNP
3	161860340	rs13092533	C	T	100	PASS	AC=954;AF=0.190495;AN=5008;NS=2504;DP=19288;EAS_AF=0.2847;AMR_AF=0.1599;AFR_AF=0.0628;EUR_AF=0.2167;SAS_AF=0.2607;AA=C|||;VT=SNP
3	161860494	rs16835290	T	A	100	PASS	AC=571;AF=0.114018;AN=5008;NS=2504;DP=18422;EAS_AF=0.2024;AMR_AF=0.1052;AFR_AF=0.0499;EUR_AF=0.0885;SAS_AF=0.1421;AA=T|||;VT=SNP
3	161861368	rs36065252	T	C	100	PASS	AC=954;AF=0.190495;AN=5008;NS=2504;DP=17075;EAS_AF=0.2857;AMR_AF=0.1585;AFR_AF=0.0628;EUR_AF=0.2167;SAS_AF=0.2607;AA=T|||;VT=SNP
3	161861508	rs62278998	T	G	100	PASS	AC=1038;AF=0.207268;AN=5008;NS=2504;DP=15923;EAS_AF=0.1429;AMR_AF=0.2622;AFR_AF=0.0461;EUR_AF=0.3847;SAS_AF=0.2699;AA=T|||;VT=SNP
3	161862061	rs1510326	G	A	100	PASS	AC=2784;AF=0.555911;AN=5008;NS=2504;DP=17772;EAS_AF=0.5476;AMR_AF=0.5793;AFR_AF=0.2171;EUR_AF=0.7992;SAS_AF=0.7556;AA=G|||;VT=SNP
3	161862068	rs79827218	C	A	100	PASS	AC=224;AF=0.0447284;AN=5008;NS=2504;DP=17643;EAS_AF=0.0764;AMR_AF=0.0778;AFR_AF=0.0106;EUR_AF=0.0427;SAS_AF=0.0368;AA=C|||;VT=SNP
3	161862187	rs2405281	G	C	100	PASS	AC=2784;AF=0.555911;AN=5008;NS=2504;DP=19364;EAS_AF=0.5476;AMR_AF=0.5793;AFR_AF=0.2171;EUR_AF=0.7992;SAS_AF=0.7556;AA=G|||;VT=SNP
3	161862628	rs2063359	G	A	100	PASS	AC=2784;AF=0.555911;AN=5008;NS=2504;DP=19670;EAS_AF=0.5476;AMR_AF=0.5793;AFR_AF=0.2171;EUR_AF=0.7992;SAS_AF=0.7556;AA=A|||;VT=SNP
3	161862678	rs73154039	A	T	100	PASS	AC=252;AF=0.0503195;AN=5008;NS=2504;DP=18833;EAS_AF=0.0823;AMR_AF=0.0159;AFR_AF=0.0015;EUR_AF=0.0487;SAS_AF=0.1094;AA=A|||;VT=SNP
3	161863459	rs16835297	C	A	100	PASS	AC=2784;AF=0.555911;AN=5008;NS=2504;DP=16520;EAS_AF=0.5476;AMR_AF=0.5793;AFR_AF=0.2171;EUR_AF=0.7992;SAS_AF=0.7556;AA=A|||;VT=SNP
3	161863970	rs2063358	G	T	100	PASS	AC=953;AF=0.190296;AN=5008;NS=2504;DP=16120;EAS_AF=0.2847;AMR_AF=0.1585;AFR_AF=0.0628;EUR_AF=0.2167;SAS_AF=0.2607;AA=G|||;VT=SNP
3	161864213	rs17693746	A	C	100	PASS	AC=735;AF=0.146765;AN=5008;NS=2504;DP=12441;EAS_AF=0.1349;AMR_AF=0.1873;AFR_AF=0.0378;EUR_AF=0.2455;SAS_AF=0.1759;AA=A|||;VT=SNP
3	161864393	rs34704644	C	T	100	PASS	AC=954;AF=0.190495;AN=5008;NS=2504;DP=7731;EAS_AF=0.2847;AMR_AF=0.1585;AFR_AF=0.0628;EUR_AF=0.2167;SAS_AF=0.2618;AA=C|||;VT=SNP
3	161864652	rs79449188	A	T	100	PASS	AC=241;AF=0.048123;AN=5008;NS=2504;DP=11631;EAS_AF=0.0764;AMR_AF=0.085;AFR_AF=0.0189;EUR_AF=0.0437;SAS_AF=0.0368;AA=A|||;VT=SNP
3	161865419	rs7642562	T	G	100	PASS	AC=721;AF=0.14397;AN=5008;NS=2504;DP=14055;EAS_AF=0.1329;AMR_AF=0.1844;AFR_AF=0.031;EUR_AF=0.2445;SAS_AF=0.1759;AA=T|||;VT=SNP
3	161865422	rs7631043	G	C	100	PASS	AC=1033;AF=0.20627;AN=5008;NS=2504;DP=14059;EAS_AF=0.1409;AMR_AF=0.2608;AFR_AF=0.0461;EUR_AF=0.3827;SAS_AF=0.2699;AA=G|||;VT=SNP
3	161865584	rs77429765	A	T	100	PASS	AC=316;AF=0.063099;AN=5008;NS=2504;DP=17203;EAS_AF=0.1329;AMR_AF=0.0375;AFR_AF=0.0053;EUR_AF=0.0229;SAS_AF=0.1288;AA=A|||;VT=SNP
3	161865893	rs2063360	T	C	100	PASS	AC=2841;AF=0.567292;AN=5008;NS=2504;DP=19443;EAS_AF=0.5466;AMR_AF=0.585;AFR_AF=0.2602;EUR_AF=0.8002;SAS_AF=0.7515;AA=C|||;VT=SNP
3	161865945	rs2063361	A	G	100	PASS	AC=2787;AF=0.55651;AN=5008;NS=2504;DP=18709;EAS_AF=0.5466;AMR_AF=0.5821;AFR_AF=0.2171;EUR_AF=0.8002;SAS_AF=0.7566;AA=G|||;VT=SNP
3	161866214	rs78558987	C	T	100	PASS	AC=224;AF=0.0447284;AN=5008;NS=2504;DP=14710;EAS_AF=0.0764;AMR_AF=0.0778;AFR_AF=0.0106;EUR_AF=0.0427;SAS_AF=0.0368;AA=-|||;VT=SNP
3	161866223	rs9842248	C	T	100	PASS	AC=4293;AF=0.857228;AN=5008;NS=2504;DP=14723;EAS_AF=0.9732;AMR_AF=0.9092;AFR_AF=0.6589;EUR_AF=0.8807;SAS_AF=0.9448;AA=-|||;VT=SNP
3	161866241	rs13096521	A	G	100	PASS	AC=958;AF=0.191294;AN=5008;NS=2504;DP=14741;EAS_AF=0.2857;AMR_AF=0.1614;AFR_AF=0.0628;EUR_AF=0.2167;SAS_AF=0.2628;AA=-|||;VT=SNP
3	161866344	rs59835533	A	G	100	PASS	AC=480;AF=0.0958466;AN=5008;NS=2504;DP=14415;EAS_AF=0.0437;AMR_AF=0.0706;AFR_AF=0.0348;EUR_AF=0.1561;SAS_AF=0.1881;AA=A|||;VT=SNP
3	161866740	rs7648209	T	C	100	PASS	AC=2847;AF=0.56849;AN=5008;NS=2504;DP=15595;EAS_AF=0.5466;AMR_AF=0.5865;AFR_AF=0.2602;EUR_AF=0.8002;SAS_AF=0.7566;AA=C|||;VT=SNP
3	161867079	rs2405282	T	G	100	PASS	AC=1849;AF=0.369209;AN=5008;NS=2504;DP=14765;EAS_AF=0.2609;AMR_AF=0.4207;AFR_AF=0.1543;EUR_AF=0.5835;SAS_AF=0.5143;AA=T|||;VT=SNP
3	161867107	rs1355292	T	G	100	PASS	AC=2847;AF=0.56849;AN=5008;NS=2504;DP=14019;EAS_AF=0.5466;AMR_AF=0.5865;AFR_AF=0.2602;EUR_AF=0.8002;SAS_AF=0.7566;AA=T|||;VT=SNP
3	161867520	rs1397231	A	T	100	PASS	AC=2788;AF=0.556709;AN=5008;NS=2504;DP=14310;EAS_AF=0.5466;AMR_AF=0.5836;AFR_AF=0.2171;EUR_AF=0.8002;SAS_AF=0.7566;AA=A|||;VT=SNP
3	161867561	rs13060564	A	G	100	PASS	AC=959;AF=0.191494;AN=5008;NS=2504;DP=14544;EAS_AF=0.2857;AMR_AF=0.1628;AFR_AF=0.0635;EUR_AF=0.2167;SAS_AF=0.2618;AA=A|||;VT=SNP
3	161867710	rs62279001	G	C	100	PASS	AC=1121;AF=0.223842;AN=5008;NS=2504;DP=14585;EAS_AF=0.4187;AMR_AF=0.3055;AFR_AF=0.2088;EUR_AF=0.0606;SAS_AF=0.1534;AA=G|||;VT=SNP
3	161867949	rs13065809	G	T	100	PASS	AC=941;AF=0.187899;AN=5008;NS=2504;DP=12742;EAS_AF=0.2877;AMR_AF=0.1628;AFR_AF=0.0628;EUR_AF=0.2167;SAS_AF=0.2423;AA=G|||;VT=SNP
3	161867950	rs13065810	G	T	100	PASS	AC=941;AF=0.187899;AN=5008;NS=2504;DP=12737;EAS_AF=0.2877;AMR_AF=0.1628;AFR_AF=0.0628;EUR_AF=0.2167;SAS_AF=0.2423;AA=A|||;VT=SNP
3	161868081	rs10936268	G	T	100	PASS	AC=2787;AF=0.55651;AN=5008;NS=2504;DP=13624;EAS_AF=0.5466;AMR_AF=0.5821;AFR_AF=0.2171;EUR_AF=0.8002;SAS_AF=0.7566;AA=G|||;VT=SNP
3	161868088	rs9872675	T	G	100	PASS	AC=4295;AF=0.857628;AN=5008;NS=2504;DP=13776;EAS_AF=0.9732;AMR_AF=0.9092;AFR_AF=0.6611;EUR_AF=0.8807;SAS_AF=0.9438;AA=G|||;VT=SNP
3	161868246	rs58526640	A	G	100	PASS	AC=795;AF=0.158746;AN=5008;NS=2504;DP=15474;EAS_AF=0.12;AMR_AF=0.1585;AFR_AF=0.1082;EUR_AF=0.1998;SAS_AF=0.2249;AA=A|||;VT=SNP
3	161868251	rs10936269	C	T	100	PASS	AC=2854;AF=0.569888;AN=5008;NS=2504;DP=15562;EAS_AF=0.5466;AMR_AF=0.585;AFR_AF=0.267;EUR_AF=0.8002;SAS_AF=0.7556;AA=T|||;VT=SNP
3	161868750	rs76335431	C	T	100	PASS	AC=239;AF=0.0477236;AN=5008;NS=2504;DP=15486;EAS_AF=0.0764;AMR_AF=0.085;AFR_AF=0.0174;EUR_AF=0.0437;SAS_AF=0.0368;AA=C|||;VT=SNP
3	161869252	rs13071849	A	T	100	PASS	AC=2786;AF=0.55631;AN=5008;NS=2504;DP=20389;EAS_AF=0.5466;AMR_AF=0.5793;AFR_AF=0.2179;EUR_AF=0.8002;SAS_AF=0.7566;AA=a|||;VT=SNP
3	161869475	rs73154048	C	T	100	PASS	AC=479;AF=0.095647;AN=5008;NS=2504;DP=15667;EAS_AF=0.0437;AMR_AF=0.072;AFR_AF=0.034;EUR_AF=0.1551;SAS_AF=0.1881;AA=C|||;VT=SNP
3	161869486	rs62279036	G	A	100	PASS	AC=1829;AF=0.365216;AN=5008;NS=2504;DP=15704;EAS_AF=0.2609;AMR_AF=0.4193;AFR_AF=0.1543;EUR_AF=0.5835;SAS_AF=0.4949;AA=G|||;VT=SNP
3	161869583	rs62279037	T	A	100	PASS	AC=1161;AF=0.231829;AN=5008;NS=2504;DP=17146;EAS_AF=0.4187;AMR_AF=0.3127;AFR_AF=0.2352;EUR_AF=0.0606;SAS_AF=0.1534;AA=T|||;VT=SNP
3	161869664	rs13073054	G	A	100	PASS	AC=2782;AF=0.555511;AN=5008;NS=2504;DP=16525;EAS_AF=0.5466;AMR_AF=0.5793;AFR_AF=0.2148;EUR_AF=0.8002;SAS_AF=0.7566;AA=G|||;VT=SNP
3	161871519	rs4856674	G	A	100	PASS	AC=935;AF=0.186701;AN=5008;NS=2504;DP=17744;EAS_AF=0.2847;AMR_AF=0.1599;AFR_AF=0.0628;EUR_AF=0.2167;SAS_AF=0.2413;AA=G|||;VT=SNP
3	161872014	rs73154049	C	T	100	PASS	AC=833;AF=0.166334;AN=5008;NS=2504;DP=16873;EAS_AF=0.12;AMR_AF=0.1585;AFR_AF=0.1377;EUR_AF=0.1988;SAS_AF=0.2249;AA=c|||;VT=SNP
3	161872221	rs55747233	G	A	100	PASS	AC=742;AF=0.148163;AN=5008;NS=2504;DP=18556;EAS_AF=0.1329;AMR_AF=0.1859;AFR_AF=0.031;EUR_AF=0.2455;SAS_AF=0.1953;AA=g|||;VT=SNP
3	161872372	rs56302084	T	C	100	PASS	AC=745;AF=0.148762;AN=5008;NS=2504;DP=19306;EAS_AF=0.1329;AMR_AF=0.1859;AFR_AF=0.0333;EUR_AF=0.2455;SAS_AF=0.1953;AA=t|||;VT=SNP
3	161872494	rs140925749	G	A	100	PASS	AC=480;AF=0.0958466;AN=5008;NS=2504;DP=19152;EAS_AF=0.0437;AMR_AF=0.0706;AFR_AF=0.034;EUR_AF=0.1561;SAS_AF=0.1892;AA=g|||;VT=SNP
3	161872654	rs6806733	T	C	100	PASS	AC=4294;AF=0.857428;AN=5008;NS=2504;DP=19044;EAS_AF=0.9732;AMR_AF=0.9092;AFR_AF=0.6604;EUR_AF=0.8807;SAS_AF=0.9438;AA=N|||;VT=SNP
3	161872666	rs6794412	G	C	100	PASS	AC=935;AF=0.186701;AN=5008;NS=2504;DP=18964;EAS_AF=0.2847;AMR_AF=0.1599;AFR_AF=0.0628;EUR_AF=0.2167;SAS_AF=0.2413;AA=g|||;VT=SNP
3	161872809	rs1848865	C	T	100	PASS	AC=929;AF=0.185503;AN=5008;NS=2504;DP=21354;EAS_AF=0.1329;AMR_AF=0.1945;AFR_AF=0.1815;EUR_AF=0.2455;SAS_AF=0.1769;AA=c|||;VT=SNP
3	161872994	rs77728640	G	C	100	PASS	AC=442;AF=0.0882588;AN=5008;NS=2504;DP=20336;EAS_AF=0.0843;AMR_AF=0.0965;AFR_AF=0.1195;EUR_AF=0.0626;SAS_AF=0.0706;AA=g|||;VT=SNP
3	161873102	rs1848866	T	C	100	PASS	AC=1048;AF=0.209265;AN=5008;NS=2504;DP=21618;EAS_AF=0.1409;AMR_AF=0.2608;AFR_AF=0.0416;EUR_AF=0.3837;SAS_AF=0.2904;AA=t|||;VT=SNP
3	161873603	rs13097266	G	A	100	PASS	AC=935;AF=0.186701;AN=5008;NS=2504;DP=20978;EAS_AF=0.2847;AMR_AF=0.1599;AFR_AF=0.0628;EUR_AF=0.2167;SAS_AF=0.2413;AA=g|||;VT=SNP
3	161875103	rs13075939	C	T	100	PASS	AC=947;AF=0.189097;AN=5008;NS=2504;DP=19715;EAS_AF=0.2956;AMR_AF=0.1599;AFR_AF=0.0628;EUR_AF=0.2177;SAS_AF=0.2413;AA=c|||;VT=SNP
3	161875201	rs9862007	C	G	100	PASS	AC=2981;AF=0.595248;AN=5008;NS=2504;DP=18933;EAS_AF=0.5536;AMR_AF=0.5922;AFR_AF=0.3147;EUR_AF=0.8191;SAS_AF=0.7894;AA=N|||;VT=SNP
3	161875455	rs114748874	G	A	100	PASS	AC=480;AF=0.0958466;AN=5008;NS=2504;DP=18008;EAS_AF=0.0446;AMR_AF=0.0706;AFR_AF=0.034;EUR_AF=0.1561;SAS_AF=0.1881;AA=g|||;VT=SNP
3	161875521	rs9882415	T	C	100	PASS	AC=1251;AF=0.2498;AN=5008;NS=2504;DP=17929;EAS_AF=0.1488;AMR_AF=0.2738;AFR_AF=0.1437;EUR_AF=0.4026;SAS_AF=0.3231;AA=t|||;VT=SNP
3	161875601	rs9882573	T	C	100	PASS	AC=3040;AF=0.607029;AN=5008;NS=2504;DP=18267;EAS_AF=0.5536;AMR_AF=0.5951;AFR_AF=0.3578;EUR_AF=0.8191;SAS_AF=0.7894;AA=t|||;VT=SNP
3	161875736	rs71625425	C	T	100	PASS	AC=937;AF=0.187101;AN=5008;NS=2504;DP=17585;EAS_AF=0.2847;AMR_AF=0.1599;AFR_AF=0.0643;EUR_AF=0.2167;SAS_AF=0.2413;AA=c|||;VT=SNP
3	161875788	rs13077628	G	A	100	PASS	AC=939;AF=0.1875;AN=5008;NS=2504;DP=17311;EAS_AF=0.2847;AMR_AF=0.1628;AFR_AF=0.0643;EUR_AF=0.2167;SAS_AF=0.2413;AA=g|||;VT=SNP
3	161875946	rs143634153	G	A	100	PASS	AC=239;AF=0.0477236;AN=5008;NS=2504;DP=16857;EAS_AF=0.0764;AMR_AF=0.085;AFR_AF=0.0174;EUR_AF=0.0437;SAS_AF=0.0368;AA=g|||;VT=SNP
3	161876006	rs13082185	G	T	100	PASS	AC=935;AF=0.186701;AN=5008;NS=2504;DP=17786;EAS_AF=0.2847;AMR_AF=0.1599;AFR_AF=0.0628;EUR_AF=0.2167;SAS_AF=0.2413;AA=g|||;VT=SNP
3	161876044	rs115011115	A	T	100	PASS	AC=224;AF=0.0447284;AN=5008;NS=2504;DP=17791;EAS_AF=0.0764;AMR_AF=0.0778;AFR_AF=0.0106;EUR_AF=0.0427;SAS_AF=0.0368;AA=a|||;VT=SNP
3	161876113	rs4856770	C	T	100	PASS	AC=2979;AF=0.594848;AN=5008;NS=2504;DP=18493;EAS_AF=0.5536;AMR_AF=0.5908;AFR_AF=0.3147;EUR_AF=0.8181;SAS_AF=0.7894;AA=c|||;VT=SNP
3	161876140	rs13082108	C	T	100	PASS	AC=1004;AF=0.200479;AN=5008;NS=2504;DP=18578;EAS_AF=0.2857;AMR_AF=0.1614;AFR_AF=0.1127;EUR_AF=0.2177;SAS_AF=0.2413;AA=c|||;VT=SNP
3	161876312	rs78829742	G	A	100	PASS	AC=239;AF=0.0477236;AN=5008;NS=2504;DP=20668;EAS_AF=0.0764;AMR_AF=0.085;AFR_AF=0.0174;EUR_AF=0.0437;SAS_AF=0.0368;AA=g|||;VT=SNP
3	161876576	rs1912456	C	T	100	PASS	AC=4226;AF=0.84385;AN=5008;NS=2504;DP=14002;EAS_AF=0.9732;AMR_AF=0.9063;AFR_AF=0.6104;EUR_AF=0.8807;SAS_AF=0.9438;AA=N|||;VT=SNP
3	161876678	rs73154054	G	A	100	PASS	AC=479;AF=0.095647;AN=5008;NS=2504;DP=14024;EAS_AF=0.0437;AMR_AF=0.0706;AFR_AF=0.034;EUR_AF=0.1561;SAS_AF=0.1881;AA=g|||;VT=SNP
3	161876815	rs13083147	A	G	100	PASS	AC=2986;AF=0.596246;AN=5008;NS=2504;DP=13442;EAS_AF=0.5546;AMR_AF=0.5908;AFR_AF=0.3185;EUR_AF=0.8191;SAS_AF=0.7894;AA=N|||;VT=SNP
3	161877136	rs77201186	G	A	100	PASS	AC=224;AF=0.0447284;AN=5008;NS=2504;DP=15610;EAS_AF=0.0764;AMR_AF=0.0778;AFR_AF=0.0106;EUR_AF=0.0427;SAS_AF=0.0368;AA=N|||;VT=SNP
3	161877162	rs28572162	G	A	100	PASS	AC=928;AF=0.185304;AN=5008;NS=2504;DP=15313;EAS_AF=0.1409;AMR_AF=0.196;AFR_AF=0.1354;EUR_AF=0.2644;SAS_AF=0.2096;AA=N|||;VT=SNP
3	161877277	rs9817336	T	C	100	PASS	AC=4509;AF=0.900359;AN=5008;NS=2504;DP=14177;EAS_AF=0.9722;AMR_AF=0.9207;AFR_AF=0.8177;EUR_AF=0.8807;SAS_AF=0.9438;AA=N|||;VT=SNP
3	161878203	rs10212571	C	G	100	PASS	AC=2980;AF=0.595048;AN=5008;NS=2504;DP=16770;EAS_AF=0.5546;AMR_AF=0.5908;AFR_AF=0.3147;EUR_AF=0.8181;SAS_AF=0.7894;AA=g|||;VT=SNP
3	161878312	rs1848867	A	C	100	PASS	AC=2980;AF=0.595048;AN=5008;NS=2504;DP=16301;EAS_AF=0.5546;AMR_AF=0.5908;AFR_AF=0.3147;EUR_AF=0.8181;SAS_AF=0.7894;AA=N|||;VT=SNP
3	161878314	rs55907234	C	T	100	PASS	AC=794;AF=0.158546;AN=5008;NS=2504;DP=16407;EAS_AF=0.12;AMR_AF=0.1585;AFR_AF=0.1082;EUR_AF=0.1988;SAS_AF=0.2249;AA=t|||;VT=SNP
3	161878713	rs2089739	C	A	100	PASS	AC=2973;AF=0.59365;AN=5008;NS=2504;DP=17705;EAS_AF=0.5546;AMR_AF=0.5879;AFR_AF=0.3139;EUR_AF=0.8171;SAS_AF=0.7863;AA=a|||;VT=SNP
3	161878930	rs2102510	A	T	100	PASS	AC=2980;AF=0.595048;AN=5008;NS=2504;DP=18696;EAS_AF=0.5546;AMR_AF=0.5908;AFR_AF=0.3147;EUR_AF=0.8181;SAS_AF=0.7894;AA=a|||;VT=SNP
3	161879074	rs77962502	T	G	100	PASS	AC=224;AF=0.0447284;AN=5008;NS=2504;DP=17688;EAS_AF=0.0764;AMR_AF=0.0778;AFR_AF=0.0106;EUR_AF=0.0427;SAS_AF=0.0368;AA=t|||;VT=SNP
3	161879131	rs10755118	T	C	100	PASS	AC=4499;AF=0.898363;AN=5008;NS=2504;DP=17794;EAS_AF=0.9732;AMR_AF=0.9179;AFR_AF=0.8109;EUR_AF=0.8807;SAS_AF=0.9438;AA=N|||;VT=SNP
3	161879320	rs12233501	A	G	100	PASS	AC=933;AF=0.186302;AN=5008;NS=2504;DP=16822;EAS_AF=0.2867;AMR_AF=0.1556;AFR_AF=0.062;EUR_AF=0.2167;SAS_AF=0.2413;AA=a|||;VT=SNP
3	161879980	rs9850493	A	T	100	PASS	AC=2976;AF=0.594249;AN=5008;NS=2504;DP=16206;EAS_AF=0.5536;AMR_AF=0.5865;AFR_AF=0.3147;EUR_AF=0.8181;SAS_AF=0.7894;AA=a|||;VT=SNP
3	161880278	rs76270918	T	C	100	PASS	AC=240;AF=0.0479233;AN=5008;NS=2504;DP=15598;EAS_AF=0.0764;AMR_AF=0.0807;AFR_AF=0.0113;EUR_AF=0.0537;SAS_AF=0.0389;AA=t|||;VT=SNP
3	161880279	rs13064222	G	A	100	PASS	AC=932;AF=0.186102;AN=5008;NS=2504;DP=15631;EAS_AF=0.2847;AMR_AF=0.1556;AFR_AF=0.0628;EUR_AF=0.2167;SAS_AF=0.2413;AA=g|||;VT=SNP
3	161880401	rs10212286	T	G	100	PASS	AC=955;AF=0.190695;AN=5008;NS=2504;DP=15204;EAS_AF=0.1409;AMR_AF=0.1988;AFR_AF=0.1399;EUR_AF=0.2644;SAS_AF=0.229;AA=t|||;VT=SNP
3	161880810	rs4856771	C	T	100	PASS	AC=794;AF=0.158546;AN=5008;NS=2504;DP=15168;EAS_AF=0.12;AMR_AF=0.1585;AFR_AF=0.1082;EUR_AF=0.1988;SAS_AF=0.2249;AA=C|||;VT=SNP
3	161880927	rs35711221	C	T	100	PASS	AC=570;AF=0.113818;AN=5008;NS=2504;DP=15215;EAS_AF=0.2014;AMR_AF=0.1023;AFR_AF=0.0499;EUR_AF=0.0885;SAS_AF=0.1442;AA=C|||;VT=SNP
3	161881438	rs80179636	C	A	100	PASS	AC=239;AF=0.0477236;AN=5008;NS=2504;DP=14773;EAS_AF=0.0764;AMR_AF=0.085;AFR_AF=0.0174;EUR_AF=0.0437;SAS_AF=0.0368;AA=C|||;VT=SNP
3	161882315	rs5026024	C	T	100	PASS	AC=224;AF=0.0447284;AN=5008;NS=2504;DP=18959;EAS_AF=0.0764;AMR_AF=0.0778;AFR_AF=0.0106;EUR_AF=0.0427;SAS_AF=0.0368;AA=C|||;VT=SNP
3	161882541	rs952874	T	C	100	PASS	AC=226;AF=0.0451278;AN=5008;NS=2504;DP=17932;EAS_AF=0.0764;AMR_AF=0.0793;AFR_AF=0.0106;EUR_AF=0.0437;SAS_AF=0.0368;AA=T|||;VT=SNP
3	161882631	rs57135470	C	A	100	PASS	AC=1122;AF=0.224042;AN=5008;NS=2504;DP=18140;EAS_AF=0.4187;AMR_AF=0.3055;AFR_AF=0.2088;EUR_AF=0.0616;SAS_AF=0.1534;AA=C|||;VT=SNP
3	161883064	rs12631780	C	G	100	PASS	AC=1127;AF=0.22504;AN=5008;NS=2504;DP=17057;EAS_AF=0.4196;AMR_AF=0.3098;AFR_AF=0.2088;EUR_AF=0.0616;SAS_AF=0.1544;AA=C|||;VT=SNP
3	161883259	rs74623535	T	A	100	PASS	AC=239;AF=0.0477236;AN=5008;NS=2504;DP=17728;EAS_AF=0.0764;AMR_AF=0.085;AFR_AF=0.0174;EUR_AF=0.0437;SAS_AF=0.0368;AA=T|||;VT=SNP
3	161883401	rs9867116	A	C	100	PASS	AC=2984;AF=0.595847;AN=5008;NS=2504;DP=18174;EAS_AF=0.5536;AMR_AF=0.5893;AFR_AF=0.3192;EUR_AF=0.8181;SAS_AF=0.7894;AA=C|||;VT=SNP
3	161883420	rs1397232	C	A	100	PASS	AC=2977;AF=0.594449;AN=5008;NS=2504;DP=18286;EAS_AF=0.5536;AMR_AF=0.5879;AFR_AF=0.3147;EUR_AF=0.8181;SAS_AF=0.7894;AA=A|||;VT=SNP
3	161883586	rs76946714	G	C	100	PASS	AC=240;AF=0.0479233;AN=5008;NS=2504;DP=17632;EAS_AF=0.0774;AMR_AF=0.085;AFR_AF=0.0174;EUR_AF=0.0437;SAS_AF=0.0368;AA=G|||;VT=SNP
3	161883619	rs74804736	A	T	100	PASS	AC=328;AF=0.0654952;AN=5008;NS=2504;DP=17523;EAS_AF=0.0823;AMR_AF=0.0937;AFR_AF=0.0408;EUR_AF=0.0696;SAS_AF=0.0573;AA=A|||;VT=SNP
3	161883705	rs34583515	A	C	100	PASS	AC=474;AF=0.0946486;AN=5008;NS=2504;DP=20802;EAS_AF=0.2024;AMR_AF=0.0879;AFR_AF=0.0076;EUR_AF=0.0676;SAS_AF=0.1339;AA=A|||;VT=SNP
3	161883774	rs1397233	G	T	100	PASS	AC=4510;AF=0.900559;AN=5008;NS=2504;DP=21335;EAS_AF=0.9732;AMR_AF=0.9207;AFR_AF=0.8177;EUR_AF=0.8817;SAS_AF=0.9427;AA=T|||;VT=SNP
3	161884063	rs79033591	C	T	100	PASS	AC=240;AF=0.0479233;AN=5008;NS=2504;DP=19034;EAS_AF=0.0774;AMR_AF=0.085;AFR_AF=0.0174;EUR_AF=0.0437;SAS_AF=0.0368;AA=C|||;VT=SNP
3	161884456	rs1878431	T	C	100	PASS	AC=965;AF=0.192692;AN=5008;NS=2504;DP=18820;EAS_AF=0.2867;AMR_AF=0.1657;AFR_AF=0.0628;EUR_AF=0.2217;SAS_AF=0.2607;AA=T|||;VT=SNP
3	161885088	rs74759338	T	A	100	PASS	AC=341;AF=0.0680911;AN=5008;NS=2504;DP=16343;EAS_AF=0.1359;AMR_AF=0.0375;AFR_AF=0.0045;EUR_AF=0.0229;SAS_AF=0.1524;AA=T|||;VT=SNP
3	161885286	rs6769247	G	A	100	PASS	AC=1045;AF=0.208666;AN=5008;NS=2504;DP=14280;EAS_AF=0.3631;AMR_AF=0.268;AFR_AF=0.2201;EUR_AF=0.0567;SAS_AF=0.1483;AA=G|||;VT=SNP
3	161885364	rs7616115	C	A	100	PASS	AC=1498;AF=0.299121;AN=5008;NS=2504;DP=13463;EAS_AF=0.2232;AMR_AF=0.353;AFR_AF=0.1513;EUR_AF=0.4632;SAS_AF=0.3701;AA=C|||;VT=SNP
3	161885483	rs9832108	T	C	100	PASS	AC=1204;AF=0.240415;AN=5008;NS=2504;DP=14174;EAS_AF=0.1667;AMR_AF=0.2277;AFR_AF=0.2481;EUR_AF=0.3101;SAS_AF=0.2434;AA=T|||;VT=SNP
3	161885828	rs1567455	G	T	100	PASS	AC=3948;AF=0.788339;AN=5008;NS=2504;DP=16395;EAS_AF=0.8462;AMR_AF=0.8055;AFR_AF=0.6838;EUR_AF=0.7962;SAS_AF=0.8497;AA=T|||;VT=SNP
3	161885866	rs1567454	T	A	100	PASS	AC=1145;AF=0.228634;AN=5008;NS=2504;DP=16758;EAS_AF=0.3353;AMR_AF=0.1095;AFR_AF=0.0802;EUR_AF=0.2266;SAS_AF=0.4059;AA=T|||;VT=SNP
3	161886186	rs79408325	T	C	100	PASS	AC=458;AF=0.0914537;AN=5008;NS=2504;DP=16810;EAS_AF=0.2272;AMR_AF=0.0274;AFR_AF=0.034;EUR_AF=0.0169;SAS_AF=0.1513;AA=T|||;VT=SNP
3	161886323	rs1397220	T	C	100	PASS	AC=456;AF=0.0910543;AN=5008;NS=2504;DP=17061;EAS_AF=0.2262;AMR_AF=0.0274;AFR_AF=0.034;EUR_AF=0.0169;SAS_AF=0.1503;AA=T|||;VT=SNP
3	161886471	rs1397219	T	C	100	PASS	AC=2742;AF=0.547524;AN=5008;NS=2504;DP=17246;EAS_AF=0.7351;AMR_AF=0.6585;AFR_AF=0.4213;EUR_AF=0.4901;SAS_AF=0.5051;AA=C|||;VT=SNP
3	161886630	rs1397218	C	T	100	PASS	AC=4522;AF=0.902955;AN=5008;NS=2504;DP=15612;EAS_AF=0.9732;AMR_AF=0.9179;AFR_AF=0.9652;EUR_AF=0.8052;SAS_AF=0.8364;AA=T|||;VT=SNP
3	161886912	rs73878557	T	C	100	PASS	AC=1010;AF=0.201677;AN=5008;NS=2504;DP=15777;EAS_AF=0.2282;AMR_AF=0.134;AFR_AF=0.3124;EUR_AF=0.1054;SAS_AF=0.1718;AA=T|||;VT=SNP
3	161886915	rs12106925	C	T	100	PASS	AC=1480;AF=0.295527;AN=5008;NS=2504;DP=15827;EAS_AF=0.5089;AMR_AF=0.3746;AFR_AF=0.2352;EUR_AF=0.1034;SAS_AF=0.2986;AA=C|||;VT=SNP
3	161887053	rs9822413	G	A	100	PASS	AC=2264;AF=0.452077;AN=5008;NS=2504;DP=15379;EAS_AF=0.5089;AMR_AF=0.6311;AFR_AF=0.3729;EUR_AF=0.4702;SAS_AF=0.3548;AA=G|||;VT=SNP
3	161887433	rs12491063	T	C	100	PASS	AC=2265;AF=0.452276;AN=5008;NS=2504;DP=18473;EAS_AF=0.5089;AMR_AF=0.6311;AFR_AF=0.3737;EUR_AF=0.4702;SAS_AF=0.3548;AA=C|||;VT=SNP
3	161887594	rs75579764	G	T	100	PASS	AC=456;AF=0.0910543;AN=5008;NS=2504;DP=18429;EAS_AF=0.2252;AMR_AF=0.0274;AFR_AF=0.034;EUR_AF=0.0169;SAS_AF=0.1513;AA=G|||;VT=SNP
3	161887989	rs6803354	A	G	100	PASS	AC=1008;AF=0.201278;AN=5008;NS=2504;DP=16603;EAS_AF=0.2282;AMR_AF=0.134;AFR_AF=0.3116;EUR_AF=0.1044;SAS_AF=0.1718;AA=A|||;VT=SNP
3	161887990	rs7636887	T	C	100	PASS	AC=2191;AF=0.4375;AN=5008;NS=2504;DP=16603;EAS_AF=0.5079;AMR_AF=0.6268;AFR_AF=0.3207;EUR_AF=0.4702;SAS_AF=0.3548;AA=C|||;VT=SNP
3	161888507	rs1876993	G	A	100	PASS	AC=2190;AF=0.4373;AN=5008;NS=2504;DP=17417;EAS_AF=0.5099;AMR_AF=0.6239;AFR_AF=0.32;EUR_AF=0.4702;SAS_AF=0.3548;AA=G|||;VT=SNP
3	161888543	rs79784056	T	C	100	PASS	AC=454;AF=0.090655;AN=5008;NS=2504;DP=17048;EAS_AF=0.2242;AMR_AF=0.0274;AFR_AF=0.034;EUR_AF=0.0169;SAS_AF=0.1503;AA=T|||;VT=SNP
3	161888626	rs1876994	T	C	100	PASS	AC=4516;AF=0.901757;AN=5008;NS=2504;DP=18864;EAS_AF=0.9722;AMR_AF=0.9164;AFR_AF=0.9629;EUR_AF=0.8042;SAS_AF=0.8364;AA=T|||;VT=SNP
3	161889661	rs73026880	C	G	100	PASS	AC=728;AF=0.145367;AN=5008;NS=2504;DP=19879;EAS_AF=0.1448;AMR_AF=0.1182;AFR_AF=0.2874;EUR_AF=0.0547;SAS_AF=0.0665;AA=C|||;VT=SNP
3	161889716	rs1605979	A	G	100	PASS	AC=4304;AF=0.859425;AN=5008;NS=2504;DP=19259;EAS_AF=0.9653;AMR_AF=0.8847;AFR_AF=0.8941;EUR_AF=0.7604;SAS_AF=0.7873;AA=G|||;VT=SNP
3	161889808	rs11923578	T	C	100	PASS	AC=2262;AF=0.451677;AN=5008;NS=2504;DP=18622;EAS_AF=0.5099;AMR_AF=0.6297;AFR_AF=0.3729;EUR_AF=0.4702;SAS_AF=0.3528;AA=T|||;VT=SNP
3	161889846	rs11927925	A	T	100	PASS	AC=2262;AF=0.451677;AN=5008;NS=2504;DP=18391;EAS_AF=0.5099;AMR_AF=0.6297;AFR_AF=0.3729;EUR_AF=0.4702;SAS_AF=0.3528;AA=A|||;VT=SNP
3	161890104	rs67125992	T	C	100	PASS	AC=1007;AF=0.201078;AN=5008;NS=2504;DP=19837;EAS_AF=0.2262;AMR_AF=0.134;AFR_AF=0.3124;EUR_AF=0.1044;SAS_AF=0.1718;AA=T|||;VT=SNP
3	161890418	rs6762028	A	T	100	PASS	AC=2720;AF=0.543131;AN=5008;NS=2504;DP=21052;EAS_AF=0.7371;AMR_AF=0.6571;AFR_AF=0.4077;EUR_AF=0.4871;SAS_AF=0.5031;AA=T|||;VT=SNP
3	161890506	rs1112663	A	G	100	PASS	AC=1480;AF=0.295527;AN=5008;NS=2504;DP=19816;EAS_AF=0.5099;AMR_AF=0.3746;AFR_AF=0.2345;EUR_AF=0.1034;SAS_AF=0.2986;AA=A|||;VT=SNP
3	161890612	rs1112662	A	T	100	PASS	AC=2718;AF=0.542732;AN=5008;NS=2504;DP=18417;EAS_AF=0.7371;AMR_AF=0.6556;AFR_AF=0.407;EUR_AF=0.4871;SAS_AF=0.5031;AA=T|||;VT=SNP
3	161890678	rs1112661	G	A	100	PASS	AC=1008;AF=0.201278;AN=5008;NS=2504;DP=19668;EAS_AF=0.2262;AMR_AF=0.1354;AFR_AF=0.3124;EUR_AF=0.1044;SAS_AF=0.1718;AA=G|||;VT=SNP
3	161891713	rs78825750	T	G	100	PASS	AC=458;AF=0.0914537;AN=5008;NS=2504;DP=18511;EAS_AF=0.2282;AMR_AF=0.0274;AFR_AF=0.034;EUR_AF=0.0169;SAS_AF=0.1503;AA=T|||;VT=SNP
3	161892106	rs1976600	G	A	100	PASS	AC=457;AF=0.091254;AN=5008;NS=2504;DP=13448;EAS_AF=0.2272;AMR_AF=0.0274;AFR_AF=0.034;EUR_AF=0.0169;SAS_AF=0.1503;AA=G|||;VT=SNP
3	161892299	rs2405283	T	C	100	PASS	AC=4494;AF=0.897364;AN=5008;NS=2504;DP=16052;EAS_AF=0.9732;AMR_AF=0.915;AFR_AF=0.9455;EUR_AF=0.8052;SAS_AF=0.8364;AA=C|||;VT=SNP
3	161892530	rs10513579	T	C	100	PASS	AC=457;AF=0.091254;AN=5008;NS=2504;DP=13844;EAS_AF=0.2272;AMR_AF=0.0274;AFR_AF=0.034;EUR_AF=0.0169;SAS_AF=0.1503;AA=T|||;VT=SNP
3	161892718	rs76094653	T	C	100	PASS	AC=457;AF=0.091254;AN=5008;NS=2504;DP=13425;EAS_AF=0.2272;AMR_AF=0.0274;AFR_AF=0.034;EUR_AF=0.0169;SAS_AF=0.1503;AA=T|||;VT=SNP
3	161892809	rs12485819	A	G	100	PASS	AC=1480;AF=0.295527;AN=5008;NS=2504;DP=14207;EAS_AF=0.5099;AMR_AF=0.3732;AFR_AF=0.2352;EUR_AF=0.1034;SAS_AF=0.2986;AA=A|||;VT=SNP
3	161893088	rs12496424	T	C	100	PASS	AC=2260;AF=0.451278;AN=5008;NS=2504;DP=17119;EAS_AF=0.5099;AMR_AF=0.6282;AFR_AF=0.3729;EUR_AF=0.4692;SAS_AF=0.3528;AA=T|||;VT=SNP
3	161893369	rs73878562	G	A	100	PASS	AC=195;AF=0.0389377;AN=5008;NS=2504;DP=16009;EAS_AF=0.0079;AMR_AF=0.0303;AFR_AF=0.0552;EUR_AF=0.0447;SAS_AF=0.0491;AA=G|||;VT=SNP
3	161893417	rs6778533	C	T	100	PASS	AC=2188;AF=0.436901;AN=5008;NS=2504;DP=15493;EAS_AF=0.5099;AMR_AF=0.6239;AFR_AF=0.3207;EUR_AF=0.4692;SAS_AF=0.3528;AA=T|||;VT=SNP
3	161893584	rs1510337	C	T	100	PASS	AC=4515;AF=0.901558;AN=5008;NS=2504;DP=15325;EAS_AF=0.9732;AMR_AF=0.9164;AFR_AF=0.9644;EUR_AF=0.8042;SAS_AF=0.8323;AA=T|||;VT=SNP
3	161894154	rs982053	T	C	100	PASS	AC=460;AF=0.091853;AN=5008;NS=2504;DP=17507;EAS_AF=0.2272;AMR_AF=0.0274;AFR_AF=0.034;EUR_AF=0.0159;SAS_AF=0.1544;AA=T|||;VT=SNP
3	161894471	rs13074049	C	A	100	PASS	AC=2189;AF=0.437101;AN=5008;NS=2504;DP=17911;EAS_AF=0.5099;AMR_AF=0.6239;AFR_AF=0.3207;EUR_AF=0.4692;SAS_AF=0.3538;AA=A|||;VT=SNP
3	161894546	rs16850685	C	T	100	PASS	AC=1482;AF=0.295927;AN=5008;NS=2504;DP=17684;EAS_AF=0.5119;AMR_AF=0.3732;AFR_AF=0.2352;EUR_AF=0.1024;SAS_AF=0.2996;AA=C|||;VT=SNP
3	161894671	rs13074731	G	T	100	PASS	AC=2200;AF=0.439297;AN=5008;NS=2504;DP=18374;EAS_AF=0.5119;AMR_AF=0.6239;AFR_AF=0.3275;EUR_AF=0.4692;SAS_AF=0.3538;AA=G|||;VT=SNP
3	161894741	rs4422328	G	A	100	PASS	AC=4296;AF=0.857827;AN=5008;NS=2504;DP=19940;EAS_AF=0.9653;AMR_AF=0.8818;AFR_AF=0.8926;EUR_AF=0.7604;SAS_AF=0.7832;AA=A|||;VT=SNP
3	161895221	rs6785473	G	T	100	PASS	AC=2927;AF=0.584465;AN=5008;NS=2504;DP=18676;EAS_AF=0.4554;AMR_AF=0.5403;AFR_AF=0.6611;EUR_AF=0.7028;SAS_AF=0.5235;AA=-|||;VT=SNP
3	161895309	rs6798308	T	C	100	PASS	AC=2923;AF=0.583666;AN=5008;NS=2504;DP=17970;EAS_AF=0.5198;AMR_AF=0.5591;AFR_AF=0.7209;EUR_AF=0.5775;SAS_AF=0.4877;AA=C|||;VT=SNP
3	161895538	rs16850784	A	G	100	PASS	AC=2984;AF=0.595847;AN=5008;NS=2504;DP=21040;EAS_AF=0.4851;AMR_AF=0.5418;AFR_AF=0.6762;EUR_AF=0.6978;SAS_AF=0.5348;AA=A|||;VT=SNP
3	161895969	rs6788503	C	T	100	PASS	AC=2462;AF=0.491613;AN=5008;NS=2504;DP=17920;EAS_AF=0.2341;AMR_AF=0.5043;AFR_AF=0.621;EUR_AF=0.6759;SAS_AF=0.3834;AA=T|||;VT=SNP
3	161896198	rs9842355	G	A	100	PASS	AC=2461;AF=0.491414;AN=5008;NS=2504;DP=17873;EAS_AF=0.2331;AMR_AF=0.5043;AFR_AF=0.6218;EUR_AF=0.6759;SAS_AF=0.3824;AA=A|||;VT=SNP
3	161898690	rs16850942	A	G	100	PASS	AC=458;AF=0.0914537;AN=5008;NS=2504;DP=12681;EAS_AF=0.256;AMR_AF=0.0331;AFR_AF=0.0053;EUR_AF=0.0219;SAS_AF=0.1513;AA=A|||;VT=SNP
3	161899110	rs78680134	A	C	100	PASS	AC=452;AF=0.0902556;AN=5008;NS=2504;DP=14656;EAS_AF=0.255;AMR_AF=0.0303;AFR_AF=0.0038;EUR_AF=0.0219;SAS_AF=0.1503;AA=a|||;VT=SNP
3	161899555	rs56899883	G	A	100	PASS	AC=937;AF=0.187101;AN=5008;NS=2504;DP=18314;EAS_AF=0.2302;AMR_AF=0.1326;AFR_AF=0.2564;EUR_AF=0.1034;SAS_AF=0.1738;AA=G|||;VT=SNP
3	161899698	rs1488580	A	T	100	PASS	AC=3060;AF=0.611022;AN=5008;NS=2504;DP=17947;EAS_AF=0.4891;AMR_AF=0.5432;AFR_AF=0.7307;EUR_AF=0.6978;SAS_AF=0.5337;AA=T|||;VT=SNP
3	161901348	rs1601898	T	G	100	PASS	AC=2512;AF=0.501597;AN=5008;NS=2504;DP=17328;EAS_AF=0.2341;AMR_AF=0.5029;AFR_AF=0.6596;EUR_AF=0.6759;SAS_AF=0.3834;AA=g|||;VT=SNP
3	161901456	rs1586530	A	G	100	PASS	AC=939;AF=0.1875;AN=5008;NS=2504;DP=19418;EAS_AF=0.2302;AMR_AF=0.1326;AFR_AF=0.2587;EUR_AF=0.1034;SAS_AF=0.1728;AA=A|||;VT=SNP
3	161902161	rs13089816	C	T	100	PASS	AC=2517;AF=0.502596;AN=5008;NS=2504;DP=12477;EAS_AF=0.2361;AMR_AF=0.5043;AFR_AF=0.6611;EUR_AF=0.6759;SAS_AF=0.3834;AA=C|||;VT=SNP
3	161902394	rs73154067	T	A	100	PASS	AC=296;AF=0.0591054;AN=5008;NS=2504;DP=14820;EAS_AF=0.0804;AMR_AF=0.0159;AFR_AF=0.0371;EUR_AF=0.0487;SAS_AF=0.1084;AA=T|||;VT=SNP
3	161902851	rs78007835	T	A	100	PASS	AC=451;AF=0.0900559;AN=5008;NS=2504;DP=20177;EAS_AF=0.253;AMR_AF=0.0331;AFR_AF=0.0038;EUR_AF=0.0219;SAS_AF=0.1493;AA=T|||;VT=SNP
3	161903060	rs9841394	A	G	100	PASS	AC=2517;AF=0.502596;AN=5008;NS=2504;DP=19568;EAS_AF=0.2361;AMR_AF=0.5043;AFR_AF=0.6611;EUR_AF=0.6759;SAS_AF=0.3834;AA=G|||;VT=SNP
3	161903699	rs1488586	A	G	100	PASS	AC=2518;AF=0.502796;AN=5008;NS=2504;DP=15905;EAS_AF=0.2361;AMR_AF=0.5058;AFR_AF=0.6611;EUR_AF=0.6759;SAS_AF=0.3834;AA=G|||;VT=SNP
3	161903829	rs1488585	C	T	100	PASS	AC=2517;AF=0.502596;AN=5008;NS=2504;DP=12847;EAS_AF=0.2361;AMR_AF=0.5043;AFR_AF=0.6611;EUR_AF=0.6759;SAS_AF=0.3834;AA=T|||;VT=SNP
3	161904082	rs1488584	T	C	100	PASS	AC=3059;AF=0.610823;AN=5008;NS=2504;DP=10541;EAS_AF=0.4891;AMR_AF=0.5432;AFR_AF=0.7307;EUR_AF=0.6978;SAS_AF=0.5327;AA=C|||;VT=SNP
3	161904472	rs6807720	A	G	100	PASS	AC=3060;AF=0.611022;AN=5008;NS=2504;DP=15683;EAS_AF=0.4891;AMR_AF=0.5447;AFR_AF=0.7307;EUR_AF=0.6978;SAS_AF=0.5327;AA=a|||;VT=SNP
3	161905566	rs111435943	C	T	100	PASS	AC=939;AF=0.1875;AN=5008;NS=2504;DP=19607;EAS_AF=0.2321;AMR_AF=0.1326;AFR_AF=0.2572;EUR_AF=0.1034;SAS_AF=0.1728;AA=C|||;VT=SNP
3	161906503	rs143216084	G	A	100	PASS	AC=549;AF=0.109625;AN=5008;NS=2504;DP=19161;EAS_AF=0.255;AMR_AF=0.0389;AFR_AF=0.0734;EUR_AF=0.0219;SAS_AF=0.1493;AA=G|||;VT=SNP
3	161906634	rs149936836	G	A	100	PASS	AC=909;AF=0.18151;AN=5008;NS=2504;DP=19228;EAS_AF=0.4226;AMR_AF=0.3271;AFR_AF=0.0083;EUR_AF=0.0815;SAS_AF=0.1667;AA=G|||;VT=SNP
3	161907290	rs148397823	A	G	100	PASS	AC=245;AF=0.0489217;AN=5008;NS=2504;DP=18748;EAS_AF=0.0843;AMR_AF=0.0245;AFR_AF=0.003;EUR_AF=0.0149;SAS_AF=0.1268;AA=A|||;VT=SNP
3	161907318	rs74854917	G	A	100	PASS	AC=642;AF=0.128195;AN=5008;NS=2504;DP=18601;EAS_AF=0.1508;AMR_AF=0.1167;AFR_AF=0.2201;EUR_AF=0.0547;SAS_AF=0.0644;AA=G|||;VT=SNP
3	161907748	rs138106009	C	T	100	PASS	AC=451;AF=0.0900559;AN=5008;NS=2504;DP=19004;EAS_AF=0.253;AMR_AF=0.0331;AFR_AF=0.0038;EUR_AF=0.0219;SAS_AF=0.1493;AA=C|||;VT=SNP
3	161908545	rs78406603	G	A	100	PASS	AC=463;AF=0.0924521;AN=5008;NS=2504;DP=14821;EAS_AF=0.256;AMR_AF=0.0331;AFR_AF=0.0106;EUR_AF=0.0219;SAS_AF=0.1493;AA=G|||;VT=SNP
3	161908658	rs9852547	G	A	100	PASS	AC=544;AF=0.108626;AN=5008;NS=2504;DP=20494;EAS_AF=0.255;AMR_AF=0.0389;AFR_AF=0.0696;EUR_AF=0.0219;SAS_AF=0.1493;AA=G|||;VT=SNP
3	161908694	rs2129940	A	T	100	PASS	AC=3059;AF=0.610823;AN=5008;NS=2504;DP=20536;EAS_AF=0.4891;AMR_AF=0.5432;AFR_AF=0.7307;EUR_AF=0.6978;SAS_AF=0.5327;AA=T|||;VT=SNP
3	161909191	rs57224352	G	T	100	PASS	AC=545;AF=0.108826;AN=5008;NS=2504;DP=20447;EAS_AF=0.255;AMR_AF=0.0389;AFR_AF=0.0703;EUR_AF=0.0219;SAS_AF=0.1493;AA=G|||;VT=SNP
3	161910320	rs16851775	A	G	100	PASS	AC=454;AF=0.090655;AN=5008;NS=2504;DP=14822;EAS_AF=0.255;AMR_AF=0.0331;AFR_AF=0.0045;EUR_AF=0.0219;SAS_AF=0.1493;AA=A|||;VT=SNP
3	161910471	rs57503916	A	T	100	PASS	AC=933;AF=0.186302;AN=5008;NS=2504;DP=18113;EAS_AF=0.2302;AMR_AF=0.1311;AFR_AF=0.2549;EUR_AF=0.1034;SAS_AF=0.1728;AA=A|||;VT=SNP
3	161910536	rs60614615	C	T	100	PASS	AC=932;AF=0.186102;AN=5008;NS=2504;DP=19561;EAS_AF=0.2302;AMR_AF=0.1311;AFR_AF=0.2542;EUR_AF=0.1034;SAS_AF=0.1728;AA=C|||;VT=SNP
3	161910591	rs4134190	T	C	100	PASS	AC=2513;AF=0.501797;AN=5008;NS=2504;DP=19400;EAS_AF=0.2361;AMR_AF=0.5043;AFR_AF=0.6581;EUR_AF=0.6759;SAS_AF=0.3834;AA=C|||;VT=SNP
3	161910695	rs74487732	G	A	100	PASS	AC=451;AF=0.0900559;AN=5008;NS=2504;DP=16796;EAS_AF=0.253;AMR_AF=0.0331;AFR_AF=0.0038;EUR_AF=0.0219;SAS_AF=0.1493;AA=G|||;VT=SNP
3	161910721	rs2129939	A	G	100	PASS	AC=3058;AF=0.610623;AN=5008;NS=2504;DP=16559;EAS_AF=0.4891;AMR_AF=0.5432;AFR_AF=0.73;EUR_AF=0.6978;SAS_AF=0.5327;AA=G|||;VT=SNP
3	161910919	rs985702	A	G	100	PASS	AC=3038;AF=0.606629;AN=5008;NS=2504;DP=17568;EAS_AF=0.4891;AMR_AF=0.5432;AFR_AF=0.7088;EUR_AF=0.7008;SAS_AF=0.5378;AA=T|||;VT=SNP
3	161911123	rs985703	G	A	100	PASS	AC=942;AF=0.188099;AN=5008;NS=2504;DP=15709;EAS_AF=0.2302;AMR_AF=0.1311;AFR_AF=0.2572;EUR_AF=0.1034;SAS_AF=0.1789;AA=G|||;VT=SNP
3	161911385	rs62290472	G	A	100	PASS	AC=1504;AF=0.300319;AN=5008;NS=2504;DP=17009;EAS_AF=0.5079;AMR_AF=0.3775;AFR_AF=0.2474;EUR_AF=0.1054;SAS_AF=0.3037;AA=G|||;VT=SNP
3	161911955	rs13325741	C	T	100	PASS	AC=539;AF=0.107628;AN=5008;NS=2504;DP=15734;EAS_AF=0.248;AMR_AF=0.0389;AFR_AF=0.0711;EUR_AF=0.0219;SAS_AF=0.1493;AA=T|||;VT=SNP
3	161913148	rs9840210	A	G	100	PASS	AC=1034;AF=0.20647;AN=5008;NS=2504;DP=19082;EAS_AF=0.2589;AMR_AF=0.0749;AFR_AF=0.351;EUR_AF=0.0636;SAS_AF=0.1973;AA=G|||;VT=SNP
3	161913373	rs9823100	T	C	100	PASS	AC=843;AF=0.168331;AN=5008;NS=2504;DP=20509;EAS_AF=0.2589;AMR_AF=0.0677;AFR_AF=0.2103;EUR_AF=0.0636;SAS_AF=0.1973;AA=C|||;VT=SNP
3	161913772	rs13095680	C	T	100	PASS	AC=3053;AF=0.609625;AN=5008;NS=2504;DP=18168;EAS_AF=0.4881;AMR_AF=0.5432;AFR_AF=0.73;EUR_AF=0.6938;SAS_AF=0.5327;AA=T|||;VT=SNP
3	161913787	rs28478397	G	A	100	PASS	AC=800;AF=0.159744;AN=5008;NS=2504;DP=17718;EAS_AF=0.2589;AMR_AF=0.0648;AFR_AF=0.1793;EUR_AF=0.0636;SAS_AF=0.1973;AA=G|||;VT=SNP
3	161913867	rs59677809	G	A	100	PASS	AC=932;AF=0.186102;AN=5008;NS=2504;DP=17775;EAS_AF=0.2272;AMR_AF=0.1311;AFR_AF=0.2564;EUR_AF=0.1034;SAS_AF=0.1728;AA=G|||;VT=SNP
3	161914077	rs73154071	A	G	100	PASS	AC=296;AF=0.0591054;AN=5008;NS=2504;DP=18986;EAS_AF=0.0794;AMR_AF=0.0159;AFR_AF=0.0371;EUR_AF=0.0487;SAS_AF=0.1094;AA=A|||;VT=SNP
3	161914398	rs1488582	G	A	100	PASS	AC=3052;AF=0.609425;AN=5008;NS=2504;DP=19806;EAS_AF=0.4891;AMR_AF=0.5447;AFR_AF=0.7277;EUR_AF=0.6938;SAS_AF=0.5327;AA=A|||;VT=SNP
3	161914686	rs76424517	G	C	100	PASS	AC=457;AF=0.091254;AN=5008;NS=2504;DP=19503;EAS_AF=0.25;AMR_AF=0.0331;AFR_AF=0.0098;EUR_AF=0.0219;SAS_AF=0.1503;AA=G|||;VT=SNP
3	161914718	rs12485327	G	T	100	PASS	AC=918;AF=0.183307;AN=5008;NS=2504;DP=18917;EAS_AF=0.4236;AMR_AF=0.3271;AFR_AF=0.0083;EUR_AF=0.0845;SAS_AF=0.1718;AA=G|||;VT=SNP
3	161914912	rs989197	T	C	100	PASS	AC=2262;AF=0.451677;AN=5008;NS=2504;DP=17703;EAS_AF=0.2351;AMR_AF=0.4798;AFR_AF=0.5522;EUR_AF=0.6312;SAS_AF=0.3344;AA=T|||;VT=SNP
3	161915207	rs57369338	T	A	100	PASS	AC=465;AF=0.0928514;AN=5008;NS=2504;DP=16677;EAS_AF=0.2569;AMR_AF=0.0331;AFR_AF=0.0098;EUR_AF=0.0219;SAS_AF=0.1513;AA=T|||;VT=SNP
3	161916496	rs1994508	G	A	100	PASS	AC=510;AF=0.101837;AN=5008;NS=2504;DP=16227;EAS_AF=0.252;AMR_AF=0.0375;AFR_AF=0.0454;EUR_AF=0.0219;SAS_AF=0.1513;AA=G|||;VT=SNP
3	161916714	rs13081918	G	T	100	PASS	AC=2269;AF=0.453075;AN=5008;NS=2504;DP=16297;EAS_AF=0.2331;AMR_AF=0.4813;AFR_AF=0.553;EUR_AF=0.6332;SAS_AF=0.3395;AA=T|||;VT=SNP
3	161917394	rs9871568	C	T	100	PASS	AC=799;AF=0.159545;AN=5008;NS=2504;DP=9514;EAS_AF=0.253;AMR_AF=0.0648;AFR_AF=0.1793;EUR_AF=0.0656;SAS_AF=0.2004;AA=C|||;VT=SNP
3	161918119	rs57374178	T	C	100	PASS	AC=770;AF=0.153754;AN=5008;NS=2504;DP=17402;EAS_AF=0.253;AMR_AF=0.0634;AFR_AF=0.1589;EUR_AF=0.0636;SAS_AF=0.2014;AA=T|||;VT=SNP
3	161918183	rs73032928	G	T	100	PASS	AC=644;AF=0.128594;AN=5008;NS=2504;DP=18406;EAS_AF=0.1528;AMR_AF=0.1153;AFR_AF=0.2141;EUR_AF=0.0577;SAS_AF=0.0706;AA=G|||;VT=SNP
3	161918633	rs58770211	G	C	100	PASS	AC=771;AF=0.153954;AN=5008;NS=2504;DP=19646;EAS_AF=0.253;AMR_AF=0.0634;AFR_AF=0.1596;EUR_AF=0.0636;SAS_AF=0.2014;AA=G|||;VT=SNP
3	161918654	rs58541102	G	A	100	PASS	AC=769;AF=0.153554;AN=5008;NS=2504;DP=19794;EAS_AF=0.253;AMR_AF=0.0634;AFR_AF=0.1596;EUR_AF=0.0636;SAS_AF=0.1994;AA=g|||;VT=SNP
3	161918776	rs1387013	G	A	100	PASS	AC=4546;AF=0.907748;AN=5008;NS=2504;DP=20475;EAS_AF=0.997;AMR_AF=0.9164;AFR_AF=0.9614;EUR_AF=0.8052;SAS_AF=0.8425;AA=A|||;VT=SNP
3	161919373	rs9844455	A	G	100	PASS	AC=3076;AF=0.614217;AN=5008;NS=2504;DP=18544;EAS_AF=0.4871;AMR_AF=0.5476;AFR_AF=0.7383;EUR_AF=0.6978;SAS_AF=0.5389;AA=G|||;VT=SNP
3	161919562	rs55924218	C	G	100	PASS	AC=770;AF=0.153754;AN=5008;NS=2504;DP=19487;EAS_AF=0.252;AMR_AF=0.0634;AFR_AF=0.1604;EUR_AF=0.0636;SAS_AF=0.2004;AA=C|||;VT=SNP
3	161919697	rs78661847	C	T	100	PASS	AC=449;AF=0.0896565;AN=5008;NS=2504;DP=18954;EAS_AF=0.249;AMR_AF=0.0331;AFR_AF=0.003;EUR_AF=0.0219;SAS_AF=0.1524;AA=C|||;VT=SNP
3	161919924	rs76804469	C	T	100	PASS	AC=761;AF=0.151957;AN=5008;NS=2504;DP=19216;EAS_AF=0.251;AMR_AF=0.0634;AFR_AF=0.1551;EUR_AF=0.0636;SAS_AF=0.1994;AA=T|||;VT=SNP
3	161920981	rs13090381	T	C	100	PASS	AC=1221;AF=0.24381;AN=5008;NS=2504;DP=15478;EAS_AF=0.1538;AMR_AF=0.3761;AFR_AF=0.0514;EUR_AF=0.5099;SAS_AF=0.229;AA=T|||;VT=SNP
3	161921214	rs9789999	C	T	100	PASS	AC=1778;AF=0.355032;AN=5008;NS=2504;DP=15815;EAS_AF=0.5675;AMR_AF=0.4222;AFR_AF=0.2602;EUR_AF=0.2425;SAS_AF=0.3323;AA=C|||;VT=SNP
3	161921368	rs7624830	A	C	100	PASS	AC=3572;AF=0.713259;AN=5008;NS=2504;DP=14856;EAS_AF=0.9911;AMR_AF=0.7032;AFR_AF=0.6286;EUR_AF=0.5169;SAS_AF=0.7505;AA=C|||;VT=SNP
3	161922486	rs62290473	T	C	100	PASS	AC=1679;AF=0.335264;AN=5008;NS=2504;DP=16697;EAS_AF=0.5645;AMR_AF=0.3963;AFR_AF=0.2693;EUR_AF=0.167;SAS_AF=0.318;AA=T|||;VT=SNP
3	161922679	rs9843284	T	G	100	PASS	AC=3019;AF=0.602835;AN=5008;NS=2504;DP=16927;EAS_AF=0.5655;AMR_AF=0.7334;AFR_AF=0.5552;EUR_AF=0.667;SAS_AF=0.547;AA=G|||;VT=SNP
3	161922686	rs58934734	C	T	100	PASS	AC=1674;AF=0.334265;AN=5008;NS=2504;DP=16878;EAS_AF=0.5635;AMR_AF=0.3963;AFR_AF=0.2693;EUR_AF=0.167;SAS_AF=0.3139;AA=C|||;VT=SNP
3	161923268	rs2129938	A	G	100	PASS	AC=3759;AF=0.750599;AN=5008;NS=2504;DP=16227;EAS_AF=0.7103;AMR_AF=0.9035;AFR_AF=0.618;EUR_AF=0.8728;SAS_AF=0.7372;AA=G|||;VT=SNP
3	161925733	rs11713937	A	C	100	PASS	AC=705;AF=0.140775;AN=5008;NS=2504;DP=16610;EAS_AF=0.0833;AMR_AF=0.0922;AFR_AF=0.1437;EUR_AF=0.1362;SAS_AF=0.2352;AA=A|||;VT=SNP
3	161925970	rs1488579	T	C	100	PASS	AC=762;AF=0.152157;AN=5008;NS=2504;DP=19060;EAS_AF=0.1627;AMR_AF=0.147;AFR_AF=0.0681;EUR_AF=0.1968;SAS_AF=0.2127;AA=T|||;VT=SNP
3	161926475	rs6787191	T	C	100	PASS	AC=1131;AF=0.225839;AN=5008;NS=2504;DP=17241;EAS_AF=0.244;AMR_AF=0.1556;AFR_AF=0.2678;EUR_AF=0.2266;SAS_AF=0.1994;AA=T|||;VT=SNP
3	161926538	rs73878582	T	G	100	PASS	AC=571;AF=0.114018;AN=5008;NS=2504;DP=15402;EAS_AF=0.1389;AMR_AF=0.1182;AFR_AF=0.0991;EUR_AF=0.0775;SAS_AF=0.1431;AA=T|||;VT=SNP
3	161926604	rs7632463	T	C	100	PASS	AC=3945;AF=0.78774;AN=5008;NS=2504;DP=13561;EAS_AF=0.7698;AMR_AF=0.8069;AFR_AF=0.7458;EUR_AF=0.8628;SAS_AF=0.772;AA=C|||;VT=SNP
3	161927159	rs16854366	C	T	100	PASS	AC=564;AF=0.11262;AN=5008;NS=2504;DP=18534;EAS_AF=0.1389;AMR_AF=0.1153;AFR_AF=0.0983;EUR_AF=0.0765;SAS_AF=0.1401;AA=C|||;VT=SNP
3	161927238	rs1488578	T	C	100	PASS	AC=3978;AF=0.794329;AN=5008;NS=2504;DP=18529;EAS_AF=0.7698;AMR_AF=0.8098;AFR_AF=0.7716;EUR_AF=0.8628;SAS_AF=0.7689;AA=t|||;VT=SNP
3	161927478	rs9859007	A	T	100	PASS	AC=1857;AF=0.370807;AN=5008;NS=2504;DP=15167;EAS_AF=0.3849;AMR_AF=0.2968;AFR_AF=0.3971;EUR_AF=0.3559;SAS_AF=0.3885;AA=T|||;VT=SNP
3	161927593	rs75879003	C	G	100	PASS	AC=433;AF=0.0864617;AN=5008;NS=2504;DP=13866;EAS_AF=0.0794;AMR_AF=0.0274;AFR_AF=0.1369;EUR_AF=0.0179;SAS_AF=0.138;AA=C|||;VT=SNP
3	161927763	rs77105105	G	C	100	PASS	AC=447;AF=0.0892572;AN=5008;NS=2504;DP=15300;EAS_AF=0.1389;AMR_AF=0.111;AFR_AF=0.0083;EUR_AF=0.0785;SAS_AF=0.1431;AA=G|||;VT=SNP
3	161927799	rs13096250	T	C	100	PASS	AC=1139;AF=0.227436;AN=5008;NS=2504;DP=14562;EAS_AF=0.248;AMR_AF=0.1571;AFR_AF=0.264;EUR_AF=0.2326;SAS_AF=0.2014;AA=T|||;VT=SNP
3	161927856	rs12696145	C	A	100	PASS	AC=1063;AF=0.21226;AN=5008;NS=2504;DP=14672;EAS_AF=0.244;AMR_AF=0.1499;AFR_AF=0.2224;EUR_AF=0.2266;SAS_AF=0.1953;AA=C|||;VT=SNP
3	161928216	rs1471973	C	T	100	PASS	AC=986;AF=0.196885;AN=5008;NS=2504;DP=15766;EAS_AF=0.245;AMR_AF=0.147;AFR_AF=0.1626;EUR_AF=0.2276;SAS_AF=0.1973;AA=C|||;VT=SNP
3	161928217	rs11917985	G	A	100	PASS	AC=1338;AF=0.267173;AN=5008;NS=2504;DP=15764;EAS_AF=0.373;AMR_AF=0.379;AFR_AF=0.1589;EUR_AF=0.3072;SAS_AF=0.184;AA=G|||;VT=SNP
3	161928574	rs2405547	G	A	100	PASS	AC=4411;AF=0.880791;AN=5008;NS=2504;DP=17704;EAS_AF=0.8492;AMR_AF=0.8357;AFR_AF=0.9107;EUR_AF=0.8797;SAS_AF=0.9059;AA=A|||;VT=SNP
3	161928886	rs4390940	T	C	100	PASS	AC=571;AF=0.114018;AN=5008;NS=2504;DP=17671;EAS_AF=0.1389;AMR_AF=0.1182;AFR_AF=0.0991;EUR_AF=0.0775;SAS_AF=0.1431;AA=T|||;VT=SNP
3	161929024	rs1488574	A	G	100	PASS	AC=1047;AF=0.209065;AN=5008;NS=2504;DP=16909;EAS_AF=0.1409;AMR_AF=0.2248;AFR_AF=0.2194;EUR_AF=0.2575;SAS_AF=0.2045;AA=G|||;VT=SNP
3	161929990	rs80144456	G	A	100	PASS	AC=430;AF=0.0858626;AN=5008;NS=2504;DP=13154;EAS_AF=0.0794;AMR_AF=0.0274;AFR_AF=0.1354;EUR_AF=0.0179;SAS_AF=0.137;AA=G|||;VT=SNP
3	161930201	rs1471972	A	G	100	PASS	AC=1071;AF=0.213858;AN=5008;NS=2504;DP=12879;EAS_AF=0.247;AMR_AF=0.1499;AFR_AF=0.2224;EUR_AF=0.2276;SAS_AF=0.1994;AA=A|||;VT=SNP
3	161931854	rs62290476	C	T	100	PASS	AC=1128;AF=0.22524;AN=5008;NS=2504;DP=19118;EAS_AF=0.3472;AMR_AF=0.3703;AFR_AF=0.0212;EUR_AF=0.3082;SAS_AF=0.1871;AA=C|||;VT=SNP
3	161932536	rs7340714	A	G	100	PASS	AC=1113;AF=0.222244;AN=5008;NS=2504;DP=15233;EAS_AF=0.247;AMR_AF=0.1499;AFR_AF=0.2579;EUR_AF=0.2266;SAS_AF=0.1953;AA=A|||;VT=SNP
3	161932813	rs55776785	T	C	100	PASS	AC=735;AF=0.146765;AN=5008;NS=2504;DP=12316;EAS_AF=0.1409;AMR_AF=0.147;AFR_AF=0.1309;EUR_AF=0.1292;SAS_AF=0.1922;AA=T|||;VT=SNP
3	161932945	rs73876203	T	C	100	PASS	AC=570;AF=0.113818;AN=5008;NS=2504;DP=11646;EAS_AF=0.1389;AMR_AF=0.1167;AFR_AF=0.0991;EUR_AF=0.0775;SAS_AF=0.1431;AA=T|||;VT=SNP
3	161933314	rs1488573	T	C	100	PASS	AC=1126;AF=0.22484;AN=5008;NS=2504;DP=14074;EAS_AF=0.247;AMR_AF=0.1527;AFR_AF=0.2632;EUR_AF=0.2276;SAS_AF=0.1984;AA=C|||;VT=SNP
3	161933389	rs62290477	A	C	100	PASS	AC=1364;AF=0.272364;AN=5008;NS=2504;DP=13897;EAS_AF=0.374;AMR_AF=0.3804;AFR_AF=0.174;EUR_AF=0.3072;SAS_AF=0.1881;AA=A|||;VT=SNP
3	161933501	rs1352422	T	C	100	PASS	AC=1126;AF=0.22484;AN=5008;NS=2504;DP=14465;EAS_AF=0.247;AMR_AF=0.1527;AFR_AF=0.2632;EUR_AF=0.2276;SAS_AF=0.1984;AA=T|||;VT=SNP
3	161934858	rs1463681	A	G	100	PASS	AC=4412;AF=0.88099;AN=5008;NS=2504;DP=15212;EAS_AF=0.8492;AMR_AF=0.8372;AFR_AF=0.9107;EUR_AF=0.8787;SAS_AF=0.907;AA=G|||;VT=SNP
3	161935601	rs9836187	G	A	100	PASS	AC=3979;AF=0.794529;AN=5008;NS=2504;DP=16193;EAS_AF=0.7688;AMR_AF=0.8098;AFR_AF=0.7761;EUR_AF=0.8608;SAS_AF=0.7669;AA=A|||;VT=SNP
3	161935875	rs6787636	G	T	100	PASS	AC=727;AF=0.145168;AN=5008;NS=2504;DP=16875;EAS_AF=0.1409;AMR_AF=0.1441;AFR_AF=0.1301;EUR_AF=0.1282;SAS_AF=0.1881;AA=G|||;VT=SNP
3	161935978	rs6800523	T	C	100	PASS	AC=3979;AF=0.794529;AN=5008;NS=2504;DP=17071;EAS_AF=0.7688;AMR_AF=0.8098;AFR_AF=0.7753;EUR_AF=0.8608;SAS_AF=0.7679;AA=C|||;VT=SNP
3	161936458	rs34819866	G	T	100	PASS	AC=1342;AF=0.267971;AN=5008;NS=2504;DP=16652;EAS_AF=0.375;AMR_AF=0.3804;AFR_AF=0.1573;EUR_AF=0.3062;SAS_AF=0.1881;AA=G|||;VT=SNP
3	161936460	rs12636428	T	G	100	PASS	AC=1342;AF=0.267971;AN=5008;NS=2504;DP=16647;EAS_AF=0.375;AMR_AF=0.3804;AFR_AF=0.1573;EUR_AF=0.3062;SAS_AF=0.1881;AA=T|||;VT=SNP
3	161936628	rs56019777	G	A	100	PASS	AC=1357;AF=0.270966;AN=5008;NS=2504;DP=16494;EAS_AF=0.376;AMR_AF=0.3804;AFR_AF=0.1687;EUR_AF=0.3062;SAS_AF=0.1871;AA=g|||;VT=SNP
3	161936752	rs73876204	G	T	100	PASS	AC=614;AF=0.122604;AN=5008;NS=2504;DP=16248;EAS_AF=0.1389;AMR_AF=0.1153;AFR_AF=0.1362;EUR_AF=0.0765;SAS_AF=0.1401;AA=G|||;VT=SNP
3	161937414	rs9846433	C	T	100	PASS	AC=1283;AF=0.25619;AN=5008;NS=2504;DP=17036;EAS_AF=0.2202;AMR_AF=0.2104;AFR_AF=0.2549;EUR_AF=0.2028;SAS_AF=0.3824;AA=C|||;VT=SNP
3	161937462	rs9846558	C	T	100	PASS	AC=1283;AF=0.25619;AN=5008;NS=2504;DP=16094;EAS_AF=0.2202;AMR_AF=0.2104;AFR_AF=0.2549;EUR_AF=0.2028;SAS_AF=0.3824;AA=C|||;VT=SNP
3	161937509	rs59547599	T	A	100	PASS	AC=564;AF=0.11262;AN=5008;NS=2504;DP=16436;EAS_AF=0.1389;AMR_AF=0.1153;AFR_AF=0.0983;EUR_AF=0.0765;SAS_AF=0.1401;AA=T|||;VT=SNP
3	161937775	rs11922194	G	A	100	PASS	AC=1272;AF=0.253994;AN=5008;NS=2504;DP=13666;EAS_AF=0.2202;AMR_AF=0.2118;AFR_AF=0.2458;EUR_AF=0.2028;SAS_AF=0.3824;AA=G|||;VT=SNP
3	161937965	rs1387010	A	G	100	PASS	AC=4413;AF=0.88119;AN=5008;NS=2504;DP=16392;EAS_AF=0.8492;AMR_AF=0.8372;AFR_AF=0.9107;EUR_AF=0.8807;SAS_AF=0.9059;AA=a|||;VT=SNP
3	161938005	rs1387009	A	G	100	PASS	AC=3133;AF=0.625599;AN=5008;NS=2504;DP=16158;EAS_AF=0.63;AMR_AF=0.6268;AFR_AF=0.6581;EUR_AF=0.6769;SAS_AF=0.5235;AA=G|||;VT=SNP
3	161939246	rs10513581	A	C	100	PASS	AC=3254;AF=0.64976;AN=5008;NS=2504;DP=17953;EAS_AF=0.63;AMR_AF=0.634;AFR_AF=0.7451;EUR_AF=0.6769;SAS_AF=0.5245;AA=A|||;VT=SNP
3	161940277	rs113232320	C	G	100	PASS	AC=447;AF=0.0892572;AN=5008;NS=2504;DP=16498;EAS_AF=0.1389;AMR_AF=0.1124;AFR_AF=0.0083;EUR_AF=0.0775;SAS_AF=0.1431;AA=C|||;VT=SNP
3	161940559	rs1973309	A	G	100	PASS	AC=4414;AF=0.88139;AN=5008;NS=2504;DP=18356;EAS_AF=0.8492;AMR_AF=0.8386;AFR_AF=0.9107;EUR_AF=0.8797;SAS_AF=0.907;AA=G|||;VT=SNP
3	161940863	rs9867096	G	A	100	PASS	AC=3237;AF=0.646366;AN=5008;NS=2504;DP=17654;EAS_AF=0.63;AMR_AF=0.6297;AFR_AF=0.7375;EUR_AF=0.675;SAS_AF=0.5225;AA=G|||;VT=SNP
3	161940916	rs11717772	G	T	100	PASS	AC=1171;AF=0.233826;AN=5008;NS=2504;DP=17459;EAS_AF=0.2192;AMR_AF=0.2089;AFR_AF=0.1694;EUR_AF=0.2038;SAS_AF=0.3845;AA=G|||;VT=SNP
3	161940963	rs11717792	G	A	100	PASS	AC=1172;AF=0.234026;AN=5008;NS=2504;DP=16984;EAS_AF=0.2192;AMR_AF=0.2089;AFR_AF=0.1694;EUR_AF=0.2038;SAS_AF=0.3855;AA=G|||;VT=SNP
3	161941258	rs76701784	T	A	100	PASS	AC=447;AF=0.0892572;AN=5008;NS=2504;DP=14680;EAS_AF=0.1389;AMR_AF=0.1124;AFR_AF=0.0083;EUR_AF=0.0775;SAS_AF=0.1431;AA=T|||;VT=SNP
3	161941672	rs79915737	G	A	100	PASS	AC=446;AF=0.0890575;AN=5008;NS=2504;DP=13880;EAS_AF=0.0794;AMR_AF=0.0274;AFR_AF=0.1467;EUR_AF=0.0179;SAS_AF=0.138;AA=G|||;VT=SNP
3	161942080	rs9817047	T	G	100	PASS	AC=4347;AF=0.868011;AN=5008;NS=2504;DP=15152;EAS_AF=0.8492;AMR_AF=0.8357;AFR_AF=0.8646;EUR_AF=0.8797;SAS_AF=0.9029;AA=T|||;VT=SNP
3	161942162	rs77753355	T	C	100	PASS	AC=441;AF=0.0880591;AN=5008;NS=2504;DP=18375;EAS_AF=0.0794;AMR_AF=0.0274;AFR_AF=0.1422;EUR_AF=0.0179;SAS_AF=0.1391;AA=T|||;VT=SNP
3	161942478	rs76373707	T	C	100	PASS	AC=446;AF=0.0890575;AN=5008;NS=2504;DP=18496;EAS_AF=0.0794;AMR_AF=0.0274;AFR_AF=0.1467;EUR_AF=0.0179;SAS_AF=0.138;AA=T|||;VT=SNP
3	161942674	rs1488571	C	G	100	PASS	AC=4414;AF=0.88139;AN=5008;NS=2504;DP=17131;EAS_AF=0.8492;AMR_AF=0.8386;AFR_AF=0.9107;EUR_AF=0.8797;SAS_AF=0.907;AA=G|||;VT=SNP
3	161943154	rs78313725	C	G	100	PASS	AC=442;AF=0.0882588;AN=5008;NS=2504;DP=19651;EAS_AF=0.1389;AMR_AF=0.1124;AFR_AF=0.0076;EUR_AF=0.0765;SAS_AF=0.1401;AA=C|||;VT=SNP
3	161944468	rs1488570	A	C	100	PASS	AC=4413;AF=0.88119;AN=5008;NS=2504;DP=14845;EAS_AF=0.8492;AMR_AF=0.8386;AFR_AF=0.9107;EUR_AF=0.8797;SAS_AF=0.9059;AA=C|||;VT=SNP
3	161944949	rs9880055	T	C	100	PASS	AC=862;AF=0.172125;AN=5008;NS=2504;DP=17787;EAS_AF=0.245;AMR_AF=0.0735;AFR_AF=0.2126;EUR_AF=0.1004;SAS_AF=0.1861;AA=T|||;VT=SNP
3	161945111	rs6414397	C	A	100	PASS	AC=4413;AF=0.88119;AN=5008;NS=2504;DP=18018;EAS_AF=0.8492;AMR_AF=0.8386;AFR_AF=0.9107;EUR_AF=0.8797;SAS_AF=0.9059;AA=A|||;VT=SNP
3	161945315	rs6764876	T	G	100	PASS	AC=4354;AF=0.869409;AN=5008;NS=2504;DP=16929;EAS_AF=0.8492;AMR_AF=0.8372;AFR_AF=0.8669;EUR_AF=0.8797;SAS_AF=0.9059;AA=T|||;VT=SNP
3	161945325	rs57175118	T	C	100	PASS	AC=420;AF=0.0838658;AN=5008;NS=2504;DP=16750;EAS_AF=0.244;AMR_AF=0.0173;AFR_AF=0.0038;EUR_AF=0.0179;SAS_AF=0.1421;AA=T|||;VT=SNP
3	161945397	rs2405549	C	T	100	PASS	AC=4413;AF=0.88119;AN=5008;NS=2504;DP=15550;EAS_AF=0.8492;AMR_AF=0.8386;AFR_AF=0.9107;EUR_AF=0.8797;SAS_AF=0.9059;AA=T|||;VT=SNP
3	161945860	rs9827407	A	G	100	PASS	AC=866;AF=0.172923;AN=5008;NS=2504;DP=10756;EAS_AF=0.247;AMR_AF=0.0735;AFR_AF=0.2141;EUR_AF=0.0994;SAS_AF=0.1871;AA=A|||;VT=SNP
3	161946057	rs76534642	G	A	100	PASS	AC=440;AF=0.0878594;AN=5008;NS=2504;DP=13572;EAS_AF=0.1389;AMR_AF=0.111;AFR_AF=0.0076;EUR_AF=0.0765;SAS_AF=0.1391;AA=G|||;VT=SNP
3	161946327	rs9828074	A	G	100	PASS	AC=2985;AF=0.596046;AN=5008;NS=2504;DP=16257;EAS_AF=0.629;AMR_AF=0.6023;AFR_AF=0.6324;EUR_AF=0.6252;SAS_AF=0.4785;AA=A|||;VT=SNP
3	161946601	rs1488569	A	G	100	PASS	AC=4411;AF=0.880791;AN=5008;NS=2504;DP=15843;EAS_AF=0.8482;AMR_AF=0.8386;AFR_AF=0.9107;EUR_AF=0.8797;SAS_AF=0.9049;AA=G|||;VT=SNP
3	161946934	rs1488568	C	T	100	PASS	AC=4412;AF=0.88099;AN=5008;NS=2504;DP=12435;EAS_AF=0.8492;AMR_AF=0.8386;AFR_AF=0.9107;EUR_AF=0.8797;SAS_AF=0.9049;AA=T|||;VT=SNP
3	161947414	rs10936271	G	A	100	PASS	AC=2160;AF=0.43131;AN=5008;NS=2504;DP=15231;EAS_AF=0.3829;AMR_AF=0.5274;AFR_AF=0.4493;EUR_AF=0.5258;SAS_AF=0.2914;AA=G|||;VT=SNP
3	161947678	rs7653585	C	T	100	PASS	AC=3236;AF=0.646166;AN=5008;NS=2504;DP=16391;EAS_AF=0.63;AMR_AF=0.6311;AFR_AF=0.7322;EUR_AF=0.6769;SAS_AF=0.5256;AA=C|||;VT=SNP
3	161947819	rs9872333	G	A	100	PASS	AC=1172;AF=0.234026;AN=5008;NS=2504;DP=15712;EAS_AF=0.2192;AMR_AF=0.2075;AFR_AF=0.1755;EUR_AF=0.2028;SAS_AF=0.3793;AA=A|||;VT=SNP
3	161948649	rs11928363	G	T	100	PASS	AC=1164;AF=0.232428;AN=5008;NS=2504;DP=16514;EAS_AF=0.2192;AMR_AF=0.2075;AFR_AF=0.1694;EUR_AF=0.2028;SAS_AF=0.3793;AA=G|||;VT=SNP
3	161949284	rs1488583	G	A	100	PASS	AC=1154;AF=0.230431;AN=5008;NS=2504;DP=21770;EAS_AF=0.2202;AMR_AF=0.2089;AFR_AF=0.1604;EUR_AF=0.2028;SAS_AF=0.3793;AA=G|||;VT=SNP
3	161949356	rs9882293	G	T	100	PASS	AC=1164;AF=0.232428;AN=5008;NS=2504;DP=20457;EAS_AF=0.2192;AMR_AF=0.2075;AFR_AF=0.1694;EUR_AF=0.2028;SAS_AF=0.3793;AA=g|||;VT=SNP
3	161950204	rs55663253	T	A	100	PASS	AC=1201;AF=0.239816;AN=5008;NS=2504;DP=20202;EAS_AF=0.3542;AMR_AF=0.3761;AFR_AF=0.0681;EUR_AF=0.3072;SAS_AF=0.1881;AA=T|||;VT=SNP
3	161951039	rs6802741	C	A	100	PASS	AC=3085;AF=0.616014;AN=5008;NS=2504;DP=20447;EAS_AF=0.628;AMR_AF=0.6023;AFR_AF=0.7126;EUR_AF=0.6243;SAS_AF=0.4744;AA=C|||;VT=SNP
3	161951109	rs6778379	A	G	100	PASS	AC=4410;AF=0.880591;AN=5008;NS=2504;DP=19134;EAS_AF=0.8492;AMR_AF=0.8386;AFR_AF=0.91;EUR_AF=0.8797;SAS_AF=0.9039;AA=G|||;VT=SNP
3	161951140	rs12635475	A	T	100	PASS	AC=1342;AF=0.267971;AN=5008;NS=2504;DP=19924;EAS_AF=0.3819;AMR_AF=0.3818;AFR_AF=0.1498;EUR_AF=0.3072;SAS_AF=0.1892;AA=A|||;VT=SNP
3	161952491	rs77699933	T	G	100	PASS	AC=412;AF=0.0822684;AN=5008;NS=2504;DP=18661;EAS_AF=0.0794;AMR_AF=0.0259;AFR_AF=0.1218;EUR_AF=0.0179;SAS_AF=0.138;AA=T|||;VT=SNP
3	161952871	rs7652830	C	G	100	PASS	AC=2967;AF=0.592452;AN=5008;NS=2504;DP=17434;EAS_AF=0.629;AMR_AF=0.6182;AFR_AF=0.5983;EUR_AF=0.671;SAS_AF=0.4479;AA=C|||;VT=SNP
3	161953125	rs62290503	C	G	100	PASS	AC=1342;AF=0.267971;AN=5008;NS=2504;DP=18089;EAS_AF=0.38;AMR_AF=0.3818;AFR_AF=0.1498;EUR_AF=0.3082;SAS_AF=0.1902;AA=C|||;VT=SNP
3	161953160	rs7630785	A	T	100	PASS	AC=4412;AF=0.88099;AN=5008;NS=2504;DP=18262;EAS_AF=0.8492;AMR_AF=0.8386;AFR_AF=0.91;EUR_AF=0.8807;SAS_AF=0.9049;AA=T|||;VT=SNP
3	161953189	rs7653283	G	C	100	PASS	AC=836;AF=0.166933;AN=5008;NS=2504;DP=17589;EAS_AF=0.247;AMR_AF=0.072;AFR_AF=0.1974;EUR_AF=0.0984;SAS_AF=0.181;AA=G|||;VT=SNP
3	161953216	rs80012483	A	G	100	PASS	AC=405;AF=0.0808706;AN=5008;NS=2504;DP=16755;EAS_AF=0.0794;AMR_AF=0.0259;AFR_AF=0.1172;EUR_AF=0.0179;SAS_AF=0.137;AA=A|||;VT=SNP
3	161953326	rs12053988	C	T	100	PASS	AC=1897;AF=0.378794;AN=5008;NS=2504;DP=15025;EAS_AF=0.381;AMR_AF=0.5159;AFR_AF=0.3154;EUR_AF=0.5199;SAS_AF=0.2198;AA=C|||;VT=SNP
3	161953574	rs12053991	G	A	100	PASS	AC=1897;AF=0.378794;AN=5008;NS=2504;DP=15097;EAS_AF=0.381;AMR_AF=0.513;AFR_AF=0.3154;EUR_AF=0.5219;SAS_AF=0.2198;AA=G|||;VT=SNP
3	161953668	rs6764051	C	T	100	PASS	AC=4413;AF=0.88119;AN=5008;NS=2504;DP=14085;EAS_AF=0.8492;AMR_AF=0.8386;AFR_AF=0.91;EUR_AF=0.8807;SAS_AF=0.9059;AA=T|||;VT=SNP
3	161953764	rs9828622	C	G	100	PASS	AC=4412;AF=0.88099;AN=5008;NS=2504;DP=14980;EAS_AF=0.8492;AMR_AF=0.8386;AFR_AF=0.91;EUR_AF=0.8807;SAS_AF=0.9049;AA=G|||;VT=SNP
3	161953870	rs12054343	A	G	100	PASS	AC=1343;AF=0.268171;AN=5008;NS=2504;DP=14324;EAS_AF=0.381;AMR_AF=0.3818;AFR_AF=0.1498;EUR_AF=0.3082;SAS_AF=0.1902;AA=A|||;VT=SNP
3	161954813	rs77295516	G	C	100	PASS	AC=344;AF=0.0686901;AN=5008;NS=2504;DP=16585;EAS_AF=0.1369;AMR_AF=0.0821;AFR_AF=0.0045;EUR_AF=0.0249;SAS_AF=0.1207;AA=G|||;VT=SNP
3	161955477	rs1488576	T	G	100	PASS	AC=2714;AF=0.541933;AN=5008;NS=2504;DP=13707;EAS_AF=0.376;AMR_AF=0.5677;AFR_AF=0.6339;EUR_AF=0.6511;SAS_AF=0.4581;AA=T|||;VT=SNP
3	161955764	rs1352423	C	T	100	PASS	AC=1385;AF=0.276558;AN=5008;NS=2504;DP=14229;EAS_AF=0.1508;AMR_AF=0.3141;AFR_AF=0.3003;EUR_AF=0.3817;SAS_AF=0.2393;AA=T|||;VT=SNP
3	161959629	rs11923202	T	C	100	PASS	AC=552;AF=0.110224;AN=5008;NS=2504;DP=16755;EAS_AF=0.1855;AMR_AF=0.0461;AFR_AF=0.0681;EUR_AF=0.0596;SAS_AF=0.1871;AA=T|||;VT=SNP
3	161960639	rs74703574	T	A	100	PASS	AC=550;AF=0.109824;AN=5008;NS=2504;DP=19055;EAS_AF=0.1855;AMR_AF=0.0461;AFR_AF=0.0673;EUR_AF=0.0596;SAS_AF=0.1861;AA=T|||;VT=SNP
3	161961402	rs12633693	G	A	100	PASS	AC=1898;AF=0.378994;AN=5008;NS=2504;DP=18898;EAS_AF=0.619;AMR_AF=0.4035;AFR_AF=0.205;EUR_AF=0.3459;SAS_AF=0.3834;AA=G|||;VT=SNP
3	161961756	rs62290506	C	T	100	PASS	AC=1898;AF=0.378994;AN=5008;NS=2504;DP=16505;EAS_AF=0.619;AMR_AF=0.4035;AFR_AF=0.205;EUR_AF=0.3459;SAS_AF=0.3834;AA=c|||;VT=SNP
3	161962784	rs80025476	T	A	100	PASS	AC=3133;AF=0.625599;AN=5008;NS=2504;DP=17682;EAS_AF=0.6756;AMR_AF=0.5072;AFR_AF=0.798;EUR_AF=0.4732;SAS_AF=0.5818;AA=T|||;VT=SNP
3	161963511	rs151283769	G	A	100	PASS	AC=338;AF=0.067492;AN=5008;NS=2504;DP=19744;EAS_AF=0.1508;AMR_AF=0.0793;AFR_AF=0.0023;EUR_AF=0.0288;SAS_AF=0.1012;AA=G|||;VT=SNP
3	161965428	rs2200720	G	A	100	PASS	AC=3126;AF=0.624201;AN=5008;NS=2504;DP=20045;EAS_AF=0.6746;AMR_AF=0.5072;AFR_AF=0.7965;EUR_AF=0.4722;SAS_AF=0.5787;AA=G|||;VT=SNP
3	161965593	rs2220421	T	G	100	PASS	AC=4146;AF=0.827875;AN=5008;NS=2504;DP=19938;EAS_AF=0.6974;AMR_AF=0.7536;AFR_AF=0.9841;EUR_AF=0.8549;SAS_AF=0.7761;AA=G|||;VT=SNP
3	161965895	rs7632684	G	A	100	PASS	AC=4497;AF=0.897963;AN=5008;NS=2504;DP=21034;EAS_AF=0.8492;AMR_AF=0.8329;AFR_AF=0.9924;EUR_AF=0.8847;SAS_AF=0.8804;AA=A|||;VT=SNP
3	161966159	rs1813113	C	T	100	PASS	AC=4145;AF=0.827676;AN=5008;NS=2504;DP=19026;EAS_AF=0.6974;AMR_AF=0.7536;AFR_AF=0.9841;EUR_AF=0.8549;SAS_AF=0.7751;AA=T|||;VT=SNP
3	161966672	rs7647241	T	C	100	PASS	AC=4147;AF=0.828075;AN=5008;NS=2504;DP=18433;EAS_AF=0.6964;AMR_AF=0.7522;AFR_AF=0.9849;EUR_AF=0.8559;SAS_AF=0.7771;AA=C|||;VT=SNP
3	161968489	rs9871645	T	A	100	PASS	AC=435;AF=0.086861;AN=5008;NS=2504;DP=19627;EAS_AF=0.0139;AMR_AF=0.1311;AFR_AF=0.0151;EUR_AF=0.1998;SAS_AF=0.1115;AA=A|||;VT=SNP
3	161968916	rs9818230	A	G	100	PASS	AC=422;AF=0.0842652;AN=5008;NS=2504;DP=19178;EAS_AF=0.0139;AMR_AF=0.1311;AFR_AF=0.0053;EUR_AF=0.1998;SAS_AF=0.1115;AA=A|||;VT=SNP
3	161968962	rs12493358	C	G	100	PASS	AC=1836;AF=0.366613;AN=5008;NS=2504;DP=19571;EAS_AF=0.6131;AMR_AF=0.4006;AFR_AF=0.2035;EUR_AF=0.3419;SAS_AF=0.3344;AA=C|||;VT=SNP
3	161969899	rs7612693	T	A	100	PASS	AC=415;AF=0.0828674;AN=5008;NS=2504;DP=7389;EAS_AF=0.0575;AMR_AF=0.0418;AFR_AF=0.1316;EUR_AF=0.0249;SAS_AF=0.1319;AA=T|||;VT=SNP
3	161969967	rs1387011	A	G	100	PASS	AC=4143;AF=0.827276;AN=5008;NS=2504;DP=6818;EAS_AF=0.6964;AMR_AF=0.7507;AFR_AF=0.9849;EUR_AF=0.8549;SAS_AF=0.7751;AA=G|||;VT=SNP
3	161971235	rs10513582	A	T	100	PASS	AC=415;AF=0.0828674;AN=5008;NS=2504;DP=14675;EAS_AF=0.0575;AMR_AF=0.0432;AFR_AF=0.1309;EUR_AF=0.0249;SAS_AF=0.1319;AA=A|||;VT=SNP
3	161971627	rs12495380	C	T	100	PASS	AC=1839;AF=0.367212;AN=5008;NS=2504;DP=14951;EAS_AF=0.6121;AMR_AF=0.4006;AFR_AF=0.2035;EUR_AF=0.3439;SAS_AF=0.3364;AA=C|||;VT=SNP
3	161971774	rs1542700	C	T	100	PASS	AC=431;AF=0.0860623;AN=5008;NS=2504;DP=15238;EAS_AF=0.0139;AMR_AF=0.1311;AFR_AF=0.0151;EUR_AF=0.1978;SAS_AF=0.1094;AA=T|||;VT=SNP
3	161972497	rs11927519	G	A	100	PASS	AC=1792;AF=0.357827;AN=5008;NS=2504;DP=16604;EAS_AF=0.6121;AMR_AF=0.3876;AFR_AF=0.202;EUR_AF=0.3121;SAS_AF=0.3323;AA=G|||;VT=SNP
3	161972652	rs10936273	G	A	100	PASS	AC=418;AF=0.0834665;AN=5008;NS=2504;DP=15906;EAS_AF=0.0139;AMR_AF=0.1311;AFR_AF=0.0053;EUR_AF=0.1978;SAS_AF=0.1094;AA=G|||;VT=SNP
3	161972816	rs12152507	C	T	100	PASS	AC=418;AF=0.0834665;AN=5008;NS=2504;DP=17372;EAS_AF=0.0139;AMR_AF=0.1311;AFR_AF=0.0053;EUR_AF=0.1978;SAS_AF=0.1094;AA=C|||;VT=SNP
3	161973643	rs7640686	C	T	100	PASS	AC=4141;AF=0.826877;AN=5008;NS=2504;DP=15107;EAS_AF=0.6935;AMR_AF=0.7507;AFR_AF=0.9849;EUR_AF=0.8559;SAS_AF=0.7751;AA=T|||;VT=SNP
3	161976731	rs1542701	A	G	100	PASS	AC=422;AF=0.0842652;AN=5008;NS=2504;DP=16822;EAS_AF=0.0139;AMR_AF=0.1311;AFR_AF=0.0053;EUR_AF=0.1998;SAS_AF=0.1115;AA=A|||;VT=SNP
3	161978329	rs13072441	T	A	100	PASS	AC=4186;AF=0.835863;AN=5008;NS=2504;DP=16147;EAS_AF=0.7381;AMR_AF=0.7507;AFR_AF=0.9849;EUR_AF=0.8559;SAS_AF=0.7751;AA=A|||;VT=SNP
3	161978996	rs77503967	A	G	100	PASS	AC=350;AF=0.0698882;AN=5008;NS=2504;DP=17499;EAS_AF=0.1548;AMR_AF=0.0807;AFR_AF=0.003;EUR_AF=0.0298;SAS_AF=0.1063;AA=A|||;VT=SNP
3	161979722	rs1601895	C	T	100	PASS	AC=4186;AF=0.835863;AN=5008;NS=2504;DP=17516;EAS_AF=0.7381;AMR_AF=0.7507;AFR_AF=0.9849;EUR_AF=0.8559;SAS_AF=0.7751;AA=T|||;VT=SNP
3	161980275	rs1109921	T	C	100	PASS	AC=3459;AF=0.690695;AN=5008;NS=2504;DP=18260;EAS_AF=0.6736;AMR_AF=0.6945;AFR_AF=0.6346;EUR_AF=0.83;SAS_AF=0.638;AA=C|||;VT=SNP
3	161980743	rs60942257	G	A	100	PASS	AC=604;AF=0.120607;AN=5008;NS=2504;DP=17557;EAS_AF=0.2331;AMR_AF=0.0447;AFR_AF=0.0673;EUR_AF=0.0596;SAS_AF=0.1933;AA=G|||;VT=SNP
3	161980903	rs883442	C	A	100	PASS	AC=1884;AF=0.376198;AN=5008;NS=2504;DP=18802;EAS_AF=0.6567;AMR_AF=0.4006;AFR_AF=0.2057;EUR_AF=0.3439;SAS_AF=0.3333;AA=C|||;VT=SNP
3	161980908	rs883441	C	G	100	PASS	AC=1884;AF=0.376198;AN=5008;NS=2504;DP=19063;EAS_AF=0.6567;AMR_AF=0.4006;AFR_AF=0.2057;EUR_AF=0.3439;SAS_AF=0.3333;AA=C|||;VT=SNP
3	161982483	rs936943	G	A	100	PASS	AC=422;AF=0.0842652;AN=5008;NS=2504;DP=15475;EAS_AF=0.0139;AMR_AF=0.1311;AFR_AF=0.0053;EUR_AF=0.1998;SAS_AF=0.1115;AA=G|||;VT=SNP
3	161982640	rs2405562	T	C	100	PASS	AC=422;AF=0.0842652;AN=5008;NS=2504;DP=14731;EAS_AF=0.0139;AMR_AF=0.1311;AFR_AF=0.0053;EUR_AF=0.1998;SAS_AF=0.1115;AA=T|||;VT=SNP
3	161983065	rs11709562	C	T	100	PASS	AC=422;AF=0.0842652;AN=5008;NS=2504;DP=14792;EAS_AF=0.0139;AMR_AF=0.1311;AFR_AF=0.0053;EUR_AF=0.1998;SAS_AF=0.1115;AA=C|||;VT=SNP
3	161984420	rs10936274	A	T	100	PASS	AC=2478;AF=0.494808;AN=5008;NS=2504;DP=13183;EAS_AF=0.6121;AMR_AF=0.4697;AFR_AF=0.4554;EUR_AF=0.4573;SAS_AF=0.4836;AA=A|||;VT=SNP
3	161984517	rs9833288	C	T	100	PASS	AC=4139;AF=0.826478;AN=5008;NS=2504;DP=15677;EAS_AF=0.6925;AMR_AF=0.7522;AFR_AF=0.9841;EUR_AF=0.8559;SAS_AF=0.774;AA=T|||;VT=SNP
3	161985999	rs62290512	G	A	100	PASS	AC=422;AF=0.0842652;AN=5008;NS=2504;DP=20454;EAS_AF=0.0139;AMR_AF=0.1311;AFR_AF=0.0053;EUR_AF=0.1998;SAS_AF=0.1115;AA=A|||;VT=SNP
3	161986083	rs62290513	T	C	100	PASS	AC=422;AF=0.0842652;AN=5008;NS=2504;DP=18865;EAS_AF=0.0139;AMR_AF=0.1311;AFR_AF=0.0053;EUR_AF=0.1998;SAS_AF=0.1115;AA=t|||;VT=SNP
3	161986140	rs62290514	G	C	100	PASS	AC=435;AF=0.086861;AN=5008;NS=2504;DP=18519;EAS_AF=0.0139;AMR_AF=0.1311;AFR_AF=0.0151;EUR_AF=0.1998;SAS_AF=0.1115;AA=G|||;VT=SNP
3	161987836	rs16846945	C	G	100	PASS	AC=755;AF=0.150759;AN=5008;NS=2504;DP=19003;EAS_AF=0.0665;AMR_AF=0.0548;AFR_AF=0.3714;EUR_AF=0.0249;SAS_AF=0.137;AA=C|||;VT=SNP
3	161989058	rs1488566	C	T	100	PASS	AC=3020;AF=0.603035;AN=5008;NS=2504;DP=12534;EAS_AF=0.626;AMR_AF=0.6052;AFR_AF=0.5492;EUR_AF=0.6571;SAS_AF=0.5951;AA=T|||;VT=SNP
3	161989840	rs9832510	G	C	100	PASS	AC=2584;AF=0.515974;AN=5008;NS=2504;DP=15651;EAS_AF=0.6121;AMR_AF=0.4726;AFR_AF=0.534;EUR_AF=0.4573;SAS_AF=0.4836;AA=G|||;VT=SNP
3	161990190	rs1488567	T	C	100	PASS	AC=424;AF=0.0846645;AN=5008;NS=2504;DP=15560;EAS_AF=0.0139;AMR_AF=0.1326;AFR_AF=0.0053;EUR_AF=0.1998;SAS_AF=0.1125;AA=t|||;VT=SNP
3	161990353	rs1387007	T	C	100	PASS	AC=3019;AF=0.602835;AN=5008;NS=2504;DP=14819;EAS_AF=0.626;AMR_AF=0.6052;AFR_AF=0.5484;EUR_AF=0.6571;SAS_AF=0.5951;AA=C|||;VT=SNP
3	161991201	rs11925201	T	C	100	PASS	AC=1831;AF=0.365615;AN=5008;NS=2504;DP=13892;EAS_AF=0.6081;AMR_AF=0.4035;AFR_AF=0.205;EUR_AF=0.3419;SAS_AF=0.3303;AA=T|||;VT=SNP
3	161991760	rs11921315	C	A	100	PASS	AC=557;AF=0.111222;AN=5008;NS=2504;DP=19453;EAS_AF=0.1865;AMR_AF=0.0461;AFR_AF=0.0688;EUR_AF=0.0596;SAS_AF=0.1902;AA=C|||;VT=SNP
3	161992224	rs6773758	C	G	100	PASS	AC=1831;AF=0.365615;AN=5008;NS=2504;DP=20157;EAS_AF=0.6081;AMR_AF=0.4035;AFR_AF=0.205;EUR_AF=0.3419;SAS_AF=0.3303;AA=C|||;VT=SNP
3	161993543	rs1488575	T	C	100	PASS	AC=3385;AF=0.675919;AN=5008;NS=2504;DP=17336;EAS_AF=0.626;AMR_AF=0.6988;AFR_AF=0.6127;EUR_AF=0.831;SAS_AF=0.637;AA=C|||;VT=SNP
3	161993640	rs16847002	G	A	100	PASS	AC=755;AF=0.150759;AN=5008;NS=2504;DP=18817;EAS_AF=0.0665;AMR_AF=0.0548;AFR_AF=0.3714;EUR_AF=0.0249;SAS_AF=0.137;AA=G|||;VT=SNP
3	161993708	rs12635341	G	A	100	PASS	AC=1828;AF=0.365016;AN=5008;NS=2504;DP=17608;EAS_AF=0.6081;AMR_AF=0.4035;AFR_AF=0.2027;EUR_AF=0.3419;SAS_AF=0.3303;AA=G|||;VT=SNP
3	161995976	rs16847022	G	C	100	PASS	AC=184;AF=0.0367412;AN=5008;NS=2504;DP=19631;EAS_AF=0.128;AMR_AF=0.0043;AFR_AF=0.0015;EUR_AF=0.0129;SAS_AF=0.0378;AA=G|||;VT=SNP
3	161996976	rs1488577	A	G	100	PASS	AC=423;AF=0.0844649;AN=5008;NS=2504;DP=19121;EAS_AF=0.0139;AMR_AF=0.1326;AFR_AF=0.0053;EUR_AF=0.1998;SAS_AF=0.1115;AA=A|||;VT=SNP
3	161997153	rs16847030	A	G	100	PASS	AC=2350;AF=0.469249;AN=5008;NS=2504;DP=18366;EAS_AF=0.6101;AMR_AF=0.464;AFR_AF=0.438;EUR_AF=0.4463;SAS_AF=0.3937;AA=A|||;VT=SNP
3	161997481	rs9866117	T	G	100	PASS	AC=423;AF=0.0844649;AN=5008;NS=2504;DP=18396;EAS_AF=0.0139;AMR_AF=0.1326;AFR_AF=0.0053;EUR_AF=0.1998;SAS_AF=0.1115;AA=T|||;VT=SNP
3	161997753	rs12634280	G	A	100	PASS	AC=185;AF=0.0369409;AN=5008;NS=2504;DP=17694;EAS_AF=0.128;AMR_AF=0.0043;AFR_AF=0.0015;EUR_AF=0.0129;SAS_AF=0.0389;AA=G|||;VT=SNP
3	161998078	rs1601897	C	T	100	PASS	AC=1254;AF=0.250399;AN=5008;NS=2504;DP=16902;EAS_AF=0.4187;AMR_AF=0.3588;AFR_AF=0.1241;EUR_AF=0.2803;SAS_AF=0.1401;AA=C|||;VT=SNP
3	161998513	rs28550426	T	C	100	PASS	AC=423;AF=0.0844649;AN=5008;NS=2504;DP=18063;EAS_AF=0.0139;AMR_AF=0.1326;AFR_AF=0.0053;EUR_AF=0.1998;SAS_AF=0.1115;AA=T|||;VT=SNP
3	161999264	rs77013510	C	T	100	PASS	AC=226;AF=0.0451278;AN=5008;NS=2504;DP=19964;EAS_AF=0.0595;AMR_AF=0.0187;AFR_AF=0.0015;EUR_AF=0.0229;SAS_AF=0.1309;AA=C|||;VT=SNP
3	161999506	rs9876779	T	G	100	PASS	AC=4141;AF=0.826877;AN=5008;NS=2504;DP=18121;EAS_AF=0.6915;AMR_AF=0.7536;AFR_AF=0.9849;EUR_AF=0.8569;SAS_AF=0.774;AA=G|||;VT=SNP
3	161999819	rs1119939	T	C	100	PASS	AC=4142;AF=0.827077;AN=5008;NS=2504;DP=16390;EAS_AF=0.6925;AMR_AF=0.7536;AFR_AF=0.9849;EUR_AF=0.8569;SAS_AF=0.774;AA=C|||;VT=SNP
3	162000305	rs9881820	T	C	100	PASS	AC=438;AF=0.0874601;AN=5008;NS=2504;DP=14988;EAS_AF=0.0288;AMR_AF=0.1326;AFR_AF=0.0053;EUR_AF=0.1998;SAS_AF=0.1115;AA=T|||;VT=SNP
3	162000452	rs9882096	T	C	100	PASS	AC=423;AF=0.0844649;AN=5008;NS=2504;DP=15084;EAS_AF=0.0139;AMR_AF=0.1326;AFR_AF=0.0053;EUR_AF=0.1998;SAS_AF=0.1115;AA=T|||;VT=SNP
3	162003027	rs6441441	G	C	100	PASS	AC=3404;AF=0.679712;AN=5008;NS=2504;DP=18396;EAS_AF=0.626;AMR_AF=0.7003;AFR_AF=0.6309;EUR_AF=0.831;SAS_AF=0.6309;AA=C|||;VT=SNP
3	162004273	rs9883161	C	A	100	PASS	AC=3411;AF=0.68111;AN=5008;NS=2504;DP=17515;EAS_AF=0.626;AMR_AF=0.7003;AFR_AF=0.6316;EUR_AF=0.831;SAS_AF=0.637;AA=A|||;VT=SNP
3	162005127	rs2054887	A	T	100	PASS	AC=3411;AF=0.68111;AN=5008;NS=2504;DP=16746;EAS_AF=0.626;AMR_AF=0.7003;AFR_AF=0.6316;EUR_AF=0.831;SAS_AF=0.637;AA=T|||;VT=SNP
3	162007008	rs9864115	T	G	100	PASS	AC=3411;AF=0.68111;AN=5008;NS=2504;DP=16749;EAS_AF=0.626;AMR_AF=0.7003;AFR_AF=0.6316;EUR_AF=0.831;SAS_AF=0.637;AA=G|||;VT=SNP
3	162008233	rs959804	T	A	100	PASS	AC=423;AF=0.0844649;AN=5008;NS=2504;DP=15339;EAS_AF=0.0139;AMR_AF=0.1326;AFR_AF=0.0053;EUR_AF=0.1998;SAS_AF=0.1115;AA=T|||;VT=SNP
3	162008592	rs9850476	C	A	100	PASS	AC=425;AF=0.0848642;AN=5008;NS=2504;DP=15104;EAS_AF=0.0139;AMR_AF=0.1326;AFR_AF=0.0061;EUR_AF=0.1998;SAS_AF=0.1125;AA=C|||;VT=SNP
3	162009205	rs10936277	G	T	100	PASS	AC=2501;AF=0.499401;AN=5008;NS=2504;DP=17700;EAS_AF=0.6121;AMR_AF=0.4712;AFR_AF=0.472;EUR_AF=0.4583;SAS_AF=0.4826;AA=G|||;VT=SNP
3	162009749	rs12638460	T	C	100	PASS	AC=2498;AF=0.498802;AN=5008;NS=2504;DP=17498;EAS_AF=0.6121;AMR_AF=0.4712;AFR_AF=0.472;EUR_AF=0.4573;SAS_AF=0.4806;AA=T|||;VT=SNP
3	162009921	rs12636302	G	A	100	PASS	AC=2967;AF=0.592452;AN=5008;NS=2504;DP=17324;EAS_AF=0.6121;AMR_AF=0.5677;AFR_AF=0.6104;EUR_AF=0.6312;SAS_AF=0.5256;AA=G|||;VT=SNP
3	162010095	rs73155832	T	C	100	PASS	AC=803;AF=0.160343;AN=5008;NS=2504;DP=17187;EAS_AF=0.1935;AMR_AF=0.1037;AFR_AF=0.0938;EUR_AF=0.163;SAS_AF=0.2536;AA=T|||;VT=SNP
3	162010461	rs9860966	C	T	100	PASS	AC=3419;AF=0.682708;AN=5008;NS=2504;DP=17910;EAS_AF=0.626;AMR_AF=0.7003;AFR_AF=0.6369;EUR_AF=0.832;SAS_AF=0.637;AA=T|||;VT=SNP
3	162010685	rs13075191	A	G	100	PASS	AC=2968;AF=0.592652;AN=5008;NS=2504;DP=18126;EAS_AF=0.6121;AMR_AF=0.5677;AFR_AF=0.6104;EUR_AF=0.6322;SAS_AF=0.5256;AA=A|||;VT=SNP
3	162010998	rs6441442	C	T	100	PASS	AC=4139;AF=0.826478;AN=5008;NS=2504;DP=17591;EAS_AF=0.6925;AMR_AF=0.7536;AFR_AF=0.9834;EUR_AF=0.8559;SAS_AF=0.774;AA=T|||;VT=SNP
3	162011717	rs9866575	C	G	100	PASS	AC=423;AF=0.0844649;AN=5008;NS=2504;DP=17879;EAS_AF=0.0139;AMR_AF=0.1326;AFR_AF=0.0053;EUR_AF=0.1998;SAS_AF=0.1115;AA=C|||;VT=SNP
3	162012111	rs1387008	T	C	100	PASS	AC=3054;AF=0.609824;AN=5008;NS=2504;DP=14992;EAS_AF=0.626;AMR_AF=0.6066;AFR_AF=0.5741;EUR_AF=0.6581;SAS_AF=0.5941;AA=C|||;VT=SNP
3	162015074	rs9858717	C	T	100	PASS	AC=423;AF=0.0844649;AN=5008;NS=2504;DP=16778;EAS_AF=0.0139;AMR_AF=0.1326;AFR_AF=0.0053;EUR_AF=0.1998;SAS_AF=0.1115;AA=C|||;VT=SNP
3	162015130	rs79221325	G	C	100	PASS	AC=558;AF=0.111422;AN=5008;NS=2504;DP=17329;EAS_AF=0.1895;AMR_AF=0.0274;AFR_AF=0.1104;EUR_AF=0.0348;SAS_AF=0.1708;AA=G|||;VT=SNP
3	162016445	rs6441443	C	T	100	PASS	AC=2321;AF=0.463458;AN=5008;NS=2504;DP=17539;EAS_AF=0.4851;AMR_AF=0.4669;AFR_AF=0.4705;EUR_AF=0.4453;SAS_AF=0.4479;AA=C|||;VT=SNP
3	162016502	rs73876236	G	A	100	PASS	AC=721;AF=0.14397;AN=5008;NS=2504;DP=17752;EAS_AF=0.0665;AMR_AF=0.0533;AFR_AF=0.3464;EUR_AF=0.0249;SAS_AF=0.137;AA=G|||;VT=SNP
3	162017997	rs13315794	T	G	100	PASS	AC=423;AF=0.0844649;AN=5008;NS=2504;DP=17129;EAS_AF=0.0139;AMR_AF=0.1326;AFR_AF=0.0053;EUR_AF=0.1998;SAS_AF=0.1115;AA=T|||;VT=SNP
3	162018644	rs9820198	T	A	100	PASS	AC=423;AF=0.0844649;AN=5008;NS=2504;DP=18565;EAS_AF=0.0139;AMR_AF=0.1326;AFR_AF=0.0053;EUR_AF=0.1998;SAS_AF=0.1115;AA=T|||;VT=SNP
3	162018688	rs9875902	G	A	100	PASS	AC=3416;AF=0.682109;AN=5008;NS=2504;DP=18512;EAS_AF=0.626;AMR_AF=0.7003;AFR_AF=0.6354;EUR_AF=0.831;SAS_AF=0.637;AA=A|||;VT=SNP
3	162018690	rs6788372	A	G	100	PASS	AC=723;AF=0.144369;AN=5008;NS=2504;DP=18601;EAS_AF=0.0665;AMR_AF=0.0533;AFR_AF=0.3487;EUR_AF=0.0258;SAS_AF=0.135;AA=A|||;VT=SNP
3	162019272	rs6441444	A	C	100	PASS	AC=4139;AF=0.826478;AN=5008;NS=2504;DP=15258;EAS_AF=0.6915;AMR_AF=0.7536;AFR_AF=0.9841;EUR_AF=0.8569;SAS_AF=0.773;AA=c|||;VT=SNP
3	162019438	rs9880820	G	A	100	PASS	AC=423;AF=0.0844649;AN=5008;NS=2504;DP=10004;EAS_AF=0.0139;AMR_AF=0.1326;AFR_AF=0.0053;EUR_AF=0.1998;SAS_AF=0.1115;AA=G|||;VT=SNP
3	162020045	rs2897170	T	G	100	PASS	AC=723;AF=0.144369;AN=5008;NS=2504;DP=17724;EAS_AF=0.0665;AMR_AF=0.0533;AFR_AF=0.3487;EUR_AF=0.0258;SAS_AF=0.135;AA=T|||;VT=SNP
3	162021990	rs1352424	C	T	100	PASS	AC=993;AF=0.198283;AN=5008;NS=2504;DP=11656;EAS_AF=0.2867;AMR_AF=0.3415;AFR_AF=0.0726;EUR_AF=0.2704;SAS_AF=0.1012;AA=C|||;VT=SNP
3	162022959	rs7651936	C	A	100	PASS	AC=2585;AF=0.516174;AN=5008;NS=2504;DP=20576;EAS_AF=0.6121;AMR_AF=0.4697;AFR_AF=0.5492;EUR_AF=0.4463;SAS_AF=0.4775;AA=C|||;VT=SNP
3	162024553	rs76724275	C	T	100	PASS	AC=409;AF=0.0816693;AN=5008;NS=2504;DP=16398;EAS_AF=0.0595;AMR_AF=0.0403;AFR_AF=0.1278;EUR_AF=0.0249;SAS_AF=0.1299;AA=C|||;VT=SNP
3	162025520	rs4579025	T	A	100	PASS	AC=2319;AF=0.463059;AN=5008;NS=2504;DP=15364;EAS_AF=0.4841;AMR_AF=0.4669;AFR_AF=0.472;EUR_AF=0.4453;SAS_AF=0.4448;AA=T|||;VT=SNP
3	162026058	rs74767159	G	C	100	PASS	AC=226;AF=0.0451278;AN=5008;NS=2504;DP=17570;EAS_AF=0.0595;AMR_AF=0.0202;AFR_AF=0.0015;EUR_AF=0.0229;SAS_AF=0.1299;AA=G|||;VT=SNP
3	162026238	rs9851503	A	G	100	PASS	AC=424;AF=0.0846645;AN=5008;NS=2504;DP=19458;EAS_AF=0.0139;AMR_AF=0.1326;AFR_AF=0.0053;EUR_AF=0.1998;SAS_AF=0.1125;AA=A|||;VT=SNP
3	162028551	rs67762951	T	C	100	PASS	AC=648;AF=0.129393;AN=5008;NS=2504;DP=16503;EAS_AF=0.128;AMR_AF=0.1009;AFR_AF=0.1384;EUR_AF=0.1859;SAS_AF=0.0808;AA=T|||;VT=SNP
3	162028604	rs12631338	C	T	100	PASS	AC=1883;AF=0.375998;AN=5008;NS=2504;DP=16119;EAS_AF=0.4821;AMR_AF=0.4452;AFR_AF=0.2292;EUR_AF=0.4344;SAS_AF=0.3558;AA=C|||;VT=SNP
3	162028876	rs9866956	A	G	100	PASS	AC=3341;AF=0.667133;AN=5008;NS=2504;DP=12637;EAS_AF=0.626;AMR_AF=0.6729;AFR_AF=0.6293;EUR_AF=0.7883;SAS_AF=0.6319;AA=G|||;VT=SNP
3	162029788	rs9830839	C	T	100	PASS	AC=423;AF=0.0844649;AN=5008;NS=2504;DP=12190;EAS_AF=0.0139;AMR_AF=0.1326;AFR_AF=0.0053;EUR_AF=0.1998;SAS_AF=0.1115;AA=C|||;VT=SNP
3	162031140	rs9840652	G	A	100	PASS	AC=423;AF=0.0844649;AN=5008;NS=2504;DP=19007;EAS_AF=0.0139;AMR_AF=0.1326;AFR_AF=0.0053;EUR_AF=0.1998;SAS_AF=0.1115;AA=G|||;VT=SNP
3	162031236	rs9860568	T	C	100	PASS	AC=423;AF=0.0844649;AN=5008;NS=2504;DP=18887;EAS_AF=0.0139;AMR_AF=0.1326;AFR_AF=0.0053;EUR_AF=0.1998;SAS_AF=0.1115;AA=T|||;VT=SNP
3	162032715	rs2405564	A	G	100	PASS	AC=423;AF=0.0844649;AN=5008;NS=2504;DP=18050;EAS_AF=0.0139;AMR_AF=0.1326;AFR_AF=0.0053;EUR_AF=0.1998;SAS_AF=0.1115;AA=A|||;VT=SNP
3	162033281	rs13325500	T	C	100	PASS	AC=422;AF=0.0842652;AN=5008;NS=2504;DP=16534;EAS_AF=0.0139;AMR_AF=0.1326;AFR_AF=0.0053;EUR_AF=0.1998;SAS_AF=0.1104;AA=T|||;VT=SNP
3	162033988	rs1586528	A	C	100	PASS	AC=423;AF=0.0844649;AN=5008;NS=2504;DP=15688;EAS_AF=0.0139;AMR_AF=0.1326;AFR_AF=0.0053;EUR_AF=0.1998;SAS_AF=0.1115;AA=A|||;VT=SNP
3	162034110	rs58806043	T	C	100	PASS	AC=1884;AF=0.376198;AN=5008;NS=2504;DP=16471;EAS_AF=0.4851;AMR_AF=0.4467;AFR_AF=0.2269;EUR_AF=0.4344;SAS_AF=0.3558;AA=T|||;VT=SNP
3	162035006	rs9833281	C	G	100	PASS	AC=3430;AF=0.684904;AN=5008;NS=2504;DP=21407;EAS_AF=0.628;AMR_AF=0.7003;AFR_AF=0.6445;EUR_AF=0.831;SAS_AF=0.637;AA=G|||;VT=SNP
3	162035099	rs9853466	T	G	100	PASS	AC=672;AF=0.134185;AN=5008;NS=2504;DP=20444;EAS_AF=0.128;AMR_AF=0.1009;AFR_AF=0.1566;EUR_AF=0.1859;SAS_AF=0.0808;AA=T|||;VT=SNP
3	162036484	rs12490564	G	A	100	PASS	AC=3027;AF=0.604433;AN=5008;NS=2504;DP=15094;EAS_AF=0.628;AMR_AF=0.6023;AFR_AF=0.5658;EUR_AF=0.6461;SAS_AF=0.591;AA=g|||;VT=SNP
3	162037322	rs55817412	A	C	100	PASS	AC=2323;AF=0.463858;AN=5008;NS=2504;DP=13288;EAS_AF=0.4861;AMR_AF=0.4669;AFR_AF=0.4728;EUR_AF=0.4453;SAS_AF=0.4458;AA=-|||;VT=SNP
3	162038231	rs11922686	C	A	100	PASS	AC=1886;AF=0.376597;AN=5008;NS=2504;DP=13945;EAS_AF=0.4841;AMR_AF=0.4452;AFR_AF=0.2277;EUR_AF=0.4334;SAS_AF=0.3599;AA=c|||;VT=SNP
3	162038638	rs9812572	A	G	100	PASS	AC=3421;AF=0.683107;AN=5008;NS=2504;DP=15968;EAS_AF=0.628;AMR_AF=0.7003;AFR_AF=0.6369;EUR_AF=0.831;SAS_AF=0.638;AA=G|||;VT=SNP
3	162039293	rs9855417	G	C	100	PASS	AC=3022;AF=0.603435;AN=5008;NS=2504;DP=15515;EAS_AF=0.628;AMR_AF=0.6009;AFR_AF=0.5635;EUR_AF=0.6451;SAS_AF=0.591;AA=C|||;VT=SNP
3	162039477	rs13326293	T	C	100	PASS	AC=423;AF=0.0844649;AN=5008;NS=2504;DP=12149;EAS_AF=0.0139;AMR_AF=0.1326;AFR_AF=0.0053;EUR_AF=0.1998;SAS_AF=0.1115;AA=T|||;VT=SNP
3	162039554	rs13315534	A	G	100	PASS	AC=423;AF=0.0844649;AN=5008;NS=2504;DP=12422;EAS_AF=0.0139;AMR_AF=0.1326;AFR_AF=0.0053;EUR_AF=0.1998;SAS_AF=0.1115;AA=A|||;VT=SNP
3	162040232	rs62292273	G	T	100	PASS	AC=1886;AF=0.376597;AN=5008;NS=2504;DP=13259;EAS_AF=0.4841;AMR_AF=0.4452;AFR_AF=0.2277;EUR_AF=0.4334;SAS_AF=0.3599;AA=G|||;VT=SNP
3	162040436	rs7612261	T	G	100	PASS	AC=2985;AF=0.596046;AN=5008;NS=2504;DP=14509;EAS_AF=0.6141;AMR_AF=0.5677;AFR_AF=0.6218;EUR_AF=0.6312;SAS_AF=0.5266;AA=T|||;VT=SNP
3	162040996	rs11918192	A	G	100	PASS	AC=4141;AF=0.826877;AN=5008;NS=2504;DP=18948;EAS_AF=0.6954;AMR_AF=0.7522;AFR_AF=0.9834;EUR_AF=0.8569;SAS_AF=0.773;AA=G|||;VT=SNP
3	162042335	rs113507111	C	G	100	PASS	AC=362;AF=0.0722843;AN=5008;NS=2504;DP=19393;EAS_AF=0.0605;AMR_AF=0.0317;AFR_AF=0.0976;EUR_AF=0.0229;SAS_AF=0.1299;AA=C|||;VT=SNP
3	162042920	rs62292274	G	A	100	PASS	AC=424;AF=0.0846645;AN=5008;NS=2504;DP=16419;EAS_AF=0.0139;AMR_AF=0.1311;AFR_AF=0.0053;EUR_AF=0.2008;SAS_AF=0.1125;AA=G|||;VT=SNP
3	162042927	rs12633040	A	G	100	PASS	AC=3030;AF=0.605032;AN=5008;NS=2504;DP=16574;EAS_AF=0.6141;AMR_AF=0.5778;AFR_AF=0.6505;EUR_AF=0.6312;SAS_AF=0.5266;AA=A|||;VT=SNP
3	162043023	rs62292275	G	A	100	PASS	AC=424;AF=0.0846645;AN=5008;NS=2504;DP=17420;EAS_AF=0.0139;AMR_AF=0.1311;AFR_AF=0.0053;EUR_AF=0.2008;SAS_AF=0.1125;AA=G|||;VT=SNP
3	162043556	rs112765481	C	T	100	PASS	AC=442;AF=0.0882588;AN=5008;NS=2504;DP=19773;EAS_AF=0.0179;AMR_AF=0.1311;AFR_AF=0.0151;EUR_AF=0.2008;SAS_AF=0.1135;AA=T|||;VT=SNP
3	162044702	rs2405567	T	C	100	PASS	AC=3068;AF=0.61262;AN=5008;NS=2504;DP=20572;EAS_AF=0.628;AMR_AF=0.6095;AFR_AF=0.5915;EUR_AF=0.6471;SAS_AF=0.592;AA=t|||;VT=SNP
3	162044793	rs145416935	C	T	100	PASS	AC=362;AF=0.0722843;AN=5008;NS=2504;DP=18466;EAS_AF=0.0605;AMR_AF=0.0317;AFR_AF=0.0968;EUR_AF=0.0239;SAS_AF=0.1299;AA=C|||;VT=SNP
3	162044934	rs2405568	C	T	100	PASS	AC=3001;AF=0.599241;AN=5008;NS=2504;DP=18248;EAS_AF=0.627;AMR_AF=0.6009;AFR_AF=0.5605;EUR_AF=0.6461;SAS_AF=0.5736;AA=T|||;VT=SNP
3	162045570	rs1844140	C	T	100	PASS	AC=2195;AF=0.438299;AN=5008;NS=2504;DP=19262;EAS_AF=0.4831;AMR_AF=0.4611;AFR_AF=0.4546;EUR_AF=0.4324;SAS_AF=0.3599;AA=C|||;VT=SNP
3	162049078	rs1601896	C	T	100	PASS	AC=359;AF=0.0716853;AN=5008;NS=2504;DP=16857;EAS_AF=0.0605;AMR_AF=0.0317;AFR_AF=0.0961;EUR_AF=0.0229;SAS_AF=0.1288;AA=C|||;VT=SNP
3	162049171	rs7611892	C	A	100	PASS	AC=3001;AF=0.599241;AN=5008;NS=2504;DP=15857;EAS_AF=0.627;AMR_AF=0.6009;AFR_AF=0.5613;EUR_AF=0.6451;SAS_AF=0.5736;AA=A|||;VT=SNP
3	162049440	rs76633243	T	C	100	PASS	AC=423;AF=0.0844649;AN=5008;NS=2504;DP=16913;EAS_AF=0.0139;AMR_AF=0.1311;AFR_AF=0.0053;EUR_AF=0.1998;SAS_AF=0.1125;AA=T|||;VT=SNP
3	162049469	rs9825217	T	C	100	PASS	AC=423;AF=0.0844649;AN=5008;NS=2504;DP=16494;EAS_AF=0.0139;AMR_AF=0.1311;AFR_AF=0.0053;EUR_AF=0.1998;SAS_AF=0.1125;AA=T|||;VT=SNP
3	162050210	rs73876245	T	A	100	PASS	AC=740;AF=0.147764;AN=5008;NS=2504;DP=15129;EAS_AF=0.0675;AMR_AF=0.0533;AFR_AF=0.348;EUR_AF=0.0249;SAS_AF=0.1534;AA=T|||;VT=SNP
3	162050605	rs9283615	G	C	100	PASS	AC=425;AF=0.0848642;AN=5008;NS=2504;DP=19399;EAS_AF=0.0139;AMR_AF=0.1311;AFR_AF=0.0053;EUR_AF=0.2008;SAS_AF=0.1135;AA=G|||;VT=SNP
3	162051700	rs7648390	C	T	100	PASS	AC=1753;AF=0.35004;AN=5008;NS=2504;DP=14008;EAS_AF=0.2956;AMR_AF=0.4121;AFR_AF=0.41;EUR_AF=0.3857;SAS_AF=0.2444;AA=C|||;VT=SNP
3	162052769	rs7651879	G	A	100	PASS	AC=424;AF=0.0846645;AN=5008;NS=2504;DP=18325;EAS_AF=0.0139;AMR_AF=0.1311;AFR_AF=0.0053;EUR_AF=0.2008;SAS_AF=0.1125;AA=G|||;VT=SNP
3	162053213	rs13100767	T	C	100	PASS	AC=2482;AF=0.495607;AN=5008;NS=2504;DP=16437;EAS_AF=0.4236;AMR_AF=0.5216;AFR_AF=0.5908;EUR_AF=0.5726;SAS_AF=0.3436;AA=T|||;VT=SNP
3	162053973	rs2405571	G	A	100	PASS	AC=2503;AF=0.4998;AN=5008;NS=2504;DP=17211;EAS_AF=0.4375;AMR_AF=0.5533;AFR_AF=0.531;EUR_AF=0.5885;SAS_AF=0.3926;AA=A|||;VT=SNP
3	162054481	rs2405572	G	A	100	PASS	AC=425;AF=0.0848642;AN=5008;NS=2504;DP=18791;EAS_AF=0.0139;AMR_AF=0.1311;AFR_AF=0.0061;EUR_AF=0.2008;SAS_AF=0.1125;AA=G|||;VT=SNP
3	162054503	rs7429198	T	C	100	PASS	AC=436;AF=0.0870607;AN=5008;NS=2504;DP=19075;EAS_AF=0.0139;AMR_AF=0.1311;AFR_AF=0.0144;EUR_AF=0.2008;SAS_AF=0.1125;AA=C|||;VT=SNP
3	162055964	rs9833330	T	A	100	PASS	AC=436;AF=0.0870607;AN=5008;NS=2504;DP=16119;EAS_AF=0.0139;AMR_AF=0.1311;AFR_AF=0.0144;EUR_AF=0.2008;SAS_AF=0.1125;AA=A|||;VT=SNP
3	162055990	rs9833336	T	C	100	PASS	AC=4143;AF=0.827276;AN=5008;NS=2504;DP=15966;EAS_AF=0.6944;AMR_AF=0.7536;AFR_AF=0.9841;EUR_AF=0.8569;SAS_AF=0.774;AA=C|||;VT=SNP
3	162056028	rs16847963	C	G	100	PASS	AC=119;AF=0.023762;AN=5008;NS=2504;DP=16081;EAS_AF=0.0089;AMR_AF=0.0115;AFR_AF=0;EUR_AF=0.0179;SAS_AF=0.0859;AA=C|||;VT=SNP
3	162056099	rs56029384	T	C	100	PASS	AC=724;AF=0.144569;AN=5008;NS=2504;DP=15023;EAS_AF=0.0675;AMR_AF=0.0533;AFR_AF=0.3487;EUR_AF=0.0258;SAS_AF=0.135;AA=T|||;VT=SNP
3	162056927	rs4618236	C	T	100	PASS	AC=675;AF=0.134784;AN=5008;NS=2504;DP=18061;EAS_AF=0.0685;AMR_AF=0.0447;AFR_AF=0.3169;EUR_AF=0.0239;SAS_AF=0.135;AA=C|||;VT=SNP
3	162057321	rs2405497	G	C	100	PASS	AC=424;AF=0.0846645;AN=5008;NS=2504;DP=15766;EAS_AF=0.0139;AMR_AF=0.1311;AFR_AF=0.0053;EUR_AF=0.2008;SAS_AF=0.1125;AA=G|||;VT=SNP
3	162057826	rs2897148	G	A	100	PASS	AC=3402;AF=0.679313;AN=5008;NS=2504;DP=14948;EAS_AF=0.627;AMR_AF=0.7003;AFR_AF=0.6362;EUR_AF=0.831;SAS_AF=0.6207;AA=A|||;VT=SNP
3	162057837	rs9839982	T	C	100	PASS	AC=424;AF=0.0846645;AN=5008;NS=2504;DP=15178;EAS_AF=0.0139;AMR_AF=0.1311;AFR_AF=0.0053;EUR_AF=0.2008;SAS_AF=0.1125;AA=T|||;VT=SNP
3	162058440	rs11917604	C	T	100	PASS	AC=2302;AF=0.459665;AN=5008;NS=2504;DP=19551;EAS_AF=0.4861;AMR_AF=0.4683;AFR_AF=0.4705;EUR_AF=0.4443;SAS_AF=0.4274;AA=C|||;VT=SNP
3	162058719	rs6441447	C	T	100	PASS	AC=3402;AF=0.679313;AN=5008;NS=2504;DP=19039;EAS_AF=0.627;AMR_AF=0.7003;AFR_AF=0.6362;EUR_AF=0.831;SAS_AF=0.6207;AA=T|||;VT=SNP
3	162058833	rs77696281	T	C	100	PASS	AC=227;AF=0.0453275;AN=5008;NS=2504;DP=18743;EAS_AF=0.0605;AMR_AF=0.0202;AFR_AF=0.0015;EUR_AF=0.0229;SAS_AF=0.1299;AA=T|||;VT=SNP
3	162061061	rs73876248	G	A	100	PASS	AC=673;AF=0.134385;AN=5008;NS=2504;DP=14089;EAS_AF=0.0675;AMR_AF=0.0447;AFR_AF=0.3162;EUR_AF=0.0239;SAS_AF=0.135;AA=G|||;VT=SNP
3	162061733	rs11716550	T	C	100	PASS	AC=424;AF=0.0846645;AN=5008;NS=2504;DP=15444;EAS_AF=0.0139;AMR_AF=0.1311;AFR_AF=0.0053;EUR_AF=0.2008;SAS_AF=0.1125;AA=T|||;VT=SNP
3	162062836	rs62292278	C	G	100	PASS	AC=424;AF=0.0846645;AN=5008;NS=2504;DP=18635;EAS_AF=0.0139;AMR_AF=0.1311;AFR_AF=0.0053;EUR_AF=0.2008;SAS_AF=0.1125;AA=C|||;VT=SNP
3	162063296	rs73876249	C	T	100	PASS	AC=721;AF=0.14397;AN=5008;NS=2504;DP=15562;EAS_AF=0.0675;AMR_AF=0.0533;AFR_AF=0.3472;EUR_AF=0.0249;SAS_AF=0.135;AA=C|||;VT=SNP
3	162063313	rs55968299	T	A	100	PASS	AC=425;AF=0.0848642;AN=5008;NS=2504;DP=15450;EAS_AF=0.003;AMR_AF=0.1715;AFR_AF=0.0159;EUR_AF=0.2316;SAS_AF=0.0501;AA=T|||;VT=SNP
3	162063995	rs4413326	A	G	100	PASS	AC=358;AF=0.0714856;AN=5008;NS=2504;DP=17916;EAS_AF=0.1567;AMR_AF=0.0793;AFR_AF=0.0068;EUR_AF=0.0298;SAS_AF=0.1084;AA=A|||;VT=SNP
3	162064459	rs5025609	G	A	100	PASS	AC=3422;AF=0.683307;AN=5008;NS=2504;DP=15493;EAS_AF=0.627;AMR_AF=0.7017;AFR_AF=0.6505;EUR_AF=0.831;SAS_AF=0.6207;AA=A|||;VT=SNP
3	162064515	rs4414865	A	G	100	PASS	AC=3449;AF=0.688698;AN=5008;NS=2504;DP=16029;EAS_AF=0.627;AMR_AF=0.7089;AFR_AF=0.6664;EUR_AF=0.832;SAS_AF=0.6207;AA=G|||;VT=SNP
3	162065119	rs2405500	A	T	100	PASS	AC=4141;AF=0.826877;AN=5008;NS=2504;DP=15010;EAS_AF=0.6944;AMR_AF=0.7536;AFR_AF=0.9834;EUR_AF=0.8559;SAS_AF=0.774;AA=T|||;VT=SNP
3	162065286	rs4611838	G	C	100	PASS	AC=3453;AF=0.689497;AN=5008;NS=2504;DP=16015;EAS_AF=0.629;AMR_AF=0.7089;AFR_AF=0.6672;EUR_AF=0.832;SAS_AF=0.6217;AA=C|||;VT=SNP
3	162067622	rs2897217	T	G	100	PASS	AC=424;AF=0.0846645;AN=5008;NS=2504;DP=18563;EAS_AF=0.0139;AMR_AF=0.1311;AFR_AF=0.0053;EUR_AF=0.2008;SAS_AF=0.1125;AA=T|||;VT=SNP
3	162068176	rs9849484	C	A	100	PASS	AC=818;AF=0.163339;AN=5008;NS=2504;DP=15980;EAS_AF=0.0496;AMR_AF=0.1628;AFR_AF=0.2776;EUR_AF=0.2117;SAS_AF=0.0767;AA=C|||;VT=SNP
3	162068385	rs2405738	T	C	100	PASS	AC=1433;AF=0.286142;AN=5008;NS=2504;DP=12292;EAS_AF=0.119;AMR_AF=0.1643;AFR_AF=0.4334;EUR_AF=0.1938;SAS_AF=0.4407;AA=T|||;VT=SNP
3	162068475	rs9812213	A	G	100	PASS	AC=1919;AF=0.383187;AN=5008;NS=2504;DP=11968;EAS_AF=0.5575;AMR_AF=0.4582;AFR_AF=0.2209;EUR_AF=0.3588;SAS_AF=0.3947;AA=A|||;VT=SNP
3	162068486	rs9812218	A	G	100	PASS	AC=1165;AF=0.232628;AN=5008;NS=2504;DP=12378;EAS_AF=0.0794;AMR_AF=0.2061;AFR_AF=0.2821;EUR_AF=0.3062;SAS_AF=0.2669;AA=A|||;VT=SNP
3	162068498	rs11914994	A	G	100	PASS	AC=905;AF=0.180711;AN=5008;NS=2504;DP=12834;EAS_AF=0.3204;AMR_AF=0.1859;AFR_AF=0.1089;EUR_AF=0.1471;SAS_AF=0.1646;AA=A|||;VT=SNP
3	162068536	rs2405739	A	G	100	PASS	AC=2611;AF=0.521366;AN=5008;NS=2504;DP=14282;EAS_AF=0.4454;AMR_AF=0.5346;AFR_AF=0.4297;EUR_AF=0.6302;SAS_AF=0.6022;AA=G|||;VT=SNP
3	162068721	rs2897218	A	G	100	PASS	AC=445;AF=0.0888578;AN=5008;NS=2504;DP=17162;EAS_AF=0.2381;AMR_AF=0.1657;AFR_AF=0.0091;EUR_AF=0.0527;SAS_AF=0.0256;AA=A|||;VT=SNP
3	162069009	rs12493123	G	A	100	PASS	AC=1754;AF=0.35024;AN=5008;NS=2504;DP=16880;EAS_AF=0.1101;AMR_AF=0.3804;AFR_AF=0.3805;EUR_AF=0.4891;SAS_AF=0.3926;AA=A|||;VT=SNP
3	162069554	rs76211314	A	G	100	PASS	AC=419;AF=0.0836661;AN=5008;NS=2504;DP=16450;EAS_AF=0.2262;AMR_AF=0.17;AFR_AF=0.0083;EUR_AF=0.0437;SAS_AF=0.0184;AA=A|||;VT=SNP
3	162069780	rs75462292	A	G	100	PASS	AC=168;AF=0.0335463;AN=5008;NS=2504;DP=17428;EAS_AF=0.1161;AMR_AF=0.0029;AFR_AF=0.0023;EUR_AF=0.0129;SAS_AF=0.0337;AA=A|||;VT=SNP
3	162070411	rs2405740	G	A	100	PASS	AC=4677;AF=0.933906;AN=5008;NS=2504;DP=18108;EAS_AF=0.9861;AMR_AF=0.9236;AFR_AF=0.9947;EUR_AF=0.8509;SAS_AF=0.8906;AA=a|||;VT=SNP
3	162070845	rs11709520	A	G	100	PASS	AC=2032;AF=0.405751;AN=5008;NS=2504;DP=18681;EAS_AF=0.2292;AMR_AF=0.3905;AFR_AF=0.4539;EUR_AF=0.502;SAS_AF=0.4346;AA=G|||;VT=SNP
3	162071244	rs80313787	T	C	100	PASS	AC=420;AF=0.0838658;AN=5008;NS=2504;DP=19243;EAS_AF=0.2272;AMR_AF=0.17;AFR_AF=0.0083;EUR_AF=0.0437;SAS_AF=0.0184;AA=T|||;VT=SNP
3	162071555	rs80182584	T	C	100	PASS	AC=452;AF=0.0902556;AN=5008;NS=2504;DP=20771;EAS_AF=0.0387;AMR_AF=0.0865;AFR_AF=0.1157;EUR_AF=0.0586;SAS_AF=0.1442;AA=T|||;VT=SNP
3	162071591	rs6763928	A	C	100	PASS	AC=2032;AF=0.405751;AN=5008;NS=2504;DP=20482;EAS_AF=0.2292;AMR_AF=0.3905;AFR_AF=0.4539;EUR_AF=0.502;SAS_AF=0.4346;AA=A|||;VT=SNP
3	162071771	rs9811154	T	G	100	PASS	AC=2228;AF=0.444888;AN=5008;NS=2504;DP=16398;EAS_AF=0.5298;AMR_AF=0.3631;AFR_AF=0.5356;EUR_AF=0.3052;SAS_AF=0.4366;AA=T|||;VT=SNP
3	162072547	rs7648256	T	G	100	PASS	AC=452;AF=0.0902556;AN=5008;NS=2504;DP=14138;EAS_AF=0.0387;AMR_AF=0.0865;AFR_AF=0.1157;EUR_AF=0.0586;SAS_AF=0.1442;AA=T|||;VT=SNP
3	162072623	rs34155539	A	G	100	PASS	AC=2033;AF=0.40595;AN=5008;NS=2504;DP=15468;EAS_AF=0.2292;AMR_AF=0.3905;AFR_AF=0.4546;EUR_AF=0.502;SAS_AF=0.4346;AA=G|||;VT=SNP
3	162072699	rs35237305	A	G	100	PASS	AC=652;AF=0.130192;AN=5008;NS=2504;DP=14498;EAS_AF=0.1518;AMR_AF=0.1902;AFR_AF=0.0234;EUR_AF=0.1511;SAS_AF=0.1881;AA=A|||;VT=SNP
3	162072977	rs79365919	T	C	100	PASS	AC=167;AF=0.0333466;AN=5008;NS=2504;DP=14248;EAS_AF=0.1151;AMR_AF=0.0029;AFR_AF=0.0023;EUR_AF=0.0129;SAS_AF=0.0337;AA=T|||;VT=SNP
3	162073014	rs12638465	G	A	100	PASS	AC=4676;AF=0.933706;AN=5008;NS=2504;DP=14146;EAS_AF=0.9861;AMR_AF=0.9236;AFR_AF=0.9947;EUR_AF=0.8509;SAS_AF=0.8896;AA=A|||;VT=SNP
3	162073935	rs76488534	C	T	100	PASS	AC=489;AF=0.0976438;AN=5008;NS=2504;DP=17817;EAS_AF=0.1518;AMR_AF=0.17;AFR_AF=0.0068;EUR_AF=0.1103;SAS_AF=0.1002;AA=C|||;VT=SNP
3	162074013	rs6808301	T	C	100	PASS	AC=4472;AF=0.892971;AN=5008;NS=2504;DP=17634;EAS_AF=0.87;AMR_AF=0.9193;AFR_AF=0.966;EUR_AF=0.838;SAS_AF=0.8558;AA=C|||;VT=SNP
3	162074422	rs6441448	T	G	100	PASS	AC=2028;AF=0.404952;AN=5008;NS=2504;DP=16010;EAS_AF=0.2292;AMR_AF=0.3905;AFR_AF=0.4508;EUR_AF=0.502;SAS_AF=0.4346;AA=G|||;VT=SNP
3	162074687	rs77078133	C	T	100	PASS	AC=367;AF=0.0732827;AN=5008;NS=2504;DP=16345;EAS_AF=0.1161;AMR_AF=0.0115;AFR_AF=0.1483;EUR_AF=0.0129;SAS_AF=0.0337;AA=C|||;VT=SNP
3	162074782	rs6441449	G	A	100	PASS	AC=2027;AF=0.404752;AN=5008;NS=2504;DP=15429;EAS_AF=0.2292;AMR_AF=0.389;AFR_AF=0.4508;EUR_AF=0.502;SAS_AF=0.4346;AA=A|||;VT=SNP
3	162074971	rs62292281	T	C	100	PASS	AC=683;AF=0.136382;AN=5008;NS=2504;DP=15674;EAS_AF=0.1518;AMR_AF=0.1902;AFR_AF=0.0484;EUR_AF=0.1511;SAS_AF=0.1861;AA=T|||;VT=SNP
3	162075032	rs2405743	C	T	100	PASS	AC=421;AF=0.0840655;AN=5008;NS=2504;DP=16971;EAS_AF=0.2272;AMR_AF=0.17;AFR_AF=0.0091;EUR_AF=0.0437;SAS_AF=0.0184;AA=C|||;VT=SNP
3	162075140	rs75438585	G	A	100	PASS	AC=367;AF=0.0732827;AN=5008;NS=2504;DP=17905;EAS_AF=0.1161;AMR_AF=0.0115;AFR_AF=0.1483;EUR_AF=0.0129;SAS_AF=0.0337;AA=G|||;VT=SNP
3	162075204	rs74802735	T	C	100	PASS	AC=452;AF=0.0902556;AN=5008;NS=2504;DP=17488;EAS_AF=0.0387;AMR_AF=0.0865;AFR_AF=0.1157;EUR_AF=0.0586;SAS_AF=0.1442;AA=T|||;VT=SNP
3	162075446	rs76424330	A	T	100	PASS	AC=367;AF=0.0732827;AN=5008;NS=2504;DP=18234;EAS_AF=0.1161;AMR_AF=0.0115;AFR_AF=0.1483;EUR_AF=0.0129;SAS_AF=0.0337;AA=T|||;VT=SNP
3	162075568	rs59796094	C	T	100	PASS	AC=1131;AF=0.225839;AN=5008;NS=2504;DP=18004;EAS_AF=0.378;AMR_AF=0.1614;AFR_AF=0.18;EUR_AF=0.1531;SAS_AF=0.2515;AA=C|||;VT=SNP
3	162075671	rs62292282	T	C	100	PASS	AC=651;AF=0.129992;AN=5008;NS=2504;DP=17271;EAS_AF=0.1528;AMR_AF=0.1902;AFR_AF=0.0234;EUR_AF=0.1511;SAS_AF=0.1861;AA=T|||;VT=SNP
3	162075715	rs12487461	A	C	100	PASS	AC=420;AF=0.0838658;AN=5008;NS=2504;DP=17609;EAS_AF=0.2262;AMR_AF=0.17;AFR_AF=0.0091;EUR_AF=0.0437;SAS_AF=0.0184;AA=A|||;VT=SNP
3	162075866	rs2897219	G	A	100	PASS	AC=4676;AF=0.933706;AN=5008;NS=2504;DP=16878;EAS_AF=0.9861;AMR_AF=0.9236;AFR_AF=0.9947;EUR_AF=0.8509;SAS_AF=0.8896;AA=A|||;VT=SNP
3	162076090	rs78613284	C	G	100	PASS	AC=481;AF=0.0960463;AN=5008;NS=2504;DP=16046;EAS_AF=0.0387;AMR_AF=0.0879;AFR_AF=0.1369;EUR_AF=0.0586;SAS_AF=0.1442;AA=C|||;VT=SNP
3	162076259	rs10936278	C	G	100	PASS	AC=2740;AF=0.547125;AN=5008;NS=2504;DP=15351;EAS_AF=0.7569;AMR_AF=0.5375;AFR_AF=0.6112;EUR_AF=0.3489;SAS_AF=0.455;AA=C|||;VT=SNP
3	162076532	rs2405744	G	T	100	PASS	AC=4119;AF=0.822484;AN=5008;NS=2504;DP=16821;EAS_AF=0.9474;AMR_AF=0.8343;AFR_AF=0.8011;EUR_AF=0.7922;SAS_AF=0.7454;AA=G|||;VT=SNP
3	162077173	rs6770397	T	C	100	PASS	AC=452;AF=0.0902556;AN=5008;NS=2504;DP=18615;EAS_AF=0.0387;AMR_AF=0.0865;AFR_AF=0.1165;EUR_AF=0.0586;SAS_AF=0.1431;AA=T|||;VT=SNP
3	162077427	rs56413611	A	G	100	PASS	AC=1130;AF=0.225639;AN=5008;NS=2504;DP=19544;EAS_AF=0.378;AMR_AF=0.1614;AFR_AF=0.18;EUR_AF=0.1531;SAS_AF=0.2505;AA=A|||;VT=SNP
3	162077793	rs2405746	T	C	100	PASS	AC=452;AF=0.0902556;AN=5008;NS=2504;DP=17128;EAS_AF=0.0387;AMR_AF=0.0865;AFR_AF=0.1157;EUR_AF=0.0586;SAS_AF=0.1442;AA=C|||;VT=SNP
3	162077850	rs7430120	A	G	100	PASS	AC=452;AF=0.0902556;AN=5008;NS=2504;DP=15665;EAS_AF=0.0387;AMR_AF=0.0865;AFR_AF=0.1157;EUR_AF=0.0586;SAS_AF=0.1442;AA=G|||;VT=SNP
3	162078102	rs4292246	T	C	100	PASS	AC=557;AF=0.111222;AN=5008;NS=2504;DP=13289;EAS_AF=0.0387;AMR_AF=0.0893;AFR_AF=0.1936;EUR_AF=0.0586;SAS_AF=0.1442;AA=C|||;VT=SNP
3	162078190	rs146581818	C	T	100	PASS	AC=452;AF=0.0902556;AN=5008;NS=2504;DP=14328;EAS_AF=0.0387;AMR_AF=0.0865;AFR_AF=0.1157;EUR_AF=0.0586;SAS_AF=0.1442;AA=c|||;VT=SNP
3	162078349	rs137876947	G	A	100	PASS	AC=452;AF=0.0902556;AN=5008;NS=2504;DP=13709;EAS_AF=0.0387;AMR_AF=0.0865;AFR_AF=0.1157;EUR_AF=0.0586;SAS_AF=0.1442;AA=G|||;VT=SNP
3	162078652	rs7633158	A	G	100	PASS	AC=910;AF=0.181709;AN=5008;NS=2504;DP=13592;EAS_AF=0.0704;AMR_AF=0.2579;AFR_AF=0.0522;EUR_AF=0.4135;SAS_AF=0.1789;AA=A|||;VT=SNP
3	162078775	rs75139773	T	C	100	PASS	AC=452;AF=0.0902556;AN=5008;NS=2504;DP=13511;EAS_AF=0.0387;AMR_AF=0.0865;AFR_AF=0.1157;EUR_AF=0.0586;SAS_AF=0.1442;AA=T|||;VT=SNP
3	162078936	rs6776942	T	A	100	PASS	AC=1516;AF=0.302716;AN=5008;NS=2504;DP=13649;EAS_AF=0.378;AMR_AF=0.1729;AFR_AF=0.4652;EUR_AF=0.1541;SAS_AF=0.2505;AA=T|||;VT=SNP
3	162079059	rs11928908	G	C	100	PASS	AC=1949;AF=0.389177;AN=5008;NS=2504;DP=15260;EAS_AF=0.2262;AMR_AF=0.4856;AFR_AF=0.2769;EUR_AF=0.5815;SAS_AF=0.4427;AA=G|||;VT=SNP
3	162079216	rs75040667	C	A	100	PASS	AC=168;AF=0.0335463;AN=5008;NS=2504;DP=16595;EAS_AF=0.1161;AMR_AF=0.0029;AFR_AF=0.0023;EUR_AF=0.0129;SAS_AF=0.0337;AA=C|||;VT=SNP
3	162079441	rs78461292	C	T	100	PASS	AC=452;AF=0.0902556;AN=5008;NS=2504;DP=17324;EAS_AF=0.0387;AMR_AF=0.0865;AFR_AF=0.1157;EUR_AF=0.0586;SAS_AF=0.1442;AA=T|||;VT=SNP
3	162079455	rs9842535	A	T	100	PASS	AC=3495;AF=0.697883;AN=5008;NS=2504;DP=17690;EAS_AF=0.6042;AMR_AF=0.6614;AFR_AF=0.7625;EUR_AF=0.7366;SAS_AF=0.6933;AA=A|||;VT=SNP
3	162079493	rs75892023	G	A	100	PASS	AC=168;AF=0.0335463;AN=5008;NS=2504;DP=18024;EAS_AF=0.1161;AMR_AF=0.0029;AFR_AF=0.0023;EUR_AF=0.0129;SAS_AF=0.0337;AA=G|||;VT=SNP
3	162079788	rs74643081	G	A	100	PASS	AC=557;AF=0.111222;AN=5008;NS=2504;DP=17075;EAS_AF=0.0387;AMR_AF=0.0893;AFR_AF=0.1936;EUR_AF=0.0586;SAS_AF=0.1442;AA=A|||;VT=SNP
3	162079810	rs80309229	A	G	100	PASS	AC=452;AF=0.0902556;AN=5008;NS=2504;DP=17043;EAS_AF=0.0387;AMR_AF=0.0865;AFR_AF=0.1157;EUR_AF=0.0586;SAS_AF=0.1442;AA=A|||;VT=SNP
3	162080827	rs10513587	A	G	100	PASS	AC=452;AF=0.0902556;AN=5008;NS=2504;DP=15341;EAS_AF=0.0387;AMR_AF=0.0865;AFR_AF=0.1157;EUR_AF=0.0586;SAS_AF=0.1442;AA=A|||;VT=SNP
3	162081696	rs79597315	A	G	100	PASS	AC=452;AF=0.0902556;AN=5008;NS=2504;DP=15673;EAS_AF=0.0387;AMR_AF=0.0865;AFR_AF=0.1157;EUR_AF=0.0586;SAS_AF=0.1442;AA=G|||;VT=SNP
3	162081698	rs58442530	T	C	100	PASS	AC=512;AF=0.102236;AN=5008;NS=2504;DP=15771;EAS_AF=0.0387;AMR_AF=0.0893;AFR_AF=0.1596;EUR_AF=0.0586;SAS_AF=0.1442;AA=C|||;VT=SNP
3	162082001	rs76613524	T	A	100	PASS	AC=452;AF=0.0902556;AN=5008;NS=2504;DP=18108;EAS_AF=0.0387;AMR_AF=0.0865;AFR_AF=0.1157;EUR_AF=0.0586;SAS_AF=0.1442;AA=T|||;VT=SNP
3	162082029	rs13071450	C	T	100	PASS	AC=1054;AF=0.210463;AN=5008;NS=2504;DP=18385;EAS_AF=0.0744;AMR_AF=0.2853;AFR_AF=0.0681;EUR_AF=0.4304;SAS_AF=0.2638;AA=C|||;VT=SNP
3	162082098	rs74672736	T	C	100	PASS	AC=168;AF=0.0335463;AN=5008;NS=2504;DP=17547;EAS_AF=0.1161;AMR_AF=0.0029;AFR_AF=0.0023;EUR_AF=0.0129;SAS_AF=0.0337;AA=T|||;VT=SNP
3	162082158	rs79469677	A	G	100	PASS	AC=452;AF=0.0902556;AN=5008;NS=2504;DP=18492;EAS_AF=0.0387;AMR_AF=0.0865;AFR_AF=0.1157;EUR_AF=0.0586;SAS_AF=0.1442;AA=A|||;VT=SNP
3	162082210	rs76615616	G	A	100	PASS	AC=589;AF=0.117612;AN=5008;NS=2504;DP=17598;EAS_AF=0.3433;AMR_AF=0.1729;AFR_AF=0.0113;EUR_AF=0.0567;SAS_AF=0.0521;AA=A|||;VT=SNP
3	162082239	rs77754503	C	T	100	PASS	AC=589;AF=0.117612;AN=5008;NS=2504;DP=17843;EAS_AF=0.3433;AMR_AF=0.1729;AFR_AF=0.0113;EUR_AF=0.0567;SAS_AF=0.0521;AA=T|||;VT=SNP
3	162082424	rs12636042	A	T	100	PASS	AC=587;AF=0.117212;AN=5008;NS=2504;DP=19572;EAS_AF=0.3413;AMR_AF=0.1729;AFR_AF=0.0113;EUR_AF=0.0567;SAS_AF=0.0521;AA=A|||;VT=SNP
3	162082682	rs16848248	G	T	100	PASS	AC=514;AF=0.102636;AN=5008;NS=2504;DP=16932;EAS_AF=0.0387;AMR_AF=0.0908;AFR_AF=0.1604;EUR_AF=0.0586;SAS_AF=0.1442;AA=G|||;VT=SNP
3	162082683	rs12633503	T	C	100	PASS	AC=589;AF=0.117612;AN=5008;NS=2504;DP=16937;EAS_AF=0.3423;AMR_AF=0.1744;AFR_AF=0.0113;EUR_AF=0.0567;SAS_AF=0.0521;AA=C|||;VT=SNP
3	162082729	rs2405748	C	T	100	PASS	AC=911;AF=0.181909;AN=5008;NS=2504;DP=17293;EAS_AF=0.0704;AMR_AF=0.2579;AFR_AF=0.0522;EUR_AF=0.4145;SAS_AF=0.1789;AA=C|||;VT=SNP
3	162082732	rs16848256	C	T	100	PASS	AC=512;AF=0.102236;AN=5008;NS=2504;DP=17307;EAS_AF=0.0387;AMR_AF=0.0893;AFR_AF=0.1596;EUR_AF=0.0586;SAS_AF=0.1442;AA=C|||;VT=SNP
3	162083007	rs13100275	T	G	100	PASS	AC=641;AF=0.127995;AN=5008;NS=2504;DP=18048;EAS_AF=0.1518;AMR_AF=0.1902;AFR_AF=0.0234;EUR_AF=0.1511;SAS_AF=0.1769;AA=T|||;VT=SNP
3	162083061	rs9863256	A	G	100	PASS	AC=1547;AF=0.308906;AN=5008;NS=2504;DP=19265;EAS_AF=0.378;AMR_AF=0.1744;AFR_AF=0.4864;EUR_AF=0.1541;SAS_AF=0.2526;AA=A|||;VT=SNP
3	162083085	rs75165935	A	G	100	PASS	AC=512;AF=0.102236;AN=5008;NS=2504;DP=19163;EAS_AF=0.0387;AMR_AF=0.0893;AFR_AF=0.1596;EUR_AF=0.0586;SAS_AF=0.1442;AA=A|||;VT=SNP
3	162083086	rs16848265	T	A	100	PASS	AC=400;AF=0.0798722;AN=5008;NS=2504;DP=19148;EAS_AF=0.1865;AMR_AF=0.0706;AFR_AF=0.003;EUR_AF=0.0378;SAS_AF=0.1237;AA=T|||;VT=SNP
3	162083246	rs76344017	G	A	100	PASS	AC=588;AF=0.117412;AN=5008;NS=2504;DP=15888;EAS_AF=0.3423;AMR_AF=0.1729;AFR_AF=0.0113;EUR_AF=0.0567;SAS_AF=0.0521;AA=G|||;VT=SNP
3	162083695	rs12636840	A	G	100	PASS	AC=4674;AF=0.933307;AN=5008;NS=2504;DP=11794;EAS_AF=0.9841;AMR_AF=0.9236;AFR_AF=0.9947;EUR_AF=0.8509;SAS_AF=0.8896;AA=G|||;VT=SNP
3	162083858	rs77381615	G	A	100	PASS	AC=512;AF=0.102236;AN=5008;NS=2504;DP=17382;EAS_AF=0.0387;AMR_AF=0.0893;AFR_AF=0.1596;EUR_AF=0.0586;SAS_AF=0.1442;AA=G|||;VT=SNP
3	162084132	rs17752778	G	A	100	PASS	AC=476;AF=0.0950479;AN=5008;NS=2504;DP=17399;EAS_AF=0.1518;AMR_AF=0.1686;AFR_AF=0.0053;EUR_AF=0.1093;SAS_AF=0.091;AA=G|||;VT=SNP
3	162084176	rs79000892	C	T	100	PASS	AC=1100;AF=0.219649;AN=5008;NS=2504;DP=18667;EAS_AF=0.381;AMR_AF=0.2622;AFR_AF=0.171;EUR_AF=0.1153;SAS_AF=0.1963;AA=T|||;VT=SNP
3	162084185	rs77009764	T	C	100	PASS	AC=588;AF=0.117412;AN=5008;NS=2504;DP=19136;EAS_AF=0.3423;AMR_AF=0.1729;AFR_AF=0.0113;EUR_AF=0.0567;SAS_AF=0.0521;AA=C|||;VT=SNP
3	162084535	rs16848305	A	C	100	PASS	AC=1101;AF=0.219848;AN=5008;NS=2504;DP=19246;EAS_AF=0.381;AMR_AF=0.2622;AFR_AF=0.1717;EUR_AF=0.1153;SAS_AF=0.1963;AA=C|||;VT=SNP
3	162084607	rs9869267	A	G	100	PASS	AC=4675;AF=0.933506;AN=5008;NS=2504;DP=19054;EAS_AF=0.9851;AMR_AF=0.9236;AFR_AF=0.9947;EUR_AF=0.8509;SAS_AF=0.8896;AA=G|||;VT=SNP
3	162084836	rs4472058	T	A	100	PASS	AC=1101;AF=0.219848;AN=5008;NS=2504;DP=19919;EAS_AF=0.381;AMR_AF=0.2622;AFR_AF=0.1717;EUR_AF=0.1153;SAS_AF=0.1963;AA=A|||;VT=SNP
3	162084880	rs4482675	G	T	100	PASS	AC=4675;AF=0.933506;AN=5008;NS=2504;DP=19107;EAS_AF=0.9851;AMR_AF=0.9236;AFR_AF=0.9947;EUR_AF=0.8509;SAS_AF=0.8896;AA=T|||;VT=SNP
3	162084947	rs2405749	C	T	100	PASS	AC=582;AF=0.116214;AN=5008;NS=2504;DP=19142;EAS_AF=0.3423;AMR_AF=0.1715;AFR_AF=0.0113;EUR_AF=0.0507;SAS_AF=0.0532;AA=C|||;VT=SNP
3	162084988	rs2405750	T	C	100	PASS	AC=4664;AF=0.93131;AN=5008;NS=2504;DP=18762;EAS_AF=0.9851;AMR_AF=0.9207;AFR_AF=0.9932;EUR_AF=0.8449;SAS_AF=0.8885;AA=C|||;VT=SNP
3	162085060	rs2897220	C	G	100	PASS	AC=578;AF=0.115415;AN=5008;NS=2504;DP=19186;EAS_AF=0.3423;AMR_AF=0.17;AFR_AF=0.0106;EUR_AF=0.0507;SAS_AF=0.0511;AA=C|||;VT=SNP
3	162085219	rs2405752	C	G	100	PASS	AC=1091;AF=0.217851;AN=5008;NS=2504;DP=21786;EAS_AF=0.381;AMR_AF=0.2594;AFR_AF=0.171;EUR_AF=0.1093;SAS_AF=0.1953;AA=C|||;VT=SNP
3	162085242	rs16848335	G	A	100	PASS	AC=512;AF=0.102236;AN=5008;NS=2504;DP=21853;EAS_AF=0.0387;AMR_AF=0.0893;AFR_AF=0.1596;EUR_AF=0.0586;SAS_AF=0.1442;AA=G|||;VT=SNP
3	162085800	rs12491789	A	G	100	PASS	AC=1090;AF=0.217652;AN=5008;NS=2504;DP=19385;EAS_AF=0.381;AMR_AF=0.2594;AFR_AF=0.1702;EUR_AF=0.1093;SAS_AF=0.1953;AA=G|||;VT=SNP
3	162085820	rs12488754	T	C	100	PASS	AC=1090;AF=0.217652;AN=5008;NS=2504;DP=19094;EAS_AF=0.381;AMR_AF=0.2594;AFR_AF=0.1702;EUR_AF=0.1093;SAS_AF=0.1953;AA=C|||;VT=SNP
3	162085905	rs12486036	C	T	100	PASS	AC=1092;AF=0.218051;AN=5008;NS=2504;DP=19235;EAS_AF=0.3819;AMR_AF=0.2594;AFR_AF=0.1702;EUR_AF=0.1103;SAS_AF=0.1953;AA=C|||;VT=SNP
3	162086033	rs12486096	G	A	100	PASS	AC=1090;AF=0.217652;AN=5008;NS=2504;DP=20249;EAS_AF=0.381;AMR_AF=0.2594;AFR_AF=0.1702;EUR_AF=0.1093;SAS_AF=0.1953;AA=G|||;VT=SNP
3	162086339	rs16848359	A	T	100	PASS	AC=1090;AF=0.217652;AN=5008;NS=2504;DP=15692;EAS_AF=0.381;AMR_AF=0.2594;AFR_AF=0.1702;EUR_AF=0.1093;SAS_AF=0.1953;AA=T|||;VT=SNP
3	162086467	rs16848362	T	G	100	PASS	AC=1091;AF=0.217851;AN=5008;NS=2504;DP=16631;EAS_AF=0.381;AMR_AF=0.2594;AFR_AF=0.1702;EUR_AF=0.1103;SAS_AF=0.1953;AA=T|||;VT=SNP
3	162087137	rs60432745	A	G	100	PASS	AC=512;AF=0.102236;AN=5008;NS=2504;DP=18779;EAS_AF=0.0387;AMR_AF=0.0893;AFR_AF=0.1596;EUR_AF=0.0586;SAS_AF=0.1442;AA=A|||;VT=SNP
3	162087649	rs35137227	A	G	100	PASS	AC=630;AF=0.125799;AN=5008;NS=2504;DP=19273;EAS_AF=0.1508;AMR_AF=0.1902;AFR_AF=0.0234;EUR_AF=0.1431;SAS_AF=0.1748;AA=N|||;VT=SNP
3	162087872	rs77772715	G	A	100	PASS	AC=512;AF=0.102236;AN=5008;NS=2504;DP=21024;EAS_AF=0.0387;AMR_AF=0.0893;AFR_AF=0.1596;EUR_AF=0.0586;SAS_AF=0.1442;AA=G|||;VT=SNP
3	162087879	rs76973058	T	C	100	PASS	AC=512;AF=0.102236;AN=5008;NS=2504;DP=21109;EAS_AF=0.0387;AMR_AF=0.0893;AFR_AF=0.1596;EUR_AF=0.0586;SAS_AF=0.1442;AA=t|||;VT=SNP
3	162087919	rs75602336	C	T	100	PASS	AC=452;AF=0.0902556;AN=5008;NS=2504;DP=20689;EAS_AF=0.0387;AMR_AF=0.0865;AFR_AF=0.1157;EUR_AF=0.0586;SAS_AF=0.1442;AA=C|||;VT=SNP
3	162087933	rs76138220	T	C	100	PASS	AC=531;AF=0.10603;AN=5008;NS=2504;DP=20739;EAS_AF=0.0387;AMR_AF=0.0893;AFR_AF=0.174;EUR_AF=0.0586;SAS_AF=0.1442;AA=C|||;VT=SNP
3	162087973	rs34766874	C	G	100	PASS	AC=630;AF=0.125799;AN=5008;NS=2504;DP=20094;EAS_AF=0.1508;AMR_AF=0.1902;AFR_AF=0.0234;EUR_AF=0.1431;SAS_AF=0.1748;AA=C|||;VT=SNP
3	162088265	rs77221671	C	T	100	PASS	AC=510;AF=0.101837;AN=5008;NS=2504;DP=19300;EAS_AF=0.0387;AMR_AF=0.0893;AFR_AF=0.1581;EUR_AF=0.0586;SAS_AF=0.1442;AA=C|||;VT=SNP
3	162088361	rs73155866	G	A	100	PASS	AC=350;AF=0.0698882;AN=5008;NS=2504;DP=18407;EAS_AF=0.1776;AMR_AF=0.0101;AFR_AF=0.003;EUR_AF=0.0388;SAS_AF=0.1237;AA=G|||;VT=SNP
3	162088496	rs6792877	T	C	100	PASS	AC=2858;AF=0.570687;AN=5008;NS=2504;DP=18342;EAS_AF=0.4534;AMR_AF=0.4683;AFR_AF=0.7458;EUR_AF=0.5795;SAS_AF=0.5184;AA=T|||;VT=SNP
3	162088554	rs76306407	G	T	100	PASS	AC=510;AF=0.101837;AN=5008;NS=2504;DP=18243;EAS_AF=0.0387;AMR_AF=0.0893;AFR_AF=0.1581;EUR_AF=0.0586;SAS_AF=0.1442;AA=G|||;VT=SNP
3	162088609	rs76635270	G	T	100	PASS	AC=510;AF=0.101837;AN=5008;NS=2504;DP=17234;EAS_AF=0.0387;AMR_AF=0.0893;AFR_AF=0.1581;EUR_AF=0.0586;SAS_AF=0.1442;AA=T|||;VT=SNP
3	162088699	rs11917723	G	A	100	PASS	AC=1109;AF=0.221446;AN=5008;NS=2504;DP=17583;EAS_AF=0.0794;AMR_AF=0.2853;AFR_AF=0.1104;EUR_AF=0.4245;SAS_AF=0.2638;AA=G|||;VT=SNP
3	162088835	rs67231991	T	G	100	PASS	AC=631;AF=0.125998;AN=5008;NS=2504;DP=17800;EAS_AF=0.1508;AMR_AF=0.1902;AFR_AF=0.0234;EUR_AF=0.1441;SAS_AF=0.1748;AA=T|||;VT=SNP
3	162088873	rs6804433	A	C	100	PASS	AC=510;AF=0.101837;AN=5008;NS=2504;DP=17624;EAS_AF=0.0387;AMR_AF=0.0893;AFR_AF=0.1581;EUR_AF=0.0586;SAS_AF=0.1442;AA=A|||;VT=SNP
3	162088958	rs6780444	G	A	100	PASS	AC=510;AF=0.101837;AN=5008;NS=2504;DP=16262;EAS_AF=0.0387;AMR_AF=0.0893;AFR_AF=0.1581;EUR_AF=0.0586;SAS_AF=0.1442;AA=G|||;VT=SNP
3	162089026	rs6804552	A	T	100	PASS	AC=511;AF=0.102037;AN=5008;NS=2504;DP=16126;EAS_AF=0.0397;AMR_AF=0.0893;AFR_AF=0.1581;EUR_AF=0.0586;SAS_AF=0.1442;AA=T|||;VT=SNP
3	162089078	rs4449332	C	T	100	PASS	AC=4650;AF=0.928514;AN=5008;NS=2504;DP=16036;EAS_AF=0.9851;AMR_AF=0.9193;AFR_AF=0.9932;EUR_AF=0.832;SAS_AF=0.8885;AA=T|||;VT=SNP
3	162089122	rs2897221	C	T	100	PASS	AC=678;AF=0.135383;AN=5008;NS=2504;DP=15127;EAS_AF=0.1548;AMR_AF=0.0922;AFR_AF=0.1604;EUR_AF=0.0716;SAS_AF=0.1779;AA=T|||;VT=SNP
3	162089166	rs6780562	C	T	100	PASS	AC=4072;AF=0.813099;AN=5008;NS=2504;DP=14970;EAS_AF=0.6429;AMR_AF=0.7493;AFR_AF=0.9826;EUR_AF=0.7813;SAS_AF=0.8374;AA=T|||;VT=SNP
3	162089375	rs7626654	C	T	100	PASS	AC=631;AF=0.125998;AN=5008;NS=2504;DP=11814;EAS_AF=0.1508;AMR_AF=0.1902;AFR_AF=0.0234;EUR_AF=0.1441;SAS_AF=0.1748;AA=C|||;VT=SNP
3	162089555	rs10513586	T	C	100	PASS	AC=511;AF=0.102037;AN=5008;NS=2504;DP=15063;EAS_AF=0.0387;AMR_AF=0.0893;AFR_AF=0.1589;EUR_AF=0.0586;SAS_AF=0.1442;AA=T|||;VT=SNP
3	162089643	rs28458330	T	G	100	PASS	AC=510;AF=0.101837;AN=5008;NS=2504;DP=14069;EAS_AF=0.0387;AMR_AF=0.0893;AFR_AF=0.1581;EUR_AF=0.0586;SAS_AF=0.1442;AA=T|||;VT=SNP
3	162089727	rs16848385	C	G	100	PASS	AC=510;AF=0.101837;AN=5008;NS=2504;DP=14305;EAS_AF=0.0387;AMR_AF=0.0893;AFR_AF=0.1581;EUR_AF=0.0586;SAS_AF=0.1442;AA=G|||;VT=SNP
3	162089842	rs28653070	C	T	100	PASS	AC=510;AF=0.101837;AN=5008;NS=2504;DP=15460;EAS_AF=0.0387;AMR_AF=0.0893;AFR_AF=0.1581;EUR_AF=0.0586;SAS_AF=0.1442;AA=T|||;VT=SNP
3	162089935	rs28546700	G	A	100	PASS	AC=510;AF=0.101837;AN=5008;NS=2504;DP=14819;EAS_AF=0.0387;AMR_AF=0.0893;AFR_AF=0.1581;EUR_AF=0.0586;SAS_AF=0.1442;AA=G|||;VT=SNP
3	162089975	rs7640989	T	C	100	PASS	AC=508;AF=0.101438;AN=5008;NS=2504;DP=15016;EAS_AF=0.0387;AMR_AF=0.0893;AFR_AF=0.1566;EUR_AF=0.0586;SAS_AF=0.1442;AA=T|||;VT=SNP
3	162089977	rs7629335	C	T	100	PASS	AC=508;AF=0.101438;AN=5008;NS=2504;DP=15012;EAS_AF=0.0387;AMR_AF=0.0893;AFR_AF=0.1566;EUR_AF=0.0586;SAS_AF=0.1442;AA=T|||;VT=SNP
3	162090345	rs7641275	T	C	100	PASS	AC=510;AF=0.101837;AN=5008;NS=2504;DP=17772;EAS_AF=0.0387;AMR_AF=0.0893;AFR_AF=0.1581;EUR_AF=0.0586;SAS_AF=0.1442;AA=T|||;VT=SNP
3	162090358	rs7641278	T	A	100	PASS	AC=1216;AF=0.242812;AN=5008;NS=2504;DP=17588;EAS_AF=0.1895;AMR_AF=0.2824;AFR_AF=0.2368;EUR_AF=0.2028;SAS_AF=0.319;AA=A|||;VT=SNP
3	162090494	rs6768512	C	A	100	PASS	AC=1470;AF=0.29353;AN=5008;NS=2504;DP=17272;EAS_AF=0.374;AMR_AF=0.1729;AFR_AF=0.4297;EUR_AF=0.1551;SAS_AF=0.2546;AA=C|||;VT=SNP
3	162090519	rs7615653	G	T	100	PASS	AC=1216;AF=0.242812;AN=5008;NS=2504;DP=17101;EAS_AF=0.1895;AMR_AF=0.2824;AFR_AF=0.2368;EUR_AF=0.2028;SAS_AF=0.319;AA=T|||;VT=SNP
3	162090629	rs76971070	A	C	100	PASS	AC=510;AF=0.101837;AN=5008;NS=2504;DP=17025;EAS_AF=0.0387;AMR_AF=0.0893;AFR_AF=0.1581;EUR_AF=0.0586;SAS_AF=0.1442;AA=C|||;VT=SNP
3	162090646	rs78615448	A	G	100	PASS	AC=510;AF=0.101837;AN=5008;NS=2504;DP=17322;EAS_AF=0.0387;AMR_AF=0.0893;AFR_AF=0.1581;EUR_AF=0.0586;SAS_AF=0.1442;AA=A|||;VT=SNP
3	162090899	rs11716226	T	C	100	PASS	AC=168;AF=0.0335463;AN=5008;NS=2504;DP=16831;EAS_AF=0.1161;AMR_AF=0.0029;AFR_AF=0.0023;EUR_AF=0.0129;SAS_AF=0.0337;AA=T|||;VT=SNP
3	162091001	rs6781960	T	C	100	PASS	AC=510;AF=0.101837;AN=5008;NS=2504;DP=17248;EAS_AF=0.0387;AMR_AF=0.0893;AFR_AF=0.1581;EUR_AF=0.0586;SAS_AF=0.1442;AA=T|||;VT=SNP
3	162091010	rs35654970	C	T	100	PASS	AC=631;AF=0.125998;AN=5008;NS=2504;DP=17352;EAS_AF=0.1508;AMR_AF=0.1902;AFR_AF=0.0234;EUR_AF=0.1441;SAS_AF=0.1748;AA=C|||;VT=SNP
3	162091046	rs11716304	T	C	100	PASS	AC=170;AF=0.0339457;AN=5008;NS=2504;DP=16243;EAS_AF=0.1161;AMR_AF=0.0043;AFR_AF=0.0023;EUR_AF=0.0129;SAS_AF=0.0348;AA=T|||;VT=SNP
3	162091074	rs12494047	T	C	100	PASS	AC=409;AF=0.0816693;AN=5008;NS=2504;DP=15527;EAS_AF=0.2242;AMR_AF=0.1671;AFR_AF=0.0083;EUR_AF=0.0388;SAS_AF=0.0174;AA=T|||;VT=SNP
3	162091327	rs6793763	A	T	100	PASS	AC=1107;AF=0.221046;AN=5008;NS=2504;DP=17440;EAS_AF=0.0794;AMR_AF=0.2853;AFR_AF=0.1104;EUR_AF=0.4225;SAS_AF=0.2638;AA=A|||;VT=SNP
3	162091333	rs6782262	T	A	100	PASS	AC=510;AF=0.101837;AN=5008;NS=2504;DP=17674;EAS_AF=0.0387;AMR_AF=0.0893;AFR_AF=0.1581;EUR_AF=0.0586;SAS_AF=0.1442;AA=A|||;VT=SNP
3	162091595	rs6785038	T	C	100	PASS	AC=4650;AF=0.928514;AN=5008;NS=2504;DP=16047;EAS_AF=0.9851;AMR_AF=0.9193;AFR_AF=0.9932;EUR_AF=0.832;SAS_AF=0.8885;AA=C|||;VT=SNP
3	162091671	rs116777360	G	A	100	PASS	AC=412;AF=0.0822684;AN=5008;NS=2504;DP=17052;EAS_AF=0.2262;AMR_AF=0.1671;AFR_AF=0.0091;EUR_AF=0.0388;SAS_AF=0.0174;AA=G|||;VT=SNP
3	162091710	rs114693927	G	T	100	PASS	AC=510;AF=0.101837;AN=5008;NS=2504;DP=17576;EAS_AF=0.0387;AMR_AF=0.0893;AFR_AF=0.1581;EUR_AF=0.0586;SAS_AF=0.1442;AA=G|||;VT=SNP
3	162091806	rs74337897	A	G	100	PASS	AC=579;AF=0.115615;AN=5008;NS=2504;DP=17412;EAS_AF=0.3423;AMR_AF=0.17;AFR_AF=0.0106;EUR_AF=0.0517;SAS_AF=0.0511;AA=A|||;VT=SNP
3	162091878	rs75663603	C	G	100	PASS	AC=510;AF=0.101837;AN=5008;NS=2504;DP=16132;EAS_AF=0.0387;AMR_AF=0.0893;AFR_AF=0.1581;EUR_AF=0.0586;SAS_AF=0.1442;AA=C|||;VT=SNP
3	162091908	rs4856677	T	C	100	PASS	AC=4650;AF=0.928514;AN=5008;NS=2504;DP=16004;EAS_AF=0.9851;AMR_AF=0.9193;AFR_AF=0.9932;EUR_AF=0.832;SAS_AF=0.8885;AA=C|||;VT=SNP
3	162091960	rs78255407	C	G	100	PASS	AC=411;AF=0.0820687;AN=5008;NS=2504;DP=17234;EAS_AF=0.2262;AMR_AF=0.1671;AFR_AF=0.0083;EUR_AF=0.0388;SAS_AF=0.0174;AA=C|||;VT=SNP
3	162091986	rs78840727	C	A	100	PASS	AC=168;AF=0.0335463;AN=5008;NS=2504;DP=18248;EAS_AF=0.1161;AMR_AF=0.0029;AFR_AF=0.0023;EUR_AF=0.0129;SAS_AF=0.0337;AA=C|||;VT=SNP
3	162092183	rs111247432	A	C	100	PASS	AC=510;AF=0.101837;AN=5008;NS=2504;DP=14766;EAS_AF=0.0387;AMR_AF=0.0893;AFR_AF=0.1581;EUR_AF=0.0586;SAS_AF=0.1442;AA=A|||;VT=SNP
3	162092216	rs4856678	A	G	100	PASS	AC=1831;AF=0.365615;AN=5008;NS=2504;DP=14382;EAS_AF=0.2302;AMR_AF=0.4784;AFR_AF=0.1899;EUR_AF=0.5835;SAS_AF=0.4387;AA=A|||;VT=SNP
3	162092738	rs77348713	A	T	100	PASS	AC=510;AF=0.101837;AN=5008;NS=2504;DP=14963;EAS_AF=0.0397;AMR_AF=0.0893;AFR_AF=0.1581;EUR_AF=0.0586;SAS_AF=0.1431;AA=A|||;VT=SNP
3	162092925	rs76052714	G	A	100	PASS	AC=473;AF=0.0944489;AN=5008;NS=2504;DP=13650;EAS_AF=0.1508;AMR_AF=0.17;AFR_AF=0.0068;EUR_AF=0.1034;SAS_AF=0.092;AA=G|||;VT=SNP
3	162093031	rs6788935	T	C	100	PASS	AC=510;AF=0.101837;AN=5008;NS=2504;DP=13603;EAS_AF=0.0387;AMR_AF=0.0893;AFR_AF=0.1581;EUR_AF=0.0586;SAS_AF=0.1442;AA=T|||;VT=SNP
3	162093131	rs35095668	A	G	100	PASS	AC=1107;AF=0.221046;AN=5008;NS=2504;DP=12379;EAS_AF=0.0794;AMR_AF=0.2853;AFR_AF=0.1104;EUR_AF=0.4225;SAS_AF=0.2638;AA=A|||;VT=SNP
3	162093248	rs76435850	G	A	100	PASS	AC=509;AF=0.101637;AN=5008;NS=2504;DP=11702;EAS_AF=0.0387;AMR_AF=0.0893;AFR_AF=0.1581;EUR_AF=0.0586;SAS_AF=0.1431;AA=A|||;VT=SNP
3	162093308	rs6441450	G	A	100	PASS	AC=509;AF=0.101637;AN=5008;NS=2504;DP=13051;EAS_AF=0.0387;AMR_AF=0.0893;AFR_AF=0.1581;EUR_AF=0.0586;SAS_AF=0.1431;AA=N|||;VT=SNP
3	162093349	rs7634222	T	C	100	PASS	AC=509;AF=0.101637;AN=5008;NS=2504;DP=12743;EAS_AF=0.0387;AMR_AF=0.0893;AFR_AF=0.1581;EUR_AF=0.0586;SAS_AF=0.1431;AA=T|||;VT=SNP
3	162093593	rs7625093	G	A	100	PASS	AC=450;AF=0.0898562;AN=5008;NS=2504;DP=13723;EAS_AF=0.0387;AMR_AF=0.0865;AFR_AF=0.1142;EUR_AF=0.0596;SAS_AF=0.1431;AA=G|||;VT=SNP
3	162093889	rs34264209	A	T	100	PASS	AC=648;AF=0.129393;AN=5008;NS=2504;DP=14385;EAS_AF=0.1508;AMR_AF=0.1902;AFR_AF=0.0234;EUR_AF=0.161;SAS_AF=0.1748;AA=A|||;VT=SNP
3	162093956	rs6792329	T	C	100	PASS	AC=509;AF=0.101637;AN=5008;NS=2504;DP=15270;EAS_AF=0.0387;AMR_AF=0.0893;AFR_AF=0.1581;EUR_AF=0.0586;SAS_AF=0.1431;AA=T|||;VT=SNP
3	162094087	rs6779642	G	T	100	PASS	AC=509;AF=0.101637;AN=5008;NS=2504;DP=16749;EAS_AF=0.0387;AMR_AF=0.0893;AFR_AF=0.1581;EUR_AF=0.0586;SAS_AF=0.1431;AA=T|||;VT=SNP
3	162094140	rs76907816	C	A	100	PASS	AC=169;AF=0.033746;AN=5008;NS=2504;DP=16496;EAS_AF=0.1161;AMR_AF=0.0029;AFR_AF=0.0023;EUR_AF=0.0129;SAS_AF=0.0348;AA=C|||;VT=SNP
3	162094173	rs13092354	T	C	100	PASS	AC=1830;AF=0.365415;AN=5008;NS=2504;DP=16859;EAS_AF=0.2302;AMR_AF=0.4784;AFR_AF=0.1891;EUR_AF=0.5835;SAS_AF=0.4387;AA=T|||;VT=SNP
3	162094430	rs2897222	G	A	100	PASS	AC=1123;AF=0.224241;AN=5008;NS=2504;DP=16234;EAS_AF=0.374;AMR_AF=0.1585;AFR_AF=0.1755;EUR_AF=0.1541;SAS_AF=0.2546;AA=G|||;VT=SNP
3	162095505	rs75456991	A	T	100	PASS	AC=509;AF=0.101637;AN=5008;NS=2504;DP=16338;EAS_AF=0.0387;AMR_AF=0.0893;AFR_AF=0.1581;EUR_AF=0.0586;SAS_AF=0.1431;AA=A|||;VT=SNP
3	162095577	rs75301888	G	T	100	PASS	AC=509;AF=0.101637;AN=5008;NS=2504;DP=16490;EAS_AF=0.0387;AMR_AF=0.0893;AFR_AF=0.1581;EUR_AF=0.0586;SAS_AF=0.1431;AA=T|||;VT=SNP
3	162095817	rs6810079	A	G	100	PASS	AC=1107;AF=0.221046;AN=5008;NS=2504;DP=17970;EAS_AF=0.0794;AMR_AF=0.2853;AFR_AF=0.1104;EUR_AF=0.4225;SAS_AF=0.2638;AA=A|||;VT=SNP
3	162095869	rs28588050	G	A	100	PASS	AC=1493;AF=0.298123;AN=5008;NS=2504;DP=17202;EAS_AF=0.375;AMR_AF=0.1729;AFR_AF=0.4463;EUR_AF=0.1551;SAS_AF=0.2546;AA=g|||;VT=SNP
3	162096053	rs12493759	T	C	100	PASS	AC=285;AF=0.0569089;AN=5008;NS=2504;DP=14258;EAS_AF=0.0387;AMR_AF=0.0663;AFR_AF=0.0015;EUR_AF=0.0577;SAS_AF=0.1431;AA=T|||;VT=SNP
3	162096245	rs16848424	C	T	100	PASS	AC=509;AF=0.101637;AN=5008;NS=2504;DP=12621;EAS_AF=0.0387;AMR_AF=0.0893;AFR_AF=0.1581;EUR_AF=0.0586;SAS_AF=0.1431;AA=C|||;VT=SNP
3	162096395	rs7609808	A	G	100	PASS	AC=522;AF=0.104233;AN=5008;NS=2504;DP=10342;EAS_AF=0.0694;AMR_AF=0.1542;AFR_AF=0.025;EUR_AF=0.2137;SAS_AF=0.0992;AA=A|||;VT=SNP
3	162096439	rs112231205	G	T	100	PASS	AC=509;AF=0.101637;AN=5008;NS=2504;DP=10897;EAS_AF=0.0387;AMR_AF=0.0893;AFR_AF=0.1581;EUR_AF=0.0586;SAS_AF=0.1431;AA=G|||;VT=SNP
3	162096454	rs79423918	T	C	100	PASS	AC=509;AF=0.101637;AN=5008;NS=2504;DP=11337;EAS_AF=0.0387;AMR_AF=0.0893;AFR_AF=0.1581;EUR_AF=0.0586;SAS_AF=0.1431;AA=T|||;VT=SNP
3	162097055	rs76354483	T	C	100	PASS	AC=169;AF=0.033746;AN=5008;NS=2504;DP=17052;EAS_AF=0.1161;AMR_AF=0.0029;AFR_AF=0.0023;EUR_AF=0.0129;SAS_AF=0.0348;AA=T|||;VT=SNP
3	162101573	rs56786529	G	A	100	PASS	AC=510;AF=0.101837;AN=5008;NS=2504;DP=16951;EAS_AF=0.0397;AMR_AF=0.0893;AFR_AF=0.1581;EUR_AF=0.0586;SAS_AF=0.1431;AA=G|||;VT=SNP
3	162101612	rs12637086	C	A	100	PASS	AC=580;AF=0.115815;AN=5008;NS=2504;DP=16312;EAS_AF=0.3423;AMR_AF=0.17;AFR_AF=0.0106;EUR_AF=0.0517;SAS_AF=0.0521;AA=C|||;VT=SNP
3	162101726	rs58271182	T	C	100	PASS	AC=509;AF=0.101637;AN=5008;NS=2504;DP=16123;EAS_AF=0.0387;AMR_AF=0.0893;AFR_AF=0.1581;EUR_AF=0.0586;SAS_AF=0.1431;AA=T|||;VT=SNP
3	162101762	rs58281493	C	T	100	PASS	AC=509;AF=0.101637;AN=5008;NS=2504;DP=15872;EAS_AF=0.0387;AMR_AF=0.0893;AFR_AF=0.1581;EUR_AF=0.0586;SAS_AF=0.1431;AA=C|||;VT=SNP
3	162101840	rs58526849	G	C	100	PASS	AC=509;AF=0.101637;AN=5008;NS=2504;DP=15607;EAS_AF=0.0387;AMR_AF=0.0893;AFR_AF=0.1581;EUR_AF=0.0586;SAS_AF=0.1431;AA=C|||;VT=SNP
3	162102125	rs75050279	T	C	100	PASS	AC=509;AF=0.101637;AN=5008;NS=2504;DP=14029;EAS_AF=0.0387;AMR_AF=0.0893;AFR_AF=0.1581;EUR_AF=0.0586;SAS_AF=0.1431;AA=C|||;VT=SNP
3	162102165	rs4856679	A	C	100	PASS	AC=648;AF=0.129393;AN=5008;NS=2504;DP=14594;EAS_AF=0.1508;AMR_AF=0.1902;AFR_AF=0.0234;EUR_AF=0.161;SAS_AF=0.1748;AA=A|||;VT=SNP
3	162102170	rs77559029	C	T	100	PASS	AC=509;AF=0.101637;AN=5008;NS=2504;DP=14803;EAS_AF=0.0387;AMR_AF=0.0893;AFR_AF=0.1581;EUR_AF=0.0586;SAS_AF=0.1431;AA=C|||;VT=SNP
3	162102183	rs79824949	T	C	100	PASS	AC=509;AF=0.101637;AN=5008;NS=2504;DP=15273;EAS_AF=0.0387;AMR_AF=0.0893;AFR_AF=0.1581;EUR_AF=0.0586;SAS_AF=0.1431;AA=T|||;VT=SNP
3	162102394	rs79312135	G	A	100	PASS	AC=510;AF=0.101837;AN=5008;NS=2504;DP=18295;EAS_AF=0.0397;AMR_AF=0.0893;AFR_AF=0.1581;EUR_AF=0.0586;SAS_AF=0.1431;AA=G|||;VT=SNP
3	162102395	rs2405764	C	T	100	PASS	AC=1106;AF=0.220847;AN=5008;NS=2504;DP=18358;EAS_AF=0.0784;AMR_AF=0.2853;AFR_AF=0.1104;EUR_AF=0.4225;SAS_AF=0.2638;AA=C|||;VT=SNP
3	162102409	rs16848522	A	T	100	PASS	AC=509;AF=0.101637;AN=5008;NS=2504;DP=18131;EAS_AF=0.0387;AMR_AF=0.0893;AFR_AF=0.1581;EUR_AF=0.0586;SAS_AF=0.1431;AA=T|||;VT=SNP
3	162102412	rs2405763	A	G	100	PASS	AC=981;AF=0.195887;AN=5008;NS=2504;DP=18181;EAS_AF=0.0694;AMR_AF=0.2608;AFR_AF=0.1097;EUR_AF=0.4066;SAS_AF=0.18;AA=A|||;VT=SNP
3	162102486	rs9871082	C	G	100	PASS	AC=1499;AF=0.299321;AN=5008;NS=2504;DP=18394;EAS_AF=0.375;AMR_AF=0.1729;AFR_AF=0.4501;EUR_AF=0.1551;SAS_AF=0.2556;AA=C|||;VT=SNP
3	162102541	rs79424449	T	C	100	PASS	AC=509;AF=0.101637;AN=5008;NS=2504;DP=19825;EAS_AF=0.0387;AMR_AF=0.0893;AFR_AF=0.1581;EUR_AF=0.0586;SAS_AF=0.1431;AA=T|||;VT=SNP
3	162102658	rs57345531	T	C	100	PASS	AC=509;AF=0.101637;AN=5008;NS=2504;DP=20134;EAS_AF=0.0387;AMR_AF=0.0893;AFR_AF=0.1581;EUR_AF=0.0586;SAS_AF=0.1431;AA=C|||;VT=SNP
3	162103067	rs74666861	C	T	100	PASS	AC=509;AF=0.101637;AN=5008;NS=2504;DP=14255;EAS_AF=0.0387;AMR_AF=0.0893;AFR_AF=0.1581;EUR_AF=0.0586;SAS_AF=0.1431;AA=T|||;VT=SNP
3	162103214	rs78355896	A	T	100	PASS	AC=509;AF=0.101637;AN=5008;NS=2504;DP=12610;EAS_AF=0.0387;AMR_AF=0.0893;AFR_AF=0.1581;EUR_AF=0.0586;SAS_AF=0.1431;AA=T|||;VT=SNP
3	162103361	rs16848537	G	C	100	PASS	AC=509;AF=0.101637;AN=5008;NS=2504;DP=10450;EAS_AF=0.0387;AMR_AF=0.0893;AFR_AF=0.1581;EUR_AF=0.0586;SAS_AF=0.1431;AA=G|||;VT=SNP
3	162103554	rs16848543	T	C	100	PASS	AC=509;AF=0.101637;AN=5008;NS=2504;DP=16010;EAS_AF=0.0387;AMR_AF=0.0893;AFR_AF=0.1581;EUR_AF=0.0586;SAS_AF=0.1431;AA=T|||;VT=SNP
3	162103596	rs17753393	A	C	100	PASS	AC=474;AF=0.0946486;AN=5008;NS=2504;DP=16317;EAS_AF=0.1508;AMR_AF=0.17;AFR_AF=0.0083;EUR_AF=0.1034;SAS_AF=0.091;AA=A|||;VT=SNP
3	162103620	rs10049026	T	C	100	PASS	AC=1499;AF=0.299321;AN=5008;NS=2504;DP=16817;EAS_AF=0.375;AMR_AF=0.1744;AFR_AF=0.4501;EUR_AF=0.1551;SAS_AF=0.2546;AA=T|||;VT=SNP
3	162103732	rs78879027	A	C	100	PASS	AC=169;AF=0.033746;AN=5008;NS=2504;DP=16256;EAS_AF=0.1161;AMR_AF=0.0029;AFR_AF=0.0023;EUR_AF=0.0129;SAS_AF=0.0348;AA=A|||;VT=SNP
3	162103867	rs60790641	T	A	100	PASS	AC=509;AF=0.101637;AN=5008;NS=2504;DP=15128;EAS_AF=0.0387;AMR_AF=0.0893;AFR_AF=0.1581;EUR_AF=0.0586;SAS_AF=0.1431;AA=A|||;VT=SNP
3	162103881	rs13097555	A	G	100	PASS	AC=4667;AF=0.931909;AN=5008;NS=2504;DP=14768;EAS_AF=0.9851;AMR_AF=0.9193;AFR_AF=0.9932;EUR_AF=0.8489;SAS_AF=0.8885;AA=G|||;VT=SNP
3	162104032	rs61704774	T	C	100	PASS	AC=509;AF=0.101637;AN=5008;NS=2504;DP=13671;EAS_AF=0.0387;AMR_AF=0.0893;AFR_AF=0.1581;EUR_AF=0.0586;SAS_AF=0.1431;AA=T|||;VT=SNP
3	162104132	rs35090299	A	G	100	PASS	AC=1106;AF=0.220847;AN=5008;NS=2504;DP=15165;EAS_AF=0.0784;AMR_AF=0.2853;AFR_AF=0.1104;EUR_AF=0.4225;SAS_AF=0.2638;AA=A|||;VT=SNP
3	162104326	rs58797656	A	C	100	PASS	AC=509;AF=0.101637;AN=5008;NS=2504;DP=14063;EAS_AF=0.0387;AMR_AF=0.0893;AFR_AF=0.1581;EUR_AF=0.0586;SAS_AF=0.1431;AA=A|||;VT=SNP
3	162104442	rs2405762	G	A	100	PASS	AC=1410;AF=0.28155;AN=5008;NS=2504;DP=16921;EAS_AF=0.1081;AMR_AF=0.3473;AFR_AF=0.2095;EUR_AF=0.4652;SAS_AF=0.3221;AA=G|||;VT=SNP
3	162104444	rs10513583	A	C	100	PASS	AC=411;AF=0.0820687;AN=5008;NS=2504;DP=16890;EAS_AF=0.2262;AMR_AF=0.1671;AFR_AF=0.0083;EUR_AF=0.0388;SAS_AF=0.0174;AA=A|||;VT=SNP
3	162104615	rs79279365	A	G	100	PASS	AC=509;AF=0.101637;AN=5008;NS=2504;DP=18089;EAS_AF=0.0387;AMR_AF=0.0893;AFR_AF=0.1581;EUR_AF=0.0586;SAS_AF=0.1431;AA=G|||;VT=SNP
3	162104766	rs77054321	G	A	100	PASS	AC=509;AF=0.101637;AN=5008;NS=2504;DP=16618;EAS_AF=0.0387;AMR_AF=0.0893;AFR_AF=0.1581;EUR_AF=0.0586;SAS_AF=0.1431;AA=G|||;VT=SNP
3	162104871	rs60775186	C	T	100	PASS	AC=1125;AF=0.224641;AN=5008;NS=2504;DP=18082;EAS_AF=0.375;AMR_AF=0.1585;AFR_AF=0.1762;EUR_AF=0.1541;SAS_AF=0.2546;AA=C|||;VT=SNP
3	162105223	rs6782435	G	A	100	PASS	AC=509;AF=0.101637;AN=5008;NS=2504;DP=14578;EAS_AF=0.0387;AMR_AF=0.0893;AFR_AF=0.1581;EUR_AF=0.0586;SAS_AF=0.1431;AA=A|||;VT=SNP
3	162105482	rs6808933	A	G	100	PASS	AC=509;AF=0.101637;AN=5008;NS=2504;DP=15446;EAS_AF=0.0387;AMR_AF=0.0893;AFR_AF=0.1581;EUR_AF=0.0586;SAS_AF=0.1431;AA=G|||;VT=SNP
3	162105553	rs13085686	C	A	100	PASS	AC=1106;AF=0.220847;AN=5008;NS=2504;DP=14857;EAS_AF=0.0784;AMR_AF=0.2853;AFR_AF=0.1104;EUR_AF=0.4225;SAS_AF=0.2638;AA=C|||;VT=SNP
3	162105555	rs13085992	G	A	100	PASS	AC=1270;AF=0.253594;AN=5008;NS=2504;DP=14830;EAS_AF=0.0784;AMR_AF=0.2911;AFR_AF=0.2315;EUR_AF=0.4225;SAS_AF=0.2638;AA=G|||;VT=SNP
3	162105578	rs75081494	C	A	100	PASS	AC=508;AF=0.101438;AN=5008;NS=2504;DP=14429;EAS_AF=0.0387;AMR_AF=0.0893;AFR_AF=0.1573;EUR_AF=0.0586;SAS_AF=0.1431;AA=A|||;VT=SNP
3	162105971	rs16847316	G	A	100	PASS	AC=511;AF=0.102037;AN=5008;NS=2504;DP=14639;EAS_AF=0.0387;AMR_AF=0.0893;AFR_AF=0.1581;EUR_AF=0.0586;SAS_AF=0.1452;AA=A|||;VT=SNP
3	162106115	rs4327404	C	T	100	PASS	AC=509;AF=0.101637;AN=5008;NS=2504;DP=15402;EAS_AF=0.0387;AMR_AF=0.0893;AFR_AF=0.1581;EUR_AF=0.0586;SAS_AF=0.1431;AA=C|||;VT=SNP
3	162106131	rs2076785	G	T	100	PASS	AC=474;AF=0.0946486;AN=5008;NS=2504;DP=15121;EAS_AF=0.1508;AMR_AF=0.17;AFR_AF=0.0083;EUR_AF=0.1034;SAS_AF=0.091;AA=G|||;VT=SNP
3	162106185	rs4337650	A	G	100	PASS	AC=509;AF=0.101637;AN=5008;NS=2504;DP=14867;EAS_AF=0.0387;AMR_AF=0.0893;AFR_AF=0.1581;EUR_AF=0.0586;SAS_AF=0.1431;AA=G|||;VT=SNP
3	162106370	rs4416396	G	T	100	PASS	AC=509;AF=0.101637;AN=5008;NS=2504;DP=15236;EAS_AF=0.0387;AMR_AF=0.0893;AFR_AF=0.1581;EUR_AF=0.0586;SAS_AF=0.1431;AA=T|||;VT=SNP
3	162106392	rs2405760	C	A	100	PASS	AC=3578;AF=0.714457;AN=5008;NS=2504;DP=14472;EAS_AF=0.6042;AMR_AF=0.6599;AFR_AF=0.8245;EUR_AF=0.7386;SAS_AF=0.6933;AA=C|||;VT=SNP
3	162106443	rs16847324	T	G	100	PASS	AC=509;AF=0.101637;AN=5008;NS=2504;DP=14017;EAS_AF=0.0387;AMR_AF=0.0893;AFR_AF=0.1581;EUR_AF=0.0586;SAS_AF=0.1431;AA=T|||;VT=SNP
3	162106459	rs16848574	C	T	100	PASS	AC=580;AF=0.115815;AN=5008;NS=2504;DP=13850;EAS_AF=0.3423;AMR_AF=0.17;AFR_AF=0.0106;EUR_AF=0.0517;SAS_AF=0.0521;AA=C|||;VT=SNP
3	162106498	rs16847327	A	G	100	PASS	AC=509;AF=0.101637;AN=5008;NS=2504;DP=13621;EAS_AF=0.0387;AMR_AF=0.0893;AFR_AF=0.1581;EUR_AF=0.0586;SAS_AF=0.1431;AA=G|||;VT=SNP
3	162106665	rs80093963	C	A	100	PASS	AC=509;AF=0.101637;AN=5008;NS=2504;DP=13081;EAS_AF=0.0387;AMR_AF=0.0893;AFR_AF=0.1581;EUR_AF=0.0586;SAS_AF=0.1431;AA=A|||;VT=SNP
3	162106817	rs115632361	A	G	100	PASS	AC=509;AF=0.101637;AN=5008;NS=2504;DP=10835;EAS_AF=0.0387;AMR_AF=0.0893;AFR_AF=0.1581;EUR_AF=0.0586;SAS_AF=0.1431;AA=G|||;VT=SNP
3	162107087	rs78285476	T	A	100	PASS	AC=169;AF=0.033746;AN=5008;NS=2504;DP=14900;EAS_AF=0.1161;AMR_AF=0.0043;AFR_AF=0.0023;EUR_AF=0.0129;SAS_AF=0.0337;AA=T|||;VT=SNP
3	162107095	rs13096939	A	G	100	PASS	AC=1107;AF=0.221046;AN=5008;NS=2504;DP=15005;EAS_AF=0.0794;AMR_AF=0.2853;AFR_AF=0.1104;EUR_AF=0.4225;SAS_AF=0.2638;AA=A|||;VT=SNP
3	162107103	rs74836978	T	C	100	PASS	AC=449;AF=0.0896565;AN=5008;NS=2504;DP=15148;EAS_AF=0.0387;AMR_AF=0.0865;AFR_AF=0.1142;EUR_AF=0.0586;SAS_AF=0.1431;AA=T|||;VT=SNP
3	162107136	rs79316347	G	A	100	PASS	AC=511;AF=0.102037;AN=5008;NS=2504;DP=15342;EAS_AF=0.0397;AMR_AF=0.0893;AFR_AF=0.1581;EUR_AF=0.0586;SAS_AF=0.1442;AA=G|||;VT=SNP
3	162107198	rs13097610	G	A	100	PASS	AC=4087;AF=0.816094;AN=5008;NS=2504;DP=14106;EAS_AF=0.6429;AMR_AF=0.7493;AFR_AF=0.9826;EUR_AF=0.7972;SAS_AF=0.8364;AA=A|||;VT=SNP
3	162107354	rs34479544	A	G	100	PASS	AC=1105;AF=0.220647;AN=5008;NS=2504;DP=12297;EAS_AF=0.0784;AMR_AF=0.2853;AFR_AF=0.1097;EUR_AF=0.4225;SAS_AF=0.2638;AA=A|||;VT=SNP
3	162107467	rs16848605	G	T	100	PASS	AC=509;AF=0.101637;AN=5008;NS=2504;DP=14609;EAS_AF=0.0387;AMR_AF=0.0893;AFR_AF=0.1581;EUR_AF=0.0586;SAS_AF=0.1431;AA=T|||;VT=SNP
3	162107518	rs78521175	A	G	100	PASS	AC=509;AF=0.101637;AN=5008;NS=2504;DP=15101;EAS_AF=0.0387;AMR_AF=0.0893;AFR_AF=0.1581;EUR_AF=0.0586;SAS_AF=0.1431;AA=G|||;VT=SNP
3	162107524	rs76194961	G	A	100	PASS	AC=509;AF=0.101637;AN=5008;NS=2504;DP=15005;EAS_AF=0.0387;AMR_AF=0.0893;AFR_AF=0.1581;EUR_AF=0.0586;SAS_AF=0.1431;AA=A|||;VT=SNP
3	162107656	rs16848607	A	G	100	PASS	AC=449;AF=0.0896565;AN=5008;NS=2504;DP=13057;EAS_AF=0.0387;AMR_AF=0.0865;AFR_AF=0.1142;EUR_AF=0.0586;SAS_AF=0.1431;AA=A|||;VT=SNP
3	162107857	rs11926354	T	G	100	PASS	AC=1276;AF=0.254792;AN=5008;NS=2504;DP=14174;EAS_AF=0.0784;AMR_AF=0.2925;AFR_AF=0.2352;EUR_AF=0.4225;SAS_AF=0.2638;AA=T|||;VT=SNP
3	162107907	rs74611422	G	T	100	PASS	AC=449;AF=0.0896565;AN=5008;NS=2504;DP=14105;EAS_AF=0.0387;AMR_AF=0.0865;AFR_AF=0.1142;EUR_AF=0.0586;SAS_AF=0.1431;AA=G|||;VT=SNP
3	162108153	rs12634538	G	C	100	PASS	AC=579;AF=0.115615;AN=5008;NS=2504;DP=15722;EAS_AF=0.3423;AMR_AF=0.17;AFR_AF=0.0106;EUR_AF=0.0517;SAS_AF=0.0511;AA=G|||;VT=SNP
3	162108154	rs12634539	G	A	100	PASS	AC=579;AF=0.115615;AN=5008;NS=2504;DP=15733;EAS_AF=0.3423;AMR_AF=0.17;AFR_AF=0.0106;EUR_AF=0.0517;SAS_AF=0.0511;AA=G|||;VT=SNP
3	162108640	rs6795724	G	T	100	PASS	AC=4667;AF=0.931909;AN=5008;NS=2504;DP=16716;EAS_AF=0.9851;AMR_AF=0.9193;AFR_AF=0.9932;EUR_AF=0.8489;SAS_AF=0.8885;AA=T|||;VT=SNP
3	162109264	rs73155884	C	T	100	PASS	AC=125;AF=0.0249601;AN=5008;NS=2504;DP=16689;EAS_AF=0.0089;AMR_AF=0.0245;AFR_AF=0;EUR_AF=0.0159;SAS_AF=0.0849;AA=C|||;VT=SNP
3	162109383	rs2897223	C	T	100	PASS	AC=411;AF=0.0820687;AN=5008;NS=2504;DP=15786;EAS_AF=0.2262;AMR_AF=0.1671;AFR_AF=0.0083;EUR_AF=0.0388;SAS_AF=0.0174;AA=C|||;VT=SNP
3	162109656	rs4263305	C	G	100	PASS	AC=4667;AF=0.931909;AN=5008;NS=2504;DP=14809;EAS_AF=0.9851;AMR_AF=0.9193;AFR_AF=0.9932;EUR_AF=0.8489;SAS_AF=0.8885;AA=G|||;VT=SNP
3	162110395	rs1015084	G	A	100	PASS	AC=509;AF=0.101637;AN=5008;NS=2504;DP=19253;EAS_AF=0.0387;AMR_AF=0.0893;AFR_AF=0.1581;EUR_AF=0.0586;SAS_AF=0.1431;AA=G|||;VT=SNP
3	162110423	rs1317083	A	G	100	PASS	AC=3248;AF=0.648562;AN=5008;NS=2504;DP=19090;EAS_AF=0.6042;AMR_AF=0.6484;AFR_AF=0.5817;EUR_AF=0.7376;SAS_AF=0.6933;AA=A|||;VT=SNP
3	162110714	rs4488852	A	T	100	PASS	AC=1107;AF=0.221046;AN=5008;NS=2504;DP=17808;EAS_AF=0.0784;AMR_AF=0.2853;AFR_AF=0.1104;EUR_AF=0.4225;SAS_AF=0.2648;AA=A|||;VT=SNP
3	162111079	rs59660593	A	T	100	PASS	AC=509;AF=0.101637;AN=5008;NS=2504;DP=18585;EAS_AF=0.0387;AMR_AF=0.0893;AFR_AF=0.1581;EUR_AF=0.0586;SAS_AF=0.1431;AA=A|||;VT=SNP
3	162111142	rs2405758	T	C	100	PASS	AC=4667;AF=0.931909;AN=5008;NS=2504;DP=17764;EAS_AF=0.9851;AMR_AF=0.9193;AFR_AF=0.9932;EUR_AF=0.8489;SAS_AF=0.8885;AA=C|||;VT=SNP
3	162111330	rs16848643	G	C	100	PASS	AC=509;AF=0.101637;AN=5008;NS=2504;DP=18124;EAS_AF=0.0387;AMR_AF=0.0893;AFR_AF=0.1581;EUR_AF=0.0586;SAS_AF=0.1431;AA=G|||;VT=SNP
3	162111912	rs77621505	G	T	100	PASS	AC=449;AF=0.0896565;AN=5008;NS=2504;DP=18562;EAS_AF=0.0387;AMR_AF=0.0865;AFR_AF=0.1142;EUR_AF=0.0586;SAS_AF=0.1431;AA=G|||;VT=SNP
3	162111960	rs74679545	T	C	100	PASS	AC=509;AF=0.101637;AN=5008;NS=2504;DP=18741;EAS_AF=0.0387;AMR_AF=0.0893;AFR_AF=0.1581;EUR_AF=0.0586;SAS_AF=0.1431;AA=T|||;VT=SNP
3	162112066	rs74660550	G	A	100	PASS	AC=508;AF=0.101438;AN=5008;NS=2504;DP=19344;EAS_AF=0.0387;AMR_AF=0.0893;AFR_AF=0.1573;EUR_AF=0.0586;SAS_AF=0.1431;AA=G|||;VT=SNP
3	162112120	rs6800943	T	C	100	PASS	AC=4087;AF=0.816094;AN=5008;NS=2504;DP=19189;EAS_AF=0.6429;AMR_AF=0.7493;AFR_AF=0.9826;EUR_AF=0.7972;SAS_AF=0.8364;AA=C|||;VT=SNP
3	162112154	rs9290115	G	A	100	PASS	AC=4667;AF=0.931909;AN=5008;NS=2504;DP=19584;EAS_AF=0.9851;AMR_AF=0.9193;AFR_AF=0.9932;EUR_AF=0.8489;SAS_AF=0.8885;AA=g|||;VT=SNP
3	162112696	rs58829368	T	C	100	PASS	AC=507;AF=0.101238;AN=5008;NS=2504;DP=15598;EAS_AF=0.0387;AMR_AF=0.0893;AFR_AF=0.1566;EUR_AF=0.0586;SAS_AF=0.1431;AA=t|||;VT=SNP
3	162112700	rs58474079	T	C	100	PASS	AC=508;AF=0.101438;AN=5008;NS=2504;DP=15546;EAS_AF=0.0387;AMR_AF=0.0893;AFR_AF=0.1573;EUR_AF=0.0586;SAS_AF=0.1431;AA=t|||;VT=SNP
3	162113116	rs4393923	C	A	100	PASS	AC=3578;AF=0.714457;AN=5008;NS=2504;DP=14795;EAS_AF=0.6042;AMR_AF=0.6599;AFR_AF=0.8245;EUR_AF=0.7386;SAS_AF=0.6933;AA=C|||;VT=SNP
3	162113235	rs1320167	A	C	100	PASS	AC=4087;AF=0.816094;AN=5008;NS=2504;DP=15228;EAS_AF=0.6429;AMR_AF=0.7493;AFR_AF=0.9826;EUR_AF=0.7972;SAS_AF=0.8364;AA=C|||;VT=SNP
3	162113364	rs78851124	C	T	100	PASS	AC=579;AF=0.115615;AN=5008;NS=2504;DP=16514;EAS_AF=0.3413;AMR_AF=0.17;AFR_AF=0.0106;EUR_AF=0.0517;SAS_AF=0.0521;AA=C|||;VT=SNP
3	162113561	rs4856680	C	A	100	PASS	AC=4088;AF=0.816294;AN=5008;NS=2504;DP=16106;EAS_AF=0.6438;AMR_AF=0.7493;AFR_AF=0.9826;EUR_AF=0.7972;SAS_AF=0.8364;AA=A|||;VT=SNP
3	162113610	rs77765837	C	A	100	PASS	AC=286;AF=0.0571086;AN=5008;NS=2504;DP=16583;EAS_AF=0.0387;AMR_AF=0.0677;AFR_AF=0.0015;EUR_AF=0.0577;SAS_AF=0.1431;AA=C|||;VT=SNP
3	162113670	rs2405757	A	G	100	PASS	AC=4667;AF=0.931909;AN=5008;NS=2504;DP=16725;EAS_AF=0.9851;AMR_AF=0.9193;AFR_AF=0.9932;EUR_AF=0.8489;SAS_AF=0.8885;AA=G|||;VT=SNP
3	162114007	rs11712530	A	G	100	PASS	AC=168;AF=0.0335463;AN=5008;NS=2504;DP=13713;EAS_AF=0.1151;AMR_AF=0.0029;AFR_AF=0.0023;EUR_AF=0.0129;SAS_AF=0.0348;AA=A|||;VT=SNP
3	162114041	rs74661194	T	C	100	PASS	AC=418;AF=0.0834665;AN=5008;NS=2504;DP=12465;EAS_AF=0.1954;AMR_AF=0.098;AFR_AF=0.0356;EUR_AF=0.0388;SAS_AF=0.0685;AA=T|||;VT=SNP
3	162114186	rs36111673	C	G	100	PASS	AC=649;AF=0.129593;AN=5008;NS=2504;DP=13929;EAS_AF=0.1508;AMR_AF=0.1916;AFR_AF=0.0234;EUR_AF=0.161;SAS_AF=0.1748;AA=C|||;VT=SNP
3	162114206	rs11708989	T	A	100	PASS	AC=168;AF=0.0335463;AN=5008;NS=2504;DP=14177;EAS_AF=0.1151;AMR_AF=0.0029;AFR_AF=0.0023;EUR_AF=0.0129;SAS_AF=0.0348;AA=T|||;VT=SNP
3	162114398	rs11712683	A	G	100	PASS	AC=579;AF=0.115615;AN=5008;NS=2504;DP=11882;EAS_AF=0.3413;AMR_AF=0.17;AFR_AF=0.0106;EUR_AF=0.0517;SAS_AF=0.0521;AA=A|||;VT=SNP
3	162114412	rs7639679	C	T	100	PASS	AC=3580;AF=0.714856;AN=5008;NS=2504;DP=11605;EAS_AF=0.6052;AMR_AF=0.6599;AFR_AF=0.8245;EUR_AF=0.7396;SAS_AF=0.6933;AA=C|||;VT=SNP
3	162114478	rs11712726	A	T	100	PASS	AC=168;AF=0.0335463;AN=5008;NS=2504;DP=10440;EAS_AF=0.1151;AMR_AF=0.0029;AFR_AF=0.0023;EUR_AF=0.0129;SAS_AF=0.0348;AA=A|||;VT=SNP
3	162115150	rs35671881	G	C	100	PASS	AC=649;AF=0.129593;AN=5008;NS=2504;DP=17715;EAS_AF=0.1508;AMR_AF=0.1916;AFR_AF=0.0234;EUR_AF=0.161;SAS_AF=0.1748;AA=G|||;VT=SNP
3	162115712	rs12493682	C	A	100	PASS	AC=450;AF=0.0898562;AN=5008;NS=2504;DP=14140;EAS_AF=0.0387;AMR_AF=0.0865;AFR_AF=0.115;EUR_AF=0.0586;SAS_AF=0.1431;AA=C|||;VT=SNP
3	162116546	rs16848682	T	C	100	PASS	AC=350;AF=0.0698882;AN=5008;NS=2504;DP=16491;EAS_AF=0.1786;AMR_AF=0.0101;AFR_AF=0.003;EUR_AF=0.0388;SAS_AF=0.1227;AA=T|||;VT=SNP
3	162116859	rs6441451	G	A	100	PASS	AC=4630;AF=0.924521;AN=5008;NS=2504;DP=17731;EAS_AF=0.9851;AMR_AF=0.9179;AFR_AF=0.966;EUR_AF=0.8489;SAS_AF=0.8885;AA=A|||;VT=SNP
3	162116968	rs12485816	T	G	100	PASS	AC=449;AF=0.0896565;AN=5008;NS=2504;DP=16905;EAS_AF=0.0387;AMR_AF=0.0865;AFR_AF=0.1142;EUR_AF=0.0586;SAS_AF=0.1431;AA=T|||;VT=SNP
3	162117350	rs6780978	A	G	100	PASS	AC=578;AF=0.115415;AN=5008;NS=2504;DP=17478;EAS_AF=0.0387;AMR_AF=0.0836;AFR_AF=0.2141;EUR_AF=0.0577;SAS_AF=0.1431;AA=A|||;VT=SNP
3	162117467	rs2405755	C	T	100	PASS	AC=3343;AF=0.667532;AN=5008;NS=2504;DP=14501;EAS_AF=0.6806;AMR_AF=0.6441;AFR_AF=0.8071;EUR_AF=0.6183;SAS_AF=0.5327;AA=C|||;VT=SNP
3	162117878	rs77018756	G	A	100	PASS	AC=411;AF=0.0820687;AN=5008;NS=2504;DP=15191;EAS_AF=0.2262;AMR_AF=0.1671;AFR_AF=0.0083;EUR_AF=0.0388;SAS_AF=0.0174;AA=G|||;VT=SNP
3	162117967	rs7651930	C	T	100	PASS	AC=4668;AF=0.932109;AN=5008;NS=2504;DP=15736;EAS_AF=0.9851;AMR_AF=0.9193;AFR_AF=0.9932;EUR_AF=0.8499;SAS_AF=0.8885;AA=T|||;VT=SNP
3	162118430	rs6441452	A	G	100	PASS	AC=4668;AF=0.932109;AN=5008;NS=2504;DP=15169;EAS_AF=0.9851;AMR_AF=0.9193;AFR_AF=0.9932;EUR_AF=0.8499;SAS_AF=0.8885;AA=G|||;VT=SNP
3	162118603	rs6775708	T	A	100	PASS	AC=4668;AF=0.932109;AN=5008;NS=2504;DP=16012;EAS_AF=0.9851;AMR_AF=0.9193;AFR_AF=0.9932;EUR_AF=0.8499;SAS_AF=0.8885;AA=A|||;VT=SNP
3	162119020	rs2405754	G	A	100	PASS	AC=4668;AF=0.932109;AN=5008;NS=2504;DP=16711;EAS_AF=0.9851;AMR_AF=0.9193;AFR_AF=0.9932;EUR_AF=0.8499;SAS_AF=0.8885;AA=A|||;VT=SNP
3	162119167	rs2405753	C	T	100	PASS	AC=4668;AF=0.932109;AN=5008;NS=2504;DP=15485;EAS_AF=0.9851;AMR_AF=0.9193;AFR_AF=0.9932;EUR_AF=0.8499;SAS_AF=0.8885;AA=C|||;VT=SNP
3	162119179	rs62292337	T	C	100	PASS	AC=694;AF=0.138578;AN=5008;NS=2504;DP=15442;EAS_AF=0.1508;AMR_AF=0.1945;AFR_AF=0.0545;EUR_AF=0.161;SAS_AF=0.1769;AA=T|||;VT=SNP
3	162119364	rs79280795	G	T	100	PASS	AC=168;AF=0.0335463;AN=5008;NS=2504;DP=16128;EAS_AF=0.1151;AMR_AF=0.0029;AFR_AF=0.0023;EUR_AF=0.0129;SAS_AF=0.0348;AA=G|||;VT=SNP
3	162119730	rs35597645	A	T	100	PASS	AC=1231;AF=0.245807;AN=5008;NS=2504;DP=7838;EAS_AF=0.0784;AMR_AF=0.2968;AFR_AF=0.2012;EUR_AF=0.4235;SAS_AF=0.2597;AA=A|||;VT=SNP
3	162120123	rs13080739	T	A	100	PASS	AC=4668;AF=0.932109;AN=5008;NS=2504;DP=12485;EAS_AF=0.9851;AMR_AF=0.9193;AFR_AF=0.9932;EUR_AF=0.8499;SAS_AF=0.8885;AA=T|||;VT=SNP
3	162120183	rs56048327	G	A	100	PASS	AC=1231;AF=0.245807;AN=5008;NS=2504;DP=13140;EAS_AF=0.0784;AMR_AF=0.2968;AFR_AF=0.2012;EUR_AF=0.4235;SAS_AF=0.2597;AA=G|||;VT=SNP
3	162120319	rs57466360	T	A	100	PASS	AC=1120;AF=0.223642;AN=5008;NS=2504;DP=15569;EAS_AF=0.376;AMR_AF=0.1571;AFR_AF=0.171;EUR_AF=0.1541;SAS_AF=0.2566;AA=T|||;VT=SNP
3	162120633	rs7611850	T	C	100	PASS	AC=4668;AF=0.932109;AN=5008;NS=2504;DP=16035;EAS_AF=0.9851;AMR_AF=0.9193;AFR_AF=0.9932;EUR_AF=0.8499;SAS_AF=0.8885;AA=T|||;VT=SNP
3	162120665	rs6441455	A	G	100	PASS	AC=4668;AF=0.932109;AN=5008;NS=2504;DP=15434;EAS_AF=0.9851;AMR_AF=0.9193;AFR_AF=0.9932;EUR_AF=0.8499;SAS_AF=0.8885;AA=G|||;VT=SNP
3	162121682	rs114490397	G	A	100	PASS	AC=407;AF=0.08127;AN=5008;NS=2504;DP=17391;EAS_AF=0.2242;AMR_AF=0.1643;AFR_AF=0.0083;EUR_AF=0.0388;SAS_AF=0.0174;AA=G|||;VT=SNP
3	162122330	rs7648202	G	A	100	PASS	AC=4669;AF=0.932308;AN=5008;NS=2504;DP=19117;EAS_AF=0.9851;AMR_AF=0.9193;AFR_AF=0.9932;EUR_AF=0.8499;SAS_AF=0.8896;AA=G|||;VT=SNP
3	162122469	rs7650443	C	A	100	PASS	AC=4669;AF=0.932308;AN=5008;NS=2504;DP=17840;EAS_AF=0.9851;AMR_AF=0.9193;AFR_AF=0.9932;EUR_AF=0.8499;SAS_AF=0.8896;AA=C|||;VT=SNP
3	162122646	rs12630547	C	T	100	PASS	AC=1120;AF=0.223642;AN=5008;NS=2504;DP=17784;EAS_AF=0.3919;AMR_AF=0.1542;AFR_AF=0.1732;EUR_AF=0.1481;SAS_AF=0.2454;AA=C|||;VT=SNP
3	162122735	rs7618133	T	C	100	PASS	AC=1280;AF=0.255591;AN=5008;NS=2504;DP=19064;EAS_AF=0.0774;AMR_AF=0.3055;AFR_AF=0.2126;EUR_AF=0.4304;SAS_AF=0.2822;AA=T|||;VT=SNP
3	162122757	rs6441456	T	C	100	PASS	AC=4669;AF=0.932308;AN=5008;NS=2504;DP=18648;EAS_AF=0.9851;AMR_AF=0.9193;AFR_AF=0.9932;EUR_AF=0.8499;SAS_AF=0.8896;AA=T|||;VT=SNP
3	162122771	rs6441457	G	A	100	PASS	AC=4669;AF=0.932308;AN=5008;NS=2504;DP=18378;EAS_AF=0.9851;AMR_AF=0.9193;AFR_AF=0.9932;EUR_AF=0.8499;SAS_AF=0.8896;AA=G|||;VT=SNP
3	162122823	rs35757820	T	C	100	PASS	AC=644;AF=0.128594;AN=5008;NS=2504;DP=18304;EAS_AF=0.1508;AMR_AF=0.1916;AFR_AF=0.025;EUR_AF=0.162;SAS_AF=0.1667;AA=T|||;VT=SNP
3	162122866	rs77158938	G	A	100	PASS	AC=409;AF=0.0816693;AN=5008;NS=2504;DP=18681;EAS_AF=0.2252;AMR_AF=0.1657;AFR_AF=0.0083;EUR_AF=0.0388;SAS_AF=0.0174;AA=G|||;VT=SNP
3	162122997	rs78342731	C	T	100	PASS	AC=713;AF=0.142372;AN=5008;NS=2504;DP=15904;EAS_AF=0.2639;AMR_AF=0.2378;AFR_AF=0.0204;EUR_AF=0.0974;SAS_AF=0.1605;AA=C|||;VT=SNP
3	162123084	rs7651065	C	A	100	PASS	AC=1280;AF=0.255591;AN=5008;NS=2504;DP=16450;EAS_AF=0.0774;AMR_AF=0.3055;AFR_AF=0.2126;EUR_AF=0.4304;SAS_AF=0.2822;AA=C|||;VT=SNP
3	162123179	rs6783318	A	G	100	PASS	AC=623;AF=0.124401;AN=5008;NS=2504;DP=17855;EAS_AF=0.1012;AMR_AF=0.0202;AFR_AF=0.3472;EUR_AF=0.0139;SAS_AF=0.0348;AA=A|||;VT=SNP
3	162123444	rs13076928	C	T	100	PASS	AC=4669;AF=0.932308;AN=5008;NS=2504;DP=11003;EAS_AF=0.9851;AMR_AF=0.9193;AFR_AF=0.9932;EUR_AF=0.8499;SAS_AF=0.8896;AA=C|||;VT=SNP
3	162129993	rs4856682	T	C	100	PASS	AC=4654;AF=0.929313;AN=5008;NS=2504;DP=17010;EAS_AF=0.9861;AMR_AF=0.9107;AFR_AF=0.9932;EUR_AF=0.8419;SAS_AF=0.8875;AA=T|||;VT=SNP
3	162130107	rs77107134	A	T	100	PASS	AC=157;AF=0.0313498;AN=5008;NS=2504;DP=17578;EAS_AF=0.1012;AMR_AF=0.0029;AFR_AF=0.0023;EUR_AF=0.0159;SAS_AF=0.0348;AA=A|||;VT=SNP
3	162130691	rs4856685	A	G	100	PASS	AC=4653;AF=0.929113;AN=5008;NS=2504;DP=15019;EAS_AF=0.9851;AMR_AF=0.9107;AFR_AF=0.9932;EUR_AF=0.8419;SAS_AF=0.8875;AA=A|||;VT=SNP
3	162131408	rs12636148	T	C	100	PASS	AC=768;AF=0.153355;AN=5008;NS=2504;DP=14013;EAS_AF=0.2639;AMR_AF=0.2651;AFR_AF=0.0189;EUR_AF=0.1312;SAS_AF=0.1646;AA=T|||;VT=SNP
3	162132155	rs9844239	C	T	100	PASS	AC=4653;AF=0.929113;AN=5008;NS=2504;DP=16273;EAS_AF=0.9841;AMR_AF=0.9107;AFR_AF=0.9932;EUR_AF=0.8429;SAS_AF=0.8875;AA=T|||;VT=SNP
3	162132605	rs76601570	T	C	100	PASS	AC=157;AF=0.0313498;AN=5008;NS=2504;DP=13747;EAS_AF=0.1012;AMR_AF=0.0029;AFR_AF=0.0023;EUR_AF=0.0159;SAS_AF=0.0348;AA=T|||;VT=SNP
3	162133075	rs11922606	C	T	100	PASS	AC=891;AF=0.177915;AN=5008;NS=2504;DP=12630;EAS_AF=0.0685;AMR_AF=0.2277;AFR_AF=0.093;EUR_AF=0.3688;SAS_AF=0.1738;AA=C|||;VT=SNP
3	162133461	rs73159779	A	T	100	PASS	AC=141;AF=0.028155;AN=5008;NS=2504;DP=10832;EAS_AF=0.0089;AMR_AF=0.0245;AFR_AF=0.0038;EUR_AF=0.0169;SAS_AF=0.0951;AA=A|||;VT=SNP
3	162134690	rs6805705	A	G	100	PASS	AC=4655;AF=0.929513;AN=5008;NS=2504;DP=14130;EAS_AF=0.9861;AMR_AF=0.9107;AFR_AF=0.9932;EUR_AF=0.8429;SAS_AF=0.8875;AA=A|||;VT=SNP
3	162135246	rs7649915	A	G	100	PASS	AC=882;AF=0.176118;AN=5008;NS=2504;DP=17326;EAS_AF=0.1528;AMR_AF=0.1873;AFR_AF=0.2995;EUR_AF=0.1093;SAS_AF=0.0941;AA=A|||;VT=SNP
3	162135485	rs74399799	C	T	100	PASS	AC=297;AF=0.0593051;AN=5008;NS=2504;DP=19374;EAS_AF=0.0387;AMR_AF=0.0706;AFR_AF=0.0015;EUR_AF=0.0646;SAS_AF=0.1452;AA=C|||;VT=SNP
3	162135662	rs79802352	C	G	100	PASS	AC=314;AF=0.0626997;AN=5008;NS=2504;DP=17353;EAS_AF=0.0387;AMR_AF=0.0749;AFR_AF=0.0121;EUR_AF=0.0646;SAS_AF=0.1452;AA=C|||;VT=SNP
3	162135761	rs2405501	C	G	100	PASS	AC=4654;AF=0.929313;AN=5008;NS=2504;DP=18999;EAS_AF=0.9861;AMR_AF=0.9107;AFR_AF=0.9932;EUR_AF=0.8419;SAS_AF=0.8875;AA=C|||;VT=SNP
3	162135821	rs2405502	A	G	100	PASS	AC=3693;AF=0.73742;AN=5008;NS=2504;DP=19491;EAS_AF=0.7222;AMR_AF=0.6383;AFR_AF=0.9168;EUR_AF=0.674;SAS_AF=0.6462;AA=A|||;VT=SNP
3	162135883	rs12054211	T	A	100	PASS	AC=417;AF=0.0832668;AN=5008;NS=2504;DP=17451;EAS_AF=0.2262;AMR_AF=0.1744;AFR_AF=0.0068;EUR_AF=0.0408;SAS_AF=0.0184;AA=T|||;VT=SNP
3	162136225	rs2897150	C	T	100	PASS	AC=4654;AF=0.929313;AN=5008;NS=2504;DP=13105;EAS_AF=0.9861;AMR_AF=0.9107;AFR_AF=0.9932;EUR_AF=0.8419;SAS_AF=0.8875;AA=C|||;VT=SNP
3	162136554	rs10936279	C	T	100	PASS	AC=4655;AF=0.929513;AN=5008;NS=2504;DP=13578;EAS_AF=0.9861;AMR_AF=0.9121;AFR_AF=0.9932;EUR_AF=0.8419;SAS_AF=0.8875;AA=T|||;VT=SNP
3	162136826	rs79882552	T	C	100	PASS	AC=735;AF=0.146765;AN=5008;NS=2504;DP=14709;EAS_AF=0.2649;AMR_AF=0.2464;AFR_AF=0.0189;EUR_AF=0.1193;SAS_AF=0.1554;AA=T|||;VT=SNP
3	162137811	rs75715861	T	C	100	PASS	AC=157;AF=0.0313498;AN=5008;NS=2504;DP=13797;EAS_AF=0.1012;AMR_AF=0.0029;AFR_AF=0.0023;EUR_AF=0.0159;SAS_AF=0.0348;AA=T|||;VT=SNP
3	162138826	rs10936283	A	G	100	PASS	AC=4654;AF=0.929313;AN=5008;NS=2504;DP=14906;EAS_AF=0.9851;AMR_AF=0.9107;AFR_AF=0.9932;EUR_AF=0.8429;SAS_AF=0.8875;AA=A|||;VT=SNP
3	162139430	rs4453855	T	A	100	PASS	AC=755;AF=0.150759;AN=5008;NS=2504;DP=14634;EAS_AF=0.0099;AMR_AF=0.1441;AFR_AF=0.1921;EUR_AF=0.2107;SAS_AF=0.183;AA=T|||;VT=SNP
3	162140634	rs111282672	C	T	100	PASS	AC=248;AF=0.0495208;AN=5008;NS=2504;DP=10927;EAS_AF=0.1012;AMR_AF=0.0072;AFR_AF=0.0688;EUR_AF=0.0159;SAS_AF=0.0348;AA=C|||;VT=SNP
3	162141172	rs4856629	A	C	100	PASS	AC=4656;AF=0.929712;AN=5008;NS=2504;DP=11398;EAS_AF=0.9861;AMR_AF=0.9121;AFR_AF=0.9932;EUR_AF=0.8429;SAS_AF=0.8875;AA=A|||;VT=SNP
3	162141407	rs4856631	A	C	100	PASS	AC=4656;AF=0.929712;AN=5008;NS=2504;DP=12112;EAS_AF=0.9861;AMR_AF=0.9121;AFR_AF=0.9932;EUR_AF=0.8429;SAS_AF=0.8875;AA=C|||;VT=SNP
3	162141885	rs9868667	C	G	100	PASS	AC=4656;AF=0.929712;AN=5008;NS=2504;DP=17329;EAS_AF=0.9861;AMR_AF=0.9121;AFR_AF=0.9932;EUR_AF=0.8429;SAS_AF=0.8875;AA=G|||;VT=SNP
3	162142185	rs9813898	T	C	100	PASS	AC=4656;AF=0.929712;AN=5008;NS=2504;DP=17012;EAS_AF=0.9861;AMR_AF=0.9121;AFR_AF=0.9932;EUR_AF=0.8429;SAS_AF=0.8875;AA=t|||;VT=SNP
3	162142475	rs6803545	T	C	100	PASS	AC=816;AF=0.162939;AN=5008;NS=2504;DP=14038;EAS_AF=0.1508;AMR_AF=0.1844;AFR_AF=0.2526;EUR_AF=0.1093;SAS_AF=0.0941;AA=T|||;VT=SNP
3	162143030	rs6766883	A	G	100	PASS	AC=4656;AF=0.929712;AN=5008;NS=2504;DP=12472;EAS_AF=0.9861;AMR_AF=0.9121;AFR_AF=0.9932;EUR_AF=0.8429;SAS_AF=0.8875;AA=A|||;VT=SNP
3	162143572	rs9837264	A	C	100	PASS	AC=804;AF=0.160543;AN=5008;NS=2504;DP=11846;EAS_AF=0.1518;AMR_AF=0.183;AFR_AF=0.2496;EUR_AF=0.1024;SAS_AF=0.093;AA=A|||;VT=SNP
3	162143632	rs35364208	C	T	100	PASS	AC=1283;AF=0.25619;AN=5008;NS=2504;DP=12492;EAS_AF=0.0774;AMR_AF=0.3069;AFR_AF=0.2141;EUR_AF=0.4314;SAS_AF=0.2812;AA=C|||;VT=SNP
3	162143663	rs9819929	T	G	100	PASS	AC=4670;AF=0.932508;AN=5008;NS=2504;DP=12297;EAS_AF=0.9861;AMR_AF=0.9193;AFR_AF=0.9932;EUR_AF=0.8499;SAS_AF=0.8896;AA=G|||;VT=SNP
3	162143777	rs9875471	C	T	100	PASS	AC=4670;AF=0.932508;AN=5008;NS=2504;DP=13647;EAS_AF=0.9861;AMR_AF=0.9193;AFR_AF=0.9932;EUR_AF=0.8499;SAS_AF=0.8896;AA=T|||;VT=SNP
3	162143926	rs9879717	G	A	100	PASS	AC=4671;AF=0.932708;AN=5008;NS=2504;DP=15695;EAS_AF=0.9861;AMR_AF=0.9193;AFR_AF=0.9932;EUR_AF=0.8509;SAS_AF=0.8896;AA=A|||;VT=SNP
3	162144024	rs6441460	C	T	100	PASS	AC=4670;AF=0.932508;AN=5008;NS=2504;DP=14850;EAS_AF=0.9861;AMR_AF=0.9193;AFR_AF=0.9932;EUR_AF=0.8499;SAS_AF=0.8896;AA=T|||;VT=SNP
3	162144075	rs6441461	G	C	100	PASS	AC=4670;AF=0.932508;AN=5008;NS=2504;DP=15884;EAS_AF=0.9861;AMR_AF=0.9193;AFR_AF=0.9932;EUR_AF=0.8499;SAS_AF=0.8896;AA=G|||;VT=SNP
3	162144163	rs78399986	T	C	100	PASS	AC=154;AF=0.0307508;AN=5008;NS=2504;DP=15615;EAS_AF=0.1012;AMR_AF=0.0029;AFR_AF=0.0023;EUR_AF=0.0129;SAS_AF=0.0348;AA=T|||;VT=SNP
3	162144180	rs6770434	A	G	100	PASS	AC=4670;AF=0.932508;AN=5008;NS=2504;DP=15684;EAS_AF=0.9861;AMR_AF=0.9193;AFR_AF=0.9932;EUR_AF=0.8499;SAS_AF=0.8896;AA=G|||;VT=SNP
3	162144488	rs2897152	T	C	100	PASS	AC=4667;AF=0.931909;AN=5008;NS=2504;DP=14427;EAS_AF=0.9861;AMR_AF=0.9193;AFR_AF=0.9932;EUR_AF=0.8499;SAS_AF=0.8865;AA=C|||;VT=SNP
3	162144661	rs67514009	G	A	100	PASS	AC=1138;AF=0.227236;AN=5008;NS=2504;DP=15355;EAS_AF=0.3929;AMR_AF=0.1614;AFR_AF=0.1755;EUR_AF=0.1521;SAS_AF=0.2505;AA=G|||;VT=SNP
3	162144787	rs2405505	T	A	100	PASS	AC=4670;AF=0.932508;AN=5008;NS=2504;DP=15335;EAS_AF=0.9861;AMR_AF=0.9193;AFR_AF=0.9932;EUR_AF=0.8499;SAS_AF=0.8896;AA=T|||;VT=SNP
3	162144838	rs2405506	G	A	100	PASS	AC=4670;AF=0.932508;AN=5008;NS=2504;DP=16542;EAS_AF=0.9861;AMR_AF=0.9193;AFR_AF=0.9932;EUR_AF=0.8499;SAS_AF=0.8896;AA=A|||;VT=SNP
3	162145101	rs6798305	C	G	100	PASS	AC=4670;AF=0.932508;AN=5008;NS=2504;DP=18281;EAS_AF=0.9861;AMR_AF=0.9193;AFR_AF=0.9932;EUR_AF=0.8499;SAS_AF=0.8896;AA=G|||;VT=SNP
3	162145170	rs12635839	C	T	100	PASS	AC=396;AF=0.0790735;AN=5008;NS=2504;DP=20389;EAS_AF=0.2202;AMR_AF=0.1599;AFR_AF=0.0068;EUR_AF=0.0368;SAS_AF=0.0174;AA=C|||;VT=SNP
3	162145415	rs12496978	T	A	100	PASS	AC=396;AF=0.0790735;AN=5008;NS=2504;DP=19460;EAS_AF=0.2202;AMR_AF=0.1599;AFR_AF=0.0068;EUR_AF=0.0368;SAS_AF=0.0174;AA=T|||;VT=SNP
3	162145554	rs6801086	C	G	100	PASS	AC=4670;AF=0.932508;AN=5008;NS=2504;DP=20187;EAS_AF=0.9861;AMR_AF=0.9193;AFR_AF=0.9932;EUR_AF=0.8499;SAS_AF=0.8896;AA=G|||;VT=SNP
3	162145794	rs6776864	A	G	100	PASS	AC=4670;AF=0.932508;AN=5008;NS=2504;DP=18487;EAS_AF=0.9861;AMR_AF=0.9193;AFR_AF=0.9932;EUR_AF=0.8499;SAS_AF=0.8896;AA=G|||;VT=SNP
3	162145907	rs6801492	C	T	100	PASS	AC=4672;AF=0.932907;AN=5008;NS=2504;DP=19126;EAS_AF=0.9861;AMR_AF=0.9193;AFR_AF=0.9932;EUR_AF=0.8509;SAS_AF=0.8906;AA=C|||;VT=SNP
3	162145921	rs75055514	C	G	100	PASS	AC=154;AF=0.0307508;AN=5008;NS=2504;DP=19058;EAS_AF=0.1012;AMR_AF=0.0029;AFR_AF=0.0023;EUR_AF=0.0129;SAS_AF=0.0348;AA=C|||;VT=SNP
3	162145929	rs6776986	A	T	100	PASS	AC=4671;AF=0.932708;AN=5008;NS=2504;DP=19024;EAS_AF=0.9861;AMR_AF=0.9193;AFR_AF=0.9932;EUR_AF=0.8499;SAS_AF=0.8906;AA=T|||;VT=SNP
3	162146061	rs6801685	C	A	100	PASS	AC=2152;AF=0.429712;AN=5008;NS=2504;DP=18027;EAS_AF=0.2292;AMR_AF=0.4914;AFR_AF=0.5113;EUR_AF=0.5338;SAS_AF=0.3753;AA=C|||;VT=SNP
3	162146063	rs6801686	C	T	100	PASS	AC=4671;AF=0.932708;AN=5008;NS=2504;DP=18047;EAS_AF=0.9861;AMR_AF=0.9193;AFR_AF=0.9932;EUR_AF=0.8499;SAS_AF=0.8906;AA=C|||;VT=SNP
3	162146093	rs6777189	A	G	100	PASS	AC=4670;AF=0.932508;AN=5008;NS=2504;DP=18212;EAS_AF=0.9861;AMR_AF=0.9193;AFR_AF=0.9924;EUR_AF=0.8499;SAS_AF=0.8906;AA=a|||;VT=SNP
3	162146173	rs6765996	T	C	100	PASS	AC=4670;AF=0.932508;AN=5008;NS=2504;DP=18226;EAS_AF=0.9861;AMR_AF=0.9193;AFR_AF=0.9932;EUR_AF=0.8499;SAS_AF=0.8896;AA=C|||;VT=SNP
3	162146282	rs6441462	G	A	100	PASS	AC=4670;AF=0.932508;AN=5008;NS=2504;DP=18501;EAS_AF=0.9861;AMR_AF=0.9193;AFR_AF=0.9932;EUR_AF=0.8499;SAS_AF=0.8896;AA=G|||;VT=SNP
3	162146664	rs9883137	T	C	100	PASS	AC=804;AF=0.160543;AN=5008;NS=2504;DP=17668;EAS_AF=0.1518;AMR_AF=0.183;AFR_AF=0.2496;EUR_AF=0.1024;SAS_AF=0.093;AA=T|||;VT=SNP
3	162146786	rs6441463	G	A	100	PASS	AC=4670;AF=0.932508;AN=5008;NS=2504;DP=17989;EAS_AF=0.9861;AMR_AF=0.9193;AFR_AF=0.9932;EUR_AF=0.8499;SAS_AF=0.8896;AA=G|||;VT=SNP
3	162147304	rs4856635	T	C	100	PASS	AC=4645;AF=0.927516;AN=5008;NS=2504;DP=16373;EAS_AF=0.9861;AMR_AF=0.902;AFR_AF=0.9924;EUR_AF=0.838;SAS_AF=0.8896;AA=C|||;VT=SNP
3	162147487	rs4856636	G	A	100	PASS	AC=2152;AF=0.429712;AN=5008;NS=2504;DP=17142;EAS_AF=0.2292;AMR_AF=0.4928;AFR_AF=0.5113;EUR_AF=0.5338;SAS_AF=0.3742;AA=G|||;VT=SNP
3	162147572	rs4856637	T	C	100	PASS	AC=4670;AF=0.932508;AN=5008;NS=2504;DP=16993;EAS_AF=0.9861;AMR_AF=0.9193;AFR_AF=0.9932;EUR_AF=0.8499;SAS_AF=0.8896;AA=C|||;VT=SNP
3	162147616	rs4856638	T	G	100	PASS	AC=4670;AF=0.932508;AN=5008;NS=2504;DP=17024;EAS_AF=0.9861;AMR_AF=0.9193;AFR_AF=0.9932;EUR_AF=0.8499;SAS_AF=0.8896;AA=T|||;VT=SNP
3	162148071	rs11916085	T	C	100	PASS	AC=1139;AF=0.227436;AN=5008;NS=2504;DP=17004;EAS_AF=0.3929;AMR_AF=0.1628;AFR_AF=0.1755;EUR_AF=0.1521;SAS_AF=0.2505;AA=T|||;VT=SNP
3	162148514	rs6441464	G	T	100	PASS	AC=4670;AF=0.932508;AN=5008;NS=2504;DP=14057;EAS_AF=0.9861;AMR_AF=0.9193;AFR_AF=0.9932;EUR_AF=0.8499;SAS_AF=0.8896;AA=G|||;VT=SNP
3	162148840	rs6441465	T	C	100	PASS	AC=4670;AF=0.932508;AN=5008;NS=2504;DP=9143;EAS_AF=0.9861;AMR_AF=0.9193;AFR_AF=0.9932;EUR_AF=0.8499;SAS_AF=0.8896;AA=C|||;VT=SNP
3	162149410	rs9840846	A	G	100	PASS	AC=4670;AF=0.932508;AN=5008;NS=2504;DP=15763;EAS_AF=0.9861;AMR_AF=0.9193;AFR_AF=0.9932;EUR_AF=0.8499;SAS_AF=0.8896;AA=A|||;VT=SNP
3	162149532	rs67795979	T	A	100	PASS	AC=1139;AF=0.227436;AN=5008;NS=2504;DP=16906;EAS_AF=0.3929;AMR_AF=0.1628;AFR_AF=0.1755;EUR_AF=0.1521;SAS_AF=0.2505;AA=T|||;VT=SNP
3	162149556	rs9823637	T	A	100	PASS	AC=4670;AF=0.932508;AN=5008;NS=2504;DP=16935;EAS_AF=0.9861;AMR_AF=0.9193;AFR_AF=0.9932;EUR_AF=0.8499;SAS_AF=0.8896;AA=A|||;VT=SNP
3	162149813	rs4449333	C	T	100	PASS	AC=4670;AF=0.932508;AN=5008;NS=2504;DP=17478;EAS_AF=0.9861;AMR_AF=0.9193;AFR_AF=0.9932;EUR_AF=0.8499;SAS_AF=0.8896;AA=C|||;VT=SNP
3	162149843	rs117710562	C	G	100	PASS	AC=154;AF=0.0307508;AN=5008;NS=2504;DP=17628;EAS_AF=0.1012;AMR_AF=0.0029;AFR_AF=0.0023;EUR_AF=0.0129;SAS_AF=0.0348;AA=C|||;VT=SNP
3	162149907	rs4491915	C	T	100	PASS	AC=4670;AF=0.932508;AN=5008;NS=2504;DP=17469;EAS_AF=0.9861;AMR_AF=0.9193;AFR_AF=0.9932;EUR_AF=0.8499;SAS_AF=0.8896;AA=T|||;VT=SNP
3	162149968	rs4254675	G	A	100	PASS	AC=4670;AF=0.932508;AN=5008;NS=2504;DP=17890;EAS_AF=0.9861;AMR_AF=0.9193;AFR_AF=0.9932;EUR_AF=0.8499;SAS_AF=0.8896;AA=A|||;VT=SNP
3	162150159	rs4266210	T	C	100	PASS	AC=4667;AF=0.931909;AN=5008;NS=2504;DP=16764;EAS_AF=0.9851;AMR_AF=0.9193;AFR_AF=0.9917;EUR_AF=0.8499;SAS_AF=0.8896;AA=T|||;VT=SNP
3	162150241	rs3907209	A	T	100	PASS	AC=4670;AF=0.932508;AN=5008;NS=2504;DP=15835;EAS_AF=0.9861;AMR_AF=0.9193;AFR_AF=0.9932;EUR_AF=0.8499;SAS_AF=0.8896;AA=T|||;VT=SNP
3	162150310	rs3907210	G	A	100	PASS	AC=4670;AF=0.932508;AN=5008;NS=2504;DP=16428;EAS_AF=0.9861;AMR_AF=0.9193;AFR_AF=0.9932;EUR_AF=0.8499;SAS_AF=0.8896;AA=G|||;VT=SNP
3	162150538	rs3907211	C	T	100	PASS	AC=4670;AF=0.932508;AN=5008;NS=2504;DP=17166;EAS_AF=0.9861;AMR_AF=0.9193;AFR_AF=0.9932;EUR_AF=0.8499;SAS_AF=0.8896;AA=T|||;VT=SNP
3	162150814	rs9846906	A	G	100	PASS	AC=4670;AF=0.932508;AN=5008;NS=2504;DP=19143;EAS_AF=0.9861;AMR_AF=0.9193;AFR_AF=0.9932;EUR_AF=0.8499;SAS_AF=0.8896;AA=G|||;VT=SNP
3	162150960	rs7612157	T	G	100	PASS	AC=4667;AF=0.931909;AN=5008;NS=2504;DP=18658;EAS_AF=0.9851;AMR_AF=0.9193;AFR_AF=0.9917;EUR_AF=0.8499;SAS_AF=0.8896;AA=G|||;VT=SNP
3	162151051	rs9833349	T	G	100	PASS	AC=4670;AF=0.932508;AN=5008;NS=2504;DP=17331;EAS_AF=0.9861;AMR_AF=0.9193;AFR_AF=0.9932;EUR_AF=0.8499;SAS_AF=0.8896;AA=T|||;VT=SNP
3	162151373	rs6441473	C	A	100	PASS	AC=4651;AF=0.928714;AN=5008;NS=2504;DP=15839;EAS_AF=0.9861;AMR_AF=0.9164;AFR_AF=0.9856;EUR_AF=0.8509;SAS_AF=0.8814;AA=-|||;VT=SNP
3	162151426	rs113827524	T	G	100	PASS	AC=299;AF=0.0597045;AN=5008;NS=2504;DP=17815;EAS_AF=0.0427;AMR_AF=0.0706;AFR_AF=0.0121;EUR_AF=0.0567;SAS_AF=0.137;AA=T|||;VT=SNP
3	162151547	rs4564995	A	G	100	PASS	AC=804;AF=0.160543;AN=5008;NS=2504;DP=18071;EAS_AF=0.1518;AMR_AF=0.183;AFR_AF=0.2496;EUR_AF=0.1024;SAS_AF=0.093;AA=A|||;VT=SNP
3	162151643	rs3958530	A	T	100	PASS	AC=4670;AF=0.932508;AN=5008;NS=2504;DP=18123;EAS_AF=0.9861;AMR_AF=0.9193;AFR_AF=0.9932;EUR_AF=0.8499;SAS_AF=0.8896;AA=A|||;VT=SNP
3	162151927	rs3912098	A	G	100	PASS	AC=4670;AF=0.932508;AN=5008;NS=2504;DP=16125;EAS_AF=0.9861;AMR_AF=0.9193;AFR_AF=0.9932;EUR_AF=0.8499;SAS_AF=0.8896;AA=A|||;VT=SNP
3	162151998	rs3912099	G	A	100	PASS	AC=4670;AF=0.932508;AN=5008;NS=2504;DP=16475;EAS_AF=0.9861;AMR_AF=0.9193;AFR_AF=0.9932;EUR_AF=0.8499;SAS_AF=0.8896;AA=G|||;VT=SNP
3	162152150	rs6768313	T	C	100	PASS	AC=4670;AF=0.932508;AN=5008;NS=2504;DP=16171;EAS_AF=0.9861;AMR_AF=0.9193;AFR_AF=0.9932;EUR_AF=0.8499;SAS_AF=0.8896;AA=C|||;VT=SNP
3	162152284	rs6779843	A	T	100	PASS	AC=4670;AF=0.932508;AN=5008;NS=2504;DP=16246;EAS_AF=0.9861;AMR_AF=0.9193;AFR_AF=0.9932;EUR_AF=0.8499;SAS_AF=0.8896;AA=T|||;VT=SNP
3	162152358	rs3907212	A	G	100	PASS	AC=4670;AF=0.932508;AN=5008;NS=2504;DP=15907;EAS_AF=0.9861;AMR_AF=0.9193;AFR_AF=0.9932;EUR_AF=0.8499;SAS_AF=0.8896;AA=G|||;VT=SNP
3	162152761	rs3907214	C	A	100	PASS	AC=1172;AF=0.234026;AN=5008;NS=2504;DP=16922;EAS_AF=0.3929;AMR_AF=0.1643;AFR_AF=0.1997;EUR_AF=0.1521;SAS_AF=0.2505;AA=C|||;VT=SNP
3	162152768	rs3907215	T	C	100	PASS	AC=1172;AF=0.234026;AN=5008;NS=2504;DP=17095;EAS_AF=0.3929;AMR_AF=0.1643;AFR_AF=0.1997;EUR_AF=0.1521;SAS_AF=0.2505;AA=C|||;VT=SNP
3	162152832	rs6807016	C	T	100	PASS	AC=1172;AF=0.234026;AN=5008;NS=2504;DP=16391;EAS_AF=0.3929;AMR_AF=0.1643;AFR_AF=0.1997;EUR_AF=0.1521;SAS_AF=0.2505;AA=C|||;VT=SNP
3	162153282	rs57369462	T	C	100	PASS	AC=228;AF=0.0455272;AN=5008;NS=2504;DP=16140;EAS_AF=0.1012;AMR_AF=0.0058;AFR_AF=0.0567;EUR_AF=0.0129;SAS_AF=0.0348;AA=T|||;VT=SNP
3	162153376	rs58605461	A	G	100	PASS	AC=1174;AF=0.234425;AN=5008;NS=2504;DP=18270;EAS_AF=0.3938;AMR_AF=0.1657;AFR_AF=0.1997;EUR_AF=0.1521;SAS_AF=0.2505;AA=a|||;VT=SNP
3	162153383	rs59621618	A	G	100	PASS	AC=1174;AF=0.234425;AN=5008;NS=2504;DP=18329;EAS_AF=0.3938;AMR_AF=0.1657;AFR_AF=0.1997;EUR_AF=0.1521;SAS_AF=0.2505;AA=a|||;VT=SNP
3	162153440	rs12633973	T	G	100	PASS	AC=396;AF=0.0790735;AN=5008;NS=2504;DP=17692;EAS_AF=0.2202;AMR_AF=0.1599;AFR_AF=0.0068;EUR_AF=0.0368;SAS_AF=0.0174;AA=T|||;VT=SNP
3	162153642	rs67487253	A	C	100	PASS	AC=1172;AF=0.234026;AN=5008;NS=2504;DP=15883;EAS_AF=0.3929;AMR_AF=0.1643;AFR_AF=0.1997;EUR_AF=0.1521;SAS_AF=0.2505;AA=C|||;VT=SNP
3	162153716	rs68045901	T	C	100	PASS	AC=1172;AF=0.234026;AN=5008;NS=2504;DP=17263;EAS_AF=0.3929;AMR_AF=0.1643;AFR_AF=0.1997;EUR_AF=0.1521;SAS_AF=0.2505;AA=T|||;VT=SNP
3	162153810	rs11709182	G	A	100	PASS	AC=154;AF=0.0307508;AN=5008;NS=2504;DP=18176;EAS_AF=0.1012;AMR_AF=0.0029;AFR_AF=0.0023;EUR_AF=0.0129;SAS_AF=0.0348;AA=G|||;VT=SNP
3	162153831	rs77312048	T	C	100	PASS	AC=299;AF=0.0597045;AN=5008;NS=2504;DP=18733;EAS_AF=0.0427;AMR_AF=0.0706;AFR_AF=0.0121;EUR_AF=0.0567;SAS_AF=0.137;AA=T|||;VT=SNP
3	162154302	rs6762491	C	T	100	PASS	AC=1470;AF=0.29353;AN=5008;NS=2504;DP=18579;EAS_AF=0.4355;AMR_AF=0.2334;AFR_AF=0.2118;EUR_AF=0.2087;SAS_AF=0.3875;AA=T|||;VT=SNP
3	162154316	rs6762496	C	T	100	PASS	AC=1171;AF=0.233826;AN=5008;NS=2504;DP=18599;EAS_AF=0.3929;AMR_AF=0.1628;AFR_AF=0.1997;EUR_AF=0.1521;SAS_AF=0.2505;AA=T|||;VT=SNP
3	162154720	rs6765490	G	A	100	PASS	AC=1171;AF=0.233826;AN=5008;NS=2504;DP=17895;EAS_AF=0.3929;AMR_AF=0.1628;AFR_AF=0.1997;EUR_AF=0.1521;SAS_AF=0.2505;AA=G|||;VT=SNP
3	162155076	rs11929273	C	T	100	PASS	AC=1152;AF=0.230032;AN=5008;NS=2504;DP=18240;EAS_AF=0.3919;AMR_AF=0.1628;AFR_AF=0.1846;EUR_AF=0.1541;SAS_AF=0.2505;AA=C|||;VT=SNP
3	162155399	rs11929376	C	T	100	PASS	AC=1171;AF=0.233826;AN=5008;NS=2504;DP=19410;EAS_AF=0.3929;AMR_AF=0.1628;AFR_AF=0.1997;EUR_AF=0.1521;SAS_AF=0.2505;AA=c|||;VT=SNP
3	162155553	rs11929496	G	A	100	PASS	AC=1172;AF=0.234026;AN=5008;NS=2504;DP=19569;EAS_AF=0.3929;AMR_AF=0.1628;AFR_AF=0.2005;EUR_AF=0.1521;SAS_AF=0.2505;AA=A|||;VT=SNP
3	162155597	rs4092575	T	G	100	PASS	AC=1281;AF=0.255791;AN=5008;NS=2504;DP=19282;EAS_AF=0.0774;AMR_AF=0.3055;AFR_AF=0.2133;EUR_AF=0.4314;SAS_AF=0.2812;AA=T|||;VT=SNP
3	162155660	rs116132161	C	T	100	PASS	AC=396;AF=0.0790735;AN=5008;NS=2504;DP=18422;EAS_AF=0.2202;AMR_AF=0.1599;AFR_AF=0.0068;EUR_AF=0.0368;SAS_AF=0.0174;AA=C|||;VT=SNP
3	162155755	rs66750823	C	T	100	PASS	AC=1171;AF=0.233826;AN=5008;NS=2504;DP=17524;EAS_AF=0.3929;AMR_AF=0.1628;AFR_AF=0.1997;EUR_AF=0.1521;SAS_AF=0.2505;AA=T|||;VT=SNP
3	162155787	rs3912100	G	A	100	PASS	AC=4670;AF=0.932508;AN=5008;NS=2504;DP=16334;EAS_AF=0.9861;AMR_AF=0.9193;AFR_AF=0.9932;EUR_AF=0.8499;SAS_AF=0.8896;AA=A|||;VT=SNP
3	162155964	rs55865729	C	A	100	PASS	AC=1171;AF=0.233826;AN=5008;NS=2504;DP=16382;EAS_AF=0.3929;AMR_AF=0.1628;AFR_AF=0.1997;EUR_AF=0.1521;SAS_AF=0.2505;AA=A|||;VT=SNP
3	162155980	rs73878131	C	T	100	PASS	AC=804;AF=0.160543;AN=5008;NS=2504;DP=16484;EAS_AF=0.1518;AMR_AF=0.183;AFR_AF=0.2496;EUR_AF=0.1024;SAS_AF=0.093;AA=C|||;VT=SNP
3	162156113	rs56268396	A	G	100	PASS	AC=1170;AF=0.233626;AN=5008;NS=2504;DP=13965;EAS_AF=0.3929;AMR_AF=0.1628;AFR_AF=0.1997;EUR_AF=0.1521;SAS_AF=0.2495;AA=A|||;VT=SNP
3	162156124	rs56255591	G	A	100	PASS	AC=1170;AF=0.233626;AN=5008;NS=2504;DP=14034;EAS_AF=0.3929;AMR_AF=0.1628;AFR_AF=0.1997;EUR_AF=0.1521;SAS_AF=0.2495;AA=A|||;VT=SNP
3	162156198	rs55983780	A	G	100	PASS	AC=1172;AF=0.234026;AN=5008;NS=2504;DP=14864;EAS_AF=0.3929;AMR_AF=0.1643;AFR_AF=0.1997;EUR_AF=0.1521;SAS_AF=0.2505;AA=A|||;VT=SNP
3	162156204	rs55875424	T	A	100	PASS	AC=1171;AF=0.233826;AN=5008;NS=2504;DP=14588;EAS_AF=0.3929;AMR_AF=0.1628;AFR_AF=0.1997;EUR_AF=0.1521;SAS_AF=0.2505;AA=A|||;VT=SNP
3	162156517	rs2318630	A	C	100	PASS	AC=2620;AF=0.523163;AN=5008;NS=2504;DP=18392;EAS_AF=0.2718;AMR_AF=0.5677;AFR_AF=0.649;EUR_AF=0.5905;SAS_AF=0.5112;AA=A|||;VT=SNP
3	162156574	rs67180061	G	A	100	PASS	AC=1171;AF=0.233826;AN=5008;NS=2504;DP=17845;EAS_AF=0.3929;AMR_AF=0.1628;AFR_AF=0.1997;EUR_AF=0.1521;SAS_AF=0.2505;AA=G|||;VT=SNP
3	162156659	rs73161792	G	A	100	PASS	AC=359;AF=0.0716853;AN=5008;NS=2504;DP=18385;EAS_AF=0.1756;AMR_AF=0.0144;AFR_AF=0.0045;EUR_AF=0.0398;SAS_AF=0.1288;AA=G|||;VT=SNP
3	162156663	rs57269775	G	A	100	PASS	AC=872;AF=0.174121;AN=5008;NS=2504;DP=17983;EAS_AF=0.1518;AMR_AF=0.1859;AFR_AF=0.2988;EUR_AF=0.1024;SAS_AF=0.0941;AA=G|||;VT=SNP
3	162156965	rs9817021	C	T	100	PASS	AC=4670;AF=0.932508;AN=5008;NS=2504;DP=21411;EAS_AF=0.9861;AMR_AF=0.9193;AFR_AF=0.9932;EUR_AF=0.8499;SAS_AF=0.8896;AA=T|||;VT=SNP
3	162157024	rs68048788	C	G	100	PASS	AC=1171;AF=0.233826;AN=5008;NS=2504;DP=20116;EAS_AF=0.3929;AMR_AF=0.1628;AFR_AF=0.1997;EUR_AF=0.1521;SAS_AF=0.2505;AA=C|||;VT=SNP
3	162157212	rs62291058	G	T	100	PASS	AC=879;AF=0.175519;AN=5008;NS=2504;DP=19491;EAS_AF=0.3214;AMR_AF=0.1888;AFR_AF=0.1445;EUR_AF=0.1074;SAS_AF=0.1278;AA=G|||;VT=SNP
3	162157221	rs67382735	G	C	100	PASS	AC=1138;AF=0.227236;AN=5008;NS=2504;DP=19311;EAS_AF=0.3929;AMR_AF=0.1614;AFR_AF=0.1755;EUR_AF=0.1521;SAS_AF=0.2505;AA=G|||;VT=SNP
3	162157292	rs34860548	G	A	100	PASS	AC=878;AF=0.175319;AN=5008;NS=2504;DP=19752;EAS_AF=0.3204;AMR_AF=0.1888;AFR_AF=0.1445;EUR_AF=0.1074;SAS_AF=0.1278;AA=G|||;VT=SNP
3	162157387	rs3907216	C	T	100	PASS	AC=4670;AF=0.932508;AN=5008;NS=2504;DP=18474;EAS_AF=0.9861;AMR_AF=0.9193;AFR_AF=0.9932;EUR_AF=0.8499;SAS_AF=0.8896;AA=T|||;VT=SNP
3	162157597	rs12493253	A	C	100	PASS	AC=299;AF=0.0597045;AN=5008;NS=2504;DP=17076;EAS_AF=0.0427;AMR_AF=0.0706;AFR_AF=0.0121;EUR_AF=0.0567;SAS_AF=0.137;AA=A|||;VT=SNP
3	162157879	rs73161795	C	A	100	PASS	AC=137;AF=0.0273562;AN=5008;NS=2504;DP=12169;EAS_AF=0.0089;AMR_AF=0.0245;AFR_AF=0.0015;EUR_AF=0.0169;SAS_AF=0.0941;AA=C|||;VT=SNP
3	162158101	rs12494060	A	G	100	PASS	AC=299;AF=0.0597045;AN=5008;NS=2504;DP=13209;EAS_AF=0.0427;AMR_AF=0.0706;AFR_AF=0.0121;EUR_AF=0.0567;SAS_AF=0.137;AA=A|||;VT=SNP
3	162158104	rs12630952	C	T	100	PASS	AC=396;AF=0.0790735;AN=5008;NS=2504;DP=13113;EAS_AF=0.2202;AMR_AF=0.1599;AFR_AF=0.0068;EUR_AF=0.0368;SAS_AF=0.0174;AA=C|||;VT=SNP
3	162158708	rs3853161	G	A	100	PASS	AC=4670;AF=0.932508;AN=5008;NS=2504;DP=10225;EAS_AF=0.9861;AMR_AF=0.9193;AFR_AF=0.9932;EUR_AF=0.8499;SAS_AF=0.8896;AA=A|||;VT=SNP
3	162159287	rs12488584	C	T	100	PASS	AC=757;AF=0.151158;AN=5008;NS=2504;DP=17079;EAS_AF=0.2202;AMR_AF=0.1873;AFR_AF=0.1657;EUR_AF=0.0944;SAS_AF=0.093;AA=T|||;VT=SNP
3	162159472	rs11709803	C	G	100	PASS	AC=154;AF=0.0307508;AN=5008;NS=2504;DP=17458;EAS_AF=0.1012;AMR_AF=0.0029;AFR_AF=0.0023;EUR_AF=0.0129;SAS_AF=0.0348;AA=C|||;VT=SNP
3	162159500	rs7650060	A	G	100	PASS	AC=1973;AF=0.39397;AN=5008;NS=2504;DP=17358;EAS_AF=0.5446;AMR_AF=0.3458;AFR_AF=0.4478;EUR_AF=0.2545;SAS_AF=0.3436;AA=G|||;VT=SNP
3	162159552	rs4856688	A	T	100	PASS	AC=1973;AF=0.39397;AN=5008;NS=2504;DP=18487;EAS_AF=0.5446;AMR_AF=0.3458;AFR_AF=0.4478;EUR_AF=0.2545;SAS_AF=0.3436;AA=A|||;VT=SNP
3	162159814	rs2873759	C	T	100	PASS	AC=2228;AF=0.444888;AN=5008;NS=2504;DP=15816;EAS_AF=0.5446;AMR_AF=0.3689;AFR_AF=0.528;EUR_AF=0.3121;SAS_AF=0.4202;AA=T|||;VT=SNP
3	162160072	rs4481170	G	A	100	PASS	AC=3508;AF=0.700479;AN=5008;NS=2504;DP=16087;EAS_AF=0.622;AMR_AF=0.6744;AFR_AF=0.7413;EUR_AF=0.7435;SAS_AF=0.7004;AA=G|||;VT=SNP
3	162160577	rs7614903	G	C	100	PASS	AC=1934;AF=0.386182;AN=5008;NS=2504;DP=14453;EAS_AF=0.2986;AMR_AF=0.4899;AFR_AF=0.3011;EUR_AF=0.5258;SAS_AF=0.3742;AA=C|||;VT=SNP
3	162160635	rs17703088	A	G	100	PASS	AC=299;AF=0.0597045;AN=5008;NS=2504;DP=15083;EAS_AF=0.0427;AMR_AF=0.0706;AFR_AF=0.0121;EUR_AF=0.0567;SAS_AF=0.137;AA=A|||;VT=SNP
3	162160749	rs79083092	G	T	100	PASS	AC=299;AF=0.0597045;AN=5008;NS=2504;DP=15274;EAS_AF=0.0427;AMR_AF=0.0706;AFR_AF=0.0121;EUR_AF=0.0567;SAS_AF=0.137;AA=G|||;VT=SNP
3	162161033	rs10084695	C	T	100	PASS	AC=4670;AF=0.932508;AN=5008;NS=2504;DP=15797;EAS_AF=0.9861;AMR_AF=0.9193;AFR_AF=0.9932;EUR_AF=0.8499;SAS_AF=0.8896;AA=T|||;VT=SNP
3	162161062	rs11928071	A	G	100	PASS	AC=1677;AF=0.334864;AN=5008;NS=2504;DP=16772;EAS_AF=0.2976;AMR_AF=0.4654;AFR_AF=0.2201;EUR_AF=0.4682;SAS_AF=0.2986;AA=G|||;VT=SNP
3	162161097	rs13072199	T	A	100	PASS	AC=1677;AF=0.334864;AN=5008;NS=2504;DP=17503;EAS_AF=0.2976;AMR_AF=0.4654;AFR_AF=0.2201;EUR_AF=0.4682;SAS_AF=0.2986;AA=A|||;VT=SNP
3	162161157	rs62292860	A	G	100	PASS	AC=1677;AF=0.334864;AN=5008;NS=2504;DP=17996;EAS_AF=0.2976;AMR_AF=0.4654;AFR_AF=0.2194;EUR_AF=0.4682;SAS_AF=0.2996;AA=G|||;VT=SNP
3	162161166	rs13092420	A	T	100	PASS	AC=1679;AF=0.335264;AN=5008;NS=2504;DP=17859;EAS_AF=0.2976;AMR_AF=0.4654;AFR_AF=0.2209;EUR_AF=0.4682;SAS_AF=0.2996;AA=A|||;VT=SNP
3	162161616	rs11924705	T	C	100	PASS	AC=1280;AF=0.255591;AN=5008;NS=2504;DP=13519;EAS_AF=0.0774;AMR_AF=0.3055;AFR_AF=0.2133;EUR_AF=0.4324;SAS_AF=0.2791;AA=T|||;VT=SNP
3	162162077	rs11925580	T	C	100	PASS	AC=1281;AF=0.255791;AN=5008;NS=2504;DP=12857;EAS_AF=0.0774;AMR_AF=0.3055;AFR_AF=0.2133;EUR_AF=0.4314;SAS_AF=0.2812;AA=C|||;VT=SNP
3	162162142	rs11929190	A	T	100	PASS	AC=1941;AF=0.38758;AN=5008;NS=2504;DP=13141;EAS_AF=0.5446;AMR_AF=0.3458;AFR_AF=0.4236;EUR_AF=0.2545;SAS_AF=0.3436;AA=A|||;VT=SNP
3	162162227	rs6796163	A	C	100	PASS	AC=1281;AF=0.255791;AN=5008;NS=2504;DP=14069;EAS_AF=0.0774;AMR_AF=0.3055;AFR_AF=0.2133;EUR_AF=0.4314;SAS_AF=0.2812;AA=A|||;VT=SNP
3	162162243	rs6771669	C	T	100	PASS	AC=1281;AF=0.255791;AN=5008;NS=2504;DP=14263;EAS_AF=0.0774;AMR_AF=0.3055;AFR_AF=0.2133;EUR_AF=0.4314;SAS_AF=0.2812;AA=T|||;VT=SNP
3	162162319	rs11929234	A	C	100	PASS	AC=1141;AF=0.227835;AN=5008;NS=2504;DP=14171;EAS_AF=0.3929;AMR_AF=0.1628;AFR_AF=0.177;EUR_AF=0.1521;SAS_AF=0.2505;AA=A|||;VT=SNP
3	162162339	rs79127168	C	T	100	PASS	AC=154;AF=0.0307508;AN=5008;NS=2504;DP=14378;EAS_AF=0.1012;AMR_AF=0.0029;AFR_AF=0.0023;EUR_AF=0.0129;SAS_AF=0.0348;AA=C|||;VT=SNP
3	162162384	rs6784880	T	C	100	PASS	AC=1282;AF=0.25599;AN=5008;NS=2504;DP=14706;EAS_AF=0.0784;AMR_AF=0.3055;AFR_AF=0.2133;EUR_AF=0.4314;SAS_AF=0.2812;AA=C|||;VT=SNP
3	162162463	rs6441478	A	C	100	PASS	AC=1282;AF=0.25599;AN=5008;NS=2504;DP=15775;EAS_AF=0.0774;AMR_AF=0.3055;AFR_AF=0.2133;EUR_AF=0.4314;SAS_AF=0.2822;AA=C|||;VT=SNP
3	162162470	rs6787328	T	C	100	PASS	AC=1282;AF=0.25599;AN=5008;NS=2504;DP=15952;EAS_AF=0.0774;AMR_AF=0.3055;AFR_AF=0.2133;EUR_AF=0.4314;SAS_AF=0.2822;AA=T|||;VT=SNP
3	162162532	rs9844593	C	T	100	PASS	AC=1973;AF=0.39397;AN=5008;NS=2504;DP=17067;EAS_AF=0.5446;AMR_AF=0.3473;AFR_AF=0.447;EUR_AF=0.2545;SAS_AF=0.3436;AA=C|||;VT=SNP
3	162162650	rs6441479	A	T	100	PASS	AC=1281;AF=0.255791;AN=5008;NS=2504;DP=16058;EAS_AF=0.0774;AMR_AF=0.3055;AFR_AF=0.2133;EUR_AF=0.4314;SAS_AF=0.2812;AA=A|||;VT=SNP
3	162162721	rs7621018	C	T	100	PASS	AC=1281;AF=0.255791;AN=5008;NS=2504;DP=17257;EAS_AF=0.0774;AMR_AF=0.3055;AFR_AF=0.2133;EUR_AF=0.4314;SAS_AF=0.2812;AA=T|||;VT=SNP
3	162163045	rs76732557	A	G	100	PASS	AC=299;AF=0.0597045;AN=5008;NS=2504;DP=15397;EAS_AF=0.0427;AMR_AF=0.0706;AFR_AF=0.0121;EUR_AF=0.0567;SAS_AF=0.137;AA=A|||;VT=SNP
3	162163783	rs145997069	C	A	100	PASS	AC=396;AF=0.0790735;AN=5008;NS=2504;DP=20221;EAS_AF=0.2202;AMR_AF=0.1599;AFR_AF=0.0068;EUR_AF=0.0368;SAS_AF=0.0174;AA=C|||;VT=SNP
3	162164256	rs12638306	T	C	100	PASS	AC=666;AF=0.132987;AN=5008;NS=2504;DP=18217;EAS_AF=0.2183;AMR_AF=0.1398;AFR_AF=0.0885;EUR_AF=0.1123;SAS_AF=0.1217;AA=T|||;VT=SNP
3	162164259	rs34519160	A	G	100	PASS	AC=1281;AF=0.255791;AN=5008;NS=2504;DP=18031;EAS_AF=0.0774;AMR_AF=0.3055;AFR_AF=0.2133;EUR_AF=0.4314;SAS_AF=0.2812;AA=A|||;VT=SNP
3	162164559	rs13068589	C	T	100	PASS	AC=1281;AF=0.255791;AN=5008;NS=2504;DP=17009;EAS_AF=0.0774;AMR_AF=0.3055;AFR_AF=0.2133;EUR_AF=0.4314;SAS_AF=0.2812;AA=C|||;VT=SNP
3	162164584	rs13068863	G	T	100	PASS	AC=1281;AF=0.255791;AN=5008;NS=2504;DP=17551;EAS_AF=0.0774;AMR_AF=0.3055;AFR_AF=0.2133;EUR_AF=0.4314;SAS_AF=0.2812;AA=G|||;VT=SNP
3	162164626	rs13091347	T	C	100	PASS	AC=1281;AF=0.255791;AN=5008;NS=2504;DP=17709;EAS_AF=0.0774;AMR_AF=0.3055;AFR_AF=0.2133;EUR_AF=0.4314;SAS_AF=0.2812;AA=T|||;VT=SNP
3	162164856	rs62292862	T	C	100	PASS	AC=1281;AF=0.255791;AN=5008;NS=2504;DP=16544;EAS_AF=0.0774;AMR_AF=0.3055;AFR_AF=0.2133;EUR_AF=0.4314;SAS_AF=0.2812;AA=C|||;VT=SNP
3	162164973	rs12495563	A	G	100	PASS	AC=396;AF=0.0790735;AN=5008;NS=2504;DP=16827;EAS_AF=0.2202;AMR_AF=0.1599;AFR_AF=0.0068;EUR_AF=0.0368;SAS_AF=0.0174;AA=A|||;VT=SNP
3	162165127	rs35615498	G	A	100	PASS	AC=1281;AF=0.255791;AN=5008;NS=2504;DP=15062;EAS_AF=0.0774;AMR_AF=0.3055;AFR_AF=0.2133;EUR_AF=0.4314;SAS_AF=0.2812;AA=G|||;VT=SNP
3	162165276	rs35463187	G	T	100	PASS	AC=1281;AF=0.255791;AN=5008;NS=2504;DP=13334;EAS_AF=0.0774;AMR_AF=0.3055;AFR_AF=0.2133;EUR_AF=0.4314;SAS_AF=0.2812;AA=G|||;VT=SNP
3	162165519	rs6441480	T	C	100	PASS	AC=3727;AF=0.744209;AN=5008;NS=2504;DP=19069;EAS_AF=0.9226;AMR_AF=0.6945;AFR_AF=0.7867;EUR_AF=0.5686;SAS_AF=0.7188;AA=T|||;VT=SNP
3	162165679	rs7375066	A	G	100	PASS	AC=3727;AF=0.744209;AN=5008;NS=2504;DP=19530;EAS_AF=0.9226;AMR_AF=0.6945;AFR_AF=0.7867;EUR_AF=0.5686;SAS_AF=0.7188;AA=G|||;VT=SNP
3	162165886	rs114313333	A	C	100	PASS	AC=396;AF=0.0790735;AN=5008;NS=2504;DP=24143;EAS_AF=0.2202;AMR_AF=0.1599;AFR_AF=0.0068;EUR_AF=0.0368;SAS_AF=0.0174;AA=A|||;VT=SNP
3	162166148	rs7630775	C	A	100	PASS	AC=3726;AF=0.74401;AN=5008;NS=2504;DP=21620;EAS_AF=0.9216;AMR_AF=0.6945;AFR_AF=0.7882;EUR_AF=0.5686;SAS_AF=0.7168;AA=C|||;VT=SNP
3	162166184	rs143377132	G	C	100	PASS	AC=154;AF=0.0307508;AN=5008;NS=2504;DP=21681;EAS_AF=0.1012;AMR_AF=0.0029;AFR_AF=0.0023;EUR_AF=0.0129;SAS_AF=0.0348;AA=G|||;VT=SNP
3	162166280	rs9637415	G	C	100	PASS	AC=3727;AF=0.744209;AN=5008;NS=2504;DP=21116;EAS_AF=0.9226;AMR_AF=0.6945;AFR_AF=0.7867;EUR_AF=0.5686;SAS_AF=0.7188;AA=C|||;VT=SNP
3	162166455	rs7631036	C	T	100	PASS	AC=3727;AF=0.744209;AN=5008;NS=2504;DP=18122;EAS_AF=0.9226;AMR_AF=0.6945;AFR_AF=0.7867;EUR_AF=0.5686;SAS_AF=0.7188;AA=T|||;VT=SNP
3	162166738	rs4856689	T	C	100	PASS	AC=3727;AF=0.744209;AN=5008;NS=2504;DP=18558;EAS_AF=0.9226;AMR_AF=0.6945;AFR_AF=0.7867;EUR_AF=0.5686;SAS_AF=0.7188;AA=T|||;VT=SNP
3	162166858	rs4856690	A	G	100	PASS	AC=3727;AF=0.744209;AN=5008;NS=2504;DP=18202;EAS_AF=0.9226;AMR_AF=0.6945;AFR_AF=0.7867;EUR_AF=0.5686;SAS_AF=0.7188;AA=G|||;VT=SNP
3	162167014	rs4856691	A	G	100	PASS	AC=3727;AF=0.744209;AN=5008;NS=2504;DP=20820;EAS_AF=0.9226;AMR_AF=0.6945;AFR_AF=0.7867;EUR_AF=0.5686;SAS_AF=0.7188;AA=G|||;VT=SNP
3	162167301	rs6764631	A	T	100	PASS	AC=3727;AF=0.744209;AN=5008;NS=2504;DP=19764;EAS_AF=0.9226;AMR_AF=0.6945;AFR_AF=0.7867;EUR_AF=0.5686;SAS_AF=0.7188;AA=T|||;VT=SNP
3	162167396	rs6789378	G	A	100	PASS	AC=3728;AF=0.744409;AN=5008;NS=2504;DP=19291;EAS_AF=0.9226;AMR_AF=0.6945;AFR_AF=0.7867;EUR_AF=0.5686;SAS_AF=0.7198;AA=G|||;VT=SNP
3	162167772	rs75399582	A	T	100	PASS	AC=3727;AF=0.744209;AN=5008;NS=2504;DP=19976;EAS_AF=0.9226;AMR_AF=0.6945;AFR_AF=0.7867;EUR_AF=0.5686;SAS_AF=0.7188;AA=T|||;VT=SNP
3	162167894	rs9637372	C	T	100	PASS	AC=3287;AF=0.65635;AN=5008;NS=2504;DP=18616;EAS_AF=0.8224;AMR_AF=0.6671;AFR_AF=0.6793;EUR_AF=0.499;SAS_AF=0.6084;AA=C|||;VT=SNP
3	162168172	rs4856692	T	A	100	PASS	AC=3728;AF=0.744409;AN=5008;NS=2504;DP=18147;EAS_AF=0.9226;AMR_AF=0.6945;AFR_AF=0.7867;EUR_AF=0.5686;SAS_AF=0.7198;AA=T|||;VT=SNP
3	162168190	rs4856693	C	G	100	PASS	AC=3728;AF=0.744409;AN=5008;NS=2504;DP=17987;EAS_AF=0.9226;AMR_AF=0.6945;AFR_AF=0.7867;EUR_AF=0.5686;SAS_AF=0.7198;AA=C|||;VT=SNP
3	162168630	rs7639668	C	G	100	PASS	AC=3730;AF=0.744808;AN=5008;NS=2504;DP=16246;EAS_AF=0.9226;AMR_AF=0.6974;AFR_AF=0.7867;EUR_AF=0.5696;SAS_AF=0.7188;AA=G|||;VT=SNP
3	162168637	rs7639669	C	G	100	PASS	AC=3730;AF=0.744808;AN=5008;NS=2504;DP=16121;EAS_AF=0.9226;AMR_AF=0.6974;AFR_AF=0.7867;EUR_AF=0.5696;SAS_AF=0.7188;AA=G|||;VT=SNP
3	162168673	rs78408111	G	A	100	PASS	AC=153;AF=0.0305511;AN=5008;NS=2504;DP=16421;EAS_AF=0.1002;AMR_AF=0.0029;AFR_AF=0.0023;EUR_AF=0.0129;SAS_AF=0.0348;AA=G|||;VT=SNP
3	162168782	rs4856640	C	A	100	PASS	AC=3726;AF=0.74401;AN=5008;NS=2504;DP=15303;EAS_AF=0.9216;AMR_AF=0.6945;AFR_AF=0.7867;EUR_AF=0.5686;SAS_AF=0.7188;AA=C|||;VT=SNP
3	162169033	rs4856694	T	C	100	PASS	AC=3727;AF=0.744209;AN=5008;NS=2504;DP=12391;EAS_AF=0.9226;AMR_AF=0.6945;AFR_AF=0.7867;EUR_AF=0.5686;SAS_AF=0.7188;AA=T|||;VT=SNP
3	162169450	rs7640405	C	A	100	PASS	AC=3728;AF=0.744409;AN=5008;NS=2504;DP=13580;EAS_AF=0.9226;AMR_AF=0.6945;AFR_AF=0.7867;EUR_AF=0.5696;SAS_AF=0.7188;AA=A|||;VT=SNP
3	162169523	rs78961855	A	T	100	PASS	AC=154;AF=0.0307508;AN=5008;NS=2504;DP=13037;EAS_AF=0.1012;AMR_AF=0.0029;AFR_AF=0.0023;EUR_AF=0.0129;SAS_AF=0.0348;AA=A|||;VT=SNP
3	162169527	rs7610240	T	A	100	PASS	AC=3726;AF=0.74401;AN=5008;NS=2504;DP=12989;EAS_AF=0.9216;AMR_AF=0.6945;AFR_AF=0.7867;EUR_AF=0.5686;SAS_AF=0.7188;AA=A|||;VT=SNP
3	162169641	rs7620595	A	T	100	PASS	AC=3727;AF=0.744209;AN=5008;NS=2504;DP=13657;EAS_AF=0.9226;AMR_AF=0.6945;AFR_AF=0.7867;EUR_AF=0.5686;SAS_AF=0.7188;AA=A|||;VT=SNP
3	162169896	rs6763134	T	C	100	PASS	AC=409;AF=0.0816693;AN=5008;NS=2504;DP=14861;EAS_AF=0.1012;AMR_AF=0.0259;AFR_AF=0.0832;EUR_AF=0.0706;SAS_AF=0.1104;AA=T|||;VT=SNP
3	162169927	rs7610665	T	C	100	PASS	AC=3318;AF=0.66254;AN=5008;NS=2504;DP=15334;EAS_AF=0.8214;AMR_AF=0.6686;AFR_AF=0.7035;EUR_AF=0.498;SAS_AF=0.6084;AA=T|||;VT=SNP
3	162169986	rs6441484	T	A	100	PASS	AC=3727;AF=0.744209;AN=5008;NS=2504;DP=15973;EAS_AF=0.9226;AMR_AF=0.6945;AFR_AF=0.7867;EUR_AF=0.5686;SAS_AF=0.7188;AA=A|||;VT=SNP
3	162170299	rs76023712	G	A	100	PASS	AC=299;AF=0.0597045;AN=5008;NS=2504;DP=15478;EAS_AF=0.0427;AMR_AF=0.0706;AFR_AF=0.0121;EUR_AF=0.0567;SAS_AF=0.137;AA=G|||;VT=SNP
3	162170333	rs6774866	A	G	100	PASS	AC=409;AF=0.0816693;AN=5008;NS=2504;DP=15327;EAS_AF=0.1012;AMR_AF=0.0259;AFR_AF=0.0832;EUR_AF=0.0706;SAS_AF=0.1104;AA=A|||;VT=SNP
3	162170694	rs73878143	G	A	100	PASS	AC=772;AF=0.154153;AN=5008;NS=2504;DP=18778;EAS_AF=0.1518;AMR_AF=0.183;AFR_AF=0.2254;EUR_AF=0.1024;SAS_AF=0.093;AA=G|||;VT=SNP
3	162170925	rs1478159	T	C	100	PASS	AC=3727;AF=0.744209;AN=5008;NS=2504;DP=19355;EAS_AF=0.9226;AMR_AF=0.6945;AFR_AF=0.7867;EUR_AF=0.5686;SAS_AF=0.7188;AA=C|||;VT=SNP
3	162171011	rs7641368	T	C	100	PASS	AC=3727;AF=0.744209;AN=5008;NS=2504;DP=17873;EAS_AF=0.9226;AMR_AF=0.6945;AFR_AF=0.7867;EUR_AF=0.5686;SAS_AF=0.7188;AA=C|||;VT=SNP
3	162171576	rs9826621	A	G	100	PASS	AC=3726;AF=0.74401;AN=5008;NS=2504;DP=16355;EAS_AF=0.9226;AMR_AF=0.6945;AFR_AF=0.7859;EUR_AF=0.5686;SAS_AF=0.7188;AA=G|||;VT=SNP
3	162171946	rs6441485	T	C	100	PASS	AC=3321;AF=0.663139;AN=5008;NS=2504;DP=18020;EAS_AF=0.8214;AMR_AF=0.6686;AFR_AF=0.7065;EUR_AF=0.498;SAS_AF=0.6074;AA=T|||;VT=SNP
3	162172244	rs7644819	T	C	100	PASS	AC=338;AF=0.067492;AN=5008;NS=2504;DP=18070;EAS_AF=0.0139;AMR_AF=0.0807;AFR_AF=0.0068;EUR_AF=0.1501;SAS_AF=0.1104;AA=T|||;VT=SNP
3	162172391	rs16849112	T	C	100	PASS	AC=300;AF=0.0599042;AN=5008;NS=2504;DP=18404;EAS_AF=0.0427;AMR_AF=0.072;AFR_AF=0.0121;EUR_AF=0.0567;SAS_AF=0.137;AA=T|||;VT=SNP
3	162172577	rs75370573	T	G	100	PASS	AC=153;AF=0.0305511;AN=5008;NS=2504;DP=16391;EAS_AF=0.1002;AMR_AF=0.0029;AFR_AF=0.0023;EUR_AF=0.0129;SAS_AF=0.0348;AA=T|||;VT=SNP
3	162172621	rs6441486	C	T	100	PASS	AC=3726;AF=0.74401;AN=5008;NS=2504;DP=16008;EAS_AF=0.9226;AMR_AF=0.6945;AFR_AF=0.7859;EUR_AF=0.5686;SAS_AF=0.7188;AA=T|||;VT=SNP
3	162173090	rs9874236	C	T	100	PASS	AC=800;AF=0.159744;AN=5008;NS=2504;DP=15611;EAS_AF=0.1528;AMR_AF=0.183;AFR_AF=0.2458;EUR_AF=0.1024;SAS_AF=0.093;AA=C|||;VT=SNP
3	162173285	rs7636530	G	C	100	PASS	AC=3726;AF=0.74401;AN=5008;NS=2504;DP=17313;EAS_AF=0.9226;AMR_AF=0.6945;AFR_AF=0.7859;EUR_AF=0.5686;SAS_AF=0.7188;AA=C|||;VT=SNP
3	162173590	rs7616564	A	G	100	PASS	AC=3726;AF=0.74401;AN=5008;NS=2504;DP=18203;EAS_AF=0.9226;AMR_AF=0.6945;AFR_AF=0.7859;EUR_AF=0.5686;SAS_AF=0.7188;AA=N|||;VT=SNP
3	162175035	rs141744053	T	C	100	PASS	AC=338;AF=0.067492;AN=5008;NS=2504;DP=18872;EAS_AF=0.0139;AMR_AF=0.0807;AFR_AF=0.0068;EUR_AF=0.1501;SAS_AF=0.1104;AA=T|||;VT=SNP
3	162175743	rs9858104	G	C	100	PASS	AC=3726;AF=0.74401;AN=5008;NS=2504;DP=14782;EAS_AF=0.9226;AMR_AF=0.6945;AFR_AF=0.7867;EUR_AF=0.5686;SAS_AF=0.7178;AA=c|||;VT=SNP
3	162176303	rs74742200	G	T	100	PASS	AC=338;AF=0.067492;AN=5008;NS=2504;DP=16814;EAS_AF=0.0139;AMR_AF=0.0807;AFR_AF=0.0068;EUR_AF=0.1501;SAS_AF=0.1104;AA=g|||;VT=SNP
3	162176345	rs9882455	T	C	100	PASS	AC=3322;AF=0.663339;AN=5008;NS=2504;DP=17096;EAS_AF=0.8214;AMR_AF=0.6686;AFR_AF=0.7065;EUR_AF=0.498;SAS_AF=0.6084;AA=t|||;VT=SNP
3	162176657	rs9825275	A	G	100	PASS	AC=3726;AF=0.74401;AN=5008;NS=2504;DP=15439;EAS_AF=0.9226;AMR_AF=0.6945;AFR_AF=0.7859;EUR_AF=0.5686;SAS_AF=0.7188;AA=g|||;VT=SNP
3	162176703	rs9825290	A	G	100	PASS	AC=3726;AF=0.74401;AN=5008;NS=2504;DP=14404;EAS_AF=0.9226;AMR_AF=0.6945;AFR_AF=0.7859;EUR_AF=0.5686;SAS_AF=0.7188;AA=g|||;VT=SNP
3	162176995	rs16849133	A	G	100	PASS	AC=303;AF=0.0605032;AN=5008;NS=2504;DP=13524;EAS_AF=0.0427;AMR_AF=0.0706;AFR_AF=0.0151;EUR_AF=0.0567;SAS_AF=0.137;AA=a|||;VT=SNP
3	162177073	rs7648755	G	A	100	PASS	AC=3726;AF=0.74401;AN=5008;NS=2504;DP=13080;EAS_AF=0.9226;AMR_AF=0.6945;AFR_AF=0.7859;EUR_AF=0.5686;SAS_AF=0.7188;AA=a|||;VT=SNP
3	162177162	rs7626529	A	G	100	PASS	AC=3726;AF=0.74401;AN=5008;NS=2504;DP=14210;EAS_AF=0.9226;AMR_AF=0.6945;AFR_AF=0.7859;EUR_AF=0.5686;SAS_AF=0.7188;AA=g|||;VT=SNP
3	162177290	rs7626636	A	G	100	PASS	AC=3322;AF=0.663339;AN=5008;NS=2504;DP=14958;EAS_AF=0.8214;AMR_AF=0.6686;AFR_AF=0.7065;EUR_AF=0.498;SAS_AF=0.6084;AA=a|||;VT=SNP
3	162177730	rs7618873	T	G	100	PASS	AC=3726;AF=0.74401;AN=5008;NS=2504;DP=16524;EAS_AF=0.9226;AMR_AF=0.6945;AFR_AF=0.7859;EUR_AF=0.5686;SAS_AF=0.7188;AA=g|||;VT=SNP
3	162178245	rs6441487	T	C	100	PASS	AC=3726;AF=0.74401;AN=5008;NS=2504;DP=13819;EAS_AF=0.9226;AMR_AF=0.6945;AFR_AF=0.7859;EUR_AF=0.5686;SAS_AF=0.7188;AA=c|||;VT=SNP
3	162178409	rs6441488	G	T	100	PASS	AC=3727;AF=0.744209;AN=5008;NS=2504;DP=15647;EAS_AF=0.9226;AMR_AF=0.6945;AFR_AF=0.7859;EUR_AF=0.5696;SAS_AF=0.7188;AA=t|||;VT=SNP
3	162178504	rs7610253	G	A	100	PASS	AC=3729;AF=0.744609;AN=5008;NS=2504;DP=16938;EAS_AF=0.9236;AMR_AF=0.696;AFR_AF=0.7867;EUR_AF=0.5686;SAS_AF=0.7188;AA=a|||;VT=SNP
3	162178518	rs7632046	A	G	100	PASS	AC=3729;AF=0.744609;AN=5008;NS=2504;DP=16597;EAS_AF=0.9236;AMR_AF=0.696;AFR_AF=0.7867;EUR_AF=0.5686;SAS_AF=0.7188;AA=g|||;VT=SNP
3	162178785	rs9874063	G	A	100	PASS	AC=3726;AF=0.74401;AN=5008;NS=2504;DP=17404;EAS_AF=0.9226;AMR_AF=0.6945;AFR_AF=0.7859;EUR_AF=0.5686;SAS_AF=0.7188;AA=g|||;VT=SNP
3	162179659	rs9878983	C	T	100	PASS	AC=3726;AF=0.74401;AN=5008;NS=2504;DP=14084;EAS_AF=0.9226;AMR_AF=0.6945;AFR_AF=0.7859;EUR_AF=0.5686;SAS_AF=0.7188;AA=t|||;VT=SNP
3	162179875	rs9883026	C	A	100	PASS	AC=3319;AF=0.66274;AN=5008;NS=2504;DP=9355;EAS_AF=0.8214;AMR_AF=0.6686;AFR_AF=0.7035;EUR_AF=0.498;SAS_AF=0.6094;AA=c|||;VT=SNP
3	162180250	rs7427196	C	G	100	PASS	AC=3726;AF=0.74401;AN=5008;NS=2504;DP=12243;EAS_AF=0.9226;AMR_AF=0.6945;AFR_AF=0.7859;EUR_AF=0.5686;SAS_AF=0.7188;AA=c|||;VT=SNP
3	162180549	rs1478167	T	A	100	PASS	AC=3726;AF=0.74401;AN=5008;NS=2504;DP=15369;EAS_AF=0.9226;AMR_AF=0.6945;AFR_AF=0.7859;EUR_AF=0.5686;SAS_AF=0.7188;AA=a|||;VT=SNP
3	162180613	rs1478166	A	C	100	PASS	AC=338;AF=0.067492;AN=5008;NS=2504;DP=14801;EAS_AF=0.0139;AMR_AF=0.0807;AFR_AF=0.0068;EUR_AF=0.1501;SAS_AF=0.1104;AA=a|||;VT=SNP
3	162181269	rs1478165	G	T	100	PASS	AC=338;AF=0.067492;AN=5008;NS=2504;DP=13395;EAS_AF=0.0139;AMR_AF=0.0807;AFR_AF=0.0068;EUR_AF=0.1501;SAS_AF=0.1104;AA=c|||;VT=SNP
3	162181382	rs35167491	T	C	100	PASS	AC=408;AF=0.0814696;AN=5008;NS=2504;DP=14195;EAS_AF=0.1012;AMR_AF=0.0259;AFR_AF=0.0825;EUR_AF=0.0706;SAS_AF=0.1104;AA=t|||;VT=SNP
3	162182234	rs7427452	T	C	100	PASS	AC=3726;AF=0.74401;AN=5008;NS=2504;DP=18109;EAS_AF=0.9226;AMR_AF=0.6945;AFR_AF=0.7859;EUR_AF=0.5686;SAS_AF=0.7188;AA=t|||;VT=SNP
3	162182428	rs1600095	A	T	100	PASS	AC=2615;AF=0.522165;AN=5008;NS=2504;DP=18223;EAS_AF=0.7649;AMR_AF=0.5144;AFR_AF=0.6362;EUR_AF=0.2913;SAS_AF=0.3609;AA=a|||;VT=SNP
3	162182902	rs34986669	C	A	100	PASS	AC=338;AF=0.067492;AN=5008;NS=2504;DP=19593;EAS_AF=0.0139;AMR_AF=0.0807;AFR_AF=0.0068;EUR_AF=0.1501;SAS_AF=0.1104;AA=c|||;VT=SNP
3	162182975	rs115443244	A	G	100	PASS	AC=397;AF=0.0792732;AN=5008;NS=2504;DP=18004;EAS_AF=0.2202;AMR_AF=0.1599;AFR_AF=0.0076;EUR_AF=0.0368;SAS_AF=0.0174;AA=a|||;VT=SNP
3	162182987	rs13075431	A	C	100	PASS	AC=3727;AF=0.744209;AN=5008;NS=2504;DP=18056;EAS_AF=0.9226;AMR_AF=0.6945;AFR_AF=0.7859;EUR_AF=0.5686;SAS_AF=0.7198;AA=c|||;VT=SNP
3	162183004	rs35789925	A	G	100	PASS	AC=2616;AF=0.522364;AN=5008;NS=2504;DP=18173;EAS_AF=0.7649;AMR_AF=0.5144;AFR_AF=0.6362;EUR_AF=0.2913;SAS_AF=0.362;AA=a|||;VT=SNP
3	162183161	rs80026823	G	A	100	PASS	AC=338;AF=0.067492;AN=5008;NS=2504;DP=17757;EAS_AF=0.0139;AMR_AF=0.0807;AFR_AF=0.0068;EUR_AF=0.1501;SAS_AF=0.1104;AA=g|||;VT=SNP
3	162183279	rs13076471	G	A	100	PASS	AC=3726;AF=0.74401;AN=5008;NS=2504;DP=14284;EAS_AF=0.9226;AMR_AF=0.6945;AFR_AF=0.7859;EUR_AF=0.5686;SAS_AF=0.7188;AA=a|||;VT=SNP
3	162183462	rs7434223	C	T	100	PASS	AC=3725;AF=0.74381;AN=5008;NS=2504;DP=16000;EAS_AF=0.9226;AMR_AF=0.6945;AFR_AF=0.7859;EUR_AF=0.5686;SAS_AF=0.7178;AA=N|||;VT=SNP
3	162183958	rs6762183	G	A	100	PASS	AC=3318;AF=0.66254;AN=5008;NS=2504;DP=9683;EAS_AF=0.8214;AMR_AF=0.6686;AFR_AF=0.7035;EUR_AF=0.498;SAS_AF=0.6084;AA=N|||;VT=SNP
3	162184425	rs6786781	A	G	100	PASS	AC=3726;AF=0.74401;AN=5008;NS=2504;DP=9486;EAS_AF=0.9226;AMR_AF=0.6945;AFR_AF=0.7859;EUR_AF=0.5686;SAS_AF=0.7188;AA=-|||;VT=SNP
3	162184971	rs9881612	C	G	100	PASS	AC=3726;AF=0.74401;AN=5008;NS=2504;DP=14913;EAS_AF=0.9226;AMR_AF=0.6945;AFR_AF=0.7859;EUR_AF=0.5686;SAS_AF=0.7188;AA=-|||;VT=SNP
3	162185043	rs9882016	G	C	100	PASS	AC=3726;AF=0.74401;AN=5008;NS=2504;DP=14661;EAS_AF=0.9226;AMR_AF=0.6945;AFR_AF=0.7859;EUR_AF=0.5686;SAS_AF=0.7188;AA=-|||;VT=SNP
3	162185050	rs16849189	G	A	100	PASS	AC=299;AF=0.0597045;AN=5008;NS=2504;DP=15041;EAS_AF=0.0427;AMR_AF=0.0706;AFR_AF=0.0121;EUR_AF=0.0567;SAS_AF=0.137;AA=-|||;VT=SNP
3	162185351	rs16849191	G	C	100	PASS	AC=1973;AF=0.39397;AN=5008;NS=2504;DP=15236;EAS_AF=0.5446;AMR_AF=0.3473;AFR_AF=0.447;EUR_AF=0.2545;SAS_AF=0.3436;AA=g|||;VT=SNP
3	162185417	rs2318456	T	C	100	PASS	AC=3726;AF=0.74401;AN=5008;NS=2504;DP=15350;EAS_AF=0.9226;AMR_AF=0.6945;AFR_AF=0.7859;EUR_AF=0.5686;SAS_AF=0.7188;AA=t|||;VT=SNP
3	162185775	rs2126847	C	T	100	PASS	AC=3726;AF=0.74401;AN=5008;NS=2504;DP=13659;EAS_AF=0.9226;AMR_AF=0.6945;AFR_AF=0.7859;EUR_AF=0.5686;SAS_AF=0.7188;AA=c|||;VT=SNP
3	162185860	rs988107	G	A	100	PASS	AC=339;AF=0.0676917;AN=5008;NS=2504;DP=13590;EAS_AF=0.0139;AMR_AF=0.0807;AFR_AF=0.0076;EUR_AF=0.1501;SAS_AF=0.1104;AA=g|||;VT=SNP
3	162185905	rs988106	C	T	100	PASS	AC=338;AF=0.067492;AN=5008;NS=2504;DP=13896;EAS_AF=0.0139;AMR_AF=0.0807;AFR_AF=0.0068;EUR_AF=0.1501;SAS_AF=0.1104;AA=c|||;VT=SNP
3	162186397	rs9832183	T	A	100	PASS	AC=1973;AF=0.39397;AN=5008;NS=2504;DP=16857;EAS_AF=0.5446;AMR_AF=0.3473;AFR_AF=0.447;EUR_AF=0.2545;SAS_AF=0.3436;AA=t|||;VT=SNP
3	162186465	rs1478162	G	A	100	PASS	AC=3726;AF=0.74401;AN=5008;NS=2504;DP=17919;EAS_AF=0.9226;AMR_AF=0.6945;AFR_AF=0.7859;EUR_AF=0.5686;SAS_AF=0.7188;AA=a|||;VT=SNP
3	162186802	rs1478161	T	C	100	PASS	AC=1930;AF=0.385383;AN=5008;NS=2504;DP=17814;EAS_AF=0.5446;AMR_AF=0.3444;AFR_AF=0.4236;EUR_AF=0.2505;SAS_AF=0.3374;AA=t|||;VT=SNP
3	162187068	rs1478160	T	C	100	PASS	AC=1941;AF=0.38758;AN=5008;NS=2504;DP=17760;EAS_AF=0.5446;AMR_AF=0.3458;AFR_AF=0.4236;EUR_AF=0.2545;SAS_AF=0.3436;AA=t|||;VT=SNP
3	162187330	rs16849217	C	G	100	PASS	AC=773;AF=0.154353;AN=5008;NS=2504;DP=18730;EAS_AF=0.1508;AMR_AF=0.183;AFR_AF=0.2269;EUR_AF=0.1024;SAS_AF=0.093;AA=c|||;VT=SNP
3	162187427	rs16849226	C	T	100	PASS	AC=299;AF=0.0597045;AN=5008;NS=2504;DP=17181;EAS_AF=0.0427;AMR_AF=0.0706;AFR_AF=0.0121;EUR_AF=0.0567;SAS_AF=0.137;AA=c|||;VT=SNP
3	162187729	rs78635274	T	C	100	PASS	AC=155;AF=0.0309505;AN=5008;NS=2504;DP=16151;EAS_AF=0.1012;AMR_AF=0.0029;AFR_AF=0.0023;EUR_AF=0.0139;SAS_AF=0.0348;AA=t|||;VT=SNP
3	162188150	rs6800304	A	G	100	PASS	AC=3727;AF=0.744209;AN=5008;NS=2504;DP=13853;EAS_AF=0.9226;AMR_AF=0.6945;AFR_AF=0.7874;EUR_AF=0.5686;SAS_AF=0.7178;AA=a|||;VT=SNP
3	162188426	rs62292903	C	T	100	PASS	AC=380;AF=0.0758786;AN=5008;NS=2504;DP=13485;EAS_AF=0.1012;AMR_AF=0.0259;AFR_AF=0.0794;EUR_AF=0.0716;SAS_AF=0.0849;AA=N|||;VT=SNP
3	162188625	rs9823293	C	T	100	PASS	AC=3693;AF=0.73742;AN=5008;NS=2504;DP=15853;EAS_AF=0.9226;AMR_AF=0.6787;AFR_AF=0.7897;EUR_AF=0.5427;SAS_AF=0.7178;AA=t|||;VT=SNP
3	162188723	rs77320845	T	A	100	PASS	AC=298;AF=0.0595048;AN=5008;NS=2504;DP=15763;EAS_AF=0.0427;AMR_AF=0.0706;AFR_AF=0.0121;EUR_AF=0.0567;SAS_AF=0.136;AA=t|||;VT=SNP
3	162188734	rs16849242	T	C	100	PASS	AC=1510;AF=0.301518;AN=5008;NS=2504;DP=15524;EAS_AF=0.497;AMR_AF=0.1729;AFR_AF=0.2549;EUR_AF=0.1978;SAS_AF=0.3609;AA=t|||;VT=SNP
3	162188992	rs7625235	C	G	100	PASS	AC=1903;AF=0.379992;AN=5008;NS=2504;DP=13073;EAS_AF=0.5446;AMR_AF=0.3285;AFR_AF=0.4236;EUR_AF=0.2286;SAS_AF=0.3436;AA=c|||;VT=SNP
3	162189005	rs4856695	C	A	100	PASS	AC=1903;AF=0.379992;AN=5008;NS=2504;DP=13427;EAS_AF=0.5446;AMR_AF=0.3285;AFR_AF=0.4236;EUR_AF=0.2286;SAS_AF=0.3436;AA=c|||;VT=SNP
3	162190009	rs13085717	A	G	100	PASS	AC=3694;AF=0.73762;AN=5008;NS=2504;DP=16746;EAS_AF=0.9226;AMR_AF=0.6787;AFR_AF=0.7897;EUR_AF=0.5427;SAS_AF=0.7188;AA=g|||;VT=SNP
3	162190445	rs1119792	A	G	100	PASS	AC=338;AF=0.067492;AN=5008;NS=2504;DP=18070;EAS_AF=0.0139;AMR_AF=0.0807;AFR_AF=0.0068;EUR_AF=0.1501;SAS_AF=0.1104;AA=a|||;VT=SNP
3	162190588	rs76687402	G	A	100	PASS	AC=299;AF=0.0597045;AN=5008;NS=2504;DP=17818;EAS_AF=0.0427;AMR_AF=0.072;AFR_AF=0.0121;EUR_AF=0.0567;SAS_AF=0.136;AA=a|||;VT=SNP
3	162191017	rs7637042	A	G	100	PASS	AC=3694;AF=0.73762;AN=5008;NS=2504;DP=16851;EAS_AF=0.9226;AMR_AF=0.6787;AFR_AF=0.7897;EUR_AF=0.5427;SAS_AF=0.7188;AA=g|||;VT=SNP
3	162191204	rs73163519	T	C	100	PASS	AC=626;AF=0.125;AN=5008;NS=2504;DP=16859;EAS_AF=0.2173;AMR_AF=0.1239;AFR_AF=0.087;EUR_AF=0.0865;SAS_AF=0.1217;AA=t|||;VT=SNP
3	162191986	rs9863537	T	C	100	PASS	AC=3694;AF=0.73762;AN=5008;NS=2504;DP=15414;EAS_AF=0.9226;AMR_AF=0.6787;AFR_AF=0.7897;EUR_AF=0.5427;SAS_AF=0.7188;AA=N|||;VT=SNP
3	162192169	rs62292904	C	T	100	PASS	AC=292;AF=0.0583067;AN=5008;NS=2504;DP=15198;EAS_AF=0.0367;AMR_AF=0.0231;AFR_AF=0.0809;EUR_AF=0.0577;SAS_AF=0.0757;AA=c|||;VT=SNP
3	162192332	rs6441490	T	A	100	PASS	AC=3694;AF=0.73762;AN=5008;NS=2504;DP=15863;EAS_AF=0.9226;AMR_AF=0.6787;AFR_AF=0.7897;EUR_AF=0.5427;SAS_AF=0.7188;AA=a|||;VT=SNP
3	162192511	rs6441491	C	T	100	PASS	AC=3282;AF=0.655351;AN=5008;NS=2504;DP=17577;EAS_AF=0.8214;AMR_AF=0.6527;AFR_AF=0.7065;EUR_AF=0.4712;SAS_AF=0.6063;AA=c|||;VT=SNP
3	162192541	rs6441492	A	G	100	PASS	AC=3694;AF=0.73762;AN=5008;NS=2504;DP=17576;EAS_AF=0.9226;AMR_AF=0.6787;AFR_AF=0.7897;EUR_AF=0.5427;SAS_AF=0.7188;AA=a|||;VT=SNP
3	162192660	rs6441493	T	C	100	PASS	AC=3694;AF=0.73762;AN=5008;NS=2504;DP=15531;EAS_AF=0.9226;AMR_AF=0.6787;AFR_AF=0.7897;EUR_AF=0.5427;SAS_AF=0.7188;AA=t|||;VT=SNP
3	162193212	rs9849220	C	T	100	PASS	AC=338;AF=0.067492;AN=5008;NS=2504;DP=16125;EAS_AF=0.0139;AMR_AF=0.0807;AFR_AF=0.0068;EUR_AF=0.1501;SAS_AF=0.1104;AA=c|||;VT=SNP
3	162193250	rs9849351	C	A	100	PASS	AC=338;AF=0.067492;AN=5008;NS=2504;DP=15947;EAS_AF=0.0139;AMR_AF=0.0807;AFR_AF=0.0068;EUR_AF=0.1501;SAS_AF=0.1104;AA=c|||;VT=SNP
3	162193437	rs7621601	C	T	100	PASS	AC=3282;AF=0.655351;AN=5008;NS=2504;DP=15512;EAS_AF=0.8214;AMR_AF=0.6527;AFR_AF=0.7065;EUR_AF=0.4712;SAS_AF=0.6063;AA=c|||;VT=SNP
3	162193466	rs7623861	C	G	100	PASS	AC=3691;AF=0.737021;AN=5008;NS=2504;DP=13907;EAS_AF=0.9226;AMR_AF=0.6772;AFR_AF=0.789;EUR_AF=0.5427;SAS_AF=0.7178;AA=c|||;VT=SNP
3	162193991	rs10936286	T	C	100	PASS	AC=338;AF=0.067492;AN=5008;NS=2504;DP=18444;EAS_AF=0.0139;AMR_AF=0.0807;AFR_AF=0.0068;EUR_AF=0.1501;SAS_AF=0.1104;AA=t|||;VT=SNP
3	162194091	rs9874311	T	C	100	PASS	AC=3694;AF=0.73762;AN=5008;NS=2504;DP=17887;EAS_AF=0.9226;AMR_AF=0.6787;AFR_AF=0.7897;EUR_AF=0.5427;SAS_AF=0.7188;AA=c|||;VT=SNP
3	162195128	rs10936288	T	C	100	PASS	AC=3695;AF=0.737819;AN=5008;NS=2504;DP=20313;EAS_AF=0.9226;AMR_AF=0.6787;AFR_AF=0.7897;EUR_AF=0.5437;SAS_AF=0.7188;AA=t|||;VT=SNP
3	162195139	rs12495573	A	G	100	PASS	AC=3695;AF=0.737819;AN=5008;NS=2504;DP=20631;EAS_AF=0.9226;AMR_AF=0.6787;AFR_AF=0.7897;EUR_AF=0.5437;SAS_AF=0.7188;AA=a|||;VT=SNP
3	162195248	rs13325122	A	G	100	PASS	AC=338;AF=0.067492;AN=5008;NS=2504;DP=21420;EAS_AF=0.0139;AMR_AF=0.0807;AFR_AF=0.0068;EUR_AF=0.1501;SAS_AF=0.1104;AA=a|||;VT=SNP
3	162195413	rs9851947	T	G	100	PASS	AC=3694;AF=0.73762;AN=5008;NS=2504;DP=21981;EAS_AF=0.9226;AMR_AF=0.6787;AFR_AF=0.7897;EUR_AF=0.5427;SAS_AF=0.7188;AA=t|||;VT=SNP
3	162195449	rs9869554	A	G	100	PASS	AC=3694;AF=0.73762;AN=5008;NS=2504;DP=21511;EAS_AF=0.9226;AMR_AF=0.6787;AFR_AF=0.7897;EUR_AF=0.5427;SAS_AF=0.7188;AA=g|||;VT=SNP
3	162195506	rs141976173	C	T	100	PASS	AC=395;AF=0.0788738;AN=5008;NS=2504;DP=20577;EAS_AF=0.2202;AMR_AF=0.1599;AFR_AF=0.0068;EUR_AF=0.0358;SAS_AF=0.0174;AA=N|||;VT=SNP
3	162195612	rs7641818	T	A	100	PASS	AC=3694;AF=0.73762;AN=5008;NS=2504;DP=19788;EAS_AF=0.9226;AMR_AF=0.6787;AFR_AF=0.7897;EUR_AF=0.5427;SAS_AF=0.7188;AA=t|||;VT=SNP
3	162195645	rs7641827	T	G	100	PASS	AC=3694;AF=0.73762;AN=5008;NS=2504;DP=19105;EAS_AF=0.9226;AMR_AF=0.6787;AFR_AF=0.7897;EUR_AF=0.5427;SAS_AF=0.7188;AA=a|||;VT=SNP
3	162195995	rs7642220	T	A	100	PASS	AC=3694;AF=0.73762;AN=5008;NS=2504;DP=16798;EAS_AF=0.9226;AMR_AF=0.6787;AFR_AF=0.7897;EUR_AF=0.5427;SAS_AF=0.7188;AA=a|||;VT=SNP
3	162196013	rs114011082	A	G	100	PASS	AC=395;AF=0.0788738;AN=5008;NS=2504;DP=16720;EAS_AF=0.2202;AMR_AF=0.1599;AFR_AF=0.0068;EUR_AF=0.0358;SAS_AF=0.0174;AA=a|||;VT=SNP
3	162196124	rs10470339	C	A	100	PASS	AC=3288;AF=0.65655;AN=5008;NS=2504;DP=19917;EAS_AF=0.8214;AMR_AF=0.6527;AFR_AF=0.711;EUR_AF=0.4712;SAS_AF=0.6063;AA=c|||;VT=SNP
3	162196185	rs9837113	G	A	100	PASS	AC=3694;AF=0.73762;AN=5008;NS=2504;DP=19775;EAS_AF=0.9226;AMR_AF=0.6787;AFR_AF=0.7897;EUR_AF=0.5427;SAS_AF=0.7188;AA=a|||;VT=SNP
3	162196546	rs6763669	A	G	100	PASS	AC=3694;AF=0.73762;AN=5008;NS=2504;DP=20954;EAS_AF=0.9226;AMR_AF=0.6787;AFR_AF=0.7897;EUR_AF=0.5427;SAS_AF=0.7188;AA=a|||;VT=SNP
3	162196773	rs6788435	C	T	100	PASS	AC=3694;AF=0.73762;AN=5008;NS=2504;DP=18552;EAS_AF=0.9226;AMR_AF=0.6787;AFR_AF=0.7897;EUR_AF=0.5427;SAS_AF=0.7188;AA=N|||;VT=SNP
3	162196959	rs79762312	C	T	100	PASS	AC=299;AF=0.0597045;AN=5008;NS=2504;DP=17815;EAS_AF=0.0427;AMR_AF=0.0735;AFR_AF=0.0121;EUR_AF=0.0567;SAS_AF=0.135;AA=c|||;VT=SNP
3	162197354	rs9842614	C	T	100	PASS	AC=339;AF=0.0676917;AN=5008;NS=2504;DP=17505;EAS_AF=0.0139;AMR_AF=0.0807;AFR_AF=0.0068;EUR_AF=0.1511;SAS_AF=0.1104;AA=c|||;VT=SNP
3	162197764	rs9637373	T	C	100	PASS	AC=3694;AF=0.73762;AN=5008;NS=2504;DP=16857;EAS_AF=0.9226;AMR_AF=0.6787;AFR_AF=0.7897;EUR_AF=0.5427;SAS_AF=0.7188;AA=c|||;VT=SNP
3	162198135	rs7349544	G	A	100	PASS	AC=339;AF=0.0676917;AN=5008;NS=2504;DP=15594;EAS_AF=0.0139;AMR_AF=0.0807;AFR_AF=0.0068;EUR_AF=0.1511;SAS_AF=0.1104;AA=-|||;VT=SNP
3	162198319	rs111363942	T	C	100	PASS	AC=298;AF=0.0595048;AN=5008;NS=2504;DP=15684;EAS_AF=0.0427;AMR_AF=0.072;AFR_AF=0.0121;EUR_AF=0.0567;SAS_AF=0.135;AA=-|||;VT=SNP
3	162198322	rs6441494	C	T	100	PASS	AC=3694;AF=0.73762;AN=5008;NS=2504;DP=15671;EAS_AF=0.9226;AMR_AF=0.6787;AFR_AF=0.7897;EUR_AF=0.5427;SAS_AF=0.7188;AA=-|||;VT=SNP
3	162198839	rs12492138	G	A	100	PASS	AC=395;AF=0.0788738;AN=5008;NS=2504;DP=18847;EAS_AF=0.2202;AMR_AF=0.1599;AFR_AF=0.0068;EUR_AF=0.0358;SAS_AF=0.0174;AA=-|||;VT=SNP
3	162199397	rs13088979	T	C	100	PASS	AC=412;AF=0.0822684;AN=5008;NS=2504;DP=18191;EAS_AF=0.1012;AMR_AF=0.0259;AFR_AF=0.0832;EUR_AF=0.0716;SAS_AF=0.1125;AA=t|||;VT=SNP
3	162199658	rs78936749	C	T	100	PASS	AC=396;AF=0.0790735;AN=5008;NS=2504;DP=18160;EAS_AF=0.2202;AMR_AF=0.1614;AFR_AF=0.0068;EUR_AF=0.0358;SAS_AF=0.0174;AA=c|||;VT=SNP
3	162199815	rs4856696	A	C	100	PASS	AC=3694;AF=0.73762;AN=5008;NS=2504;DP=18364;EAS_AF=0.9226;AMR_AF=0.6787;AFR_AF=0.7897;EUR_AF=0.5427;SAS_AF=0.7188;AA=a|||;VT=SNP
3	162200194	rs4856641	A	G	100	PASS	AC=3693;AF=0.73742;AN=5008;NS=2504;DP=20059;EAS_AF=0.9226;AMR_AF=0.6787;AFR_AF=0.789;EUR_AF=0.5427;SAS_AF=0.7188;AA=N|||;VT=SNP
3	162200226	rs62293961	G	A	100	PASS	AC=412;AF=0.0822684;AN=5008;NS=2504;DP=19922;EAS_AF=0.1012;AMR_AF=0.0259;AFR_AF=0.0832;EUR_AF=0.0716;SAS_AF=0.1125;AA=g|||;VT=SNP
3	162200361	rs62293962	T	C	100	PASS	AC=412;AF=0.0822684;AN=5008;NS=2504;DP=20790;EAS_AF=0.1012;AMR_AF=0.0259;AFR_AF=0.0832;EUR_AF=0.0716;SAS_AF=0.1125;AA=t|||;VT=SNP
3	162200825	rs7429337	T	C	100	PASS	AC=3694;AF=0.73762;AN=5008;NS=2504;DP=18613;EAS_AF=0.9226;AMR_AF=0.6787;AFR_AF=0.7897;EUR_AF=0.5427;SAS_AF=0.7188;AA=t|||;VT=SNP
3	162200873	rs1585657	C	T	100	PASS	AC=338;AF=0.067492;AN=5008;NS=2504;DP=18675;EAS_AF=0.0139;AMR_AF=0.0807;AFR_AF=0.0076;EUR_AF=0.1501;SAS_AF=0.1094;AA=c|||;VT=SNP
3	162200914	rs11721162	T	C	100	PASS	AC=407;AF=0.08127;AN=5008;NS=2504;DP=18532;EAS_AF=0.1012;AMR_AF=0.0259;AFR_AF=0.0794;EUR_AF=0.0716;SAS_AF=0.1125;AA=t|||;VT=SNP
3	162201012	rs9863594	G	C	100	PASS	AC=3694;AF=0.73762;AN=5008;NS=2504;DP=17490;EAS_AF=0.9226;AMR_AF=0.6787;AFR_AF=0.7897;EUR_AF=0.5427;SAS_AF=0.7188;AA=g|||;VT=SNP
3	162201184	rs9863897	G	A	100	PASS	AC=3694;AF=0.73762;AN=5008;NS=2504;DP=17814;EAS_AF=0.9226;AMR_AF=0.6787;AFR_AF=0.7897;EUR_AF=0.5427;SAS_AF=0.7188;AA=N|||;VT=SNP
3	162201753	rs6414398	T	C	100	PASS	AC=3694;AF=0.73762;AN=5008;NS=2504;DP=16048;EAS_AF=0.9226;AMR_AF=0.6787;AFR_AF=0.7897;EUR_AF=0.5427;SAS_AF=0.7188;AA=N|||;VT=SNP
3	162202097	rs2086090	G	A	100	PASS	AC=1902;AF=0.379792;AN=5008;NS=2504;DP=14895;EAS_AF=0.5446;AMR_AF=0.33;AFR_AF=0.4221;EUR_AF=0.2286;SAS_AF=0.3436;AA=g|||;VT=SNP
3	162202143	rs2086089	T	G	100	PASS	AC=338;AF=0.067492;AN=5008;NS=2504;DP=15423;EAS_AF=0.0139;AMR_AF=0.0807;AFR_AF=0.0068;EUR_AF=0.1501;SAS_AF=0.1104;AA=t|||;VT=SNP
3	162202403	rs6441496	T	C	100	PASS	AC=3694;AF=0.73762;AN=5008;NS=2504;DP=14420;EAS_AF=0.9226;AMR_AF=0.6787;AFR_AF=0.7897;EUR_AF=0.5427;SAS_AF=0.7188;AA=t|||;VT=SNP
3	162202742	rs12489238	A	G	100	PASS	AC=394;AF=0.0786741;AN=5008;NS=2504;DP=16525;EAS_AF=0.2192;AMR_AF=0.1599;AFR_AF=0.0068;EUR_AF=0.0358;SAS_AF=0.0174;AA=a|||;VT=SNP
3	162202761	rs12495768	G	A	100	PASS	AC=395;AF=0.0788738;AN=5008;NS=2504;DP=16695;EAS_AF=0.2202;AMR_AF=0.1599;AFR_AF=0.0068;EUR_AF=0.0358;SAS_AF=0.0174;AA=a|||;VT=SNP
3	162202825	rs6441497	T	C	100	PASS	AC=3287;AF=0.65635;AN=5008;NS=2504;DP=16628;EAS_AF=0.8214;AMR_AF=0.6527;AFR_AF=0.7103;EUR_AF=0.4712;SAS_AF=0.6063;AA=t|||;VT=SNP
3	162203013	rs6441498	G	A	100	PASS	AC=1942;AF=0.38778;AN=5008;NS=2504;DP=17199;EAS_AF=0.5446;AMR_AF=0.3329;AFR_AF=0.4508;EUR_AF=0.2286;SAS_AF=0.3436;AA=g|||;VT=SNP
3	162203018	rs6441499	G	T	100	PASS	AC=3688;AF=0.736422;AN=5008;NS=2504;DP=17229;EAS_AF=0.9226;AMR_AF=0.6758;AFR_AF=0.7897;EUR_AF=0.5398;SAS_AF=0.7178;AA=g|||;VT=SNP
3	162203153	rs79360761	T	C	100	PASS	AC=156;AF=0.0311502;AN=5008;NS=2504;DP=17131;EAS_AF=0.1012;AMR_AF=0.0029;AFR_AF=0.0023;EUR_AF=0.0139;SAS_AF=0.0358;AA=t|||;VT=SNP
3	162203327	rs80299917	G	A	100	PASS	AC=157;AF=0.0313498;AN=5008;NS=2504;DP=15016;EAS_AF=0.1012;AMR_AF=0.0043;AFR_AF=0.0023;EUR_AF=0.0139;SAS_AF=0.0358;AA=a|||;VT=SNP
3	162203603	rs7428875	C	A	100	PASS	AC=3688;AF=0.736422;AN=5008;NS=2504;DP=12528;EAS_AF=0.9226;AMR_AF=0.6758;AFR_AF=0.7897;EUR_AF=0.5398;SAS_AF=0.7178;AA=c|||;VT=SNP
3	162203923	rs11720326	C	T	100	PASS	AC=156;AF=0.0311502;AN=5008;NS=2504;DP=14681;EAS_AF=0.1012;AMR_AF=0.0029;AFR_AF=0.0023;EUR_AF=0.0139;SAS_AF=0.0358;AA=c|||;VT=SNP
3	162203945	rs16849405	A	C	100	PASS	AC=298;AF=0.0595048;AN=5008;NS=2504;DP=15270;EAS_AF=0.0427;AMR_AF=0.072;AFR_AF=0.0121;EUR_AF=0.0567;SAS_AF=0.135;AA=a|||;VT=SNP
3	162204222	rs75880301	T	C	100	PASS	AC=156;AF=0.0311502;AN=5008;NS=2504;DP=18704;EAS_AF=0.1012;AMR_AF=0.0029;AFR_AF=0.0023;EUR_AF=0.0139;SAS_AF=0.0358;AA=N|||;VT=SNP
3	162204650	rs78312447	A	T	100	PASS	AC=298;AF=0.0595048;AN=5008;NS=2504;DP=18745;EAS_AF=0.0427;AMR_AF=0.072;AFR_AF=0.0121;EUR_AF=0.0567;SAS_AF=0.135;AA=-|||;VT=SNP
3	162204912	rs78957676	T	C	100	PASS	AC=280;AF=0.0559105;AN=5008;NS=2504;DP=16265;EAS_AF=0.0427;AMR_AF=0.0663;AFR_AF=0.0015;EUR_AF=0.0567;SAS_AF=0.135;AA=-|||;VT=SNP
3	162205256	rs76363751	T	C	100	PASS	AC=395;AF=0.0788738;AN=5008;NS=2504;DP=18161;EAS_AF=0.2202;AMR_AF=0.1599;AFR_AF=0.0068;EUR_AF=0.0358;SAS_AF=0.0174;AA=-|||;VT=SNP
3	162205333	rs1382204	T	C	100	PASS	AC=369;AF=0.0736821;AN=5008;NS=2504;DP=18872;EAS_AF=0.0139;AMR_AF=0.0836;AFR_AF=0.0287;EUR_AF=0.1501;SAS_AF=0.1104;AA=-|||;VT=SNP
3	162205345	rs7431616	T	G	100	PASS	AC=3688;AF=0.736422;AN=5008;NS=2504;DP=18859;EAS_AF=0.9226;AMR_AF=0.6758;AFR_AF=0.7897;EUR_AF=0.5398;SAS_AF=0.7178;AA=-|||;VT=SNP
3	162205597	rs9868505	A	C	100	PASS	AC=3688;AF=0.736422;AN=5008;NS=2504;DP=12968;EAS_AF=0.9226;AMR_AF=0.6758;AFR_AF=0.7897;EUR_AF=0.5398;SAS_AF=0.7178;AA=a|||;VT=SNP
3	162205646	rs78049700	T	C	100	PASS	AC=338;AF=0.067492;AN=5008;NS=2504;DP=13255;EAS_AF=0.0139;AMR_AF=0.0807;AFR_AF=0.0068;EUR_AF=0.1501;SAS_AF=0.1104;AA=-|||;VT=SNP
3	162205779	rs13064235	T	A	100	PASS	AC=3688;AF=0.736422;AN=5008;NS=2504;DP=10752;EAS_AF=0.9226;AMR_AF=0.6758;AFR_AF=0.7897;EUR_AF=0.5398;SAS_AF=0.7178;AA=-|||;VT=SNP
3	162205874	rs80145675	T	C	100	PASS	AC=303;AF=0.0605032;AN=5008;NS=2504;DP=12690;EAS_AF=0.0427;AMR_AF=0.072;AFR_AF=0.0159;EUR_AF=0.0567;SAS_AF=0.135;AA=-|||;VT=SNP
3	162206039	rs9855439	T	C	100	PASS	AC=3688;AF=0.736422;AN=5008;NS=2504;DP=11837;EAS_AF=0.9226;AMR_AF=0.6758;AFR_AF=0.7897;EUR_AF=0.5398;SAS_AF=0.7178;AA=-|||;VT=SNP
3	162207853	rs6441500	T	G	100	PASS	AC=3688;AF=0.736422;AN=5008;NS=2504;DP=12932;EAS_AF=0.9226;AMR_AF=0.6758;AFR_AF=0.7897;EUR_AF=0.5398;SAS_AF=0.7178;AA=G|||;VT=SNP
3	162208062	rs6791711	G	A	100	PASS	AC=298;AF=0.0595048;AN=5008;NS=2504;DP=15160;EAS_AF=0.0089;AMR_AF=0.0403;AFR_AF=0.1142;EUR_AF=0.0179;SAS_AF=0.0941;AA=G|||;VT=SNP
3	162208129	rs35945221	A	G	100	PASS	AC=408;AF=0.0814696;AN=5008;NS=2504;DP=14356;EAS_AF=0.1022;AMR_AF=0.0245;AFR_AF=0.0832;EUR_AF=0.0686;SAS_AF=0.1115;AA=A|||;VT=SNP
3	162208957	rs1026693	C	G	100	PASS	AC=338;AF=0.067492;AN=5008;NS=2504;DP=14560;EAS_AF=0.0139;AMR_AF=0.0807;AFR_AF=0.0068;EUR_AF=0.1501;SAS_AF=0.1104;AA=C|||;VT=SNP
3	162209065	rs6441501	T	C	100	PASS	AC=3700;AF=0.738818;AN=5008;NS=2504;DP=16208;EAS_AF=0.9226;AMR_AF=0.6758;AFR_AF=0.7988;EUR_AF=0.5398;SAS_AF=0.7178;AA=C|||;VT=SNP
3	162209365	rs1026692	C	G	100	PASS	AC=3294;AF=0.657748;AN=5008;NS=2504;DP=13303;EAS_AF=0.8214;AMR_AF=0.6527;AFR_AF=0.7156;EUR_AF=0.4712;SAS_AF=0.6063;AA=G|||;VT=SNP
3	162209545	rs1026691	G	T	100	PASS	AC=338;AF=0.067492;AN=5008;NS=2504;DP=13732;EAS_AF=0.0139;AMR_AF=0.0807;AFR_AF=0.0068;EUR_AF=0.1501;SAS_AF=0.1104;AA=G|||;VT=SNP
3	162210027	rs1031839	C	T	100	PASS	AC=3700;AF=0.738818;AN=5008;NS=2504;DP=17767;EAS_AF=0.9226;AMR_AF=0.6758;AFR_AF=0.7988;EUR_AF=0.5398;SAS_AF=0.7178;AA=T|||;VT=SNP
3	162210053	rs1015177	G	A	100	PASS	AC=3700;AF=0.738818;AN=5008;NS=2504;DP=18225;EAS_AF=0.9226;AMR_AF=0.6758;AFR_AF=0.7988;EUR_AF=0.5398;SAS_AF=0.7178;AA=A|||;VT=SNP
3	162210236	rs73163529	C	T	100	PASS	AC=286;AF=0.0571086;AN=5008;NS=2504;DP=18287;EAS_AF=0.0089;AMR_AF=0.0403;AFR_AF=0.1051;EUR_AF=0.0189;SAS_AF=0.093;AA=C|||;VT=SNP
3	162210421	rs78664662	G	T	100	PASS	AC=154;AF=0.0307508;AN=5008;NS=2504;DP=18638;EAS_AF=0.0992;AMR_AF=0.0029;AFR_AF=0.0023;EUR_AF=0.0139;SAS_AF=0.0358;AA=G|||;VT=SNP
3	162211091	rs74883110	A	C	100	PASS	AC=301;AF=0.0601038;AN=5008;NS=2504;DP=17122;EAS_AF=0.0427;AMR_AF=0.072;AFR_AF=0.0121;EUR_AF=0.0586;SAS_AF=0.136;AA=A|||;VT=SNP
3	162211481	rs2199604	G	A	100	PASS	AC=338;AF=0.067492;AN=5008;NS=2504;DP=14929;EAS_AF=0.0139;AMR_AF=0.0807;AFR_AF=0.0068;EUR_AF=0.1501;SAS_AF=0.1104;AA=G|||;VT=SNP
3	162211492	rs62293966	T	C	100	PASS	AC=398;AF=0.0794728;AN=5008;NS=2504;DP=14833;EAS_AF=0.0992;AMR_AF=0.0231;AFR_AF=0.0787;EUR_AF=0.0686;SAS_AF=0.1115;AA=T|||;VT=SNP
3	162211524	rs28698022	C	A	100	PASS	AC=3363;AF=0.671526;AN=5008;NS=2504;DP=14608;EAS_AF=0.9087;AMR_AF=0.5965;AFR_AF=0.792;EUR_AF=0.3897;SAS_AF=0.6074;AA=C|||;VT=SNP
3	162212831	rs7646771	T	A	100	PASS	AC=3700;AF=0.738818;AN=5008;NS=2504;DP=19775;EAS_AF=0.9226;AMR_AF=0.6758;AFR_AF=0.7988;EUR_AF=0.5398;SAS_AF=0.7178;AA=T|||;VT=SNP
3	162213126	rs1478157	T	C	100	PASS	AC=338;AF=0.067492;AN=5008;NS=2504;DP=19448;EAS_AF=0.0139;AMR_AF=0.0807;AFR_AF=0.0068;EUR_AF=0.1501;SAS_AF=0.1104;AA=T|||;VT=SNP
3	162214853	rs11923869	G	T	100	PASS	AC=1810;AF=0.361422;AN=5008;NS=2504;DP=18409;EAS_AF=0.4474;AMR_AF=0.33;AFR_AF=0.4312;EUR_AF=0.2276;SAS_AF=0.3384;AA=G|||;VT=SNP
3	162214948	rs9855432	G	A	100	PASS	AC=3686;AF=0.736022;AN=5008;NS=2504;DP=16517;EAS_AF=0.9117;AMR_AF=0.6758;AFR_AF=0.7988;EUR_AF=0.5388;SAS_AF=0.7157;AA=G|||;VT=SNP
3	162215426	rs7619644	A	T	100	PASS	AC=494;AF=0.0986422;AN=5008;NS=2504;DP=15378;EAS_AF=0.1141;AMR_AF=0.0259;AFR_AF=0.1369;EUR_AF=0.0686;SAS_AF=0.1135;AA=A|||;VT=SNP
3	162215701	rs113982775	C	A	100	PASS	AC=305;AF=0.0609026;AN=5008;NS=2504;DP=15434;EAS_AF=0.0486;AMR_AF=0.072;AFR_AF=0.0121;EUR_AF=0.0567;SAS_AF=0.136;AA=C|||;VT=SNP
3	162216338	rs9823249	A	G	100	PASS	AC=832;AF=0.166134;AN=5008;NS=2504;DP=11149;EAS_AF=0.1766;AMR_AF=0.183;AFR_AF=0.2496;EUR_AF=0.1034;SAS_AF=0.0951;AA=A|||;VT=SNP
3	162216666	rs1351091	T	C	100	PASS	AC=3182;AF=0.635383;AN=5008;NS=2504;DP=15400;EAS_AF=0.7837;AMR_AF=0.6499;AFR_AF=0.6649;EUR_AF=0.4702;SAS_AF=0.6022;AA=T|||;VT=SNP
3	162217132	rs6414399	T	G	100	PASS	AC=3686;AF=0.736022;AN=5008;NS=2504;DP=17033;EAS_AF=0.9117;AMR_AF=0.6758;AFR_AF=0.7988;EUR_AF=0.5388;SAS_AF=0.7157;AA=T|||;VT=SNP
3	162217232	rs2318455	C	A	100	PASS	AC=339;AF=0.0676917;AN=5008;NS=2504;DP=15041;EAS_AF=0.0149;AMR_AF=0.0807;AFR_AF=0.0068;EUR_AF=0.1501;SAS_AF=0.1104;AA=C|||;VT=SNP
3	162217405	rs1478156	G	A	100	PASS	AC=3188;AF=0.636581;AN=5008;NS=2504;DP=15530;EAS_AF=0.7946;AMR_AF=0.6513;AFR_AF=0.6611;EUR_AF=0.4692;SAS_AF=0.6022;AA=G|||;VT=SNP
3	162217458	rs76691095	C	T	100	PASS	AC=310;AF=0.061901;AN=5008;NS=2504;DP=15171;EAS_AF=0.0486;AMR_AF=0.072;AFR_AF=0.0159;EUR_AF=0.0567;SAS_AF=0.136;AA=T|||;VT=SNP
3	162217772	rs1478155	T	C	100	PASS	AC=3686;AF=0.736022;AN=5008;NS=2504;DP=13659;EAS_AF=0.9117;AMR_AF=0.6758;AFR_AF=0.7988;EUR_AF=0.5388;SAS_AF=0.7157;AA=C|||;VT=SNP
3	162217828	rs6441502	A	G	100	PASS	AC=3686;AF=0.736022;AN=5008;NS=2504;DP=12348;EAS_AF=0.9117;AMR_AF=0.6758;AFR_AF=0.7988;EUR_AF=0.5388;SAS_AF=0.7157;AA=A|||;VT=SNP
3	162217972	rs78044907	C	T	100	PASS	AC=171;AF=0.0341454;AN=5008;NS=2504;DP=12418;EAS_AF=0.1151;AMR_AF=0.0029;AFR_AF=0.0023;EUR_AF=0.0139;SAS_AF=0.0368;AA=C|||;VT=SNP
3	162217994	rs6441503	C	T	100	PASS	AC=3193;AF=0.63758;AN=5008;NS=2504;DP=1376;EAS_AF=0.7966;AMR_AF=0.6499;AFR_AF=0.6634;EUR_AF=0.4702;SAS_AF=0.6022;AA=C|||;VT=SNP
3	162218154	rs115265583	C	T	100	PASS	AC=174;AF=0.0347444;AN=5008;NS=2504;DP=10842;EAS_AF=0.1131;AMR_AF=0.0029;AFR_AF=0.0053;EUR_AF=0.0139;SAS_AF=0.0378;AA=C|||;VT=SNP
3	162218440	rs6414400	T	C	100	PASS	AC=3673;AF=0.733427;AN=5008;NS=2504;DP=9581;EAS_AF=0.8988;AMR_AF=0.6758;AFR_AF=0.7988;EUR_AF=0.5388;SAS_AF=0.7157;AA=T|||;VT=SNP
3	162218849	rs1382203	T	C	100	PASS	AC=3194;AF=0.63778;AN=5008;NS=2504;DP=11520;EAS_AF=0.7956;AMR_AF=0.6499;AFR_AF=0.6641;EUR_AF=0.4712;SAS_AF=0.6022;AA=T|||;VT=SNP
```
