## Supplementary material for "Characterization of shared and ancestry-specific signals driving complex traits using multi-ancestry fine-mapping": mesusieoutput

```
                 eur          afr      eur_afr
   [1,] 0.0002815658 0.0002285572 9.385537e-05
   [2,] 0.0002380752 0.0002285572 7.935840e-05
   [3,] 0.0002218473 0.0002285572 7.394911e-05
   [4,] 0.0008888113 0.0002285572 2.962713e-04
   [5,] 0.0001803133 0.0002285572 6.010444e-05
   [6,] 0.0001862264 0.0002285572 6.207544e-05
   [7,] 0.0001390381 0.0002285572 4.634604e-05
   [8,] 0.0002216322 0.0002285572 7.387743e-05
   [9,] 0.0009108017 0.0002285572 3.036010e-04
  [10,] 0.0002244622 0.0002285572 7.482070e-05
  [11,] 0.0002213828 0.0002285572 7.379422e-05
  [12,] 0.0010917154 0.0002285572 3.639057e-04
  [13,] 0.0002867899 0.0002285572 9.559662e-05
  [14,] 0.0002063843 0.0002285572 6.879478e-05
  [15,] 0.0002210302 0.0002285572 7.367676e-05
  [16,] 0.0002635720 0.0002285572 8.785741e-05
  [17,] 0.0002110606 0.0002285572 7.035351e-05
  [18,] 0.0002218043 0.0002285572 7.393477e-05
  [19,] 0.0002070176 0.0002285572 6.900587e-05
  [20,] 0.0001836489 0.0002285572 6.121635e-05
  [21,] 0.0002215152 0.0002285572 7.383841e-05
  [22,] 0.0002313259 0.0002285572 7.710859e-05
  [23,] 0.0004655727 0.0002285572 1.551910e-04
  [24,] 0.0002369576 0.0002285572 7.898583e-05
  [25,] 0.0002635041 0.0002285572 8.783465e-05
  [26,] 0.0002300596 0.0002285572 7.668651e-05
  [27,] 0.0005310118 0.0002285572 1.770044e-04
  [28,] 0.0002190799 0.0002285572 7.302666e-05
  [29,] 0.0001230085 0.0002285572 4.100283e-05
  [30,] 0.0002274548 0.0002285572 7.581830e-05
  [31,] 0.0002780416 0.0002285572 9.268055e-05
  [32,] 0.0001224605 0.0002285572 4.082017e-05
  [33,] 0.0002829115 0.0002285572 9.430378e-05
  [34,] 0.0002275746 0.0002285572 7.585824e-05
  [35,] 0.0003934342 0.0002285572 1.311449e-04
  [36,] 0.0002938783 0.0002285572 9.795936e-05
  [37,] 0.0003684361 0.0002285572 1.228121e-04
  [38,] 0.0006155350 0.0002285572 2.051787e-04
  [39,] 0.0006287509 0.0002285572 2.095840e-04
  [40,] 0.0002914216 0.0002285572 9.714049e-05
  [41,] 0.0002258981 0.0002285572 7.529941e-05
  [42,] 0.0002250412 0.0002285572 7.501377e-05
  [43,] 0.0003012079 0.0002285572 1.004026e-04
  [44,] 0.0006970716 0.0002285572 2.323577e-04
  [45,] 0.0003906116 0.0002285572 1.302041e-04
  [46,] 0.0001293670 0.0002285572 4.312233e-05
  [47,] 0.0006587193 0.0002285572 2.195736e-04
  [48,] 0.0004296883 0.0002285572 1.432297e-04
  [49,] 0.0002149177 0.0002285572 7.163926e-05
  [50,] 0.0010865131 0.0002285572 3.621716e-04
  [51,] 0.0008064639 0.0002285572 2.688219e-04
  [52,] 0.0007090936 0.0002285572 2.363647e-04
  [53,] 0.0004030937 0.0002285572 1.343648e-04
  [54,] 0.0003971497 0.0002285572 1.323834e-04
  [55,] 0.0002302901 0.0002285572 7.676340e-05
  [56,] 0.0003859539 0.0002285572 1.286515e-04
  [57,] 0.0007702629 0.0002285572 2.567549e-04
  [58,] 0.0001289689 0.0002285572 4.298961e-05
  [59,] 0.0003535044 0.0002285572 1.178349e-04
  [60,] 0.0003633555 0.0002285572 1.211185e-04
  [61,] 0.0001947457 0.0002285572 6.491524e-05
  [62,] 0.0003284773 0.0002285572 1.094923e-04
  [63,] 0.0003015593 0.0002285572 1.005197e-04
  [64,] 0.0002210631 0.0002285572 7.368774e-05
  [65,] 0.0001224976 0.0002285572 4.083253e-05
  [66,] 0.0002745857 0.0002285572 9.152851e-05
  [67,] 0.0002204872 0.0002285572 7.349577e-05
  [68,] 0.0002181175 0.0002285572 7.270579e-05
  [69,] 0.0005446919 0.0002285572 1.815643e-04
  [70,] 0.0002184690 0.0002285572 7.282303e-05
  [71,] 0.0001679286 0.0002285572 5.597620e-05
  [72,] 0.0001714590 0.0002285572 5.715301e-05
  [73,] 0.0001282264 0.0002285572 4.274215e-05
  [74,] 0.0001308648 0.0002285572 4.362163e-05
  [75,] 0.0001235988 0.0002285572 4.119958e-05
  [76,] 0.0002201725 0.0002285572 7.339086e-05
  [77,] 0.0002193135 0.0002285572 7.310452e-05
  [78,] 0.0005276195 0.0002285572 1.758735e-04
  [79,] 0.0001214825 0.0002285572 4.049418e-05
  [80,] 0.0003079324 0.0002285572 1.026441e-04
  [81,] 0.0002203399 0.0002285572 7.344665e-05
  [82,] 0.0003154911 0.0002285572 1.051637e-04
  [83,] 0.0001224052 0.0002285572 4.080174e-05
  [84,] 0.0002229800 0.0002285572 7.432669e-05
  [85,] 0.0002371031 0.0002285572 7.903435e-05
  [86,] 0.0003427527 0.0002285572 1.142508e-04
  [87,] 0.0004265572 0.0002285572 1.421859e-04
  [88,] 0.0001177375 0.0002285572 3.924583e-05
  [89,] 0.0003938800 0.0002285572 1.312932e-04
  [90,] 0.0005591525 0.0002285572 1.863842e-04
  [91,] 0.0001684667 0.0002285572 5.615558e-05
  [92,] 0.0004947623 0.0002285572 1.649211e-04
  [93,] 0.0001241019 0.0002285572 4.136731e-05
  [94,] 0.0007322863 0.0002285572 2.440949e-04
  [95,] 0.0003766541 0.0002285572 1.255514e-04
  [96,] 0.0002205696 0.0002285572 7.352322e-05
  [97,] 0.0003531004 0.0002285572 1.177000e-04
  [98,] 0.0004875814 0.0002285572 1.625274e-04
  [99,] 0.0004812476 0.0002285572 1.604161e-04
 [100,] 0.0003036358 0.0002285572 1.012119e-04
 [101,] 0.0002985232 0.0002285572 9.950769e-05
 [102,] 0.0005226028 0.0002285572 1.742013e-04
 [103,] 0.0001221469 0.0002285572 4.071566e-05
 [104,] 0.0002198538 0.0002285572 7.328462e-05
 [105,] 0.0001231102 0.0002285572 4.103673e-05
 [106,] 0.0001295986 0.0002285572 4.319956e-05
 [107,] 0.0002194504 0.0002285572 7.315015e-05
 [108,] 0.0003569155 0.0002285572 1.189718e-04
 [109,] 0.0002026051 0.0002285572 6.753504e-05
 [110,] 0.0005969636 0.0002285572 1.989883e-04
 [111,] 0.0001215931 0.0002285572 4.053104e-05
 [112,] 0.0002185163 0.0002285572 7.283879e-05
 [113,] 0.0003028188 0.0002285572 1.009396e-04
 [114,] 0.0003008967 0.0002285572 1.002988e-04
 [115,] 0.0005147010 0.0002285572 1.715671e-04
 [116,] 0.0002201574 0.0002285572 7.338584e-05
 [117,] 0.0002193368 0.0002285572 7.311229e-05
 [118,] 0.0002193967 0.0002285572 7.313225e-05
 [119,] 0.0002214304 0.0002285572 7.381017e-05
 [120,] 0.0002194398 0.0002285572 7.314663e-05
 [121,] 0.0006290065 0.0002285572 2.096691e-04
 [122,] 0.0001231567 0.0002285572 4.105223e-05
 [123,] 0.0002207300 0.0002285572 7.357670e-05
 [124,] 0.0001231228 0.0002285572 4.104093e-05
 [125,] 0.0001291755 0.0002285572 4.305853e-05
 [126,] 0.0002171110 0.0002285572 7.237034e-05
 [127,] 0.0002182414 0.0002285572 7.274716e-05
 [128,] 0.0001216211 0.0002285572 4.054035e-05
 [129,] 0.0002181520 0.0002285572 7.271736e-05
 [130,] 0.0001788867 0.0002285572 5.962892e-05
 [131,] 0.0001826961 0.0002285572 6.089872e-05
 [132,] 0.0001180143 0.0002285572 3.933810e-05
 [133,] 0.0001179297 0.0002285572 3.930989e-05
 [134,] 0.0001763782 0.0002285572 5.879272e-05
 [135,] 0.0001194744 0.0002285572 3.982482e-05
 [136,] 0.0001199071 0.0002285572 3.996903e-05
 [137,] 0.0004644139 0.0002285572 1.548049e-04
 [138,] 0.0001224832 0.0002285572 4.082776e-05
 [139,] 0.0001211497 0.0002285572 4.038323e-05
 [140,] 0.0002132821 0.0002285572 7.109403e-05
 [141,] 0.0002122735 0.0002285572 7.075781e-05
 [142,] 0.0003206067 0.0002285572 1.068689e-04
 [143,] 0.0002164762 0.0002285572 7.215876e-05
 [144,] 0.0001188295 0.0002285572 3.960981e-05
 [145,] 0.0002229396 0.0002285572 7.431321e-05
 [146,] 0.0002819113 0.0002285572 9.397050e-05
 [147,] 0.0002467929 0.0002285572 8.226429e-05
 [148,] 0.0001182371 0.0002285572 3.941238e-05
 [149,] 0.0001228024 0.0002285572 4.093414e-05
 [150,] 0.0002121109 0.0002285572 7.070362e-05
 [151,] 0.0002576223 0.0002285572 8.587408e-05
 [152,] 0.0004265945 0.0002285572 1.421983e-04
 [153,] 0.0001241784 0.0002285572 4.139280e-05
 [154,] 0.0002113500 0.0002285572 7.044999e-05
 [155,] 0.0002237316 0.0002285572 7.457724e-05
 [156,] 0.0002577363 0.0002285572 8.591210e-05
 [157,] 0.0002895590 0.0002285572 9.651964e-05
 [158,] 0.0001248762 0.0002285572 4.162540e-05
 [159,] 0.0003898989 0.0002285572 1.299662e-04
 [160,] 0.0004932385 0.0002285572 1.644130e-04
 [161,] 0.0002513285 0.0002285572 8.377608e-05
 [162,] 0.0005640921 0.0002285572 1.880310e-04
 [163,] 0.0005448196 0.0002285572 1.816069e-04
 [164,] 0.0001194038 0.0002285572 3.980127e-05
 [165,] 0.0001222236 0.0002285572 4.074122e-05
 [166,] 0.0001206266 0.0002285572 4.020887e-05
 [167,] 0.0001172329 0.0002285572 3.907763e-05
 [168,] 0.0004859762 0.0002285572 1.619923e-04
 [169,] 0.0003812119 0.0002285572 1.270706e-04
 [170,] 0.0003071990 0.0002285572 1.023997e-04
 [171,] 0.0001241154 0.0002285572 4.137178e-05
 [172,] 0.0004482709 0.0002285572 1.494236e-04
 [173,] 0.0005460790 0.0002285572 1.820268e-04
 [174,] 0.0005404521 0.0002285572 1.801511e-04
 [175,] 0.0005988134 0.0002285572 1.996049e-04
 [176,] 0.0005563873 0.0002285572 1.854626e-04
 [177,] 0.0001185252 0.0002285572 3.950839e-05
 [178,] 0.0001205318 0.0002285572 4.017726e-05
 [179,] 0.0002133203 0.0002285572 7.110679e-05
 [180,] 0.0001184248 0.0002285572 3.947492e-05
 [181,] 0.0006264130 0.0002285572 2.088043e-04
 [182,] 0.0006420172 0.0002285572 2.140057e-04
 [183,] 0.0006234348 0.0002285572 2.078116e-04
 [184,] 0.0002132722 0.0002285572 7.109076e-05
 [185,] 0.0004749486 0.0002285572 1.583161e-04
 [186,] 0.0004871516 0.0002285572 1.623837e-04
 [187,] 0.0006639872 0.0002285572 2.213291e-04
 [188,] 0.0002131412 0.0002285572 7.104709e-05
 [189,] 0.0005569857 0.0002285572 1.856619e-04
 [190,] 0.0001186939 0.0002285572 3.956462e-05
 [191,] 0.0005291183 0.0002285572 1.763730e-04
 [192,] 0.0006396864 0.0002285572 2.132288e-04
 [193,] 0.0001219676 0.0002285572 4.065586e-05
 [194,] 0.0006804387 0.0002285572 2.268132e-04
 [195,] 0.0002040034 0.0002285572 6.800114e-05
 [196,] 0.0001160181 0.0002285572 3.867271e-05
 [197,] 0.0002130699 0.0002285572 7.102331e-05
 [198,] 0.0005078127 0.0002285572 1.692708e-04
 [199,] 0.0002064468 0.0002285572 6.881561e-05
 [200,] 0.0005940497 0.0002285572 1.980170e-04
 [201,] 0.0006608926 0.0002285572 2.202979e-04
 [202,] 0.0001183508 0.0002285572 3.945025e-05
 [203,] 0.0001212521 0.0002285572 4.041735e-05
 [204,] 0.0002375976 0.0002285572 7.919924e-05
 [205,] 0.0005149158 0.0002285572 1.716386e-04
 [206,] 0.0009341382 0.0002285572 3.113796e-04
 [207,] 0.0005468074 0.0002285572 1.822691e-04
 [208,] 0.0001606314 0.0002285572 5.354380e-05
 [209,] 0.0001546777 0.0002285572 5.155923e-05
 [210,] 0.0001574518 0.0002285572 5.248395e-05
 [211,] 0.0001584970 0.0002285572 5.283234e-05
 [212,] 0.0001586533 0.0002285572 5.288445e-05
 [213,] 0.0001582874 0.0002285572 5.276247e-05
 [214,] 0.0001587939 0.0002285572 5.293131e-05
 [215,] 0.0001585181 0.0002285572 5.283937e-05
 [216,] 0.0001597976 0.0002285572 5.326588e-05
 [217,] 0.0002115430 0.0002285572 7.051435e-05
 [218,] 0.0001574018 0.0002285572 5.246726e-05
 [219,] 0.0001586478 0.0002285572 5.288261e-05
 [220,] 0.0001154805 0.0002285572 3.849351e-05
 [221,] 0.0001573448 0.0002285572 5.244827e-05
 [222,] 0.0002135774 0.0002285572 7.119245e-05
 [223,] 0.0002135840 0.0002285572 7.119466e-05
 [224,] 0.0001205297 0.0002285572 4.017655e-05
 [225,] 0.0001205069 0.0002285572 4.016895e-05
 [226,] 0.0003202524 0.0002285572 1.067507e-04
 [227,] 0.0001592984 0.0002285572 5.309947e-05
 [228,] 0.0001597568 0.0002285572 5.325227e-05
 [229,] 0.0001790288 0.0002285572 5.967625e-05
 [230,] 0.0001510624 0.0002285572 5.035413e-05
 [231,] 0.0001581453 0.0002285572 5.271510e-05
 [232,] 0.0001587235 0.0002285572 5.290785e-05
 [233,] 0.0001589197 0.0002285572 5.297324e-05
 [234,] 0.0002175569 0.0002285572 7.251896e-05
 [235,] 0.0001589312 0.0002285572 5.297706e-05
 [236,] 0.0001466367 0.0002285572 4.887889e-05
 [237,] 0.0001604745 0.0002285572 5.349152e-05
 [238,] 0.0001350631 0.0002285572 4.502102e-05
 [239,] 0.0001469102 0.0002285572 4.897007e-05
 [240,] 0.0001635836 0.0002285572 5.452787e-05
 [241,] 0.0001682795 0.0002285572 5.609318e-05
 [242,] 0.0001606534 0.0002285572 5.355114e-05
 [243,] 0.0001621405 0.0002285572 5.404683e-05
 [244,] 0.0001292156 0.0002285572 4.307186e-05
 [245,] 0.0001282025 0.0002285572 4.273416e-05
 [246,] 0.0001178076 0.0002285572 3.926919e-05
 [247,] 0.0001293749 0.0002285572 4.312495e-05
 [248,] 0.0001150267 0.0002285572 3.834222e-05
 [249,] 0.0001351954 0.0002285572 4.506512e-05
 [250,] 0.0001360069 0.0002285572 4.533563e-05
 [251,] 0.0001218694 0.0002285572 4.062313e-05
 [252,] 0.0002176615 0.0002285572 7.255382e-05
 [253,] 0.0001221621 0.0002285572 4.072070e-05
 [254,] 0.0001627503 0.0002285572 5.425011e-05
 [255,] 0.0001720937 0.0002285572 5.736459e-05
 [256,] 0.0001223138 0.0002285572 4.077125e-05
 [257,] 0.0002994439 0.0002285572 9.981467e-05
 [258,] 0.0001265888 0.0002285572 4.219626e-05
 [259,] 0.0003008659 0.0002285572 1.002887e-04
 [260,] 0.0002150375 0.0002285572 7.167918e-05
 [261,] 0.0001330696 0.0002285572 4.435656e-05
 [262,] 0.0001151043 0.0002285572 3.836810e-05
 [263,] 0.0002019776 0.0002285572 6.732588e-05
 [264,] 0.0001549431 0.0002285572 5.164770e-05
 [265,] 0.0001611932 0.0002285572 5.373107e-05
 [266,] 0.0001331815 0.0002285572 4.439384e-05
 [267,] 0.0001861972 0.0002285572 6.206571e-05
 [268,] 0.0001999188 0.0002285572 6.663961e-05
 [269,] 0.0001506595 0.0002285572 5.021979e-05
 [270,] 0.0005004676 0.0002285572 1.668222e-04
 [271,] 0.0003518229 0.0002285572 1.172743e-04
 [272,] 0.0002066452 0.0002285572 6.888174e-05
 [273,] 0.0005431790 0.0002285572 1.810597e-04
 [274,] 0.0001957183 0.0002285572 6.523937e-05
 [275,] 0.0002092271 0.0002285572 6.974232e-05
 [276,] 0.0002067542 0.0002285572 6.891807e-05
 [277,] 0.0002067123 0.0002285572 6.890412e-05
 [278,] 0.0004490115 0.0002285572 1.496702e-04
 [279,] 0.0004640334 0.0002285572 1.546775e-04
 [280,] 0.0001959594 0.0002285572 6.531976e-05
 [281,] 0.0002069176 0.0002285572 6.897253e-05
 [282,] 0.0001858130 0.0002285572 6.193767e-05
 [283,] 0.0001973240 0.0002285572 6.577462e-05
 [284,] 0.0003476609 0.0002285572 1.158870e-04
 [285,] 0.0002020789 0.0002285572 6.735962e-05
 [286,] 0.0004770509 0.0002285572 1.590166e-04
 [287,] 0.0001712914 0.0002285572 5.709712e-05
 [288,] 0.0002229068 0.0002285572 7.430213e-05
 [289,] 0.0002159704 0.0002285572 7.199003e-05
 [290,] 0.0002019607 0.0002285572 6.732020e-05
 [291,] 0.0001959745 0.0002285572 6.532477e-05
 [292,] 0.0004472786 0.0002285572 1.490926e-04
 [293,] 0.0001341189 0.0002285572 4.470631e-05
 [294,] 0.0002198449 0.0002285572 7.328150e-05
 [295,] 0.0001336804 0.0002285572 4.456009e-05
 [296,] 0.0002108400 0.0002285572 7.028002e-05
 [297,] 0.0002017574 0.0002285572 6.725248e-05
 [298,] 0.0003486835 0.0002285572 1.162279e-04
 [299,] 0.0002104923 0.0002285572 7.016411e-05
 [300,] 0.0003557714 0.0002285572 1.185905e-04
 [301,] 0.0010518481 0.0002285572 3.506148e-04
 [302,] 0.0002464562 0.0002285572 8.215185e-05
 [303,] 0.0001339934 0.0002285572 4.466444e-05
 [304,] 0.0002100006 0.0002285572 7.000013e-05
 [305,] 0.0004097321 0.0002285572 1.365774e-04
 [306,] 0.0002049645 0.0002285572 6.832149e-05
 [307,] 0.0002042857 0.0002285572 6.809525e-05
 [308,] 0.0002797196 0.0002285572 9.323983e-05
 [309,] 0.0002074724 0.0002285572 6.915741e-05
 [310,] 0.0005960440 0.0002285572 1.986811e-04
 [311,] 0.0002817149 0.0002285572 9.390502e-05
 [312,] 0.0002164442 0.0002285572 7.214807e-05
 [313,] 0.0002048960 0.0002285572 6.829861e-05
 [314,] 0.0005807966 0.0002285572 1.935986e-04
 [315,] 0.0002843589 0.0002285572 9.478634e-05
 [316,] 0.0002047667 0.0002285572 6.825558e-05
 [317,] 0.0002811188 0.0002285572 9.370621e-05
 [318,] 0.0002620578 0.0002285572 8.735258e-05
 [319,] 0.0005945338 0.0002285572 1.981776e-04
 [320,] 0.0001151030 0.0002285572 3.836767e-05
 [321,] 0.0002045316 0.0002285572 6.817715e-05
 [322,] 0.0008354081 0.0002285572 2.784692e-04
 [323,] 0.0001252459 0.0002285572 4.174860e-05
 [324,] 0.0001394668 0.0002285572 4.648890e-05
 [325,] 0.0004203227 0.0002285572 1.401074e-04
 [326,] 0.0003314126 0.0002285572 1.104709e-04
 [327,] 0.0002640624 0.0002285572 8.802091e-05
 [328,] 0.0005717899 0.0002285572 1.905966e-04
 [329,] 0.0001457359 0.0002285572 4.857858e-05
 [330,] 0.0002065540 0.0002285572 6.885125e-05
 [331,] 0.0001405478 0.0002285572 4.684923e-05
 [332,] 0.0003802766 0.0002285572 1.267589e-04
 [333,] 0.0005942509 0.0002285572 1.980834e-04
 [334,] 0.0001937703 0.0002285572 6.459021e-05
 [335,] 0.0001924911 0.0002285572 6.416383e-05
 [336,] 0.0006476015 0.0002285572 2.158676e-04
 [337,] 0.0002144129 0.0002285572 7.147098e-05
 [338,] 0.0008425375 0.0002285572 2.808456e-04
 [339,] 0.0008660150 0.0002285572 2.886714e-04
 [340,] 0.0006289474 0.0002285572 2.096492e-04
 [341,] 0.0007626588 0.0002285572 2.542196e-04
 [342,] 0.0005708579 0.0002285572 1.902866e-04
 [343,] 0.0005902830 0.0002285572 1.967616e-04
 [344,] 0.0005769317 0.0002285572 1.923112e-04
 [345,] 0.0005674054 0.0002285572 1.891349e-04
 [346,] 0.0005720143 0.0002285572 1.906720e-04
 [347,] 0.0001409319 0.0002285572 4.697726e-05
 [348,] 0.0005932584 0.0002285572 1.977535e-04
 [349,] 0.0005658837 0.0002285572 1.886285e-04
 [350,] 0.0005760353 0.0002285572 1.920123e-04
 [351,] 0.0001913788 0.0002285572 6.379291e-05
 [352,] 0.0005936143 0.0002285572 1.978721e-04
 [353,] 0.0005818747 0.0002285572 1.939585e-04
 [354,] 0.0002177987 0.0002285572 7.259972e-05
 [355,] 0.0001921421 0.0002285572 6.404734e-05
 [356,] 0.0005540058 0.0002285572 1.846692e-04
 [357,] 0.0001762750 0.0002285572 5.875834e-05
 [358,] 0.0005675867 0.0002285572 1.891962e-04
 [359,] 0.0001767418 0.0002285572 5.891393e-05
 [360,] 0.0005679863 0.0002285572 1.893294e-04
 [361,] 0.0005539580 0.0002285572 1.846532e-04
 [362,] 0.0001367409 0.0002285572 4.558026e-05
 [363,] 0.0005917458 0.0002285572 1.972492e-04
 [364,] 0.0005832278 0.0002285572 1.944099e-04
 [365,] 0.0005594176 0.0002285572 1.864731e-04
 [366,] 0.0005526559 0.0002285572 1.842192e-04
 [367,] 0.0002177844 0.0002285572 7.259492e-05
 [368,] 0.0005537971 0.0002285572 1.845996e-04
 [369,] 0.0005624594 0.0002285572 1.874870e-04
 [370,] 0.0001990807 0.0002285572 6.636036e-05
 [371,] 0.0005867587 0.0002285572 1.955869e-04
 [372,] 0.0005474718 0.0002285572 1.824912e-04
 [373,] 0.0005399967 0.0002285572 1.799995e-04
 [374,] 0.0005718484 0.0002285572 1.906167e-04
 [375,] 0.0001912251 0.0002285572 6.374166e-05
 [376,] 0.0005564900 0.0002285572 1.854973e-04
 [377,] 0.0001893976 0.0002285572 6.313252e-05
 [378,] 0.0005871913 0.0002285572 1.957311e-04
 [379,] 0.0005628036 0.0002285572 1.876018e-04
 [380,] 0.0003687631 0.0002285572 1.229212e-04
 [381,] 0.0001220822 0.0002285572 4.069408e-05
 [382,] 0.0002132143 0.0002285572 7.107144e-05
 [383,] 0.0001430480 0.0002285572 4.768263e-05
 [384,] 0.0001226956 0.0002285572 4.089853e-05
 [385,] 0.0005659610 0.0002285572 1.886539e-04
 [386,] 0.0001693032 0.0002285572 5.643436e-05
 [387,] 0.0003665606 0.0002285572 1.221870e-04
 [388,] 0.0001908293 0.0002285572 6.360975e-05
 [389,] 0.0001341336 0.0002285572 4.471115e-05
 [390,] 0.0002086609 0.0002285572 6.955365e-05
 [391,] 0.0001957193 0.0002285572 6.523974e-05
 [392,] 0.0001210519 0.0002285572 4.035064e-05
 [393,] 0.0001816563 0.0002285572 6.055206e-05
 [394,] 0.0001183676 0.0002285572 3.945588e-05
 [395,] 0.0001233943 0.0002285572 4.113141e-05
 [396,] 0.0004058689 0.0002285572 1.352897e-04
 [397,] 0.0001805055 0.0002285572 6.016845e-05
 [398,] 0.0008146965 0.0002285572 2.715656e-04
 [399,] 0.0001198725 0.0002285572 3.995750e-05
 [400,] 0.0002131018 0.0002285572 7.103393e-05
 [401,] 0.0001834739 0.0002285572 6.115795e-05
 [402,] 0.0001646263 0.0002285572 5.487540e-05
 [403,] 0.0001584048 0.0002285572 5.280160e-05
 [404,] 0.0001675560 0.0002285572 5.585198e-05
 [405,] 0.0001810273 0.0002285572 6.034241e-05
 [406,] 0.0001210258 0.0002285572 4.034192e-05
 [407,] 0.0001811666 0.0002285572 6.038880e-05
 [408,] 0.0001823679 0.0002285572 6.078924e-05
 [409,] 0.0001842410 0.0002285572 6.141362e-05
 [410,] 0.0001813764 0.0002285572 6.045875e-05
 [411,] 0.0001814148 0.0002285572 6.047158e-05
 [412,] 0.0001828138 0.0002285572 6.093788e-05
 [413,] 0.0001163950 0.0002285572 3.879834e-05
 [414,] 0.0001764569 0.0002285572 5.881897e-05
 [415,] 0.0003303425 0.0002285572 1.101143e-04
 [416,] 0.0001835728 0.0002285572 6.119089e-05
 [417,] 0.0001767179 0.0002285572 5.890597e-05
 [418,] 0.0007527206 0.0002285572 2.509065e-04
 [419,] 0.0008952192 0.0002285572 2.984061e-04
 [420,] 0.0001664886 0.0002285572 5.549616e-05
 [421,] 0.0002021490 0.0002285572 6.738299e-05
 [422,] 0.0001833609 0.0002285572 6.112025e-05
 [423,] 0.0001138434 0.0002285572 3.794779e-05
 [424,] 0.0001838260 0.0002285572 6.127529e-05
 [425,] 0.0001173534 0.0002285572 3.911779e-05
 [426,] 0.0001179216 0.0002285572 3.930721e-05
 [427,] 0.0005438432 0.0002285572 1.812809e-04
 [428,] 0.0001180956 0.0002285572 3.936519e-05
 [429,] 0.0001219120 0.0002285572 4.063731e-05
 [430,] 0.0001179963 0.0002285572 3.933209e-05
 [431,] 0.0001378872 0.0002285572 4.596236e-05
 [432,] 0.0001842997 0.0002285572 6.143314e-05
 [433,] 0.0004863969 0.0002285572 1.621322e-04
 [434,] 0.0002545545 0.0002285572 8.485161e-05
 [435,] 0.0002234574 0.0002285572 7.448565e-05
 [436,] 0.0001918171 0.0002285572 6.393890e-05
 [437,] 0.0001838662 0.0002285572 6.128866e-05
 [438,] 0.0001899181 0.0002285572 6.330593e-05
 [439,] 0.0001651043 0.0002285572 5.503475e-05
 [440,] 0.0001472838 0.0002285572 4.909458e-05
 [441,] 0.0001214796 0.0002285572 4.049320e-05
 [442,] 0.0001850361 0.0002285572 6.167858e-05
 [443,] 0.0001970426 0.0002285572 6.568073e-05
 [444,] 0.0001932108 0.0002285572 6.440347e-05
 [445,] 0.0001791403 0.0002285572 5.971338e-05
 [446,] 0.0001226133 0.0002285572 4.087110e-05
 [447,] 0.0005975103 0.0002285572 1.991699e-04
 [448,] 0.0001184396 0.0002285572 3.947987e-05
 [449,] 0.0001790098 0.0002285572 5.966988e-05
 [450,] 0.0001784305 0.0002285572 5.947677e-05
 [451,] 0.0001837233 0.0002285572 6.124104e-05
 [452,] 0.0001210831 0.0002285572 4.036102e-05
 [453,] 0.0001206734 0.0002285572 4.022448e-05
 [454,] 0.0001195498 0.0002285572 3.984994e-05
 [455,] 0.0001204374 0.0002285572 4.014580e-05
 [456,] 0.0002190179 0.0002285572 7.300592e-05
 [457,] 0.0001219946 0.0002285572 4.066485e-05
 [458,] 0.0001218579 0.0002285572 4.061928e-05
 [459,] 0.0001209286 0.0002285572 4.030954e-05
 [460,] 0.0001181707 0.0002285572 3.939026e-05
 [461,] 0.0001407954 0.0002285572 4.693177e-05
 [462,] 0.0001960664 0.0002285572 6.535540e-05
 [463,] 0.0002334985 0.0002285572 7.783276e-05
 [464,] 0.0002680967 0.0002285572 8.936566e-05
 [465,] 0.0001436469 0.0002285572 4.788227e-05
 [466,] 0.0001354334 0.0002285572 4.514444e-05
 [467,] 0.0001433956 0.0002285572 4.779857e-05
 [468,] 0.0002421152 0.0002285572 8.070514e-05
 [469,] 0.0003031993 0.0002285572 1.010664e-04
 [470,] 0.0002598882 0.0002285572 8.662947e-05
 [471,] 0.0002534012 0.0002285572 8.446713e-05
 [472,] 0.0001877697 0.0002285572 6.258981e-05
 [473,] 0.0002845684 0.0002285572 9.485614e-05
 [474,] 0.0002580612 0.0002285572 8.602041e-05
 [475,] 0.0001634503 0.0002285572 5.448345e-05
 [476,] 0.0001932758 0.0002285572 6.442517e-05
 [477,] 0.0001330712 0.0002285572 4.435707e-05
 [478,] 0.0002821096 0.0002285572 9.403660e-05
 [479,] 0.0002623346 0.0002285572 8.744498e-05
 [480,] 0.0004504522 0.0002285572 1.501508e-04
 [481,] 0.0002063771 0.0002285572 6.879228e-05
 [482,] 0.0002013781 0.0002285572 6.712606e-05
 [483,] 0.0002841319 0.0002285572 9.471059e-05
 [484,] 0.0001586368 0.0002285572 5.287896e-05
 [485,] 0.0001338996 0.0002285572 4.463322e-05
 [486,] 0.0001880760 0.0002285572 6.269205e-05
 [487,] 0.0002355813 0.0002285572 7.852697e-05
 [488,] 0.0003706908 0.0002285572 1.235636e-04
 [489,] 0.0003673157 0.0002285572 1.224385e-04
 [490,] 0.0003686674 0.0002285572 1.228891e-04
 [491,] 0.0003857778 0.0002285572 1.285928e-04
 [492,] 0.0003690311 0.0002285572 1.230103e-04
 [493,] 0.0007095187 0.0002285572 2.365063e-04
 [494,] 0.0002130961 0.0002285572 7.103199e-05
 [495,] 0.0004164447 0.0002285572 1.388150e-04
 [496,] 0.0005756557 0.0002285572 1.918852e-04
 [497,] 0.0004342109 0.0002285572 1.447370e-04
 [498,] 0.0006003376 0.0002285572 2.001126e-04
 [499,] 0.0002175362 0.0002285572 7.251213e-05
 [500,] 0.0002109698 0.0002285572 7.032316e-05
 [501,] 0.0003841193 0.0002285572 1.280399e-04
 [502,] 0.0004267392 0.0002285572 1.422465e-04
 [503,] 0.0004262695 0.0002285572 1.420899e-04
 [504,] 0.0004247827 0.0002285572 1.415943e-04
 [505,] 0.0004328037 0.0002285572 1.442677e-04
 [506,] 0.0005309795 0.0002285572 1.769932e-04
 [507,] 0.0004054200 0.0002285572 1.351401e-04
 [508,] 0.0006391120 0.0002285572 2.130374e-04
 [509,] 0.0005393394 0.0002285572 1.797798e-04
 [510,] 0.0007727570 0.0002285572 2.575856e-04
 [511,] 0.0005595425 0.0002285572 1.865142e-04
 [512,] 0.0005480025 0.0002285572 1.826677e-04
 [513,] 0.0005432642 0.0002285572 1.810882e-04
 [514,] 0.0002405029 0.0002285572 8.016765e-05
 [515,] 0.0001390206 0.0002285572 4.634023e-05
 [516,] 0.0001392983 0.0002285572 4.643278e-05
 [517,] 0.0002194547 0.0002285572 7.315157e-05
 [518,] 0.0001357873 0.0002285572 4.526244e-05
 [519,] 0.0002116976 0.0002285572 7.056585e-05
 [520,] 0.0001472974 0.0002285572 4.909912e-05
 [521,] 0.0001569023 0.0002285572 5.230076e-05
 [522,] 0.0001958050 0.0002285572 6.526835e-05
 [523,] 0.0001346239 0.0002285572 4.487464e-05
 [524,] 0.0001316690 0.0002285572 4.388966e-05
 [525,] 0.0001325125 0.0002285572 4.417084e-05
 [526,] 0.0001192065 0.0002285572 3.973549e-05
 [527,] 0.0002054035 0.0002285572 6.846783e-05
 [528,] 0.0002050034 0.0002285572 6.833446e-05
 [529,] 0.0001508214 0.0002285572 5.027378e-05
 [530,] 0.0002049319 0.0002285572 6.831062e-05
 [531,] 0.0001325792 0.0002285572 4.419305e-05
 [532,] 0.0002166986 0.0002285572 7.223287e-05
 [533,] 0.0002141612 0.0002285572 7.138706e-05
 [534,] 0.0002080907 0.0002285572 6.936356e-05
 [535,] 0.0001456708 0.0002285572 4.855692e-05
 [536,] 0.0002191092 0.0002285572 7.303636e-05
 [537,] 0.0001227963 0.0002285572 4.093211e-05
 [538,] 0.0002071276 0.0002285572 6.904254e-05
 [539,] 0.0002189154 0.0002285572 7.297180e-05
 [540,] 0.0001434236 0.0002285572 4.780787e-05
 [541,] 0.0002102165 0.0002285572 7.007216e-05
 [542,] 0.0001860418 0.0002285572 6.201391e-05
 [543,] 0.0002108446 0.0002285572 7.028152e-05
 [544,] 0.0002108682 0.0002285572 7.028939e-05
 [545,] 0.0001854558 0.0002285572 6.181858e-05
 [546,] 0.0002113841 0.0002285572 7.046136e-05
 [547,] 0.0001817048 0.0002285572 6.056827e-05
 [548,] 0.0002106287 0.0002285572 7.020956e-05
 [549,] 0.0001538138 0.0002285572 5.127125e-05
 [550,] 0.0002350285 0.0002285572 7.834282e-05
 [551,] 0.0001425023 0.0002285572 4.750076e-05
 [552,] 0.0001979916 0.0002285572 6.599719e-05
 [553,] 0.0002071209 0.0002285572 6.904030e-05
 [554,] 0.0004876458 0.0002285572 2.129503e-04
 [555,] 0.0003721240 0.0002285572 3.119131e-04
 [556,] 0.0007210485 0.0002285572 2.880013e-04
 [557,] 0.0001831614 0.0002285572 6.105381e-05
 [558,] 0.0001295852 0.0002285572 4.319508e-05
 [559,] 0.0001225386 0.0002285572 4.084620e-05
 [560,] 0.0010705843 0.0002285572 7.451864e-04
 [561,] 0.0005637859 0.0002285572 2.935800e-04
 [562,] 0.0002185841 0.0002285572 7.286134e-05
 [563,] 0.0008476178 0.0002285572 2.253972e-04
 [564,] 0.0008504522 0.0002285572 1.896454e-03
 [565,] 0.0004634844 0.0002285572 2.636813e-04
 [566,] 0.0002184438 0.0002285572 7.281460e-05
 [567,] 0.0002322825 0.0002285572 7.742747e-05
 [568,] 0.0008580913 0.0002285572 1.835859e-03
 [569,] 0.0007860648 0.0002285572 1.819391e-03
 [570,] 0.0043809483 0.0002285572 1.472268e-03
 [571,] 0.0001777066 0.0002285572 5.923552e-05
 [572,] 0.0002056304 0.0002285572 6.854348e-05
 [573,] 0.0010808025 0.0002285572 4.721398e-04
 [574,] 0.0049484678 0.0002285572 2.037607e-03
 [575,] 0.0023138858 0.0002285572 1.876299e-03
 [576,] 0.0020987856 0.0002285572 2.500094e-03
 [577,] 0.0029614908 0.0002285572 2.655395e-03
 [578,] 0.0021808167 0.0002285572 1.876160e-03
 [579,] 0.0028321872 0.0002285572 2.466426e-03
 [580,] 0.0030595012 0.0002285572 2.497705e-03
 [581,] 0.0025904624 0.0002285572 2.126002e-03
 [582,] 0.0001742669 0.0002285572 5.808897e-05
 [583,] 0.0004027166 0.0002285572 1.342388e-04
 [584,] 0.0020964487 0.0002285572 1.639869e-03
 [585,] 0.0002061925 0.0002285572 6.873084e-05
 [586,] 0.0022454199 0.0002285572 1.068596e-03
 [587,] 0.0002091520 0.0002285572 6.971732e-05
 [588,] 0.0023661626 0.0002285572 1.136622e-03
 [589,] 0.0001683234 0.0002285572 5.610784e-05
 [590,] 0.0022014005 0.0002285572 6.018858e-04
 [591,] 0.0024777966 0.0002285572 5.780218e-04
 [592,] 0.0025977659 0.0002285572 5.968282e-04
 [593,] 0.0013301883 0.0002285572 7.219303e-04
 [594,] 0.0049053326 0.0002285572 7.486203e-03
 [595,] 0.0033222322 0.0002285572 1.085431e-03
 [596,] 0.0057982982 0.0002285572 8.173985e-03
 [597,] 0.0070403316 0.0002285572 2.359435e-02
 [598,] 0.0061121077 0.0002285572 4.589342e-03
 [599,] 0.0088949519 0.0002285572 9.020117e-03
 [600,] 0.0079178215 0.0002285572 7.945308e-03
 [601,] 0.0043053939 0.0002285572 1.873767e-03
 [602,] 0.0033727254 0.0002285572 1.107677e-03
 [603,] 0.0099386152 0.0002285572 8.095696e-03
 [604,] 0.0096520025 0.0002285572 7.641535e-03
 [605,] 0.0090778772 0.0002285572 6.810587e-03
 [606,] 0.0030951729 0.0002285572 9.747551e-04
 [607,] 0.0072391095 0.0002285572 5.090419e-03
 [608,] 0.0001939039 0.0002285572 6.463465e-05
 [609,] 0.0032489480 0.0002285572 1.540163e-03
 [610,] 0.0035763067 0.0002285572 1.331672e-03
 [611,] 0.0018215078 0.0002285572 9.395230e-04
 [612,] 0.0022682965 0.0002285572 1.193438e-03
 [613,] 0.0002044916 0.0002285572 6.816386e-05
 [614,] 0.0002121444 0.0002285572 7.071479e-05
 [615,] 0.0042076816 0.0002285572 1.100518e-03
 [616,] 0.0002102838 0.0002285572 7.009460e-05
 [617,] 0.0040256376 0.0002285572 1.291666e-03
 [618,] 0.0002102932 0.0002285572 7.009773e-05
 [619,] 0.0080868901 0.0002285572 1.272418e-02
 [620,] 0.0086771876 0.0002285572 1.484071e-02
 [621,] 0.0002064166 0.0002285572 6.880556e-05
 [622,] 0.0040101397 0.0002285572 3.173718e-03
 [623,] 0.0076029714 0.0002285572 5.893096e-03
 [624,] 0.0038184344 0.0002285572 1.705206e-03
 [625,] 0.0032451389 0.0002285572 1.543582e-03
 [626,] 0.0067714487 0.0002285572 1.261732e-02
 [627,] 0.0045433710 0.0002285572 1.926183e-03
 [628,] 0.0030678163 0.0002285572 1.769833e-03
 [629,] 0.0028916674 0.0002285572 1.732985e-03
 [630,] 0.0028053501 0.0002285572 1.599155e-03
 [631,] 0.0052080542 0.0002285572 4.748033e-03
 [632,] 0.0065266190 0.0002285572 1.393168e-02
 [633,] 0.0069986382 0.0002285572 6.189293e-03
 [634,] 0.0064839272 0.0002285572 1.405169e-02
 [635,] 0.0004949731 0.0002285572 1.635316e-04
 [636,] 0.0001258949 0.0002285572 4.196494e-05
 [637,] 0.0032375128 0.0002285572 1.467016e-03
 [638,] 0.0031280818 0.0002285572 1.384551e-03
 [639,] 0.0031736757 0.0002285572 2.503264e-03
 [640,] 0.0031225479 0.0002285572 1.458222e-03
 [641,] 0.0032052247 0.0002285572 2.547692e-03
 [642,] 0.0049303553 0.0002285572 4.654994e-03
 [643,] 0.0034350966 0.0002285572 2.737631e-03
 [644,] 0.0001693680 0.0002285572 5.645599e-05
 [645,] 0.0046801306 0.0002285572 2.936548e-03
 [646,] 0.0038468715 0.0002285572 3.110880e-03
 [647,] 0.0061643293 0.0002285572 1.295297e-02
 [648,] 0.0035157304 0.0002285572 2.863101e-03
 [649,] 0.0031063052 0.0002285572 2.424199e-03
 [650,] 0.0030486343 0.0002285572 1.945297e-03
 [651,] 0.0048010372 0.0002285572 3.203442e-03
 [652,] 0.0028897106 0.0002285572 1.558557e-03
 [653,] 0.0033572508 0.0002285572 2.615766e-03
 [654,] 0.0070765738 0.0002285572 6.927075e-03
 [655,] 0.0072452221 0.0002285572 6.116130e-03
 [656,] 0.0029302449 0.0002285572 1.409328e-03
 [657,] 0.0047882503 0.0002285572 2.427586e-03
 [658,] 0.0104922435 0.0002285572 1.178318e-02
 [659,] 0.0054638175 0.0002285572 5.017992e-03
 [660,] 0.0031716768 0.0002285572 1.584589e-03
 [661,] 0.0059416988 0.0002285572 5.592317e-03
 [662,] 0.0074520719 0.0002285572 5.856717e-03
 [663,] 0.0031098233 0.0002285572 1.520686e-03
 [664,] 0.0054069352 0.0002285572 5.476579e-03
 [665,] 0.0060588240 0.0002285572 1.179930e-02
 [666,] 0.0056336723 0.0002285572 5.085909e-03
 [667,] 0.0032217304 0.0002285572 1.545078e-03
 [668,] 0.0077553401 0.0002285572 5.401700e-03
 [669,] 0.0041519617 0.0002285572 2.031242e-03
 [670,] 0.0064175022 0.0002285572 1.643439e-02
 [671,] 0.0053841768 0.0002285572 7.352364e-03
 [672,] 0.0026020837 0.0002285572 2.459542e-03
 [673,] 0.0007090357 0.0002285572 2.499847e-04
 [674,] 0.0009982348 0.0002285572 6.747797e-04
 [675,] 0.0002015772 0.0002285572 6.719240e-05
 [676,] 0.0010305874 0.0002285572 8.316615e-04
 [677,] 0.0010236404 0.0002285572 8.144550e-04
 [678,] 0.0009403299 0.0002285572 7.437542e-04
 [679,] 0.0009957822 0.0002285572 7.883676e-04
 [680,] 0.0012326530 0.0002285572 1.051418e-03
 [681,] 0.0001930713 0.0002285572 6.435706e-05
 [682,] 0.0009387126 0.0002285572 7.388432e-04
 [683,] 0.0001502351 0.0002285572 5.007839e-05
 [684,] 0.0059366527 0.0002285572 2.305544e-03
 [685,] 0.0016467718 0.0002285572 1.112708e-03
 [686,] 0.0002214734 0.0002285572 7.382441e-05
 [687,] 0.0048903322 0.0002285572 2.347559e-03
 [688,] 0.0002555015 0.0002285572 8.516723e-05
 [689,] 0.0015661924 0.0002285572 9.456613e-04
 [690,] 0.0001524405 0.0002285572 5.081353e-05
 [691,] 0.0002550007 0.0002285572 8.500028e-05
 [692,] 0.0001747863 0.0002285572 5.826206e-05
 [693,] 0.0001548722 0.0002285572 5.162409e-05
 [694,] 0.0158171371 0.0002285572 8.594228e-03
 [695,] 0.0002244954 0.0002285572 7.483183e-05
 [696,] 0.0005094590 0.0002285572 1.717926e-04
 [697,] 0.0007582622 0.0002285572 2.813376e-04
 [698,] 0.0141329581 0.0002285572 5.991900e-03
 [699,] 0.0121718087 0.0002285572 5.095055e-03
 [700,] 0.0004691596 0.0002285572 1.581657e-04
 [701,] 0.0003638149 0.0002285572 1.361862e-04
 [702,] 0.0001535893 0.0002285572 5.119640e-05
 [703,] 0.0002308645 0.0002285572 7.695488e-05
 [704,] 0.0002216793 0.0002285572 7.389313e-05
 [705,] 0.0008470978 0.0002285572 3.495540e-04
 [706,] 0.0001987959 0.0002285572 6.626525e-05
 [707,] 0.0002297580 0.0002285572 7.658603e-05
 [708,] 0.0002029495 0.0002285572 6.764981e-05
 [709,] 0.0008211702 0.0002285572 3.441607e-04
 [710,] 0.0001891205 0.0002285572 6.304019e-05
 [711,] 0.0001875639 0.0002285572 6.252130e-05
 [712,] 0.0002069827 0.0002285572 6.899424e-05
 [713,] 0.0001996488 0.0002285572 6.654960e-05
 [714,] 0.0001977712 0.0002285572 6.592374e-05
 [715,] 0.0002054980 0.0002285572 6.849933e-05
 [716,] 0.0002043583 0.0002285572 6.811945e-05
 [717,] 0.0002105425 0.0002285572 7.018087e-05
 [718,] 0.0001552492 0.0002285572 5.174969e-05
 [719,] 0.0002025817 0.0002285572 6.752724e-05
 [720,] 0.0002040558 0.0002285572 6.801860e-05
 [721,] 0.0002111487 0.0002285572 7.038292e-05
 [722,] 0.0002042010 0.0002285572 6.806700e-05
 [723,] 0.0002005380 0.0002285572 6.684600e-05
 [724,] 0.0002032967 0.0002285572 6.776556e-05
 [725,] 0.0007736616 0.0002285572 3.216068e-04
 [726,] 0.0002042925 0.0002285572 6.809751e-05
 [727,] 0.0008032607 0.0002285572 3.335288e-04
 [728,] 0.0007383898 0.0002285572 3.068188e-04
 [729,] 0.0001485320 0.0002285572 4.951066e-05
 [730,] 0.0001988193 0.0002285572 6.627312e-05
 [731,] 0.0008032443 0.0002285572 3.357589e-04
 [732,] 0.0002022761 0.0002285572 6.742538e-05
 [733,] 0.0002032703 0.0002285572 6.775677e-05
 [734,] 0.0001526504 0.0002285572 5.088346e-05
 [735,] 0.0001970261 0.0002285572 6.567537e-05
 [736,] 0.0002033136 0.0002285572 6.777121e-05
 [737,] 0.0007184145 0.0002285572 3.851584e-04
 [738,] 0.0002257088 0.0002285572 7.523629e-05
 [739,] 0.0001519893 0.0002285572 5.066308e-05
 [740,] 0.0001987891 0.0002285572 6.626302e-05
 [741,] 0.0005682250 0.0002285572 2.622351e-04
 [742,] 0.0002024632 0.0002285572 6.748772e-05
 [743,] 0.0002020797 0.0002285572 6.735991e-05
 [744,] 0.0002048342 0.0002285572 6.827808e-05
 [745,] 0.0002027991 0.0002285572 6.759970e-05
 [746,] 0.0002039962 0.0002285572 6.799874e-05
 [747,] 0.0002258774 0.0002285572 7.529250e-05
 [748,] 0.0001924884 0.0002285572 6.416282e-05
 [749,] 0.0001517241 0.0002285572 5.057469e-05
 [750,] 0.0002070387 0.0002285572 6.901290e-05
 [751,] 0.0002000047 0.0002285572 6.666823e-05
 [752,] 0.0002066128 0.0002285572 6.887095e-05
 [753,] 0.0001963957 0.0002285572 6.546524e-05
 [754,] 0.0001941977 0.0002285572 6.473252e-05
 [755,] 0.0002015704 0.0002285572 6.719014e-05
 [756,] 0.0002016539 0.0002285572 6.721796e-05
 [757,] 0.0008328458 0.0002285572 3.452970e-04
 [758,] 0.0002049109 0.0002285572 6.830364e-05
 [759,] 0.0002038789 0.0002285572 6.795966e-05
 [760,] 0.0002061454 0.0002285572 6.871513e-05
 [761,] 0.0007958879 0.0002285572 3.243380e-04
 [762,] 0.0002093366 0.0002285572 6.977889e-05
 [763,] 0.0002129302 0.0002285572 7.097671e-05
 [764,] 0.0002096433 0.0002285572 6.988110e-05
 [765,] 0.0002105800 0.0002285572 7.019332e-05
 [766,] 0.0002120842 0.0002285572 7.069474e-05
 [767,] 0.0008310150 0.0002285572 3.367255e-04
 [768,] 0.0002103870 0.0002285572 7.012898e-05
 [769,] 0.0002330527 0.0002285572 7.768428e-05
 [770,] 0.0002095826 0.0002285572 6.986086e-05
 [771,] 0.0001532263 0.0002285572 5.107542e-05
 [772,] 0.0002084101 0.0002285572 6.947001e-05
 [773,] 0.0002112580 0.0002285572 7.041934e-05
 [774,] 0.0001492927 0.0002285572 4.976424e-05
 [775,] 0.0002101086 0.0002285572 7.003620e-05
 [776,] 0.0002095545 0.0002285572 6.985149e-05
 [777,] 0.0002098313 0.0002285572 6.994377e-05
 [778,] 0.0007707741 0.0002285572 3.308314e-04
 [779,] 0.0002119868 0.0002285572 7.066226e-05
 [780,] 0.0002108856 0.0002285572 7.029518e-05
 [781,] 0.0002117482 0.0002285572 7.058273e-05
 [782,] 0.0002060396 0.0002285572 6.867986e-05
 [783,] 0.0002108413 0.0002285572 7.028041e-05
 [784,] 0.0002265175 0.0002285572 7.550588e-05
 [785,] 0.0010919251 0.0002285572 5.885491e-04
 [786,] 0.0001997712 0.0002285572 6.659038e-05
 [787,] 0.0001939679 0.0002285572 6.465594e-05
 [788,] 0.0002081920 0.0002285572 6.939731e-05
 [789,] 0.0002099061 0.0002285572 6.996867e-05
 [790,] 0.0011948597 0.0002285572 6.753171e-04
 [791,] 0.0002109320 0.0002285572 7.031066e-05
 [792,] 0.0002022611 0.0002285572 6.742035e-05
 [793,] 0.0002098218 0.0002285572 6.994060e-05
 [794,] 0.0002111297 0.0002285572 7.037655e-05
 [795,] 0.0001580583 0.0002285572 5.268606e-05
 [796,] 0.0011732726 0.0002285572 5.862678e-04
 [797,] 0.0002033096 0.0002285572 6.776985e-05
 [798,] 0.0002075320 0.0002285572 6.917735e-05
 [799,] 0.0002113706 0.0002285572 7.045688e-05
 [800,] 0.0010144581 0.0002285572 3.954924e-04
 [801,] 0.0001823744 0.0002285572 6.079142e-05
 [802,] 0.0002077340 0.0002285572 6.924467e-05
 [803,] 0.0002095554 0.0002285572 6.985180e-05
 [804,] 0.0002075128 0.0002285572 6.917092e-05
 [805,] 0.0001742536 0.0002285572 5.808451e-05
 [806,] 0.0002174590 0.0002285572 7.248632e-05
 [807,] 0.0002095723 0.0002285572 6.985745e-05
 [808,] 0.0001996137 0.0002285572 6.653783e-05
 [809,] 0.0003529307 0.0002285572 1.176437e-04
 [810,] 0.0002022791 0.0002285572 6.742625e-05
 [811,] 0.0001254612 0.0002285572 4.182045e-05
 [812,] 0.0001874107 0.0002285572 6.247019e-05
 [813,] 0.0003855289 0.0002285572 1.285098e-04
 [814,] 0.0001280233 0.0002285572 4.267448e-05
 [815,] 0.0001869081 0.0002285572 6.230267e-05
 [816,] 0.0001349406 0.0002285572 4.498026e-05
 [817,] 0.0003176892 0.0002285572 1.058964e-04
 [818,] 0.0003471673 0.0002285572 1.157226e-04
 [819,] 0.0001664861 0.0002285572 5.549529e-05
 [820,] 0.0001244363 0.0002285572 4.147879e-05
 [821,] 0.0001242780 0.0002285572 4.142603e-05
 [822,] 0.0003611888 0.0002285572 1.203964e-04
 [823,] 0.0001851908 0.0002285572 6.173026e-05
 [824,] 0.0001740697 0.0002285572 5.802312e-05
 [825,] 0.0001892074 0.0002285572 6.306911e-05
 [826,] 0.0001836404 0.0002285572 6.121347e-05
 [827,] 0.0004106466 0.0002285572 1.368820e-04
 [828,] 0.0001862131 0.0002285572 6.207102e-05
 [829,] 0.0001243539 0.0002285572 4.145132e-05
 [830,] 0.0001249065 0.0002285572 4.163552e-05
 [831,] 0.0001800354 0.0002285572 6.001168e-05
 [832,] 0.0001823195 0.0002285572 6.077313e-05
 [833,] 0.0003486838 0.0002285572 1.162280e-04
 [834,] 0.0001797709 0.0002285572 5.992359e-05
 [835,] 0.0001885691 0.0002285572 6.285632e-05
 [836,] 0.0002370875 0.0002285572 7.902892e-05
 [837,] 0.0001624079 0.0002285572 5.413601e-05
 [838,] 0.0001761559 0.0002285572 5.871861e-05
 [839,] 0.0002117612 0.0002285572 7.058699e-05
 [840,] 0.0001406344 0.0002285572 4.687814e-05
 [841,] 0.0001404785 0.0002285572 4.682618e-05
 [842,] 0.0001406439 0.0002285572 4.688129e-05
 [843,] 0.0002680077 0.0002285572 8.933591e-05
 [844,] 0.0001415385 0.0002285572 4.717950e-05
 [845,] 0.0001420590 0.0002285572 4.735301e-05
 [846,] 0.0002644006 0.0002285572 8.813348e-05
 [847,] 0.0001641622 0.0002285572 5.472069e-05
 [848,] 0.0002211008 0.0002285572 7.370029e-05
 [849,] 0.0001895351 0.0002285572 6.317828e-05
 [850,] 0.0001894892 0.0002285572 6.316306e-05
 [851,] 0.0002590646 0.0002285572 8.635483e-05
 [852,] 0.0002311628 0.0002285572 7.705420e-05
 [853,] 0.0002926146 0.0002285572 9.753819e-05
 [854,] 0.0002116024 0.0002285572 7.053413e-05
 [855,] 0.0006861238 0.0002285572 2.287075e-04
 [856,] 0.0002059191 0.0002285572 6.863971e-05
 [857,] 0.0005756722 0.0002285572 1.918906e-04
 [858,] 0.0002078240 0.0002285572 6.927467e-05
 [859,] 0.0002148354 0.0002285572 7.161180e-05
 [860,] 0.0002151798 0.0002285572 7.172659e-05
 [861,] 0.0002069120 0.0002285572 6.897065e-05
 [862,] 0.0001637307 0.0002285572 5.457690e-05
 [863,] 0.0002135713 0.0002285572 7.119040e-05
 [864,] 0.0002157913 0.0002285572 7.193041e-05
 [865,] 0.0002241110 0.0002285572 7.470363e-05
 [866,] 0.0001688767 0.0002285572 5.629226e-05
 [867,] 0.0002769046 0.0002285572 9.230152e-05
 [868,] 0.0001967313 0.0002285572 6.557702e-05
 [869,] 0.0002351848 0.0002285572 7.839480e-05
 [870,] 0.0001757507 0.0002285572 5.858360e-05
 [871,] 0.0002204913 0.0002285572 7.349711e-05
 [872,] 0.0001759532 0.0002285572 5.865112e-05
 [873,] 0.0001731657 0.0002285572 5.772196e-05
 [874,] 0.0002136290 0.0002285572 7.120960e-05
 [875,] 0.0001687086 0.0002285572 5.623621e-05
 [876,] 0.0002397487 0.0002285572 7.991622e-05
 [877,] 0.0001749554 0.0002285572 5.831851e-05
 [878,] 0.0004920903 0.0002285572 1.640301e-04
 [879,] 0.0001759485 0.0002285572 5.864953e-05
 [880,] 0.0001735882 0.0002285572 5.786276e-05
 [881,] 0.0002198495 0.0002285572 7.328315e-05
 [882,] 0.0004352665 0.0002285572 1.450888e-04
 [883,] 0.0001776310 0.0002285572 5.921038e-05
 [884,] 0.0004003506 0.0002285572 1.334501e-04
 [885,] 0.0001680896 0.0002285572 5.602990e-05
 [886,] 0.0006291670 0.0002285572 2.097222e-04
 [887,] 0.0001728222 0.0002285572 5.760744e-05
 [888,] 0.0001765431 0.0002285572 5.884774e-05
 [889,] 0.0002134744 0.0002285572 7.115815e-05
 [890,] 0.0001756840 0.0002285572 5.856138e-05
 [891,] 0.0004586968 0.0002285572 1.528989e-04
 [892,] 0.0003995698 0.0002285572 1.331899e-04
 [893,] 0.0001759797 0.0002285572 5.865992e-05
 [894,] 0.0001845861 0.0002285572 6.152875e-05
 [895,] 0.0001798903 0.0002285572 5.996345e-05
 [896,] 0.0005717121 0.0002285572 1.905706e-04
 [897,] 0.0004330097 0.0002285572 1.443365e-04
 [898,] 0.0002921718 0.0002285572 9.739056e-05
 [899,] 0.0001899650 0.0002285572 6.332172e-05
 [900,] 0.0001799227 0.0002285572 5.997428e-05
 [901,] 0.0001931069 0.0002285572 6.436903e-05
 [902,] 0.0001936242 0.0002285572 6.454147e-05
 [903,] 0.0001924853 0.0002285572 6.416186e-05
 [904,] 0.0006533698 0.0002285572 2.177892e-04
 [905,] 0.0001911375 0.0002285572 6.371258e-05
 [906,] 0.0001726717 0.0002285572 5.755728e-05
 [907,] 0.0001888222 0.0002285572 6.294082e-05
 [908,] 0.0001778677 0.0002285572 5.928928e-05
 [909,] 0.0004287671 0.0002285572 1.429223e-04
 [910,] 0.0007320220 0.0002285572 2.440077e-04
 [911,] 0.0007006430 0.0002285572 2.335480e-04
 [912,] 0.0015113523 0.0002285572 5.037838e-04
 [913,] 0.0001973589 0.0002285572 6.578632e-05
 [914,] 0.0007299029 0.0002285572 2.433014e-04
 [915,] 0.0003562039 0.0002285572 1.187345e-04
 [916,] 0.0013717109 0.0002285572 4.572367e-04
 [917,] 0.0002539378 0.0002285572 8.464594e-05
 [918,] 0.0001728087 0.0002285572 5.760287e-05
 [919,] 0.0013605755 0.0002285572 4.535250e-04
 [920,] 0.0014044366 0.0002285572 4.681453e-04
 [921,] 0.0001797493 0.0002285572 5.991638e-05
 [922,] 0.0003715098 0.0002285572 1.238366e-04
 [923,] 0.0001741656 0.0002285572 5.805516e-05
 [924,] 0.0014003535 0.0002285572 4.667843e-04
 [925,] 0.0004408163 0.0002285572 1.469386e-04
 [926,] 0.0014389294 0.0002285572 4.796428e-04
 [927,] 0.0014262303 0.0002285572 4.754098e-04
 [928,] 0.0003807456 0.0002285572 1.269152e-04
 [929,] 0.0001844751 0.0002285572 6.149165e-05
 [930,] 0.0001842022 0.0002285572 6.140069e-05
 [931,] 0.0014109774 0.0002285572 4.703254e-04
 [932,] 0.0004396758 0.0002285572 1.465585e-04
 [933,] 0.0013823660 0.0002285572 4.607883e-04
 [934,] 0.0001670549 0.0002285572 5.568496e-05
 [935,] 0.0002027009 0.0002285572 6.756700e-05
 [936,] 0.0001853816 0.0002285572 6.179393e-05
 [937,] 0.0001833746 0.0002285572 6.112481e-05
 [938,] 0.0001745816 0.0002285572 5.819393e-05
 [939,] 0.0002954140 0.0002285572 9.847129e-05
 [940,] 0.0002335470 0.0002285572 7.784912e-05
 [941,] 0.0002503829 0.0002285572 8.346096e-05
 [942,] 0.0002055681 0.0002285572 6.852267e-05
 [943,] 0.0002096152 0.0002285572 6.987170e-05
 [944,] 0.0002055544 0.0002285572 6.851813e-05
 [945,] 0.0015578792 0.0002285572 5.192935e-04
 [946,] 0.0001937473 0.0002285572 6.458248e-05
 [947,] 0.0002008822 0.0002285572 6.696078e-05
 [948,] 0.0001970526 0.0002285572 6.568425e-05
 [949,] 0.0001971633 0.0002285572 6.572115e-05
 [950,] 0.0001915506 0.0002285572 6.385024e-05
 [951,] 0.0003618992 0.0002285572 1.206330e-04
 [952,] 0.0002027763 0.0002285572 6.759207e-05
 [953,] 0.0015115452 0.0002285572 5.038488e-04
 [954,] 0.0001838883 0.0002285572 6.129611e-05
 [955,] 0.0002068553 0.0002285572 6.895174e-05
 [956,] 0.0002421056 0.0002285572 8.070184e-05
 [957,] 0.0002060826 0.0002285572 6.869419e-05
 [958,] 0.0002453216 0.0002285572 8.177386e-05
 [959,] 0.0015324597 0.0002285572 5.108201e-04
 [960,] 0.0001853663 0.0002285572 6.178878e-05
 [961,] 0.0015210632 0.0002285572 5.070213e-04
 [962,] 0.0003179441 0.0002285572 1.059813e-04
 [963,] 0.0001827694 0.0002285572 6.092313e-05
 [964,] 0.0001987158 0.0002285572 6.623866e-05
 [965,] 0.0016358546 0.0002285572 5.452850e-04
 [966,] 0.0001787290 0.0002285572 5.957630e-05
 [967,] 0.0001819807 0.0002285572 6.066026e-05
 [968,] 0.0001944905 0.0002285572 6.483020e-05
 [969,] 0.0005159975 0.0002285572 1.719992e-04
 [970,] 0.0002036893 0.0002285572 6.789642e-05
 [971,] 0.0016257361 0.0002285572 5.419122e-04
 [972,] 0.0003952832 0.0002285572 1.317609e-04
 [973,] 0.0015496687 0.0002285572 5.165564e-04
 [974,] 0.0003790838 0.0002285572 1.263611e-04
 [975,] 0.0002099227 0.0002285572 6.997421e-05
 [976,] 0.0001826052 0.0002285572 6.086840e-05
 [977,] 0.0002059808 0.0002285572 6.866024e-05
 [978,] 0.0002362021 0.0002285572 7.873402e-05
 [979,] 0.0002554675 0.0002285572 8.515584e-05
 [980,] 0.0001975193 0.0002285572 6.583973e-05
 [981,] 0.0013186643 0.0002285572 4.395546e-04
 [982,] 0.0001850347 0.0002285572 6.167823e-05
 [983,] 0.0005115155 0.0002285572 1.705052e-04
 [984,] 0.0007466080 0.0002285572 2.488691e-04
 [985,] 0.0001669680 0.0002285572 5.565604e-05
 [986,] 0.0002025269 0.0002285572 6.750897e-05
 [987,] 0.0017588240 0.0002285572 5.862749e-04
 [988,] 0.0001864707 0.0002285572 6.215691e-05
 [989,] 0.0002099468 0.0002285572 6.998225e-05
 [990,] 0.0001729531 0.0002285572 5.765104e-05
 [991,] 0.0001845321 0.0002285572 6.151071e-05
 [992,] 0.0001724454 0.0002285572 5.748185e-05
 [993,] 0.0002032670 0.0002285572 6.775562e-05
 [994,] 0.0001376970 0.0002285572 4.589902e-05
 [995,] 0.0001520459 0.0002285572 5.068198e-05
 [996,] 0.0001372866 0.0002285572 4.576222e-05
 [997,] 0.0001967559 0.0002285572 6.558529e-05
 [998,] 0.0002380275 0.0002285572 7.934255e-05
 [999,] 0.0002314680 0.0002285572 7.715602e-05
[1000,] 0.0002322191 0.0002285572 7.740639e-05
[1001,] 0.0002382397 0.0002285572 7.941334e-05
[1002,] 0.0002381124 0.0002285572 7.937083e-05
[1003,] 0.0001425492 0.0002285572 4.751640e-05
[1004,] 0.0002318461 0.0002285572 7.728206e-05
[1005,] 0.0002268089 0.0002285572 7.560297e-05
[1006,] 0.0002397576 0.0002285572 7.991930e-05
[1007,] 0.0009909157 0.0002285572 3.303053e-04
[1008,] 0.0002221419 0.0002285572 7.404727e-05
[1009,] 0.0001877086 0.0002285572 6.256953e-05
[1010,] 0.0001465458 0.0002285572 4.884858e-05
[1011,] 0.0001977451 0.0002285572 6.591498e-05
[1012,] 0.0013989802 0.0002285572 4.663257e-04
[1013,] 0.0002948196 0.0002285572 9.827317e-05
[1014,] 0.0002186537 0.0002285572 7.288455e-05
[1015,] 0.0001900547 0.0002285572 6.335157e-05
[1016,] 0.0012859613 0.0002285572 5.043854e-04
[1017,] 0.0002879254 0.0002285572 9.597516e-05
[1018,] 0.0001504255 0.0002285572 5.014183e-05
[1019,] 0.0002824027 0.0002285572 9.413433e-05
[1020,] 0.0001968760 0.0002285572 6.562534e-05
[1021,] 0.0001898343 0.0002285572 6.327810e-05
[1022,] 0.0006056453 0.0002285572 2.018826e-04
[1023,] 0.0001977881 0.0002285572 6.592943e-05
[1024,] 0.0002168096 0.0002285572 7.226988e-05
[1025,] 0.0005250048 0.0002285572 1.750017e-04
[1026,] 0.0006224991 0.0002285572 2.074999e-04
[1027,] 0.0005157222 0.0002285572 1.719074e-04
[1028,] 0.0005621211 0.0002285572 1.873738e-04
[1029,] 0.0013414187 0.0002285572 4.471406e-04
[1030,] 0.0001726181 0.0002285572 5.753940e-05
[1031,] 0.0009128086 0.0002285572 3.042701e-04
[1032,] 0.0007198052 0.0002285572 2.399353e-04
[1033,] 0.0001747506 0.0002285572 5.825023e-05
[1034,] 0.0001829092 0.0002285572 6.096977e-05
[1035,] 0.0001724596 0.0002285572 5.748659e-05
[1036,] 0.0010204521 0.0002285572 3.401515e-04
[1037,] 0.0001762582 0.0002285572 5.875275e-05
[1038,] 0.0002244740 0.0002285572 7.482477e-05
[1039,] 0.0002255074 0.0002285572 7.516925e-05
[1040,] 0.0001770857 0.0002285572 5.902858e-05
[1041,] 0.0002031068 0.0002285572 6.770235e-05
[1042,] 0.0001830216 0.0002285572 6.100724e-05
[1043,] 0.0002218482 0.0002285572 7.394950e-05
[1044,] 0.0001928356 0.0002285572 6.427862e-05
[1045,] 0.0001706604 0.0002285572 5.688680e-05
[1046,] 0.0001968551 0.0002285572 6.561841e-05
[1047,] 0.0001941815 0.0002285572 6.472721e-05
[1048,] 0.0014093173 0.0002285572 4.697733e-04
[1049,] 0.0002539960 0.0002285572 8.466537e-05
[1050,] 0.0001892990 0.0002285572 6.309969e-05
[1051,] 0.0011908895 0.0002285572 3.969638e-04
[1052,] 0.0002477201 0.0002285572 8.257341e-05
[1053,] 0.0013406516 0.0002285572 4.468850e-04
[1054,] 0.0013217196 0.0002285572 4.405739e-04
[1055,] 0.0002594224 0.0002285572 8.647419e-05
[1056,] 0.0002593236 0.0002285572 8.644125e-05
[1057,] 0.0001873074 0.0002285572 6.243584e-05
[1058,] 0.0002681817 0.0002285572 8.939397e-05
[1059,] 0.0013378391 0.0002285572 4.459476e-04
[1060,] 0.0001926083 0.0002285572 6.420279e-05
[1061,] 0.0012126840 0.0002285572 4.042294e-04
[1062,] 0.0002485775 0.0002285572 8.285922e-05
[1063,] 0.0013436163 0.0002285572 4.478727e-04
[1064,] 0.0014887814 0.0002285572 4.962618e-04
[1065,] 0.0014351876 0.0002285572 4.783972e-04
[1066,] 0.0013547038 0.0002285572 4.515686e-04
[1067,] 0.0002786893 0.0002285572 9.289645e-05
[1068,] 0.0001751572 0.0002285572 5.838577e-05
[1069,] 0.0002458016 0.0002285572 8.193392e-05
[1070,] 0.0010781131 0.0002285572 3.593719e-04
[1071,] 0.0002447199 0.0002285572 8.157335e-05
[1072,] 0.0002491348 0.0002285572 8.304497e-05
[1073,] 0.0003069806 0.0002285572 1.023269e-04
[1074,] 0.0010739799 0.0002285572 3.579941e-04
[1075,] 0.0010569478 0.0002285572 3.523167e-04
[1076,] 0.0011137983 0.0002285572 3.712670e-04
[1077,] 0.0003281344 0.0002285572 1.093781e-04
[1078,] 0.0011565007 0.0002285572 3.855011e-04
[1079,] 0.0011394982 0.0002285572 3.798336e-04
[1080,] 0.0013962579 0.0002285572 4.654201e-04
[1081,] 0.0009457230 0.0002285572 3.152417e-04
[1082,] 0.0010603698 0.0002285572 3.534574e-04
[1083,] 0.0010531667 0.0002285572 3.510564e-04
[1084,] 0.0009858890 0.0002285572 3.286304e-04
[1085,] 0.0010177213 0.0002285572 3.392412e-04
[1086,] 0.0001647343 0.0002285572 5.491146e-05
[1087,] 0.0001242073 0.0002285572 4.140244e-05
[1088,] 0.0002872410 0.0002285572 9.574703e-05
[1089,] 0.0046075423 0.0002285572 1.535849e-03
[1090,] 0.0001274290 0.0002285572 4.247632e-05
[1091,] 0.0002367832 0.0002285572 7.892776e-05
[1092,] 0.0001288310 0.0002285572 4.294366e-05
[1093,] 0.0001255860 0.0002285572 4.186200e-05
[1094,] 0.0002436924 0.0002285572 8.123080e-05
[1095,] 0.0001252631 0.0002285572 4.175438e-05
[1096,] 0.0001259128 0.0002285572 4.197093e-05
[1097,] 0.0001247153 0.0002285572 4.157178e-05
[1098,] 0.0001246756 0.0002285572 4.155855e-05
[1099,] 0.0003073420 0.0002285572 1.024474e-04
[1100,] 0.0002379406 0.0002285572 7.931358e-05
[1101,] 0.0002585904 0.0002285572 8.619680e-05
[1102,] 0.0002743436 0.0002285572 9.144790e-05
[1103,] 0.0002775863 0.0002285572 9.252882e-05
[1104,] 0.0001936658 0.0002285572 6.455527e-05
[1105,] 0.0001250875 0.0002285572 4.169582e-05
[1106,] 0.0001271667 0.0002285572 4.238891e-05
[1107,] 0.0001248092 0.0002285572 4.160308e-05
[1108,] 0.0002680378 0.0002285572 8.934597e-05
[1109,] 0.0002668640 0.0002285572 8.895470e-05
[1110,] 0.0002673247 0.0002285572 8.910821e-05
[1111,] 0.0001808955 0.0002285572 6.029855e-05
[1112,] 0.0002465057 0.0002285572 8.216859e-05
[1113,] 0.0002528572 0.0002285572 8.428579e-05
[1114,] 0.0002830999 0.0002285572 9.436667e-05
[1115,] 0.0001243692 0.0002285572 4.145641e-05
[1116,] 0.0002702986 0.0002285572 9.009956e-05
[1117,] 0.0001249813 0.0002285572 4.166045e-05
[1118,] 0.0001251603 0.0002285572 4.172010e-05
[1119,] 0.0002490928 0.0002285572 8.303086e-05
[1120,] 0.0002992786 0.0002285572 9.975953e-05
[1121,] 0.0001274000 0.0002285572 4.246666e-05
[1122,] 0.0002939389 0.0002285572 9.797963e-05
[1123,] 0.0001256457 0.0002285572 4.188190e-05
[1124,] 0.0001265623 0.0002285572 4.218743e-05
[1125,] 0.0002812922 0.0002285572 9.376409e-05
[1126,] 0.0002488125 0.0002285572 8.293745e-05
[1127,] 0.0003274929 0.0002285572 1.091643e-04
[1128,] 0.0002440599 0.0002285572 8.135325e-05
[1129,] 0.0001269950 0.0002285572 4.233167e-05
[1130,] 0.0001445485 0.0002285572 4.818285e-05
[1131,] 0.0003318645 0.0002285572 1.106215e-04
[1132,] 0.0001364365 0.0002285572 4.547882e-05
[1133,] 0.0001200349 0.0002285572 4.001162e-05
[1134,] 0.0002377371 0.0002285572 7.924571e-05
[1135,] 0.0001356255 0.0002285572 4.520852e-05
[1136,] 0.0001204237 0.0002285572 4.014122e-05
[1137,] 0.0003084609 0.0002285572 1.028203e-04
[1138,] 0.0001187360 0.0002285572 3.957867e-05
[1139,] 0.0003785879 0.0002285572 1.261959e-04
[1140,] 0.0001381705 0.0002285572 4.605684e-05
[1141,] 0.0001200793 0.0002285572 4.002643e-05
[1142,] 0.0003083370 0.0002285572 1.027790e-04
[1143,] 0.0001186957 0.0002285572 3.956522e-05
[1144,] 0.0002176003 0.0002285572 7.253345e-05
[1145,] 0.0001198900 0.0002285572 3.996332e-05
[1146,] 0.0001407486 0.0002285572 4.691620e-05
[1147,] 0.0001197736 0.0002285572 3.992452e-05
[1148,] 0.0003156871 0.0002285572 1.052291e-04
[1149,] 0.0002468784 0.0002285572 8.229281e-05
[1150,] 0.0001188505 0.0002285572 3.961683e-05
[1151,] 0.0001412643 0.0002285572 4.708810e-05
[1152,] 0.0003169582 0.0002285572 1.056528e-04
[1153,] 0.0001236866 0.0002285572 4.122886e-05
[1154,] 0.0001383822 0.0002285572 4.612742e-05
[1155,] 0.0001189737 0.0002285572 3.965789e-05
[1156,] 0.0003041390 0.0002285572 1.013797e-04
[1157,] 0.0003153695 0.0002285572 1.051232e-04
[1158,] 0.0001203167 0.0002285572 4.010557e-05
[1159,] 0.0001206126 0.0002285572 4.020419e-05
[1160,] 0.0003152840 0.0002285572 1.050947e-04
[1161,] 0.0001208898 0.0002285572 4.029661e-05
[1162,] 0.0001188817 0.0002285572 3.962723e-05
[1163,] 0.0002112232 0.0002285572 7.040773e-05
[1164,] 0.0001203451 0.0002285572 4.011505e-05
[1165,] 0.0002531109 0.0002285572 8.437027e-05
[1166,] 0.0001208751 0.0002285572 4.029171e-05
[1167,] 0.0002535782 0.0002285572 8.452606e-05
[1168,] 0.0002676027 0.0002285572 8.920098e-05
[1169,] 0.0001393358 0.0002285572 4.644527e-05
[1170,] 0.0001202411 0.0002285572 4.008037e-05
[1171,] 0.0002672142 0.0002285572 8.907140e-05
[1172,] 0.0003183798 0.0002285572 1.061266e-04
[1173,] 0.0001408350 0.0002285572 4.694501e-05
[1174,] 0.0001313853 0.0002285572 4.379511e-05
[1175,] 0.0001394778 0.0002285572 4.649262e-05
[1176,] 0.0001388894 0.0002285572 4.629649e-05
[1177,] 0.0001188699 0.0002285572 3.962331e-05
[1178,] 0.0001210229 0.0002285572 4.034097e-05
[1179,] 0.0003121438 0.0002285572 1.040479e-04
[1180,] 0.0003152845 0.0002285572 1.050949e-04
[1181,] 0.0001384490 0.0002285572 4.614966e-05
[1182,] 0.0002524290 0.0002285572 8.414302e-05
[1183,] 0.0001191503 0.0002285572 3.971677e-05
[1184,] 0.0002996056 0.0002285572 9.986856e-05
[1185,] 0.0001458803 0.0002285572 4.862676e-05
[1186,] 0.0001496310 0.0002285572 4.987699e-05
[1187,] 0.0001628465 0.0002285572 5.428215e-05
[1188,] 0.0001643799 0.0002285572 5.479329e-05
[1189,] 0.0002221514 0.0002285572 7.405047e-05
[1190,] 0.0001460241 0.0002285572 4.867470e-05
[1191,] 0.0001628940 0.0002285572 5.429797e-05
[1192,] 0.0001329748 0.0002285572 4.432490e-05
[1193,] 0.0001640569 0.0002285572 5.468561e-05
[1194,] 0.0001519880 0.0002285572 5.066267e-05
[1195,] 0.0001525753 0.0002285572 5.085843e-05
[1196,] 0.0001437580 0.0002285572 4.791933e-05
[1197,] 0.0001447242 0.0002285572 4.824140e-05
[1198,] 0.0001442912 0.0002285572 4.809707e-05
[1199,] 0.0001474984 0.0002285572 4.916612e-05
[1200,] 0.0001865839 0.0002285572 6.219459e-05
[1201,] 0.0001445355 0.0002285572 4.817852e-05
[1202,] 0.0001346548 0.0002285572 4.488491e-05
[1203,] 0.0001807774 0.0002285572 6.025913e-05
[1204,] 0.0001621622 0.0002285572 5.405407e-05
[1205,] 0.0002406817 0.0002285572 8.022722e-05
[1206,] 0.0001628313 0.0002285572 5.427708e-05
[1207,] 0.0002630228 0.0002285572 8.767441e-05
[1208,] 0.0001592801 0.0002285572 5.309336e-05
[1209,] 0.0002998883 0.0002285572 9.996287e-05
[1210,] 0.0001444498 0.0002285572 4.814993e-05
[1211,] 0.0002193294 0.0002285572 7.310976e-05
[1212,] 0.0002318583 0.0002285572 7.728622e-05
[1213,] 0.0001479054 0.0002285572 4.930179e-05
[1214,] 0.0002359228 0.0002285572 7.864110e-05
[1215,] 0.0002377652 0.0002285572 7.925519e-05
[1216,] 0.0002316086 0.0002285572 7.720297e-05
[1217,] 0.0001656444 0.0002285572 5.521479e-05
[1218,] 0.0002295552 0.0002285572 7.651851e-05
[1219,] 0.0001515371 0.0002285572 5.051235e-05
[1220,] 0.0004695641 0.0002285572 1.565213e-04
[1221,] 0.0002319502 0.0002285572 7.731685e-05
[1222,] 0.0002252624 0.0002285572 7.508746e-05
[1223,] 0.0001227145 0.0002285572 4.090484e-05
[1224,] 0.0002040086 0.0002285572 6.800289e-05
[1225,] 0.0001212725 0.0002285572 4.042414e-05
[1226,] 0.0002269461 0.0002285572 7.564866e-05
[1227,] 0.0001616057 0.0002285572 5.386855e-05
[1228,] 0.0002109379 0.0002285572 7.031263e-05
[1229,] 0.0001624522 0.0002285572 5.415068e-05
[1230,] 0.0002976075 0.0002285572 9.920252e-05
[1231,] 0.0001368267 0.0002285572 4.560885e-05
[1232,] 0.0001240323 0.0002285572 4.134410e-05
[1233,] 0.0001507558 0.0002285572 5.025191e-05
[1234,] 0.0001506108 0.0002285572 5.020360e-05
[1235,] 0.0001614973 0.0002285572 5.383242e-05
[1236,] 0.0001235444 0.0002285572 4.118145e-05
[1237,] 0.0001551644 0.0002285572 5.172141e-05
[1238,] 0.0002391209 0.0002285572 7.970693e-05
[1239,] 0.0002558346 0.0002285572 8.527815e-05
[1240,] 0.0002493934 0.0002285572 8.313109e-05
[1241,] 0.0002145903 0.0002285572 7.153010e-05
[1242,] 0.0001372264 0.0002285572 4.574210e-05
[1243,] 0.0002048078 0.0002285572 6.826929e-05
[1244,] 0.0019297959 0.0002285572 6.432647e-04
[1245,] 0.0002319591 0.0002285572 7.731969e-05
[1246,] 0.0002328977 0.0002285572 7.763255e-05
[1247,] 0.0002339777 0.0002285572 7.799255e-05
[1248,] 0.0002058231 0.0002285572 6.860773e-05
[1249,] 0.0002037611 0.0002285572 6.792041e-05
[1250,] 0.0002312336 0.0002285572 7.707786e-05
[1251,] 0.0002006281 0.0002285572 6.687605e-05
[1252,] 0.0001354295 0.0002285572 4.514312e-05
[1253,] 0.0001269352 0.0002285572 4.231173e-05
[1254,] 0.0002557878 0.0002285572 8.526258e-05
[1255,] 0.0001284226 0.0002285572 4.280753e-05
[1256,] 0.0001910382 0.0002285572 6.367941e-05
[1257,] 0.0002092814 0.0002285572 6.976047e-05
[1258,] 0.0002269863 0.0002285572 7.566209e-05
[1259,] 0.0001349726 0.0002285572 4.499082e-05
[1260,] 0.0002429398 0.0002285572 8.097987e-05
[1261,] 0.0002379781 0.0002285572 7.932602e-05
[1262,] 0.0002652079 0.0002285572 8.840268e-05
[1263,] 0.0001246486 0.0002285572 4.154952e-05
[1264,] 0.0002334505 0.0002285572 7.781674e-05
[1265,] 0.0002138278 0.0002285572 7.127595e-05
[1266,] 0.0001535502 0.0002285572 5.118338e-05
[1267,] 0.0002254574 0.0002285572 7.515240e-05
[1268,] 0.0002313798 0.0002285572 7.712656e-05
[1269,] 0.0002051803 0.0002285572 6.839345e-05
[1270,] 0.0002262973 0.0002285572 7.543237e-05
[1271,] 0.0001543923 0.0002285572 5.146408e-05
[1272,] 0.0002263804 0.0002285572 7.546007e-05
[1273,] 0.0001564577 0.0002285572 5.215256e-05
[1274,] 0.0002319629 0.0002285572 7.732095e-05
[1275,] 0.0002361039 0.0002285572 7.870128e-05
[1276,] 0.0001542898 0.0002285572 5.142993e-05
[1277,] 0.0002118491 0.0002285572 7.061639e-05
[1278,] 0.0002406968 0.0002285572 8.023225e-05
[1279,] 0.0002167881 0.0002285572 7.226274e-05
[1280,] 0.0001667221 0.0002285572 5.557402e-05
[1281,] 0.0002407778 0.0002285572 8.025927e-05
[1282,] 0.0002171805 0.0002285572 7.239352e-05
[1283,] 0.0002146666 0.0002285572 7.155557e-05
[1284,] 0.0002657418 0.0002285572 8.858048e-05
[1285,] 0.0003105036 0.0002285572 1.035010e-04
[1286,] 0.0001270309 0.0002285572 4.234363e-05
[1287,] 0.0001573880 0.0002285572 5.246263e-05
[1288,] 0.0017928652 0.0002285572 5.976212e-04
[1289,] 0.0001222128 0.0002285572 4.073759e-05
[1290,] 0.0002521843 0.0002285572 8.406149e-05
[1291,] 0.0001533324 0.0002285572 5.111076e-05
[1292,] 0.0002417539 0.0002285572 8.058468e-05
[1293,] 0.0002217085 0.0002285572 7.390292e-05
[1294,] 0.0001229312 0.0002285572 4.097706e-05
[1295,] 0.0001638021 0.0002285572 5.460070e-05
[1296,] 0.0001504767 0.0002285572 5.015893e-05
[1297,] 0.0001462587 0.0002285572 4.875293e-05
[1298,] 0.0001569881 0.0002285572 5.232939e-05
[1299,] 0.0001243535 0.0002285572 4.145116e-05
[1300,] 0.0002250129 0.0002285572 7.500431e-05
[1301,] 0.0001917807 0.0002285572 6.392689e-05
[1302,] 0.0001256941 0.0002285572 4.189802e-05
[1303,] 0.0002872662 0.0002285572 9.575551e-05
[1304,] 0.0002768492 0.0002285572 9.228321e-05
[1305,] 0.0002181264 0.0002285572 7.270880e-05
[1306,] 0.0001467783 0.0002285572 4.892614e-05
[1307,] 0.0002217054 0.0002285572 7.390181e-05
[1308,] 0.0002193073 0.0002285572 7.310246e-05
[1309,] 0.0001930505 0.0002285572 6.435027e-05
[1310,] 0.0001339374 0.0002285572 4.464584e-05
[1311,] 0.0003441901 0.0002285572 1.147302e-04
[1312,] 0.0001315870 0.0002285572 4.386235e-05
[1313,] 0.0001551427 0.0002285572 5.171421e-05
[1314,] 0.0001308304 0.0002285572 4.361012e-05
[1315,] 0.0003084944 0.0002285572 1.028317e-04
[1316,] 0.0003103533 0.0002285572 1.034513e-04
[1317,] 0.0001341544 0.0002285572 4.471814e-05
[1318,] 0.0002195265 0.0002285572 7.317550e-05
[1319,] 0.0003048340 0.0002285572 1.016116e-04
[1320,] 0.0002972910 0.0002285572 9.909719e-05
[1321,] 0.0001991149 0.0002285572 6.637165e-05
[1322,] 0.0002898957 0.0002285572 9.663210e-05
[1323,] 0.0001987575 0.0002285572 6.625249e-05
[1324,] 0.0001338334 0.0002285572 4.461113e-05
[1325,] 0.0001990881 0.0002285572 6.636269e-05
[1326,] 0.0001619875 0.0002285572 5.399583e-05
[1327,] 0.0002033112 0.0002285572 6.777042e-05
[1328,] 0.0002010993 0.0002285572 6.703311e-05
[1329,] 0.0001355868 0.0002285572 4.519558e-05
[1330,] 0.0001283395 0.0002285572 4.277984e-05
[1331,] 0.0002922810 0.0002285572 9.742711e-05
[1332,] 0.0001275801 0.0002285572 4.252670e-05
[1333,] 0.0001396034 0.0002285572 4.653445e-05
[1334,] 0.0003123620 0.0002285572 1.041208e-04
[1335,] 0.0002836431 0.0002285572 9.454784e-05
[1336,] 0.0002919092 0.0002285572 9.730322e-05
[1337,] 0.0003351761 0.0002285572 1.117255e-04
[1338,] 0.0002200628 0.0002285572 7.335427e-05
[1339,] 0.0001860338 0.0002285572 6.201124e-05
[1340,] 0.0001290855 0.0002285572 4.302850e-05
[1341,] 0.0001351686 0.0002285572 4.505618e-05
[1342,] 0.0002756974 0.0002285572 9.189925e-05
[1343,] 0.0003478487 0.0002285572 1.159497e-04
[1344,] 0.0001428788 0.0002285572 4.762626e-05
[1345,] 0.0001297052 0.0002285572 4.323510e-05
[1346,] 0.0001927448 0.0002285572 6.424827e-05
[1347,] 0.0001256097 0.0002285572 4.186988e-05
[1348,] 0.0001275308 0.0002285572 4.251029e-05
[1349,] 0.0001979165 0.0002285572 6.597217e-05
[1350,] 0.0001218300 0.0002285572 4.061000e-05
[1351,] 0.0001995388 0.0002285572 6.651292e-05
[1352,] 0.0011553887 0.0002285572 3.851291e-04
[1353,] 0.0001292195 0.0002285572 4.307315e-05
[1354,] 0.0002361334 0.0002285572 7.871114e-05
[1355,] 0.0001334231 0.0002285572 4.447435e-05
[1356,] 0.0001827237 0.0002285572 6.090790e-05
[1357,] 0.0001433046 0.0002285572 4.776818e-05
[1358,] 0.0002000825 0.0002285572 6.669416e-05
[1359,] 0.0001486617 0.0002285572 4.955389e-05
[1360,] 0.0001272221 0.0002285572 4.240735e-05
[1361,] 0.0002094938 0.0002285572 6.983135e-05
[1362,] 0.0001283026 0.0002285572 4.276756e-05
[1363,] 0.0001367043 0.0002285572 4.556808e-05
[1364,] 0.0001367256 0.0002285572 4.557517e-05
[1365,] 0.0001388344 0.0002285572 4.627813e-05
[1366,] 0.0001386010 0.0002285572 4.620033e-05
[1367,] 0.0001417335 0.0002285572 4.724449e-05
[1368,] 0.0001984527 0.0002285572 6.615097e-05
[1369,] 0.0001988729 0.0002285572 6.629094e-05
[1370,] 0.0001250025 0.0002285572 4.166748e-05
[1371,] 0.0002102834 0.0002285572 7.009444e-05
[1372,] 0.0001214011 0.0002285572 4.046704e-05
[1373,] 0.0003026802 0.0002285572 1.008935e-04
[1374,] 0.0002882285 0.0002285572 9.607620e-05
[1375,] 0.0003064814 0.0002285572 1.021606e-04
[1376,] 0.0002903583 0.0002285572 9.678614e-05
[1377,] 0.0002759333 0.0002285572 9.197772e-05
[1378,] 0.0002194043 0.0002285572 7.313475e-05
[1379,] 0.0002178887 0.0002285572 7.262956e-05
[1380,] 0.0002127634 0.0002285572 7.092117e-05
[1381,] 0.0003084332 0.0002285572 1.028112e-04
[1382,] 0.0002855508 0.0002285572 9.518363e-05
[1383,] 0.0001241792 0.0002285572 4.139306e-05
[1384,] 0.0002679271 0.0002285572 8.930897e-05
[1385,] 0.0001209946 0.0002285572 4.033155e-05
[1386,] 0.0002753715 0.0002285572 9.179048e-05
[1387,] 0.0002644822 0.0002285572 8.816087e-05
[1388,] 0.0002641402 0.0002285572 8.804688e-05
[1389,] 0.0002768312 0.0002285572 9.227704e-05
[1390,] 0.0002117785 0.0002285572 7.059292e-05
[1391,] 0.0002882288 0.0002285572 9.607626e-05
[1392,] 0.0002744252 0.0002285572 9.147520e-05
[1393,] 0.0002946118 0.0002285572 9.820400e-05
[1394,] 0.0002180047 0.0002285572 7.266823e-05
[1395,] 0.0002099835 0.0002285572 6.999459e-05
[1396,] 0.0002109408 0.0002285572 7.031366e-05
[1397,] 0.0003307613 0.0002285572 1.102538e-04
[1398,] 0.0003196512 0.0002285572 1.065505e-04
[1399,] 0.0001245071 0.0002285572 4.150234e-05
[1400,] 0.0002866560 0.0002285572 9.555206e-05
[1401,] 0.0002851107 0.0002285572 9.503699e-05
[1402,] 0.0003174837 0.0002285572 1.058279e-04
[1403,] 0.0002873424 0.0002285572 9.578087e-05
[1404,] 0.0003133242 0.0002285572 1.044414e-04
[1405,] 0.0003084135 0.0002285572 1.028045e-04
[1406,] 0.0003118028 0.0002285572 1.039343e-04
[1407,] 0.0003170358 0.0002285572 1.056786e-04
[1408,] 0.0003260755 0.0002285572 1.086919e-04
[1409,] 0.0003257001 0.0002285572 1.085667e-04
[1410,] 0.0003227455 0.0002285572 1.075819e-04
[1411,] 0.0003272272 0.0002285572 1.090758e-04
[1412,] 0.0005943011 0.0002285572 1.981004e-04
[1413,] 0.0003274921 0.0002285572 1.091641e-04
[1414,] 0.0003118686 0.0002285572 1.039562e-04
[1415,] 0.0002892864 0.0002285572 9.642883e-05
[1416,] 0.0003246288 0.0002285572 1.082097e-04
[1417,] 0.0003258242 0.0002285572 1.086081e-04
[1418,] 0.0003190017 0.0002285572 1.063339e-04
[1419,] 0.0003142197 0.0002285572 1.047399e-04
[1420,] 0.0003172915 0.0002285572 1.057639e-04
[1421,] 0.0003227345 0.0002285572 1.075782e-04
[1422,] 0.0003342891 0.0002285572 1.114297e-04
[1423,] 0.0004271040 0.0002285572 1.423680e-04
[1424,] 0.0003281501 0.0002285572 1.093834e-04
[1425,] 0.0003274533 0.0002285572 1.091512e-04
[1426,] 0.0003212384 0.0002285572 1.070795e-04
[1427,] 0.0003240746 0.0002285572 1.080249e-04
[1428,] 0.0002821204 0.0002285572 9.404021e-05
[1429,] 0.0003192893 0.0002285572 1.064298e-04
[1430,] 0.0003295173 0.0002285572 1.098391e-04
[1431,] 0.0003227514 0.0002285572 1.075838e-04
[1432,] 0.0001908067 0.0002285572 6.360221e-05
[1433,] 0.0002215646 0.0002285572 7.385497e-05
[1434,] 0.0003321611 0.0002285572 1.107204e-04
[1435,] 0.0003358864 0.0002285572 1.119622e-04
[1436,] 0.0003222288 0.0002285572 1.074096e-04
[1437,] 0.0003136750 0.0002285572 1.045584e-04
[1438,] 0.0003205354 0.0002285572 1.068452e-04
[1439,] 0.0003153306 0.0002285572 1.051102e-04
[1440,] 0.0003223538 0.0002285572 1.074513e-04
[1441,] 0.0001818493 0.0002285572 6.061642e-05
[1442,] 0.0003263739 0.0002285572 1.087914e-04
[1443,] 0.0003246859 0.0002285572 1.082287e-04
[1444,] 0.0003169848 0.0002285572 1.056616e-04
[1445,] 0.0003231298 0.0002285572 1.077100e-04
[1446,] 0.0003145056 0.0002285572 1.048352e-04
[1447,] 0.0003135889 0.0002285572 1.045297e-04
[1448,] 0.0003285513 0.0002285572 1.095171e-04
[1449,] 0.0002654541 0.0002285572 8.848472e-05
[1450,] 0.0002635061 0.0002285572 8.783537e-05
[1451,] 0.0002589993 0.0002285572 8.633313e-05
[1452,] 0.0002631628 0.0002285572 8.772095e-05
[1453,] 0.0002650422 0.0002285572 8.834743e-05
[1454,] 0.0002309128 0.0002285572 7.697088e-05
[1455,] 0.0002163832 0.0002285572 7.212774e-05
[1456,] 0.0001262921 0.0002285572 4.209737e-05
[1457,] 0.0001263408 0.0002285572 4.211359e-05
[1458,] 0.0001731530 0.0002285572 5.771765e-05
[1459,] 0.0001682707 0.0002285572 5.609024e-05
[1460,] 0.0001679454 0.0002285572 5.598182e-05
[1461,] 0.0001667569 0.0002285572 5.558564e-05
[1462,] 0.0001437285 0.0002285572 4.790952e-05
[1463,] 0.0001611346 0.0002285572 5.371151e-05
[1464,] 0.0001664649 0.0002285572 5.548831e-05
[1465,] 0.0001685447 0.0002285572 5.618159e-05
[1466,] 0.0001705273 0.0002285572 5.684244e-05
[1467,] 0.0001686745 0.0002285572 5.622486e-05
[1468,] 0.0001712132 0.0002285572 5.707110e-05
[1469,] 0.0001698339 0.0002285572 5.661131e-05
[1470,] 0.0001726220 0.0002285572 5.754071e-05
[1471,] 0.0001707561 0.0002285572 5.691870e-05
[1472,] 0.0001753741 0.0002285572 5.845806e-05
[1473,] 0.0001709466 0.0002285572 5.698223e-05
[1474,] 0.0001706343 0.0002285572 5.687813e-05
[1475,] 0.0001712758 0.0002285572 5.709195e-05
[1476,] 0.0001710101 0.0002285572 5.700340e-05
[1477,] 0.0001707272 0.0002285572 5.690907e-05
[1478,] 0.0001646096 0.0002285572 5.486986e-05
[1479,] 0.0001709529 0.0002285572 5.698432e-05
[1480,] 0.0001707583 0.0002285572 5.691945e-05
[1481,] 0.0001708508 0.0002285572 5.695030e-05
[1482,] 0.0001710474 0.0002285572 5.701581e-05
[1483,] 0.0001699563 0.0002285572 5.665212e-05
[1484,] 0.0001701819 0.0002285572 5.672732e-05
[1485,] 0.0001632833 0.0002285572 5.442773e-05
[1486,] 0.0001711055 0.0002285572 5.703520e-05
[1487,] 0.0001634032 0.0002285572 5.446771e-05
[1488,] 0.0001713837 0.0002285572 5.712793e-05
[1489,] 0.0001734513 0.0002285572 5.781713e-05
[1490,] 0.0001722333 0.0002285572 5.741112e-05
[1491,] 0.0001718064 0.0002285572 5.726881e-05
[1492,] 0.0001717202 0.0002285572 5.724010e-05
[1493,] 0.0001720885 0.0002285572 5.736287e-05
[1494,] 0.0001716377 0.0002285572 5.721259e-05
[1495,] 0.0001692711 0.0002285572 5.642373e-05
[1496,] 0.0001714514 0.0002285572 5.715050e-05
[1497,] 0.0001722050 0.0002285572 5.740169e-05
[1498,] 0.0001708899 0.0002285572 5.696331e-05
[1499,] 0.0001716813 0.0002285572 5.722711e-05
[1500,] 0.0001325228 0.0002285572 4.417425e-05
[1501,] 0.0001710339 0.0002285572 5.701133e-05
[1502,] 0.0001726506 0.0002285572 5.755022e-05
[1503,] 0.0002151915 0.0002285572 7.173049e-05
[1504,] 0.0001636534 0.0002285572 5.455111e-05
[1505,] 0.0001727616 0.0002285572 5.758722e-05
[1506,] 0.0004846577 0.0002285572 1.615526e-04
[1507,] 0.0001710060 0.0002285572 5.700201e-05
[1508,] 0.0001641302 0.0002285572 5.471003e-05
[1509,] 0.0001714983 0.0002285572 5.716611e-05
[1510,] 0.0001720480 0.0002285572 5.734937e-05
[1511,] 0.0001722733 0.0002285572 5.742447e-05
[1512,] 0.0001715618 0.0002285572 5.718730e-05
[1513,] 0.0001716012 0.0002285572 5.720042e-05
[1514,] 0.0001721956 0.0002285572 5.739855e-05
[1515,] 0.0001720585 0.0002285572 5.735286e-05
[1516,] 0.0001731811 0.0002285572 5.772705e-05
[1517,] 0.0001715417 0.0002285572 5.718060e-05
[1518,] 0.0001722540 0.0002285572 5.741801e-05
[1519,] 0.0001720752 0.0002285572 5.735843e-05
[1520,] 0.0001726655 0.0002285572 5.755521e-05
[1521,] 0.0001722105 0.0002285572 5.740352e-05
[1522,] 0.0001729659 0.0002285572 5.765532e-05
[1523,] 0.0001729286 0.0002285572 5.764290e-05
[1524,] 0.0001642881 0.0002285572 5.476268e-05
[1525,] 0.0001729825 0.0002285572 5.766085e-05
[1526,] 0.0001423031 0.0002285572 4.743438e-05
[1527,] 0.0001419836 0.0002285572 4.732790e-05
[1528,] 0.0001712753 0.0002285572 5.709178e-05
[1529,] 0.0001437122 0.0002285572 4.790409e-05
[1530,] 0.0001724331 0.0002285572 5.747771e-05
[1531,] 0.0001647810 0.0002285572 5.492701e-05
[1532,] 0.0001721724 0.0002285572 5.739084e-05
[1533,] 0.0001670460 0.0002285572 5.568196e-05
[1534,] 0.0001657317 0.0002285572 5.524390e-05
[1535,] 0.0001655276 0.0002285572 5.517585e-05
[1536,] 0.0001681907 0.0002285572 5.606355e-05
[1537,] 0.0001758493 0.0002285572 5.861646e-05
[1538,] 0.0001706687 0.0002285572 5.688958e-05
[1539,] 0.0001737513 0.0002285572 5.791712e-05
[1540,] 0.0001653244 0.0002285572 5.510810e-05
[1541,] 0.0001660581 0.0002285572 5.535265e-05
[1542,] 0.0001655472 0.0002285572 5.518240e-05
[1543,] 0.0001731167 0.0002285572 5.770559e-05
[1544,] 0.0004875705 0.0002285572 1.625235e-04
[1545,] 0.0001711626 0.0002285572 5.705423e-05
[1546,] 0.0001720479 0.0002285572 5.734931e-05
[1547,] 0.0001670681 0.0002285572 5.568935e-05
[1548,] 0.0001667172 0.0002285572 5.557238e-05
[1549,] 0.0001647781 0.0002285572 5.492600e-05
[1550,] 0.0001669305 0.0002285572 5.564348e-05
[1551,] 0.0001949482 0.0002285572 6.498273e-05
[1552,] 0.0001665306 0.0002285572 5.551018e-05
[1553,] 0.0001671356 0.0002285572 5.571182e-05
[1554,] 0.0002573114 0.0002285572 8.577047e-05
[1555,] 0.0001630271 0.0002285572 5.434235e-05
[1556,] 0.0001636791 0.0002285572 5.455967e-05
[1557,] 0.0001642035 0.0002285572 5.473447e-05
[1558,] 0.0002177525 0.0002285572 7.258415e-05
[1559,] 0.0001634079 0.0002285572 5.446929e-05
[1560,] 0.0002168394 0.0002285572 7.227978e-05
[1561,] 0.0001616525 0.0002285572 5.388413e-05
[1562,] 0.0001650714 0.0002285572 5.502379e-05
[1563,] 0.0001647847 0.0002285572 5.492824e-05
[1564,] 0.0001589957 0.0002285572 5.299853e-05
[1565,] 0.0001668863 0.0002285572 5.562876e-05
[1566,] 0.0001632838 0.0002285572 5.442789e-05
[1567,] 0.0001637608 0.0002285572 5.458690e-05
[1568,] 0.0001613685 0.0002285572 5.378949e-05
[1569,] 0.0001623681 0.0002285572 5.412269e-05
[1570,] 0.0002252195 0.0002285572 7.507318e-05
[1571,] 0.0001625889 0.0002285572 5.419631e-05
[1572,] 0.0001634672 0.0002285572 5.448905e-05
[1573,] 0.0001646076 0.0002285572 5.486921e-05
[1574,] 0.0001592010 0.0002285572 5.306700e-05
[1575,] 0.0001854716 0.0002285572 6.182392e-05
[1576,] 0.0001608755 0.0002285572 5.362516e-05
[1577,] 0.0001621994 0.0002285572 5.406646e-05
[1578,] 0.0001623964 0.0002285572 5.413212e-05
[1579,] 0.0001638389 0.0002285572 5.461298e-05
[1580,] 0.0001619775 0.0002285572 5.399249e-05
[1581,] 0.0001643395 0.0002285572 5.477984e-05
[1582,] 0.0001686104 0.0002285572 5.620349e-05
[1583,] 0.0001300621 0.0002285572 4.335403e-05
[1584,] 0.0001779748 0.0002285572 5.932493e-05
[1585,] 0.0001776655 0.0002285572 5.922186e-05
[1586,] 0.0001898571 0.0002285572 6.328559e-05
[1587,] 0.0001622329 0.0002285572 5.407762e-05
[1588,] 0.0001626745 0.0002285572 5.422481e-05
[1589,] 0.0001774573 0.0002285572 5.915232e-05
[1590,] 0.0001634378 0.0002285572 5.447926e-05
[1591,] 0.0001490061 0.0002285572 4.966870e-05
[1592,] 0.0001631018 0.0002285572 5.436726e-05
[1593,] 0.0001520486 0.0002285572 5.068289e-05
[1594,] 0.0001626099 0.0002285572 5.420328e-05
[1595,] 0.0001612083 0.0002285572 5.373610e-05
[1596,] 0.0001515246 0.0002285572 5.050819e-05
[1597,] 0.0001633102 0.0002285572 5.443674e-05
[1598,] 0.0001536727 0.0002285572 5.122423e-05
[1599,] 0.0001625918 0.0002285572 5.419725e-05
[1600,] 0.0001896317 0.0002285572 6.321058e-05
[1601,] 0.0001630872 0.0002285572 5.436240e-05
[1602,] 0.0001576050 0.0002285572 5.253503e-05
[1603,] 0.0001600796 0.0002285572 5.335986e-05
[1604,] 0.0001736836 0.0002285572 5.789454e-05
[1605,] 0.0001632320 0.0002285572 5.441064e-05
[1606,] 0.0001637699 0.0002285572 5.458995e-05
[1607,] 0.0001633053 0.0002285572 5.443502e-05
[1608,] 0.0001623016 0.0002285572 5.410051e-05
[1609,] 0.0002271560 0.0002285572 7.571861e-05
[1610,] 0.0001913779 0.0002285572 6.379265e-05
[1611,] 0.0006259570 0.0002285572 2.086522e-04
[1612,] 0.0004941205 0.0002285572 1.647068e-04
[1613,] 0.0006219074 0.0002285572 2.073025e-04
[1614,] 0.0006396928 0.0002285572 2.132310e-04
[1615,] 0.0002107644 0.0002285572 7.025480e-05
[1616,] 0.0006171608 0.0002285572 2.057204e-04
[1617,] 0.0006169899 0.0002285572 2.056634e-04
[1618,] 0.0006195256 0.0002285572 2.065087e-04
[1619,] 0.0002058808 0.0002285572 6.862695e-05
[1620,] 0.0005127198 0.0002285572 1.709066e-04
[1621,] 0.0005153327 0.0002285572 1.717776e-04
[1622,] 0.0006164901 0.0002285572 2.054969e-04
[1623,] 0.0006967577 0.0002285572 2.322526e-04
[1624,] 0.0002128015 0.0002285572 7.093382e-05
[1625,] 0.0001822609 0.0002285572 6.075360e-05
[1626,] 0.0002131469 0.0002285572 7.104896e-05
[1627,] 0.0005128709 0.0002285572 1.709572e-04
[1628,] 0.0002117634 0.0002285572 7.058780e-05
[1629,] 0.0002106966 0.0002285572 7.023218e-05
[1630,] 0.0004969139 0.0002285572 1.656381e-04
[1631,] 0.0005814797 0.0002285572 1.938265e-04
[1632,] 0.0002085941 0.0002285572 6.953140e-05
[1633,] 0.0001972571 0.0002285572 6.575237e-05
[1634,] 0.0002085283 0.0002285572 6.950945e-05
[1635,] 0.0001870611 0.0002285572 6.235369e-05
[1636,] 0.0002120370 0.0002285572 7.067899e-05
[1637,] 0.0002097179 0.0002285572 6.990601e-05
[1638,] 0.0002079905 0.0002285572 6.933019e-05
[1639,] 0.0001328206 0.0002285572 4.427356e-05
[1640,] 0.0001341230 0.0002285572 4.470770e-05
[1641,] 0.0001282061 0.0002285572 4.273538e-05
[1642,] 0.0003833279 0.0002285572 1.277760e-04
[1643,] 0.0002370388 0.0002285572 7.901295e-05
[1644,] 0.0001315303 0.0002285572 4.384343e-05
[1645,] 0.0001301357 0.0002285572 4.337858e-05
[1646,] 0.0002059569 0.0002285572 6.865231e-05
[1647,] 0.0002026905 0.0002285572 6.756349e-05
[1648,] 0.0002023479 0.0002285572 6.744931e-05
[1649,] 0.0002151847 0.0002285572 7.172825e-05
[1650,] 0.0002149056 0.0002285572 7.163519e-05
[1651,] 0.0001284910 0.0002285572 4.283033e-05
[1652,] 0.0002306780 0.0002285572 7.689268e-05
[1653,] 0.0001293563 0.0002285572 4.311876e-05
[1654,] 0.0002287414 0.0002285572 7.624713e-05
[1655,] 0.0001686360 0.0002285572 5.621199e-05
[1656,] 0.0001323411 0.0002285572 4.411372e-05
[1657,] 0.0002737316 0.0002285572 9.124379e-05
[1658,] 0.0002209439 0.0002285572 7.364797e-05
[1659,] 0.0002087392 0.0002285572 6.957972e-05
[1660,] 0.0002038792 0.0002285572 6.795972e-05
[1661,] 0.0002004713 0.0002285572 6.682375e-05
[1662,] 0.0003517155 0.0002285572 1.172383e-04
[1663,] 0.0002039633 0.0002285572 6.798774e-05
[1664,] 0.0001961361 0.0002285572 6.537870e-05
[1665,] 0.0002408144 0.0002285572 8.027128e-05
[1666,] 0.0002423554 0.0002285572 8.078493e-05
[1667,] 0.0003342825 0.0002285572 1.114273e-04
[1668,] 0.0003295401 0.0002285572 1.098465e-04
[1669,] 0.0001716890 0.0002285572 5.722971e-05
[1670,] 0.0001669330 0.0002285572 5.564437e-05
[1671,] 0.0003377005 0.0002285572 1.125669e-04
[1672,] 0.0001993894 0.0002285572 6.646314e-05
[1673,] 0.0001814529 0.0002285572 6.048433e-05
[1674,] 0.0002036893 0.0002285572 6.789644e-05
[1675,] 0.0003345743 0.0002285572 1.115246e-04
[1676,] 0.0001921874 0.0002285572 6.406246e-05
[1677,] 0.0002441284 0.0002285572 8.137613e-05
[1678,] 0.0002055184 0.0002285572 6.850616e-05
[1679,] 0.0001980341 0.0002285572 6.601138e-05
```
