## Supplementary material for "Characterization of shared and ancestry-specific signals driving complex traits using multi-ancestry fine-mapping": s1_data.bim

```
3	chr3:167221919:G:A	0	167221919	A	G
3	chr3:167222704:A:C	0	167222704	C	A
3	chr3:167222775:A:C	0	167222775	C	A
3	chr3:167222849:AG:A	0	167222849	A	AG
3	chr3:167223129:C:T	0	167223129	T	C
3	chr3:167223356:G:T	0	167223356	T	G
3	chr3:167224839:C:T	0	167224839	T	C
3	chr3:167225614:C:T	0	167225614	T	C
3	chr3:167225784:T:A	0	167225784	A	T
3	chr3:167226517:A:G	0	167226517	G	A
3	chr3:167226538:G:A	0	167226538	A	G
3	chr3:167228383:C:T	0	167228383	T	C
3	chr3:167228476:C:T	0	167228476	T	C
3	chr3:167229652:C:T	0	167229652	T	C
3	chr3:167230438:G:C	0	167230438	C	G
3	chr3:167230453:G:A	0	167230453	A	G
3	chr3:167230926:C:G	0	167230926	G	C
3	chr3:167231432:T:C	0	167231432	C	T
3	chr3:167232236:G:T	0	167232236	T	G
3	chr3:167232833:C:T	0	167232833	T	C
3	chr3:167233178:A:G	0	167233178	G	A
3	chr3:167233526:T:C	0	167233526	C	T
3	chr3:167234217:T:A	0	167234217	A	T
3	chr3:167237691:A:G	0	167237691	G	A
3	chr3:167238131:A:G	0	167238131	G	A
3	chr3:167239018:G:A	0	167239018	A	G
3	chr3:167239055:T:C	0	167239055	C	T
3	chr3:167240026:A:G	0	167240026	G	A
3	chr3:167242490:G:T	0	167242490	T	G
3	chr3:167243167:T:C	0	167243167	C	T
3	chr3:167243690:C:A	0	167243690	A	C
3	chr3:167244966:T:A	0	167244966	A	T
3	chr3:167244980:C:A	0	167244980	A	C
3	chr3:167245135:C:T	0	167245135	T	C
3	chr3:167245141:C:T	0	167245141	T	C
3	chr3:167245575:A:G	0	167245575	G	A
3	chr3:167245667:G:T	0	167245667	T	G
3	chr3:167246285:T:A	0	167246285	A	T
3	chr3:167246430:G:A	0	167246430	A	G
3	chr3:167247275:T:C	0	167247275	C	T
3	chr3:167247626:T:C	0	167247626	C	T
3	chr3:167247877:G:A	0	167247877	A	G
3	chr3:167247890:T:C	0	167247890	C	T
3	chr3:167248038:C:T	0	167248038	T	C
3	chr3:167248247:G:A	0	167248247	A	G
3	chr3:167248308:C:T	0	167248308	T	C
3	chr3:167248648:C:T	0	167248648	T	C
3	chr3:167249518:A:G	0	167249518	G	A
3	chr3:167249908:A:G	0	167249908	G	A
3	chr3:167251440:G:A	0	167251440	A	G
3	chr3:167251563:G:A	0	167251563	A	G
3	chr3:167252470:T:G	0	167252470	G	T
3	chr3:167255163:C:T	0	167255163	T	C
3	chr3:167255186:G:A	0	167255186	A	G
3	chr3:167255250:C:T	0	167255250	T	C
3	chr3:167255353:A:G	0	167255353	G	A
3	chr3:167255410:G:A	0	167255410	A	G
3	chr3:167257859:T:A	0	167257859	A	T
3	chr3:167259731:T:C	0	167259731	C	T
3	chr3:167260917:T:A	0	167260917	A	T
3	chr3:167261639:A:G	0	167261639	G	A
3	chr3:167261887:C:T	0	167261887	T	C
3	chr3:167261934:A:C	0	167261934	C	A
3	chr3:167263498:A:G	0	167263498	G	A
3	chr3:167263861:A:G	0	167263861	G	A
3	chr3:167263909:T:C	0	167263909	C	T
3	chr3:167264390:T:C	0	167264390	C	T
3	chr3:167264923:C:T	0	167264923	T	C
3	chr3:167265549:G:T	0	167265549	T	G
3	chr3:167266870:G:A	0	167266870	A	G
3	chr3:167267505:G:A	0	167267505	A	G
3	chr3:167269813:C:T	0	167269813	T	C
3	chr3:167270520:G:A	0	167270520	A	G
3	chr3:167270564:A:G	0	167270564	G	A
3	chr3:167271205:CA:C	0	167271205	C	CA
3	chr3:167272844:C:T	0	167272844	T	C
3	chr3:167273091:C:T	0	167273091	T	C
3	chr3:167273302:C:T	0	167273302	T	C
3	chr3:167273691:C:T	0	167273691	T	C
3	chr3:167274359:A:G	0	167274359	G	A
3	chr3:167274764:T:C	0	167274764	C	T
3	chr3:167276437:T:C	0	167276437	C	T
3	chr3:167277081:G:T	0	167277081	T	G
3	chr3:167277520:A:C	0	167277520	C	A
3	chr3:167277678:T:C	0	167277678	C	T
3	chr3:167279083:C:T	0	167279083	T	C
3	chr3:167279954:G:A	0	167279954	A	G
3	chr3:167280346:C:T	0	167280346	T	C
3	chr3:167281201:G:C	0	167281201	C	G
3	chr3:167281838:T:C	0	167281838	C	T
3	chr3:167282071:G:A	0	167282071	A	G
3	chr3:167282468:G:C	0	167282468	C	G
3	chr3:167284370:G:C	0	167284370	C	G
3	chr3:167284970:A:T	0	167284970	T	A
3	chr3:167286035:G:A	0	167286035	A	G
3	chr3:167286214:G:A	0	167286214	A	G
3	chr3:167286733:C:G	0	167286733	G	C
3	chr3:167288780:G:T	0	167288780	T	G
3	chr3:167288824:G:T	0	167288824	T	G
3	chr3:167289898:A:G	0	167289898	G	A
3	chr3:167289990:T:C	0	167289990	C	T
3	chr3:167290102:C:T	0	167290102	T	C
3	chr3:167290208:G:A	0	167290208	A	G
3	chr3:167290294:T:C	0	167290294	C	T
3	chr3:167291305:G:A	0	167291305	A	G
3	chr3:167292259:C:T	0	167292259	T	C
3	chr3:167293502:T:C	0	167293502	C	T
3	chr3:167294282:T:C	0	167294282	C	T
3	chr3:167294373:A:G	0	167294373	G	A
3	chr3:167294861:C:T	0	167294861	T	C
3	chr3:167295989:G:A	0	167295989	A	G
3	chr3:167296043:G:A	0	167296043	A	G
3	chr3:167296257:C:T	0	167296257	T	C
3	chr3:167296632:C:A	0	167296632	A	C
3	chr3:167296736:A:G	0	167296736	G	A
3	chr3:167297176:A:G	0	167297176	G	A
3	chr3:167297665:G:C	0	167297665	C	G
3	chr3:167297666:G:T	0	167297666	T	G
3	chr3:167299450:A:G	0	167299450	G	A
3	chr3:167300849:C:T	0	167300849	T	C
3	chr3:167301176:C:T	0	167301176	T	C
3	chr3:167301873:C:T	0	167301873	T	C
3	chr3:167302396:T:G	0	167302396	G	T
3	chr3:167303187:G:A	0	167303187	A	G
3	chr3:167303683:G:A	0	167303683	A	G
3	chr3:167303951:T:A	0	167303951	A	T
3	chr3:167304088:A:T	0	167304088	T	A
3	chr3:167304908:CA:C	0	167304908	C	CA
3	chr3:167305134:C:T	0	167305134	T	C
3	chr3:167305705:C:T	0	167305705	T	C
3	chr3:167305836:A:G	0	167305836	G	A
3	chr3:167305950:G:C	0	167305950	C	G
3	chr3:167306599:G:C	0	167306599	C	G
3	chr3:167306712:C:T	0	167306712	T	C
3	chr3:167307081:C:G	0	167307081	G	C
3	chr3:167307416:C:T	0	167307416	T	C
3	chr3:167308149:G:A	0	167308149	A	G
3	chr3:167308272:C:A	0	167308272	A	C
3	chr3:167308608:C:A	0	167308608	A	C
3	chr3:167308749:G:A	0	167308749	A	G
3	chr3:167310824:C:T	0	167310824	T	C
3	chr3:167311182:A:G	0	167311182	G	A
3	chr3:167311248:T:A	0	167311248	A	T
3	chr3:167312440:T:C	0	167312440	C	T
3	chr3:167315488:G:C	0	167315488	C	G
3	chr3:167316423:A:G	0	167316423	G	A
3	chr3:167316484:A:T	0	167316484	T	A
3	chr3:167316522:ATATGTTCAAGT:A	0	167316522	A	ATATGTTCAAGT
3	chr3:167317026:T:C	0	167317026	C	T
3	chr3:167317227:T:A	0	167317227	A	T
3	chr3:167317713:G:A	0	167317713	A	G
3	chr3:167317794:T:C	0	167317794	C	T
3	chr3:167318090:T:C	0	167318090	C	T
3	chr3:167318313:T:C	0	167318313	C	T
3	chr3:167318833:T:C	0	167318833	C	T
3	chr3:167319230:T:C	0	167319230	C	T
3	chr3:167320151:C:T	0	167320151	T	C
3	chr3:167320870:C:T	0	167320870	T	C
3	chr3:167321744:A:G	0	167321744	G	A
3	chr3:167322397:A:C	0	167322397	C	A
3	chr3:167322482:G:C	0	167322482	C	G
3	chr3:167322524:A:G	0	167322524	G	A
3	chr3:167322843:G:C	0	167322843	C	G
3	chr3:167323375:T:G	0	167323375	G	T
3	chr3:167324113:T:A	0	167324113	A	T
3	chr3:167325834:C:T	0	167325834	T	C
3	chr3:167326712:A:G	0	167326712	G	A
3	chr3:167326724:T:A	0	167326724	A	T
3	chr3:167326764:G:A	0	167326764	A	G
3	chr3:167327600:C:T	0	167327600	T	C
3	chr3:167328748:C:T	0	167328748	T	C
3	chr3:167331191:AG:A	0	167331191	A	AG
3	chr3:167331385:A:G	0	167331385	G	A
3	chr3:167332705:T:C	0	167332705	C	T
3	chr3:167333026:G:A	0	167333026	A	G
3	chr3:167333938:A:G	0	167333938	G	A
3	chr3:167333981:T:C	0	167333981	C	T
3	chr3:167334460:G:A	0	167334460	A	G
3	chr3:167334551:G:A	0	167334551	A	G
3	chr3:167335488:T:A	0	167335488	A	T
3	chr3:167335797:T:C	0	167335797	C	T
3	chr3:167335927:T:C	0	167335927	C	T
3	chr3:167335998:A:C	0	167335998	C	A
3	chr3:167336579:A:G	0	167336579	G	A
3	chr3:167337975:A:G	0	167337975	G	A
3	chr3:167338309:A:T	0	167338309	T	A
3	chr3:167341816:G:A	0	167341816	A	G
3	chr3:167341957:A:G	0	167341957	G	A
3	chr3:167342531:A:G	0	167342531	G	A
3	chr3:167342594:T:C	0	167342594	C	T
3	chr3:167342710:A:G	0	167342710	G	A
3	chr3:167344201:G:C	0	167344201	C	G
3	chr3:167344450:C:T	0	167344450	T	C
3	chr3:167345114:T:C	0	167345114	C	T
3	chr3:167345226:T:C	0	167345226	C	T
3	chr3:167346132:T:G	0	167346132	G	T
3	chr3:167346579:C:T	0	167346579	T	C
3	chr3:167346709:A:T	0	167346709	T	A
3	chr3:167346719:A:G	0	167346719	G	A
3	chr3:167348124:G:T	0	167348124	T	G
3	chr3:167348937:C:T	0	167348937	T	C
3	chr3:167350468:T:A	0	167350468	A	T
3	chr3:167351476:G:A	0	167351476	A	G
3	chr3:167351961:C:T	0	167351961	T	C
3	chr3:167353873:C:T	0	167353873	T	C
3	chr3:167357085:G:A	0	167357085	A	G
3	chr3:167359194:G:A	0	167359194	A	G
3	chr3:167360052:A:C	0	167360052	C	A
3	chr3:167360756:T:C	0	167360756	C	T
3	chr3:167361005:T:C	0	167361005	C	T
3	chr3:167361082:C:T	0	167361082	T	C
3	chr3:167361592:A:G	0	167361592	G	A
3	chr3:167362781:T:C	0	167362781	C	T
3	chr3:167363601:C:CT	0	167363601	CT	C
3	chr3:167364716:C:A	0	167364716	A	C
3	chr3:167365166:C:T	0	167365166	T	C
3	chr3:167365201:A:G	0	167365201	G	A
3	chr3:167365240:G:A	0	167365240	A	G
3	chr3:167367244:A:G	0	167367244	G	A
3	chr3:167367678:C:T	0	167367678	T	C
3	chr3:167369008:A:G	0	167369008	G	A
3	chr3:167370336:TAA:T	0	167370336	T	TAA
3	chr3:167370338:A:AGTTT	0	167370338	AGTTT	A
3	chr3:167370687:G:T	0	167370687	T	G
3	chr3:167370759:T:C	0	167370759	C	T
3	chr3:167370938:A:G	0	167370938	G	A
3	chr3:167371142:G:A	0	167371142	A	G
3	chr3:167371832:G:A	0	167371832	A	G
3	chr3:167373254:G:A	0	167373254	A	G
3	chr3:167373899:C:A	0	167373899	A	C
3	chr3:167374156:T:C	0	167374156	C	T
3	chr3:167375524:C:T	0	167375524	T	C
3	chr3:167376678:A:G	0	167376678	G	A
3	chr3:167376969:T:A	0	167376969	A	T
3	chr3:167377857:T:G	0	167377857	G	T
3	chr3:167378624:C:T	0	167378624	T	C
3	chr3:167379633:C:T	0	167379633	T	C
3	chr3:167380209:A:G	0	167380209	G	A
3	chr3:167381139:C:G	0	167381139	G	C
3	chr3:167381185:T:A	0	167381185	A	T
3	chr3:167381644:C:T	0	167381644	T	C
3	chr3:167383690:T:C	0	167383690	C	T
3	chr3:167383762:C:A	0	167383762	A	C
3	chr3:167384213:T:C	0	167384213	C	T
3	chr3:167384336:T:C	0	167384336	C	T
3	chr3:167384536:G:A	0	167384536	A	G
3	chr3:167385823:A:G	0	167385823	G	A
3	chr3:167387956:G:A	0	167387956	A	G
3	chr3:167390713:G:T	0	167390713	T	G
3	chr3:167391708:T:A	0	167391708	A	T
3	chr3:167393445:T:C	0	167393445	C	T
3	chr3:167393535:A:C	0	167393535	C	A
3	chr3:167393601:T:A	0	167393601	A	T
3	chr3:167394754:G:A	0	167394754	A	G
3	chr3:167395417:G:T	0	167395417	T	G
3	chr3:167396367:T:A	0	167396367	A	T
3	chr3:167396894:T:C	0	167396894	C	T
3	chr3:167397011:G:T	0	167397011	T	G
3	chr3:167398570:C:A	0	167398570	A	C
3	chr3:167398933:G:A	0	167398933	A	G
3	chr3:167399061:C:G	0	167399061	G	C
3	chr3:167399355:T:C	0	167399355	C	T
3	chr3:167400057:A:C	0	167400057	C	A
3	chr3:167400142:T:C	0	167400142	C	T
3	chr3:167400216:T:C	0	167400216	C	T
3	chr3:167402157:C:T	0	167402157	T	C
3	chr3:167402357:T:C	0	167402357	C	T
3	chr3:167402591:C:T	0	167402591	T	C
3	chr3:167403014:A:G	0	167403014	G	A
3	chr3:167403212:A:G	0	167403212	G	A
3	chr3:167405741:G:A	0	167405741	A	G
3	chr3:167406933:G:A	0	167406933	A	G
3	chr3:167407132:TC:T	0	167407132	T	TC
3	chr3:167407228:T:C	0	167407228	C	T
3	chr3:167407461:C:T	0	167407461	T	C
3	chr3:167407760:G:A	0	167407760	A	G
3	chr3:167408744:C:T	0	167408744	T	C
3	chr3:167409017:G:A	0	167409017	A	G
3	chr3:167409192:G:T	0	167409192	T	G
3	chr3:167409968:G:T	0	167409968	T	G
3	chr3:167410396:G:A	0	167410396	A	G
3	chr3:167411323:C:T	0	167411323	T	C
3	chr3:167412040:C:G	0	167412040	G	C
3	chr3:167412617:C:T	0	167412617	T	C
3	chr3:167412651:C:T	0	167412651	T	C
3	chr3:167412666:C:A	0	167412666	A	C
3	chr3:167414069:T:C	0	167414069	C	T
3	chr3:167414243:G:C	0	167414243	C	G
3	chr3:167414531:A:G	0	167414531	G	A
3	chr3:167415247:A:C	0	167415247	C	A
3	chr3:167415344:A:T	0	167415344	T	A
3	chr3:167415988:A:T	0	167415988	T	A
3	chr3:167416034:C:T	0	167416034	T	C
3	chr3:167416916:C:T	0	167416916	T	C
3	chr3:167418662:G:T	0	167418662	T	G
3	chr3:167418983:C:T	0	167418983	T	C
3	chr3:167418990:C:T	0	167418990	T	C
3	chr3:167419632:C:T	0	167419632	T	C
3	chr3:167419958:G:A	0	167419958	A	G
3	chr3:167420777:C:T	0	167420777	T	C
3	chr3:167420983:G:C	0	167420983	C	G
3	chr3:167420987:G:C	0	167420987	C	G
3	chr3:167421882:G:T	0	167421882	T	G
3	chr3:167421903:A:G	0	167421903	G	A
3	chr3:167421934:C:A	0	167421934	A	C
3	chr3:167422331:AG:A	0	167422331	A	AG
3	chr3:167422374:G:A	0	167422374	A	G
3	chr3:167422765:T:C	0	167422765	C	T
3	chr3:167423031:A:G	0	167423031	G	A
3	chr3:167423899:C:A	0	167423899	A	C
3	chr3:167425072:C:T	0	167425072	T	C
3	chr3:167425703:G:A	0	167425703	A	G
3	chr3:167425790:T:C	0	167425790	C	T
3	chr3:167426042:TC:T	0	167426042	T	TC
3	chr3:167426535:C:T	0	167426535	T	C
3	chr3:167426614:G:A	0	167426614	A	G
3	chr3:167427004:A:G	0	167427004	G	A
3	chr3:167427340:C:T	0	167427340	T	C
3	chr3:167427403:C:T	0	167427403	T	C
3	chr3:167427880:G:A	0	167427880	A	G
3	chr3:167429081:A:G	0	167429081	G	A
3	chr3:167431404:C:T	0	167431404	T	C
3	chr3:167432191:C:T	0	167432191	T	C
3	chr3:167433740:G:A	0	167433740	A	G
3	chr3:167433845:A:G	0	167433845	G	A
3	chr3:167434048:T:C	0	167434048	C	T
3	chr3:167434263:A:T	0	167434263	T	A
3	chr3:167434388:A:T	0	167434388	T	A
3	chr3:167434437:T:C	0	167434437	C	T
3	chr3:167435671:C:T	0	167435671	T	C
3	chr3:167435885:G:A	0	167435885	A	G
3	chr3:167436682:T:C	0	167436682	C	T
3	chr3:167436782:C:A	0	167436782	A	C
3	chr3:167438004:G:C	0	167438004	C	G
3	chr3:167438215:T:C	0	167438215	C	T
3	chr3:167438567:C:T	0	167438567	T	C
3	chr3:167438816:T:C	0	167438816	C	T
3	chr3:167438909:C:T	0	167438909	T	C
3	chr3:167438910:A:G	0	167438910	G	A
3	chr3:167439170:G:A	0	167439170	A	G
3	chr3:167439355:A:C	0	167439355	C	A
3	chr3:167439666:T:C	0	167439666	C	T
3	chr3:167439912:G:A	0	167439912	A	G
3	chr3:167440545:G:A	0	167440545	A	G
3	chr3:167440716:G:A	0	167440716	A	G
3	chr3:167441082:G:A	0	167441082	A	G
3	chr3:167441189:T:C	0	167441189	C	T
3	chr3:167441617:TAAC:T	0	167441617	T	TAAC
3	chr3:167441933:T:C	0	167441933	C	T
3	chr3:167442043:T:C	0	167442043	C	T
3	chr3:167442401:C:T	0	167442401	T	C
3	chr3:167442503:G:A	0	167442503	A	G
3	chr3:167442535:G:A	0	167442535	A	G
3	chr3:167442597:A:C	0	167442597	C	A
3	chr3:167442868:A:G	0	167442868	G	A
3	chr3:167442872:G:A	0	167442872	A	G
3	chr3:167442931:C:T	0	167442931	T	C
3	chr3:167443063:G:A	0	167443063	A	G
3	chr3:167443200:C:T	0	167443200	T	C
3	chr3:167443397:G:A	0	167443397	A	G
3	chr3:167443946:G:T	0	167443946	T	G
3	chr3:167444288:A:G	0	167444288	G	A
3	chr3:167444832:G:A	0	167444832	A	G
3	chr3:167445582:C:T	0	167445582	T	C
3	chr3:167445658:A:T	0	167445658	T	A
3	chr3:167445689:G:A	0	167445689	A	G
3	chr3:167446181:G:A	0	167446181	A	G
3	chr3:167446256:T:A	0	167446256	A	T
3	chr3:167446399:A:G	0	167446399	G	A
3	chr3:167446564:C:T	0	167446564	T	C
3	chr3:167446626:A:G	0	167446626	G	A
3	chr3:167446873:C:T	0	167446873	T	C
3	chr3:167447180:T:C	0	167447180	C	T
3	chr3:167447467:A:G	0	167447467	G	A
3	chr3:167447546:C:T	0	167447546	T	C
3	chr3:167448588:T:C	0	167448588	C	T
3	chr3:167448846:C:T	0	167448846	T	C
3	chr3:167448945:A:G	0	167448945	G	A
3	chr3:167448972:C:T	0	167448972	T	C
3	chr3:167449312:C:T	0	167449312	T	C
3	chr3:167449398:T:A	0	167449398	A	T
3	chr3:167449558:G:A	0	167449558	A	G
3	chr3:167449705:G:GC	0	167449705	GC	G
3	chr3:167450209:T:A	0	167450209	A	T
3	chr3:167450360:G:A	0	167450360	A	G
3	chr3:167451063:G:A	0	167451063	A	G
3	chr3:167451206:GATTAGA:G	0	167451206	G	GATTAGA
3	chr3:167451522:T:G	0	167451522	G	T
3	chr3:167451538:G:A	0	167451538	A	G
3	chr3:167452283:T:C	0	167452283	C	T
3	chr3:167452618:G:GT	0	167452618	GT	G
3	chr3:167453305:T:C	0	167453305	C	T
3	chr3:167454341:C:A	0	167454341	A	C
3	chr3:167455304:C:T	0	167455304	T	C
3	chr3:167455840:A:G	0	167455840	G	A
3	chr3:167455861:G:A	0	167455861	A	G
3	chr3:167456510:C:T	0	167456510	T	C
3	chr3:167456525:C:T	0	167456525	T	C
3	chr3:167457459:C:G	0	167457459	G	C
3	chr3:167458414:C:T	0	167458414	T	C
3	chr3:167458634:A:T	0	167458634	T	A
3	chr3:167458766:G:A	0	167458766	A	G
3	chr3:167459569:A:T	0	167459569	T	A
3	chr3:167460546:G:A	0	167460546	A	G
3	chr3:167460578:T:C	0	167460578	C	T
3	chr3:167461906:C:CACT	0	167461906	CACT	C
3	chr3:167462251:G:GTTC	0	167462251	GTTC	G
3	chr3:167462373:C:T	0	167462373	T	C
3	chr3:167462503:CT:C	0	167462503	C	CT
3	chr3:167463059:C:T	0	167463059	T	C
3	chr3:167464283:T:G	0	167464283	G	T
3	chr3:167464587:CTT:C	0	167464587	C	CTT
3	chr3:167467090:T:C	0	167467090	C	T
3	chr3:167470937:AATC:A	0	167470937	A	AATC
3	chr3:167471819:A:C	0	167471819	C	A
3	chr3:167472135:C:T	0	167472135	T	C
3	chr3:167474107:T:C	0	167474107	C	T
3	chr3:167474329:G:C	0	167474329	C	G
3	chr3:167475646:A:G	0	167475646	G	A
3	chr3:167476221:A:G	0	167476221	G	A
3	chr3:167476843:C:T	0	167476843	T	C
3	chr3:167477633:C:A	0	167477633	A	C
3	chr3:167479269:C:A	0	167479269	A	C
3	chr3:167480028:C:T	0	167480028	T	C
3	chr3:167481655:T:C	0	167481655	C	T
3	chr3:167481893:T:C	0	167481893	C	T
3	chr3:167482551:C:T	0	167482551	T	C
3	chr3:167485120:A:C	0	167485120	C	A
3	chr3:167485637:T:C	0	167485637	C	T
3	chr3:167487577:A:G	0	167487577	G	A
3	chr3:167489910:A:T	0	167489910	T	A
3	chr3:167490049:G:T	0	167490049	T	G
3	chr3:167490224:T:C	0	167490224	C	T
3	chr3:167490789:C:T	0	167490789	T	C
3	chr3:167491296:A:G	0	167491296	G	A
3	chr3:167491411:G:A	0	167491411	A	G
3	chr3:167492530:G:A	0	167492530	A	G
3	chr3:167492582:G:C	0	167492582	C	G
3	chr3:167492714:C:T	0	167492714	T	C
3	chr3:167494295:A:G	0	167494295	G	A
3	chr3:167494976:A:G	0	167494976	G	A
3	chr3:167495160:T:A	0	167495160	A	T
3	chr3:167495337:A:T	0	167495337	T	A
3	chr3:167495353:A:T	0	167495353	T	A
3	chr3:167495561:AAC:A	0	167495561	A	AAC
3	chr3:167495698:T:C	0	167495698	C	T
3	chr3:167496222:ATGAT:A	0	167496222	A	ATGAT
3	chr3:167496691:G:A	0	167496691	A	G
3	chr3:167496866:G:A	0	167496866	A	G
3	chr3:167496918:A:C	0	167496918	C	A
3	chr3:167497468:T:G	0	167497468	G	T
3	chr3:167497752:C:A	0	167497752	A	C
3	chr3:167497990:T:C	0	167497990	C	T
3	chr3:167499631:T:C	0	167499631	C	T
3	chr3:167500176:A:G	0	167500176	G	A
3	chr3:167500375:C:T	0	167500375	T	C
3	chr3:167500400:A:T	0	167500400	T	A
3	chr3:167500453:C:T	0	167500453	T	C
3	chr3:167500506:G:A	0	167500506	A	G
3	chr3:167500755:T:C	0	167500755	C	T
3	chr3:167502317:A:G	0	167502317	G	A
3	chr3:167502448:G:A	0	167502448	A	G
3	chr3:167503585:G:A	0	167503585	A	G
3	chr3:167505201:T:G	0	167505201	G	T
3	chr3:167505722:G:A	0	167505722	A	G
3	chr3:167506074:A:C	0	167506074	C	A
3	chr3:167506109:G:A	0	167506109	A	G
3	chr3:167508163:C:A	0	167508163	A	C
3	chr3:167513143:C:T	0	167513143	T	C
3	chr3:167513352:A:G	0	167513352	G	A
3	chr3:167515996:G:A	0	167515996	A	G
3	chr3:167517667:C:A	0	167517667	A	C
3	chr3:167518499:T:G	0	167518499	G	T
3	chr3:167520055:A:G	0	167520055	G	A
3	chr3:167521326:A:T	0	167521326	T	A
3	chr3:167522794:C:T	0	167522794	T	C
3	chr3:167523150:G:A	0	167523150	A	G
3	chr3:167523317:T:C	0	167523317	C	T
3	chr3:167524899:A:G	0	167524899	G	A
3	chr3:167526070:G:A	0	167526070	A	G
3	chr3:167526081:A:C	0	167526081	C	A
3	chr3:167528402:G:A	0	167528402	A	G
3	chr3:167534904:T:C	0	167534904	C	T
3	chr3:167535792:T:C	0	167535792	C	T
3	chr3:167536615:G:A	0	167536615	A	G
3	chr3:167539703:C:T	0	167539703	T	C
3	chr3:167540406:G:A	0	167540406	A	G
3	chr3:167541026:A:G	0	167541026	G	A
3	chr3:167541270:C:A	0	167541270	A	C
3	chr3:167543077:C:A	0	167543077	A	C
3	chr3:167543367:T:C	0	167543367	C	T
3	chr3:167543678:A:G	0	167543678	G	A
3	chr3:167545387:G:T	0	167545387	T	G
3	chr3:167545454:G:A	0	167545454	A	G
3	chr3:167546241:A:C	0	167546241	C	A
3	chr3:167546519:C:T	0	167546519	T	C
3	chr3:167546821:T:G	0	167546821	G	T
3	chr3:167548666:C:A	0	167548666	A	C
3	chr3:167550316:C:T	0	167550316	T	C
3	chr3:167551273:A:C	0	167551273	C	A
3	chr3:167551619:T:C	0	167551619	C	T
3	chr3:167552055:C:G	0	167552055	G	C
3	chr3:167552349:C:G	0	167552349	G	C
3	chr3:167552662:T:C	0	167552662	C	T
3	chr3:167554044:A:G	0	167554044	G	A
3	chr3:167554346:A:G	0	167554346	G	A
3	chr3:167554554:G:C	0	167554554	C	G
3	chr3:167556041:A:G	0	167556041	G	A
3	chr3:167556482:A:G	0	167556482	G	A
3	chr3:167556590:A:G	0	167556590	G	A
3	chr3:167556693:C:T	0	167556693	T	C
3	chr3:167556801:C:T	0	167556801	T	C
3	chr3:167557331:T:C	0	167557331	C	T
3	chr3:167557987:G:A	0	167557987	A	G
3	chr3:167561016:T:TAAC	0	167561016	TAAC	T
3	chr3:167561073:T:C	0	167561073	C	T
3	chr3:167561248:G:A	0	167561248	A	G
3	chr3:167561862:A:G	0	167561862	G	A
3	chr3:167562888:T:G	0	167562888	G	T
3	chr3:167562913:A:T	0	167562913	T	A
3	chr3:167563267:G:T	0	167563267	T	G
3	chr3:167563967:G:T	0	167563967	T	G
3	chr3:167563974:C:T	0	167563974	T	C
3	chr3:167564420:G:C	0	167564420	C	G
3	chr3:167566054:A:G	0	167566054	G	A
3	chr3:167566116:A:G	0	167566116	G	A
3	chr3:167566778:G:C	0	167566778	C	G
3	chr3:167566888:G:A	0	167566888	A	G
3	chr3:167567058:T:C	0	167567058	C	T
3	chr3:167567128:G:T	0	167567128	T	G
3	chr3:167568113:C:G	0	167568113	G	C
3	chr3:167568511:G:A	0	167568511	A	G
3	chr3:167568606:T:A	0	167568606	A	T
3	chr3:167569373:T:C	0	167569373	C	T
3	chr3:167569658:C:A	0	167569658	A	C
3	chr3:167569716:C:T	0	167569716	T	C
3	chr3:167569890:C:A	0	167569890	A	C
3	chr3:167570334:G:C	0	167570334	C	G
3	chr3:167570834:G:A	0	167570834	A	G
3	chr3:167570863:A:C	0	167570863	C	A
3	chr3:167570893:G:A	0	167570893	A	G
3	chr3:167571604:A:G	0	167571604	G	A
3	chr3:167571845:C:T	0	167571845	T	C
3	chr3:167572061:C:T	0	167572061	T	C
3	chr3:167572350:T:C	0	167572350	C	T
3	chr3:167572479:G:A	0	167572479	A	G
3	chr3:167573010:T:C	0	167573010	C	T
3	chr3:167573538:A:G	0	167573538	G	A
3	chr3:167573842:A:G	0	167573842	G	A
3	chr3:167574948:A:G	0	167574948	G	A
3	chr3:167574991:C:T	0	167574991	T	C
3	chr3:167575233:C:T	0	167575233	T	C
3	chr3:167575299:C:T	0	167575299	T	C
3	chr3:167577710:A:T	0	167577710	T	A
3	chr3:167579399:T:A	0	167579399	A	T
3	chr3:167583042:A:G	0	167583042	G	A
3	chr3:167583843:G:C	0	167583843	C	G
3	chr3:167585363:C:A	0	167585363	A	C
3	chr3:167585697:G:A	0	167585697	A	G
3	chr3:167586259:A:AG	0	167586259	AG	A
3	chr3:167586401:G:A	0	167586401	A	G
3	chr3:167586737:A:T	0	167586737	T	A
3	chr3:167588688:A:G	0	167588688	G	A
3	chr3:167589781:T:A	0	167589781	A	T
3	chr3:167590059:A:G	0	167590059	G	A
3	chr3:167592463:T:C	0	167592463	C	T
3	chr3:167593265:G:T	0	167593265	T	G
3	chr3:167598093:A:T	0	167598093	T	A
3	chr3:167598384:C:T	0	167598384	T	C
3	chr3:167601085:T:A	0	167601085	A	T
3	chr3:167601960:C:G	0	167601960	G	C
3	chr3:167608531:G:A	0	167608531	A	G
3	chr3:167613766:G:A	0	167613766	A	G
3	chr3:167616437:G:T	0	167616437	T	G
3	chr3:167617833:T:C	0	167617833	C	T
3	chr3:167618104:A:AC	0	167618104	AC	A
3	chr3:167618766:T:C	0	167618766	C	T
3	chr3:167619982:G:A	0	167619982	A	G
3	chr3:167622123:A:G	0	167622123	G	A
3	chr3:167622437:A:T	0	167622437	T	A
3	chr3:167622504:T:C	0	167622504	C	T
3	chr3:167622859:A:G	0	167622859	G	A
3	chr3:167623628:TA:T	0	167623628	T	TA
3	chr3:167626527:A:T	0	167626527	T	A
3	chr3:167626875:C:T	0	167626875	T	C
3	chr3:167628079:A:T	0	167628079	T	A
3	chr3:167629465:T:A	0	167629465	A	T
3	chr3:167630282:A:G	0	167630282	G	A
3	chr3:167631050:G:A	0	167631050	A	G
3	chr3:167631216:C:T	0	167631216	T	C
3	chr3:167632195:T:C	0	167632195	C	T
3	chr3:167632416:C:T	0	167632416	T	C
3	chr3:167633630:T:C	0	167633630	C	T
3	chr3:167635423:A:T	0	167635423	T	A
3	chr3:167635698:C:T	0	167635698	T	C
3	chr3:167639895:C:T	0	167639895	T	C
3	chr3:167644570:A:G	0	167644570	G	A
3	chr3:167645213:A:T	0	167645213	T	A
3	chr3:167645424:A:G	0	167645424	G	A
3	chr3:167646683:A:G	0	167646683	G	A
3	chr3:167649986:G:A	0	167649986	A	G
3	chr3:167650157:G:A	0	167650157	A	G
3	chr3:167651014:A:C	0	167651014	C	A
3	chr3:167651341:A:G	0	167651341	G	A
3	chr3:167654939:C:T	0	167654939	T	C
3	chr3:167655660:A:G	0	167655660	G	A
3	chr3:167655669:A:G	0	167655669	G	A
3	chr3:167655829:C:T	0	167655829	T	C
3	chr3:167655853:A:G	0	167655853	G	A
3	chr3:167656070:C:G	0	167656070	G	C
3	chr3:167656301:T:C	0	167656301	C	T
3	chr3:167658179:T:C	0	167658179	C	T
3	chr3:167659856:C:T	0	167659856	T	C
3	chr3:167660625:G:A	0	167660625	A	G
3	chr3:167660918:A:G	0	167660918	G	A
3	chr3:167661195:T:C	0	167661195	C	T
3	chr3:167662736:G:A	0	167662736	A	G
3	chr3:167663797:A:G	0	167663797	G	A
3	chr3:167665389:G:C	0	167665389	C	G
3	chr3:167665843:G:A	0	167665843	A	G
3	chr3:167667247:G:A	0	167667247	A	G
3	chr3:167667478:T:C	0	167667478	C	T
3	chr3:167668214:A:C	0	167668214	C	A
3	chr3:167668325:G:A	0	167668325	A	G
3	chr3:167668439:T:C	0	167668439	C	T
3	chr3:167669740:A:G	0	167669740	G	A
3	chr3:167671132:G:A	0	167671132	A	G
3	chr3:167672669:G:A	0	167672669	A	G
3	chr3:167674062:C:T	0	167674062	T	C
3	chr3:167677700:C:G	0	167677700	G	C
3	chr3:167680052:A:G	0	167680052	G	A
3	chr3:167681209:C:T	0	167681209	T	C
3	chr3:167684656:A:C	0	167684656	C	A
3	chr3:167685485:A:C	0	167685485	C	A
3	chr3:167686416:C:T	0	167686416	T	C
3	chr3:167689590:C:CA	0	167689590	CA	C
3	chr3:167690027:T:C	0	167690027	C	T
3	chr3:167690108:C:A	0	167690108	A	C
3	chr3:167690615:T:C	0	167690615	C	T
3	chr3:167691559:G:A	0	167691559	A	G
3	chr3:167693991:C:T	0	167693991	T	C
3	chr3:167695380:T:C	0	167695380	C	T
3	chr3:167701388:A:T	0	167701388	T	A
3	chr3:167701505:T:C	0	167701505	C	T
3	chr3:167705225:T:C	0	167705225	C	T
3	chr3:167705456:T:C	0	167705456	C	T
3	chr3:167706559:A:ATG	0	167706559	ATG	A
3	chr3:167707406:C:T	0	167707406	T	C
3	chr3:167708212:C:A	0	167708212	A	C
3	chr3:167708872:C:T	0	167708872	T	C
3	chr3:167709783:C:T	0	167709783	T	C
3	chr3:167711614:C:T	0	167711614	T	C
3	chr3:167712333:A:G	0	167712333	G	A
3	chr3:167712653:G:A	0	167712653	A	G
3	chr3:167713571:A:T	0	167713571	T	A
3	chr3:167713728:T:C	0	167713728	C	T
3	chr3:167716287:A:G	0	167716287	G	A
3	chr3:167717704:A:G	0	167717704	G	A
3	chr3:167719080:A:AC	0	167719080	AC	A
3	chr3:167719261:A:C	0	167719261	C	A
3	chr3:167720966:C:CAG	0	167720966	CAG	C
3	chr3:167721480:C:T	0	167721480	T	C
3	chr3:167722418:T:G	0	167722418	G	T
3	chr3:167725368:T:C	0	167725368	C	T
3	chr3:167731581:C:T	0	167731581	T	C
3	chr3:167732522:C:T	0	167732522	T	C
3	chr3:167732563:TA:T	0	167732563	T	TA
3	chr3:167732781:G:C	0	167732781	C	G
3	chr3:167733329:A:G	0	167733329	G	A
3	chr3:167733442:C:T	0	167733442	T	C
3	chr3:167734716:A:G	0	167734716	G	A
3	chr3:167735483:G:A	0	167735483	A	G
3	chr3:167735915:G:A	0	167735915	A	G
3	chr3:167736181:A:G	0	167736181	G	A
3	chr3:167736214:T:G	0	167736214	G	T
3	chr3:167736338:G:A	0	167736338	A	G
3	chr3:167737217:T:A	0	167737217	A	T
3	chr3:167740516:T:C	0	167740516	C	T
3	chr3:167742595:G:A	0	167742595	A	G
3	chr3:167743254:T:C	0	167743254	C	T
3	chr3:167745080:T:G	0	167745080	G	T
3	chr3:167746030:T:C	0	167746030	C	T
3	chr3:167746724:G:A	0	167746724	A	G
3	chr3:167747119:G:A	0	167747119	A	G
3	chr3:167747523:G:A	0	167747523	A	G
3	chr3:167747579:A:G	0	167747579	G	A
3	chr3:167747623:G:A	0	167747623	A	G
3	chr3:167748198:A:G	0	167748198	G	A
3	chr3:167748726:A:C	0	167748726	C	A
3	chr3:167750713:G:A	0	167750713	A	G
3	chr3:167750849:T:C	0	167750849	C	T
3	chr3:167752167:A:G	0	167752167	G	A
3	chr3:167752175:T:C	0	167752175	C	T
3	chr3:167753757:G:A	0	167753757	A	G
3	chr3:167754997:C:G	0	167754997	G	C
3	chr3:167755474:C:G	0	167755474	G	C
3	chr3:167757128:A:G	0	167757128	G	A
3	chr3:167760539:G:A	0	167760539	A	G
3	chr3:167762199:G:A	0	167762199	A	G
3	chr3:167762873:G:A	0	167762873	A	G
3	chr3:167762876:A:G	0	167762876	G	A
3	chr3:167765000:G:A	0	167765000	A	G
3	chr3:167765428:C:A	0	167765428	A	C
3	chr3:167765665:A:G	0	167765665	G	A
3	chr3:167765666:A:G	0	167765666	G	A
3	chr3:167768232:A:G	0	167768232	G	A
3	chr3:167768320:T:G	0	167768320	G	T
3	chr3:167768518:A:T	0	167768518	T	A
3	chr3:167769515:A:T	0	167769515	T	A
3	chr3:167769830:G:A	0	167769830	A	G
3	chr3:167770273:G:A	0	167770273	A	G
3	chr3:167770656:A:G	0	167770656	G	A
3	chr3:167770835:A:G	0	167770835	G	A
3	chr3:167770902:A:G	0	167770902	G	A
3	chr3:167771092:C:A	0	167771092	A	C
3	chr3:167771418:C:T	0	167771418	T	C
3	chr3:167771440:T:G	0	167771440	G	T
3	chr3:167771472:A:G	0	167771472	G	A
3	chr3:167772057:T:A	0	167772057	A	T
3	chr3:167772187:G:A	0	167772187	A	G
3	chr3:167772697:A:G	0	167772697	G	A
3	chr3:167772714:C:T	0	167772714	T	C
3	chr3:167773112:A:G	0	167773112	G	A
3	chr3:167773914:C:T	0	167773914	T	C
3	chr3:167774344:T:C	0	167774344	C	T
3	chr3:167774906:C:A	0	167774906	A	C
3	chr3:167774960:G:T	0	167774960	T	G
3	chr3:167775163:T:TA	0	167775163	TA	T
3	chr3:167775212:A:G	0	167775212	G	A
3	chr3:167775513:G:C	0	167775513	C	G
3	chr3:167775700:T:TGAA	0	167775700	TGAA	T
3	chr3:167775746:T:C	0	167775746	C	T
3	chr3:167776017:C:A	0	167776017	A	C
3	chr3:167776883:C:T	0	167776883	T	C
3	chr3:167777111:G:A	0	167777111	A	G
3	chr3:167777251:C:G	0	167777251	G	C
3	chr3:167777297:A:G	0	167777297	G	A
3	chr3:167777317:T:TTAAGA	0	167777317	TTAAGA	T
3	chr3:167777468:T:C	0	167777468	C	T
3	chr3:167777652:A:G	0	167777652	G	A
3	chr3:167777715:C:G	0	167777715	G	C
3	chr3:167777886:G:T	0	167777886	T	G
3	chr3:167778336:C:G	0	167778336	G	C
3	chr3:167778788:G:A	0	167778788	A	G
3	chr3:167778818:G:A	0	167778818	A	G
3	chr3:167778882:A:T	0	167778882	T	A
3	chr3:167779155:G:T	0	167779155	T	G
3	chr3:167779207:T:A	0	167779207	A	T
3	chr3:167779225:A:G	0	167779225	G	A
3	chr3:167780138:C:T	0	167780138	T	C
3	chr3:167781253:A:T	0	167781253	T	A
3	chr3:167781863:G:A	0	167781863	A	G
3	chr3:167782033:T:C	0	167782033	C	T
3	chr3:167782079:A:G	0	167782079	G	A
3	chr3:167782217:A:G	0	167782217	G	A
3	chr3:167782869:T:C	0	167782869	C	T
3	chr3:167782975:T:G	0	167782975	G	T
3	chr3:167783185:A:G	0	167783185	G	A
3	chr3:167783527:G:C	0	167783527	C	G
3	chr3:167783667:C:G	0	167783667	G	C
3	chr3:167783784:A:G	0	167783784	G	A
3	chr3:167784141:T:C	0	167784141	C	T
3	chr3:167784381:T:A	0	167784381	A	T
3	chr3:167784440:T:G	0	167784440	G	T
3	chr3:167784825:A:G	0	167784825	G	A
3	chr3:167785219:A:G	0	167785219	G	A
3	chr3:167785389:A:G	0	167785389	G	A
3	chr3:167785940:G:C	0	167785940	C	G
3	chr3:167786272:G:A	0	167786272	A	G
3	chr3:167786332:G:A	0	167786332	A	G
3	chr3:167786534:A:G	0	167786534	G	A
3	chr3:167786742:T:C	0	167786742	C	T
3	chr3:167786798:T:G	0	167786798	G	T
3	chr3:167786884:A:C	0	167786884	C	A
3	chr3:167787358:G:A	0	167787358	A	G
3	chr3:167787643:C:T	0	167787643	T	C
3	chr3:167787766:G:A	0	167787766	A	G
3	chr3:167788266:C:T	0	167788266	T	C
3	chr3:167788509:A:G	0	167788509	G	A
3	chr3:167789149:C:G	0	167789149	G	C
3	chr3:167789179:A:G	0	167789179	G	A
3	chr3:167789664:A:G	0	167789664	G	A
3	chr3:167790233:A:G	0	167790233	G	A
3	chr3:167790250:G:C	0	167790250	C	G
3	chr3:167790274:T:C	0	167790274	C	T
3	chr3:167791001:G:T	0	167791001	T	G
3	chr3:167791039:T:G	0	167791039	G	T
3	chr3:167791530:T:G	0	167791530	G	T
3	chr3:167792147:C:T	0	167792147	T	C
3	chr3:167792426:A:G	0	167792426	G	A
3	chr3:167793353:C:T	0	167793353	T	C
3	chr3:167793612:G:T	0	167793612	T	G
3	chr3:167794205:T:TA	0	167794205	TA	T
3	chr3:167795098:A:G	0	167795098	G	A
3	chr3:167795945:A:G	0	167795945	G	A
3	chr3:167796328:A:G	0	167796328	G	A
3	chr3:167796428:G:A	0	167796428	A	G
3	chr3:167796881:G:A	0	167796881	A	G
3	chr3:167797105:T:G	0	167797105	G	T
3	chr3:167797107:T:A	0	167797107	A	T
3	chr3:167797110:A:G	0	167797110	G	A
3	chr3:167797272:G:A	0	167797272	A	G
3	chr3:167797453:T:C	0	167797453	C	T
3	chr3:167797593:A:G	0	167797593	G	A
3	chr3:167797598:C:G	0	167797598	G	C
3	chr3:167797661:T:C	0	167797661	C	T
3	chr3:167797707:T:A	0	167797707	A	T
3	chr3:167799154:C:T	0	167799154	T	C
3	chr3:167799717:T:G	0	167799717	G	T
3	chr3:167799984:A:T	0	167799984	T	A
3	chr3:167800067:T:G	0	167800067	G	T
3	chr3:167800199:T:C	0	167800199	C	T
3	chr3:167800265:AT:A	0	167800265	A	AT
3	chr3:167800515:T:C	0	167800515	C	T
3	chr3:167801228:T:G	0	167801228	G	T
3	chr3:167801612:AC:A	0	167801612	A	AC
3	chr3:167803143:G:A	0	167803143	A	G
3	chr3:167803200:G:A	0	167803200	A	G
3	chr3:167803553:G:A	0	167803553	A	G
3	chr3:167803823:A:G	0	167803823	G	A
3	chr3:167804597:C:T	0	167804597	T	C
3	chr3:167805018:ATT:A	0	167805018	A	ATT
3	chr3:167805198:C:T	0	167805198	T	C
3	chr3:167805241:T:C	0	167805241	C	T
3	chr3:167805781:C:T	0	167805781	T	C
3	chr3:167806734:T:C	0	167806734	C	T
3	chr3:167807538:A:G	0	167807538	G	A
3	chr3:167807828:A:G	0	167807828	G	A
3	chr3:167808034:T:C	0	167808034	C	T
3	chr3:167808641:T:C	0	167808641	C	T
3	chr3:167808867:G:A	0	167808867	A	G
3	chr3:167809545:A:T	0	167809545	T	A
3	chr3:167809583:T:C	0	167809583	C	T
3	chr3:167809998:T:A	0	167809998	A	T
3	chr3:167810058:T:G	0	167810058	G	T
3	chr3:167810341:T:C	0	167810341	C	T
3	chr3:167810600:TA:T	0	167810600	T	TA
3	chr3:167811473:AAAG:A	0	167811473	A	AAAG
3	chr3:167811684:TA:T	0	167811684	T	TA
3	chr3:167812031:A:G	0	167812031	G	A
3	chr3:167812239:T:G	0	167812239	G	T
3	chr3:167812267:A:G	0	167812267	G	A
3	chr3:167812428:A:G	0	167812428	G	A
3	chr3:167812656:C:T	0	167812656	T	C
3	chr3:167812718:G:A	0	167812718	A	G
3	chr3:167812802:G:C	0	167812802	C	G
3	chr3:167813819:T:C	0	167813819	C	T
3	chr3:167814091:C:T	0	167814091	T	C
3	chr3:167815106:G:A	0	167815106	A	G
3	chr3:167815670:G:A	0	167815670	A	G
3	chr3:167815900:T:TA	0	167815900	TA	T
3	chr3:167816367:A:G	0	167816367	G	A
3	chr3:167816924:G:A	0	167816924	A	G
3	chr3:167817205:T:C	0	167817205	C	T
3	chr3:167817275:C:T	0	167817275	T	C
3	chr3:167817627:A:C	0	167817627	C	A
3	chr3:167817628:T:C	0	167817628	C	T
3	chr3:167817636:C:T	0	167817636	T	C
3	chr3:167817755:G:A	0	167817755	A	G
3	chr3:167817846:A:G	0	167817846	G	A
3	chr3:167817970:C:T	0	167817970	T	C
3	chr3:167818133:C:T	0	167818133	T	C
3	chr3:167818174:C:T	0	167818174	T	C
3	chr3:167818275:A:G	0	167818275	G	A
3	chr3:167818318:G:A	0	167818318	A	G
3	chr3:167819098:T:C	0	167819098	C	T
3	chr3:167819710:G:A	0	167819710	A	G
3	chr3:167820396:C:G	0	167820396	G	C
3	chr3:167820718:G:C	0	167820718	C	G
3	chr3:167820780:G:A	0	167820780	A	G
3	chr3:167821196:A:G	0	167821196	G	A
3	chr3:167822321:A:G	0	167822321	G	A
3	chr3:167822574:A:T	0	167822574	T	A
3	chr3:167822773:A:G	0	167822773	G	A
3	chr3:167824040:C:G	0	167824040	G	C
3	chr3:167824194:C:A	0	167824194	A	C
3	chr3:167824692:A:G	0	167824692	G	A
3	chr3:167825678:C:T	0	167825678	T	C
3	chr3:167826017:A:G	0	167826017	G	A
3	chr3:167826574:A:G	0	167826574	G	A
3	chr3:167826696:C:T	0	167826696	T	C
3	chr3:167827021:A:G	0	167827021	G	A
3	chr3:167828353:A:G	0	167828353	G	A
3	chr3:167828482:G:A	0	167828482	A	G
3	chr3:167830092:T:C	0	167830092	C	T
3	chr3:167830732:T:C	0	167830732	C	T
3	chr3:167831873:C:T	0	167831873	T	C
3	chr3:167832673:C:A	0	167832673	A	C
3	chr3:167833105:C:T	0	167833105	T	C
3	chr3:167834416:T:A	0	167834416	A	T
3	chr3:167834872:G:A	0	167834872	A	G
3	chr3:167834924:G:A	0	167834924	A	G
3	chr3:167836506:A:T	0	167836506	T	A
3	chr3:167837498:C:T	0	167837498	T	C
3	chr3:167837571:C:T	0	167837571	T	C
3	chr3:167838171:T:G	0	167838171	G	T
3	chr3:167838206:C:T	0	167838206	T	C
3	chr3:167838210:C:T	0	167838210	T	C
3	chr3:167839005:A:G	0	167839005	G	A
3	chr3:167839596:C:T	0	167839596	T	C
3	chr3:167839920:C:CAG	0	167839920	CAG	C
3	chr3:167839984:A:G	0	167839984	G	A
3	chr3:167840484:T:C	0	167840484	C	T
3	chr3:167840568:G:A	0	167840568	A	G
3	chr3:167841520:T:C	0	167841520	C	T
3	chr3:167841941:G:A	0	167841941	A	G
3	chr3:167841972:A:G	0	167841972	G	A
3	chr3:167842041:C:T	0	167842041	T	C
3	chr3:167842563:A:G	0	167842563	G	A
3	chr3:167843380:T:G	0	167843380	G	T
3	chr3:167843978:C:T	0	167843978	T	C
3	chr3:167843979:A:G	0	167843979	G	A
3	chr3:167844878:G:A	0	167844878	A	G
3	chr3:167845267:G:T	0	167845267	T	G
3	chr3:167845362:T:C	0	167845362	C	T
3	chr3:167846358:C:A	0	167846358	A	C
3	chr3:167847020:C:T	0	167847020	T	C
3	chr3:167847083:C:A	0	167847083	A	C
3	chr3:167847122:C:T	0	167847122	T	C
3	chr3:167847917:G:A	0	167847917	A	G
3	chr3:167848307:G:A	0	167848307	A	G
3	chr3:167848364:T:C	0	167848364	C	T
3	chr3:167848739:C:T	0	167848739	T	C
3	chr3:167849503:A:G	0	167849503	G	A
3	chr3:167849553:C:A	0	167849553	A	C
3	chr3:167849741:T:C	0	167849741	C	T
3	chr3:167850389:T:C	0	167850389	C	T
3	chr3:167850887:A:G	0	167850887	G	A
3	chr3:167851140:A:T	0	167851140	T	A
3	chr3:167851663:T:C	0	167851663	C	T
3	chr3:167851713:G:C	0	167851713	C	G
3	chr3:167851809:C:T	0	167851809	T	C
3	chr3:167852407:T:C	0	167852407	C	T
3	chr3:167852776:C:A	0	167852776	A	C
3	chr3:167853529:A:T	0	167853529	T	A
3	chr3:167854348:G:A	0	167854348	A	G
3	chr3:167854420:C:T	0	167854420	T	C
3	chr3:167856460:G:T	0	167856460	T	G
3	chr3:167856564:C:T	0	167856564	T	C
3	chr3:167857356:A:G	0	167857356	G	A
3	chr3:167857501:G:A	0	167857501	A	G
3	chr3:167858634:T:G	0	167858634	G	T
3	chr3:167858705:T:C	0	167858705	C	T
3	chr3:167859766:T:C	0	167859766	C	T
3	chr3:167859925:A:G	0	167859925	G	A
3	chr3:167860293:C:T	0	167860293	T	C
3	chr3:167860439:A:G	0	167860439	G	A
3	chr3:167860734:ATTGAAGCAG:A	0	167860734	A	ATTGAAGCAG
3	chr3:167861967:C:T	0	167861967	T	C
3	chr3:167862043:C:T	0	167862043	T	C
3	chr3:167862532:G:A	0	167862532	A	G
3	chr3:167862537:T:C	0	167862537	C	T
3	chr3:167862646:A:C	0	167862646	C	A
3	chr3:167862673:C:A	0	167862673	A	C
3	chr3:167862759:C:A	0	167862759	A	C
3	chr3:167863123:A:G	0	167863123	G	A
3	chr3:167865429:A:G	0	167865429	G	A
3	chr3:167866380:G:A	0	167866380	A	G
3	chr3:167866423:T:C	0	167866423	C	T
3	chr3:167866510:A:G	0	167866510	G	A
3	chr3:167867359:G:T	0	167867359	T	G
3	chr3:167867996:G:A	0	167867996	A	G
3	chr3:167868098:A:C	0	167868098	C	A
3	chr3:167868268:A:G	0	167868268	G	A
3	chr3:167868522:C:T	0	167868522	T	C
3	chr3:167868549:A:G	0	167868549	G	A
3	chr3:167868592:T:C	0	167868592	C	T
3	chr3:167868779:AG:A	0	167868779	A	AG
3	chr3:167869064:G:A	0	167869064	A	G
3	chr3:167869293:G:A	0	167869293	A	G
3	chr3:167869978:G:C	0	167869978	C	G
3	chr3:167870453:A:G	0	167870453	G	A
3	chr3:167871133:A:G	0	167871133	G	A
3	chr3:167872082:G:A	0	167872082	A	G
3	chr3:167873031:G:T	0	167873031	T	G
3	chr3:167873093:C:T	0	167873093	T	C
3	chr3:167873425:G:A	0	167873425	A	G
3	chr3:167874119:G:A	0	167874119	A	G
3	chr3:167875031:C:T	0	167875031	T	C
3	chr3:167875550:G:A	0	167875550	A	G
3	chr3:167875708:T:G	0	167875708	G	T
3	chr3:167876784:A:T	0	167876784	T	A
3	chr3:167877209:T:C	0	167877209	C	T
3	chr3:167878448:A:T	0	167878448	T	A
3	chr3:167879506:G:C	0	167879506	C	G
3	chr3:167879828:C:T	0	167879828	T	C
3	chr3:167879864:T:C	0	167879864	C	T
3	chr3:167880260:TG:T	0	167880260	T	TG
3	chr3:167881256:G:A	0	167881256	A	G
3	chr3:167882187:GAATC:G	0	167882187	G	GAATC
3	chr3:167882388:C:G	0	167882388	G	C
3	chr3:167882973:G:A	0	167882973	A	G
3	chr3:167883907:A:G	0	167883907	G	A
3	chr3:167885040:C:T	0	167885040	T	C
3	chr3:167885129:C:T	0	167885129	T	C
3	chr3:167885157:CT:C	0	167885157	C	CT
3	chr3:167886602:C:T	0	167886602	T	C
3	chr3:167887019:A:G	0	167887019	G	A
3	chr3:167887262:ATGT:A	0	167887262	A	ATGT
3	chr3:167888017:A:G	0	167888017	G	A
3	chr3:167888445:A:T	0	167888445	T	A
3	chr3:167889813:G:T	0	167889813	T	G
3	chr3:167890081:G:A	0	167890081	A	G
3	chr3:167890406:G:C	0	167890406	C	G
3	chr3:167890699:T:A	0	167890699	A	T
3	chr3:167893065:C:T	0	167893065	T	C
3	chr3:167894208:T:C	0	167894208	C	T
3	chr3:167895890:C:G	0	167895890	G	C
3	chr3:167896629:A:C	0	167896629	C	A
3	chr3:167897396:C:T	0	167897396	T	C
3	chr3:167897456:C:A	0	167897456	A	C
3	chr3:167897788:G:A	0	167897788	A	G
3	chr3:167898720:A:T	0	167898720	T	A
3	chr3:167899271:C:A	0	167899271	A	C
3	chr3:167899324:A:G	0	167899324	G	A
3	chr3:167900390:G:A	0	167900390	A	G
3	chr3:167901099:C:T	0	167901099	T	C
3	chr3:167901664:T:C	0	167901664	C	T
3	chr3:167902240:A:C	0	167902240	C	A
3	chr3:167902257:A:C	0	167902257	C	A
3	chr3:167902314:CTT:C	0	167902314	C	CTT
3	chr3:167902738:A:T	0	167902738	T	A
3	chr3:167905472:G:A	0	167905472	A	G
3	chr3:167905910:G:A	0	167905910	A	G
3	chr3:167907680:AT:A	0	167907680	A	AT
3	chr3:167909209:G:A	0	167909209	A	G
3	chr3:167909414:T:A	0	167909414	A	T
3	chr3:167910270:C:T	0	167910270	T	C
3	chr3:167910354:A:G	0	167910354	G	A
3	chr3:167911469:T:A	0	167911469	A	T
3	chr3:167911504:T:C	0	167911504	C	T
3	chr3:167911636:T:C	0	167911636	C	T
3	chr3:167911695:G:A	0	167911695	A	G
3	chr3:167912199:T:C	0	167912199	C	T
3	chr3:167912338:C:G	0	167912338	G	C
3	chr3:167912713:C:CA	0	167912713	CA	C
3	chr3:167912845:A:G	0	167912845	G	A
3	chr3:167913224:A:G	0	167913224	G	A
3	chr3:167913626:G:A	0	167913626	A	G
3	chr3:167914444:A:G	0	167914444	G	A
3	chr3:167914662:C:T	0	167914662	T	C
3	chr3:167915099:C:A	0	167915099	A	C
3	chr3:167915413:A:T	0	167915413	T	A
3	chr3:167915528:T:C	0	167915528	C	T
3	chr3:167915869:G:A	0	167915869	A	G
3	chr3:167916642:G:T	0	167916642	T	G
3	chr3:167917308:T:A	0	167917308	A	T
3	chr3:167917687:A:T	0	167917687	T	A
3	chr3:167917901:A:G	0	167917901	G	A
3	chr3:167918030:T:G	0	167918030	G	T
3	chr3:167918111:T:C	0	167918111	C	T
3	chr3:167918170:G:A	0	167918170	A	G
3	chr3:167918288:C:T	0	167918288	T	C
3	chr3:167918669:A:G	0	167918669	G	A
3	chr3:167920418:C:T	0	167920418	T	C
3	chr3:167920670:A:G	0	167920670	G	A
3	chr3:167921269:T:C	0	167921269	C	T
3	chr3:167921884:C:G	0	167921884	G	C
3	chr3:167926687:C:T	0	167926687	T	C
3	chr3:167927277:G:A	0	167927277	A	G
3	chr3:167927314:C:G	0	167927314	G	C
3	chr3:167927923:C:T	0	167927923	T	C
3	chr3:167927943:T:C	0	167927943	C	T
3	chr3:167928388:T:G	0	167928388	G	T
3	chr3:167928407:G:A	0	167928407	A	G
3	chr3:167928700:C:T	0	167928700	T	C
3	chr3:167929172:G:A	0	167929172	A	G
3	chr3:167929649:C:T	0	167929649	T	C
3	chr3:167930112:G:A	0	167930112	A	G
3	chr3:167930414:T:A	0	167930414	A	T
3	chr3:167930790:TAAGGC:T	0	167930790	T	TAAGGC
3	chr3:167931311:T:G	0	167931311	G	T
3	chr3:167931792:A:G	0	167931792	G	A
3	chr3:167932771:G:A	0	167932771	A	G
3	chr3:167932772:C:A	0	167932772	A	C
3	chr3:167933021:C:T	0	167933021	T	C
3	chr3:167933232:C:T	0	167933232	T	C
3	chr3:167933911:C:T	0	167933911	T	C
3	chr3:167934363:G:A	0	167934363	A	G
3	chr3:167934780:C:T	0	167934780	T	C
3	chr3:167935122:A:G	0	167935122	G	A
3	chr3:167935234:A:G	0	167935234	G	A
3	chr3:167935421:G:C	0	167935421	C	G
3	chr3:167935674:G:C	0	167935674	C	G
3	chr3:167935941:G:A	0	167935941	A	G
3	chr3:167936000:G:A	0	167936000	A	G
3	chr3:167937194:TTA:T	0	167937194	T	TTA
3	chr3:167937395:T:A	0	167937395	A	T
3	chr3:167937712:G:A	0	167937712	A	G
3	chr3:167938763:A:G	0	167938763	G	A
3	chr3:167939070:T:C	0	167939070	C	T
3	chr3:167939097:G:A	0	167939097	A	G
3	chr3:167939238:AATGTTAACC:A	0	167939238	A	AATGTTAACC
3	chr3:167939736:C:T	0	167939736	T	C
3	chr3:167940210:T:C	0	167940210	C	T
3	chr3:167941011:C:T	0	167941011	T	C
3	chr3:167941339:A:G	0	167941339	G	A
3	chr3:167941968:G:T	0	167941968	T	G
3	chr3:167942022:G:T	0	167942022	T	G
3	chr3:167942392:A:G	0	167942392	G	A
3	chr3:167942531:G:A	0	167942531	A	G
3	chr3:167942542:A:T	0	167942542	T	A
3	chr3:167942553:A:G	0	167942553	G	A
3	chr3:167942571:TGC:T	0	167942571	T	TGC
3	chr3:167942969:C:T	0	167942969	T	C
3	chr3:167943348:G:A	0	167943348	A	G
3	chr3:167943511:C:T	0	167943511	T	C
3	chr3:167943866:G:T	0	167943866	T	G
3	chr3:167943937:A:G	0	167943937	G	A
3	chr3:167944085:C:T	0	167944085	T	C
3	chr3:167945233:A:C	0	167945233	C	A
3	chr3:167945251:C:T	0	167945251	T	C
3	chr3:167945880:T:C	0	167945880	C	T
3	chr3:167945888:G:T	0	167945888	T	G
3	chr3:167946355:A:C	0	167946355	C	A
3	chr3:167946992:G:A	0	167946992	A	G
3	chr3:167947357:C:T	0	167947357	T	C
3	chr3:167947377:T:C	0	167947377	C	T
3	chr3:167948284:T:C	0	167948284	C	T
3	chr3:167948295:T:C	0	167948295	C	T
3	chr3:167948496:G:A	0	167948496	A	G
3	chr3:167948869:G:A	0	167948869	A	G
3	chr3:167949385:A:T	0	167949385	T	A
3	chr3:167949652:A:C	0	167949652	C	A
3	chr3:167950508:T:A	0	167950508	A	T
3	chr3:167950766:C:G	0	167950766	G	C
3	chr3:167950857:C:T	0	167950857	T	C
3	chr3:167950982:G:T	0	167950982	T	G
3	chr3:167951809:G:A	0	167951809	A	G
3	chr3:167953022:A:C	0	167953022	C	A
3	chr3:167953055:T:C	0	167953055	C	T
3	chr3:167953603:T:C	0	167953603	C	T
3	chr3:167954342:C:T	0	167954342	T	C
3	chr3:167954420:T:A	0	167954420	A	T
3	chr3:167954629:C:T	0	167954629	T	C
3	chr3:167955376:T:C	0	167955376	C	T
3	chr3:167956266:C:A	0	167956266	A	C
3	chr3:167956304:C:T	0	167956304	T	C
3	chr3:167956312:A:G	0	167956312	G	A
3	chr3:167956910:A:G	0	167956910	G	A
3	chr3:167956959:G:C	0	167956959	C	G
3	chr3:167957841:T:A	0	167957841	A	T
3	chr3:167958489:C:T	0	167958489	T	C
3	chr3:167958989:G:A	0	167958989	A	G
3	chr3:167959828:A:C	0	167959828	C	A
3	chr3:167959986:A:G	0	167959986	G	A
3	chr3:167960868:G:A	0	167960868	A	G
3	chr3:167960921:C:T	0	167960921	T	C
3	chr3:167960978:T:G	0	167960978	G	T
3	chr3:167961137:A:G	0	167961137	G	A
3	chr3:167961142:T:C	0	167961142	C	T
3	chr3:167961208:A:T	0	167961208	T	A
3	chr3:167962819:G:T	0	167962819	T	G
3	chr3:167963062:G:A	0	167963062	A	G
3	chr3:167963521:A:G	0	167963521	G	A
3	chr3:167964032:C:T	0	167964032	T	C
3	chr3:167964178:T:A	0	167964178	A	T
3	chr3:167964351:C:T	0	167964351	T	C
3	chr3:167964936:A:G	0	167964936	G	A
3	chr3:167965175:G:A	0	167965175	A	G
3	chr3:167966051:T:G	0	167966051	G	T
3	chr3:167967297:T:A	0	167967297	A	T
3	chr3:167967874:T:G	0	167967874	G	T
3	chr3:167968242:C:T	0	167968242	T	C
3	chr3:167968254:A:G	0	167968254	G	A
3	chr3:167968368:T:A	0	167968368	A	T
3	chr3:167969100:G:T	0	167969100	T	G
3	chr3:167969114:A:G	0	167969114	G	A
3	chr3:167969164:CAT:C	0	167969164	C	CAT
3	chr3:167969216:T:A	0	167969216	A	T
3	chr3:167969493:T:C	0	167969493	C	T
3	chr3:167969581:C:T	0	167969581	T	C
3	chr3:167970514:T:C	0	167970514	C	T
3	chr3:167970909:A:T	0	167970909	T	A
3	chr3:167971006:C:T	0	167971006	T	C
3	chr3:167971089:G:C	0	167971089	C	G
3	chr3:167971295:A:G	0	167971295	G	A
3	chr3:167971882:T:C	0	167971882	C	T
3	chr3:167972251:A:T	0	167972251	T	A
3	chr3:167972508:T:C	0	167972508	C	T
3	chr3:167972738:C:A	0	167972738	A	C
3	chr3:167972866:G:A	0	167972866	A	G
3	chr3:167973736:A:G	0	167973736	G	A
3	chr3:167973758:T:C	0	167973758	C	T
3	chr3:167974493:G:A	0	167974493	A	G
3	chr3:167974604:A:C	0	167974604	C	A
3	chr3:167974760:C:T	0	167974760	T	C
3	chr3:167974772:T:C	0	167974772	C	T
3	chr3:167974774:A:T	0	167974774	T	A
3	chr3:167974777:C:T	0	167974777	T	C
3	chr3:167974832:G:T	0	167974832	T	G
3	chr3:167974841:A:T	0	167974841	T	A
3	chr3:167974878:T:C	0	167974878	C	T
3	chr3:167974889:C:T	0	167974889	T	C
3	chr3:167974890:A:G	0	167974890	G	A
3	chr3:167974948:G:A	0	167974948	A	G
3	chr3:167974996:TACTAAAAAAATACAAAA:T	0	167974996	T	TACTAAAAAAATACAAAA
3	chr3:167975452:G:C	0	167975452	C	G
3	chr3:167975544:A:C	0	167975544	C	A
3	chr3:167977868:T:G	0	167977868	G	T
3	chr3:167978386:C:A	0	167978386	A	C
3	chr3:167978688:A:G	0	167978688	G	A
3	chr3:167978895:G:A	0	167978895	A	G
3	chr3:167979050:G:A	0	167979050	A	G
3	chr3:167979680:A:T	0	167979680	T	A
3	chr3:167980296:T:C	0	167980296	C	T
3	chr3:167980740:A:C	0	167980740	C	A
3	chr3:167980741:C:T	0	167980741	T	C
3	chr3:167981530:G:A	0	167981530	A	G
3	chr3:167981914:A:C	0	167981914	C	A
3	chr3:167982535:A:G	0	167982535	G	A
3	chr3:167982718:G:A	0	167982718	A	G
3	chr3:167984588:C:T	0	167984588	T	C
3	chr3:167986874:T:G	0	167986874	G	T
3	chr3:167987256:C:T	0	167987256	T	C
3	chr3:167988069:G:T	0	167988069	T	G
3	chr3:167988148:TATA:T	0	167988148	T	TATA
3	chr3:167988834:T:C	0	167988834	C	T
3	chr3:167989247:A:G	0	167989247	G	A
3	chr3:167989830:A:C	0	167989830	C	A
3	chr3:167992384:C:T	0	167992384	T	C
3	chr3:167995743:A:G	0	167995743	G	A
3	chr3:167997680:C:T	0	167997680	T	C
3	chr3:167997719:C:G	0	167997719	G	C
3	chr3:167998627:T:TA	0	167998627	TA	T
3	chr3:167998909:G:A	0	167998909	A	G
3	chr3:167999282:T:C	0	167999282	C	T
3	chr3:168001279:C:T	0	168001279	T	C
3	chr3:168002039:A:G	0	168002039	G	A
3	chr3:168002085:G:A	0	168002085	A	G
3	chr3:168002571:G:A	0	168002571	A	G
3	chr3:168003782:G:A	0	168003782	A	G
3	chr3:168003860:A:G	0	168003860	G	A
3	chr3:168004025:G:C	0	168004025	C	G
3	chr3:168004536:C:T	0	168004536	T	C
3	chr3:168006745:CAGA:C	0	168006745	C	CAGA
3	chr3:168006859:G:C	0	168006859	C	G
3	chr3:168007561:A:G	0	168007561	G	A
3	chr3:168007593:T:C	0	168007593	C	T
3	chr3:168007620:T:C	0	168007620	C	T
3	chr3:168007666:A:T	0	168007666	T	A
3	chr3:168008308:T:C	0	168008308	C	T
3	chr3:168008614:T:C	0	168008614	C	T
3	chr3:168009629:C:T	0	168009629	T	C
3	chr3:168009648:C:T	0	168009648	T	C
3	chr3:168009682:T:C	0	168009682	C	T
3	chr3:168010096:C:T	0	168010096	T	C
3	chr3:168010266:C:T	0	168010266	T	C
3	chr3:168010466:G:A	0	168010466	A	G
3	chr3:168010908:G:C	0	168010908	C	G
3	chr3:168011185:C:T	0	168011185	T	C
3	chr3:168011221:T:C	0	168011221	C	T
3	chr3:168011351:C:T	0	168011351	T	C
3	chr3:168011490:C:T	0	168011490	T	C
3	chr3:168011552:G:A	0	168011552	A	G
3	chr3:168012258:C:T	0	168012258	T	C
3	chr3:168012818:C:A	0	168012818	A	C
3	chr3:168012882:A:G	0	168012882	G	A
3	chr3:168013022:G:C	0	168013022	C	G
3	chr3:168013493:TC:T	0	168013493	T	TC
3	chr3:168013730:G:T	0	168013730	T	G
3	chr3:168014994:C:T	0	168014994	T	C
3	chr3:168015049:G:T	0	168015049	T	G
3	chr3:168017754:G:A	0	168017754	A	G
3	chr3:168018252:A:G	0	168018252	G	A
3	chr3:168018516:C:T	0	168018516	T	C
3	chr3:168018538:T:C	0	168018538	C	T
3	chr3:168018857:G:A	0	168018857	A	G
3	chr3:168018912:C:T	0	168018912	T	C
3	chr3:168018916:T:C	0	168018916	C	T
3	chr3:168019103:A:G	0	168019103	G	A
3	chr3:168019315:T:G	0	168019315	G	T
3	chr3:168019464:A:G	0	168019464	G	A
3	chr3:168019686:T:C	0	168019686	C	T
3	chr3:168019983:T:C	0	168019983	C	T
3	chr3:168020025:C:T	0	168020025	T	C
3	chr3:168020391:G:A	0	168020391	A	G
3	chr3:168020732:A:G	0	168020732	G	A
3	chr3:168021984:C:T	0	168021984	T	C
3	chr3:168022296:C:T	0	168022296	T	C
3	chr3:168023570:T:C	0	168023570	C	T
3	chr3:168024460:G:A	0	168024460	A	G
3	chr3:168025404:T:C	0	168025404	C	T
3	chr3:168025454:TG:T	0	168025454	T	TG
3	chr3:168026250:A:ATC	0	168026250	ATC	A
3	chr3:168026310:A:C	0	168026310	C	A
3	chr3:168026719:A:T	0	168026719	T	A
3	chr3:168027612:G:A	0	168027612	A	G
3	chr3:168027915:A:G	0	168027915	G	A
3	chr3:168028430:A:G	0	168028430	G	A
3	chr3:168028504:G:C	0	168028504	C	G
3	chr3:168029234:C:T	0	168029234	T	C
3	chr3:168029451:T:C	0	168029451	C	T
3	chr3:168030268:T:C	0	168030268	C	T
3	chr3:168031109:A:G	0	168031109	G	A
3	chr3:168031518:T:C	0	168031518	C	T
3	chr3:168031662:G:C	0	168031662	C	G
3	chr3:168031755:G:A	0	168031755	A	G
3	chr3:168031827:C:A	0	168031827	A	C
3	chr3:168033815:G:T	0	168033815	T	G
3	chr3:168034937:A:G	0	168034937	G	A
3	chr3:168036785:A:G	0	168036785	G	A
3	chr3:168037923:T:C	0	168037923	C	T
3	chr3:168037961:G:A	0	168037961	A	G
3	chr3:168037975:G:A	0	168037975	A	G
3	chr3:168039831:A:C	0	168039831	C	A
3	chr3:168042386:G:T	0	168042386	T	G
3	chr3:168042435:G:A	0	168042435	A	G
3	chr3:168044258:C:T	0	168044258	T	C
3	chr3:168046520:C:T	0	168046520	T	C
3	chr3:168047032:A:G	0	168047032	G	A
3	chr3:168047708:C:T	0	168047708	T	C
3	chr3:168048703:C:A	0	168048703	A	C
3	chr3:168051052:G:A	0	168051052	A	G
3	chr3:168051291:AC:A	0	168051291	A	AC
3	chr3:168052033:A:C	0	168052033	C	A
3	chr3:168052327:C:T	0	168052327	T	C
3	chr3:168052686:G:A	0	168052686	A	G
3	chr3:168053740:C:T	0	168053740	T	C
3	chr3:168053836:T:C	0	168053836	C	T
3	chr3:168053869:G:A	0	168053869	A	G
3	chr3:168054292:C:T	0	168054292	T	C
3	chr3:168055498:C:A	0	168055498	A	C
3	chr3:168055727:A:G	0	168055727	G	A
3	chr3:168055981:A:T	0	168055981	T	A
3	chr3:168055991:A:C	0	168055991	C	A
3	chr3:168056242:G:A	0	168056242	A	G
3	chr3:168057230:C:T	0	168057230	T	C
3	chr3:168057422:C:T	0	168057422	T	C
3	chr3:168058974:G:A	0	168058974	A	G
3	chr3:168059084:C:T	0	168059084	T	C
3	chr3:168059850:A:G	0	168059850	G	A
3	chr3:168059967:T:G	0	168059967	G	T
3	chr3:168060940:TTTGTATG:T	0	168060940	T	TTTGTATG
3	chr3:168061356:T:G	0	168061356	G	T
3	chr3:168063594:T:G	0	168063594	G	T
3	chr3:168063835:T:G	0	168063835	G	T
3	chr3:168064246:A:G	0	168064246	G	A
3	chr3:168064961:A:G	0	168064961	G	A
3	chr3:168066328:C:G	0	168066328	G	C
3	chr3:168066938:C:T	0	168066938	T	C
3	chr3:168068377:A:T	0	168068377	T	A
3	chr3:168068855:A:G	0	168068855	G	A
3	chr3:168069777:T:TA	0	168069777	TA	T
3	chr3:168071368:T:C	0	168071368	C	T
3	chr3:168071756:T:C	0	168071756	C	T
3	chr3:168071899:C:T	0	168071899	T	C
3	chr3:168071939:G:T	0	168071939	T	G
3	chr3:168072163:A:G	0	168072163	G	A
3	chr3:168072905:G:A	0	168072905	A	G
3	chr3:168073460:C:G	0	168073460	G	C
3	chr3:168073814:A:G	0	168073814	G	A
3	chr3:168074218:T:C	0	168074218	C	T
3	chr3:168074374:T:C	0	168074374	C	T
3	chr3:168075442:A:G	0	168075442	G	A
3	chr3:168075457:C:T	0	168075457	T	C
3	chr3:168075544:T:C	0	168075544	C	T
3	chr3:168075623:A:T	0	168075623	T	A
3	chr3:168075655:A:T	0	168075655	T	A
3	chr3:168075710:C:T	0	168075710	T	C
3	chr3:168077921:A:G	0	168077921	G	A
3	chr3:168078497:A:G	0	168078497	G	A
3	chr3:168078793:G:A	0	168078793	A	G
3	chr3:168078858:C:T	0	168078858	T	C
3	chr3:168078963:T:A	0	168078963	A	T
3	chr3:168078988:A:C	0	168078988	C	A
3	chr3:168079254:A:G	0	168079254	G	A
3	chr3:168079650:T:C	0	168079650	C	T
3	chr3:168082114:T:C	0	168082114	C	T
3	chr3:168082502:T:C	0	168082502	C	T
3	chr3:168082749:A:G	0	168082749	G	A
3	chr3:168083322:C:T	0	168083322	T	C
3	chr3:168083650:G:C	0	168083650	C	G
3	chr3:168084039:T:C	0	168084039	C	T
3	chr3:168084229:T:C	0	168084229	C	T
3	chr3:168084426:C:T	0	168084426	T	C
3	chr3:168084698:A:G	0	168084698	G	A
3	chr3:168084988:C:G	0	168084988	G	C
3	chr3:168085327:A:G	0	168085327	G	A
3	chr3:168085931:A:G	0	168085931	G	A
3	chr3:168086153:A:C	0	168086153	C	A
3	chr3:168086486:C:T	0	168086486	T	C
3	chr3:168087339:G:A	0	168087339	A	G
3	chr3:168088042:T:C	0	168088042	C	T
3	chr3:168088825:T:C	0	168088825	C	T
3	chr3:168089060:T:C	0	168089060	C	T
3	chr3:168090657:T:TC	0	168090657	TC	T
3	chr3:168090838:G:A	0	168090838	A	G
3	chr3:168091132:A:G	0	168091132	G	A
3	chr3:168091757:T:C	0	168091757	C	T
3	chr3:168091789:C:T	0	168091789	T	C
3	chr3:168091841:A:C	0	168091841	C	A
3	chr3:168092533:A:G	0	168092533	G	A
3	chr3:168092778:A:T	0	168092778	T	A
3	chr3:168096432:A:G	0	168096432	G	A
3	chr3:168096967:T:A	0	168096967	A	T
3	chr3:168097466:A:T	0	168097466	T	A
3	chr3:168098151:T:A	0	168098151	A	T
3	chr3:168098942:AAAT:A	0	168098942	A	AAAT
3	chr3:168099530:A:G	0	168099530	G	A
3	chr3:168099748:T:C	0	168099748	C	T
3	chr3:168100656:T:C	0	168100656	C	T
3	chr3:168100894:A:T	0	168100894	T	A
3	chr3:168101196:T:C	0	168101196	C	T
3	chr3:168101409:T:C	0	168101409	C	T
3	chr3:168102107:A:G	0	168102107	G	A
3	chr3:168102522:G:T	0	168102522	T	G
3	chr3:168103258:G:T	0	168103258	T	G
3	chr3:168103419:G:T	0	168103419	T	G
3	chr3:168103425:T:C	0	168103425	C	T
3	chr3:168103505:G:A	0	168103505	A	G
3	chr3:168104095:G:A	0	168104095	A	G
3	chr3:168104875:TTAAA:T	0	168104875	T	TTAAA
3	chr3:168105036:T:C	0	168105036	C	T
3	chr3:168105430:G:A	0	168105430	A	G
3	chr3:168105896:T:C	0	168105896	C	T
3	chr3:168106231:T:C	0	168106231	C	T
3	chr3:168106399:G:A	0	168106399	A	G
3	chr3:168106438:G:A	0	168106438	A	G
3	chr3:168106445:A:G	0	168106445	G	A
3	chr3:168107507:A:C	0	168107507	C	A
3	chr3:168107713:A:G	0	168107713	G	A
3	chr3:168108085:C:T	0	168108085	T	C
3	chr3:168108371:T:C	0	168108371	C	T
3	chr3:168108655:G:A	0	168108655	A	G
3	chr3:168108685:C:T	0	168108685	T	C
3	chr3:168109307:T:C	0	168109307	C	T
3	chr3:168109351:C:T	0	168109351	T	C
3	chr3:168109888:C:G	0	168109888	G	C
3	chr3:168110483:C:T	0	168110483	T	C
3	chr3:168110766:T:C	0	168110766	C	T
3	chr3:168111124:C:A	0	168111124	A	C
3	chr3:168111456:T:C	0	168111456	C	T
3	chr3:168111665:C:T	0	168111665	T	C
3	chr3:168111682:A:C	0	168111682	C	A
3	chr3:168111926:A:G	0	168111926	G	A
3	chr3:168112301:C:T	0	168112301	T	C
3	chr3:168112456:T:C	0	168112456	C	T
3	chr3:168112787:G:A	0	168112787	A	G
3	chr3:168113018:G:C	0	168113018	C	G
3	chr3:168113380:A:G	0	168113380	G	A
3	chr3:168113511:C:A	0	168113511	A	C
3	chr3:168113516:T:C	0	168113516	C	T
3	chr3:168114192:C:T	0	168114192	T	C
3	chr3:168114627:G:A	0	168114627	A	G
3	chr3:168114652:A:G	0	168114652	G	A
3	chr3:168114881:A:G	0	168114881	G	A
3	chr3:168114917:C:T	0	168114917	T	C
3	chr3:168116228:A:G	0	168116228	G	A
3	chr3:168116274:A:G	0	168116274	G	A
3	chr3:168116613:C:T	0	168116613	T	C
3	chr3:168116802:C:T	0	168116802	T	C
3	chr3:168116897:A:G	0	168116897	G	A
3	chr3:168117917:C:G	0	168117917	G	C
3	chr3:168118178:T:G	0	168118178	G	T
3	chr3:168119265:C:A	0	168119265	A	C
3	chr3:168119267:G:GA	0	168119267	GA	G
3	chr3:168120278:T:C	0	168120278	C	T
3	chr3:168121115:A:G	0	168121115	G	A
3	chr3:168122505:C:T	0	168122505	T	C
3	chr3:168123142:G:T	0	168123142	T	G
3	chr3:168124263:A:G	0	168124263	G	A
3	chr3:168124898:T:TAAC	0	168124898	TAAC	T
3	chr3:168125101:A:G	0	168125101	G	A
3	chr3:168125182:T:C	0	168125182	C	T
3	chr3:168125485:C:T	0	168125485	T	C
3	chr3:168125739:A:T	0	168125739	T	A
3	chr3:168125909:T:A	0	168125909	A	T
3	chr3:168125997:G:GA	0	168125997	GA	G
3	chr3:168126022:A:G	0	168126022	G	A
3	chr3:168126289:T:C	0	168126289	C	T
3	chr3:168126454:G:A	0	168126454	A	G
3	chr3:168126698:G:A	0	168126698	A	G
3	chr3:168126720:A:G	0	168126720	G	A
3	chr3:168126941:T:G	0	168126941	G	T
3	chr3:168127128:T:A	0	168127128	A	T
3	chr3:168127697:A:G	0	168127697	G	A
3	chr3:168127789:T:G	0	168127789	G	T
3	chr3:168127913:A:G	0	168127913	G	A
3	chr3:168127977:C:A	0	168127977	A	C
3	chr3:168128002:G:A	0	168128002	A	G
3	chr3:168128047:A:G	0	168128047	G	A
3	chr3:168128677:C:T	0	168128677	T	C
3	chr3:168128716:C:T	0	168128716	T	C
3	chr3:168128750:T:C	0	168128750	C	T
3	chr3:168128760:A:G	0	168128760	G	A
3	chr3:168128880:A:G	0	168128880	G	A
3	chr3:168128888:C:G	0	168128888	G	C
3	chr3:168129413:G:A	0	168129413	A	G
3	chr3:168129583:G:T	0	168129583	T	G
3	chr3:168129623:A:G	0	168129623	G	A
3	chr3:168129656:T:C	0	168129656	C	T
3	chr3:168129811:T:C	0	168129811	C	T
3	chr3:168130141:T:A	0	168130141	A	T
3	chr3:168130274:T:C	0	168130274	C	T
3	chr3:168130305:T:C	0	168130305	C	T
3	chr3:168130792:C:A	0	168130792	A	C
3	chr3:168130854:T:C	0	168130854	C	T
3	chr3:168131615:G:A	0	168131615	A	G
3	chr3:168131666:G:A	0	168131666	A	G
3	chr3:168131786:C:G	0	168131786	G	C
3	chr3:168131974:C:G	0	168131974	G	C
3	chr3:168132050:T:C	0	168132050	C	T
3	chr3:168132118:T:A	0	168132118	A	T
3	chr3:168132336:G:A	0	168132336	A	G
3	chr3:168132529:C:T	0	168132529	T	C
3	chr3:168132555:T:C	0	168132555	C	T
3	chr3:168132832:T:G	0	168132832	G	T
3	chr3:168133091:A:T	0	168133091	T	A
3	chr3:168134398:A:G	0	168134398	G	A
3	chr3:168134694:T:C	0	168134694	C	T
3	chr3:168134751:G:C	0	168134751	C	G
3	chr3:168134844:C:A	0	168134844	A	C
3	chr3:168134998:ATTTCTACG:A	0	168134998	A	ATTTCTACG
3	chr3:168135103:G:A	0	168135103	A	G
3	chr3:168135233:T:C	0	168135233	C	T
3	chr3:168135391:G:A	0	168135391	A	G
3	chr3:168135408:G:A	0	168135408	A	G
3	chr3:168135892:C:CACA	0	168135892	CACA	C
3	chr3:168136232:T:C	0	168136232	C	T
3	chr3:168136935:C:T	0	168136935	T	C
3	chr3:168137380:T:C	0	168137380	C	T
3	chr3:168137621:G:T	0	168137621	T	G
3	chr3:168138251:T:C	0	168138251	C	T
3	chr3:168138351:G:A	0	168138351	A	G
3	chr3:168138657:T:C	0	168138657	C	T
3	chr3:168138678:T:C	0	168138678	C	T
3	chr3:168138692:G:A	0	168138692	A	G
3	chr3:168140647:G:A	0	168140647	A	G
3	chr3:168141506:G:A	0	168141506	A	G
3	chr3:168141666:A:G	0	168141666	G	A
3	chr3:168141715:T:C	0	168141715	C	T
3	chr3:168142616:C:T	0	168142616	T	C
3	chr3:168142775:T:C	0	168142775	C	T
3	chr3:168143247:C:G	0	168143247	G	C
3	chr3:168143620:C:T	0	168143620	T	C
3	chr3:168143840:C:T	0	168143840	T	C
3	chr3:168144507:T:C	0	168144507	C	T
3	chr3:168145991:T:A	0	168145991	A	T
3	chr3:168147621:C:T	0	168147621	T	C
3	chr3:168148739:T:C	0	168148739	C	T
3	chr3:168149131:T:G	0	168149131	G	T
3	chr3:168151515:G:GT	0	168151515	GT	G
3	chr3:168151644:A:C	0	168151644	C	A
3	chr3:168152208:C:T	0	168152208	T	C
3	chr3:168152479:T:A	0	168152479	A	T
3	chr3:168152641:TG:T	0	168152641	T	TG
3	chr3:168152742:A:G	0	168152742	G	A
3	chr3:168152839:G:C	0	168152839	C	G
3	chr3:168153738:C:T	0	168153738	T	C
3	chr3:168153970:C:T	0	168153970	T	C
3	chr3:168154159:T:TGTA	0	168154159	TGTA	T
3	chr3:168154989:C:T	0	168154989	T	C
3	chr3:168156361:G:A	0	168156361	A	G
3	chr3:168157416:A:G	0	168157416	G	A
3	chr3:168158180:T:C	0	168158180	C	T
3	chr3:168158538:A:G	0	168158538	G	A
3	chr3:168158547:A:G	0	168158547	G	A
3	chr3:168158660:A:G	0	168158660	G	A
3	chr3:168158776:T:C	0	168158776	C	T
3	chr3:168159171:G:A	0	168159171	A	G
3	chr3:168160529:G:A	0	168160529	A	G
3	chr3:168161580:C:T	0	168161580	T	C
3	chr3:168161768:T:C	0	168161768	C	T
3	chr3:168161920:C:T	0	168161920	T	C
3	chr3:168162120:A:G	0	168162120	G	A
3	chr3:168163139:T:G	0	168163139	G	T
3	chr3:168163529:A:G	0	168163529	G	A
3	chr3:168168259:C:T	0	168168259	T	C
3	chr3:168168863:C:T	0	168168863	T	C
3	chr3:168169251:A:T	0	168169251	T	A
3	chr3:168170551:T:G	0	168170551	G	T
3	chr3:168170722:G:T	0	168170722	T	G
3	chr3:168172511:C:A	0	168172511	A	C
3	chr3:168172930:A:C	0	168172930	C	A
3	chr3:168173418:G:A	0	168173418	A	G
3	chr3:168174094:G:T	0	168174094	T	G
3	chr3:168174193:A:G	0	168174193	G	A
3	chr3:168174264:T:C	0	168174264	C	T
3	chr3:168174889:T:C	0	168174889	C	T
3	chr3:168175986:T:C	0	168175986	C	T
3	chr3:168176044:T:C	0	168176044	C	T
3	chr3:168177591:TA:T	0	168177591	T	TA
3	chr3:168177785:C:T	0	168177785	T	C
3	chr3:168177961:A:G	0	168177961	G	A
3	chr3:168178512:A:G	0	168178512	G	A
3	chr3:168179183:A:T	0	168179183	T	A
3	chr3:168179406:A:G	0	168179406	G	A
3	chr3:168179561:G:A	0	168179561	A	G
3	chr3:168179674:G:A	0	168179674	A	G
3	chr3:168179767:T:G	0	168179767	G	T
3	chr3:168179851:C:T	0	168179851	T	C
3	chr3:168179986:A:G	0	168179986	G	A
3	chr3:168180291:T:C	0	168180291	C	T
3	chr3:168180732:A:C	0	168180732	C	A
3	chr3:168180850:TA:T	0	168180850	T	TA
3	chr3:168180857:G:A	0	168180857	A	G
3	chr3:168181002:A:G	0	168181002	G	A
3	chr3:168181799:T:A	0	168181799	A	T
3	chr3:168182086:C:T	0	168182086	T	C
3	chr3:168182561:T:C	0	168182561	C	T
3	chr3:168182825:A:G	0	168182825	G	A
3	chr3:168183331:A:G	0	168183331	G	A
3	chr3:168183414:T:C	0	168183414	C	T
3	chr3:168184626:A:G	0	168184626	G	A
3	chr3:168184703:C:G	0	168184703	G	C
3	chr3:168184857:T:A	0	168184857	A	T
3	chr3:168186094:G:A	0	168186094	A	G
3	chr3:168187143:G:A	0	168187143	A	G
3	chr3:168187696:T:A	0	168187696	A	T
3	chr3:168187743:T:C	0	168187743	C	T
3	chr3:168188000:G:A	0	168188000	A	G
3	chr3:168188207:C:T	0	168188207	T	C
3	chr3:168188767:A:T	0	168188767	T	A
3	chr3:168188809:C:T	0	168188809	T	C
3	chr3:168188930:GA:G	0	168188930	G	GA
3	chr3:168189204:A:G	0	168189204	G	A
3	chr3:168189483:G:A	0	168189483	A	G
3	chr3:168190359:A:G	0	168190359	G	A
3	chr3:168190567:G:A	0	168190567	A	G
3	chr3:168191043:G:A	0	168191043	A	G
3	chr3:168191114:C:T	0	168191114	T	C
3	chr3:168191515:A:G	0	168191515	G	A
3	chr3:168193479:T:G	0	168193479	G	T
3	chr3:168193986:C:T	0	168193986	T	C
3	chr3:168194238:A:G	0	168194238	G	A
3	chr3:168194728:A:C	0	168194728	C	A
3	chr3:168194862:A:G	0	168194862	G	A
3	chr3:168195070:A:G	0	168195070	G	A
3	chr3:168195090:C:T	0	168195090	T	C
3	chr3:168195776:G:A	0	168195776	A	G
3	chr3:168195983:T:C	0	168195983	C	T
3	chr3:168196040:T:TACCC	0	168196040	TACCC	T
3	chr3:168196273:A:C	0	168196273	C	A
3	chr3:168196393:C:T	0	168196393	T	C
3	chr3:168196728:A:T	0	168196728	T	A
3	chr3:168197456:T:C	0	168197456	C	T
3	chr3:168197592:A:G	0	168197592	G	A
3	chr3:168197929:T:C	0	168197929	C	T
3	chr3:168197995:T:C	0	168197995	C	T
3	chr3:168199115:T:C	0	168199115	C	T
3	chr3:168199695:A:G	0	168199695	G	A
3	chr3:168199880:G:A	0	168199880	A	G
3	chr3:168200324:T:C	0	168200324	C	T
3	chr3:168200779:T:C	0	168200779	C	T
3	chr3:168201844:G:A	0	168201844	A	G
3	chr3:168203148:C:T	0	168203148	T	C
3	chr3:168203171:C:T	0	168203171	T	C
3	chr3:168203202:A:G	0	168203202	G	A
3	chr3:168203708:C:G	0	168203708	G	C
3	chr3:168204204:A:G	0	168204204	G	A
3	chr3:168204351:A:G	0	168204351	G	A
3	chr3:168204565:T:C	0	168204565	C	T
3	chr3:168204690:C:T	0	168204690	T	C
3	chr3:168204928:C:T	0	168204928	T	C
3	chr3:168204979:C:T	0	168204979	T	C
3	chr3:168205399:C:T	0	168205399	T	C
3	chr3:168205716:A:T	0	168205716	T	A
3	chr3:168205865:T:C	0	168205865	C	T
3	chr3:168205885:G:A	0	168205885	A	G
3	chr3:168206121:G:A	0	168206121	A	G
3	chr3:168207934:G:A	0	168207934	A	G
3	chr3:168209079:A:G	0	168209079	G	A
3	chr3:168210105:G:A	0	168210105	A	G
3	chr3:168210468:T:C	0	168210468	C	T
3	chr3:168210651:A:G	0	168210651	G	A
3	chr3:168211889:C:T	0	168211889	T	C
3	chr3:168212605:A:G	0	168212605	G	A
3	chr3:168213460:G:A	0	168213460	A	G
3	chr3:168213667:C:A	0	168213667	A	C
3	chr3:168214298:A:G	0	168214298	G	A
3	chr3:168215064:A:G	0	168215064	G	A
3	chr3:168216411:C:G	0	168216411	G	C
3	chr3:168216568:T:TG	0	168216568	TG	T
3	chr3:168216616:A:G	0	168216616	G	A
3	chr3:168219307:G:A	0	168219307	A	G
3	chr3:168219731:A:G	0	168219731	G	A
3	chr3:168220100:G:T	0	168220100	T	G
3	chr3:168220438:C:T	0	168220438	T	C
```
