## Supplementary material for "Characterization of shared and ancestry-specific signals driving complex traits using multi-ancestry fine-mapping": mesusieoutput

```
                 eur          afr      eur_afr
   [1,] 0.0002371369 0.0002035619 6.787120e-05
   [2,] 0.0002371368 0.0002536354 8.436430e-05
   [3,] 0.0002371373 0.0001968500 6.563569e-05
   [4,] 0.0002371368 0.0002017582 6.725533e-05
   [5,] 0.0002371366 0.0002067761 6.892677e-05
   [6,] 0.0002371366 0.0001771066 5.903583e-05
   [7,] 0.0002371367 0.0002134031 7.110826e-05
   [8,] 0.0002371366 0.0002276591 7.588553e-05
   [9,] 0.0002371366 0.0002069486 6.898247e-05
  [10,] 0.0002371369 0.0002004704 6.681863e-05
  [11,] 0.0002371366 0.0002059903 6.866298e-05
  [12,] 0.0002371366 0.0002014893 6.714728e-05
  [13,] 0.0002371366 0.0002053101 6.843651e-05
  [14,] 0.0002371366 0.0001995938 6.653092e-05
  [15,] 0.0002371369 0.0002097355 6.988445e-05
  [16,] 0.0002371371 0.0002139176 7.130628e-05
  [17,] 0.0002371369 0.0002008739 6.695115e-05
  [18,] 0.0002371370 0.0002210370 7.364163e-05
  [19,] 0.0002371366 0.0002069399 6.897932e-05
  [20,] 0.0002371366 0.0002062932 6.876433e-05
  [21,] 0.0002371366 0.0002062264 6.874166e-05
  [22,] 0.0002371366 0.0002163387 7.209063e-05
  [23,] 0.0002371371 0.0002216199 7.387350e-05
  [24,] 0.0002371368 0.0002259554 7.528226e-05
  [25,] 0.0002371373 0.0001913370 6.376763e-05
  [26,] 0.0002371366 0.0002064198 6.880652e-05
  [27,] 0.0002371366 0.0002061040 6.870124e-05
  [28,] 0.0002371369 0.0002135153 7.113647e-05
  [29,] 0.0002371368 0.0002057615 6.855288e-05
  [30,] 0.0002371368 0.0002201760 7.336954e-05
  [31,] 0.0002371371 0.0002240839 7.469416e-05
  [32,] 0.0002371369 0.0001974366 6.580322e-05
  [33,] 0.0002371371 0.0002333349 7.777859e-05
  [34,] 0.0002371370 0.0001968508 6.560434e-05
  [35,] 0.0002371371 0.0002183475 7.278280e-05
  [36,] 0.0002371367 0.0002107577 7.024186e-05
  [37,] 0.0002371367 0.0002005968 6.686527e-05
  [38,] 0.0002371370 0.0002441013 8.129440e-05
  [39,] 0.0002371371 0.0002180135 7.267064e-05
  [40,] 0.0002371366 0.0001791017 5.970178e-05
  [41,] 0.0002371367 0.0002099111 6.996105e-05
  [42,] 0.0002371367 0.0001915495 6.386776e-05
  [43,] 0.0002371370 0.0002498774 8.312745e-05
  [44,] 0.0002371369 0.0002120551 7.065350e-05
  [45,] 0.0002371367 0.0001945137 6.485840e-05
  [46,] 0.0002371366 0.0002909625 9.744486e-05
  [47,] 0.0002371371 0.0002233969 7.446404e-05
  [48,] 0.0002371366 0.0002099410 6.997469e-05
  [49,] 0.0002371368 0.0002145945 7.151728e-05
  [50,] 0.0002371367 0.0001799115 5.996515e-05
  [51,] 0.0002371371 0.0002358941 7.875076e-05
  [52,] 0.0002371371 0.0002250491 7.501593e-05
  [53,] 0.0002371367 0.0001916874 6.389542e-05
  [54,] 0.0002371367 0.0002008699 6.695636e-05
  [55,] 0.0002371367 0.0002007880 6.692411e-05
  [56,] 0.0002371366 0.0001778824 5.929374e-05
  [57,] 0.0002371367 0.0001767214 5.890977e-05
  [58,] 0.0002371371 0.0002143348 7.143620e-05
  [59,] 0.0002371371 0.0002262979 7.542422e-05
  [60,] 0.0002371366 0.0001743656 5.812208e-05
  [61,] 0.0002371367 0.0001745353 5.817846e-05
  [62,] 0.0002371371 0.0002257722 7.525693e-05
  [63,] 0.0002371371 0.0002293723 7.645828e-05
  [64,] 0.0002371368 0.0002232130 7.440860e-05
  [65,] 0.0002371367 0.0002163742 7.212996e-05
  [66,] 0.0002371367 0.0002207861 7.360199e-05
  [67,] 0.0002371371 0.0001936432 6.454725e-05
  [68,] 0.0002371367 0.0002219022 7.397568e-05
  [69,] 0.0002371371 0.0002263533 7.545101e-05
  [70,] 0.0002371372 0.0002354764 7.860342e-05
  [71,] 0.0002371367 0.0002191933 7.307581e-05
  [72,] 0.0002371368 0.0001964373 6.548545e-05
  [73,] 0.0002371371 0.0002268168 7.560585e-05
  [74,] 0.0002371371 0.0002282397 7.607956e-05
  [75,] 0.0002371367 0.0001735399 5.784584e-05
  [76,] 0.0002371371 0.0002020798 6.734894e-05
  [77,] 0.0002371366 0.0002059160 6.863334e-05
  [78,] 0.0002371366 0.0002842701 9.444114e-05
  [79,] 0.0002371371 0.0002266059 7.553502e-05
  [80,] 0.0002371371 0.0002259058 7.530168e-05
  [81,] 0.0002371372 0.0002359219 7.876870e-05
  [82,] 0.0002371367 0.0002048457 6.827023e-05
  [83,] 0.0002371371 0.0002268008 7.560034e-05
  [84,] 0.0002371367 0.0002202319 7.342141e-05
  [85,] 0.0002371371 0.0002267026 7.556806e-05
  [86,] 0.0002371371 0.0002275012 7.583417e-05
  [87,] 0.0002371367 0.0002870088 9.531648e-05
  [88,] 0.0002371370 0.0002280085 7.607646e-05
  [89,] 0.0002371367 0.0002143616 7.145460e-05
  [90,] 0.0002371367 0.0002439859 8.129049e-05
  [91,] 0.0002371368 0.0001938555 6.462198e-05
  [92,] 0.0002371368 0.0001990812 6.635820e-05
  [93,] 0.0002371371 0.0002263825 7.546118e-05
  [94,] 0.0002371371 0.0002276716 7.589116e-05
  [95,] 0.0002371371 0.0002859735 9.472998e-05
  [96,] 0.0002371367 0.0002183348 7.278900e-05
  [97,] 0.0002371366 0.0001770041 5.899915e-05
  [98,] 0.0002371367 0.0002189512 7.299312e-05
  [99,] 0.0002371372 0.0001979413 6.596689e-05
 [100,] 0.0002371371 0.0002259825 7.532724e-05
 [101,] 0.0002371371 0.0002258227 7.527422e-05
 [102,] 0.0002371367 0.0002230693 7.437214e-05
 [103,] 0.0002371371 0.0002590878 8.640752e-05
 [104,] 0.0002371371 0.0002620387 8.739619e-05
 [105,] 0.0002371367 0.0002171374 7.239100e-05
 [106,] 0.0002371371 0.0001819093 6.063957e-05
 [107,] 0.0002371371 0.0002064628 6.878682e-05
 [108,] 0.0002371367 0.0002169070 7.231326e-05
 [109,] 0.0002371372 0.0001908129 6.359650e-05
 [110,] 0.0002371368 0.0001866423 6.222220e-05
 [111,] 0.0002371371 0.0002263069 7.543525e-05
 [112,] 0.0002371371 0.0002121836 7.068724e-05
 [113,] 0.0002371367 0.0001854736 6.183249e-05
 [114,] 0.0002371367 0.0002241614 7.473463e-05
 [115,] 0.0002371368 0.0001984423 6.614511e-05
 [116,] 0.0002371367 0.0002233692 7.447308e-05
 [117,] 0.0002371367 0.0002239342 7.467331e-05
 [118,] 0.0002371366 0.0001977998 6.592263e-05
 [119,] 0.0002371371 0.0002284836 7.616151e-05
 [120,] 0.0002371371 0.0002087442 6.955335e-05
 [121,] 0.0002371372 0.0002359230 7.878068e-05
 [122,] 0.0002371367 0.0002190159 7.301744e-05
 [123,] 0.0002371371 0.0002074525 6.911570e-05
 [124,] 0.0002371371 0.0002260318 7.534350e-05
 [125,] 0.0002371366 0.0002006032 6.686853e-05
 [126,] 0.0002371371 0.0002786450 9.295450e-05
 [127,] 0.0002371371 0.0002270035 7.566739e-05
 [128,] 0.0002371366 0.0001745004 5.816637e-05
 [129,] 0.0002371367 0.0002227239 7.425720e-05
 [130,] 0.0002371367 0.0002281915 7.613213e-05
 [131,] 0.0002371367 0.0002304669 7.681902e-05
 [132,] 0.0002371372 0.0002355204 7.861784e-05
 [133,] 0.0002371371 0.0002355729 7.862510e-05
 [134,] 0.0002371371 0.0002024087 6.747818e-05
 [135,] 0.0002371371 0.0001866107 6.220804e-05
 [136,] 0.0002371367 0.0002268601 7.566143e-05
 [137,] 0.0002371370 0.0002144560 7.144490e-05
 [138,] 0.0002371366 0.0002382226 7.938995e-05
 [139,] 0.0002371367 0.0002254709 7.517258e-05
 [140,] 0.0002371366 0.0001936843 6.455701e-05
 [141,] 0.0002371371 0.0002006968 6.688913e-05
 [142,] 0.0002371371 0.0002724195 9.052884e-05
 [143,] 0.0002371371 0.0002189761 7.294329e-05
 [144,] 0.0002371371 0.0002247773 7.492566e-05
 [145,] 0.0002371371 0.0002246749 7.489165e-05
 [146,] 0.0002371366 0.0002229937 7.433323e-05
 [147,] 0.0002371371 0.0002503046 8.341452e-05
 [148,] 0.0002371371 0.0002544401 8.477419e-05
 [149,] 0.0002371371 0.0002247703 7.492303e-05
 [150,] 0.0002371371 0.0002247497 7.491640e-05
 [151,] 0.0002371371 0.0002246288 7.487625e-05
 [152,] 0.0002371371 0.0002246635 7.488784e-05
 [153,] 0.0002371371 0.0002251320 7.504393e-05
 [154,] 0.0002371371 0.0002252017 7.506757e-05
 [155,] 0.0002371368 0.0001945085 6.483993e-05
 [156,] 0.0002371370 0.0002196360 7.321473e-05
 [157,] 0.0002371371 0.0002246334 7.487782e-05
 [158,] 0.0002371368 0.0002002033 6.673078e-05
 [159,] 0.0002371371 0.0002196317 7.320867e-05
 [160,] 0.0002371371 0.0002253583 7.511988e-05
 [161,] 0.0002371366 0.0002404369 8.011644e-05
 [162,] 0.0002371371 0.0002254043 7.513515e-05
 [163,] 0.0002371368 0.0002001731 6.672062e-05
 [164,] 0.0002371367 0.0003173598 1.051404e-04
 [165,] 0.0002371371 0.0002252332 7.507816e-05
 [166,] 0.0002371367 0.0003101891 1.028232e-04
 [167,] 0.0002371371 0.0002252883 7.509642e-05
 [168,] 0.0002371371 0.0002242542 7.475127e-05
 [169,] 0.0002371371 0.0002249726 7.499069e-05
 [170,] 0.0002371370 0.0002363260 7.882117e-05
 [171,] 0.0002371371 0.0002210886 7.370493e-05
 [172,] 0.0002371371 0.0002253365 7.511265e-05
 [173,] 0.0002371366 0.0002266569 7.555692e-05
 [174,] 0.0002371371 0.0002421592 8.069980e-05
 [175,] 0.0002371367 0.0001991631 6.636639e-05
 [176,] 0.0002371367 0.0002526067 8.408199e-05
 [177,] 0.0002371371 0.0002246328 7.487766e-05
 [178,] 0.0002371371 0.0002417435 8.056163e-05
 [179,] 0.0002371371 0.0002356177 7.853743e-05
 [180,] 0.0002371371 0.0002254501 7.515060e-05
 [181,] 0.0002371366 0.0002303534 7.678956e-05
 [182,] 0.0002371371 0.0002253483 7.511660e-05
 [183,] 0.0002371371 0.0002369798 7.906861e-05
 [184,] 0.0002371371 0.0002369727 7.906730e-05
 [185,] 0.0002371367 0.0002430744 8.096937e-05
 [186,] 0.0002371371 0.0002317725 7.725870e-05
 [187,] 0.0002371371 0.0002183793 7.279206e-05
 [188,] 0.0002371371 0.0002370957 7.902970e-05
 [189,] 0.0002371366 0.0002301580 7.672588e-05
 [190,] 0.0002371366 0.0002343384 7.811893e-05
 [191,] 0.0002371371 0.0002246248 7.487492e-05
 [192,] 0.0002371371 0.0001950069 6.500990e-05
 [193,] 0.0002371366 0.0002698657 8.970554e-05
 [194,] 0.0002371367 0.0002457188 8.184599e-05
 [195,] 0.0002371371 0.0002369619 7.906315e-05
 [196,] 0.0002371371 0.0002251245 7.504196e-05
 [197,] 0.0002371367 0.0002513729 8.369091e-05
 [198,] 0.0002371366 0.0002236946 7.456947e-05
 [199,] 0.0002371368 0.0003509496 1.160003e-04
 [200,] 0.0002371367 0.0002721186 9.041808e-05
 [201,] 0.0002371371 0.0002246032 7.486773e-05
 [202,] 0.0002371372 0.0001982145 6.606026e-05
 [203,] 0.0002371371 0.0002246032 7.486773e-05
 [204,] 0.0002371371 0.0002254779 7.515978e-05
 [205,] 0.0002371367 0.0004017693 1.324998e-04
 [206,] 0.0002371374 0.0002101153 6.998779e-05
 [207,] 0.0002371371 0.0002089210 6.960265e-05
 [208,] 0.0002371371 0.0002257038 7.523463e-05
 [209,] 0.0002371371 0.0002369750 7.906578e-05
 [210,] 0.0002371371 0.0002126381 7.083727e-05
 [211,] 0.0002371367 0.0002691802 8.945934e-05
 [212,] 0.0002371367 0.0002777103 9.222980e-05
 [213,] 0.0002371371 0.0002244831 7.482769e-05
 [214,] 0.0002371367 0.0002824214 9.375990e-05
 [215,] 0.0002371371 0.0002245323 7.484427e-05
 [216,] 0.0002371371 0.0002244950 7.483178e-05
 [217,] 0.0002371367 0.0002663165 8.853600e-05
 [218,] 0.0002371367 0.0002722493 9.046513e-05
 [219,] 0.0002371367 0.0002734974 9.087004e-05
 [220,] 0.0002371371 0.0002491255 8.302885e-05
 [221,] 0.0002371371 0.0002275272 7.584212e-05
 [222,] 0.0002371367 0.0003862350 1.274159e-04
 [223,] 0.0002371371 0.0002253428 7.511473e-05
 [224,] 0.0002371368 0.0001998996 6.662991e-05
 [225,] 0.0002371367 0.0003746497 1.237225e-04
 [226,] 0.0002371371 0.0002261594 7.538680e-05
 [227,] 0.0002371371 0.0002248030 7.493420e-05
 [228,] 0.0002371371 0.0002232493 7.436220e-05
 [229,] 0.0002371371 0.0002248199 7.493978e-05
 [230,] 0.0002371367 0.0004033569 1.331774e-04
 [231,] 0.0002371370 0.0002321491 7.738366e-05
 [232,] 0.0002371367 0.0003478715 1.149891e-04
 [233,] 0.0002371371 0.0002369904 7.908291e-05
 [234,] 0.0002371371 0.0002246976 7.489915e-05
 [235,] 0.0002371371 0.0002276737 7.588307e-05
 [236,] 0.0002371371 0.0002283324 7.610207e-05
 [237,] 0.0002371370 0.0004565619 1.498789e-04
 [238,] 0.0002371370 0.0002125584 7.081235e-05
 [239,] 0.0002371371 0.0002251697 7.505673e-05
 [240,] 0.0002371371 0.0002322928 7.741874e-05
 [241,] 0.0002371371 0.0002369807 7.908834e-05
 [242,] 0.0002371369 0.0003950914 1.301218e-04
 [243,] 0.0002371371 0.0002369665 7.907083e-05
 [244,] 0.0002371371 0.0002222699 7.408778e-05
 [245,] 0.0002371371 0.0002290339 7.635446e-05
 [246,] 0.0002371371 0.0002232146 7.440257e-05
 [247,] 0.0002371367 0.0004280369 1.412482e-04
 [248,] 0.0002371371 0.0002289968 7.632251e-05
 [249,] 0.0002371368 0.0002273638 7.574987e-05
 [250,] 0.0002371368 0.0008168357 2.673337e-04
 [251,] 0.0002371371 0.0002229661 7.431933e-05
 [252,] 0.0002371371 0.0002231737 7.438810e-05
 [253,] 0.0002371371 0.0002302614 7.680398e-05
 [254,] 0.0002371371 0.0001956733 6.523195e-05
 [255,] 0.0002371371 0.0002124094 7.076051e-05
 [256,] 0.0002371368 0.0001979746 6.597722e-05
 [257,] 0.0002371367 0.0004120580 1.359124e-04
 [258,] 0.0002371371 0.0002370070 7.909601e-05
 [259,] 0.0002371371 0.0002301255 7.669756e-05
 [260,] 0.0002371367 0.0004350644 1.434229e-04
 [261,] 0.0002371372 0.0002103473 7.007037e-05
 [262,] 0.0002371366 0.0002226957 7.423774e-05
 [263,] 0.0002371371 0.0002239609 7.464909e-05
 [264,] 0.0002371371 0.0002368596 7.905026e-05
 [265,] 0.0002371366 0.0002231748 7.439799e-05
 [266,] 0.0002371369 0.0004795609 1.573005e-04
 [267,] 0.0002371367 0.0003971340 1.309890e-04
 [268,] 0.0002371367 0.0002230036 7.434137e-05
 [269,] 0.0002371371 0.0002090939 6.965728e-05
 [270,] 0.0002371371 0.0002229851 7.432190e-05
 [271,] 0.0002371371 0.0002068133 6.889843e-05
 [272,] 0.0002371367 0.0002213565 7.379294e-05
 [273,] 0.0002371368 0.0001976621 6.589474e-05
 [274,] 0.0002371370 0.0005610556 1.833817e-04
 [275,] 0.0002371368 0.0001996791 6.656805e-05
 [276,] 0.0002371369 0.0005078532 1.663909e-04
 [277,] 0.0002371367 0.0002171017 7.237114e-05
 [278,] 0.0002371370 0.0005763135 1.882024e-04
 [279,] 0.0002371370 0.0005673977 1.854818e-04
 [280,] 0.0002371366 0.0002224470 7.415374e-05
 [281,] 0.0002371367 0.0002232151 7.440209e-05
 [282,] 0.0002371371 0.0002286090 7.618945e-05
 [283,] 0.0002371371 0.0002733805 9.143281e-05
 [284,] 0.0002371368 0.0001950687 6.501990e-05
 [285,] 0.0002371371 0.0002217173 7.390931e-05
 [286,] 0.0002371371 0.0003353992 1.119730e-04
 [287,] 0.0002371371 0.0004088452 1.365828e-04
 [288,] 0.0002371370 0.0002352604 7.841399e-05
 [289,] 0.0002371367 0.0005532705 1.820869e-04
 [290,] 0.0002371367 0.0005106704 1.681555e-04
 [291,] 0.0002371369 0.0005295135 1.738518e-04
 [292,] 0.0002371367 0.0005502205 1.810323e-04
 [293,] 0.0002371368 0.0005334726 1.754295e-04
 [294,] 0.0002371370 0.0002339907 7.799107e-05
 [295,] 0.0002371367 0.0007983183 2.624038e-04
 [296,] 0.0002371367 0.0002281475 7.604738e-05
 [297,] 0.0002371368 0.0005554925 1.821834e-04
 [298,] 0.0002371368 0.0001946545 6.488398e-05
 [299,] 0.0002371371 0.0002087169 6.956693e-05
 [300,] 0.0002371367 0.0002128048 7.094595e-05
 [301,] 0.0002372781 0.0001993221 6.639397e-05
 [302,] 0.0002372610 0.0002009887 6.689147e-05
 [303,] 0.0002371367 0.0002059959 6.867625e-05
 [304,] 0.0002371367 0.0002054545 6.849430e-05
 [305,] 0.0002371372 0.0002445889 8.143445e-05
 [306,] 0.0002372474 0.0002040330 6.797339e-05
 [307,] 0.0002371371 0.0002667345 8.875848e-05
 [308,] 0.0002371371 0.0001991364 6.637591e-05
 [309,] 0.0002371366 0.0002653680 8.843141e-05
 [310,] 0.0002371368 0.0002231255 7.441081e-05
 [311,] 0.0002371372 0.0002140669 7.135017e-05
 [312,] 0.0002371368 0.0002635213 8.831851e-05
 [313,] 0.0002371367 0.0001890714 6.304002e-05
 [314,] 0.0002371369 0.0002349562 7.845994e-05
 [315,] 0.0002371369 0.0002382166 7.952966e-05
 [316,] 0.0002371428 0.0002142445 7.137345e-05
 [317,] 0.0002371370 0.0002091006 6.970507e-05
 [318,] 0.0002371448 0.0002104611 7.011511e-05
 [319,] 0.0002371368 0.0002266534 7.556116e-05
 [320,] 0.0002372370 0.0001972401 6.577268e-05
 [321,] 0.0002371372 0.0002255855 7.518399e-05
 [322,] 0.0002371373 0.0002164772 7.216719e-05
 [323,] 0.0002371370 0.0002136453 7.120594e-05
 [324,] 0.0002371526 0.0001999165 6.659568e-05
 [325,] 0.0002371372 0.0003298969 1.117393e-04
 [326,] 0.0002371371 0.0002288398 7.629965e-05
 [327,] 0.0002371535 0.0002037717 6.792969e-05
 [328,] 0.0002371370 0.0002442014 8.221583e-05
 [329,] 0.0002371405 0.0002126957 7.116550e-05
 [330,] 0.0002372075 0.0002128750 7.181205e-05
 [331,] 0.0002371371 0.0002603941 8.784306e-05
 [332,] 0.0002371368 0.0002306479 7.699976e-05
 [333,] 0.0002371432 0.0002278996 7.652436e-05
 [334,] 0.0002371451 0.0002250911 7.555673e-05
 [335,] 0.0002371448 0.0002298320 7.721515e-05
 [336,] 0.0002371372 0.0002309146 7.758018e-05
 [337,] 0.0002371443 0.0002247812 7.544166e-05
 [338,] 0.0002371457 0.0002206754 7.401350e-05
 [339,] 0.0002371370 0.0002509613 8.450831e-05
 [340,] 0.0002372303 0.0002044718 6.886178e-05
 [341,] 0.0002371374 0.0002169122 7.262522e-05
 [342,] 0.0002371469 0.0001788002 5.958295e-05
 [343,] 0.0002371450 0.0001791662 5.970429e-05
 [344,] 0.0002371371 0.0002480013 8.353615e-05
 [345,] 0.0002371371 0.0002505469 8.438796e-05
 [346,] 0.0002371374 0.0002181498 7.304230e-05
 [347,] 0.0002371380 0.0002145620 7.180665e-05
 [348,] 0.0002372226 0.0002174534 7.351879e-05
 [349,] 0.0002371372 0.0002454111 8.274088e-05
 [350,] 0.0002371374 0.0002158593 7.225148e-05
 [351,] 0.0002371374 0.0002148175 7.188266e-05
 [352,] 0.0002371371 0.0002084054 6.948797e-05
 [353,] 0.0002371372 0.0002266252 7.607122e-05
 [354,] 0.0002371372 0.0002449248 8.258253e-05
 [355,] 0.0002372248 0.0002058485 6.934238e-05
 [356,] 0.0002372293 0.0002041949 6.875876e-05
 [357,] 0.0002371372 0.0002420347 8.154473e-05
 [358,] 0.0002371374 0.0002171266 7.269793e-05
 [359,] 0.0002371372 0.0002420327 8.155619e-05
 [360,] 0.0002371371 0.0002050390 6.833501e-05
 [361,] 0.0002371374 0.0002156630 7.218415e-05
 [362,] 0.0002371374 0.0002148844 7.190669e-05
 [363,] 0.0002371374 0.0002094395 6.995465e-05
 [364,] 0.0002371374 0.0002012518 6.708149e-05
 [365,] 0.0002371374 0.0002004426 6.680650e-05
 [366,] 0.0002371370 0.0002404770 8.084661e-05
 [367,] 0.0002372082 0.0002108457 7.110955e-05
 [368,] 0.0002371374 0.0002011736 6.705632e-05
 [369,] 0.0002371374 0.0002183767 7.306684e-05
 [370,] 0.0002371374 0.0002324187 7.744717e-05
 [371,] 0.0002371374 0.0002187457 7.320177e-05
 [372,] 0.0002371369 0.0002299415 7.710913e-05
 [373,] 0.0002371374 0.0002223063 7.444449e-05
 [374,] 0.0002371370 0.0002787495 9.414228e-05
 [375,] 0.0002371374 0.0002214079 7.412998e-05
 [376,] 0.0002372112 0.0001836382 6.129190e-05
 [377,] 0.0002371371 0.0002433076 8.196483e-05
 [378,] 0.0002371374 0.0002327070 7.754284e-05
 [379,] 0.0002371372 0.0001970799 6.572773e-05
 [380,] 0.0002371374 0.0002078863 6.936350e-05
 [381,] 0.0002371370 0.0002040152 6.798325e-05
 [382,] 0.0002371370 0.0002499871 8.414549e-05
 [383,] 0.0002371374 0.0002013817 6.712441e-05
 [384,] 0.0002371374 0.0002049703 6.835444e-05
 [385,] 0.0002371373 0.0002045976 6.822885e-05
 [386,] 0.0002371373 0.0002034673 6.785031e-05
 [387,] 0.0002371368 0.0002628038 8.829265e-05
 [388,] 0.0002371371 0.0002221136 7.404634e-05
 [389,] 0.0002371374 0.0001758980 5.862677e-05
 [390,] 0.0002371369 0.0002684337 9.030694e-05
 [391,] 0.0002371368 0.0002665082 8.962292e-05
 [392,] 0.0002371370 0.0002208255 7.379678e-05
 [393,] 0.0002371373 0.0002021369 6.737035e-05
 [394,] 0.0002371370 0.0002142067 7.145748e-05
 [395,] 0.0002371369 0.0002158883 7.200828e-05
 [396,] 0.0002371369 0.0002009950 6.697688e-05
 [397,] 0.0002371368 0.0002553358 8.505952e-05
 [398,] 0.0002371368 0.0002270193 7.562865e-05
 [399,] 0.0002371366 0.0002392756 7.982130e-05
 [400,] 0.0002371366 0.0002401454 8.011874e-05
 [401,] 0.0002371370 0.0002142574 7.147621e-05
 [402,] 0.0002371369 0.0001986448 6.619753e-05
 [403,] 0.0002371369 0.0002377570 7.982531e-05
 [404,] 0.0002371371 0.0002370409 7.907760e-05
 [405,] 0.0002371368 0.0002374157 7.961165e-05
 [406,] 0.0002371370 0.0001974313 6.579528e-05
 [407,] 0.0002371370 0.0001994187 6.645334e-05
 [408,] 0.0002371368 0.0002400474 8.052246e-05
 [409,] 0.0002371371 0.0002019191 6.734285e-05
 [410,] 0.0002371371 0.0002014778 6.719440e-05
 [411,] 0.0002371373 0.0002322016 7.733499e-05
 [412,] 0.0002371368 0.0002399590 8.049795e-05
 [413,] 0.0002371368 0.0002378739 7.977681e-05
 [414,] 0.0002371366 0.0002305776 7.685561e-05
 [415,] 0.0002371370 0.0002125927 7.089823e-05
 [416,] 0.0002371366 0.0002693895 8.979130e-05
 [417,] 0.0002371369 0.0002058892 6.864839e-05
 [418,] 0.0002371372 0.0002331154 7.768650e-05
 [419,] 0.0002371551 0.0002302850 7.763421e-05
 [420,] 0.0002371369 0.0001751985 5.840093e-05
 [421,] 0.0002371372 0.0002319665 7.730551e-05
 [422,] 0.0002372123 0.0001924944 6.446487e-05
 [423,] 0.0002371369 0.0001751355 5.837927e-05
 [424,] 0.0002371371 0.0002036209 6.788361e-05
 [425,] 0.0002371424 0.0002264416 7.618239e-05
 [426,] 0.0002371371 0.0002222170 7.428662e-05
 [427,] 0.0002371371 0.0002293787 7.677100e-05
 [428,] 0.0002371370 0.0002339197 7.797655e-05
 [429,] 0.0002371403 0.0002411452 8.029611e-05
 [430,] 0.0002371371 0.0002065666 6.885803e-05
 [431,] 0.0002371371 0.0002065964 6.886821e-05
 [432,] 0.0002371374 0.0002555982 8.619840e-05
 [433,] 0.0002371370 0.0001833246 6.108390e-05
 [434,] 0.0002371374 0.0002559646 8.640383e-05
 [435,] 0.0002371371 0.0001880053 6.264998e-05
 [436,] 0.0002371369 0.0002791349 9.261646e-05
 [437,] 0.0002371373 0.0002027182 6.758378e-05
 [438,] 0.0002371371 0.0001853178 6.175027e-05
 [439,] 0.0002371371 0.0002062762 6.875967e-05
 [440,] 0.0002371373 0.0002065589 6.898630e-05
 [441,] 0.0002371654 0.0002212913 7.459682e-05
 [442,] 0.0002371370 0.0002065199 6.884158e-05
 [443,] 0.0002371372 0.0001875143 6.247764e-05
 [444,] 0.0002371400 0.0003480416 1.187184e-04
 [445,] 0.0002371372 0.0002327948 7.760451e-05
 [446,] 0.0002371370 0.0002644667 8.784594e-05
 [447,] 0.0002371372 0.0001787806 5.960524e-05
 [448,] 0.0002371373 0.0001754846 5.849491e-05
 [449,] 0.0002371396 0.0002232501 7.503024e-05
 [450,] 0.0002371370 0.0001873193 6.244934e-05
 [451,] 0.0002371367 0.0001749242 5.830741e-05
 [452,] 0.0002371367 0.0001893680 6.313632e-05
 [453,] 0.0002371370 0.0001776152 5.921056e-05
 [454,] 0.0002371372 0.0001780149 5.934688e-05
 [455,] 0.0002371367 0.0002047052 6.823737e-05
 [456,] 0.0002371372 0.0001777608 5.926100e-05
 [457,] 0.0002371373 0.0002172087 7.280178e-05
 [458,] 0.0002371372 0.0002389097 7.959138e-05
 [459,] 0.0002371372 0.0001784051 5.947883e-05
 [460,] 0.0002371366 0.0001866292 6.221827e-05
 [461,] 0.0002371371 0.0001835827 6.118058e-05
 [462,] 0.0002371370 0.0002039413 6.798370e-05
 [463,] 0.0002371370 0.0002396885 7.995593e-05
 [464,] 0.0002371373 0.0001922714 6.411684e-05
 [465,] 0.0002371368 0.0001965481 6.549747e-05
 [466,] 0.0002371372 0.0002511968 8.446991e-05
 [467,] 0.0002371592 0.0001921897 6.412737e-05
 [468,] 0.0002371433 0.0002516192 8.497126e-05
 [469,] 0.0002371556 0.0001950339 6.513054e-05
 [470,] 0.0002371370 0.0003428502 1.147026e-04
 [471,] 0.0002372300 0.0001761515 5.871050e-05
 [472,] 0.0002371371 0.0002849678 9.440264e-05
 [473,] 0.0002371373 0.0002698701 9.120161e-05
 [474,] 0.0002371373 0.0002735935 9.250220e-05
 [475,] 0.0002371374 0.0002584618 8.733866e-05
 [476,] 0.0002371373 0.0002510711 8.472640e-05
 [477,] 0.0002371371 0.0002558808 8.599082e-05
 [478,] 0.0002371371 0.0002121118 7.070678e-05
 [479,] 0.0002371370 0.0002844404 9.424096e-05
 [480,] 0.0002371373 0.0002557111 8.632318e-05
 [481,] 0.0002371371 0.0002292073 7.631373e-05
 [482,] 0.0002371371 0.0002619257 8.806969e-05
 [483,] 0.0002371374 0.0002561109 8.653147e-05
 [484,] 0.0002371370 0.0002855498 9.459488e-05
 [485,] 0.0002371373 0.0002572465 8.690835e-05
 [486,] 0.0002371371 0.0002122360 7.074839e-05
 [487,] 0.0002371373 0.0002558721 8.642114e-05
 [488,] 0.0002371371 0.0002584122 8.684739e-05
 [489,] 0.0002371372 0.0002345003 7.824427e-05
 [490,] 0.0002371371 0.0002121271 7.071164e-05
 [491,] 0.0002371374 0.0002517615 8.501239e-05
 [492,] 0.0002371371 0.0002581922 8.677884e-05
 [493,] 0.0002371370 0.0002955249 9.904328e-05
 [494,] 0.0002371371 0.0002125484 7.085334e-05
 [495,] 0.0002371368 0.0002651900 8.877077e-05
 [496,] 0.0002371371 0.0002125134 7.084163e-05
 [497,] 0.0002371373 0.0002568396 8.670684e-05
 [498,] 0.0002371373 0.0002565818 8.662057e-05
 [499,] 0.0002371370 0.0002745118 9.185783e-05
 [500,] 0.0002371373 0.0002569607 8.675180e-05
 [501,] 0.0002371371 0.0002546211 8.556125e-05
 [502,] 0.0002371373 0.0002597795 8.772186e-05
 [503,] 0.0002371373 0.0002598641 8.773733e-05
 [504,] 0.0002371373 0.0002575016 8.693058e-05
 [505,] 0.0002371368 0.0002696231 9.028605e-05
 [506,] 0.0002371371 0.0002127895 7.093442e-05
 [507,] 0.0002371373 0.0002579969 8.711600e-05
 [508,] 0.0002371371 0.0002056636 6.856564e-05
 [509,] 0.0002371373 0.0002388967 8.040509e-05
 [510,] 0.0002371371 0.0002131546 7.105681e-05
 [511,] 0.0002371371 0.0002129579 7.099047e-05
 [512,] 0.0002371371 0.0002125069 7.083942e-05
 [513,] 0.0002371370 0.0002788547 9.332862e-05
 [514,] 0.0002371371 0.0002125027 7.083806e-05
 [515,] 0.0002371371 0.0002135578 7.119222e-05
 [516,] 0.0002371371 0.0003012077 9.960077e-05
 [517,] 0.0002371371 0.0002127764 7.093021e-05
 [518,] 0.0002371371 0.0002533644 8.505079e-05
 [519,] 0.0002371367 0.0006696264 2.227003e-04
 [520,] 0.0002371372 0.0002055924 6.852970e-05
 [521,] 0.0002371372 0.0001983109 6.610327e-05
 [522,] 0.0002371369 0.0002331312 7.770604e-05
 [523,] 0.0002371370 0.0002417996 8.073215e-05
 [524,] 0.0002371370 0.0002330421 7.768447e-05
 [525,] 0.0002371372 0.0003095516 1.026061e-04
 [526,] 0.0002371373 0.0002377503 7.956121e-05
 [527,] 0.0002371371 0.0002161682 7.206492e-05
 [528,] 0.0002371370 0.0002312308 7.708086e-05
 [529,] 0.0002371374 0.0002057145 6.855132e-05
 [530,] 0.0002371371 0.0002318502 7.728431e-05
 [531,] 0.0002371370 0.0002305275 7.684434e-05
 [532,] 0.0002371370 0.0002294611 7.648927e-05
 [533,] 0.0002371370 0.0003223326 1.064172e-04
 [534,] 0.0002371370 0.0002311402 7.704882e-05
 [535,] 0.0002371370 0.0002311700 7.705843e-05
 [536,] 0.0002371371 0.0002109143 7.028007e-05
 [537,] 0.0002371370 0.0003240354 1.069657e-04
 [538,] 0.0002371372 0.0002096343 6.985667e-05
 [539,] 0.0002371371 0.0002089100 6.961858e-05
 [540,] 0.0002371370 0.0003206390 1.058794e-04
 [541,] 0.0002371372 0.0001891002 6.306912e-05
 [542,] 0.0002371371 0.0002147337 7.158298e-05
 [543,] 0.0002371370 0.0003311246 1.092567e-04
 [544,] 0.0002371370 0.0003293200 1.086548e-04
 [545,] 0.0002371370 0.0003334690 1.100446e-04
 [546,] 0.0002371371 0.0002081269 6.935419e-05
 [547,] 0.0002371370 0.0002332394 7.774879e-05
 [548,] 0.0002371371 0.0002147666 7.159288e-05
 [549,] 0.0002371370 0.0002088917 6.961024e-05
 [550,] 0.0002371370 0.0003265208 1.078324e-04
 [551,] 0.0002371372 0.0001985238 6.616985e-05
 [552,] 0.0002371372 0.0001987892 6.625741e-05
 [553,] 0.0002371370 0.0003268825 1.078764e-04
 [554,] 0.0002371372 0.0001992494 6.640913e-05
 [555,] 0.0002371372 0.0001990547 6.633344e-05
 [556,] 0.0002371370 0.0003262628 1.076927e-04
 [557,] 0.0002371371 0.0002088419 6.959174e-05
 [558,] 0.0002371371 0.0002086082 6.951441e-05
 [559,] 0.0002371367 0.0002839756 9.457185e-05
 [560,] 0.0002371372 0.0002261422 7.599659e-05
 [561,] 0.0002371374 0.0002310849 7.737383e-05
 [562,] 0.0002371373 0.0002108405 7.025141e-05
 [563,] 0.0002371371 0.0002517360 8.375812e-05
 [564,] 0.0002371371 0.0002695933 8.951424e-05
 [565,] 0.0002371371 0.0002509092 8.349142e-05
 [566,] 0.0002371414 0.0002309402 7.736406e-05
 [567,] 0.0002371518 0.0003071238 1.017817e-04
 [568,] 0.0002371370 0.0005493470 1.801699e-04
 [569,] 0.0002371370 0.0003265574 1.079014e-04
 [570,] 0.0002371372 0.0002318678 7.728913e-05
 [571,] 0.0002371372 0.0002318608 7.728741e-05
 [572,] 0.0002371438 0.0003048747 1.010625e-04
 [573,] 0.0002371372 0.0002413772 8.039876e-05
 [574,] 0.0002371373 0.0002133335 7.107328e-05
 [575,] 0.0002371372 0.0002409461 8.025768e-05
 [576,] 0.0002371371 0.0002531181 8.420721e-05
 [577,] 0.0002371372 0.0002445135 8.144280e-05
 [578,] 0.0002371370 0.0005541632 1.816407e-04
 [579,] 0.0002371491 0.0003092511 1.024748e-04
 [580,] 0.0002371370 0.0003393255 1.118483e-04
 [581,] 0.0002371371 0.0002539693 8.448564e-05
 [582,] 0.0002371372 0.0002094419 6.978864e-05
 [583,] 0.0002371371 0.0001939236 6.462247e-05
 [584,] 0.0002371370 0.0002326469 7.755191e-05
 [585,] 0.0002371456 0.0005189648 1.698516e-04
 [586,] 0.0002371370 0.0001947058 6.488355e-05
 [587,] 0.0002371370 0.0001951983 6.504708e-05
 [588,] 0.0002371370 0.0002640921 8.773302e-05
 [589,] 0.0002371370 0.0002906182 9.621446e-05
 [590,] 0.0002371371 0.0002710459 8.998454e-05
 [591,] 0.0002371370 0.0001945977 6.484786e-05
 [592,] 0.0002371370 0.0003386959 1.117968e-04
 [593,] 0.0002371370 0.0002287141 7.623957e-05
 [594,] 0.0002371370 0.0001933368 6.442811e-05
 [595,] 0.0002371620 0.0005682761 1.855551e-04
 [596,] 0.0002371373 0.0002141041 7.132811e-05
 [597,] 0.0002371370 0.0001885329 6.284861e-05
 [598,] 0.0002371370 0.0001881739 6.272566e-05
 [599,] 0.0002371373 0.0002078660 6.926379e-05
 [600,] 0.0002371371 0.0001904765 6.350050e-05
 [601,] 0.0002371487 0.0005234897 1.712883e-04
 [602,] 0.0002371371 0.0001942209 6.472109e-05
 [603,] 0.0002371371 0.0002674055 8.881147e-05
 [604,] 0.0002371367 0.0002530959 8.434820e-05
 [605,] 0.0002371370 0.0003092415 1.027761e-04
 [606,] 0.0002371371 0.0002702772 8.973953e-05
 [607,] 0.0002371371 0.0002544355 8.463104e-05
 [608,] 0.0002371371 0.0001814989 6.050371e-05
 [609,] 0.0002371372 0.0002913443 9.659726e-05
 [610,] 0.0002371372 0.0002897225 9.607500e-05
 [611,] 0.0002371367 0.0001880889 6.268975e-05
 [612,] 0.0002371373 0.0002113081 7.040103e-05
 [613,] 0.0002371371 0.0002543696 8.461034e-05
 [614,] 0.0002371367 0.0002044479 6.814741e-05
 [615,] 0.0002371371 0.0002543473 8.460280e-05
 [616,] 0.0002371372 0.0002902913 9.625879e-05
 [617,] 0.0002371372 0.0002855763 9.473377e-05
 [618,] 0.0002371370 0.0001812448 6.041618e-05
 [619,] 0.0002371371 0.0002720853 9.032223e-05
 [620,] 0.0002371367 0.0002039953 6.799783e-05
 [621,] 0.0002371371 0.0002149623 7.165542e-05
 [622,] 0.0002371372 0.0002138167 7.123253e-05
 [623,] 0.0002371374 0.0002320521 7.769879e-05
 [624,] 0.0002371371 0.0002525824 8.403700e-05
 [625,] 0.0002371370 0.0001995169 6.652987e-05
 [626,] 0.0002371372 0.0002145751 7.148249e-05
 [627,] 0.0002371371 0.0002149374 7.164651e-05
 [628,] 0.0002371373 0.0002006513 6.701103e-05
 [629,] 0.0002371374 0.0002314411 7.747787e-05
 [630,] 0.0002371373 0.0002524634 8.407078e-05
 [631,] 0.0002371373 0.0002488998 8.288824e-05
 [632,] 0.0002371373 0.0002113415 7.044850e-05
 [633,] 0.0002371371 0.0002150190 7.167513e-05
 [634,] 0.0002371371 0.0002546848 8.471642e-05
 [635,] 0.0002371370 0.0002256357 7.521213e-05
 [636,] 0.0002371373 0.0002139923 7.128755e-05
 [637,] 0.0002371368 0.0002332403 7.790118e-05
 [638,] 0.0002371373 0.0002122867 7.072364e-05
 [639,] 0.0002371368 0.0002227466 7.430936e-05
 [640,] 0.0002371367 0.0002157716 7.195576e-05
 [641,] 0.0002371370 0.0002106851 7.024564e-05
 [642,] 0.0002371370 0.0002883767 9.550297e-05
 [643,] 0.0002371371 0.0001800442 6.000749e-05
 [644,] 0.0002371369 0.0001999640 6.664487e-05
 [645,] 0.0002371371 0.0001798291 5.993738e-05
 [646,] 0.0006842366 0.0001975546 2.236539e-04
 [647,] 0.0002371370 0.0001783137 5.943753e-05
 [648,] 0.0002371370 0.0002008533 6.693894e-05
 [649,] 0.0002371371 0.0001804361 6.013674e-05
 [650,] 0.0002371371 0.0002354077 7.907632e-05
 [651,] 0.0004925907 0.0002043632 1.606648e-04
 [652,] 0.0002371369 0.0002223066 7.430490e-05
 [653,] 0.0032255532 0.0002500410 1.285361e-03
 [654,] 0.0004670603 0.0002142615 1.477757e-04
 [655,] 0.0006814238 0.0001958595 2.251209e-04
 [656,] 0.0011350768 0.0001998500 3.615287e-04
 [657,] 0.0002371370 0.0002312521 7.708314e-05
 [658,] 0.0002371373 0.0002223982 7.468267e-05
 [659,] 0.0008534044 0.0002040404 2.824777e-04
 [660,] 0.0002371371 0.0003833506 1.275027e-04
 [661,] 0.0002371371 0.0003836955 1.276868e-04
 [662,] 0.0002371371 0.0002215516 7.386042e-05
 [663,] 0.0007975576 0.0002029279 2.585461e-04
 [664,] 0.0002371371 0.0001840053 6.132119e-05
 [665,] 0.0002371370 0.0002519457 8.434282e-05
 [666,] 0.0002371372 0.0002348101 7.880403e-05
 [667,] 0.0002371373 0.0002303263 7.726127e-05
 [668,] 0.0002371370 0.0002486864 8.321816e-05
 [669,] 0.0002371372 0.0002311769 7.754473e-05
 [670,] 0.0002371371 0.0002215349 7.385568e-05
 [671,] 0.0002371370 0.0002479192 8.295212e-05
 [672,] 0.0002371370 0.0002592723 8.614752e-05
 [673,] 0.0002371370 0.0002529012 8.466231e-05
 [674,] 0.0002371371 0.0002200727 7.336646e-05
 [675,] 0.0002371370 0.0001949320 6.499664e-05
 [676,] 0.0002371373 0.0002415430 8.115147e-05
 [677,] 0.0002371371 0.0002328773 7.762920e-05
 [678,] 0.0006770806 0.0002032240 2.188305e-04
 [679,] 0.0002371373 0.0002384480 8.008654e-05
 [680,] 0.0009397363 0.0001975520 3.236621e-04
 [681,] 0.0002371370 0.0001968664 6.564357e-05
 [682,] 0.0073848045 0.0002322298 2.388524e-03
 [683,] 0.0002371372 0.0002319211 7.780024e-05
 [684,] 0.0002371370 0.0002506112 8.386790e-05
 [685,] 0.0002371370 0.0002498850 8.364445e-05
 [686,] 0.0002371370 0.0001957331 6.526548e-05
 [687,] 0.0002371370 0.0001953306 6.513083e-05
 [688,] 0.0004196529 0.0001996718 1.271178e-04
 [689,] 0.0010941172 0.0001969765 3.741563e-04
 [690,] 0.0002371371 0.0002241676 7.473434e-05
 [691,] 0.0007399259 0.0002024098 2.431405e-04
 [692,] 0.0002371371 0.0002803970 9.324417e-05
 [693,] 0.0010518972 0.0001995377 3.715209e-04
 [694,] 0.0002371371 0.0002585453 8.590398e-05
 [695,] 0.0010979714 0.0001997635 3.888801e-04
 [696,] 0.0009933724 0.0001997635 3.517712e-04
 [697,] 0.0002371372 0.0002332152 7.773891e-05
 [698,] 0.0002371371 0.0002244278 7.482176e-05
 [699,] 0.0002371371 0.0002640385 8.767741e-05
 [700,] 0.0002371371 0.0002596235 8.624830e-05
 [701,] 0.0002371368 0.0004251195 1.403713e-04
 [702,] 0.0058017752 0.0002153739 1.928949e-03
 [703,] 0.0002371368 0.0003991243 1.319323e-04
 [704,] 0.0002371368 0.0003821735 1.261457e-04
 [705,] 0.0039414298 0.0002158765 1.334601e-03
 [706,] 0.0002371879 0.0003396089 1.121515e-04
 [707,] 0.0002371371 0.0002586702 8.593687e-05
 [708,] 0.0002371941 0.0003440044 1.135618e-04
 [709,] 0.0002372005 0.0003423858 1.130317e-04
 [710,] 0.0004011664 0.0003441543 1.737208e-04
 [711,] 0.0015473882 0.0002169103 5.407107e-04
 [712,] 0.0002371371 0.0002331810 7.772490e-05
 [713,] 0.0028898300 0.0002182398 1.034395e-03
 [714,] 0.0002371370 0.0002237603 7.458716e-05
 [715,] 0.0002371372 0.0003362376 1.110713e-04
 [716,] 0.0002371369 0.0003064567 1.015239e-04
 [717,] 0.0073843594 0.0002605328 3.107990e-03
 [718,] 0.0002371369 0.0003054200 1.011853e-04
 [719,] 0.0084518952 0.0002629421 3.572502e-03
 [720,] 0.0207371676 0.0001993499 6.788974e-03
 [721,] 0.0002371371 0.0002218239 7.395213e-05
 [722,] 0.0037800868 0.0002429524 1.473831e-03
 [723,] 0.0002371372 0.0003452686 1.139833e-04
 [724,] 0.0002371369 0.0003106673 1.028952e-04
 [725,] 0.0002371369 0.0003095287 1.025186e-04
 [726,] 0.0002371371 0.0002143622 7.145870e-05
 [727,] 0.0095040703 0.0002624186 4.019204e-03
 [728,] 0.0220126885 0.0001993453 7.114365e-03
 [729,] 0.0002371369 0.0003082361 1.021009e-04
 [730,] 0.0002371374 0.0002291557 7.634499e-05
 [731,] 0.0002371369 0.0003144044 1.041002e-04
 [732,] 0.0002371369 0.0003233176 1.069733e-04
 [733,] 0.0002371371 0.0002334519 7.781459e-05
 [734,] 0.0002371369 0.0004046750 1.332397e-04
 [735,] 0.0002371369 0.0003182023 1.053242e-04
 [736,] 0.0002371369 0.0003192939 1.056747e-04
 [737,] 0.0036407433 0.0002421230 1.413946e-03
 [738,] 0.0090149520 0.0002646549 3.820968e-03
 [739,] 0.0035827617 0.0002445728 1.405635e-03
 [740,] 0.0002371369 0.0003099168 1.026455e-04
 [741,] 0.0083483673 0.0002719365 3.567811e-03
 [742,] 0.0034508190 0.0002421115 1.339766e-03
 [743,] 0.0002371369 0.0003163386 1.047135e-04
 [744,] 0.0081739432 0.0002586562 3.435349e-03
 [745,] 0.0032613557 0.0002429614 1.270230e-03
 [746,] 0.0216889532 0.0001994084 7.031415e-03
 [747,] 0.0239249048 0.0001994934 7.719901e-03
 [748,] 0.0109929215 0.0002506543 4.581472e-03
 [749,] 0.0038867068 0.0002421164 1.510233e-03
 [750,] 0.0037773173 0.0002421246 1.467495e-03
 [751,] 0.0002371371 0.0002485395 8.271205e-05
 [752,] 0.0002371369 0.0003097891 1.026081e-04
 [753,] 0.0028465491 0.0001835602 9.330123e-04
 [754,] 0.0002371371 0.0002219970 7.401498e-05
 [755,] 0.0029891938 0.0002419145 1.158381e-03
 [756,] 0.0002371369 0.0003132275 1.037095e-04
 [757,] 0.0002371371 0.0002584979 8.588073e-05
 [758,] 0.0002371371 0.0002230404 7.436135e-05
 [759,] 0.0032091330 0.0002419156 1.244219e-03
 [760,] 0.0002371370 0.0002120961 7.069137e-05
 [761,] 0.0002371371 0.0002238588 7.463494e-05
 [762,] 0.0065279957 0.0002579045 2.731371e-03
 [763,] 0.0024205854 0.0002997010 1.062353e-03
 [764,] 0.0024078726 0.0002998955 1.056955e-03
 [765,] 0.0024010810 0.0002976899 1.051786e-03
 [766,] 0.0002371371 0.0002331058 7.769985e-05
 [767,] 0.0002371371 0.0002582956 8.581801e-05
 [768,] 0.0002371367 0.0003450358 1.142627e-04
 [769,] 0.0002371372 0.0002295693 7.652838e-05
 [770,] 0.0037171196 0.0002421164 1.443960e-03
 [771,] 0.0016487104 0.0002023185 5.485675e-04
 [772,] 0.0234652458 0.0002006400 7.498481e-03
 [773,] 0.0012618435 0.0002033344 4.075585e-04
 [774,] 0.0019041996 0.0003281567 8.528591e-04
 [775,] 0.0035471128 0.0002419515 1.376454e-03
 [776,] 0.0002371371 0.0002310316 7.700938e-05
 [777,] 0.0037951914 0.0002415012 1.470661e-03
 [778,] 0.0002371370 0.0003698167 1.222084e-04
 [779,] 0.0002371370 0.0002237452 7.458131e-05
 [780,] 0.0002371371 0.0002193730 7.313332e-05
 [781,] 0.0002371371 0.0002208177 7.361657e-05
 [782,] 0.0002371371 0.0002574079 8.553518e-05
 [783,] 0.0026751048 0.0002200436 9.499008e-04
 [784,] 0.0233527447 0.0002005673 7.540062e-03
 [785,] 0.0234585039 0.0002009696 7.452644e-03
 [786,] 0.0002371372 0.0002469567 8.257503e-05
 [787,] 0.0002371372 0.0002561562 8.512601e-05
 [788,] 0.0002371370 0.0003793187 1.252787e-04
 [789,] 0.0095884685 0.0001960477 3.562596e-03
 [790,] 0.0002371372 0.0002275212 7.584358e-05
 [791,] 0.0040721965 0.0002420237 1.582460e-03
 [792,] 0.0002371371 0.0002196527 7.322716e-05
 [793,] 0.0037912411 0.0002419914 1.472264e-03
 [794,] 0.0079467879 0.0001987175 2.976462e-03
 [795,] 0.0040244115 0.0002420981 1.564255e-03
 [796,] 0.0002371371 0.0002201797 7.340309e-05
 [797,] 0.0094128778 0.0002004235 3.545786e-03
 [798,] 0.0514484402 0.0002079665 2.003192e-02
 [799,] 0.0085899461 0.0002171778 3.368080e-03
 [800,] 0.0021225330 0.0002049705 6.747461e-04
 [801,] 0.0002371371 0.0002662563 8.838103e-05
 [802,] 0.0035957425 0.0002294049 1.289846e-03
 [803,] 0.0002371370 0.0001771013 5.903116e-05
 [804,] 0.0002371370 0.0001771323 5.904168e-05
 [805,] 0.0002371371 0.0002229251 7.432097e-05
 [806,] 0.0002371370 0.0001764780 5.882521e-05
 [807,] 0.0002371370 0.0002272664 7.574711e-05
 [808,] 0.0101167288 0.0002246971 4.122104e-03
 [809,] 0.0013459728 0.0001792375 4.604813e-04
 [810,] 0.0002371368 0.0002553159 8.490993e-05
 [811,] 0.0002371370 0.0002153292 7.177902e-05
 [812,] 0.0209904701 0.0002015277 6.086270e-03
 [813,] 0.0028326536 0.0002291486 1.027548e-03
 [814,] 0.0002371370 0.0002324984 7.749902e-05
 [815,] 0.2038082582 0.0001950863 5.998772e-02
 [816,] 0.0004827996 0.0002666828 1.251735e-04
 [817,] 0.0237194255 0.0001980988 6.955841e-03
 [818,] 0.0002371371 0.0003090576 1.021168e-04
 [819,] 0.0034505720 0.0002130842 1.237839e-03
 [820,] 0.0036214015 0.0002286401 1.309491e-03
 [821,] 0.0002371371 0.0002261382 7.538135e-05
 [822,] 0.0002371371 0.0002272877 7.576043e-05
 [823,] 0.0254126351 0.0002037895 7.301386e-03
 [824,] 0.0002371371 0.0002272917 7.576161e-05
 [825,] 0.0002371372 0.0002747208 9.108518e-05
 [826,] 0.0002371371 0.0002252081 7.506554e-05
 [827,] 0.0002371371 0.0002262744 7.542392e-05
 [828,] 0.0147093383 0.0001971149 4.451327e-03
 [829,] 0.0002371372 0.0001796649 5.989918e-05
 [830,] 0.0002371460 0.0002307897 7.870937e-05
 [831,] 0.0002371372 0.0003126884 1.038151e-04
 [832,] 0.0002371370 0.0002718791 9.031696e-05
 [833,] 0.0002371510 0.0002352376 7.887054e-05
 [834,] 0.0002371374 0.0002378483 7.977834e-05
 [835,] 0.0002371502 0.0002369744 7.950718e-05
 [836,] 0.0002371367 0.0001944606 6.483800e-05
 [837,] 0.0002371373 0.0002323971 7.775276e-05
 [838,] 0.0002371519 0.0002358511 7.910265e-05
 [839,] 0.0002371515 0.0002330236 7.805254e-05
 [840,] 0.0002371370 0.0002563738 8.524067e-05
 [841,] 0.0002371521 0.0002357426 7.906370e-05
 [842,] 0.0002371370 0.0002563550 8.523628e-05
 [843,] 0.0002371510 0.0002356002 7.900581e-05
 [844,] 0.0002371504 0.0002358583 7.909822e-05
 [845,] 0.0002371370 0.0002334261 7.779668e-05
 [846,] 0.0002371369 0.0002292990 7.641853e-05
 [847,] 0.0002371374 0.0002364852 7.918666e-05
 [848,] 0.0002371527 0.0002359622 7.914668e-05
 [849,] 0.0002371508 0.0002364144 7.930428e-05
 [850,] 0.0002371541 0.0002370275 7.954671e-05
 [851,] 0.0002371516 0.0002372208 7.960498e-05
 [852,] 0.0002371370 0.0001795129 5.982526e-05
 [853,] 0.0002371521 0.0002365605 7.936477e-05
 [854,] 0.0002371520 0.0002369768 7.952127e-05
 [855,] 0.0002371503 0.0002365189 7.934016e-05
 [856,] 0.0002371367 0.0001963264 6.546456e-05
 [857,] 0.0002371511 0.0002365603 7.935941e-05
 [858,] 0.0002371523 0.0002365475 7.936070e-05
 [859,] 0.0002371494 0.0002366257 7.937494e-05
 [860,] 0.0002371524 0.0002361017 7.919697e-05
 [861,] 0.0002371373 0.0002332531 7.805639e-05
 [862,] 0.0002371370 0.0002545964 8.466808e-05
 [863,] 0.0002371505 0.0002365254 7.934374e-05
 [864,] 0.0002371372 0.0001795668 5.985862e-05
 [865,] 0.0002371368 0.0001814987 6.051039e-05
 [866,] 0.0002371519 0.0002352801 7.889123e-05
 [867,] 0.0002372048 0.0002626822 8.933917e-05
 [868,] 0.0002371535 0.0002364451 7.932868e-05
 [869,] 0.0002371507 0.0002365057 7.933744e-05
 [870,] 0.0002371370 0.0002590938 8.612321e-05
 [871,] 0.0002371374 0.0001930214 6.442090e-05
 [872,] 0.0002371506 0.0002365021 7.933568e-05
 [873,] 0.0002371369 0.0002572183 8.553118e-05
 [874,] 0.0002371552 0.0002361896 7.924237e-05
 [875,] 0.0002371536 0.0002360704 7.919076e-05
 [876,] 0.0002371996 0.0002734194 9.307415e-05
 [877,] 0.0002371503 0.0002367175 7.941321e-05
 [878,] 0.0002371501 0.0002339795 7.840156e-05
 [879,] 0.0002371511 0.0002364690 7.932562e-05
 [880,] 0.0002371521 0.0002365057 7.934420e-05
 [881,] 0.0002371503 0.0002365057 7.933515e-05
 [882,] 0.0002371370 0.0002564892 8.527903e-05
 [883,] 0.0002371498 0.0002365552 7.935088e-05
 [884,] 0.0002371490 0.0002365339 7.933915e-05
 [885,] 0.0002371494 0.0002364621 7.931464e-05
 [886,] 0.0002372017 0.0002703691 9.201897e-05
 [887,] 0.0002371519 0.0002365172 7.934744e-05
 [888,] 0.0002371372 0.0002273021 7.583763e-05
 [889,] 0.0002371449 0.0002527094 8.516226e-05
 [890,] 0.0002371371 0.0001766817 5.888562e-05
 [891,] 0.0002371373 0.0002372586 7.959616e-05
 [892,] 0.0002371374 0.0002324709 7.749640e-05
 [893,] 0.0002371371 0.0001993083 6.644914e-05
 [894,] 0.0002371374 0.0003099979 1.046382e-04
 [895,] 0.0002371371 0.0002191581 7.307183e-05
 [896,] 0.0002371370 0.0002096634 6.989303e-05
 [897,] 0.0002371437 0.0002759800 9.318992e-05
 [898,] 0.0002371371 0.0002100300 7.001675e-05
 [899,] 0.0002371374 0.0002359040 7.911466e-05
 [900,] 0.0002371374 0.0002363879 7.929099e-05
 [901,] 0.0002371647 0.0002783823 9.452168e-05
 [902,] 0.0002371374 0.0002447413 8.228298e-05
 [903,] 0.0002371374 0.0003092641 1.043550e-04
 [904,] 0.0002371374 0.0003050374 1.029282e-04
 [905,] 0.0002371369 0.0002909962 9.801809e-05
 [906,] 0.0002371371 0.0002212806 7.378171e-05
 [907,] 0.0002371370 0.0001763411 5.877418e-05
 [908,] 0.0002371369 0.0002793799 9.401901e-05
 [909,] 0.0002371371 0.0002327910 7.780034e-05
 [910,] 0.0002371371 0.0002320747 7.752979e-05
 [911,] 0.0002371371 0.0002180611 7.270345e-05
 [912,] 0.0002371370 0.0002080602 6.935305e-05
 [913,] 0.0002371371 0.0002180176 7.268863e-05
 [914,] 0.0002371374 0.0002364667 7.931889e-05
 [915,] 0.0002371374 0.0002364196 7.930022e-05
 [916,] 0.0002371716 0.0002651369 8.997848e-05
 [917,] 0.0002371368 0.0001973425 6.577469e-05
 [918,] 0.0002371374 0.0002339716 7.842666e-05
 [919,] 0.0002371371 0.0002304808 7.699009e-05
 [920,] 0.0002371371 0.0002318682 7.748483e-05
 [921,] 0.0002371367 0.0001776895 5.923413e-05
 [922,] 0.0002371370 0.0002365432 7.897503e-05
 [923,] 0.0002371369 0.0002986789 1.005272e-04
 [924,] 0.0002371369 0.0002806259 9.324747e-05
 [925,] 0.0002371367 0.0001867013 6.222685e-05
 [926,] 0.0002371374 0.0002931921 9.894109e-05
 [927,] 0.0002371389 0.0003286511 1.112284e-04
 [928,] 0.0002371370 0.0002184262 7.294891e-05
 [929,] 0.0002371373 0.0002332753 7.775253e-05
 [930,] 0.0002371374 0.0003611756 1.223050e-04
 [931,] 0.0002371370 0.0001959767 6.533785e-05
 [932,] 0.0002371373 0.0002307825 7.724576e-05
 [933,] 0.0002371372 0.0001901116 6.341326e-05
 [934,] 0.0002371372 0.0002500778 8.391074e-05
 [935,] 0.0002371370 0.0002038442 6.793991e-05
 [936,] 0.0002371450 0.0001831279 6.102811e-05
 [937,] 0.0002371367 0.0002166627 7.218910e-05
 [938,] 0.0002371370 0.0003231142 1.070906e-04
 [939,] 0.0002371369 0.0002761980 9.177883e-05
 [940,] 0.0002371520 0.0002327321 7.827326e-05
 [941,] 0.0002371533 0.0002313206 7.778155e-05
 [942,] 0.0002371370 0.0001888571 6.294599e-05
 [943,] 0.0002371374 0.0002154506 7.224445e-05
 [944,] 0.0002371369 0.0002884082 9.582545e-05
 [945,] 0.0002371370 0.0004539299 1.500565e-04
 [946,] 0.0002371366 0.0001836994 6.123132e-05
 [947,] 0.0002371368 0.0001784859 5.949750e-05
 [948,] 0.0002371369 0.0002862922 9.515257e-05
 [949,] 0.0002371370 0.0001911568 6.371271e-05
 [950,] 0.0002371497 0.0002391936 8.045255e-05
 [951,] 0.0002371368 0.0002268264 7.561118e-05
 [952,] 0.0002371374 0.0002117563 7.090950e-05
 [953,] 0.0002371373 0.0002484153 8.264839e-05
 [954,] 0.0002371370 0.0003354614 1.110900e-04
 [955,] 0.0002371370 0.0003168635 1.054538e-04
 [956,] 0.0002371374 0.0002124138 7.115122e-05
 [957,] 0.0002371368 0.0002189482 7.298147e-05
 [958,] 0.0002371395 0.0002116539 7.089608e-05
 [959,] 0.0002371370 0.0003403267 1.126885e-04
 [960,] 0.0002371370 0.0002886594 9.592922e-05
 [961,] 0.0002371399 0.0002062900 6.917713e-05
 [962,] 0.0002371374 0.0001909392 6.364204e-05
 [963,] 0.0002371370 0.0002104705 7.013716e-05
 [964,] 0.0002371373 0.0002508835 8.344397e-05
 [965,] 0.0002371371 0.0002144295 7.148295e-05
 [966,] 0.0002371374 0.0002152860 7.194147e-05
 [967,] 0.0002371370 0.0002104767 7.016186e-05
 [968,] 0.0002371370 0.0003036281 1.011565e-04
 [969,] 0.0005242215 0.0002282219 1.526184e-04
 [970,] 0.0002371370 0.0002126986 7.090086e-05
 [971,] 0.0002371370 0.0002875250 9.606228e-05
 [972,] 0.0002371370 0.0001946310 6.486563e-05
 [973,] 0.0002371371 0.0002367788 7.908821e-05
 [974,] 0.0002371370 0.0002113975 7.047000e-05
 [975,] 0.0004399535 0.0002285731 1.280998e-04
 [976,] 0.0002371371 0.0002110609 7.035546e-05
 [977,] 0.0002371371 0.0002144443 7.148918e-05
 [978,] 0.0002371372 0.0002210262 7.415192e-05
 [979,] 0.0002371372 0.0001918737 6.395290e-05
 [980,] 0.0002371374 0.0002120381 7.079631e-05
 [981,] 0.0005398650 0.0002374103 1.543220e-04
 [982,] 0.0002371969 0.0002910719 9.951514e-05
 [983,] 0.0002371928 0.0002210142 7.469580e-05
 [984,] 0.0002371370 0.0002113230 7.044412e-05
 [985,] 0.0002371393 0.0002084709 6.951171e-05
 [986,] 0.0002371850 0.0002445067 8.255435e-05
 [987,] 0.0002371370 0.0002136048 7.119967e-05
 [988,] 0.0002371370 0.0002333988 7.783748e-05
 [989,] 0.0002371386 0.0002557272 8.498447e-05
 [990,] 0.0002371368 0.0001753937 5.846548e-05
 [991,] 0.0002371370 0.0002329173 7.776715e-05
 [992,] 0.0002371370 0.0002206034 7.386291e-05
 [993,] 0.0002371370 0.0001947703 6.493641e-05
 [994,] 0.0002371368 0.0001891261 6.303685e-05
 [995,] 0.0002371368 0.0001793844 5.979025e-05
 [996,] 0.0002371368 0.0001750777 5.836115e-05
 [997,] 0.0002371371 0.0001950513 6.503215e-05
 [998,] 0.0002371370 0.0002201984 7.338755e-05
 [999,] 0.0002371371 0.0003388793 1.140657e-04
[1000,] 0.0002371371 0.0002171759 7.269807e-05
[1001,] 0.0002371369 0.0002651300 8.820233e-05
[1002,] 0.0002371371 0.0002287824 7.622698e-05
[1003,] 0.0002371371 0.0002171122 7.266805e-05
[1004,] 0.0002371370 0.0001963694 6.547476e-05
[1005,] 0.0002371514 0.0002208534 7.360264e-05
[1006,] 0.0002371378 0.0002104329 7.016971e-05
[1007,] 0.0002371371 0.0002338250 7.790720e-05
[1008,] 0.0002371370 0.0002301234 7.677617e-05
[1009,] 0.0002371370 0.0002973297 9.877479e-05
[1010,] 0.0002371372 0.0002023628 6.748918e-05
[1011,] 0.0002371372 0.0002094224 6.998701e-05
[1012,] 0.0002371399 0.0002550239 8.475794e-05
[1013,] 0.0002371969 0.0002210743 7.436045e-05
[1014,] 0.0002371374 0.0002194013 7.313440e-05
[1015,] 0.0002371369 0.0002799364 9.312214e-05
[1016,] 0.0002371369 0.0002013632 6.714405e-05
[1017,] 0.0002371371 0.0002324038 7.759758e-05
[1018,] 0.0002371374 0.0002273398 7.574257e-05
[1019,] 0.0002371367 0.0003117504 1.047458e-04
[1020,] 0.0002371513 0.0002208041 7.358654e-05
[1021,] 0.0002371369 0.0002015735 6.721518e-05
[1022,] 0.0002371367 0.0003223856 1.083372e-04
[1023,] 0.0002371372 0.0002425141 8.113698e-05
[1024,] 0.0002371371 0.0002358852 7.874859e-05
[1025,] 0.0002371374 0.0002274208 7.577055e-05
[1026,] 0.0002371413 0.0002564316 8.520794e-05
[1027,] 0.0002371367 0.0003160031 1.061242e-04
[1028,] 0.0002371367 0.0003238642 1.088425e-04
[1029,] 0.0002371368 0.0001901535 6.338797e-05
[1030,] 0.0002371369 0.0001976592 6.590641e-05
[1031,] 0.0002371374 0.0002268604 7.558362e-05
[1032,] 0.0002371370 0.0002740994 9.114680e-05
[1033,] 0.0002371370 0.0002055150 6.849839e-05
[1034,] 0.0002371370 0.0002400069 7.999036e-05
[1035,] 0.0002371370 0.0002143696 7.146867e-05
[1036,] 0.0002371370 0.0002373732 7.911699e-05
[1037,] 0.0002371374 0.0002291857 7.635652e-05
[1038,] 0.0002371368 0.0001841929 6.140061e-05
[1039,] 0.0002371371 0.0002281245 7.608242e-05
[1040,] 0.0002371367 0.0002561134 8.585184e-05
[1041,] 0.0002371370 0.0002476170 8.258179e-05
[1042,] 0.0002371369 0.0002781267 9.248273e-05
[1043,] 0.0002371369 0.0002672014 8.889821e-05
[1044,] 0.0002371369 0.0002777967 9.236502e-05
[1045,] 0.0002371367 0.0002606164 8.745607e-05
[1046,] 0.0002371373 0.0002273748 7.575804e-05
[1047,] 0.0002371368 0.0002560833 8.600871e-05
[1048,] 0.0002371402 0.0001980691 6.600311e-05
[1049,] 0.0002371367 0.0002540549 8.509134e-05
[1050,] 0.0002371370 0.0002318050 7.738733e-05
[1051,] 0.0002371374 0.0001992151 6.638396e-05
[1052,] 0.0002371372 0.0002344817 7.815514e-05
[1053,] 0.0002371372 0.0002016332 6.724001e-05
[1054,] 0.0002372684 0.0002178391 7.388069e-05
[1055,] 0.0002371369 0.0002782776 9.264704e-05
[1056,] 0.0002371374 0.0002207355 7.356309e-05
[1057,] 0.0002371388 0.0002205072 7.350961e-05
[1058,] 0.0002371739 0.0003651029 1.205265e-04
[1059,] 0.0002371372 0.0002674036 8.896099e-05
[1060,] 0.0002371371 0.0002012833 6.708518e-05
[1061,] 0.0002371371 0.0002116511 7.055520e-05
[1062,] 0.0002371369 0.0001958471 6.526102e-05
[1063,] 0.0002371369 0.0001831664 6.106074e-05
[1064,] 0.0002371367 0.0001964436 6.546649e-05
[1065,] 0.0002371370 0.0003438877 1.156010e-04
[1066,] 0.0002371369 0.0002588133 8.649243e-05
[1067,] 0.0002371563 0.0001984071 6.607255e-05
[1068,] 0.0002371371 0.0002033512 6.777833e-05
[1069,] 0.0002372460 0.0002687565 8.907653e-05
[1070,] 0.0002371371 0.0002081706 6.938640e-05
[1071,] 0.0002371371 0.0002088113 6.959963e-05
[1072,] 0.0002371372 0.0002094444 6.980930e-05
[1073,] 0.0002371370 0.0001872758 6.242169e-05
[1074,] 0.0002371371 0.0001765842 5.886143e-05
[1075,] 0.0002371370 0.0001906550 6.355508e-05
[1076,] 0.0002371371 0.0002250263 7.500969e-05
[1077,] 0.0002371371 0.0002450755 8.165281e-05
[1078,] 0.0002371371 0.0002660888 8.879912e-05
[1079,] 0.0002371371 0.0002660066 8.877240e-05
[1080,] 0.0002371371 0.0002609767 8.708958e-05
[1081,] 0.0002371372 0.0002102073 7.002999e-05
[1082,] 0.0002371372 0.0002090056 6.963025e-05
[1083,] 0.0002371371 0.0002617228 8.735540e-05
[1084,] 0.0002371371 0.0002083478 6.945001e-05
[1085,] 0.0002371371 0.0002424491 8.086176e-05
[1086,] 0.0002371371 0.0002608893 8.707799e-05
[1087,] 0.0002371372 0.0002348931 7.838600e-05
[1088,] 0.0002371372 0.0003261836 1.082942e-04
[1089,] 0.0002371371 0.0002634927 8.794631e-05
[1090,] 0.0002371371 0.0002612951 8.721908e-05
[1091,] 0.0002371373 0.0001895577 6.316784e-05
[1092,] 0.0002371372 0.0001977173 6.588508e-05
[1093,] 0.0002371372 0.0001957165 6.522012e-05
[1094,] 0.0002371371 0.0002326003 7.753861e-05
[1095,] 0.0002371372 0.0001953883 6.511052e-05
[1096,] 0.0002371371 0.0003767379 1.248701e-04
[1097,] 0.0002371373 0.0002097643 6.988480e-05
[1098,] 0.0002371372 0.0003153608 1.056182e-04
[1099,] 0.0002371372 0.0002933534 9.751984e-05
[1100,] 0.0002371371 0.0002051468 6.838290e-05
[1101,] 0.0002371371 0.0002140332 7.134449e-05
[1102,] 0.0002371370 0.0002376897 7.921473e-05
[1103,] 0.0002371371 0.0001933176 6.443933e-05
[1104,] 0.0002371371 0.0001939642 6.465494e-05
[1105,] 0.0002371378 0.0001910735 6.365930e-05
[1106,] 0.0002371371 0.0002158300 7.194311e-05
[1107,] 0.0002371371 0.0002154435 7.181416e-05
[1108,] 0.0002371370 0.0002329230 7.763160e-05
[1109,] 0.0002371371 0.0002024905 6.751639e-05
[1110,] 0.0002371371 0.0001939307 6.464359e-05
[1111,] 0.0002371371 0.0001943849 6.479519e-05
[1112,] 0.0002371374 0.0001960714 6.536241e-05
[1113,] 0.0002371371 0.0001938539 6.461786e-05
[1114,] 0.0002371366 0.0002296817 7.656407e-05
[1115,] 0.0002371370 0.0002575145 8.684288e-05
[1116,] 0.0002371371 0.0002053365 6.844632e-05
[1117,] 0.0002371371 0.0001973577 6.578538e-05
[1118,] 0.0002371372 0.0002234296 7.482068e-05
[1119,] 0.0002371368 0.0003553580 1.194751e-04
[1120,] 0.0002371371 0.0001971970 6.573200e-05
[1121,] 0.0002371371 0.0002049490 6.831713e-05
[1122,] 0.0002371373 0.0001879299 6.264410e-05
[1123,] 0.0002371371 0.0002032683 6.775674e-05
[1124,] 0.0002371373 0.0001880570 6.268891e-05
[1125,] 0.0002371366 0.0002165615 7.219509e-05
[1126,] 0.0002371370 0.0002266973 7.566037e-05
[1127,] 0.0002371371 0.0001969584 6.565263e-05
[1128,] 0.0002371373 0.0001827106 6.092404e-05
[1129,] 0.0002371373 0.0001840309 6.136626e-05
[1130,] 0.0002371373 0.0001834785 6.118139e-05
[1131,] 0.0002371371 0.0002132818 7.112727e-05
[1132,] 0.0002371372 0.0001872446 6.241112e-05
[1133,] 0.0002371370 0.0002431310 8.174061e-05
[1134,] 0.0002371370 0.0002250058 7.500203e-05
[1135,] 0.0002371370 0.0002116912 7.056013e-05
[1136,] 0.0002371372 0.0001987623 6.627986e-05
[1137,] 0.0002371374 0.0002022930 6.744424e-05
[1138,] 0.0002371366 0.0002297004 7.658524e-05
[1139,] 0.0002371371 0.0002013822 6.712326e-05
[1140,] 0.0002371371 0.0001996753 6.655498e-05
[1141,] 0.0002371372 0.0001799046 5.998044e-05
[1142,] 0.0002371372 0.0001800845 6.004102e-05
[1143,] 0.0002371372 0.0001791955 5.974238e-05
[1144,] 0.0002371370 0.0002114312 7.047422e-05
[1145,] 0.0002371371 0.0001997597 6.658315e-05
[1146,] 0.0002371372 0.0001787397 5.958930e-05
[1147,] 0.0002371371 0.0002108123 7.027072e-05
[1148,] 0.0002371371 0.0002028652 6.762415e-05
[1149,] 0.0002371370 0.0002163293 7.210942e-05
[1150,] 0.0002371372 0.0001998149 6.674262e-05
[1151,] 0.0002371370 0.0001907367 6.357879e-05
[1152,] 0.0002371373 0.0001953608 6.515778e-05
[1153,] 0.0002371374 0.0002010464 6.701693e-05
[1154,] 0.0002371371 0.0001974014 6.580047e-05
[1155,] 0.0002371370 0.0001973998 6.579644e-05
[1156,] 0.0002371367 0.0001840778 6.137066e-05
[1157,] 0.0002371367 0.0002005966 6.687997e-05
[1158,] 0.0002371371 0.0002322316 7.741097e-05
[1159,] 0.0002371373 0.0002017338 6.722456e-05
[1160,] 0.0002371371 0.0002098060 6.993545e-05
[1161,] 0.0002371373 0.0002282115 7.602294e-05
[1162,] 0.0002371372 0.0001947543 6.491968e-05
[1163,] 0.0002371371 0.0002503030 8.351386e-05
[1164,] 0.0002371371 0.0002591889 8.620924e-05
[1165,] 0.0002371371 0.0002885845 9.572020e-05
[1166,] 0.0002371385 0.0002546398 8.474179e-05
[1167,] 0.0002371371 0.0002232581 7.442003e-05
[1168,] 0.0002371371 0.0002233537 7.445198e-05
[1169,] 0.0002371370 0.0002030753 6.769113e-05
[1170,] 0.0002371370 0.0002122954 7.076681e-05
[1171,] 0.0002371370 0.0002122299 7.074500e-05
[1172,] 0.0002371370 0.0002120401 7.068139e-05
[1173,] 0.0002371371 0.0002180816 7.269238e-05
[1174,] 0.0002371371 0.0002291517 7.638454e-05
[1175,] 0.0002371371 0.0002126688 7.088061e-05
[1176,] 0.0002371371 0.0006170531 2.064964e-04
[1177,] 0.0002371371 0.0002104373 7.014420e-05
[1178,] 0.0002371371 0.0002180246 7.267381e-05
[1179,] 0.0002371371 0.0002259928 7.532920e-05
[1180,] 0.0002371371 0.0002977430 9.934052e-05
[1181,] 0.0002371372 0.0003461319 1.159406e-04
[1182,] 0.0002371372 0.0002328525 7.760619e-05
[1183,] 0.0002371371 0.0002966585 9.897235e-05
[1184,] 0.0002371371 0.0002291771 7.639318e-05
[1185,] 0.0002371371 0.0002291771 7.639331e-05
[1186,] 0.0002371383 0.0002431498 8.146890e-05
[1187,] 0.0002371371 0.0002295369 7.651330e-05
[1188,] 0.0002371371 0.0002291827 7.639544e-05
[1189,] 0.0002371371 0.0002292887 7.643067e-05
[1190,] 0.0002371371 0.0008719731 2.938109e-04
[1191,] 0.0002371372 0.0004424061 1.488810e-04
[1192,] 0.0002371371 0.0002297932 7.659924e-05
[1193,] 0.0002371371 0.0002292843 7.642959e-05
[1194,] 0.0002371371 0.0002390052 7.972139e-05
[1195,] 0.0002371371 0.0002297324 7.657335e-05
[1196,] 0.0002371371 0.0005868831 1.965562e-04
[1197,] 0.0002371371 0.0006140747 2.056281e-04
[1198,] 0.0002371374 0.0002946873 1.001150e-04
[1199,] 0.0002371371 0.0003136877 1.045845e-04
[1200,] 0.0002371372 0.0002297447 7.657704e-05
[1201,] 0.0002371635 0.0014171244 4.913648e-04
[1202,] 0.0002371372 0.0002307904 7.692215e-05
[1203,] 0.0002371372 0.0002147201 7.201768e-05
[1204,] 0.0002371368 0.0002165129 7.233050e-05
[1205,] 0.0002371374 0.0002381411 7.982800e-05
[1206,] 0.0002371371 0.0002341230 7.803528e-05
[1207,] 0.0002371665 0.0007156721 2.464358e-04
[1208,] 0.0002371374 0.0002381740 7.985978e-05
[1209,] 0.0002371373 0.0002171430 7.290148e-05
[1210,] 0.0002371367 0.0002158574 7.197202e-05
[1211,] 0.0002371372 0.0002253808 7.513590e-05
[1212,] 0.0002371372 0.0004264659 1.428716e-04
[1213,] 0.0002371366 0.0002197732 7.326939e-05
[1214,] 0.0002371372 0.0002247296 7.491653e-05
[1215,] 0.0002371372 0.0003601761 1.205284e-04
[1216,] 0.0002371371 0.0002342462 7.807599e-05
[1217,] 0.0002371368 0.0001876632 6.257466e-05
[1218,] 0.0002371371 0.0002272465 7.574681e-05
[1219,] 0.0002371368 0.0002284215 7.616637e-05
[1220,] 0.0002371369 0.0002163894 7.212964e-05
[1221,] 0.0002371372 0.0002298643 7.662497e-05
[1222,] 0.0002371403 0.0001852654 6.171143e-05
[1223,] 0.0002371374 0.0001848266 6.156800e-05
[1224,] 0.0002371796 0.0002688742 8.919836e-05
[1225,] 0.0002371367 0.0002386250 7.965779e-05
[1226,] 0.0002371371 0.0003541627 1.195080e-04
[1227,] 0.0002371380 0.0001851315 6.166767e-05
[1228,] 0.0002371372 0.0002205339 7.343243e-05
[1229,] 0.0002371374 0.0001904192 6.342079e-05
[1230,] 0.0002371369 0.0002350824 7.835033e-05
[1231,] 0.0002371370 0.0001890354 6.297642e-05
[1232,] 0.0002371369 0.0002164029 7.213361e-05
[1233,] 0.0002371372 0.0002297699 7.659303e-05
[1234,] 0.0002371371 0.0003590001 1.212100e-04
[1235,] 0.0002371464 0.0001784595 5.945911e-05
[1236,] 0.0002371400 0.0001784912 5.947057e-05
[1237,] 0.0002371371 0.0003557583 1.200936e-04
[1238,] 0.0002371367 0.0002466407 8.223236e-05
[1239,] 0.0002371370 0.0002343010 7.808783e-05
[1240,] 0.0002371372 0.0002391286 7.960797e-05
[1241,] 0.0002371373 0.0001771289 5.902374e-05
[1242,] 0.0002371373 0.0001772967 5.907898e-05
[1243,] 0.0002371373 0.0001781004 5.934402e-05
[1244,] 0.0002371367 0.0002590071 8.632221e-05
[1245,] 0.0002371372 0.0002301732 7.672920e-05
[1246,] 0.0002371367 0.0002618057 8.727601e-05
[1247,] 0.0002371787 0.0002765075 9.165268e-05
[1248,] 0.0002371371 0.0002413236 8.041040e-05
[1249,] 0.0002371367 0.0002645233 8.822108e-05
[1250,] 0.0002371374 0.0002273287 7.567802e-05
[1251,] 0.0002371367 0.0002674914 8.928396e-05
[1252,] 0.0002371372 0.0002298087 7.660752e-05
[1253,] 0.0002371372 0.0002060249 6.869530e-05
[1254,] 0.0002371366 0.0002221957 7.405890e-05
[1255,] 0.0002371372 0.0002090939 6.971787e-05
[1256,] 0.0002371369 0.0001814583 6.046781e-05
[1257,] 0.0002371370 0.0002400474 7.998417e-05
[1258,] 0.0002371368 0.0001854472 6.179285e-05
[1259,] 0.0002371372 0.0002103614 7.012311e-05
[1260,] 0.0002371372 0.0002301579 7.672411e-05
[1261,] 0.0002371372 0.0002301732 7.672921e-05
[1262,] 0.0002371370 0.0002456589 8.181491e-05
[1263,] 0.0002371367 0.0001939489 6.465171e-05
[1264,] 0.0002371372 0.0002058374 6.862710e-05
[1265,] 0.0002371367 0.0002439545 8.135346e-05
[1266,] 0.0002371370 0.0002333655 7.778837e-05
[1267,] 0.0002371368 0.0001868735 6.226677e-05
[1268,] 0.0002371367 0.0002616717 8.730071e-05
[1269,] 0.0002371372 0.0002295057 7.650585e-05
[1270,] 0.0002371370 0.0002438364 8.122655e-05
[1271,] 0.0002371367 0.0001959075 6.528021e-05
[1272,] 0.0002371372 0.0002039701 6.800292e-05
[1273,] 0.0002371372 0.0002037092 6.791543e-05
[1274,] 0.0002371372 0.0002058237 6.862189e-05
[1275,] 0.0002371372 0.0002104528 7.015369e-05
[1276,] 0.0002371372 0.0002103538 7.012045e-05
[1277,] 0.0002371369 0.0002173239 7.243841e-05
[1278,] 0.0002371370 0.0002446877 8.150354e-05
[1279,] 0.0002371372 0.0002102594 7.008870e-05
[1280,] 0.0002371368 0.0001949033 6.493817e-05
[1281,] 0.0002371372 0.0001998019 6.660921e-05
[1282,] 0.0002371594 0.0002274461 7.582470e-05
[1283,] 0.0002371367 0.0002441745 8.138647e-05
[1284,] 0.0002371372 0.0002297020 7.657172e-05
[1285,] 0.0002371604 0.0002298508 7.677833e-05
[1286,] 0.0002371371 0.0003595193 1.187966e-04
[1287,] 0.0002371372 0.0002099430 6.997661e-05
[1288,] 0.0002371372 0.0002303618 7.679217e-05
[1289,] 0.0002371371 0.0002927179 9.708591e-05
[1290,] 0.0002371370 0.0002256933 7.520051e-05
[1291,] 0.0002371370 0.0001942024 6.469503e-05
[1292,] 0.0002371370 0.0002813271 9.382702e-05
[1293,] 0.0002371369 0.0002005068 6.679235e-05
[1294,] 0.0002371372 0.0002303229 7.677904e-05
[1295,] 0.0002371369 0.0002258624 7.525823e-05
[1296,] 0.0002371369 0.0002204165 7.346841e-05
[1297,] 0.0002371810 0.0002275981 7.586127e-05
[1298,] 0.0002371372 0.0002585736 8.645892e-05
[1299,] 0.0002371369 0.0002210359 7.367420e-05
[1300,] 0.0002371370 0.0002281391 7.601659e-05
[1301,] 0.0002371372 0.0002646037 8.849033e-05
[1302,] 0.0002371372 0.0002303618 7.679212e-05
[1303,] 0.0002371369 0.0002229470 7.431184e-05
[1304,] 0.0002371371 0.0002282778 7.608225e-05
[1305,] 0.0002371815 0.0002275906 7.585876e-05
[1306,] 0.0002371372 0.0002303195 7.677797e-05
[1307,] 0.0002371372 0.0002049603 6.832021e-05
[1308,] 0.0002371369 0.0002206718 7.355352e-05
[1309,] 0.0002371369 0.0002315089 7.713993e-05
[1310,] 0.0002371374 0.0002552896 8.484161e-05
[1311,] 0.0002371369 0.0002241244 7.470311e-05
[1312,] 0.0002371371 0.0002472661 8.235528e-05
[1313,] 0.0002371369 0.0002229394 7.430945e-05
[1314,] 0.0002371369 0.0002229688 7.431932e-05
[1315,] 0.0002371369 0.0002229245 7.430481e-05
[1316,] 0.0002371369 0.0002229646 7.431747e-05
[1317,] 0.0002371369 0.0002210807 7.368898e-05
[1318,] 0.0002371369 0.0002230848 7.435776e-05
[1319,] 0.0002371369 0.0002281300 7.601164e-05
[1320,] 0.0002371372 0.0002303737 7.679616e-05
[1321,] 0.0002371369 0.0002211383 7.370828e-05
[1322,] 0.0002371369 0.0002227901 7.425879e-05
[1323,] 0.0002371372 0.0002304165 7.681051e-05
[1324,] 0.0002371372 0.0002109391 7.030738e-05
[1325,] 0.0002371366 0.0003108123 1.039496e-04
[1326,] 0.0002371369 0.0002240280 7.467160e-05
[1327,] 0.0002371369 0.0002309258 7.694306e-05
[1328,] 0.0002371369 0.0002238900 7.462421e-05
[1329,] 0.0002371370 0.0002303008 7.675898e-05
[1330,] 0.0002371371 0.0002285372 7.616806e-05
[1331,] 0.0002371369 0.0002240487 7.467871e-05
[1332,] 0.0002371369 0.0002911534 9.725826e-05
[1333,] 0.0002371369 0.0002286974 7.620607e-05
[1334,] 0.0002371372 0.0002601381 8.696415e-05
[1335,] 0.0002371366 0.0001968078 6.562134e-05
[1336,] 0.0002371370 0.0002297307 7.657017e-05
[1337,] 0.0002371369 0.0002243346 7.477263e-05
[1338,] 0.0002371369 0.0002236408 7.454190e-05
[1339,] 0.0002371369 0.0002605255 8.680392e-05
[1340,] 0.0002371369 0.0002248634 7.492695e-05
[1341,] 0.0002371369 0.0002244608 7.479432e-05
[1342,] 0.0002371371 0.0002269598 7.564363e-05
[1343,] 0.0002371828 0.0002283595 7.615282e-05
[1344,] 0.0002371369 0.0002263741 7.542834e-05
[1345,] 0.0002371370 0.0002297670 7.658109e-05
[1346,] 0.0002371369 0.0002233652 7.445069e-05
[1347,] 0.0002371369 0.0002233531 7.444650e-05
[1348,] 0.0002371369 0.0002241028 7.469636e-05
[1349,] 0.0002371371 0.0002381516 7.936734e-05
[1350,] 0.0002371371 0.0003121445 1.035491e-04
[1351,] 0.0002371785 0.0002296817 7.670328e-05
[1352,] 0.0002371369 0.0002236804 7.455503e-05
[1353,] 0.0002371369 0.0002274430 7.578489e-05
[1354,] 0.0002371373 0.0001990051 6.627065e-05
[1355,] 0.0002371371 0.0002411872 8.036425e-05
[1356,] 0.0002371369 0.0001938674 6.458799e-05
[1357,] 0.0002371369 0.0002271470 7.568747e-05
[1358,] 0.0002371368 0.0002071617 6.902200e-05
[1359,] 0.0002371747 0.0002282883 7.610340e-05
[1360,] 0.0002371371 0.0002367868 7.891419e-05
[1361,] 0.0002371370 0.0002423577 8.074186e-05
[1362,] 0.0002371370 0.0002302579 7.671595e-05
[1363,] 0.0002371372 0.0002073381 6.911334e-05
[1364,] 0.0002371370 0.0002298928 7.659456e-05
[1365,] 0.0002371369 0.0001985852 6.615510e-05
[1366,] 0.0002371371 0.0002130594 7.102778e-05
[1367,] 0.0002371367 0.0001876460 6.254628e-05
[1368,] 0.0002371750 0.0002283363 7.611975e-05
[1369,] 0.0002371371 0.0002278842 7.595811e-05
[1370,] 0.0002371370 0.0002314844 7.712266e-05
[1371,] 0.0002371372 0.0002310243 7.700423e-05
[1372,] 0.0002371368 0.0001993921 6.642807e-05
[1373,] 0.0002371688 0.0002260068 7.532413e-05
[1374,] 0.0002371371 0.0002121785 7.073414e-05
[1375,] 0.0002371369 0.0002279948 7.596808e-05
[1376,] 0.0002371369 0.0002017294 6.719837e-05
[1377,] 0.0002371742 0.0002278604 7.595563e-05
[1378,] 0.0002371369 0.0001979106 6.592885e-05
[1379,] 0.0002371369 0.0002197159 7.323588e-05
[1380,] 0.0002371372 0.0002109417 7.032213e-05
[1381,] 0.0002371371 0.0002123918 7.080359e-05
[1382,] 0.0002371372 0.0002122124 7.074614e-05
[1383,] 0.0002371371 0.0002101405 7.005266e-05
[1384,] 0.0002371372 0.0002107585 7.026078e-05
[1385,] 0.0002371371 0.0002097434 6.991470e-05
[1386,] 0.0002371367 0.0001914430 6.378997e-05
[1387,] 0.0002371370 0.0002070955 6.903940e-05
[1388,] 0.0002371370 0.0002461874 8.204640e-05
[1389,] 0.0002371642 0.0002089219 6.965103e-05
[1390,] 0.0002371864 0.0002525754 8.404250e-05
[1391,] 0.0002371367 0.0002193517 7.310064e-05
[1392,] 0.0002371372 0.0002344522 7.816112e-05
[1393,] 0.0002371372 0.0002313967 7.713052e-05
[1394,] 0.0002371366 0.0001956492 6.522165e-05
[1395,] 0.0002372045 0.0002252313 7.503159e-05
[1396,] 0.0002371591 0.0002045882 6.820801e-05
[1397,] 0.0002371371 0.0002309229 7.697668e-05
[1398,] 0.0002371371 0.0002309337 7.698035e-05
[1399,] 0.0002371371 0.0002056977 6.856709e-05
[1400,] 0.0002371371 0.0002000946 6.665008e-05
[1401,] 0.0002371366 0.0001783953 5.945937e-05
[1402,] 0.0002371367 0.0001857929 6.192975e-05
[1403,] 0.0002371372 0.0002313988 7.713200e-05
[1404,] 0.0002371366 0.0002157498 7.192335e-05
[1405,] 0.0002371373 0.0002108839 7.030389e-05
[1406,] 0.0002371366 0.0001999055 6.663092e-05
[1407,] 0.0002371369 0.0001919205 6.394185e-05
[1408,] 0.0002371366 0.0002296562 7.655632e-05
[1409,] 0.0002371374 0.0002215256 7.379183e-05
[1410,] 0.0002371367 0.0001965736 6.550612e-05
[1411,] 0.0002371374 0.0002244822 7.477227e-05
[1412,] 0.0002371370 0.0001880733 6.265924e-05
[1413,] 0.0002371371 0.0002265285 7.566308e-05
[1414,] 0.0002371371 0.0002211368 7.370947e-05
[1415,] 0.0002371469 0.0002335631 7.794283e-05
[1416,] 0.0002371374 0.0002442541 8.132168e-05
[1417,] 0.0002371369 0.0001991242 6.635155e-05
[1418,] 0.0002371374 0.0002334243 7.779739e-05
[1419,] 0.0002371370 0.0002297734 7.658306e-05
[1420,] 0.0002371370 0.0002046540 6.821546e-05
[1421,] 0.0002371371 0.0002261262 7.537328e-05
[1422,] 0.0002371370 0.0001944794 6.482329e-05
[1423,] 0.0002371370 0.0001784362 5.948520e-05
[1424,] 0.0002371370 0.0001939341 6.464441e-05
[1425,] 0.0002371371 0.0001780874 5.935930e-05
[1426,] 0.0002371370 0.0002273230 7.576647e-05
[1427,] 0.0002371669 0.0002872183 9.732574e-05
[1428,] 0.0002371370 0.0001783514 5.944515e-05
[1429,] 0.0002372132 0.0002602365 8.840720e-05
[1430,] 0.0002372105 0.0002561581 8.695243e-05
[1431,] 0.0002372111 0.0002586446 8.783100e-05
[1432,] 0.0002371628 0.0002389042 8.041938e-05
[1433,] 0.0002372116 0.0002574396 8.741162e-05
[1434,] 0.0002372092 0.0002550478 8.655286e-05
[1435,] 0.0002372088 0.0002504259 8.492512e-05
[1436,] 0.0002372118 0.0002465026 8.356348e-05
[1437,] 0.0002372092 0.0002536011 8.604367e-05
[1438,] 0.0002372133 0.0002502089 8.487943e-05
[1439,] 0.0002372119 0.0002516388 8.537352e-05
[1440,] 0.0002372089 0.0002563183 8.699724e-05
[1441,] 0.0002372127 0.0002542007 8.627978e-05
[1442,] 0.0002371373 0.0001750076 5.833907e-05
[1443,] 0.0002372129 0.0002508413 8.509956e-05
[1444,] 0.0002372151 0.0002523312 8.563999e-05
[1445,] 0.0002372146 0.0002550256 8.658463e-05
[1446,] 0.0002371627 0.0002398031 8.074023e-05
[1447,] 0.0002372100 0.0002261384 7.633295e-05
[1448,] 0.0002371640 0.0002394855 8.063663e-05
[1449,] 0.0002371370 0.0002251545 7.504625e-05
[1450,] 0.0002371370 0.0001937453 6.458272e-05
[1451,] 0.0002371370 0.0001888537 6.294739e-05
[1452,] 0.0002371370 0.0001910080 6.366262e-05
[1453,] 0.0002371370 0.0001907985 6.359353e-05
[1454,] 0.0002371372 0.0001807049 6.025434e-05
[1455,] 0.0002371374 0.0001799484 5.995198e-05
[1456,] 0.0002371370 0.0001985844 6.618301e-05
[1457,] 0.0002371370 0.0001886234 6.286983e-05
[1458,] 0.0002371366 0.0002040931 6.803029e-05
[1459,] 0.0002371370 0.0001885764 6.285426e-05
[1460,] 0.0002371367 0.0002043866 6.812676e-05
[1461,] 0.0002371370 0.0001878687 6.261958e-05
[1462,] 0.0002371372 0.0002163376 7.210104e-05
[1463,] 0.0002371370 0.0001883468 6.277804e-05
[1464,] 0.0002371367 0.0002044689 6.815426e-05
[1465,] 0.0002371370 0.0002009986 6.698841e-05
[1466,] 0.0002371366 0.0001902130 6.340522e-05
[1467,] 0.0002371367 0.0002386963 7.956562e-05
[1468,] 0.0002371370 0.0001905832 6.351217e-05
[1469,] 0.0002371366 0.0002325751 7.752198e-05
[1470,] 0.0002371366 0.0003561090 1.187992e-04
[1471,] 0.0002371370 0.0002364913 7.882580e-05
[1472,] 0.0002371366 0.0002209144 7.363509e-05
[1473,] 0.0002371370 0.0001978899 6.596667e-05
[1474,] 0.0002371367 0.0002167019 7.223423e-05
[1475,] 0.0002371367 0.0001870457 6.233829e-05
[1476,] 0.0002371370 0.0004990683 1.646066e-04
[1477,] 0.0002371371 0.0002208463 7.360999e-05
[1478,] 0.0002371366 0.0001854705 6.182439e-05
[1479,] 0.0002371372 0.0002207311 7.356470e-05
[1480,] 0.0002371366 0.0001863656 6.212300e-05
[1481,] 0.0002371372 0.0002209365 7.363271e-05
[1482,] 0.0002371372 0.0002212418 7.373364e-05
[1483,] 0.0002371372 0.0002211376 7.369960e-05
[1484,] 0.0002371372 0.0002215435 7.383491e-05
[1485,] 0.0002371372 0.0002206517 7.353859e-05
[1486,] 0.0002371371 0.0002207302 7.357636e-05
[1487,] 0.0002371372 0.0002209026 7.362179e-05
[1488,] 0.0002371371 0.0002207251 7.357480e-05
[1489,] 0.0002371366 0.0001850985 6.169994e-05
[1490,] 0.0002371372 0.0002201762 7.338403e-05
[1491,] 0.0002371371 0.0002207546 7.358531e-05
[1492,] 0.0002371371 0.0002376305 7.915181e-05
[1493,] 0.0002371372 0.0002221458 7.403655e-05
[1494,] 0.0002371371 0.0002207584 7.358591e-05
[1495,] 0.0002371370 0.0002261968 7.536955e-05
[1496,] 0.0002371371 0.0002447189 8.151332e-05
[1497,] 0.0002371367 0.0002142900 7.142948e-05
[1498,] 0.0002371371 0.0002207504 7.358328e-05
[1499,] 0.0002371371 0.0002447400 8.151992e-05
[1500,] 0.0002371371 0.0002437873 8.120226e-05
[1501,] 0.0002371370 0.0002439168 8.124807e-05
[1502,] 0.0002371370 0.0002091562 6.968956e-05
[1503,] 0.0002371370 0.0002082388 6.938430e-05
[1504,] 0.0002371371 0.0002102725 7.005846e-05
[1505,] 0.0002371369 0.0002182501 7.275222e-05
[1506,] 0.0002371366 0.0001862546 6.208636e-05
[1507,] 0.0002371370 0.0002101338 7.001419e-05
[1508,] 0.0002371372 0.0001906159 6.352822e-05
[1509,] 0.0002371371 0.0002104845 7.013032e-05
[1510,] 0.0002371367 0.0002137419 7.124346e-05
[1511,] 0.0002371371 0.0002106479 7.018332e-05
[1512,] 0.0002371370 0.0002089022 6.960503e-05
[1513,] 0.0002371370 0.0002083026 6.940728e-05
[1514,] 0.0002371371 0.0002110425 7.031131e-05
[1515,] 0.0002371371 0.0002151694 7.168271e-05
[1516,] 0.0002371371 0.0002125781 7.081920e-05
[1517,] 0.0002371372 0.0002132098 7.102798e-05
[1518,] 0.0002371366 0.0001867893 6.226491e-05
[1519,] 0.0002371372 0.0002137271 7.120015e-05
[1520,] 0.0002371367 0.0002176368 7.254013e-05
[1521,] 0.0002371371 0.0002127250 7.086886e-05
[1522,] 0.0002371366 0.0001868520 6.228586e-05
[1523,] 0.0002371367 0.0001789141 5.963878e-05
[1524,] 0.0002371371 0.0002339455 7.797748e-05
[1525,] 0.0002371366 0.0001867645 6.225682e-05
[1526,] 0.0002371368 0.0002141858 7.139461e-05
[1527,] 0.0002371368 0.0002370061 7.897088e-05
[1528,] 0.0002371366 0.0002070052 6.898887e-05
[1529,] 0.0002371366 0.0001862408 6.208063e-05
[1530,] 0.0002371366 0.0001860946 6.203224e-05
[1531,] 0.0002371366 0.0001870767 6.235880e-05
[1532,] 0.0002371366 0.0001852782 6.175942e-05
[1533,] 0.0002371369 0.0002056425 6.854466e-05
[1534,] 0.0002371367 0.0001816058 6.053267e-05
[1535,] 0.0002371370 0.0002320115 7.733479e-05
[1536,] 0.0002371368 0.0002118502 7.061619e-05
[1537,] 0.0002371369 0.0001883859 6.280263e-05
[1538,] 0.0002371366 0.0001853973 6.179825e-05
[1539,] 0.0002371369 0.0002046691 6.822054e-05
[1540,] 0.0002371369 0.0002060978 6.869631e-05
[1541,] 0.0002371371 0.0002329809 7.766445e-05
[1542,] 0.0002371367 0.0002063627 6.876539e-05
[1543,] 0.0002371371 0.0002331584 7.772398e-05
[1544,] 0.0002371366 0.0001849905 6.166296e-05
[1545,] 0.0002371366 0.0001827936 6.092452e-05
[1546,] 0.0002371371 0.0002329784 7.766371e-05
[1547,] 0.0002371366 0.0001795640 5.985061e-05
[1548,] 0.0002371369 0.0002091365 6.970825e-05
[1549,] 0.0002371366 0.0001851792 6.172573e-05
[1550,] 0.0002371371 0.0002329881 7.766680e-05
[1551,] 0.0002371368 0.0002143740 7.145914e-05
[1552,] 0.0002371366 0.0002006651 6.687264e-05
[1553,] 0.0002371367 0.0002142859 7.142918e-05
[1554,] 0.0002371367 0.0002013495 6.709816e-05
[1555,] 0.0002371370 0.0002055280 6.850600e-05
[1556,] 0.0002371371 0.0002329820 7.766489e-05
[1557,] 0.0002371366 0.0001831813 6.105383e-05
[1558,] 0.0002371368 0.0002106897 7.019796e-05
[1559,] 0.0002371371 0.0002328682 7.762001e-05
[1560,] 0.0002371368 0.0002137067 7.120278e-05
[1561,] 0.0002371368 0.0002350419 7.832791e-05
[1562,] 0.0002371368 0.0002228367 7.426536e-05
[1563,] 0.0002371371 0.0002328650 7.761902e-05
[1564,] 0.0002371367 0.0001868602 6.227466e-05
[1565,] 0.0002371367 0.0001891303 6.303105e-05
[1566,] 0.0002371370 0.0002157578 7.192162e-05
[1567,] 0.0002371367 0.0001886437 6.286846e-05
[1568,] 0.0002371367 0.0001898094 6.325569e-05
[1569,] 0.0002371371 0.0001800048 5.999924e-05
[1570,] 0.0002371368 0.0002054496 6.845796e-05
[1571,] 0.0002371371 0.0002328933 7.762859e-05
[1572,] 0.0002371368 0.0001900101 6.331609e-05
[1573,] 0.0002371371 0.0002716201 9.060162e-05
[1574,] 0.0002371368 0.0001879154 6.262028e-05
[1575,] 0.0002371368 0.0001900697 6.333235e-05
[1576,] 0.0002371371 0.0002330077 7.766607e-05
[1577,] 0.0002371370 0.0002541959 8.453930e-05
[1578,] 0.0002371370 0.0002030831 6.769468e-05
[1579,] 0.0002371369 0.0002240889 7.467970e-05
[1580,] 0.0002371371 0.0003004357 1.012616e-04
[1581,] 0.0002371366 0.0001992738 6.642591e-05
[1582,] 0.0002371378 0.0001873576 6.249565e-05
[1583,] 0.0002371371 0.0002327202 7.757186e-05
[1584,] 0.0002371371 0.0002327202 7.757198e-05
[1585,] 0.0002371372 0.0002497867 8.410827e-05
[1586,] 0.0002371372 0.0002498845 8.414527e-05
[1587,] 0.0002371372 0.0002477695 8.343125e-05
[1588,] 0.0002371372 0.0002239106 7.498234e-05
[1589,] 0.0002371371 0.0002571156 8.570174e-05
[1590,] 0.0002371370 0.0002327202 7.757230e-05
[1591,] 0.0002371372 0.0002980095 1.006777e-04
[1592,] 0.0002371370 0.0002327600 7.758582e-05
[1593,] 0.0002371372 0.0003017118 1.019568e-04
[1594,] 0.0002371372 0.0002517131 8.474343e-05
[1595,] 0.0002371372 0.0002530137 8.517907e-05
[1596,] 0.0002371372 0.0002995964 1.012236e-04
[1597,] 0.0002371370 0.0002327222 7.757300e-05
[1598,] 0.0002371371 0.0002285531 7.618139e-05
[1599,] 0.0002371372 0.0002512346 8.459563e-05
[1600,] 0.0002371372 0.0003022956 1.021504e-04
[1601,] 0.0002371460 0.0001982792 6.604087e-05
[1602,] 0.0002371374 0.0002403646 8.096866e-05
[1603,] 0.0002371482 0.0001912730 6.372049e-05
[1604,] 0.0002371371 0.0002543635 8.481793e-05
[1605,] 0.0002371371 0.0002996375 1.010618e-04
[1606,] 0.0002371371 0.0003118274 1.052353e-04
[1607,] 0.0002371452 0.0002111847 7.060596e-05
[1608,] 0.0002371425 0.0002322640 7.817635e-05
[1609,] 0.0002371371 0.0002577967 8.597550e-05
[1610,] 0.0002371370 0.0002198232 7.327610e-05
[1611,] 0.0002371444 0.0002099608 7.015565e-05
[1612,] 0.0002371441 0.0002092864 6.990730e-05
[1613,] 0.0002371372 0.0002308573 7.730701e-05
[1614,] 0.0002371372 0.0003005132 1.013827e-04
[1615,] 0.0002371371 0.0002502607 8.343912e-05
[1616,] 0.0002371467 0.0002112313 7.062786e-05
[1617,] 0.0002371370 0.0002435269 8.112451e-05
[1618,] 0.0002371374 0.0002350880 7.914853e-05
[1619,] 0.0002371371 0.0003203976 1.081900e-04
[1620,] 0.0002371370 0.0002327236 7.757362e-05
[1621,] 0.0002371451 0.0002107454 7.044509e-05
[1622,] 0.0002371402 0.0002436141 8.214910e-05
[1623,] 0.0002371371 0.0002961434 9.984202e-05
[1624,] 0.0002371382 0.0002406275 8.107511e-05
[1625,] 0.0002371443 0.0002101703 7.023196e-05
[1626,] 0.0002371371 0.0003027769 1.020759e-04
[1627,] 0.0002371497 0.0002085684 6.965993e-05
[1628,] 0.0002371482 0.0002304941 7.757737e-05
[1629,] 0.0002371370 0.0002343000 7.810574e-05
[1630,] 0.0002371480 0.0002201737 7.388559e-05
[1631,] 0.0002371507 0.0002037725 6.795435e-05
[1632,] 0.0002371374 0.0002062518 6.871165e-05
[1633,] 0.0002371494 0.0002218123 7.448246e-05
[1634,] 0.0002371367 0.0002385638 7.951135e-05
[1635,] 0.0002371370 0.0002196938 7.323289e-05
[1636,] 0.0002371370 0.0002199880 7.333107e-05
[1637,] 0.0002371510 0.0002053563 6.851719e-05
[1638,] 0.0002371435 0.0002297537 7.724241e-05
[1639,] 0.0002371490 0.0002055221 6.857388e-05
[1640,] 0.0002371530 0.0002053739 6.852849e-05
[1641,] 0.0002371524 0.0002054271 6.854667e-05
[1642,] 0.0002371520 0.0002046253 6.824567e-05
[1643,] 0.0002371568 0.0002061982 6.884378e-05
[1644,] 0.0002371505 0.0002057766 6.867199e-05
[1645,] 0.0002371520 0.0002049685 6.837488e-05
[1646,] 0.0002371507 0.0002059519 6.873762e-05
[1647,] 0.0002371367 0.0002442785 8.138467e-05
[1648,] 0.0002371536 0.0002224389 7.472919e-05
[1649,] 0.0002371374 0.0002212861 7.369369e-05
[1650,] 0.0002371458 0.0002116513 7.080575e-05
[1651,] 0.0002371467 0.0002127033 7.119110e-05
[1652,] 0.0002371371 0.0002315144 7.716961e-05
[1653,] 0.0002371367 0.0002389970 7.965934e-05
[1654,] 0.0002371371 0.0003086407 1.031654e-04
[1655,] 0.0002371426 0.0002144463 7.139547e-05
[1656,] 0.0002371371 0.0002695100 8.981906e-05
[1657,] 0.0002371374 0.0002235944 7.450381e-05
[1658,] 0.0002371374 0.0002779450 9.400067e-05
[1659,] 0.0002371370 0.0002329445 7.764733e-05
[1660,] 0.0002371493 0.0002313927 7.791810e-05
[1661,] 0.0002371373 0.0002575526 8.652872e-05
[1662,] 0.0002371496 0.0002116233 7.080586e-05
[1663,] 0.0002371489 0.0002126032 7.115978e-05
[1664,] 0.0002371498 0.0002117318 7.084610e-05
[1665,] 0.0002371371 0.0002511859 8.378923e-05
[1666,] 0.0002371507 0.0002110692 7.060726e-05
[1667,] 0.0002371515 0.0002134131 7.146275e-05
[1668,] 0.0002371369 0.0002448612 8.161832e-05
[1669,] 0.0002371369 0.0002436852 8.123271e-05
[1670,] 0.0002371581 0.0002491178 8.436655e-05
[1671,] 0.0002371371 0.0002519125 8.396725e-05
[1672,] 0.0002371518 0.0002332843 7.861199e-05
[1673,] 0.0002371450 0.0002387642 8.047141e-05
[1674,] 0.0002371412 0.0002516600 8.374603e-05
[1675,] 0.0002371381 0.0002028409 6.754909e-05
[1676,] 0.0002371384 0.0002833537 9.608519e-05
[1677,] 0.0002371371 0.0002159349 7.198537e-05
[1678,] 0.0002371371 0.0002442228 8.139698e-05
[1679,] 0.0002371374 0.0002415064 8.132004e-05
[1680,] 0.0002371374 0.0002058811 6.858946e-05
[1681,] 0.0002371606 0.0002644362 8.971341e-05
[1682,] 0.0002371371 0.0002307105 7.715321e-05
[1683,] 0.0002371581 0.0002745293 9.319736e-05
[1684,] 0.0002371366 0.0002952559 9.806525e-05
[1685,] 0.0002371371 0.0002480480 8.267202e-05
[1686,] 0.0002371410 0.0003878010 1.321976e-04
[1687,] 0.0002371371 0.0002611479 8.695440e-05
[1688,] 0.0002371369 0.0002475504 8.247763e-05
[1689,] 0.0002371371 0.0002325792 7.752552e-05
[1690,] 0.0002371576 0.0002220889 7.473574e-05
[1691,] 0.0002371373 0.0002136397 7.113644e-05
[1692,] 0.0002371774 0.0002402524 8.132563e-05
[1693,] 0.0002371372 0.0002314309 7.714191e-05
[1694,] 0.0002371367 0.0002025128 6.748204e-05
[1695,] 0.0002371369 0.0001898368 6.324492e-05
[1696,] 0.0002371373 0.0002318866 7.728809e-05
[1697,] 0.0002371366 0.0002176947 7.258186e-05
[1698,] 0.0002371371 0.0002322591 7.745711e-05
[1699,] 0.0002371370 0.0001860034 6.199726e-05
[1700,] 0.0002371371 0.0002323623 7.750289e-05
[1701,] 0.0002371371 0.0002318918 7.733074e-05
[1702,] 0.0002371366 0.0005278846 1.766664e-04
[1703,] 0.0002371370 0.0003266629 1.094509e-04
[1704,] 0.0002371370 0.0002012173 6.707547e-05
[1705,] 0.0002371367 0.0003622722 1.199336e-04
[1706,] 0.0002371366 0.0005889303 1.976804e-04
[1707,] 0.0002371371 0.0002389590 7.963877e-05
[1708,] 0.0002371370 0.0003649463 1.222023e-04
[1709,] 0.0002371370 0.0001960674 6.535810e-05
[1710,] 0.0002371370 0.0001964293 6.547934e-05
[1711,] 0.0002371370 0.0002146855 7.156473e-05
[1712,] 0.0002371367 0.0002432544 8.112540e-05
[1713,] 0.0002371371 0.0002540096 8.468192e-05
[1714,] 0.0002371366 0.0003694957 1.229911e-04
[1715,] 0.0002371367 0.0005423482 1.827492e-04
[1716,] 0.0002371367 0.0003195174 1.067039e-04
[1717,] 0.0002371371 0.0002303678 7.695195e-05
[1718,] 0.0002371370 0.0001978755 6.596132e-05
[1719,] 0.0002371371 0.0002317537 7.729129e-05
[1720,] 0.0002371370 0.0002369612 7.921726e-05
[1721,] 0.0002371368 0.0003184282 1.070928e-04
[1722,] 0.0002371367 0.0001801081 6.004617e-05
[1723,] 0.0002371371 0.0002225540 7.418392e-05
[1724,] 0.0002371368 0.0002444007 8.146038e-05
[1725,] 0.0002371367 0.0002060160 6.866606e-05
[1726,] 0.0002371366 0.0005221889 1.739796e-04
[1727,] 0.0002371366 0.0003813264 1.270262e-04
[1728,] 0.0002371366 0.0002476467 8.284757e-05
[1729,] 0.0002371370 0.0002386917 7.956486e-05
[1730,] 0.0002371366 0.0004064960 1.354511e-04
[1731,] 0.0002371366 0.0003967524 1.323351e-04
[1732,] 0.0002371366 0.0003929509 1.310664e-04
[1733,] 0.0002371366 0.0002039879 6.798643e-05
[1734,] 0.0002371371 0.0002223970 7.413197e-05
[1735,] 0.0002371367 0.0002120221 7.066900e-05
[1736,] 0.0002371366 0.0002013248 6.710101e-05
[1737,] 0.0002371366 0.0002044804 6.815287e-05
[1738,] 0.0002371371 0.0002245013 7.483415e-05
[1739,] 0.0002371367 0.0002161988 7.206569e-05
[1740,] 0.0002371370 0.0002242113 7.474492e-05
[1741,] 0.0002371370 0.0002241903 7.473832e-05
[1742,] 0.0002371368 0.0002938958 9.835974e-05
[1743,] 0.0002371370 0.0002243517 7.479227e-05
[1744,] 0.0002371367 0.0002095123 6.984218e-05
[1745,] 0.0002371367 0.0002368005 7.899701e-05
[1746,] 0.0002371370 0.0001744032 5.813203e-05
[1747,] 0.0002371370 0.0001743514 5.811674e-05
[1748,] 0.0002371367 0.0002209054 7.362572e-05
[1749,] 0.0002371369 0.0002270811 7.573460e-05
[1750,] 0.0002371367 0.0001779555 5.931059e-05
[1751,] 0.0002371369 0.0002254935 7.523534e-05
[1752,] 0.0002371371 0.0002246355 7.487919e-05
[1753,] 0.0002371371 0.0002162378 7.207716e-05
[1754,] 0.0002371366 0.0001808382 6.026931e-05
[1755,] 0.0002371367 0.0001748051 5.826483e-05
[1756,] 0.0002371367 0.0001742598 5.808598e-05
[1757,] 0.0002371368 0.0002115753 7.054190e-05
[1758,] 0.0002371369 0.0002134515 7.115638e-05
[1759,] 0.0002371367 0.0001911533 6.372463e-05
[1760,] 0.0002371371 0.0002036542 6.788830e-05
[1761,] 0.0002371369 0.0002047153 6.822763e-05
[1762,] 0.0002371371 0.0002384257 7.947079e-05
[1763,] 0.0002371372 0.0002111635 7.039269e-05
[1764,] 0.0002371372 0.0002338137 7.799568e-05
[1765,] 0.0002371371 0.0002048491 6.828800e-05
[1766,] 0.0002371370 0.0001839411 6.134119e-05
[1767,] 0.0002371371 0.0002383896 7.947361e-05
[1768,] 0.0002371366 0.0001956134 6.521240e-05
[1769,] 0.0002371370 0.0002808943 9.383591e-05
[1770,] 0.0002371371 0.0002392807 7.977949e-05
[1771,] 0.0002371470 0.0001747554 5.824819e-05
[1772,] 0.0002371366 0.0002104802 7.015449e-05
[1773,] 0.0002371371 0.0002471547 8.269121e-05
[1774,] 0.0002371371 0.0002196465 7.322534e-05
[1775,] 0.0002371367 0.0001934445 6.449114e-05
[1776,] 0.0002371372 0.0002457721 8.222784e-05
[1777,] 0.0002371368 0.0003076880 1.027706e-04
[1778,] 0.0002371371 0.0002194295 7.320396e-05
[1779,] 0.0002371366 0.0002031398 6.771076e-05
[1780,] 0.0002371367 0.0001921622 6.406164e-05
[1781,] 0.0002371371 0.0002168156 7.229761e-05
[1782,] 0.0002371372 0.0002172578 7.248041e-05
[1783,] 0.0002371367 0.0001959664 6.533002e-05
[1784,] 0.0002371371 0.0002494529 8.350900e-05
[1785,] 0.0002371367 0.0001979701 6.598648e-05
[1786,] 0.0002371370 0.0001994528 6.648343e-05
[1787,] 0.0002371368 0.0001917138 6.393063e-05
[1788,] 0.0002371367 0.0001939305 6.463826e-05
[1789,] 0.0002371367 0.0001994078 6.645695e-05
[1790,] 0.0002371371 0.0002609867 8.737275e-05
[1791,] 0.0002371366 0.0001830019 6.099824e-05
[1792,] 0.0002371366 0.0001822931 6.076170e-05
[1793,] 0.0002371370 0.0003011933 1.015566e-04
[1794,] 0.0002371366 0.0001930213 6.433670e-05
[1795,] 0.0002371371 0.0002305591 7.685435e-05
[1796,] 0.0002371371 0.0001986148 6.634973e-05
[1797,] 0.0002371366 0.0015331647 5.119216e-04
[1798,] 0.0002371366 0.0005224886 1.747537e-04
[1799,] 0.0002371367 0.0003108531 1.044706e-04
[1800,] 0.0002371369 0.0002863917 9.646430e-05
[1801,] 0.0002371372 0.0002494649 8.335437e-05
[1802,] 0.0002371370 0.0001797334 5.991060e-05
[1803,] 0.0002371372 0.0002469216 8.265442e-05
```
