## Supplementary material for "Characterization of shared and ancestry-specific signals driving complex traits using multi-ancestry fine-mapping": s1_data.bim

```
3	chr3:168643023:G:GA	0	168643023	GA	G
3	chr3:168643441:T:C	0	168643441	C	T
3	chr3:168644282:C:T	0	168644282	T	C
3	chr3:168644912:A:G	0	168644912	G	A
3	chr3:168645116:A:G	0	168645116	G	A
3	chr3:168645758:A:G	0	168645758	G	A
3	chr3:168645983:A:G	0	168645983	G	A
3	chr3:168646436:A:G	0	168646436	G	A
3	chr3:168647804:A:G	0	168647804	G	A
3	chr3:168648275:C:T	0	168648275	T	C
3	chr3:168648820:T:C	0	168648820	C	T
3	chr3:168649026:T:A	0	168649026	A	T
3	chr3:168650427:C:A	0	168650427	A	C
3	chr3:168651587:T:C	0	168651587	C	T
3	chr3:168653713:T:C	0	168653713	C	T
3	chr3:168657298:T:C	0	168657298	C	T
3	chr3:168657541:A:T	0	168657541	T	A
3	chr3:168658593:A:C	0	168658593	C	A
3	chr3:168659002:T:C	0	168659002	C	T
3	chr3:168661021:A:G	0	168661021	G	A
3	chr3:168662115:C:A	0	168662115	A	C
3	chr3:168662598:G:T	0	168662598	T	G
3	chr3:168664504:G:A	0	168664504	A	G
3	chr3:168665402:T:C	0	168665402	C	T
3	chr3:168667635:G:C	0	168667635	C	G
3	chr3:168668517:G:A	0	168668517	A	G
3	chr3:168672516:G:A	0	168672516	A	G
3	chr3:168675360:C:T	0	168675360	T	C
3	chr3:168675363:T:C	0	168675363	C	T
3	chr3:168675969:T:C	0	168675969	C	T
3	chr3:168677124:G:T	0	168677124	T	G
3	chr3:168677284:A:G	0	168677284	G	A
3	chr3:168677439:C:T	0	168677439	T	C
3	chr3:168678660:T:TA	0	168678660	TA	T
3	chr3:168679243:A:G	0	168679243	G	A
3	chr3:168679655:T:A	0	168679655	A	T
3	chr3:168679821:A:G	0	168679821	G	A
3	chr3:168681213:A:G	0	168681213	G	A
3	chr3:168681796:T:TA	0	168681796	TA	T
3	chr3:168682929:A:T	0	168682929	T	A
3	chr3:168684593:T:A	0	168684593	A	T
3	chr3:168685449:C:T	0	168685449	T	C
3	chr3:168686232:G:A	0	168686232	A	G
3	chr3:168687873:A:G	0	168687873	G	A
3	chr3:168688092:A:G	0	168688092	G	A
3	chr3:168690065:C:A	0	168690065	A	C
3	chr3:168690160:T:G	0	168690160	G	T
3	chr3:168690809:A:G	0	168690809	G	A
3	chr3:168696157:A:G	0	168696157	G	A
3	chr3:168696909:T:C	0	168696909	C	T
3	chr3:168697718:A:G	0	168697718	G	A
3	chr3:168697875:G:A	0	168697875	A	G
3	chr3:168698736:C:T	0	168698736	T	C
3	chr3:168698788:T:C	0	168698788	C	T
3	chr3:168698988:T:C	0	168698988	C	T
3	chr3:168699377:C:T	0	168699377	T	C
3	chr3:168700352:G:A	0	168700352	A	G
3	chr3:168700639:G:A	0	168700639	A	G
3	chr3:168701594:T:G	0	168701594	G	T
3	chr3:168702044:T:C	0	168702044	C	T
3	chr3:168702112:G:C	0	168702112	C	G
3	chr3:168702694:G:A	0	168702694	A	G
3	chr3:168703357:A:G	0	168703357	G	A
3	chr3:168706443:G:A	0	168706443	A	G
3	chr3:168706596:A:G	0	168706596	G	A
3	chr3:168707147:C:T	0	168707147	T	C
3	chr3:168707504:A:T	0	168707504	T	A
3	chr3:168707594:A:G	0	168707594	G	A
3	chr3:168708164:C:T	0	168708164	T	C
3	chr3:168709266:G:T	0	168709266	T	G
3	chr3:168709813:G:A	0	168709813	A	G
3	chr3:168710013:T:G	0	168710013	G	T
3	chr3:168710205:C:A	0	168710205	A	C
3	chr3:168710769:A:G	0	168710769	G	A
3	chr3:168712167:C:T	0	168712167	T	C
3	chr3:168712756:T:C	0	168712756	C	T
3	chr3:168712995:C:T	0	168712995	T	C
3	chr3:168713360:G:A	0	168713360	A	G
3	chr3:168714372:C:T	0	168714372	T	C
3	chr3:168714786:C:T	0	168714786	T	C
3	chr3:168715546:G:T	0	168715546	T	G
3	chr3:168717467:A:G	0	168717467	G	A
3	chr3:168717548:T:C	0	168717548	C	T
3	chr3:168717691:G:A	0	168717691	A	G
3	chr3:168718906:T:C	0	168718906	C	T
3	chr3:168719273:G:T	0	168719273	T	G
3	chr3:168719722:T:C	0	168719722	C	T
3	chr3:168720767:T:G	0	168720767	G	T
3	chr3:168721570:T:C	0	168721570	C	T
3	chr3:168722457:G:A	0	168722457	A	G
3	chr3:168723154:A:G	0	168723154	G	A
3	chr3:168723869:A:T	0	168723869	T	A
3	chr3:168724152:A:G	0	168724152	G	A
3	chr3:168724539:A:G	0	168724539	G	A
3	chr3:168725378:C:T	0	168725378	T	C
3	chr3:168725916:C:T	0	168725916	T	C
3	chr3:168727134:C:T	0	168727134	T	C
3	chr3:168727244:T:C	0	168727244	C	T
3	chr3:168730035:A:T	0	168730035	T	A
3	chr3:168730472:C:T	0	168730472	T	C
3	chr3:168731070:T:C	0	168731070	C	T
3	chr3:168731277:T:C	0	168731277	C	T
3	chr3:168731946:T:A	0	168731946	A	T
3	chr3:168732247:C:T	0	168732247	T	C
3	chr3:168733177:G:A	0	168733177	A	G
3	chr3:168733784:A:G	0	168733784	G	A
3	chr3:168733860:G:A	0	168733860	A	G
3	chr3:168733993:T:C	0	168733993	C	T
3	chr3:168734787:C:T	0	168734787	T	C
3	chr3:168736376:T:C	0	168736376	C	T
3	chr3:168736398:G:A	0	168736398	A	G
3	chr3:168736657:A:G	0	168736657	G	A
3	chr3:168737999:A:G	0	168737999	G	A
3	chr3:168738327:G:A	0	168738327	A	G
3	chr3:168738597:A:G	0	168738597	G	A
3	chr3:168739024:T:G	0	168739024	G	T
3	chr3:168739593:A:G	0	168739593	G	A
3	chr3:168739687:C:T	0	168739687	T	C
3	chr3:168740443:A:G	0	168740443	G	A
3	chr3:168740779:T:C	0	168740779	C	T
3	chr3:168741754:C:A	0	168741754	A	C
3	chr3:168741979:G:A	0	168741979	A	G
3	chr3:168745301:A:C	0	168745301	C	A
3	chr3:168745758:G:A	0	168745758	A	G
3	chr3:168746222:C:T	0	168746222	T	C
3	chr3:168746747:G:T	0	168746747	T	G
3	chr3:168746969:G:C	0	168746969	C	G
3	chr3:168748669:TA:T	0	168748669	T	TA
3	chr3:168749887:G:A	0	168749887	A	G
3	chr3:168751820:C:T	0	168751820	T	C
3	chr3:168752212:G:A	0	168752212	A	G
3	chr3:168754040:G:C	0	168754040	C	G
3	chr3:168754289:G:A	0	168754289	A	G
3	chr3:168754510:G:C	0	168754510	C	G
3	chr3:168754887:T:A	0	168754887	A	T
3	chr3:168755719:C:T	0	168755719	T	C
3	chr3:168756267:G:C	0	168756267	C	G
3	chr3:168757858:G:A	0	168757858	A	G
3	chr3:168758609:G:A	0	168758609	A	G
3	chr3:168759718:A:T	0	168759718	T	A
3	chr3:168760640:C:T	0	168760640	T	C
3	chr3:168761505:T:G	0	168761505	G	T
3	chr3:168761796:G:A	0	168761796	A	G
3	chr3:168762750:T:C	0	168762750	C	T
3	chr3:168764041:A:G	0	168764041	G	A
3	chr3:168764212:A:G	0	168764212	G	A
3	chr3:168764964:T:C	0	168764964	C	T
3	chr3:168764975:T:A	0	168764975	A	T
3	chr3:168765278:A:G	0	168765278	G	A
3	chr3:168765772:G:A	0	168765772	A	G
3	chr3:168765913:A:C	0	168765913	C	A
3	chr3:168765952:A:G	0	168765952	G	A
3	chr3:168766285:T:A	0	168766285	A	T
3	chr3:168766649:T:C	0	168766649	C	T
3	chr3:168766817:A:G	0	168766817	G	A
3	chr3:168767007:G:T	0	168767007	T	G
3	chr3:168768817:A:G	0	168768817	G	A
3	chr3:168768922:T:C	0	168768922	C	T
3	chr3:168769209:T:C	0	168769209	C	T
3	chr3:168769846:T:C	0	168769846	C	T
3	chr3:168773045:G:A	0	168773045	A	G
3	chr3:168773122:T:A	0	168773122	A	T
3	chr3:168774005:G:A	0	168774005	A	G
3	chr3:168774430:G:A	0	168774430	A	G
3	chr3:168774633:C:T	0	168774633	T	C
3	chr3:168775173:G:A	0	168775173	A	G
3	chr3:168775569:C:T	0	168775569	T	C
3	chr3:168776487:A:G	0	168776487	G	A
3	chr3:168776622:C:G	0	168776622	G	C
3	chr3:168776825:G:A	0	168776825	A	G
3	chr3:168779195:T:C	0	168779195	C	T
3	chr3:168779210:T:A	0	168779210	A	T
3	chr3:168779563:GT:G	0	168779563	G	GT
3	chr3:168780206:T:C	0	168780206	C	T
3	chr3:168780359:A:G	0	168780359	G	A
3	chr3:168781376:G:A	0	168781376	A	G
3	chr3:168782319:T:C	0	168782319	C	T
3	chr3:168782514:T:A	0	168782514	A	T
3	chr3:168783167:C:A	0	168783167	A	C
3	chr3:168783862:C:A	0	168783862	A	C
3	chr3:168784144:G:A	0	168784144	A	G
3	chr3:168784292:T:A	0	168784292	A	T
3	chr3:168784697:C:T	0	168784697	T	C
3	chr3:168784704:T:C	0	168784704	C	T
3	chr3:168784754:A:G	0	168784754	G	A
3	chr3:168785298:C:A	0	168785298	A	C
3	chr3:168785784:T:C	0	168785784	C	T
3	chr3:168785832:A:T	0	168785832	T	A
3	chr3:168785999:GA:G	0	168785999	G	GA
3	chr3:168786671:G:A	0	168786671	A	G
3	chr3:168786851:T:G	0	168786851	G	T
3	chr3:168787397:T:C	0	168787397	C	T
3	chr3:168788118:C:T	0	168788118	T	C
3	chr3:168789300:A:T	0	168789300	T	A
3	chr3:168790534:T:G	0	168790534	G	T
3	chr3:168792550:G:A	0	168792550	A	G
3	chr3:168793247:T:A	0	168793247	A	T
3	chr3:168794074:G:C	0	168794074	C	G
3	chr3:168794326:G:A	0	168794326	A	G
3	chr3:168794636:C:T	0	168794636	T	C
3	chr3:168794845:T:G	0	168794845	G	T
3	chr3:168795507:G:A	0	168795507	A	G
3	chr3:168796049:A:G	0	168796049	G	A
3	chr3:168796491:C:T	0	168796491	T	C
3	chr3:168797044:G:A	0	168797044	A	G
3	chr3:168798149:TGAATCAAA:T	0	168798149	T	TGAATCAAA
3	chr3:168798362:A:G	0	168798362	G	A
3	chr3:168798801:A:C	0	168798801	C	A
3	chr3:168799328:A:ATGTCTTTT	0	168799328	ATGTCTTTT	A
3	chr3:168799589:G:A	0	168799589	A	G
3	chr3:168801061:C:A	0	168801061	A	C
3	chr3:168801095:C:A	0	168801095	A	C
3	chr3:168801593:A:T	0	168801593	T	A
3	chr3:168801831:A:G	0	168801831	G	A
3	chr3:168801865:GC:G	0	168801865	G	GC
3	chr3:168802647:T:C	0	168802647	C	T
3	chr3:168803055:G:A	0	168803055	A	G
3	chr3:168803113:G:A	0	168803113	A	G
3	chr3:168806312:G:A	0	168806312	A	G
3	chr3:168806829:C:A	0	168806829	A	C
3	chr3:168808125:G:T	0	168808125	T	G
3	chr3:168808543:C:A	0	168808543	A	C
3	chr3:168809854:A:T	0	168809854	T	A
3	chr3:168810425:C:T	0	168810425	T	C
3	chr3:168810867:G:A	0	168810867	A	G
3	chr3:168811394:C:T	0	168811394	T	C
3	chr3:168811680:C:T	0	168811680	T	C
3	chr3:168812000:A:G	0	168812000	G	A
3	chr3:168812652:G:A	0	168812652	A	G
3	chr3:168812671:A:G	0	168812671	G	A
3	chr3:168813269:T:C	0	168813269	C	T
3	chr3:168814048:G:A	0	168814048	A	G
3	chr3:168814764:T:G	0	168814764	G	T
3	chr3:168815367:T:C	0	168815367	C	T
3	chr3:168815948:A:T	0	168815948	T	A
3	chr3:168816459:C:A	0	168816459	A	C
3	chr3:168817775:C:T	0	168817775	T	C
3	chr3:168818229:C:T	0	168818229	T	C
3	chr3:168818552:C:T	0	168818552	T	C
3	chr3:168818578:C:A	0	168818578	A	C
3	chr3:168818829:T:G	0	168818829	G	T
3	chr3:168819592:C:T	0	168819592	T	C
3	chr3:168820729:A:G	0	168820729	G	A
3	chr3:168820755:A:G	0	168820755	G	A
3	chr3:168820845:C:T	0	168820845	T	C
3	chr3:168822509:G:A	0	168822509	A	G
3	chr3:168824363:T:C	0	168824363	C	T
3	chr3:168824501:C:T	0	168824501	T	C
3	chr3:168826389:A:G	0	168826389	G	A
3	chr3:168826445:A:G	0	168826445	G	A
3	chr3:168827151:G:A	0	168827151	A	G
3	chr3:168827645:G:C	0	168827645	C	G
3	chr3:168827939:G:A	0	168827939	A	G
3	chr3:168829943:A:G	0	168829943	G	A
3	chr3:168830271:A:G	0	168830271	G	A
3	chr3:168830341:C:A	0	168830341	A	C
3	chr3:168832330:C:T	0	168832330	T	C
3	chr3:168832756:A:G	0	168832756	G	A
3	chr3:168833011:G:A	0	168833011	A	G
3	chr3:168833498:A:G	0	168833498	G	A
3	chr3:168834444:C:T	0	168834444	T	C
3	chr3:168834521:C:T	0	168834521	T	C
3	chr3:168834725:C:T	0	168834725	T	C
3	chr3:168835110:C:T	0	168835110	T	C
3	chr3:168835624:G:A	0	168835624	A	G
3	chr3:168835723:C:T	0	168835723	T	C
3	chr3:168835766:G:A	0	168835766	A	G
3	chr3:168836828:C:T	0	168836828	T	C
3	chr3:168837476:A:G	0	168837476	G	A
3	chr3:168837683:A:G	0	168837683	G	A
3	chr3:168839207:T:C	0	168839207	C	T
3	chr3:168840558:G:A	0	168840558	A	G
3	chr3:168842480:T:C	0	168842480	C	T
3	chr3:168843224:A:T	0	168843224	T	A
3	chr3:168843360:A:G	0	168843360	G	A
3	chr3:168843879:G:A	0	168843879	A	G
3	chr3:168844486:A:G	0	168844486	G	A
3	chr3:168847537:T:C	0	168847537	C	T
3	chr3:168847874:A:G	0	168847874	G	A
3	chr3:168850014:G:A	0	168850014	A	G
3	chr3:168850871:T:A	0	168850871	A	T
3	chr3:168852615:G:C	0	168852615	C	G
3	chr3:168853019:AATTT:A	0	168853019	A	AATTT
3	chr3:168853376:G:A	0	168853376	A	G
3	chr3:168853412:GT:G	0	168853412	G	GT
3	chr3:168856539:G:T	0	168856539	T	G
3	chr3:168856546:T:G	0	168856546	G	T
3	chr3:168856824:A:G	0	168856824	G	A
3	chr3:168857663:C:A	0	168857663	A	C
3	chr3:168857711:A:G	0	168857711	G	A
3	chr3:168858759:C:T	0	168858759	T	C
3	chr3:168858936:A:G	0	168858936	G	A
3	chr3:168858948:C:T	0	168858948	T	C
3	chr3:168859096:T:C	0	168859096	C	T
3	chr3:168860031:C:A	0	168860031	A	C
3	chr3:168860495:G:A	0	168860495	A	G
3	chr3:168860545:A:G	0	168860545	G	A
3	chr3:168860923:G:A	0	168860923	A	G
3	chr3:168861162:T:C	0	168861162	C	T
3	chr3:168863172:T:G	0	168863172	G	T
3	chr3:168863460:T:G	0	168863460	G	T
3	chr3:168863703:A:G	0	168863703	G	A
3	chr3:168865558:T:C	0	168865558	C	T
3	chr3:168865818:A:G	0	168865818	G	A
3	chr3:168866548:C:T	0	168866548	T	C
3	chr3:168867898:C:T	0	168867898	T	C
3	chr3:168868468:A:G	0	168868468	G	A
3	chr3:168868662:C:A	0	168868662	A	C
3	chr3:168869142:T:C	0	168869142	C	T
3	chr3:168869411:A:G	0	168869411	G	A
3	chr3:168870079:TA:T	0	168870079	T	TA
3	chr3:168872010:A:G	0	168872010	G	A
3	chr3:168872091:T:C	0	168872091	C	T
3	chr3:168872136:G:A	0	168872136	A	G
3	chr3:168874448:T:C	0	168874448	C	T
3	chr3:168875267:A:G	0	168875267	G	A
3	chr3:168876198:C:T	0	168876198	T	C
3	chr3:168876339:T:C	0	168876339	C	T
3	chr3:168876349:T:C	0	168876349	C	T
3	chr3:168877063:G:A	0	168877063	A	G
3	chr3:168877219:G:A	0	168877219	A	G
3	chr3:168877517:A:G	0	168877517	G	A
3	chr3:168877682:A:G	0	168877682	G	A
3	chr3:168879366:A:G	0	168879366	G	A
3	chr3:168881439:T:C	0	168881439	C	T
3	chr3:168885625:G:A	0	168885625	A	G
3	chr3:168886711:C:T	0	168886711	T	C
3	chr3:168887286:C:T	0	168887286	T	C
3	chr3:168887611:A:G	0	168887611	G	A
3	chr3:168888254:T:C	0	168888254	C	T
3	chr3:168888501:G:T	0	168888501	T	G
3	chr3:168888995:CAGTT:C	0	168888995	C	CAGTT
3	chr3:168891434:T:C	0	168891434	C	T
3	chr3:168891687:T:C	0	168891687	C	T
3	chr3:168891936:A:T	0	168891936	T	A
3	chr3:168891994:G:A	0	168891994	A	G
3	chr3:168892084:A:G	0	168892084	G	A
3	chr3:168892264:TGA:T	0	168892264	T	TGA
3	chr3:168892436:T:C	0	168892436	C	T
3	chr3:168893069:A:G	0	168893069	G	A
3	chr3:168894033:A:C	0	168894033	C	A
3	chr3:168894326:G:A	0	168894326	A	G
3	chr3:168894421:A:G	0	168894421	G	A
3	chr3:168894586:A:G	0	168894586	G	A
3	chr3:168894709:C:T	0	168894709	T	C
3	chr3:168895273:A:G	0	168895273	G	A
3	chr3:168895562:G:A	0	168895562	A	G
3	chr3:168895956:C:A	0	168895956	A	C
3	chr3:168896680:G:T	0	168896680	T	G
3	chr3:168897112:A:G	0	168897112	G	A
3	chr3:168897337:G:A	0	168897337	A	G
3	chr3:168897422:A:G	0	168897422	G	A
3	chr3:168897640:C:T	0	168897640	T	C
3	chr3:168897921:A:T	0	168897921	T	A
3	chr3:168897966:A:T	0	168897966	T	A
3	chr3:168898083:A:C	0	168898083	C	A
3	chr3:168898256:AC:A	0	168898256	A	AC
3	chr3:168898464:T:TAAATG	0	168898464	TAAATG	T
3	chr3:168898543:G:A	0	168898543	A	G
3	chr3:168899189:A:G	0	168899189	G	A
3	chr3:168900887:A:G	0	168900887	G	A
3	chr3:168901715:G:A	0	168901715	A	G
3	chr3:168902755:T:C	0	168902755	C	T
3	chr3:168902926:G:A	0	168902926	A	G
3	chr3:168903181:C:T	0	168903181	T	C
3	chr3:168903320:T:C	0	168903320	C	T
3	chr3:168903985:C:T	0	168903985	T	C
3	chr3:168905764:G:A	0	168905764	A	G
3	chr3:168906066:G:A	0	168906066	A	G
3	chr3:168906159:CTAAT:C	0	168906159	C	CTAAT
3	chr3:168906329:T:A	0	168906329	A	T
3	chr3:168907671:T:C	0	168907671	C	T
3	chr3:168907976:A:G	0	168907976	G	A
3	chr3:168908430:G:A	0	168908430	A	G
3	chr3:168908453:C:G	0	168908453	G	C
3	chr3:168909232:A:G	0	168909232	G	A
3	chr3:168909411:TCA:T	0	168909411	T	TCA
3	chr3:168909451:C:G	0	168909451	G	C
3	chr3:168909911:C:T	0	168909911	T	C
3	chr3:168911174:G:A	0	168911174	A	G
3	chr3:168911818:G:A	0	168911818	A	G
3	chr3:168911859:C:T	0	168911859	T	C
3	chr3:168911986:A:G	0	168911986	G	A
3	chr3:168912149:TC:T	0	168912149	T	TC
3	chr3:168912174:G:T	0	168912174	T	G
3	chr3:168912326:T:A	0	168912326	A	T
3	chr3:168913566:T:C	0	168913566	C	T
3	chr3:168914433:T:C	0	168914433	C	T
3	chr3:168914450:T:C	0	168914450	C	T
3	chr3:168915413:A:G	0	168915413	G	A
3	chr3:168916511:A:T	0	168916511	T	A
3	chr3:168917512:C:T	0	168917512	T	C
3	chr3:168918087:C:T	0	168918087	T	C
3	chr3:168918428:A:C	0	168918428	C	A
3	chr3:168920750:G:A	0	168920750	A	G
3	chr3:168923026:A:G	0	168923026	G	A
3	chr3:168923146:G:A	0	168923146	A	G
3	chr3:168923717:C:A	0	168923717	A	C
3	chr3:168923941:A:C	0	168923941	C	A
3	chr3:168924288:T:C	0	168924288	C	T
3	chr3:168924388:C:A	0	168924388	A	C
3	chr3:168924416:C:T	0	168924416	T	C
3	chr3:168925102:C:T	0	168925102	T	C
3	chr3:168925448:G:T	0	168925448	T	G
3	chr3:168925594:A:G	0	168925594	G	A
3	chr3:168925627:C:A	0	168925627	A	C
3	chr3:168926195:T:C	0	168926195	C	T
3	chr3:168927247:T:G	0	168927247	G	T
3	chr3:168927363:G:A	0	168927363	A	G
3	chr3:168927547:T:A	0	168927547	A	T
3	chr3:168927711:T:C	0	168927711	C	T
3	chr3:168928172:A:G	0	168928172	G	A
3	chr3:168928406:C:T	0	168928406	T	C
3	chr3:168928469:A:G	0	168928469	G	A
3	chr3:168928683:T:C	0	168928683	C	T
3	chr3:168928817:T:C	0	168928817	C	T
3	chr3:168930091:G:A	0	168930091	A	G
3	chr3:168930212:C:T	0	168930212	T	C
3	chr3:168930251:T:C	0	168930251	C	T
3	chr3:168931767:T:C	0	168931767	C	T
3	chr3:168933943:C:T	0	168933943	T	C
3	chr3:168936446:G:C	0	168936446	C	G
3	chr3:168936723:T:C	0	168936723	C	T
3	chr3:168937500:T:G	0	168937500	G	T
3	chr3:168937733:G:A	0	168937733	A	G
3	chr3:168939209:A:G	0	168939209	G	A
3	chr3:168941394:A:G	0	168941394	G	A
3	chr3:168941811:G:A	0	168941811	A	G
3	chr3:168943161:G:A	0	168943161	A	G
3	chr3:168944102:CTT:C	0	168944102	C	CTT
3	chr3:168944709:C:T	0	168944709	T	C
3	chr3:168948132:T:C	0	168948132	C	T
3	chr3:168948288:G:T	0	168948288	T	G
3	chr3:168949189:T:C	0	168949189	C	T
3	chr3:168952158:G:A	0	168952158	A	G
3	chr3:168953868:A:C	0	168953868	C	A
3	chr3:168953945:T:C	0	168953945	C	T
3	chr3:168955196:A:G	0	168955196	G	A
3	chr3:168955333:A:G	0	168955333	G	A
3	chr3:168956224:G:A	0	168956224	A	G
3	chr3:168956390:TGTGC:T	0	168956390	T	TGTGC
3	chr3:168956890:G:T	0	168956890	T	G
3	chr3:168957768:T:C	0	168957768	C	T
3	chr3:168959574:T:C	0	168959574	C	T
3	chr3:168959779:TA:T	0	168959779	T	TA
3	chr3:168961990:C:T	0	168961990	T	C
3	chr3:168962240:G:A	0	168962240	A	G
3	chr3:168962650:T:C	0	168962650	C	T
3	chr3:168963025:A:G	0	168963025	G	A
3	chr3:168963318:G:A	0	168963318	A	G
3	chr3:168966709:G:A	0	168966709	A	G
3	chr3:168967056:A:G	0	168967056	G	A
3	chr3:168967740:C:T	0	168967740	T	C
3	chr3:168968092:A:C	0	168968092	C	A
3	chr3:168968099:A:T	0	168968099	T	A
3	chr3:168968545:T:A	0	168968545	A	T
3	chr3:168969189:G:A	0	168969189	A	G
3	chr3:168969391:C:T	0	168969391	T	C
3	chr3:168969625:A:T	0	168969625	T	A
3	chr3:168969652:T:G	0	168969652	G	T
3	chr3:168969927:C:T	0	168969927	T	C
3	chr3:168970012:G:C	0	168970012	C	G
3	chr3:168970790:G:A	0	168970790	A	G
3	chr3:168970868:T:A	0	168970868	A	T
3	chr3:168971571:A:T	0	168971571	T	A
3	chr3:168972524:A:G	0	168972524	G	A
3	chr3:168973886:C:T	0	168973886	T	C
3	chr3:168974564:G:T	0	168974564	T	G
3	chr3:168974669:C:T	0	168974669	T	C
3	chr3:168975201:T:C	0	168975201	C	T
3	chr3:168975872:A:C	0	168975872	C	A
3	chr3:168976882:T:A	0	168976882	A	T
3	chr3:168977570:A:T	0	168977570	T	A
3	chr3:168978287:A:T	0	168978287	T	A
3	chr3:168979187:T:G	0	168979187	G	T
3	chr3:168979645:C:T	0	168979645	T	C
3	chr3:168979814:G:T	0	168979814	T	G
3	chr3:168980149:A:G	0	168980149	G	A
3	chr3:168980271:T:A	0	168980271	A	T
3	chr3:168980344:G:A	0	168980344	A	G
3	chr3:168980401:G:T	0	168980401	T	G
3	chr3:168980432:G:A	0	168980432	A	G
3	chr3:168980468:T:C	0	168980468	C	T
3	chr3:168980752:G:A	0	168980752	A	G
3	chr3:168980779:T:A	0	168980779	A	T
3	chr3:168980794:G:A	0	168980794	A	G
3	chr3:168980971:A:G	0	168980971	G	A
3	chr3:168981691:T:C	0	168981691	C	T
3	chr3:168981832:A:G	0	168981832	G	A
3	chr3:168982802:C:T	0	168982802	T	C
3	chr3:168982817:G:A	0	168982817	A	G
3	chr3:168983307:A:G	0	168983307	G	A
3	chr3:168984026:A:G	0	168984026	G	A
3	chr3:168984050:A:T	0	168984050	T	A
3	chr3:168984958:T:C	0	168984958	C	T
3	chr3:168985117:C:G	0	168985117	G	C
3	chr3:168985265:C:G	0	168985265	G	C
3	chr3:168985742:T:C	0	168985742	C	T
3	chr3:168985990:G:A	0	168985990	A	G
3	chr3:168986196:A:G	0	168986196	G	A
3	chr3:168986318:G:A	0	168986318	A	G
3	chr3:168986420:T:C	0	168986420	C	T
3	chr3:168986771:T:C	0	168986771	C	T
3	chr3:168986877:G:A	0	168986877	A	G
3	chr3:168986896:C:T	0	168986896	T	C
3	chr3:168988247:T:G	0	168988247	G	T
3	chr3:168988582:G:C	0	168988582	C	G
3	chr3:168989024:A:G	0	168989024	G	A
3	chr3:168989602:G:A	0	168989602	A	G
3	chr3:168989611:A:G	0	168989611	G	A
3	chr3:168990253:T:C	0	168990253	C	T
3	chr3:168990600:T:G	0	168990600	G	T
3	chr3:168990717:C:T	0	168990717	T	C
3	chr3:168991345:A:G	0	168991345	G	A
3	chr3:168991751:G:A	0	168991751	A	G
3	chr3:168991859:A:G	0	168991859	G	A
3	chr3:168991916:T:C	0	168991916	C	T
3	chr3:168991965:G:T	0	168991965	T	G
3	chr3:168992055:G:T	0	168992055	T	G
3	chr3:168992136:C:A	0	168992136	A	C
3	chr3:168992271:T:A	0	168992271	A	T
3	chr3:168992485:A:T	0	168992485	T	A
3	chr3:168992826:C:A	0	168992826	A	C
3	chr3:168994867:G:A	0	168994867	A	G
3	chr3:168994994:T:C	0	168994994	C	T
3	chr3:168995608:C:A	0	168995608	A	C
3	chr3:168996227:G:T	0	168996227	T	G
3	chr3:168996263:T:C	0	168996263	C	T
3	chr3:168998020:A:G	0	168998020	G	A
3	chr3:168998417:T:G	0	168998417	G	T
3	chr3:168998995:G:A	0	168998995	A	G
3	chr3:169000865:C:G	0	169000865	G	C
3	chr3:169002768:A:G	0	169002768	G	A
3	chr3:169003776:A:T	0	169003776	T	A
3	chr3:169006327:GT:G	0	169006327	G	GT
3	chr3:169007630:A:G	0	169007630	G	A
3	chr3:169008138:G:A	0	169008138	A	G
3	chr3:169008487:T:C	0	169008487	C	T
3	chr3:169008617:AGAGT:A	0	169008617	A	AGAGT
3	chr3:169009174:C:T	0	169009174	T	C
3	chr3:169009292:G:A	0	169009292	A	G
3	chr3:169011448:A:C	0	169011448	C	A
3	chr3:169011653:A:G	0	169011653	G	A
3	chr3:169012724:C:A	0	169012724	A	C
3	chr3:169013192:T:C	0	169013192	C	T
3	chr3:169013435:A:G	0	169013435	G	A
3	chr3:169013695:C:T	0	169013695	T	C
3	chr3:169013829:G:A	0	169013829	A	G
3	chr3:169015606:G:A	0	169015606	A	G
3	chr3:169017910:GC:G	0	169017910	G	GC
3	chr3:169018655:T:C	0	169018655	C	T
3	chr3:169018764:C:T	0	169018764	T	C
3	chr3:169020104:C:A	0	169020104	A	C
3	chr3:169021469:T:C	0	169021469	C	T
3	chr3:169022039:T:A	0	169022039	A	T
3	chr3:169022637:G:T	0	169022637	T	G
3	chr3:169023374:G:A	0	169023374	A	G
3	chr3:169023615:G:A	0	169023615	A	G
3	chr3:169023846:G:A	0	169023846	A	G
3	chr3:169023856:T:C	0	169023856	C	T
3	chr3:169024018:T:C	0	169024018	C	T
3	chr3:169024124:A:T	0	169024124	T	A
3	chr3:169024673:T:C	0	169024673	C	T
3	chr3:169025149:T:C	0	169025149	C	T
3	chr3:169025229:C:T	0	169025229	T	C
3	chr3:169026173:G:A	0	169026173	A	G
3	chr3:169026207:T:C	0	169026207	C	T
3	chr3:169027160:C:T	0	169027160	T	C
3	chr3:169027915:T:G	0	169027915	G	T
3	chr3:169028067:CAA:C	0	169028067	C	CAA
3	chr3:169028072:TGAAAAC:T	0	169028072	T	TGAAAAC
3	chr3:169028357:G:A	0	169028357	A	G
3	chr3:169028363:T:C	0	169028363	C	T
3	chr3:169028880:T:C	0	169028880	C	T
3	chr3:169028906:G:T	0	169028906	T	G
3	chr3:169029234:A:G	0	169029234	G	A
3	chr3:169030003:G:A	0	169030003	A	G
3	chr3:169031016:G:A	0	169031016	A	G
3	chr3:169031123:T:A	0	169031123	A	T
3	chr3:169031317:G:C	0	169031317	C	G
3	chr3:169031335:C:T	0	169031335	T	C
3	chr3:169031485:CT:C	0	169031485	C	CT
3	chr3:169031939:G:A	0	169031939	A	G
3	chr3:169032603:C:T	0	169032603	T	C
3	chr3:169033509:C:T	0	169033509	T	C
3	chr3:169033662:G:A	0	169033662	A	G
3	chr3:169033719:G:A	0	169033719	A	G
3	chr3:169033884:G:A	0	169033884	A	G
3	chr3:169034696:G:A	0	169034696	A	G
3	chr3:169035144:A:C	0	169035144	C	A
3	chr3:169035488:G:A	0	169035488	A	G
3	chr3:169036435:T:C	0	169036435	C	T
3	chr3:169036458:A:G	0	169036458	G	A
3	chr3:169036652:G:C	0	169036652	C	G
3	chr3:169037323:T:C	0	169037323	C	T
3	chr3:169037336:C:T	0	169037336	T	C
3	chr3:169037795:T:C	0	169037795	C	T
3	chr3:169038121:C:T	0	169038121	T	C
3	chr3:169038176:G:A	0	169038176	A	G
3	chr3:169038722:C:T	0	169038722	T	C
3	chr3:169039039:A:G	0	169039039	G	A
3	chr3:169039057:A:C	0	169039057	C	A
3	chr3:169042356:C:T	0	169042356	T	C
3	chr3:169042362:A:T	0	169042362	T	A
3	chr3:169042509:G:GAACA	0	169042509	GAACA	G
3	chr3:169043635:A:G	0	169043635	G	A
3	chr3:169043875:A:G	0	169043875	G	A
3	chr3:169043882:C:A	0	169043882	A	C
3	chr3:169044128:T:C	0	169044128	C	T
3	chr3:169045111:G:C	0	169045111	C	G
3	chr3:169045172:T:C	0	169045172	C	T
3	chr3:169046196:A:G	0	169046196	G	A
3	chr3:169046331:AT:A	0	169046331	A	AT
3	chr3:169046455:T:C	0	169046455	C	T
3	chr3:169046606:G:A	0	169046606	A	G
3	chr3:169046766:A:T	0	169046766	T	A
3	chr3:169048004:T:C	0	169048004	C	T
3	chr3:169048652:C:T	0	169048652	T	C
3	chr3:169049136:C:G	0	169049136	G	C
3	chr3:169050145:T:C	0	169050145	C	T
3	chr3:169050674:C:T	0	169050674	T	C
3	chr3:169050730:C:G	0	169050730	G	C
3	chr3:169051521:C:T	0	169051521	T	C
3	chr3:169051749:T:C	0	169051749	C	T
3	chr3:169051780:A:G	0	169051780	G	A
3	chr3:169053326:G:T	0	169053326	T	G
3	chr3:169054002:T:G	0	169054002	G	T
3	chr3:169055049:T:G	0	169055049	G	T
3	chr3:169055338:G:C	0	169055338	C	G
3	chr3:169055651:T:C	0	169055651	C	T
3	chr3:169055671:T:C	0	169055671	C	T
3	chr3:169056171:C:T	0	169056171	T	C
3	chr3:169056172:A:G	0	169056172	G	A
3	chr3:169056935:C:T	0	169056935	T	C
3	chr3:169056966:T:C	0	169056966	C	T
3	chr3:169057155:C:G	0	169057155	G	C
3	chr3:169057377:G:T	0	169057377	T	G
3	chr3:169057656:T:C	0	169057656	C	T
3	chr3:169058243:C:A	0	169058243	A	C
3	chr3:169058538:G:T	0	169058538	T	G
3	chr3:169060759:G:A	0	169060759	A	G
3	chr3:169061579:A:C	0	169061579	C	A
3	chr3:169062541:G:A	0	169062541	A	G
3	chr3:169062819:T:C	0	169062819	C	T
3	chr3:169062950:TTC:T	0	169062950	T	TTC
3	chr3:169062961:G:A	0	169062961	A	G
3	chr3:169063078:C:T	0	169063078	T	C
3	chr3:169063354:C:T	0	169063354	T	C
3	chr3:169063404:G:A	0	169063404	A	G
3	chr3:169063489:T:C	0	169063489	C	T
3	chr3:169064250:A:T	0	169064250	T	A
3	chr3:169064633:G:A	0	169064633	A	G
3	chr3:169065306:G:A	0	169065306	A	G
3	chr3:169066300:G:A	0	169066300	A	G
3	chr3:169066410:C:T	0	169066410	T	C
3	chr3:169067291:C:T	0	169067291	T	C
3	chr3:169067403:T:C	0	169067403	C	T
3	chr3:169068843:A:T	0	169068843	T	A
3	chr3:169069028:C:A	0	169069028	A	C
3	chr3:169070052:C:T	0	169070052	T	C
3	chr3:169070836:A:C	0	169070836	C	A
3	chr3:169070893:A:C	0	169070893	C	A
3	chr3:169070904:C:T	0	169070904	T	C
3	chr3:169071917:T:C	0	169071917	C	T
3	chr3:169072699:C:T	0	169072699	T	C
3	chr3:169072868:T:C	0	169072868	C	T
3	chr3:169072930:G:A	0	169072930	A	G
3	chr3:169073206:C:T	0	169073206	T	C
3	chr3:169074494:T:C	0	169074494	C	T
3	chr3:169075217:G:A	0	169075217	A	G
3	chr3:169075770:C:A	0	169075770	A	C
3	chr3:169076943:A:G	0	169076943	G	A
3	chr3:169077503:C:A	0	169077503	A	C
3	chr3:169077687:T:G	0	169077687	G	T
3	chr3:169077960:A:G	0	169077960	G	A
3	chr3:169078153:G:A	0	169078153	A	G
3	chr3:169078479:T:C	0	169078479	C	T
3	chr3:169078803:C:T	0	169078803	T	C
3	chr3:169078987:G:A	0	169078987	A	G
3	chr3:169079088:G:C	0	169079088	C	G
3	chr3:169079371:G:T	0	169079371	T	G
3	chr3:169079822:T:A	0	169079822	A	T
3	chr3:169079995:C:T	0	169079995	T	C
3	chr3:169081067:C:T	0	169081067	T	C
3	chr3:169081115:G:GGAT	0	169081115	GGAT	G
3	chr3:169082201:A:G	0	169082201	G	A
3	chr3:169082802:G:A	0	169082802	A	G
3	chr3:169083155:G:A	0	169083155	A	G
3	chr3:169083276:T:C	0	169083276	C	T
3	chr3:169083425:G:GC	0	169083425	GC	G
3	chr3:169083707:C:A	0	169083707	A	C
3	chr3:169086429:T:C	0	169086429	C	T
3	chr3:169086643:G:A	0	169086643	A	G
3	chr3:169089199:G:A	0	169089199	A	G
3	chr3:169089897:AAT:A	0	169089897	A	AAT
3	chr3:169089901:T:A	0	169089901	A	T
3	chr3:169090476:G:A	0	169090476	A	G
3	chr3:169090488:T:C	0	169090488	C	T
3	chr3:169091076:C:T	0	169091076	T	C
3	chr3:169091503:C:G	0	169091503	G	C
3	chr3:169091528:A:G	0	169091528	G	A
3	chr3:169091689:T:C	0	169091689	C	T
3	chr3:169091846:ATAAT:A	0	169091846	A	ATAAT
3	chr3:169092044:T:G	0	169092044	G	T
3	chr3:169092191:T:C	0	169092191	C	T
3	chr3:169093192:C:T	0	169093192	T	C
3	chr3:169093421:A:G	0	169093421	G	A
3	chr3:169093438:T:C	0	169093438	C	T
3	chr3:169093892:G:A	0	169093892	A	G
3	chr3:169093927:C:T	0	169093927	T	C
3	chr3:169094129:A:G	0	169094129	G	A
3	chr3:169095860:T:C	0	169095860	C	T
3	chr3:169096072:T:C	0	169096072	C	T
3	chr3:169096418:G:A	0	169096418	A	G
3	chr3:169097121:C:T	0	169097121	T	C
3	chr3:169097288:T:C	0	169097288	C	T
3	chr3:169097311:T:C	0	169097311	C	T
3	chr3:169097421:C:T	0	169097421	T	C
3	chr3:169097586:G:T	0	169097586	T	G
3	chr3:169098073:C:G	0	169098073	G	C
3	chr3:169098261:T:C	0	169098261	C	T
3	chr3:169098503:A:G	0	169098503	G	A
3	chr3:169098520:A:G	0	169098520	G	A
3	chr3:169098575:G:C	0	169098575	C	G
3	chr3:169099128:AAAC:A	0	169099128	A	AAAC
3	chr3:169100048:T:C	0	169100048	C	T
3	chr3:169101585:C:T	0	169101585	T	C
3	chr3:169101855:T:G	0	169101855	G	T
3	chr3:169102481:C:T	0	169102481	T	C
3	chr3:169102639:G:A	0	169102639	A	G
3	chr3:169103951:C:T	0	169103951	T	C
3	chr3:169104653:A:G	0	169104653	G	A
3	chr3:169104867:G:A	0	169104867	A	G
3	chr3:169104964:C:T	0	169104964	T	C
3	chr3:169105108:A:G	0	169105108	G	A
3	chr3:169105171:T:A	0	169105171	A	T
3	chr3:169105270:G:A	0	169105270	A	G
3	chr3:169105336:C:T	0	169105336	T	C
3	chr3:169105451:G:A	0	169105451	A	G
3	chr3:169105753:G:A	0	169105753	A	G
3	chr3:169106377:T:C	0	169106377	C	T
3	chr3:169107155:G:T	0	169107155	T	G
3	chr3:169107514:T:C	0	169107514	C	T
3	chr3:169108123:T:C	0	169108123	C	T
3	chr3:169108251:G:A	0	169108251	A	G
3	chr3:169109234:G:A	0	169109234	A	G
3	chr3:169109445:A:G	0	169109445	G	A
3	chr3:169109464:G:C	0	169109464	C	G
3	chr3:169109794:T:C	0	169109794	C	T
3	chr3:169109807:A:G	0	169109807	G	A
3	chr3:169110351:T:C	0	169110351	C	T
3	chr3:169110445:AAG:A	0	169110445	A	AAG
3	chr3:169110491:T:C	0	169110491	C	T
3	chr3:169110717:C:T	0	169110717	T	C
3	chr3:169111166:C:G	0	169111166	G	C
3	chr3:169111297:A:T	0	169111297	T	A
3	chr3:169111338:T:C	0	169111338	C	T
3	chr3:169111590:G:A	0	169111590	A	G
3	chr3:169111668:T:C	0	169111668	C	T
3	chr3:169112989:G:A	0	169112989	A	G
3	chr3:169113059:A:G	0	169113059	G	A
3	chr3:169113281:C:T	0	169113281	T	C
3	chr3:169114028:C:A	0	169114028	A	C
3	chr3:169114319:T:G	0	169114319	G	T
3	chr3:169114875:T:C	0	169114875	C	T
3	chr3:169115221:T:G	0	169115221	G	T
3	chr3:169117098:T:C	0	169117098	C	T
3	chr3:169117905:TTATG:T	0	169117905	T	TTATG
3	chr3:169117919:A:C	0	169117919	C	A
3	chr3:169118318:G:A	0	169118318	A	G
3	chr3:169119948:C:T	0	169119948	T	C
3	chr3:169120161:C:A	0	169120161	A	C
3	chr3:169120620:G:A	0	169120620	A	G
3	chr3:169121476:G:A	0	169121476	A	G
3	chr3:169121559:A:G	0	169121559	G	A
3	chr3:169121662:C:T	0	169121662	T	C
3	chr3:169121694:T:G	0	169121694	G	T
3	chr3:169122049:G:C	0	169122049	C	G
3	chr3:169122391:A:G	0	169122391	G	A
3	chr3:169122783:A:T	0	169122783	T	A
3	chr3:169123678:T:C	0	169123678	C	T
3	chr3:169123752:A:G	0	169123752	G	A
3	chr3:169124204:A:G	0	169124204	G	A
3	chr3:169124555:ATAT:A	0	169124555	A	ATAT
3	chr3:169124805:C:G	0	169124805	G	C
3	chr3:169125235:A:C	0	169125235	C	A
3	chr3:169125665:A:G	0	169125665	G	A
3	chr3:169125910:T:G	0	169125910	G	T
3	chr3:169126025:T:C	0	169126025	C	T
3	chr3:169126196:G:C	0	169126196	C	G
3	chr3:169126465:A:T	0	169126465	T	A
3	chr3:169127255:T:C	0	169127255	C	T
3	chr3:169127524:T:C	0	169127524	C	T
3	chr3:169127630:T:G	0	169127630	G	T
3	chr3:169128245:T:A	0	169128245	A	T
3	chr3:169128617:A:AG	0	169128617	AG	A
3	chr3:169128732:C:T	0	169128732	T	C
3	chr3:169128913:C:T	0	169128913	T	C
3	chr3:169129777:G:A	0	169129777	A	G
3	chr3:169130791:A:G	0	169130791	G	A
3	chr3:169130800:AT:A	0	169130800	A	AT
3	chr3:169131216:C:T	0	169131216	T	C
3	chr3:169131788:T:C	0	169131788	C	T
3	chr3:169132406:T:G	0	169132406	G	T
3	chr3:169132494:T:TCA	0	169132494	TCA	T
3	chr3:169134146:G:A	0	169134146	A	G
3	chr3:169135547:A:G	0	169135547	G	A
3	chr3:169136105:A:G	0	169136105	G	A
3	chr3:169136420:T:G	0	169136420	G	T
3	chr3:169136814:A:T	0	169136814	T	A
3	chr3:169137137:A:C	0	169137137	C	A
3	chr3:169137845:T:C	0	169137845	C	T
3	chr3:169139465:G:A	0	169139465	A	G
3	chr3:169139845:A:G	0	169139845	G	A
3	chr3:169140438:T:C	0	169140438	C	T
3	chr3:169140737:AACT:A	0	169140737	A	AACT
3	chr3:169141218:T:C	0	169141218	C	T
3	chr3:169141707:C:T	0	169141707	T	C
3	chr3:169142222:G:A	0	169142222	A	G
3	chr3:169142877:T:C	0	169142877	C	T
3	chr3:169143013:C:T	0	169143013	T	C
3	chr3:169143203:A:G	0	169143203	G	A
3	chr3:169143280:T:A	0	169143280	A	T
3	chr3:169144000:T:G	0	169144000	G	T
3	chr3:169144578:A:G	0	169144578	G	A
3	chr3:169145589:A:G	0	169145589	G	A
3	chr3:169146762:T:A	0	169146762	A	T
3	chr3:169147363:C:T	0	169147363	T	C
3	chr3:169148424:AC:A	0	169148424	A	AC
3	chr3:169148751:A:G	0	169148751	G	A
3	chr3:169149332:A:C	0	169149332	C	A
3	chr3:169151195:G:C	0	169151195	C	G
3	chr3:169151701:TA:T	0	169151701	T	TA
3	chr3:169151959:A:G	0	169151959	G	A
3	chr3:169152024:G:GT	0	169152024	GT	G
3	chr3:169153606:A:G	0	169153606	G	A
3	chr3:169154154:G:A	0	169154154	A	G
3	chr3:169155054:C:T	0	169155054	T	C
3	chr3:169155195:C:T	0	169155195	T	C
3	chr3:169155518:C:G	0	169155518	G	C
3	chr3:169155572:A:G	0	169155572	G	A
3	chr3:169156210:A:G	0	169156210	G	A
3	chr3:169156247:A:G	0	169156247	G	A
3	chr3:169156868:A:C	0	169156868	C	A
3	chr3:169156981:A:G	0	169156981	G	A
3	chr3:169157466:T:G	0	169157466	G	T
3	chr3:169157821:A:G	0	169157821	G	A
3	chr3:169158725:G:A	0	169158725	A	G
3	chr3:169159894:A:C	0	169159894	C	A
3	chr3:169160509:A:G	0	169160509	G	A
3	chr3:169160697:A:G	0	169160697	G	A
3	chr3:169160886:A:G	0	169160886	G	A
3	chr3:169161765:A:G	0	169161765	G	A
3	chr3:169162403:G:A	0	169162403	A	G
3	chr3:169162678:A:T	0	169162678	T	A
3	chr3:169163248:A:T	0	169163248	T	A
3	chr3:169163384:G:A	0	169163384	A	G
3	chr3:169163542:C:T	0	169163542	T	C
3	chr3:169163693:TC:T	0	169163693	T	TC
3	chr3:169164253:T:C	0	169164253	C	T
3	chr3:169164595:T:C	0	169164595	C	T
3	chr3:169164629:A:G	0	169164629	G	A
3	chr3:169164746:TA:T	0	169164746	T	TA
3	chr3:169165238:G:A	0	169165238	A	G
3	chr3:169166036:C:T	0	169166036	T	C
3	chr3:169166141:C:G	0	169166141	G	C
3	chr3:169166579:A:G	0	169166579	G	A
3	chr3:169166802:A:G	0	169166802	G	A
3	chr3:169166816:G:T	0	169166816	T	G
3	chr3:169167041:C:T	0	169167041	T	C
3	chr3:169167240:T:C	0	169167240	C	T
3	chr3:169167296:C:G	0	169167296	G	C
3	chr3:169168912:A:G	0	169168912	G	A
3	chr3:169169761:A:G	0	169169761	G	A
3	chr3:169169763:T:C	0	169169763	C	T
3	chr3:169170324:C:T	0	169170324	T	C
3	chr3:169170825:T:C	0	169170825	C	T
3	chr3:169170943:A:G	0	169170943	G	A
3	chr3:169170947:C:T	0	169170947	T	C
3	chr3:169170958:G:C	0	169170958	C	G
3	chr3:169171146:C:T	0	169171146	T	C
3	chr3:169171168:G:A	0	169171168	A	G
3	chr3:169171193:G:A	0	169171193	A	G
3	chr3:169171243:C:T	0	169171243	T	C
3	chr3:169171719:G:A	0	169171719	A	G
3	chr3:169171816:C:T	0	169171816	T	C
3	chr3:169171843:C:G	0	169171843	G	C
3	chr3:169172798:G:A	0	169172798	A	G
3	chr3:169173363:C:T	0	169173363	T	C
3	chr3:169174777:AT:A	0	169174777	A	AT
3	chr3:169174840:A:T	0	169174840	T	A
3	chr3:169175317:A:G	0	169175317	G	A
3	chr3:169175837:G:T	0	169175837	T	G
3	chr3:169177106:C:A	0	169177106	A	C
3	chr3:169177832:T:C	0	169177832	C	T
3	chr3:169177864:G:A	0	169177864	A	G
3	chr3:169178107:T:C	0	169178107	C	T
3	chr3:169178648:A:T	0	169178648	T	A
3	chr3:169178695:T:C	0	169178695	C	T
3	chr3:169179008:C:A	0	169179008	A	C
3	chr3:169179045:A:G	0	169179045	G	A
3	chr3:169179403:G:T	0	169179403	T	G
3	chr3:169180368:A:G	0	169180368	G	A
3	chr3:169180377:C:T	0	169180377	T	C
3	chr3:169180571:C:T	0	169180571	T	C
3	chr3:169180625:C:T	0	169180625	T	C
3	chr3:169180663:C:A	0	169180663	A	C
3	chr3:169180944:A:C	0	169180944	C	A
3	chr3:169181814:C:T	0	169181814	T	C
3	chr3:169181956:A:T	0	169181956	T	A
3	chr3:169181959:C:T	0	169181959	T	C
3	chr3:169183016:G:A	0	169183016	A	G
3	chr3:169183073:G:A	0	169183073	A	G
3	chr3:169183493:C:T	0	169183493	T	C
3	chr3:169183494:C:A	0	169183494	A	C
3	chr3:169183675:A:C	0	169183675	C	A
3	chr3:169183831:TATAC:T	0	169183831	T	TATAC
3	chr3:169183864:TTTTCTC:T	0	169183864	T	TTTTCTC
3	chr3:169184787:C:T	0	169184787	T	C
3	chr3:169185934:C:T	0	169185934	T	C
3	chr3:169186185:T:C	0	169186185	C	T
3	chr3:169186307:GGAAAGGAAGGAA:G	0	169186307	G	GGAAAGGAAGGAA
3	chr3:169186728:A:G	0	169186728	G	A
3	chr3:169187426:T:C	0	169187426	C	T
3	chr3:169189421:T:C	0	169189421	C	T
3	chr3:169190058:A:G	0	169190058	G	A
3	chr3:169190465:A:G	0	169190465	G	A
3	chr3:169191362:T:TG	0	169191362	TG	T
3	chr3:169192166:A:G	0	169192166	G	A
3	chr3:169192485:G:A	0	169192485	A	G
3	chr3:169193074:A:G	0	169193074	G	A
3	chr3:169193085:A:G	0	169193085	G	A
3	chr3:169193423:T:C	0	169193423	C	T
3	chr3:169193545:T:C	0	169193545	C	T
3	chr3:169193695:C:T	0	169193695	T	C
3	chr3:169193784:A:G	0	169193784	G	A
3	chr3:169193875:C:T	0	169193875	T	C
3	chr3:169194082:T:C	0	169194082	C	T
3	chr3:169194321:G:C	0	169194321	C	G
3	chr3:169194790:G:A	0	169194790	A	G
3	chr3:169195393:G:A	0	169195393	A	G
3	chr3:169196014:A:G	0	169196014	G	A
3	chr3:169196502:C:G	0	169196502	G	C
3	chr3:169199457:A:G	0	169199457	G	A
3	chr3:169199494:G:A	0	169199494	A	G
3	chr3:169199844:A:C	0	169199844	C	A
3	chr3:169199916:A:T	0	169199916	T	A
3	chr3:169200231:T:C	0	169200231	C	T
3	chr3:169201060:T:C	0	169201060	C	T
3	chr3:169201507:G:A	0	169201507	A	G
3	chr3:169201997:G:A	0	169201997	A	G
3	chr3:169202285:C:T	0	169202285	T	C
3	chr3:169202534:GCT:G	0	169202534	G	GCT
3	chr3:169203426:A:C	0	169203426	C	A
3	chr3:169204537:G:C	0	169204537	C	G
3	chr3:169204759:T:A	0	169204759	A	T
3	chr3:169205638:G:A	0	169205638	A	G
3	chr3:169205749:G:A	0	169205749	A	G
3	chr3:169206235:T:C	0	169206235	C	T
3	chr3:169206595:C:G	0	169206595	G	C
3	chr3:169207152:TA:T	0	169207152	T	TA
3	chr3:169207806:G:A	0	169207806	A	G
3	chr3:169208229:A:G	0	169208229	G	A
3	chr3:169208320:A:T	0	169208320	T	A
3	chr3:169209509:G:GA	0	169209509	GA	G
3	chr3:169209665:C:T	0	169209665	T	C
3	chr3:169210419:G:A	0	169210419	A	G
3	chr3:169210482:A:G	0	169210482	G	A
3	chr3:169210872:C:T	0	169210872	T	C
3	chr3:169210939:C:T	0	169210939	T	C
3	chr3:169212058:C:T	0	169212058	T	C
3	chr3:169212223:A:G	0	169212223	G	A
3	chr3:169212842:C:T	0	169212842	T	C
3	chr3:169213242:T:C	0	169213242	C	T
3	chr3:169213762:A:G	0	169213762	G	A
3	chr3:169214251:G:A	0	169214251	A	G
3	chr3:169215118:C:T	0	169215118	T	C
3	chr3:169215309:G:A	0	169215309	A	G
3	chr3:169215903:G:A	0	169215903	A	G
3	chr3:169216090:T:C	0	169216090	C	T
3	chr3:169216692:G:A	0	169216692	A	G
3	chr3:169216908:GT:G	0	169216908	G	GT
3	chr3:169218082:C:T	0	169218082	T	C
3	chr3:169218946:G:A	0	169218946	A	G
3	chr3:169219065:C:T	0	169219065	T	C
3	chr3:169219066:A:G	0	169219066	G	A
3	chr3:169220146:A:T	0	169220146	T	A
3	chr3:169220171:T:C	0	169220171	C	T
3	chr3:169220578:G:A	0	169220578	A	G
3	chr3:169220632:G:A	0	169220632	A	G
3	chr3:169221175:A:G	0	169221175	G	A
3	chr3:169221289:T:C	0	169221289	C	T
3	chr3:169222690:C:T	0	169222690	T	C
3	chr3:169222999:C:A	0	169222999	A	C
3	chr3:169223164:A:G	0	169223164	G	A
3	chr3:169224551:T:C	0	169224551	C	T
3	chr3:169224584:G:A	0	169224584	A	G
3	chr3:169225392:G:T	0	169225392	T	G
3	chr3:169225795:A:G	0	169225795	G	A
3	chr3:169225888:G:A	0	169225888	A	G
3	chr3:169225940:C:T	0	169225940	T	C
3	chr3:169226356:A:G	0	169226356	G	A
3	chr3:169226865:C:T	0	169226865	T	C
3	chr3:169227822:A:G	0	169227822	G	A
3	chr3:169229660:C:T	0	169229660	T	C
3	chr3:169230296:C:T	0	169230296	T	C
3	chr3:169230410:T:C	0	169230410	C	T
3	chr3:169230475:A:G	0	169230475	G	A
3	chr3:169230720:A:G	0	169230720	G	A
3	chr3:169231305:G:C	0	169231305	C	G
3	chr3:169231596:G:A	0	169231596	A	G
3	chr3:169232075:T:C	0	169232075	C	T
3	chr3:169232984:C:T	0	169232984	T	C
3	chr3:169233017:G:A	0	169233017	A	G
3	chr3:169233333:C:T	0	169233333	T	C
3	chr3:169233824:C:T	0	169233824	T	C
3	chr3:169234127:G:A	0	169234127	A	G
3	chr3:169235926:T:A	0	169235926	A	T
3	chr3:169236114:T:G	0	169236114	G	T
3	chr3:169236459:C:A	0	169236459	A	C
3	chr3:169236986:C:A	0	169236986	A	C
3	chr3:169237292:C:T	0	169237292	T	C
3	chr3:169237632:AAAAT:A	0	169237632	A	AAAAT
3	chr3:169237804:T:C	0	169237804	C	T
3	chr3:169238461:CA:C	0	169238461	C	CA
3	chr3:169239152:T:C	0	169239152	C	T
3	chr3:169239293:T:C	0	169239293	C	T
3	chr3:169239660:T:G	0	169239660	G	T
3	chr3:169239695:T:C	0	169239695	C	T
3	chr3:169239706:G:A	0	169239706	A	G
3	chr3:169239790:G:C	0	169239790	C	G
3	chr3:169239897:G:A	0	169239897	A	G
3	chr3:169241542:C:T	0	169241542	T	C
3	chr3:169244812:A:G	0	169244812	G	A
3	chr3:169245728:T:A	0	169245728	A	T
3	chr3:169245904:C:G	0	169245904	G	C
3	chr3:169246450:A:G	0	169246450	G	A
3	chr3:169246830:T:C	0	169246830	C	T
3	chr3:169246911:A:G	0	169246911	G	A
3	chr3:169248763:G:A	0	169248763	A	G
3	chr3:169248833:G:T	0	169248833	T	G
3	chr3:169249334:C:T	0	169249334	T	C
3	chr3:169249336:G:A	0	169249336	A	G
3	chr3:169249535:C:T	0	169249535	T	C
3	chr3:169249818:G:A	0	169249818	A	G
3	chr3:169251345:A:T	0	169251345	T	A
3	chr3:169252404:C:T	0	169252404	T	C
3	chr3:169252738:A:G	0	169252738	G	A
3	chr3:169253443:A:G	0	169253443	G	A
3	chr3:169253683:T:A	0	169253683	A	T
3	chr3:169254265:C:A	0	169254265	A	C
3	chr3:169254704:A:G	0	169254704	G	A
3	chr3:169255014:A:G	0	169255014	G	A
3	chr3:169256427:T:C	0	169256427	C	T
3	chr3:169257607:G:A	0	169257607	A	G
3	chr3:169257835:A:C	0	169257835	C	A
3	chr3:169259077:G:C	0	169259077	C	G
3	chr3:169259116:G:T	0	169259116	T	G
3	chr3:169260241:T:C	0	169260241	C	T
3	chr3:169264089:T:C	0	169264089	C	T
3	chr3:169264278:T:C	0	169264278	C	T
3	chr3:169264476:A:T	0	169264476	T	A
3	chr3:169264784:C:A	0	169264784	A	C
3	chr3:169265082:T:C	0	169265082	C	T
3	chr3:169265437:T:C	0	169265437	C	T
3	chr3:169265759:A:G	0	169265759	G	A
3	chr3:169265832:C:A	0	169265832	A	C
3	chr3:169269292:G:A	0	169269292	A	G
3	chr3:169270760:A:G	0	169270760	G	A
3	chr3:169270921:C:T	0	169270921	T	C
3	chr3:169270923:G:A	0	169270923	A	G
3	chr3:169271386:C:T	0	169271386	T	C
3	chr3:169271429:A:G	0	169271429	G	A
3	chr3:169272122:C:T	0	169272122	T	C
3	chr3:169276905:T:C	0	169276905	C	T
3	chr3:169277138:T:C	0	169277138	C	T
3	chr3:169279786:GT:G	0	169279786	G	GT
3	chr3:169280534:A:G	0	169280534	G	A
3	chr3:169280844:A:C	0	169280844	C	A
3	chr3:169282547:G:A	0	169282547	A	G
3	chr3:169282868:T:C	0	169282868	C	T
3	chr3:169282883:T:A	0	169282883	A	T
3	chr3:169284496:T:C	0	169284496	C	T
3	chr3:169284573:A:G	0	169284573	G	A
3	chr3:169285417:G:A	0	169285417	A	G
3	chr3:169285546:A:T	0	169285546	T	A
3	chr3:169285853:T:G	0	169285853	G	T
3	chr3:169286030:C:T	0	169286030	T	C
3	chr3:169286411:G:A	0	169286411	A	G
3	chr3:169286630:T:C	0	169286630	C	T
3	chr3:169287031:T:C	0	169287031	C	T
3	chr3:169287994:C:T	0	169287994	T	C
3	chr3:169288170:T:C	0	169288170	C	T
3	chr3:169288253:T:C	0	169288253	C	T
3	chr3:169288880:T:C	0	169288880	C	T
3	chr3:169290234:T:C	0	169290234	C	T
3	chr3:169290504:A:G	0	169290504	G	A
3	chr3:169290910:A:G	0	169290910	G	A
3	chr3:169291604:T:C	0	169291604	C	T
3	chr3:169292439:A:G	0	169292439	G	A
3	chr3:169294155:T:G	0	169294155	G	T
3	chr3:169295800:G:A	0	169295800	A	G
3	chr3:169295857:T:C	0	169295857	C	T
3	chr3:169296533:T:C	0	169296533	C	T
3	chr3:169296542:A:G	0	169296542	G	A
3	chr3:169297231:A:G	0	169297231	G	A
3	chr3:169297644:AT:A	0	169297644	A	AT
3	chr3:169298586:G:A	0	169298586	A	G
3	chr3:169298686:T:A	0	169298686	A	T
3	chr3:169299196:A:G	0	169299196	G	A
3	chr3:169299339:G:A	0	169299339	A	G
3	chr3:169299368:C:T	0	169299368	T	C
3	chr3:169299492:G:A	0	169299492	A	G
3	chr3:169299605:G:A	0	169299605	A	G
3	chr3:169299683:T:C	0	169299683	C	T
3	chr3:169300748:A:G	0	169300748	G	A
3	chr3:169300995:C:A	0	169300995	A	C
3	chr3:169301704:G:A	0	169301704	A	G
3	chr3:169302118:C:T	0	169302118	T	C
3	chr3:169303640:C:A	0	169303640	A	C
3	chr3:169304534:G:A	0	169304534	A	G
3	chr3:169306043:G:A	0	169306043	A	G
3	chr3:169306400:A:G	0	169306400	G	A
3	chr3:169306720:A:T	0	169306720	T	A
3	chr3:169307007:T:C	0	169307007	C	T
3	chr3:169307026:C:T	0	169307026	T	C
3	chr3:169307837:C:A	0	169307837	A	C
3	chr3:169308211:T:C	0	169308211	C	T
3	chr3:169308342:G:T	0	169308342	T	G
3	chr3:169308371:T:C	0	169308371	C	T
3	chr3:169310038:G:A	0	169310038	A	G
3	chr3:169310751:G:A	0	169310751	A	G
3	chr3:169312078:T:C	0	169312078	C	T
3	chr3:169312098:G:C	0	169312098	C	G
3	chr3:169312191:A:G	0	169312191	G	A
3	chr3:169312236:G:A	0	169312236	A	G
3	chr3:169312518:G:A	0	169312518	A	G
3	chr3:169312635:C:G	0	169312635	G	C
3	chr3:169313299:TTGCAG:T	0	169313299	T	TTGCAG
3	chr3:169313682:T:C	0	169313682	C	T
3	chr3:169313927:A:G	0	169313927	G	A
3	chr3:169313928:A:T	0	169313928	T	A
3	chr3:169314199:C:T	0	169314199	T	C
3	chr3:169314218:C:T	0	169314218	T	C
3	chr3:169314312:A:G	0	169314312	G	A
3	chr3:169314337:C:G	0	169314337	G	C
3	chr3:169315506:C:T	0	169315506	T	C
3	chr3:169316734:G:A	0	169316734	A	G
3	chr3:169317265:T:C	0	169317265	C	T
3	chr3:169318258:G:A	0	169318258	A	G
3	chr3:169318301:C:A	0	169318301	A	C
3	chr3:169319188:G:A	0	169319188	A	G
3	chr3:169319341:G:T	0	169319341	T	G
3	chr3:169319355:G:A	0	169319355	A	G
3	chr3:169320115:G:A	0	169320115	A	G
3	chr3:169320152:G:A	0	169320152	A	G
3	chr3:169320652:G:A	0	169320652	A	G
3	chr3:169320911:G:A	0	169320911	A	G
3	chr3:169321461:G:A	0	169321461	A	G
3	chr3:169321597:A:G	0	169321597	G	A
3	chr3:169321939:G:C	0	169321939	C	G
3	chr3:169322182:T:C	0	169322182	C	T
3	chr3:169322187:T:C	0	169322187	C	T
3	chr3:169322285:C:G	0	169322285	G	C
3	chr3:169322406:C:T	0	169322406	T	C
3	chr3:169322855:A:G	0	169322855	G	A
3	chr3:169325164:C:G	0	169325164	G	C
3	chr3:169325382:A:G	0	169325382	G	A
3	chr3:169326146:G:C	0	169326146	C	G
3	chr3:169326284:A:G	0	169326284	G	A
3	chr3:169326291:C:T	0	169326291	T	C
3	chr3:169326368:CT:C	0	169326368	C	CT
3	chr3:169327876:C:T	0	169327876	T	C
3	chr3:169328520:A:T	0	169328520	T	A
3	chr3:169328598:T:A	0	169328598	A	T
3	chr3:169328767:G:C	0	169328767	C	G
3	chr3:169329396:A:G	0	169329396	G	A
3	chr3:169330442:G:A	0	169330442	A	G
3	chr3:169330678:C:T	0	169330678	T	C
3	chr3:169333237:G:A	0	169333237	A	G
3	chr3:169334436:T:C	0	169334436	C	T
3	chr3:169335476:G:A	0	169335476	A	G
3	chr3:169337413:C:T	0	169337413	T	C
3	chr3:169337526:T:G	0	169337526	G	T
3	chr3:169337545:G:T	0	169337545	T	G
3	chr3:169337909:C:A	0	169337909	A	C
3	chr3:169338883:T:C	0	169338883	C	T
3	chr3:169340243:C:T	0	169340243	T	C
3	chr3:169340842:T:A	0	169340842	A	T
3	chr3:169341977:C:T	0	169341977	T	C
3	chr3:169344441:G:C	0	169344441	C	G
3	chr3:169345393:C:A	0	169345393	A	C
3	chr3:169346465:A:G	0	169346465	G	A
3	chr3:169348190:TTCTG:T	0	169348190	T	TTCTG
3	chr3:169351366:A:G	0	169351366	G	A
3	chr3:169352823:G:A	0	169352823	A	G
3	chr3:169353462:A:G	0	169353462	G	A
3	chr3:169353582:T:C	0	169353582	C	T
3	chr3:169354443:T:G	0	169354443	G	T
3	chr3:169355217:G:C	0	169355217	C	G
3	chr3:169357451:C:T	0	169357451	T	C
3	chr3:169359191:C:G	0	169359191	G	C
3	chr3:169360270:C:A	0	169360270	A	C
3	chr3:169361405:T:C	0	169361405	C	T
3	chr3:169361975:T:C	0	169361975	C	T
3	chr3:169362071:A:T	0	169362071	T	A
3	chr3:169362397:T:G	0	169362397	G	T
3	chr3:169363825:G:A	0	169363825	A	G
3	chr3:169364387:T:C	0	169364387	C	T
3	chr3:169365164:G:A	0	169365164	A	G
3	chr3:169365198:A:C	0	169365198	C	A
3	chr3:169365337:G:A	0	169365337	A	G
3	chr3:169367039:C:A	0	169367039	A	C
3	chr3:169368239:G:A	0	169368239	A	G
3	chr3:169368912:A:T	0	169368912	T	A
3	chr3:169369511:TA:T	0	169369511	T	TA
3	chr3:169371575:T:C	0	169371575	C	T
3	chr3:169372008:T:C	0	169372008	C	T
3	chr3:169372338:A:G	0	169372338	G	A
3	chr3:169374250:A:G	0	169374250	G	A
3	chr3:169374633:T:C	0	169374633	C	T
3	chr3:169375207:C:T	0	169375207	T	C
3	chr3:169375877:AAAAG:A	0	169375877	A	AAAAG
3	chr3:169376004:G:A	0	169376004	A	G
3	chr3:169376619:A:C	0	169376619	C	A
3	chr3:169376971:A:G	0	169376971	G	A
3	chr3:169376975:G:A	0	169376975	A	G
3	chr3:169377587:G:A	0	169377587	A	G
3	chr3:169379112:C:T	0	169379112	T	C
3	chr3:169379545:A:C	0	169379545	C	A
3	chr3:169379593:C:T	0	169379593	T	C
3	chr3:169380148:T:C	0	169380148	C	T
3	chr3:169380503:T:C	0	169380503	C	T
3	chr3:169380887:A:G	0	169380887	G	A
3	chr3:169381003:C:T	0	169381003	T	C
3	chr3:169381073:C:T	0	169381073	T	C
3	chr3:169381204:G:A	0	169381204	A	G
3	chr3:169382119:T:C	0	169382119	C	T
3	chr3:169382169:T:A	0	169382169	A	T
3	chr3:169382329:G:A	0	169382329	A	G
3	chr3:169382967:C:T	0	169382967	T	C
3	chr3:169383098:T:C	0	169383098	C	T
3	chr3:169383111:G:A	0	169383111	A	G
3	chr3:169384295:C:T	0	169384295	T	C
3	chr3:169384832:G:A	0	169384832	A	G
3	chr3:169384901:G:A	0	169384901	A	G
3	chr3:169386043:T:C	0	169386043	C	T
3	chr3:169386113:C:T	0	169386113	T	C
3	chr3:169386435:C:T	0	169386435	T	C
3	chr3:169386754:A:G	0	169386754	G	A
3	chr3:169386859:A:G	0	169386859	G	A
3	chr3:169387423:C:T	0	169387423	T	C
3	chr3:169389140:A:G	0	169389140	G	A
3	chr3:169392035:A:G	0	169392035	G	A
3	chr3:169392760:T:C	0	169392760	C	T
3	chr3:169394127:C:T	0	169394127	T	C
3	chr3:169394354:T:C	0	169394354	C	T
3	chr3:169395322:C:A	0	169395322	A	C
3	chr3:169395740:G:A	0	169395740	A	G
3	chr3:169395809:C:T	0	169395809	T	C
3	chr3:169395964:G:A	0	169395964	A	G
3	chr3:169396076:G:A	0	169396076	A	G
3	chr3:169396966:T:G	0	169396966	G	T
3	chr3:169397306:T:C	0	169397306	C	T
3	chr3:169398440:T:C	0	169398440	C	T
3	chr3:169398691:T:A	0	169398691	A	T
3	chr3:169399217:A:G	0	169399217	G	A
3	chr3:169399768:T:C	0	169399768	C	T
3	chr3:169399926:C:A	0	169399926	A	C
3	chr3:169399976:A:G	0	169399976	G	A
3	chr3:169400004:A:C	0	169400004	C	A
3	chr3:169400776:A:T	0	169400776	T	A
3	chr3:169400872:A:G	0	169400872	G	A
3	chr3:169401628:C:G	0	169401628	G	C
3	chr3:169401641:C:T	0	169401641	T	C
3	chr3:169402028:G:A	0	169402028	A	G
3	chr3:169402174:A:G	0	169402174	G	A
3	chr3:169403632:C:T	0	169403632	T	C
3	chr3:169403985:G:C	0	169403985	C	G
3	chr3:169404143:A:T	0	169404143	T	A
3	chr3:169404170:T:A	0	169404170	A	T
3	chr3:169404362:T:C	0	169404362	C	T
3	chr3:169405049:G:A	0	169405049	A	G
3	chr3:169405317:T:A	0	169405317	A	T
3	chr3:169405552:G:A	0	169405552	A	G
3	chr3:169407094:A:G	0	169407094	G	A
3	chr3:169407453:CA:C	0	169407453	C	CA
3	chr3:169408139:A:T	0	169408139	T	A
3	chr3:169409385:G:A	0	169409385	A	G
3	chr3:169409648:C:T	0	169409648	T	C
3	chr3:169410486:A:G	0	169410486	G	A
3	chr3:169411711:C:T	0	169411711	T	C
3	chr3:169411863:T:C	0	169411863	C	T
3	chr3:169412216:G:A	0	169412216	A	G
3	chr3:169412481:C:T	0	169412481	T	C
3	chr3:169412794:T:C	0	169412794	C	T
3	chr3:169412959:A:G	0	169412959	G	A
3	chr3:169413076:T:A	0	169413076	A	T
3	chr3:169413328:C:T	0	169413328	T	C
3	chr3:169413773:G:A	0	169413773	A	G
3	chr3:169415153:A:G	0	169415153	G	A
3	chr3:169415166:C:T	0	169415166	T	C
3	chr3:169415292:A:C	0	169415292	C	A
3	chr3:169415365:C:T	0	169415365	T	C
3	chr3:169415772:A:AAAAG	0	169415772	AAAAG	A
3	chr3:169416490:T:A	0	169416490	A	T
3	chr3:169416833:A:C	0	169416833	C	A
3	chr3:169416972:A:T	0	169416972	T	A
3	chr3:169417258:C:T	0	169417258	T	C
3	chr3:169417700:A:C	0	169417700	C	A
3	chr3:169418126:A:C	0	169418126	C	A
3	chr3:169418488:C:T	0	169418488	T	C
3	chr3:169418776:C:CTG	0	169418776	CTG	C
3	chr3:169418777:C:G	0	169418777	G	C
3	chr3:169418778:AC:A	0	169418778	A	AC
3	chr3:169418782:CCAATATCATACTGA:C	0	169418782	C	CCAATATCATACTGA
3	chr3:169419020:T:C	0	169419020	C	T
3	chr3:169419271:C:T	0	169419271	T	C
3	chr3:169419513:A:C	0	169419513	C	A
3	chr3:169420550:C:T	0	169420550	T	C
3	chr3:169420651:C:A	0	169420651	A	C
3	chr3:169420873:C:T	0	169420873	T	C
3	chr3:169420900:T:C	0	169420900	C	T
3	chr3:169421485:C:T	0	169421485	T	C
3	chr3:169422102:T:C	0	169422102	C	T
3	chr3:169422660:A:G	0	169422660	G	A
3	chr3:169423746:T:A	0	169423746	A	T
3	chr3:169423796:T:G	0	169423796	G	T
3	chr3:169424092:A:G	0	169424092	G	A
3	chr3:169424256:G:A	0	169424256	A	G
3	chr3:169426250:A:G	0	169426250	G	A
3	chr3:169427175:T:C	0	169427175	C	T
3	chr3:169427204:A:T	0	169427204	T	A
3	chr3:169428438:A:T	0	169428438	T	A
3	chr3:169428709:C:T	0	169428709	T	C
3	chr3:169428991:C:CA	0	169428991	CA	C
3	chr3:169429157:A:G	0	169429157	G	A
3	chr3:169430073:T:C	0	169430073	C	T
3	chr3:169430623:G:A	0	169430623	A	G
3	chr3:169430632:A:G	0	169430632	G	A
3	chr3:169430647:C:A	0	169430647	A	C
3	chr3:169430682:C:G	0	169430682	G	C
3	chr3:169430695:T:C	0	169430695	C	T
3	chr3:169431042:T:A	0	169431042	A	T
3	chr3:169431317:G:A	0	169431317	A	G
3	chr3:169432844:T:C	0	169432844	C	T
3	chr3:169433009:C:T	0	169433009	T	C
3	chr3:169434195:T:G	0	169434195	G	T
3	chr3:169434365:C:A	0	169434365	A	C
3	chr3:169434875:C:T	0	169434875	T	C
3	chr3:169435122:C:T	0	169435122	T	C
3	chr3:169435815:A:T	0	169435815	T	A
3	chr3:169436569:G:A	0	169436569	A	G
3	chr3:169436723:A:T	0	169436723	T	A
3	chr3:169436740:G:T	0	169436740	T	G
3	chr3:169437530:G:A	0	169437530	A	G
3	chr3:169437670:T:C	0	169437670	C	T
3	chr3:169437688:G:A	0	169437688	A	G
3	chr3:169437875:T:C	0	169437875	C	T
3	chr3:169438131:C:G	0	169438131	G	C
3	chr3:169438655:T:C	0	169438655	C	T
3	chr3:169438686:G:GTACT	0	169438686	GTACT	G
3	chr3:169439073:T:A	0	169439073	A	T
3	chr3:169439420:T:C	0	169439420	C	T
3	chr3:169440210:ATG:A	0	169440210	A	ATG
3	chr3:169440227:C:A	0	169440227	A	C
3	chr3:169440473:A:G	0	169440473	G	A
3	chr3:169440603:G:A	0	169440603	A	G
3	chr3:169442514:T:A	0	169442514	A	T
3	chr3:169443114:C:A	0	169443114	A	C
3	chr3:169443715:C:T	0	169443715	T	C
3	chr3:169444424:T:C	0	169444424	C	T
3	chr3:169445064:A:G	0	169445064	G	A
3	chr3:169445431:A:G	0	169445431	G	A
3	chr3:169447040:A:T	0	169447040	T	A
3	chr3:169447385:A:G	0	169447385	G	A
3	chr3:169448058:C:T	0	169448058	T	C
3	chr3:169448100:C:T	0	169448100	T	C
3	chr3:169450229:T:G	0	169450229	G	T
3	chr3:169451893:C:T	0	169451893	T	C
3	chr3:169453042:G:A	0	169453042	A	G
3	chr3:169453947:G:A	0	169453947	A	G
3	chr3:169454555:T:C	0	169454555	C	T
3	chr3:169454886:A:G	0	169454886	G	A
3	chr3:169454922:C:T	0	169454922	T	C
3	chr3:169455882:G:A	0	169455882	A	G
3	chr3:169456727:G:A	0	169456727	A	G
3	chr3:169456821:C:T	0	169456821	T	C
3	chr3:169461154:C:T	0	169461154	T	C
3	chr3:169461214:T:A	0	169461214	A	T
3	chr3:169462088:C:T	0	169462088	T	C
3	chr3:169462354:C:G	0	169462354	G	C
3	chr3:169462630:T:G	0	169462630	G	T
3	chr3:169463794:C:T	0	169463794	T	C
3	chr3:169465655:A:G	0	169465655	G	A
3	chr3:169465681:A:G	0	169465681	G	A
3	chr3:169466320:C:T	0	169466320	T	C
3	chr3:169466635:C:T	0	169466635	T	C
3	chr3:169466933:T:C	0	169466933	C	T
3	chr3:169467540:TAA:T	0	169467540	T	TAA
3	chr3:169467611:A:G	0	169467611	G	A
3	chr3:169468505:G:A	0	169468505	A	G
3	chr3:169471375:AAT:A	0	169471375	A	AAT
3	chr3:169471629:A:G	0	169471629	G	A
3	chr3:169471972:T:C	0	169471972	C	T
3	chr3:169473119:G:A	0	169473119	A	G
3	chr3:169473398:G:A	0	169473398	A	G
3	chr3:169473640:A:G	0	169473640	G	A
3	chr3:169473729:A:T	0	169473729	T	A
3	chr3:169473789:AC:A	0	169473789	A	AC
3	chr3:169473928:A:G	0	169473928	G	A
3	chr3:169474252:T:C	0	169474252	C	T
3	chr3:169474828:TA:T	0	169474828	T	TA
3	chr3:169475276:A:G	0	169475276	G	A
3	chr3:169475595:C:T	0	169475595	T	C
3	chr3:169475768:A:C	0	169475768	C	A
3	chr3:169475849:A:G	0	169475849	G	A
3	chr3:169477044:G:A	0	169477044	A	G
3	chr3:169477561:C:T	0	169477561	T	C
3	chr3:169478488:T:C	0	169478488	C	T
3	chr3:169478602:A:T	0	169478602	T	A
3	chr3:169479190:C:T	0	169479190	T	C
3	chr3:169479545:A:G	0	169479545	G	A
3	chr3:169479694:G:A	0	169479694	A	G
3	chr3:169480236:A:G	0	169480236	G	A
3	chr3:169480654:T:C	0	169480654	C	T
3	chr3:169481021:G:A	0	169481021	A	G
3	chr3:169481222:A:G	0	169481222	G	A
3	chr3:169481316:G:A	0	169481316	A	G
3	chr3:169481958:G:A	0	169481958	A	G
3	chr3:169482432:A:C	0	169482432	C	A
3	chr3:169482685:T:C	0	169482685	C	T
3	chr3:169482779:T:C	0	169482779	C	T
3	chr3:169483024:T:G	0	169483024	G	T
3	chr3:169483139:G:A	0	169483139	A	G
3	chr3:169483180:C:A	0	169483180	A	C
3	chr3:169483214:T:A	0	169483214	A	T
3	chr3:169483499:A:C	0	169483499	C	A
3	chr3:169484396:AT:A	0	169484396	A	AT
3	chr3:169484425:C:T	0	169484425	T	C
3	chr3:169484760:G:T	0	169484760	T	G
3	chr3:169484790:AT:A	0	169484790	A	AT
3	chr3:169484838:T:C	0	169484838	C	T
3	chr3:169485174:G:A	0	169485174	A	G
3	chr3:169485395:A:G	0	169485395	G	A
3	chr3:169486133:ACT:A	0	169486133	A	ACT
3	chr3:169487447:G:A	0	169487447	A	G
3	chr3:169487594:A:G	0	169487594	G	A
3	chr3:169488054:A:G	0	169488054	G	A
3	chr3:169488145:A:G	0	169488145	G	A
3	chr3:169488399:A:T	0	169488399	T	A
3	chr3:169488551:AT:A	0	169488551	A	AT
3	chr3:169488553:A:C	0	169488553	C	A
3	chr3:169488705:A:G	0	169488705	G	A
3	chr3:169489687:C:T	0	169489687	T	C
3	chr3:169489736:T:A	0	169489736	A	T
3	chr3:169490238:G:T	0	169490238	T	G
3	chr3:169490247:T:C	0	169490247	C	T
3	chr3:169490485:A:G	0	169490485	G	A
3	chr3:169491488:A:G	0	169491488	G	A
3	chr3:169491789:G:A	0	169491789	A	G
3	chr3:169491794:G:A	0	169491794	A	G
3	chr3:169492109:A:C	0	169492109	C	A
3	chr3:169492325:A:T	0	169492325	T	A
3	chr3:169493382:T:G	0	169493382	G	T
3	chr3:169493979:A:G	0	169493979	G	A
3	chr3:169494318:C:T	0	169494318	T	C
3	chr3:169494579:T:G	0	169494579	G	T
3	chr3:169495084:C:T	0	169495084	T	C
3	chr3:169495216:C:A	0	169495216	A	C
3	chr3:169495640:T:G	0	169495640	G	T
3	chr3:169495702:C:T	0	169495702	T	C
3	chr3:169495771:A:G	0	169495771	G	A
3	chr3:169496112:T:C	0	169496112	C	T
3	chr3:169496125:G:A	0	169496125	A	G
3	chr3:169496302:T:C	0	169496302	C	T
3	chr3:169497359:C:T	0	169497359	T	C
3	chr3:169497457:C:T	0	169497457	T	C
3	chr3:169497549:A:G	0	169497549	G	A
3	chr3:169497613:A:G	0	169497613	G	A
3	chr3:169498140:A:G	0	169498140	G	A
3	chr3:169498197:AAATT:A	0	169498197	A	AAATT
3	chr3:169498248:T:C	0	169498248	C	T
3	chr3:169498455:C:T	0	169498455	T	C
3	chr3:169498481:G:A	0	169498481	A	G
3	chr3:169498588:C:G	0	169498588	G	C
3	chr3:169498667:A:C	0	169498667	C	A
3	chr3:169498935:G:A	0	169498935	A	G
3	chr3:169499388:A:G	0	169499388	G	A
3	chr3:169499393:A:G	0	169499393	G	A
3	chr3:169499899:T:G	0	169499899	G	T
3	chr3:169500572:A:G	0	169500572	G	A
3	chr3:169501758:T:C	0	169501758	C	T
3	chr3:169501885:C:T	0	169501885	T	C
3	chr3:169501989:A:G	0	169501989	G	A
3	chr3:169502147:G:A	0	169502147	A	G
3	chr3:169502308:G:T	0	169502308	T	G
3	chr3:169502332:A:G	0	169502332	G	A
3	chr3:169502423:T:A	0	169502423	A	T
3	chr3:169502663:C:T	0	169502663	T	C
3	chr3:169503064:C:T	0	169503064	T	C
3	chr3:169503236:A:C	0	169503236	C	A
3	chr3:169503769:T:C	0	169503769	C	T
3	chr3:169504484:G:A	0	169504484	A	G
3	chr3:169504818:C:T	0	169504818	T	C
3	chr3:169504983:T:C	0	169504983	C	T
3	chr3:169505003:C:T	0	169505003	T	C
3	chr3:169505115:G:A	0	169505115	A	G
3	chr3:169505167:G:A	0	169505167	A	G
3	chr3:169505236:AC:A	0	169505236	A	AC
3	chr3:169505278:T:G	0	169505278	G	T
3	chr3:169505421:C:T	0	169505421	T	C
3	chr3:169505569:G:A	0	169505569	A	G
3	chr3:169507018:C:T	0	169507018	T	C
3	chr3:169507843:A:G	0	169507843	G	A
3	chr3:169507902:T:C	0	169507902	C	T
3	chr3:169507940:A:G	0	169507940	G	A
3	chr3:169508204:C:CAGG	0	169508204	CAGG	C
3	chr3:169508377:T:C	0	169508377	C	T
3	chr3:169508823:G:A	0	169508823	A	G
3	chr3:169508883:C:G	0	169508883	G	C
3	chr3:169509046:G:C	0	169509046	C	G
3	chr3:169509772:T:C	0	169509772	C	T
3	chr3:169510207:A:G	0	169510207	G	A
3	chr3:169510523:G:A	0	169510523	A	G
3	chr3:169513925:C:T	0	169513925	T	C
3	chr3:169514734:G:A	0	169514734	A	G
3	chr3:169515391:C:T	0	169515391	T	C
3	chr3:169515840:C:T	0	169515840	T	C
3	chr3:169516041:T:C	0	169516041	C	T
3	chr3:169516305:C:T	0	169516305	T	C
3	chr3:169516415:C:T	0	169516415	T	C
3	chr3:169516741:T:C	0	169516741	C	T
3	chr3:169517609:C:T	0	169517609	T	C
3	chr3:169518081:T:A	0	169518081	A	T
3	chr3:169518096:G:A	0	169518096	A	G
3	chr3:169518175:T:C	0	169518175	C	T
3	chr3:169518542:T:C	0	169518542	C	T
3	chr3:169518726:T:C	0	169518726	C	T
3	chr3:169518861:G:GCT	0	169518861	GCT	G
3	chr3:169520164:G:A	0	169520164	A	G
3	chr3:169520227:T:C	0	169520227	C	T
3	chr3:169520229:T:C	0	169520229	C	T
3	chr3:169520637:T:G	0	169520637	G	T
3	chr3:169520675:C:T	0	169520675	T	C
3	chr3:169521598:C:T	0	169521598	T	C
3	chr3:169521790:A:G	0	169521790	G	A
3	chr3:169522127:T:C	0	169522127	C	T
3	chr3:169522446:C:T	0	169522446	T	C
3	chr3:169522689:T:A	0	169522689	A	T
3	chr3:169523853:G:A	0	169523853	A	G
3	chr3:169524417:T:C	0	169524417	C	T
3	chr3:169524458:G:A	0	169524458	A	G
3	chr3:169525497:C:T	0	169525497	T	C
3	chr3:169525964:G:T	0	169525964	T	G
3	chr3:169526227:T:G	0	169526227	G	T
3	chr3:169526236:T:C	0	169526236	C	T
3	chr3:169530975:G:C	0	169530975	C	G
3	chr3:169531527:T:C	0	169531527	C	T
3	chr3:169531957:C:T	0	169531957	T	C
3	chr3:169532002:A:G	0	169532002	G	A
3	chr3:169532084:A:G	0	169532084	G	A
3	chr3:169532130:C:T	0	169532130	T	C
3	chr3:169532296:T:C	0	169532296	C	T
3	chr3:169532815:G:C	0	169532815	C	G
3	chr3:169532858:CAT:C	0	169532858	C	CAT
3	chr3:169533178:TC:T	0	169533178	T	TC
3	chr3:169533507:C:T	0	169533507	T	C
3	chr3:169533563:T:C	0	169533563	C	T
3	chr3:169533954:T:A	0	169533954	A	T
3	chr3:169534015:T:A	0	169534015	A	T
3	chr3:169535194:C:T	0	169535194	T	C
3	chr3:169535680:C:T	0	169535680	T	C
3	chr3:169536190:G:T	0	169536190	T	G
3	chr3:169536205:T:C	0	169536205	C	T
3	chr3:169536378:T:A	0	169536378	A	T
3	chr3:169536514:T:C	0	169536514	C	T
3	chr3:169537192:G:C	0	169537192	C	G
3	chr3:169537821:T:G	0	169537821	G	T
3	chr3:169538247:C:T	0	169538247	T	C
3	chr3:169538452:C:T	0	169538452	T	C
3	chr3:169538581:G:A	0	169538581	A	G
3	chr3:169538768:C:T	0	169538768	T	C
3	chr3:169538823:C:T	0	169538823	T	C
3	chr3:169539343:C:T	0	169539343	T	C
3	chr3:169539445:C:T	0	169539445	T	C
3	chr3:169539697:C:A	0	169539697	A	C
3	chr3:169540068:C:T	0	169540068	T	C
3	chr3:169540779:A:T	0	169540779	T	A
3	chr3:169541583:C:A	0	169541583	A	C
3	chr3:169541818:C:T	0	169541818	T	C
3	chr3:169542336:AAG:A	0	169542336	A	AAG
3	chr3:169542534:G:C	0	169542534	C	G
3	chr3:169543162:A:G	0	169543162	G	A
3	chr3:169543418:G:T	0	169543418	T	G
3	chr3:169544077:G:A	0	169544077	A	G
3	chr3:169544127:C:G	0	169544127	G	C
3	chr3:169544299:A:G	0	169544299	G	A
3	chr3:169544311:A:T	0	169544311	T	A
3	chr3:169544491:G:A	0	169544491	A	G
3	chr3:169545000:C:T	0	169545000	T	C
3	chr3:169545095:G:A	0	169545095	A	G
3	chr3:169545210:C:T	0	169545210	T	C
3	chr3:169545217:C:T	0	169545217	T	C
3	chr3:169545540:T:C	0	169545540	C	T
3	chr3:169545718:T:C	0	169545718	C	T
3	chr3:169545824:T:C	0	169545824	C	T
3	chr3:169546345:T:G	0	169546345	G	T
3	chr3:169546483:T:C	0	169546483	C	T
3	chr3:169546619:T:C	0	169546619	C	T
3	chr3:169546919:A:T	0	169546919	T	A
3	chr3:169547711:C:T	0	169547711	T	C
3	chr3:169547917:T:C	0	169547917	C	T
3	chr3:169547992:T:A	0	169547992	A	T
3	chr3:169548160:G:C	0	169548160	C	G
3	chr3:169548740:G:A	0	169548740	A	G
3	chr3:169548814:G:A	0	169548814	A	G
3	chr3:169549066:C:T	0	169549066	T	C
3	chr3:169549118:C:T	0	169549118	T	C
3	chr3:169549740:T:G	0	169549740	G	T
3	chr3:169549974:C:T	0	169549974	T	C
3	chr3:169550008:C:T	0	169550008	T	C
3	chr3:169550203:G:A	0	169550203	A	G
3	chr3:169551180:C:A	0	169551180	A	C
3	chr3:169551196:C:G	0	169551196	G	C
3	chr3:169552302:TTTTC:T	0	169552302	T	TTTTC
3	chr3:169554253:A:C	0	169554253	C	A
3	chr3:169554333:G:A	0	169554333	A	G
3	chr3:169555314:G:A	0	169555314	A	G
3	chr3:169555862:G:A	0	169555862	A	G
3	chr3:169555928:A:G	0	169555928	G	A
3	chr3:169556136:T:C	0	169556136	C	T
3	chr3:169556603:A:T	0	169556603	T	A
3	chr3:169556789:T:C	0	169556789	C	T
3	chr3:169556860:G:A	0	169556860	A	G
3	chr3:169557336:G:A	0	169557336	A	G
3	chr3:169557605:A:G	0	169557605	G	A
3	chr3:169557953:G:C	0	169557953	C	G
3	chr3:169558338:C:T	0	169558338	T	C
3	chr3:169558437:C:T	0	169558437	T	C
3	chr3:169558606:G:A	0	169558606	A	G
3	chr3:169558893:A:T	0	169558893	T	A
3	chr3:169558987:T:C	0	169558987	C	T
3	chr3:169559183:T:C	0	169559183	C	T
3	chr3:169559250:T:C	0	169559250	C	T
3	chr3:169559322:G:A	0	169559322	A	G
3	chr3:169559652:A:C	0	169559652	C	A
3	chr3:169560475:A:G	0	169560475	G	A
3	chr3:169560569:T:G	0	169560569	G	T
3	chr3:169561606:T:C	0	169561606	C	T
3	chr3:169561653:G:T	0	169561653	T	G
3	chr3:169561938:G:A	0	169561938	A	G
3	chr3:169562941:A:G	0	169562941	G	A
3	chr3:169563725:G:A	0	169563725	A	G
3	chr3:169564174:T:A	0	169564174	A	T
3	chr3:169564829:A:ATTT	0	169564829	ATTT	A
3	chr3:169566133:C:T	0	169566133	T	C
3	chr3:169566789:G:A	0	169566789	A	G
3	chr3:169568223:C:T	0	169568223	T	C
3	chr3:169568478:C:A	0	169568478	A	C
3	chr3:169568527:G:A	0	169568527	A	G
3	chr3:169570522:A:C	0	169570522	C	A
3	chr3:169570703:A:G	0	169570703	G	A
3	chr3:169570755:C:T	0	169570755	T	C
3	chr3:169571125:T:C	0	169571125	C	T
3	chr3:169571335:TAA:T	0	169571335	T	TAA
3	chr3:169571397:A:G	0	169571397	G	A
3	chr3:169571701:A:G	0	169571701	G	A
3	chr3:169572016:T:C	0	169572016	C	T
3	chr3:169572195:T:C	0	169572195	C	T
3	chr3:169572248:C:T	0	169572248	T	C
3	chr3:169572282:C:T	0	169572282	T	C
3	chr3:169572721:C:A	0	169572721	A	C
3	chr3:169572857:T:C	0	169572857	C	T
3	chr3:169573236:G:A	0	169573236	A	G
3	chr3:169574380:G:C	0	169574380	C	G
3	chr3:169575485:T:C	0	169575485	C	T
3	chr3:169577208:C:T	0	169577208	T	C
3	chr3:169577648:A:G	0	169577648	G	A
3	chr3:169577895:G:A	0	169577895	A	G
3	chr3:169577967:A:C	0	169577967	C	A
3	chr3:169579545:C:G	0	169579545	G	C
3	chr3:169579800:C:T	0	169579800	T	C
3	chr3:169579803:C:T	0	169579803	T	C
3	chr3:169580009:G:A	0	169580009	A	G
3	chr3:169580020:C:A	0	169580020	A	C
3	chr3:169580750:G:A	0	169580750	A	G
3	chr3:169581033:G:A	0	169581033	A	G
3	chr3:169581259:T:C	0	169581259	C	T
3	chr3:169581291:A:G	0	169581291	G	A
3	chr3:169582325:A:C	0	169582325	C	A
3	chr3:169582431:C:T	0	169582431	T	C
3	chr3:169583379:T:C	0	169583379	C	T
3	chr3:169584332:G:A	0	169584332	A	G
3	chr3:169584333:G:A	0	169584333	A	G
3	chr3:169584716:T:C	0	169584716	C	T
3	chr3:169585330:A:G	0	169585330	G	A
3	chr3:169586283:C:T	0	169586283	T	C
3	chr3:169587107:T:C	0	169587107	C	T
3	chr3:169587133:G:A	0	169587133	A	G
3	chr3:169587916:A:G	0	169587916	G	A
3	chr3:169588167:T:C	0	169588167	C	T
3	chr3:169588184:A:G	0	169588184	G	A
3	chr3:169588213:A:G	0	169588213	G	A
3	chr3:169589335:A:G	0	169589335	G	A
3	chr3:169590129:A:G	0	169590129	G	A
3	chr3:169590323:A:G	0	169590323	G	A
3	chr3:169590805:A:G	0	169590805	G	A
3	chr3:169591373:CCTT:C	0	169591373	C	CCTT
3	chr3:169591439:G:A	0	169591439	A	G
3	chr3:169591885:AACAGT:A	0	169591885	A	AACAGT
3	chr3:169592947:T:G	0	169592947	G	T
3	chr3:169593229:C:T	0	169593229	T	C
3	chr3:169594070:G:A	0	169594070	A	G
3	chr3:169594823:A:G	0	169594823	G	A
3	chr3:169594967:G:C	0	169594967	C	G
3	chr3:169595045:G:C	0	169595045	C	G
3	chr3:169595820:C:T	0	169595820	T	C
3	chr3:169596439:T:C	0	169596439	C	T
3	chr3:169596819:T:C	0	169596819	C	T
3	chr3:169598232:A:G	0	169598232	G	A
3	chr3:169598377:A:G	0	169598377	G	A
3	chr3:169599281:C:T	0	169599281	T	C
3	chr3:169600068:C:T	0	169600068	T	C
3	chr3:169600082:G:A	0	169600082	A	G
3	chr3:169600161:A:G	0	169600161	G	A
3	chr3:169602140:C:T	0	169602140	T	C
3	chr3:169602145:A:G	0	169602145	G	A
3	chr3:169602628:C:T	0	169602628	T	C
3	chr3:169602805:A:G	0	169602805	G	A
3	chr3:169603210:C:T	0	169603210	T	C
3	chr3:169603384:A:G	0	169603384	G	A
3	chr3:169603409:G:A	0	169603409	A	G
3	chr3:169604374:C:T	0	169604374	T	C
3	chr3:169604437:GT:G	0	169604437	G	GT
3	chr3:169604537:T:C	0	169604537	C	T
3	chr3:169605170:T:C	0	169605170	C	T
3	chr3:169605185:T:C	0	169605185	C	T
3	chr3:169606434:T:A	0	169606434	A	T
3	chr3:169606622:A:G	0	169606622	G	A
3	chr3:169606639:C:T	0	169606639	T	C
3	chr3:169606995:C:G	0	169606995	G	C
3	chr3:169607446:G:A	0	169607446	A	G
3	chr3:169607781:C:T	0	169607781	T	C
3	chr3:169607782:A:G	0	169607782	G	A
3	chr3:169607785:C:T	0	169607785	T	C
3	chr3:169607833:C:T	0	169607833	T	C
3	chr3:169608657:C:G	0	169608657	G	C
3	chr3:169608778:T:A	0	169608778	A	T
3	chr3:169609344:T:C	0	169609344	C	T
3	chr3:169609648:C:T	0	169609648	T	C
3	chr3:169610118:C:T	0	169610118	T	C
3	chr3:169611710:G:A	0	169611710	A	G
3	chr3:169611888:T:C	0	169611888	C	T
3	chr3:169612824:T:A	0	169612824	A	T
3	chr3:169612856:G:A	0	169612856	A	G
3	chr3:169613083:T:C	0	169613083	C	T
3	chr3:169617476:A:T	0	169617476	T	A
3	chr3:169619002:G:C	0	169619002	C	G
3	chr3:169622421:A:C	0	169622421	C	A
3	chr3:169623083:A:G	0	169623083	G	A
3	chr3:169623227:T:C	0	169623227	C	T
3	chr3:169623296:T:C	0	169623296	C	T
3	chr3:169623648:T:C	0	169623648	C	T
3	chr3:169623895:T:G	0	169623895	G	T
3	chr3:169625435:G:T	0	169625435	T	G
3	chr3:169626363:T:G	0	169626363	G	T
3	chr3:169626929:A:G	0	169626929	G	A
3	chr3:169627409:A:T	0	169627409	T	A
3	chr3:169627809:G:A	0	169627809	A	G
3	chr3:169627830:A:G	0	169627830	G	A
3	chr3:169627879:A:G	0	169627879	G	A
3	chr3:169628036:C:T	0	169628036	T	C
3	chr3:169628750:A:T	0	169628750	T	A
3	chr3:169630044:C:T	0	169630044	T	C
3	chr3:169630288:C:A	0	169630288	A	C
3	chr3:169631156:T:G	0	169631156	G	T
3	chr3:169631381:A:T	0	169631381	T	A
3	chr3:169632218:ATGTT:A	0	169632218	A	ATGTT
3	chr3:169632235:G:A	0	169632235	A	G
3	chr3:169632945:C:T	0	169632945	T	C
3	chr3:169633052:C:G	0	169633052	G	C
3	chr3:169633989:C:T	0	169633989	T	C
3	chr3:169634538:A:G	0	169634538	G	A
3	chr3:169634670:T:C	0	169634670	C	T
3	chr3:169635170:G:A	0	169635170	A	G
3	chr3:169635315:A:G	0	169635315	G	A
3	chr3:169635698:C:T	0	169635698	T	C
3	chr3:169636149:C:T	0	169636149	T	C
3	chr3:169636178:G:A	0	169636178	A	G
3	chr3:169636617:T:C	0	169636617	C	T
3	chr3:169636622:A:G	0	169636622	G	A
3	chr3:169636710:G:C	0	169636710	C	G
3	chr3:169636874:C:G	0	169636874	G	C
3	chr3:169637061:C:T	0	169637061	T	C
3	chr3:169637231:T:C	0	169637231	C	T
3	chr3:169637294:A:G	0	169637294	G	A
3	chr3:169638847:C:T	0	169638847	T	C
3	chr3:169638999:CTGTT:C	0	169638999	C	CTGTT
3	chr3:169640354:A:T	0	169640354	T	A
3	chr3:169640414:A:G	0	169640414	G	A
3	chr3:169641110:C:A	0	169641110	A	C
3	chr3:169641564:A:G	0	169641564	G	A
```
