## Supplementary material for "Characterization of shared and ancestry-specific signals driving complex traits using multi-ancestry fine-mapping": mesusieoutput

```
                 eur          afr      eur_afr
   [1,] 0.0004796690 0.0002183814 1.813131e-04
   [2,] 0.0001650668 0.0002183637 5.435533e-05
   [3,] 0.0004570951 0.0002185646 1.736836e-04
   [4,] 0.0004761502 0.0002178492 1.689787e-04
   [5,] 0.0004206862 0.0002182458 1.569353e-04
   [6,] 0.0005018899 0.0002177465 1.769331e-04
   [7,] 0.0004161720 0.0002183983 1.561764e-04
   [8,] 0.0002132114 0.0002176187 6.960054e-05
   [9,] 0.0001839589 0.0002182974 5.902941e-05
  [10,] 0.0002133395 0.0002176031 6.971238e-05
  [11,] 0.0001993700 0.0002168541 6.756004e-05
  [12,] 0.0002138465 0.0002176049 6.986571e-05
  [13,] 0.0005121484 0.0002177421 1.804532e-04
  [14,] 0.0001872743 0.0002186775 5.965634e-05
  [15,] 0.0004135539 0.0002184166 1.552563e-04
  [16,] 0.0001640501 0.0002199348 5.389296e-05
  [17,] 0.0001819750 0.0002177501 6.074829e-05
  [18,] 0.0001693307 0.0002191623 5.987169e-05
  [19,] 0.0002149512 0.0002175877 7.029920e-05
  [20,] 0.0002150346 0.0002175911 7.031025e-05
  [21,] 0.0001629266 0.0002211350 5.405742e-05
  [22,] 0.0002149416 0.0002177143 6.977939e-05
  [23,] 0.0005688281 0.0002177843 2.011768e-04
  [24,] 0.0002120042 0.0002176330 6.913882e-05
  [25,] 0.0001981608 0.0002169099 6.735454e-05
  [26,] 0.0002091803 0.0002176511 6.818649e-05
  [27,] 0.0001969690 0.0002177996 6.621158e-05
  [28,] 0.0002073648 0.0002176799 6.751870e-05
  [29,] 0.0001663608 0.0002182705 5.462546e-05
  [30,] 0.0005917635 0.0002177784 2.093170e-04
  [31,] 0.0003271859 0.0002180038 1.190816e-04
  [32,] 0.0006101311 0.0002177693 2.157518e-04
  [33,] 0.0002727185 0.0002176233 8.861175e-05
  [34,] 0.0002695021 0.0002176293 8.753721e-05
  [35,] 0.0010336480 0.0002167302 3.464684e-04
  [36,] 0.0001806309 0.0002179833 5.834663e-05
  [37,] 0.0002088647 0.0002193890 7.264994e-05
  [38,] 0.0011600082 0.0002168391 3.765688e-04
  [39,] 0.0002759711 0.0002208833 8.042923e-05
  [40,] 0.0003392890 0.0002178670 1.192188e-04
  [41,] 0.0003385011 0.0002178768 1.190100e-04
  [42,] 0.0002654142 0.0002210991 7.739686e-05
  [43,] 0.0003751298 0.0002178152 1.316843e-04
  [44,] 0.0001792853 0.0002180573 5.786415e-05
  [45,] 0.0003455637 0.0002178894 1.216662e-04
  [46,] 0.0002514747 0.0002190696 9.286897e-05
  [47,] 0.0001926522 0.0002187796 6.108708e-05
  [48,] 0.0002568107 0.0002194237 9.589147e-05
  [49,] 0.0002667910 0.0002176811 8.630664e-05
  [50,] 0.0001940467 0.0002189300 6.131341e-05
  [51,] 0.0020659950 0.0002173825 7.145684e-04
  [52,] 0.0003488836 0.0002178231 1.223210e-04
  [53,] 0.0003522763 0.0002178892 1.240995e-04
  [54,] 0.0003433621 0.0002178394 1.204672e-04
  [55,] 0.0001458300 0.0002217623 4.870513e-05
  [56,] 0.0001845151 0.0002180977 5.930929e-05
  [57,] 0.0003170780 0.0002191575 9.400553e-05
  [58,] 0.0002648362 0.0002176946 8.559785e-05
  [59,] 0.0001896538 0.0002188319 6.017431e-05
  [60,] 0.0003535706 0.0002178335 1.241001e-04
  [61,] 0.0003577987 0.0002178145 1.254552e-04
  [62,] 0.0001810779 0.0002177441 6.040719e-05
  [63,] 0.0010128603 0.0002172380 3.424094e-04
  [64,] 0.0010331951 0.0002172343 3.489640e-04
  [65,] 0.0010199936 0.0002172443 3.456360e-04
  [66,] 0.0010048700 0.0002172568 3.417796e-04
  [67,] 0.0002055907 0.0002176198 6.868458e-05
  [68,] 0.0010024094 0.0002172474 3.400121e-04
  [69,] 0.0009943561 0.0002172491 3.376277e-04
  [70,] 0.0002653924 0.0002200791 1.011567e-04
  [71,] 0.0002915848 0.0002220810 1.173269e-04
  [72,] 0.0009850295 0.0002172720 3.363259e-04
  [73,] 0.0003521813 0.0002168286 1.179038e-04
  [74,] 0.0004011818 0.0002168072 1.283192e-04
  [75,] 0.0001861725 0.0002178578 6.442456e-05
  [76,] 0.0001617793 0.0002172272 5.275667e-05
  [77,] 0.0003238268 0.0002172907 1.094567e-04
  [78,] 0.0004351978 0.0002166591 1.456252e-04
  [79,] 0.0001548551 0.0002170213 5.108159e-05
  [80,] 0.0001572842 0.0002170114 5.188337e-05
  [81,] 0.0002827186 0.0002178072 9.850003e-05
  [82,] 0.0001930276 0.0002169347 6.387624e-05
  [83,] 0.0001804029 0.0002186173 5.776558e-05
  [84,] 0.0001813101 0.0002185866 5.806167e-05
  [85,] 0.0003180319 0.0002177631 1.111783e-04
  [86,] 0.0003174924 0.0002175159 1.083193e-04
  [87,] 0.0004914426 0.0002166499 1.615279e-04
  [88,] 0.0005142124 0.0002166697 1.674097e-04
  [89,] 0.0001973518 0.0002178510 6.522155e-05
  [90,] 0.0003293321 0.0002176733 1.140427e-04
  [91,] 0.0004339484 0.0002167880 1.487926e-04
  [92,] 0.0001861152 0.0002177677 6.187817e-05
  [93,] 0.0001743105 0.0002185989 5.604078e-05
  [94,] 0.0002357037 0.0002171199 8.037112e-05
  [95,] 0.0002362889 0.0002184514 7.533914e-05
  [96,] 0.0004649706 0.0002167223 1.580270e-04
  [97,] 0.0001755591 0.0002185993 5.639723e-05
  [98,] 0.0001912895 0.0002213093 5.855137e-05
  [99,] 0.0001611496 0.0002168853 5.448729e-05
 [100,] 0.0002048331 0.0002179706 6.818790e-05
 [101,] 0.0001851654 0.0002177451 6.175820e-05
 [102,] 0.0001976259 0.0002176070 6.586959e-05
 [103,] 0.0004129638 0.0002177526 1.322879e-04
 [104,] 0.0003084834 0.0002177706 9.819883e-05
 [105,] 0.0005433137 0.0002167082 1.844133e-04
 [106,] 0.0002940364 0.0002202830 8.505960e-05
 [107,] 0.0003948991 0.0002175766 1.359181e-04
 [108,] 0.0001951646 0.0002176247 6.511931e-05
 [109,] 0.0003819843 0.0002176500 1.324381e-04
 [110,] 0.0003134637 0.0002177827 9.962514e-05
 [111,] 0.0002798425 0.0002203541 8.132397e-05
 [112,] 0.0004730062 0.0002166578 1.585859e-04
 [113,] 0.0004303661 0.0002168093 1.480864e-04
 [114,] 0.0002074924 0.0002187726 6.537229e-05
 [115,] 0.0004222790 0.0002168505 1.458248e-04
 [116,] 0.0003396324 0.0002177466 1.078990e-04
 [117,] 0.0005199908 0.0002168486 1.800606e-04
 [118,] 0.0005364401 0.0002168327 1.854809e-04
 [119,] 0.0003981001 0.0002172545 1.368718e-04
 [120,] 0.0003520750 0.0002176114 1.213545e-04
 [121,] 0.0005573908 0.0002180856 2.076594e-04
 [122,] 0.0001574518 0.0002195139 5.538713e-05
 [123,] 0.0003722908 0.0002175830 1.196491e-04
 [124,] 0.0001786465 0.0002213457 5.536342e-05
 [125,] 0.0010392396 0.0002179379 2.999707e-04
 [126,] 0.0003707827 0.0002177979 1.167247e-04
 [127,] 0.0003560570 0.0002176015 1.143127e-04
 [128,] 0.0002269801 0.0002187785 7.059892e-05
 [129,] 0.0001540234 0.0002193399 5.370860e-05
 [130,] 0.0003588545 0.0002176423 1.146884e-04
 [131,] 0.0002958913 0.0002174035 9.726374e-05
 [132,] 0.0001552632 0.0002195906 5.437569e-05
 [133,] 0.0002318857 0.0002186812 7.213545e-05
 [134,] 0.0003038336 0.0002173859 1.004362e-04
 [135,] 0.0019943266 0.0002172805 7.115836e-04
 [136,] 0.0001626277 0.0002200491 5.772307e-05
 [137,] 0.0001603617 0.0002217513 5.791952e-05
 [138,] 0.0001866603 0.0002186088 5.969197e-05
 [139,] 0.0003483818 0.0002176160 1.138808e-04
 [140,] 0.0002343127 0.0002173099 7.856073e-05
 [141,] 0.0010042347 0.0002169510 3.282556e-04
 [142,] 0.0002230715 0.0002175587 7.203848e-05
 [143,] 0.0002308381 0.0002174900 7.477707e-05
 [144,] 0.0002471097 0.0002175976 7.930016e-05
 [145,] 0.0003339952 0.0002178203 1.067591e-04
 [146,] 0.0010046429 0.0002174038 3.052545e-04
 [147,] 0.0002387771 0.0002175479 7.784582e-05
 [148,] 0.0004107813 0.0002178481 1.301444e-04
 [149,] 0.0008462326 0.0002167998 2.657119e-04
 [150,] 0.0009833697 0.0002171866 3.048559e-04
 [151,] 0.0010008113 0.0002177938 2.941464e-04
 [152,] 0.0002408892 0.0002187413 7.452051e-05
 [153,] 0.0009374598 0.0002172884 2.903445e-04
 [154,] 0.0002261615 0.0002181494 7.087326e-05
 [155,] 0.0003493282 0.0002178681 1.110418e-04
 [156,] 0.0002330688 0.0002175464 7.602659e-05
 [157,] 0.0002288403 0.0002180610 7.184194e-05
 [158,] 0.0002337593 0.0002177680 8.156176e-05
 [159,] 0.0003660418 0.0002175706 1.202731e-04
 [160,] 0.0007449436 0.0002173809 2.502009e-04
 [161,] 0.0007183080 0.0002182383 2.677645e-04
 [162,] 0.0010571317 0.0002166268 3.508131e-04
 [163,] 0.0004158124 0.0002175792 1.357236e-04
 [164,] 0.0008148179 0.0002181603 3.035828e-04
 [165,] 0.0001587883 0.0002173539 5.276219e-05
 [166,] 0.0003480005 0.0002176118 1.133887e-04
 [167,] 0.0001590159 0.0002173352 5.279789e-05
 [168,] 0.0004428779 0.0002171526 1.572429e-04
 [169,] 0.0007906334 0.0002169488 2.759196e-04
 [170,] 0.0001587448 0.0002173461 5.275905e-05
 [171,] 0.0009243117 0.0002166155 3.051805e-04
 [172,] 0.0001950571 0.0002177171 6.468722e-05
 [173,] 0.0001586769 0.0002173387 5.275347e-05
 [174,] 0.0009394761 0.0002166915 2.994050e-04
 [175,] 0.0001911203 0.0002177707 6.370450e-05
 [176,] 0.0007605899 0.0002183101 2.851688e-04
 [177,] 0.0008832967 0.0002166200 2.904789e-04
 [178,] 0.0003625356 0.0002177088 1.167917e-04
 [179,] 0.0003560108 0.0002176029 1.161665e-04
 [180,] 0.0001588582 0.0002174084 5.276126e-05
 [181,] 0.0006795136 0.0002172830 2.198980e-04
 [182,] 0.0001601086 0.0002176189 5.328713e-05
 [183,] 0.0007573811 0.0002183555 2.846188e-04
 [184,] 0.0001588804 0.0002172910 5.277733e-05
 [185,] 0.0001588650 0.0002173267 5.277380e-05
 [186,] 0.0007512933 0.0002179610 2.765120e-04
 [187,] 0.0006661860 0.0002172223 2.182364e-04
 [188,] 0.0006913003 0.0002172176 2.269748e-04
 [189,] 0.0001401114 0.0002178811 4.661305e-05
 [190,] 0.0004057604 0.0002167973 1.379964e-04
 [191,] 0.0007547982 0.0002179483 2.776166e-04
 [192,] 0.0006515636 0.0002168222 2.236568e-04
 [193,] 0.0008406154 0.0002166315 2.740458e-04
 [194,] 0.0001611541 0.0002176824 5.365837e-05
 [195,] 0.0001594659 0.0002174841 5.313183e-05
 [196,] 0.0002247341 0.0002176926 7.621784e-05
 [197,] 0.0009048884 0.0002166679 3.055350e-04
 [198,] 0.0007562914 0.0002179403 2.780890e-04
 [199,] 0.0001596999 0.0002178892 5.326933e-05
 [200,] 0.0008189079 0.0002166547 2.759444e-04
 [201,] 0.0002395661 0.0002189151 8.722930e-05
 [202,] 0.0002338221 0.0002173749 7.462933e-05
 [203,] 0.0001877502 0.0002177961 6.227195e-05
 [204,] 0.0001407906 0.0002181689 4.688240e-05
 [205,] 0.0003947924 0.0002170587 1.372016e-04
 [206,] 0.0002157775 0.0002170253 7.045216e-05
 [207,] 0.0001891594 0.0002178672 6.374725e-05
 [208,] 0.0004015845 0.0002170321 1.392874e-04
 [209,] 0.0003766193 0.0002173975 1.254299e-04
 [210,] 0.0003904495 0.0002170230 1.360037e-04
 [211,] 0.0001967898 0.0002176275 6.487527e-05
 [212,] 0.0004042204 0.0002170503 1.404280e-04
 [213,] 0.0001606087 0.0002173794 5.353933e-05
 [214,] 0.0003882985 0.0002170162 1.344149e-04
 [215,] 0.0004197020 0.0002170274 1.456202e-04
 [216,] 0.0005333173 0.0002167034 1.812096e-04
 [217,] 0.0003832424 0.0002173975 1.276133e-04
 [218,] 0.0004710529 0.0002176858 1.528871e-04
 [219,] 0.0005282860 0.0002166954 1.792110e-04
 [220,] 0.0005402225 0.0002166998 1.834497e-04
 [221,] 0.0005462763 0.0002167258 1.863992e-04
 [222,] 0.0004191532 0.0002174562 1.514861e-04
 [223,] 0.0003915976 0.0002174489 1.285388e-04
 [224,] 0.0001823432 0.0002183392 6.331531e-05
 [225,] 0.0002172799 0.0002170342 7.087834e-05
 [226,] 0.0002164388 0.0002170376 7.058883e-05
 [227,] 0.0003974756 0.0002170923 1.384994e-04
 [228,] 0.0001913997 0.0002177703 6.375725e-05
 [229,] 0.0001614935 0.0002175156 5.360600e-05
 [230,] 0.0001851176 0.0002176008 6.138746e-05
 [231,] 0.0005393869 0.0002167198 1.838499e-04
 [232,] 0.0001622905 0.0002173379 5.362639e-05
 [233,] 0.0003325664 0.0002173977 1.185255e-04
 [234,] 0.0002475593 0.0002171007 8.314894e-05
 [235,] 0.0001572572 0.0002175088 5.284066e-05
 [236,] 0.0004009873 0.0002174396 1.276396e-04
 [237,] 0.0001686476 0.0002176996 5.545919e-05
 [238,] 0.0002978791 0.0002169254 1.021978e-04
 [239,] 0.0002542655 0.0002167131 8.507496e-05
 [240,] 0.0002152213 0.0002176313 7.562142e-05
 [241,] 0.0001631954 0.0002179209 5.327502e-05
 [242,] 0.0002322486 0.0002167371 7.803726e-05
 [243,] 0.0002737520 0.0002181674 8.671806e-05
 [244,] 0.0001616956 0.0002177114 5.411589e-05
 [245,] 0.0002081013 0.0002174029 7.110625e-05
 [246,] 0.0001491869 0.0002181968 5.136248e-05
 [247,] 0.0001450370 0.0002208971 5.077400e-05
 [248,] 0.0001612042 0.0002177048 5.392453e-05
 [249,] 0.0001576346 0.0002180008 5.152789e-05
 [250,] 0.0001448500 0.0002208907 5.068323e-05
 [251,] 0.0002277769 0.0002167139 7.618331e-05
 [252,] 0.0001480064 0.0002179642 5.074255e-05
 [253,] 0.0001616065 0.0002177133 5.408575e-05
 [254,] 0.0001911315 0.0002177629 6.330795e-05
 [255,] 0.0002270526 0.0002167119 7.582667e-05
 [256,] 0.0001476011 0.0002181423 5.068709e-05
 [257,] 0.0003953791 0.0002173144 1.283119e-04
 [258,] 0.0001950999 0.0002178842 6.592163e-05
 [259,] 0.0002781902 0.0002182004 8.786355e-05
 [260,] 0.0001550114 0.0002180940 5.066909e-05
 [261,] 0.0002632596 0.0002202570 9.863934e-05
 [262,] 0.0001470693 0.0002207470 5.166105e-05
 [263,] 0.0002236060 0.0002167045 7.424197e-05
 [264,] 0.0001619734 0.0002177136 5.422046e-05
 [265,] 0.0002319944 0.0002167090 7.751330e-05
 [266,] 0.0001939731 0.0002178149 6.509978e-05
 [267,] 0.0002280513 0.0002167268 7.641285e-05
 [268,] 0.0001452151 0.0002204665 5.070254e-05
 [269,] 0.0001954305 0.0002184081 6.704895e-05
 [270,] 0.0002030532 0.0002167690 6.852828e-05
 [271,] 0.0002131906 0.0002166916 7.082817e-05
 [272,] 0.0002138351 0.0002166919 7.099886e-05
 [273,] 0.0001610632 0.0002176505 5.379084e-05
 [274,] 0.0001605651 0.0002176472 5.359388e-05
 [275,] 0.0001887270 0.0002178346 6.381708e-05
 [276,] 0.0001627553 0.0002217051 5.900624e-05
 [277,] 0.0001523774 0.0002206402 4.883095e-05
 [278,] 0.0001382388 0.0002244469 4.577753e-05
 [279,] 0.0002640422 0.0002167819 8.958049e-05
 [280,] 0.0002813812 0.0002179854 8.955786e-05
 [281,] 0.0001513229 0.0002172525 5.101572e-05
 [282,] 0.0001380825 0.0002171142 4.579051e-05
 [283,] 0.0003857717 0.0002176659 1.261251e-04
 [284,] 0.0002374633 0.0002217949 9.174669e-05
 [285,] 0.0001707501 0.0002173545 5.844497e-05
 [286,] 0.0001646998 0.0002171414 5.592397e-05
 [287,] 0.0002355251 0.0002173972 7.415553e-05
 [288,] 0.0001608779 0.0002176432 5.371028e-05
 [289,] 0.0001469562 0.0002197620 4.778812e-05
 [290,] 0.0001462941 0.0002197967 4.764331e-05
 [291,] 0.0001617398 0.0002176409 5.400580e-05
 [292,] 0.0001722202 0.0002169141 5.806512e-05
 [293,] 0.0001852524 0.0002180729 6.113718e-05
 [294,] 0.0002260002 0.0002186444 6.914965e-05
 [295,] 0.0001927634 0.0002177037 6.496064e-05
 [296,] 0.0001927531 0.0002176983 6.494017e-05
 [297,] 0.0002411220 0.0002176783 8.555407e-05
 [298,] 0.0001480691 0.0002200568 4.799280e-05
 [299,] 0.0001893502 0.0002177085 6.375058e-05
 [300,] 0.0002145984 0.0002185767 6.610615e-05
 [301,] 0.0004186148 0.0002176520 1.373689e-04
 [302,] 0.0002299085 0.0002176397 8.120366e-05
 [303,] 0.0002251224 0.0002176360 7.940120e-05
 [304,] 0.0002089143 0.0002166449 6.906722e-05
 [305,] 0.0001430962 0.0002197839 4.703562e-05
 [306,] 0.0001435616 0.0002194791 4.714066e-05
 [307,] 0.0001639464 0.0002176340 5.473789e-05
 [308,] 0.0002219761 0.0002174766 7.780473e-05
 [309,] 0.0002212298 0.0002166849 7.274550e-05
 [310,] 0.0002108648 0.0002166593 7.030444e-05
 [311,] 0.0002176254 0.0002166994 7.203510e-05
 [312,] 0.0001957157 0.0002166585 6.520590e-05
 [313,] 0.0002091801 0.0002166574 6.970583e-05
 [314,] 0.0001944791 0.0002178026 6.561894e-05
 [315,] 0.0002168468 0.0002166699 7.256790e-05
 [316,] 0.0002536214 0.0002182323 8.080795e-05
 [317,] 0.0002602581 0.0002181667 8.286867e-05
 [318,] 0.0001434178 0.0002194417 4.712095e-05
 [319,] 0.0001735424 0.0002194978 6.208784e-05
 [320,] 0.0002139460 0.0002166763 7.167984e-05
 [321,] 0.0002205928 0.0002166556 7.345422e-05
 [322,] 0.0001675272 0.0002174656 5.743947e-05
 [323,] 0.0001960258 0.0002170293 6.690461e-05
 [324,] 0.0001727441 0.0002194576 6.172574e-05
 [325,] 0.0001974232 0.0002177431 6.674122e-05
 [326,] 0.0001975072 0.0002177409 6.676438e-05
 [327,] 0.0002147709 0.0002166725 7.190919e-05
 [328,] 0.0001433500 0.0002195553 4.709743e-05
 [329,] 0.0001997016 0.0002177547 6.737649e-05
 [330,] 0.0001620280 0.0002176075 5.398510e-05
 [331,] 0.0002142762 0.0002166525 7.141136e-05
 [332,] 0.0002571718 0.0002180081 8.246756e-05
 [333,] 0.0001747768 0.0002198775 6.292235e-05
 [334,] 0.0003904382 0.0002176531 1.281801e-04
 [335,] 0.0002585515 0.0002179452 9.213033e-05
 [336,] 0.0002278374 0.0002166500 7.592611e-05
 [337,] 0.0002001492 0.0002176238 6.710844e-05
 [338,] 0.0001641081 0.0002176307 5.477449e-05
 [339,] 0.0003834907 0.0002176554 1.258385e-04
 [340,] 0.0002267605 0.0002166490 7.508267e-05
 [341,] 0.0002256985 0.0002166495 7.519104e-05
 [342,] 0.0003769148 0.0002176600 1.235390e-04
 [343,] 0.0002171010 0.0002166476 7.202126e-05
 [344,] 0.0002194841 0.0002166486 7.271388e-05
 [345,] 0.0001422633 0.0002198809 4.696785e-05
 [346,] 0.0001617822 0.0002176491 5.401864e-05
 [347,] 0.0002200933 0.0002166476 7.284518e-05
 [348,] 0.0003915047 0.0002176487 1.287428e-04
 [349,] 0.0002308085 0.0002174729 8.109282e-05
 [350,] 0.0002222470 0.0002166476 7.371921e-05
 [351,] 0.0001923432 0.0002171170 6.582448e-05
 [352,] 0.0001863504 0.0002198803 6.771429e-05
 [353,] 0.0002360877 0.0002174098 8.285010e-05
 [354,] 0.0002022134 0.0002179374 6.902369e-05
 [355,] 0.0002415982 0.0002173888 8.480998e-05
 [356,] 0.0002364870 0.0002174570 8.314722e-05
 [357,] 0.0001878204 0.0002218219 7.010587e-05
 [358,] 0.0001920990 0.0002219023 7.204658e-05
 [359,] 0.0001906017 0.0002197954 6.937638e-05
 [360,] 0.0002045375 0.0002179328 6.987178e-05
 [361,] 0.0002378825 0.0002174708 8.370724e-05
 [362,] 0.0002241893 0.0002166476 7.437004e-05
 [363,] 0.0001874363 0.0002197287 6.800479e-05
 [364,] 0.0002553401 0.0002180006 8.196448e-05
 [365,] 0.0001424660 0.0002199969 4.697306e-05
 [366,] 0.0001626383 0.0002176417 5.430965e-05
 [367,] 0.0002710472 0.0002179841 9.704832e-05
 [368,] 0.0002519281 0.0002180127 8.093323e-05
 [369,] 0.0001821099 0.0002199910 6.606618e-05
 [370,] 0.0002578866 0.0002179984 8.271347e-05
 [371,] 0.0002276984 0.0002166490 7.539789e-05
 [372,] 0.0001436091 0.0002200026 4.711102e-05
 [373,] 0.0002000747 0.0002171113 6.860598e-05
 [374,] 0.0002474287 0.0002174000 8.699673e-05
 [375,] 0.0002535624 0.0002180257 8.136418e-05
 [376,] 0.0002027639 0.0002176218 6.799430e-05
 [377,] 0.0001839640 0.0002191758 6.498926e-05
 [378,] 0.0003713292 0.0002172694 1.216625e-04
 [379,] 0.0002282978 0.0002166496 7.557286e-05
 [380,] 0.0002258232 0.0002166484 7.488315e-05
 [381,] 0.0002418146 0.0002174041 8.494080e-05
 [382,] 0.0002269312 0.0002166489 7.516163e-05
 [383,] 0.0002317517 0.0002166454 7.702623e-05
 [384,] 0.0002427854 0.0002174951 8.559279e-05
 [385,] 0.0002371133 0.0002173242 8.277552e-05
 [386,] 0.0001429971 0.0002202040 4.703533e-05
 [387,] 0.0002296327 0.0002166481 7.616741e-05
 [388,] 0.0001989747 0.0002171009 6.817909e-05
 [389,] 0.0001618762 0.0002176397 5.403626e-05
 [390,] 0.0002309705 0.0002166483 7.661965e-05
 [391,] 0.0002391873 0.0002166569 7.990589e-05
 [392,] 0.0002580279 0.0002180167 8.269156e-05
 [393,] 0.0001621068 0.0002176398 5.411644e-05
 [394,] 0.0001623201 0.0002176495 5.420670e-05
 [395,] 0.0001617163 0.0002176457 5.400085e-05
 [396,] 0.0002425021 0.0002166498 8.080432e-05
 [397,] 0.0002428444 0.0002166520 8.086393e-05
 [398,] 0.0001437303 0.0002194872 4.719039e-05
 [399,] 0.0002062889 0.0002183679 6.699932e-05
 [400,] 0.0002449973 0.0002166569 8.177955e-05
 [401,] 0.0002512057 0.0002179947 8.077964e-05
 [402,] 0.0002035543 0.0002179955 6.966870e-05
 [403,] 0.0002046911 0.0002176567 6.887393e-05
 [404,] 0.0003709435 0.0002172631 1.218284e-04
 [405,] 0.0002415194 0.0002166526 8.047438e-05
 [406,] 0.0002370818 0.0002166553 7.907291e-05
 [407,] 0.0001805020 0.0002201077 6.550677e-05
 [408,] 0.0002611887 0.0002175371 9.258076e-05
 [409,] 0.0002426797 0.0002166490 8.036299e-05
 [410,] 0.0002032666 0.0002178800 6.925612e-05
 [411,] 0.0002593215 0.0002180470 8.296279e-05
 [412,] 0.0002559042 0.0002180385 8.202039e-05
 [413,] 0.0001934118 0.0002200943 7.091502e-05
 [414,] 0.0001880006 0.0002168432 6.355758e-05
 [415,] 0.0003516026 0.0002178736 1.083748e-04
 [416,] 0.0002149287 0.0002187966 6.639315e-05
 [417,] 0.0003683947 0.0002183393 1.128996e-04
 [418,] 0.0001524291 0.0002226048 5.007355e-05
 [419,] 0.0001887167 0.0002194330 6.357454e-05
 [420,] 0.0002928226 0.0002171777 1.019066e-04
 [421,] 0.0001883221 0.0002168432 6.191680e-05
 [422,] 0.0001602967 0.0002177028 5.358390e-05
 [423,] 0.0002928191 0.0002239732 1.215151e-04
 [424,] 0.0002051956 0.0002172180 6.861720e-05
 [425,] 0.0002574511 0.0002181622 8.169350e-05
 [426,] 0.0001568873 0.0002170683 5.275802e-05
 [427,] 0.0002210163 0.0002180798 7.676222e-05
 [428,] 0.0002707801 0.0002167974 9.200586e-05
 [429,] 0.0001403558 0.0002170060 4.655855e-05
 [430,] 0.0002776187 0.0002174017 9.051848e-05
 [431,] 0.0001861241 0.0002176791 6.165205e-05
 [432,] 0.0001394338 0.0002169123 4.671567e-05
 [433,] 0.0002678369 0.0002177363 8.800061e-05
 [434,] 0.0003164104 0.0002181175 1.113554e-04
 [435,] 0.0006079906 0.0002183078 1.786768e-04
 [436,] 0.0001930982 0.0002176720 6.399848e-05
 [437,] 0.0001872034 0.0002178024 6.173520e-05
 [438,] 0.0005613114 0.0002172323 1.741025e-04
 [439,] 0.0002864553 0.0002171980 9.638006e-05
 [440,] 0.0001753927 0.0002177248 5.849088e-05
 [441,] 0.0002691497 0.0002174260 8.816871e-05
 [442,] 0.0002898591 0.0002171813 9.712985e-05
 [443,] 0.0001724250 0.0002175235 5.686630e-05
 [444,] 0.0001381233 0.0002178494 4.655513e-05
 [445,] 0.0001770066 0.0002178413 5.764440e-05
 [446,] 0.0002713801 0.0002174317 8.880576e-05
 [447,] 0.0001882710 0.0002176773 6.239956e-05
 [448,] 0.0001374684 0.0002173087 4.608319e-05
 [449,] 0.0001376978 0.0002172905 4.617804e-05
 [450,] 0.0001377377 0.0002172569 4.618301e-05
 [451,] 0.0001882247 0.0002176713 6.241270e-05
 [452,] 0.0001888585 0.0002176765 6.257137e-05
 [453,] 0.0001377002 0.0002172901 4.617883e-05
 [454,] 0.0005133813 0.0002169315 1.646160e-04
 [455,] 0.0001383415 0.0002172939 4.645490e-05
 [456,] 0.0001823292 0.0002170756 5.887796e-05
 [457,] 0.0001384457 0.0002172885 4.649607e-05
 [458,] 0.0002627482 0.0002173574 8.633243e-05
 [459,] 0.0001712276 0.0002175098 5.654355e-05
 [460,] 0.0001390084 0.0002172987 4.673462e-05
 [461,] 0.0002829954 0.0002174493 9.225689e-05
 [462,] 0.0001383065 0.0002173022 4.644263e-05
 [463,] 0.0001871894 0.0002176766 6.201852e-05
 [464,] 0.0001365240 0.0002172701 4.561798e-05
 [465,] 0.0001362783 0.0002170296 4.542888e-05
 [466,] 0.0001361453 0.0002172851 4.536237e-05
 [467,] 0.0001363107 0.0002172421 4.548892e-05
 [468,] 0.0001879685 0.0002176828 6.222035e-05
 [469,] 0.0001362789 0.0002172672 4.547295e-05
 [470,] 0.0001362269 0.0002172447 4.543245e-05
 [471,] 0.0001362147 0.0002172156 4.541956e-05
 [472,] 0.0002323126 0.0002174485 7.611559e-05
 [473,] 0.0001362038 0.0002172431 4.541434e-05
 [474,] 0.0001362125 0.0002172582 4.542570e-05
 [475,] 0.0001871939 0.0002176765 6.202088e-05
 [476,] 0.0004738606 0.0002184292 1.396426e-04
 [477,] 0.0001412223 0.0002171481 4.750284e-05
 [478,] 0.0002349656 0.0002174630 7.683629e-05
 [479,] 0.0005099659 0.0002179829 1.528312e-04
 [480,] 0.0001829676 0.0002176818 6.060343e-05
 [481,] 0.0002612187 0.0002173674 8.601211e-05
 [482,] 0.0005108883 0.0002168718 1.649963e-04
 [483,] 0.0002558236 0.0002174093 8.378360e-05
 [484,] 0.0001376655 0.0002170991 4.609094e-05
 [485,] 0.0001871020 0.0002176726 6.202757e-05
 [486,] 0.0001364912 0.0002169086 4.552031e-05
 [487,] 0.0001374519 0.0002171276 4.600883e-05
 [488,] 0.0002529324 0.0002174037 8.292036e-05
 [489,] 0.0001860908 0.0002176725 6.169822e-05
 [490,] 0.0004989386 0.0002170432 1.589304e-04
 [491,] 0.0001369623 0.0002171569 4.580290e-05
 [492,] 0.0004895126 0.0002170605 1.556079e-04
 [493,] 0.0001756611 0.0002170536 5.747436e-05
 [494,] 0.0002818848 0.0002172151 9.353259e-05
 [495,] 0.0001373390 0.0002171179 4.595750e-05
 [496,] 0.0001369735 0.0002171352 4.580137e-05
 [497,] 0.0002101073 0.0002176489 7.001151e-05
 [498,] 0.0001854964 0.0002176724 6.150553e-05
 [499,] 0.0001630700 0.0002169533 5.333308e-05
 [500,] 0.0001653921 0.0002176287 5.437607e-05
 [501,] 0.0002012473 0.0002174920 6.732379e-05
 [502,] 0.0001713106 0.0002176322 5.623288e-05
 [503,] 0.0003988831 0.0002167653 1.316892e-04
 [504,] 0.0001857845 0.0002176626 6.167592e-05
 [505,] 0.0002390893 0.0002178987 8.141164e-05
 [506,] 0.0002478182 0.0002173099 8.056668e-05
 [507,] 0.0001846973 0.0002176725 6.124373e-05
 [508,] 0.0001997840 0.0002174959 6.689006e-05
 [509,] 0.0004967840 0.0002169966 1.594836e-04
 [510,] 0.0001836735 0.0002176723 6.091067e-05
 [511,] 0.0001972662 0.0002174936 6.600637e-05
 [512,] 0.0001870211 0.0002176535 6.214070e-05
 [513,] 0.0001964935 0.0002176534 6.521335e-05
 [514,] 0.0001934217 0.0002176688 6.413303e-05
 [515,] 0.0001959360 0.0002176512 6.507357e-05
 [516,] 0.0001631713 0.0002178213 5.263357e-05
 [517,] 0.0001374914 0.0002176936 4.618731e-05
 [518,] 0.0001934883 0.0002176711 6.412766e-05
 [519,] 0.0001951454 0.0002176715 6.466659e-05
 [520,] 0.0001972684 0.0002176526 6.548730e-05
 [521,] 0.0001915351 0.0002176708 6.349468e-05
 [522,] 0.0001649255 0.0002177388 5.317155e-05
 [523,] 0.0001649252 0.0002178320 5.310758e-05
 [524,] 0.0001750612 0.0002176230 5.830563e-05
 [525,] 0.0001979413 0.0002176526 6.571014e-05
 [526,] 0.0002306060 0.0002173410 7.507430e-05
 [527,] 0.0001975540 0.0002176706 6.546522e-05
 [528,] 0.0003532424 0.0002168129 1.182088e-04
 [529,] 0.0002150328 0.0002176229 7.137017e-05
 [530,] 0.0002105282 0.0002172279 7.049394e-05
 [531,] 0.0002040436 0.0002176528 6.770532e-05
 [532,] 0.0002115926 0.0002176260 7.016239e-05
 [533,] 0.0001755047 0.0002176261 5.853023e-05
 [534,] 0.0001379690 0.0002176391 4.639879e-05
 [535,] 0.0001988704 0.0002176563 6.595421e-05
 [536,] 0.0002016239 0.0002176520 6.694158e-05
 [537,] 0.0002013657 0.0002176563 6.676682e-05
 [538,] 0.0002125967 0.0002176238 7.054251e-05
 [539,] 0.0002055062 0.0002176259 6.815705e-05
 [540,] 0.0002049839 0.0002176412 6.786322e-05
 [541,] 0.0001985462 0.0002176507 6.595013e-05
 [542,] 0.0002048352 0.0002176453 6.776821e-05
 [543,] 0.0003536465 0.0002168002 1.174919e-04
 [544,] 0.0002085977 0.0002176390 6.906994e-05
 [545,] 0.0002060738 0.0002176543 6.834572e-05
 [546,] 0.0004581245 0.0002175988 1.389391e-04
 [547,] 0.0002046449 0.0002176540 6.788369e-05
 [548,] 0.0004632044 0.0002191074 1.338732e-04
 [549,] 0.0002309504 0.0002174346 7.619392e-05
 [550,] 0.0001634589 0.0002178923 5.330512e-05
 [551,] 0.0001635385 0.0002174225 5.457819e-05
 [552,] 0.0002012736 0.0002177068 6.623105e-05
 [553,] 0.0002185155 0.0002174167 7.244401e-05
 [554,] 0.0002176096 0.0002176470 7.236418e-05
 [555,] 0.0002270391 0.0002174198 7.501082e-05
 [556,] 0.0002096116 0.0002176842 6.906487e-05
 [557,] 0.0002110415 0.0002176401 6.992060e-05
 [558,] 0.0004785953 0.0002186467 1.397317e-04
 [559,] 0.0002213458 0.0002174455 7.285974e-05
 [560,] 0.0002157681 0.0002176139 7.244000e-05
 [561,] 0.0002090680 0.0002182272 6.797181e-05
 [562,] 0.0002287371 0.0002176483 7.714164e-05
 [563,] 0.0002296719 0.0002176447 7.741380e-05
 [564,] 0.0002192372 0.0002176833 7.381183e-05
 [565,] 0.0002234288 0.0002176786 7.519172e-05
 [566,] 0.0003793435 0.0002168919 1.287143e-04
 [567,] 0.0002044542 0.0002174321 6.753438e-05
 [568,] 0.0002285121 0.0002176680 7.658097e-05
 [569,] 0.0005264994 0.0002171596 1.652085e-04
 [570,] 0.0001613033 0.0002178663 5.204863e-05
 [571,] 0.0002251457 0.0002176959 7.633345e-05
 [572,] 0.0001778536 0.0002173547 5.980191e-05
 [573,] 0.0001913014 0.0002182654 6.302055e-05
 [574,] 0.0002034671 0.0002176231 6.781537e-05
 [575,] 0.0001652253 0.0002169109 5.480705e-05
 [576,] 0.0002039224 0.0002176230 6.797294e-05
 [577,] 0.0002043672 0.0002176237 6.812897e-05
 [578,] 0.0003450424 0.0002171192 1.093861e-04
 [579,] 0.0003483617 0.0002171318 1.102768e-04
 [580,] 0.0001860597 0.0002169463 6.292265e-05
 [581,] 0.0002042854 0.0002176242 6.810450e-05
 [582,] 0.0003607036 0.0002181490 1.088456e-04
 [583,] 0.0003793564 0.0002178283 1.156940e-04
 [584,] 0.0002634881 0.0002166570 8.803919e-05
 [585,] 0.0002430274 0.0002175003 8.008498e-05
 [586,] 0.0002068667 0.0002178427 6.685853e-05
 [587,] 0.0003432301 0.0002171280 1.087516e-04
 [588,] 0.0001416211 0.0002172017 4.762275e-05
 [589,] 0.0003658545 0.0002171197 1.157495e-04
 [590,] 0.0001630106 0.0002170990 5.405393e-05
 [591,] 0.0001420421 0.0002172109 4.778705e-05
 [592,] 0.0002422957 0.0002175052 7.978028e-05
 [593,] 0.0003535019 0.0002174614 1.181564e-04
 [594,] 0.0002004683 0.0002182036 6.559462e-05
 [595,] 0.0003485990 0.0002170836 1.108318e-04
 [596,] 0.0001825060 0.0002176087 6.083019e-05
 [597,] 0.0002014566 0.0002168636 6.554735e-05
 [598,] 0.0001923474 0.0002174084 6.175276e-05
 [599,] 0.0002666010 0.0002176384 8.726555e-05
 [600,] 0.0001583051 0.0002173220 5.199002e-05
 [601,] 0.0001703463 0.0002173444 5.723027e-05
 [602,] 0.0001849173 0.0002178141 6.160376e-05
 [603,] 0.0001392690 0.0002174363 4.604592e-05
 [604,] 0.0001873989 0.0002178622 6.225835e-05
 [605,] 0.0001855225 0.0002172041 6.021965e-05
 [606,] 0.0002367163 0.0002173621 7.959388e-05
 [607,] 0.0001788505 0.0002166702 5.963504e-05
 [608,] 0.0001742963 0.0002166629 5.800972e-05
 [609,] 0.0001724727 0.0002166623 5.739236e-05
 [610,] 0.0002296109 0.0002173557 7.560450e-05
 [611,] 0.0002058603 0.0002175793 6.749558e-05
 [612,] 0.0001702308 0.0002166743 5.671495e-05
 [613,] 0.0001743165 0.0002166711 5.805896e-05
 [614,] 0.0001678789 0.0002166602 5.571868e-05
 [615,] 0.0001705439 0.0002166709 5.683318e-05
 [616,] 0.0001686761 0.0002166734 5.621615e-05
 [617,] 0.0001725277 0.0002166660 5.745858e-05
 [618,] 0.0001715657 0.0002166686 5.716205e-05
 [619,] 0.0001728313 0.0002166669 5.757078e-05
 [620,] 0.0002284508 0.0002173184 7.581391e-05
 [621,] 0.0002270570 0.0002173050 7.522056e-05
 [622,] 0.0002523964 0.0002175826 8.240822e-05
 [623,] 0.0002162888 0.0002175592 7.098885e-05
 [624,] 0.0001734437 0.0002166779 5.786133e-05
 [625,] 0.0002281876 0.0002175049 7.455345e-05
 [626,] 0.0001732989 0.0002166673 5.773581e-05
 [627,] 0.0001692067 0.0002166760 5.640953e-05
 [628,] 0.0001631155 0.0002167417 5.436985e-05
 [629,] 0.0002322448 0.0002173261 7.708403e-05
 [630,] 0.0001671516 0.0002166771 5.571281e-05
 [631,] 0.0001598912 0.0002167923 5.257917e-05
 [632,] 0.0001685265 0.0002166685 5.613571e-05
 [633,] 0.0001685509 0.0002166697 5.614411e-05
 [634,] 0.0001679994 0.0002166911 5.606521e-05
 [635,] 0.0001685004 0.0002166726 5.614709e-05
 [636,] 0.0001693199 0.0002166694 5.640549e-05
 [637,] 0.0002004492 0.0002175387 6.600153e-05
 [638,] 0.0001635727 0.0002167988 5.372124e-05
 [639,] 0.0002018584 0.0002175424 6.643022e-05
 [640,] 0.0001696784 0.0002166748 5.656238e-05
 [641,] 0.0001699676 0.0002166788 5.668214e-05
 [642,] 0.0001709892 0.0002166715 5.698423e-05
 [643,] 0.0002030062 0.0002175434 6.679405e-05
 [644,] 0.0001637282 0.0002168055 5.375307e-05
 [645,] 0.0001688120 0.0002166789 5.628841e-05
 [646,] 0.0001693707 0.0002166680 5.640862e-05
 [647,] 0.0001676431 0.0002166645 5.562375e-05
 [648,] 0.0001686758 0.0002166673 5.617510e-05
 [649,] 0.0001708157 0.0002166650 5.686979e-05
 [650,] 0.0001786275 0.0002166662 5.917188e-05
 [651,] 0.0001776717 0.0002166695 5.881616e-05
 [652,] 0.0002082136 0.0002175367 6.853509e-05
 [653,] 0.0001923470 0.0002172390 6.383101e-05
 [654,] 0.0002315922 0.0002175256 7.606912e-05
 [655,] 0.0001629739 0.0002166627 5.410827e-05
 [656,] 0.0002058029 0.0002174016 6.914952e-05
 [657,] 0.0002062420 0.0002169601 6.838892e-05
 [658,] 0.0002070144 0.0002170922 6.733600e-05
 [659,] 0.0002078256 0.0002170134 6.804558e-05
 [660,] 0.0001817513 0.0002171637 6.081368e-05
 [661,] 0.0001787753 0.0002171640 5.981712e-05
 [662,] 0.0001806223 0.0002171705 6.051657e-05
 [663,] 0.0001897635 0.0002177242 6.300413e-05
 [664,] 0.0001782715 0.0002171708 5.972262e-05
 [665,] 0.0001701863 0.0002173101 5.654321e-05
 [666,] 0.0001660868 0.0002173152 5.518734e-05
 [667,] 0.0001765293 0.0002175539 5.816662e-05
 [668,] 0.0001642317 0.0002173121 5.467567e-05
 [669,] 0.0001684432 0.0002173132 5.601713e-05
 [670,] 0.0001689943 0.0002173124 5.623837e-05
 [671,] 0.0001666366 0.0002173134 5.541401e-05
 [672,] 0.0001536396 0.0002172124 5.082909e-05
 [673,] 0.0001667504 0.0002173128 5.547978e-05
 [674,] 0.0001680943 0.0002173131 5.590992e-05
 [675,] 0.0001684749 0.0002173129 5.604657e-05
 [676,] 0.0001527471 0.0002177601 5.058155e-05
 [677,] 0.0001648938 0.0002173130 5.485004e-05
 [678,] 0.0001681024 0.0002173143 5.587783e-05
 [679,] 0.0001943667 0.0002176679 6.495691e-05
 [680,] 0.0002009296 0.0002173878 6.751941e-05
 [681,] 0.0001672286 0.0002173132 5.560379e-05
 [682,] 0.0002610297 0.0002177147 8.820622e-05
 [683,] 0.0001870079 0.0002177162 6.216621e-05
 [684,] 0.0001695634 0.0002173145 5.633890e-05
 [685,] 0.0001699476 0.0002173143 5.647109e-05
 [686,] 0.0001675002 0.0002173130 5.569814e-05
 [687,] 0.0001683778 0.0002173149 5.593517e-05
 [688,] 0.0001663886 0.0002173170 5.523297e-05
 [689,] 0.0001516851 0.0002177505 5.031910e-05
 [690,] 0.0001750469 0.0002175674 5.726074e-05
 [691,] 0.0002640056 0.0002166894 8.638659e-05
 [692,] 0.0002059444 0.0002173944 6.935867e-05
 [693,] 0.0001677354 0.0002173142 5.574339e-05
 [694,] 0.0001522425 0.0002176585 5.050659e-05
 [695,] 0.0001667592 0.0002173151 5.540073e-05
 [696,] 0.0001527121 0.0002172595 5.053365e-05
 [697,] 0.0001629248 0.0002173153 5.413203e-05
 [698,] 0.0001654541 0.0002176694 5.528182e-05
 [699,] 0.0002054020 0.0002173887 6.914369e-05
 [700,] 0.0001634172 0.0002173129 5.445306e-05
 [701,] 0.0002033672 0.0002174089 6.846779e-05
 [702,] 0.0001527047 0.0002172753 5.052872e-05
 [703,] 0.0001529796 0.0002171988 5.065086e-05
 [704,] 0.0002094560 0.0002175314 6.867133e-05
 [705,] 0.0001651532 0.0002173266 5.473359e-05
 [706,] 0.0001667678 0.0002173271 5.525848e-05
 [707,] 0.0001637268 0.0002173292 5.425123e-05
 [708,] 0.0001709279 0.0002173234 5.665202e-05
 [709,] 0.0001652797 0.0002173210 5.484660e-05
 [710,] 0.0001693546 0.0002173272 5.612051e-05
 [711,] 0.0001699877 0.0002173200 5.640512e-05
 [712,] 0.0001741609 0.0002173319 5.764667e-05
 [713,] 0.0001388628 0.0002172040 4.641315e-05
 [714,] 0.0001385017 0.0002172986 4.612482e-05
 [715,] 0.0001669322 0.0002173366 5.525503e-05
 [716,] 0.0001702724 0.0002173368 5.634296e-05
 [717,] 0.0002149454 0.0002175408 7.035882e-05
 [718,] 0.0001814102 0.0002173253 6.008118e-05
 [719,] 0.0001604008 0.0002173323 5.311911e-05
 [720,] 0.0002164890 0.0002176961 7.212238e-05
 [721,] 0.0002282645 0.0002175416 7.459276e-05
 [722,] 0.0001451892 0.0002174890 4.892970e-05
 [723,] 0.0001507855 0.0002174934 5.099857e-05
 [724,] 0.0001482762 0.0002174837 5.006971e-05
 [725,] 0.0001472495 0.0002174826 4.969195e-05
 [726,] 0.0001631662 0.0002173245 5.405675e-05
 [727,] 0.0001629277 0.0002173196 5.401182e-05
 [728,] 0.0001638375 0.0002173204 5.430344e-05
 [729,] 0.0001679156 0.0002173180 5.565700e-05
 [730,] 0.0001653715 0.0002173222 5.478846e-05
 [731,] 0.0001683928 0.0002173172 5.581502e-05
 [732,] 0.0001650328 0.0002173236 5.464607e-05
 [733,] 0.0001658243 0.0002173196 5.492906e-05
 [734,] 0.0001658729 0.0002173178 5.498655e-05
 [735,] 0.0001657208 0.0002173193 5.492201e-05
 [736,] 0.0001595379 0.0002173087 5.302607e-05
 [737,] 0.0001577178 0.0002172820 5.243807e-05
 [738,] 0.0001571782 0.0002172932 5.230214e-05
 [739,] 0.0001517865 0.0002173468 5.045337e-05
 [740,] 0.0001584470 0.0002172837 5.264890e-05
 [741,] 0.0001750175 0.0002176657 5.728104e-05
 [742,] 0.0001983597 0.0002174154 6.669648e-05
 [743,] 0.0001567463 0.0002173021 5.224457e-05
 [744,] 0.0001518507 0.0002172554 5.097966e-05
 [745,] 0.0001459890 0.0002175604 4.960685e-05
 [746,] 0.0001673787 0.0002174295 5.624727e-05
 [747,] 0.0002080594 0.0002178041 6.897320e-05
 [748,] 0.0002153338 0.0002176291 7.175489e-05
 [749,] 0.0001469882 0.0002178405 5.026689e-05
 [750,] 0.0001775982 0.0002191832 5.720702e-05
 [751,] 0.0001480401 0.0002167395 4.961681e-05
 [752,] 0.0001436061 0.0002167307 4.804648e-05
 [753,] 0.0001436477 0.0002169506 4.827493e-05
 [754,] 0.0001431766 0.0002167466 4.791891e-05
 [755,] 0.0002792251 0.0002176805 9.111255e-05
 [756,] 0.0001459035 0.0002176978 4.851290e-05
 [757,] 0.0001425102 0.0002168923 4.779507e-05
 [758,] 0.0001442298 0.0002166780 4.815266e-05
 [759,] 0.0001458445 0.0002176788 4.851106e-05
 [760,] 0.0001432075 0.0002166728 4.778741e-05
 [761,] 0.0001433088 0.0002166809 4.784085e-05
 [762,] 0.0001431793 0.0002166735 4.777888e-05
 [763,] 0.0001461425 0.0002174452 4.851182e-05
 [764,] 0.0001497354 0.0002177724 4.990644e-05
 [765,] 0.0001889400 0.0002189029 6.003475e-05
 [766,] 0.0002511020 0.0002174960 8.603063e-05
 [767,] 0.0002513287 0.0002174899 8.607100e-05
 [768,] 0.0001421037 0.0002171893 4.788224e-05
 [769,] 0.0001442288 0.0002176276 4.754648e-05
 [770,] 0.0001437502 0.0002177383 4.754116e-05
 [771,] 0.0001790171 0.0002196451 5.754308e-05
 [772,] 0.0002481170 0.0002177728 7.912359e-05
 [773,] 0.0001961438 0.0002177712 6.534613e-05
 [774,] 0.0002852789 0.0002178193 9.114107e-05
 [775,] 0.0002832090 0.0002178115 9.056265e-05
 [776,] 0.0001788448 0.0002194044 5.743888e-05
 [777,] 0.0002573424 0.0002176398 8.249262e-05
 [778,] 0.0002947978 0.0002179610 9.323366e-05
 [779,] 0.0001496351 0.0002178979 4.983543e-05
 [780,] 0.0001964131 0.0002177808 6.538241e-05
 [781,] 0.0001497562 0.0002179138 5.005096e-05
 [782,] 0.0001493049 0.0002176669 5.101229e-05
 [783,] 0.0003268238 0.0002179597 1.017920e-04
 [784,] 0.0001963831 0.0002177796 6.537139e-05
 [785,] 0.0001809822 0.0002183464 5.844331e-05
 [786,] 0.0001507417 0.0002177828 5.000937e-05
 [787,] 0.0001507464 0.0002172620 5.119988e-05
 [788,] 0.0001874798 0.0002174789 6.244881e-05
 [789,] 0.0001590865 0.0002169460 5.283428e-05
 [790,] 0.0001368253 0.0002173827 4.577884e-05
 [791,] 0.0001409864 0.0002182222 4.787775e-05
 [792,] 0.0002363674 0.0002176081 7.817812e-05
 [793,] 0.0001776511 0.0002178753 6.017201e-05
 [794,] 0.0001612381 0.0002179273 5.220785e-05
 [795,] 0.0002265052 0.0002176633 7.470502e-05
 [796,] 0.0001953961 0.0002177513 6.580147e-05
 [797,] 0.0001827874 0.0002177791 6.071731e-05
 [798,] 0.0002498047 0.0002175769 8.185725e-05
 [799,] 0.0002532733 0.0002175937 8.279311e-05
 [800,] 0.0002221735 0.0002175506 7.272105e-05
 [801,] 0.0001584674 0.0002177523 5.212115e-05
 [802,] 0.0001427876 0.0002184421 4.873722e-05
 [803,] 0.0001812643 0.0002177145 6.041641e-05
 [804,] 0.0002499275 0.0002176153 8.154077e-05
 [805,] 0.0002302982 0.0002177762 7.506826e-05
 [806,] 0.0002226014 0.0002176573 7.351722e-05
 [807,] 0.0001416198 0.0002185019 4.827154e-05
 [808,] 0.0001600181 0.0002178475 5.246739e-05
 [809,] 0.0002518282 0.0002175635 8.263798e-05
 [810,] 0.0002278900 0.0002176830 7.502942e-05
 [811,] 0.0001490021 0.0002173300 4.892258e-05
 [812,] 0.0002234996 0.0002176554 7.379447e-05
 [813,] 0.0001902600 0.0002172294 6.287817e-05
 [814,] 0.0002148144 0.0002178077 7.252745e-05
 [815,] 0.0001815868 0.0002176875 6.043123e-05
 [816,] 0.0002392983 0.0002177708 7.961487e-05
 [817,] 0.0001674054 0.0002186219 5.561992e-05
 [818,] 0.0002474978 0.0002175323 8.138493e-05
 [819,] 0.0002189000 0.0002174190 7.261015e-05
 [820,] 0.0001399078 0.0002186551 4.623690e-05
 [821,] 0.0002297493 0.0002176630 7.568060e-05
 [822,] 0.0002487368 0.0002175428 8.192621e-05
 [823,] 0.0002225047 0.0002177484 7.418469e-05
 [824,] 0.0002463919 0.0002175319 8.103529e-05
 [825,] 0.0001693359 0.0002186067 5.575922e-05
 [826,] 0.0001675683 0.0002183355 5.561084e-05
 [827,] 0.0001806252 0.0002177149 6.020112e-05
 [828,] 0.0001805655 0.0002177162 6.018409e-05
 [829,] 0.0001378719 0.0002190782 4.671195e-05
 [830,] 0.0002157149 0.0002174159 7.162221e-05
 [831,] 0.0002479885 0.0002175547 8.153468e-05
 [832,] 0.0001852178 0.0002172151 6.135454e-05
 [833,] 0.0001672821 0.0002186238 5.567724e-05
 [834,] 0.0002354267 0.0002176366 7.685412e-05
 [835,] 0.0001740588 0.0002176096 5.805129e-05
 [836,] 0.0002125276 0.0002173360 7.065531e-05
 [837,] 0.0001390441 0.0002197865 4.628379e-05
 [838,] 0.0002363857 0.0002176462 7.709454e-05
 [839,] 0.0001405372 0.0002187685 4.793939e-05
 [840,] 0.0001812565 0.0002177129 6.040045e-05
 [841,] 0.0002125463 0.0002173368 7.065078e-05
 [842,] 0.0001663894 0.0002177858 5.412758e-05
 [843,] 0.0002194008 0.0002173142 7.269258e-05
 [844,] 0.0002125381 0.0002173396 7.062938e-05
 [845,] 0.0002164480 0.0002175850 7.178694e-05
 [846,] 0.0001442085 0.0002192831 4.969202e-05
 [847,] 0.0001819969 0.0002177214 6.049939e-05
 [848,] 0.0001769844 0.0002171489 5.821681e-05
 [849,] 0.0002492441 0.0002170538 8.127255e-05
 [850,] 0.0001671584 0.0002189820 5.593891e-05
 [851,] 0.0001859444 0.0002172124 6.191026e-05
 [852,] 0.0001671481 0.0002191957 5.589758e-05
 [853,] 0.0002321088 0.0002176515 7.578924e-05
 [854,] 0.0001450404 0.0002178299 4.944735e-05
 [855,] 0.0002437949 0.0002173165 7.810578e-05
 [856,] 0.0001672258 0.0002189477 5.573468e-05
 [857,] 0.0002458692 0.0002172927 7.884760e-05
 [858,] 0.0001698051 0.0002185537 5.537160e-05
 [859,] 0.0002215852 0.0002172941 7.358300e-05
 [860,] 0.0001672839 0.0002190879 5.573385e-05
 [861,] 0.0002244721 0.0002178292 7.255422e-05
 [862,] 0.0002478913 0.0002170782 8.063844e-05
 [863,] 0.0001644879 0.0002180977 5.707806e-05
 [864,] 0.0001581892 0.0002179641 5.448371e-05
 [865,] 0.0001671593 0.0002190090 5.584334e-05
 [866,] 0.0001714912 0.0002176356 5.686924e-05
 [867,] 0.0001740429 0.0002196497 5.591766e-05
 [868,] 0.0001711604 0.0002196547 5.536693e-05
 [869,] 0.0001810001 0.0002177129 6.031435e-05
 [870,] 0.0001699114 0.0002176260 5.659673e-05
 [871,] 0.0002494008 0.0002173016 7.990896e-05
 [872,] 0.0001569552 0.0002182202 5.418394e-05
 [873,] 0.0002341015 0.0002170842 7.623373e-05
 [874,] 0.0002386966 0.0002173613 7.638373e-05
 [875,] 0.0001691655 0.0002176166 5.634062e-05
 [876,] 0.0002313427 0.0002175796 7.662066e-05
 [877,] 0.0001585364 0.0002186635 5.513841e-05
 [878,] 0.0001840201 0.0002172121 6.122959e-05
 [879,] 0.0001404198 0.0002188622 4.790464e-05
 [880,] 0.0001788897 0.0002207354 5.667155e-05
 [881,] 0.0002347211 0.0002175688 7.787013e-05
 [882,] 0.0001810756 0.0002177218 6.038962e-05
 [883,] 0.0002237988 0.0002175710 7.434216e-05
 [884,] 0.0002329377 0.0002173081 7.483251e-05
 [885,] 0.0001844416 0.0002172137 6.140891e-05
 [886,] 0.0002084440 0.0002170364 6.817822e-05
 [887,] 0.0002682895 0.0002178016 8.823538e-05
 [888,] 0.0001716919 0.0002175068 5.650131e-05
 [889,] 0.0002205800 0.0002170694 7.205141e-05
 [890,] 0.0002249835 0.0002177865 7.282994e-05
 [891,] 0.0001393542 0.0002189689 4.744144e-05
 [892,] 0.0001687470 0.0002176318 5.616421e-05
 [893,] 0.0002124144 0.0002170283 6.948664e-05
 [894,] 0.0001527822 0.0002187929 5.280439e-05
 [895,] 0.0001400818 0.0002199611 4.803672e-05
 [896,] 0.0002323965 0.0002175735 7.704617e-05
 [897,] 0.0001859214 0.0002172122 6.182377e-05
 [898,] 0.0001697014 0.0002194640 5.530421e-05
 [899,] 0.0002222454 0.0002175761 7.378000e-05
 [900,] 0.0002338136 0.0002175869 7.735117e-05
 [901,] 0.0001685749 0.0002176288 5.613649e-05
 [902,] 0.0001672701 0.0002192703 5.555291e-05
 [903,] 0.0001707264 0.0002194869 5.529391e-05
 [904,] 0.0002302762 0.0002175694 7.640828e-05
 [905,] 0.0001833285 0.0002172123 6.100044e-05
 [906,] 0.0002173108 0.0002172432 7.016295e-05
 [907,] 0.0001716927 0.0002193581 6.097795e-05
 [908,] 0.0003465560 0.0002171769 1.095815e-04
 [909,] 0.0002200757 0.0002176658 7.267020e-05
 [910,] 0.0001704482 0.0002176365 5.665119e-05
 [911,] 0.0002846268 0.0002178691 9.064399e-05
 [912,] 0.0002540394 0.0002171075 8.110012e-05
 [913,] 0.0001603665 0.0002175403 5.299266e-05
 [914,] 0.0001667016 0.0002188645 5.570274e-05
 [915,] 0.0002572814 0.0002177839 8.279017e-05
 [916,] 0.0001675871 0.0002170838 5.533963e-05
 [917,] 0.0001930580 0.0002177706 6.421417e-05
 [918,] 0.0001715938 0.0002204394 5.521167e-05
 [919,] 0.0003296065 0.0002172115 1.041826e-04
 [920,] 0.0002812359 0.0002179078 8.941843e-05
 [921,] 0.0003091143 0.0002172905 9.736831e-05
 [922,] 0.0001795891 0.0002173757 5.978266e-05
 [923,] 0.0003443577 0.0002171002 1.095870e-04
 [924,] 0.0001587966 0.0002176517 5.221939e-05
 [925,] 0.0001688538 0.0002176335 5.616458e-05
 [926,] 0.0003427811 0.0002173193 1.076087e-04
 [927,] 0.0003174111 0.0002171934 1.004537e-04
 [928,] 0.0001666574 0.0002190284 5.587187e-05
 [929,] 0.0001688968 0.0002176345 5.617622e-05
 [930,] 0.0001936145 0.0002177709 6.438403e-05
 [931,] 0.0001689842 0.0002180603 5.601053e-05
 [932,] 0.0001957136 0.0002172844 6.336702e-05
 [933,] 0.0075936624 0.0002175761 3.072612e-03
 [934,] 0.0001678973 0.0002175976 5.592434e-05
 [935,] 0.0001700653 0.0002175761 5.618048e-05
 [936,] 0.0001787606 0.0002202912 5.995183e-05
 [937,] 0.0102859596 0.0002175827 4.215895e-03
 [938,] 0.0075972500 0.0002176592 3.712081e-03
 [939,] 0.0001441675 0.0002202664 4.907198e-05
 [940,] 0.0006739463 0.0002175611 2.059392e-04
 [941,] 0.0002627575 0.0002179474 8.262234e-05
 [942,] 0.0001794517 0.0002176095 5.973097e-05
 [943,] 0.0002056152 0.0002170983 6.621180e-05
 [944,] 0.0002062932 0.0002170938 6.643062e-05
 [945,] 0.0001846857 0.0002177359 6.173658e-05
 [946,] 0.0003177374 0.0002180293 1.142713e-04
 [947,] 0.0043727014 0.0002176177 1.868426e-03
 [948,] 0.0001795465 0.0002175285 5.975673e-05
 [949,] 0.0001846603 0.0002173960 6.168283e-05
 [950,] 0.0002315259 0.0002177806 7.566783e-05
 [951,] 0.0073841674 0.0002175870 3.051641e-03
 [952,] 0.0001652709 0.0002177010 5.430668e-05
 [953,] 0.0001787834 0.0002200020 5.983975e-05
 [954,] 0.0039448096 0.0002176266 1.714076e-03
 [955,] 0.0001443627 0.0002205792 4.929136e-05
 [956,] 0.0002306760 0.0002177515 7.550633e-05
 [957,] 0.0002114995 0.0002171630 6.827158e-05
 [958,] 0.0002749364 0.0002178479 8.787770e-05
 [959,] 0.0007129416 0.0002225112 2.797708e-03
 [960,] 0.0002143168 0.0002177677 7.203427e-05
 [961,] 0.0003178541 0.0002180687 1.145256e-04
 [962,] 0.0001447648 0.0002208334 4.959624e-05
 [963,] 0.0001874707 0.0002216137 5.945226e-05
 [964,] 0.0001376407 0.0002203564 4.610992e-05
 [965,] 0.0002373665 0.0002189852 8.670213e-05
 [966,] 0.0001868846 0.0002216737 5.934699e-05
 [967,] 0.0001795425 0.0002175242 5.978508e-05
 [968,] 0.0069175579 0.0002176145 3.081303e-03
 [969,] 0.0001949960 0.0002172861 6.352286e-05
 [970,] 0.0001453532 0.0002198247 4.967776e-05
 [971,] 0.0084036566 0.0002176051 3.654193e-03
 [972,] 0.0007034762 0.0002227896 2.988668e-03
 [973,] 0.0009315502 0.0002227836 4.031978e-03
 [974,] 0.0001878230 0.0002215144 5.953384e-05
 [975,] 0.0001850230 0.0002177409 6.187105e-05
 [976,] 0.0001900700 0.0002216979 5.989260e-05
 [977,] 0.0009025574 0.0002228532 3.975761e-03
 [978,] 0.0001886705 0.0002177500 6.291970e-05
 [979,] 0.0008328338 0.0002228951 3.690909e-03
 [980,] 0.0001676419 0.0002176774 5.510608e-05
 [981,] 0.0001788112 0.0002198274 5.979481e-05
 [982,] 0.0002034451 0.0002172817 6.622784e-05
 [983,] 0.0002007007 0.0002208515 6.230322e-05
 [984,] 0.0002089328 0.0002170577 6.754557e-05
 [985,] 0.0002897041 0.0002178989 9.205204e-05
 [986,] 0.0060371945 0.0002175394 2.149067e-03
 [987,] 0.0003193894 0.0002182600 9.786039e-05
 [988,] 0.0002431453 0.0002177927 7.906374e-05
 [989,] 0.0016052235 0.0002217935 5.292600e-03
 [990,] 0.0001623461 0.0002176997 5.340669e-05
 [991,] 0.0001838516 0.0002177228 6.139091e-05
 [992,] 0.0055716663 0.0002176530 2.614381e-03
 [993,] 0.0002911588 0.0002175771 1.019229e-04
 [994,] 0.0001898902 0.0002177532 6.336494e-05
 [995,] 0.0050880826 0.0002176188 2.209037e-03
 [996,] 0.0002012223 0.0002171104 6.497697e-05
 [997,] 0.0016533492 0.0002214527 4.874107e-03
 [998,] 0.0002475367 0.0002178225 8.025253e-05
 [999,] 0.0002081470 0.0002171036 6.714020e-05
[1000,] 0.0002089218 0.0002207295 6.418925e-05
[1001,] 0.0013805508 0.0002215512 3.967833e-03
[1002,] 0.0016603225 0.0002214771 4.934215e-03
[1003,] 0.0002074488 0.0002203322 6.407373e-05
[1004,] 0.0011798446 0.0002215338 3.345771e-03
[1005,] 0.0001889974 0.0002177556 6.305686e-05
[1006,] 0.0001796990 0.0002194802 5.942979e-05
[1007,] 0.0002038746 0.0002207628 6.304239e-05
[1008,] 0.0016562417 0.0002214749 4.921403e-03
[1009,] 0.0002089173 0.0002177490 6.955792e-05
[1010,] 0.0002110962 0.0002208657 6.459616e-05
[1011,] 0.0012468911 0.0002221397 4.279292e-03
[1012,] 0.0065200146 0.0002175834 2.686138e-03
[1013,] 0.0017969450 0.0002214755 5.363194e-03
[1014,] 0.0060246058 0.0002176188 2.613997e-03
[1015,] 0.0002087420 0.0002210266 6.399409e-05
[1016,] 0.0057004348 0.0002175211 2.343611e-03
[1017,] 0.0019313586 0.0002221226 7.138687e-03
[1018,] 0.0002098690 0.0002209672 6.427835e-05
[1019,] 0.0002213204 0.0002177663 7.442503e-05
[1020,] 0.0002928513 0.0002175726 1.024765e-04
[1021,] 0.0001795560 0.0002196452 5.945459e-05
[1022,] 0.0002188292 0.0002218881 6.571086e-05
[1023,] 0.0001977248 0.0002173347 6.423069e-05
[1024,] 0.0002460334 0.0002177174 8.024618e-05
[1025,] 0.0002934534 0.0002176296 1.030495e-04
[1026,] 0.0001940677 0.0002171834 6.392676e-05
[1027,] 0.0002107210 0.0002203648 6.481952e-05
[1028,] 0.0001581094 0.0002173335 5.266375e-05
[1029,] 0.0001599749 0.0002176080 5.316957e-05
[1030,] 0.0001940265 0.0002173614 6.469884e-05
[1031,] 0.0002099228 0.0002172504 7.136973e-05
[1032,] 0.0001755851 0.0002177466 5.852183e-05
[1033,] 0.0110579880 0.0002176838 5.542255e-03
[1034,] 0.0002652746 0.0002188997 9.753926e-05
[1035,] 0.0041230055 0.0002174303 1.763202e-03
[1036,] 0.0258095183 0.0002174956 7.522907e-03
[1037,] 0.0001402450 0.0002176096 4.654521e-05
[1038,] 0.0206095594 0.0002175007 6.404172e-03
[1039,] 0.0002556130 0.0002188006 7.916729e-05
[1040,] 0.0001888507 0.0002177604 6.289200e-05
[1041,] 0.0001603508 0.0002175828 5.355429e-05
[1042,] 0.0001855968 0.0002180040 6.473660e-05
[1043,] 0.0001889088 0.0002177160 6.293542e-05
[1044,] 0.0303037265 0.0002174823 6.780582e-03
[1045,] 0.0353975715 0.0002174813 8.107282e-03
[1046,] 0.0001889910 0.0002197583 6.456548e-05
[1047,] 0.0311810317 0.0002178387 2.109656e-02
[1048,] 0.0002930176 0.0002206365 1.135636e-04
[1049,] 0.0303714948 0.0002174824 6.846199e-03
[1050,] 0.0265972080 0.0002174889 7.218311e-03
[1051,] 0.0137601642 0.0002173896 3.553894e-03
[1052,] 0.0110750860 0.0002178231 7.220801e-03
[1053,] 0.0167201723 0.0002174349 4.240099e-03
[1054,] 0.0001874390 0.0002184127 6.274275e-05
[1055,] 0.0001900963 0.0002177762 6.334728e-05
[1056,] 0.0201528521 0.0002174334 5.088356e-03
[1057,] 0.0001900092 0.0002177939 6.330964e-05
[1058,] 0.0001569906 0.0002244285 5.639130e-05
[1059,] 0.0001451437 0.0002178860 4.764988e-05
[1060,] 0.0001630246 0.0002241222 5.937195e-05
[1061,] 0.0002255621 0.0002171031 7.657325e-05
[1062,] 0.0002656266 0.0002167381 8.820423e-05
[1063,] 0.0152283866 0.0002178013 9.587989e-03
[1064,] 0.0002542713 0.0002185456 7.940296e-05
[1065,] 0.0149728008 0.0002178139 9.624068e-03
[1066,] 0.0237204177 0.0002174359 5.857501e-03
[1067,] 0.0001845606 0.0002179401 6.059663e-05
[1068,] 0.0259436993 0.0002174416 6.992933e-03
[1069,] 0.0236351993 0.0002174504 6.872949e-03
[1070,] 0.0252656407 0.0002174410 6.914006e-03
[1071,] 0.0165994781 0.0002174373 4.255880e-03
[1072,] 0.0056332111 0.0002177935 3.508319e-03
[1073,] 0.0036972972 0.0002174459 9.143941e-04
[1074,] 0.0001856546 0.0002176624 6.185137e-05
[1075,] 0.0238822811 0.0002174371 6.575263e-03
[1076,] 0.0256284670 0.0002174301 6.292197e-03
[1077,] 0.0001857721 0.0002176880 6.191287e-05
[1078,] 0.0002269367 0.0002171609 7.832453e-05
[1079,] 0.0006600402 0.0002180298 1.171326e-04
[1080,] 0.0035465557 0.0002182854 1.237550e-04
[1081,] 0.0043150557 0.0002182610 1.282332e-04
[1082,] 0.0043937108 0.0002182103 1.314916e-04
[1083,] 0.0001912099 0.0002178303 6.397655e-05
[1084,] 0.0066738345 0.0002178413 4.431933e-03
[1085,] 0.0003144191 0.0002212162 1.245085e-04
[1086,] 0.0001716496 0.0002172361 5.767287e-05
[1087,] 0.0001900974 0.0002177888 6.332846e-05
[1088,] 0.0001935888 0.0002177662 6.455260e-05
[1089,] 0.0044368177 0.0002182423 1.305020e-04
[1090,] 0.0001856730 0.0002176842 6.186582e-05
[1091,] 0.0003271144 0.0002210393 1.296086e-04
[1092,] 0.0060188544 0.0002182259 1.707417e-04
[1093,] 0.0040842256 0.0002174776 1.913382e-04
[1094,] 0.0058785538 0.0002184919 1.483109e-04
[1095,] 0.0068126022 0.0002183173 1.821746e-04
[1096,] 0.0049519669 0.0002182868 1.405773e-04
[1097,] 0.0067354798 0.0002178237 4.355021e-03
[1098,] 0.0002010556 0.0002177126 6.720686e-05
[1099,] 0.0063118747 0.0002183412 1.685004e-04
[1100,] 0.0002179205 0.0002174929 7.551014e-05
[1101,] 0.0002205467 0.0002175133 7.654149e-05
[1102,] 0.0002210145 0.0002174810 7.661812e-05
[1103,] 0.0046565035 0.0002186452 1.319610e-04
[1104,] 0.0065446068 0.0002184925 1.624165e-04
[1105,] 0.0001901377 0.0002177862 6.333102e-05
[1106,] 0.0058988745 0.0002185383 1.457192e-04
[1107,] 0.0052845042 0.0002185651 1.361180e-04
[1108,] 0.0031682095 0.0002177999 1.954849e-03
[1109,] 0.0030744657 0.0002173142 1.703109e-04
[1110,] 0.0028007847 0.0002177355 1.222866e-04
[1111,] 0.0018299914 0.0002197013 1.259191e-04
[1112,] 0.0025625225 0.0002174659 1.289648e-04
[1113,] 0.0016256468 0.0002196124 1.220868e-04
[1114,] 0.0002040536 0.0002217809 7.589217e-05
[1115,] 0.0025481963 0.0002179930 1.214523e-04
[1116,] 0.0012387149 0.0002178097 7.647221e-04
[1117,] 0.0029683558 0.0002186438 3.727523e-03
[1118,] 0.0001867694 0.0002177103 6.212356e-05
[1119,] 0.0002375709 0.0002183101 7.523209e-05
[1120,] 0.0001759736 0.0002176638 5.861879e-05
[1121,] 0.0001490242 0.0002175956 4.975306e-05
[1122,] 0.0021537054 0.0002176890 1.087318e-03
[1123,] 0.0002238015 0.0002174214 7.743685e-05
[1124,] 0.0001508778 0.0002175505 5.063941e-05
[1125,] 0.0001793793 0.0002173686 6.153749e-05
[1126,] 0.0002114425 0.0002177699 7.051620e-05
[1127,] 0.0001841276 0.0002175093 6.130569e-05
[1128,] 0.0001962329 0.0002179390 6.581220e-05
[1129,] 0.0002052779 0.0002176219 6.834305e-05
[1130,] 0.0001726980 0.0002198376 6.211512e-05
[1131,] 0.0002058452 0.0002176217 6.858033e-05
[1132,] 0.0015594159 0.0002176230 5.903208e-04
[1133,] 0.0001864126 0.0002177104 6.210746e-05
[1134,] 0.0002165558 0.0002177975 7.170407e-05
[1135,] 0.0002070767 0.0002176217 6.899272e-05
[1136,] 0.0002095000 0.0002176217 6.976955e-05
[1137,] 0.0002059116 0.0002177444 6.959537e-05
[1138,] 0.0001964818 0.0002200352 6.967496e-05
[1139,] 0.0002017792 0.0002200873 7.216843e-05
[1140,] 0.0002014358 0.0002199151 7.181988e-05
[1141,] 0.0001842816 0.0002174644 6.120880e-05
[1142,] 0.0001840098 0.0002173837 6.124315e-05
[1143,] 0.0001824944 0.0002208129 6.226587e-05
[1144,] 0.0001839784 0.0002213023 6.351429e-05
[1145,] 0.0002213561 0.0002180574 7.176683e-05
[1146,] 0.0001846836 0.0002209430 6.395549e-05
[1147,] 0.0001834085 0.0002204582 6.286413e-05
[1148,] 0.0001960044 0.0002178062 6.558869e-05
[1149,] 0.0001407333 0.0002173458 4.686199e-05
[1150,] 0.0001959666 0.0002197504 6.919449e-05
[1151,] 0.0001415207 0.0002173433 4.713905e-05
[1152,] 0.0002083054 0.0002176236 6.934128e-05
[1153,] 0.0001841968 0.0002174901 6.122424e-05
[1154,] 0.0002079483 0.0002175460 6.969514e-05
[1155,] 0.0011661049 0.0002176335 4.601220e-04
[1156,] 0.0001736960 0.0002233384 5.577411e-05
[1157,] 0.0002092391 0.0002177775 7.092512e-05
[1158,] 0.0001850796 0.0002175861 6.135629e-05
[1159,] 0.0001438022 0.0002175182 4.802546e-05
[1160,] 0.0001828947 0.0002198051 6.173517e-05
[1161,] 0.0005961017 0.0002176709 2.629736e-04
[1162,] 0.0001826971 0.0002195213 6.158875e-05
[1163,] 0.0001459209 0.0002174590 4.860469e-05
[1164,] 0.0006126508 0.0002174245 1.433863e-04
[1165,] 0.0001946898 0.0002185847 6.744141e-05
[1166,] 0.0002022994 0.0002176646 6.716513e-05
[1167,] 0.0001912889 0.0002186054 6.602700e-05
[1168,] 0.0001556750 0.0002174086 5.222380e-05
[1169,] 0.0001829249 0.0002196209 6.253256e-05
[1170,] 0.0001846877 0.0002171727 6.130864e-05
[1171,] 0.0001811399 0.0002189924 6.119269e-05
[1172,] 0.0001810439 0.0002190143 6.111920e-05
[1173,] 0.0002019728 0.0002176649 6.705978e-05
[1174,] 0.0001824256 0.0002173196 6.109767e-05
[1175,] 0.0001952985 0.0002177759 6.516064e-05
[1176,] 0.0001872032 0.0002177108 6.238236e-05
[1177,] 0.0001807648 0.0002189985 6.090090e-05
[1178,] 0.0002032531 0.0002176598 6.749879e-05
[1179,] 0.0001549325 0.0002174134 5.184381e-05
[1180,] 0.0001833282 0.0002177231 6.166019e-05
[1181,] 0.0001846867 0.0002172015 6.129752e-05
[1182,] 0.0001816237 0.0002173863 6.083281e-05
[1183,] 0.0013900772 0.0002181413 1.002042e-03
[1184,] 0.0001964045 0.0002172002 6.604463e-05
[1185,] 0.0001815030 0.0002173655 6.076234e-05
[1186,] 0.0002191755 0.0002186597 6.992216e-05
[1187,] 0.0001805548 0.0002193030 6.081098e-05
[1188,] 0.0001849316 0.0002172042 6.135149e-05
[1189,] 0.0001551376 0.0002176468 5.202079e-05
[1190,] 0.0001803881 0.0002191302 6.057135e-05
[1191,] 0.0001440811 0.0002171874 4.765847e-05
[1192,] 0.0001841521 0.0002172907 6.170681e-05
[1193,] 0.0001869837 0.0002177115 6.230709e-05
[1194,] 0.0002034742 0.0002176725 6.753111e-05
[1195,] 0.0001490639 0.0002182661 4.991895e-05
[1196,] 0.0002019149 0.0002176713 6.704309e-05
[1197,] 0.0002198649 0.0002185395 7.027169e-05
[1198,] 0.0001410417 0.0002174553 4.699287e-05
[1199,] 0.0002080733 0.0002180872 7.033028e-05
[1200,] 0.0002006837 0.0002176805 6.661508e-05
[1201,] 0.0001846228 0.0002172292 6.127781e-05
[1202,] 0.0002020425 0.0002174253 6.754897e-05
[1203,] 0.0001854800 0.0002178514 6.106987e-05
[1204,] 0.0001947732 0.0002176994 6.483166e-05
[1205,] 0.0001950367 0.0002176866 6.488132e-05
[1206,] 0.0001800966 0.0002177421 5.996466e-05
[1207,] 0.0001814484 0.0002198393 6.165543e-05
[1208,] 0.0002232972 0.0002186195 7.107605e-05
[1209,] 0.0001827254 0.0002194491 6.221369e-05
[1210,] 0.0001832156 0.0002195550 6.255575e-05
[1211,] 0.0002013363 0.0002172299 6.787357e-05
[1212,] 0.0001448606 0.0002169733 4.816397e-05
[1213,] 0.0001817968 0.0002194026 6.172989e-05
[1214,] 0.0001562552 0.0002173587 5.213715e-05
[1215,] 0.0002167082 0.0002176606 7.210424e-05
[1216,] 0.0001787711 0.0002178641 5.897355e-05
[1217,] 0.0016457752 0.0002179751 1.052301e-03
[1218,] 0.0001799372 0.0002173862 5.898049e-05
[1219,] 0.0001843997 0.0002172603 6.120153e-05
[1220,] 0.0002025659 0.0002176859 6.717829e-05
[1221,] 0.0002028173 0.0002176854 6.725840e-05
[1222,] 0.0001845370 0.0002171993 6.126648e-05
[1223,] 0.0001821361 0.0002197095 6.207590e-05
[1224,] 0.0002074935 0.0002181440 7.013250e-05
[1225,] 0.0001954070 0.0002177848 6.521781e-05
[1226,] 0.0001877455 0.0002177110 6.257040e-05
[1227,] 0.0001847692 0.0002172571 6.125958e-05
[1228,] 0.0001553692 0.0002176179 5.214003e-05
[1229,] 0.0001712525 0.0002192071 5.624559e-05
[1230,] 0.0002210474 0.0002186412 7.044280e-05
[1231,] 0.0001554326 0.0002176365 5.217846e-05
[1232,] 0.0002023453 0.0002177073 6.732816e-05
[1233,] 0.0001704338 0.0002192833 5.614130e-05
[1234,] 0.0001557022 0.0002176110 5.231111e-05
[1235,] 0.0001850536 0.0002172170 6.133857e-05
[1236,] 0.0001764007 0.0002177292 5.879986e-05
[1237,] 0.0002016563 0.0002176841 6.722696e-05
[1238,] 0.0001822786 0.0002196479 6.212389e-05
[1239,] 0.0002038033 0.0002176888 6.803630e-05
[1240,] 0.0002113008 0.0002178083 7.131670e-05
[1241,] 0.0001555997 0.0002177017 5.229543e-05
[1242,] 0.0001832509 0.0002195934 6.270836e-05
[1243,] 0.0001572281 0.0002181348 5.173732e-05
[1244,] 0.0001556679 0.0002176559 5.231481e-05
[1245,] 0.0002023549 0.0002180564 6.730853e-05
[1246,] 0.0001556915 0.0002176815 5.233533e-05
[1247,] 0.0001567600 0.0002182017 5.166063e-05
[1248,] 0.0001570189 0.0002181642 5.170118e-05
[1249,] 0.0001841491 0.0002172231 6.114039e-05
[1250,] 0.0002050082 0.0002185254 6.879095e-05
[1251,] 0.0001570147 0.0002181497 5.170242e-05
[1252,] 0.0001557919 0.0002177433 5.239956e-05
[1253,] 0.0001553442 0.0002177006 5.214764e-05
[1254,] 0.0002157449 0.0002187902 6.887401e-05
[1255,] 0.0001821191 0.0002196569 6.200726e-05
[1256,] 0.0001575707 0.0002181724 5.179905e-05
[1257,] 0.0002030099 0.0002177634 6.869433e-05
[1258,] 0.0001844605 0.0002172587 6.118494e-05
[1259,] 0.0001572274 0.0002181496 5.174259e-05
[1260,] 0.0002040019 0.0002176827 6.804431e-05
[1261,] 0.0001843269 0.0002172297 6.116565e-05
[1262,] 0.0002030757 0.0002176859 6.776317e-05
[1263,] 0.0001769559 0.0002177248 5.891675e-05
[1264,] 0.0001865287 0.0002176727 6.156034e-05
[1265,] 0.0001815758 0.0002196661 6.165966e-05
[1266,] 0.0001552420 0.0002176765 5.209078e-05
[1267,] 0.0001573186 0.0002182051 5.174661e-05
[1268,] 0.0001549900 0.0002176757 5.194683e-05
[1269,] 0.0002145879 0.0002187995 6.856478e-05
[1270,] 0.0002051316 0.0002185171 6.891936e-05
[1271,] 0.0002090898 0.0002180539 6.829192e-05
[1272,] 0.0001548041 0.0002177424 5.183785e-05
[1273,] 0.0001570813 0.0002183439 5.171077e-05
[1274,] 0.0001710998 0.0002187534 5.627553e-05
[1275,] 0.0001575679 0.0002181517 5.180224e-05
[1276,] 0.0001587051 0.0002183677 5.197059e-05
[1277,] 0.0001549837 0.0002177297 5.195909e-05
[1278,] 0.0001779467 0.0002177458 5.918584e-05
[1279,] 0.0001570580 0.0002181941 5.171781e-05
[1280,] 0.0002054150 0.0002177331 6.864415e-05
[1281,] 0.0001713417 0.0002188686 5.629340e-05
[1282,] 0.0002051077 0.0002180271 6.885373e-05
[1283,] 0.0001841709 0.0002172992 6.113344e-05
[1284,] 0.0001873842 0.0002177108 6.243192e-05
[1285,] 0.0001875427 0.0002177106 6.249544e-05
[1286,] 0.0001832630 0.0002168970 6.091682e-05
[1287,] 0.0001854768 0.0002175849 6.137401e-05
[1288,] 0.0001552501 0.0002176718 5.209782e-05
[1289,] 0.0001843626 0.0002172305 6.117319e-05
[1290,] 0.0002045322 0.0002174816 6.866434e-05
[1291,] 0.0001365610 0.0002183803 4.572590e-05
[1292,] 0.0002036317 0.0002176904 6.799585e-05
[1293,] 0.0002220906 0.0002188663 7.044667e-05
[1294,] 0.0001553391 0.0002176191 5.210030e-05
[1295,] 0.0001694604 0.0002187482 5.607883e-05
[1296,] 0.0001832116 0.0002168906 6.088470e-05
[1297,] 0.0001817377 0.0002196862 6.178818e-05
[1298,] 0.0001779554 0.0002177575 5.939635e-05
[1299,] 0.0002060807 0.0002177459 6.985785e-05
[1300,] 0.0002153431 0.0002176056 7.152685e-05
[1301,] 0.0002198897 0.0002176462 7.374453e-05
[1302,] 0.0002059081 0.0002187571 6.640758e-05
[1303,] 0.0001944634 0.0002176704 6.479393e-05
[1304,] 0.0006938496 0.0002174194 1.924836e-04
[1305,] 0.0010035162 0.0002174353 3.073162e-04
[1306,] 0.0001556930 0.0002176932 5.252136e-05
[1307,] 0.0001551985 0.0002187054 5.121395e-05
[1308,] 0.0001964754 0.0002177800 6.564589e-05
[1309,] 0.0001547819 0.0002187675 5.119080e-05
[1310,] 0.0001553987 0.0002178201 5.243671e-05
[1311,] 0.0001548925 0.0002178074 5.218537e-05
[1312,] 0.0001848533 0.0002174288 6.120174e-05
[1313,] 0.0002049761 0.0002186487 6.876727e-05
[1314,] 0.0009024519 0.0002174211 2.587914e-04
[1315,] 0.0001945578 0.0002176865 6.477936e-05
[1316,] 0.0001550731 0.0002189102 5.118870e-05
[1317,] 0.0001426733 0.0002177692 4.831936e-05
[1318,] 0.0001843824 0.0002174613 6.113071e-05
[1319,] 0.0001373923 0.0002181036 4.586392e-05
[1320,] 0.0001409729 0.0002184679 4.793929e-05
[1321,] 0.0002095492 0.0002178166 7.075192e-05
[1322,] 0.0002035637 0.0002192255 7.170172e-05
[1323,] 0.0012000856 0.0002174254 3.485488e-04
[1324,] 0.0001557501 0.0002177368 5.256793e-05
[1325,] 0.0011531675 0.0002174387 3.553384e-04
[1326,] 0.0001546342 0.0002187231 5.118455e-05
[1327,] 0.0002074947 0.0002176890 7.027965e-05
[1328,] 0.0002175875 0.0002176700 7.246306e-05
[1329,] 0.0001549892 0.0002189199 5.118718e-05
[1330,] 0.0002048680 0.0002192885 7.234445e-05
[1331,] 0.0001960187 0.0002177801 6.545693e-05
[1332,] 0.0002042768 0.0002178038 6.996872e-05
[1333,] 0.0001551227 0.0002188204 5.119753e-05
[1334,] 0.0002038573 0.0002192779 7.189331e-05
[1335,] 0.0001843860 0.0002175367 6.112371e-05
[1336,] 0.0002041056 0.0002180680 6.830472e-05
[1337,] 0.0001956842 0.0002177741 6.531297e-05
[1338,] 0.0001965474 0.0002177763 6.565915e-05
[1339,] 0.0001555280 0.0002186096 5.213138e-05
[1340,] 0.0001568284 0.0002190193 5.161550e-05
[1341,] 0.0001550340 0.0002177854 5.223459e-05
[1342,] 0.0002023641 0.0002193174 7.129025e-05
[1343,] 0.0001550442 0.0002178635 5.227545e-05
[1344,] 0.0001549569 0.0002178106 5.221116e-05
[1345,] 0.0002066059 0.0002187647 6.657441e-05
[1346,] 0.0002219101 0.0002176694 7.385030e-05
[1347,] 0.0001552956 0.0002178411 5.238994e-05
[1348,] 0.0001435221 0.0002185479 4.906605e-05
[1349,] 0.0001548601 0.0002188583 5.119241e-05
[1350,] 0.0002101796 0.0002174941 7.074969e-05
[1351,] 0.0001847776 0.0002175421 6.119489e-05
[1352,] 0.0001950729 0.0002176754 6.488449e-05
[1353,] 0.0001376035 0.0002182170 4.606148e-05
[1354,] 0.0002028096 0.0002192633 7.142011e-05
[1355,] 0.0002043543 0.0002180453 6.847992e-05
[1356,] 0.0001551287 0.0002177319 5.226409e-05
[1357,] 0.0002170083 0.0002176408 7.268573e-05
[1358,] 0.0001945652 0.0002176725 6.478145e-05
[1359,] 0.0001551736 0.0002178969 5.234968e-05
[1360,] 0.0001885606 0.0002177106 6.282442e-05
[1361,] 0.0002017352 0.0002193721 7.107670e-05
[1362,] 0.0001850427 0.0002174656 6.123641e-05
[1363,] 0.0002172112 0.0002176494 7.286080e-05
[1364,] 0.0002067195 0.0002194470 7.334505e-05
[1365,] 0.0001544930 0.0002189654 5.120561e-05
[1366,] 0.0001967200 0.0002177798 6.573459e-05
[1367,] 0.0002015208 0.0002193840 7.099542e-05
[1368,] 0.0001553940 0.0002182467 5.126067e-05
[1369,] 0.0002164291 0.0002176702 7.203520e-05
[1370,] 0.0001851819 0.0002175060 6.125207e-05
[1371,] 0.0001388348 0.0002174648 4.626818e-05
[1372,] 0.0001553251 0.0002182945 5.125113e-05
[1373,] 0.0001405953 0.0002184111 4.775097e-05
[1374,] 0.0001838160 0.0002178103 6.104531e-05
[1375,] 0.0002069071 0.0002187196 6.668903e-05
[1376,] 0.0001945636 0.0002176851 6.478108e-05
[1377,] 0.0001857910 0.0002175710 6.134231e-05
[1378,] 0.0002193757 0.0002176549 7.365591e-05
[1379,] 0.0001852336 0.0002175156 6.125995e-05
[1380,] 0.0001945718 0.0002176963 6.478097e-05
[1381,] 0.0002190185 0.0002176421 7.339941e-05
[1382,] 0.0002162291 0.0002176702 7.196863e-05
[1383,] 0.0001574070 0.0002178496 5.337170e-05
[1384,] 0.0001567139 0.0002178462 5.305974e-05
[1385,] 0.0002067044 0.0002187259 6.663330e-05
[1386,] 0.0002043234 0.0002180336 6.851849e-05
[1387,] 0.0002331601 0.0002176887 7.698317e-05
[1388,] 0.0001543925 0.0002184028 5.119219e-05
[1389,] 0.0002006862 0.0002194572 7.070152e-05
[1390,] 0.0001539711 0.0002186146 5.141989e-05
[1391,] 0.0001588575 0.0002178304 5.399298e-05
[1392,] 0.0001807528 0.0002188043 6.321256e-05
[1393,] 0.0001540172 0.0002185624 5.134720e-05
[1394,] 0.0001663538 0.0002168102 5.549041e-05
[1395,] 0.0001709451 0.0002175354 5.672517e-05
[1396,] 0.0001597621 0.0002178304 5.438087e-05
[1397,] 0.0002049858 0.0002190361 7.206573e-05
[1398,] 0.0001837555 0.0002175182 6.125393e-05
[1399,] 0.0001540434 0.0002184772 5.130875e-05
[1400,] 0.0002064852 0.0002176292 7.037130e-05
[1401,] 0.0001620478 0.0002175493 5.513085e-05
[1402,] 0.0001612816 0.0002172180 5.455491e-05
[1403,] 0.0001841794 0.0002175029 6.151217e-05
[1404,] 0.0002152121 0.0002176483 7.233205e-05
[1405,] 0.0002073226 0.0002178893 7.131307e-05
[1406,] 0.0001838754 0.0002175008 6.130237e-05
[1407,] 0.0002041699 0.0002194322 7.221189e-05
[1408,] 0.0002047017 0.0002177036 6.989542e-05
[1409,] 0.0001589466 0.0002172118 5.363077e-05
[1410,] 0.0001665285 0.0002173019 5.663687e-05
[1411,] 0.0001838028 0.0002174650 6.127037e-05
[1412,] 0.0002103979 0.0002185782 6.771616e-05
[1413,] 0.0001539987 0.0002171729 5.132228e-05
[1414,] 0.0001449720 0.0002184247 4.948492e-05
[1415,] 0.0001877059 0.0002189490 6.373443e-05
[1416,] 0.0001878453 0.0002189638 6.382170e-05
[1417,] 0.0002169038 0.0002177493 7.264737e-05
[1418,] 0.0001465334 0.0002168064 4.846854e-05
[1419,] 0.0001776571 0.0002181600 6.114883e-05
[1420,] 0.0002501836 0.0002175515 8.360169e-05
[1421,] 0.0001749611 0.0002171351 5.823915e-05
[1422,] 0.0002049670 0.0002183490 6.660603e-05
[1423,] 0.0001413088 0.0002173716 4.748796e-05
[1424,] 0.0002835187 0.0002176703 9.231149e-05
[1425,] 0.0001620464 0.0002173130 5.258612e-05
[1426,] 0.0001905524 0.0002173109 6.304602e-05
[1427,] 0.0001516622 0.0002174255 4.941874e-05
[1428,] 0.0001508625 0.0002170083 4.940133e-05
[1429,] 0.0001689969 0.0002185598 5.505115e-05
[1430,] 0.0001696976 0.0002192480 5.354588e-05
[1431,] 0.0004538461 0.0002174308 1.444559e-04
[1432,] 0.0002395561 0.0002175010 7.755477e-05
[1433,] 0.0001507247 0.0002179684 5.161304e-05
[1434,] 0.0001490316 0.0002180275 5.099568e-05
[1435,] 0.0002289517 0.0002171625 7.492381e-05
[1436,] 0.0001502550 0.0002179766 5.143725e-05
[1437,] 0.0001483907 0.0002178870 5.064362e-05
[1438,] 0.0002241525 0.0002174545 7.361613e-05
[1439,] 0.0001485223 0.0002179721 5.075526e-05
[1440,] 0.0002199224 0.0002174579 7.224742e-05
[1441,] 0.0001945903 0.0002176629 6.489421e-05
[1442,] 0.0001377429 0.0002169441 4.586356e-05
[1443,] 0.0002201736 0.0002174595 7.229879e-05
[1444,] 0.0001485025 0.0002179869 5.075858e-05
[1445,] 0.0001490426 0.0002180169 5.099214e-05
[1446,] 0.0001492203 0.0002179631 5.102269e-05
[1447,] 0.0001482861 0.0002179276 5.063215e-05
[1448,] 0.0001479313 0.0002176692 5.031080e-05
[1449,] 0.0001477586 0.0002177224 5.028575e-05
[1450,] 0.0001479049 0.0002179157 5.047431e-05
[1451,] 0.0001954008 0.0002176639 6.518013e-05
[1452,] 0.0001496028 0.0002178058 5.105140e-05
[1453,] 0.0001487911 0.0002178346 5.076044e-05
[1454,] 0.0001471791 0.0002178468 5.014245e-05
[1455,] 0.0001467496 0.0002176387 4.983280e-05
[1456,] 0.0002362914 0.0002171246 7.757170e-05
[1457,] 0.0001801179 0.0002177369 6.011333e-05
[1458,] 0.0001463990 0.0002176798 4.972917e-05
[1459,] 0.0001387620 0.0002175314 4.589051e-05
[1460,] 0.0001797445 0.0002177489 5.999525e-05
[1461,] 0.0001464102 0.0002176060 4.967726e-05
[1462,] 0.0001988462 0.0002176660 6.637637e-05
[1463,] 0.0001879234 0.0002172080 6.217017e-05
[1464,] 0.0001509337 0.0002178337 5.158831e-05
[1465,] 0.0002259357 0.0002174754 7.406746e-05
[1466,] 0.0002276307 0.0002171335 7.458045e-05
[1467,] 0.0002226970 0.0002180740 7.240118e-05
[1468,] 0.0001817593 0.0002177530 6.056115e-05
[1469,] 0.0001804374 0.0002177915 6.027713e-05
[1470,] 0.0001956273 0.0002176650 6.526965e-05
[1471,] 0.0001727724 0.0002181565 6.024375e-05
[1472,] 0.0002319960 0.0002171088 7.654178e-05
[1473,] 0.0002964851 0.0002174207 1.053408e-04
[1474,] 0.0001844405 0.0002176361 6.144257e-05
[1475,] 0.0002587531 0.0002174448 8.464141e-05
[1476,] 0.0001981376 0.0002184016 6.184431e-05
[1477,] 0.0001903387 0.0002170235 6.321532e-05
[1478,] 0.0003795421 0.0002177864 1.373582e-04
[1479,] 0.0001375062 0.0002176751 4.615621e-05
[1480,] 0.0004303583 0.0002180519 1.584474e-04
[1481,] 0.0004345869 0.0002180039 1.597220e-04
[1482,] 0.0002945889 0.0002180963 1.066840e-04
[1483,] 0.0009094167 0.0002175386 3.324077e-04
[1484,] 0.0002731634 0.0002177280 8.838682e-05
[1485,] 0.0004181575 0.0002166548 1.381929e-04
[1486,] 0.0003530113 0.0002168682 1.216273e-04
[1487,] 0.0002688639 0.0002172342 9.075591e-05
[1488,] 0.0003368737 0.0002167914 1.150331e-04
[1489,] 0.0002223992 0.0002176884 7.441251e-05
[1490,] 0.0003026831 0.0002166651 1.012934e-04
[1491,] 0.0004047470 0.0002176407 1.360214e-04
[1492,] 0.0001469350 0.0002174727 4.898220e-05
[1493,] 0.0001807857 0.0002175676 6.011306e-05
[1494,] 0.0001400710 0.0002186911 4.597975e-05
[1495,] 0.0002162576 0.0002168607 7.264852e-05
[1496,] 0.0001694156 0.0002189629 5.946843e-05
[1497,] 0.0001924462 0.0002183749 6.594436e-05
[1498,] 0.0001775220 0.0002177174 5.933912e-05
[1499,] 0.0001799044 0.0002178792 6.015026e-05
[1500,] 0.0001944009 0.0002166511 6.480664e-05
[1501,] 0.0001698096 0.0002185595 5.930994e-05
[1502,] 0.0003826243 0.0002177088 1.311084e-04
[1503,] 0.0002123577 0.0002186797 7.608182e-05
[1504,] 0.0001775417 0.0002176752 5.932105e-05
[1505,] 0.0001594461 0.0002167721 5.319926e-05
[1506,] 0.0001374258 0.0002182938 4.554555e-05
[1507,] 0.0001501557 0.0002187475 5.179730e-05
[1508,] 0.0002354065 0.0002176368 7.778124e-05
[1509,] 0.0002257304 0.0002171277 7.372136e-05
[1510,] 0.0001505411 0.0002171455 4.923036e-05
[1511,] 0.0002383458 0.0002177848 7.891896e-05
[1512,] 0.0001547898 0.0002169678 5.111957e-05
[1513,] 0.0002451278 0.0002176201 7.748696e-05
[1514,] 0.0001727068 0.0002175634 5.689539e-05
[1515,] 0.0002112593 0.0002167839 7.027476e-05
[1516,] 0.0002321343 0.0002168496 7.568700e-05
[1517,] 0.0002940470 0.0002172457 9.792023e-05
[1518,] 0.0001417995 0.0002180251 4.798907e-05
[1519,] 0.0002465762 0.0002174414 8.113495e-05
[1520,] 0.0002374754 0.0002168269 7.736601e-05
[1521,] 0.0001665051 0.0002166948 5.520912e-05
[1522,] 0.0001575771 0.0002172850 5.221825e-05
[1523,] 0.0001582473 0.0002172924 5.240854e-05
[1524,] 0.0001569859 0.0002172905 5.204348e-05
[1525,] 0.0001599497 0.0002170648 5.329923e-05
[1526,] 0.0001551590 0.0002174228 5.167534e-05
[1527,] 0.0001619531 0.0002170656 5.391228e-05
[1528,] 0.0002012603 0.0002178614 6.850399e-05
[1529,] 0.0001611429 0.0002170926 5.343148e-05
[1530,] 0.0001555111 0.0002174358 5.180699e-05
[1531,] 0.0001555774 0.0002176536 5.186072e-05
[1532,] 0.0001554427 0.0002175603 5.178000e-05
[1533,] 0.0003095147 0.0002168239 1.024577e-04
[1534,] 0.0001503861 0.0002170975 5.014253e-05
[1535,] 0.0002136907 0.0002173616 7.131621e-05
[1536,] 0.0001445533 0.0002172847 4.875531e-05
[1537,] 0.0001422633 0.0002170297 4.755667e-05
[1538,] 0.0002370151 0.0002179755 7.469370e-05
[1539,] 0.0001530480 0.0002172733 5.197406e-05
[1540,] 0.0001534980 0.0002171849 5.202438e-05
[1541,] 0.0001576663 0.0002168869 5.241085e-05
[1542,] 0.0001580156 0.0002175612 5.416407e-05
[1543,] 0.0001581269 0.0002173212 5.388022e-05
[1544,] 0.0001591881 0.0002171003 5.394351e-05
[1545,] 0.0001519062 0.0002169895 5.109618e-05
[1546,] 0.0002481182 0.0002181239 7.763969e-05
[1547,] 0.0001641531 0.0002173367 5.604391e-05
[1548,] 0.0001790814 0.0002168099 6.008056e-05
[1549,] 0.0001471392 0.0002167118 4.892692e-05
[1550,] 0.0001470676 0.0002167119 4.891713e-05
[1551,] 0.0001472547 0.0002167119 4.897105e-05
[1552,] 0.0001469975 0.0002167302 4.876928e-05
[1553,] 0.0001473601 0.0002167118 4.899549e-05
[1554,] 0.0001472166 0.0002167118 4.894723e-05
[1555,] 0.0001471784 0.0002167120 4.892458e-05
[1556,] 0.0001459896 0.0002167267 4.846371e-05
[1557,] 0.0002867342 0.0002187179 8.803811e-05
[1558,] 0.0001784289 0.0002167808 5.964415e-05
[1559,] 0.0001484035 0.0002167319 4.920637e-05
[1560,] 0.0001479438 0.0002167447 4.946100e-05
[1561,] 0.0001766435 0.0002167466 5.858668e-05
[1562,] 0.0002909246 0.0002186650 8.932591e-05
[1563,] 0.0001755416 0.0002167406 5.814336e-05
[1564,] 0.0001736626 0.0002167449 5.765776e-05
[1565,] 0.0001507864 0.0002170286 5.050885e-05
[1566,] 0.0001761581 0.0002167487 5.838281e-05
[1567,] 0.0002430964 0.0002179001 8.328999e-05
[1568,] 0.0001784755 0.0002167452 5.922737e-05
[1569,] 0.0004072271 0.0002174965 1.315565e-04
[1570,] 0.0001681039 0.0002167450 5.596070e-05
[1571,] 0.0001594889 0.0002168755 5.307287e-05
[1572,] 0.0001797318 0.0002167442 5.968057e-05
[1573,] 0.0001587931 0.0002176204 5.291394e-05
[1574,] 0.0001790551 0.0002167437 5.945534e-05
[1575,] 0.0001818322 0.0002168234 6.063490e-05
[1576,] 0.0002223084 0.0002182674 6.967442e-05
[1577,] 0.0001980764 0.0002177733 6.584168e-05
[1578,] 0.0001443640 0.0002167128 4.806127e-05
[1579,] 0.0003039700 0.0002180112 9.320946e-05
[1580,] 0.0001536112 0.0002168002 5.061523e-05
[1581,] 0.0001419997 0.0002167138 4.717054e-05
[1582,] 0.0002736479 0.0002199601 8.172552e-05
[1583,] 0.0002147860 0.0002171255 7.381206e-05
[1584,] 0.0002291064 0.0002173287 7.541719e-05
[1585,] 0.0001446011 0.0002169670 4.769692e-05
[1586,] 0.0001903900 0.0002170360 6.488464e-05
[1587,] 0.0001787184 0.0002173727 5.775202e-05
[1588,] 0.0001591411 0.0002176004 5.331606e-05
[1589,] 0.0001530069 0.0002169939 5.087715e-05
[1590,] 0.0001409071 0.0002172610 4.689665e-05
[1591,] 0.0002319427 0.0002181286 7.472770e-05
[1592,] 0.0001403551 0.0002174626 4.647117e-05
[1593,] 0.0002596527 0.0002174841 9.087779e-05
[1594,] 0.0001556494 0.0002172561 5.215553e-05
[1595,] 0.0002497866 0.0002176529 8.008246e-05
[1596,] 0.0002434897 0.0002170090 8.176933e-05
[1597,] 0.0002122219 0.0002182464 7.207618e-05
[1598,] 0.0002077447 0.0002172672 6.985249e-05
[1599,] 0.0002568626 0.0002170164 8.641795e-05
[1600,] 0.0001982488 0.0002176810 6.661755e-05
[1601,] 0.0001898112 0.0002176616 6.155923e-05
[1602,] 0.0002408115 0.0002170208 8.103858e-05
[1603,] 0.0001987826 0.0002177185 6.703366e-05
[1604,] 0.0001450105 0.0002171471 4.806816e-05
[1605,] 0.0003364256 0.0002191050 1.007087e-04
[1606,] 0.0002026449 0.0002177142 6.835273e-05
[1607,] 0.0002015760 0.0002173170 6.779534e-05
[1608,] 0.0001954882 0.0002188217 6.901267e-05
[1609,] 0.0002170883 0.0002177004 6.982455e-05
[1610,] 0.0002416052 0.0002172100 8.211301e-05
[1611,] 0.0002115961 0.0002177357 6.802830e-05
[1612,] 0.0002663525 0.0002173417 9.156895e-05
[1613,] 0.0002020328 0.0002177712 6.845321e-05
[1614,] 0.0002173075 0.0002174860 7.234120e-05
[1615,] 0.0002140986 0.0002174310 7.111546e-05
[1616,] 0.0001846916 0.0002177770 6.234586e-05
[1617,] 0.0002391236 0.0002190487 7.512404e-05
[1618,] 0.0002214596 0.0002174867 7.373626e-05
[1619,] 0.0001871789 0.0002181459 6.439809e-05
[1620,] 0.0002190687 0.0002174876 7.306972e-05
[1621,] 0.0002142040 0.0002169561 7.065410e-05
[1622,] 0.0002122501 0.0002174876 7.078058e-05
[1623,] 0.0002560194 0.0002169953 8.494840e-05
[1624,] 0.0001965247 0.0002180425 6.905751e-05
[1625,] 0.0001836249 0.0002175725 6.223407e-05
[1626,] 0.0002371426 0.0002173086 8.104551e-05
[1627,] 0.0002306982 0.0002168577 7.456109e-05
[1628,] 0.0002147162 0.0002167131 7.089676e-05
[1629,] 0.0001827559 0.0002179445 6.064237e-05
[1630,] 0.0001886608 0.0002181308 6.493720e-05
[1631,] 0.0001853219 0.0002177522 6.248473e-05
[1632,] 0.0002391425 0.0002173479 8.198198e-05
[1633,] 0.0002075009 0.0002169736 6.934972e-05
[1634,] 0.0001821160 0.0002177395 6.129900e-05
[1635,] 0.0002065469 0.0002174879 6.868552e-05
[1636,] 0.0002428755 0.0002173557 7.940956e-05
[1637,] 0.0002472957 0.0002175738 8.044625e-05
[1638,] 0.0001908405 0.0002177330 6.433156e-05
[1639,] 0.0001435236 0.0002171865 4.718219e-05
[1640,] 0.0001818061 0.0002177292 6.115436e-05
[1641,] 0.0002329418 0.0002173342 7.971537e-05
[1642,] 0.0001483998 0.0002172670 4.859097e-05
[1643,] 0.0001446376 0.0002170276 4.824689e-05
[1644,] 0.0001758875 0.0002186893 6.063800e-05
[1645,] 0.0001855036 0.0002178121 6.162113e-05
[1646,] 0.0002048249 0.0002174656 6.667423e-05
[1647,] 0.0001885467 0.0002178411 6.241614e-05
[1648,] 0.0002311656 0.0002205354 7.177884e-05
[1649,] 0.0001375135 0.0002169068 4.572534e-05
[1650,] 0.0001561382 0.0002179137 5.267280e-05
[1651,] 0.0001556131 0.0002178779 5.243829e-05
[1652,] 0.0001555005 0.0002193652 5.331664e-05
[1653,] 0.0001371524 0.0002169103 4.561398e-05
[1654,] 0.0002023284 0.0002173308 6.638621e-05
[1655,] 0.0002856477 0.0002176792 9.274886e-05
[1656,] 0.0002324087 0.0002170836 7.612777e-05
[1657,] 0.0002322685 0.0002205631 7.196851e-05
[1658,] 0.0001547848 0.0002178408 5.208276e-05
[1659,] 0.0001576286 0.0002205778 5.463979e-05
[1660,] 0.0002027176 0.0002173531 6.639072e-05
[1661,] 0.0002027812 0.0002173324 6.652310e-05
[1662,] 0.0001849442 0.0002178652 6.128875e-05
[1663,] 0.0002326212 0.0002170825 7.620987e-05
[1664,] 0.0002103241 0.0002178250 6.860357e-05
[1665,] 0.0001529311 0.0002197469 5.221411e-05
[1666,] 0.0002418574 0.0002169969 7.970655e-05
[1667,] 0.0002002290 0.0002173276 6.573716e-05
[1668,] 0.0002330874 0.0002205325 7.213975e-05
[1669,] 0.0001577554 0.0002189338 5.421594e-05
[1670,] 0.0002238206 0.0002180160 7.280973e-05
[1671,] 0.0002163062 0.0002174782 7.020204e-05
[1672,] 0.0002246027 0.0002180294 7.300402e-05
[1673,] 0.0002016315 0.0002174356 6.579063e-05
[1674,] 0.0002293897 0.0002204061 7.150569e-05
[1675,] 0.0002003500 0.0002173345 6.573585e-05
[1676,] 0.0002310394 0.0002203792 7.182669e-05
[1677,] 0.0001372189 0.0002169113 4.563336e-05
[1678,] 0.0001970608 0.0002173350 6.468587e-05
[1679,] 0.0001744373 0.0002176895 5.841239e-05
[1680,] 0.0002369755 0.0002170793 7.764439e-05
[1681,] 0.0002294132 0.0002182029 7.294013e-05
[1682,] 0.0002381172 0.0002170894 7.790442e-05
[1683,] 0.0001520421 0.0002201338 5.185267e-05
[1684,] 0.0002309648 0.0002204699 7.177151e-05
[1685,] 0.0001975509 0.0002173358 6.484068e-05
[1686,] 0.0001753555 0.0002177018 5.838242e-05
[1687,] 0.0002293895 0.0002182227 7.291701e-05
[1688,] 0.0002038108 0.0002173299 6.686395e-05
[1689,] 0.0002304951 0.0002181992 7.319438e-05
[1690,] 0.0002352250 0.0002170635 7.725150e-05
[1691,] 0.0001526493 0.0002178507 5.119240e-05
[1692,] 0.0001754773 0.0002177223 5.847825e-05
[1693,] 0.0002014333 0.0002173279 6.611788e-05
[1694,] 0.0002793890 0.0002175690 9.162369e-05
[1695,] 0.0002311266 0.0002202408 7.190835e-05
[1696,] 0.0002315641 0.0002207595 7.175273e-05
[1697,] 0.0002331453 0.0002204032 7.220581e-05
[1698,] 0.0002314813 0.0002203721 7.191463e-05
[1699,] 0.0002014714 0.0002173320 6.610734e-05
[1700,] 0.0002295472 0.0002170980 7.507477e-05
[1701,] 0.0002310630 0.0002205306 7.176169e-05
[1702,] 0.0002298886 0.0002170838 7.530285e-05
[1703,] 0.0002211826 0.0002177414 7.180159e-05
[1704,] 0.0002748852 0.0002175423 9.067448e-05
[1705,] 0.0001841535 0.0002178312 6.109815e-05
[1706,] 0.0002690695 0.0002175622 8.843212e-05
[1707,] 0.0001514214 0.0002197107 5.133343e-05
[1708,] 0.0002254726 0.0002175156 7.315494e-05
[1709,] 0.0002133000 0.0002178303 7.155468e-05
[1710,] 0.0002242941 0.0002177943 7.248701e-05
[1711,] 0.0002106044 0.0002178199 6.871133e-05
[1712,] 0.0002829869 0.0002178141 8.989299e-05
[1713,] 0.0001537669 0.0002190515 5.237682e-05
[1714,] 0.0002918049 0.0002176763 9.474082e-05
[1715,] 0.0002483221 0.0002170403 8.192175e-05
[1716,] 0.0002321694 0.0002203342 7.206317e-05
[1717,] 0.0002126516 0.0002175721 6.853637e-05
[1718,] 0.0002223852 0.0002177756 7.205175e-05
[1719,] 0.0001523746 0.0002200088 5.201013e-05
[1720,] 0.0002224892 0.0002177370 7.210977e-05
[1721,] 0.0002221970 0.0002177513 7.202729e-05
[1722,] 0.0004961994 0.0002179290 1.539121e-04
[1723,] 0.0001758817 0.0002175044 5.765575e-05
[1724,] 0.0002199668 0.0002172492 7.211755e-05
[1725,] 0.0002723581 0.0002170822 8.903033e-05
[1726,] 0.0001940413 0.0002173582 6.363882e-05
[1727,] 0.0002670925 0.0002175998 8.720625e-05
[1728,] 0.0001742347 0.0002174082 5.786663e-05
[1729,] 0.0001724875 0.0002176176 5.868159e-05
[1730,] 0.0002110210 0.0002176053 7.028109e-05
[1731,] 0.0002119560 0.0002176632 6.882066e-05
[1732,] 0.0002007982 0.0002176817 6.684440e-05
[1733,] 0.0002100713 0.0002181637 6.955612e-05
[1734,] 0.0002626608 0.0002175861 8.593970e-05
[1735,] 0.0003121180 0.0002174193 9.860407e-05
[1736,] 0.0001751142 0.0002174100 5.815398e-05
[1737,] 0.0001771016 0.0002173159 5.863737e-05
[1738,] 0.0001379980 0.0002184463 4.564257e-05
[1739,] 0.0002778496 0.0002175812 9.087787e-05
[1740,] 0.0002846091 0.0002177504 9.177238e-05
[1741,] 0.0002073175 0.0002176818 6.898824e-05
[1742,] 0.0003026379 0.0002175629 9.489609e-05
[1743,] 0.0003095773 0.0002176588 9.653221e-05
[1744,] 0.0002936089 0.0002175656 9.150058e-05
[1745,] 0.0002926273 0.0002178125 9.382748e-05
[1746,] 0.0002933984 0.0002190008 8.718758e-05
[1747,] 0.0002832962 0.0002178267 9.083988e-05
[1748,] 0.0001656559 0.0002174604 5.524568e-05
[1749,] 0.0002086534 0.0002171577 6.926724e-05
[1750,] 0.0004234101 0.0002183090 1.251805e-04
[1751,] 0.0001701622 0.0002173813 5.680490e-05
[1752,] 0.0001649762 0.0002173833 5.493645e-05
[1753,] 0.0003085751 0.0002178010 9.888199e-05
[1754,] 0.0001797502 0.0002176676 5.830210e-05
[1755,] 0.0002086036 0.0002171524 6.927358e-05
[1756,] 0.0001885948 0.0002175614 6.140477e-05
[1757,] 0.0001818921 0.0002174504 5.954288e-05
[1758,] 0.0001826728 0.0002180326 6.146147e-05
[1759,] 0.0003347382 0.0002180973 1.218910e-04
[1760,] 0.0002435631 0.0002180361 7.855508e-05
[1761,] 0.0001367392 0.0002168777 4.548834e-05
[1762,] 0.0001400974 0.0002172454 4.622546e-05
[1763,] 0.0006470116 0.0002185476 1.861699e-04
[1764,] 0.0002828388 0.0002170313 9.370962e-05
[1765,] 0.0001596309 0.0002173838 5.336443e-05
[1766,] 0.0004568435 0.0002171187 1.414823e-04
[1767,] 0.0001978277 0.0002174364 6.519789e-05
[1768,] 0.0002828824 0.0002170347 9.372919e-05
[1769,] 0.0001682853 0.0002174812 5.624762e-05
[1770,] 0.0001794183 0.0002173845 5.955152e-05
[1771,] 0.0002147721 0.0002175542 7.066455e-05
[1772,] 0.0003841111 0.0002179930 1.211565e-04
[1773,] 0.0003929207 0.0002176543 1.271302e-04
[1774,] 0.0009675123 0.0002166948 3.162523e-04
[1775,] 0.0009024008 0.0002167210 2.913937e-04
[1776,] 0.0009968024 0.0002168941 3.136765e-04
[1777,] 0.0002627373 0.0002188082 8.075668e-05
[1778,] 0.0002301780 0.0002179395 7.455173e-05
[1779,] 0.0002457168 0.0002175470 8.427910e-05
[1780,] 0.0002206979 0.0002179207 7.643744e-05
[1781,] 0.0002207973 0.0002179361 7.651148e-05
[1782,] 0.0003125868 0.0002174151 1.028027e-04
[1783,] 0.0002239022 0.0002175357 7.078908e-05
[1784,] 0.0001623048 0.0002173546 5.483512e-05
[1785,] 0.0002667192 0.0002174198 8.772981e-05
[1786,] 0.0002580567 0.0002180046 8.271062e-05
[1787,] 0.0002792192 0.0002173940 9.303800e-05
[1788,] 0.0003034129 0.0002177483 9.758268e-05
[1789,] 0.0004849151 0.0002173454 1.478653e-04
[1790,] 0.0004497097 0.0002174491 1.371164e-04
[1791,] 0.0004598028 0.0002174625 1.397438e-04
[1792,] 0.0002532572 0.0002173951 8.422806e-05
[1793,] 0.0002155309 0.0002181386 7.063597e-05
[1794,] 0.0010493376 0.0002177194 3.268099e-04
[1795,] 0.0002106734 0.0002176904 7.018135e-05
[1796,] 0.0001662741 0.0002180226 5.625811e-05
[1797,] 0.0002008630 0.0002169810 6.568399e-05
[1798,] 0.0002083027 0.0002169736 6.951815e-05
[1799,] 0.0002605593 0.0002175654 9.247370e-05
[1800,] 0.0002705385 0.0002175703 9.621618e-05
[1801,] 0.0003720464 0.0002173280 1.226093e-04
[1802,] 0.0002649774 0.0002171715 9.251241e-05
[1803,] 0.0002043370 0.0002172478 6.882251e-05
[1804,] 0.0002167637 0.0002175516 7.241540e-05
[1805,] 0.0001457583 0.0002174366 4.869506e-05
[1806,] 0.0001551237 0.0002180606 5.204261e-05
[1807,] 0.0002491927 0.0002174665 8.775884e-05
[1808,] 0.0002291966 0.0002178062 7.869189e-05
[1809,] 0.0002170788 0.0002175570 7.255917e-05
[1810,] 0.0001539715 0.0002173101 5.101068e-05
[1811,] 0.0002668159 0.0002175442 8.983367e-05
[1812,] 0.0001467870 0.0002174254 4.895914e-05
[1813,] 0.0001874065 0.0002167433 6.298274e-05
[1814,] 0.0001398340 0.0002167961 4.653897e-05
[1815,] 0.0001370543 0.0002167105 4.562662e-05
[1816,] 0.0001412812 0.0002173697 4.709247e-05
[1817,] 0.0001922544 0.0002177426 6.394510e-05
[1818,] 0.0001369586 0.0002167202 4.558825e-05
[1819,] 0.0001505301 0.0002173285 5.058407e-05
[1820,] 0.0001396164 0.0002168906 4.668852e-05
[1821,] 0.0001468884 0.0002172488 4.916849e-05
[1822,] 0.0001770362 0.0002170581 5.865737e-05
[1823,] 0.0001488068 0.0002171538 4.976478e-05
[1824,] 0.0001474504 0.0002171641 4.930152e-05
[1825,] 0.0001536013 0.0002171902 5.179771e-05
[1826,] 0.0001472829 0.0002171666 4.924532e-05
[1827,] 0.0002902538 0.0002174344 9.644150e-05
[1828,] 0.0001479076 0.0002173559 4.965367e-05
[1829,] 0.0002275455 0.0002176995 7.846584e-05
[1830,] 0.0001771711 0.0002171030 5.871321e-05
[1831,] 0.0001774731 0.0002170664 5.889066e-05
[1832,] 0.0001537357 0.0002171892 5.189452e-05
[1833,] 0.0001426457 0.0002175753 4.794442e-05
[1834,] 0.0001674771 0.0002173221 5.705299e-05
[1835,] 0.0001732064 0.0002177131 5.945603e-05
[1836,] 0.0001559519 0.0002170927 5.257570e-05
[1837,] 0.0001775266 0.0002177933 5.927073e-05
[1838,] 0.0001756852 0.0002177045 5.845458e-05
[1839,] 0.0002428671 0.0002170722 8.084869e-05
[1840,] 0.0001586539 0.0002170773 5.340249e-05
[1841,] 0.0003618717 0.0002176641 1.235563e-04
[1842,] 0.0001940190 0.0002175731 6.490918e-05
[1843,] 0.0001806725 0.0002170772 6.109099e-05
[1844,] 0.0001707088 0.0002175926 5.829490e-05
[1845,] 0.0002292906 0.0002169913 7.526637e-05
[1846,] 0.0002039592 0.0002181330 7.050263e-05
[1847,] 0.0002599365 0.0002173854 8.603310e-05
[1848,] 0.0001849900 0.0002174519 6.247146e-05
[1849,] 0.0002278655 0.0002169980 7.482707e-05
[1850,] 0.0002148067 0.0002170403 7.060102e-05
[1851,] 0.0002082556 0.0002171664 6.922040e-05
[1852,] 0.0003034851 0.0002176574 1.012140e-04
[1853,] 0.0002234139 0.0002170141 7.335676e-05
[1854,] 0.0001631870 0.0002177100 5.567704e-05
[1855,] 0.0003079805 0.0002176700 1.035020e-04
[1856,] 0.0001660574 0.0002169312 5.584085e-05
[1857,] 0.0001405423 0.0002166929 4.680682e-05
[1858,] 0.0001659384 0.0002178711 5.690894e-05
[1859,] 0.0002990748 0.0002176685 1.004282e-04
[1860,] 0.0001758531 0.0002168020 5.880435e-05
[1861,] 0.0001949271 0.0002176999 6.675679e-05
[1862,] 0.0001607404 0.0002178185 5.487614e-05
[1863,] 0.0002419519 0.0002174087 8.024448e-05
[1864,] 0.0001922536 0.0002175560 6.262804e-05
[1865,] 0.0002065259 0.0002169907 6.826048e-05
[1866,] 0.0002151981 0.0002177667 7.221200e-05
[1867,] 0.0002151191 0.0002170007 7.083834e-05
[1868,] 0.0002919083 0.0002176677 9.796809e-05
[1869,] 0.0001784953 0.0002168019 5.933579e-05
[1870,] 0.0001724552 0.0002173494 5.889648e-05
[1871,] 0.0001655615 0.0002178166 5.670544e-05
[1872,] 0.0001730791 0.0002184981 5.967920e-05
[1873,] 0.0002435383 0.0002174214 8.036951e-05
[1874,] 0.0002080967 0.0002170131 6.854977e-05
[1875,] 0.0002052604 0.0002177192 6.786180e-05
[1876,] 0.0002725504 0.0002185657 9.977120e-05
[1877,] 0.0001571025 0.0002179812 5.374903e-05
[1878,] 0.0003731203 0.0002179243 1.323432e-04
[1879,] 0.0002874131 0.0002185128 1.054052e-04
[1880,] 0.0002055629 0.0002176195 6.797265e-05
[1881,] 0.0001554309 0.0002187167 5.340810e-05
[1882,] 0.0003392392 0.0002181528 1.231583e-04
[1883,] 0.0002140493 0.0002176900 7.395364e-05
[1884,] 0.0003264206 0.0002181624 1.183403e-04
[1885,] 0.0002092610 0.0002178989 7.310110e-05
[1886,] 0.0003447932 0.0002178360 1.245458e-04
[1887,] 0.0003627931 0.0002184652 1.348376e-04
[1888,] 0.0002124631 0.0002177516 7.115591e-05
[1889,] 0.0003683376 0.0002188262 1.385998e-04
[1890,] 0.0001489546 0.0002178860 5.055637e-05
[1891,] 0.0001953523 0.0002183104 6.781199e-05
[1892,] 0.0002037537 0.0002176871 6.798314e-05
[1893,] 0.0002070382 0.0002175908 6.962232e-05
[1894,] 0.0002113505 0.0002176323 7.001297e-05
[1895,] 0.0002371016 0.0002175228 8.204756e-05
[1896,] 0.0002079571 0.0002170464 6.850557e-05
[1897,] 0.0001962984 0.0002174550 6.418386e-05
[1898,] 0.0001825545 0.0002174145 5.993938e-05
[1899,] 0.0001927972 0.0002168227 6.266787e-05
[1900,] 0.0001497943 0.0002172539 4.996793e-05
[1901,] 0.0002146387 0.0002177589 7.131598e-05
[1902,] 0.0001395273 0.0002189290 4.617982e-05
[1903,] 0.0002385857 0.0002183316 7.360775e-05
[1904,] 0.0002089043 0.0002210015 6.232160e-05
[1905,] 0.0001794729 0.0002172291 6.002537e-05
[1906,] 0.0002110744 0.0002183431 7.069237e-05
[1907,] 0.0002132771 0.0002172458 6.887551e-05
[1908,] 0.0001758469 0.0002181318 6.064250e-05
[1909,] 0.0001799441 0.0002181562 6.220766e-05
[1910,] 0.0001964505 0.0002180670 6.806234e-05
```
