## Supplementary material for "Characterization of shared and ancestry-specific signals driving complex traits using multi-ancestry fine-mapping": s1_data.bim

```
3	chr3:178523699:C:T	0	178523699	T	C
3	chr3:178523777:C:T	0	178523777	T	C
3	chr3:178524038:T:C	0	178524038	C	T
3	chr3:178525221:T:C	0	178525221	C	T
3	chr3:178525476:G:T	0	178525476	T	G
3	chr3:178525958:T:C	0	178525958	C	T
3	chr3:178526668:G:A	0	178526668	A	G
3	chr3:178527081:AT:A	0	178527081	A	AT
3	chr3:178527940:T:TAGAA	0	178527940	TAGAA	T
3	chr3:178528153:T:C	0	178528153	C	T
3	chr3:178528677:G:A	0	178528677	A	G
3	chr3:178528743:C:A	0	178528743	A	C
3	chr3:178529006:T:C	0	178529006	C	T
3	chr3:178529734:G:A	0	178529734	A	G
3	chr3:178530254:A:G	0	178530254	G	A
3	chr3:178530422:G:A	0	178530422	A	G
3	chr3:178530996:T:C	0	178530996	C	T
3	chr3:178531307:T:G	0	178531307	G	T
3	chr3:178532095:G:A	0	178532095	A	G
3	chr3:178532302:A:G	0	178532302	G	A
3	chr3:178533519:ATTCT:A	0	178533519	A	ATTCT
3	chr3:178533958:CTCTTCTCT:C	0	178533958	C	CTCTTCTCT
3	chr3:178534581:C:T	0	178534581	T	C
3	chr3:178534930:C:T	0	178534930	T	C
3	chr3:178534956:C:G	0	178534956	G	C
3	chr3:178535521:C:T	0	178535521	T	C
3	chr3:178535630:G:A	0	178535630	A	G
3	chr3:178536166:C:T	0	178536166	T	C
3	chr3:178537150:G:C	0	178537150	C	G
3	chr3:178537255:G:A	0	178537255	A	G
3	chr3:178539169:T:G	0	178539169	G	T
3	chr3:178539774:G:A	0	178539774	A	G
3	chr3:178541142:T:A	0	178541142	A	T
3	chr3:178541328:G:A	0	178541328	A	G
3	chr3:178543067:C:T	0	178543067	T	C
3	chr3:178543398:C:T	0	178543398	T	C
3	chr3:178543662:C:T	0	178543662	T	C
3	chr3:178544652:G:A	0	178544652	A	G
3	chr3:178544902:G:A	0	178544902	A	G
3	chr3:178546793:A:G	0	178546793	G	A
3	chr3:178546963:G:T	0	178546963	T	G
3	chr3:178549190:A:T	0	178549190	T	A
3	chr3:178549568:C:T	0	178549568	T	C
3	chr3:178549761:C:T	0	178549761	T	C
3	chr3:178551368:T:C	0	178551368	C	T
3	chr3:178551820:A:G	0	178551820	G	A
3	chr3:178551951:G:A	0	178551951	A	G
3	chr3:178552187:G:A	0	178552187	A	G
3	chr3:178552504:T:G	0	178552504	G	T
3	chr3:178552874:A:G	0	178552874	G	A
3	chr3:178553428:C:T	0	178553428	T	C
3	chr3:178553608:G:A	0	178553608	A	G
3	chr3:178553708:T:A	0	178553708	A	T
3	chr3:178554192:T:C	0	178554192	C	T
3	chr3:178554379:T:C	0	178554379	C	T
3	chr3:178554639:C:G	0	178554639	G	C
3	chr3:178554860:T:G	0	178554860	G	T
3	chr3:178555038:A:T	0	178555038	T	A
3	chr3:178555107:CCT:C	0	178555107	C	CCT
3	chr3:178555136:C:A	0	178555136	A	C
3	chr3:178555172:C:T	0	178555172	T	C
3	chr3:178556558:C:G	0	178556558	G	C
3	chr3:178558590:C:T	0	178558590	T	C
3	chr3:178559098:C:T	0	178559098	T	C
3	chr3:178560559:T:C	0	178560559	C	T
3	chr3:178560935:G:A	0	178560935	A	G
3	chr3:178560981:A:G	0	178560981	G	A
3	chr3:178561589:T:A	0	178561589	A	T
3	chr3:178566224:T:C	0	178566224	C	T
3	chr3:178566398:C:T	0	178566398	T	C
3	chr3:178567103:C:G	0	178567103	G	C
3	chr3:178567202:T:C	0	178567202	C	T
3	chr3:178567957:G:A	0	178567957	A	G
3	chr3:178569152:A:G	0	178569152	G	A
3	chr3:178571332:C:A	0	178571332	A	C
3	chr3:178571672:C:T	0	178571672	T	C
3	chr3:178571965:C:T	0	178571965	T	C
3	chr3:178572293:C:T	0	178572293	T	C
3	chr3:178573134:G:A	0	178573134	A	G
3	chr3:178573472:G:A	0	178573472	A	G
3	chr3:178573788:A:G	0	178573788	G	A
3	chr3:178573842:G:A	0	178573842	A	G
3	chr3:178574059:T:G	0	178574059	G	T
3	chr3:178576402:G:C	0	178576402	C	G
3	chr3:178576726:G:A	0	178576726	A	G
3	chr3:178578144:G:A	0	178578144	A	G
3	chr3:178578371:G:A	0	178578371	A	G
3	chr3:178578866:T:C	0	178578866	C	T
3	chr3:178578944:C:T	0	178578944	T	C
3	chr3:178579876:T:G	0	178579876	G	T
3	chr3:178581014:C:T	0	178581014	T	C
3	chr3:178581047:C:A	0	178581047	A	C
3	chr3:178582937:T:C	0	178582937	C	T
3	chr3:178583500:G:T	0	178583500	T	G
3	chr3:178583544:A:T	0	178583544	T	A
3	chr3:178584977:T:C	0	178584977	C	T
3	chr3:178584988:G:C	0	178584988	C	G
3	chr3:178586647:T:C	0	178586647	C	T
3	chr3:178587680:A:G	0	178587680	G	A
3	chr3:178588035:C:T	0	178588035	T	C
3	chr3:178588293:C:A	0	178588293	A	C
3	chr3:178588695:G:A	0	178588695	A	G
3	chr3:178588891:A:G	0	178588891	G	A
3	chr3:178589723:T:C	0	178589723	C	T
3	chr3:178589929:A:C	0	178589929	C	A
3	chr3:178590872:G:A	0	178590872	A	G
3	chr3:178592684:G:A	0	178592684	A	G
3	chr3:178592726:C:T	0	178592726	T	C
3	chr3:178593027:G:A	0	178593027	A	G
3	chr3:178593048:G:A	0	178593048	A	G
3	chr3:178594154:T:C	0	178594154	C	T
3	chr3:178595905:A:T	0	178595905	T	A
3	chr3:178597445:G:A	0	178597445	A	G
3	chr3:178598742:G:A	0	178598742	A	G
3	chr3:178598801:C:T	0	178598801	T	C
3	chr3:178598894:T:A	0	178598894	A	T
3	chr3:178599133:T:G	0	178599133	G	T
3	chr3:178599686:T:C	0	178599686	C	T
3	chr3:178600353:T:G	0	178600353	G	T
3	chr3:178600957:A:G	0	178600957	G	A
3	chr3:178600997:C:T	0	178600997	T	C
3	chr3:178601465:T:C	0	178601465	C	T
3	chr3:178601998:T:G	0	178601998	G	T
3	chr3:178602051:C:T	0	178602051	T	C
3	chr3:178602218:GTAAC:G	0	178602218	G	GTAAC
3	chr3:178602635:A:G	0	178602635	G	A
3	chr3:178602785:G:A	0	178602785	A	G
3	chr3:178602790:G:A	0	178602790	A	G
3	chr3:178602876:A:G	0	178602876	G	A
3	chr3:178603044:A:G	0	178603044	G	A
3	chr3:178603651:A:G	0	178603651	G	A
3	chr3:178604161:G:A	0	178604161	A	G
3	chr3:178604459:A:G	0	178604459	G	A
3	chr3:178604464:A:G	0	178604464	G	A
3	chr3:178605526:T:G	0	178605526	G	T
3	chr3:178605725:T:G	0	178605725	G	T
3	chr3:178606782:G:C	0	178606782	C	G
3	chr3:178608406:G:A	0	178608406	A	G
3	chr3:178609150:T:C	0	178609150	C	T
3	chr3:178609205:G:C	0	178609205	C	G
3	chr3:178609211:A:G	0	178609211	G	A
3	chr3:178609733:C:A	0	178609733	A	C
3	chr3:178611067:C:T	0	178611067	T	C
3	chr3:178611388:G:T	0	178611388	T	G
3	chr3:178611888:T:G	0	178611888	G	T
3	chr3:178613147:C:T	0	178613147	T	C
3	chr3:178614151:TC:T	0	178614151	T	TC
3	chr3:178615051:G:C	0	178615051	C	G
3	chr3:178615489:C:T	0	178615489	T	C
3	chr3:178616392:A:G	0	178616392	G	A
3	chr3:178616929:C:T	0	178616929	T	C
3	chr3:178617664:C:T	0	178617664	T	C
3	chr3:178618795:T:G	0	178618795	G	T
3	chr3:178619843:G:A	0	178619843	A	G
3	chr3:178620137:C:T	0	178620137	T	C
3	chr3:178620339:T:A	0	178620339	A	T
3	chr3:178620481:C:T	0	178620481	T	C
3	chr3:178620759:C:A	0	178620759	A	C
3	chr3:178622724:A:C	0	178622724	C	A
3	chr3:178622896:G:T	0	178622896	T	G
3	chr3:178623794:G:A	0	178623794	A	G
3	chr3:178624604:T:C	0	178624604	C	T
3	chr3:178624614:A:T	0	178624614	T	A
3	chr3:178624952:G:A	0	178624952	A	G
3	chr3:178625232:C:T	0	178625232	T	C
3	chr3:178625612:A:G	0	178625612	G	A
3	chr3:178625895:C:T	0	178625895	T	C
3	chr3:178626954:C:T	0	178626954	T	C
3	chr3:178627120:T:C	0	178627120	C	T
3	chr3:178627443:G:A	0	178627443	A	G
3	chr3:178628237:A:G	0	178628237	G	A
3	chr3:178630318:G:A	0	178630318	A	G
3	chr3:178630397:G:A	0	178630397	A	G
3	chr3:178631760:C:T	0	178631760	T	C
3	chr3:178632718:C:CA	0	178632718	CA	C
3	chr3:178633232:T:C	0	178633232	C	T
3	chr3:178633551:G:A	0	178633551	A	G
3	chr3:178633654:G:A	0	178633654	A	G
3	chr3:178633732:T:A	0	178633732	A	T
3	chr3:178633845:T:C	0	178633845	C	T
3	chr3:178634601:A:G	0	178634601	G	A
3	chr3:178636147:T:C	0	178636147	C	T
3	chr3:178636837:TCCACCA:T	0	178636837	T	TCCACCA
3	chr3:178636905:A:T	0	178636905	T	A
3	chr3:178636996:T:G	0	178636996	G	T
3	chr3:178637318:C:T	0	178637318	T	C
3	chr3:178637836:C:T	0	178637836	T	C
3	chr3:178637932:T:C	0	178637932	C	T
3	chr3:178638449:C:T	0	178638449	T	C
3	chr3:178638481:C:T	0	178638481	T	C
3	chr3:178638632:A:C	0	178638632	C	A
3	chr3:178639409:A:G	0	178639409	G	A
3	chr3:178639435:A:G	0	178639435	G	A
3	chr3:178639751:A:T	0	178639751	T	A
3	chr3:178640194:C:T	0	178640194	T	C
3	chr3:178640706:T:A	0	178640706	A	T
3	chr3:178642371:A:C	0	178642371	C	A
3	chr3:178642510:C:T	0	178642510	T	C
3	chr3:178642952:C:T	0	178642952	T	C
3	chr3:178643190:C:G	0	178643190	G	C
3	chr3:178643995:C:T	0	178643995	T	C
3	chr3:178644222:C:T	0	178644222	T	C
3	chr3:178644410:C:T	0	178644410	T	C
3	chr3:178647133:C:T	0	178647133	T	C
3	chr3:178647675:C:T	0	178647675	T	C
3	chr3:178648004:C:A	0	178648004	A	C
3	chr3:178649060:G:T	0	178649060	T	G
3	chr3:178649604:G:A	0	178649604	A	G
3	chr3:178649648:T:A	0	178649648	A	T
3	chr3:178649658:G:A	0	178649658	A	G
3	chr3:178649831:C:CT	0	178649831	CT	C
3	chr3:178649946:C:T	0	178649946	T	C
3	chr3:178649959:C:T	0	178649959	T	C
3	chr3:178649982:C:T	0	178649982	T	C
3	chr3:178650019:T:C	0	178650019	C	T
3	chr3:178650345:G:A	0	178650345	A	G
3	chr3:178650525:C:A	0	178650525	A	C
3	chr3:178650526:T:C	0	178650526	C	T
3	chr3:178650637:G:A	0	178650637	A	G
3	chr3:178650711:G:A	0	178650711	A	G
3	chr3:178652108:AG:A	0	178652108	A	AG
3	chr3:178652118:G:A	0	178652118	A	G
3	chr3:178652216:G:A	0	178652216	A	G
3	chr3:178652961:T:C	0	178652961	C	T
3	chr3:178653529:G:A	0	178653529	A	G
3	chr3:178653542:G:A	0	178653542	A	G
3	chr3:178653566:G:A	0	178653566	A	G
3	chr3:178653589:C:A	0	178653589	A	C
3	chr3:178653766:T:C	0	178653766	C	T
3	chr3:178654249:C:A	0	178654249	A	C
3	chr3:178654491:A:T	0	178654491	T	A
3	chr3:178655607:A:C	0	178655607	C	A
3	chr3:178655845:A:T	0	178655845	T	A
3	chr3:178655877:T:C	0	178655877	C	T
3	chr3:178656307:C:T	0	178656307	T	C
3	chr3:178656600:C:A	0	178656600	A	C
3	chr3:178656948:A:T	0	178656948	T	A
3	chr3:178656992:T:C	0	178656992	C	T
3	chr3:178657075:T:C	0	178657075	C	T
3	chr3:178657116:A:G	0	178657116	G	A
3	chr3:178657195:C:T	0	178657195	T	C
3	chr3:178657400:G:A	0	178657400	A	G
3	chr3:178658356:T:C	0	178658356	C	T
3	chr3:178659510:T:C	0	178659510	C	T
3	chr3:178660039:C:T	0	178660039	T	C
3	chr3:178660091:G:A	0	178660091	A	G
3	chr3:178660495:C:A	0	178660495	A	C
3	chr3:178660643:AT:A	0	178660643	A	AT
3	chr3:178660680:T:C	0	178660680	C	T
3	chr3:178661310:C:T	0	178661310	T	C
3	chr3:178661329:A:G	0	178661329	G	A
3	chr3:178661355:C:T	0	178661355	T	C
3	chr3:178661712:C:A	0	178661712	A	C
3	chr3:178661713:C:T	0	178661713	T	C
3	chr3:178661874:G:A	0	178661874	A	G
3	chr3:178661876:G:C	0	178661876	C	G
3	chr3:178662044:C:T	0	178662044	T	C
3	chr3:178662397:A:G	0	178662397	G	A
3	chr3:178662571:G:A	0	178662571	A	G
3	chr3:178663689:T:C	0	178663689	C	T
3	chr3:178663891:C:T	0	178663891	T	C
3	chr3:178664471:A:G	0	178664471	G	A
3	chr3:178664848:A:T	0	178664848	T	A
3	chr3:178664942:G:T	0	178664942	T	G
3	chr3:178665467:C:T	0	178665467	T	C
3	chr3:178665566:A:G	0	178665566	G	A
3	chr3:178666000:C:T	0	178666000	T	C
3	chr3:178666407:C:A	0	178666407	A	C
3	chr3:178666500:T:C	0	178666500	C	T
3	chr3:178666875:C:T	0	178666875	T	C
3	chr3:178667116:C:T	0	178667116	T	C
3	chr3:178667317:A:G	0	178667317	G	A
3	chr3:178667473:C:T	0	178667473	T	C
3	chr3:178667569:T:C	0	178667569	C	T
3	chr3:178667708:CA:C	0	178667708	C	CA
3	chr3:178667733:G:T	0	178667733	T	G
3	chr3:178667964:T:C	0	178667964	C	T
3	chr3:178668129:C:T	0	178668129	T	C
3	chr3:178668302:A:G	0	178668302	G	A
3	chr3:178668350:A:C	0	178668350	C	A
3	chr3:178668383:T:C	0	178668383	C	T
3	chr3:178668533:T:A	0	178668533	A	T
3	chr3:178668607:G:A	0	178668607	A	G
3	chr3:178668663:A:C	0	178668663	C	A
3	chr3:178669030:A:G	0	178669030	G	A
3	chr3:178669485:A:G	0	178669485	G	A
3	chr3:178670871:T:C	0	178670871	C	T
3	chr3:178671424:C:T	0	178671424	T	C
3	chr3:178671533:G:A	0	178671533	A	G
3	chr3:178671914:G:A	0	178671914	A	G
3	chr3:178672603:G:A	0	178672603	A	G
3	chr3:178672670:A:G	0	178672670	G	A
3	chr3:178672915:T:G	0	178672915	G	T
3	chr3:178673173:A:G	0	178673173	G	A
3	chr3:178673306:C:G	0	178673306	G	C
3	chr3:178673339:A:G	0	178673339	G	A
3	chr3:178673633:G:A	0	178673633	A	G
3	chr3:178674011:T:C	0	178674011	C	T
3	chr3:178674234:G:T	0	178674234	T	G
3	chr3:178674411:T:C	0	178674411	C	T
3	chr3:178674439:A:G	0	178674439	G	A
3	chr3:178675537:AAAGAGTGC:A	0	178675537	A	AAAGAGTGC
3	chr3:178675568:T:C	0	178675568	C	T
3	chr3:178677088:A:G	0	178677088	G	A
3	chr3:178677198:C:A	0	178677198	A	C
3	chr3:178678055:C:T	0	178678055	T	C
3	chr3:178678415:A:G	0	178678415	G	A
3	chr3:178678416:C:T	0	178678416	T	C
3	chr3:178678758:G:C	0	178678758	C	G
3	chr3:178678861:G:A	0	178678861	A	G
3	chr3:178678970:T:C	0	178678970	C	T
3	chr3:178679634:T:C	0	178679634	C	T
3	chr3:178679823:C:T	0	178679823	T	C
3	chr3:178680033:G:A	0	178680033	A	G
3	chr3:178680246:A:G	0	178680246	G	A
3	chr3:178680864:T:G	0	178680864	G	T
3	chr3:178681160:C:T	0	178681160	T	C
3	chr3:178681270:A:AC	0	178681270	AC	A
3	chr3:178681645:G:C	0	178681645	C	G
3	chr3:178681763:A:G	0	178681763	G	A
3	chr3:178683242:G:C	0	178683242	C	G
3	chr3:178683391:G:A	0	178683391	A	G
3	chr3:178683550:A:G	0	178683550	G	A
3	chr3:178684477:A:G	0	178684477	G	A
3	chr3:178685086:CA:C	0	178685086	C	CA
3	chr3:178685091:CTACCCAACT:C	0	178685091	C	CTACCCAACT
3	chr3:178685353:A:G	0	178685353	G	A
3	chr3:178685505:C:T	0	178685505	T	C
3	chr3:178685542:G:T	0	178685542	T	G
3	chr3:178686047:A:T	0	178686047	T	A
3	chr3:178687227:A:G	0	178687227	G	A
3	chr3:178687542:G:A	0	178687542	A	G
3	chr3:178688149:T:C	0	178688149	C	T
3	chr3:178688376:T:C	0	178688376	C	T
3	chr3:178688474:A:T	0	178688474	T	A
3	chr3:178688737:A:G	0	178688737	G	A
3	chr3:178689188:TGTTA:T	0	178689188	T	TGTTA
3	chr3:178689352:T:C	0	178689352	C	T
3	chr3:178689358:G:A	0	178689358	A	G
3	chr3:178689432:G:A	0	178689432	A	G
3	chr3:178689543:A:G	0	178689543	G	A
3	chr3:178690059:T:G	0	178690059	G	T
3	chr3:178690326:A:T	0	178690326	T	A
3	chr3:178690365:G:C	0	178690365	C	G
3	chr3:178690782:G:C	0	178690782	C	G
3	chr3:178691447:C:T	0	178691447	T	C
3	chr3:178692368:T:C	0	178692368	C	T
3	chr3:178692651:G:A	0	178692651	A	G
3	chr3:178692826:A:G	0	178692826	G	A
3	chr3:178692859:T:C	0	178692859	C	T
3	chr3:178692924:T:C	0	178692924	C	T
3	chr3:178693004:T:C	0	178693004	C	T
3	chr3:178693402:T:C	0	178693402	C	T
3	chr3:178693970:C:T	0	178693970	T	C
3	chr3:178694008:C:T	0	178694008	T	C
3	chr3:178694094:G:A	0	178694094	A	G
3	chr3:178694454:T:C	0	178694454	C	T
3	chr3:178695018:A:G	0	178695018	G	A
3	chr3:178695271:G:A	0	178695271	A	G
3	chr3:178695297:CCA:C	0	178695297	C	CCA
3	chr3:178695758:T:C	0	178695758	C	T
3	chr3:178696347:T:G	0	178696347	G	T
3	chr3:178696493:C:A	0	178696493	A	C
3	chr3:178696758:A:C	0	178696758	C	A
3	chr3:178696991:A:C	0	178696991	C	A
3	chr3:178697104:A:G	0	178697104	G	A
3	chr3:178697117:G:A	0	178697117	A	G
3	chr3:178697197:A:G	0	178697197	G	A
3	chr3:178697596:C:T	0	178697596	T	C
3	chr3:178698032:C:A	0	178698032	A	C
3	chr3:178698349:CTGTCT:C	0	178698349	C	CTGTCT
3	chr3:178698746:T:C	0	178698746	C	T
3	chr3:178698947:C:A	0	178698947	A	C
3	chr3:178699199:G:A	0	178699199	A	G
3	chr3:178699247:G:C	0	178699247	C	G
3	chr3:178700014:G:A	0	178700014	A	G
3	chr3:178700083:G:C	0	178700083	C	G
3	chr3:178700663:G:C	0	178700663	C	G
3	chr3:178700675:G:A	0	178700675	A	G
3	chr3:178700817:TCAAA:T	0	178700817	T	TCAAA
3	chr3:178700914:C:T	0	178700914	T	C
3	chr3:178701131:G:C	0	178701131	C	G
3	chr3:178701174:C:T	0	178701174	T	C
3	chr3:178701525:T:C	0	178701525	C	T
3	chr3:178701579:C:A	0	178701579	A	C
3	chr3:178702396:T:C	0	178702396	C	T
3	chr3:178702688:T:C	0	178702688	C	T
3	chr3:178702796:T:TA	0	178702796	TA	T
3	chr3:178702840:C:T	0	178702840	T	C
3	chr3:178703422:T:C	0	178703422	C	T
3	chr3:178703534:G:A	0	178703534	A	G
3	chr3:178703704:G:A	0	178703704	A	G
3	chr3:178703773:T:C	0	178703773	C	T
3	chr3:178703881:T:C	0	178703881	C	T
3	chr3:178704308:T:C	0	178704308	C	T
3	chr3:178704501:C:A	0	178704501	A	C
3	chr3:178704528:G:T	0	178704528	T	G
3	chr3:178704536:T:C	0	178704536	C	T
3	chr3:178705514:T:G	0	178705514	G	T
3	chr3:178706063:C:A	0	178706063	A	C
3	chr3:178706105:A:G	0	178706105	G	A
3	chr3:178706425:T:C	0	178706425	C	T
3	chr3:178706915:G:A	0	178706915	A	G
3	chr3:178706931:C:G	0	178706931	G	C
3	chr3:178707044:T:C	0	178707044	C	T
3	chr3:178707194:G:A	0	178707194	A	G
3	chr3:178707423:T:C	0	178707423	C	T
3	chr3:178707717:AAT:A	0	178707717	A	AAT
3	chr3:178708318:G:A	0	178708318	A	G
3	chr3:178708545:G:A	0	178708545	A	G
3	chr3:178708663:G:A	0	178708663	A	G
3	chr3:178709287:A:G	0	178709287	G	A
3	chr3:178709320:T:C	0	178709320	C	T
3	chr3:178709928:A:G	0	178709928	G	A
3	chr3:178710714:C:T	0	178710714	T	C
3	chr3:178711475:C:T	0	178711475	T	C
3	chr3:178711770:CTA:C	0	178711770	C	CTA
3	chr3:178711785:A:G	0	178711785	G	A
3	chr3:178711787:C:T	0	178711787	T	C
3	chr3:178711825:T:C	0	178711825	C	T
3	chr3:178711915:C:T	0	178711915	T	C
3	chr3:178712120:C:T	0	178712120	T	C
3	chr3:178712151:A:T	0	178712151	T	A
3	chr3:178712317:C:T	0	178712317	T	C
3	chr3:178712406:G:A	0	178712406	A	G
3	chr3:178712799:G:A	0	178712799	A	G
3	chr3:178712882:C:G	0	178712882	G	C
3	chr3:178713732:C:T	0	178713732	T	C
3	chr3:178714107:C:T	0	178714107	T	C
3	chr3:178715717:A:T	0	178715717	T	A
3	chr3:178716555:T:C	0	178716555	C	T
3	chr3:178716767:A:C	0	178716767	C	A
3	chr3:178716781:G:A	0	178716781	A	G
3	chr3:178717364:G:A	0	178717364	A	G
3	chr3:178717594:T:G	0	178717594	G	T
3	chr3:178718388:T:C	0	178718388	C	T
3	chr3:178719201:TCTC:T	0	178719201	T	TCTC
3	chr3:178722594:C:T	0	178722594	T	C
3	chr3:178724269:AT:A	0	178724269	A	AT
3	chr3:178724919:T:C	0	178724919	C	T
3	chr3:178725598:G:T	0	178725598	T	G
3	chr3:178725928:T:C	0	178725928	C	T
3	chr3:178726483:A:G	0	178726483	G	A
3	chr3:178726616:C:A	0	178726616	A	C
3	chr3:178726692:A:G	0	178726692	G	A
3	chr3:178727293:T:C	0	178727293	C	T
3	chr3:178727377:C:T	0	178727377	T	C
3	chr3:178728478:A:C	0	178728478	C	A
3	chr3:178728517:G:A	0	178728517	A	G
3	chr3:178729519:G:A	0	178729519	A	G
3	chr3:178729581:G:A	0	178729581	A	G
3	chr3:178730355:T:C	0	178730355	C	T
3	chr3:178730994:C:A	0	178730994	A	C
3	chr3:178731273:T:C	0	178731273	C	T
3	chr3:178731305:C:T	0	178731305	T	C
3	chr3:178731600:A:C	0	178731600	C	A
3	chr3:178731733:A:G	0	178731733	G	A
3	chr3:178731818:G:A	0	178731818	A	G
3	chr3:178732118:G:A	0	178732118	A	G
3	chr3:178732773:T:C	0	178732773	C	T
3	chr3:178733276:T:C	0	178733276	C	T
3	chr3:178733278:C:T	0	178733278	T	C
3	chr3:178733425:A:C	0	178733425	C	A
3	chr3:178733660:T:C	0	178733660	C	T
3	chr3:178733689:T:C	0	178733689	C	T
3	chr3:178733725:C:T	0	178733725	T	C
3	chr3:178733880:A:G	0	178733880	G	A
3	chr3:178733896:A:C	0	178733896	C	A
3	chr3:178734152:G:C	0	178734152	C	G
3	chr3:178734293:T:C	0	178734293	C	T
3	chr3:178734757:A:T	0	178734757	T	A
3	chr3:178735153:C:T	0	178735153	T	C
3	chr3:178735168:T:C	0	178735168	C	T
3	chr3:178735282:G:A	0	178735282	A	G
3	chr3:178735473:T:C	0	178735473	C	T
3	chr3:178736137:C:T	0	178736137	T	C
3	chr3:178736337:T:C	0	178736337	C	T
3	chr3:178736853:A:G	0	178736853	G	A
3	chr3:178738935:GAATC:G	0	178738935	G	GAATC
3	chr3:178739287:A:G	0	178739287	G	A
3	chr3:178739958:C:T	0	178739958	T	C
3	chr3:178741877:T:C	0	178741877	C	T
3	chr3:178742594:T:C	0	178742594	C	T
3	chr3:178742767:G:A	0	178742767	A	G
3	chr3:178743118:A:G	0	178743118	G	A
3	chr3:178743983:C:T	0	178743983	T	C
3	chr3:178744655:C:G	0	178744655	G	C
3	chr3:178745323:G:A	0	178745323	A	G
3	chr3:178745531:C:A	0	178745531	A	C
3	chr3:178746066:G:A	0	178746066	A	G
3	chr3:178746343:A:G	0	178746343	G	A
3	chr3:178746500:G:A	0	178746500	A	G
3	chr3:178746831:T:C	0	178746831	C	T
3	chr3:178747261:C:A	0	178747261	A	C
3	chr3:178747407:T:C	0	178747407	C	T
3	chr3:178748734:C:A	0	178748734	A	C
3	chr3:178749030:G:A	0	178749030	A	G
3	chr3:178749239:G:T	0	178749239	T	G
3	chr3:178749831:A:G	0	178749831	G	A
3	chr3:178750481:A:C	0	178750481	C	A
3	chr3:178751160:G:A	0	178751160	A	G
3	chr3:178751732:A:G	0	178751732	G	A
3	chr3:178752144:C:T	0	178752144	T	C
3	chr3:178752895:T:C	0	178752895	C	T
3	chr3:178753188:A:T	0	178753188	T	A
3	chr3:178753301:G:A	0	178753301	A	G
3	chr3:178753587:A:G	0	178753587	G	A
3	chr3:178754729:G:A	0	178754729	A	G
3	chr3:178755434:G:C	0	178755434	C	G
3	chr3:178755660:C:T	0	178755660	T	C
3	chr3:178756699:C:T	0	178756699	T	C
3	chr3:178761744:G:A	0	178761744	A	G
3	chr3:178762536:G:T	0	178762536	T	G
3	chr3:178762669:T:G	0	178762669	G	T
3	chr3:178762672:C:A	0	178762672	A	C
3	chr3:178764163:G:C	0	178764163	C	G
3	chr3:178764234:G:A	0	178764234	A	G
3	chr3:178764455:C:T	0	178764455	T	C
3	chr3:178765286:C:T	0	178765286	T	C
3	chr3:178765297:G:A	0	178765297	A	G
3	chr3:178765633:G:A	0	178765633	A	G
3	chr3:178765688:C:T	0	178765688	T	C
3	chr3:178765773:A:T	0	178765773	T	A
3	chr3:178765792:C:T	0	178765792	T	C
3	chr3:178765822:C:A	0	178765822	A	C
3	chr3:178766266:G:A	0	178766266	A	G
3	chr3:178767897:T:C	0	178767897	C	T
3	chr3:178768958:TGAA:T	0	178768958	T	TGAA
3	chr3:178770089:T:G	0	178770089	G	T
3	chr3:178771721:G:A	0	178771721	A	G
3	chr3:178772111:G:A	0	178772111	A	G
3	chr3:178773295:CAGA:C	0	178773295	C	CAGA
3	chr3:178774306:G:A	0	178774306	A	G
3	chr3:178774423:C:T	0	178774423	T	C
3	chr3:178774517:G:A	0	178774517	A	G
3	chr3:178775425:T:A	0	178775425	A	T
3	chr3:178776149:A:T	0	178776149	T	A
3	chr3:178776791:A:T	0	178776791	T	A
3	chr3:178776856:A:T	0	178776856	T	A
3	chr3:178777843:T:C	0	178777843	C	T
3	chr3:178778016:T:C	0	178778016	C	T
3	chr3:178778942:CT:C	0	178778942	C	CT
3	chr3:178779435:C:T	0	178779435	T	C
3	chr3:178780769:A:G	0	178780769	G	A
3	chr3:178781288:G:A	0	178781288	A	G
3	chr3:178781394:C:T	0	178781394	T	C
3	chr3:178781419:C:A	0	178781419	A	C
3	chr3:178784241:C:T	0	178784241	T	C
3	chr3:178784694:A:T	0	178784694	T	A
3	chr3:178784830:T:C	0	178784830	C	T
3	chr3:178785427:G:C	0	178785427	C	G
3	chr3:178785985:G:A	0	178785985	A	G
3	chr3:178787634:T:C	0	178787634	C	T
3	chr3:178787929:A:G	0	178787929	G	A
3	chr3:178787944:T:A	0	178787944	A	T
3	chr3:178788078:C:T	0	178788078	T	C
3	chr3:178788219:C:T	0	178788219	T	C
3	chr3:178788489:A:G	0	178788489	G	A
3	chr3:178789137:C:T	0	178789137	T	C
3	chr3:178789227:T:C	0	178789227	C	T
3	chr3:178790350:T:C	0	178790350	C	T
3	chr3:178791148:A:C	0	178791148	C	A
3	chr3:178791453:C:T	0	178791453	T	C
3	chr3:178791578:TAAC:T	0	178791578	T	TAAC
3	chr3:178792228:A:G	0	178792228	G	A
3	chr3:178793190:C:T	0	178793190	T	C
3	chr3:178793266:T:C	0	178793266	C	T
3	chr3:178793901:A:C	0	178793901	C	A
3	chr3:178793936:A:C	0	178793936	C	A
3	chr3:178794667:G:A	0	178794667	A	G
3	chr3:178794789:G:A	0	178794789	A	G
3	chr3:178795401:T:C	0	178795401	C	T
3	chr3:178795589:T:A	0	178795589	A	T
3	chr3:178796465:G:A	0	178796465	A	G
3	chr3:178796614:T:C	0	178796614	C	T
3	chr3:178797052:G:A	0	178797052	A	G
3	chr3:178797187:A:T	0	178797187	T	A
3	chr3:178798120:G:A	0	178798120	A	G
3	chr3:178798198:T:C	0	178798198	C	T
3	chr3:178798974:T:C	0	178798974	C	T
3	chr3:178799084:G:A	0	178799084	A	G
3	chr3:178799450:A:C	0	178799450	C	A
3	chr3:178800219:G:C	0	178800219	C	G
3	chr3:178800906:A:G	0	178800906	G	A
3	chr3:178801208:A:C	0	178801208	C	A
3	chr3:178801309:T:A	0	178801309	A	T
3	chr3:178802847:CT:C	0	178802847	C	CT
3	chr3:178803138:C:T	0	178803138	T	C
3	chr3:178803163:T:G	0	178803163	G	T
3	chr3:178803179:A:G	0	178803179	G	A
3	chr3:178805219:C:T	0	178805219	T	C
3	chr3:178805544:C:T	0	178805544	T	C
3	chr3:178805789:G:A	0	178805789	A	G
3	chr3:178806917:T:C	0	178806917	C	T
3	chr3:178806959:G:A	0	178806959	A	G
3	chr3:178808705:C:T	0	178808705	T	C
3	chr3:178811373:C:A	0	178811373	A	C
3	chr3:178812068:C:T	0	178812068	T	C
3	chr3:178813334:T:C	0	178813334	C	T
3	chr3:178813872:A:G	0	178813872	G	A
3	chr3:178814183:T:C	0	178814183	C	T
3	chr3:178814211:C:T	0	178814211	T	C
3	chr3:178814270:T:C	0	178814270	C	T
3	chr3:178814364:C:T	0	178814364	T	C
3	chr3:178814665:T:C	0	178814665	C	T
3	chr3:178814729:G:T	0	178814729	T	G
3	chr3:178815280:G:A	0	178815280	A	G
3	chr3:178815396:T:C	0	178815396	C	T
3	chr3:178815571:T:A	0	178815571	A	T
3	chr3:178815687:A:G	0	178815687	G	A
3	chr3:178815711:C:T	0	178815711	T	C
3	chr3:178815922:A:T	0	178815922	T	A
3	chr3:178816355:T:C	0	178816355	C	T
3	chr3:178817386:A:T	0	178817386	T	A
3	chr3:178817463:A:G	0	178817463	G	A
3	chr3:178817465:G:C	0	178817465	C	G
3	chr3:178817484:A:T	0	178817484	T	A
3	chr3:178817629:G:A	0	178817629	A	G
3	chr3:178817681:C:T	0	178817681	T	C
3	chr3:178817740:T:C	0	178817740	C	T
3	chr3:178817849:G:C	0	178817849	C	G
3	chr3:178818032:C:T	0	178818032	T	C
3	chr3:178818102:T:C	0	178818102	C	T
3	chr3:178818151:T:A	0	178818151	A	T
3	chr3:178818298:A:T	0	178818298	T	A
3	chr3:178818776:T:C	0	178818776	C	T
3	chr3:178818936:T:C	0	178818936	C	T
3	chr3:178819544:C:T	0	178819544	T	C
3	chr3:178819592:T:C	0	178819592	C	T
3	chr3:178819838:T:C	0	178819838	C	T
3	chr3:178819895:G:A	0	178819895	A	G
3	chr3:178820461:G:A	0	178820461	A	G
3	chr3:178820555:A:G	0	178820555	G	A
3	chr3:178820915:T:C	0	178820915	C	T
3	chr3:178820980:C:A	0	178820980	A	C
3	chr3:178821429:T:C	0	178821429	C	T
3	chr3:178821484:G:T	0	178821484	T	G
3	chr3:178821698:A:G	0	178821698	G	A
3	chr3:178821714:T:A	0	178821714	A	T
3	chr3:178822146:T:C	0	178822146	C	T
3	chr3:178822218:T:C	0	178822218	C	T
3	chr3:178822442:C:T	0	178822442	T	C
3	chr3:178822565:G:T	0	178822565	T	G
3	chr3:178822575:C:CT	0	178822575	CT	C
3	chr3:178823142:C:A	0	178823142	A	C
3	chr3:178823257:A:G	0	178823257	G	A
3	chr3:178823404:T:C	0	178823404	C	T
3	chr3:178823528:A:C	0	178823528	C	A
3	chr3:178823666:G:T	0	178823666	T	G
3	chr3:178824154:C:T	0	178824154	T	C
3	chr3:178824224:C:T	0	178824224	T	C
3	chr3:178824265:T:G	0	178824265	G	T
3	chr3:178824503:G:A	0	178824503	A	G
3	chr3:178824629:A:C	0	178824629	C	A
3	chr3:178824666:A:G	0	178824666	G	A
3	chr3:178824773:G:A	0	178824773	A	G
3	chr3:178825029:T:C	0	178825029	C	T
3	chr3:178825116:G:A	0	178825116	A	G
3	chr3:178825368:T:C	0	178825368	C	T
3	chr3:178825937:T:C	0	178825937	C	T
3	chr3:178825952:C:G	0	178825952	G	C
3	chr3:178826021:T:C	0	178826021	C	T
3	chr3:178826088:G:A	0	178826088	A	G
3	chr3:178826274:A:G	0	178826274	G	A
3	chr3:178826498:T:C	0	178826498	C	T
3	chr3:178826529:T:C	0	178826529	C	T
3	chr3:178826590:C:T	0	178826590	T	C
3	chr3:178826595:A:G	0	178826595	G	A
3	chr3:178826831:C:A	0	178826831	A	C
3	chr3:178826835:T:C	0	178826835	C	T
3	chr3:178827293:A:G	0	178827293	G	A
3	chr3:178827461:G:A	0	178827461	A	G
3	chr3:178827488:A:G	0	178827488	G	A
3	chr3:178827820:T:C	0	178827820	C	T
3	chr3:178827878:G:A	0	178827878	A	G
3	chr3:178828164:C:T	0	178828164	T	C
3	chr3:178828238:T:C	0	178828238	C	T
3	chr3:178828700:C:T	0	178828700	T	C
3	chr3:178828944:T:A	0	178828944	A	T
3	chr3:178829031:A:G	0	178829031	G	A
3	chr3:178829307:A:G	0	178829307	G	A
3	chr3:178829431:T:C	0	178829431	C	T
3	chr3:178830025:A:G	0	178830025	G	A
3	chr3:178830107:C:T	0	178830107	T	C
3	chr3:178830119:C:T	0	178830119	T	C
3	chr3:178830160:T:C	0	178830160	C	T
3	chr3:178830253:C:T	0	178830253	T	C
3	chr3:178830341:A:G	0	178830341	G	A
3	chr3:178830346:T:C	0	178830346	C	T
3	chr3:178830610:C:A	0	178830610	A	C
3	chr3:178830839:T:C	0	178830839	C	T
3	chr3:178830856:C:G	0	178830856	G	C
3	chr3:178831256:A:G	0	178831256	G	A
3	chr3:178831456:G:A	0	178831456	A	G
3	chr3:178831561:G:A	0	178831561	A	G
3	chr3:178831593:T:C	0	178831593	C	T
3	chr3:178832153:T:C	0	178832153	C	T
3	chr3:178832209:T:G	0	178832209	G	T
3	chr3:178833785:A:G	0	178833785	G	A
3	chr3:178833828:T:C	0	178833828	C	T
3	chr3:178833909:C:T	0	178833909	T	C
3	chr3:178834724:T:G	0	178834724	G	T
3	chr3:178834883:G:A	0	178834883	A	G
3	chr3:178835942:G:A	0	178835942	A	G
3	chr3:178835968:C:T	0	178835968	T	C
3	chr3:178836365:A:C	0	178836365	C	A
3	chr3:178836457:A:G	0	178836457	G	A
3	chr3:178836766:G:T	0	178836766	T	G
3	chr3:178837175:G:A	0	178837175	A	G
3	chr3:178837295:C:T	0	178837295	T	C
3	chr3:178837362:T:A	0	178837362	A	T
3	chr3:178837855:G:T	0	178837855	T	G
3	chr3:178838572:A:C	0	178838572	C	A
3	chr3:178839285:A:C	0	178839285	C	A
3	chr3:178839557:A:T	0	178839557	T	A
3	chr3:178840088:T:C	0	178840088	C	T
3	chr3:178840318:G:A	0	178840318	A	G
3	chr3:178840826:C:T	0	178840826	T	C
3	chr3:178842793:A:C	0	178842793	C	A
3	chr3:178843865:G:A	0	178843865	A	G
3	chr3:178844070:A:G	0	178844070	G	A
3	chr3:178844418:A:T	0	178844418	T	A
3	chr3:178844690:T:A	0	178844690	A	T
3	chr3:178845133:G:A	0	178845133	A	G
3	chr3:178845136:A:C	0	178845136	C	A
3	chr3:178846275:T:C	0	178846275	C	T
3	chr3:178846346:A:T	0	178846346	T	A
3	chr3:178846387:C:T	0	178846387	T	C
3	chr3:178846594:T:TATCTA	0	178846594	TATCTA	T
3	chr3:178846713:C:T	0	178846713	T	C
3	chr3:178847011:T:C	0	178847011	C	T
3	chr3:178847339:C:T	0	178847339	T	C
3	chr3:178847410:C:T	0	178847410	T	C
3	chr3:178847971:G:C	0	178847971	C	G
3	chr3:178848032:C:T	0	178848032	T	C
3	chr3:178848654:T:C	0	178848654	C	T
3	chr3:178848772:C:T	0	178848772	T	C
3	chr3:178848800:G:C	0	178848800	C	G
3	chr3:178848892:A:C	0	178848892	C	A
3	chr3:178849129:G:A	0	178849129	A	G
3	chr3:178849157:A:G	0	178849157	G	A
3	chr3:178849307:T:C	0	178849307	C	T
3	chr3:178849359:T:C	0	178849359	C	T
3	chr3:178849821:T:C	0	178849821	C	T
3	chr3:178850775:A:C	0	178850775	C	A
3	chr3:178851123:C:T	0	178851123	T	C
3	chr3:178851175:T:C	0	178851175	C	T
3	chr3:178851253:A:G	0	178851253	G	A
3	chr3:178851302:G:A	0	178851302	A	G
3	chr3:178851677:C:T	0	178851677	T	C
3	chr3:178851917:A:G	0	178851917	G	A
3	chr3:178852139:C:T	0	178852139	T	C
3	chr3:178852170:C:T	0	178852170	T	C
3	chr3:178852193:A:T	0	178852193	T	A
3	chr3:178852391:CA:C	0	178852391	C	CA
3	chr3:178852605:T:A	0	178852605	A	T
3	chr3:178852987:C:A	0	178852987	A	C
3	chr3:178853233:T:C	0	178853233	C	T
3	chr3:178853361:C:T	0	178853361	T	C
3	chr3:178853377:T:C	0	178853377	C	T
3	chr3:178853394:A:C	0	178853394	C	A
3	chr3:178853395:G:A	0	178853395	A	G
3	chr3:178853587:T:C	0	178853587	C	T
3	chr3:178853988:G:A	0	178853988	A	G
3	chr3:178854209:T:C	0	178854209	C	T
3	chr3:178855634:T:A	0	178855634	A	T
3	chr3:178855636:A:T	0	178855636	T	A
3	chr3:178855660:T:C	0	178855660	C	T
3	chr3:178855906:C:T	0	178855906	T	C
3	chr3:178856388:C:T	0	178856388	T	C
3	chr3:178856882:T:C	0	178856882	C	T
3	chr3:178857250:C:T	0	178857250	T	C
3	chr3:178858231:G:T	0	178858231	T	G
3	chr3:178858422:G:GATTTTGCATTTTGTT	0	178858422	GATTTTGCATTTTGTT	G
3	chr3:178858424:A:ATTTGC	0	178858424	ATTTGC	A
3	chr3:178858518:C:G	0	178858518	G	C
3	chr3:178859446:A:T	0	178859446	T	A
3	chr3:178860437:G:A	0	178860437	A	G
3	chr3:178861930:CAT:C	0	178861930	C	CAT
3	chr3:178862123:C:CA	0	178862123	CA	C
3	chr3:178862354:T:C	0	178862354	C	T
3	chr3:178863838:C:T	0	178863838	T	C
3	chr3:178866794:A:G	0	178866794	G	A
3	chr3:178867000:C:T	0	178867000	T	C
3	chr3:178867023:T:C	0	178867023	C	T
3	chr3:178867460:G:A	0	178867460	A	G
3	chr3:178867890:C:T	0	178867890	T	C
3	chr3:178868303:G:A	0	178868303	A	G
3	chr3:178868874:G:A	0	178868874	A	G
3	chr3:178869178:C:A	0	178869178	A	C
3	chr3:178870560:A:G	0	178870560	G	A
3	chr3:178871674:C:T	0	178871674	T	C
3	chr3:178872405:C:T	0	178872405	T	C
3	chr3:178872694:C:T	0	178872694	T	C
3	chr3:178872842:A:G	0	178872842	G	A
3	chr3:178872981:G:A	0	178872981	A	G
3	chr3:178873563:TAAG:T	0	178873563	T	TAAG
3	chr3:178873863:G:A	0	178873863	A	G
3	chr3:178873965:G:A	0	178873965	A	G
3	chr3:178877033:A:G	0	178877033	G	A
3	chr3:178877139:T:C	0	178877139	C	T
3	chr3:178878474:T:C	0	178878474	C	T
3	chr3:178879733:C:T	0	178879733	T	C
3	chr3:178880374:G:A	0	178880374	A	G
3	chr3:178881956:T:A	0	178881956	A	T
3	chr3:178882904:A:G	0	178882904	G	A
3	chr3:178883025:T:C	0	178883025	C	T
3	chr3:178884060:G:C	0	178884060	C	G
3	chr3:178884225:C:T	0	178884225	T	C
3	chr3:178885409:C:A	0	178885409	A	C
3	chr3:178887380:T:C	0	178887380	C	T
3	chr3:178888252:T:C	0	178888252	C	T
3	chr3:178888439:T:C	0	178888439	C	T
3	chr3:178888712:G:A	0	178888712	A	G
3	chr3:178889400:T:C	0	178889400	C	T
3	chr3:178889454:G:T	0	178889454	T	G
3	chr3:178890528:C:T	0	178890528	T	C
3	chr3:178890695:G:A	0	178890695	A	G
3	chr3:178891893:G:T	0	178891893	T	G
3	chr3:178892302:C:T	0	178892302	T	C
3	chr3:178892384:C:G	0	178892384	G	C
3	chr3:178893172:A:C	0	178893172	C	A
3	chr3:178893590:C:T	0	178893590	T	C
3	chr3:178894808:T:C	0	178894808	C	T
3	chr3:178895387:T:A	0	178895387	A	T
3	chr3:178896049:G:A	0	178896049	A	G
3	chr3:178896303:G:GTAT	0	178896303	GTAT	G
3	chr3:178896305:A:T	0	178896305	T	A
3	chr3:178896944:T:C	0	178896944	C	T
3	chr3:178897095:G:T	0	178897095	T	G
3	chr3:178897138:G:T	0	178897138	T	G
3	chr3:178897284:G:A	0	178897284	A	G
3	chr3:178898207:A:G	0	178898207	G	A
3	chr3:178899424:C:T	0	178899424	T	C
3	chr3:178899463:T:C	0	178899463	C	T
3	chr3:178899666:GTAGAGATGAGGTTTCA:G	0	178899666	G	GTAGAGATGAGGTTTCA
3	chr3:178899734:T:C	0	178899734	C	T
3	chr3:178899940:CAA:C	0	178899940	C	CAA
3	chr3:178900215:T:C	0	178900215	C	T
3	chr3:178900270:C:G	0	178900270	G	C
3	chr3:178900536:C:T	0	178900536	T	C
3	chr3:178901476:T:C	0	178901476	C	T
3	chr3:178901563:T:C	0	178901563	C	T
3	chr3:178901725:G:A	0	178901725	A	G
3	chr3:178902135:A:G	0	178902135	G	A
3	chr3:178902839:A:G	0	178902839	G	A
3	chr3:178902921:G:A	0	178902921	A	G
3	chr3:178903746:C:T	0	178903746	T	C
3	chr3:178906172:C:T	0	178906172	T	C
3	chr3:178906539:T:C	0	178906539	C	T
3	chr3:178906939:G:A	0	178906939	A	G
3	chr3:178907106:AGATTAAAGT:A	0	178907106	A	AGATTAAAGT
3	chr3:178907622:G:A	0	178907622	A	G
3	chr3:178908415:C:T	0	178908415	T	C
3	chr3:178908830:T:C	0	178908830	C	T
3	chr3:178909687:T:C	0	178909687	C	T
3	chr3:178910402:C:G	0	178910402	G	C
3	chr3:178912258:T:C	0	178912258	C	T
3	chr3:178912520:G:C	0	178912520	C	G
3	chr3:178912574:G:A	0	178912574	A	G
3	chr3:178912619:C:T	0	178912619	T	C
3	chr3:178913343:T:C	0	178913343	C	T
3	chr3:178914177:C:T	0	178914177	T	C
3	chr3:178915419:T:C	0	178915419	C	T
3	chr3:178915558:C:T	0	178915558	T	C
3	chr3:178915632:T:C	0	178915632	C	T
3	chr3:178916840:T:A	0	178916840	A	T
3	chr3:178916862:A:G	0	178916862	G	A
3	chr3:178918058:C:G	0	178918058	G	C
3	chr3:178918511:G:A	0	178918511	A	G
3	chr3:178918633:G:A	0	178918633	A	G
3	chr3:178918761:T:C	0	178918761	C	T
3	chr3:178920032:T:TAC	0	178920032	TAC	T
3	chr3:178920379:G:A	0	178920379	A	G
3	chr3:178920417:C:T	0	178920417	T	C
3	chr3:178920539:T:C	0	178920539	C	T
3	chr3:178920744:C:T	0	178920744	T	C
3	chr3:178920964:C:T	0	178920964	T	C
3	chr3:178921666:C:T	0	178921666	T	C
3	chr3:178922362:A:G	0	178922362	G	A
3	chr3:178923904:G:C	0	178923904	C	G
3	chr3:178924169:A:G	0	178924169	G	A
3	chr3:178925351:G:A	0	178925351	A	G
3	chr3:178925694:A:G	0	178925694	G	A
3	chr3:178925906:G:A	0	178925906	A	G
3	chr3:178926592:A:C	0	178926592	C	A
3	chr3:178926791:G:T	0	178926791	T	G
3	chr3:178926896:G:T	0	178926896	T	G
3	chr3:178927022:C:A	0	178927022	A	C
3	chr3:178927061:A:T	0	178927061	T	A
3	chr3:178927657:A:G	0	178927657	G	A
3	chr3:178927673:T:C	0	178927673	C	T
3	chr3:178928082:T:C	0	178928082	C	T
3	chr3:178930158:T:C	0	178930158	C	T
3	chr3:178930448:T:C	0	178930448	C	T
3	chr3:178930507:A:G	0	178930507	G	A
3	chr3:178930514:T:G	0	178930514	G	T
3	chr3:178931053:AC:A	0	178931053	A	AC
3	chr3:178931440:G:A	0	178931440	A	G
3	chr3:178931632:A:ATTTTATAATT	0	178931632	ATTTTATAATT	A
3	chr3:178932761:C:G	0	178932761	G	C
3	chr3:178932985:A:G	0	178932985	G	A
3	chr3:178933279:A:C	0	178933279	C	A
3	chr3:178933885:T:C	0	178933885	C	T
3	chr3:178933892:A:T	0	178933892	T	A
3	chr3:178934090:A:G	0	178934090	G	A
3	chr3:178934879:A:C	0	178934879	C	A
3	chr3:178935041:C:T	0	178935041	T	C
3	chr3:178935202:C:T	0	178935202	T	C
3	chr3:178935338:A:C	0	178935338	C	A
3	chr3:178936500:C:T	0	178936500	T	C
3	chr3:178936532:T:A	0	178936532	A	T
3	chr3:178937618:G:A	0	178937618	A	G
3	chr3:178937740:C:T	0	178937740	T	C
3	chr3:178937857:CTTTAG:C	0	178937857	C	CTTTAG
3	chr3:178938528:CTT:C	0	178938528	C	CTT
3	chr3:178938729:T:C	0	178938729	C	T
3	chr3:178939653:T:C	0	178939653	C	T
3	chr3:178939848:T:G	0	178939848	G	T
3	chr3:178941532:G:C	0	178941532	C	G
3	chr3:178941556:T:C	0	178941556	C	T
3	chr3:178941937:C:T	0	178941937	T	C
3	chr3:178942545:G:A	0	178942545	A	G
3	chr3:178943257:G:A	0	178943257	A	G
3	chr3:178943700:G:A	0	178943700	A	G
3	chr3:178943818:G:A	0	178943818	A	G
3	chr3:178944026:T:C	0	178944026	C	T
3	chr3:178944229:T:C	0	178944229	C	T
3	chr3:178945216:C:G	0	178945216	G	C
3	chr3:178946410:T:C	0	178946410	C	T
3	chr3:178947619:A:T	0	178947619	T	A
3	chr3:178947789:T:C	0	178947789	C	T
3	chr3:178948073:C:A	0	178948073	A	C
3	chr3:178948533:C:T	0	178948533	T	C
3	chr3:178948881:C:A	0	178948881	A	C
3	chr3:178949307:G:A	0	178949307	A	G
3	chr3:178949511:A:C	0	178949511	C	A
3	chr3:178950188:T:C	0	178950188	C	T
3	chr3:178950326:C:T	0	178950326	T	C
3	chr3:178951434:A:G	0	178951434	G	A
3	chr3:178952047:G:T	0	178952047	T	G
3	chr3:178952296:G:A	0	178952296	A	G
3	chr3:178952424:G:T	0	178952424	T	G
3	chr3:178952811:C:T	0	178952811	T	C
3	chr3:178953042:A:G	0	178953042	G	A
3	chr3:178953903:C:T	0	178953903	T	C
3	chr3:178953922:T:C	0	178953922	C	T
3	chr3:178954617:T:C	0	178954617	C	T
3	chr3:178954639:T:C	0	178954639	C	T
3	chr3:178954843:GGA:G	0	178954843	G	GGA
3	chr3:178955114:G:A	0	178955114	A	G
3	chr3:178955827:C:T	0	178955827	T	C
3	chr3:178957461:C:T	0	178957461	T	C
3	chr3:178957579:T:C	0	178957579	C	T
3	chr3:178957974:G:A	0	178957974	A	G
3	chr3:178958033:T:C	0	178958033	C	T
3	chr3:178958610:C:T	0	178958610	T	C
3	chr3:178959223:T:C	0	178959223	C	T
3	chr3:178961151:C:A	0	178961151	A	C
3	chr3:178961427:G:A	0	178961427	A	G
3	chr3:178961963:C:T	0	178961963	T	C
3	chr3:178962654:T:C	0	178962654	C	T
3	chr3:178962957:C:T	0	178962957	T	C
3	chr3:178963445:G:A	0	178963445	A	G
3	chr3:178963453:C:T	0	178963453	T	C
3	chr3:178963732:G:A	0	178963732	A	G
3	chr3:178963997:T:C	0	178963997	C	T
3	chr3:178964180:A:G	0	178964180	G	A
3	chr3:178964994:G:C	0	178964994	C	G
3	chr3:178965026:C:T	0	178965026	T	C
3	chr3:178965193:A:G	0	178965193	G	A
3	chr3:178966681:G:A	0	178966681	A	G
3	chr3:178967082:A:G	0	178967082	G	A
3	chr3:178968251:A:G	0	178968251	G	A
3	chr3:178968989:T:C	0	178968989	C	T
3	chr3:178969351:G:A	0	178969351	A	G
3	chr3:178969644:G:A	0	178969644	A	G
3	chr3:178969875:A:G	0	178969875	G	A
3	chr3:178969946:C:G	0	178969946	G	C
3	chr3:178970138:T:C	0	178970138	C	T
3	chr3:178970420:G:A	0	178970420	A	G
3	chr3:178971600:C:T	0	178971600	T	C
3	chr3:178971807:T:C	0	178971807	C	T
3	chr3:178972456:C:A	0	178972456	A	C
3	chr3:178973317:C:A	0	178973317	A	C
3	chr3:178973359:G:A	0	178973359	A	G
3	chr3:178973388:G:C	0	178973388	C	G
3	chr3:178973912:T:C	0	178973912	C	T
3	chr3:178974088:CTT:C	0	178974088	C	CTT
3	chr3:178974968:G:A	0	178974968	A	G
3	chr3:178975433:T:C	0	178975433	C	T
3	chr3:178976206:G:A	0	178976206	A	G
3	chr3:178976298:T:G	0	178976298	G	T
3	chr3:178976811:G:C	0	178976811	C	G
3	chr3:178977722:A:G	0	178977722	G	A
3	chr3:178977848:G:A	0	178977848	A	G
3	chr3:178978451:G:A	0	178978451	A	G
3	chr3:178978570:A:G	0	178978570	G	A
3	chr3:178979077:A:G	0	178979077	G	A
3	chr3:178979266:C:T	0	178979266	T	C
3	chr3:178980172:G:A	0	178980172	A	G
3	chr3:178980732:G:A	0	178980732	A	G
3	chr3:178981824:T:C	0	178981824	C	T
3	chr3:178981895:G:A	0	178981895	A	G
3	chr3:178982417:C:T	0	178982417	T	C
3	chr3:178982978:T:C	0	178982978	C	T
3	chr3:178983307:A:G	0	178983307	G	A
3	chr3:178983735:T:C	0	178983735	C	T
3	chr3:178983778:G:C	0	178983778	C	G
3	chr3:178984187:C:A	0	178984187	A	C
3	chr3:178984777:G:A	0	178984777	A	G
3	chr3:178985473:G:T	0	178985473	T	G
3	chr3:178987138:A:G	0	178987138	G	A
3	chr3:178987161:A:G	0	178987161	G	A
3	chr3:178988240:C:T	0	178988240	T	C
3	chr3:178989455:G:A	0	178989455	A	G
3	chr3:178989475:C:T	0	178989475	T	C
3	chr3:178990229:C:A	0	178990229	A	C
3	chr3:178990477:G:C	0	178990477	C	G
3	chr3:178991038:A:T	0	178991038	T	A
3	chr3:178991102:G:A	0	178991102	A	G
3	chr3:178991676:C:T	0	178991676	T	C
3	chr3:178992797:G:T	0	178992797	T	G
3	chr3:178993803:A:C	0	178993803	C	A
3	chr3:178994502:C:T	0	178994502	T	C
3	chr3:178994599:T:C	0	178994599	C	T
3	chr3:178994771:G:T	0	178994771	T	G
3	chr3:178995057:T:G	0	178995057	G	T
3	chr3:178995311:G:A	0	178995311	A	G
3	chr3:178995978:C:T	0	178995978	T	C
3	chr3:178997175:A:G	0	178997175	G	A
3	chr3:178997878:T:C	0	178997878	C	T
3	chr3:178998264:A:C	0	178998264	C	A
3	chr3:179000509:A:T	0	179000509	T	A
3	chr3:179001075:C:T	0	179001075	T	C
3	chr3:179001207:A:C	0	179001207	C	A
3	chr3:179001336:C:T	0	179001336	T	C
3	chr3:179001547:G:A	0	179001547	A	G
3	chr3:179002558:T:C	0	179002558	C	T
3	chr3:179002784:T:G	0	179002784	G	T
3	chr3:179002946:T:C	0	179002946	C	T
3	chr3:179004026:A:G	0	179004026	G	A
3	chr3:179004594:T:C	0	179004594	C	T
3	chr3:179004926:G:C	0	179004926	C	G
3	chr3:179007179:A:G	0	179007179	G	A
3	chr3:179007639:T:C	0	179007639	C	T
3	chr3:179007658:T:C	0	179007658	C	T
3	chr3:179008240:C:T	0	179008240	T	C
3	chr3:179008473:A:G	0	179008473	G	A
3	chr3:179009505:C:T	0	179009505	T	C
3	chr3:179013143:C:G	0	179013143	G	C
3	chr3:179013232:G:A	0	179013232	A	G
3	chr3:179016334:T:C	0	179016334	C	T
3	chr3:179017142:C:T	0	179017142	T	C
3	chr3:179017424:T:C	0	179017424	C	T
3	chr3:179020644:T:C	0	179020644	C	T
3	chr3:179021305:C:T	0	179021305	T	C
3	chr3:179022430:T:G	0	179022430	G	T
3	chr3:179022637:T:A	0	179022637	A	T
3	chr3:179023105:T:C	0	179023105	C	T
3	chr3:179023294:A:C	0	179023294	C	A
3	chr3:179023852:C:T	0	179023852	T	C
3	chr3:179024256:T:C	0	179024256	C	T
3	chr3:179024883:G:A	0	179024883	A	G
3	chr3:179025432:C:T	0	179025432	T	C
3	chr3:179025451:G:T	0	179025451	T	G
3	chr3:179026142:T:C	0	179026142	C	T
3	chr3:179030243:G:A	0	179030243	A	G
3	chr3:179030480:G:A	0	179030480	A	G
3	chr3:179030692:C:T	0	179030692	T	C
3	chr3:179032284:A:G	0	179032284	G	A
3	chr3:179032816:A:G	0	179032816	G	A
3	chr3:179032856:A:G	0	179032856	G	A
3	chr3:179033341:A:T	0	179033341	T	A
3	chr3:179033390:G:C	0	179033390	C	G
3	chr3:179033405:G:A	0	179033405	A	G
3	chr3:179034151:C:T	0	179034151	T	C
3	chr3:179034990:G:A	0	179034990	A	G
3	chr3:179035359:C:T	0	179035359	T	C
3	chr3:179037328:G:A	0	179037328	A	G
3	chr3:179039013:C:T	0	179039013	T	C
3	chr3:179039019:C:T	0	179039019	T	C
3	chr3:179040386:G:A	0	179040386	A	G
3	chr3:179040746:A:G	0	179040746	G	A
3	chr3:179040818:T:C	0	179040818	C	T
3	chr3:179041210:C:T	0	179041210	T	C
3	chr3:179041826:G:A	0	179041826	A	G
3	chr3:179041851:A:G	0	179041851	G	A
3	chr3:179042240:C:T	0	179042240	T	C
3	chr3:179042679:T:C	0	179042679	C	T
3	chr3:179042810:T:C	0	179042810	C	T
3	chr3:179042840:A:C	0	179042840	C	A
3	chr3:179045826:G:A	0	179045826	A	G
3	chr3:179046675:A:C	0	179046675	C	A
3	chr3:179047716:G:A	0	179047716	A	G
3	chr3:179047938:G:T	0	179047938	T	G
3	chr3:179049310:T:C	0	179049310	C	T
3	chr3:179049568:G:C	0	179049568	C	G
3	chr3:179049852:C:T	0	179049852	T	C
3	chr3:179050626:A:G	0	179050626	G	A
3	chr3:179050629:T:C	0	179050629	C	T
3	chr3:179051428:T:C	0	179051428	C	T
3	chr3:179052335:C:A	0	179052335	A	C
3	chr3:179052342:T:C	0	179052342	C	T
3	chr3:179054387:T:C	0	179054387	C	T
3	chr3:179054469:G:A	0	179054469	A	G
3	chr3:179054957:A:C	0	179054957	C	A
3	chr3:179056388:C:G	0	179056388	G	C
3	chr3:179057947:T:C	0	179057947	C	T
3	chr3:179059054:G:A	0	179059054	A	G
3	chr3:179059268:A:G	0	179059268	G	A
3	chr3:179059582:A:G	0	179059582	G	A
3	chr3:179060241:AC:A	0	179060241	A	AC
3	chr3:179060724:A:G	0	179060724	G	A
3	chr3:179061487:G:A	0	179061487	A	G
3	chr3:179061758:C:T	0	179061758	T	C
3	chr3:179062903:G:A	0	179062903	A	G
3	chr3:179064130:C:T	0	179064130	T	C
3	chr3:179064288:G:T	0	179064288	T	G
3	chr3:179064667:A:G	0	179064667	G	A
3	chr3:179066203:G:A	0	179066203	A	G
3	chr3:179067761:G:A	0	179067761	A	G
3	chr3:179067865:C:T	0	179067865	T	C
3	chr3:179068046:T:G	0	179068046	G	T
3	chr3:179069104:AT:A	0	179069104	A	AT
3	chr3:179069754:A:G	0	179069754	G	A
3	chr3:179072373:G:A	0	179072373	A	G
3	chr3:179073157:A:T	0	179073157	T	A
3	chr3:179073553:C:T	0	179073553	T	C
3	chr3:179073890:C:G	0	179073890	G	C
3	chr3:179074452:G:A	0	179074452	A	G
3	chr3:179074816:G:T	0	179074816	T	G
3	chr3:179074966:G:A	0	179074966	A	G
3	chr3:179075714:G:A	0	179075714	A	G
3	chr3:179075856:T:C	0	179075856	C	T
3	chr3:179076439:T:C	0	179076439	C	T
3	chr3:179076451:T:C	0	179076451	C	T
3	chr3:179078532:T:C	0	179078532	C	T
3	chr3:179079349:A:G	0	179079349	G	A
3	chr3:179079383:ACCGCACCCGG:A	0	179079383	A	ACCGCACCCGG
3	chr3:179081676:G:A	0	179081676	A	G
3	chr3:179082561:G:A	0	179082561	A	G
3	chr3:179083092:C:T	0	179083092	T	C
3	chr3:179083950:T:C	0	179083950	C	T
3	chr3:179083982:G:A	0	179083982	A	G
3	chr3:179087386:C:T	0	179087386	T	C
3	chr3:179088207:A:G	0	179088207	G	A
3	chr3:179088673:T:C	0	179088673	C	T
3	chr3:179088854:AT:A	0	179088854	A	AT
3	chr3:179089015:T:C	0	179089015	C	T
3	chr3:179090461:T:C	0	179090461	C	T
3	chr3:179091005:A:C	0	179091005	C	A
3	chr3:179091208:G:A	0	179091208	A	G
3	chr3:179091428:A:G	0	179091428	G	A
3	chr3:179092711:T:C	0	179092711	C	T
3	chr3:179092721:A:G	0	179092721	G	A
3	chr3:179092904:T:C	0	179092904	C	T
3	chr3:179094751:C:T	0	179094751	T	C
3	chr3:179095042:G:C	0	179095042	C	G
3	chr3:179095174:C:T	0	179095174	T	C
3	chr3:179095261:A:G	0	179095261	G	A
3	chr3:179095515:G:A	0	179095515	A	G
3	chr3:179097740:G:A	0	179097740	A	G
3	chr3:179100014:G:A	0	179100014	A	G
3	chr3:179101575:G:A	0	179101575	A	G
3	chr3:179102848:T:C	0	179102848	C	T
3	chr3:179102890:T:C	0	179102890	C	T
3	chr3:179104280:T:G	0	179104280	G	T
3	chr3:179104580:A:G	0	179104580	G	A
3	chr3:179105475:A:G	0	179105475	G	A
3	chr3:179105557:G:C	0	179105557	C	G
3	chr3:179105591:G:A	0	179105591	A	G
3	chr3:179105785:A:T	0	179105785	T	A
3	chr3:179107566:G:A	0	179107566	A	G
3	chr3:179107593:T:G	0	179107593	G	T
3	chr3:179108570:C:T	0	179108570	T	C
3	chr3:179109054:G:A	0	179109054	A	G
3	chr3:179109350:A:C	0	179109350	C	A
3	chr3:179109588:A:G	0	179109588	G	A
3	chr3:179110230:AT:A	0	179110230	A	AT
3	chr3:179112559:C:T	0	179112559	T	C
3	chr3:179112635:T:C	0	179112635	C	T
3	chr3:179115214:G:A	0	179115214	A	G
3	chr3:179117745:T:C	0	179117745	C	T
3	chr3:179118614:T:C	0	179118614	C	T
3	chr3:179119055:AATATTTTATATATATTTATATATT:A	0	179119055	A	AATATTTTATATATATTTATATATT
3	chr3:179122541:C:T	0	179122541	T	C
3	chr3:179122746:A:G	0	179122746	G	A
3	chr3:179122805:A:G	0	179122805	G	A
3	chr3:179123286:C:T	0	179123286	T	C
3	chr3:179123353:T:C	0	179123353	C	T
3	chr3:179124874:A:C	0	179124874	C	A
3	chr3:179125034:G:A	0	179125034	A	G
3	chr3:179126189:T:C	0	179126189	C	T
3	chr3:179126216:T:C	0	179126216	C	T
3	chr3:179126755:G:T	0	179126755	T	G
3	chr3:179127025:C:T	0	179127025	T	C
3	chr3:179127567:C:G	0	179127567	G	C
3	chr3:179127684:T:C	0	179127684	C	T
3	chr3:179129465:C:T	0	179129465	T	C
3	chr3:179129507:C:T	0	179129507	T	C
3	chr3:179129966:G:A	0	179129966	A	G
3	chr3:179130154:A:C	0	179130154	C	A
3	chr3:179130579:A:G	0	179130579	G	A
3	chr3:179130657:T:C	0	179130657	C	T
3	chr3:179130674:A:G	0	179130674	G	A
3	chr3:179130832:A:G	0	179130832	G	A
3	chr3:179131234:T:C	0	179131234	C	T
3	chr3:179131332:C:T	0	179131332	T	C
3	chr3:179131333:G:A	0	179131333	A	G
3	chr3:179131344:C:G	0	179131344	G	C
3	chr3:179131502:A:G	0	179131502	G	A
3	chr3:179132213:G:A	0	179132213	A	G
3	chr3:179132317:C:T	0	179132317	T	C
3	chr3:179132595:G:A	0	179132595	A	G
3	chr3:179134579:C:T	0	179134579	T	C
3	chr3:179134919:A:T	0	179134919	T	A
3	chr3:179137257:A:G	0	179137257	G	A
3	chr3:179137311:T:C	0	179137311	C	T
3	chr3:179137563:T:C	0	179137563	C	T
3	chr3:179137621:A:G	0	179137621	G	A
3	chr3:179137833:G:A	0	179137833	A	G
3	chr3:179138754:T:C	0	179138754	C	T
3	chr3:179139556:A:G	0	179139556	G	A
3	chr3:179140657:A:G	0	179140657	G	A
3	chr3:179143079:C:T	0	179143079	T	C
3	chr3:179143378:T:C	0	179143378	C	T
3	chr3:179143629:T:C	0	179143629	C	T
3	chr3:179144189:G:A	0	179144189	A	G
3	chr3:179144367:G:T	0	179144367	T	G
3	chr3:179145078:A:G	0	179145078	G	A
3	chr3:179145821:G:T	0	179145821	T	G
3	chr3:179145840:T:C	0	179145840	C	T
3	chr3:179145900:T:C	0	179145900	C	T
3	chr3:179146095:T:A	0	179146095	A	T
3	chr3:179147225:ATTAC:A	0	179147225	A	ATTAC
3	chr3:179147773:C:A	0	179147773	A	C
3	chr3:179148539:C:T	0	179148539	T	C
3	chr3:179153650:G:A	0	179153650	A	G
3	chr3:179153825:TG:T	0	179153825	T	TG
3	chr3:179154118:T:C	0	179154118	C	T
3	chr3:179154567:C:T	0	179154567	T	C
3	chr3:179155577:T:G	0	179155577	G	T
3	chr3:179157086:C:T	0	179157086	T	C
3	chr3:179157148:A:G	0	179157148	G	A
3	chr3:179157212:C:A	0	179157212	A	C
3	chr3:179157612:A:G	0	179157612	G	A
3	chr3:179160068:C:T	0	179160068	T	C
3	chr3:179160189:G:A	0	179160189	A	G
3	chr3:179160216:C:T	0	179160216	T	C
3	chr3:179160334:TTAAAGA:T	0	179160334	T	TTAAAGA
3	chr3:179160854:A:C	0	179160854	C	A
3	chr3:179160952:A:ATAGT	0	179160952	ATAGT	A
3	chr3:179161525:C:T	0	179161525	T	C
3	chr3:179161526:G:A	0	179161526	A	G
3	chr3:179163482:T:G	0	179163482	G	T
3	chr3:179163705:A:C	0	179163705	C	A
3	chr3:179163729:A:G	0	179163729	G	A
3	chr3:179164272:A:C	0	179164272	C	A
3	chr3:179164424:A:G	0	179164424	G	A
3	chr3:179165384:G:C	0	179165384	C	G
3	chr3:179166068:T:C	0	179166068	C	T
3	chr3:179166120:T:C	0	179166120	C	T
3	chr3:179166498:GGGTATGAACA:G	0	179166498	G	GGGTATGAACA
3	chr3:179168821:C:T	0	179168821	T	C
3	chr3:179168921:C:T	0	179168921	T	C
3	chr3:179169899:G:A	0	179169899	A	G
3	chr3:179171138:G:GAAAATGGA	0	179171138	GAAAATGGA	G
3	chr3:179171333:GC:G	0	179171333	G	GC
3	chr3:179171362:A:G	0	179171362	G	A
3	chr3:179172839:A:G	0	179172839	G	A
3	chr3:179172862:A:G	0	179172862	G	A
3	chr3:179173286:C:T	0	179173286	T	C
3	chr3:179173297:G:A	0	179173297	A	G
3	chr3:179173482:G:A	0	179173482	A	G
3	chr3:179173621:G:A	0	179173621	A	G
3	chr3:179173633:A:G	0	179173633	G	A
3	chr3:179174023:C:T	0	179174023	T	C
3	chr3:179174345:CCTGTAATCCCAGCTCT:C	0	179174345	C	CCTGTAATCCCAGCTCT
3	chr3:179175102:C:T	0	179175102	T	C
3	chr3:179175241:A:G	0	179175241	G	A
3	chr3:179177469:C:T	0	179177469	T	C
3	chr3:179177991:G:A	0	179177991	A	G
3	chr3:179178797:A:G	0	179178797	G	A
3	chr3:179182078:A:G	0	179182078	G	A
3	chr3:179182079:C:T	0	179182079	T	C
3	chr3:179182182:CAT:C	0	179182182	C	CAT
3	chr3:179182405:T:C	0	179182405	C	T
3	chr3:179182808:G:A	0	179182808	A	G
3	chr3:179184000:TAGA:T	0	179184000	T	TAGA
3	chr3:179185476:C:T	0	179185476	T	C
3	chr3:179186976:C:A	0	179186976	A	C
3	chr3:179187327:G:A	0	179187327	A	G
3	chr3:179187731:G:A	0	179187731	A	G
3	chr3:179189057:CA:C	0	179189057	C	CA
3	chr3:179189088:C:T	0	179189088	T	C
3	chr3:179189235:A:T	0	179189235	T	A
3	chr3:179190792:G:A	0	179190792	A	G
3	chr3:179190993:G:A	0	179190993	A	G
3	chr3:179191667:G:A	0	179191667	A	G
3	chr3:179191682:G:T	0	179191682	T	G
3	chr3:179192562:T:C	0	179192562	C	T
3	chr3:179193604:A:G	0	179193604	G	A
3	chr3:179193641:C:T	0	179193641	T	C
3	chr3:179193746:T:G	0	179193746	G	T
3	chr3:179194873:G:A	0	179194873	A	G
3	chr3:179195035:G:A	0	179195035	A	G
3	chr3:179195377:T:G	0	179195377	G	T
3	chr3:179197091:T:C	0	179197091	C	T
3	chr3:179199217:A:G	0	179199217	G	A
3	chr3:179199300:C:CATT	0	179199300	CATT	C
3	chr3:179200800:G:A	0	179200800	A	G
3	chr3:179202314:C:T	0	179202314	T	C
3	chr3:179203235:C:T	0	179203235	T	C
3	chr3:179203240:G:A	0	179203240	A	G
3	chr3:179203370:G:A	0	179203370	A	G
3	chr3:179203851:C:A	0	179203851	A	C
3	chr3:179203959:C:A	0	179203959	A	C
3	chr3:179204486:C:A	0	179204486	A	C
3	chr3:179204642:A:G	0	179204642	G	A
3	chr3:179207079:C:T	0	179207079	T	C
3	chr3:179207162:A:T	0	179207162	T	A
3	chr3:179207228:T:G	0	179207228	G	T
3	chr3:179207234:T:C	0	179207234	C	T
3	chr3:179207533:CTTTAA:C	0	179207533	C	CTTTAA
3	chr3:179207586:G:A	0	179207586	A	G
3	chr3:179207762:C:T	0	179207762	T	C
3	chr3:179207877:C:G	0	179207877	G	C
3	chr3:179207889:G:A	0	179207889	A	G
3	chr3:179207948:G:A	0	179207948	A	G
3	chr3:179209219:T:C	0	179209219	C	T
3	chr3:179209323:C:A	0	179209323	A	C
3	chr3:179209361:T:C	0	179209361	C	T
3	chr3:179209557:T:C	0	179209557	C	T
3	chr3:179209622:A:G	0	179209622	G	A
3	chr3:179211186:A:T	0	179211186	T	A
3	chr3:179211524:G:A	0	179211524	A	G
3	chr3:179211551:C:T	0	179211551	T	C
3	chr3:179212299:C:T	0	179212299	T	C
3	chr3:179212380:G:A	0	179212380	A	G
3	chr3:179212564:G:A	0	179212564	A	G
3	chr3:179212749:A:G	0	179212749	G	A
3	chr3:179212937:T:G	0	179212937	G	T
3	chr3:179213419:G:A	0	179213419	A	G
3	chr3:179214479:A:G	0	179214479	G	A
3	chr3:179214525:A:G	0	179214525	G	A
3	chr3:179214560:A:G	0	179214560	G	A
3	chr3:179214763:C:T	0	179214763	T	C
3	chr3:179214770:ATT:A	0	179214770	A	ATT
3	chr3:179215394:T:G	0	179215394	G	T
3	chr3:179215428:A:G	0	179215428	G	A
3	chr3:179215556:A:G	0	179215556	G	A
3	chr3:179215575:C:T	0	179215575	T	C
3	chr3:179216278:C:G	0	179216278	G	C
3	chr3:179217432:C:T	0	179217432	T	C
3	chr3:179217433:G:A	0	179217433	A	G
3	chr3:179217645:G:A	0	179217645	A	G
3	chr3:179217672:G:A	0	179217672	A	G
3	chr3:179218011:T:C	0	179218011	C	T
3	chr3:179218155:C:T	0	179218155	T	C
3	chr3:179218439:T:G	0	179218439	G	T
3	chr3:179218696:G:A	0	179218696	A	G
3	chr3:179219558:T:C	0	179219558	C	T
3	chr3:179220089:A:G	0	179220089	G	A
3	chr3:179220766:A:T	0	179220766	T	A
3	chr3:179221230:T:C	0	179221230	C	T
3	chr3:179221463:A:T	0	179221463	T	A
3	chr3:179222706:A:G	0	179222706	G	A
3	chr3:179223302:A:G	0	179223302	G	A
3	chr3:179223535:A:G	0	179223535	G	A
3	chr3:179224643:C:G	0	179224643	G	C
3	chr3:179225280:A:G	0	179225280	G	A
3	chr3:179225335:G:A	0	179225335	A	G
3	chr3:179225484:CAT:C	0	179225484	C	CAT
3	chr3:179226113:C:G	0	179226113	G	C
3	chr3:179226830:A:G	0	179226830	G	A
3	chr3:179227214:T:C	0	179227214	C	T
3	chr3:179227298:A:G	0	179227298	G	A
3	chr3:179228002:TA:T	0	179228002	T	TA
3	chr3:179228038:T:C	0	179228038	C	T
3	chr3:179229537:A:C	0	179229537	C	A
3	chr3:179229896:G:C	0	179229896	C	G
3	chr3:179230795:C:T	0	179230795	T	C
3	chr3:179230827:C:T	0	179230827	T	C
3	chr3:179231093:T:C	0	179231093	C	T
3	chr3:179236267:T:C	0	179236267	C	T
3	chr3:179237584:G:C	0	179237584	C	G
3	chr3:179237995:T:C	0	179237995	C	T
3	chr3:179238547:C:G	0	179238547	G	C
3	chr3:179239995:C:T	0	179239995	T	C
3	chr3:179240181:G:A	0	179240181	A	G
3	chr3:179240336:A:G	0	179240336	G	A
3	chr3:179240748:G:A	0	179240748	A	G
3	chr3:179240782:TA:T	0	179240782	T	TA
3	chr3:179241132:T:C	0	179241132	C	T
3	chr3:179241177:T:C	0	179241177	C	T
3	chr3:179241356:C:T	0	179241356	T	C
3	chr3:179241470:C:T	0	179241470	T	C
3	chr3:179241571:A:G	0	179241571	G	A
3	chr3:179242377:G:A	0	179242377	A	G
3	chr3:179242472:T:C	0	179242472	C	T
3	chr3:179242819:A:G	0	179242819	G	A
3	chr3:179242978:CT:C	0	179242978	C	CT
3	chr3:179243250:T:C	0	179243250	C	T
3	chr3:179243430:G:A	0	179243430	A	G
3	chr3:179243556:A:T	0	179243556	T	A
3	chr3:179243558:T:TC	0	179243558	TC	T
3	chr3:179245109:G:A	0	179245109	A	G
3	chr3:179245289:A:C	0	179245289	C	A
3	chr3:179245797:T:C	0	179245797	C	T
3	chr3:179246058:G:C	0	179246058	C	G
3	chr3:179246158:TC:T	0	179246158	T	TC
3	chr3:179246244:T:C	0	179246244	C	T
3	chr3:179247445:G:T	0	179247445	T	G
3	chr3:179247762:T:C	0	179247762	C	T
3	chr3:179247881:C:T	0	179247881	T	C
3	chr3:179248402:G:A	0	179248402	A	G
3	chr3:179249792:A:G	0	179249792	G	A
3	chr3:179249918:C:T	0	179249918	T	C
3	chr3:179250027:G:A	0	179250027	A	G
3	chr3:179250038:C:T	0	179250038	T	C
3	chr3:179250257:A:C	0	179250257	C	A
3	chr3:179250846:C:T	0	179250846	T	C
3	chr3:179250872:T:C	0	179250872	C	T
3	chr3:179251319:G:A	0	179251319	A	G
3	chr3:179251568:GC:G	0	179251568	G	GC
3	chr3:179251754:A:G	0	179251754	G	A
3	chr3:179251923:T:C	0	179251923	C	T
3	chr3:179252222:A:G	0	179252222	G	A
3	chr3:179253641:C:A	0	179253641	A	C
3	chr3:179254788:A:G	0	179254788	G	A
3	chr3:179254891:G:A	0	179254891	A	G
3	chr3:179255161:T:G	0	179255161	G	T
3	chr3:179255188:C:A	0	179255188	A	C
3	chr3:179255237:G:A	0	179255237	A	G
3	chr3:179255327:T:C	0	179255327	C	T
3	chr3:179255934:A:C	0	179255934	C	A
3	chr3:179256165:G:C	0	179256165	C	G
3	chr3:179256462:C:T	0	179256462	T	C
3	chr3:179256606:T:C	0	179256606	C	T
3	chr3:179256780:G:A	0	179256780	A	G
3	chr3:179256883:A:T	0	179256883	T	A
3	chr3:179256950:C:T	0	179256950	T	C
3	chr3:179257051:C:T	0	179257051	T	C
3	chr3:179257620:T:C	0	179257620	C	T
3	chr3:179257738:G:T	0	179257738	T	G
3	chr3:179257767:T:C	0	179257767	C	T
3	chr3:179258111:T:C	0	179258111	C	T
3	chr3:179258178:A:G	0	179258178	G	A
3	chr3:179258390:A:T	0	179258390	T	A
3	chr3:179258661:C:T	0	179258661	T	C
3	chr3:179258803:T:A	0	179258803	A	T
3	chr3:179258989:C:T	0	179258989	T	C
3	chr3:179259033:G:A	0	179259033	A	G
3	chr3:179260540:C:T	0	179260540	T	C
3	chr3:179260584:A:G	0	179260584	G	A
3	chr3:179260744:T:C	0	179260744	C	T
3	chr3:179260754:G:A	0	179260754	A	G
3	chr3:179260816:T:G	0	179260816	G	T
3	chr3:179260860:G:A	0	179260860	A	G
3	chr3:179260901:A:G	0	179260901	G	A
3	chr3:179261791:T:TA	0	179261791	TA	T
3	chr3:179262429:G:C	0	179262429	C	G
3	chr3:179262480:G:A	0	179262480	A	G
3	chr3:179262616:A:G	0	179262616	G	A
3	chr3:179262711:C:T	0	179262711	T	C
3	chr3:179262833:G:A	0	179262833	A	G
3	chr3:179262851:G:A	0	179262851	A	G
3	chr3:179263434:G:T	0	179263434	T	G
3	chr3:179263485:G:A	0	179263485	A	G
3	chr3:179263553:T:A	0	179263553	A	T
3	chr3:179263998:T:G	0	179263998	G	T
3	chr3:179264353:G:A	0	179264353	A	G
3	chr3:179264474:C:T	0	179264474	T	C
3	chr3:179264507:T:C	0	179264507	C	T
3	chr3:179264658:A:T	0	179264658	T	A
3	chr3:179264721:A:G	0	179264721	G	A
3	chr3:179264846:C:T	0	179264846	T	C
3	chr3:179264932:C:G	0	179264932	G	C
3	chr3:179265011:A:G	0	179265011	G	A
3	chr3:179265031:T:G	0	179265031	G	T
3	chr3:179265081:G:A	0	179265081	A	G
3	chr3:179265181:G:T	0	179265181	T	G
3	chr3:179265520:A:T	0	179265520	T	A
3	chr3:179265747:C:T	0	179265747	T	C
3	chr3:179265852:A:G	0	179265852	G	A
3	chr3:179266006:T:C	0	179266006	C	T
3	chr3:179266397:T:C	0	179266397	C	T
3	chr3:179266866:G:A	0	179266866	A	G
3	chr3:179266891:T:C	0	179266891	C	T
3	chr3:179267095:AG:A	0	179267095	A	AG
3	chr3:179267102:C:T	0	179267102	T	C
3	chr3:179267123:G:A	0	179267123	A	G
3	chr3:179267409:C:T	0	179267409	T	C
3	chr3:179267776:C:G	0	179267776	G	C
3	chr3:179268415:C:T	0	179268415	T	C
3	chr3:179268660:C:T	0	179268660	T	C
3	chr3:179269748:T:C	0	179269748	C	T
3	chr3:179270024:C:T	0	179270024	T	C
3	chr3:179270196:G:A	0	179270196	A	G
3	chr3:179270287:G:A	0	179270287	A	G
3	chr3:179270303:A:G	0	179270303	G	A
3	chr3:179270318:G:A	0	179270318	A	G
3	chr3:179270529:C:T	0	179270529	T	C
3	chr3:179270776:T:C	0	179270776	C	T
3	chr3:179270913:T:C	0	179270913	C	T
3	chr3:179271046:A:C	0	179271046	C	A
3	chr3:179271578:A:G	0	179271578	G	A
3	chr3:179271608:C:T	0	179271608	T	C
3	chr3:179271633:C:T	0	179271633	T	C
3	chr3:179271650:G:A	0	179271650	A	G
3	chr3:179271688:C:A	0	179271688	A	C
3	chr3:179271956:C:T	0	179271956	T	C
3	chr3:179272614:G:C	0	179272614	C	G
3	chr3:179272674:C:T	0	179272674	T	C
3	chr3:179273617:A:G	0	179273617	G	A
3	chr3:179273820:G:A	0	179273820	A	G
3	chr3:179274076:ATC:A	0	179274076	A	ATC
3	chr3:179274163:C:T	0	179274163	T	C
3	chr3:179274747:A:G	0	179274747	G	A
3	chr3:179276159:C:G	0	179276159	G	C
3	chr3:179277839:A:G	0	179277839	G	A
3	chr3:179277869:A:G	0	179277869	G	A
3	chr3:179278883:A:C	0	179278883	C	A
3	chr3:179278888:T:C	0	179278888	C	T
3	chr3:179279756:C:T	0	179279756	T	C
3	chr3:179279990:G:A	0	179279990	A	G
3	chr3:179280313:G:A	0	179280313	A	G
3	chr3:179280675:T:A	0	179280675	A	T
3	chr3:179283902:C:T	0	179283902	T	C
3	chr3:179284792:C:T	0	179284792	T	C
3	chr3:179286040:G:A	0	179286040	A	G
3	chr3:179286761:T:C	0	179286761	C	T
3	chr3:179286773:A:G	0	179286773	G	A
3	chr3:179286781:A:G	0	179286781	G	A
3	chr3:179287368:T:G	0	179287368	G	T
3	chr3:179287391:C:T	0	179287391	T	C
3	chr3:179287913:C:T	0	179287913	T	C
3	chr3:179288281:A:G	0	179288281	G	A
3	chr3:179288601:C:T	0	179288601	T	C
3	chr3:179289253:T:A	0	179289253	A	T
3	chr3:179289776:C:G	0	179289776	G	C
3	chr3:179289823:T:C	0	179289823	C	T
3	chr3:179290272:C:T	0	179290272	T	C
3	chr3:179290357:C:T	0	179290357	T	C
3	chr3:179291312:T:C	0	179291312	C	T
3	chr3:179291657:G:T	0	179291657	T	G
3	chr3:179291964:A:T	0	179291964	T	A
3	chr3:179292467:T:C	0	179292467	C	T
3	chr3:179292481:G:A	0	179292481	A	G
3	chr3:179292926:G:A	0	179292926	A	G
3	chr3:179292973:G:A	0	179292973	A	G
3	chr3:179293052:T:C	0	179293052	C	T
3	chr3:179293060:C:G	0	179293060	G	C
3	chr3:179293077:G:A	0	179293077	A	G
3	chr3:179293497:AACCTCATTAG:A	0	179293497	A	AACCTCATTAG
3	chr3:179294109:C:A	0	179294109	A	C
3	chr3:179294212:C:T	0	179294212	T	C
3	chr3:179294341:T:G	0	179294341	G	T
3	chr3:179294452:A:T	0	179294452	T	A
3	chr3:179295300:C:T	0	179295300	T	C
3	chr3:179295493:A:G	0	179295493	G	A
3	chr3:179295946:T:C	0	179295946	C	T
3	chr3:179296072:T:C	0	179296072	C	T
3	chr3:179296985:G:A	0	179296985	A	G
3	chr3:179297527:T:C	0	179297527	C	T
3	chr3:179297564:C:T	0	179297564	T	C
3	chr3:179297721:T:C	0	179297721	C	T
3	chr3:179298093:T:C	0	179298093	C	T
3	chr3:179299174:G:A	0	179299174	A	G
3	chr3:179299332:T:C	0	179299332	C	T
3	chr3:179299372:G:A	0	179299372	A	G
3	chr3:179299754:G:A	0	179299754	A	G
3	chr3:179300161:T:C	0	179300161	C	T
3	chr3:179300617:C:T	0	179300617	T	C
3	chr3:179300970:T:A	0	179300970	A	T
3	chr3:179301137:C:T	0	179301137	T	C
3	chr3:179301243:A:G	0	179301243	G	A
3	chr3:179301268:G:T	0	179301268	T	G
3	chr3:179301371:A:G	0	179301371	G	A
3	chr3:179301449:A:G	0	179301449	G	A
3	chr3:179301682:A:C	0	179301682	C	A
3	chr3:179301917:A:G	0	179301917	G	A
3	chr3:179302277:G:A	0	179302277	A	G
3	chr3:179302297:T:C	0	179302297	C	T
3	chr3:179302934:G:A	0	179302934	A	G
3	chr3:179303149:C:T	0	179303149	T	C
3	chr3:179303436:C:T	0	179303436	T	C
3	chr3:179303615:G:A	0	179303615	A	G
3	chr3:179303881:C:T	0	179303881	T	C
3	chr3:179303935:G:A	0	179303935	A	G
3	chr3:179304150:T:C	0	179304150	C	T
3	chr3:179304226:G:A	0	179304226	A	G
3	chr3:179304327:T:C	0	179304327	C	T
3	chr3:179304740:T:C	0	179304740	C	T
3	chr3:179304986:G:A	0	179304986	A	G
3	chr3:179306519:G:A	0	179306519	A	G
3	chr3:179309404:C:T	0	179309404	T	C
3	chr3:179310025:T:C	0	179310025	C	T
3	chr3:179310696:T:A	0	179310696	A	T
3	chr3:179312326:C:T	0	179312326	T	C
3	chr3:179313374:CTT:C	0	179313374	C	CTT
3	chr3:179315392:G:A	0	179315392	A	G
3	chr3:179315816:G:A	0	179315816	A	G
3	chr3:179315990:TGTGTGTGTGTGTGA:T	0	179315990	T	TGTGTGTGTGTGTGA
3	chr3:179316684:G:C	0	179316684	C	G
3	chr3:179316922:G:A	0	179316922	A	G
3	chr3:179318740:G:A	0	179318740	A	G
3	chr3:179318751:C:T	0	179318751	T	C
3	chr3:179319646:C:T	0	179319646	T	C
3	chr3:179320732:C:G	0	179320732	G	C
3	chr3:179321963:A:G	0	179321963	G	A
3	chr3:179322389:A:G	0	179322389	G	A
3	chr3:179322855:C:G	0	179322855	G	C
3	chr3:179322863:A:G	0	179322863	G	A
3	chr3:179323100:T:C	0	179323100	C	T
3	chr3:179324128:G:A	0	179324128	A	G
3	chr3:179324187:C:T	0	179324187	T	C
3	chr3:179324550:A:G	0	179324550	G	A
3	chr3:179326522:A:G	0	179326522	G	A
3	chr3:179327705:T:C	0	179327705	C	T
3	chr3:179327971:A:G	0	179327971	G	A
3	chr3:179329904:C:T	0	179329904	T	C
3	chr3:179330029:T:C	0	179330029	C	T
3	chr3:179330436:C:T	0	179330436	T	C
3	chr3:179330722:CAG:C	0	179330722	C	CAG
3	chr3:179331610:T:C	0	179331610	C	T
3	chr3:179331765:A:T	0	179331765	T	A
3	chr3:179332933:T:C	0	179332933	C	T
3	chr3:179333684:A:G	0	179333684	G	A
3	chr3:179335937:G:A	0	179335937	A	G
3	chr3:179336182:A:G	0	179336182	G	A
3	chr3:179336635:C:T	0	179336635	T	C
3	chr3:179337497:C:T	0	179337497	T	C
3	chr3:179337546:AG:A	0	179337546	A	AG
3	chr3:179338347:A:G	0	179338347	G	A
3	chr3:179338351:A:G	0	179338351	G	A
3	chr3:179339895:A:G	0	179339895	G	A
3	chr3:179340714:A:G	0	179340714	G	A
3	chr3:179343240:C:T	0	179343240	T	C
3	chr3:179343798:A:G	0	179343798	G	A
3	chr3:179344919:T:C	0	179344919	C	T
3	chr3:179347296:A:T	0	179347296	T	A
3	chr3:179347428:C:T	0	179347428	T	C
3	chr3:179348313:T:C	0	179348313	C	T
3	chr3:179349449:G:T	0	179349449	T	G
3	chr3:179349581:T:A	0	179349581	A	T
3	chr3:179350505:T:C	0	179350505	C	T
3	chr3:179352666:C:T	0	179352666	T	C
3	chr3:179354440:A:C	0	179354440	C	A
3	chr3:179356033:T:TTG	0	179356033	TTG	T
3	chr3:179356630:C:T	0	179356630	T	C
3	chr3:179356827:G:T	0	179356827	T	G
3	chr3:179357095:C:T	0	179357095	T	C
3	chr3:179357294:A:G	0	179357294	G	A
3	chr3:179357675:G:A	0	179357675	A	G
3	chr3:179359091:C:T	0	179359091	T	C
3	chr3:179359159:C:T	0	179359159	T	C
3	chr3:179359567:C:T	0	179359567	T	C
3	chr3:179359973:CA:C	0	179359973	C	CA
3	chr3:179359977:G:T	0	179359977	T	G
3	chr3:179361170:T:C	0	179361170	C	T
3	chr3:179361366:G:A	0	179361366	A	G
3	chr3:179363007:C:A	0	179363007	A	C
3	chr3:179363158:C:T	0	179363158	T	C
3	chr3:179363875:T:C	0	179363875	C	T
3	chr3:179365291:C:T	0	179365291	T	C
3	chr3:179366258:C:T	0	179366258	T	C
3	chr3:179367073:A:G	0	179367073	G	A
3	chr3:179367842:G:A	0	179367842	A	G
3	chr3:179367987:C:T	0	179367987	T	C
3	chr3:179367991:T:C	0	179367991	C	T
3	chr3:179369584:G:T	0	179369584	T	G
3	chr3:179371027:T:C	0	179371027	C	T
3	chr3:179372015:A:T	0	179372015	T	A
3	chr3:179372369:T:A	0	179372369	A	T
3	chr3:179372984:G:A	0	179372984	A	G
3	chr3:179373254:GTCTT:G	0	179373254	G	GTCTT
3	chr3:179375026:T:C	0	179375026	C	T
3	chr3:179375201:C:T	0	179375201	T	C
3	chr3:179375828:A:G	0	179375828	G	A
3	chr3:179376010:G:A	0	179376010	A	G
3	chr3:179377802:C:T	0	179377802	T	C
3	chr3:179377884:G:A	0	179377884	A	G
3	chr3:179378132:G:A	0	179378132	A	G
3	chr3:179379198:G:A	0	179379198	A	G
3	chr3:179379209:G:T	0	179379209	T	G
3	chr3:179382153:T:C	0	179382153	C	T
3	chr3:179382438:A:G	0	179382438	G	A
3	chr3:179382832:A:G	0	179382832	G	A
3	chr3:179383141:C:T	0	179383141	T	C
3	chr3:179383963:T:C	0	179383963	C	T
3	chr3:179384749:G:A	0	179384749	A	G
3	chr3:179385476:CAT:C	0	179385476	C	CAT
3	chr3:179385997:G:A	0	179385997	A	G
3	chr3:179386916:C:A	0	179386916	A	C
3	chr3:179387193:A:G	0	179387193	G	A
3	chr3:179387900:G:T	0	179387900	T	G
3	chr3:179388930:G:T	0	179388930	T	G
3	chr3:179389231:G:A	0	179389231	A	G
3	chr3:179389756:A:G	0	179389756	G	A
3	chr3:179391947:A:G	0	179391947	G	A
3	chr3:179392605:G:A	0	179392605	A	G
3	chr3:179393356:G:A	0	179393356	A	G
3	chr3:179394106:C:T	0	179394106	T	C
3	chr3:179394508:C:T	0	179394508	T	C
3	chr3:179394565:G:A	0	179394565	A	G
3	chr3:179394567:C:T	0	179394567	T	C
3	chr3:179395424:T:C	0	179395424	C	T
3	chr3:179395607:C:T	0	179395607	T	C
3	chr3:179397441:T:C	0	179397441	C	T
3	chr3:179397592:C:T	0	179397592	T	C
3	chr3:179397713:A:T	0	179397713	T	A
3	chr3:179397861:G:A	0	179397861	A	G
3	chr3:179398472:A:G	0	179398472	G	A
3	chr3:179398772:A:AG	0	179398772	AG	A
3	chr3:179398835:TTAAA:T	0	179398835	T	TTAAA
3	chr3:179399858:G:A	0	179399858	A	G
3	chr3:179399875:G:C	0	179399875	C	G
3	chr3:179400115:T:C	0	179400115	C	T
3	chr3:179400239:G:A	0	179400239	A	G
3	chr3:179400609:A:C	0	179400609	C	A
3	chr3:179401210:C:T	0	179401210	T	C
3	chr3:179401994:CAA:C	0	179401994	C	CAA
3	chr3:179402899:G:A	0	179402899	A	G
3	chr3:179403195:G:A	0	179403195	A	G
3	chr3:179404919:C:G	0	179404919	G	C
3	chr3:179405130:T:C	0	179405130	C	T
3	chr3:179405716:AAT:A	0	179405716	A	AAT
3	chr3:179405881:A:C	0	179405881	C	A
3	chr3:179405916:A:G	0	179405916	G	A
3	chr3:179406069:A:G	0	179406069	G	A
3	chr3:179406140:G:A	0	179406140	A	G
3	chr3:179407026:G:T	0	179407026	T	G
3	chr3:179407608:A:C	0	179407608	C	A
3	chr3:179407797:G:A	0	179407797	A	G
3	chr3:179409108:G:A	0	179409108	A	G
3	chr3:179409252:T:C	0	179409252	C	T
3	chr3:179409369:G:A	0	179409369	A	G
3	chr3:179410118:T:C	0	179410118	C	T
3	chr3:179410663:A:T	0	179410663	T	A
3	chr3:179411568:A:G	0	179411568	G	A
3	chr3:179411867:A:T	0	179411867	T	A
3	chr3:179413864:A:T	0	179413864	T	A
3	chr3:179414727:C:CTA	0	179414727	CTA	C
3	chr3:179415640:A:AAAGT	0	179415640	AAAGT	A
3	chr3:179416846:G:C	0	179416846	C	G
3	chr3:179418194:G:A	0	179418194	A	G
3	chr3:179419314:T:C	0	179419314	C	T
3	chr3:179419485:A:G	0	179419485	G	A
3	chr3:179419965:A:T	0	179419965	T	A
3	chr3:179420304:T:G	0	179420304	G	T
3	chr3:179420526:G:A	0	179420526	A	G
3	chr3:179421196:A:G	0	179421196	G	A
3	chr3:179421491:A:C	0	179421491	C	A
3	chr3:179422832:G:A	0	179422832	A	G
3	chr3:179422950:G:A	0	179422950	A	G
3	chr3:179423051:A:G	0	179423051	G	A
3	chr3:179425613:GGT:G	0	179425613	G	GGT
3	chr3:179426153:A:G	0	179426153	G	A
3	chr3:179426652:A:T	0	179426652	T	A
3	chr3:179426951:C:T	0	179426951	T	C
3	chr3:179427146:C:T	0	179427146	T	C
3	chr3:179428051:G:C	0	179428051	C	G
3	chr3:179428515:A:G	0	179428515	G	A
3	chr3:179429064:C:A	0	179429064	A	C
3	chr3:179429079:T:C	0	179429079	C	T
3	chr3:179429383:T:C	0	179429383	C	T
3	chr3:179435053:G:A	0	179435053	A	G
3	chr3:179438859:C:T	0	179438859	T	C
3	chr3:179441371:T:C	0	179441371	C	T
3	chr3:179442087:G:A	0	179442087	A	G
3	chr3:179443956:G:A	0	179443956	A	G
3	chr3:179444528:C:A	0	179444528	A	C
3	chr3:179444562:G:A	0	179444562	A	G
3	chr3:179445863:T:C	0	179445863	C	T
3	chr3:179446764:A:G	0	179446764	G	A
3	chr3:179448296:T:C	0	179448296	C	T
3	chr3:179448406:T:C	0	179448406	C	T
3	chr3:179448537:T:G	0	179448537	G	T
3	chr3:179448539:T:G	0	179448539	G	T
3	chr3:179450674:C:T	0	179450674	T	C
3	chr3:179451170:T:C	0	179451170	C	T
3	chr3:179451249:G:A	0	179451249	A	G
3	chr3:179452706:C:T	0	179452706	T	C
3	chr3:179452869:T:G	0	179452869	G	T
3	chr3:179453436:T:C	0	179453436	C	T
3	chr3:179453470:A:G	0	179453470	G	A
3	chr3:179454805:A:G	0	179454805	G	A
3	chr3:179455191:G:T	0	179455191	T	G
3	chr3:179455436:A:T	0	179455436	T	A
3	chr3:179455832:C:A	0	179455832	A	C
3	chr3:179457134:A:G	0	179457134	G	A
3	chr3:179458293:G:A	0	179458293	A	G
3	chr3:179458570:G:A	0	179458570	A	G
3	chr3:179458998:A:C	0	179458998	C	A
3	chr3:179459138:C:T	0	179459138	T	C
3	chr3:179459825:C:T	0	179459825	T	C
3	chr3:179460067:C:T	0	179460067	T	C
3	chr3:179460457:A:G	0	179460457	G	A
3	chr3:179460514:T:C	0	179460514	C	T
3	chr3:179461429:G:A	0	179461429	A	G
3	chr3:179461920:C:T	0	179461920	T	C
3	chr3:179461994:C:T	0	179461994	T	C
3	chr3:179462344:A:G	0	179462344	G	A
3	chr3:179462365:G:T	0	179462365	T	G
3	chr3:179462838:A:C	0	179462838	C	A
3	chr3:179463598:A:G	0	179463598	G	A
3	chr3:179464655:A:G	0	179464655	G	A
3	chr3:179464684:G:A	0	179464684	A	G
3	chr3:179465250:C:T	0	179465250	T	C
3	chr3:179465386:G:A	0	179465386	A	G
3	chr3:179465463:G:A	0	179465463	A	G
3	chr3:179466110:G:A	0	179466110	A	G
3	chr3:179466258:A:G	0	179466258	G	A
3	chr3:179467174:T:C	0	179467174	C	T
3	chr3:179467250:A:T	0	179467250	T	A
3	chr3:179467834:G:A	0	179467834	A	G
3	chr3:179468596:T:C	0	179468596	C	T
3	chr3:179469364:T:C	0	179469364	C	T
3	chr3:179470220:A:G	0	179470220	G	A
3	chr3:179470305:A:G	0	179470305	G	A
3	chr3:179470937:T:A	0	179470937	A	T
3	chr3:179471313:T:C	0	179471313	C	T
3	chr3:179471540:G:A	0	179471540	A	G
3	chr3:179471755:A:G	0	179471755	G	A
3	chr3:179471935:C:T	0	179471935	T	C
3	chr3:179472326:T:A	0	179472326	A	T
3	chr3:179473153:ACT:A	0	179473153	A	ACT
3	chr3:179473377:C:T	0	179473377	T	C
3	chr3:179473894:G:A	0	179473894	A	G
3	chr3:179474033:G:A	0	179474033	A	G
3	chr3:179474373:G:A	0	179474373	A	G
3	chr3:179475187:A:G	0	179475187	G	A
3	chr3:179475263:A:G	0	179475263	G	A
3	chr3:179476419:T:C	0	179476419	C	T
3	chr3:179476733:C:T	0	179476733	T	C
3	chr3:179478491:C:G	0	179478491	G	C
3	chr3:179480486:T:C	0	179480486	C	T
3	chr3:179480817:T:C	0	179480817	C	T
3	chr3:179480826:A:G	0	179480826	G	A
3	chr3:179481029:T:G	0	179481029	G	T
3	chr3:179481140:T:C	0	179481140	C	T
3	chr3:179481368:A:G	0	179481368	G	A
3	chr3:179481480:C:A	0	179481480	A	C
3	chr3:179481635:G:C	0	179481635	C	G
3	chr3:179481792:C:T	0	179481792	T	C
3	chr3:179481793:G:A	0	179481793	A	G
3	chr3:179482175:C:T	0	179482175	T	C
3	chr3:179485255:G:A	0	179485255	A	G
3	chr3:179485530:G:A	0	179485530	A	G
3	chr3:179485562:C:A	0	179485562	A	C
3	chr3:179489804:T:C	0	179489804	C	T
3	chr3:179490219:A:G	0	179490219	G	A
3	chr3:179490412:T:C	0	179490412	C	T
3	chr3:179491386:A:T	0	179491386	T	A
3	chr3:179491874:G:C	0	179491874	C	G
3	chr3:179492441:C:A	0	179492441	A	C
3	chr3:179492742:T:C	0	179492742	C	T
3	chr3:179493468:T:C	0	179493468	C	T
3	chr3:179495587:C:T	0	179495587	T	C
3	chr3:179498467:T:C	0	179498467	C	T
3	chr3:179499160:T:C	0	179499160	C	T
3	chr3:179499544:A:G	0	179499544	G	A
3	chr3:179499686:G:A	0	179499686	A	G
3	chr3:179499824:A:G	0	179499824	G	A
3	chr3:179501658:T:C	0	179501658	C	T
3	chr3:179503553:C:T	0	179503553	T	C
3	chr3:179503619:T:C	0	179503619	C	T
3	chr3:179503752:T:C	0	179503752	C	T
3	chr3:179505316:A:G	0	179505316	G	A
3	chr3:179507652:C:G	0	179507652	G	C
3	chr3:179507941:T:C	0	179507941	C	T
3	chr3:179509291:A:G	0	179509291	G	A
3	chr3:179509508:C:G	0	179509508	G	C
3	chr3:179510576:C:T	0	179510576	T	C
3	chr3:179512191:A:G	0	179512191	G	A
3	chr3:179513369:A:G	0	179513369	G	A
3	chr3:179514396:T:C	0	179514396	C	T
3	chr3:179515418:T:C	0	179515418	C	T
3	chr3:179515433:G:T	0	179515433	T	G
3	chr3:179515641:C:T	0	179515641	T	C
3	chr3:179515813:G:A	0	179515813	A	G
3	chr3:179516125:G:A	0	179516125	A	G
3	chr3:179516355:C:T	0	179516355	T	C
3	chr3:179517080:A:G	0	179517080	G	A
3	chr3:179517763:C:A	0	179517763	A	C
3	chr3:179517943:C:T	0	179517943	T	C
3	chr3:179518618:A:T	0	179518618	T	A
3	chr3:179518816:C:T	0	179518816	T	C
3	chr3:179518932:T:C	0	179518932	C	T
3	chr3:179519363:T:C	0	179519363	C	T
3	chr3:179519510:T:C	0	179519510	C	T
3	chr3:179519511:G:A	0	179519511	A	G
3	chr3:179519567:C:T	0	179519567	T	C
3	chr3:179519582:T:C	0	179519582	C	T
3	chr3:179519800:C:T	0	179519800	T	C
3	chr3:179519825:C:T	0	179519825	T	C
3	chr3:179520164:C:T	0	179520164	T	C
3	chr3:179520178:G:A	0	179520178	A	G
3	chr3:179520206:G:A	0	179520206	A	G
3	chr3:179520223:G:A	0	179520223	A	G
3	chr3:179520640:G:A	0	179520640	A	G
3	chr3:179520701:A:G	0	179520701	G	A
3	chr3:179520900:G:A	0	179520900	A	G
3	chr3:179520952:A:C	0	179520952	C	A
3	chr3:179520972:C:A	0	179520972	A	C
3	chr3:179521290:C:T	0	179521290	T	C
3	chr3:179521325:C:G	0	179521325	G	C
3	chr3:179522523:C:G	0	179522523	G	C
```
