## Supplementary material for "Characterization of shared and ancestry-specific signals driving complex traits using multi-ancestry fine-mapping": mesusiecsinfo

```
*************************************************************

  Multiple Ancestry Sum of Single Effect Model (MESuSiE)          

   Visit http://www.xzlab.org/software.html For Update            

            (C) 2022 Boran Gao, Xiang Zhou                        

              GNU General Public License                          

*************************************************************
# Start data processing for sufficient statistics 
# Create MESuSiE object 
# Start data analysis 

# Data analysis is done, and now generates result 

Potential causal SNPs with PIP > 0.5:  rs6762456 

Credible sets for effects: 
$cs
$cs$L1
 [1] 513 514 515 516 517 518 519 520 522 524 525 526 527 529 530 532 533 534 535
[20] 538 540 542 543 544 545 546 547 548 549 550 551 552 553 555 556 557 558 562
[39] 564 566 567 568 570 571 572 574 576 579 580 581 583 589 592 595 598 603 604
[58] 605 608 611 612 613 616 618 620 623 624 625 626 627 628 633 634 636 637 638
[77] 641 642 643 644 651 653 657 668 688


$cs_category
       L1 
"eur_afr" 

$purity
   min.abs.corr mean.abs.corr median.abs.corr
L1     0.928592     0.9882501        0.990793

$cs_index
[1] 1

$coverage
[1] 0.9535923

$requested_coverage
[1] 0.95


 Use MESuSiE_Plot() for visualization
# Total time used for the analysis: 0.04 mins
```
