## Supplementary material for "Characterization of shared and ancestry-specific signals driving complex traits using multi-ancestry fine-mapping": mesusieoutput

```
                 eur          afr      eur_afr
   [1,] 1.038429e-04 0.0002095333 3.003499e-05
   [2,] 1.265082e-03 0.0002025125 4.463293e-04
   [3,] 1.166986e-04 0.0002004870 3.970040e-05
   [4,] 9.149469e-04 0.0003087415 6.034068e-04
   [5,] 5.387793e-04 0.0002007124 1.741059e-04
   [6,] 9.240210e-02 0.0002007006 3.278374e-02
   [7,] 9.062648e-04 0.0003217739 6.103255e-04
   [8,] 2.567271e-04 0.0002210007 6.227530e-05
   [9,] 2.935565e-03 0.0002020989 1.053163e-03
  [10,] 3.772030e-04 0.0002683812 6.137441e-05
  [11,] 1.130513e-04 0.0002130823 4.565891e-05
  [12,] 3.209007e-04 0.0002689102 5.498978e-05
  [13,] 7.001138e-05 0.0001824241 2.366308e-05
  [14,] 2.095070e-04 0.0002156169 5.554204e-05
  [15,] 7.405086e-05 0.0001828570 2.218167e-05
  [16,] 9.006869e-05 0.0002004811 2.872023e-05
  [17,] 6.309501e-05 0.0002072689 2.400881e-05
  [18,] 5.654430e-05 0.0001929317 1.931379e-05
  [19,] 5.671028e-05 0.0001919585 1.946576e-05
  [20,] 7.246306e-05 0.0001912508 2.401097e-05
  [21,] 5.665930e-05 0.0001986752 1.980515e-05
  [22,] 5.640621e-05 0.0001950727 1.952177e-05
  [23,] 7.257475e-05 0.0001977194 2.474642e-05
  [24,] 5.788421e-05 0.0002154756 2.114181e-05
  [25,] 5.738456e-05 0.0002134614 2.088751e-05
  [26,] 5.720840e-05 0.0002195752 2.089398e-05
  [27,] 7.206706e-05 0.0002111807 2.422632e-05
  [28,] 5.842765e-05 0.0002195938 2.178483e-05
  [29,] 5.811288e-05 0.0002154435 2.146275e-05
  [30,] 6.336145e-05 0.0002217044 2.510393e-05
  [31,] 5.806764e-05 0.0002127574 2.136322e-05
  [32,] 5.773083e-05 0.0002068015 2.098065e-05
  [33,] 5.825094e-05 0.0001943424 2.096815e-05
  [34,] 6.675604e-05 0.0002094643 2.648621e-05
  [35,] 6.306142e-05 0.0002039074 2.421515e-05
  [36,] 7.212091e-05 0.0002018419 2.390109e-05
  [37,] 6.336145e-05 0.0002120482 2.472293e-05
  [38,] 5.859320e-05 0.0002100873 2.164223e-05
  [39,] 6.733115e-05 0.0001874605 2.217212e-05
  [40,] 6.638905e-05 0.0002160412 2.659871e-05
  [41,] 6.150490e-05 0.0002126904 2.360766e-05
  [42,] 6.234312e-05 0.0002126904 2.409720e-05
  [43,] 6.268637e-05 0.0002126904 2.429580e-05
  [44,] 6.649482e-05 0.0002261376 2.687364e-05
  [45,] 7.222964e-05 0.0002141536 2.397529e-05
  [46,] 6.700824e-05 0.0002307772 2.737877e-05
  [47,] 6.715102e-05 0.0002348179 2.763470e-05
  [48,] 7.219758e-05 0.0002123027 2.398400e-05
  [49,] 5.983212e-05 0.0002276360 2.242153e-05
  [50,] 7.007760e-05 0.0002307772 2.921841e-05
  [51,] 6.597466e-05 0.0001869367 2.176306e-05
  [52,] 7.169209e-05 0.0002460887 3.093122e-05
  [53,] 6.062665e-05 0.0002313799 2.308292e-05
  [54,] 7.211425e-05 0.0002373484 3.076125e-05
  [55,] 7.212091e-05 0.0002200843 2.426646e-05
  [56,] 6.643201e-05 0.0002323439 2.728165e-05
  [57,] 6.886108e-05 0.0002387315 2.881897e-05
  [58,] 6.886108e-05 0.0002585752 2.964321e-05
  [59,] 5.147126e-05 0.0003548889 2.215445e-05
  [60,] 5.250464e-05 0.0003497141 2.281635e-05
  [61,] 5.234056e-05 0.0003358564 2.250995e-05
  [62,] 5.422606e-05 0.0003391487 2.381196e-05
  [63,] 5.504728e-05 0.0003324471 2.424106e-05
  [64,] 4.444630e-05 0.0003054058 1.605365e-05
  [65,] 5.481830e-05 0.0003263849 2.398866e-05
  [66,] 5.437856e-05 0.0003449274 2.405705e-05
  [67,] 5.437856e-05 0.0003357133 2.390938e-05
  [68,] 5.484550e-05 0.0003646247 2.470280e-05
  [69,] 5.528086e-05 0.0003646247 2.499647e-05
  [70,] 5.484550e-05 0.0003461724 2.441354e-05
  [71,] 5.437856e-05 0.0003646247 2.438720e-05
  [72,] 4.771876e-05 0.0003391487 1.934748e-05
  [73,] 5.437856e-05 0.0003666156 2.441668e-05
  [74,] 5.437856e-05 0.0003646247 2.438720e-05
  [75,] 5.484550e-05 0.0003646247 2.470280e-05
  [76,] 5.247497e-05 0.0003552369 2.287207e-05
  [77,] 5.599013e-05 0.0003480175 2.512520e-05
  [78,] 5.470871e-05 0.0003644561 2.452666e-05
  [79,] 7.431704e-05 0.0001938045 2.650292e-05
  [80,] 5.250152e-05 0.0003689247 1.562555e-05
  [81,] 6.728934e-05 0.0002696462 1.714914e-05
  [82,] 4.876073e-05 0.0004108468 1.660315e-05
  [83,] 5.670702e-05 0.0004275689 2.473183e-05
  [84,] 5.652289e-05 0.0004228578 2.449428e-05
  [85,] 6.294616e-05 0.0002619680 1.651669e-05
  [86,] 5.570365e-05 0.0004193107 2.384780e-05
  [87,] 7.140003e-05 0.0001927712 2.528496e-05
  [88,] 7.560192e-05 0.0001962611 2.722886e-05
  [89,] 5.549555e-05 0.0003624923 1.573153e-05
  [90,] 4.838052e-05 0.0003739960 1.625621e-05
  [91,] 7.060122e-05 0.0001940674 2.507942e-05
  [92,] 6.417567e-05 0.0002647750 1.669033e-05
  [93,] 5.553398e-05 0.0004241560 2.372889e-05
  [94,] 5.520985e-05 0.0004216968 2.336793e-05
  [95,] 5.165942e-05 0.0004238491 1.871174e-05
  [96,] 7.021265e-05 0.0001948524 2.497822e-05
  [97,] 5.189692e-05 0.0004405913 1.815005e-05
  [98,] 5.462330e-05 0.0004629507 2.311847e-05
  [99,] 5.169410e-05 0.0004420275 1.859115e-05
 [100,] 5.169410e-05 0.0004420275 1.859115e-05
 [101,] 5.462330e-05 0.0004601522 2.309364e-05
 [102,] 5.462330e-05 0.0004601522 2.309364e-05
 [103,] 5.169410e-05 0.0004468734 1.862171e-05
 [104,] 5.462330e-05 0.0004683557 2.319005e-05
 [105,] 5.462330e-05 0.0004683557 2.319005e-05
 [106,] 6.851350e-05 0.0002767564 1.727599e-05
 [107,] 6.779565e-05 0.0002779790 1.714886e-05
 [108,] 5.167720e-05 0.0004380141 1.866027e-05
 [109,] 5.167720e-05 0.0004380141 1.866027e-05
 [110,] 7.060122e-05 0.0001951578 2.515381e-05
 [111,] 5.173485e-05 0.0004456811 1.848331e-05
 [112,] 5.511696e-05 0.0004825170 2.388335e-05
 [113,] 7.060122e-05 0.0001951578 2.515381e-05
 [114,] 5.213294e-05 0.0004497411 1.895283e-05
 [115,] 5.167720e-05 0.0004417956 1.867730e-05
 [116,] 5.184084e-05 0.0004417956 1.824724e-05
 [117,] 5.476304e-05 0.0004600910 2.327791e-05
 [118,] 5.476304e-05 0.0004600910 2.327791e-05
 [119,] 5.527351e-05 0.0004798150 2.403347e-05
 [120,] 5.476304e-05 0.0004600910 2.327791e-05
 [121,] 5.476304e-05 0.0004600910 2.327791e-05
 [122,] 5.476304e-05 0.0004600910 2.327791e-05
 [123,] 5.527351e-05 0.0004768382 2.400572e-05
 [124,] 5.166480e-05 0.0004368026 1.873384e-05
 [125,] 5.476304e-05 0.0004575694 2.325489e-05
 [126,] 5.511696e-05 0.0004738882 2.380434e-05
 [127,] 5.476304e-05 0.0004575694 2.325489e-05
 [128,] 5.166480e-05 0.0004368026 1.873384e-05
 [129,] 5.476304e-05 0.0004547913 2.322938e-05
 [130,] 5.476304e-05 0.0004547913 2.322938e-05
 [131,] 5.167720e-05 0.0004342083 1.864300e-05
 [132,] 5.496539e-05 0.0004738882 2.363372e-05
 [133,] 6.945668e-05 0.0001956486 2.472289e-05
 [134,] 2.225826e-04 0.0001912395 6.034337e-05
 [135,] 5.168321e-05 0.0004342083 1.861299e-05
 [136,] 5.462330e-05 0.0004547913 2.306915e-05
 [137,] 5.429670e-05 0.0004575694 2.300453e-05
 [138,] 7.259383e-05 0.0002805924 1.786952e-05
 [139,] 5.169410e-05 0.0004368026 1.857759e-05
 [140,] 5.429670e-05 0.0004575694 2.300453e-05
 [141,] 5.415624e-05 0.0004600910 2.286660e-05
 [142,] 7.076626e-05 0.0002818598 1.756377e-05
 [143,] 9.036468e-05 0.0002701154 3.440917e-05
 [144,] 5.704901e-05 0.0003900499 1.569080e-05
 [145,] 5.402070e-05 0.0004575694 2.268743e-05
 [146,] 5.429670e-05 0.0004575694 2.300453e-05
 [147,] 5.495755e-05 0.0003900988 1.555549e-05
 [148,] 5.495755e-05 0.0003900988 1.555549e-05
 [149,] 5.511696e-05 0.0004798150 2.385876e-05
 [150,] 5.429670e-05 0.0004575694 2.300453e-05
 [151,] 5.454642e-05 0.0004575694 2.328287e-05
 [152,] 5.165936e-05 0.0004368026 1.878395e-05
 [153,] 5.743793e-05 0.0003954899 1.580824e-05
 [154,] 5.444211e-05 0.0004616589 2.320459e-05
 [155,] 5.636257e-05 0.0003891288 1.564291e-05
 [156,] 5.166480e-05 0.0004368178 1.873391e-05
 [157,] 5.415624e-05 0.0004520378 2.279566e-05
 [158,] 5.429670e-05 0.0004520378 2.295475e-05
 [159,] 5.429670e-05 0.0004520378 2.295475e-05
 [160,] 5.429670e-05 0.0004520378 2.295475e-05
 [161,] 5.166480e-05 0.0004342083 1.872177e-05
 [162,] 5.422228e-05 0.0004397882 2.275948e-05
 [163,] 5.429670e-05 0.0004665439 2.308404e-05
 [164,] 5.354595e-05 0.0004518159 2.206481e-05
 [165,] 5.440826e-05 0.0004670311 2.292299e-05
 [166,] 5.415624e-05 0.0004495806 2.277376e-05
 [167,] 5.429670e-05 0.0004468734 2.290774e-05
 [168,] 7.297702e-05 0.0001968669 2.625850e-05
 [169,] 5.429670e-05 0.0004495806 2.293245e-05
 [170,] 5.429670e-05 0.0004441902 2.288310e-05
 [171,] 5.415624e-05 0.0004441902 2.272532e-05
 [172,] 5.429670e-05 0.0004441902 2.288310e-05
 [173,] 5.415624e-05 0.0004441902 2.272532e-05
 [174,] 5.415624e-05 0.0004468734 2.274950e-05
 [175,] 5.167720e-05 0.0004232018 1.859231e-05
 [176,] 5.429670e-05 0.0004441902 2.288310e-05
 [177,] 5.166480e-05 0.0004243067 1.867512e-05
 [178,] 5.496539e-05 0.0004629167 2.353304e-05
 [179,] 5.402070e-05 0.0004441902 2.257042e-05
 [180,] 5.169410e-05 0.0004196049 1.850019e-05
 [181,] 5.169410e-05 0.0004243067 1.852162e-05
 [182,] 5.402070e-05 0.0004380191 2.251527e-05
 [183,] 5.636257e-05 0.0003787344 1.565725e-05
 [184,] 5.402070e-05 0.0004417956 2.254911e-05
 [185,] 5.402070e-05 0.0004417956 2.254911e-05
 [186,] 7.322728e-05 0.0002657591 1.814627e-05
 [187,] 7.322728e-05 0.0002687048 1.810965e-05
 [188,] 5.171550e-05 0.0004220697 1.843769e-05
 [189,] 5.402070e-05 0.0004417956 2.254911e-05
 [190,] 7.492771e-05 0.0002626806 1.849536e-05
 [191,] 7.254604e-05 0.0001971689 2.609739e-05
 [192,] 5.171550e-05 0.0004185875 1.842216e-05
 [193,] 5.389005e-05 0.0004345082 2.231173e-05
 [194,] 7.170697e-05 0.0001981193 2.582744e-05
 [195,] 5.171550e-05 0.0004196049 1.842671e-05
 [196,] 7.322728e-05 0.0002626806 1.821052e-05
 [197,] 5.171550e-05 0.0004136065 1.839975e-05
 [198,] 5.173862e-05 0.0004072417 1.829944e-05
 [199,] 5.389005e-05 0.0004259866 2.223545e-05
 [200,] 5.704901e-05 0.0003679997 1.572669e-05
 [201,] 5.173862e-05 0.0004072417 1.829944e-05
 [202,] 5.376425e-05 0.0004235116 2.206759e-05
 [203,] 5.467707e-05 0.0004431398 2.300046e-05
 [204,] 5.376425e-05 0.0004235116 2.206759e-05
 [205,] 5.376425e-05 0.0004235116 2.206759e-05
 [206,] 5.376425e-05 0.0004235116 2.206759e-05
 [207,] 5.376425e-05 0.0004210582 2.204564e-05
 [208,] 5.170259e-05 0.0003995330 1.836784e-05
 [209,] 5.704901e-05 0.0003603820 1.574059e-05
 [210,] 5.376425e-05 0.0004210582 2.204564e-05
 [211,] 5.376425e-05 0.0004210582 2.204564e-05
 [212,] 5.176861e-05 0.0004008164 1.820297e-05
 [213,] 5.376425e-05 0.0004210582 2.204564e-05
 [214,] 5.176861e-05 0.0004028647 1.821195e-05
 [215,] 5.176861e-05 0.0004028647 1.821195e-05
 [216,] 5.176861e-05 0.0004028647 1.821195e-05
 [217,] 5.364328e-05 0.0004210582 2.190332e-05
 [218,] 5.180313e-05 0.0004008164 1.813704e-05
 [219,] 5.180313e-05 0.0004008164 1.813704e-05
 [220,] 5.180313e-05 0.0004008164 1.813704e-05
 [221,] 5.180313e-05 0.0004008164 1.813704e-05
 [222,] 5.180313e-05 0.0004008164 1.813704e-05
 [223,] 5.184220e-05 0.0003943235 1.804559e-05
 [224,] 5.184220e-05 0.0003943235 1.804559e-05
 [225,] 5.839218e-05 0.0003503886 1.589167e-05
 [226,] 5.206798e-05 0.0003943235 1.778670e-05
 [227,] 5.415870e-05 0.0004238515 2.220209e-05
 [228,] 7.210247e-05 0.0001977666 2.592775e-05
 [229,] 5.720840e-05 0.0004285313 2.538319e-05
 [230,] 5.184220e-05 0.0003921220 1.803627e-05
 [231,] 5.415870e-05 0.0004214192 2.218017e-05
 [232,] 5.440826e-05 0.0004214192 2.247036e-05
 [233,] 5.428109e-05 0.0004192480 2.230388e-05
 [234,] 5.184220e-05 0.0003864867 1.800578e-05
 [235,] 5.184220e-05 0.0003864867 1.800578e-05
 [236,] 5.184220e-05 0.0003874700 1.800997e-05
 [237,] 5.188581e-05 0.0003843734 1.793642e-05
 [238,] 5.188581e-05 0.0003843734 1.793642e-05
 [239,] 5.188581e-05 0.0003843734 1.793642e-05
 [240,] 5.188581e-05 0.0003843734 1.793642e-05
 [241,] 5.184220e-05 0.0003905517 1.802305e-05
 [242,] 5.177297e-05 0.0003843734 1.811384e-05
 [243,] 5.188581e-05 0.0003864867 1.794521e-05
 [244,] 5.415870e-05 0.0004192480 2.216050e-05
 [245,] 5.188581e-05 0.0003843734 1.793642e-05
 [246,] 5.180313e-05 0.0003886180 1.807736e-05
 [247,] 5.184220e-05 0.0003804074 1.797967e-05
 [248,] 5.188581e-05 0.0003804074 1.791983e-05
 [249,] 5.543509e-05 0.0004061110 2.338468e-05
 [250,] 7.427899e-05 0.0002455470 1.866281e-05
 [251,] 5.213982e-05 0.0003713910 1.850886e-05
 [252,] 5.212896e-05 0.0003713910 1.857285e-05
 [253,] 5.229431e-05 0.0003638154 1.809871e-05
 [254,] 5.229431e-05 0.0003638154 1.809871e-05
 [255,] 5.229431e-05 0.0003674752 1.811556e-05
 [256,] 5.233631e-05 0.0003638154 1.804004e-05
 [257,] 5.229431e-05 0.0003590816 1.807672e-05
 [258,] 5.404106e-05 0.0003892104 2.172371e-05
 [259,] 5.233631e-05 0.0003602131 1.802379e-05
 [260,] 5.233631e-05 0.0003583400 1.801529e-05
 [261,] 5.233631e-05 0.0003583400 1.801529e-05
 [262,] 5.233631e-05 0.0003548236 1.799924e-05
 [263,] 7.169786e-05 0.0001983561 2.578994e-05
 [264,] 5.238283e-05 0.0003529951 1.793522e-05
 [265,] 5.238283e-05 0.0003452926 1.789570e-05
 [266,] 5.238283e-05 0.0003087896 1.772427e-05
 [267,] 5.233631e-05 0.0003073517 1.776597e-05
 [268,] 5.215199e-05 0.0003283056 1.821369e-05
 [269,] 5.229431e-05 0.0003177129 1.786975e-05
 [270,] 1.067391e-04 0.0002097002 4.202106e-05
 [271,] 1.053806e-04 0.0002010512 3.516922e-05
 [272,] 5.454024e-05 0.0003521329 2.185971e-05
 [273,] 1.092751e-04 0.0002102956 4.320859e-05
 [274,] 1.079947e-04 0.0002098412 4.258598e-05
 [275,] 1.079947e-04 0.0002127834 4.300153e-05
 [276,] 7.617943e-05 0.0001619424 2.207913e-05
 [277,] 1.024200e-04 0.0002143147 4.040760e-05
 [278,] 8.953388e-05 0.0002058529 3.379705e-05
 [279,] 5.377401e-05 0.0002093941 1.878543e-05
 [280,] 2.086075e-04 0.0002111729 1.000205e-04
 [281,] 7.987385e-05 0.0002066316 2.164410e-05
 [282,] 5.352482e-05 0.0001749512 1.745196e-05
 [283,] 5.425676e-05 0.0001991215 1.580701e-05
 [284,] 8.936155e-05 0.0001681893 2.991705e-05
 [285,] 9.327159e-05 0.0002144208 2.425642e-05
 [286,] 4.677045e-05 0.0001945454 1.489478e-05
 [287,] 5.309142e-05 0.0001880758 1.569694e-05
 [288,] 4.573867e-05 0.0001876120 1.496372e-05
 [289,] 5.150862e-05 0.0001769925 1.667142e-05
 [290,] 9.548728e-05 0.0001918901 2.521361e-05
 [291,] 4.510532e-05 0.0001713329 1.481815e-05
 [292,] 5.166858e-05 0.0001759211 1.675241e-05
 [293,] 9.548728e-05 0.0001954436 2.508676e-05
 [294,] 4.512042e-05 0.0001722435 1.481082e-05
 [295,] 9.605620e-05 0.0001906530 2.530966e-05
 [296,] 5.361866e-05 0.0001710277 1.612014e-05
 [297,] 5.133681e-05 0.0001748894 1.668666e-05
 [298,] 5.515959e-05 0.0002200354 1.908462e-05
 [299,] 6.422478e-05 0.0001784440 2.055116e-05
 [300,] 5.003827e-05 0.0001683809 1.534540e-05
 [301,] 5.170518e-05 0.0001748311 1.679020e-05
 [302,] 5.500141e-05 0.0002165214 1.882910e-05
 [303,] 8.154217e-05 0.0001890579 2.315761e-05
 [304,] 5.152647e-05 0.0001751089 1.671837e-05
 [305,] 5.152647e-05 0.0001747148 1.673567e-05
 [306,] 5.066020e-05 0.0001696920 1.545366e-05
 [307,] 8.953708e-05 0.0001916708 2.441832e-05
 [308,] 7.873433e-05 0.0001887610 2.275410e-05
 [309,] 8.592049e-05 0.0001918642 2.394182e-05
 [310,] 5.137097e-05 0.0001745407 1.670121e-05
 [311,] 5.229766e-05 0.0001706983 1.577386e-05
 [312,] 5.197456e-05 0.0001686812 1.575052e-05
 [313,] 5.298005e-05 0.0001656946 1.606094e-05
 [314,] 1.296121e-04 0.0002002857 4.471369e-05
 [315,] 5.105907e-05 0.0001756655 1.657405e-05
 [316,] 4.518171e-05 0.0001732987 1.478328e-05
 [317,] 5.461099e-05 0.0001696616 1.631755e-05
 [318,] 5.499502e-05 0.0001700800 1.639238e-05
 [319,] 1.014825e-04 0.0001896558 2.650895e-05
 [320,] 1.019065e-04 0.0001896558 2.656436e-05
 [321,] 1.019065e-04 0.0001898187 2.651605e-05
 [322,] 2.257316e-04 0.0001757338 5.066360e-05
 [323,] 2.257316e-04 0.0001805624 4.919157e-05
 [324,] 2.381968e-04 0.0001790805 5.179544e-05
 [325,] 2.381968e-04 0.0001794556 5.169377e-05
 [326,] 2.288409e-04 0.0001805624 4.974399e-05
 [327,] 4.971839e-05 0.0001742596 1.621178e-05
 [328,] 2.032855e-04 0.0003801666 4.230836e-05
 [329,] 5.633830e-05 0.0001713987 1.665690e-05
 [330,] 2.288409e-04 0.0001805624 4.974399e-05
 [331,] 1.014825e-04 0.0001880577 2.653196e-05
 [332,] 1.065097e-04 0.0001880577 2.720799e-05
 [333,] 2.288409e-04 0.0001820960 4.937228e-05
 [334,] 2.415441e-04 0.0001809506 5.188891e-05
 [335,] 2.288409e-04 0.0001813030 4.956239e-05
 [336,] 1.010637e-04 0.0001880564 2.647696e-05
 [337,] 4.985071e-05 0.0001744385 1.624987e-05
 [338,] 4.971839e-05 0.0001744943 1.621193e-05
 [339,] 4.985071e-05 0.0001745509 1.624544e-05
 [340,] 2.288409e-04 0.0001805036 4.994757e-05
 [341,] 5.735220e-05 0.0001700634 1.692950e-05
 [342,] 4.971839e-05 0.0001753052 1.618443e-05
 [343,] 2.257316e-04 0.0001808882 4.929723e-05
 [344,] 4.971839e-05 0.0001746664 1.620560e-05
 [345,] 2.288409e-04 0.0001812732 4.975656e-05
 [346,] 1.019065e-04 0.0001874894 2.665487e-05
 [347,] 2.288409e-04 0.0001805446 4.993728e-05
 [348,] 2.288409e-04 0.0001805446 4.993728e-05
 [349,] 2.320093e-04 0.0001805446 5.050264e-05
 [350,] 2.320093e-04 0.0001808882 5.041544e-05
 [351,] 2.320093e-04 0.0001801659 5.059978e-05
 [352,] 2.320093e-04 0.0001801659 5.059978e-05
 [353,] 4.971839e-05 0.0001749070 1.619723e-05
 [354,] 5.676080e-05 0.0001678241 1.686976e-05
 [355,] 2.390479e-04 0.0001797906 5.195697e-05
 [356,] 2.302550e-04 0.0001757338 5.150387e-05
 [357,] 2.302550e-04 0.0001797906 5.038248e-05
 [358,] 1.058775e-04 0.0002054934 3.267659e-05
 [359,] 4.398303e-04 0.0001976059 1.431780e-04
 [360,] 2.320093e-04 0.0001802349 5.058201e-05
 [361,] 4.959101e-05 0.0001751605 1.615579e-05
 [362,] 2.593241e-04 0.0001806143 5.531709e-05
 [363,] 2.415441e-04 0.0001815936 5.211949e-05
 [364,] 5.935128e-05 0.0001693944 1.743940e-05
 [365,] 5.156244e-05 0.0001754992 1.746993e-05
 [366,] 6.556964e-05 0.0001677123 2.006648e-05
 [367,] 5.633479e-05 0.0001733999 2.056331e-05
 [368,] 6.509771e-05 0.0001684329 1.996700e-05
 [369,] 5.633479e-05 0.0001735526 3.224329e-05
 [370,] 5.650232e-05 0.0001736223 3.565476e-05
 [371,] 5.621621e-05 0.0001735376 1.835546e-05
 [372,] 6.469882e-05 0.0001681199 1.992484e-05
 [373,] 5.621621e-05 0.0001733515 1.835310e-05
 [374,] 6.488638e-05 0.0001690942 1.993387e-05
 [375,] 6.488638e-05 0.0001690942 1.993387e-05
 [376,] 5.971091e-05 0.0001610932 1.795608e-05
 [377,] 5.517783e-05 0.0001736064 1.800904e-05
 [378,] 1.515150e-04 0.0002035488 5.199840e-05
 [379,] 1.029145e-04 0.0001783035 3.147917e-05
 [380,] 5.587665e-05 0.0001739688 3.557839e-05
 [381,] 5.601518e-05 0.0001742022 4.457733e-05
 [382,] 5.549517e-05 0.0001742440 4.520790e-05
 [383,] 5.489343e-05 0.0001887811 1.828318e-05
 [384,] 5.613594e-05 0.0001744187 5.927864e-05
 [385,] 5.489343e-05 0.0001867036 1.825887e-05
 [386,] 5.649495e-05 0.0001744187 6.585168e-05
 [387,] 5.613594e-05 0.0001744187 5.927864e-05
 [388,] 5.596441e-05 0.0001744187 5.624668e-05
 [389,] 5.558654e-05 0.0001744187 4.169006e-05
 [390,] 5.639289e-05 0.0001737554 2.561763e-05
 [391,] 5.639289e-05 0.0001737554 2.561763e-05
 [392,] 4.924480e-05 0.0001951034 1.552174e-05
 [393,] 6.506045e-05 0.0001695721 1.989964e-05
 [394,] 5.596441e-05 0.0001744187 5.624668e-05
 [395,] 5.705578e-05 0.0001744683 7.817184e-05
 [396,] 5.705578e-05 0.0001744187 7.676282e-05
 [397,] 1.218712e-04 0.0002006997 4.206902e-05
 [398,] 5.685777e-05 0.0001744309 7.759381e-05
 [399,] 5.705578e-05 0.0001744844 8.330926e-05
 [400,] 5.535326e-05 0.0001895930 1.882102e-05
 [401,] 5.680214e-05 0.0001735354 2.412372e-05
 [402,] 5.646320e-05 0.0001737674 3.035022e-05
 [403,] 5.596441e-05 0.0001745848 6.311284e-05
 [404,] 5.613594e-05 0.0001746470 6.321367e-05
 [405,] 5.596441e-05 0.0001744844 6.103926e-05
 [406,] 5.565152e-05 0.0001746882 5.903306e-05
 [407,] 5.596441e-05 0.0001746361 6.417628e-05
 [408,] 4.519811e-05 0.0001639013 1.474419e-05
 [409,] 5.623178e-05 0.0001738616 2.956563e-05
 [410,] 7.220670e-05 0.0001626579 2.157890e-05
 [411,] 5.534397e-05 0.0001745342 5.056966e-05
 [412,] 5.546703e-05 0.0001736868 2.398472e-05
 [413,] 5.546703e-05 0.0001737773 2.412994e-05
 [414,] 5.528512e-05 0.0001738510 2.428398e-05
 [415,] 4.673707e-05 0.0001555537 1.499791e-05
 [416,] 7.230571e-05 0.0001603864 2.177183e-05
 [417,] 5.534397e-05 0.0001748938 6.390892e-05
 [418,] 5.521094e-05 0.0001751326 6.516704e-05
 [419,] 5.493298e-05 0.0001751942 5.966879e-05
 [420,] 5.369726e-05 0.0001741776 2.699325e-05
 [421,] 5.534397e-05 0.0001749026 8.740224e-05
 [422,] 5.521094e-05 0.0001744267 7.143995e-05
 [423,] 5.528512e-05 0.0001737736 3.574055e-05
 [424,] 3.192762e-04 0.0002025673 1.103661e-04
 [425,] 5.521094e-05 0.0001741495 6.462902e-05
 [426,] 5.510871e-05 0.0001736931 3.278993e-05
 [427,] 7.046655e-05 0.0001621773 2.123073e-05
 [428,] 5.546703e-05 0.0001740961 4.439189e-05
 [429,] 4.513438e-05 0.0001523186 1.472491e-05
 [430,] 5.493298e-05 0.0001745799 6.770479e-05
 [431,] 6.361822e-05 0.0001575833 1.996861e-05
 [432,] 6.288608e-05 0.0001575833 1.980909e-05
 [433,] 5.528512e-05 0.0001739922 3.886006e-05
 [434,] 5.521094e-05 0.0001744799 7.275442e-05
 [435,] 5.495306e-05 0.0001739106 3.175100e-05
 [436,] 5.581304e-05 0.0001747453 1.020142e-04
 [437,] 6.978083e-05 0.0001605083 2.122777e-05
 [438,] 5.602791e-05 0.0001740371 4.559507e-05
 [439,] 6.180421e-05 0.0001581055 1.956985e-05
 [440,] 5.581304e-05 0.0001745799 9.248661e-05
 [441,] 5.582974e-05 0.0001740909 4.601365e-05
 [442,] 5.549517e-05 0.0001746926 9.022984e-05
 [443,] 6.304475e-05 0.0001582310 1.981353e-05
 [444,] 7.431063e-05 0.0001627646 2.207583e-05
 [445,] 7.021264e-05 0.0001652483 2.103627e-05
 [446,] 6.273178e-05 0.0001586625 1.973196e-05
 [447,] 5.566548e-05 0.0001740710 3.610082e-05
 [448,] 5.572909e-05 0.0001749575 8.107123e-05
 [449,] 6.449241e-05 0.0001549450 1.961579e-05
 [450,] 5.565152e-05 0.0001750824 1.071785e-04
 [451,] 5.534397e-05 0.0001750824 9.639056e-05
 [452,] 5.544698e-05 0.0001747887 8.036663e-05
 [453,] 5.549517e-05 0.0001749026 9.215168e-05
 [454,] 6.288608e-05 0.0001570332 1.986394e-05
 [455,] 5.565152e-05 0.0001748037 9.853671e-05
 [456,] 5.565152e-05 0.0001747602 9.204408e-05
 [457,] 4.511509e-05 0.0001527575 1.472822e-05
 [458,] 5.623178e-05 0.0001742730 5.480162e-05
 [459,] 5.563721e-05 0.0001742730 4.663080e-05
 [460,] 5.844268e-05 0.0001745608 1.383137e-04
 [461,] 6.536749e-05 0.0002513110 2.120848e-05
 [462,] 5.582974e-05 0.0001740712 4.906404e-05
 [463,] 5.565152e-05 0.0001747602 9.204408e-05
 [464,] 5.563721e-05 0.0001743665 4.818500e-05
 [465,] 5.582974e-05 0.0001744144 5.169013e-05
 [466,] 5.565152e-05 0.0001746568 8.889127e-05
 [467,] 1.494095e-04 0.0002039065 5.152882e-05
 [468,] 5.534038e-05 0.0001743665 3.790990e-05
 [469,] 4.507320e-05 0.0001532729 1.474209e-05
 [470,] 5.649495e-05 0.0001747602 1.194747e-04
 [471,] 5.550824e-05 0.0001738347 3.573631e-05
 [472,] 5.631277e-05 0.0001747602 1.132811e-04
 [473,] 5.581304e-05 0.0001750932 9.844567e-05
 [474,] 5.596441e-05 0.0001747723 9.332327e-05
 [475,] 3.190130e-04 0.0002025745 1.100932e-04
 [476,] 6.637960e-05 0.0001623784 2.046186e-05
 [477,] 5.963438e-05 0.0001735864 2.108397e-05
 [478,] 5.633479e-05 0.0001744212 7.229712e-05
 [479,] 5.633479e-05 0.0001744212 7.229712e-05
 [480,] 4.612132e-05 0.0001586883 1.483625e-05
 [481,] 5.649495e-05 0.0001741362 8.420380e-05
 [482,] 5.631277e-05 0.0001743674 8.820367e-05
 [483,] 6.014801e-05 0.0001781970 2.160760e-05
 [484,] 6.445578e-05 0.0001586733 2.018217e-05
 [485,] 5.488210e-05 0.0001736988 2.200264e-05
 [486,] 5.517783e-05 0.0001737713 2.629594e-05
 [487,] 1.453251e-04 0.0002308742 6.132813e-05
 [488,] 5.654144e-05 0.0001748263 4.130167e-05
 [489,] 5.692436e-05 0.0001744284 6.099577e-05
 [490,] 5.710566e-05 0.0001744991 6.193044e-05
 [491,] 5.752174e-05 0.0001544443 1.783178e-05
 [492,] 5.692436e-05 0.0001745354 5.807667e-05
 [493,] 5.692436e-05 0.0001744634 6.000656e-05
 [494,] 5.654144e-05 0.0001741838 5.615485e-05
 [495,] 6.389652e-05 0.0001548526 2.051182e-05
 [496,] 4.509182e-05 0.0001542727 1.473474e-05
 [497,] 5.173596e-05 0.0001745725 1.707711e-05
 [498,] 6.360635e-05 0.0001551721 2.053612e-05
 [499,] 5.752070e-05 0.0001740117 8.964541e-05
 [500,] 4.507044e-05 0.0001536034 1.475409e-05
 [501,] 4.507044e-05 0.0001534924 1.475313e-05
 [502,] 5.752070e-05 0.0001737827 1.076205e-04
 [503,] 5.710566e-05 0.0001737506 9.998884e-05
 [504,] 4.508332e-05 0.0001530276 1.476927e-05
 [505,] 4.508332e-05 0.0001569740 1.481305e-05
 [506,] 4.507392e-05 0.0001538817 1.476569e-05
 [507,] 1.860883e-04 0.0003109286 4.079537e-05
 [508,] 6.449564e-05 0.0001557132 2.063650e-05
 [509,] 5.585791e-05 0.0001528600 1.760660e-05
 [510,] 5.751441e-05 0.0001735996 1.158388e-04
 [511,] 4.777387e-05 0.0001519954 1.553219e-05
 [512,] 4.554462e-05 0.0001633072 1.457772e-05
 [513,] 5.583688e-05 0.0001743491 7.937171e-03
 [514,] 5.744210e-05 0.0001743638 2.084182e-02
 [515,] 5.726224e-05 0.0001743638 1.968788e-02
 [516,] 5.744210e-05 0.0001744868 2.245290e-02
 [517,] 5.744210e-05 0.0001741517 2.038701e-02
 [518,] 5.870236e-05 0.0001745824 3.288108e-02
 [519,] 5.771646e-05 0.0001744773 1.520604e-02
 [520,] 5.779998e-05 0.0001747265 3.352368e-02
 [521,] 5.241863e-05 0.0001913192 1.777606e-05
 [522,] 5.719462e-05 0.0001743624 2.247578e-02
 [523,] 7.008490e-05 0.0002279179 2.004888e-05
 [524,] 5.685435e-05 0.0001744360 2.079643e-02
 [525,] 5.702584e-05 0.0001744025 1.087334e-02
 [526,] 5.653437e-05 0.0001744360 1.856386e-02
 [527,] 5.691800e-05 0.0001748071 2.578965e-02
 [528,] 5.172489e-05 0.0001968547 1.776714e-05
 [529,] 5.691800e-05 0.0001749454 2.727126e-02
 [530,] 5.653437e-05 0.0001745550 1.962535e-02
 [531,] 5.215895e-05 0.0001894372 1.744666e-05
 [532,] 5.517737e-05 0.0001745436 1.132227e-02
 [533,] 5.631370e-05 0.0001745550 1.675962e-02
 [534,] 5.660839e-05 0.0001749057 2.445413e-02
 [535,] 5.660839e-05 0.0001749057 2.445413e-02
 [536,] 5.212515e-05 0.0001949210 1.738417e-05
 [537,] 7.310186e-05 0.0002206310 2.042295e-05
 [538,] 5.560860e-05 0.0001745867 8.661668e-03
 [539,] 5.381228e-05 0.0001633711 1.812958e-05
 [540,] 5.571605e-05 0.0001748623 1.698924e-02
 [541,] 5.765432e-05 0.0001554960 1.869862e-05
 [542,] 5.505127e-05 0.0001750743 1.335509e-02
 [543,] 5.409328e-05 0.0001745436 7.138729e-03
 [544,] 5.508619e-05 0.0001748686 1.237133e-02
 [545,] 5.503300e-05 0.0001750743 1.352043e-02
 [546,] 5.503300e-05 0.0001746791 1.165315e-02
 [547,] 5.427756e-05 0.0001750743 1.043452e-02
 [548,] 5.503300e-05 0.0001745436 1.102438e-02
 [549,] 5.490323e-05 0.0001749211 1.133042e-02
 [550,] 5.490407e-05 0.0001745436 5.927445e-03
 [551,] 5.402319e-05 0.0001745867 6.866326e-03
 [552,] 5.490323e-05 0.0001749211 1.133042e-02
 [553,] 5.490323e-05 0.0001749211 1.133042e-02
 [554,] 5.217683e-05 0.0001863015 1.718311e-05
 [555,] 5.503300e-05 0.0001745867 1.122396e-02
 [556,] 5.513310e-05 0.0001751702 1.456736e-02
 [557,] 5.513310e-05 0.0001751702 1.456736e-02
 [558,] 5.436319e-05 0.0001752803 1.167400e-02
 [559,] 5.229521e-05 0.0001864234 1.710886e-05
 [560,] 5.217683e-05 0.0001882941 1.719778e-05
 [561,] 8.790151e-05 0.0001756842 2.815693e-05
 [562,] 5.522814e-05 0.0001752273 1.563970e-02
 [563,] 5.226078e-05 0.0001867537 1.712674e-05
 [564,] 5.443216e-05 0.0001744503 4.954315e-03
 [565,] 5.104556e-05 0.0001682344 1.731398e-05
 [566,] 5.416963e-05 0.0001742926 3.934522e-03
 [567,] 5.450951e-05 0.0001746346 7.702989e-03
 [568,] 5.484668e-05 0.0001752273 1.254242e-02
 [569,] 4.975464e-05 0.0001779608 1.738993e-05
 [570,] 5.609770e-05 0.0001742883 1.004867e-02
 [571,] 5.582659e-05 0.0001742201 8.667091e-03
 [572,] 5.590707e-05 0.0001741518 8.278986e-03
 [573,] 5.463274e-05 0.0001740865 2.921325e-03
 [574,] 5.577585e-05 0.0001743266 8.583733e-03
 [575,] 5.498605e-05 0.0001740269 2.943742e-03
 [576,] 5.590707e-05 0.0001742883 8.904202e-03
 [577,] 6.379105e-05 0.0001947585 2.194787e-05
 [578,] 6.388735e-05 0.0001952015 2.202226e-05
 [579,] 5.590707e-05 0.0001741307 8.278886e-03
 [580,] 5.577585e-05 0.0001737935 6.285628e-03
 [581,] 5.590707e-05 0.0001738935 7.146832e-03
 [582,] 8.495003e-05 0.0001756402 2.783385e-05
 [583,] 5.577585e-05 0.0001736454 5.534739e-03
 [584,] 5.455672e-05 0.0001736849 3.386638e-03
 [585,] 1.111071e-04 0.0002228417 3.612241e-05
 [586,] 5.469713e-05 0.0001736639 3.741675e-03
 [587,] 6.419845e-05 0.0001958936 2.224157e-05
 [588,] 5.241519e-05 0.0001770696 1.855977e-05
 [589,] 5.734765e-05 0.0001737487 6.235913e-03
 [590,] 1.643552e-04 0.0002033597 5.694722e-05
 [591,] 5.547087e-05 0.0001738680 3.375393e-03
 [592,] 5.609770e-05 0.0001739767 8.517810e-03
 [593,] 5.241519e-05 0.0001753764 1.848764e-05
 [594,] 6.576702e-05 0.0001986076 2.367188e-05
 [595,] 5.609770e-05 0.0001742371 8.564921e-03
 [596,] 5.184016e-05 0.0001775524 1.831033e-05
 [597,] 4.869031e-05 0.0001709588 1.651860e-05
 [598,] 5.637473e-05 0.0001743637 1.025163e-02
 [599,] 5.432872e-05 0.0001743647 2.240498e-03
 [600,] 5.472453e-05 0.0001740783 2.232690e-03
 [601,] 5.168687e-05 0.0001686853 1.789038e-05
 [602,] 5.465843e-05 0.0001742804 3.832759e-03
 [603,] 5.588589e-05 0.0001741336 4.199189e-03
 [604,] 5.530886e-05 0.0001744589 5.625083e-03
 [605,] 5.509783e-05 0.0001743657 5.222240e-03
 [606,] 5.485281e-05 0.0001743337 2.722333e-03
 [607,] 5.172146e-05 0.0001767165 1.826155e-05
 [608,] 5.514688e-05 0.0001742995 5.395131e-03
 [609,] 5.491243e-05 0.0001741784 2.648631e-03
 [610,] 5.469449e-05 0.0001742502 2.175132e-03
 [611,] 5.546667e-05 0.0001743657 6.583962e-03
 [612,] 5.535225e-05 0.0001742389 5.793984e-03
 [613,] 5.647247e-05 0.0001744691 6.311509e-03
 [614,] 2.832539e-04 0.0002049969 1.066694e-04
 [615,] 5.504796e-05 0.0001742995 3.007123e-03
 [616,] 5.535225e-05 0.0001743337 6.117573e-03
 [617,] 5.504796e-05 0.0001743337 3.064028e-03
 [618,] 5.582659e-05 0.0001746158 8.796660e-03
 [619,] 6.466512e-05 0.0001942851 2.293473e-05
 [620,] 5.558583e-05 0.0001745789 7.764698e-03
 [621,] 4.546758e-04 0.0002023092 1.545428e-04
 [622,] 1.097467e-04 0.0002152901 3.498855e-05
 [623,] 5.569830e-05 0.0001746158 8.316418e-03
 [624,] 5.568285e-05 0.0001746552 6.707401e-03
 [625,] 5.514688e-05 0.0001746951 6.587540e-03
 [626,] 5.485847e-05 0.0001746568 5.474424e-03
 [627,] 5.535225e-05 0.0001747341 7.460732e-03
 [628,] 5.469654e-05 0.0001746568 4.922015e-03
 [629,] 1.451222e-04 0.0001556870 4.317441e-05
 [630,] 6.559566e-05 0.0001929750 2.327379e-05
 [631,] 4.945170e-05 0.0001583553 1.636726e-05
 [632,] 2.725349e-03 0.0002067223 1.157555e-03
 [633,] 5.539692e-05 0.0001752056 7.340227e-03
 [634,] 5.562315e-05 0.0001752497 8.315392e-03
 [635,] 6.466512e-05 0.0001941262 2.296400e-05
 [636,] 5.534107e-05 0.0001752056 6.395865e-03
 [637,] 5.528532e-05 0.0001752497 7.062267e-03
 [638,] 5.489394e-05 0.0001749479 5.007306e-03
 [639,] 5.275273e-05 0.0001712097 1.843723e-05
 [640,] 5.086183e-05 0.0001689388 1.756737e-05
 [641,] 5.517841e-05 0.0001751622 6.448075e-03
 [642,] 5.498730e-05 0.0001751315 5.312560e-03
 [643,] 5.517841e-05 0.0001751315 5.911404e-03
 [644,] 5.587884e-05 0.0001779219 1.702396e-02
 [645,] 5.034963e-05 0.0001728162 1.716290e-05
 [646,] 5.279172e-05 0.0001621013 1.790623e-05
 [647,] 6.866079e-05 0.0001818253 2.416008e-05
 [648,] 2.026838e-04 0.0002274892 9.616585e-05
 [649,] 5.059527e-04 0.0002021798 1.706722e-04
 [650,] 5.225677e-05 0.0001606874 1.761872e-05
 [651,] 5.595952e-05 0.0001773553 5.714603e-03
 [652,] 5.285902e-05 0.0001613413 1.789411e-05
 [653,] 5.701561e-05 0.0001780138 9.087571e-03
 [654,] 6.487902e-05 0.0001796343 2.227851e-05
 [655,] 5.253817e-05 0.0001606452 1.771733e-05
 [656,] 5.055287e-05 0.0001601842 1.695702e-05
 [657,] 5.659297e-05 0.0001774931 7.041970e-03
 [658,] 6.468965e-05 0.0001786171 2.213187e-05
 [659,] 5.055287e-05 0.0001601842 1.695702e-05
 [660,] 6.468965e-05 0.0001783466 2.211435e-05
 [661,] 4.930402e-05 0.0001601842 1.649903e-05
 [662,] 5.159150e-05 0.0001607261 1.737926e-05
 [663,] 5.159150e-05 0.0001607261 1.737926e-05
 [664,] 6.468965e-05 0.0001783466 2.211435e-05
 [665,] 5.185599e-05 0.0001608328 1.748465e-05
 [666,] 6.507285e-05 0.0001784748 2.228658e-05
 [667,] 8.610309e-05 0.0001761694 2.754947e-05
 [668,] 5.794324e-05 0.0001772715 7.388448e-03
 [669,] 6.395405e-05 0.0001783466 2.179633e-05
 [670,] 6.176400e-05 0.0001775484 2.098570e-05
 [671,] 6.209751e-05 0.0001775484 2.112963e-05
 [672,] 6.430082e-05 0.0001778310 2.191440e-05
 [673,] 6.412528e-05 0.0001774521 2.181499e-05
 [674,] 6.395405e-05 0.0001783466 2.179633e-05
 [675,] 6.395405e-05 0.0001777077 2.175745e-05
 [676,] 6.589481e-05 0.0001791580 2.280042e-05
 [677,] 6.395405e-05 0.0001768934 2.170609e-05
 [678,] 6.113505e-05 0.0001775433 2.070953e-05
 [679,] 6.085444e-05 0.0001775433 2.058406e-05
 [680,] 6.331166e-05 0.0001775733 2.146963e-05
 [681,] 6.085444e-05 0.0001782016 2.061554e-05
 [682,] 1.776171e-04 0.0001858670 6.788863e-05
 [683,] 6.589481e-05 0.0001780729 2.271720e-05
 [684,] 6.221400e-05 0.0001779552 2.105019e-05
 [685,] 6.085444e-05 0.0001783313 2.062164e-05
 [686,] 6.072046e-05 0.0001790220 2.059138e-05
 [687,] 6.099262e-05 0.0001791580 2.072351e-05
 [688,] 5.645842e-05 0.0001771411 4.886294e-03
 [689,] 5.030476e-05 0.0001606783 1.571083e-05
 [690,] 5.385065e-05 0.0001664501 1.812171e-05
 [691,] 6.128176e-05 0.0001802686 2.090834e-05
 [692,] 6.085444e-05 0.0001806176 2.072416e-05
 [693,] 6.085444e-05 0.0001844100 2.087130e-05
 [694,] 5.415033e-05 0.0001743222 1.871565e-05
 [695,] 5.472226e-05 0.0001654068 1.833439e-05
 [696,] 6.316154e-05 0.0001833785 2.169402e-05
 [697,] 6.316154e-05 0.0001813969 2.159251e-05
 [698,] 6.099262e-05 0.0001845802 2.094659e-05
 [699,] 5.581375e-05 0.0001769480 1.899738e-03
 [700,] 4.794658e-05 0.0001607215 1.515749e-05
 [701,] 5.525098e-05 0.0001761751 5.475072e-04
 [702,] 6.362441e-05 0.0001780526 2.163470e-05
 [703,] 6.158809e-05 0.0001785610 2.096299e-05
 [704,] 6.176400e-05 0.0001785610 2.104083e-05
 [705,] 6.430082e-05 0.0001775338 2.189526e-05
 [706,] 6.430082e-05 0.0001770134 2.186103e-05
 [707,] 6.448072e-05 0.0001767693 2.192021e-05
 [708,] 6.431317e-05 0.0001760042 2.179693e-05
 [709,] 6.431963e-05 0.0001772928 2.199632e-05
 [710,] 6.532510e-05 0.0001758961 2.220390e-05
 [711,] 1.316461e-04 0.0001752721 3.998340e-05
 [712,] 1.313848e-04 0.0001753388 4.001278e-05
 [713,] 1.314431e-04 0.0001753388 4.001575e-05
 [714,] 1.315023e-04 0.0001753388 4.001894e-05
 [715,] 1.079634e-04 0.0001989462 3.507194e-05
 [716,] 1.318983e-04 0.0001745274 4.004795e-05
 [717,] 5.403591e-05 0.0001536328 1.739532e-05
 [718,] 5.403591e-05 0.0001536328 1.739532e-05
 [719,] 1.323065e-04 0.0001749217 4.006156e-05
 [720,] 8.550900e-05 0.0001770332 2.809255e-05
 [721,] 1.115926e-04 0.0002006110 3.451842e-05
 [722,] 1.308224e-04 0.0001754894 4.005662e-05
 [723,] 5.213245e-05 0.0001609951 1.706026e-05
 [724,] 5.044300e-05 0.0001622814 1.694217e-05
 [725,] 5.458470e-05 0.0001758546 1.580908e-04
 [726,] 1.305559e-04 0.0001755297 4.001526e-05
 [727,] 1.118677e-04 0.0002005105 3.448255e-05
 [728,] 1.314829e-04 0.0001774078 4.016706e-05
 [729,] 8.335377e-05 0.0001775592 2.750478e-05
 [730,] 1.311485e-04 0.0001553753 3.777535e-05
 [731,] 1.311644e-04 0.0001765064 4.012154e-05
 [732,] 1.329389e-04 0.0001746944 4.037576e-05
 [733,] 6.031822e-05 0.0002150435 1.973943e-05
 [734,] 1.198910e-04 0.0001605105 4.386652e-05
 [735,] 1.251894e-04 0.0001547572 4.371373e-05
 [736,] 1.481521e-04 0.0001779072 4.514020e-05
 [737,] 1.527147e-04 0.0001778934 4.636554e-05
 [738,] 5.918119e-05 0.0001705888 2.060896e-05
 [739,] 1.155273e-04 0.0001557095 4.069100e-05
 [740,] 1.297355e-04 0.0001531043 4.440178e-05
 [741,] 7.174819e-04 0.0001596661 1.734615e-04
 [742,] 1.151827e-04 0.0001667448 3.271750e-05
 [743,] 1.362860e-04 0.0001527398 4.639981e-05
 [744,] 1.079352e-04 0.0001635641 3.195944e-05
 [745,] 1.120158e-04 0.0001636652 3.270918e-05
 [746,] 1.384321e-04 0.0001550341 4.467638e-05
 [747,] 1.074640e-04 0.0001523000 3.613937e-05
 [748,] 1.000514e-04 0.0002046687 3.525490e-05
 [749,] 1.111485e-04 0.0001519399 3.714531e-05
 [750,] 1.296209e-02 0.0001570090 2.599024e-03
 [751,] 8.339675e-05 0.0001695996 2.287720e-05
 [752,] 2.639134e-03 0.0001561485 5.661246e-04
 [753,] 5.913665e-05 0.0001590742 1.802025e-05
 [754,] 7.990981e-05 0.0001664935 2.227216e-05
 [755,] 5.709402e-05 0.0001588373 1.752065e-05
 [756,] 1.818941e-04 0.0001749226 5.213995e-05
 [757,] 5.878455e-05 0.0001606616 1.783839e-05
 [758,] 1.814360e-04 0.0001748936 5.208431e-05
 [759,] 5.634088e-05 0.0001580025 1.737937e-05
 [760,] 1.863759e-04 0.0001749522 5.315473e-05
 [761,] 1.763042e-04 0.0001748936 5.085085e-05
 [762,] 5.671304e-05 0.0001587399 1.743056e-05
 [763,] 7.599451e-05 0.0001669610 2.134706e-05
 [764,] 1.781240e-04 0.0001749634 5.116561e-05
 [765,] 5.671304e-05 0.0001587254 1.740148e-05
 [766,] 9.136083e-05 0.0001979564 2.834273e-05
 [767,] 7.827120e-05 0.0001688873 2.173110e-05
 [768,] 7.827120e-05 0.0001688873 2.173110e-05
 [769,] 1.311051e-04 0.0001749643 3.962223e-05
 [770,] 6.263762e-05 0.0001600683 1.883358e-05
 [771,] 1.727901e-04 0.0001745737 5.022869e-05
 [772,] 5.292178e-05 0.0001628288 1.629881e-05
 [773,] 6.171604e-05 0.0001561787 1.886764e-05
 [774,] 1.300316e-04 0.0001749958 3.933889e-05
 [775,] 6.334864e-05 0.0001569739 1.921523e-05
 [776,] 6.222342e-05 0.0001568056 1.893713e-05
 [777,] 6.445367e-05 0.0001571449 1.948688e-05
 [778,] 1.252412e-04 0.0001749958 3.819924e-05
 [779,] 7.413244e-05 0.0001799122 2.466640e-05
 [780,] 6.142601e-05 0.0001572028 1.869531e-05
 [781,] 1.292482e-04 0.0001551727 4.026846e-05
 [782,] 1.388485e-03 0.0001545927 2.914097e-04
 [783,] 1.626742e-04 0.0001747077 4.754414e-05
 [784,] 5.654563e-05 0.0001565411 1.752611e-05
 [785,] 5.488847e-05 0.0001584498 1.696234e-05
 [786,] 7.667603e-05 0.0001665346 2.153165e-05
 [787,] 1.016737e-03 0.0001552128 2.250639e-04
 [788,] 7.282761e-05 0.0001679765 2.056584e-05
 [789,] 1.669243e-04 0.0001746795 4.861732e-05
 [790,] 1.685332e-04 0.0001747662 4.886803e-05
 [791,] 8.627591e-04 0.0001556330 1.970601e-04
 [792,] 7.308243e-03 0.0002009118 2.903682e-03
 [793,] 1.698199e-04 0.0001747366 4.922405e-05
 [794,] 7.486526e-05 0.0001680499 2.102044e-05
 [795,] 6.816874e-05 0.0001810610 2.299587e-05
 [796,] 1.657913e-04 0.0001747300 4.859531e-05
 [797,] 1.653830e-04 0.0001747300 4.849485e-05
 [798,] 7.253881e-05 0.0001608337 2.104660e-05
 [799,] 1.653830e-04 0.0001746827 4.858460e-05
 [800,] 1.653161e-04 0.0001745785 4.879009e-05
 [801,] 7.231144e-05 0.0001617029 2.092033e-05
 [802,] 1.693521e-04 0.0001743393 5.067549e-05
 [803,] 1.653161e-04 0.0001745593 4.883566e-05
 [804,] 7.163861e-05 0.0001617029 2.075914e-05
 [805,] 1.323526e-04 0.0001572892 4.229380e-05
 [806,] 3.338148e-04 0.0001585094 8.558932e-05
 [807,] 7.186127e-05 0.0001617029 2.081248e-05
 [808,] 9.645882e-04 0.0001547217 1.981237e-04
 [809,] 1.218982e-03 0.0001548486 2.482772e-04
 [810,] 1.156185e-03 0.0001548486 2.362554e-04
 [811,] 1.096786e-03 0.0001548486 2.248467e-04
 [812,] 7.490498e-05 0.0002015278 2.457639e-05
 [813,] 1.096786e-03 0.0001551562 2.294583e-04
 [814,] 7.163861e-05 0.0001629755 2.066289e-05
 [815,] 1.674833e-04 0.0001745785 4.932741e-05
 [816,] 1.302667e-04 0.0001575635 4.147417e-05
 [817,] 7.369952e-05 0.0001617029 2.125292e-05
 [818,] 7.369952e-05 0.0001617029 2.125292e-05
 [819,] 7.369952e-05 0.0001617029 2.125292e-05
 [820,] 1.695198e-04 0.0001743933 5.042376e-05
 [821,] 1.332983e-03 0.0001562500 2.890015e-04
 [822,] 1.695198e-04 0.0001743720 5.052337e-05
 [823,] 7.369952e-05 0.0001614379 2.127517e-05
 [824,] 1.695198e-04 0.0001743535 5.062349e-05
 [825,] 1.699108e-04 0.0001743376 5.082653e-05
 [826,] 7.441533e-05 0.0001619780 2.140122e-05
 [827,] 1.635652e-03 0.0001564719 3.607494e-04
 [828,] 8.115782e-05 0.0001630084 2.291168e-05
 [829,] 1.693866e-04 0.0001742993 5.120263e-05
 [830,] 1.805977e-04 0.0001744441 5.308066e-05
 [831,] 1.801312e-04 0.0001744441 5.296195e-05
 [832,] 1.710582e-04 0.0001786221 5.449903e-05
 [833,] 8.115782e-05 0.0001622249 2.298705e-05
 [834,] 8.115782e-05 0.0001619780 2.301148e-05
 [835,] 1.280474e-03 0.0001574360 3.002876e-04
 [836,] 8.115782e-05 0.0001590038 2.333599e-05
 [837,] 1.157882e-03 0.0001575852 2.749066e-04
 [838,] 1.343245e-03 0.0001574360 3.141877e-04
 [839,] 1.764240e-03 0.0001560718 3.811205e-04
 [840,] 1.754951e-04 0.0001753783 5.569917e-05
 [841,] 9.397035e-04 0.0001541503 1.303393e-04
 [842,] 6.148285e-05 0.0001538145 1.974685e-05
 [843,] 8.129925e-05 0.0001499363 2.599076e-05
 [844,] 8.129925e-05 0.0001499443 2.602205e-05
 [845,] 1.873323e-04 0.0001750747 5.894867e-05
 [846,] 1.284046e-04 0.0001579466 4.109865e-05
 [847,] 1.079952e-04 0.0001500448 3.450953e-05
 [848,] 2.195949e-03 0.0001551976 2.524653e-04
 [849,] 1.079952e-04 0.0001505474 3.520931e-05
 [850,] 1.527991e-03 0.0001552765 1.801350e-04
 [851,] 1.875488e-03 0.0001554406 2.143888e-04
 [852,] 1.094575e-04 0.0001504320 3.592658e-05
 [853,] 5.722046e-04 0.0001739518 1.121957e-04
 [854,] 1.603806e-03 0.0001551207 1.907126e-04
 [855,] 1.772944e-04 0.0001756548 5.702903e-05
 [856,] 1.094575e-04 0.0001511217 3.617987e-05
 [857,] 1.470037e-04 0.0001650205 5.277447e-05
 [858,] 7.537954e-05 0.0001541241 2.471965e-05
 [859,] 1.754951e-04 0.0001770987 5.823758e-05
 [860,] 1.754951e-04 0.0001778400 5.907378e-05
 [861,] 7.313134e-05 0.0001544573 2.416837e-05
 [862,] 1.746111e-04 0.0001779721 5.890875e-05
 [863,] 1.480984e-03 0.0001556131 1.706481e-04
 [864,] 1.401978e-03 0.0001557025 1.613006e-04
 [865,] 1.011366e-04 0.0001527430 3.434020e-05
 [866,] 1.176885e-03 0.0001556388 1.381511e-04
 [867,] 1.147427e-03 0.0001557939 1.335471e-04
 [868,] 7.166041e-05 0.0001548939 2.385655e-05
 [869,] 1.411422e-03 0.0001567009 1.523909e-04
 [870,] 6.824827e-05 0.0001554943 2.289072e-05
 [871,] 6.760887e-05 0.0001552553 2.261034e-05
 [872,] 8.681984e-05 0.0001544890 2.999503e-05
 [873,] 6.651272e-05 0.0001547873 2.198814e-05
 [874,] 1.171775e-03 0.0001557072 1.422525e-04
 [875,] 9.239315e-05 0.0001587827 3.292557e-05
 [876,] 8.233195e-04 0.0001592284 1.169749e-04
 [877,] 5.130665e-04 0.0001677987 1.016776e-04
 [878,] 1.624097e-04 0.0001832165 5.839217e-05
 [879,] 5.369489e-04 0.0001677987 1.038161e-04
 [880,] 1.584680e-04 0.0001835414 5.698384e-05
 [881,] 5.130665e-04 0.0001677987 1.016776e-04
 [882,] 5.606618e-05 0.0001609932 1.934845e-05
 [883,] 6.551109e-05 0.0001737753 2.444186e-05
 [884,] 1.116068e-03 0.0001778883 3.348341e-04
 [885,] 8.175832e-05 0.0001835395 3.135366e-05
 [886,] 2.684477e-04 0.0001834704 1.169537e-04
 [887,] 1.538182e-04 0.0001621538 4.459278e-05
 [888,] 1.785175e-04 0.0001830350 6.463548e-05
 [889,] 1.739770e-04 0.0001825140 6.244100e-05
 [890,] 1.534155e-04 0.0001825636 5.420178e-05
 [891,] 6.668621e-05 0.0001659120 2.415654e-05
 [892,] 6.707731e-05 0.0001746537 2.514518e-05
 [893,] 3.908121e-04 0.0001816270 1.718237e-04
 [894,] 1.706376e-04 0.0001817848 6.046887e-05
 [895,] 5.066084e-04 0.0001713330 1.012531e-04
 [896,] 3.640568e-04 0.0001816591 1.595675e-04
 [897,] 1.372650e-04 0.0001798205 4.622296e-05
 [898,] 3.827814e-04 0.0001807040 1.666581e-04
 [899,] 1.623456e-04 0.0001730124 6.324709e-05
 [900,] 1.257627e-04 0.0001988678 3.928218e-05
 [901,] 5.145740e-04 0.0001640218 1.564643e-04
 [902,] 5.520448e-05 0.0001609119 1.868217e-05
 [903,] 1.470286e-04 0.0001600974 4.718315e-05
 [904,] 1.462864e-04 0.0001594068 4.647655e-05
 [905,] 1.488849e-04 0.0001596029 4.752859e-05
 [906,] 7.392224e-05 0.0001605938 2.290193e-05
 [907,] 1.033567e-03 0.0002026721 3.606104e-04
 [908,] 4.980648e-05 0.0002010175 1.524971e-05
 [909,] 5.047543e-05 0.0001986570 1.535289e-05
 [910,] 5.094213e-05 0.0001954586 1.544376e-05
 [911,] 4.464537e-05 0.0001707705 1.465164e-05
 [912,] 3.869957e-01 0.0001940431 2.039851e-01
 [913,] 4.462341e-05 0.0001707705 1.466548e-05
 [914,] 6.172657e-05 0.0001966722 1.738386e-05
 [915,] 5.069610e-05 0.0001945775 1.540410e-05
 [916,] 1.322169e-04 0.0001642676 4.345345e-05
 [917,] 1.395289e-04 0.0001599596 4.471938e-05
 [918,] 1.346467e-04 0.0001613636 4.277708e-05
 [919,] 6.063814e-05 0.0001977726 1.715749e-05
 [920,] 5.027330e-05 0.0002282707 1.599054e-05
 [921,] 5.892273e-05 0.0001988912 1.681978e-05
 [922,] 5.045725e-05 0.0001959360 1.536815e-05
 [923,] 5.045725e-05 0.0001964705 1.536455e-05
 [924,] 5.052854e-05 0.0002289068 1.598600e-05
 [925,] 1.361584e-04 0.0001607472 4.388595e-05
 [926,] 6.256093e-05 0.0001990671 1.751666e-05
 [927,] 7.255645e-05 0.0002474835 2.966597e-05
 [928,] 2.117681e-04 0.0001836890 6.719799e-05
 [929,] 1.373659e-04 0.0001608180 4.405829e-05
 [930,] 6.548244e-05 0.0001988163 1.810440e-05
 [931,] 5.065064e-05 0.0002293203 1.598885e-05
 [932,] 1.808895e-01 0.0001957581 1.027359e-01
 [933,] 5.098568e-05 0.0002299563 1.613763e-05
 [934,] 5.936550e-05 0.0002004820 1.690995e-05
 [935,] 4.980429e-05 0.0001929293 1.530261e-05
 [936,] 5.985346e-05 0.0001996847 1.701346e-05
 [937,] 5.124389e-05 0.0002296640 1.613729e-05
 [938,] 5.970507e-05 0.0001996847 1.698578e-05
 [939,] 5.135872e-05 0.0002296640 1.613887e-05
 [940,] 1.228528e-04 0.0001636376 3.937941e-05
 [941,] 5.703298e-05 0.0002056495 1.647690e-05
 [942,] 5.949136e-05 0.0002050566 1.691652e-05
 [943,] 5.863809e-05 0.0002056495 1.675656e-05
 [944,] 4.755449e-05 0.0001666388 1.509690e-05
 [945,] 5.341799e-05 0.0002031312 1.590765e-05
 [946,] 3.263049e-02 0.0002048888 2.510874e-02
 [947,] 2.082603e-04 0.0001836900 6.692470e-05
 [948,] 4.628037e-05 0.0001689963 1.484486e-05
 [949,] 5.019076e-05 0.0002339561 1.619651e-05
 [950,] 5.118417e-05 0.0002276052 1.879341e-05
 [951,] 4.596306e-05 0.0001695015 1.480018e-05
 [952,] 4.981541e-05 0.0002225946 1.624065e-05
 [953,] 1.093534e-04 0.0001823449 3.190599e-05
 [954,] 4.707412e-05 0.0001743156 1.541796e-05
 [955,] 1.289364e-04 0.0001665813 3.628083e-05
 [956,] 1.317649e-04 0.0001662418 3.691383e-05
 [957,] 1.233314e-04 0.0001838990 4.960638e-05
 [958,] 8.399591e-05 0.0002009145 3.486114e-05
 [959,] 1.379416e-04 0.0001650360 3.840811e-05
 [960,] 1.333961e-04 0.0001816146 5.351483e-05
 [961,] 1.258085e-04 0.0001730169 4.795693e-05
 [962,] 2.983276e-04 0.0001775994 7.753132e-05
 [963,] 1.212398e-04 0.0001673115 3.474502e-05
 [964,] 1.266862e-04 0.0001669284 3.590492e-05
 [965,] 1.260168e-04 0.0001653586 3.633167e-05
 [966,] 1.262863e-04 0.0001651972 3.644344e-05
 [967,] 1.174838e-04 0.0001717400 4.419372e-05
 [968,] 1.688940e-04 0.0001745512 6.583276e-05
 [969,] 1.608262e-04 0.0001748356 6.265039e-05
 [970,] 1.187397e-03 0.0001862910 4.715848e-04
 [971,] 1.097950e-04 0.0001764165 4.320927e-05
 [972,] 1.281796e-04 0.0001640017 3.740148e-05
 [973,] 1.279036e-04 0.0001644160 3.729644e-05
 [974,] 1.772367e-04 0.0001729837 6.837554e-05
 [975,] 4.358499e-04 0.0001578510 1.293648e-04
 [976,] 7.915944e-05 0.0001548964 2.601275e-05
 [977,] 5.383888e-05 0.0001606975 1.793021e-05
 [978,] 5.350491e-05 0.0001761178 1.866092e-05
 [979,] 6.914103e-05 0.0002046101 2.486842e-05
 [980,] 5.194121e-05 0.0001690050 1.766394e-05
 [981,] 1.275482e-03 0.0001783307 2.601934e-04
 [982,] 3.209289e-04 0.0001812575 6.885839e-05
 [983,] 2.661333e-04 0.0001705781 6.252225e-05
 [984,] 2.760364e-04 0.0001691548 6.509931e-05
 [985,] 5.174742e-03 0.0001677780 1.273112e-03
 [986,] 6.938224e-03 0.0001675768 1.696965e-03
 [987,] 2.072738e-04 0.0001688793 5.058382e-05
 [988,] 2.729563e-04 0.0001653816 6.596066e-05
 [989,] 2.431152e-04 0.0001666942 5.914326e-05
 [990,] 1.827859e-04 0.0001680682 4.573588e-05
 [991,] 1.867555e-04 0.0001672901 4.687996e-05
 [992,] 1.395909e-04 0.0001971143 4.468411e-05
 [993,] 1.482542e-04 0.0002021313 3.271106e-05
 [994,] 1.930583e-04 0.0001796569 4.389964e-05
 [995,] 1.585719e-04 0.0001995297 3.457764e-05
 [996,] 1.344440e-04 0.0001830076 3.281936e-05
 [997,] 1.948536e-04 0.0001790841 4.435878e-05
 [998,] 1.410223e-04 0.0001762083 3.503885e-05
 [999,] 1.983347e-04 0.0001788969 4.487052e-05
[1000,] 1.376657e-04 0.0001764790 3.434628e-05
[1001,] 1.964910e-04 0.0001763580 4.537643e-05
[1002,] 1.365398e-04 0.0001759643 3.421261e-05
[1003,] 1.964910e-04 0.0001757638 4.554605e-05
[1004,] 1.879912e-04 0.0001766204 4.374947e-05
[1005,] 4.565939e-05 0.0001574714 1.489880e-05
[1006,] 3.788711e-03 0.0001800540 5.617086e-04
[1007,] 1.731610e-04 0.0001768851 4.091892e-05
[1008,] 1.775725e-04 0.0001765727 4.194309e-05
[1009,] 1.456423e-04 0.0001927517 4.418968e-05
[1010,] 3.991756e-04 0.0001892032 1.425541e-04
[1011,] 1.191963e-04 0.0001763172 3.100501e-05
[1012,] 1.665965e-04 0.0002021265 5.388872e-05
[1013,] 1.635906e-04 0.0001820080 5.309190e-05
[1014,] 8.257056e-03 0.0001873726 9.993496e-04
[1015,] 1.847586e-03 0.0002058457 4.887567e-04
[1016,] 6.108572e-03 0.0001873753 8.055308e-04
[1017,] 1.568472e-03 0.0002103075 3.049539e-04
[1018,] 3.884887e-04 0.0001723011 1.272881e-04
[1019,] 3.723045e-04 0.0001730151 1.255686e-04
[1020,] 4.989849e-05 0.0001835687 1.639549e-05
[1021,] 3.972096e-04 0.0001730728 1.340755e-04
[1022,] 4.994856e-05 0.0001838023 1.638386e-05
[1023,] 3.871015e-04 0.0001728639 1.299474e-04
[1024,] 3.819146e-04 0.0001728992 1.290075e-04
[1025,] 3.644267e-04 0.0001727831 1.227833e-04
[1026,] 1.081067e-04 0.0001543094 3.733479e-05
[1027,] 4.163858e-04 0.0001738698 1.439272e-04
[1028,] 3.752039e-04 0.0001734636 1.285713e-04
[1029,] 3.752039e-04 0.0001733974 1.283689e-04
[1030,] 3.752039e-04 0.0001733974 1.283689e-04
[1031,] 3.954816e-04 0.0001733320 1.350318e-04
[1032,] 4.932389e-05 0.0001852055 1.632595e-05
[1033,] 4.934618e-05 0.0001850014 1.629088e-05
[1034,] 3.849107e-04 0.0001732675 1.312456e-04
[1035,] 1.097361e-04 0.0001904685 4.205367e-05
[1036,] 3.849107e-04 0.0001732038 1.310378e-04
[1037,] 5.577563e-04 0.0001796616 1.463345e-04
[1038,] 4.013775e-04 0.0001731410 1.364307e-04
[1039,] 4.454088e-05 0.0001597951 1.481447e-05
[1040,] 9.880367e-05 0.0001848246 3.962548e-05
[1041,] 4.013775e-04 0.0001763377 1.454972e-04
[1042,] 3.958907e-04 0.0001730729 1.343493e-04
[1043,] 4.938722e-05 0.0001846116 1.626039e-05
[1044,] 5.936364e-04 0.0001792803 1.550597e-04
[1045,] 4.237308e-04 0.0001730729 1.436923e-04
[1046,] 1.026499e-04 0.0001517226 3.463096e-05
[1047,] 3.958907e-04 0.0001730729 1.343493e-04
[1048,] 5.517224e-04 0.0001788999 1.465960e-04
[1049,] 4.896384e-05 0.0001715434 1.605126e-05
[1050,] 1.011734e-04 0.0001513070 3.391567e-05
[1051,] 4.890760e-05 0.0001839769 1.611040e-05
[1052,] 4.888662e-05 0.0001835743 1.612161e-05
[1053,] 4.120740e-04 0.0001736299 1.411069e-04
[1054,] 3.795328e-04 0.0001734473 1.281591e-04
[1055,] 4.237308e-04 0.0001751810 1.500104e-04
[1056,] 4.120740e-04 0.0001747278 1.445802e-04
[1057,] 4.120740e-04 0.0001743284 1.433760e-04
[1058,] 3.754203e-04 0.0001730727 1.268623e-04
[1059,] 9.783866e-05 0.0001626609 3.532223e-05
[1060,] 6.173796e-04 0.0001826598 1.386386e-04
[1061,] 3.703850e-04 0.0001734429 1.263663e-04
[1062,] 4.938262e-05 0.0001710047 1.632080e-05
[1063,] 3.703850e-04 0.0001734266 1.257418e-04
[1064,] 7.398524e-05 0.0001931301 2.483947e-05
[1065,] 7.511316e-05 0.0001926591 2.495510e-05
[1066,] 4.431693e-05 0.0001616765 1.483308e-05
[1067,] 4.395710e-05 0.0001908361 1.500075e-05
[1068,] 3.805446e-04 0.0001745043 1.286184e-04
[1069,] 3.805446e-04 0.0001741953 1.274812e-04
[1070,] 3.805446e-04 0.0001741953 1.274812e-04
[1071,] 4.408836e-05 0.0001837848 1.502389e-05
[1072,] 3.805446e-04 0.0001739516 1.308249e-04
[1073,] 3.852340e-04 0.0001738196 1.320152e-04
[1074,] 3.805446e-04 0.0001738852 1.306222e-04
[1075,] 6.036665e-04 0.0001821658 1.373855e-04
[1076,] 6.036665e-04 0.0001815215 1.386978e-04
[1077,] 1.379857e-04 0.0001851020 5.284117e-05
[1078,] 3.340575e-04 0.0001741202 1.139099e-04
[1079,] 7.970836e-05 0.0001952453 2.732194e-05
[1080,] 4.456392e-05 0.0001610030 1.483928e-05
[1081,] 2.132964e-04 0.0001727355 7.038045e-05
[1082,] 3.301930e-04 0.0001736102 1.105699e-04
[1083,] 1.475848e-04 0.0001831431 5.568034e-05
[1084,] 1.514278e-04 0.0001831905 5.724617e-05
[1085,] 5.577883e-05 0.0001921462 1.627042e-05
[1086,] 6.619603e-04 0.0001843813 1.461307e-04
[1087,] 4.959468e-05 0.0001559868 1.645376e-05
[1088,] 6.046322e-05 0.0001745785 2.173122e-05
[1089,] 1.511351e-03 0.0001935626 6.795621e-04
[1090,] 2.025809e-03 0.0001992834 9.684564e-04
[1091,] 2.115320e-03 0.0001964362 9.910513e-04
[1092,] 1.706304e-03 0.0001952235 7.866713e-04
[1093,] 1.851175e-03 0.0001928783 8.387479e-04
[1094,] 3.923595e-03 0.0001916288 1.778463e-03
[1095,] 3.304336e-03 0.0001839963 1.374427e-03
[1096,] 9.802609e-05 0.0002389959 4.554987e-05
[1097,] 6.111730e-05 0.0001978811 1.705844e-05
[1098,] 1.039834e-04 0.0002105759 4.390968e-05
[1099,] 3.080754e-03 0.0001819409 1.244502e-03
[1100,] 6.165460e-05 0.0001963083 1.719344e-05
[1101,] 6.111730e-05 0.0001935647 1.714351e-05
[1102,] 5.957646e-05 0.0001964125 1.676828e-05
[1103,] 8.965217e-05 0.0002358111 4.047163e-05
[1104,] 5.790649e-05 0.0001993769 1.640229e-05
[1105,] 8.982230e-05 0.0001809673 2.357065e-05
[1106,] 2.614327e-03 0.0001801030 1.026140e-03
[1107,] 5.957646e-05 0.0001986333 1.674858e-05
[1108,] 5.957646e-05 0.0001980447 1.675879e-05
[1109,] 2.614327e-03 0.0001803725 1.030403e-03
[1110,] 2.676684e-03 0.0001803725 1.055158e-03
[1111,] 6.007846e-05 0.0001992269 1.683418e-05
[1112,] 6.059200e-05 0.0001960209 1.701207e-05
[1113,] 9.066543e-05 0.0002508622 4.221616e-05
[1114,] 9.871927e-05 0.0001823552 2.545057e-05
[1115,] 6.292745e-05 0.0002010967 1.741127e-05
[1116,] 6.171404e-05 0.0001896775 1.743368e-05
[1117,] 1.014124e-04 0.0001833294 2.600623e-05
[1118,] 2.620096e-03 0.0001898280 1.150046e-03
[1119,] 8.839154e-05 0.0002693086 4.205887e-05
[1120,] 2.531152e-03 0.0001896493 1.108970e-03
[1121,] 8.765902e-05 0.0002710246 4.166439e-05
[1122,] 1.031204e-04 0.0001831811 2.655408e-05
[1123,] 8.616076e-05 0.0002733075 4.082362e-05
[1124,] 3.131994e-03 0.0001908148 1.398898e-03
[1125,] 8.478287e-05 0.0002634500 3.930826e-05
[1126,] 2.823327e-03 0.0001939934 1.295951e-03
[1127,] 8.616076e-05 0.0002624177 4.008095e-05
[1128,] 2.982889e-04 0.0002020430 1.023182e-04
[1129,] 9.518474e-05 0.0001625442 3.269698e-05
[1130,] 9.268627e-05 0.0001626553 3.185453e-05
[1131,] 3.671512e-03 0.0001899052 1.625301e-03
[1132,] 6.107070e-05 0.0001529927 1.974363e-05
[1133,] 6.679085e-04 0.0001775230 2.453774e-04
[1134,] 9.790415e-05 0.0001626412 3.379075e-05
[1135,] 1.013958e-04 0.0001636487 3.538129e-05
[1136,] 1.013958e-04 0.0001635181 3.533697e-05
[1137,] 9.587647e-05 0.0001668426 3.411861e-05
[1138,] 3.510917e-03 0.0001902617 1.559368e-03
[1139,] 9.317720e-05 0.0001620036 3.179377e-05
[1140,] 9.651156e-05 0.0001628986 3.317511e-05
[1141,] 9.317720e-05 0.0001615894 3.152913e-05
[1142,] 1.765688e-04 0.0001687062 6.519268e-05
[1143,] 1.724038e-04 0.0001689267 6.374158e-05
[1144,] 6.154174e-05 0.0001716747 2.134826e-05
[1145,] 6.287760e-05 0.0001718724 2.192129e-05
[1146,] 8.850586e-05 0.0001791516 3.088219e-05
[1147,] 3.321240e-04 0.0001763523 1.269577e-04
[1148,] 4.109236e-04 0.0001798335 1.404888e-04
[1149,] 9.914682e-04 0.0001729494 3.492895e-04
[1150,] 4.062186e-04 0.0001924830 1.687041e-04
[1151,] 1.208623e-03 0.0001726634 4.206007e-04
[1152,] 1.120166e-03 0.0001713687 3.790665e-04
[1153,] 8.974903e-04 0.0001769211 2.887899e-04
[1154,] 4.744011e-05 0.0001668997 1.562615e-05
[1155,] 6.030310e-03 0.0001972381 2.274033e-03
[1156,] 4.333985e-04 0.0001882979 1.732189e-04
[1157,] 9.721926e-04 0.0001769916 3.089169e-04
[1158,] 7.776875e-05 0.0001994410 2.585198e-05
[1159,] 5.463664e-05 0.0001616895 1.755550e-05
[1160,] 1.248768e-03 0.0001719129 4.108238e-04
[1161,] 1.205433e-03 0.0001778084 2.409053e-04
[1162,] 1.277344e-03 0.0001789148 2.412434e-04
[1163,] 1.905887e-04 0.0002005314 6.345997e-05
[1164,] 3.822869e-04 0.0001713771 1.100562e-04
[1165,] 1.213233e-03 0.0001780161 2.364047e-04
[1166,] 3.304999e-03 0.0002011949 3.780219e-04
[1167,] 3.342588e-03 0.0002016773 3.794743e-04
[1168,] 3.138247e-03 0.0002002684 3.663147e-04
[1169,] 3.238560e-03 0.0002002684 3.757202e-04
[1170,] 9.856744e-04 0.0001930270 1.984143e-04
[1171,] 1.002365e-03 0.0001960505 1.980003e-04
[1172,] 3.300359e-03 0.0002143837 3.324142e-04
[1173,] 7.365236e-05 0.0002466291 2.465592e-05
[1174,] 3.300359e-03 0.0002161205 3.260916e-04
[1175,] 1.583366e-03 0.0002100090 2.720438e-04
[1176,] 6.166481e-02 0.0001949966 1.901197e-02
[1177,] 6.750544e-02 0.0001949715 2.113879e-02
[1178,] 1.078480e-03 0.0001885614 1.684536e-04
[1179,] 4.290428e-04 0.0001782546 9.672727e-05
[1180,] 9.952752e-04 0.0001832086 1.422753e-04
[1181,] 7.258950e-05 0.0002172170 2.684756e-05
[1182,] 9.890486e-04 0.0001810720 1.478672e-04
[1183,] 1.122185e-03 0.0001826972 1.594946e-04
[1184,] 4.404207e-02 0.0001997646 1.725634e-02
[1185,] 5.700183e-05 0.0001677300 1.814534e-05
[1186,] 5.430986e-05 0.0001771890 1.822827e-05
[1187,] 6.086340e-05 0.0001816492 1.943319e-05
[1188,] 9.860700e-04 0.0001944282 4.753804e-04
[1189,] 4.885205e-05 0.0001798930 1.614969e-05
[1190,] 7.413694e-04 0.0001913087 3.408078e-04
[1191,] 9.213662e-04 0.0001946848 4.427580e-04
[1192,] 9.293086e-05 0.0001961604 2.914450e-05
[1193,] 3.118513e-03 0.0002047903 1.281806e-03
[1194,] 8.590963e-05 0.0001940035 2.701307e-05
[1195,] 7.823669e-04 0.0001945414 3.701978e-04
[1196,] 4.801595e-05 0.0001785770 1.590385e-05
[1197,] 8.666677e-05 0.0001963359 2.701375e-05
[1198,] 5.186596e-05 0.0001721369 1.763509e-05
[1199,] 5.379193e-05 0.0001656577 1.804548e-05
[1200,] 2.040101e-04 0.0002086680 8.149173e-05
[1201,] 6.043073e-05 0.0001961307 1.780218e-05
[1202,] 2.037563e-04 0.0002007759 9.394877e-05
[1203,] 5.503798e-05 0.0002111757 1.905004e-05
[1204,] 5.470640e-05 0.0002104922 1.887520e-05
[1205,] 2.165665e-04 0.0001993051 9.986374e-05
[1206,] 2.011093e-04 0.0002010228 9.282654e-05
[1207,] 4.680065e-05 0.0003057881 1.754586e-05
[1208,] 1.869361e-04 0.0002016786 8.578642e-05
[1209,] 6.989972e-05 0.0001946407 2.303212e-05
[1210,] 4.665137e-05 0.0002864675 1.725951e-05
[1211,] 2.129553e-04 0.0001947397 9.924018e-05
[1212,] 4.725493e-05 0.0001811471 1.490523e-05
[1213,] 4.604582e-05 0.0002788768 1.689504e-05
[1214,] 4.604582e-05 0.0002765836 1.687578e-05
[1215,] 1.648623e-04 0.0002010745 7.406391e-05
[1216,] 1.964006e-04 0.0001728754 7.328486e-05
[1217,] 2.517135e-04 0.0001740554 9.653298e-05
[1218,] 1.605673e-04 0.0002026448 7.239070e-05
[1219,] 5.368860e-05 0.0001760696 1.649693e-05
[1220,] 1.609862e-04 0.0002015561 7.220619e-05
[1221,] 4.632255e-05 0.0002216183 1.522471e-05
[1222,] 4.622453e-05 0.0002201875 1.524800e-05
[1223,] 2.323643e-04 0.0001746505 8.938204e-05
[1224,] 2.401876e-04 0.0001755368 9.330249e-05
[1225,] 1.590618e-04 0.0001998462 7.045050e-05
[1226,] 2.286592e-04 0.0001750201 8.804606e-05
[1227,] 4.880054e-05 0.0001872717 1.521965e-05
[1228,] 4.857623e-05 0.0001851094 1.520646e-05
[1229,] 4.857623e-05 0.0001848421 1.520960e-05
[1230,] 4.814807e-05 0.0001892066 1.507471e-05
[1231,] 2.013970e-04 0.0001728548 7.524385e-05
[1232,] 1.278980e-04 0.0001951500 5.292191e-05
[1233,] 4.814807e-05 0.0001854055 1.511823e-05
[1234,] 2.131053e-04 0.0001727522 7.962573e-05
[1235,] 4.608536e-05 0.0002155904 1.530238e-05
[1236,] 4.608536e-05 0.0002131703 1.529380e-05
[1237,] 5.616040e-05 0.0002044141 1.940714e-05
[1238,] 1.776783e-04 0.0002183235 4.007034e-05
[1239,] 5.376675e-05 0.0002043487 1.834501e-05
[1240,] 1.571903e-04 0.0001858211 4.862936e-05
[1241,] 1.653008e-04 0.0002157410 3.827258e-05
[1242,] 1.742330e-04 0.0002391363 3.788651e-05
[1243,] 1.796321e-04 0.0002294528 3.952502e-05
[1244,] 6.241301e-05 0.0001562659 1.948555e-05
[1245,] 6.270520e-05 0.0001576288 1.943939e-05
[1246,] 8.439630e-05 0.0001992190 2.630830e-05
[1247,] 6.104443e-05 0.0001553482 1.917810e-05
[1248,] 7.924972e-05 0.0001537928 2.500262e-05
[1249,] 8.204956e-05 0.0002235943 2.584929e-05
[1250,] 4.760911e-05 0.0001929509 1.532343e-05
[1251,] 7.881132e-05 0.0001530242 2.485843e-05
[1252,] 7.878185e-05 0.0001526950 2.483084e-05
[1253,] 5.212031e-05 0.0002019954 1.738260e-05
[1254,] 4.724829e-05 0.0001932769 1.523069e-05
[1255,] 8.569738e-05 0.0001988858 2.665739e-05
[1256,] 8.664017e-05 0.0001988494 2.691844e-05
[1257,] 6.209127e-05 0.0001543244 1.940034e-05
[1258,] 8.393939e-05 0.0001986369 2.620692e-05
[1259,] 8.433583e-05 0.0001974143 2.646239e-05
[1260,] 7.877157e-05 0.0001526476 2.483566e-05
[1261,] 5.232185e-05 0.0002033245 1.758007e-05
[1262,] 4.783134e-05 0.0001918273 1.542048e-05
[1263,] 7.863231e-05 0.0001527599 2.482329e-05
[1264,] 6.427517e-05 0.0001536844 2.013204e-05
[1265,] 6.461851e-05 0.0001534347 2.027237e-05
[1266,] 8.627437e-05 0.0001975313 2.703731e-05
[1267,] 9.585297e-05 0.0001535541 3.047067e-05
[1268,] 8.867968e-05 0.0001980195 2.763843e-05
[1269,] 7.874946e-05 0.0001527077 2.486766e-05
[1270,] 8.627437e-05 0.0001975140 2.704709e-05
[1271,] 8.723475e-05 0.0001978095 2.728085e-05
[1272,] 8.849184e-05 0.0001987489 2.749338e-05
[1273,] 5.216609e-05 0.0002080031 1.734083e-05
[1274,] 6.019571e-05 0.0002633902 1.708792e-05
[1275,] 1.567776e-04 0.0001982917 4.988688e-05
[1276,] 4.881391e-05 0.0001916173 1.565951e-05
[1277,] 7.893991e-05 0.0001526307 2.488400e-05
[1278,] 7.941643e-05 0.0001526383 2.501303e-05
[1279,] 7.926430e-05 0.0001526312 2.499855e-05
[1280,] 7.941643e-05 0.0001526383 2.501303e-05
[1281,] 7.933811e-05 0.0001526254 2.501685e-05
[1282,] 7.966727e-05 0.0001529924 2.512143e-05
[1283,] 5.037936e-05 0.0001933096 1.602200e-05
[1284,] 6.563467e-05 0.0001533475 2.107266e-05
[1285,] 8.079717e-05 0.0002102805 2.599448e-05
[1286,] 6.562667e-05 0.0001530667 2.104608e-05
[1287,] 6.428647e-05 0.0001596342 2.045655e-05
[1288,] 6.590088e-05 0.0001530126 2.111771e-05
[1289,] 6.568427e-05 0.0001530126 2.106007e-05
[1290,] 6.043628e-05 0.0002367331 1.719484e-05
[1291,] 9.391234e-05 0.0001953532 3.140195e-05
[1292,] 1.174056e-04 0.0001698628 3.632566e-05
```
