## Supplementary material for "Characterization of shared and ancestry-specific signals driving complex traits using multi-ancestry fine-mapping": s2_remaining_snps.pvar

```
##FILTER=<ID=PASS,Description="All filters passed">
##reference=ftp://ftp.1000genomes.ebi.ac.uk//vol1/ftp/technical/reference/phase2_reference_assembly_sequence/hs37d5.fa.gz
##contig=<ID=3,assembly=b37,length=198022430>
##ALT=<ID=CNV,Description="Copy Number Polymorphism">
##ALT=<ID=DEL,Description="Deletion">
##ALT=<ID=DUP,Description="Duplication">
##ALT=<ID=INS:ME:ALU,Description="Insertion of ALU element">
##ALT=<ID=INS:ME:LINE1,Description="Insertion of LINE1 element">
##ALT=<ID=INS:ME:SVA,Description="Insertion of SVA element">
##ALT=<ID=INS:MT,Description="Nuclear Mitochondrial Insertion">
##ALT=<ID=INV,Description="Inversion">
##ALT=<ID=CN0,Description="Copy number allele: 0 copies">
##ALT=<ID=CN1,Description="Copy number allele: 1 copy">
##ALT=<ID=CN2,Description="Copy number allele: 2 copies">
##ALT=<ID=CN3,Description="Copy number allele: 3 copies">
##ALT=<ID=CN4,Description="Copy number allele: 4 copies">
##ALT=<ID=CN5,Description="Copy number allele: 5 copies">
##ALT=<ID=CN6,Description="Copy number allele: 6 copies">
##ALT=<ID=CN7,Description="Copy number allele: 7 copies">
##ALT=<ID=CN8,Description="Copy number allele: 8 copies">
##ALT=<ID=CN9,Description="Copy number allele: 9 copies">
##ALT=<ID=CN10,Description="Copy number allele: 10 copies">
##ALT=<ID=CN11,Description="Copy number allele: 11 copies">
##ALT=<ID=CN12,Description="Copy number allele: 12 copies">
##ALT=<ID=CN13,Description="Copy number allele: 13 copies">
##ALT=<ID=CN14,Description="Copy number allele: 14 copies">
##ALT=<ID=CN15,Description="Copy number allele: 15 copies">
##ALT=<ID=CN16,Description="Copy number allele: 16 copies">
##ALT=<ID=CN17,Description="Copy number allele: 17 copies">
##ALT=<ID=CN18,Description="Copy number allele: 18 copies">
##ALT=<ID=CN19,Description="Copy number allele: 19 copies">
##ALT=<ID=CN20,Description="Copy number allele: 20 copies">
##ALT=<ID=CN21,Description="Copy number allele: 21 copies">
##ALT=<ID=CN22,Description="Copy number allele: 22 copies">
##ALT=<ID=CN23,Description="Copy number allele: 23 copies">
##ALT=<ID=CN24,Description="Copy number allele: 24 copies">
##ALT=<ID=CN25,Description="Copy number allele: 25 copies">
##ALT=<ID=CN26,Description="Copy number allele: 26 copies">
##ALT=<ID=CN27,Description="Copy number allele: 27 copies">
##ALT=<ID=CN28,Description="Copy number allele: 28 copies">
##ALT=<ID=CN29,Description="Copy number allele: 29 copies">
##ALT=<ID=CN30,Description="Copy number allele: 30 copies">
##ALT=<ID=CN31,Description="Copy number allele: 31 copies">
##ALT=<ID=CN32,Description="Copy number allele: 32 copies">
##ALT=<ID=CN33,Description="Copy number allele: 33 copies">
##ALT=<ID=CN34,Description="Copy number allele: 34 copies">
##ALT=<ID=CN35,Description="Copy number allele: 35 copies">
##ALT=<ID=CN36,Description="Copy number allele: 36 copies">
##ALT=<ID=CN37,Description="Copy number allele: 37 copies">
##ALT=<ID=CN38,Description="Copy number allele: 38 copies">
##ALT=<ID=CN39,Description="Copy number allele: 39 copies">
##ALT=<ID=CN40,Description="Copy number allele: 40 copies">
##ALT=<ID=CN41,Description="Copy number allele: 41 copies">
##ALT=<ID=CN42,Description="Copy number allele: 42 copies">
##ALT=<ID=CN43,Description="Copy number allele: 43 copies">
##ALT=<ID=CN44,Description="Copy number allele: 44 copies">
##ALT=<ID=CN45,Description="Copy number allele: 45 copies">
##ALT=<ID=CN46,Description="Copy number allele: 46 copies">
##ALT=<ID=CN47,Description="Copy number allele: 47 copies">
##ALT=<ID=CN48,Description="Copy number allele: 48 copies">
##ALT=<ID=CN49,Description="Copy number allele: 49 copies">
##ALT=<ID=CN50,Description="Copy number allele: 50 copies">
##ALT=<ID=CN51,Description="Copy number allele: 51 copies">
##ALT=<ID=CN52,Description="Copy number allele: 52 copies">
##ALT=<ID=CN53,Description="Copy number allele: 53 copies">
##ALT=<ID=CN54,Description="Copy number allele: 54 copies">
##ALT=<ID=CN55,Description="Copy number allele: 55 copies">
##ALT=<ID=CN56,Description="Copy number allele: 56 copies">
##ALT=<ID=CN57,Description="Copy number allele: 57 copies">
##ALT=<ID=CN58,Description="Copy number allele: 58 copies">
##ALT=<ID=CN59,Description="Copy number allele: 59 copies">
##ALT=<ID=CN60,Description="Copy number allele: 60 copies">
##ALT=<ID=CN61,Description="Copy number allele: 61 copies">
##ALT=<ID=CN62,Description="Copy number allele: 62 copies">
##ALT=<ID=CN63,Description="Copy number allele: 63 copies">
##ALT=<ID=CN64,Description="Copy number allele: 64 copies">
##ALT=<ID=CN65,Description="Copy number allele: 65 copies">
##ALT=<ID=CN66,Description="Copy number allele: 66 copies">
##ALT=<ID=CN67,Description="Copy number allele: 67 copies">
##ALT=<ID=CN68,Description="Copy number allele: 68 copies">
##ALT=<ID=CN69,Description="Copy number allele: 69 copies">
##ALT=<ID=CN70,Description="Copy number allele: 70 copies">
##ALT=<ID=CN71,Description="Copy number allele: 71 copies">
##ALT=<ID=CN72,Description="Copy number allele: 72 copies">
##ALT=<ID=CN73,Description="Copy number allele: 73 copies">
##ALT=<ID=CN74,Description="Copy number allele: 74 copies">
##ALT=<ID=CN75,Description="Copy number allele: 75 copies">
##ALT=<ID=CN76,Description="Copy number allele: 76 copies">
##ALT=<ID=CN77,Description="Copy number allele: 77 copies">
##ALT=<ID=CN78,Description="Copy number allele: 78 copies">
##ALT=<ID=CN79,Description="Copy number allele: 79 copies">
##ALT=<ID=CN80,Description="Copy number allele: 80 copies">
##ALT=<ID=CN81,Description="Copy number allele: 81 copies">
##ALT=<ID=CN82,Description="Copy number allele: 82 copies">
##ALT=<ID=CN83,Description="Copy number allele: 83 copies">
##ALT=<ID=CN84,Description="Copy number allele: 84 copies">
##ALT=<ID=CN85,Description="Copy number allele: 85 copies">
##ALT=<ID=CN86,Description="Copy number allele: 86 copies">
##ALT=<ID=CN87,Description="Copy number allele: 87 copies">
##ALT=<ID=CN88,Description="Copy number allele: 88 copies">
##ALT=<ID=CN89,Description="Copy number allele: 89 copies">
##ALT=<ID=CN90,Description="Copy number allele: 90 copies">
##ALT=<ID=CN91,Description="Copy number allele: 91 copies">
##ALT=<ID=CN92,Description="Copy number allele: 92 copies">
##ALT=<ID=CN93,Description="Copy number allele: 93 copies">
##ALT=<ID=CN94,Description="Copy number allele: 94 copies">
##ALT=<ID=CN95,Description="Copy number allele: 95 copies">
##ALT=<ID=CN96,Description="Copy number allele: 96 copies">
##ALT=<ID=CN97,Description="Copy number allele: 97 copies">
##ALT=<ID=CN98,Description="Copy number allele: 98 copies">
##ALT=<ID=CN99,Description="Copy number allele: 99 copies">
##ALT=<ID=CN100,Description="Copy number allele: 100 copies">
##ALT=<ID=CN101,Description="Copy number allele: 101 copies">
##ALT=<ID=CN102,Description="Copy number allele: 102 copies">
##ALT=<ID=CN103,Description="Copy number allele: 103 copies">
##ALT=<ID=CN104,Description="Copy number allele: 104 copies">
##ALT=<ID=CN105,Description="Copy number allele: 105 copies">
##ALT=<ID=CN106,Description="Copy number allele: 106 copies">
##ALT=<ID=CN107,Description="Copy number allele: 107 copies">
##ALT=<ID=CN108,Description="Copy number allele: 108 copies">
##ALT=<ID=CN109,Description="Copy number allele: 109 copies">
##ALT=<ID=CN110,Description="Copy number allele: 110 copies">
##ALT=<ID=CN111,Description="Copy number allele: 111 copies">
##ALT=<ID=CN112,Description="Copy number allele: 112 copies">
##ALT=<ID=CN113,Description="Copy number allele: 113 copies">
##ALT=<ID=CN114,Description="Copy number allele: 114 copies">
##ALT=<ID=CN115,Description="Copy number allele: 115 copies">
##ALT=<ID=CN116,Description="Copy number allele: 116 copies">
##ALT=<ID=CN117,Description="Copy number allele: 117 copies">
##ALT=<ID=CN118,Description="Copy number allele: 118 copies">
##ALT=<ID=CN119,Description="Copy number allele: 119 copies">
##ALT=<ID=CN120,Description="Copy number allele: 120 copies">
##ALT=<ID=CN121,Description="Copy number allele: 121 copies">
##ALT=<ID=CN122,Description="Copy number allele: 122 copies">
##ALT=<ID=CN123,Description="Copy number allele: 123 copies">
##ALT=<ID=CN124,Description="Copy number allele: 124 copies">
##INFO=<ID=CIEND,Number=2,Type=Integer,Description="Confidence interval around END for imprecise variants">
##INFO=<ID=CIPOS,Number=2,Type=Integer,Description="Confidence interval around POS for imprecise variants">
##INFO=<ID=CS,Number=1,Type=String,Description="Source call set.">
##INFO=<ID=END,Number=1,Type=Integer,Description="End coordinate of this variant">
##INFO=<ID=IMPRECISE,Number=0,Type=Flag,Description="Imprecise structural variation">
##INFO=<ID=MC,Number=.,Type=String,Description="Merged calls.">
##INFO=<ID=MEINFO,Number=4,Type=String,Description="Mobile element info of the form NAME,START,END<POLARITY; If there is only 5' OR 3' support for this call, will be NULL NULL for START and END">
##INFO=<ID=MEND,Number=1,Type=Integer,Description="Mitochondrial end coordinate of inserted sequence">
##INFO=<ID=MLEN,Number=1,Type=Integer,Description="Estimated length of mitochondrial insert">
##INFO=<ID=MSTART,Number=1,Type=Integer,Description="Mitochondrial start coordinate of inserted sequence">
##INFO=<ID=SVLEN,Number=.,Type=Integer,Description="SV length. It is only calculated for structural variation MEIs. For other types of SVs; one may calculate the SV length by INFO:END-START+1, or by finding the difference between lengthes of REF and ALT alleles">
##INFO=<ID=SVTYPE,Number=1,Type=String,Description="Type of structural variant">
##INFO=<ID=TSD,Number=1,Type=String,Description="Precise Target Site Duplication for bases, if unknown, value will be NULL">
##INFO=<ID=AC,Number=A,Type=Integer,Description="Total number of alternate alleles in called genotypes">
##INFO=<ID=AF,Number=A,Type=Float,Description="Estimated allele frequency in the range (0,1)">
##INFO=<ID=NS,Number=1,Type=Integer,Description="Number of samples with data">
##INFO=<ID=AN,Number=1,Type=Integer,Description="Total number of alleles in called genotypes">
##INFO=<ID=EAS_AF,Number=A,Type=Float,Description="Allele frequency in the EAS populations calculated from AC and AN, in the range (0,1)">
##INFO=<ID=EUR_AF,Number=A,Type=Float,Description="Allele frequency in the EUR populations calculated from AC and AN, in the range (0,1)">
##INFO=<ID=AFR_AF,Number=A,Type=Float,Description="Allele frequency in the AFR populations calculated from AC and AN, in the range (0,1)">
##INFO=<ID=AMR_AF,Number=A,Type=Float,Description="Allele frequency in the AMR populations calculated from AC and AN, in the range (0,1)">
##INFO=<ID=SAS_AF,Number=A,Type=Float,Description="Allele frequency in the SAS populations calculated from AC and AN, in the range (0,1)">
##INFO=<ID=DP,Number=1,Type=Integer,Description="Total read depth; only low coverage data were counted towards the DP, exome data were not used">
##INFO=<ID=AA,Number=1,Type=String,Description="Ancestral Allele. Format: AA|REF|ALT|IndelType. AA: Ancestral allele, REF:Reference Allele, ALT:Alternate Allele, IndelType:Type of Indel (REF, ALT and IndelType are only defined for indels)">
##INFO=<ID=VT,Number=.,Type=String,Description="indicates what type of variant the line represents">
##INFO=<ID=EX_TARGET,Number=0,Type=Flag,Description="indicates whether a variant is within the exon pull down target boundaries">
##INFO=<ID=MULTI_ALLELIC,Number=0,Type=Flag,Description="indicates whether a site is multi-allelic">
#CHROM	POS	ID	REF	ALT	QUAL	FILTER	INFO
3	180238212	rs55688049	T	A	100	PASS	AC=363;AF=0.072484;AN=5008;NS=2504;DP=18681;EAS_AF=0.1587;AMR_AF=0.0274;AFR_AF=0.003;EUR_AF=0.0666;SAS_AF=0.1155;AA=T|||;VT=SNP
3	180277923	rs34127127	C	T	100	PASS	AC=89;AF=0.0177716;AN=5008;NS=2504;DP=19557;EAS_AF=0.002;AMR_AF=0.0216;AFR_AF=0.0023;EUR_AF=0.0408;SAS_AF=0.0286;AA=C|||;VT=SNP
3	180282620	rs4854980	G	A	100	PASS	AC=4907;AF=0.979832;AN=5008;NS=2504;DP=16420;EAS_AF=0.998;AMR_AF=0.9755;AFR_AF=0.9962;EUR_AF=0.9423;SAS_AF=0.9806;AA=g|||;VT=SNP
3	180284747	rs12497999	T	C	100	PASS	AC=1378;AF=0.27516;AN=5008;NS=2504;DP=19682;EAS_AF=0.2232;AMR_AF=0.389;AFR_AF=0.0734;EUR_AF=0.4911;SAS_AF=0.2986;AA=C|||;VT=SNP
3	180296459	rs13085325	A	T	100	PASS	AC=205;AF=0.0409345;AN=5008;NS=2504;DP=17811;EAS_AF=0.004;AMR_AF=0.0447;AFR_AF=0.0053;EUR_AF=0.0726;SAS_AF=0.092;AA=A|||;VT=SNP
3	180300803	rs6443700	T	G	100	PASS	AC=1554;AF=0.310304;AN=5008;NS=2504;DP=16970;EAS_AF=0.002;AMR_AF=0.2608;AFR_AF=0.708;EUR_AF=0.2505;SAS_AF=0.1871;AA=G|||;VT=SNP
3	180304277	rs12496529	A	C	100	PASS	AC=1329;AF=0.265375;AN=5008;NS=2504;DP=17589;EAS_AF=0.2192;AMR_AF=0.3862;AFR_AF=0.0439;EUR_AF=0.4901;SAS_AF=0.2955;AA=A|||;VT=SNP
3	180318552	rs141976772	C	T	100	PASS	AC=109;AF=0.0217652;AN=5008;NS=2504;DP=15230;EAS_AF=0.0179;AMR_AF=0.0072;AFR_AF=0.0015;EUR_AF=0.0219;SAS_AF=0.0634;AA=C|||;VT=SNP
3	180331435	rs28502565	A	G	100	PASS	AC=1440;AF=0.28754;AN=5008;NS=2504;DP=18573;EAS_AF=0.006;AMR_AF=0.2839;AFR_AF=0.5802;EUR_AF=0.2853;SAS_AF=0.1871;AA=G|||;VT=SNP
3	180332955	rs11712658	A	G	100	PASS	AC=276;AF=0.0551118;AN=5008;NS=2504;DP=17039;EAS_AF=0.1052;AMR_AF=0.0159;AFR_AF=0.003;EUR_AF=0.0467;SAS_AF=0.1104;AA=A|||;VT=SNP
3	180338486	rs7628538	A	T	100	PASS	AC=4595;AF=0.917532;AN=5008;NS=2504;DP=14101;EAS_AF=0.8075;AMR_AF=0.8905;AFR_AF=0.9962;EUR_AF=0.9374;SAS_AF=0.9233;AA=T|||;VT=SNP
3	180342293	rs2173303	G	A	100	PASS	AC=270;AF=0.0539137;AN=5008;NS=2504;DP=18733;EAS_AF=0.1071;AMR_AF=0.0159;AFR_AF=0.003;EUR_AF=0.0467;SAS_AF=0.1022;AA=G|||;VT=SNP
3	180348965	rs869889	G	A	100	PASS	AC=853;AF=0.170327;AN=5008;NS=2504;DP=20196;EAS_AF=0.3244;AMR_AF=0.1282;AFR_AF=0.0227;EUR_AF=0.1074;SAS_AF=0.3057;AA=G|||;VT=SNP
3	180357882	rs114151668	G	A	100	PASS	AC=145;AF=0.0289537;AN=5008;NS=2504;DP=16030;EAS_AF=0.0397;AMR_AF=0.0072;AFR_AF=0.0015;EUR_AF=0.0249;SAS_AF=0.0746;AA=G|||;VT=SNP
3	180369552	rs9647370	G	A	100	PASS	AC=1459;AF=0.291334;AN=5008;NS=2504;DP=13135;EAS_AF=0.3869;AMR_AF=0.2205;AFR_AF=0.3116;EUR_AF=0.1889;SAS_AF=0.3211;AA=A|||;VT=SNP
3	180369553	rs12629097	C	T	100	PASS	AC=449;AF=0.0896565;AN=5008;NS=2504;DP=13197;EAS_AF=0.0724;AMR_AF=0.0922;AFR_AF=0.0651;EUR_AF=0.0994;SAS_AF=0.1288;AA=C|||;VT=SNP
3	180372455	rs1401334	T	C	100	PASS	AC=1721;AF=0.34365;AN=5008;NS=2504;DP=12288;EAS_AF=0.3591;AMR_AF=0.2911;AFR_AF=0.5681;EUR_AF=0.1899;SAS_AF=0.2198;AA=C|||;VT=SNP
3	180376309	rs7631194	C	T	100	PASS	AC=1330;AF=0.265575;AN=5008;NS=2504;DP=14575;EAS_AF=0.3512;AMR_AF=0.2622;AFR_AF=0.3101;EUR_AF=0.1819;SAS_AF=0.2055;AA=c|||;VT=SNP
3	180377071	rs1356606	C	T	100	PASS	AC=1332;AF=0.265974;AN=5008;NS=2504;DP=20687;EAS_AF=0.3512;AMR_AF=0.2622;AFR_AF=0.3116;EUR_AF=0.1819;SAS_AF=0.2055;AA=C|||;VT=SNP
3	180381232	rs74929734	G	A	100	PASS	AC=744;AF=0.148562;AN=5008;NS=2504;DP=16190;EAS_AF=0.3482;AMR_AF=0.183;AFR_AF=0.0068;EUR_AF=0.0795;SAS_AF=0.181;AA=G|||;VT=SNP
3	180382629	rs7647648	T	C	100	PASS	AC=1538;AF=0.307109;AN=5008;NS=2504;DP=13977;EAS_AF=0.3512;AMR_AF=0.2795;AFR_AF=0.4584;EUR_AF=0.1819;SAS_AF=0.2055;AA=C|||;VT=SNP
3	180385704	rs12496770	A	C	100	PASS	AC=1539;AF=0.307308;AN=5008;NS=2504;DP=20578;EAS_AF=0.3502;AMR_AF=0.281;AFR_AF=0.4584;EUR_AF=0.1829;SAS_AF=0.2055;AA=T|||;VT=SNP
3	180386119	rs73185995	A	C	100	PASS	AC=750;AF=0.14976;AN=5008;NS=2504;DP=15878;EAS_AF=0.3502;AMR_AF=0.1859;AFR_AF=0.0076;EUR_AF=0.0805;SAS_AF=0.181;AA=A|||;VT=SNP
3	180388710	rs1607459	C	T	100	PASS	AC=1122;AF=0.224042;AN=5008;NS=2504;DP=17600;EAS_AF=0.3452;AMR_AF=0.2507;AFR_AF=0.1626;EUR_AF=0.1809;SAS_AF=0.2076;AA=C|||;VT=SNP
3	180389056	rs1518864	C	A	100	PASS	AC=1297;AF=0.258986;AN=5008;NS=2504;DP=18178;EAS_AF=0.3452;AMR_AF=0.2565;AFR_AF=0.292;EUR_AF=0.1819;SAS_AF=0.2065;AA=C|||;VT=SNP
3	180389279	rs1518865	A	C	100	PASS	AC=1500;AF=0.299521;AN=5008;NS=2504;DP=18926;EAS_AF=0.3452;AMR_AF=0.2723;AFR_AF=0.4365;EUR_AF=0.1829;SAS_AF=0.2065;AA=C|||;VT=SNP
3	180392840	rs4854986	A	G	100	PASS	AC=744;AF=0.148562;AN=5008;NS=2504;DP=18331;EAS_AF=0.3442;AMR_AF=0.1859;AFR_AF=0.0068;EUR_AF=0.0805;SAS_AF=0.182;AA=a|||;VT=SNP
3	180393136	rs4854909	A	G	100	PASS	AC=1499;AF=0.299321;AN=5008;NS=2504;DP=18863;EAS_AF=0.3452;AMR_AF=0.2723;AFR_AF=0.4365;EUR_AF=0.1819;SAS_AF=0.2065;AA=G|||;VT=SNP
3	180394783	rs13061813	G	T	100	PASS	AC=1121;AF=0.223842;AN=5008;NS=2504;DP=11676;EAS_AF=0.3452;AMR_AF=0.2507;AFR_AF=0.1626;EUR_AF=0.1809;SAS_AF=0.2065;AA=G|||;VT=SNP
3	180396500	rs13083968	G	A	100	PASS	AC=1706;AF=0.340655;AN=5008;NS=2504;DP=14652;EAS_AF=0.3452;AMR_AF=0.2997;AFR_AF=0.5628;EUR_AF=0.1889;SAS_AF=0.2209;AA=A|||;VT=SNP
3	180396974	rs2292896	G	A	100	PASS	AC=1299;AF=0.259385;AN=5008;NS=2504;DP=16465;EAS_AF=0.3452;AMR_AF=0.2565;AFR_AF=0.2927;EUR_AF=0.1829;SAS_AF=0.2065;AA=G|||;VT=SNP
3	180398348	rs6790342	G	T	100	PASS	AC=1295;AF=0.258586;AN=5008;NS=2504;DP=15952;EAS_AF=0.3442;AMR_AF=0.255;AFR_AF=0.292;EUR_AF=0.1829;SAS_AF=0.2055;AA=G|||;VT=SNP
3	180399599	rs12485400	G	A	100	PASS	AC=1508;AF=0.301118;AN=5008;NS=2504;DP=19372;EAS_AF=0.3542;AMR_AF=0.2723;AFR_AF=0.4365;EUR_AF=0.1819;SAS_AF=0.2065;AA=A|||;VT=SNP
3	180401426	rs6764611	T	A	100	PASS	AC=1671;AF=0.333666;AN=5008;NS=2504;DP=18001;EAS_AF=0.3512;AMR_AF=0.2867;AFR_AF=0.5386;EUR_AF=0.1889;SAS_AF=0.2209;AA=A|||;VT=SNP
3	180402098	rs1474112	G	A	100	PASS	AC=1512;AF=0.301917;AN=5008;NS=2504;DP=17746;EAS_AF=0.3512;AMR_AF=0.2839;AFR_AF=0.4191;EUR_AF=0.1889;SAS_AF=0.2219;AA=A|||;VT=SNP
3	180403113	rs12152304	C	A	100	PASS	AC=751;AF=0.14996;AN=5008;NS=2504;DP=16103;EAS_AF=0.3502;AMR_AF=0.1859;AFR_AF=0.0076;EUR_AF=0.0805;SAS_AF=0.182;AA=C|||;VT=SNP
3	180405005	rs13075571	G	C	100	PASS	AC=1712;AF=0.341853;AN=5008;NS=2504;DP=18782;EAS_AF=0.3512;AMR_AF=0.2997;AFR_AF=0.5628;EUR_AF=0.1889;SAS_AF=0.2209;AA=C|||;VT=SNP
3	180405065	rs13075439	C	T	100	PASS	AC=1505;AF=0.300519;AN=5008;NS=2504;DP=19170;EAS_AF=0.3512;AMR_AF=0.2723;AFR_AF=0.4365;EUR_AF=0.1819;SAS_AF=0.2065;AA=T|||;VT=SNP
3	180405486	rs2338577	C	T	100	PASS	AC=466;AF=0.0930511;AN=5008;NS=2504;DP=18231;EAS_AF=0.0913;AMR_AF=0.1009;AFR_AF=0.0038;EUR_AF=0.1451;SAS_AF=0.1564;AA=C|||;VT=SNP
3	180407198	rs2338576	A	G	100	PASS	AC=1673;AF=0.334065;AN=5008;NS=2504;DP=17953;EAS_AF=0.3512;AMR_AF=0.2867;AFR_AF=0.5386;EUR_AF=0.1889;SAS_AF=0.2229;AA=G|||;VT=SNP
3	180409397	rs12497997	C	T	100	PASS	AC=1511;AF=0.301717;AN=5008;NS=2504;DP=17940;EAS_AF=0.3512;AMR_AF=0.2839;AFR_AF=0.4191;EUR_AF=0.1889;SAS_AF=0.2209;AA=C|||;VT=SNP
3	180409423	rs12488506	T	G	100	PASS	AC=1509;AF=0.301318;AN=5008;NS=2504;DP=17821;EAS_AF=0.3512;AMR_AF=0.2839;AFR_AF=0.4191;EUR_AF=0.1879;SAS_AF=0.2198;AA=G|||;VT=SNP
3	180409432	rs12491569	A	C	100	PASS	AC=1510;AF=0.301518;AN=5008;NS=2504;DP=17899;EAS_AF=0.3512;AMR_AF=0.2839;AFR_AF=0.4191;EUR_AF=0.1889;SAS_AF=0.2198;AA=C|||;VT=SNP
3	180410582	rs1401336	A	G	100	PASS	AC=1484;AF=0.296326;AN=5008;NS=2504;DP=17590;EAS_AF=0.3512;AMR_AF=0.2824;AFR_AF=0.4183;EUR_AF=0.175;SAS_AF=0.2096;AA=A|||;VT=SNP
3	180411182	rs1518866	A	G	100	PASS	AC=749;AF=0.149561;AN=5008;NS=2504;DP=18909;EAS_AF=0.3502;AMR_AF=0.1844;AFR_AF=0.0068;EUR_AF=0.0805;SAS_AF=0.182;AA=A|||;VT=SNP
3	180411867	rs7617511	C	T	100	PASS	AC=1355;AF=0.270567;AN=5008;NS=2504;DP=19282;EAS_AF=0.3512;AMR_AF=0.2637;AFR_AF=0.3359;EUR_AF=0.174;SAS_AF=0.2035;AA=C|||;VT=SNP
3	180412373	rs11917390	C	T	100	PASS	AC=1593;AF=0.318091;AN=5008;NS=2504;DP=17093;EAS_AF=0.3512;AMR_AF=0.2968;AFR_AF=0.4985;EUR_AF=0.175;SAS_AF=0.2025;AA=T|||;VT=SNP
3	180412436	rs73187969	G	T	100	PASS	AC=743;AF=0.148363;AN=5008;NS=2504;DP=18443;EAS_AF=0.3502;AMR_AF=0.1859;AFR_AF=0.0068;EUR_AF=0.0805;SAS_AF=0.1748;AA=G|||;VT=SNP
3	180413931	rs13087056	G	A	100	PASS	AC=1035;AF=0.206669;AN=5008;NS=2504;DP=18884;EAS_AF=0.3512;AMR_AF=0.2406;AFR_AF=0.1233;EUR_AF=0.166;SAS_AF=0.1881;AA=G|||;VT=SNP
3	180414921	rs2139167	C	A	100	PASS	AC=1355;AF=0.270567;AN=5008;NS=2504;DP=15879;EAS_AF=0.3512;AMR_AF=0.2637;AFR_AF=0.3359;EUR_AF=0.175;SAS_AF=0.2025;AA=C|||;VT=SNP
3	180417613	rs34798700	G	T	100	PASS	AC=466;AF=0.0930511;AN=5008;NS=2504;DP=17948;EAS_AF=0.0923;AMR_AF=0.0994;AFR_AF=0.0045;EUR_AF=0.1451;SAS_AF=0.1554;AA=G|||;VT=SNP
3	180421400	rs57150666	A	G	100	PASS	AC=1495;AF=0.298522;AN=5008;NS=2504;DP=18282;EAS_AF=0.3512;AMR_AF=0.2781;AFR_AF=0.4191;EUR_AF=0.175;SAS_AF=0.2229;AA=G|||;VT=SNP
3	180421706	rs67423465	G	A	100	PASS	AC=1049;AF=0.209465;AN=5008;NS=2504;DP=16382;EAS_AF=0.3512;AMR_AF=0.2406;AFR_AF=0.1241;EUR_AF=0.166;SAS_AF=0.2014;AA=C|||;VT=SNP
3	180422846	rs57129833	G	A	100	PASS	AC=1370;AF=0.273562;AN=5008;NS=2504;DP=17830;EAS_AF=0.3512;AMR_AF=0.2637;AFR_AF=0.3374;EUR_AF=0.175;SAS_AF=0.2157;AA=A|||;VT=SNP
3	180422916	rs56238433	G	A	100	PASS	AC=755;AF=0.150759;AN=5008;NS=2504;DP=17585;EAS_AF=0.3502;AMR_AF=0.1844;AFR_AF=0.0076;EUR_AF=0.0805;SAS_AF=0.1871;AA=G|||;VT=SNP
3	180424324	rs13073010	A	G	100	PASS	AC=1718;AF=0.343051;AN=5008;NS=2504;DP=15557;EAS_AF=0.3512;AMR_AF=0.2997;AFR_AF=0.562;EUR_AF=0.1899;SAS_AF=0.227;AA=G|||;VT=SNP
3	180425009	rs10937044	A	C	100	PASS	AC=1378;AF=0.27516;AN=5008;NS=2504;DP=14714;EAS_AF=0.3512;AMR_AF=0.2637;AFR_AF=0.3366;EUR_AF=0.1759;SAS_AF=0.2239;AA=A|||;VT=SNP
3	180425676	rs34130503	T	A	100	PASS	AC=1381;AF=0.275759;AN=5008;NS=2504;DP=19032;EAS_AF=0.3611;AMR_AF=0.2622;AFR_AF=0.3328;EUR_AF=0.1759;SAS_AF=0.2229;AA=T|||;VT=SNP
3	180427168	rs1464236	T	C	100	PASS	AC=2702;AF=0.539537;AN=5008;NS=2504;DP=15813;EAS_AF=0.5208;AMR_AF=0.5;AFR_AF=0.5;EUR_AF=0.5189;SAS_AF=0.6616;AA=T|||;VT=SNP
3	180427774	rs4854910	G	C	100	PASS	AC=2935;AF=0.586062;AN=5008;NS=2504;DP=18021;EAS_AF=0.5208;AMR_AF=0.5317;AFR_AF=0.6596;EUR_AF=0.5189;SAS_AF=0.6616;AA=C|||;VT=SNP
3	180429542	rs9858253	C	G	100	PASS	AC=2583;AF=0.515775;AN=5008;NS=2504;DP=17444;EAS_AF=0.5208;AMR_AF=0.4942;AFR_AF=0.4319;EUR_AF=0.505;SAS_AF=0.6503;AA=C|||;VT=SNP
3	180432123	rs9835595	A	G	100	PASS	AC=2625;AF=0.524161;AN=5008;NS=2504;DP=15385;EAS_AF=0.5208;AMR_AF=0.5086;AFR_AF=0.4561;EUR_AF=0.505;SAS_AF=0.6503;AA=A|||;VT=SNP
3	180433381	rs7628371	A	G	100	PASS	AC=2625;AF=0.524161;AN=5008;NS=2504;DP=15604;EAS_AF=0.5208;AMR_AF=0.5086;AFR_AF=0.4561;EUR_AF=0.505;SAS_AF=0.6503;AA=A|||;VT=SNP
3	180433749	rs1914804	G	A	100	PASS	AC=3536;AF=0.70607;AN=5008;NS=2504;DP=11412;EAS_AF=0.5218;AMR_AF=0.611;AFR_AF=0.9796;EUR_AF=0.6133;SAS_AF=0.6892;AA=A|||;VT=SNP
3	180433765	rs1914803	T	C	100	PASS	AC=2927;AF=0.584465;AN=5008;NS=2504;DP=10966;EAS_AF=0.5198;AMR_AF=0.5317;AFR_AF=0.6566;EUR_AF=0.5189;SAS_AF=0.6585;AA=T|||;VT=SNP
3	180435199	rs2090579	T	C	100	PASS	AC=2932;AF=0.585463;AN=5008;NS=2504;DP=16297;EAS_AF=0.5198;AMR_AF=0.5317;AFR_AF=0.6581;EUR_AF=0.5189;SAS_AF=0.6616;AA=C|||;VT=SNP
3	180435217	rs2090578	C	T	100	PASS	AC=2932;AF=0.585463;AN=5008;NS=2504;DP=16027;EAS_AF=0.5198;AMR_AF=0.5317;AFR_AF=0.6581;EUR_AF=0.5189;SAS_AF=0.6616;AA=T|||;VT=SNP
3	180435383	rs6765338	C	T	100	PASS	AC=2813;AF=0.561701;AN=5008;NS=2504;DP=17867;EAS_AF=0.5208;AMR_AF=0.5173;AFR_AF=0.5749;EUR_AF=0.5189;SAS_AF=0.6616;AA=C|||;VT=SNP
3	180435728	rs9862241	C	T	100	PASS	AC=2813;AF=0.561701;AN=5008;NS=2504;DP=17646;EAS_AF=0.5208;AMR_AF=0.5173;AFR_AF=0.5749;EUR_AF=0.5189;SAS_AF=0.6616;AA=C|||;VT=SNP
3	180435983	rs9866624	G	C	100	PASS	AC=2935;AF=0.586062;AN=5008;NS=2504;DP=17765;EAS_AF=0.5208;AMR_AF=0.5317;AFR_AF=0.6596;EUR_AF=0.5189;SAS_AF=0.6616;AA=C|||;VT=SNP
3	180436667	rs6771602	G	A	100	PASS	AC=2813;AF=0.561701;AN=5008;NS=2504;DP=15826;EAS_AF=0.5208;AMR_AF=0.5173;AFR_AF=0.5749;EUR_AF=0.5189;SAS_AF=0.6616;AA=G|||;VT=SNP
3	180437487	rs1401337	G	T	100	PASS	AC=3254;AF=0.64976;AN=5008;NS=2504;DP=18313;EAS_AF=0.5208;AMR_AF=0.5548;AFR_AF=0.8714;EUR_AF=0.5278;SAS_AF=0.6759;AA=T|||;VT=SNP
3	180437886	rs1518867	G	A	100	PASS	AC=2813;AF=0.561701;AN=5008;NS=2504;DP=15855;EAS_AF=0.5208;AMR_AF=0.5173;AFR_AF=0.5749;EUR_AF=0.5189;SAS_AF=0.6616;AA=G|||;VT=SNP
3	180438321	rs7649567	C	T	100	PASS	AC=2813;AF=0.561701;AN=5008;NS=2504;DP=18797;EAS_AF=0.5208;AMR_AF=0.5173;AFR_AF=0.5749;EUR_AF=0.5189;SAS_AF=0.6616;AA=C|||;VT=SNP
3	180438462	rs7627545	A	G	100	PASS	AC=2811;AF=0.561302;AN=5008;NS=2504;DP=19014;EAS_AF=0.5208;AMR_AF=0.5173;AFR_AF=0.5734;EUR_AF=0.5189;SAS_AF=0.6616;AA=A|||;VT=SNP
3	180440622	rs9833233	T	C	100	PASS	AC=2712;AF=0.541534;AN=5008;NS=2504;DP=15849;EAS_AF=0.5218;AMR_AF=0.5014;AFR_AF=0.5038;EUR_AF=0.5199;SAS_AF=0.6636;AA=T|||;VT=SNP
3	180440954	rs7614623	G	A	100	PASS	AC=2936;AF=0.586262;AN=5008;NS=2504;DP=15712;EAS_AF=0.5218;AMR_AF=0.5317;AFR_AF=0.6581;EUR_AF=0.5209;SAS_AF=0.6616;AA=A|||;VT=SNP
3	180440976	rs9817892	G	A	100	PASS	AC=2816;AF=0.5623;AN=5008;NS=2504;DP=16043;EAS_AF=0.5218;AMR_AF=0.5173;AFR_AF=0.5749;EUR_AF=0.5209;SAS_AF=0.6616;AA=G|||;VT=SNP
3	180443950	rs28687033	G	A	100	PASS	AC=552;AF=0.110224;AN=5008;NS=2504;DP=16877;EAS_AF=0.1181;AMR_AF=0.111;AFR_AF=0.0045;EUR_AF=0.1839;SAS_AF=0.1687;AA=G|||;VT=SNP
3	180444475	rs9290707	G	C	100	PASS	AC=2531;AF=0.505391;AN=5008;NS=2504;DP=18550;EAS_AF=0.4196;AMR_AF=0.3689;AFR_AF=0.8986;EUR_AF=0.2833;SAS_AF=0.3875;AA=C|||;VT=SNP
3	180445901	rs6808441	A	T	100	PASS	AC=3171;AF=0.633187;AN=5008;NS=2504;DP=17622;EAS_AF=0.5377;AMR_AF=0.4827;AFR_AF=0.9705;EUR_AF=0.4652;SAS_AF=0.5552;AA=T|||;VT=SNP
3	180446249	rs6443703	G	A	100	PASS	AC=1980;AF=0.395367;AN=5008;NS=2504;DP=14945;EAS_AF=0.4206;AMR_AF=0.317;AFR_AF=0.534;EUR_AF=0.2753;SAS_AF=0.3609;AA=G|||;VT=SNP
3	180447468	rs6443704	T	A	100	PASS	AC=1676;AF=0.334665;AN=5008;NS=2504;DP=18103;EAS_AF=0.4187;AMR_AF=0.2594;AFR_AF=0.4115;EUR_AF=0.1889;SAS_AF=0.3476;AA=T|||;VT=SNP
3	180447544	rs6443705	G	A	100	PASS	AC=1712;AF=0.341853;AN=5008;NS=2504;DP=20082;EAS_AF=0.4187;AMR_AF=0.2637;AFR_AF=0.4365;EUR_AF=0.1889;SAS_AF=0.3476;AA=G|||;VT=SNP
3	180448640	rs13079982	A	G	100	PASS	AC=3173;AF=0.633586;AN=5008;NS=2504;DP=19780;EAS_AF=0.5377;AMR_AF=0.4827;AFR_AF=0.9705;EUR_AF=0.4692;SAS_AF=0.5532;AA=G|||;VT=SNP
3	180449589	rs6779680	C	T	100	PASS	AC=1711;AF=0.341653;AN=5008;NS=2504;DP=19951;EAS_AF=0.4177;AMR_AF=0.2637;AFR_AF=0.4365;EUR_AF=0.1889;SAS_AF=0.3476;AA=C|||;VT=SNP
3	180449758	rs11714847	T	G	100	PASS	AC=555;AF=0.110823;AN=5008;NS=2504;DP=18371;EAS_AF=0.1181;AMR_AF=0.1124;AFR_AF=0.0045;EUR_AF=0.1859;SAS_AF=0.1687;AA=T|||;VT=SNP
3	180452865	rs11714827	C	T	100	PASS	AC=526;AF=0.105032;AN=5008;NS=2504;DP=16053;EAS_AF=0.1181;AMR_AF=0.111;AFR_AF=0.0038;EUR_AF=0.17;SAS_AF=0.1575;AA=C|||;VT=SNP
3	180453449	rs6791318	G	A	100	PASS	AC=2426;AF=0.484425;AN=5008;NS=2504;DP=11956;EAS_AF=0.4216;AMR_AF=0.3501;AFR_AF=0.829;EUR_AF=0.2823;SAS_AF=0.3865;AA=A|||;VT=SNP
3	180455613	rs7622174	A	G	100	PASS	AC=2314;AF=0.462061;AN=5008;NS=2504;DP=17989;EAS_AF=0.4196;AMR_AF=0.3415;AFR_AF=0.7738;EUR_AF=0.2763;SAS_AF=0.3609;AA=A|||;VT=SNP
3	180459623	rs55890811	T	C	100	PASS	AC=554;AF=0.110623;AN=5008;NS=2504;DP=16348;EAS_AF=0.1181;AMR_AF=0.1124;AFR_AF=0.0045;EUR_AF=0.1859;SAS_AF=0.1677;AA=T|||;VT=SNP
3	180460240	rs9863132	G	C	100	PASS	AC=3171;AF=0.633187;AN=5008;NS=2504;DP=13439;EAS_AF=0.5367;AMR_AF=0.4813;AFR_AF=0.9697;EUR_AF=0.4692;SAS_AF=0.5542;AA=C|||;VT=SNP
3	180460289	rs9863008	C	T	100	PASS	AC=1650;AF=0.329473;AN=5008;NS=2504;DP=16025;EAS_AF=0.4177;AMR_AF=0.2536;AFR_AF=0.3956;EUR_AF=0.1889;SAS_AF=0.3476;AA=C|||;VT=SNP
3	180461213	rs9290708	G	A	100	PASS	AC=1686;AF=0.336661;AN=5008;NS=2504;DP=16645;EAS_AF=0.4177;AMR_AF=0.2579;AFR_AF=0.4206;EUR_AF=0.1889;SAS_AF=0.3476;AA=G|||;VT=SNP
3	180463838	rs7630871	A	G	100	PASS	AC=2276;AF=0.454473;AN=5008;NS=2504;DP=19334;EAS_AF=0.4196;AMR_AF=0.3141;AFR_AF=0.8079;EUR_AF=0.1978;SAS_AF=0.3763;AA=G|||;VT=SNP
3	180464522	rs10937046	T	A	100	PASS	AC=553;AF=0.110423;AN=5008;NS=2504;DP=20396;EAS_AF=0.1181;AMR_AF=0.1124;AFR_AF=0.0045;EUR_AF=0.1859;SAS_AF=0.1667;AA=T|||;VT=SNP
3	180464920	rs7612133	C	T	100	PASS	AC=2274;AF=0.454073;AN=5008;NS=2504;DP=19407;EAS_AF=0.4206;AMR_AF=0.3127;AFR_AF=0.8079;EUR_AF=0.1958;SAS_AF=0.3763;AA=T|||;VT=SNP
3	180466398	rs6768675	C	T	100	PASS	AC=2090;AF=0.417332;AN=5008;NS=2504;DP=18035;EAS_AF=0.4196;AMR_AF=0.2911;AFR_AF=0.7035;EUR_AF=0.1899;SAS_AF=0.3517;AA=C|||;VT=SNP
3	180467160	rs9871886	C	T	100	PASS	AC=2277;AF=0.454673;AN=5008;NS=2504;DP=17585;EAS_AF=0.4196;AMR_AF=0.3141;AFR_AF=0.8094;EUR_AF=0.1968;SAS_AF=0.3763;AA=T|||;VT=SNP
3	180467191	rs9834032	A	G	100	PASS	AC=2277;AF=0.454673;AN=5008;NS=2504;DP=17143;EAS_AF=0.4196;AMR_AF=0.3141;AFR_AF=0.8094;EUR_AF=0.1968;SAS_AF=0.3763;AA=G|||;VT=SNP
3	180468421	rs7649741	G	A	100	PASS	AC=2089;AF=0.417133;AN=5008;NS=2504;DP=17267;EAS_AF=0.4196;AMR_AF=0.2911;AFR_AF=0.7035;EUR_AF=0.1899;SAS_AF=0.3507;AA=G|||;VT=SNP
3	180468448	rs7649817	G	A	100	PASS	AC=2089;AF=0.417133;AN=5008;NS=2504;DP=17193;EAS_AF=0.4196;AMR_AF=0.2911;AFR_AF=0.7035;EUR_AF=0.1899;SAS_AF=0.3507;AA=G|||;VT=SNP
3	180469529	rs9845302	A	G	100	PASS	AC=2277;AF=0.454673;AN=5008;NS=2504;DP=16709;EAS_AF=0.4196;AMR_AF=0.3141;AFR_AF=0.8094;EUR_AF=0.1968;SAS_AF=0.3763;AA=G|||;VT=SNP
3	180469892	rs1518858	T	C	100	PASS	AC=2089;AF=0.417133;AN=5008;NS=2504;DP=15667;EAS_AF=0.4196;AMR_AF=0.2911;AFR_AF=0.7035;EUR_AF=0.1899;SAS_AF=0.3507;AA=T|||;VT=SNP
3	180470217	rs1518856	T	C	100	PASS	AC=2091;AF=0.417532;AN=5008;NS=2504;DP=13903;EAS_AF=0.4196;AMR_AF=0.2925;AFR_AF=0.7035;EUR_AF=0.1899;SAS_AF=0.3517;AA=T|||;VT=SNP
3	180470287	rs7611551	C	G	100	PASS	AC=3171;AF=0.633187;AN=5008;NS=2504;DP=11262;EAS_AF=0.5397;AMR_AF=0.4841;AFR_AF=0.9697;EUR_AF=0.4622;SAS_AF=0.5562;AA=G|||;VT=SNP
3	180470288	rs7611552	C	G	100	PASS	AC=3172;AF=0.633387;AN=5008;NS=2504;DP=11291;EAS_AF=0.5397;AMR_AF=0.4841;AFR_AF=0.9705;EUR_AF=0.4622;SAS_AF=0.5562;AA=G|||;VT=SNP
3	180471326	rs6780442	T	A	100	PASS	AC=2279;AF=0.455072;AN=5008;NS=2504;DP=18586;EAS_AF=0.4206;AMR_AF=0.3141;AFR_AF=0.8101;EUR_AF=0.1968;SAS_AF=0.3763;AA=A|||;VT=SNP
3	180471336	rs6780448	T	C	100	PASS	AC=2279;AF=0.455072;AN=5008;NS=2504;DP=18625;EAS_AF=0.4206;AMR_AF=0.3141;AFR_AF=0.8101;EUR_AF=0.1968;SAS_AF=0.3763;AA=C|||;VT=SNP
3	180471530	rs73190312	G	T	100	PASS	AC=552;AF=0.110224;AN=5008;NS=2504;DP=19252;EAS_AF=0.1181;AMR_AF=0.1124;AFR_AF=0.0045;EUR_AF=0.1859;SAS_AF=0.1656;AA=G|||;VT=SNP
3	180471551	rs1518862	A	C	100	PASS	AC=2273;AF=0.453874;AN=5008;NS=2504;DP=18748;EAS_AF=0.4187;AMR_AF=0.3141;AFR_AF=0.8086;EUR_AF=0.1958;SAS_AF=0.3753;AA=A|||;VT=SNP
3	180471706	rs1518863	C	G	100	PASS	AC=1683;AF=0.336062;AN=5008;NS=2504;DP=18822;EAS_AF=0.4196;AMR_AF=0.2579;AFR_AF=0.4153;EUR_AF=0.1879;SAS_AF=0.3507;AA=C|||;VT=SNP
3	180471907	rs73190315	A	G	100	PASS	AC=552;AF=0.110224;AN=5008;NS=2504;DP=20341;EAS_AF=0.1181;AMR_AF=0.1124;AFR_AF=0.0045;EUR_AF=0.1859;SAS_AF=0.1656;AA=A|||;VT=SNP
3	180472834	rs7620497	G	A	100	PASS	AC=1891;AF=0.377596;AN=5008;NS=2504;DP=16457;EAS_AF=0.4196;AMR_AF=0.281;AFR_AF=0.5363;EUR_AF=0.1948;SAS_AF=0.3763;AA=G|||;VT=SNP
3	180472855	rs7642417	A	G	100	PASS	AC=2278;AF=0.454872;AN=5008;NS=2504;DP=16114;EAS_AF=0.4196;AMR_AF=0.3141;AFR_AF=0.8101;EUR_AF=0.1968;SAS_AF=0.3763;AA=G|||;VT=SNP
3	180473096	rs1401335	T	C	100	PASS	AC=2279;AF=0.455072;AN=5008;NS=2504;DP=16532;EAS_AF=0.4196;AMR_AF=0.3141;AFR_AF=0.8101;EUR_AF=0.1978;SAS_AF=0.3763;AA=C|||;VT=SNP
3	180473897	rs60581833	T	A	100	PASS	AC=2089;AF=0.417133;AN=5008;NS=2504;DP=14971;EAS_AF=0.4196;AMR_AF=0.2911;AFR_AF=0.7035;EUR_AF=0.1899;SAS_AF=0.3507;AA=T|||;VT=SNP
3	180474239	rs6443707	C	G	100	PASS	AC=2089;AF=0.417133;AN=5008;NS=2504;DP=14466;EAS_AF=0.4196;AMR_AF=0.2911;AFR_AF=0.7035;EUR_AF=0.1899;SAS_AF=0.3507;AA=G|||;VT=SNP
3	180474523	rs6443708	A	C	100	PASS	AC=1653;AF=0.330072;AN=5008;NS=2504;DP=14394;EAS_AF=0.4196;AMR_AF=0.2536;AFR_AF=0.3949;EUR_AF=0.1879;SAS_AF=0.3507;AA=A|||;VT=SNP
3	180474589	rs6443709	C	T	100	PASS	AC=2090;AF=0.417332;AN=5008;NS=2504;DP=13942;EAS_AF=0.4196;AMR_AF=0.2911;AFR_AF=0.7035;EUR_AF=0.1899;SAS_AF=0.3517;AA=C|||;VT=SNP
3	180474699	rs7638264	T	C	100	PASS	AC=2089;AF=0.417133;AN=5008;NS=2504;DP=10763;EAS_AF=0.4196;AMR_AF=0.2911;AFR_AF=0.7035;EUR_AF=0.1899;SAS_AF=0.3507;AA=T|||;VT=SNP
3	180474763	rs7648648	A	G	100	PASS	AC=2089;AF=0.417133;AN=5008;NS=2504;DP=8699;EAS_AF=0.4196;AMR_AF=0.2911;AFR_AF=0.7035;EUR_AF=0.1899;SAS_AF=0.3507;AA=G|||;VT=SNP
3	180475237	rs62289668	T	C	100	PASS	AC=1655;AF=0.330471;AN=5008;NS=2504;DP=17037;EAS_AF=0.4196;AMR_AF=0.2536;AFR_AF=0.3964;EUR_AF=0.1879;SAS_AF=0.3507;AA=T|||;VT=SNP
3	180475301	rs6794366	T	G	100	PASS	AC=2278;AF=0.454872;AN=5008;NS=2504;DP=15441;EAS_AF=0.4196;AMR_AF=0.3141;AFR_AF=0.8101;EUR_AF=0.1968;SAS_AF=0.3763;AA=G|||;VT=SNP
3	180475426	rs7649221	A	C	100	PASS	AC=2089;AF=0.417133;AN=5008;NS=2504;DP=15624;EAS_AF=0.4196;AMR_AF=0.2911;AFR_AF=0.7035;EUR_AF=0.1899;SAS_AF=0.3507;AA=C|||;VT=SNP
3	180476630	rs9854441	A	G	100	PASS	AC=1703;AF=0.340056;AN=5008;NS=2504;DP=12061;EAS_AF=0.4196;AMR_AF=0.2579;AFR_AF=0.4297;EUR_AF=0.1879;SAS_AF=0.3517;AA=A|||;VT=SNP
3	180476773	rs9817157	C	A	100	PASS	AC=2090;AF=0.417332;AN=5008;NS=2504;DP=14886;EAS_AF=0.4196;AMR_AF=0.2911;AFR_AF=0.7035;EUR_AF=0.1899;SAS_AF=0.3517;AA=A|||;VT=SNP
3	180476961	rs9841235	T	C	100	PASS	AC=2279;AF=0.455072;AN=5008;NS=2504;DP=14313;EAS_AF=0.4196;AMR_AF=0.3141;AFR_AF=0.8101;EUR_AF=0.1968;SAS_AF=0.3773;AA=C|||;VT=SNP
3	180477217	rs9821556	C	T	100	PASS	AC=2090;AF=0.417332;AN=5008;NS=2504;DP=16646;EAS_AF=0.4196;AMR_AF=0.2911;AFR_AF=0.7035;EUR_AF=0.1899;SAS_AF=0.3517;AA=C|||;VT=SNP
3	180477297	rs9841738	T	C	100	PASS	AC=2089;AF=0.417133;AN=5008;NS=2504;DP=15060;EAS_AF=0.4196;AMR_AF=0.2911;AFR_AF=0.7035;EUR_AF=0.1899;SAS_AF=0.3507;AA=C|||;VT=SNP
3	180477469	rs9822303	G	A	100	PASS	AC=2278;AF=0.454872;AN=5008;NS=2504;DP=14175;EAS_AF=0.4196;AMR_AF=0.3141;AFR_AF=0.8101;EUR_AF=0.1968;SAS_AF=0.3763;AA=A|||;VT=SNP
3	180477630	rs9859823	A	T	100	PASS	AC=1703;AF=0.340056;AN=5008;NS=2504;DP=15350;EAS_AF=0.4196;AMR_AF=0.2579;AFR_AF=0.4304;EUR_AF=0.1879;SAS_AF=0.3507;AA=A|||;VT=SNP
3	180477970	rs13078627	A	G	100	PASS	AC=569;AF=0.113618;AN=5008;NS=2504;DP=14848;EAS_AF=0.1181;AMR_AF=0.1153;AFR_AF=0.0159;EUR_AF=0.1859;SAS_AF=0.1656;AA=A|||;VT=SNP
3	180478190	rs6773452	G	A	100	PASS	AC=3940;AF=0.786741;AN=5008;NS=2504;DP=14638;EAS_AF=0.8869;AMR_AF=0.6729;AFR_AF=0.9796;EUR_AF=0.5606;SAS_AF=0.7362;AA=A|||;VT=SNP
3	180478475	rs1850711	C	G	100	PASS	AC=2279;AF=0.455072;AN=5008;NS=2504;DP=16262;EAS_AF=0.4196;AMR_AF=0.3141;AFR_AF=0.8101;EUR_AF=0.1978;SAS_AF=0.3763;AA=G|||;VT=SNP
3	180478688	rs1850712	C	T	100	PASS	AC=2089;AF=0.417133;AN=5008;NS=2504;DP=11361;EAS_AF=0.4196;AMR_AF=0.2911;AFR_AF=0.7035;EUR_AF=0.1899;SAS_AF=0.3507;AA=C|||;VT=SNP
3	180478774	rs1518859	G	A	100	PASS	AC=2089;AF=0.417133;AN=5008;NS=2504;DP=16190;EAS_AF=0.4196;AMR_AF=0.2911;AFR_AF=0.7035;EUR_AF=0.1899;SAS_AF=0.3507;AA=A|||;VT=SNP
3	180479071	rs6443711	A	G	100	PASS	AC=3168;AF=0.632588;AN=5008;NS=2504;DP=17926;EAS_AF=0.5387;AMR_AF=0.4827;AFR_AF=0.9705;EUR_AF=0.4612;SAS_AF=0.5552;AA=G|||;VT=SNP
3	180479157	rs6443712	A	G	100	PASS	AC=2278;AF=0.454872;AN=5008;NS=2504;DP=19293;EAS_AF=0.4196;AMR_AF=0.3141;AFR_AF=0.8101;EUR_AF=0.1968;SAS_AF=0.3763;AA=G|||;VT=SNP
3	180479488	rs4535224	G	A	100	PASS	AC=2088;AF=0.416933;AN=5008;NS=2504;DP=17850;EAS_AF=0.4196;AMR_AF=0.2882;AFR_AF=0.7042;EUR_AF=0.1899;SAS_AF=0.3507;AA=A|||;VT=SNP
3	180479705	rs1518860	C	T	100	PASS	AC=2089;AF=0.417133;AN=5008;NS=2504;DP=16797;EAS_AF=0.4196;AMR_AF=0.2911;AFR_AF=0.7035;EUR_AF=0.1899;SAS_AF=0.3507;AA=C|||;VT=SNP
3	180480275	rs11927910	A	C	100	PASS	AC=3169;AF=0.632788;AN=5008;NS=2504;DP=16991;EAS_AF=0.5387;AMR_AF=0.4827;AFR_AF=0.9705;EUR_AF=0.4622;SAS_AF=0.5552;AA=C|||;VT=SNP
3	180480576	rs9838353	G	A	100	PASS	AC=1005;AF=0.200679;AN=5008;NS=2504;DP=18395;EAS_AF=0.4157;AMR_AF=0.1599;AFR_AF=0.1392;EUR_AF=0.0447;SAS_AF=0.2515;AA=G|||;VT=SNP
3	180481281	rs9843328	G	C	100	PASS	AC=2515;AF=0.502196;AN=5008;NS=2504;DP=19776;EAS_AF=0.4216;AMR_AF=0.3646;AFR_AF=0.8903;EUR_AF=0.2763;SAS_AF=0.3906;AA=C|||;VT=SNP
3	180481539	rs9290711	C	A	100	PASS	AC=2089;AF=0.417133;AN=5008;NS=2504;DP=21387;EAS_AF=0.4196;AMR_AF=0.2911;AFR_AF=0.7027;EUR_AF=0.1899;SAS_AF=0.3517;AA=C|||;VT=SNP
3	180481935	rs1607456	G	A	100	PASS	AC=2089;AF=0.417133;AN=5008;NS=2504;DP=17236;EAS_AF=0.4196;AMR_AF=0.2911;AFR_AF=0.7035;EUR_AF=0.1899;SAS_AF=0.3507;AA=G|||;VT=SNP
3	180482003	rs1607457	T	G	100	PASS	AC=2518;AF=0.502796;AN=5008;NS=2504;DP=16431;EAS_AF=0.4216;AMR_AF=0.3646;AFR_AF=0.8911;EUR_AF=0.2783;SAS_AF=0.3906;AA=G|||;VT=SNP
3	180482004	rs1607458	T	C	100	PASS	AC=2518;AF=0.502796;AN=5008;NS=2504;DP=16410;EAS_AF=0.4216;AMR_AF=0.3646;AFR_AF=0.8911;EUR_AF=0.2783;SAS_AF=0.3906;AA=C|||;VT=SNP
3	180482364	rs9848585	C	G	100	PASS	AC=1686;AF=0.336661;AN=5008;NS=2504;DP=17550;EAS_AF=0.4196;AMR_AF=0.2579;AFR_AF=0.4168;EUR_AF=0.1879;SAS_AF=0.3517;AA=C|||;VT=SNP
3	180482500	rs6787594	G	A	100	PASS	AC=2089;AF=0.417133;AN=5008;NS=2504;DP=16534;EAS_AF=0.4196;AMR_AF=0.2911;AFR_AF=0.7035;EUR_AF=0.1899;SAS_AF=0.3507;AA=A|||;VT=SNP
3	180482706	rs28849464	T	C	100	PASS	AC=2093;AF=0.417931;AN=5008;NS=2504;DP=15522;EAS_AF=0.4196;AMR_AF=0.2911;AFR_AF=0.7035;EUR_AF=0.1918;SAS_AF=0.3528;AA=C|||;VT=SNP
3	180482721	rs28842022	A	G	100	PASS	AC=2282;AF=0.455671;AN=5008;NS=2504;DP=15208;EAS_AF=0.4196;AMR_AF=0.3141;AFR_AF=0.8101;EUR_AF=0.1988;SAS_AF=0.3783;AA=G|||;VT=SNP
3	180483406	rs6803588	T	C	100	PASS	AC=2508;AF=0.500799;AN=5008;NS=2504;DP=17925;EAS_AF=0.4206;AMR_AF=0.3602;AFR_AF=0.8911;EUR_AF=0.2744;SAS_AF=0.3885;AA=C|||;VT=SNP
3	180483520	rs6791051	C	T	100	PASS	AC=2088;AF=0.416933;AN=5008;NS=2504;DP=19200;EAS_AF=0.4187;AMR_AF=0.2911;AFR_AF=0.7035;EUR_AF=0.1899;SAS_AF=0.3507;AA=C|||;VT=SNP
3	180484597	rs4381936	A	G	100	PASS	AC=2510;AF=0.501198;AN=5008;NS=2504;DP=18352;EAS_AF=0.4206;AMR_AF=0.3631;AFR_AF=0.8903;EUR_AF=0.2763;SAS_AF=0.3875;AA=A|||;VT=SNP
3	180484639	rs4381937	A	G	100	PASS	AC=2276;AF=0.454473;AN=5008;NS=2504;DP=18747;EAS_AF=0.4196;AMR_AF=0.3141;AFR_AF=0.8101;EUR_AF=0.1968;SAS_AF=0.3742;AA=G|||;VT=SNP
3	180485171	rs6810076	T	C	100	PASS	AC=2089;AF=0.417133;AN=5008;NS=2504;DP=12743;EAS_AF=0.4196;AMR_AF=0.2911;AFR_AF=0.7035;EUR_AF=0.1899;SAS_AF=0.3507;AA=C|||;VT=SNP
3	180485304	rs6773048	A	G	100	PASS	AC=2089;AF=0.417133;AN=5008;NS=2504;DP=13368;EAS_AF=0.4196;AMR_AF=0.2911;AFR_AF=0.7035;EUR_AF=0.1899;SAS_AF=0.3507;AA=G|||;VT=SNP
3	180485417	rs6773150	A	C	100	PASS	AC=2089;AF=0.417133;AN=5008;NS=2504;DP=16018;EAS_AF=0.4196;AMR_AF=0.2911;AFR_AF=0.7027;EUR_AF=0.1899;SAS_AF=0.3517;AA=C|||;VT=SNP
3	180485503	rs6761962	T	C	100	PASS	AC=2089;AF=0.417133;AN=5008;NS=2504;DP=17904;EAS_AF=0.4196;AMR_AF=0.2911;AFR_AF=0.7035;EUR_AF=0.1899;SAS_AF=0.3507;AA=C|||;VT=SNP
3	180486056	rs13323642	T	C	100	PASS	AC=2278;AF=0.454872;AN=5008;NS=2504;DP=16914;EAS_AF=0.4196;AMR_AF=0.3141;AFR_AF=0.8101;EUR_AF=0.1968;SAS_AF=0.3763;AA=C|||;VT=SNP
3	180487035	rs9846714	G	C	100	PASS	AC=2087;AF=0.416733;AN=5008;NS=2504;DP=17365;EAS_AF=0.4187;AMR_AF=0.2911;AFR_AF=0.7035;EUR_AF=0.1909;SAS_AF=0.3487;AA=C|||;VT=SNP
3	180487189	rs9846744	C	T	100	PASS	AC=2090;AF=0.417332;AN=5008;NS=2504;DP=13495;EAS_AF=0.4206;AMR_AF=0.2911;AFR_AF=0.7035;EUR_AF=0.1899;SAS_AF=0.3507;AA=C|||;VT=SNP
3	180487291	rs9846886	C	A	100	PASS	AC=2046;AF=0.408546;AN=5008;NS=2504;DP=13231;EAS_AF=0.4127;AMR_AF=0.2896;AFR_AF=0.6785;EUR_AF=0.1889;SAS_AF=0.3497;AA=C|||;VT=SNP
3	180487299	rs62289704	G	A	100	PASS	AC=1703;AF=0.340056;AN=5008;NS=2504;DP=13355;EAS_AF=0.4206;AMR_AF=0.2594;AFR_AF=0.4297;EUR_AF=0.1879;SAS_AF=0.3497;AA=G|||;VT=SNP
3	180487317	rs9809177	A	G	100	PASS	AC=2089;AF=0.417133;AN=5008;NS=2504;DP=14035;EAS_AF=0.4196;AMR_AF=0.2911;AFR_AF=0.7035;EUR_AF=0.1899;SAS_AF=0.3507;AA=A|||;VT=SNP
3	180488123	rs7640975	A	G	100	PASS	AC=2089;AF=0.417133;AN=5008;NS=2504;DP=15221;EAS_AF=0.4196;AMR_AF=0.2911;AFR_AF=0.7035;EUR_AF=0.1899;SAS_AF=0.3507;AA=A|||;VT=SNP
3	180488807	rs4854989	T	C	100	PASS	AC=550;AF=0.109824;AN=5008;NS=2504;DP=16761;EAS_AF=0.1181;AMR_AF=0.1124;AFR_AF=0.0045;EUR_AF=0.1839;SAS_AF=0.1656;AA=T|||;VT=SNP
3	180488885	rs4621329	G	A	100	PASS	AC=2088;AF=0.416933;AN=5008;NS=2504;DP=16417;EAS_AF=0.4196;AMR_AF=0.2911;AFR_AF=0.7027;EUR_AF=0.1899;SAS_AF=0.3507;AA=G|||;VT=SNP
3	180489592	rs9858237	G	A	100	PASS	AC=2090;AF=0.417332;AN=5008;NS=2504;DP=15295;EAS_AF=0.4196;AMR_AF=0.2911;AFR_AF=0.7035;EUR_AF=0.1899;SAS_AF=0.3517;AA=A|||;VT=SNP
3	180489612	rs9858245	G	A	100	PASS	AC=2089;AF=0.417133;AN=5008;NS=2504;DP=14775;EAS_AF=0.4196;AMR_AF=0.2911;AFR_AF=0.7035;EUR_AF=0.1899;SAS_AF=0.3507;AA=G|||;VT=SNP
3	180489705	rs6791949	T	C	100	PASS	AC=2089;AF=0.417133;AN=5008;NS=2504;DP=15211;EAS_AF=0.4196;AMR_AF=0.2911;AFR_AF=0.7035;EUR_AF=0.1899;SAS_AF=0.3507;AA=C|||;VT=SNP
3	180489760	rs6792034	T	C	100	PASS	AC=2089;AF=0.417133;AN=5008;NS=2504;DP=16742;EAS_AF=0.4196;AMR_AF=0.2911;AFR_AF=0.7035;EUR_AF=0.1899;SAS_AF=0.3507;AA=T|||;VT=SNP
3	180490030	rs6803433	A	G	100	PASS	AC=2089;AF=0.417133;AN=5008;NS=2504;DP=17320;EAS_AF=0.4196;AMR_AF=0.2911;AFR_AF=0.7035;EUR_AF=0.1899;SAS_AF=0.3507;AA=G|||;VT=SNP
3	180490160	rs9290712	T	A	100	PASS	AC=2279;AF=0.455072;AN=5008;NS=2504;DP=19414;EAS_AF=0.4206;AMR_AF=0.3141;AFR_AF=0.8101;EUR_AF=0.1968;SAS_AF=0.3763;AA=A|||;VT=SNP
3	180490489	rs9883100	T	C	100	PASS	AC=2088;AF=0.416933;AN=5008;NS=2504;DP=20192;EAS_AF=0.4196;AMR_AF=0.2911;AFR_AF=0.7027;EUR_AF=0.1899;SAS_AF=0.3507;AA=C|||;VT=SNP
3	180490519	rs9883116	T	C	100	PASS	AC=2267;AF=0.452676;AN=5008;NS=2504;DP=19887;EAS_AF=0.4196;AMR_AF=0.3141;AFR_AF=0.8003;EUR_AF=0.1968;SAS_AF=0.3783;AA=T|||;VT=SNP
3	180490916	rs4521229	G	A	100	PASS	AC=1683;AF=0.336062;AN=5008;NS=2504;DP=21058;EAS_AF=0.4196;AMR_AF=0.2579;AFR_AF=0.4153;EUR_AF=0.1879;SAS_AF=0.3507;AA=G|||;VT=SNP
3	180491061	rs4277689	T	C	100	PASS	AC=2089;AF=0.417133;AN=5008;NS=2504;DP=21541;EAS_AF=0.4196;AMR_AF=0.2911;AFR_AF=0.7035;EUR_AF=0.1899;SAS_AF=0.3507;AA=C|||;VT=SNP
3	180491847	rs4642124	T	C	100	PASS	AC=2278;AF=0.454872;AN=5008;NS=2504;DP=20935;EAS_AF=0.4196;AMR_AF=0.3141;AFR_AF=0.8101;EUR_AF=0.1968;SAS_AF=0.3763;AA=T|||;VT=SNP
3	180492237	rs9681782	A	T	100	PASS	AC=2278;AF=0.454872;AN=5008;NS=2504;DP=19161;EAS_AF=0.4196;AMR_AF=0.3141;AFR_AF=0.8101;EUR_AF=0.1968;SAS_AF=0.3763;AA=T|||;VT=SNP
3	180492326	rs9681196	T	C	100	PASS	AC=2089;AF=0.417133;AN=5008;NS=2504;DP=19606;EAS_AF=0.4206;AMR_AF=0.2911;AFR_AF=0.7027;EUR_AF=0.1899;SAS_AF=0.3507;AA=T|||;VT=SNP
3	180492329	rs9683052	C	T	100	PASS	AC=2519;AF=0.502995;AN=5008;NS=2504;DP=19616;EAS_AF=0.4206;AMR_AF=0.3646;AFR_AF=0.8911;EUR_AF=0.2763;SAS_AF=0.3947;AA=T|||;VT=SNP
3	180492639	rs6789477	G	A	100	PASS	AC=2089;AF=0.417133;AN=5008;NS=2504;DP=17395;EAS_AF=0.4196;AMR_AF=0.2911;AFR_AF=0.7035;EUR_AF=0.1899;SAS_AF=0.3507;AA=G|||;VT=SNP
3	180492945	rs6765111	A	C	100	PASS	AC=2089;AF=0.417133;AN=5008;NS=2504;DP=17132;EAS_AF=0.4196;AMR_AF=0.2911;AFR_AF=0.7035;EUR_AF=0.1899;SAS_AF=0.3507;AA=C|||;VT=SNP
3	180493205	rs9823296	T	C	100	PASS	AC=3175;AF=0.633986;AN=5008;NS=2504;DP=17244;EAS_AF=0.5397;AMR_AF=0.4827;AFR_AF=0.9705;EUR_AF=0.4602;SAS_AF=0.5624;AA=C|||;VT=SNP
3	180493373	rs12330476	A	C	100	PASS	AC=3174;AF=0.633786;AN=5008;NS=2504;DP=18116;EAS_AF=0.5387;AMR_AF=0.4827;AFR_AF=0.9705;EUR_AF=0.4602;SAS_AF=0.5624;AA=C|||;VT=SNP
3	180493389	rs12330278	T	C	100	PASS	AC=2278;AF=0.454872;AN=5008;NS=2504;DP=18487;EAS_AF=0.4196;AMR_AF=0.3141;AFR_AF=0.8101;EUR_AF=0.1968;SAS_AF=0.3763;AA=C|||;VT=SNP
3	180493618	rs9879258	C	T	100	PASS	AC=2089;AF=0.417133;AN=5008;NS=2504;DP=19464;EAS_AF=0.4196;AMR_AF=0.2911;AFR_AF=0.7035;EUR_AF=0.1899;SAS_AF=0.3507;AA=C|||;VT=SNP
3	180493697	rs9824105	T	C	100	PASS	AC=3169;AF=0.632788;AN=5008;NS=2504;DP=21367;EAS_AF=0.5387;AMR_AF=0.4827;AFR_AF=0.9705;EUR_AF=0.4602;SAS_AF=0.5573;AA=C|||;VT=SNP
3	180494161	rs13101069	C	T	100	PASS	AC=550;AF=0.109824;AN=5008;NS=2504;DP=19943;EAS_AF=0.1181;AMR_AF=0.1124;AFR_AF=0.0045;EUR_AF=0.1839;SAS_AF=0.1656;AA=C|||;VT=SNP
3	180494952	rs7618630	A	G	100	PASS	AC=2279;AF=0.455072;AN=5008;NS=2504;DP=19640;EAS_AF=0.4206;AMR_AF=0.3141;AFR_AF=0.8101;EUR_AF=0.1968;SAS_AF=0.3763;AA=G|||;VT=SNP
3	180494999	rs9822978	A	G	100	PASS	AC=2089;AF=0.417133;AN=5008;NS=2504;DP=19730;EAS_AF=0.4196;AMR_AF=0.2911;AFR_AF=0.7035;EUR_AF=0.1899;SAS_AF=0.3507;AA=A|||;VT=SNP
3	180495025	rs116379521	C	A	100	PASS	AC=557;AF=0.111222;AN=5008;NS=2504;DP=19976;EAS_AF=0.1181;AMR_AF=0.1124;AFR_AF=0.0045;EUR_AF=0.1839;SAS_AF=0.1728;AA=C|||;VT=SNP
3	180495084	rs6443715	T	A	100	PASS	AC=2279;AF=0.455072;AN=5008;NS=2504;DP=20697;EAS_AF=0.4196;AMR_AF=0.3141;AFR_AF=0.8101;EUR_AF=0.1968;SAS_AF=0.3773;AA=A|||;VT=SNP
3	180495191	rs4287914	T	G	100	PASS	AC=3174;AF=0.633786;AN=5008;NS=2504;DP=20855;EAS_AF=0.5387;AMR_AF=0.4827;AFR_AF=0.9705;EUR_AF=0.4602;SAS_AF=0.5624;AA=G|||;VT=SNP
3	180495482	rs6809564	T	C	100	PASS	AC=2279;AF=0.455072;AN=5008;NS=2504;DP=19629;EAS_AF=0.4206;AMR_AF=0.3141;AFR_AF=0.8101;EUR_AF=0.1968;SAS_AF=0.3763;AA=C|||;VT=SNP
3	180495808	rs6775163	A	G	100	PASS	AC=2279;AF=0.455072;AN=5008;NS=2504;DP=19714;EAS_AF=0.4206;AMR_AF=0.3141;AFR_AF=0.8101;EUR_AF=0.1968;SAS_AF=0.3763;AA=G|||;VT=SNP
3	180495970	rs6799945	C	T	100	PASS	AC=2090;AF=0.417332;AN=5008;NS=2504;DP=19772;EAS_AF=0.4206;AMR_AF=0.2911;AFR_AF=0.7035;EUR_AF=0.1899;SAS_AF=0.3507;AA=C|||;VT=SNP
3	180496278	rs6764407	T	G	100	PASS	AC=2515;AF=0.502196;AN=5008;NS=2504;DP=20284;EAS_AF=0.4216;AMR_AF=0.3646;AFR_AF=0.8911;EUR_AF=0.2763;SAS_AF=0.3896;AA=G|||;VT=SNP
3	180496309	rs6775671	A	T	100	PASS	AC=2279;AF=0.455072;AN=5008;NS=2504;DP=19115;EAS_AF=0.4206;AMR_AF=0.3141;AFR_AF=0.8101;EUR_AF=0.1968;SAS_AF=0.3763;AA=T|||;VT=SNP
3	180497088	rs9833710	A	G	100	PASS	AC=2092;AF=0.417732;AN=5008;NS=2504;DP=17939;EAS_AF=0.4206;AMR_AF=0.2925;AFR_AF=0.7035;EUR_AF=0.1899;SAS_AF=0.3517;AA=A|||;VT=SNP
3	180497113	rs28891799	C	T	100	PASS	AC=1686;AF=0.336661;AN=5008;NS=2504;DP=18136;EAS_AF=0.4206;AMR_AF=0.2594;AFR_AF=0.4153;EUR_AF=0.1879;SAS_AF=0.3517;AA=C|||;VT=SNP
3	180497393	rs9816638	T	C	100	PASS	AC=2091;AF=0.417532;AN=5008;NS=2504;DP=19633;EAS_AF=0.4206;AMR_AF=0.2911;AFR_AF=0.7042;EUR_AF=0.1899;SAS_AF=0.3507;AA=T|||;VT=SNP
3	180497547	rs9834512	A	G	100	PASS	AC=2089;AF=0.417133;AN=5008;NS=2504;DP=18973;EAS_AF=0.4206;AMR_AF=0.2896;AFR_AF=0.7035;EUR_AF=0.1899;SAS_AF=0.3507;AA=G|||;VT=SNP
3	180497626	rs9816967	T	G	100	PASS	AC=2089;AF=0.417133;AN=5008;NS=2504;DP=19168;EAS_AF=0.4206;AMR_AF=0.2896;AFR_AF=0.7035;EUR_AF=0.1899;SAS_AF=0.3507;AA=G|||;VT=SNP
3	180498342	rs9821930	T	C	100	PASS	AC=2090;AF=0.417332;AN=5008;NS=2504;DP=17012;EAS_AF=0.4206;AMR_AF=0.2911;AFR_AF=0.7035;EUR_AF=0.1899;SAS_AF=0.3507;AA=T|||;VT=SNP
3	180499212	rs9844639	A	G	100	PASS	AC=2282;AF=0.455671;AN=5008;NS=2504;DP=21930;EAS_AF=0.4216;AMR_AF=0.3141;AFR_AF=0.8101;EUR_AF=0.1988;SAS_AF=0.3763;AA=G|||;VT=SNP
3	180499783	rs9827893	T	C	100	PASS	AC=2513;AF=0.501797;AN=5008;NS=2504;DP=16554;EAS_AF=0.4216;AMR_AF=0.3646;AFR_AF=0.8896;EUR_AF=0.2763;SAS_AF=0.3896;AA=C|||;VT=SNP
3	180499898	rs9811932	C	T	100	PASS	AC=2090;AF=0.417332;AN=5008;NS=2504;DP=16905;EAS_AF=0.4206;AMR_AF=0.2911;AFR_AF=0.7035;EUR_AF=0.1899;SAS_AF=0.3507;AA=C|||;VT=SNP
3	180500038	rs9812381	G	A	100	PASS	AC=2090;AF=0.417332;AN=5008;NS=2504;DP=16418;EAS_AF=0.4206;AMR_AF=0.2911;AFR_AF=0.7035;EUR_AF=0.1899;SAS_AF=0.3507;AA=A|||;VT=SNP
3	180500117	rs9812256	C	T	100	PASS	AC=2279;AF=0.455072;AN=5008;NS=2504;DP=16825;EAS_AF=0.4206;AMR_AF=0.3141;AFR_AF=0.8101;EUR_AF=0.1968;SAS_AF=0.3763;AA=T|||;VT=SNP
3	180500140	rs9812547	G	A	100	PASS	AC=2090;AF=0.417332;AN=5008;NS=2504;DP=16133;EAS_AF=0.4206;AMR_AF=0.2911;AFR_AF=0.7035;EUR_AF=0.1899;SAS_AF=0.3507;AA=G|||;VT=SNP
3	180500156	rs9812671	G	A	100	PASS	AC=2279;AF=0.455072;AN=5008;NS=2504;DP=15658;EAS_AF=0.4206;AMR_AF=0.3141;AFR_AF=0.8101;EUR_AF=0.1968;SAS_AF=0.3763;AA=A|||;VT=SNP
3	180500460	rs9812881	C	T	100	PASS	AC=2279;AF=0.455072;AN=5008;NS=2504;DP=16664;EAS_AF=0.4206;AMR_AF=0.3141;AFR_AF=0.8101;EUR_AF=0.1968;SAS_AF=0.3763;AA=T|||;VT=SNP
3	180500908	rs9653990	A	G	100	PASS	AC=2279;AF=0.455072;AN=5008;NS=2504;DP=15644;EAS_AF=0.4206;AMR_AF=0.3141;AFR_AF=0.8101;EUR_AF=0.1968;SAS_AF=0.3763;AA=G|||;VT=SNP
3	180501004	rs9290713	C	A	100	PASS	AC=2090;AF=0.417332;AN=5008;NS=2504;DP=14161;EAS_AF=0.4206;AMR_AF=0.2911;AFR_AF=0.7035;EUR_AF=0.1899;SAS_AF=0.3507;AA=C|||;VT=SNP
3	180502051	rs9290714	T	C	100	PASS	AC=2279;AF=0.455072;AN=5008;NS=2504;DP=15098;EAS_AF=0.4206;AMR_AF=0.3141;AFR_AF=0.8101;EUR_AF=0.1968;SAS_AF=0.3763;AA=T|||;VT=SNP
3	180502170	rs6778013	A	G	100	PASS	AC=2278;AF=0.454872;AN=5008;NS=2504;DP=15303;EAS_AF=0.4206;AMR_AF=0.3141;AFR_AF=0.8094;EUR_AF=0.1968;SAS_AF=0.3763;AA=G|||;VT=SNP
3	180502193	rs6766757	T	C	100	PASS	AC=2278;AF=0.454872;AN=5008;NS=2504;DP=14875;EAS_AF=0.4206;AMR_AF=0.3141;AFR_AF=0.8094;EUR_AF=0.1968;SAS_AF=0.3763;AA=C|||;VT=SNP
3	180502401	rs9823649	G	A	100	PASS	AC=2279;AF=0.455072;AN=5008;NS=2504;DP=17923;EAS_AF=0.4206;AMR_AF=0.3141;AFR_AF=0.8101;EUR_AF=0.1968;SAS_AF=0.3763;AA=G|||;VT=SNP
3	180502615	rs9823719	C	T	100	PASS	AC=2279;AF=0.455072;AN=5008;NS=2504;DP=15140;EAS_AF=0.4206;AMR_AF=0.3141;AFR_AF=0.8101;EUR_AF=0.1968;SAS_AF=0.3763;AA=T|||;VT=SNP
3	180504194	rs7652865	G	C	100	PASS	AC=2265;AF=0.452276;AN=5008;NS=2504;DP=18564;EAS_AF=0.4206;AMR_AF=0.3141;AFR_AF=0.8101;EUR_AF=0.1968;SAS_AF=0.362;AA=C|||;VT=SNP
3	180504523	rs6443716	C	G	100	PASS	AC=2264;AF=0.452077;AN=5008;NS=2504;DP=19610;EAS_AF=0.4206;AMR_AF=0.3127;AFR_AF=0.8101;EUR_AF=0.1968;SAS_AF=0.362;AA=C|||;VT=SNP
3	180504726	rs6443717	T	C	100	PASS	AC=2502;AF=0.499601;AN=5008;NS=2504;DP=13620;EAS_AF=0.4216;AMR_AF=0.3631;AFR_AF=0.8911;EUR_AF=0.2773;SAS_AF=0.3763;AA=C|||;VT=SNP
3	180505315	rs6764449	G	A	100	PASS	AC=2265;AF=0.452276;AN=5008;NS=2504;DP=17933;EAS_AF=0.4206;AMR_AF=0.3127;AFR_AF=0.8101;EUR_AF=0.1978;SAS_AF=0.362;AA=G|||;VT=SNP
3	180505539	rs6791412	A	G	100	PASS	AC=1688;AF=0.337061;AN=5008;NS=2504;DP=14422;EAS_AF=0.4206;AMR_AF=0.2565;AFR_AF=0.4297;EUR_AF=0.1879;SAS_AF=0.3364;AA=A|||;VT=SNP
3	180505609	rs34609297	T	C	100	PASS	AC=570;AF=0.113818;AN=5008;NS=2504;DP=13675;EAS_AF=0.1181;AMR_AF=0.1124;AFR_AF=0.0045;EUR_AF=0.1839;SAS_AF=0.1861;AA=T|||;VT=SNP
3	180506267	rs6767847	G	A	100	PASS	AC=1699;AF=0.339257;AN=5008;NS=2504;DP=12887;EAS_AF=0.4206;AMR_AF=0.2579;AFR_AF=0.4297;EUR_AF=0.1918;SAS_AF=0.3425;AA=G|||;VT=SNP
3	180506364	rs6767778	C	G	100	PASS	AC=2265;AF=0.452276;AN=5008;NS=2504;DP=15823;EAS_AF=0.4206;AMR_AF=0.3141;AFR_AF=0.8101;EUR_AF=0.1968;SAS_AF=0.362;AA=C|||;VT=SNP
3	180506706	rs6783413	T	C	100	PASS	AC=1689;AF=0.33726;AN=5008;NS=2504;DP=17252;EAS_AF=0.4206;AMR_AF=0.2579;AFR_AF=0.4297;EUR_AF=0.1879;SAS_AF=0.3364;AA=T|||;VT=SNP
3	180507064	rs7431781	A	G	100	PASS	AC=1644;AF=0.328275;AN=5008;NS=2504;DP=16716;EAS_AF=0.4206;AMR_AF=0.2536;AFR_AF=0.3971;EUR_AF=0.1879;SAS_AF=0.3374;AA=A|||;VT=SNP
3	180507118	rs9868780	A	G	100	PASS	AC=1670;AF=0.333466;AN=5008;NS=2504;DP=16792;EAS_AF=0.4206;AMR_AF=0.2579;AFR_AF=0.4153;EUR_AF=0.1879;SAS_AF=0.3364;AA=A|||;VT=SNP
3	180507186	rs9831446	C	T	100	PASS	AC=2265;AF=0.452276;AN=5008;NS=2504;DP=17531;EAS_AF=0.4206;AMR_AF=0.3141;AFR_AF=0.8101;EUR_AF=0.1968;SAS_AF=0.362;AA=T|||;VT=SNP
3	180507355	rs9831744	C	T	100	PASS	AC=2264;AF=0.452077;AN=5008;NS=2504;DP=17787;EAS_AF=0.4206;AMR_AF=0.3127;AFR_AF=0.8101;EUR_AF=0.1968;SAS_AF=0.362;AA=T|||;VT=SNP
3	180507444	rs9851893	T	C	100	PASS	AC=2264;AF=0.452077;AN=5008;NS=2504;DP=17799;EAS_AF=0.4196;AMR_AF=0.3141;AFR_AF=0.8101;EUR_AF=0.1968;SAS_AF=0.362;AA=T|||;VT=SNP
3	180507856	rs9836441	G	A	100	PASS	AC=2265;AF=0.452276;AN=5008;NS=2504;DP=16075;EAS_AF=0.4206;AMR_AF=0.3141;AFR_AF=0.8101;EUR_AF=0.1968;SAS_AF=0.362;AA=G|||;VT=SNP
3	180508164	rs7626344	A	G	100	PASS	AC=2266;AF=0.452476;AN=5008;NS=2504;DP=17395;EAS_AF=0.4206;AMR_AF=0.3156;AFR_AF=0.8101;EUR_AF=0.1968;SAS_AF=0.362;AA=A|||;VT=SNP
3	180508340	rs7626547	A	G	100	PASS	AC=2267;AF=0.452676;AN=5008;NS=2504;DP=17424;EAS_AF=0.4206;AMR_AF=0.317;AFR_AF=0.8101;EUR_AF=0.1968;SAS_AF=0.362;AA=a|||;VT=SNP
3	180508346	rs7648702	C	G	100	PASS	AC=2267;AF=0.452676;AN=5008;NS=2504;DP=17633;EAS_AF=0.4206;AMR_AF=0.317;AFR_AF=0.8101;EUR_AF=0.1968;SAS_AF=0.362;AA=C|||;VT=SNP
3	180509108	rs7629344	A	C	100	PASS	AC=2278;AF=0.454872;AN=5008;NS=2504;DP=21549;EAS_AF=0.4206;AMR_AF=0.3141;AFR_AF=0.8101;EUR_AF=0.1968;SAS_AF=0.3753;AA=C|||;VT=SNP
3	180509383	rs7619354	T	C	100	PASS	AC=2265;AF=0.452276;AN=5008;NS=2504;DP=20113;EAS_AF=0.4206;AMR_AF=0.3127;AFR_AF=0.8101;EUR_AF=0.1978;SAS_AF=0.362;AA=T|||;VT=SNP
3	180509595	rs6443718	C	A	100	PASS	AC=2264;AF=0.452077;AN=5008;NS=2504;DP=19572;EAS_AF=0.4206;AMR_AF=0.3127;AFR_AF=0.8101;EUR_AF=0.1968;SAS_AF=0.362;AA=A|||;VT=SNP
3	180510478	rs6763425	C	A	100	PASS	AC=1675;AF=0.334465;AN=5008;NS=2504;DP=19133;EAS_AF=0.4206;AMR_AF=0.2579;AFR_AF=0.4153;EUR_AF=0.1879;SAS_AF=0.3415;AA=C|||;VT=SNP
3	180510752	rs6443719	G	A	100	PASS	AC=2266;AF=0.452476;AN=5008;NS=2504;DP=16544;EAS_AF=0.4206;AMR_AF=0.3141;AFR_AF=0.8109;EUR_AF=0.1968;SAS_AF=0.362;AA=G|||;VT=SNP
3	180511493	rs9815468	A	C	100	PASS	AC=2278;AF=0.454872;AN=5008;NS=2504;DP=15115;EAS_AF=0.4206;AMR_AF=0.3141;AFR_AF=0.8101;EUR_AF=0.1968;SAS_AF=0.3753;AA=c|||;VT=SNP
3	180512367	rs4257549	G	A	100	PASS	AC=2265;AF=0.452276;AN=5008;NS=2504;DP=18064;EAS_AF=0.4206;AMR_AF=0.3141;AFR_AF=0.8101;EUR_AF=0.1968;SAS_AF=0.362;AA=G|||;VT=SNP
3	180513363	rs6773765	G	T	100	PASS	AC=2263;AF=0.451877;AN=5008;NS=2504;DP=18582;EAS_AF=0.4206;AMR_AF=0.3127;AFR_AF=0.8094;EUR_AF=0.1968;SAS_AF=0.362;AA=G|||;VT=SNP
3	180514739	rs9869492	C	T	100	PASS	AC=1683;AF=0.336062;AN=5008;NS=2504;DP=14117;EAS_AF=0.4206;AMR_AF=0.2709;AFR_AF=0.4183;EUR_AF=0.1879;SAS_AF=0.3364;AA=C|||;VT=SNP
3	180514892	rs9865325	T	C	100	PASS	AC=3170;AF=0.632987;AN=5008;NS=2504;DP=15593;EAS_AF=0.5397;AMR_AF=0.4827;AFR_AF=0.9705;EUR_AF=0.4612;SAS_AF=0.5562;AA=C|||;VT=SNP
3	180515157	rs9865794	T	G	100	PASS	AC=2266;AF=0.452476;AN=5008;NS=2504;DP=18373;EAS_AF=0.4206;AMR_AF=0.3141;AFR_AF=0.8101;EUR_AF=0.1978;SAS_AF=0.362;AA=G|||;VT=SNP
3	180515164	rs9846227	G	T	100	PASS	AC=2266;AF=0.452476;AN=5008;NS=2504;DP=18399;EAS_AF=0.4206;AMR_AF=0.3141;AFR_AF=0.8101;EUR_AF=0.1978;SAS_AF=0.362;AA=G|||;VT=SNP
3	180515741	rs9846799	C	T	100	PASS	AC=2264;AF=0.452077;AN=5008;NS=2504;DP=15492;EAS_AF=0.4206;AMR_AF=0.3127;AFR_AF=0.8101;EUR_AF=0.1968;SAS_AF=0.362;AA=T|||;VT=SNP
3	180515852	rs9812962	A	G	100	PASS	AC=2264;AF=0.452077;AN=5008;NS=2504;DP=13535;EAS_AF=0.4206;AMR_AF=0.3127;AFR_AF=0.8101;EUR_AF=0.1968;SAS_AF=0.362;AA=G|||;VT=SNP
3	180515863	rs9870649	T	G	100	PASS	AC=2277;AF=0.454673;AN=5008;NS=2504;DP=13814;EAS_AF=0.4206;AMR_AF=0.3127;AFR_AF=0.8101;EUR_AF=0.1968;SAS_AF=0.3753;AA=G|||;VT=SNP
3	180516076	rs9870966	T	A	100	PASS	AC=2264;AF=0.452077;AN=5008;NS=2504;DP=16626;EAS_AF=0.4206;AMR_AF=0.3127;AFR_AF=0.8101;EUR_AF=0.1968;SAS_AF=0.362;AA=T|||;VT=SNP
3	180516410	rs9851803	G	A	100	PASS	AC=2265;AF=0.452276;AN=5008;NS=2504;DP=18459;EAS_AF=0.4216;AMR_AF=0.3127;AFR_AF=0.8101;EUR_AF=0.1968;SAS_AF=0.362;AA=A|||;VT=SNP
3	180516620	rs11927242	T	C	100	PASS	AC=1688;AF=0.337061;AN=5008;NS=2504;DP=17805;EAS_AF=0.4206;AMR_AF=0.2565;AFR_AF=0.4297;EUR_AF=0.1879;SAS_AF=0.3364;AA=T|||;VT=SNP
3	180516934	rs6787094	G	A	100	PASS	AC=2264;AF=0.452077;AN=5008;NS=2504;DP=20663;EAS_AF=0.4206;AMR_AF=0.3127;AFR_AF=0.8101;EUR_AF=0.1968;SAS_AF=0.362;AA=A|||;VT=SNP
3	180516983	rs6787189	G	A	100	PASS	AC=2264;AF=0.452077;AN=5008;NS=2504;DP=20945;EAS_AF=0.4206;AMR_AF=0.3127;AFR_AF=0.8101;EUR_AF=0.1968;SAS_AF=0.362;AA=G|||;VT=SNP
3	180517120	rs6787308	G	T	100	PASS	AC=2264;AF=0.452077;AN=5008;NS=2504;DP=19724;EAS_AF=0.4206;AMR_AF=0.3127;AFR_AF=0.8101;EUR_AF=0.1968;SAS_AF=0.362;AA=T|||;VT=SNP
3	180517601	rs6443720	C	A	100	PASS	AC=2264;AF=0.452077;AN=5008;NS=2504;DP=15778;EAS_AF=0.4206;AMR_AF=0.3127;AFR_AF=0.8101;EUR_AF=0.1968;SAS_AF=0.362;AA=C|||;VT=SNP
3	180517701	rs13071173	G	A	100	PASS	AC=564;AF=0.11262;AN=5008;NS=2504;DP=13383;EAS_AF=0.1181;AMR_AF=0.1124;AFR_AF=0.0045;EUR_AF=0.1839;SAS_AF=0.18;AA=G|||;VT=SNP
3	180518256	rs9862041	C	T	100	PASS	AC=2264;AF=0.452077;AN=5008;NS=2504;DP=18046;EAS_AF=0.4206;AMR_AF=0.3127;AFR_AF=0.8101;EUR_AF=0.1968;SAS_AF=0.362;AA=C|||;VT=SNP
3	180518532	rs112731031	A	G	100	PASS	AC=2265;AF=0.452276;AN=5008;NS=2504;DP=18300;EAS_AF=0.4206;AMR_AF=0.3141;AFR_AF=0.8101;EUR_AF=0.1968;SAS_AF=0.362;AA=A|||;VT=SNP
3	180518779	rs28767212	T	C	100	PASS	AC=2272;AF=0.453674;AN=5008;NS=2504;DP=19411;EAS_AF=0.4276;AMR_AF=0.3141;AFR_AF=0.8101;EUR_AF=0.1968;SAS_AF=0.362;AA=T|||;VT=SNP
3	180518812	rs13323966	C	A	100	PASS	AC=2271;AF=0.453474;AN=5008;NS=2504;DP=18540;EAS_AF=0.4276;AMR_AF=0.3127;AFR_AF=0.8101;EUR_AF=0.1968;SAS_AF=0.362;AA=C|||;VT=SNP
3	180519400	rs9829712	A	G	100	PASS	AC=2267;AF=0.452676;AN=5008;NS=2504;DP=17582;EAS_AF=0.4226;AMR_AF=0.3127;AFR_AF=0.8101;EUR_AF=0.1978;SAS_AF=0.362;AA=G|||;VT=SNP
3	180519488	rs9867655	C	T	100	PASS	AC=2266;AF=0.452476;AN=5008;NS=2504;DP=17347;EAS_AF=0.4226;AMR_AF=0.3127;AFR_AF=0.8101;EUR_AF=0.1968;SAS_AF=0.362;AA=T|||;VT=SNP
3	180520016	rs6792152	T	A	100	PASS	AC=1317;AF=0.262979;AN=5008;NS=2504;DP=15236;EAS_AF=0.119;AMR_AF=0.2046;AFR_AF=0.4493;EUR_AF=0.2694;SAS_AF=0.1943;AA=A|||;VT=SNP
3	180520101	rs149698418	C	T	100	PASS	AC=104;AF=0.0207668;AN=5008;NS=2504;DP=16219;EAS_AF=0.002;AMR_AF=0.0144;AFR_AF=0.0015;EUR_AF=0.0348;SAS_AF=0.0562;AA=C|||;VT=SNP
3	180520486	rs9835161	A	G	100	PASS	AC=1677;AF=0.334864;AN=5008;NS=2504;DP=15619;EAS_AF=0.4256;AMR_AF=0.2579;AFR_AF=0.4153;EUR_AF=0.1879;SAS_AF=0.3384;AA=A|||;VT=SNP
3	180520629	rs952758	T	C	100	PASS	AC=1316;AF=0.26278;AN=5008;NS=2504;DP=16637;EAS_AF=0.119;AMR_AF=0.2032;AFR_AF=0.4493;EUR_AF=0.2694;SAS_AF=0.1943;AA=T|||;VT=SNP
3	180520800	rs6795421	T	C	100	PASS	AC=1316;AF=0.26278;AN=5008;NS=2504;DP=13574;EAS_AF=0.119;AMR_AF=0.2032;AFR_AF=0.4493;EUR_AF=0.2694;SAS_AF=0.1943;AA=C|||;VT=SNP
3	180521199	rs9839977	A	G	100	PASS	AC=1316;AF=0.26278;AN=5008;NS=2504;DP=12242;EAS_AF=0.119;AMR_AF=0.2032;AFR_AF=0.4493;EUR_AF=0.2694;SAS_AF=0.1943;AA=A|||;VT=SNP
3	180521624	rs6443721	A	G	100	PASS	AC=3219;AF=0.642772;AN=5008;NS=2504;DP=15375;EAS_AF=0.5794;AMR_AF=0.4856;AFR_AF=0.972;EUR_AF=0.4642;SAS_AF=0.5583;AA=G|||;VT=SNP
3	180522578	rs9828390	T	A	100	PASS	AC=1278;AF=0.255192;AN=5008;NS=2504;DP=14859;EAS_AF=0.1002;AMR_AF=0.2017;AFR_AF=0.438;EUR_AF=0.2674;SAS_AF=0.1933;AA=t|||;VT=SNP
3	180522750	rs34691288	T	C	100	PASS	AC=552;AF=0.110224;AN=5008;NS=2504;DP=17040;EAS_AF=0.0992;AMR_AF=0.1124;AFR_AF=0.0053;EUR_AF=0.1899;SAS_AF=0.18;AA=T|||;VT=SNP
3	180523784	rs9851671	A	G	100	PASS	AC=2201;AF=0.439497;AN=5008;NS=2504;DP=17220;EAS_AF=0.5655;AMR_AF=0.4135;AFR_AF=0.3389;EUR_AF=0.3638;SAS_AF=0.5419;AA=A|||;VT=SNP
3	180523951	rs16832027	C	A	100	PASS	AC=546;AF=0.109026;AN=5008;NS=2504;DP=19499;EAS_AF=0.2034;AMR_AF=0.0375;AFR_AF=0.0567;EUR_AF=0.0736;SAS_AF=0.1697;AA=C|||;VT=SNP
3	180524108	rs12635682	A	G	100	PASS	AC=1773;AF=0.354034;AN=5008;NS=2504;DP=19791;EAS_AF=0.4772;AMR_AF=0.3256;AFR_AF=0.4274;EUR_AF=0.1561;SAS_AF=0.3517;AA=A|||;VT=SNP
3	180524764	rs7640601	G	C	100	PASS	AC=4122;AF=0.823083;AN=5008;NS=2504;DP=20167;EAS_AF=0.8343;AMR_AF=0.8026;AFR_AF=0.9728;EUR_AF=0.7266;SAS_AF=0.7229;AA=C|||;VT=SNP
3	180527105	rs13078199	T	C	100	PASS	AC=1858;AF=0.371006;AN=5008;NS=2504;DP=17252;EAS_AF=0.4851;AMR_AF=0.4827;AFR_AF=0.0363;EUR_AF=0.5656;SAS_AF=0.4264;AA=T|||;VT=SNP
3	180530195	rs16832041	T	C	100	PASS	AC=578;AF=0.115415;AN=5008;NS=2504;DP=16918;EAS_AF=0.253;AMR_AF=0.0778;AFR_AF=0.0537;EUR_AF=0.0557;SAS_AF=0.1452;AA=T|||;VT=SNP
3	180530726	rs1949547	T	C	100	PASS	AC=1572;AF=0.313898;AN=5008;NS=2504;DP=17057;EAS_AF=0.3502;AMR_AF=0.2248;AFR_AF=0.5333;EUR_AF=0.0845;SAS_AF=0.2791;AA=T|||;VT=SNP
3	180531131	rs9827630	G	A	100	PASS	AC=2587;AF=0.516573;AN=5008;NS=2504;DP=15777;EAS_AF=0.4841;AMR_AF=0.5807;AFR_AF=0.4644;EUR_AF=0.6441;SAS_AF=0.4438;AA=G|||;VT=SNP
3	180531845	rs35819739	A	C	100	PASS	AC=1843;AF=0.368011;AN=5008;NS=2504;DP=15084;EAS_AF=0.4812;AMR_AF=0.4741;AFR_AF=0.0363;EUR_AF=0.5626;SAS_AF=0.4243;AA=A|||;VT=SNP
3	180531941	rs9869882	A	G	100	PASS	AC=2425;AF=0.484225;AN=5008;NS=2504;DP=15147;EAS_AF=0.4821;AMR_AF=0.5793;AFR_AF=0.3457;EUR_AF=0.6431;SAS_AF=0.4427;AA=A|||;VT=SNP
3	180533251	rs9838229	C	A	100	PASS	AC=4152;AF=0.829073;AN=5008;NS=2504;DP=20759;EAS_AF=0.8333;AMR_AF=0.8156;AFR_AF=0.9811;EUR_AF=0.7386;SAS_AF=0.7219;AA=A|||;VT=SNP
3	180534672	rs12636858	T	A	100	PASS	AC=1504;AF=0.300319;AN=5008;NS=2504;DP=18510;EAS_AF=0.3333;AMR_AF=0.2176;AFR_AF=0.4992;EUR_AF=0.0835;SAS_AF=0.2791;AA=T|||;VT=SNP
3	180535405	rs4488266	C	T	100	PASS	AC=2443;AF=0.487819;AN=5008;NS=2504;DP=13553;EAS_AF=0.498;AMR_AF=0.5778;AFR_AF=0.3464;EUR_AF=0.6451;SAS_AF=0.4427;AA=C|||;VT=SNP
3	180536365	rs2139551	A	G	100	PASS	AC=4151;AF=0.828874;AN=5008;NS=2504;DP=16134;EAS_AF=0.8333;AMR_AF=0.8156;AFR_AF=0.9803;EUR_AF=0.7386;SAS_AF=0.7219;AA=G|||;VT=SNP
3	180538864	rs7651525	G	A	100	PASS	AC=1459;AF=0.291334;AN=5008;NS=2504;DP=20845;EAS_AF=0.3313;AMR_AF=0.2133;AFR_AF=0.469;EUR_AF=0.0835;SAS_AF=0.2791;AA=G|||;VT=SNP
3	180539392	rs10937048	A	G	100	PASS	AC=2444;AF=0.488019;AN=5008;NS=2504;DP=19973;EAS_AF=0.499;AMR_AF=0.5793;AFR_AF=0.3464;EUR_AF=0.6441;SAS_AF=0.4427;AA=A|||;VT=SNP
3	180541475	rs6779666	T	C	100	PASS	AC=1505;AF=0.300519;AN=5008;NS=2504;DP=15451;EAS_AF=0.3343;AMR_AF=0.2161;AFR_AF=0.4992;EUR_AF=0.0835;SAS_AF=0.2802;AA=T|||;VT=SNP
3	180541598	rs13066325	C	A	100	PASS	AC=1859;AF=0.371206;AN=5008;NS=2504;DP=14703;EAS_AF=0.496;AMR_AF=0.4755;AFR_AF=0.0356;EUR_AF=0.5636;SAS_AF=0.4243;AA=C|||;VT=SNP
3	180543409	rs62291374	A	G	100	PASS	AC=4152;AF=0.829073;AN=5008;NS=2504;DP=13924;EAS_AF=0.8333;AMR_AF=0.8156;AFR_AF=0.9811;EUR_AF=0.7386;SAS_AF=0.7219;AA=G|||;VT=SNP
3	180544880	rs12634070	C	T	100	PASS	AC=665;AF=0.132788;AN=5008;NS=2504;DP=17334;EAS_AF=0.2232;AMR_AF=0.0965;AFR_AF=0.0113;EUR_AF=0.1928;SAS_AF=0.1677;AA=C|||;VT=SNP
3	180545384	rs4854992	C	T	100	PASS	AC=4441;AF=0.886781;AN=5008;NS=2504;DP=21377;EAS_AF=0.8383;AMR_AF=0.8689;AFR_AF=0.997;EUR_AF=0.8449;SAS_AF=0.8436;AA=T|||;VT=SNP
3	180546916	rs6786975	G	A	100	PASS	AC=1907;AF=0.380791;AN=5008;NS=2504;DP=13486;EAS_AF=0.497;AMR_AF=0.4798;AFR_AF=0.0711;EUR_AF=0.5646;SAS_AF=0.4202;AA=G|||;VT=SNP
3	180548023	rs7618914	G	C	100	PASS	AC=4154;AF=0.829473;AN=5008;NS=2504;DP=12464;EAS_AF=0.8333;AMR_AF=0.8156;AFR_AF=0.9811;EUR_AF=0.7396;SAS_AF=0.7229;AA=C|||;VT=SNP
3	180548034	rs73173864	C	G	100	PASS	AC=667;AF=0.133187;AN=5008;NS=2504;DP=12719;EAS_AF=0.2242;AMR_AF=0.0965;AFR_AF=0.0113;EUR_AF=0.1928;SAS_AF=0.1687;AA=C|||;VT=SNP
3	180549309	rs6800229	A	G	100	PASS	AC=1642;AF=0.327875;AN=5008;NS=2504;DP=15879;EAS_AF=0.3333;AMR_AF=0.2305;AFR_AF=0.5862;EUR_AF=0.0944;SAS_AF=0.2822;AA=A|||;VT=SNP
3	180550702	rs6782299	G	T	100	PASS	AC=4166;AF=0.831869;AN=5008;NS=2504;DP=19224;EAS_AF=0.8343;AMR_AF=0.817;AFR_AF=0.9894;EUR_AF=0.7396;SAS_AF=0.7219;AA=T|||;VT=SNP
3	180551214	rs1879248	C	T	100	PASS	AC=4153;AF=0.829273;AN=5008;NS=2504;DP=16774;EAS_AF=0.8333;AMR_AF=0.8156;AFR_AF=0.9811;EUR_AF=0.7396;SAS_AF=0.7219;AA=T|||;VT=SNP
3	180552153	rs4854994	A	G	100	PASS	AC=1909;AF=0.38119;AN=5008;NS=2504;DP=16976;EAS_AF=0.496;AMR_AF=0.4798;AFR_AF=0.0726;EUR_AF=0.5646;SAS_AF=0.4213;AA=A|||;VT=SNP
3	180553294	rs6789762	C	T	100	PASS	AC=1507;AF=0.300919;AN=5008;NS=2504;DP=18258;EAS_AF=0.3333;AMR_AF=0.2176;AFR_AF=0.4992;EUR_AF=0.0835;SAS_AF=0.2822;AA=C|||;VT=SNP
3	180554282	rs6443723	C	G	100	PASS	AC=1642;AF=0.327875;AN=5008;NS=2504;DP=17440;EAS_AF=0.3333;AMR_AF=0.2305;AFR_AF=0.5862;EUR_AF=0.0944;SAS_AF=0.2822;AA=C|||;VT=SNP
3	180555866	rs55696860	T	G	100	PASS	AC=1466;AF=0.292732;AN=5008;NS=2504;DP=19786;EAS_AF=0.3333;AMR_AF=0.2147;AFR_AF=0.4697;EUR_AF=0.0835;SAS_AF=0.2822;AA=T|||;VT=SNP
3	180556904	rs1915104	C	A	100	PASS	AC=4165;AF=0.831669;AN=5008;NS=2504;DP=14191;EAS_AF=0.8333;AMR_AF=0.8156;AFR_AF=0.9902;EUR_AF=0.7396;SAS_AF=0.7219;AA=A|||;VT=SNP
3	180559330	rs13067678	A	G	100	PASS	AC=1924;AF=0.384185;AN=5008;NS=2504;DP=17461;EAS_AF=0.497;AMR_AF=0.4798;AFR_AF=0.0832;EUR_AF=0.5646;SAS_AF=0.4213;AA=G|||;VT=SNP
3	180561371	rs35769354	G	A	100	PASS	AC=1909;AF=0.38119;AN=5008;NS=2504;DP=16657;EAS_AF=0.496;AMR_AF=0.4798;AFR_AF=0.0726;EUR_AF=0.5646;SAS_AF=0.4213;AA=G|||;VT=SNP
3	180563084	rs12054396	A	C	100	PASS	AC=1857;AF=0.370807;AN=5008;NS=2504;DP=17849;EAS_AF=0.496;AMR_AF=0.4726;AFR_AF=0.0371;EUR_AF=0.5636;SAS_AF=0.4223;AA=A|||;VT=SNP
3	180563228	rs73173875	G	T	100	PASS	AC=132;AF=0.0263578;AN=5008;NS=2504;DP=19138;EAS_AF=0.003;AMR_AF=0.0144;AFR_AF=0.0045;EUR_AF=0.0726;SAS_AF=0.0409;AA=g|||;VT=SNP
3	180565309	rs6443724	T	A	100	PASS	AC=4165;AF=0.831669;AN=5008;NS=2504;DP=15014;EAS_AF=0.8353;AMR_AF=0.8156;AFR_AF=0.9894;EUR_AF=0.7396;SAS_AF=0.7209;AA=A|||;VT=SNP
3	180566221	rs6767560	G	T	100	PASS	AC=2431;AF=0.485423;AN=5008;NS=2504;DP=15907;EAS_AF=0.5069;AMR_AF=0.5821;AFR_AF=0.3238;EUR_AF=0.6541;SAS_AF=0.4397;AA=T|||;VT=SNP
3	180566334	rs12634168	T	G	100	PASS	AC=1856;AF=0.370607;AN=5008;NS=2504;DP=15354;EAS_AF=0.496;AMR_AF=0.4726;AFR_AF=0.0356;EUR_AF=0.5646;SAS_AF=0.4223;AA=T|||;VT=SNP
3	180566933	rs11710238	C	T	100	PASS	AC=1853;AF=0.370008;AN=5008;NS=2504;DP=17377;EAS_AF=0.494;AMR_AF=0.4726;AFR_AF=0.0356;EUR_AF=0.5646;SAS_AF=0.4213;AA=C|||;VT=SNP
3	180567642	rs2176817	T	C	100	PASS	AC=1457;AF=0.290935;AN=5008;NS=2504;DP=15543;EAS_AF=0.3333;AMR_AF=0.2075;AFR_AF=0.4864;EUR_AF=0.0696;SAS_AF=0.2699;AA=T|||;VT=SNP
3	180567837	rs11919131	C	T	100	PASS	AC=1457;AF=0.290935;AN=5008;NS=2504;DP=15581;EAS_AF=0.3333;AMR_AF=0.2075;AFR_AF=0.4864;EUR_AF=0.0696;SAS_AF=0.2699;AA=C|||;VT=SNP
3	180568052	rs6804505	C	T	100	PASS	AC=1457;AF=0.290935;AN=5008;NS=2504;DP=17758;EAS_AF=0.3333;AMR_AF=0.2075;AFR_AF=0.4864;EUR_AF=0.0696;SAS_AF=0.2699;AA=C|||;VT=SNP
3	180568799	rs2337742	T	C	100	PASS	AC=1910;AF=0.38139;AN=5008;NS=2504;DP=17359;EAS_AF=0.3373;AMR_AF=0.2997;AFR_AF=0.7035;EUR_AF=0.1491;SAS_AF=0.2883;AA=C|||;VT=SNP
3	180568995	rs9841774	G	A	100	PASS	AC=1911;AF=0.381589;AN=5008;NS=2504;DP=13909;EAS_AF=0.3363;AMR_AF=0.2997;AFR_AF=0.705;EUR_AF=0.1491;SAS_AF=0.2883;AA=G|||;VT=SNP
3	180570315	rs6763214	G	A	100	PASS	AC=1910;AF=0.38139;AN=5008;NS=2504;DP=16489;EAS_AF=0.3363;AMR_AF=0.2997;AFR_AF=0.7035;EUR_AF=0.1491;SAS_AF=0.2894;AA=A|||;VT=SNP
3	180570320	rs6763026	C	T	100	PASS	AC=1912;AF=0.381789;AN=5008;NS=2504;DP=16381;EAS_AF=0.3363;AMR_AF=0.2997;AFR_AF=0.7042;EUR_AF=0.1491;SAS_AF=0.2904;AA=c|||;VT=SNP
3	180571369	rs6443725	A	G	100	PASS	AC=1910;AF=0.38139;AN=5008;NS=2504;DP=15013;EAS_AF=0.3363;AMR_AF=0.2997;AFR_AF=0.7035;EUR_AF=0.1491;SAS_AF=0.2894;AA=G|||;VT=SNP
3	180571624	rs6782100	T	G	100	PASS	AC=4133;AF=0.82528;AN=5008;NS=2504;DP=16573;EAS_AF=0.8323;AMR_AF=0.8084;AFR_AF=0.9902;EUR_AF=0.7247;SAS_AF=0.7106;AA=G|||;VT=SNP
3	180571862	rs80286986	G	A	100	PASS	AC=410;AF=0.081869;AN=5008;NS=2504;DP=17313;EAS_AF=0.0704;AMR_AF=0.1066;AFR_AF=0.0946;EUR_AF=0.0229;SAS_AF=0.1196;AA=G|||;VT=SNP
3	180572731	rs1401974	G	A	100	PASS	AC=1856;AF=0.370607;AN=5008;NS=2504;DP=21356;EAS_AF=0.496;AMR_AF=0.4726;AFR_AF=0.0363;EUR_AF=0.5646;SAS_AF=0.4213;AA=G|||;VT=SNP
3	180573845	rs2139552	G	A	100	PASS	AC=1910;AF=0.38139;AN=5008;NS=2504;DP=20076;EAS_AF=0.3363;AMR_AF=0.2997;AFR_AF=0.7035;EUR_AF=0.1491;SAS_AF=0.2894;AA=G|||;VT=SNP
3	180574033	rs2176818	C	G	100	PASS	AC=1465;AF=0.292532;AN=5008;NS=2504;DP=16791;EAS_AF=0.3333;AMR_AF=0.2075;AFR_AF=0.4917;EUR_AF=0.0696;SAS_AF=0.271;AA=C|||;VT=SNP
3	180574056	rs6443726	C	T	100	PASS	AC=1466;AF=0.292732;AN=5008;NS=2504;DP=16886;EAS_AF=0.3333;AMR_AF=0.2075;AFR_AF=0.4917;EUR_AF=0.0706;SAS_AF=0.271;AA=C|||;VT=SNP
3	180574827	rs9869598	G	C	100	PASS	AC=1962;AF=0.391773;AN=5008;NS=2504;DP=14026;EAS_AF=0.3363;AMR_AF=0.3069;AFR_AF=0.739;EUR_AF=0.1491;SAS_AF=0.2894;AA=G|||;VT=SNP
3	180575169	rs6443727	C	A	100	PASS	AC=1897;AF=0.378794;AN=5008;NS=2504;DP=18521;EAS_AF=0.3363;AMR_AF=0.2997;AFR_AF=0.6936;EUR_AF=0.1491;SAS_AF=0.2894;AA=C|||;VT=SNP
3	180575699	rs9866342	T	C	100	PASS	AC=1910;AF=0.38139;AN=5008;NS=2504;DP=17728;EAS_AF=0.3363;AMR_AF=0.2997;AFR_AF=0.7035;EUR_AF=0.1491;SAS_AF=0.2894;AA=T|||;VT=SNP
3	180575785	rs12106669	A	G	100	PASS	AC=1466;AF=0.292732;AN=5008;NS=2504;DP=19037;EAS_AF=0.3343;AMR_AF=0.2075;AFR_AF=0.4917;EUR_AF=0.0696;SAS_AF=0.271;AA=A|||;VT=SNP
3	180575896	rs9870330	T	C	100	PASS	AC=4121;AF=0.822883;AN=5008;NS=2504;DP=19514;EAS_AF=0.8323;AMR_AF=0.8084;AFR_AF=0.9811;EUR_AF=0.7247;SAS_AF=0.7106;AA=T|||;VT=SNP
3	180576673	rs2337743	T	A	100	PASS	AC=4121;AF=0.822883;AN=5008;NS=2504;DP=18231;EAS_AF=0.8323;AMR_AF=0.8084;AFR_AF=0.9811;EUR_AF=0.7247;SAS_AF=0.7106;AA=A|||;VT=SNP
3	180577422	rs2337744	G	A	100	PASS	AC=4121;AF=0.822883;AN=5008;NS=2504;DP=16748;EAS_AF=0.8323;AMR_AF=0.8084;AFR_AF=0.9811;EUR_AF=0.7247;SAS_AF=0.7106;AA=A|||;VT=SNP
3	180577458	rs2337745	C	T	100	PASS	AC=1911;AF=0.381589;AN=5008;NS=2504;DP=15855;EAS_AF=0.3373;AMR_AF=0.2997;AFR_AF=0.7035;EUR_AF=0.1491;SAS_AF=0.2894;AA=T|||;VT=SNP
3	180577588	rs13322827	C	T	100	PASS	AC=2211;AF=0.441494;AN=5008;NS=2504;DP=15607;EAS_AF=0.496;AMR_AF=0.5086;AFR_AF=0.2776;EUR_AF=0.5755;SAS_AF=0.4213;AA=C|||;VT=SNP
3	180578261	rs10937050	T	C	100	PASS	AC=4152;AF=0.829073;AN=5008;NS=2504;DP=18741;EAS_AF=0.8313;AMR_AF=0.8084;AFR_AF=0.9811;EUR_AF=0.7247;SAS_AF=0.7434;AA=C|||;VT=SNP
3	180578829	rs7643631	A	G	100	PASS	AC=1910;AF=0.38139;AN=5008;NS=2504;DP=19030;EAS_AF=0.3363;AMR_AF=0.2997;AFR_AF=0.7035;EUR_AF=0.1491;SAS_AF=0.2894;AA=A|||;VT=SNP
3	180578880	rs7621694	C	T	100	PASS	AC=4121;AF=0.822883;AN=5008;NS=2504;DP=18672;EAS_AF=0.8323;AMR_AF=0.8084;AFR_AF=0.9811;EUR_AF=0.7247;SAS_AF=0.7106;AA=T|||;VT=SNP
3	180579452	rs2139553	T	C	100	PASS	AC=1910;AF=0.38139;AN=5008;NS=2504;DP=18151;EAS_AF=0.3363;AMR_AF=0.2997;AFR_AF=0.7035;EUR_AF=0.1491;SAS_AF=0.2894;AA=T|||;VT=SNP
3	180579805	rs11926464	G	A	100	PASS	AC=1433;AF=0.286142;AN=5008;NS=2504;DP=19113;EAS_AF=0.3333;AMR_AF=0.2032;AFR_AF=0.4697;EUR_AF=0.0696;SAS_AF=0.271;AA=G|||;VT=SNP
3	180579810	rs11918710	A	G	100	PASS	AC=1908;AF=0.38099;AN=5008;NS=2504;DP=19060;EAS_AF=0.3363;AMR_AF=0.2997;AFR_AF=0.702;EUR_AF=0.1491;SAS_AF=0.2894;AA=G|||;VT=SNP
3	180580126	rs9872344	G	T	100	PASS	AC=1910;AF=0.38139;AN=5008;NS=2504;DP=17815;EAS_AF=0.3363;AMR_AF=0.2997;AFR_AF=0.7035;EUR_AF=0.1491;SAS_AF=0.2894;AA=G|||;VT=SNP
3	180580843	rs9877011	C	T	100	PASS	AC=1910;AF=0.38139;AN=5008;NS=2504;DP=15810;EAS_AF=0.3363;AMR_AF=0.2997;AFR_AF=0.7035;EUR_AF=0.1491;SAS_AF=0.2894;AA=C|||;VT=SNP
3	180581039	rs9821815	T	G	100	PASS	AC=1910;AF=0.38139;AN=5008;NS=2504;DP=15772;EAS_AF=0.3363;AMR_AF=0.2997;AFR_AF=0.7035;EUR_AF=0.1491;SAS_AF=0.2894;AA=G|||;VT=SNP
3	180582101	rs9882698	C	A	100	PASS	AC=1910;AF=0.38139;AN=5008;NS=2504;DP=14939;EAS_AF=0.3363;AMR_AF=0.2997;AFR_AF=0.7035;EUR_AF=0.1491;SAS_AF=0.2894;AA=C|||;VT=SNP
3	180582313	rs9827601	T	C	100	PASS	AC=1910;AF=0.38139;AN=5008;NS=2504;DP=9177;EAS_AF=0.3363;AMR_AF=0.2997;AFR_AF=0.7035;EUR_AF=0.1491;SAS_AF=0.2894;AA=T|||;VT=SNP
3	180582654	rs3866226	G	A	100	PASS	AC=4121;AF=0.822883;AN=5008;NS=2504;DP=14739;EAS_AF=0.8323;AMR_AF=0.8084;AFR_AF=0.9811;EUR_AF=0.7247;SAS_AF=0.7106;AA=A|||;VT=SNP
3	180583081	rs12629579	G	A	100	PASS	AC=1908;AF=0.38099;AN=5008;NS=2504;DP=15737;EAS_AF=0.496;AMR_AF=0.4798;AFR_AF=0.0719;EUR_AF=0.5646;SAS_AF=0.4213;AA=G|||;VT=SNP
3	180583256	rs11919290	T	C	100	PASS	AC=1911;AF=0.381589;AN=5008;NS=2504;DP=16108;EAS_AF=0.3363;AMR_AF=0.2997;AFR_AF=0.7035;EUR_AF=0.1501;SAS_AF=0.2894;AA=C|||;VT=SNP
3	180583855	rs62291379	T	C	100	PASS	AC=1910;AF=0.38139;AN=5008;NS=2504;DP=17869;EAS_AF=0.3373;AMR_AF=0.2997;AFR_AF=0.7035;EUR_AF=0.1481;SAS_AF=0.2894;AA=T|||;VT=SNP
3	180583963	rs58295666	A	G	100	PASS	AC=1909;AF=0.38119;AN=5008;NS=2504;DP=16742;EAS_AF=0.3363;AMR_AF=0.2997;AFR_AF=0.7035;EUR_AF=0.1481;SAS_AF=0.2894;AA=G|||;VT=SNP
3	180583988	rs114027682	C	A	100	PASS	AC=144;AF=0.028754;AN=5008;NS=2504;DP=14491;EAS_AF=0.0407;AMR_AF=0.0259;AFR_AF=0.0038;EUR_AF=0.0388;SAS_AF=0.0419;AA=C|||;VT=SNP
3	180584478	rs56344891	G	C	100	PASS	AC=196;AF=0.0391374;AN=5008;NS=2504;DP=5935;EAS_AF=0.003;AMR_AF=0.0288;AFR_AF=0.0061;EUR_AF=0.1113;SAS_AF=0.0542;AA=G|||;VT=SNP
3	180584571	rs11916345	C	A	100	PASS	AC=1911;AF=0.381589;AN=5008;NS=2504;DP=18300;EAS_AF=0.3373;AMR_AF=0.2997;AFR_AF=0.7035;EUR_AF=0.1491;SAS_AF=0.2894;AA=C|||;VT=SNP
3	180584718	rs1607678	C	T	100	PASS	AC=4153;AF=0.829273;AN=5008;NS=2504;DP=18350;EAS_AF=0.8323;AMR_AF=0.8084;AFR_AF=0.9811;EUR_AF=0.7247;SAS_AF=0.7434;AA=T|||;VT=SNP
3	180584955	rs1607677	A	T	100	PASS	AC=1912;AF=0.381789;AN=5008;NS=2504;DP=16793;EAS_AF=0.3373;AMR_AF=0.2997;AFR_AF=0.7035;EUR_AF=0.1501;SAS_AF=0.2894;AA=A|||;VT=SNP
3	180586448	rs11928153	C	T	100	PASS	AC=1909;AF=0.38119;AN=5008;NS=2504;DP=17414;EAS_AF=0.3363;AMR_AF=0.2997;AFR_AF=0.7027;EUR_AF=0.1491;SAS_AF=0.2894;AA=C|||;VT=SNP
3	180586485	rs2037370	G	C	100	PASS	AC=2246;AF=0.448482;AN=5008;NS=2504;DP=17535;EAS_AF=0.497;AMR_AF=0.5086;AFR_AF=0.2784;EUR_AF=0.5755;SAS_AF=0.455;AA=G|||;VT=SNP
3	180587012	rs13097891	C	A	100	PASS	AC=3381;AF=0.67512;AN=5008;NS=2504;DP=20065;EAS_AF=0.8294;AMR_AF=0.683;AFR_AF=0.5658;EUR_AF=0.6402;SAS_AF=0.6943;AA=A|||;VT=SNP
3	180588184	rs7629795	T	A	100	PASS	AC=3426;AF=0.684105;AN=5008;NS=2504;DP=18186;EAS_AF=0.6677;AMR_AF=0.755;AFR_AF=0.5159;EUR_AF=0.8658;SAS_AF=0.6912;AA=A|||;VT=SNP
3	180588841	rs875250	G	T	100	PASS	AC=797;AF=0.159145;AN=5008;NS=2504;DP=16995;EAS_AF=0.1687;AMR_AF=0.1513;AFR_AF=0.0749;EUR_AF=0.2068;SAS_AF=0.2198;AA=G|||;VT=SNP
3	180589526	rs2002737	G	C	100	PASS	AC=3434;AF=0.685703;AN=5008;NS=2504;DP=17876;EAS_AF=0.6667;AMR_AF=0.7594;AFR_AF=0.5182;EUR_AF=0.8668;SAS_AF=0.6933;AA=C|||;VT=SNP
3	180589804	rs62291394	G	A	100	PASS	AC=797;AF=0.159145;AN=5008;NS=2504;DP=20776;EAS_AF=0.1687;AMR_AF=0.1513;AFR_AF=0.0749;EUR_AF=0.2068;SAS_AF=0.2198;AA=G|||;VT=SNP
3	180590297	rs34312605	C	T	100	PASS	AC=797;AF=0.159145;AN=5008;NS=2504;DP=15381;EAS_AF=0.1687;AMR_AF=0.1513;AFR_AF=0.0749;EUR_AF=0.2068;SAS_AF=0.2198;AA=C|||;VT=SNP
3	180590560	rs13074054	A	G	100	PASS	AC=1185;AF=0.236621;AN=5008;NS=2504;DP=9670;EAS_AF=0.1696;AMR_AF=0.1873;AFR_AF=0.3404;EUR_AF=0.2177;SAS_AF=0.2198;AA=G|||;VT=SNP
3	180591749	rs7652388	A	G	100	PASS	AC=3440;AF=0.686901;AN=5008;NS=2504;DP=13311;EAS_AF=0.6667;AMR_AF=0.7608;AFR_AF=0.5219;EUR_AF=0.8668;SAS_AF=0.6933;AA=G|||;VT=SNP
3	180592360	rs7630922	G	C	100	PASS	AC=1209;AF=0.241414;AN=5008;NS=2504;DP=19346;EAS_AF=0.1696;AMR_AF=0.1873;AFR_AF=0.3343;EUR_AF=0.2177;SAS_AF=0.2526;AA=C|||;VT=SNP
3	180596918	rs10937052	T	C	100	PASS	AC=3413;AF=0.68151;AN=5008;NS=2504;DP=14574;EAS_AF=0.6667;AMR_AF=0.755;AFR_AF=0.5038;EUR_AF=0.8668;SAS_AF=0.6943;AA=C|||;VT=SNP
3	180596979	rs11714331	T	C	100	PASS	AC=3411;AF=0.68111;AN=5008;NS=2504;DP=14449;EAS_AF=0.6667;AMR_AF=0.755;AFR_AF=0.5023;EUR_AF=0.8668;SAS_AF=0.6943;AA=C|||;VT=SNP
3	180597333	rs6802529	C	T	100	PASS	AC=1998;AF=0.398962;AN=5008;NS=2504;DP=14285;EAS_AF=0.495;AMR_AF=0.5072;AFR_AF=0.1006;EUR_AF=0.5915;SAS_AF=0.4284;AA=c|||;VT=SNP
3	180597601	rs28653173	A	G	100	PASS	AC=1216;AF=0.242812;AN=5008;NS=2504;DP=15201;EAS_AF=0.1696;AMR_AF=0.1873;AFR_AF=0.3396;EUR_AF=0.2177;SAS_AF=0.2526;AA=G|||;VT=SNP
3	180599189	rs73176316	C	G	100	PASS	AC=37;AF=0.00738818;AN=5008;NS=2504;DP=19276;EAS_AF=0.002;AMR_AF=0.0058;AFR_AF=0;EUR_AF=0.0249;SAS_AF=0.0061;AA=C|||;VT=SNP
3	180599318	rs13096210	C	T	100	PASS	AC=404;AF=0.0806709;AN=5008;NS=2504;DP=19590;EAS_AF=0.1657;AMR_AF=0.0879;AFR_AF=0.0023;EUR_AF=0.0895;SAS_AF=0.0849;AA=C|||;VT=SNP
3	180599791	rs6794213	C	T	100	PASS	AC=798;AF=0.159345;AN=5008;NS=2504;DP=15325;EAS_AF=0.1687;AMR_AF=0.1513;AFR_AF=0.0756;EUR_AF=0.2068;SAS_AF=0.2198;AA=C|||;VT=SNP
3	180601384	rs34076708	C	T	100	PASS	AC=797;AF=0.159145;AN=5008;NS=2504;DP=17859;EAS_AF=0.1687;AMR_AF=0.1513;AFR_AF=0.0749;EUR_AF=0.2068;SAS_AF=0.2198;AA=C|||;VT=SNP
3	180604010	rs35788298	T	C	100	PASS	AC=831;AF=0.165935;AN=5008;NS=2504;DP=20855;EAS_AF=0.1687;AMR_AF=0.1513;AFR_AF=0.0756;EUR_AF=0.2068;SAS_AF=0.2536;AA=T|||;VT=SNP
3	180605123	rs12635771	A	T	100	PASS	AC=666;AF=0.132987;AN=5008;NS=2504;DP=14835;EAS_AF=0.2252;AMR_AF=0.0937;AFR_AF=0.0106;EUR_AF=0.1918;SAS_AF=0.1708;AA=A|||;VT=SNP
3	180606092	rs35023816	G	A	100	PASS	AC=799;AF=0.159545;AN=5008;NS=2504;DP=15199;EAS_AF=0.1687;AMR_AF=0.1513;AFR_AF=0.0756;EUR_AF=0.2068;SAS_AF=0.2209;AA=G|||;VT=SNP
3	180607193	rs55865077	C	T	100	PASS	AC=699;AF=0.139577;AN=5008;NS=2504;DP=18909;EAS_AF=0.2252;AMR_AF=0.0937;AFR_AF=0.0106;EUR_AF=0.1918;SAS_AF=0.2045;AA=C|||;VT=SNP
3	180607245	rs62291400	T	C	100	PASS	AC=798;AF=0.159345;AN=5008;NS=2504;DP=17279;EAS_AF=0.1687;AMR_AF=0.1513;AFR_AF=0.0756;EUR_AF=0.2068;SAS_AF=0.2198;AA=T|||;VT=SNP
3	180607638	rs62291401	G	A	100	PASS	AC=799;AF=0.159545;AN=5008;NS=2504;DP=15311;EAS_AF=0.1687;AMR_AF=0.1513;AFR_AF=0.0756;EUR_AF=0.2068;SAS_AF=0.2209;AA=G|||;VT=SNP
3	180608917	rs62291402	G	A	100	PASS	AC=797;AF=0.159145;AN=5008;NS=2504;DP=11465;EAS_AF=0.1687;AMR_AF=0.1513;AFR_AF=0.0749;EUR_AF=0.2068;SAS_AF=0.2198;AA=G|||;VT=SNP
3	180608921	rs62291403	A	T	100	PASS	AC=797;AF=0.159145;AN=5008;NS=2504;DP=11534;EAS_AF=0.1687;AMR_AF=0.1513;AFR_AF=0.0749;EUR_AF=0.2068;SAS_AF=0.2198;AA=A|||;VT=SNP
3	180610908	rs13063712	G	A	100	PASS	AC=1178;AF=0.235224;AN=5008;NS=2504;DP=13866;EAS_AF=0.1696;AMR_AF=0.1873;AFR_AF=0.3351;EUR_AF=0.2177;SAS_AF=0.2198;AA=A|||;VT=SNP
3	180610967	rs34315079	A	C	100	PASS	AC=1178;AF=0.235224;AN=5008;NS=2504;DP=16918;EAS_AF=0.1696;AMR_AF=0.1873;AFR_AF=0.3351;EUR_AF=0.2177;SAS_AF=0.2198;AA=C|||;VT=SNP
3	180611427	rs6778573	T	A	100	PASS	AC=2328;AF=0.464856;AN=5008;NS=2504;DP=13169;EAS_AF=0.5188;AMR_AF=0.5879;AFR_AF=0.1899;EUR_AF=0.6859;SAS_AF=0.4663;AA=t|||;VT=SNP
3	180612419	rs4854996	T	G	100	PASS	AC=3416;AF=0.682109;AN=5008;NS=2504;DP=16959;EAS_AF=0.6677;AMR_AF=0.755;AFR_AF=0.5053;EUR_AF=0.8668;SAS_AF=0.6943;AA=G|||;VT=SNP
3	180613118	rs13098541	T	C	100	PASS	AC=825;AF=0.164736;AN=5008;NS=2504;DP=17809;EAS_AF=0.1687;AMR_AF=0.1513;AFR_AF=0.0719;EUR_AF=0.2068;SAS_AF=0.2526;AA=T|||;VT=SNP
3	180614002	rs62291406	C	A	100	PASS	AC=793;AF=0.158347;AN=5008;NS=2504;DP=17945;EAS_AF=0.1687;AMR_AF=0.1513;AFR_AF=0.0719;EUR_AF=0.2068;SAS_AF=0.2198;AA=C|||;VT=SNP
3	180614218	rs62291407	G	T	100	PASS	AC=794;AF=0.158546;AN=5008;NS=2504;DP=17611;EAS_AF=0.1687;AMR_AF=0.1527;AFR_AF=0.0719;EUR_AF=0.2068;SAS_AF=0.2198;AA=C|||;VT=SNP
3	180614921	rs139303630	G	A	100	PASS	AC=126;AF=0.0251597;AN=5008;NS=2504;DP=16808;EAS_AF=0.003;AMR_AF=0.0144;AFR_AF=0.0038;EUR_AF=0.0706;SAS_AF=0.0378;AA=G|||;VT=SNP
3	180615583	rs34133935	T	C	100	PASS	AC=793;AF=0.158347;AN=5008;NS=2504;DP=19051;EAS_AF=0.1687;AMR_AF=0.1513;AFR_AF=0.0719;EUR_AF=0.2068;SAS_AF=0.2198;AA=T|||;VT=SNP
3	180616616	rs35709455	G	A	100	PASS	AC=794;AF=0.158546;AN=5008;NS=2504;DP=20118;EAS_AF=0.1687;AMR_AF=0.1513;AFR_AF=0.0719;EUR_AF=0.2068;SAS_AF=0.2209;AA=G|||;VT=SNP
3	180617647	rs55766304	G	C	100	PASS	AC=668;AF=0.133387;AN=5008;NS=2504;DP=12716;EAS_AF=0.2252;AMR_AF=0.0951;AFR_AF=0.0113;EUR_AF=0.1909;SAS_AF=0.1718;AA=G|||;VT=SNP
3	180617690	rs11715430	G	A	100	PASS	AC=1207;AF=0.241014;AN=5008;NS=2504;DP=15622;EAS_AF=0.1687;AMR_AF=0.1873;AFR_AF=0.3351;EUR_AF=0.2167;SAS_AF=0.2515;AA=A|||;VT=SNP
3	180619838	rs7635754	T	C	100	PASS	AC=1180;AF=0.235623;AN=5008;NS=2504;DP=16221;EAS_AF=0.1696;AMR_AF=0.1873;AFR_AF=0.3351;EUR_AF=0.2187;SAS_AF=0.2209;AA=C|||;VT=SNP
3	180619924	rs13085612	C	T	100	PASS	AC=793;AF=0.158347;AN=5008;NS=2504;DP=17728;EAS_AF=0.1687;AMR_AF=0.1513;AFR_AF=0.0719;EUR_AF=0.2068;SAS_AF=0.2198;AA=C|||;VT=SNP
3	180620256	rs13086336	C	T	100	PASS	AC=827;AF=0.165136;AN=5008;NS=2504;DP=15993;EAS_AF=0.1696;AMR_AF=0.1513;AFR_AF=0.0719;EUR_AF=0.2068;SAS_AF=0.2536;AA=T|||;VT=SNP
3	180622375	rs7652884	A	G	100	PASS	AC=827;AF=0.165136;AN=5008;NS=2504;DP=17896;EAS_AF=0.1687;AMR_AF=0.1527;AFR_AF=0.0719;EUR_AF=0.2068;SAS_AF=0.2536;AA=A|||;VT=SNP
3	180622897	rs71312197	C	T	100	PASS	AC=784;AF=0.15655;AN=5008;NS=2504;DP=14222;EAS_AF=0.1687;AMR_AF=0.1527;AFR_AF=0.0635;EUR_AF=0.2068;SAS_AF=0.2209;AA=C|||;VT=SNP
3	180623255	rs34796896	G	A	100	PASS	AC=796;AF=0.158946;AN=5008;NS=2504;DP=13228;EAS_AF=0.1687;AMR_AF=0.1527;AFR_AF=0.0726;EUR_AF=0.2068;SAS_AF=0.2209;AA=G|||;VT=SNP
3	180623297	rs2090719	C	G	100	PASS	AC=2199;AF=0.439097;AN=5008;NS=2504;DP=16353;EAS_AF=0.498;AMR_AF=0.5648;AFR_AF=0.1422;EUR_AF=0.6481;SAS_AF=0.4755;AA=C|||;VT=SNP
3	180623491	rs7645677	T	G	100	PASS	AC=1205;AF=0.240615;AN=5008;NS=2504;DP=15175;EAS_AF=0.1706;AMR_AF=0.1888;AFR_AF=0.329;EUR_AF=0.2177;SAS_AF=0.2536;AA=G|||;VT=SNP
3	180624548	rs11923808	A	G	100	PASS	AC=3421;AF=0.683107;AN=5008;NS=2504;DP=12060;EAS_AF=0.6508;AMR_AF=0.7608;AFR_AF=0.5182;EUR_AF=0.8668;SAS_AF=0.6953;AA=G|||;VT=SNP
3	180624810	rs62291413	A	T	100	PASS	AC=827;AF=0.165136;AN=5008;NS=2504;DP=15198;EAS_AF=0.1687;AMR_AF=0.1527;AFR_AF=0.0719;EUR_AF=0.2068;SAS_AF=0.2536;AA=A|||;VT=SNP
3	180624900	rs62291414	T	C	100	PASS	AC=1213;AF=0.242212;AN=5008;NS=2504;DP=14830;EAS_AF=0.1696;AMR_AF=0.1888;AFR_AF=0.3359;EUR_AF=0.2177;SAS_AF=0.2536;AA=C|||;VT=SNP
3	180625279	rs35014965	A	G	100	PASS	AC=1214;AF=0.242412;AN=5008;NS=2504;DP=15572;EAS_AF=0.1706;AMR_AF=0.1888;AFR_AF=0.3359;EUR_AF=0.2177;SAS_AF=0.2536;AA=G|||;VT=SNP
3	180625961	rs4854997	T	C	100	PASS	AC=1207;AF=0.241014;AN=5008;NS=2504;DP=14588;EAS_AF=0.1696;AMR_AF=0.1888;AFR_AF=0.3306;EUR_AF=0.2177;SAS_AF=0.2546;AA=t|||;VT=SNP
3	180626951	rs502414	C	T	100	PASS	AC=2820;AF=0.563099;AN=5008;NS=2504;DP=17118;EAS_AF=0.5169;AMR_AF=0.4352;AFR_AF=0.8578;EUR_AF=0.3479;SAS_AF=0.5245;AA=T|||;VT=SNP
3	180627303	rs496250	G	A	100	PASS	AC=1578;AF=0.315096;AN=5008;NS=2504;DP=18300;EAS_AF=0.3472;AMR_AF=0.2392;AFR_AF=0.4803;EUR_AF=0.1302;SAS_AF=0.3027;AA=G|||;VT=SNP
3	180627452	rs4854998	C	A	100	PASS	AC=793;AF=0.158347;AN=5008;NS=2504;DP=21143;EAS_AF=0.1677;AMR_AF=0.1527;AFR_AF=0.0719;EUR_AF=0.2068;SAS_AF=0.2198;AA=c|||;VT=SNP
3	180629092	rs34312705	G	T	100	PASS	AC=794;AF=0.158546;AN=5008;NS=2504;DP=12718;EAS_AF=0.1677;AMR_AF=0.1527;AFR_AF=0.0719;EUR_AF=0.2068;SAS_AF=0.2209;AA=G|||;VT=SNP
3	180629399	rs1805562	G	T	100	PASS	AC=793;AF=0.158347;AN=5008;NS=2504;DP=13804;EAS_AF=0.1677;AMR_AF=0.1527;AFR_AF=0.0719;EUR_AF=0.2068;SAS_AF=0.2198;AA=G|||;VT=SNP
3	180630191	rs34455584	A	G	100	PASS	AC=1204;AF=0.240415;AN=5008;NS=2504;DP=11396;EAS_AF=0.1637;AMR_AF=0.1859;AFR_AF=0.3268;EUR_AF=0.2187;SAS_AF=0.2638;AA=G|||;VT=SNP
3	180630565	rs1805579	T	C	100	PASS	AC=831;AF=0.165935;AN=5008;NS=2504;DP=12719;EAS_AF=0.1627;AMR_AF=0.1527;AFR_AF=0.0719;EUR_AF=0.2068;SAS_AF=0.2638;AA=T|||;VT=SNP
3	180632030	rs1805584	T	C	100	PASS	AC=831;AF=0.165935;AN=5008;NS=2504;DP=18804;EAS_AF=0.1627;AMR_AF=0.1527;AFR_AF=0.0719;EUR_AF=0.2068;SAS_AF=0.2638;AA=T|||;VT=SNP
3	180632126	rs1805563	T	G	100	PASS	AC=1217;AF=0.243011;AN=5008;NS=2504;DP=17463;EAS_AF=0.1637;AMR_AF=0.1888;AFR_AF=0.3359;EUR_AF=0.2177;SAS_AF=0.2638;AA=G|||;VT=SNP
3	180632315	rs1805585	A	G	100	PASS	AC=260;AF=0.0519169;AN=5008;NS=2504;DP=19672;EAS_AF=0.002;AMR_AF=0.0893;AFR_AF=0.003;EUR_AF=0.0835;SAS_AF=0.1104;AA=A|||;VT=SNP
3	180633485	rs1805564	G	A	100	PASS	AC=831;AF=0.165935;AN=5008;NS=2504;DP=18291;EAS_AF=0.1627;AMR_AF=0.1527;AFR_AF=0.0719;EUR_AF=0.2068;SAS_AF=0.2638;AA=G|||;VT=SNP
3	180635474	rs7622390	T	C	100	PASS	AC=1210;AF=0.241613;AN=5008;NS=2504;DP=15051;EAS_AF=0.1637;AMR_AF=0.1888;AFR_AF=0.3306;EUR_AF=0.2177;SAS_AF=0.2638;AA=C|||;VT=SNP
3	180635936	rs1805565	G	A	100	PASS	AC=1594;AF=0.318291;AN=5008;NS=2504;DP=14947;EAS_AF=0.3472;AMR_AF=0.2435;AFR_AF=0.4977;EUR_AF=0.1302;SAS_AF=0.2924;AA=G|||;VT=SNP
3	180636744	rs1011927	A	G	100	PASS	AC=1209;AF=0.241414;AN=5008;NS=2504;DP=17863;EAS_AF=0.1627;AMR_AF=0.1888;AFR_AF=0.329;EUR_AF=0.2177;SAS_AF=0.2658;AA=G|||;VT=SNP
3	180637448	rs502618	T	C	100	PASS	AC=2825;AF=0.564097;AN=5008;NS=2504;DP=16756;EAS_AF=0.5149;AMR_AF=0.4352;AFR_AF=0.8593;EUR_AF=0.3519;SAS_AF=0.5256;AA=C|||;VT=SNP
3	180637665	rs11717953	A	G	100	PASS	AC=831;AF=0.165935;AN=5008;NS=2504;DP=14379;EAS_AF=0.1627;AMR_AF=0.1527;AFR_AF=0.0719;EUR_AF=0.2068;SAS_AF=0.2638;AA=A|||;VT=SNP
3	180638491	rs512735	G	A	100	PASS	AC=1608;AF=0.321086;AN=5008;NS=2504;DP=16417;EAS_AF=0.3512;AMR_AF=0.2435;AFR_AF=0.5;EUR_AF=0.1342;SAS_AF=0.2955;AA=G|||;VT=SNP
3	180638648	rs534630	A	G	100	PASS	AC=1611;AF=0.321685;AN=5008;NS=2504;DP=16894;EAS_AF=0.3512;AMR_AF=0.2435;AFR_AF=0.503;EUR_AF=0.1332;SAS_AF=0.2955;AA=A|||;VT=SNP
3	180638885	rs9859769	T	C	100	PASS	AC=1210;AF=0.241613;AN=5008;NS=2504;DP=14828;EAS_AF=0.1637;AMR_AF=0.1888;AFR_AF=0.3306;EUR_AF=0.2177;SAS_AF=0.2638;AA=C|||;VT=SNP
3	180639252	rs1805567	A	G	100	PASS	AC=831;AF=0.165935;AN=5008;NS=2504;DP=15871;EAS_AF=0.1627;AMR_AF=0.1527;AFR_AF=0.0719;EUR_AF=0.2068;SAS_AF=0.2638;AA=A|||;VT=SNP
3	180641664	rs16832165	A	G	100	PASS	AC=1213;AF=0.242212;AN=5008;NS=2504;DP=17407;EAS_AF=0.1637;AMR_AF=0.1888;AFR_AF=0.3328;EUR_AF=0.2177;SAS_AF=0.2638;AA=G|||;VT=SNP
3	180641807	rs34161981	C	T	100	PASS	AC=797;AF=0.159145;AN=5008;NS=2504;DP=18011;EAS_AF=0.1617;AMR_AF=0.1527;AFR_AF=0.0719;EUR_AF=0.2068;SAS_AF=0.2301;AA=c|||;VT=SNP
3	180643064	rs570123	G	A	100	PASS	AC=1283;AF=0.25619;AN=5008;NS=2504;DP=16852;EAS_AF=0.3482;AMR_AF=0.2334;AFR_AF=0.267;EUR_AF=0.1292;SAS_AF=0.2935;AA=G|||;VT=SNP
3	180646027	rs1805569	C	T	100	PASS	AC=1210;AF=0.241613;AN=5008;NS=2504;DP=13515;EAS_AF=0.1637;AMR_AF=0.1888;AFR_AF=0.3306;EUR_AF=0.2177;SAS_AF=0.2638;AA=T|||;VT=SNP
3	180646260	rs565857	A	G	100	PASS	AC=1605;AF=0.320487;AN=5008;NS=2504;DP=11486;EAS_AF=0.3512;AMR_AF=0.2464;AFR_AF=0.497;EUR_AF=0.1342;SAS_AF=0.2945;AA=G|||;VT=SNP
3	180646631	rs1805571	G	A	100	PASS	AC=830;AF=0.165735;AN=5008;NS=2504;DP=16717;EAS_AF=0.1627;AMR_AF=0.1527;AFR_AF=0.0719;EUR_AF=0.2068;SAS_AF=0.2628;AA=G|||;VT=SNP
3	180647263	rs1805572	T	C	100	PASS	AC=1175;AF=0.234625;AN=5008;NS=2504;DP=18333;EAS_AF=0.1627;AMR_AF=0.1888;AFR_AF=0.3306;EUR_AF=0.2177;SAS_AF=0.229;AA=C|||;VT=SNP
3	180647410	rs1805589	C	T	100	PASS	AC=797;AF=0.159145;AN=5008;NS=2504;DP=16648;EAS_AF=0.1617;AMR_AF=0.1527;AFR_AF=0.0719;EUR_AF=0.2068;SAS_AF=0.2301;AA=C|||;VT=SNP
3	180647762	rs482840	A	G	100	PASS	AC=1600;AF=0.319489;AN=5008;NS=2504;DP=17748;EAS_AF=0.3512;AMR_AF=0.2435;AFR_AF=0.4955;EUR_AF=0.1332;SAS_AF=0.2945;AA=A|||;VT=SNP
3	180647920	rs484550	G	A	100	PASS	AC=1603;AF=0.320088;AN=5008;NS=2504;DP=16077;EAS_AF=0.3512;AMR_AF=0.2435;AFR_AF=0.497;EUR_AF=0.1342;SAS_AF=0.2945;AA=G|||;VT=SNP
3	180648682	rs3774050	G	A	100	PASS	AC=1600;AF=0.319489;AN=5008;NS=2504;DP=12887;EAS_AF=0.3512;AMR_AF=0.2435;AFR_AF=0.4977;EUR_AF=0.1322;SAS_AF=0.2924;AA=G|||;VT=SNP
3	180649568	rs549036	A	G	100	PASS	AC=1605;AF=0.320487;AN=5008;NS=2504;DP=9324;EAS_AF=0.3512;AMR_AF=0.2435;AFR_AF=0.5;EUR_AF=0.1332;SAS_AF=0.2935;AA=A|||;VT=SNP
3	180649595	rs28544188	T	C	100	PASS	AC=1209;AF=0.241414;AN=5008;NS=2504;DP=10577;EAS_AF=0.1627;AMR_AF=0.1902;AFR_AF=0.3298;EUR_AF=0.2177;SAS_AF=0.2638;AA=C|||;VT=SNP
3	180649596	rs35080573	A	G	100	PASS	AC=833;AF=0.166334;AN=5008;NS=2504;DP=10619;EAS_AF=0.1627;AMR_AF=0.1542;AFR_AF=0.0726;EUR_AF=0.2068;SAS_AF=0.2638;AA=A|||;VT=SNP
3	180650962	rs536127	G	A	100	PASS	AC=2967;AF=0.592452;AN=5008;NS=2504;DP=18166;EAS_AF=0.5129;AMR_AF=0.4942;AFR_AF=0.8911;EUR_AF=0.4046;SAS_AF=0.5337;AA=A|||;VT=SNP
3	180651723	rs13093137	C	A	100	PASS	AC=797;AF=0.159145;AN=5008;NS=2504;DP=15778;EAS_AF=0.1617;AMR_AF=0.1527;AFR_AF=0.0719;EUR_AF=0.2068;SAS_AF=0.2301;AA=C|||;VT=SNP
3	180651870	rs13097727	C	G	100	PASS	AC=785;AF=0.156749;AN=5008;NS=2504;DP=16355;EAS_AF=0.1617;AMR_AF=0.1513;AFR_AF=0.0635;EUR_AF=0.2068;SAS_AF=0.2301;AA=C|||;VT=SNP
3	180654807	rs10490806	A	G	100	PASS	AC=830;AF=0.165735;AN=5008;NS=2504;DP=17967;EAS_AF=0.1627;AMR_AF=0.1527;AFR_AF=0.0719;EUR_AF=0.2058;SAS_AF=0.2638;AA=A|||;VT=SNP
3	180654916	rs756391	T	C	100	PASS	AC=831;AF=0.165935;AN=5008;NS=2504;DP=19137;EAS_AF=0.1627;AMR_AF=0.1527;AFR_AF=0.0719;EUR_AF=0.2068;SAS_AF=0.2638;AA=T|||;VT=SNP
3	180657833	rs567741	C	G	100	PASS	AC=1613;AF=0.322085;AN=5008;NS=2504;DP=16513;EAS_AF=0.3502;AMR_AF=0.2435;AFR_AF=0.5068;EUR_AF=0.1332;SAS_AF=0.2935;AA=C|||;VT=SNP
3	180657880	rs1805573	C	T	100	PASS	AC=824;AF=0.164537;AN=5008;NS=2504;DP=17311;EAS_AF=0.1617;AMR_AF=0.1527;AFR_AF=0.0673;EUR_AF=0.2068;SAS_AF=0.2638;AA=C|||;VT=SNP
3	180658176	rs1805574	T	C	100	PASS	AC=824;AF=0.164537;AN=5008;NS=2504;DP=16620;EAS_AF=0.1617;AMR_AF=0.1527;AFR_AF=0.0673;EUR_AF=0.2068;SAS_AF=0.2638;AA=T|||;VT=SNP
3	180658544	rs524005	G	A	100	PASS	AC=2851;AF=0.569289;AN=5008;NS=2504;DP=13869;EAS_AF=0.5119;AMR_AF=0.4352;AFR_AF=0.8585;EUR_AF=0.3509;SAS_AF=0.5573;AA=A|||;VT=SNP
3	180659905	rs13071004	A	G	100	PASS	AC=1187;AF=0.237021;AN=5008;NS=2504;DP=14260;EAS_AF=0.1627;AMR_AF=0.1888;AFR_AF=0.3139;EUR_AF=0.2177;SAS_AF=0.2638;AA=G|||;VT=SNP
3	180660778	rs13095562	T	C	100	PASS	AC=1210;AF=0.241613;AN=5008;NS=2504;DP=16462;EAS_AF=0.1627;AMR_AF=0.1888;AFR_AF=0.3313;EUR_AF=0.2177;SAS_AF=0.2638;AA=t|||;VT=SNP
3	180662287	rs13083851	A	T	100	PASS	AC=821;AF=0.163938;AN=5008;NS=2504;DP=14341;EAS_AF=0.1617;AMR_AF=0.1527;AFR_AF=0.0673;EUR_AF=0.2048;SAS_AF=0.2628;AA=A|||;VT=SNP
3	180663205	rs484824	T	C	100	PASS	AC=718;AF=0.143371;AN=5008;NS=2504;DP=18358;EAS_AF=0.2718;AMR_AF=0.1167;AFR_AF=0.0605;EUR_AF=0.1083;SAS_AF=0.1779;AA=C|||;VT=SNP
3	180664042	rs9879060	A	G	100	PASS	AC=1202;AF=0.240016;AN=5008;NS=2504;DP=19794;EAS_AF=0.1617;AMR_AF=0.1888;AFR_AF=0.326;EUR_AF=0.2177;SAS_AF=0.2638;AA=A|||;VT=SNP
3	180664162	rs12186104	A	G	100	PASS	AC=825;AF=0.164736;AN=5008;NS=2504;DP=18056;EAS_AF=0.1617;AMR_AF=0.1527;AFR_AF=0.0681;EUR_AF=0.2068;SAS_AF=0.2638;AA=A|||;VT=SNP
3	180665942	rs1805599	G	A	100	PASS	AC=1168;AF=0.233227;AN=5008;NS=2504;DP=18143;EAS_AF=0.1627;AMR_AF=0.1888;AFR_AF=0.3245;EUR_AF=0.2177;SAS_AF=0.2301;AA=A|||;VT=SNP
3	180667565	rs1805576	C	G	100	PASS	AC=1005;AF=0.200679;AN=5008;NS=2504;DP=19451;EAS_AF=0.1627;AMR_AF=0.183;AFR_AF=0.2035;EUR_AF=0.2177;SAS_AF=0.2311;AA=G|||;VT=SNP
3	180668111	rs1805577	C	G	100	PASS	AC=813;AF=0.16234;AN=5008;NS=2504;DP=18881;EAS_AF=0.1617;AMR_AF=0.1527;AFR_AF=0.059;EUR_AF=0.2068;SAS_AF=0.2638;AA=C|||;VT=SNP
3	180668722	rs9835573	C	T	100	PASS	AC=356;AF=0.0710863;AN=5008;NS=2504;DP=16381;EAS_AF=0.0149;AMR_AF=0.0331;AFR_AF=0.2254;EUR_AF=0.0199;SAS_AF=0;AA=C|||;VT=SNP
3	180670235	rs741503	G	T	100	PASS	AC=1177;AF=0.235024;AN=5008;NS=2504;DP=17083;EAS_AF=0.1627;AMR_AF=0.1888;AFR_AF=0.3313;EUR_AF=0.2177;SAS_AF=0.2301;AA=T|||;VT=SNP
3	180670598	rs479475	T	A	100	PASS	AC=2792;AF=0.557508;AN=5008;NS=2504;DP=14285;EAS_AF=0.5129;AMR_AF=0.4323;AFR_AF=0.8381;EUR_AF=0.3509;SAS_AF=0.5256;AA=t|||;VT=SNP
3	180672927	rs35751112	C	T	100	PASS	AC=792;AF=0.158147;AN=5008;NS=2504;DP=11235;EAS_AF=0.1617;AMR_AF=0.1542;AFR_AF=0.0673;EUR_AF=0.2068;SAS_AF=0.2301;AA=C|||;VT=SNP
3	180673354	rs1805603	T	C	100	PASS	AC=1176;AF=0.234824;AN=5008;NS=2504;DP=16385;EAS_AF=0.1637;AMR_AF=0.1888;AFR_AF=0.3298;EUR_AF=0.2177;SAS_AF=0.2301;AA=C|||;VT=SNP
3	180673936	rs1805604	C	T	100	PASS	AC=791;AF=0.157947;AN=5008;NS=2504;DP=19139;EAS_AF=0.1617;AMR_AF=0.1527;AFR_AF=0.0673;EUR_AF=0.2068;SAS_AF=0.2301;AA=C|||;VT=SNP
3	180673962	rs1805605	C	G	100	PASS	AC=786;AF=0.156949;AN=5008;NS=2504;DP=18912;EAS_AF=0.1607;AMR_AF=0.1527;AFR_AF=0.0643;EUR_AF=0.2068;SAS_AF=0.2301;AA=C|||;VT=SNP
3	180678965	rs35815802	A	G	100	PASS	AC=812;AF=0.162141;AN=5008;NS=2504;DP=14085;EAS_AF=0.1607;AMR_AF=0.1527;AFR_AF=0.059;EUR_AF=0.2068;SAS_AF=0.2638;AA=A|||;VT=SNP
3	180680013	rs1805620	G	C	100	PASS	AC=258;AF=0.0515176;AN=5008;NS=2504;DP=19011;EAS_AF=0.002;AMR_AF=0.0893;AFR_AF=0.003;EUR_AF=0.0825;SAS_AF=0.1094;AA=G|||;VT=SNP
3	180682385	rs73884124	G	A	100	PASS	AC=1298;AF=0.259185;AN=5008;NS=2504;DP=12112;EAS_AF=0.3482;AMR_AF=0.2349;AFR_AF=0.2761;EUR_AF=0.1322;SAS_AF=0.2924;AA=G|||;VT=SNP
3	180686365	rs6763069	T	A	100	PASS	AC=3812;AF=0.761182;AN=5008;NS=2504;DP=15929;EAS_AF=0.746;AMR_AF=0.6095;AFR_AF=0.9796;EUR_AF=0.6193;SAS_AF=0.7352;AA=A|||;VT=SNP
3	180687597	rs13076860	T	A	100	PASS	AC=828;AF=0.165335;AN=5008;NS=2504;DP=17566;EAS_AF=0.1627;AMR_AF=0.1527;AFR_AF=0.0719;EUR_AF=0.2068;SAS_AF=0.2607;AA=T|||;VT=SNP
3	180687598	rs13076861	T	A	100	PASS	AC=828;AF=0.165335;AN=5008;NS=2504;DP=17591;EAS_AF=0.1627;AMR_AF=0.1527;AFR_AF=0.0719;EUR_AF=0.2068;SAS_AF=0.2607;AA=T|||;VT=SNP
3	180691092	rs1010471	G	A	100	PASS	AC=2858;AF=0.570687;AN=5008;NS=2504;DP=16170;EAS_AF=0.5119;AMR_AF=0.4352;AFR_AF=0.8638;EUR_AF=0.3499;SAS_AF=0.5583;AA=A|||;VT=SNP
3	180693504	rs1805606	C	T	100	PASS	AC=831;AF=0.165935;AN=5008;NS=2504;DP=15910;EAS_AF=0.1627;AMR_AF=0.1527;AFR_AF=0.0719;EUR_AF=0.2068;SAS_AF=0.2638;AA=C|||;VT=SNP
3	180696550	rs62291435	A	G	100	PASS	AC=797;AF=0.159145;AN=5008;NS=2504;DP=20582;EAS_AF=0.1627;AMR_AF=0.1527;AFR_AF=0.0719;EUR_AF=0.2068;SAS_AF=0.229;AA=A|||;VT=SNP
3	180698128	rs1058382	A	T	100	PASS	AC=3821;AF=0.762979;AN=5008;NS=2504;DP=16848;EAS_AF=0.747;AMR_AF=0.6066;AFR_AF=0.9766;EUR_AF=0.6203;SAS_AF=0.7485;AA=T|||;VT=SNP
3	180698130	rs6799476	T	C	100	PASS	AC=1614;AF=0.322284;AN=5008;NS=2504;DP=16813;EAS_AF=0.3502;AMR_AF=0.2435;AFR_AF=0.5061;EUR_AF=0.1332;SAS_AF=0.2955;AA=T|||;VT=SNP
3	180700150	rs2601	A	G	100	PASS	AC=1221;AF=0.24381;AN=5008;NS=2504;DP=18976;EAS_AF=0.1637;AMR_AF=0.1888;AFR_AF=0.3389;EUR_AF=0.2177;SAS_AF=0.2638;AA=G|||;VT=SNP
3	180702240	rs1051411	C	T	100	PASS	AC=1184;AF=0.236422;AN=5008;NS=2504;DP=17098;EAS_AF=0.1627;AMR_AF=0.1888;AFR_AF=0.3359;EUR_AF=0.2177;SAS_AF=0.2311;AA=T|||;VT=SNP
3	180703214	rs1805636	C	T	100	PASS	AC=47;AF=0.00938498;AN=5008;NS=2504;DP=16045;EAS_AF=0.003;AMR_AF=0.0216;AFR_AF=0.0015;EUR_AF=0.0268;SAS_AF=0;AA=C|||;VT=SNP
3	180707961	rs3026213	C	T	100	PASS	AC=814;AF=0.16254;AN=5008;NS=2504;DP=18783;EAS_AF=0.1597;AMR_AF=0.1499;AFR_AF=0.0741;EUR_AF=0.2078;SAS_AF=0.2474;AA=C|||;VT=SNP
3	180709187	rs6770368	T	G	100	PASS	AC=849;AF=0.169529;AN=5008;NS=2504;DP=20577;EAS_AF=0.1607;AMR_AF=0.1513;AFR_AF=0.0741;EUR_AF=0.2078;SAS_AF=0.2812;AA=T|||;VT=SNP
3	180710772	rs6763935	C	G	100	PASS	AC=849;AF=0.169529;AN=5008;NS=2504;DP=17757;EAS_AF=0.1607;AMR_AF=0.1513;AFR_AF=0.0741;EUR_AF=0.2078;SAS_AF=0.2812;AA=C|||;VT=SNP
3	180710861	rs6776895	T	C	100	PASS	AC=3099;AF=0.61881;AN=5008;NS=2504;DP=18619;EAS_AF=0.496;AMR_AF=0.4597;AFR_AF=0.966;EUR_AF=0.4274;SAS_AF=0.5859;AA=C|||;VT=SNP
3	180711004	rs6777005	T	C	100	PASS	AC=850;AF=0.169728;AN=5008;NS=2504;DP=18787;EAS_AF=0.1607;AMR_AF=0.1513;AFR_AF=0.0741;EUR_AF=0.2078;SAS_AF=0.2822;AA=T|||;VT=SNP
3	180711887	rs62291437	A	G	100	PASS	AC=850;AF=0.169728;AN=5008;NS=2504;DP=18655;EAS_AF=0.1607;AMR_AF=0.1513;AFR_AF=0.0741;EUR_AF=0.2078;SAS_AF=0.2822;AA=A|||;VT=SNP
3	180713021	rs13073459	A	G	100	PASS	AC=839;AF=0.167532;AN=5008;NS=2504;DP=19587;EAS_AF=0.1607;AMR_AF=0.1513;AFR_AF=0.0658;EUR_AF=0.2078;SAS_AF=0.2822;AA=A|||;VT=SNP
3	180713903	rs7620793	C	T	100	PASS	AC=1564;AF=0.3123;AN=5008;NS=2504;DP=16734;EAS_AF=0.3304;AMR_AF=0.1916;AFR_AF=0.5197;EUR_AF=0.1312;SAS_AF=0.2853;AA=C|||;VT=SNP
3	180714307	rs9810292	T	G	100	PASS	AC=2817;AF=0.5625;AN=5008;NS=2504;DP=19613;EAS_AF=0.4931;AMR_AF=0.3818;AFR_AF=0.8684;EUR_AF=0.3499;SAS_AF=0.5675;AA=G|||;VT=SNP
3	180716130	rs4855000	C	G	100	PASS	AC=885;AF=0.176717;AN=5008;NS=2504;DP=14472;EAS_AF=0.1607;AMR_AF=0.1585;AFR_AF=0.0749;EUR_AF=0.2336;SAS_AF=0.2853;AA=C|||;VT=SNP
3	180717394	rs115899054	A	G	100	PASS	AC=1234;AF=0.246406;AN=5008;NS=2504;DP=19393;EAS_AF=0.3313;AMR_AF=0.1787;AFR_AF=0.2761;EUR_AF=0.1302;SAS_AF=0.2863;AA=A|||;VT=SNP
3	180717524	rs112417788	G	A	100	PASS	AC=817;AF=0.163139;AN=5008;NS=2504;DP=20573;EAS_AF=0.1607;AMR_AF=0.1513;AFR_AF=0.0741;EUR_AF=0.2078;SAS_AF=0.2485;AA=G|||;VT=SNP
3	180717981	rs4289345	A	G	100	PASS	AC=2817;AF=0.5625;AN=5008;NS=2504;DP=16249;EAS_AF=0.4931;AMR_AF=0.3818;AFR_AF=0.8676;EUR_AF=0.3499;SAS_AF=0.5685;AA=G|||;VT=SNP
3	180718146	rs9755301	A	G	100	PASS	AC=2818;AF=0.5627;AN=5008;NS=2504;DP=17874;EAS_AF=0.4931;AMR_AF=0.3833;AFR_AF=0.8676;EUR_AF=0.3499;SAS_AF=0.5685;AA=G|||;VT=SNP
3	180719306	rs4855001	G	C	100	PASS	AC=850;AF=0.169728;AN=5008;NS=2504;DP=18070;EAS_AF=0.1607;AMR_AF=0.1513;AFR_AF=0.0741;EUR_AF=0.2078;SAS_AF=0.2822;AA=G|||;VT=SNP
3	180719447	rs4855002	C	T	100	PASS	AC=840;AF=0.167732;AN=5008;NS=2504;DP=19294;EAS_AF=0.1607;AMR_AF=0.1513;AFR_AF=0.0666;EUR_AF=0.2078;SAS_AF=0.2822;AA=C|||;VT=SNP
3	180719479	rs4855003	A	G	100	PASS	AC=2808;AF=0.560703;AN=5008;NS=2504;DP=18604;EAS_AF=0.4881;AMR_AF=0.3818;AFR_AF=0.8654;EUR_AF=0.3499;SAS_AF=0.5675;AA=G|||;VT=SNP
3	180719582	rs4855004	C	T	100	PASS	AC=2806;AF=0.560304;AN=5008;NS=2504;DP=19522;EAS_AF=0.4861;AMR_AF=0.3818;AFR_AF=0.8654;EUR_AF=0.3499;SAS_AF=0.5675;AA=T|||;VT=SNP
3	180723087	rs7644289	T	C	100	PASS	AC=2832;AF=0.565495;AN=5008;NS=2504;DP=18737;EAS_AF=0.5079;AMR_AF=0.3818;AFR_AF=0.8669;EUR_AF=0.3499;SAS_AF=0.5695;AA=C|||;VT=SNP
3	180723870	rs28867829	G	A	100	PASS	AC=579;AF=0.115615;AN=5008;NS=2504;DP=15120;EAS_AF=0.0724;AMR_AF=0.1167;AFR_AF=0.2141;EUR_AF=0.0268;SAS_AF=0.1176;AA=G|||;VT=SNP
3	180724643	rs7638592	G	A	100	PASS	AC=1504;AF=0.300319;AN=5008;NS=2504;DP=20456;EAS_AF=0.3274;AMR_AF=0.1859;AFR_AF=0.4788;EUR_AF=0.1322;SAS_AF=0.2853;AA=G|||;VT=SNP
3	180724855	rs7616419	A	G	100	PASS	AC=2973;AF=0.59365;AN=5008;NS=2504;DP=19241;EAS_AF=0.494;AMR_AF=0.4424;AFR_AF=0.9017;EUR_AF=0.4076;SAS_AF=0.5787;AA=G|||;VT=SNP
3	180725823	rs35244474	T	C	100	PASS	AC=903;AF=0.180312;AN=5008;NS=2504;DP=13148;EAS_AF=0.1696;AMR_AF=0.1527;AFR_AF=0.0893;EUR_AF=0.2137;SAS_AF=0.2996;AA=T|||;VT=SNP
3	180725902	rs34713525	G	A	100	PASS	AC=2385;AF=0.476238;AN=5008;NS=2504;DP=15477;EAS_AF=0.4653;AMR_AF=0.3458;AFR_AF=0.5908;EUR_AF=0.3419;SAS_AF=0.5634;AA=G|||;VT=SNP
3	180726056	rs10470517	T	C	100	PASS	AC=3094;AF=0.617812;AN=5008;NS=2504;DP=15242;EAS_AF=0.5099;AMR_AF=0.4553;AFR_AF=0.9183;EUR_AF=0.4503;SAS_AF=0.6104;AA=C|||;VT=SNP
3	180727215	rs61263335	A	G	100	PASS	AC=1061;AF=0.211861;AN=5008;NS=2504;DP=19321;EAS_AF=0.1577;AMR_AF=0.1772;AFR_AF=0.2239;EUR_AF=0.2087;SAS_AF=0.2791;AA=G|||;VT=SNP
3	180728136	rs34456631	C	T	100	PASS	AC=738;AF=0.147364;AN=5008;NS=2504;DP=20956;EAS_AF=0.1558;AMR_AF=0.1513;AFR_AF=0.0234;EUR_AF=0.2028;SAS_AF=0.2464;AA=C|||;VT=SNP
3	180728415	rs11705702	G	C	100	PASS	AC=739;AF=0.147564;AN=5008;NS=2504;DP=18195;EAS_AF=0.1558;AMR_AF=0.1513;AFR_AF=0.0242;EUR_AF=0.2028;SAS_AF=0.2464;AA=G|||;VT=SNP
3	180729148	rs71312200	A	T	100	PASS	AC=770;AF=0.153754;AN=5008;NS=2504;DP=14611;EAS_AF=0.1558;AMR_AF=0.1542;AFR_AF=0.0461;EUR_AF=0.2028;SAS_AF=0.2464;AA=A|||;VT=SNP
3	180730244	rs7638244	G	A	100	PASS	AC=772;AF=0.154153;AN=5008;NS=2504;DP=15271;EAS_AF=0.1558;AMR_AF=0.1513;AFR_AF=0.025;EUR_AF=0.2028;SAS_AF=0.2791;AA=G|||;VT=SNP
3	180731458	rs62289566	C	T	100	PASS	AC=736;AF=0.146965;AN=5008;NS=2504;DP=12918;EAS_AF=0.1558;AMR_AF=0.1499;AFR_AF=0.0234;EUR_AF=0.2028;SAS_AF=0.2454;AA=C|||;VT=SNP
3	180732505	rs16832256	C	A	100	PASS	AC=1092;AF=0.218051;AN=5008;NS=2504;DP=18728;EAS_AF=0.1558;AMR_AF=0.1816;AFR_AF=0.2678;EUR_AF=0.2137;SAS_AF=0.2454;AA=A|||;VT=SNP
3	180733150	rs7647398	C	T	100	PASS	AC=736;AF=0.146965;AN=5008;NS=2504;DP=19538;EAS_AF=0.1558;AMR_AF=0.1499;AFR_AF=0.0234;EUR_AF=0.2028;SAS_AF=0.2454;AA=C|||;VT=SNP
3	180733341	rs6443732	G	A	100	PASS	AC=2003;AF=0.39996;AN=5008;NS=2504;DP=17731;EAS_AF=0.25;AMR_AF=0.2911;AFR_AF=0.702;EUR_AF=0.2247;SAS_AF=0.4039;AA=A|||;VT=SNP
3	180733746	rs11711326	G	C	100	PASS	AC=771;AF=0.153954;AN=5008;NS=2504;DP=14124;EAS_AF=0.1558;AMR_AF=0.1513;AFR_AF=0.0234;EUR_AF=0.2038;SAS_AF=0.2791;AA=G|||;VT=SNP
3	180734185	rs77025239	G	A	100	PASS	AC=764;AF=0.152556;AN=5008;NS=2504;DP=15051;EAS_AF=0.2292;AMR_AF=0.0821;AFR_AF=0.1331;EUR_AF=0.1372;SAS_AF=0.1656;AA=G|||;VT=SNP
3	180735825	rs11715401	A	T	100	PASS	AC=770;AF=0.153754;AN=5008;NS=2504;DP=14670;EAS_AF=0.1558;AMR_AF=0.1513;AFR_AF=0.0234;EUR_AF=0.2038;SAS_AF=0.2781;AA=A|||;VT=SNP
3	180736253	rs10049181	T	C	100	PASS	AC=1130;AF=0.225639;AN=5008;NS=2504;DP=15168;EAS_AF=0.1567;AMR_AF=0.1844;AFR_AF=0.2685;EUR_AF=0.2157;SAS_AF=0.2781;AA=C|||;VT=SNP
3	180737641	rs34293605	T	G	100	PASS	AC=776;AF=0.154952;AN=5008;NS=2504;DP=17089;EAS_AF=0.1558;AMR_AF=0.1527;AFR_AF=0.0265;EUR_AF=0.2038;SAS_AF=0.2791;AA=T|||;VT=SNP
3	180738372	rs4855007	C	G	100	PASS	AC=737;AF=0.147165;AN=5008;NS=2504;DP=21467;EAS_AF=0.1548;AMR_AF=0.1499;AFR_AF=0.025;EUR_AF=0.2028;SAS_AF=0.2454;AA=C|||;VT=SNP
3	180738530	rs13086883	C	T	100	PASS	AC=2093;AF=0.417931;AN=5008;NS=2504;DP=20296;EAS_AF=0.2768;AMR_AF=0.3098;AFR_AF=0.7504;EUR_AF=0.2425;SAS_AF=0.3712;AA=T|||;VT=SNP
3	180738859	rs11711791	G	A	100	PASS	AC=738;AF=0.147364;AN=5008;NS=2504;DP=17248;EAS_AF=0.1548;AMR_AF=0.1499;AFR_AF=0.0257;EUR_AF=0.2028;SAS_AF=0.2454;AA=G|||;VT=SNP
3	180739696	rs4855008	T	C	100	PASS	AC=772;AF=0.154153;AN=5008;NS=2504;DP=17948;EAS_AF=0.1558;AMR_AF=0.1513;AFR_AF=0.025;EUR_AF=0.2038;SAS_AF=0.2781;AA=T|||;VT=SNP
3	180739934	rs4855009	A	T	100	PASS	AC=1976;AF=0.394569;AN=5008;NS=2504;DP=16374;EAS_AF=0.252;AMR_AF=0.2925;AFR_AF=0.7035;EUR_AF=0.2256;SAS_AF=0.3701;AA=T|||;VT=SNP
3	180741070	rs1897422	G	A	100	PASS	AC=1000;AF=0.199681;AN=5008;NS=2504;DP=16879;EAS_AF=0.1558;AMR_AF=0.1744;AFR_AF=0.1853;EUR_AF=0.2038;SAS_AF=0.2781;AA=A|||;VT=SNP
3	180741862	rs13089835	T	C	100	PASS	AC=774;AF=0.154553;AN=5008;NS=2504;DP=13726;EAS_AF=0.1558;AMR_AF=0.1527;AFR_AF=0.0265;EUR_AF=0.2028;SAS_AF=0.2781;AA=T|||;VT=SNP
3	180743946	rs80167953	T	A	100	PASS	AC=739;AF=0.147564;AN=5008;NS=2504;DP=14021;EAS_AF=0.1558;AMR_AF=0.1513;AFR_AF=0.025;EUR_AF=0.2028;SAS_AF=0.2454;AA=T|||;VT=SNP
3	180744625	rs1897421	G	A	100	PASS	AC=742;AF=0.148163;AN=5008;NS=2504;DP=18350;EAS_AF=0.1558;AMR_AF=0.1513;AFR_AF=0.0265;EUR_AF=0.2028;SAS_AF=0.2464;AA=G|||;VT=SNP
3	180748561	rs876174	T	C	100	PASS	AC=2040;AF=0.407348;AN=5008;NS=2504;DP=15799;EAS_AF=0.2808;AMR_AF=0.2925;AFR_AF=0.7057;EUR_AF=0.2256;SAS_AF=0.4029;AA=C|||;VT=SNP
3	180749249	rs741501	G	T	100	PASS	AC=834;AF=0.166534;AN=5008;NS=2504;DP=17444;EAS_AF=0.2232;AMR_AF=0.1066;AFR_AF=0.1626;EUR_AF=0.1561;SAS_AF=0.1667;AA=G|||;VT=SNP
3	180751175	rs62289571	C	T	100	PASS	AC=1096;AF=0.21885;AN=5008;NS=2504;DP=17861;EAS_AF=0.1558;AMR_AF=0.1816;AFR_AF=0.27;EUR_AF=0.2147;SAS_AF=0.2454;AA=T|||;VT=SNP
3	180751651	rs4855011	T	C	100	PASS	AC=3852;AF=0.769169;AN=5008;NS=2504;DP=20109;EAS_AF=0.7738;AMR_AF=0.6297;AFR_AF=0.9773;EUR_AF=0.6322;SAS_AF=0.7229;AA=t|||;VT=SNP
3	180752138	rs13096176	C	T	100	PASS	AC=739;AF=0.147564;AN=5008;NS=2504;DP=18446;EAS_AF=0.1548;AMR_AF=0.1499;AFR_AF=0.0257;EUR_AF=0.2038;SAS_AF=0.2454;AA=C|||;VT=SNP
3	180752365	rs16832272	C	T	100	PASS	AC=756;AF=0.150958;AN=5008;NS=2504;DP=16053;EAS_AF=0.2907;AMR_AF=0.17;AFR_AF=0.0098;EUR_AF=0.168;SAS_AF=0.1667;AA=T|||;VT=SNP
3	180753383	rs13060352	G	C	100	PASS	AC=740;AF=0.147764;AN=5008;NS=2504;DP=17077;EAS_AF=0.1558;AMR_AF=0.1499;AFR_AF=0.0257;EUR_AF=0.2038;SAS_AF=0.2454;AA=G|||;VT=SNP
3	180754046	rs9852289	A	G	100	PASS	AC=1000;AF=0.199681;AN=5008;NS=2504;DP=20592;EAS_AF=0.1558;AMR_AF=0.1715;AFR_AF=0.1868;EUR_AF=0.2038;SAS_AF=0.2781;AA=G|||;VT=SNP
3	180755882	rs35607144	C	T	100	PASS	AC=738;AF=0.147364;AN=5008;NS=2504;DP=17609;EAS_AF=0.1558;AMR_AF=0.1484;AFR_AF=0.0257;EUR_AF=0.2028;SAS_AF=0.2454;AA=C|||;VT=SNP
3	180758644	rs35077784	G	A	100	PASS	AC=723;AF=0.144369;AN=5008;NS=2504;DP=16969;EAS_AF=0.1558;AMR_AF=0.1484;AFR_AF=0.0151;EUR_AF=0.2018;SAS_AF=0.2454;AA=G|||;VT=SNP
3	180760431	rs34095791	G	A	100	PASS	AC=769;AF=0.153554;AN=5008;NS=2504;DP=21131;EAS_AF=0.1558;AMR_AF=0.1499;AFR_AF=0.025;EUR_AF=0.2018;SAS_AF=0.2781;AA=G|||;VT=SNP
3	180761638	rs62289575	C	A	100	PASS	AC=965;AF=0.192692;AN=5008;NS=2504;DP=19660;EAS_AF=0.1558;AMR_AF=0.1729;AFR_AF=0.1846;EUR_AF=0.2028;SAS_AF=0.2454;AA=C|||;VT=SNP
3	180761900	rs112171696	A	G	100	PASS	AC=770;AF=0.153754;AN=5008;NS=2504;DP=20883;EAS_AF=0.1558;AMR_AF=0.1499;AFR_AF=0.025;EUR_AF=0.2018;SAS_AF=0.2791;AA=A|||;VT=SNP
3	180763497	rs4855013	A	T	100	PASS	AC=738;AF=0.147364;AN=5008;NS=2504;DP=21376;EAS_AF=0.1558;AMR_AF=0.1499;AFR_AF=0.025;EUR_AF=0.2028;SAS_AF=0.2454;AA=A|||;VT=SNP
3	180763555	rs4855014	T	C	100	PASS	AC=1090;AF=0.217652;AN=5008;NS=2504;DP=21158;EAS_AF=0.1558;AMR_AF=0.1816;AFR_AF=0.2655;EUR_AF=0.2147;SAS_AF=0.2454;AA=C|||;VT=SNP
3	180764204	rs6782579	A	G	100	PASS	AC=1000;AF=0.199681;AN=5008;NS=2504;DP=16778;EAS_AF=0.1558;AMR_AF=0.1715;AFR_AF=0.1868;EUR_AF=0.2038;SAS_AF=0.2781;AA=G|||;VT=SNP
3	180764312	rs6807057	G	T	100	PASS	AC=738;AF=0.147364;AN=5008;NS=2504;DP=20347;EAS_AF=0.1558;AMR_AF=0.1499;AFR_AF=0.025;EUR_AF=0.2028;SAS_AF=0.2454;AA=G|||;VT=SNP
3	180765374	rs10513778	T	C	100	PASS	AC=744;AF=0.148562;AN=5008;NS=2504;DP=20310;EAS_AF=0.1558;AMR_AF=0.1499;AFR_AF=0.0265;EUR_AF=0.2028;SAS_AF=0.2495;AA=T|||;VT=SNP
3	180766698	rs9823323	C	T	100	PASS	AC=2001;AF=0.399561;AN=5008;NS=2504;DP=14087;EAS_AF=0.2808;AMR_AF=0.2896;AFR_AF=0.7035;EUR_AF=0.2237;SAS_AF=0.3701;AA=T|||;VT=SNP
3	180768320	rs1001416	T	G	100	PASS	AC=771;AF=0.153954;AN=5008;NS=2504;DP=14707;EAS_AF=0.1558;AMR_AF=0.1484;AFR_AF=0.0265;EUR_AF=0.2018;SAS_AF=0.2791;AA=t|||;VT=SNP
3	180768642	rs1001417	G	C	100	PASS	AC=738;AF=0.147364;AN=5008;NS=2504;DP=15581;EAS_AF=0.1548;AMR_AF=0.1484;AFR_AF=0.0265;EUR_AF=0.2018;SAS_AF=0.2464;AA=G|||;VT=SNP
3	180769147	rs13092557	G	A	100	PASS	AC=738;AF=0.147364;AN=5008;NS=2504;DP=17389;EAS_AF=0.1548;AMR_AF=0.1484;AFR_AF=0.0265;EUR_AF=0.2018;SAS_AF=0.2464;AA=G|||;VT=SNP
3	180772171	rs1805609	T	A	100	PASS	AC=965;AF=0.192692;AN=5008;NS=2504;DP=21665;EAS_AF=0.1548;AMR_AF=0.17;AFR_AF=0.1868;EUR_AF=0.2028;SAS_AF=0.2454;AA=A|||;VT=SNP
3	180772241	rs1805610	C	T	100	PASS	AC=2022;AF=0.403754;AN=5008;NS=2504;DP=21034;EAS_AF=0.2788;AMR_AF=0.2882;AFR_AF=0.7216;EUR_AF=0.2237;SAS_AF=0.3701;AA=T|||;VT=SNP
3	180772747	rs1805201	G	C	100	PASS	AC=2032;AF=0.405751;AN=5008;NS=2504;DP=19243;EAS_AF=0.2798;AMR_AF=0.2882;AFR_AF=0.7042;EUR_AF=0.2237;SAS_AF=0.4029;AA=C|||;VT=SNP
3	180774428	rs1805645	G	A	100	PASS	AC=394;AF=0.0786741;AN=5008;NS=2504;DP=17651;EAS_AF=0.1508;AMR_AF=0.0836;AFR_AF=0.0023;EUR_AF=0.0865;SAS_AF=0.0961;AA=G|||;VT=SNP
3	180774673	rs1805646	G	A	100	PASS	AC=736;AF=0.146965;AN=5008;NS=2504;DP=17623;EAS_AF=0.1548;AMR_AF=0.1484;AFR_AF=0.0257;EUR_AF=0.2018;SAS_AF=0.2454;AA=G|||;VT=SNP
3	180774847	rs1805206	C	A	100	PASS	AC=2051;AF=0.409545;AN=5008;NS=2504;DP=17279;EAS_AF=0.2788;AMR_AF=0.2882;AFR_AF=0.7194;EUR_AF=0.2237;SAS_AF=0.4029;AA=A|||;VT=SNP
3	180774987	rs1805611	A	T	100	PASS	AC=1127;AF=0.22504;AN=5008;NS=2504;DP=16771;EAS_AF=0.1548;AMR_AF=0.1801;AFR_AF=0.2723;EUR_AF=0.2127;SAS_AF=0.2781;AA=T|||;VT=SNP
3	180775134	rs1805207	C	T	100	PASS	AC=3872;AF=0.773163;AN=5008;NS=2504;DP=16742;EAS_AF=0.7996;AMR_AF=0.6282;AFR_AF=0.9773;EUR_AF=0.6292;SAS_AF=0.7209;AA=T|||;VT=SNP
3	180778763	rs1806190	T	C	100	PASS	AC=1132;AF=0.226038;AN=5008;NS=2504;DP=16365;EAS_AF=0.1558;AMR_AF=0.1816;AFR_AF=0.2738;EUR_AF=0.2137;SAS_AF=0.2781;AA=C|||;VT=SNP
3	180779152	rs34193500	A	G	100	PASS	AC=770;AF=0.153754;AN=5008;NS=2504;DP=16626;EAS_AF=0.1558;AMR_AF=0.1484;AFR_AF=0.0265;EUR_AF=0.2028;SAS_AF=0.2771;AA=A|||;VT=SNP
3	180781100	rs4854912	C	T	100	PASS	AC=735;AF=0.146765;AN=5008;NS=2504;DP=9468;EAS_AF=0.1548;AMR_AF=0.1484;AFR_AF=0.0265;EUR_AF=0.2018;SAS_AF=0.2434;AA=C|||;VT=SNP
3	180785697	rs2216427	C	G	100	PASS	AC=2525;AF=0.504193;AN=5008;NS=2504;DP=16830;EAS_AF=0.2768;AMR_AF=0.3804;AFR_AF=0.8722;EUR_AF=0.3539;SAS_AF=0.4836;AA=G|||;VT=SNP
3	180786608	rs6775889	A	T	100	PASS	AC=762;AF=0.152157;AN=5008;NS=2504;DP=17505;EAS_AF=0.1448;AMR_AF=0.1484;AFR_AF=0.0265;EUR_AF=0.2038;SAS_AF=0.2791;AA=A|||;VT=SNP
3	180787494	rs12638820	G	A	100	PASS	AC=762;AF=0.152157;AN=5008;NS=2504;DP=18014;EAS_AF=0.1448;AMR_AF=0.1484;AFR_AF=0.0265;EUR_AF=0.2038;SAS_AF=0.2791;AA=g|||;VT=SNP
3	180788614	rs138977875	T	C	100	PASS	AC=764;AF=0.152556;AN=5008;NS=2504;DP=20866;EAS_AF=0.1448;AMR_AF=0.1484;AFR_AF=0.0272;EUR_AF=0.2048;SAS_AF=0.2791;AA=T|||;VT=SNP
3	180789706	rs13064866	G	T	100	PASS	AC=1072;AF=0.214058;AN=5008;NS=2504;DP=16610;EAS_AF=0.1448;AMR_AF=0.1816;AFR_AF=0.2595;EUR_AF=0.2147;SAS_AF=0.2464;AA=T|||;VT=SNP
3	180789970	rs112011743	T	C	100	PASS	AC=732;AF=0.146166;AN=5008;NS=2504;DP=17768;EAS_AF=0.1448;AMR_AF=0.1484;AFR_AF=0.0272;EUR_AF=0.2048;SAS_AF=0.2464;AA=T|||;VT=SNP
3	180791065	rs62289594	C	A	100	PASS	AC=1104;AF=0.220447;AN=5008;NS=2504;DP=19071;EAS_AF=0.1448;AMR_AF=0.1816;AFR_AF=0.2821;EUR_AF=0.2167;SAS_AF=0.2464;AA=A|||;VT=SNP
3	180791117	rs62289595	G	A	100	PASS	AC=731;AF=0.145966;AN=5008;NS=2504;DP=18345;EAS_AF=0.1448;AMR_AF=0.1484;AFR_AF=0.0265;EUR_AF=0.2048;SAS_AF=0.2464;AA=G|||;VT=SNP
3	180791551	rs2216428	C	T	100	PASS	AC=1166;AF=0.232827;AN=5008;NS=2504;DP=18832;EAS_AF=0.131;AMR_AF=0.1686;AFR_AF=0.4561;EUR_AF=0.1203;SAS_AF=0.1973;AA=C|||;VT=SNP
3	180792196	rs9829172	C	T	100	PASS	AC=1168;AF=0.233227;AN=5008;NS=2504;DP=19670;EAS_AF=0.131;AMR_AF=0.1686;AFR_AF=0.4576;EUR_AF=0.1203;SAS_AF=0.1973;AA=C|||;VT=SNP
3	180792579	rs13062475	T	C	100	PASS	AC=732;AF=0.146166;AN=5008;NS=2504;DP=19652;EAS_AF=0.1458;AMR_AF=0.1484;AFR_AF=0.0265;EUR_AF=0.2048;SAS_AF=0.2464;AA=T|||;VT=SNP
3	180794914	rs62289596	G	C	100	PASS	AC=761;AF=0.151957;AN=5008;NS=2504;DP=19616;EAS_AF=0.1458;AMR_AF=0.1484;AFR_AF=0.0242;EUR_AF=0.2048;SAS_AF=0.2791;AA=G|||;VT=SNP
3	180796379	rs34196661	C	A	100	PASS	AC=731;AF=0.145966;AN=5008;NS=2504;DP=19302;EAS_AF=0.1458;AMR_AF=0.1484;AFR_AF=0.0257;EUR_AF=0.2048;SAS_AF=0.2464;AA=C|||;VT=SNP
3	180797921	rs12635178	T	G	100	PASS	AC=424;AF=0.0846645;AN=5008;NS=2504;DP=17601;EAS_AF=0.1438;AMR_AF=0.0836;AFR_AF=0.003;EUR_AF=0.0905;SAS_AF=0.1288;AA=T|||;VT=SNP
3	180798672	rs13086700	A	G	100	PASS	AC=763;AF=0.152356;AN=5008;NS=2504;DP=19777;EAS_AF=0.1458;AMR_AF=0.1484;AFR_AF=0.0257;EUR_AF=0.2048;SAS_AF=0.2791;AA=A|||;VT=SNP
3	180798727	rs13086738	A	G	100	PASS	AC=1092;AF=0.218051;AN=5008;NS=2504;DP=17612;EAS_AF=0.1458;AMR_AF=0.1729;AFR_AF=0.2602;EUR_AF=0.2068;SAS_AF=0.2791;AA=G|||;VT=SNP
3	180799585	rs78708083	C	T	100	PASS	AC=308;AF=0.0615016;AN=5008;NS=2504;DP=15954;EAS_AF=0.1756;AMR_AF=0.013;AFR_AF=0.0045;EUR_AF=0.0239;SAS_AF=0.0941;AA=C|||;VT=SNP
3	180799879	rs4855015	A	C	100	PASS	AC=1093;AF=0.218251;AN=5008;NS=2504;DP=13758;EAS_AF=0.1458;AMR_AF=0.1729;AFR_AF=0.2617;EUR_AF=0.2058;SAS_AF=0.2791;AA=C|||;VT=SNP
3	180802537	rs3849428	C	T	100	PASS	AC=1133;AF=0.226238;AN=5008;NS=2504;DP=17934;EAS_AF=0.131;AMR_AF=0.1628;AFR_AF=0.4342;EUR_AF=0.1203;SAS_AF=0.1973;AA=C|||;VT=SNP
3	180804471	rs3860517	G	A	100	PASS	AC=2421;AF=0.483427;AN=5008;NS=2504;DP=19040;EAS_AF=0.2768;AMR_AF=0.3718;AFR_AF=0.8018;EUR_AF=0.3529;SAS_AF=0.4796;AA=A|||;VT=SNP
3	180805770	rs57671339	C	G	100	PASS	AC=897;AF=0.179113;AN=5008;NS=2504;DP=19183;EAS_AF=0.1458;AMR_AF=0.1686;AFR_AF=0.1089;EUR_AF=0.2147;SAS_AF=0.2791;AA=G|||;VT=SNP
3	180806268	rs73176356	A	G	100	PASS	AC=39;AF=0.00778754;AN=5008;NS=2504;DP=18476;EAS_AF=0.003;AMR_AF=0.0043;AFR_AF=0;EUR_AF=0.0258;SAS_AF=0.0072;AA=A|||;VT=SNP
3	180807615	rs4855017	C	G	100	PASS	AC=1132;AF=0.226038;AN=5008;NS=2504;DP=16539;EAS_AF=0.1458;AMR_AF=0.1816;AFR_AF=0.2791;EUR_AF=0.2157;SAS_AF=0.2791;AA=G|||;VT=SNP
3	180808344	rs1897424	A	G	100	PASS	AC=763;AF=0.152356;AN=5008;NS=2504;DP=17376;EAS_AF=0.1458;AMR_AF=0.1499;AFR_AF=0.0257;EUR_AF=0.2038;SAS_AF=0.2791;AA=G|||;VT=SNP
3	180808921	rs6803773	A	T	100	PASS	AC=2395;AF=0.478235;AN=5008;NS=2504;DP=19203;EAS_AF=0.2788;AMR_AF=0.3718;AFR_AF=0.8048;EUR_AF=0.3529;SAS_AF=0.4468;AA=T|||;VT=SNP
3	180809911	rs1968217	T	G	100	PASS	AC=1251;AF=0.2498;AN=5008;NS=2504;DP=17240;EAS_AF=0.1369;AMR_AF=0.1902;AFR_AF=0.4894;EUR_AF=0.1372;SAS_AF=0.2004;AA=T|||;VT=SNP
3	180812691	rs4855018	A	G	100	PASS	AC=761;AF=0.151957;AN=5008;NS=2504;DP=16009;EAS_AF=0.1448;AMR_AF=0.1484;AFR_AF=0.0257;EUR_AF=0.2038;SAS_AF=0.2791;AA=A|||;VT=SNP
3	180812993	rs9858313	G	A	100	PASS	AC=2380;AF=0.47524;AN=5008;NS=2504;DP=15798;EAS_AF=0.2768;AMR_AF=0.3718;AFR_AF=0.7708;EUR_AF=0.3529;SAS_AF=0.4796;AA=A|||;VT=SNP
3	180813165	rs9858365	C	T	100	PASS	AC=3879;AF=0.774561;AN=5008;NS=2504;DP=17620;EAS_AF=0.8036;AMR_AF=0.6254;AFR_AF=0.9773;EUR_AF=0.6302;SAS_AF=0.7249;AA=T|||;VT=SNP
3	180813831	rs34331582	C	A	100	PASS	AC=728;AF=0.145367;AN=5008;NS=2504;DP=1509;EAS_AF=0.1448;AMR_AF=0.1484;AFR_AF=0.025;EUR_AF=0.2038;SAS_AF=0.2464;AA=C|||;VT=SNP
3	180816853	rs9870874	T	A	100	PASS	AC=1136;AF=0.226837;AN=5008;NS=2504;DP=16500;EAS_AF=0.1438;AMR_AF=0.1801;AFR_AF=0.2844;EUR_AF=0.2157;SAS_AF=0.2791;AA=A|||;VT=SNP
3	180824830	rs11710991	T	C	100	PASS	AC=1135;AF=0.226637;AN=5008;NS=2504;DP=18005;EAS_AF=0.1438;AMR_AF=0.1801;AFR_AF=0.2829;EUR_AF=0.2167;SAS_AF=0.2791;AA=C|||;VT=SNP
3	180826524	rs2006786	T	C	100	PASS	AC=2489;AF=0.497005;AN=5008;NS=2504;DP=14590;EAS_AF=0.2827;AMR_AF=0.3746;AFR_AF=0.8699;EUR_AF=0.3549;SAS_AF=0.4468;AA=C|||;VT=SNP
3	180826998	rs11708192	T	G	100	PASS	AC=715;AF=0.142772;AN=5008;NS=2504;DP=11016;EAS_AF=0.1438;AMR_AF=0.147;AFR_AF=0.0159;EUR_AF=0.2048;SAS_AF=0.2464;AA=T|||;VT=SNP
3	180827808	rs35212830	A	G	100	PASS	AC=874;AF=0.174521;AN=5008;NS=2504;DP=14795;EAS_AF=0.1438;AMR_AF=0.1643;AFR_AF=0.0953;EUR_AF=0.2147;SAS_AF=0.2791;AA=G|||;VT=SNP
3	180829652	rs35032109	G	C	100	PASS	AC=726;AF=0.144968;AN=5008;NS=2504;DP=15585;EAS_AF=0.1419;AMR_AF=0.147;AFR_AF=0.0257;EUR_AF=0.2048;SAS_AF=0.2464;AA=G|||;VT=SNP
3	180830337	rs918253	T	C	100	PASS	AC=821;AF=0.163938;AN=5008;NS=2504;DP=17964;EAS_AF=0.1429;AMR_AF=0.1585;AFR_AF=0.0908;EUR_AF=0.2048;SAS_AF=0.2464;AA=C|||;VT=SNP
3	180830910	rs9859557	A	T	100	PASS	AC=1104;AF=0.220447;AN=5008;NS=2504;DP=17972;EAS_AF=0.1429;AMR_AF=0.1801;AFR_AF=0.2844;EUR_AF=0.2167;SAS_AF=0.2464;AA=T|||;VT=SNP
3	180831977	rs2543163	G	A	100	PASS	AC=2413;AF=0.481829;AN=5008;NS=2504;DP=21556;EAS_AF=0.2748;AMR_AF=0.3718;AFR_AF=0.8207;EUR_AF=0.3539;SAS_AF=0.4468;AA=A|||;VT=SNP
3	180832739	rs6801189	A	G	100	PASS	AC=852;AF=0.170128;AN=5008;NS=2504;DP=18017;EAS_AF=0.1429;AMR_AF=0.1585;AFR_AF=0.0908;EUR_AF=0.2038;SAS_AF=0.2791;AA=G|||;VT=SNP
3	180833269	rs9853264	T	A	100	PASS	AC=1135;AF=0.226637;AN=5008;NS=2504;DP=21143;EAS_AF=0.1429;AMR_AF=0.1801;AFR_AF=0.2844;EUR_AF=0.2157;SAS_AF=0.2791;AA=A|||;VT=SNP
3	180836848	rs12634129	T	C	100	PASS	AC=1106;AF=0.220847;AN=5008;NS=2504;DP=14279;EAS_AF=0.1438;AMR_AF=0.1801;AFR_AF=0.2844;EUR_AF=0.2177;SAS_AF=0.2464;AA=C|||;VT=SNP
3	180838644	rs4855019	C	T	100	PASS	AC=725;AF=0.144768;AN=5008;NS=2504;DP=12203;EAS_AF=0.1429;AMR_AF=0.147;AFR_AF=0.0257;EUR_AF=0.2038;SAS_AF=0.2454;AA=C|||;VT=SNP
3	180839048	rs62289605	T	G	100	PASS	AC=760;AF=0.151757;AN=5008;NS=2504;DP=12693;EAS_AF=0.1429;AMR_AF=0.147;AFR_AF=0.028;EUR_AF=0.2038;SAS_AF=0.2781;AA=T|||;VT=SNP
3	180840488	rs4456860	C	T	100	PASS	AC=843;AF=0.168331;AN=5008;NS=2504;DP=11528;EAS_AF=0.1429;AMR_AF=0.1643;AFR_AF=0.0976;EUR_AF=0.2137;SAS_AF=0.2464;AA=T|||;VT=SNP
3	180844213	rs191264720	T	G	100	PASS	AC=47;AF=0.00938498;AN=5008;NS=2504;DP=16713;EAS_AF=0.002;AMR_AF=0.0159;AFR_AF=0.0038;EUR_AF=0.0268;SAS_AF=0.002;AA=T|||;VT=SNP
3	180845657	rs13075474	T	A	100	PASS	AC=1130;AF=0.225639;AN=5008;NS=2504;DP=16800;EAS_AF=0.1429;AMR_AF=0.1801;AFR_AF=0.2806;EUR_AF=0.2157;SAS_AF=0.2791;AA=A|||;VT=SNP
3	180846831	rs11713600	C	G	100	PASS	AC=758;AF=0.151358;AN=5008;NS=2504;DP=17962;EAS_AF=0.1429;AMR_AF=0.147;AFR_AF=0.0257;EUR_AF=0.2038;SAS_AF=0.2791;AA=C|||;VT=SNP
3	180847721	rs12637938	T	C	100	PASS	AC=1134;AF=0.226438;AN=5008;NS=2504;DP=19151;EAS_AF=0.1429;AMR_AF=0.1801;AFR_AF=0.2837;EUR_AF=0.2157;SAS_AF=0.2791;AA=C|||;VT=SNP
3	180849619	rs13077245	G	A	100	PASS	AC=729;AF=0.145567;AN=5008;NS=2504;DP=19164;EAS_AF=0.1429;AMR_AF=0.147;AFR_AF=0.028;EUR_AF=0.2038;SAS_AF=0.2464;AA=g|||;VT=SNP
3	180849768	rs13099980	T	A	100	PASS	AC=3734;AF=0.745607;AN=5008;NS=2504;DP=18476;EAS_AF=0.8631;AMR_AF=0.8084;AFR_AF=0.4932;EUR_AF=0.8618;SAS_AF=0.8016;AA=A|||;VT=SNP
3	180849838	rs13077643	G	A	100	PASS	AC=713;AF=0.142372;AN=5008;NS=2504;DP=18455;EAS_AF=0.1429;AMR_AF=0.147;AFR_AF=0.0159;EUR_AF=0.2038;SAS_AF=0.2464;AA=G|||;VT=SNP
3	180850561	rs11717945	C	A	100	PASS	AC=257;AF=0.0513179;AN=5008;NS=2504;DP=16057;EAS_AF=0.003;AMR_AF=0.0937;AFR_AF=0.003;EUR_AF=0.0746;SAS_AF=0.1125;AA=C|||;VT=SNP
3	180851204	rs72497169	T	C	100	PASS	AC=434;AF=0.0866613;AN=5008;NS=2504;DP=15900;EAS_AF=0.1766;AMR_AF=0.0202;AFR_AF=0.0938;EUR_AF=0.0258;SAS_AF=0.0941;AA=T|||;VT=SNP
3	180851257	rs4854913	A	T	100	PASS	AC=726;AF=0.144968;AN=5008;NS=2504;DP=15036;EAS_AF=0.1429;AMR_AF=0.147;AFR_AF=0.0257;EUR_AF=0.2038;SAS_AF=0.2464;AA=A|||;VT=SNP
3	180853192	rs13100379	C	A	100	PASS	AC=713;AF=0.142372;AN=5008;NS=2504;DP=17902;EAS_AF=0.1429;AMR_AF=0.147;AFR_AF=0.0159;EUR_AF=0.2028;SAS_AF=0.2474;AA=C|||;VT=SNP
3	180853911	rs62289619	A	G	100	PASS	AC=727;AF=0.145168;AN=5008;NS=2504;DP=17029;EAS_AF=0.1429;AMR_AF=0.147;AFR_AF=0.0265;EUR_AF=0.2038;SAS_AF=0.2464;AA=a|||;VT=SNP
3	180856453	rs6784620	T	A	100	PASS	AC=856;AF=0.170927;AN=5008;NS=2504;DP=19003;EAS_AF=0.1429;AMR_AF=0.1599;AFR_AF=0.093;EUR_AF=0.2038;SAS_AF=0.2791;AA=T|||;VT=SNP
3	180857105	rs11708198	T	A	100	PASS	AC=826;AF=0.164936;AN=5008;NS=2504;DP=20611;EAS_AF=0.1429;AMR_AF=0.1599;AFR_AF=0.0946;EUR_AF=0.2038;SAS_AF=0.2464;AA=A|||;VT=SNP
3	180860415	rs12635535	A	G	100	PASS	AC=857;AF=0.171126;AN=5008;NS=2504;DP=15674;EAS_AF=0.1429;AMR_AF=0.1599;AFR_AF=0.0938;EUR_AF=0.2038;SAS_AF=0.2791;AA=G|||;VT=SNP
3	180860434	rs55919760	A	G	100	PASS	AC=921;AF=0.183906;AN=5008;NS=2504;DP=15201;EAS_AF=0.3452;AMR_AF=0.2248;AFR_AF=0.0136;EUR_AF=0.2515;SAS_AF=0.1493;AA=A|||;VT=SNP
3	180864735	rs3109465	G	A	100	PASS	AC=3731;AF=0.745008;AN=5008;NS=2504;DP=14696;EAS_AF=0.8631;AMR_AF=0.8069;AFR_AF=0.4932;EUR_AF=0.8618;SAS_AF=0.7996;AA=A|||;VT=SNP
3	180866296	rs2718777	C	T	100	PASS	AC=2511;AF=0.501398;AN=5008;NS=2504;DP=16992;EAS_AF=0.6825;AMR_AF=0.6167;AFR_AF=0.18;EUR_AF=0.6451;SAS_AF=0.5194;AA=C|||;VT=SNP
3	180866566	rs73176365	C	T	100	PASS	AC=278;AF=0.0555112;AN=5008;NS=2504;DP=19578;EAS_AF=0.004;AMR_AF=0.0793;AFR_AF=0.0076;EUR_AF=0.166;SAS_AF=0.0429;AA=C|||;VT=SNP
3	180871913	rs13065466	G	A	100	PASS	AC=817;AF=0.163139;AN=5008;NS=2504;DP=19444;EAS_AF=0.1419;AMR_AF=0.1585;AFR_AF=0.0885;EUR_AF=0.2048;SAS_AF=0.2464;AA=A|||;VT=SNP
3	180871950	rs13065310	C	T	100	PASS	AC=728;AF=0.145367;AN=5008;NS=2504;DP=19773;EAS_AF=0.1419;AMR_AF=0.147;AFR_AF=0.0272;EUR_AF=0.2048;SAS_AF=0.2464;AA=C|||;VT=SNP
3	180872919	rs55975662	G	A	100	PASS	AC=3718;AF=0.742412;AN=5008;NS=2504;DP=16979;EAS_AF=0.8591;AMR_AF=0.7954;AFR_AF=0.4917;EUR_AF=0.8618;SAS_AF=0.8006;AA=A|||;VT=SNP
3	180872987	rs13071279	C	A	100	PASS	AC=816;AF=0.162939;AN=5008;NS=2504;DP=17377;EAS_AF=0.1419;AMR_AF=0.1585;AFR_AF=0.0885;EUR_AF=0.2038;SAS_AF=0.2464;AA=C|||;VT=SNP
3	180873343	rs13071836	A	G	100	PASS	AC=817;AF=0.163139;AN=5008;NS=2504;DP=17402;EAS_AF=0.1419;AMR_AF=0.1585;AFR_AF=0.0885;EUR_AF=0.2048;SAS_AF=0.2464;AA=A|||;VT=SNP
3	180874238	rs13100468	T	G	100	PASS	AC=839;AF=0.167532;AN=5008;NS=2504;DP=18026;EAS_AF=0.1419;AMR_AF=0.1614;AFR_AF=0.1036;EUR_AF=0.2048;SAS_AF=0.2464;AA=G|||;VT=SNP
3	180874562	rs3109468	T	C	100	PASS	AC=2823;AF=0.563698;AN=5008;NS=2504;DP=17551;EAS_AF=0.7173;AMR_AF=0.6297;AFR_AF=0.3578;EUR_AF=0.6461;SAS_AF=0.5521;AA=T|||;VT=SNP
3	180876961	rs13063640	C	T	100	PASS	AC=2579;AF=0.514976;AN=5008;NS=2504;DP=19279;EAS_AF=0.7163;AMR_AF=0.6153;AFR_AF=0.1815;EUR_AF=0.6451;SAS_AF=0.5532;AA=C|||;VT=SNP
3	180879878	rs4855022	C	G	100	PASS	AC=726;AF=0.144968;AN=5008;NS=2504;DP=19117;EAS_AF=0.1419;AMR_AF=0.147;AFR_AF=0.0257;EUR_AF=0.2048;SAS_AF=0.2464;AA=C|||;VT=SNP
3	180880563	rs12629507	T	C	100	PASS	AC=814;AF=0.16254;AN=5008;NS=2504;DP=17454;EAS_AF=0.1419;AMR_AF=0.1585;AFR_AF=0.0862;EUR_AF=0.2048;SAS_AF=0.2464;AA=N|||;VT=SNP
3	180880582	rs12629509	T	C	100	PASS	AC=814;AF=0.16254;AN=5008;NS=2504;DP=17263;EAS_AF=0.1419;AMR_AF=0.1585;AFR_AF=0.0862;EUR_AF=0.2048;SAS_AF=0.2464;AA=C|||;VT=SNP
3	180881223	rs12152501	C	T	100	PASS	AC=734;AF=0.146565;AN=5008;NS=2504;DP=12996;EAS_AF=0.1438;AMR_AF=0.1484;AFR_AF=0.0295;EUR_AF=0.2048;SAS_AF=0.2464;AA=c|||;VT=SNP
3	180885472	rs2718789	G	A	100	PASS	AC=1105;AF=0.220647;AN=5008;NS=2504;DP=17755;EAS_AF=0.2024;AMR_AF=0.3674;AFR_AF=0.0189;EUR_AF=0.3579;SAS_AF=0.2669;AA=G|||;VT=SNP
3	180885648	rs2718788	T	C	100	PASS	AC=2833;AF=0.565695;AN=5008;NS=2504;DP=16871;EAS_AF=0.7173;AMR_AF=0.6268;AFR_AF=0.3684;EUR_AF=0.6441;SAS_AF=0.5521;AA=T|||;VT=SNP
3	180885659	rs2718787	G	A	100	PASS	AC=3704;AF=0.739617;AN=5008;NS=2504;DP=16992;EAS_AF=0.8562;AMR_AF=0.7896;AFR_AF=0.5023;EUR_AF=0.8489;SAS_AF=0.7924;AA=A|||;VT=SNP
3	180885747	rs144758112	A	G	100	PASS	AC=61;AF=0.0121805;AN=5008;NS=2504;DP=17488;EAS_AF=0.002;AMR_AF=0.0245;AFR_AF=0.0008;EUR_AF=0.0298;SAS_AF=0.0112;AA=A|||;VT=SNP
3	180885912	rs76585683	T	G	100	PASS	AC=263;AF=0.052516;AN=5008;NS=2504;DP=18530;EAS_AF=0.003;AMR_AF=0.0908;AFR_AF=0.003;EUR_AF=0.0736;SAS_AF=0.1217;AA=T|||;VT=SNP
3	180887101	rs2013483	C	A	100	PASS	AC=2929;AF=0.584864;AN=5008;NS=2504;DP=12082;EAS_AF=0.7163;AMR_AF=0.6427;AFR_AF=0.4274;EUR_AF=0.6461;SAS_AF=0.5583;AA=C|||;VT=SNP
3	180887112	rs57296786	C	T	100	PASS	AC=727;AF=0.145168;AN=5008;NS=2504;DP=12253;EAS_AF=0.1389;AMR_AF=0.1484;AFR_AF=0.031;EUR_AF=0.2068;SAS_AF=0.2403;AA=C|||;VT=SNP
3	180887157	rs2001603	G	A	100	PASS	AC=2929;AF=0.584864;AN=5008;NS=2504;DP=9995;EAS_AF=0.7173;AMR_AF=0.6412;AFR_AF=0.4274;EUR_AF=0.6461;SAS_AF=0.5583;AA=G|||;VT=SNP
3	180890280	rs34196490	G	A	100	PASS	AC=716;AF=0.142971;AN=5008;NS=2504;DP=13729;EAS_AF=0.1399;AMR_AF=0.1484;AFR_AF=0.0219;EUR_AF=0.2068;SAS_AF=0.2403;AA=G|||;VT=SNP
3	180890956	rs2718783	C	T	100	PASS	AC=3734;AF=0.745607;AN=5008;NS=2504;DP=18374;EAS_AF=0.8562;AMR_AF=0.7983;AFR_AF=0.5045;EUR_AF=0.8638;SAS_AF=0.7986;AA=C|||;VT=SNP
3	180891515	rs2567643	A	G	100	PASS	AC=2890;AF=0.577077;AN=5008;NS=2504;DP=17736;EAS_AF=0.7173;AMR_AF=0.6383;AFR_AF=0.3994;EUR_AF=0.6461;SAS_AF=0.5583;AA=A|||;VT=SNP
3	180893577	rs3109469	C	T	100	PASS	AC=3007;AF=0.600439;AN=5008;NS=2504;DP=17995;EAS_AF=0.7163;AMR_AF=0.6499;AFR_AF=0.4735;EUR_AF=0.6571;SAS_AF=0.5593;AA=C|||;VT=SNP
3	180894780	rs74896883	T	C	100	PASS	AC=727;AF=0.145168;AN=5008;NS=2504;DP=17170;EAS_AF=0.1389;AMR_AF=0.1484;AFR_AF=0.0303;EUR_AF=0.2078;SAS_AF=0.2403;AA=T|||;VT=SNP
3	180896383	rs2567668	A	G	100	PASS	AC=3737;AF=0.746206;AN=5008;NS=2504;DP=19685;EAS_AF=0.8552;AMR_AF=0.7983;AFR_AF=0.5076;EUR_AF=0.8638;SAS_AF=0.7986;AA=G|||;VT=SNP
3	180899278	rs12696490	C	A	100	PASS	AC=3010;AF=0.601038;AN=5008;NS=2504;DP=11333;EAS_AF=0.7163;AMR_AF=0.6499;AFR_AF=0.4766;EUR_AF=0.6571;SAS_AF=0.5583;AA=A|||;VT=SNP
3	180900051	rs4855023	G	A	100	PASS	AC=3735;AF=0.745807;AN=5008;NS=2504;DP=19173;EAS_AF=0.8552;AMR_AF=0.7983;AFR_AF=0.5053;EUR_AF=0.8638;SAS_AF=0.7996;AA=G|||;VT=SNP
3	180900955	rs34387717	C	G	100	PASS	AC=2567;AF=0.51258;AN=5008;NS=2504;DP=14684;EAS_AF=0.7163;AMR_AF=0.6138;AFR_AF=0.1694;EUR_AF=0.6451;SAS_AF=0.5583;AA=C|||;VT=SNP
3	180901042	rs3109470	G	A	100	PASS	AC=2814;AF=0.561901;AN=5008;NS=2504;DP=15851;EAS_AF=0.7163;AMR_AF=0.6297;AFR_AF=0.3464;EUR_AF=0.6471;SAS_AF=0.5583;AA=G|||;VT=SNP
3	180901098	rs3097712	C	G	100	PASS	AC=2814;AF=0.561901;AN=5008;NS=2504;DP=14679;EAS_AF=0.7163;AMR_AF=0.6297;AFR_AF=0.3464;EUR_AF=0.6471;SAS_AF=0.5583;AA=C|||;VT=SNP
3	180901707	rs2567666	G	A	100	PASS	AC=3736;AF=0.746006;AN=5008;NS=2504;DP=21321;EAS_AF=0.8552;AMR_AF=0.7983;AFR_AF=0.5061;EUR_AF=0.8638;SAS_AF=0.7996;AA=A|||;VT=SNP
3	180902019	rs2567665	T	C	100	PASS	AC=2814;AF=0.561901;AN=5008;NS=2504;DP=21964;EAS_AF=0.7163;AMR_AF=0.6297;AFR_AF=0.3464;EUR_AF=0.6471;SAS_AF=0.5583;AA=T|||;VT=SNP
3	180902987	rs2567664	G	T	100	PASS	AC=3736;AF=0.746006;AN=5008;NS=2504;DP=20101;EAS_AF=0.8552;AMR_AF=0.7983;AFR_AF=0.5061;EUR_AF=0.8638;SAS_AF=0.7996;AA=T|||;VT=SNP
3	180903028	rs13070997	A	G	100	PASS	AC=372;AF=0.0742812;AN=5008;NS=2504;DP=19509;EAS_AF=0.1359;AMR_AF=0.0821;AFR_AF=0.0023;EUR_AF=0.0895;SAS_AF=0.0869;AA=A|||;VT=SNP
3	180904082	rs11716918	C	A	100	PASS	AC=831;AF=0.165935;AN=5008;NS=2504;DP=21472;EAS_AF=0.1379;AMR_AF=0.1556;AFR_AF=0.1067;EUR_AF=0.2058;SAS_AF=0.2413;AA=A|||;VT=SNP
3	180905071	rs2718781	A	C	100	PASS	AC=3733;AF=0.745407;AN=5008;NS=2504;DP=18066;EAS_AF=0.8552;AMR_AF=0.7911;AFR_AF=0.5091;EUR_AF=0.8628;SAS_AF=0.7986;AA=C|||;VT=SNP
3	180906054	rs2718780	G	A	100	PASS	AC=3216;AF=0.642173;AN=5008;NS=2504;DP=18231;EAS_AF=0.8571;AMR_AF=0.7478;AFR_AF=0.1498;EUR_AF=0.8499;SAS_AF=0.7975;AA=G|||;VT=SNP
3	180906059	rs2718779	A	G	100	PASS	AC=3216;AF=0.642173;AN=5008;NS=2504;DP=18131;EAS_AF=0.8571;AMR_AF=0.7478;AFR_AF=0.1498;EUR_AF=0.8499;SAS_AF=0.7975;AA=A|||;VT=SNP
3	180910040	rs2718767	T	G	100	PASS	AC=3733;AF=0.745407;AN=5008;NS=2504;DP=22313;EAS_AF=0.8552;AMR_AF=0.7911;AFR_AF=0.5091;EUR_AF=0.8628;SAS_AF=0.7986;AA=G|||;VT=SNP
3	180910389	rs2567662	C	G	100	PASS	AC=3731;AF=0.745008;AN=5008;NS=2504;DP=22925;EAS_AF=0.8552;AMR_AF=0.7911;AFR_AF=0.5076;EUR_AF=0.8628;SAS_AF=0.7986;AA=G|||;VT=SNP
3	180911775	rs2718785	T	G	100	PASS	AC=3733;AF=0.745407;AN=5008;NS=2504;DP=18973;EAS_AF=0.8552;AMR_AF=0.7911;AFR_AF=0.5091;EUR_AF=0.8628;SAS_AF=0.7986;AA=G|||;VT=SNP
3	180912018	rs2567661	C	G	100	PASS	AC=3738;AF=0.746406;AN=5008;NS=2504;DP=18634;EAS_AF=0.8552;AMR_AF=0.7911;AFR_AF=0.5129;EUR_AF=0.8628;SAS_AF=0.7986;AA=G|||;VT=SNP
3	180912675	rs2567660	C	G	100	PASS	AC=3691;AF=0.737021;AN=5008;NS=2504;DP=16572;EAS_AF=0.8552;AMR_AF=0.7839;AFR_AF=0.4887;EUR_AF=0.8529;SAS_AF=0.7986;AA=C|||;VT=SNP
3	180913191	rs2718784	C	A	100	PASS	AC=3730;AF=0.744808;AN=5008;NS=2504;DP=18497;EAS_AF=0.8542;AMR_AF=0.7911;AFR_AF=0.5076;EUR_AF=0.8628;SAS_AF=0.7986;AA=A|||;VT=SNP
3	180913521	rs2879465	A	G	100	PASS	AC=3213;AF=0.641573;AN=5008;NS=2504;DP=19975;EAS_AF=0.8552;AMR_AF=0.7478;AFR_AF=0.149;EUR_AF=0.8499;SAS_AF=0.7975;AA=A|||;VT=SNP
3	180915017	rs2567659	T	A	100	PASS	AC=3213;AF=0.641573;AN=5008;NS=2504;DP=17420;EAS_AF=0.8552;AMR_AF=0.7478;AFR_AF=0.149;EUR_AF=0.8499;SAS_AF=0.7975;AA=T|||;VT=SNP
3	180916527	rs2718782	A	C	100	PASS	AC=3731;AF=0.745008;AN=5008;NS=2504;DP=17313;EAS_AF=0.8552;AMR_AF=0.7911;AFR_AF=0.5076;EUR_AF=0.8628;SAS_AF=0.7986;AA=C|||;VT=SNP
3	180916710	rs2567658	A	G	100	PASS	AC=3213;AF=0.641573;AN=5008;NS=2504;DP=17189;EAS_AF=0.8552;AMR_AF=0.7478;AFR_AF=0.149;EUR_AF=0.8499;SAS_AF=0.7975;AA=A|||;VT=SNP
3	180917316	rs12629463	A	G	100	PASS	AC=1002;AF=0.20008;AN=5008;NS=2504;DP=19983;EAS_AF=0.1438;AMR_AF=0.2291;AFR_AF=0.0363;EUR_AF=0.3728;SAS_AF=0.2812;AA=A|||;VT=SNP
3	180917370	rs2567657	A	G	100	PASS	AC=3719;AF=0.742612;AN=5008;NS=2504;DP=17674;EAS_AF=0.8552;AMR_AF=0.7867;AFR_AF=0.5083;EUR_AF=0.8529;SAS_AF=0.7986;AA=G|||;VT=SNP
3	180918754	rs3097711	T	G	100	PASS	AC=3733;AF=0.745407;AN=5008;NS=2504;DP=15402;EAS_AF=0.8552;AMR_AF=0.7911;AFR_AF=0.5091;EUR_AF=0.8628;SAS_AF=0.7986;AA=G|||;VT=SNP
3	180919081	rs13097002	T	G	100	PASS	AC=3213;AF=0.641573;AN=5008;NS=2504;DP=14370;EAS_AF=0.8552;AMR_AF=0.7478;AFR_AF=0.149;EUR_AF=0.8499;SAS_AF=0.7975;AA=T|||;VT=SNP
3	180923273	rs7652199	C	T	100	PASS	AC=3213;AF=0.641573;AN=5008;NS=2504;DP=9654;EAS_AF=0.8552;AMR_AF=0.7478;AFR_AF=0.149;EUR_AF=0.8499;SAS_AF=0.7975;AA=C|||;VT=SNP
3	180923593	rs62289640	C	T	100	PASS	AC=3213;AF=0.641573;AN=5008;NS=2504;DP=13378;EAS_AF=0.8552;AMR_AF=0.7478;AFR_AF=0.149;EUR_AF=0.8499;SAS_AF=0.7975;AA=C|||;VT=SNP
3	180928466	rs10804885	T	C	100	PASS	AC=712;AF=0.142173;AN=5008;NS=2504;DP=14326;EAS_AF=0.1399;AMR_AF=0.1499;AFR_AF=0.0197;EUR_AF=0.2058;SAS_AF=0.2393;AA=T|||;VT=SNP
3	180930048	rs2718792	C	G	100	PASS	AC=2055;AF=0.410343;AN=5008;NS=2504;DP=19830;EAS_AF=0.5308;AMR_AF=0.5778;AFR_AF=0.034;EUR_AF=0.6173;SAS_AF=0.4632;AA=.|||;VT=SNP
3	180931395	rs2718791	T	C	100	PASS	AC=1118;AF=0.223243;AN=5008;NS=2504;DP=18110;EAS_AF=0.2004;AMR_AF=0.366;AFR_AF=0.0197;EUR_AF=0.3678;SAS_AF=0.272;AA=.|||;VT=SNP
3	180931852	rs2567645	C	G	100	PASS	AC=3212;AF=0.641374;AN=5008;NS=2504;DP=22343;EAS_AF=0.8542;AMR_AF=0.7478;AFR_AF=0.149;EUR_AF=0.8499;SAS_AF=0.7975;AA=.|||;VT=SNP
3	180932119	rs2718790	C	A	100	PASS	AC=3213;AF=0.641573;AN=5008;NS=2504;DP=20179;EAS_AF=0.8552;AMR_AF=0.7478;AFR_AF=0.149;EUR_AF=0.8499;SAS_AF=0.7975;AA=.|||;VT=SNP
3	180938727	rs2567644	G	T	100	PASS	AC=3213;AF=0.641573;AN=5008;NS=2504;DP=17425;EAS_AF=0.8581;AMR_AF=0.7478;AFR_AF=0.1467;EUR_AF=0.8499;SAS_AF=0.7975;AA=G|||;VT=SNP
3	180941868	rs3109467	G	A	100	PASS	AC=2830;AF=0.565096;AN=5008;NS=2504;DP=14864;EAS_AF=0.7202;AMR_AF=0.6643;AFR_AF=0.1384;EUR_AF=0.7604;SAS_AF=0.7106;AA=G|||;VT=SNP
3	180943426	rs2718772	A	G	100	PASS	AC=1121;AF=0.223842;AN=5008;NS=2504;DP=18449;EAS_AF=0.2014;AMR_AF=0.366;AFR_AF=0.0197;EUR_AF=0.3668;SAS_AF=0.2751;AA=A|||;VT=SNP
3	180944824	rs2718778	G	A	100	PASS	AC=3734;AF=0.745607;AN=5008;NS=2504;DP=18313;EAS_AF=0.8581;AMR_AF=0.7911;AFR_AF=0.5076;EUR_AF=0.8628;SAS_AF=0.7986;AA=A|||;VT=SNP
3	180945121	rs2262584	G	A	100	PASS	AC=3735;AF=0.745807;AN=5008;NS=2504;DP=20321;EAS_AF=0.8581;AMR_AF=0.7911;AFR_AF=0.5076;EUR_AF=0.8628;SAS_AF=0.7996;AA=A|||;VT=SNP
3	180945728	rs2436009	T	G	100	PASS	AC=3217;AF=0.642372;AN=5008;NS=2504;DP=20036;EAS_AF=0.8581;AMR_AF=0.7478;AFR_AF=0.1498;EUR_AF=0.8499;SAS_AF=0.7975;AA=T|||;VT=SNP
3	180948059	rs13090638	T	A	100	PASS	AC=723;AF=0.144369;AN=5008;NS=2504;DP=20788;EAS_AF=0.1389;AMR_AF=0.1499;AFR_AF=0.0295;EUR_AF=0.2048;SAS_AF=0.2393;AA=T|||;VT=SNP
3	180952891	rs2718786	A	G	100	PASS	AC=2054;AF=0.410144;AN=5008;NS=2504;DP=16619;EAS_AF=0.5337;AMR_AF=0.5749;AFR_AF=0.0333;EUR_AF=0.6173;SAS_AF=0.4622;AA=A|||;VT=SNP
3	180954118	rs35678296	A	T	100	PASS	AC=708;AF=0.141374;AN=5008;NS=2504;DP=19814;EAS_AF=0.131;AMR_AF=0.1499;AFR_AF=0.0212;EUR_AF=0.2078;SAS_AF=0.2403;AA=A|||;VT=SNP
3	180954916	rs2339418	C	T	100	PASS	AC=3734;AF=0.745607;AN=5008;NS=2504;DP=16653;EAS_AF=0.8542;AMR_AF=0.7911;AFR_AF=0.5106;EUR_AF=0.8628;SAS_AF=0.7986;AA=T|||;VT=SNP
3	180956360	rs2718795	G	A	100	PASS	AC=3211;AF=0.641174;AN=5008;NS=2504;DP=15586;EAS_AF=0.8542;AMR_AF=0.7478;AFR_AF=0.1483;EUR_AF=0.8499;SAS_AF=0.7975;AA=G|||;VT=SNP
3	180958684	rs2567648	G	C	100	PASS	AC=3212;AF=0.641374;AN=5008;NS=2504;DP=20045;EAS_AF=0.8542;AMR_AF=0.7478;AFR_AF=0.149;EUR_AF=0.8499;SAS_AF=0.7975;AA=G|||;VT=SNP
3	180958933	rs2567647	G	A	100	PASS	AC=3736;AF=0.746006;AN=5008;NS=2504;DP=18829;EAS_AF=0.8542;AMR_AF=0.7911;AFR_AF=0.5121;EUR_AF=0.8628;SAS_AF=0.7986;AA=A|||;VT=SNP
3	180964147	rs2436010	G	A	100	PASS	AC=3734;AF=0.745607;AN=5008;NS=2504;DP=10765;EAS_AF=0.8552;AMR_AF=0.7911;AFR_AF=0.5098;EUR_AF=0.8628;SAS_AF=0.7986;AA=A|||;VT=SNP
3	180965371	rs2567655	G	A	100	PASS	AC=3735;AF=0.745807;AN=5008;NS=2504;DP=16552;EAS_AF=0.8552;AMR_AF=0.7911;AFR_AF=0.5106;EUR_AF=0.8628;SAS_AF=0.7986;AA=A|||;VT=SNP
3	180969609	rs2567654	A	G	100	PASS	AC=3733;AF=0.745407;AN=5008;NS=2504;DP=19083;EAS_AF=0.8542;AMR_AF=0.7911;AFR_AF=0.5098;EUR_AF=0.8628;SAS_AF=0.7986;AA=A|||;VT=SNP
3	180970915	rs2567653	C	A	100	PASS	AC=3322;AF=0.663339;AN=5008;NS=2504;DP=16494;EAS_AF=0.8542;AMR_AF=0.755;AFR_AF=0.2277;EUR_AF=0.8509;SAS_AF=0.7975;AA=C|||;VT=SNP
3	180972589	rs2567652	A	G	100	PASS	AC=3733;AF=0.745407;AN=5008;NS=2504;DP=18991;EAS_AF=0.8542;AMR_AF=0.7911;AFR_AF=0.5083;EUR_AF=0.8638;SAS_AF=0.7996;AA=G|||;VT=SNP
3	180980142	rs9810142	T	G	100	PASS	AC=1269;AF=0.253395;AN=5008;NS=2504;DP=17367;EAS_AF=0.1329;AMR_AF=0.0893;AFR_AF=0.6997;EUR_AF=0.0258;SAS_AF=0.1247;AA=G|||;VT=SNP
3	180981244	rs4339108	G	A	100	PASS	AC=1159;AF=0.23143;AN=5008;NS=2504;DP=18687;EAS_AF=0.1329;AMR_AF=0.0821;AFR_AF=0.621;EUR_AF=0.0249;SAS_AF=0.1247;AA=A|||;VT=SNP
3	180982342	rs7616350	T	A	100	PASS	AC=1159;AF=0.23143;AN=5008;NS=2504;DP=16727;EAS_AF=0.1329;AMR_AF=0.0821;AFR_AF=0.621;EUR_AF=0.0249;SAS_AF=0.1247;AA=A|||;VT=SNP
3	180984412	rs9812031	G	A	100	PASS	AC=1159;AF=0.23143;AN=5008;NS=2504;DP=11785;EAS_AF=0.1329;AMR_AF=0.0821;AFR_AF=0.621;EUR_AF=0.0249;SAS_AF=0.1247;AA=A|||;VT=SNP
3	180986599	rs74617612	G	C	100	PASS	AC=406;AF=0.0810703;AN=5008;NS=2504;DP=16314;EAS_AF=0.1538;AMR_AF=0.0187;AFR_AF=0.0855;EUR_AF=0.0268;SAS_AF=0.1002;AA=G|||;VT=SNP
3	180989631	rs7653021	T	C	100	PASS	AC=1267;AF=0.252995;AN=5008;NS=2504;DP=17766;EAS_AF=0.1329;AMR_AF=0.0893;AFR_AF=0.6982;EUR_AF=0.0258;SAS_AF=0.1247;AA=C|||;VT=SNP
3	180991746	rs6443738	A	C	100	PASS	AC=2833;AF=0.565695;AN=5008;NS=2504;DP=19688;EAS_AF=0.3938;AMR_AF=0.3458;AFR_AF=0.966;EUR_AF=0.3857;SAS_AF=0.5429;AA=C|||;VT=SNP
3	180991747	rs6443739	T	C	100	PASS	AC=2833;AF=0.565695;AN=5008;NS=2504;DP=19990;EAS_AF=0.3938;AMR_AF=0.3458;AFR_AF=0.966;EUR_AF=0.3857;SAS_AF=0.5429;AA=C|||;VT=SNP
3	180992618	rs1807421	G	T	100	PASS	AC=1270;AF=0.253594;AN=5008;NS=2504;DP=17579;EAS_AF=0.1329;AMR_AF=0.0893;AFR_AF=0.7005;EUR_AF=0.0258;SAS_AF=0.1247;AA=T|||;VT=SNP
3	180993424	rs12632136	G	C	100	PASS	AC=354;AF=0.0706869;AN=5008;NS=2504;DP=16878;EAS_AF=0.127;AMR_AF=0.0807;AFR_AF=0.0023;EUR_AF=0.0895;SAS_AF=0.0787;AA=G|||;VT=SNP
3	180995272	rs76349811	A	G	100	PASS	AC=291;AF=0.058107;AN=5008;NS=2504;DP=20005;EAS_AF=0.1508;AMR_AF=0.013;AFR_AF=0.0083;EUR_AF=0.0249;SAS_AF=0.0961;AA=A|||;VT=SNP
3	180995609	rs1518922	T	C	100	PASS	AC=1162;AF=0.232029;AN=5008;NS=2504;DP=21444;EAS_AF=0.1329;AMR_AF=0.0821;AFR_AF=0.6233;EUR_AF=0.0249;SAS_AF=0.1247;AA=C|||;VT=SNP
3	180996038	rs13092432	T	G	100	PASS	AC=2010;AF=0.401358;AN=5008;NS=2504;DP=18897;EAS_AF=0.2698;AMR_AF=0.245;AFR_AF=0.7307;EUR_AF=0.2396;SAS_AF=0.3691;AA=G|||;VT=SNP
3	180996959	rs7619173	C	T	100	PASS	AC=2464;AF=0.492013;AN=5008;NS=2504;DP=16416;EAS_AF=0.2708;AMR_AF=0.33;AFR_AF=0.8812;EUR_AF=0.3598;SAS_AF=0.4448;AA=T|||;VT=SNP
3	180998071	rs7617548	T	C	100	PASS	AC=740;AF=0.147764;AN=5008;NS=2504;DP=17598;EAS_AF=0.1369;AMR_AF=0.1556;AFR_AF=0.0295;EUR_AF=0.2147;SAS_AF=0.2444;AA=T|||;VT=SNP
3	180998673	rs6443740	G	A	100	PASS	AC=1270;AF=0.253594;AN=5008;NS=2504;DP=19652;EAS_AF=0.1329;AMR_AF=0.0893;AFR_AF=0.7005;EUR_AF=0.0258;SAS_AF=0.1247;AA=A|||;VT=SNP
3	180999947	rs16832402	C	G	100	PASS	AC=290;AF=0.0579073;AN=5008;NS=2504;DP=19587;EAS_AF=0.1518;AMR_AF=0.013;AFR_AF=0.0076;EUR_AF=0.0249;SAS_AF=0.0951;AA=C|||;VT=SNP
3	181005988	rs35443912	A	G	100	PASS	AC=1166;AF=0.232827;AN=5008;NS=2504;DP=16430;EAS_AF=0.1339;AMR_AF=0.0821;AFR_AF=0.6256;EUR_AF=0.0249;SAS_AF=0.1247;AA=G|||;VT=SNP
3	181011435	rs12633981	C	T	100	PASS	AC=374;AF=0.0746805;AN=5008;NS=2504;DP=18720;EAS_AF=0.1339;AMR_AF=0.0821;AFR_AF=0.0113;EUR_AF=0.0905;SAS_AF=0.0777;AA=C|||;VT=SNP
3	181011601	rs4608697	T	C	100	PASS	AC=1029;AF=0.205471;AN=5008;NS=2504;DP=17899;EAS_AF=0.38;AMR_AF=0.281;AFR_AF=0.0136;EUR_AF=0.2465;SAS_AF=0.1892;AA=T|||;VT=SNP
3	181014206	rs9822494	A	G	100	PASS	AC=1275;AF=0.254593;AN=5008;NS=2504;DP=18605;EAS_AF=0.1339;AMR_AF=0.0893;AFR_AF=0.7035;EUR_AF=0.0258;SAS_AF=0.1247;AA=G|||;VT=SNP
3	181015669	rs1464243	G	A	100	PASS	AC=1273;AF=0.254193;AN=5008;NS=2504;DP=16763;EAS_AF=0.1329;AMR_AF=0.0893;AFR_AF=0.7027;EUR_AF=0.0258;SAS_AF=0.1247;AA=A|||;VT=SNP
3	181016025	rs62289651	T	C	100	PASS	AC=727;AF=0.145168;AN=5008;NS=2504;DP=18276;EAS_AF=0.1548;AMR_AF=0.0836;AFR_AF=0.0756;EUR_AF=0.1471;SAS_AF=0.271;AA=T|||;VT=SNP
3	181020115	rs2139181	T	C	100	PASS	AC=2406;AF=0.480431;AN=5008;NS=2504;DP=15416;EAS_AF=0.5417;AMR_AF=0.4885;AFR_AF=0.3109;EUR_AF=0.6044;SAS_AF=0.5133;AA=T|||;VT=SNP
3	181022691	rs6443741	A	C	100	PASS	AC=2710;AF=0.541134;AN=5008;NS=2504;DP=15812;EAS_AF=0.5377;AMR_AF=0.5144;AFR_AF=0.5499;EUR_AF=0.5954;SAS_AF=0.4959;AA=C|||;VT=SNP
3	181023152	rs12633623	A	G	100	PASS	AC=263;AF=0.052516;AN=5008;NS=2504;DP=19598;EAS_AF=0.124;AMR_AF=0.0447;AFR_AF=0.0242;EUR_AF=0.0249;SAS_AF=0.0511;AA=A|||;VT=SNP
3	181023262	rs12639038	C	T	100	PASS	AC=229;AF=0.0457268;AN=5008;NS=2504;DP=18677;EAS_AF=0.124;AMR_AF=0.0403;AFR_AF=0.0008;EUR_AF=0.0249;SAS_AF=0.0511;AA=C|||;VT=SNP
3	181023400	rs7651261	C	T	100	PASS	AC=2075;AF=0.414337;AN=5008;NS=2504;DP=19578;EAS_AF=0.2698;AMR_AF=0.2507;AFR_AF=0.8457;EUR_AF=0.2356;SAS_AF=0.2802;AA=T|||;VT=SNP
3	181024743	rs7426980	C	T	100	PASS	AC=2375;AF=0.474241;AN=5008;NS=2504;DP=19860;EAS_AF=0.5367;AMR_AF=0.4813;AFR_AF=0.3169;EUR_AF=0.5934;SAS_AF=0.4949;AA=C|||;VT=SNP
3	181033842	rs6778227	C	T	100	PASS	AC=2698;AF=0.538738;AN=5008;NS=2504;DP=14268;EAS_AF=0.5387;AMR_AF=0.5115;AFR_AF=0.5416;EUR_AF=0.5944;SAS_AF=0.4969;AA=T|||;VT=SNP
3	181035370	rs1878874	A	T	100	PASS	AC=1282;AF=0.25599;AN=5008;NS=2504;DP=18784;EAS_AF=0.381;AMR_AF=0.3357;AFR_AF=0.0212;EUR_AF=0.3678;SAS_AF=0.273;AA=A|||;VT=SNP
3	181036219	rs9817763	G	A	100	PASS	AC=1446;AF=0.288738;AN=5008;NS=2504;DP=13860;EAS_AF=0.2659;AMR_AF=0.1268;AFR_AF=0.6596;EUR_AF=0.0467;SAS_AF=0.1748;AA=g|||;VT=SNP
3	181037475	rs9823644	G	A	100	PASS	AC=2709;AF=0.540935;AN=5008;NS=2504;DP=23794;EAS_AF=0.5367;AMR_AF=0.513;AFR_AF=0.5514;EUR_AF=0.5944;SAS_AF=0.4959;AA=G|||;VT=SNP
3	181038888	rs150098277	A	G	100	PASS	AC=1051;AF=0.209864;AN=5008;NS=2504;DP=20461;EAS_AF=0.2679;AMR_AF=0.0908;AFR_AF=0.3805;EUR_AF=0.0447;SAS_AF=0.1738;AA=A|||;VT=SNP
3	181039018	rs6777339	C	A	100	PASS	AC=1059;AF=0.211462;AN=5008;NS=2504;DP=19504;EAS_AF=0.2679;AMR_AF=0.0937;AFR_AF=0.385;EUR_AF=0.0447;SAS_AF=0.1738;AA=C|||;VT=SNP
3	181045873	rs2879464	G	A	100	PASS	AC=3586;AF=0.716054;AN=5008;NS=2504;DP=17161;EAS_AF=0.6845;AMR_AF=0.5677;AFR_AF=0.9667;EUR_AF=0.6153;SAS_AF=0.6186;AA=A|||;VT=SNP
3	181046478	rs12633750	C	A	100	PASS	AC=2717;AF=0.542532;AN=5008;NS=2504;DP=18676;EAS_AF=0.5337;AMR_AF=0.5173;AFR_AF=0.5484;EUR_AF=0.6054;SAS_AF=0.4969;AA=A|||;VT=SNP
3	181047241	rs7648923	G	A	100	PASS	AC=462;AF=0.0922524;AN=5008;NS=2504;DP=20582;EAS_AF=0.1548;AMR_AF=0.0187;AFR_AF=0.1059;EUR_AF=0.0368;SAS_AF=0.1186;AA=G|||;VT=SNP
3	181047451	rs7648950	C	A	100	PASS	AC=2719;AF=0.542931;AN=5008;NS=2504;DP=18642;EAS_AF=0.5327;AMR_AF=0.5173;AFR_AF=0.5514;EUR_AF=0.6044;SAS_AF=0.4969;AA=A|||;VT=SNP
3	181051857	rs55672338	T	A	100	PASS	AC=1606;AF=0.320687;AN=5008;NS=2504;DP=12582;EAS_AF=0.377;AMR_AF=0.4308;AFR_AF=0.0318;EUR_AF=0.5209;SAS_AF=0.3691;AA=t|||;VT=SNP
3	181054636	rs9848098	A	G	100	PASS	AC=3179;AF=0.634784;AN=5008;NS=2504;DP=16021;EAS_AF=0.502;AMR_AF=0.6311;AFR_AF=0.6838;EUR_AF=0.7078;SAS_AF=0.6329;AA=G|||;VT=SNP
3	181055378	rs1518933	G	A	100	PASS	AC=1690;AF=0.33746;AN=5008;NS=2504;DP=18398;EAS_AF=0.3571;AMR_AF=0.3732;AFR_AF=0.1422;EUR_AF=0.5229;SAS_AF=0.365;AA=G|||;VT=SNP
3	181057264	rs1464242	T	C	100	PASS	AC=2568;AF=0.51278;AN=5008;NS=2504;DP=13164;EAS_AF=0.379;AMR_AF=0.5058;AFR_AF=0.4652;EUR_AF=0.6809;SAS_AF=0.547;AA=T|||;VT=SNP
3	181058903	rs9827725	T	C	100	PASS	AC=3198;AF=0.638578;AN=5008;NS=2504;DP=17734;EAS_AF=0.5188;AMR_AF=0.6427;AFR_AF=0.68;EUR_AF=0.7078;SAS_AF=0.6319;AA=C|||;VT=SNP
3	181061295	rs1980215	A	G	100	PASS	AC=2554;AF=0.509984;AN=5008;NS=2504;DP=18064;EAS_AF=0.376;AMR_AF=0.4986;AFR_AF=0.4599;EUR_AF=0.6809;SAS_AF=0.5481;AA=A|||;VT=SNP
3	181061481	rs12630517	G	A	100	PASS	AC=345;AF=0.0688898;AN=5008;NS=2504;DP=18026;EAS_AF=0.1399;AMR_AF=0.1239;AFR_AF=0.0068;EUR_AF=0.0249;SAS_AF=0.0859;AA=G|||;VT=SNP
3	181061700	rs12185930	C	T	100	PASS	AC=2856;AF=0.570288;AN=5008;NS=2504;DP=18089;EAS_AF=0.379;AMR_AF=0.5187;AFR_AF=0.674;EUR_AF=0.6829;SAS_AF=0.5481;AA=T|||;VT=SNP
3	181061754	rs78799327	A	G	100	PASS	AC=345;AF=0.0688898;AN=5008;NS=2504;DP=18745;EAS_AF=0.1399;AMR_AF=0.1239;AFR_AF=0.0068;EUR_AF=0.0249;SAS_AF=0.0859;AA=A|||;VT=SNP
3	181061928	rs13098382	T	C	100	PASS	AC=2556;AF=0.510383;AN=5008;NS=2504;DP=17602;EAS_AF=0.378;AMR_AF=0.4986;AFR_AF=0.4599;EUR_AF=0.6809;SAS_AF=0.5481;AA=T|||;VT=SNP
3	181062087	rs76412676	G	A	100	PASS	AC=346;AF=0.0690895;AN=5008;NS=2504;DP=19125;EAS_AF=0.1399;AMR_AF=0.1239;AFR_AF=0.0068;EUR_AF=0.0249;SAS_AF=0.0869;AA=G|||;VT=SNP
3	181062606	rs79548230	A	G	100	PASS	AC=345;AF=0.0688898;AN=5008;NS=2504;DP=17737;EAS_AF=0.1399;AMR_AF=0.1239;AFR_AF=0.0068;EUR_AF=0.0249;SAS_AF=0.0859;AA=A|||;VT=SNP
3	181062970	rs9866774	A	G	100	PASS	AC=2554;AF=0.509984;AN=5008;NS=2504;DP=13975;EAS_AF=0.377;AMR_AF=0.4986;AFR_AF=0.4599;EUR_AF=0.6809;SAS_AF=0.547;AA=A|||;VT=SNP
3	181063310	rs9849736	T	C	100	PASS	AC=3071;AF=0.613219;AN=5008;NS=2504;DP=9191;EAS_AF=0.5159;AMR_AF=0.6354;AFR_AF=0.5893;EUR_AF=0.7068;SAS_AF=0.6339;AA=T|||;VT=SNP
3	181063356	rs142245917	C	T	100	PASS	AC=344;AF=0.0686901;AN=5008;NS=2504;DP=9738;EAS_AF=0.1389;AMR_AF=0.1239;AFR_AF=0.0068;EUR_AF=0.0249;SAS_AF=0.0859;AA=C|||;VT=SNP
3	181063597	rs6802142	A	G	100	PASS	AC=2554;AF=0.509984;AN=5008;NS=2504;DP=12741;EAS_AF=0.376;AMR_AF=0.4986;AFR_AF=0.4599;EUR_AF=0.6809;SAS_AF=0.5481;AA=A|||;VT=SNP
3	181063685	rs62291664	A	G	100	PASS	AC=528;AF=0.105431;AN=5008;NS=2504;DP=14944;EAS_AF=0.0427;AMR_AF=0.1153;AFR_AF=0.0083;EUR_AF=0.2356;SAS_AF=0.1605;AA=A|||;VT=SNP
3	181063975	rs6791393	T	A	100	PASS	AC=3197;AF=0.638379;AN=5008;NS=2504;DP=18022;EAS_AF=0.5159;AMR_AF=0.6427;AFR_AF=0.68;EUR_AF=0.7078;SAS_AF=0.6339;AA=A|||;VT=SNP
3	181064210	rs6778471	C	T	100	PASS	AC=3197;AF=0.638379;AN=5008;NS=2504;DP=18028;EAS_AF=0.5159;AMR_AF=0.6427;AFR_AF=0.68;EUR_AF=0.7078;SAS_AF=0.6339;AA=T|||;VT=SNP
3	181064355	rs60371345	C	A	100	PASS	AC=373;AF=0.0744808;AN=5008;NS=2504;DP=17480;EAS_AF=0.1409;AMR_AF=0.1297;AFR_AF=0.0098;EUR_AF=0.0278;SAS_AF=0.1022;AA=C|||;VT=SNP
3	181064419	rs34253840	A	T	100	PASS	AC=2563;AF=0.511781;AN=5008;NS=2504;DP=15289;EAS_AF=0.379;AMR_AF=0.4957;AFR_AF=0.4758;EUR_AF=0.6819;SAS_AF=0.5337;AA=A|||;VT=SNP
3	181067344	rs75373397	T	G	100	PASS	AC=342;AF=0.0682907;AN=5008;NS=2504;DP=14392;EAS_AF=0.1399;AMR_AF=0.1239;AFR_AF=0.0068;EUR_AF=0.0249;SAS_AF=0.0828;AA=T|||;VT=SNP
3	181067456	rs1518921	A	G	100	PASS	AC=2830;AF=0.565096;AN=5008;NS=2504;DP=12036;EAS_AF=0.376;AMR_AF=0.513;AFR_AF=0.6732;EUR_AF=0.67;SAS_AF=0.5429;AA=G|||;VT=SNP
3	181069424	rs7635565	T	C	100	PASS	AC=2555;AF=0.510184;AN=5008;NS=2504;DP=19088;EAS_AF=0.378;AMR_AF=0.4986;AFR_AF=0.5061;EUR_AF=0.6799;SAS_AF=0.4857;AA=T|||;VT=SNP
3	181070831	rs74284696	A	G	100	PASS	AC=414;AF=0.0826677;AN=5008;NS=2504;DP=15675;EAS_AF=0.1409;AMR_AF=0.1311;AFR_AF=0.0408;EUR_AF=0.0288;SAS_AF=0.1002;AA=A|||;VT=SNP
3	181071189	rs7629830	C	T	100	PASS	AC=2382;AF=0.475639;AN=5008;NS=2504;DP=17124;EAS_AF=0.374;AMR_AF=0.4856;AFR_AF=0.3994;EUR_AF=0.6769;SAS_AF=0.4693;AA=C|||;VT=SNP
3	181071266	rs7630068	G	A	100	PASS	AC=2355;AF=0.470248;AN=5008;NS=2504;DP=18412;EAS_AF=0.374;AMR_AF=0.4841;AFR_AF=0.379;EUR_AF=0.6779;SAS_AF=0.4693;AA=G|||;VT=SNP
3	181073196	rs7431121	C	T	100	PASS	AC=2354;AF=0.470048;AN=5008;NS=2504;DP=14008;EAS_AF=0.374;AMR_AF=0.4841;AFR_AF=0.379;EUR_AF=0.6769;SAS_AF=0.4693;AA=C|||;VT=SNP
3	181073789	rs10937055	T	C	100	PASS	AC=380;AF=0.0758786;AN=5008;NS=2504;DP=20274;EAS_AF=0.1409;AMR_AF=0.1297;AFR_AF=0.0166;EUR_AF=0.0278;SAS_AF=0.1002;AA=T|||;VT=SNP
3	181073854	rs6807049	T	G	100	PASS	AC=4156;AF=0.829872;AN=5008;NS=2504;DP=19732;EAS_AF=0.9276;AMR_AF=0.7133;AFR_AF=0.8986;EUR_AF=0.7187;SAS_AF=0.8333;AA=G|||;VT=SNP
3	181074751	rs1518929	T	C	100	PASS	AC=2530;AF=0.505192;AN=5008;NS=2504;DP=18385;EAS_AF=0.378;AMR_AF=0.4928;AFR_AF=0.4554;EUR_AF=0.6779;SAS_AF=0.5348;AA=T|||;VT=SNP
3	181075310	rs16832457	C	G	100	PASS	AC=948;AF=0.189297;AN=5008;NS=2504;DP=17257;EAS_AF=0.3323;AMR_AF=0.2349;AFR_AF=0.0129;EUR_AF=0.2505;SAS_AF=0.1851;AA=C|||;VT=SNP
3	181079396	rs56315204	T	C	100	PASS	AC=1785;AF=0.35643;AN=5008;NS=2504;DP=19939;EAS_AF=0.371;AMR_AF=0.3876;AFR_AF=0.1785;EUR_AF=0.5249;SAS_AF=0.3865;AA=T|||;VT=SNP
3	181079548	rs142522036	G	A	100	PASS	AC=341;AF=0.0680911;AN=5008;NS=2504;DP=15253;EAS_AF=0.1399;AMR_AF=0.1239;AFR_AF=0.0068;EUR_AF=0.0239;SAS_AF=0.0828;AA=G|||;VT=SNP
3	181079573	rs6796797	G	T	100	PASS	AC=2422;AF=0.483626;AN=5008;NS=2504;DP=16068;EAS_AF=0.372;AMR_AF=0.4914;AFR_AF=0.413;EUR_AF=0.6809;SAS_AF=0.4857;AA=G|||;VT=SNP
3	181079709	rs6796905	G	A	100	PASS	AC=2652;AF=0.529553;AN=5008;NS=2504;DP=18194;EAS_AF=0.373;AMR_AF=0.5043;AFR_AF=0.5303;EUR_AF=0.6819;SAS_AF=0.5511;AA=A|||;VT=SNP
3	181080553	rs2339416	T	C	100	PASS	AC=3197;AF=0.638379;AN=5008;NS=2504;DP=18016;EAS_AF=0.5159;AMR_AF=0.6427;AFR_AF=0.6823;EUR_AF=0.7048;SAS_AF=0.6339;AA=t|||;VT=SNP
3	181083401	rs58571780	A	G	100	PASS	AC=1751;AF=0.349641;AN=5008;NS=2504;DP=15575;EAS_AF=0.371;AMR_AF=0.3847;AFR_AF=0.1528;EUR_AF=0.5268;SAS_AF=0.3865;AA=G|||;VT=SNP
3	181086137	rs9812014	T	C	100	PASS	AC=3198;AF=0.638578;AN=5008;NS=2504;DP=11995;EAS_AF=0.5129;AMR_AF=0.6427;AFR_AF=0.6838;EUR_AF=0.7068;SAS_AF=0.6339;AA=C|||;VT=SNP
3	181088911	rs74446079	C	A	100	PASS	AC=342;AF=0.0682907;AN=5008;NS=2504;DP=17003;EAS_AF=0.1399;AMR_AF=0.1239;AFR_AF=0.0068;EUR_AF=0.0239;SAS_AF=0.0838;AA=C|||;VT=SNP
3	181089744	rs116365425	G	A	100	PASS	AC=343;AF=0.0684904;AN=5008;NS=2504;DP=15493;EAS_AF=0.1399;AMR_AF=0.1239;AFR_AF=0.0068;EUR_AF=0.0239;SAS_AF=0.0849;AA=G|||;VT=SNP
3	181089784	rs58908054	A	G	100	PASS	AC=1983;AF=0.395966;AN=5008;NS=2504;DP=14851;EAS_AF=0.372;AMR_AF=0.3977;AFR_AF=0.2716;EUR_AF=0.5298;SAS_AF=0.4499;AA=A|||;VT=SNP
3	181093634	rs62291668	T	G	100	PASS	AC=278;AF=0.0555112;AN=5008;NS=2504;DP=20419;EAS_AF=0.003;AMR_AF=0.0879;AFR_AF=0.0068;EUR_AF=0.164;SAS_AF=0.0409;AA=T|||;VT=SNP
3	181094414	rs75345620	C	T	100	PASS	AC=375;AF=0.0748802;AN=5008;NS=2504;DP=14666;EAS_AF=0.1399;AMR_AF=0.1254;AFR_AF=0.0303;EUR_AF=0.0249;SAS_AF=0.0838;AA=c|||;VT=SNP
3	181094912	rs9848969	A	C	100	PASS	AC=3200;AF=0.638978;AN=5008;NS=2504;DP=17492;EAS_AF=0.5149;AMR_AF=0.6427;AFR_AF=0.6853;EUR_AF=0.7058;SAS_AF=0.6329;AA=C|||;VT=SNP
3	181097177	rs2037305	T	C	100	PASS	AC=4268;AF=0.852236;AN=5008;NS=2504;DP=17574;EAS_AF=0.9276;AMR_AF=0.719;AFR_AF=0.9864;EUR_AF=0.7237;SAS_AF=0.82;AA=C|||;VT=SNP
3	181098717	rs13081180	C	T	100	PASS	AC=376;AF=0.0750799;AN=5008;NS=2504;DP=20647;EAS_AF=0.1389;AMR_AF=0.1254;AFR_AF=0.0303;EUR_AF=0.0249;SAS_AF=0.0859;AA=C|||;VT=SNP
3	181099673	rs11718683	A	T	100	PASS	AC=377;AF=0.0752796;AN=5008;NS=2504;DP=20387;EAS_AF=0.1389;AMR_AF=0.1254;AFR_AF=0.031;EUR_AF=0.0249;SAS_AF=0.0859;AA=A|||;VT=SNP
3	181100881	rs6767003	C	G	100	PASS	AC=3178;AF=0.634585;AN=5008;NS=2504;DP=16830;EAS_AF=0.496;AMR_AF=0.6441;AFR_AF=0.6808;EUR_AF=0.7068;SAS_AF=0.6339;AA=G|||;VT=SNP
3	181101022	rs75307326	G	A	100	PASS	AC=377;AF=0.0752796;AN=5008;NS=2504;DP=19272;EAS_AF=0.1389;AMR_AF=0.1254;AFR_AF=0.031;EUR_AF=0.0249;SAS_AF=0.0859;AA=G|||;VT=SNP
3	181104283	rs12636303	G	A	100	PASS	AC=343;AF=0.0684904;AN=5008;NS=2504;DP=13370;EAS_AF=0.1389;AMR_AF=0.1239;AFR_AF=0.0068;EUR_AF=0.0239;SAS_AF=0.0859;AA=G|||;VT=SNP
3	181105872	rs1518931	A	G	100	PASS	AC=3176;AF=0.634185;AN=5008;NS=2504;DP=18750;EAS_AF=0.497;AMR_AF=0.6427;AFR_AF=0.6778;EUR_AF=0.7078;SAS_AF=0.635;AA=G|||;VT=SNP
3	181105945	rs11707175	G	A	100	PASS	AC=347;AF=0.0692891;AN=5008;NS=2504;DP=18248;EAS_AF=0.1399;AMR_AF=0.1239;AFR_AF=0.0076;EUR_AF=0.0239;SAS_AF=0.0879;AA=G|||;VT=SNP
3	181106385	rs78644132	T	C	100	PASS	AC=344;AF=0.0686901;AN=5008;NS=2504;DP=17936;EAS_AF=0.1389;AMR_AF=0.1239;AFR_AF=0.0076;EUR_AF=0.0239;SAS_AF=0.0859;AA=T|||;VT=SNP
3	181106778	rs9836763	T	C	100	PASS	AC=3175;AF=0.633986;AN=5008;NS=2504;DP=16424;EAS_AF=0.497;AMR_AF=0.6427;AFR_AF=0.6778;EUR_AF=0.7078;SAS_AF=0.6339;AA=C|||;VT=SNP
3	181107830	rs111568956	G	A	100	PASS	AC=926;AF=0.184904;AN=5008;NS=2504;DP=15414;EAS_AF=0.3135;AMR_AF=0.2334;AFR_AF=0.0121;EUR_AF=0.2505;SAS_AF=0.184;AA=G|||;VT=SNP
3	181107864	rs9863697	A	G	100	PASS	AC=2656;AF=0.530351;AN=5008;NS=2504;DP=16434;EAS_AF=0.496;AMR_AF=0.5461;AFR_AF=0.5174;EUR_AF=0.5666;SAS_AF=0.5348;AA=G|||;VT=SNP
3	181108197	rs9826653	C	T	100	PASS	AC=3173;AF=0.633586;AN=5008;NS=2504;DP=17584;EAS_AF=0.497;AMR_AF=0.6427;AFR_AF=0.6778;EUR_AF=0.7068;SAS_AF=0.6329;AA=T|||;VT=SNP
3	181108814	rs112296912	A	G	100	PASS	AC=1766;AF=0.352636;AN=5008;NS=2504;DP=16605;EAS_AF=0.3532;AMR_AF=0.3804;AFR_AF=0.1808;EUR_AF=0.5288;SAS_AF=0.3834;AA=A|||;VT=SNP
3	181110068	rs12632938	G	A	100	PASS	AC=1782;AF=0.355831;AN=5008;NS=2504;DP=19405;EAS_AF=0.3562;AMR_AF=0.3804;AFR_AF=0.1929;EUR_AF=0.5258;SAS_AF=0.3834;AA=A|||;VT=SNP
3	181110261	rs12632946	C	G	100	PASS	AC=1782;AF=0.355831;AN=5008;NS=2504;DP=17755;EAS_AF=0.3562;AMR_AF=0.3804;AFR_AF=0.1921;EUR_AF=0.5258;SAS_AF=0.3845;AA=G|||;VT=SNP
3	181111840	rs6799604	T	C	100	PASS	AC=1653;AF=0.330072;AN=5008;NS=2504;DP=18928;EAS_AF=0.3562;AMR_AF=0.3746;AFR_AF=0.0983;EUR_AF=0.5258;SAS_AF=0.3834;AA=T|||;VT=SNP
3	181114622	rs62291669	T	C	100	PASS	AC=266;AF=0.053115;AN=5008;NS=2504;DP=20098;EAS_AF=0.0407;AMR_AF=0.0533;AFR_AF=0.003;EUR_AF=0.0964;SAS_AF=0.089;AA=T|||;VT=SNP
3	181114728	rs62291670	C	T	100	PASS	AC=1761;AF=0.351637;AN=5008;NS=2504;DP=21358;EAS_AF=0.3562;AMR_AF=0.3804;AFR_AF=0.1717;EUR_AF=0.5258;SAS_AF=0.3906;AA=C|||;VT=SNP
3	181114907	rs6809553	T	C	100	PASS	AC=3175;AF=0.633986;AN=5008;NS=2504;DP=21378;EAS_AF=0.497;AMR_AF=0.6427;AFR_AF=0.6778;EUR_AF=0.7078;SAS_AF=0.6339;AA=T|||;VT=SNP
3	181115627	rs10937056	C	A	100	PASS	AC=344;AF=0.0686901;AN=5008;NS=2504;DP=18584;EAS_AF=0.1389;AMR_AF=0.1239;AFR_AF=0.0076;EUR_AF=0.0239;SAS_AF=0.0859;AA=C|||;VT=SNP
3	181116418	rs56266308	G	A	100	PASS	AC=927;AF=0.185104;AN=5008;NS=2504;DP=18580;EAS_AF=0.3135;AMR_AF=0.2334;AFR_AF=0.0121;EUR_AF=0.2515;SAS_AF=0.184;AA=G|||;VT=SNP
3	181116955	rs1568304	G	T	100	PASS	AC=3175;AF=0.633986;AN=5008;NS=2504;DP=17377;EAS_AF=0.497;AMR_AF=0.6427;AFR_AF=0.6778;EUR_AF=0.7078;SAS_AF=0.6339;AA=T|||;VT=SNP
3	181117474	rs6804481	G	A	100	PASS	AC=3177;AF=0.634385;AN=5008;NS=2504;DP=18832;EAS_AF=0.497;AMR_AF=0.6427;AFR_AF=0.6793;EUR_AF=0.7078;SAS_AF=0.6339;AA=A|||;VT=SNP
3	181117704	rs6801749	T	C	100	PASS	AC=3176;AF=0.634185;AN=5008;NS=2504;DP=18975;EAS_AF=0.497;AMR_AF=0.6427;AFR_AF=0.6778;EUR_AF=0.7078;SAS_AF=0.635;AA=T|||;VT=SNP
3	181119272	rs1518932	G	C	100	PASS	AC=345;AF=0.0688898;AN=5008;NS=2504;DP=14521;EAS_AF=0.1389;AMR_AF=0.1239;AFR_AF=0.0083;EUR_AF=0.0239;SAS_AF=0.0859;AA=G|||;VT=SNP
3	181122050	rs733422	C	A	100	PASS	AC=1645;AF=0.328474;AN=5008;NS=2504;DP=18708;EAS_AF=0.3482;AMR_AF=0.3746;AFR_AF=0.0991;EUR_AF=0.5249;SAS_AF=0.3834;AA=C|||;VT=SNP
3	181123267	rs74284699	A	G	100	PASS	AC=343;AF=0.0684904;AN=5008;NS=2504;DP=10933;EAS_AF=0.1389;AMR_AF=0.1239;AFR_AF=0.0068;EUR_AF=0.0239;SAS_AF=0.0859;AA=A|||;VT=SNP
3	181124253	rs9846082	A	G	100	PASS	AC=3175;AF=0.633986;AN=5008;NS=2504;DP=17358;EAS_AF=0.497;AMR_AF=0.6412;AFR_AF=0.6785;EUR_AF=0.7078;SAS_AF=0.6339;AA=G|||;VT=SNP
3	181126377	rs753073	C	T	100	PASS	AC=343;AF=0.0684904;AN=5008;NS=2504;DP=15294;EAS_AF=0.1389;AMR_AF=0.1239;AFR_AF=0.0068;EUR_AF=0.0239;SAS_AF=0.0859;AA=C|||;VT=SNP
3	181129048	rs11712988	A	C	100	PASS	AC=342;AF=0.0682907;AN=5008;NS=2504;DP=12073;EAS_AF=0.1389;AMR_AF=0.1239;AFR_AF=0.0068;EUR_AF=0.0239;SAS_AF=0.0849;AA=A|||;VT=SNP
3	181129180	rs9882065	C	T	100	PASS	AC=3174;AF=0.633786;AN=5008;NS=2504;DP=14308;EAS_AF=0.498;AMR_AF=0.6427;AFR_AF=0.6778;EUR_AF=0.7078;SAS_AF=0.6319;AA=T|||;VT=SNP
3	181130272	rs17537703	A	G	100	PASS	AC=1660;AF=0.33147;AN=5008;NS=2504;DP=13547;EAS_AF=0.3571;AMR_AF=0.3761;AFR_AF=0.0983;EUR_AF=0.5298;SAS_AF=0.3845;AA=A|||;VT=SNP
3	181132933	rs4855027	C	G	100	PASS	AC=3178;AF=0.634585;AN=5008;NS=2504;DP=14880;EAS_AF=0.498;AMR_AF=0.6441;AFR_AF=0.6778;EUR_AF=0.7097;SAS_AF=0.6329;AA=t|||;VT=SNP
3	181137010	rs79339987	C	T	100	PASS	AC=381;AF=0.0760783;AN=5008;NS=2504;DP=13328;EAS_AF=0.1389;AMR_AF=0.1254;AFR_AF=0.0325;EUR_AF=0.0249;SAS_AF=0.0879;AA=C|||;VT=SNP
3	181137068	rs9821187	G	T	100	PASS	AC=524;AF=0.104633;AN=5008;NS=2504;DP=13459;EAS_AF=0.1389;AMR_AF=0.1383;AFR_AF=0.1331;EUR_AF=0.0258;SAS_AF=0.0879;AA=G|||;VT=SNP
3	181137091	rs9820920	C	T	100	PASS	AC=524;AF=0.104633;AN=5008;NS=2504;DP=13491;EAS_AF=0.1389;AMR_AF=0.1383;AFR_AF=0.1331;EUR_AF=0.0258;SAS_AF=0.0879;AA=C|||;VT=SNP
3	181137863	rs115811468	G	C	100	PASS	AC=295;AF=0.0589058;AN=5008;NS=2504;DP=16490;EAS_AF=0.1022;AMR_AF=0.1066;AFR_AF=0.0068;EUR_AF=0.0239;SAS_AF=0.0869;AA=G|||;VT=SNP
3	181141888	rs1479167	A	G	100	PASS	AC=3180;AF=0.634984;AN=5008;NS=2504;DP=20376;EAS_AF=0.498;AMR_AF=0.6441;AFR_AF=0.6785;EUR_AF=0.7097;SAS_AF=0.6339;AA=G|||;VT=SNP
3	181142442	rs1479168	C	T	100	PASS	AC=3182;AF=0.635383;AN=5008;NS=2504;DP=22724;EAS_AF=0.498;AMR_AF=0.6441;AFR_AF=0.6808;EUR_AF=0.7097;SAS_AF=0.6329;AA=T|||;VT=SNP
3	181143347	rs17610058	T	C	100	PASS	AC=1659;AF=0.33127;AN=5008;NS=2504;DP=17610;EAS_AF=0.3571;AMR_AF=0.3761;AFR_AF=0.0976;EUR_AF=0.5308;SAS_AF=0.3834;AA=T|||;VT=SNP
3	181145170	rs1842150	A	G	100	PASS	AC=3172;AF=0.633387;AN=5008;NS=2504;DP=15799;EAS_AF=0.499;AMR_AF=0.6311;AFR_AF=0.6785;EUR_AF=0.7097;SAS_AF=0.6339;AA=G|||;VT=SNP
3	181146051	rs1871355	T	C	100	PASS	AC=1618;AF=0.323083;AN=5008;NS=2504;DP=19983;EAS_AF=0.3571;AMR_AF=0.3617;AFR_AF=0.0741;EUR_AF=0.5308;SAS_AF=0.3834;AA=T|||;VT=SNP
3	181146565	rs55966277	A	G	100	PASS	AC=1651;AF=0.329673;AN=5008;NS=2504;DP=18630;EAS_AF=0.3571;AMR_AF=0.3646;AFR_AF=0.0976;EUR_AF=0.5308;SAS_AF=0.3834;AA=A|||;VT=SNP
3	181148496	rs9852290	G	A	100	PASS	AC=1737;AF=0.346845;AN=5008;NS=2504;DP=17649;EAS_AF=0.3661;AMR_AF=0.3718;AFR_AF=0.1498;EUR_AF=0.5318;SAS_AF=0.3855;AA=G|||;VT=SNP
3	181150062	rs10937057	G	A	100	PASS	AC=334;AF=0.0666933;AN=5008;NS=2504;DP=18451;EAS_AF=0.131;AMR_AF=0.1225;AFR_AF=0.0068;EUR_AF=0.0239;SAS_AF=0.0859;AA=G|||;VT=SNP
3	181153038	rs9839993	A	G	100	PASS	AC=1640;AF=0.327476;AN=5008;NS=2504;DP=17156;EAS_AF=0.3254;AMR_AF=0.3718;AFR_AF=0.1324;EUR_AF=0.5149;SAS_AF=0.3691;AA=A|||;VT=SNP
3	181154136	rs7653260	G	A	100	PASS	AC=2599;AF=0.51897;AN=5008;NS=2504;DP=20732;EAS_AF=0.3274;AMR_AF=0.5;AFR_AF=0.5514;EUR_AF=0.672;SAS_AF=0.5286;AA=A|||;VT=SNP
3	181155058	rs9860472	C	T	100	PASS	AC=3068;AF=0.61262;AN=5008;NS=2504;DP=16317;EAS_AF=0.4583;AMR_AF=0.6282;AFR_AF=0.6573;EUR_AF=0.6958;SAS_AF=0.6145;AA=T|||;VT=SNP
3	181156239	rs1382696	A	T	100	PASS	AC=3068;AF=0.61262;AN=5008;NS=2504;DP=15277;EAS_AF=0.4583;AMR_AF=0.6282;AFR_AF=0.6573;EUR_AF=0.6958;SAS_AF=0.6145;AA=T|||;VT=SNP
3	181156299	rs73055846	T	G	100	PASS	AC=486;AF=0.0970447;AN=5008;NS=2504;DP=13962;EAS_AF=0.131;AMR_AF=0.1282;AFR_AF=0.1188;EUR_AF=0.0239;SAS_AF=0.0859;AA=T|||;VT=SNP
3	181158343	rs62291692	C	T	100	PASS	AC=930;AF=0.185703;AN=5008;NS=2504;DP=20556;EAS_AF=0.3224;AMR_AF=0.2277;AFR_AF=0.0121;EUR_AF=0.2505;SAS_AF=0.183;AA=C|||;VT=SNP
3	181160258	rs6443742	A	G	100	PASS	AC=3071;AF=0.613219;AN=5008;NS=2504;DP=14513;EAS_AF=0.4504;AMR_AF=0.6297;AFR_AF=0.6717;EUR_AF=0.6879;SAS_AF=0.6135;AA=G|||;VT=SNP
3	181160932	rs9816989	G	A	100	PASS	AC=1625;AF=0.324481;AN=5008;NS=2504;DP=12376;EAS_AF=0.3175;AMR_AF=0.3732;AFR_AF=0.1324;EUR_AF=0.5089;SAS_AF=0.3671;AA=g|||;VT=SNP
3	181163775	rs1013675	T	C	100	PASS	AC=3070;AF=0.613019;AN=5008;NS=2504;DP=16009;EAS_AF=0.4504;AMR_AF=0.6282;AFR_AF=0.6717;EUR_AF=0.6879;SAS_AF=0.6135;AA=C|||;VT=SNP
3	181164506	rs12635338	T	C	100	PASS	AC=1593;AF=0.318091;AN=5008;NS=2504;DP=14572;EAS_AF=0.3175;AMR_AF=0.3703;AFR_AF=0.1089;EUR_AF=0.5099;SAS_AF=0.3671;AA=T|||;VT=SNP
3	181166738	rs2127238	C	T	100	PASS	AC=1624;AF=0.324281;AN=5008;NS=2504;DP=18449;EAS_AF=0.3175;AMR_AF=0.3732;AFR_AF=0.1339;EUR_AF=0.5089;SAS_AF=0.364;AA=C|||;VT=SNP
3	181167216	rs1966974	A	G	100	PASS	AC=3067;AF=0.61242;AN=5008;NS=2504;DP=14651;EAS_AF=0.4504;AMR_AF=0.6282;AFR_AF=0.6717;EUR_AF=0.6879;SAS_AF=0.6104;AA=G|||;VT=SNP
3	181167585	rs9841616	T	A	100	PASS	AC=1418;AF=0.283147;AN=5008;NS=2504;DP=20192;EAS_AF=0.1329;AMR_AF=0.2536;AFR_AF=0.5197;EUR_AF=0.1789;SAS_AF=0.2464;AA=A|||;VT=SNP
3	181168055	rs17610407	G	A	100	PASS	AC=1629;AF=0.32528;AN=5008;NS=2504;DP=20337;EAS_AF=0.3175;AMR_AF=0.3746;AFR_AF=0.1346;EUR_AF=0.5089;SAS_AF=0.3671;AA=G|||;VT=SNP
3	181168699	rs16832504	G	A	100	PASS	AC=334;AF=0.0666933;AN=5008;NS=2504;DP=20388;EAS_AF=0.131;AMR_AF=0.1225;AFR_AF=0.0068;EUR_AF=0.0239;SAS_AF=0.0859;AA=A|||;VT=SNP
3	181169206	rs1351236	C	T	100	PASS	AC=3072;AF=0.613419;AN=5008;NS=2504;DP=14630;EAS_AF=0.4514;AMR_AF=0.6297;AFR_AF=0.6717;EUR_AF=0.6879;SAS_AF=0.6135;AA=T|||;VT=SNP
3	181169949	rs1479162	A	G	100	PASS	AC=3856;AF=0.769968;AN=5008;NS=2504;DP=19524;EAS_AF=0.7222;AMR_AF=0.7061;AFR_AF=0.9009;EUR_AF=0.7068;SAS_AF=0.7526;AA=G|||;VT=SNP
3	181171783	rs9843266	C	A	100	PASS	AC=2650;AF=0.529153;AN=5008;NS=2504;DP=17172;EAS_AF=0.3194;AMR_AF=0.5029;AFR_AF=0.6044;EUR_AF=0.664;SAS_AF=0.5235;AA=C|||;VT=SNP
3	181172049	rs77605571	G	A	100	PASS	AC=333;AF=0.0664936;AN=5008;NS=2504;DP=18345;EAS_AF=0.131;AMR_AF=0.1225;AFR_AF=0.0068;EUR_AF=0.0239;SAS_AF=0.0849;AA=G|||;VT=SNP
3	181175184	rs78438447	C	A	100	PASS	AC=333;AF=0.0664936;AN=5008;NS=2504;DP=16366;EAS_AF=0.131;AMR_AF=0.1225;AFR_AF=0.0068;EUR_AF=0.0239;SAS_AF=0.0849;AA=C|||;VT=SNP
3	181176012	rs9840344	C	T	100	PASS	AC=2589;AF=0.516973;AN=5008;NS=2504;DP=15835;EAS_AF=0.3194;AMR_AF=0.5014;AFR_AF=0.5582;EUR_AF=0.664;SAS_AF=0.5245;AA=T|||;VT=SNP
3	181176194	rs77088139	C	A	100	PASS	AC=333;AF=0.0664936;AN=5008;NS=2504;DP=14463;EAS_AF=0.131;AMR_AF=0.1225;AFR_AF=0.0068;EUR_AF=0.0239;SAS_AF=0.0849;AA=C|||;VT=SNP
3	181176295	rs1979407	T	G	100	PASS	AC=1623;AF=0.324081;AN=5008;NS=2504;DP=15297;EAS_AF=0.3175;AMR_AF=0.3703;AFR_AF=0.1339;EUR_AF=0.5089;SAS_AF=0.365;AA=T|||;VT=SNP
3	181176542	rs1979408	G	A	100	PASS	AC=1624;AF=0.324281;AN=5008;NS=2504;DP=14894;EAS_AF=0.3175;AMR_AF=0.3703;AFR_AF=0.1339;EUR_AF=0.5099;SAS_AF=0.365;AA=G|||;VT=SNP
3	181177919	rs1479163	T	C	100	PASS	AC=3067;AF=0.61242;AN=5008;NS=2504;DP=17129;EAS_AF=0.4504;AMR_AF=0.6297;AFR_AF=0.6702;EUR_AF=0.6879;SAS_AF=0.6115;AA=C|||;VT=SNP
3	181178009	rs1479164	G	A	100	PASS	AC=1621;AF=0.323682;AN=5008;NS=2504;DP=16620;EAS_AF=0.3165;AMR_AF=0.3703;AFR_AF=0.1331;EUR_AF=0.508;SAS_AF=0.3661;AA=G|||;VT=SNP
3	181178572	rs9872001	T	C	100	PASS	AC=1587;AF=0.316893;AN=5008;NS=2504;DP=18344;EAS_AF=0.3175;AMR_AF=0.3674;AFR_AF=0.1082;EUR_AF=0.5089;SAS_AF=0.365;AA=t|||;VT=SNP
3	181178777	rs7614829	A	G	100	PASS	AC=2663;AF=0.531749;AN=5008;NS=2504;DP=15936;EAS_AF=0.3204;AMR_AF=0.5029;AFR_AF=0.6127;EUR_AF=0.664;SAS_AF=0.5245;AA=G|||;VT=SNP
3	181180409	rs9862690	G	A	100	PASS	AC=1622;AF=0.323882;AN=5008;NS=2504;DP=16819;EAS_AF=0.3175;AMR_AF=0.3703;AFR_AF=0.1331;EUR_AF=0.5089;SAS_AF=0.365;AA=g|||;VT=SNP
3	181180667	rs9825132	A	G	100	PASS	AC=2470;AF=0.493211;AN=5008;NS=2504;DP=16670;EAS_AF=0.3194;AMR_AF=0.487;AFR_AF=0.4758;EUR_AF=0.664;SAS_AF=0.5245;AA=A|||;VT=SNP
3	181181089	rs984485	A	T	100	PASS	AC=2469;AF=0.493011;AN=5008;NS=2504;DP=14485;EAS_AF=0.3194;AMR_AF=0.487;AFR_AF=0.475;EUR_AF=0.664;SAS_AF=0.5245;AA=A|||;VT=SNP
3	181182392	rs9873013	C	A	100	PASS	AC=2804;AF=0.559904;AN=5008;NS=2504;DP=17137;EAS_AF=0.4464;AMR_AF=0.6153;AFR_AF=0.5439;EUR_AF=0.6928;SAS_AF=0.5225;AA=A|||;VT=SNP
3	181182872	rs1479165	T	C	100	PASS	AC=2444;AF=0.488019;AN=5008;NS=2504;DP=14882;EAS_AF=0.3175;AMR_AF=0.4914;AFR_AF=0.5174;EUR_AF=0.667;SAS_AF=0.4376;AA=T|||;VT=SNP
3	181183285	rs62291695	A	G	100	PASS	AC=1835;AF=0.366414;AN=5008;NS=2504;DP=13908;EAS_AF=0.3165;AMR_AF=0.389;AFR_AF=0.2988;EUR_AF=0.5159;SAS_AF=0.3395;AA=A|||;VT=SNP
3	181183653	rs4854917	C	T	100	PASS	AC=2935;AF=0.586062;AN=5008;NS=2504;DP=12789;EAS_AF=0.4702;AMR_AF=0.621;AFR_AF=0.5938;EUR_AF=0.6958;SAS_AF=0.5573;AA=T|||;VT=SNP
3	181183848	rs984032	A	T	100	PASS	AC=1358;AF=0.271166;AN=5008;NS=2504;DP=11775;EAS_AF=0.3105;AMR_AF=0.3386;AFR_AF=0.0197;EUR_AF=0.4732;SAS_AF=0.3149;AA=A|||;VT=SNP
3	181185538	rs62291697	A	G	100	PASS	AC=1392;AF=0.277955;AN=5008;NS=2504;DP=19210;EAS_AF=0.3115;AMR_AF=0.3401;AFR_AF=0.0424;EUR_AF=0.4751;SAS_AF=0.3149;AA=A|||;VT=SNP
3	181185968	rs4854918	T	C	100	PASS	AC=409;AF=0.0816693;AN=5008;NS=2504;DP=17976;EAS_AF=0.1329;AMR_AF=0.1254;AFR_AF=0.059;EUR_AF=0.0249;SAS_AF=0.0869;AA=T|||;VT=SNP
3	181186304	rs17538643	T	C	100	PASS	AC=1361;AF=0.271765;AN=5008;NS=2504;DP=16647;EAS_AF=0.3115;AMR_AF=0.3386;AFR_AF=0.0197;EUR_AF=0.4751;SAS_AF=0.3149;AA=T|||;VT=SNP
3	181186359	rs11717567	C	T	100	PASS	AC=360;AF=0.071885;AN=5008;NS=2504;DP=16717;EAS_AF=0.1329;AMR_AF=0.1225;AFR_AF=0.025;EUR_AF=0.0249;SAS_AF=0.0849;AA=C|||;VT=SNP
3	181186794	rs55688640	A	T	100	PASS	AC=1362;AF=0.271965;AN=5008;NS=2504;DP=15596;EAS_AF=0.3115;AMR_AF=0.3386;AFR_AF=0.0204;EUR_AF=0.4751;SAS_AF=0.3149;AA=A|||;VT=SNP
3	181187581	rs17538705	T	C	100	PASS	AC=2262;AF=0.451677;AN=5008;NS=2504;DP=17848;EAS_AF=0.3413;AMR_AF=0.4669;AFR_AF=0.4077;EUR_AF=0.6302;SAS_AF=0.4305;AA=T|||;VT=SNP
3	181188066	rs9876513	G	A	100	PASS	AC=2540;AF=0.507188;AN=5008;NS=2504;DP=15126;EAS_AF=0.4464;AMR_AF=0.5793;AFR_AF=0.3994;EUR_AF=0.6541;SAS_AF=0.5133;AA=A|||;VT=SNP
3	181188505	rs11711948	A	G	100	PASS	AC=1210;AF=0.241613;AN=5008;NS=2504;DP=17698;EAS_AF=0.1349;AMR_AF=0.2478;AFR_AF=0.3956;EUR_AF=0.1809;SAS_AF=0.2014;AA=A|||;VT=SNP
3	181188948	rs9843646	A	G	100	PASS	AC=3860;AF=0.770767;AN=5008;NS=2504;DP=21966;EAS_AF=0.7232;AMR_AF=0.7061;AFR_AF=0.8956;EUR_AF=0.7137;SAS_AF=0.7556;AA=G|||;VT=SNP
3	181190014	rs111428484	G	A	100	PASS	AC=1923;AF=0.383986;AN=5008;NS=2504;DP=19854;EAS_AF=0.4444;AMR_AF=0.4841;AFR_AF=0.1868;EUR_AF=0.501;SAS_AF=0.3967;AA=A|||;VT=SNP
3	181191029	rs74715670	A	G	100	PASS	AC=515;AF=0.102835;AN=5008;NS=2504;DP=21971;EAS_AF=0.2738;AMR_AF=0.062;AFR_AF=0.0038;EUR_AF=0.0189;SAS_AF=0.1759;AA=A|||;VT=SNP
3	181192127	rs11712595	T	A	100	PASS	AC=473;AF=0.0944489;AN=5008;NS=2504;DP=17155;EAS_AF=0.1329;AMR_AF=0.1354;AFR_AF=0.1036;EUR_AF=0.0249;SAS_AF=0.0849;AA=T|||;VT=SNP
3	181192900	rs77502708	T	C	100	PASS	AC=475;AF=0.0948482;AN=5008;NS=2504;DP=18577;EAS_AF=0.1329;AMR_AF=0.1354;AFR_AF=0.1044;EUR_AF=0.0249;SAS_AF=0.0859;AA=T|||;VT=SNP
3	181196892	rs11708101	C	A	100	PASS	AC=360;AF=0.071885;AN=5008;NS=2504;DP=21825;EAS_AF=0.1329;AMR_AF=0.1225;AFR_AF=0.025;EUR_AF=0.0249;SAS_AF=0.0849;AA=C|||;VT=SNP
3	181197074	rs9820600	C	A	100	PASS	AC=3112;AF=0.621406;AN=5008;NS=2504;DP=19116;EAS_AF=0.4474;AMR_AF=0.6297;AFR_AF=0.7247;EUR_AF=0.6948;SAS_AF=0.5798;AA=A|||;VT=SNP
3	181198242	rs4267641	C	G	100	PASS	AC=2728;AF=0.544728;AN=5008;NS=2504;DP=20669;EAS_AF=0.4454;AMR_AF=0.5951;AFR_AF=0.534;EUR_AF=0.6561;SAS_AF=0.5112;AA=G|||;VT=SNP
3	181199938	rs56123417	G	A	100	PASS	AC=1917;AF=0.382788;AN=5008;NS=2504;DP=19032;EAS_AF=0.4435;AMR_AF=0.4798;AFR_AF=0.1868;EUR_AF=0.5;SAS_AF=0.3957;AA=A|||;VT=SNP
3	181202358	rs55844174	C	T	100	PASS	AC=473;AF=0.0944489;AN=5008;NS=2504;DP=16069;EAS_AF=0.1329;AMR_AF=0.1354;AFR_AF=0.1036;EUR_AF=0.0249;SAS_AF=0.0849;AA=C|||;VT=SNP
3	181203292	rs62291700	G	A	100	PASS	AC=1358;AF=0.271166;AN=5008;NS=2504;DP=17127;EAS_AF=0.3105;AMR_AF=0.3386;AFR_AF=0.0204;EUR_AF=0.4751;SAS_AF=0.3119;AA=G|||;VT=SNP
3	181204102	rs2199718	G	T	100	PASS	AC=1917;AF=0.382788;AN=5008;NS=2504;DP=18508;EAS_AF=0.4444;AMR_AF=0.4798;AFR_AF=0.1853;EUR_AF=0.5;SAS_AF=0.3967;AA=T|||;VT=SNP
3	181206567	rs16832517	A	G	100	PASS	AC=398;AF=0.0794728;AN=5008;NS=2504;DP=18265;EAS_AF=0.1329;AMR_AF=0.1254;AFR_AF=0.0499;EUR_AF=0.0249;SAS_AF=0.0879;AA=A|||;VT=SNP
3	181207203	rs4855030	G	A	100	PASS	AC=1970;AF=0.393371;AN=5008;NS=2504;DP=12787;EAS_AF=0.4444;AMR_AF=0.4798;AFR_AF=0.2262;EUR_AF=0.499;SAS_AF=0.3967;AA=A|||;VT=SNP
3	181207851	rs59668317	C	A	100	PASS	AC=1429;AF=0.285343;AN=5008;NS=2504;DP=17904;EAS_AF=0.3075;AMR_AF=0.3444;AFR_AF=0.0635;EUR_AF=0.4881;SAS_AF=0.3119;AA=C|||;VT=SNP
3	181208500	rs150267400	C	T	100	PASS	AC=246;AF=0.0491214;AN=5008;NS=2504;DP=15649;EAS_AF=0.0595;AMR_AF=0.1023;AFR_AF=0.0053;EUR_AF=0.0368;SAS_AF=0.0726;AA=C|||;VT=SNP
3	181208602	rs12631415	G	A	100	PASS	AC=2829;AF=0.564896;AN=5008;NS=2504;DP=13145;EAS_AF=0.6885;AMR_AF=0.6009;AFR_AF=0.4017;EUR_AF=0.5974;SAS_AF=0.5992;AA=g|||;VT=SNP
3	181208850	rs4859120	C	A	100	PASS	AC=3625;AF=0.723842;AN=5008;NS=2504;DP=15790;EAS_AF=0.6875;AMR_AF=0.7666;AFR_AF=0.7322;EUR_AF=0.7435;SAS_AF=0.6994;AA=A|||;VT=SNP
3	181211021	rs60271973	A	G	100	PASS	AC=809;AF=0.161542;AN=5008;NS=2504;DP=17877;EAS_AF=0.2431;AMR_AF=0.0951;AFR_AF=0.1778;EUR_AF=0.0646;SAS_AF=0.2025;AA=A|||;VT=SNP
3	181212727	rs6801673	T	C	100	PASS	AC=806;AF=0.160942;AN=5008;NS=2504;DP=18675;EAS_AF=0.2431;AMR_AF=0.0951;AFR_AF=0.1755;EUR_AF=0.0646;SAS_AF=0.2025;AA=T|||;VT=SNP
3	181213827	rs11706935	A	G	100	PASS	AC=806;AF=0.160942;AN=5008;NS=2504;DP=16192;EAS_AF=0.2431;AMR_AF=0.0951;AFR_AF=0.1755;EUR_AF=0.0646;SAS_AF=0.2025;AA=A|||;VT=SNP
3	181216629	rs6802408	C	A	100	PASS	AC=2011;AF=0.401558;AN=5008;NS=2504;DP=16235;EAS_AF=0.3383;AMR_AF=0.3242;AFR_AF=0.5772;EUR_AF=0.3042;SAS_AF=0.3845;AA=C|||;VT=SNP
3	181216631	rs9877541	A	C	100	PASS	AC=150;AF=0.0299521;AN=5008;NS=2504;DP=16121;EAS_AF=0.0129;AMR_AF=0.0159;AFR_AF=0.0567;EUR_AF=0.0417;SAS_AF=0.0092;AA=A|||;VT=SNP
3	181217910	rs1817425	G	C	100	PASS	AC=2920;AF=0.583067;AN=5008;NS=2504;DP=14753;EAS_AF=0.5694;AMR_AF=0.4625;AFR_AF=0.8185;EUR_AF=0.3499;SAS_AF=0.6043;AA=c|||;VT=SNP
3	181218016	rs1817424	C	T	100	PASS	AC=2922;AF=0.583466;AN=5008;NS=2504;DP=17278;EAS_AF=0.5704;AMR_AF=0.4625;AFR_AF=0.8185;EUR_AF=0.3509;SAS_AF=0.6043;AA=T|||;VT=SNP
3	181220392	rs9880954	T	C	100	PASS	AC=2990;AF=0.597045;AN=5008;NS=2504;DP=14871;EAS_AF=0.5704;AMR_AF=0.4669;AFR_AF=0.8676;EUR_AF=0.3509;SAS_AF=0.6043;AA=C|||;VT=SNP
3	181220743	rs10937058	C	T	100	PASS	AC=1430;AF=0.285543;AN=5008;NS=2504;DP=16739;EAS_AF=0.38;AMR_AF=0.3847;AFR_AF=0.028;EUR_AF=0.4533;SAS_AF=0.2935;AA=C|||;VT=SNP
3	181220879	rs6762456	T	G	100	PASS	AC=4439;AF=0.886382;AN=5008;NS=2504;DP=16380;EAS_AF=0.9504;AMR_AF=0.8545;AFR_AF=0.9085;EUR_AF=0.8042;SAS_AF=0.8978;AA=G|||;VT=SNP
3	181221339	rs1158707	A	G	100	PASS	AC=1431;AF=0.285743;AN=5008;NS=2504;DP=18354;EAS_AF=0.38;AMR_AF=0.3862;AFR_AF=0.028;EUR_AF=0.4533;SAS_AF=0.2935;AA=A|||;VT=SNP
3	181222668	rs16832533	A	C	100	PASS	AC=2272;AF=0.453674;AN=5008;NS=2504;DP=17012;EAS_AF=0.5704;AMR_AF=0.402;AFR_AF=0.3903;EUR_AF=0.326;SAS_AF=0.5869;AA=A|||;VT=SNP
3	181223661	rs4855031	C	A	100	PASS	AC=3001;AF=0.599241;AN=5008;NS=2504;DP=18326;EAS_AF=0.5704;AMR_AF=0.4683;AFR_AF=0.8752;EUR_AF=0.3509;SAS_AF=0.6043;AA=A|||;VT=SNP
3	181224440	rs80281612	G	C	100	PASS	AC=524;AF=0.104633;AN=5008;NS=2504;DP=17004;EAS_AF=0.2411;AMR_AF=0.062;AFR_AF=0.0045;EUR_AF=0.0417;SAS_AF=0.1943;AA=G|||;VT=SNP
3	181224844	rs6763477	G	A	100	PASS	AC=802;AF=0.160144;AN=5008;NS=2504;DP=16554;EAS_AF=0.2411;AMR_AF=0.0951;AFR_AF=0.1755;EUR_AF=0.0646;SAS_AF=0.2004;AA=G|||;VT=SNP
3	181225030	rs34797639	T	C	100	PASS	AC=645;AF=0.128794;AN=5008;NS=2504;DP=17209;EAS_AF=0.2411;AMR_AF=0.0677;AFR_AF=0.093;EUR_AF=0.0417;SAS_AF=0.1943;AA=T|||;VT=SNP
3	181225746	rs766100	A	G	100	PASS	AC=2271;AF=0.453474;AN=5008;NS=2504;DP=15185;EAS_AF=0.5704;AMR_AF=0.4006;AFR_AF=0.3896;EUR_AF=0.327;SAS_AF=0.5869;AA=A|||;VT=SNP
3	181227954	rs1904310	G	A	100	PASS	AC=1368;AF=0.273163;AN=5008;NS=2504;DP=21681;EAS_AF=0.3294;AMR_AF=0.2983;AFR_AF=0.1445;EUR_AF=0.2604;SAS_AF=0.3845;AA=G|||;VT=SNP
3	181228778	rs1842153	G	C	100	PASS	AC=2201;AF=0.439497;AN=5008;NS=2504;DP=19445;EAS_AF=0.5704;AMR_AF=0.3963;AFR_AF=0.3404;EUR_AF=0.325;SAS_AF=0.5869;AA=G|||;VT=SNP
3	181229221	rs2127239	T	A	100	PASS	AC=3001;AF=0.599241;AN=5008;NS=2504;DP=20259;EAS_AF=0.5704;AMR_AF=0.4669;AFR_AF=0.8759;EUR_AF=0.3509;SAS_AF=0.6043;AA=a|||;VT=SNP
3	181229304	rs2338740	A	G	100	PASS	AC=3001;AF=0.599241;AN=5008;NS=2504;DP=20936;EAS_AF=0.5704;AMR_AF=0.4669;AFR_AF=0.8759;EUR_AF=0.3509;SAS_AF=0.6043;AA=G|||;VT=SNP
3	181229833	rs746058	G	T	100	PASS	AC=1367;AF=0.272963;AN=5008;NS=2504;DP=22357;EAS_AF=0.3294;AMR_AF=0.2983;AFR_AF=0.1437;EUR_AF=0.2604;SAS_AF=0.3845;AA=G|||;VT=SNP
3	181233435	rs56400339	A	C	100	PASS	AC=801;AF=0.159944;AN=5008;NS=2504;DP=20084;EAS_AF=0.2381;AMR_AF=0.0951;AFR_AF=0.1755;EUR_AF=0.0646;SAS_AF=0.2025;AA=A|||;VT=SNP
3	181233621	rs7622215	G	T	100	PASS	AC=2392;AF=0.477636;AN=5008;NS=2504;DP=19622;EAS_AF=0.5675;AMR_AF=0.4193;AFR_AF=0.4735;EUR_AF=0.327;SAS_AF=0.5869;AA=T|||;VT=SNP
3	181233686	rs116212148	A	G	100	PASS	AC=744;AF=0.148562;AN=5008;NS=2504;DP=18973;EAS_AF=0.2401;AMR_AF=0.1427;AFR_AF=0.0182;EUR_AF=0.1759;SAS_AF=0.2065;AA=A|||;VT=SNP
3	181233876	rs77943139	C	G	100	PASS	AC=429;AF=0.0856629;AN=5008;NS=2504;DP=17432;EAS_AF=0.0873;AMR_AF=0.1383;AFR_AF=0.0666;EUR_AF=0.0527;SAS_AF=0.1063;AA=C|||;VT=SNP
3	181233892	rs77770688	A	G	100	PASS	AC=801;AF=0.159944;AN=5008;NS=2504;DP=17278;EAS_AF=0.2381;AMR_AF=0.0951;AFR_AF=0.1755;EUR_AF=0.0646;SAS_AF=0.2025;AA=A|||;VT=SNP
3	181234104	rs6800615	A	G	100	PASS	AC=2488;AF=0.496805;AN=5008;NS=2504;DP=16260;EAS_AF=0.5675;AMR_AF=0.4236;AFR_AF=0.5439;EUR_AF=0.327;SAS_AF=0.5869;AA=G|||;VT=SNP
3	181234224	rs6776327	C	G	100	PASS	AC=1398;AF=0.279153;AN=5008;NS=2504;DP=15049;EAS_AF=0.3294;AMR_AF=0.3026;AFR_AF=0.1641;EUR_AF=0.2604;SAS_AF=0.3855;AA=C|||;VT=SNP
3	181234906	rs1600295	C	T	100	PASS	AC=4441;AF=0.886781;AN=5008;NS=2504;DP=15688;EAS_AF=0.9504;AMR_AF=0.8559;AFR_AF=0.9092;EUR_AF=0.8042;SAS_AF=0.8978;AA=T|||;VT=SNP
3	181235249	rs73180413	C	T	100	PASS	AC=1367;AF=0.272963;AN=5008;NS=2504;DP=16091;EAS_AF=0.3294;AMR_AF=0.2983;AFR_AF=0.1437;EUR_AF=0.2594;SAS_AF=0.3855;AA=C|||;VT=SNP
3	181235282	rs10937059	G	A	100	PASS	AC=2196;AF=0.438498;AN=5008;NS=2504;DP=16616;EAS_AF=0.5675;AMR_AF=0.3963;AFR_AF=0.3389;EUR_AF=0.325;SAS_AF=0.5869;AA=G|||;VT=SNP
3	181237244	rs9290720	G	A	100	PASS	AC=3000;AF=0.599042;AN=5008;NS=2504;DP=18345;EAS_AF=0.5694;AMR_AF=0.4669;AFR_AF=0.8759;EUR_AF=0.3509;SAS_AF=0.6043;AA=a|||;VT=SNP
3	181237378	rs11916545	C	T	100	PASS	AC=2277;AF=0.454673;AN=5008;NS=2504;DP=17919;EAS_AF=0.5694;AMR_AF=0.4006;AFR_AF=0.3956;EUR_AF=0.326;SAS_AF=0.5869;AA=c|||;VT=SNP
3	181238024	rs1479173	G	A	100	PASS	AC=1369;AF=0.273363;AN=5008;NS=2504;DP=17054;EAS_AF=0.3284;AMR_AF=0.2983;AFR_AF=0.1445;EUR_AF=0.2624;SAS_AF=0.3845;AA=G|||;VT=SNP
3	181238160	rs1479172	A	G	100	PASS	AC=2285;AF=0.45627;AN=5008;NS=2504;DP=18542;EAS_AF=0.5694;AMR_AF=0.4006;AFR_AF=0.3956;EUR_AF=0.327;SAS_AF=0.5941;AA=A|||;VT=SNP
3	181239335	rs73180423	T	C	100	PASS	AC=1465;AF=0.292532;AN=5008;NS=2504;DP=15332;EAS_AF=0.3284;AMR_AF=0.3055;AFR_AF=0.2133;EUR_AF=0.2614;SAS_AF=0.3855;AA=T|||;VT=SNP
3	181240259	rs11719026	A	G	100	PASS	AC=526;AF=0.105032;AN=5008;NS=2504;DP=14737;EAS_AF=0.2411;AMR_AF=0.062;AFR_AF=0.0045;EUR_AF=0.0417;SAS_AF=0.1963;AA=A|||;VT=SNP
3	181242007	rs7631021	G	A	100	PASS	AC=2197;AF=0.438698;AN=5008;NS=2504;DP=17144;EAS_AF=0.5694;AMR_AF=0.3963;AFR_AF=0.3381;EUR_AF=0.325;SAS_AF=0.5869;AA=G|||;VT=SNP
3	181242595	rs6788782	G	C	100	PASS	AC=2409;AF=0.48103;AN=5008;NS=2504;DP=16157;EAS_AF=0.5694;AMR_AF=0.4179;AFR_AF=0.4864;EUR_AF=0.326;SAS_AF=0.5869;AA=C|||;VT=SNP
3	181242953	rs6789182	G	T	100	PASS	AC=2389;AF=0.477037;AN=5008;NS=2504;DP=15471;EAS_AF=0.5694;AMR_AF=0.415;AFR_AF=0.4728;EUR_AF=0.326;SAS_AF=0.5869;AA=T|||;VT=SNP
3	181243919	rs34098329	T	C	100	PASS	AC=1434;AF=0.286342;AN=5008;NS=2504;DP=18263;EAS_AF=0.381;AMR_AF=0.3876;AFR_AF=0.0295;EUR_AF=0.4523;SAS_AF=0.2935;AA=T|||;VT=SNP
3	181245263	rs55793231	G	A	100	PASS	AC=2470;AF=0.493211;AN=5008;NS=2504;DP=14017;EAS_AF=0.5704;AMR_AF=0.4121;AFR_AF=0.5348;EUR_AF=0.326;SAS_AF=0.5869;AA=G|||;VT=SNP
3	181245594	rs1842152	A	C	100	PASS	AC=4443;AF=0.887181;AN=5008;NS=2504;DP=18008;EAS_AF=0.9514;AMR_AF=0.8559;AFR_AF=0.91;EUR_AF=0.8032;SAS_AF=0.8988;AA=A|||;VT=SNP
3	181245614	rs79490261	G	A	100	PASS	AC=427;AF=0.0852636;AN=5008;NS=2504;DP=17972;EAS_AF=0.0863;AMR_AF=0.1383;AFR_AF=0.0666;EUR_AF=0.0527;SAS_AF=0.1053;AA=G|||;VT=SNP
3	181246860	rs1479171	G	A	100	PASS	AC=1432;AF=0.285942;AN=5008;NS=2504;DP=13872;EAS_AF=0.381;AMR_AF=0.3862;AFR_AF=0.0287;EUR_AF=0.4523;SAS_AF=0.2935;AA=G|||;VT=SNP
3	181247120	rs73180429	A	G	100	PASS	AC=1375;AF=0.274561;AN=5008;NS=2504;DP=8113;EAS_AF=0.3323;AMR_AF=0.2997;AFR_AF=0.1445;EUR_AF=0.2604;SAS_AF=0.3875;AA=A|||;VT=SNP
3	181247797	rs766743	T	C	100	PASS	AC=1967;AF=0.392772;AN=5008;NS=2504;DP=13419;EAS_AF=0.3333;AMR_AF=0.3458;AFR_AF=0.5356;EUR_AF=0.2853;SAS_AF=0.4049;AA=T|||;VT=SNP
3	181247863	rs766742	G	C	100	PASS	AC=1421;AF=0.283746;AN=5008;NS=2504;DP=14274;EAS_AF=0.381;AMR_AF=0.3876;AFR_AF=0.0197;EUR_AF=0.4523;SAS_AF=0.2935;AA=G|||;VT=SNP
3	181248743	rs735774	A	G	100	PASS	AC=1840;AF=0.367412;AN=5008;NS=2504;DP=11795;EAS_AF=0.3333;AMR_AF=0.3199;AFR_AF=0.4818;EUR_AF=0.2644;SAS_AF=0.3875;AA=A|||;VT=SNP
3	181250707	rs73887032	T	C	100	PASS	AC=753;AF=0.150359;AN=5008;NS=2504;DP=13792;EAS_AF=0.1726;AMR_AF=0.1787;AFR_AF=0.1891;EUR_AF=0.0825;SAS_AF=0.1247;AA=T|||;VT=SNP
3	181250718	rs7609738	T	C	100	PASS	AC=1507;AF=0.300919;AN=5008;NS=2504;DP=14374;EAS_AF=0.3095;AMR_AF=0.3718;AFR_AF=0.1528;EUR_AF=0.4125;SAS_AF=0.3272;AA=T|||;VT=SNP
3	181251248	rs1479170	C	A	100	PASS	AC=1355;AF=0.270567;AN=5008;NS=2504;DP=9936;EAS_AF=0.2183;AMR_AF=0.121;AFR_AF=0.5794;EUR_AF=0.0437;SAS_AF=0.2464;AA=C|||;VT=SNP
3	181251296	rs1842151	G	A	100	PASS	AC=1422;AF=0.283946;AN=5008;NS=2504;DP=12247;EAS_AF=0.2232;AMR_AF=0.134;AFR_AF=0.5847;EUR_AF=0.0666;SAS_AF=0.2699;AA=G|||;VT=SNP
3	181251633	rs76186176	T	C	100	PASS	AC=1446;AF=0.288738;AN=5008;NS=2504;DP=18472;EAS_AF=0.3492;AMR_AF=0.3458;AFR_AF=0.1815;EUR_AF=0.2962;SAS_AF=0.3231;AA=T|||;VT=SNP
3	181251650	rs1351239	T	C	100	PASS	AC=2803;AF=0.559704;AN=5008;NS=2504;DP=18879;EAS_AF=0.5675;AMR_AF=0.4669;AFR_AF=0.7632;EUR_AF=0.34;SAS_AF=0.5685;AA=C|||;VT=SNP
3	181251784	rs58906080	C	T	100	PASS	AC=1362;AF=0.271965;AN=5008;NS=2504;DP=19881;EAS_AF=0.2202;AMR_AF=0.121;AFR_AF=0.5817;EUR_AF=0.0457;SAS_AF=0.2464;AA=C|||;VT=SNP
3	181251955	rs1351238	A	T	100	PASS	AC=1444;AF=0.288339;AN=5008;NS=2504;DP=20377;EAS_AF=0.3492;AMR_AF=0.3458;AFR_AF=0.1815;EUR_AF=0.2952;SAS_AF=0.3221;AA=A|||;VT=SNP
3	181254051	rs10513779	T	C	100	PASS	AC=1389;AF=0.277356;AN=5008;NS=2504;DP=16325;EAS_AF=0.3204;AMR_AF=0.3415;AFR_AF=0.1687;EUR_AF=0.2942;SAS_AF=0.317;AA=T|||;VT=SNP
3	181254064	rs115550387	C	T	100	PASS	AC=441;AF=0.0880591;AN=5008;NS=2504;DP=15846;EAS_AF=0.1776;AMR_AF=0.1455;AFR_AF=0.0061;EUR_AF=0.0497;SAS_AF=0.1053;AA=C|||;VT=SNP
3	181254421	rs28445989	A	G	100	PASS	AC=1283;AF=0.25619;AN=5008;NS=2504;DP=17527;EAS_AF=0.2192;AMR_AF=0.1095;AFR_AF=0.528;EUR_AF=0.0437;SAS_AF=0.2495;AA=a|||;VT=SNP
3	181254732	rs73057783	T	A	100	PASS	AC=1113;AF=0.222244;AN=5008;NS=2504;DP=17348;EAS_AF=0.2173;AMR_AF=0.1023;AFR_AF=0.4054;EUR_AF=0.0437;SAS_AF=0.2485;AA=T|||;VT=SNP
3	181254993	rs41330845	C	G	100	PASS	AC=1099;AF=0.219449;AN=5008;NS=2504;DP=16874;EAS_AF=0.2123;AMR_AF=0.1023;AFR_AF=0.4024;EUR_AF=0.0427;SAS_AF=0.2444;AA=T|||;VT=SNP
3	181255017	rs41429646	C	T	100	PASS	AC=1098;AF=0.219249;AN=5008;NS=2504;DP=16534;EAS_AF=0.2123;AMR_AF=0.1023;AFR_AF=0.4024;EUR_AF=0.0427;SAS_AF=0.2434;AA=C|||;VT=SNP
3	181255358	rs74410874	C	A	100	PASS	AC=1372;AF=0.273962;AN=5008;NS=2504;DP=17609;EAS_AF=0.3185;AMR_AF=0.3372;AFR_AF=0.1619;EUR_AF=0.2913;SAS_AF=0.317;AA=C|||;VT=SNP
3	181255537	rs73180439	C	T	100	PASS	AC=1429;AF=0.285343;AN=5008;NS=2504;DP=19101;EAS_AF=0.3264;AMR_AF=0.3415;AFR_AF=0.1619;EUR_AF=0.3062;SAS_AF=0.3487;AA=C|||;VT=SNP
3	181255808	rs6779474	T	C	100	PASS	AC=1430;AF=0.285543;AN=5008;NS=2504;DP=17710;EAS_AF=0.3264;AMR_AF=0.3415;AFR_AF=0.1619;EUR_AF=0.3062;SAS_AF=0.3497;AA=C|||;VT=SNP
3	181255823	rs6766621	C	G	100	PASS	AC=857;AF=0.171126;AN=5008;NS=2504;DP=18194;EAS_AF=0.1349;AMR_AF=0.1902;AFR_AF=0.0711;EUR_AF=0.2555;SAS_AF=0.2434;AA=C|||;VT=SNP
3	181255836	rs11924871	G	A	100	PASS	AC=2726;AF=0.544329;AN=5008;NS=2504;DP=18382;EAS_AF=0.5397;AMR_AF=0.4553;AFR_AF=0.7073;EUR_AF=0.3489;SAS_AF=0.593;AA=A|||;VT=SNP
3	181256027	rs11917886	A	T	100	PASS	AC=1100;AF=0.219649;AN=5008;NS=2504;DP=19733;EAS_AF=0.2133;AMR_AF=0.1023;AFR_AF=0.4032;EUR_AF=0.0427;SAS_AF=0.2434;AA=A|||;VT=SNP
3	181256247	rs11917999	A	G	100	PASS	AC=1099;AF=0.219449;AN=5008;NS=2504;DP=10622;EAS_AF=0.2143;AMR_AF=0.1009;AFR_AF=0.4024;EUR_AF=0.0427;SAS_AF=0.2434;AA=G|||;VT=SNP
3	181256254	rs2338739	A	G	100	PASS	AC=1432;AF=0.285942;AN=5008;NS=2504;DP=11664;EAS_AF=0.3264;AMR_AF=0.3429;AFR_AF=0.1626;EUR_AF=0.3062;SAS_AF=0.3497;AA=A|||;VT=SNP
3	181256285	rs9790226	G	A	100	PASS	AC=958;AF=0.191294;AN=5008;NS=2504;DP=15257;EAS_AF=0.4097;AMR_AF=0.2666;AFR_AF=0.0091;EUR_AF=0.2087;SAS_AF=0.1411;AA=A|||;VT=SNP
3	181256521	rs4855032	G	C	100	PASS	AC=3073;AF=0.613618;AN=5008;NS=2504;DP=17581;EAS_AF=0.5863;AMR_AF=0.5706;AFR_AF=0.705;EUR_AF=0.506;SAS_AF=0.6595;AA=C|||;VT=SNP
3	181256966	rs6770358	G	A	100	PASS	AC=1527;AF=0.304912;AN=5008;NS=2504;DP=15393;EAS_AF=0.3552;AMR_AF=0.3646;AFR_AF=0.1286;EUR_AF=0.4235;SAS_AF=0.3272;AA=G|||;VT=SNP
3	181257119	rs13084889	G	A	100	PASS	AC=1477;AF=0.294928;AN=5008;NS=2504;DP=15599;EAS_AF=0.4137;AMR_AF=0.3746;AFR_AF=0.1301;EUR_AF=0.3787;SAS_AF=0.2526;AA=A|||;VT=SNP
3	181257196	rs10937060	T	C	100	PASS	AC=3899;AF=0.778554;AN=5008;NS=2504;DP=17337;EAS_AF=0.9554;AMR_AF=0.7983;AFR_AF=0.6475;EUR_AF=0.7386;SAS_AF=0.8006;AA=T|||;VT=SNP
3	181257270	rs10937061	T	C	100	PASS	AC=1450;AF=0.289537;AN=5008;NS=2504;DP=15149;EAS_AF=0.4077;AMR_AF=0.3833;AFR_AF=0.025;EUR_AF=0.4205;SAS_AF=0.3241;AA=T|||;VT=SNP
3	181257734	rs62289974	G	C	100	PASS	AC=858;AF=0.171326;AN=5008;NS=2504;DP=14843;EAS_AF=0.2341;AMR_AF=0.1513;AFR_AF=0.2398;EUR_AF=0.0815;SAS_AF=0.1207;AA=G|||;VT=SNP
3	181258030	rs62289975	C	G	100	PASS	AC=966;AF=0.192891;AN=5008;NS=2504;DP=15575;EAS_AF=0.3383;AMR_AF=0.1729;AFR_AF=0.1248;EUR_AF=0.1292;SAS_AF=0.2147;AA=C|||;VT=SNP
3	181259675	rs62289976	A	C	100	PASS	AC=927;AF=0.185104;AN=5008;NS=2504;DP=16783;EAS_AF=0.3333;AMR_AF=0.1614;AFR_AF=0.1248;EUR_AF=0.1113;SAS_AF=0.2065;AA=A|||;VT=SNP
3	181260177	rs16832535	G	A	100	PASS	AC=1034;AF=0.20647;AN=5008;NS=2504;DP=18899;EAS_AF=0.3313;AMR_AF=0.1657;AFR_AF=0.2065;EUR_AF=0.1123;SAS_AF=0.2035;AA=G|||;VT=SNP
3	181263472	rs57363469	G	A	100	PASS	AC=573;AF=0.114417;AN=5008;NS=2504;DP=16988;EAS_AF=0.2321;AMR_AF=0.1311;AFR_AF=0.0613;EUR_AF=0.0656;SAS_AF=0.1033;AA=G|||;VT=SNP
3	181263702	rs6775873	G	A	100	PASS	AC=685;AF=0.136781;AN=5008;NS=2504;DP=14363;EAS_AF=0.2321;AMR_AF=0.1354;AFR_AF=0.143;EUR_AF=0.0666;SAS_AF=0.1033;AA=g|||;VT=SNP
3	181264122	rs6776298	G	A	100	PASS	AC=1062;AF=0.212061;AN=5008;NS=2504;DP=17049;EAS_AF=0.3353;AMR_AF=0.1715;AFR_AF=0.2088;EUR_AF=0.1262;SAS_AF=0.2065;AA=A|||;VT=SNP
3	181268302	rs62289978	G	A	100	PASS	AC=1034;AF=0.20647;AN=5008;NS=2504;DP=15213;EAS_AF=0.3313;AMR_AF=0.1657;AFR_AF=0.2057;EUR_AF=0.1123;SAS_AF=0.2045;AA=G|||;VT=SNP
3	181269016	rs76938559	T	G	100	PASS	AC=923;AF=0.184305;AN=5008;NS=2504;DP=13491;EAS_AF=0.3313;AMR_AF=0.1614;AFR_AF=0.1248;EUR_AF=0.1113;SAS_AF=0.2045;AA=T|||;VT=SNP
3	181269043	rs6775284	G	A	100	PASS	AC=1060;AF=0.211661;AN=5008;NS=2504;DP=14376;EAS_AF=0.3353;AMR_AF=0.1715;AFR_AF=0.2073;EUR_AF=0.1262;SAS_AF=0.2065;AA=A|||;VT=SNP
3	181269397	rs6788442	T	C	100	PASS	AC=1137;AF=0.227037;AN=5008;NS=2504;DP=15390;EAS_AF=0.3353;AMR_AF=0.1787;AFR_AF=0.261;EUR_AF=0.1262;SAS_AF=0.2076;AA=C|||;VT=SNP
3	181270670	rs60644369	A	G	100	PASS	AC=325;AF=0.0648962;AN=5008;NS=2504;DP=15145;EAS_AF=0.1081;AMR_AF=0.0115;AFR_AF=0.1377;EUR_AF=0.0179;SAS_AF=0.0082;AA=A|||;VT=SNP
3	181271872	rs6443744	G	A	100	PASS	AC=1813;AF=0.362021;AN=5008;NS=2504;DP=16741;EAS_AF=0.4315;AMR_AF=0.2017;AFR_AF=0.6467;EUR_AF=0.1302;SAS_AF=0.2577;AA=A|||;VT=SNP
3	181272114	rs57224030	T	G	100	PASS	AC=942;AF=0.188099;AN=5008;NS=2504;DP=19692;EAS_AF=0.3204;AMR_AF=0.1542;AFR_AF=0.1324;EUR_AF=0.0954;SAS_AF=0.2464;AA=T|||;VT=SNP
3	181272465	rs9883966	A	T	100	PASS	AC=1882;AF=0.375799;AN=5008;NS=2504;DP=17814;EAS_AF=0.4296;AMR_AF=0.2104;AFR_AF=0.6959;EUR_AF=0.1312;SAS_AF=0.2566;AA=T|||;VT=SNP
3	181272496	rs16832543	C	G	100	PASS	AC=1097;AF=0.21905;AN=5008;NS=2504;DP=18005;EAS_AF=0.3254;AMR_AF=0.1744;AFR_AF=0.2209;EUR_AF=0.1123;SAS_AF=0.2485;AA=G|||;VT=SNP
3	181273181	rs61401493	G	A	100	PASS	AC=942;AF=0.188099;AN=5008;NS=2504;DP=16583;EAS_AF=0.3204;AMR_AF=0.1542;AFR_AF=0.1324;EUR_AF=0.0954;SAS_AF=0.2464;AA=G|||;VT=SNP
3	181277913	rs6763311	A	G	100	PASS	AC=1229;AF=0.245407;AN=5008;NS=2504;DP=16898;EAS_AF=0.3254;AMR_AF=0.1787;AFR_AF=0.3185;EUR_AF=0.1123;SAS_AF=0.2485;AA=G|||;VT=SNP
3	181278376	rs6443745	T	G	100	PASS	AC=938;AF=0.1873;AN=5008;NS=2504;DP=15336;EAS_AF=0.3204;AMR_AF=0.1527;AFR_AF=0.1301;EUR_AF=0.0954;SAS_AF=0.2464;AA=T|||;VT=SNP
3	181278496	rs6443746	C	T	100	PASS	AC=1227;AF=0.245008;AN=5008;NS=2504;DP=16561;EAS_AF=0.3254;AMR_AF=0.1772;AFR_AF=0.3177;EUR_AF=0.1123;SAS_AF=0.2485;AA=T|||;VT=SNP
3	181280007	rs16832551	T	C	100	PASS	AC=939;AF=0.1875;AN=5008;NS=2504;DP=17040;EAS_AF=0.3204;AMR_AF=0.1527;AFR_AF=0.1309;EUR_AF=0.0954;SAS_AF=0.2464;AA=T|||;VT=SNP
3	181280047	rs73061213	G	A	100	PASS	AC=1298;AF=0.259185;AN=5008;NS=2504;DP=16481;EAS_AF=0.3274;AMR_AF=0.1844;AFR_AF=0.3661;EUR_AF=0.1123;SAS_AF=0.2485;AA=A|||;VT=SNP
3	181280297	rs16832554	G	A	100	PASS	AC=939;AF=0.1875;AN=5008;NS=2504;DP=17000;EAS_AF=0.3214;AMR_AF=0.1527;AFR_AF=0.1301;EUR_AF=0.0954;SAS_AF=0.2464;AA=G|||;VT=SNP
3	181282573	rs16832560	T	C	100	PASS	AC=938;AF=0.1873;AN=5008;NS=2504;DP=15503;EAS_AF=0.3204;AMR_AF=0.1527;AFR_AF=0.1301;EUR_AF=0.0954;SAS_AF=0.2464;AA=T|||;VT=SNP
3	181283743	rs12497008	G	A	100	PASS	AC=1730;AF=0.345447;AN=5008;NS=2504;DP=15467;EAS_AF=0.4881;AMR_AF=0.4135;AFR_AF=0.0227;EUR_AF=0.4503;SAS_AF=0.4785;AA=G|||;VT=SNP
3	181284625	rs2291062	A	T	100	PASS	AC=525;AF=0.104832;AN=5008;NS=2504;DP=14340;EAS_AF=0.2173;AMR_AF=0.1225;AFR_AF=0.0582;EUR_AF=0.0497;SAS_AF=0.0961;AA=A|||;VT=SNP
3	181285422	rs16832561	C	T	100	PASS	AC=939;AF=0.1875;AN=5008;NS=2504;DP=19234;EAS_AF=0.3204;AMR_AF=0.1527;AFR_AF=0.1309;EUR_AF=0.0954;SAS_AF=0.2464;AA=c|||;VT=SNP
3	181287324	rs16832564	A	G	100	PASS	AC=941;AF=0.187899;AN=5008;NS=2504;DP=19548;EAS_AF=0.3204;AMR_AF=0.1556;AFR_AF=0.1301;EUR_AF=0.0954;SAS_AF=0.2474;AA=A|||;VT=SNP
3	181287811	rs73061215	A	G	100	PASS	AC=347;AF=0.0692891;AN=5008;NS=2504;DP=19292;EAS_AF=0.1042;AMR_AF=0.013;AFR_AF=0.1536;EUR_AF=0.0179;SAS_AF=0.0123;AA=A|||;VT=SNP
3	181288682	rs9875784	G	A	100	PASS	AC=4528;AF=0.904153;AN=5008;NS=2504;DP=14286;EAS_AF=0.9256;AMR_AF=0.8473;AFR_AF=0.9909;EUR_AF=0.8091;SAS_AF=0.9029;AA=A|||;VT=SNP
3	181288737	rs73061218	G	A	100	PASS	AC=1297;AF=0.258986;AN=5008;NS=2504;DP=13731;EAS_AF=0.3254;AMR_AF=0.1859;AFR_AF=0.3661;EUR_AF=0.1123;SAS_AF=0.2485;AA=A|||;VT=SNP
3	181290031	rs6769439	A	C	100	PASS	AC=4914;AF=0.98123;AN=5008;NS=2504;DP=13464;EAS_AF=0.995;AMR_AF=0.9683;AFR_AF=0.9985;EUR_AF=0.9433;SAS_AF=0.9918;AA=C|||;VT=SNP
3	181292389	rs75191032	A	G	100	PASS	AC=406;AF=0.0810703;AN=5008;NS=2504;DP=16093;EAS_AF=0.1032;AMR_AF=0.0303;AFR_AF=0.0696;EUR_AF=0.0437;SAS_AF=0.1483;AA=A|||;VT=SNP
3	181292423	rs75585123	G	T	100	PASS	AC=526;AF=0.105032;AN=5008;NS=2504;DP=16226;EAS_AF=0.2163;AMR_AF=0.1239;AFR_AF=0.0582;EUR_AF=0.0497;SAS_AF=0.0971;AA=G|||;VT=SNP
3	181293370	rs73180451	G	A	100	PASS	AC=567;AF=0.113219;AN=5008;NS=2504;DP=16826;EAS_AF=0.0069;AMR_AF=0.147;AFR_AF=0.0998;EUR_AF=0.173;SAS_AF=0.1554;AA=G|||;VT=SNP
3	181293463	rs79879633	G	A	100	PASS	AC=499;AF=0.0996406;AN=5008;NS=2504;DP=13638;EAS_AF=0.1935;AMR_AF=0.121;AFR_AF=0.0295;EUR_AF=0.0467;SAS_AF=0.137;AA=G|||;VT=SNP
3	181294155	rs6443747	A	T	100	PASS	AC=1686;AF=0.336661;AN=5008;NS=2504;DP=13185;EAS_AF=0.1726;AMR_AF=0.379;AFR_AF=0.5522;EUR_AF=0.3052;SAS_AF=0.2168;AA=a|||;VT=SNP
3	181295788	rs78832581	G	T	100	PASS	AC=465;AF=0.0928514;AN=5008;NS=2504;DP=17910;EAS_AF=0.1587;AMR_AF=0.1412;AFR_AF=0.0151;EUR_AF=0.1064;SAS_AF=0.0818;AA=G|||;VT=SNP
3	181297295	rs6769562	C	T	100	PASS	AC=523;AF=0.104433;AN=5008;NS=2504;DP=17051;EAS_AF=0.1577;AMR_AF=0.1455;AFR_AF=0.0567;EUR_AF=0.1074;SAS_AF=0.0818;AA=C|||;VT=SNP
3	181297473	rs12690590	T	G	100	PASS	AC=1601;AF=0.319688;AN=5008;NS=2504;DP=20138;EAS_AF=0.1835;AMR_AF=0.3112;AFR_AF=0.5439;EUR_AF=0.3042;SAS_AF=0.1789;AA=T|||;VT=SNP
3	181298524	rs77122555	T	C	100	PASS	AC=525;AF=0.104832;AN=5008;NS=2504;DP=11507;EAS_AF=0.1577;AMR_AF=0.147;AFR_AF=0.0575;EUR_AF=0.1074;SAS_AF=0.0818;AA=T|||;VT=SNP
3	181298565	rs7427829	T	C	100	PASS	AC=1599;AF=0.319289;AN=5008;NS=2504;DP=12834;EAS_AF=0.1825;AMR_AF=0.3112;AFR_AF=0.5424;EUR_AF=0.3052;SAS_AF=0.1789;AA=T|||;VT=SNP
3	181298791	rs76014561	C	T	100	PASS	AC=522;AF=0.104233;AN=5008;NS=2504;DP=16163;EAS_AF=0.1558;AMR_AF=0.1455;AFR_AF=0.0575;EUR_AF=0.1074;SAS_AF=0.0818;AA=c|||;VT=SNP
3	181299414	rs80076035	T	C	100	PASS	AC=525;AF=0.104832;AN=5008;NS=2504;DP=20019;EAS_AF=0.1577;AMR_AF=0.147;AFR_AF=0.0575;EUR_AF=0.1074;SAS_AF=0.0818;AA=T|||;VT=SNP
3	181299567	rs75072684	G	C	100	PASS	AC=523;AF=0.104433;AN=5008;NS=2504;DP=20261;EAS_AF=0.1577;AMR_AF=0.1455;AFR_AF=0.0575;EUR_AF=0.1064;SAS_AF=0.0818;AA=G|||;VT=SNP
3	181301097	rs10937062	T	C	100	PASS	AC=2731;AF=0.545327;AN=5008;NS=2504;DP=17527;EAS_AF=0.4573;AMR_AF=0.4942;AFR_AF=0.9304;EUR_AF=0.4195;SAS_AF=0.2812;AA=C|||;VT=SNP
3	181301166	rs59515788	A	G	100	PASS	AC=526;AF=0.105032;AN=5008;NS=2504;DP=16657;EAS_AF=0.1597;AMR_AF=0.1455;AFR_AF=0.0582;EUR_AF=0.1064;SAS_AF=0.0818;AA=A|||;VT=SNP
3	181301434	rs59516818	A	C	100	PASS	AC=467;AF=0.0932508;AN=5008;NS=2504;DP=16307;EAS_AF=0.1587;AMR_AF=0.1427;AFR_AF=0.0151;EUR_AF=0.1074;SAS_AF=0.0818;AA=A|||;VT=SNP
3	181303532	rs74571695	T	C	100	PASS	AC=467;AF=0.0932508;AN=5008;NS=2504;DP=18968;EAS_AF=0.1587;AMR_AF=0.1427;AFR_AF=0.0151;EUR_AF=0.1074;SAS_AF=0.0818;AA=T|||;VT=SNP
3	181303702	rs7430555	T	C	100	PASS	AC=467;AF=0.0932508;AN=5008;NS=2504;DP=21562;EAS_AF=0.1587;AMR_AF=0.1427;AFR_AF=0.0151;EUR_AF=0.1074;SAS_AF=0.0818;AA=C|||;VT=SNP
3	181304172	rs143197812	C	T	100	PASS	AC=468;AF=0.0934505;AN=5008;NS=2504;DP=19009;EAS_AF=0.1587;AMR_AF=0.1427;AFR_AF=0.0159;EUR_AF=0.1074;SAS_AF=0.0818;AA=T|||;VT=SNP
3	181305465	rs4855033	G	A	100	PASS	AC=1597;AF=0.31889;AN=5008;NS=2504;DP=20279;EAS_AF=0.1825;AMR_AF=0.3098;AFR_AF=0.5416;EUR_AF=0.3052;SAS_AF=0.1789;AA=g|||;VT=SNP
3	181305503	rs4854921	C	G	100	PASS	AC=1598;AF=0.319089;AN=5008;NS=2504;DP=20165;EAS_AF=0.1825;AMR_AF=0.3098;AFR_AF=0.5424;EUR_AF=0.3052;SAS_AF=0.1789;AA=c|||;VT=SNP
3	181305996	rs7429703	C	G	100	PASS	AC=467;AF=0.0932508;AN=5008;NS=2504;DP=19904;EAS_AF=0.1587;AMR_AF=0.1427;AFR_AF=0.0151;EUR_AF=0.1074;SAS_AF=0.0818;AA=G|||;VT=SNP
3	181307219	rs13068871	C	A	100	PASS	AC=622;AF=0.124201;AN=5008;NS=2504;DP=21269;EAS_AF=0.1696;AMR_AF=0.121;AFR_AF=0.1399;EUR_AF=0.1213;SAS_AF=0.0613;AA=C|||;VT=SNP
3	181307468	rs149077809	C	T	100	PASS	AC=467;AF=0.0932508;AN=5008;NS=2504;DP=20017;EAS_AF=0.1587;AMR_AF=0.1427;AFR_AF=0.0151;EUR_AF=0.1074;SAS_AF=0.0818;AA=C|||;VT=SNP
3	181307548	rs143086381	G	A	100	PASS	AC=397;AF=0.0792732;AN=5008;NS=2504;DP=18240;EAS_AF=0.126;AMR_AF=0.0331;AFR_AF=0.0045;EUR_AF=0.0676;SAS_AF=0.1769;AA=G|||;VT=SNP
3	181308379	rs112126546	A	G	100	PASS	AC=467;AF=0.0932508;AN=5008;NS=2504;DP=21468;EAS_AF=0.1587;AMR_AF=0.1427;AFR_AF=0.0151;EUR_AF=0.1074;SAS_AF=0.0818;AA=G|||;VT=SNP
3	181308858	rs7620465	C	T	100	PASS	AC=3174;AF=0.633786;AN=5008;NS=2504;DP=14766;EAS_AF=0.5823;AMR_AF=0.5331;AFR_AF=0.9675;EUR_AF=0.4881;SAS_AF=0.4571;AA=T|||;VT=SNP
3	181308916	rs7642475	A	G	100	PASS	AC=2304;AF=0.460064;AN=5008;NS=2504;DP=17168;EAS_AF=0.3413;AMR_AF=0.4726;AFR_AF=0.7262;EUR_AF=0.4145;SAS_AF=0.2607;AA=G|||;VT=SNP
3	181308997	rs7620577	C	T	100	PASS	AC=470;AF=0.0938498;AN=5008;NS=2504;DP=17291;EAS_AF=0.1607;AMR_AF=0.1427;AFR_AF=0.0151;EUR_AF=0.1074;SAS_AF=0.0828;AA=C|||;VT=SNP
3	181309473	rs4855034	T	C	100	PASS	AC=467;AF=0.0932508;AN=5008;NS=2504;DP=18954;EAS_AF=0.1587;AMR_AF=0.1427;AFR_AF=0.0151;EUR_AF=0.1074;SAS_AF=0.0818;AA=C|||;VT=SNP
3	181309561	rs3964729	A	C	100	PASS	AC=1600;AF=0.319489;AN=5008;NS=2504;DP=18153;EAS_AF=0.1825;AMR_AF=0.3112;AFR_AF=0.5431;EUR_AF=0.3052;SAS_AF=0.1789;AA=A|||;VT=SNP
3	181310372	rs75541400	G	A	100	PASS	AC=397;AF=0.0792732;AN=5008;NS=2504;DP=18933;EAS_AF=0.126;AMR_AF=0.0331;AFR_AF=0.0045;EUR_AF=0.0686;SAS_AF=0.1759;AA=G|||;VT=SNP
3	181310404	rs79655699	G	A	100	PASS	AC=467;AF=0.0932508;AN=5008;NS=2504;DP=19217;EAS_AF=0.1587;AMR_AF=0.1427;AFR_AF=0.0151;EUR_AF=0.1074;SAS_AF=0.0818;AA=A|||;VT=SNP
3	181310591	rs9854461	T	C	100	PASS	AC=2566;AF=0.51238;AN=5008;NS=2504;DP=20109;EAS_AF=0.4563;AMR_AF=0.4813;AFR_AF=0.8132;EUR_AF=0.4195;SAS_AF=0.2812;AA=C|||;VT=SNP
3	181310662	rs77950386	G	A	100	PASS	AC=467;AF=0.0932508;AN=5008;NS=2504;DP=19900;EAS_AF=0.1587;AMR_AF=0.1427;AFR_AF=0.0151;EUR_AF=0.1074;SAS_AF=0.0818;AA=A|||;VT=SNP
3	181311082	rs74583045	A	T	100	PASS	AC=397;AF=0.0792732;AN=5008;NS=2504;DP=14856;EAS_AF=0.126;AMR_AF=0.0331;AFR_AF=0.0045;EUR_AF=0.0676;SAS_AF=0.1769;AA=A|||;VT=SNP
3	181311567	rs9839776	C	T	100	PASS	AC=1378;AF=0.27516;AN=5008;NS=2504;DP=11824;EAS_AF=0.1954;AMR_AF=0.2954;AFR_AF=0.3722;EUR_AF=0.3052;SAS_AF=0.181;AA=C|||;VT=SNP
3	181311585	rs6797094	T	G	100	PASS	AC=2598;AF=0.51877;AN=5008;NS=2504;DP=11854;EAS_AF=0.4573;AMR_AF=0.4813;AFR_AF=0.8132;EUR_AF=0.4195;SAS_AF=0.3129;AA=G|||;VT=SNP
3	181311915	rs9844139	C	G	100	PASS	AC=1597;AF=0.31889;AN=5008;NS=2504;DP=13546;EAS_AF=0.1825;AMR_AF=0.3112;AFR_AF=0.5408;EUR_AF=0.3052;SAS_AF=0.1789;AA=C|||;VT=SNP
3	181312192	rs9844882	G	A	100	PASS	AC=1597;AF=0.31889;AN=5008;NS=2504;DP=14822;EAS_AF=0.1825;AMR_AF=0.3112;AFR_AF=0.5408;EUR_AF=0.3052;SAS_AF=0.1789;AA=G|||;VT=SNP
3	181313912	rs74285510	C	T	100	PASS	AC=467;AF=0.0932508;AN=5008;NS=2504;DP=17779;EAS_AF=0.1587;AMR_AF=0.1427;AFR_AF=0.0151;EUR_AF=0.1074;SAS_AF=0.0818;AA=T|||;VT=SNP
3	181316967	rs150666970	G	A	100	PASS	AC=470;AF=0.0938498;AN=5008;NS=2504;DP=20442;EAS_AF=0.1617;AMR_AF=0.1427;AFR_AF=0.0151;EUR_AF=0.1074;SAS_AF=0.0818;AA=A|||;VT=SNP
3	181317241	rs143681139	T	C	100	PASS	AC=470;AF=0.0938498;AN=5008;NS=2504;DP=21117;EAS_AF=0.1617;AMR_AF=0.1427;AFR_AF=0.0151;EUR_AF=0.1074;SAS_AF=0.0818;AA=T|||;VT=SNP
3	181317659	rs76812636	A	C	100	PASS	AC=469;AF=0.0936502;AN=5008;NS=2504;DP=16060;EAS_AF=0.1587;AMR_AF=0.147;AFR_AF=0.0151;EUR_AF=0.1074;SAS_AF=0.0808;AA=C|||;VT=SNP
3	181317914	rs78363889	T	A	100	PASS	AC=474;AF=0.0946486;AN=5008;NS=2504;DP=16958;EAS_AF=0.1597;AMR_AF=0.1484;AFR_AF=0.0174;EUR_AF=0.1074;SAS_AF=0.0808;AA=T|||;VT=SNP
3	181318361	rs76971514	G	A	100	PASS	AC=467;AF=0.0932508;AN=5008;NS=2504;DP=17518;EAS_AF=0.1577;AMR_AF=0.1499;AFR_AF=0.0166;EUR_AF=0.1064;SAS_AF=0.0767;AA=G|||;VT=SNP
3	181319286	rs7613532	A	G	100	PASS	AC=2541;AF=0.507388;AN=5008;NS=2504;DP=20245;EAS_AF=0.3621;AMR_AF=0.4726;AFR_AF=0.8956;EUR_AF=0.4105;SAS_AF=0.2566;AA=A|||;VT=SNP
3	181319332	rs79232365	A	G	100	PASS	AC=432;AF=0.086262;AN=5008;NS=2504;DP=18994;EAS_AF=0.1558;AMR_AF=0.0331;AFR_AF=0.0023;EUR_AF=0.0686;SAS_AF=0.184;AA=A|||;VT=SNP
3	181319640	rs113277715	G	A	100	PASS	AC=468;AF=0.0934505;AN=5008;NS=2504;DP=18139;EAS_AF=0.1577;AMR_AF=0.1484;AFR_AF=0.0182;EUR_AF=0.1064;SAS_AF=0.0767;AA=G|||;VT=SNP
3	181319659	rs13067618	C	G	100	PASS	AC=1541;AF=0.307708;AN=5008;NS=2504;DP=17233;EAS_AF=0.2024;AMR_AF=0.2896;AFR_AF=0.4992;EUR_AF=0.3002;SAS_AF=0.1779;AA=C|||;VT=SNP
3	181319690	rs113388712	T	C	100	PASS	AC=488;AF=0.0974441;AN=5008;NS=2504;DP=17929;EAS_AF=0.1577;AMR_AF=0.1484;AFR_AF=0.0333;EUR_AF=0.1064;SAS_AF=0.0767;AA=T|||;VT=SNP
3	181319939	rs114910465	G	A	100	PASS	AC=838;AF=0.167332;AN=5008;NS=2504;DP=18149;EAS_AF=0.0337;AMR_AF=0.1859;AFR_AF=0.2844;EUR_AF=0.1819;SAS_AF=0.1186;AA=G|||;VT=SNP
3	181320163	rs61432191	A	G	100	PASS	AC=866;AF=0.172923;AN=5008;NS=2504;DP=18220;EAS_AF=0.0337;AMR_AF=0.1945;AFR_AF=0.3003;EUR_AF=0.1829;SAS_AF=0.1186;AA=A|||;VT=SNP
3	181320396	rs6414490	C	T	100	PASS	AC=3199;AF=0.638778;AN=5008;NS=2504;DP=17602;EAS_AF=0.6121;AMR_AF=0.5187;AFR_AF=0.9766;EUR_AF=0.4831;SAS_AF=0.455;AA=T|||;VT=SNP
3	181320679	rs6443748	G	A	100	PASS	AC=2974;AF=0.59385;AN=5008;NS=2504;DP=18689;EAS_AF=0.5179;AMR_AF=0.5058;AFR_AF=0.8971;EUR_AF=0.4821;SAS_AF=0.4397;AA=A|||;VT=SNP
3	181320817	rs76782611	G	A	100	PASS	AC=462;AF=0.0922524;AN=5008;NS=2504;DP=17818;EAS_AF=0.1458;AMR_AF=0.1484;AFR_AF=0.0227;EUR_AF=0.1064;SAS_AF=0.0767;AA=A|||;VT=SNP
3	181320970	rs75824135	T	C	100	PASS	AC=456;AF=0.0910543;AN=5008;NS=2504;DP=19600;EAS_AF=0.1458;AMR_AF=0.1484;AFR_AF=0.0182;EUR_AF=0.1064;SAS_AF=0.0767;AA=T|||;VT=SNP
3	181321140	rs79980961	C	T	100	PASS	AC=456;AF=0.0910543;AN=5008;NS=2504;DP=18596;EAS_AF=0.1458;AMR_AF=0.1484;AFR_AF=0.0182;EUR_AF=0.1064;SAS_AF=0.0767;AA=C|||;VT=SNP
3	181321265	rs6443749	T	C	100	PASS	AC=2964;AF=0.591853;AN=5008;NS=2504;DP=17832;EAS_AF=0.506;AMR_AF=0.5058;AFR_AF=0.8986;EUR_AF=0.4821;SAS_AF=0.4397;AA=C|||;VT=SNP
3	181322339	rs75304040	A	G	100	PASS	AC=467;AF=0.0932508;AN=5008;NS=2504;DP=20429;EAS_AF=0.1567;AMR_AF=0.1484;AFR_AF=0.0182;EUR_AF=0.1064;SAS_AF=0.0767;AA=G|||;VT=SNP
3	181322527	rs79750838	G	A	100	PASS	AC=467;AF=0.0932508;AN=5008;NS=2504;DP=18645;EAS_AF=0.1567;AMR_AF=0.1484;AFR_AF=0.0182;EUR_AF=0.1064;SAS_AF=0.0767;AA=G|||;VT=SNP
3	181322701	rs111637271	T	C	100	PASS	AC=467;AF=0.0932508;AN=5008;NS=2504;DP=15706;EAS_AF=0.1567;AMR_AF=0.1484;AFR_AF=0.0182;EUR_AF=0.1064;SAS_AF=0.0767;AA=C|||;VT=SNP
3	181322733	rs142060736	C	T	100	PASS	AC=462;AF=0.0922524;AN=5008;NS=2504;DP=15670;EAS_AF=0.1558;AMR_AF=0.036;AFR_AF=0.0234;EUR_AF=0.0686;SAS_AF=0.184;AA=C|||;VT=SNP
3	181322751	rs113690129	A	G	100	PASS	AC=462;AF=0.0922524;AN=5008;NS=2504;DP=14255;EAS_AF=0.1567;AMR_AF=0.0346;AFR_AF=0.0234;EUR_AF=0.0686;SAS_AF=0.184;AA=A|||;VT=SNP
3	181324494	rs9842957	A	G	100	PASS	AC=849;AF=0.169529;AN=5008;NS=2504;DP=20002;EAS_AF=0.1706;AMR_AF=0.1124;AFR_AF=0.3177;EUR_AF=0.1203;SAS_AF=0.0593;AA=A|||;VT=SNP
3	181324890	rs72497172	G	A	100	PASS	AC=463;AF=0.0924521;AN=5008;NS=2504;DP=18562;EAS_AF=0.1567;AMR_AF=0.147;AFR_AF=0.0166;EUR_AF=0.1054;SAS_AF=0.0767;AA=G|||;VT=SNP
3	181324894	rs34977120	G	A	100	PASS	AC=618;AF=0.123403;AN=5008;NS=2504;DP=18673;EAS_AF=0.0337;AMR_AF=0.17;AFR_AF=0.1256;EUR_AF=0.1829;SAS_AF=0.1186;AA=G|||;VT=SNP
3	181325772	rs6414491	G	T	100	PASS	AC=3199;AF=0.638778;AN=5008;NS=2504;DP=17745;EAS_AF=0.6131;AMR_AF=0.5173;AFR_AF=0.9766;EUR_AF=0.4821;SAS_AF=0.456;AA=T|||;VT=SNP
3	181326187	rs78648766	A	G	100	PASS	AC=517;AF=0.103235;AN=5008;NS=2504;DP=16070;EAS_AF=0.1577;AMR_AF=0.2133;AFR_AF=0.0204;EUR_AF=0.1074;SAS_AF=0.0767;AA=A|||;VT=SNP
3	181326825	rs79496189	T	C	100	PASS	AC=465;AF=0.0928514;AN=5008;NS=2504;DP=17517;EAS_AF=0.1577;AMR_AF=0.1455;AFR_AF=0.0182;EUR_AF=0.1054;SAS_AF=0.0767;AA=C|||;VT=SNP
3	181328435	rs9818320	T	C	100	PASS	AC=776;AF=0.154952;AN=5008;NS=2504;DP=11000;EAS_AF=0.1696;AMR_AF=0.1081;AFR_AF=0.2663;EUR_AF=0.1193;SAS_AF=0.0593;AA=T|||;VT=SNP
3	181330688	rs9290723	A	T	100	PASS	AC=825;AF=0.164736;AN=5008;NS=2504;DP=16203;EAS_AF=0.1756;AMR_AF=0.1138;AFR_AF=0.2958;EUR_AF=0.1193;SAS_AF=0.0593;AA=A|||;VT=SNP
3	181333513	rs4103351	T	A	100	PASS	AC=3083;AF=0.615615;AN=5008;NS=2504;DP=21290;EAS_AF=0.5188;AMR_AF=0.5288;AFR_AF=0.9334;EUR_AF=0.5219;SAS_AF=0.4438;AA=A|||;VT=SNP
3	181334193	rs73061265	A	G	100	PASS	AC=621;AF=0.124002;AN=5008;NS=2504;DP=16490;EAS_AF=0.1558;AMR_AF=0.0461;AFR_AF=0.1399;EUR_AF=0.0686;SAS_AF=0.182;AA=A|||;VT=SNP
3	181334964	rs6443751	C	T	100	PASS	AC=2251;AF=0.449481;AN=5008;NS=2504;DP=18392;EAS_AF=0.4137;AMR_AF=0.3948;AFR_AF=0.6263;EUR_AF=0.3449;SAS_AF=0.3937;AA=C|||;VT=SNP
3	181335509	rs6803277	A	C	100	PASS	AC=2378;AF=0.47484;AN=5008;NS=2504;DP=15162;EAS_AF=0.3403;AMR_AF=0.3631;AFR_AF=0.7867;EUR_AF=0.3797;SAS_AF=0.3691;AA=C|||;VT=SNP
3	181335796	rs28712864	A	T	100	PASS	AC=977;AF=0.195088;AN=5008;NS=2504;DP=15875;EAS_AF=0.1508;AMR_AF=0.2046;AFR_AF=0.3283;EUR_AF=0.1481;SAS_AF=0.1022;AA=a|||;VT=SNP
3	181337070	rs34417062	G	C	100	PASS	AC=843;AF=0.168331;AN=5008;NS=2504;DP=16886;EAS_AF=0.1478;AMR_AF=0.1859;AFR_AF=0.2383;EUR_AF=0.1501;SAS_AF=0.1012;AA=G|||;VT=SNP
3	181338494	rs9823623	C	T	100	PASS	AC=853;AF=0.170327;AN=5008;NS=2504;DP=17011;EAS_AF=0.1488;AMR_AF=0.1859;AFR_AF=0.2451;EUR_AF=0.1501;SAS_AF=0.1012;AA=T|||;VT=SNP
3	181339395	rs13081234	C	A	100	PASS	AC=1124;AF=0.224441;AN=5008;NS=2504;DP=14532;EAS_AF=0.1478;AMR_AF=0.2046;AFR_AF=0.4402;EUR_AF=0.1511;SAS_AF=0.1012;AA=A|||;VT=SNP
3	181339765	rs13082254	G	A	100	PASS	AC=850;AF=0.169728;AN=5008;NS=2504;DP=10013;EAS_AF=0.1478;AMR_AF=0.1859;AFR_AF=0.2421;EUR_AF=0.1501;SAS_AF=0.1033;AA=-|||;VT=SNP
3	181340141	rs13086529	A	G	100	PASS	AC=1241;AF=0.247804;AN=5008;NS=2504;DP=18150;EAS_AF=0.1488;AMR_AF=0.2349;AFR_AF=0.4773;EUR_AF=0.1869;SAS_AF=0.1115;AA=G|||;VT=SNP
3	181342108	rs10212364	G	T	100	PASS	AC=816;AF=0.162939;AN=5008;NS=2504;DP=19064;EAS_AF=0.1498;AMR_AF=0.1787;AFR_AF=0.2239;EUR_AF=0.1461;SAS_AF=0.1002;AA=g|||;VT=SNP
3	181342415	rs9845058	G	A	100	PASS	AC=1489;AF=0.297324;AN=5008;NS=2504;DP=16717;EAS_AF=0.3204;AMR_AF=0.2104;AFR_AF=0.4183;EUR_AF=0.2048;SAS_AF=0.2669;AA=G|||;VT=SNP
3	181343701	rs9290724	G	A	100	PASS	AC=2488;AF=0.496805;AN=5008;NS=2504;DP=16865;EAS_AF=0.4712;AMR_AF=0.4063;AFR_AF=0.7156;EUR_AF=0.3757;SAS_AF=0.4162;AA=A|||;VT=SNP
3	181344253	rs6443753	C	G	100	PASS	AC=1017;AF=0.203075;AN=5008;NS=2504;DP=16068;EAS_AF=0.1944;AMR_AF=0.1844;AFR_AF=0.1846;EUR_AF=0.2018;SAS_AF=0.2515;AA=C|||;VT=SNP
3	181344496	rs9290725	T	A	100	PASS	AC=817;AF=0.163139;AN=5008;NS=2504;DP=15259;EAS_AF=0.1508;AMR_AF=0.1787;AFR_AF=0.2239;EUR_AF=0.1461;SAS_AF=0.1002;AA=T|||;VT=SNP
3	181344912	rs6443754	G	A	100	PASS	AC=2490;AF=0.497204;AN=5008;NS=2504;DP=16876;EAS_AF=0.4732;AMR_AF=0.4063;AFR_AF=0.7156;EUR_AF=0.3757;SAS_AF=0.4162;AA=A|||;VT=SNP
3	181345020	rs6443755	T	A	100	PASS	AC=2456;AF=0.490415;AN=5008;NS=2504;DP=17049;EAS_AF=0.4732;AMR_AF=0.4035;AFR_AF=0.6914;EUR_AF=0.3757;SAS_AF=0.4162;AA=T|||;VT=SNP
3	181346209	rs6443756	A	G	100	PASS	AC=2467;AF=0.492612;AN=5008;NS=2504;DP=15232;EAS_AF=0.4732;AMR_AF=0.4035;AFR_AF=0.6989;EUR_AF=0.3757;SAS_AF=0.4172;AA=A|||;VT=SNP
3	181346499	rs6798994	G	T	100	PASS	AC=1492;AF=0.297923;AN=5008;NS=2504;DP=17244;EAS_AF=0.3214;AMR_AF=0.2104;AFR_AF=0.4198;EUR_AF=0.2048;SAS_AF=0.2669;AA=G|||;VT=SNP
3	181346790	rs9838604	G	A	100	PASS	AC=2467;AF=0.492612;AN=5008;NS=2504;DP=18170;EAS_AF=0.4732;AMR_AF=0.4049;AFR_AF=0.6989;EUR_AF=0.3748;SAS_AF=0.4172;AA=A|||;VT=SNP
3	181346937	rs9842371	C	T	100	PASS	AC=2355;AF=0.470248;AN=5008;NS=2504;DP=20099;EAS_AF=0.4722;AMR_AF=0.389;AFR_AF=0.68;EUR_AF=0.3489;SAS_AF=0.3671;AA=C|||;VT=SNP
3	181349219	rs61694877	T	G	100	PASS	AC=817;AF=0.163139;AN=5008;NS=2504;DP=19246;EAS_AF=0.1508;AMR_AF=0.1787;AFR_AF=0.2239;EUR_AF=0.1461;SAS_AF=0.1002;AA=T|||;VT=SNP
3	181349281	rs9853606	C	T	100	PASS	AC=2467;AF=0.492612;AN=5008;NS=2504;DP=19456;EAS_AF=0.4732;AMR_AF=0.4035;AFR_AF=0.6989;EUR_AF=0.3757;SAS_AF=0.4172;AA=T|||;VT=SNP
3	181349392	rs9873743	T	A	100	PASS	AC=2467;AF=0.492612;AN=5008;NS=2504;DP=20403;EAS_AF=0.4732;AMR_AF=0.4035;AFR_AF=0.6989;EUR_AF=0.3757;SAS_AF=0.4172;AA=T|||;VT=SNP
3	181349613	rs28385478	A	G	100	PASS	AC=817;AF=0.163139;AN=5008;NS=2504;DP=18827;EAS_AF=0.1508;AMR_AF=0.1787;AFR_AF=0.2239;EUR_AF=0.1461;SAS_AF=0.1002;AA=A|||;VT=SNP
3	181349714	rs28597681	C	T	100	PASS	AC=828;AF=0.165335;AN=5008;NS=2504;DP=17742;EAS_AF=0.1508;AMR_AF=0.1801;AFR_AF=0.2315;EUR_AF=0.1461;SAS_AF=0.1002;AA=C|||;VT=SNP
3	181350353	rs6769626	A	G	100	PASS	AC=2488;AF=0.496805;AN=5008;NS=2504;DP=20264;EAS_AF=0.4732;AMR_AF=0.4063;AFR_AF=0.7133;EUR_AF=0.3757;SAS_AF=0.4172;AA=G|||;VT=SNP
3	181351544	rs6800420	G	C	100	PASS	AC=2453;AF=0.489816;AN=5008;NS=2504;DP=12884;EAS_AF=0.4722;AMR_AF=0.4049;AFR_AF=0.6891;EUR_AF=0.3757;SAS_AF=0.4162;AA=G|||;VT=SNP
3	181352573	rs9870296	G	A	100	PASS	AC=1500;AF=0.299521;AN=5008;NS=2504;DP=17367;EAS_AF=0.3214;AMR_AF=0.2176;AFR_AF=0.4236;EUR_AF=0.2038;SAS_AF=0.2658;AA=G|||;VT=SNP
3	181353699	rs9837662	A	G	100	PASS	AC=2410;AF=0.48123;AN=5008;NS=2504;DP=20301;EAS_AF=0.4712;AMR_AF=0.3977;AFR_AF=0.7171;EUR_AF=0.3499;SAS_AF=0.3671;AA=G|||;VT=SNP
3	181354483	rs9842796	A	T	100	PASS	AC=2513;AF=0.501797;AN=5008;NS=2504;DP=18478;EAS_AF=0.4722;AMR_AF=0.4121;AFR_AF=0.7307;EUR_AF=0.3757;SAS_AF=0.4162;AA=T|||;VT=SNP
3	181355783	rs6443757	A	G	100	PASS	AC=2829;AF=0.564896;AN=5008;NS=2504;DP=20395;EAS_AF=0.4722;AMR_AF=0.438;AFR_AF=0.9539;EUR_AF=0.3777;SAS_AF=0.4172;AA=G|||;VT=SNP
3	181355889	rs9882028	T	C	100	PASS	AC=2411;AF=0.48143;AN=5008;NS=2504;DP=20248;EAS_AF=0.4712;AMR_AF=0.3977;AFR_AF=0.7171;EUR_AF=0.3499;SAS_AF=0.3681;AA=C|||;VT=SNP
3	181359231	rs7355851	T	C	100	PASS	AC=811;AF=0.161941;AN=5008;NS=2504;DP=19329;EAS_AF=0.1478;AMR_AF=0.1787;AFR_AF=0.2224;EUR_AF=0.1451;SAS_AF=0.1002;AA=T|||;VT=SNP
3	181360176	rs9828446	T	C	100	PASS	AC=1504;AF=0.300319;AN=5008;NS=2504;DP=14322;EAS_AF=0.3214;AMR_AF=0.2161;AFR_AF=0.4259;EUR_AF=0.2038;SAS_AF=0.2679;AA=T|||;VT=SNP
3	181361312	rs7426901	C	G	100	PASS	AC=811;AF=0.161941;AN=5008;NS=2504;DP=18978;EAS_AF=0.1478;AMR_AF=0.1787;AFR_AF=0.2231;EUR_AF=0.1451;SAS_AF=0.0992;AA=C|||;VT=SNP
3	181361973	rs6792477	A	C	100	PASS	AC=1500;AF=0.299521;AN=5008;NS=2504;DP=13554;EAS_AF=0.3214;AMR_AF=0.2161;AFR_AF=0.4228;EUR_AF=0.2038;SAS_AF=0.2679;AA=A|||;VT=SNP
3	181364589	rs6414493	G	A	100	PASS	AC=2397;AF=0.478634;AN=5008;NS=2504;DP=14357;EAS_AF=0.4683;AMR_AF=0.3948;AFR_AF=0.7118;EUR_AF=0.3479;SAS_AF=0.3681;AA=A|||;VT=SNP
3	181365474	rs6803157	A	G	100	PASS	AC=1500;AF=0.299521;AN=5008;NS=2504;DP=17338;EAS_AF=0.3204;AMR_AF=0.2161;AFR_AF=0.4236;EUR_AF=0.2038;SAS_AF=0.2679;AA=A|||;VT=SNP
3	181367024	rs57968739	A	C	100	PASS	AC=877;AF=0.17512;AN=5008;NS=2504;DP=20525;EAS_AF=0.1647;AMR_AF=0.1916;AFR_AF=0.2526;EUR_AF=0.1451;SAS_AF=0.1002;AA=A|||;VT=SNP
3	181368077	rs9823068	G	A	100	PASS	AC=1459;AF=0.291334;AN=5008;NS=2504;DP=18294;EAS_AF=0.3224;AMR_AF=0.2032;AFR_AF=0.3986;EUR_AF=0.2038;SAS_AF=0.2669;AA=G|||;VT=SNP
3	181368431	rs7617815	G	A	100	PASS	AC=825;AF=0.164736;AN=5008;NS=2504;DP=17744;EAS_AF=0.1647;AMR_AF=0.1801;AFR_AF=0.2194;EUR_AF=0.1451;SAS_AF=0.1002;AA=G|||;VT=SNP
3	181368853	rs9865240	A	G	100	PASS	AC=1465;AF=0.292532;AN=5008;NS=2504;DP=16942;EAS_AF=0.3234;AMR_AF=0.2061;AFR_AF=0.4009;EUR_AF=0.2038;SAS_AF=0.2669;AA=A|||;VT=SNP
3	181369675	rs150925732	C	T	100	PASS	AC=193;AF=0.0385383;AN=5008;NS=2504;DP=10697;EAS_AF=0.002;AMR_AF=0.0764;AFR_AF=0.003;EUR_AF=0.0457;SAS_AF=0.09;AA=C|||;VT=SNP
3	181370182	rs9871081	A	T	100	PASS	AC=1426;AF=0.284744;AN=5008;NS=2504;DP=20844;EAS_AF=0.2798;AMR_AF=0.2104;AFR_AF=0.4017;EUR_AF=0.2048;SAS_AF=0.2669;AA=A|||;VT=SNP
3	181370904	rs73061567	C	A	100	PASS	AC=1425;AF=0.284545;AN=5008;NS=2504;DP=4300;EAS_AF=0.2798;AMR_AF=0.2089;AFR_AF=0.4017;EUR_AF=0.2048;SAS_AF=0.2669;AA=C|||;VT=SNP
3	181371116	rs66715101	C	T	100	PASS	AC=879;AF=0.175519;AN=5008;NS=2504;DP=16963;EAS_AF=0.1696;AMR_AF=0.1902;AFR_AF=0.2519;EUR_AF=0.1441;SAS_AF=0.1002;AA=C|||;VT=SNP
3	181371454	rs28650487	A	G	100	PASS	AC=2799;AF=0.558906;AN=5008;NS=2504;DP=19111;EAS_AF=0.4504;AMR_AF=0.4438;AFR_AF=0.9463;EUR_AF=0.3757;SAS_AF=0.4172;AA=G|||;VT=SNP
3	181371674	rs57362482	G	A	100	PASS	AC=1081;AF=0.215855;AN=5008;NS=2504;DP=11514;EAS_AF=0.1706;AMR_AF=0.2104;AFR_AF=0.3374;EUR_AF=0.17;SAS_AF=0.1493;AA=A|||;VT=SNP
3	181371823	rs73061572	T	C	100	PASS	AC=1434;AF=0.286342;AN=5008;NS=2504;DP=12482;EAS_AF=0.2798;AMR_AF=0.2104;AFR_AF=0.407;EUR_AF=0.2048;SAS_AF=0.2679;AA=T|||;VT=SNP
3	181372001	rs6784538	G	A	100	PASS	AC=1707;AF=0.340855;AN=5008;NS=2504;DP=12509;EAS_AF=0.2798;AMR_AF=0.232;AFR_AF=0.6021;EUR_AF=0.2058;SAS_AF=0.2669;AA=A|||;VT=SNP
3	181372008	rs6808295	A	G	100	PASS	AC=1707;AF=0.340855;AN=5008;NS=2504;DP=12664;EAS_AF=0.2798;AMR_AF=0.232;AFR_AF=0.6021;EUR_AF=0.2058;SAS_AF=0.2669;AA=A|||;VT=SNP
3	181372172	rs6784562	C	T	100	PASS	AC=1153;AF=0.230232;AN=5008;NS=2504;DP=17561;EAS_AF=0.2798;AMR_AF=0.1902;AFR_AF=0.2073;EUR_AF=0.2028;SAS_AF=0.2669;AA=C|||;VT=SNP
3	181372482	rs35392718	C	T	100	PASS	AC=875;AF=0.17472;AN=5008;NS=2504;DP=18778;EAS_AF=0.1696;AMR_AF=0.1902;AFR_AF=0.2489;EUR_AF=0.1441;SAS_AF=0.1002;AA=C|||;VT=SNP
3	181373702	rs3923072	T	G	100	PASS	AC=1432;AF=0.285942;AN=5008;NS=2504;DP=17047;EAS_AF=0.2798;AMR_AF=0.2118;AFR_AF=0.4054;EUR_AF=0.2048;SAS_AF=0.2669;AA=T|||;VT=SNP
3	181375381	rs3923173	A	G	100	PASS	AC=1469;AF=0.293331;AN=5008;NS=2504;DP=18330;EAS_AF=0.2808;AMR_AF=0.2118;AFR_AF=0.4017;EUR_AF=0.2048;SAS_AF=0.3088;AA=G|||;VT=SNP
3	181375474	rs3923172	C	A	100	PASS	AC=1424;AF=0.284345;AN=5008;NS=2504;DP=18385;EAS_AF=0.2798;AMR_AF=0.2118;AFR_AF=0.3986;EUR_AF=0.2048;SAS_AF=0.2679;AA=C|||;VT=SNP
3	181376040	rs6773690	A	C	100	PASS	AC=1561;AF=0.311701;AN=5008;NS=2504;DP=14178;EAS_AF=0.2808;AMR_AF=0.2277;AFR_AF=0.4365;EUR_AF=0.2316;SAS_AF=0.317;AA=A|||;VT=SNP
3	181376235	rs9837502	G	C	100	PASS	AC=1562;AF=0.311901;AN=5008;NS=2504;DP=13323;EAS_AF=0.2817;AMR_AF=0.2277;AFR_AF=0.4372;EUR_AF=0.2306;SAS_AF=0.317;AA=G|||;VT=SNP
3	181376666	rs4499648	C	A	100	PASS	AC=1485;AF=0.296526;AN=5008;NS=2504;DP=16490;EAS_AF=0.2837;AMR_AF=0.2104;AFR_AF=0.4032;EUR_AF=0.2157;SAS_AF=0.3098;AA=C|||;VT=SNP
3	181376675	rs4327434	C	T	100	PASS	AC=1486;AF=0.296725;AN=5008;NS=2504;DP=16466;EAS_AF=0.2837;AMR_AF=0.2118;AFR_AF=0.4032;EUR_AF=0.2157;SAS_AF=0.3098;AA=C|||;VT=SNP
3	181378350	rs6800127	T	A	100	PASS	AC=1281;AF=0.255791;AN=5008;NS=2504;DP=18664;EAS_AF=0.1677;AMR_AF=0.2493;AFR_AF=0.5318;EUR_AF=0.1312;SAS_AF=0.1063;AA=A|||;VT=SNP
3	181378692	rs4855035	T	G	100	PASS	AC=1404;AF=0.280351;AN=5008;NS=2504;DP=19571;EAS_AF=0.2073;AMR_AF=0.2507;AFR_AF=0.59;EUR_AF=0.1421;SAS_AF=0.1002;AA=G|||;VT=SNP
3	181378930	rs77356515	G	T	100	PASS	AC=502;AF=0.10024;AN=5008;NS=2504;DP=18234;EAS_AF=0.1746;AMR_AF=0.0504;AFR_AF=0.1672;EUR_AF=0.0159;SAS_AF=0.0552;AA=G|||;VT=SNP
3	181380708	rs11924735	C	T	100	PASS	AC=1184;AF=0.236422;AN=5008;NS=2504;DP=16668;EAS_AF=0.1756;AMR_AF=0.1643;AFR_AF=0.4781;EUR_AF=0.1551;SAS_AF=0.1074;AA=C|||;VT=SNP
3	181382950	rs9836348	A	G	100	PASS	AC=1152;AF=0.230032;AN=5008;NS=2504;DP=17271;EAS_AF=0.1806;AMR_AF=0.2997;AFR_AF=0.1422;EUR_AF=0.2763;SAS_AF=0.3027;AA=A|||;VT=SNP
3	181383366	rs11927844	C	T	100	PASS	AC=1241;AF=0.247804;AN=5008;NS=2504;DP=17421;EAS_AF=0.1756;AMR_AF=0.1643;AFR_AF=0.5219;EUR_AF=0.1551;SAS_AF=0.1063;AA=C|||;VT=SNP
3	181383531	rs6804544	G	C	100	PASS	AC=1333;AF=0.266174;AN=5008;NS=2504;DP=16331;EAS_AF=0.1756;AMR_AF=0.1671;AFR_AF=0.5877;EUR_AF=0.1561;SAS_AF=0.1084;AA=C|||;VT=SNP
3	181385359	rs57466566	T	C	100	PASS	AC=493;AF=0.0984425;AN=5008;NS=2504;DP=16195;EAS_AF=0.1756;AMR_AF=0.0548;AFR_AF=0.1362;EUR_AF=0.0328;SAS_AF=0.0665;AA=T|||;VT=SNP
3	181386530	rs4558808	C	A	100	PASS	AC=2913;AF=0.581669;AN=5008;NS=2504;DP=16691;EAS_AF=0.4395;AMR_AF=0.5533;AFR_AF=0.9425;EUR_AF=0.4344;SAS_AF=0.4121;AA=A|||;VT=SNP
3	181387146	rs80318295	T	C	100	PASS	AC=502;AF=0.10024;AN=5008;NS=2504;DP=16137;EAS_AF=0.0258;AMR_AF=0.1614;AFR_AF=0.0061;EUR_AF=0.2137;SAS_AF=0.1442;AA=T|||;VT=SNP
3	181387240	rs4854922	G	A	100	PASS	AC=1146;AF=0.228834;AN=5008;NS=2504;DP=16903;EAS_AF=0.1796;AMR_AF=0.2997;AFR_AF=0.1392;EUR_AF=0.2763;SAS_AF=0.3016;AA=G|||;VT=SNP
3	181389743	rs61689356	T	A	100	PASS	AC=543;AF=0.108427;AN=5008;NS=2504;DP=14844;EAS_AF=0.1756;AMR_AF=0.0562;AFR_AF=0.1717;EUR_AF=0.0348;SAS_AF=0.0665;AA=A|||;VT=SNP
3	181390972	rs77753232	A	G	100	PASS	AC=389;AF=0.0776757;AN=5008;NS=2504;DP=15585;EAS_AF=0.002;AMR_AF=0.0865;AFR_AF=0.0053;EUR_AF=0.1521;SAS_AF=0.1708;AA=A|||;VT=SNP
3	181392520	rs66492443	A	G	100	PASS	AC=1860;AF=0.371406;AN=5008;NS=2504;DP=17926;EAS_AF=0.5556;AMR_AF=0.3862;AFR_AF=0.0303;EUR_AF=0.4722;SAS_AF=0.5286;AA=A|||;VT=SNP
3	181394551	rs10937065	A	T	100	PASS	AC=1187;AF=0.237021;AN=5008;NS=2504;DP=12985;EAS_AF=0.1756;AMR_AF=0.1657;AFR_AF=0.4796;EUR_AF=0.1551;SAS_AF=0.1074;AA=A|||;VT=SNP
3	181400102	rs11923447	T	G	100	PASS	AC=379;AF=0.0756789;AN=5008;NS=2504;DP=16431;EAS_AF=0.1667;AMR_AF=0.0173;AFR_AF=0.0802;EUR_AF=0.0278;SAS_AF=0.0665;AA=T|||;VT=SNP
3	181400935	rs77685909	G	A	100	PASS	AC=370;AF=0.0738818;AN=5008;NS=2504;DP=19804;EAS_AF=0.1667;AMR_AF=0.0173;AFR_AF=0.0802;EUR_AF=0.0278;SAS_AF=0.0573;AA=A|||;VT=SNP
3	181401005	rs13092271	C	T	100	PASS	AC=306;AF=0.0611022;AN=5008;NS=2504;DP=20222;EAS_AF=0.005;AMR_AF=0.0591;AFR_AF=0.0076;EUR_AF=0.0726;SAS_AF=0.181;AA=C|||;VT=SNP
3	181402480	rs9844617	C	A	100	PASS	AC=1596;AF=0.31869;AN=5008;NS=2504;DP=18145;EAS_AF=0.1657;AMR_AF=0.1744;AFR_AF=0.7784;EUR_AF=0.175;SAS_AF=0.1053;AA=A|||;VT=SNP
3	181403356	rs116126097	G	A	100	PASS	AC=373;AF=0.0744808;AN=5008;NS=2504;DP=13271;EAS_AF=0.1696;AMR_AF=0.0159;AFR_AF=0.0779;EUR_AF=0.0278;SAS_AF=0.0613;AA=G|||;VT=SNP
3	181404662	rs78592962	C	T	100	PASS	AC=407;AF=0.08127;AN=5008;NS=2504;DP=17921;EAS_AF=0.1925;AMR_AF=0.0274;AFR_AF=0.0847;EUR_AF=0.0417;SAS_AF=0.0409;AA=T|||;VT=SNP
3	181405422	rs77382051	C	T	100	PASS	AC=407;AF=0.08127;AN=5008;NS=2504;DP=20207;EAS_AF=0.1925;AMR_AF=0.0274;AFR_AF=0.0847;EUR_AF=0.0417;SAS_AF=0.0409;AA=T|||;VT=SNP
3	181406274	rs57146472	A	G	100	PASS	AC=390;AF=0.0778754;AN=5008;NS=2504;DP=16136;EAS_AF=0.1925;AMR_AF=0.0274;AFR_AF=0.0719;EUR_AF=0.0417;SAS_AF=0.0409;AA=A|||;VT=SNP
3	181406452	rs60650353	T	C	100	PASS	AC=407;AF=0.08127;AN=5008;NS=2504;DP=17309;EAS_AF=0.1925;AMR_AF=0.0274;AFR_AF=0.0847;EUR_AF=0.0417;SAS_AF=0.0409;AA=T|||;VT=SNP
3	181409057	rs7631379	T	C	100	PASS	AC=1593;AF=0.318091;AN=5008;NS=2504;DP=18203;EAS_AF=0.1925;AMR_AF=0.1787;AFR_AF=0.7723;EUR_AF=0.1829;SAS_AF=0.0716;AA=C|||;VT=SNP
3	181409068	rs7619688	C	G	100	PASS	AC=1485;AF=0.296526;AN=5008;NS=2504;DP=18066;EAS_AF=0.1925;AMR_AF=0.1671;AFR_AF=0.6974;EUR_AF=0.1819;SAS_AF=0.0716;AA=G|||;VT=SNP
3	181410183	rs58746842	C	G	100	PASS	AC=377;AF=0.0752796;AN=5008;NS=2504;DP=18432;EAS_AF=0.1925;AMR_AF=0.0274;AFR_AF=0.0666;EUR_AF=0.0417;SAS_AF=0.0348;AA=C|||;VT=SNP
3	181411413	rs73182303	G	A	100	PASS	AC=744;AF=0.148562;AN=5008;NS=2504;DP=17563;EAS_AF=0.3929;AMR_AF=0.2061;AFR_AF=0.0076;EUR_AF=0.1243;SAS_AF=0.0716;AA=G|||;VT=SNP
3	181411855	rs76234275	G	A	100	PASS	AC=379;AF=0.0756789;AN=5008;NS=2504;DP=16776;EAS_AF=0.1944;AMR_AF=0.0274;AFR_AF=0.0666;EUR_AF=0.0417;SAS_AF=0.0348;AA=G|||;VT=SNP
3	181414946	rs4510419	G	C	100	PASS	AC=1571;AF=0.313698;AN=5008;NS=2504;DP=19687;EAS_AF=0.2044;AMR_AF=0.1758;AFR_AF=0.7496;EUR_AF=0.1789;SAS_AF=0.0736;AA=C|||;VT=SNP
3	181419367	rs114600294	G	C	100	PASS	AC=458;AF=0.0914537;AN=5008;NS=2504;DP=8740;EAS_AF=0.0407;AMR_AF=0.1628;AFR_AF=0.0166;EUR_AF=0.2147;SAS_AF=0.0675;AA=G|||;VT=SNP
3	181420180	rs75907840	T	G	100	PASS	AC=461;AF=0.0920527;AN=5008;NS=2504;DP=13102;EAS_AF=0.0407;AMR_AF=0.1671;AFR_AF=0.0159;EUR_AF=0.2157;SAS_AF=0.0675;AA=T|||;VT=SNP
3	181422197	rs10470352	G	A	100	PASS	AC=730;AF=0.145767;AN=5008;NS=2504;DP=11869;EAS_AF=0.1687;AMR_AF=0.0447;AFR_AF=0.3517;EUR_AF=0.0308;SAS_AF=0.0337;AA=G|||;VT=SNP
3	181422854	rs4434184	A	G	100	PASS	AC=1600;AF=0.319489;AN=5008;NS=2504;DP=16940;EAS_AF=0.2183;AMR_AF=0.1628;AFR_AF=0.7837;EUR_AF=0.162;SAS_AF=0.0695;AA=G|||;VT=SNP
3	181423423	rs77255733	C	T	100	PASS	AC=383;AF=0.0764776;AN=5008;NS=2504;DP=19396;EAS_AF=0.2173;AMR_AF=0.0187;AFR_AF=0.0666;EUR_AF=0.0278;SAS_AF=0.0358;AA=C|||;VT=SNP
3	181423602	rs12496378	C	G	100	PASS	AC=748;AF=0.149361;AN=5008;NS=2504;DP=19328;EAS_AF=0.3671;AMR_AF=0.2205;AFR_AF=0.0076;EUR_AF=0.1382;SAS_AF=0.0777;AA=C|||;VT=SNP
3	181423734	rs78043310	G	A	100	PASS	AC=381;AF=0.0760783;AN=5008;NS=2504;DP=18161;EAS_AF=0.2153;AMR_AF=0.0187;AFR_AF=0.0666;EUR_AF=0.0278;SAS_AF=0.0358;AA=G|||;VT=SNP
3	181427778	rs79454424	G	A	100	PASS	AC=377;AF=0.0752796;AN=5008;NS=2504;DP=14918;EAS_AF=0.2262;AMR_AF=0.0187;AFR_AF=0.0575;EUR_AF=0.0278;SAS_AF=0.0327;AA=G|||;VT=SNP
3	181431571	rs11915160	C	A	100	PASS	AC=401;AF=0.0800719;AN=5008;NS=2504;DP=14674;EAS_AF=0.0407;AMR_AF=0.147;AFR_AF=0.0174;EUR_AF=0.172;SAS_AF=0.0634;AA=C|||;VT=SNP
3	181435148	rs4575941	A	G	100	PASS	AC=1940;AF=0.38738;AN=5008;NS=2504;DP=14561;EAS_AF=0.6022;AMR_AF=0.4697;AFR_AF=0.3245;EUR_AF=0.2545;SAS_AF=0.3292;AA=A|||;VT=SNP
3	181435290	rs4459940	T	A	100	PASS	AC=3296;AF=0.658147;AN=5008;NS=2504;DP=17423;EAS_AF=0.8304;AMR_AF=0.6196;AFR_AF=0.9213;EUR_AF=0.4066;SAS_AF=0.411;AA=A|||;VT=SNP
3	181443952	rs9815225	A	C	100	PASS	AC=1459;AF=0.291334;AN=5008;NS=2504;DP=9380;EAS_AF=0.1349;AMR_AF=0.2594;AFR_AF=0.146;EUR_AF=0.505;SAS_AF=0.4519;AA=A|||;VT=SNP
3	181448558	rs12491867	G	A	100	PASS	AC=688;AF=0.13738;AN=5008;NS=2504;DP=20118;EAS_AF=0.1855;AMR_AF=0.2305;AFR_AF=0.1157;EUR_AF=0.0865;SAS_AF=0.1033;AA=G|||;VT=SNP
3	181449229	rs6764999	A	G	100	PASS	AC=3996;AF=0.797923;AN=5008;NS=2504;DP=18121;EAS_AF=0.8581;AMR_AF=0.8573;AFR_AF=0.9493;EUR_AF=0.6372;SAS_AF=0.6544;AA=G|||;VT=SNP
3	181449591	rs58567301	G	A	100	PASS	AC=692;AF=0.138179;AN=5008;NS=2504;DP=13729;EAS_AF=0.1855;AMR_AF=0.2305;AFR_AF=0.1165;EUR_AF=0.0875;SAS_AF=0.1053;AA=G|||;VT=SNP
3	181450110	rs75363174	G	A	100	PASS	AC=690;AF=0.13778;AN=5008;NS=2504;DP=15482;EAS_AF=0.1855;AMR_AF=0.2305;AFR_AF=0.1165;EUR_AF=0.0865;SAS_AF=0.1043;AA=G|||;VT=SNP
3	181452428	rs61489040	C	T	100	PASS	AC=540;AF=0.107827;AN=5008;NS=2504;DP=19769;EAS_AF=0.0952;AMR_AF=0.1225;AFR_AF=0.0938;EUR_AF=0.0815;SAS_AF=0.1564;AA=C|||;VT=SNP
3	181452982	rs7614325	T	C	100	PASS	AC=180;AF=0.0359425;AN=5008;NS=2504;DP=17750;EAS_AF=0.002;AMR_AF=0.0432;AFR_AF=0.0582;EUR_AF=0.0467;SAS_AF=0.0245;AA=T|||;VT=SNP
3	181454527	rs73047533	G	A	100	PASS	AC=675;AF=0.134784;AN=5008;NS=2504;DP=17896;EAS_AF=0.0942;AMR_AF=0.134;AFR_AF=0.1831;EUR_AF=0.0895;SAS_AF=0.1585;AA=A|||;VT=SNP
3	181455466	rs12054399	T	C	100	PASS	AC=758;AF=0.151358;AN=5008;NS=2504;DP=21679;EAS_AF=0.1944;AMR_AF=0.232;AFR_AF=0.1596;EUR_AF=0.0875;SAS_AF=0.1043;AA=T|||;VT=SNP
3	181455519	rs7653630	C	T	100	PASS	AC=4049;AF=0.808506;AN=5008;NS=2504;DP=18004;EAS_AF=0.8681;AMR_AF=0.8545;AFR_AF=0.9781;EUR_AF=0.6342;SAS_AF=0.6646;AA=T|||;VT=SNP
3	181455676	rs73047536	A	G	100	PASS	AC=699;AF=0.139577;AN=5008;NS=2504;DP=17342;EAS_AF=0.0942;AMR_AF=0.1354;AFR_AF=0.1989;EUR_AF=0.0905;SAS_AF=0.1595;AA=T|||;VT=SNP
3	181455914	rs7633815	A	C	100	PASS	AC=3328;AF=0.664537;AN=5008;NS=2504;DP=16966;EAS_AF=0.6359;AMR_AF=0.7839;AFR_AF=0.8003;EUR_AF=0.5865;SAS_AF=0.5061;AA=C|||;VT=SNP
3	181457601	rs6765739	T	C	100	PASS	AC=1431;AF=0.285743;AN=5008;NS=2504;DP=18257;EAS_AF=0.3502;AMR_AF=0.366;AFR_AF=0.1929;EUR_AF=0.3618;SAS_AF=0.2096;AA=T|||;VT=SNP
3	181458105	rs73182316	G	A	100	PASS	AC=1423;AF=0.284145;AN=5008;NS=2504;DP=11375;EAS_AF=0.3512;AMR_AF=0.3501;AFR_AF=0.1914;EUR_AF=0.336;SAS_AF=0.2403;AA=A|||;VT=SNP
3	181460587	rs7610679	C	T	100	PASS	AC=3200;AF=0.638978;AN=5008;NS=2504;DP=9777;EAS_AF=0.7302;AMR_AF=0.7089;AFR_AF=0.6747;EUR_AF=0.5606;SAS_AF=0.5276;AA=T|||;VT=SNP
3	181461626	rs75008341	G	C	100	PASS	AC=615;AF=0.122804;AN=5008;NS=2504;DP=13061;EAS_AF=0.2619;AMR_AF=0.1354;AFR_AF=0.0688;EUR_AF=0.0577;SAS_AF=0.1104;AA=G|||;VT=SNP
3	181462046	rs1345416	A	G	100	PASS	AC=719;AF=0.14357;AN=5008;NS=2504;DP=11699;EAS_AF=0.0367;AMR_AF=0.1225;AFR_AF=0.1702;EUR_AF=0.2147;SAS_AF=0.1595;AA=A|||;VT=SNP
3	181462478	rs11707593	C	T	100	PASS	AC=720;AF=0.14377;AN=5008;NS=2504;DP=12350;EAS_AF=0.0367;AMR_AF=0.121;AFR_AF=0.1702;EUR_AF=0.2167;SAS_AF=0.1595;AA=C|||;VT=SNP
3	181462507	rs7614809	G	T	100	PASS	AC=735;AF=0.146765;AN=5008;NS=2504;DP=12384;EAS_AF=0.2619;AMR_AF=0.1412;AFR_AF=0.1566;EUR_AF=0.0586;SAS_AF=0.1094;AA=T|||;VT=SNP
3	181462703	rs79482719	A	T	100	PASS	AC=613;AF=0.122404;AN=5008;NS=2504;DP=14969;EAS_AF=0.2619;AMR_AF=0.134;AFR_AF=0.0688;EUR_AF=0.0577;SAS_AF=0.1094;AA=A|||;VT=SNP
3	181463638	rs7620021	C	T	100	PASS	AC=2203;AF=0.439896;AN=5008;NS=2504;DP=15351;EAS_AF=0.504;AMR_AF=0.4481;AFR_AF=0.4818;EUR_AF=0.3539;SAS_AF=0.3998;AA=T|||;VT=SNP
3	181464052	rs78961209	T	C	100	PASS	AC=617;AF=0.123203;AN=5008;NS=2504;DP=15882;EAS_AF=0.2659;AMR_AF=0.1354;AFR_AF=0.0688;EUR_AF=0.0577;SAS_AF=0.1084;AA=T|||;VT=SNP
3	181464694	rs6790065	T	C	100	PASS	AC=4492;AF=0.896965;AN=5008;NS=2504;DP=15190;EAS_AF=0.994;AMR_AF=0.8674;AFR_AF=0.9894;EUR_AF=0.7087;SAS_AF=0.8865;AA=C|||;VT=SNP
3	181464896	rs16832631	G	A	100	PASS	AC=2241;AF=0.447484;AN=5008;NS=2504;DP=16845;EAS_AF=0.501;AMR_AF=0.4496;AFR_AF=0.5113;EUR_AF=0.3549;SAS_AF=0.3998;AA=G|||;VT=SNP
3	181465929	rs58758530	C	T	100	PASS	AC=1017;AF=0.203075;AN=5008;NS=2504;DP=14014;EAS_AF=0.4663;AMR_AF=0.2608;AFR_AF=0.1225;EUR_AF=0.0447;SAS_AF=0.1626;AA=C|||;VT=SNP
3	181466810	rs4855037	G	T	100	PASS	AC=2875;AF=0.574081;AN=5008;NS=2504;DP=18143;EAS_AF=0.7629;AMR_AF=0.5865;AFR_AF=0.5946;EUR_AF=0.4115;SAS_AF=0.5102;AA=T|||;VT=SNP
3	181466890	rs1558797	A	G	100	PASS	AC=2242;AF=0.447684;AN=5008;NS=2504;DP=18780;EAS_AF=0.5;AMR_AF=0.4496;AFR_AF=0.5113;EUR_AF=0.3559;SAS_AF=0.4008;AA=A|||;VT=SNP
3	181466976	rs1558798	G	T	100	PASS	AC=2228;AF=0.444888;AN=5008;NS=2504;DP=18391;EAS_AF=0.5;AMR_AF=0.4496;AFR_AF=0.4955;EUR_AF=0.3559;SAS_AF=0.408;AA=G|||;VT=SNP
3	181467235	rs12489879	T	C	100	PASS	AC=613;AF=0.122404;AN=5008;NS=2504;DP=17910;EAS_AF=0.2629;AMR_AF=0.134;AFR_AF=0.0688;EUR_AF=0.0567;SAS_AF=0.1094;AA=T|||;VT=SNP
3	181467480	rs72622580	G	A	100	PASS	AC=630;AF=0.125799;AN=5008;NS=2504;DP=18635;EAS_AF=0.3165;AMR_AF=0.2349;AFR_AF=0.0234;EUR_AF=0.0368;SAS_AF=0.0818;AA=G|||;VT=SNP
3	181467860	rs77863599	G	A	100	PASS	AC=621;AF=0.124002;AN=5008;NS=2504;DP=17686;EAS_AF=0.3175;AMR_AF=0.2349;AFR_AF=0.0159;EUR_AF=0.0368;SAS_AF=0.0818;AA=G|||;VT=SNP
3	181468005	rs79596540	A	C	100	PASS	AC=620;AF=0.123802;AN=5008;NS=2504;DP=20489;EAS_AF=0.2649;AMR_AF=0.134;AFR_AF=0.0711;EUR_AF=0.0567;SAS_AF=0.1115;AA=A|||;VT=SNP
3	181468459	rs4854923	A	T	100	PASS	AC=2681;AF=0.535343;AN=5008;NS=2504;DP=18672;EAS_AF=0.6806;AMR_AF=0.5288;AFR_AF=0.5711;EUR_AF=0.3996;SAS_AF=0.4816;AA=T|||;VT=SNP
3	181468536	rs11708435	G	C	100	PASS	AC=619;AF=0.123602;AN=5008;NS=2504;DP=19870;EAS_AF=0.2649;AMR_AF=0.134;AFR_AF=0.0711;EUR_AF=0.0567;SAS_AF=0.1104;AA=G|||;VT=SNP
3	181468727	rs4854924	A	G	100	PASS	AC=1632;AF=0.325879;AN=5008;NS=2504;DP=20712;EAS_AF=0.1815;AMR_AF=0.2176;AFR_AF=0.5045;EUR_AF=0.3191;SAS_AF=0.317;AA=A|||;VT=SNP
3	181468876	rs4855038	C	A	100	PASS	AC=1614;AF=0.322284;AN=5008;NS=2504;DP=18120;EAS_AF=0.1815;AMR_AF=0.2161;AFR_AF=0.4917;EUR_AF=0.3191;SAS_AF=0.317;AA=C|||;VT=SNP
3	181469129	rs72622581	A	C	100	PASS	AC=620;AF=0.123802;AN=5008;NS=2504;DP=15457;EAS_AF=0.3165;AMR_AF=0.2349;AFR_AF=0.0159;EUR_AF=0.0368;SAS_AF=0.0818;AA=A|||;VT=SNP
3	181469346	rs16832636	A	G	100	PASS	AC=620;AF=0.123802;AN=5008;NS=2504;DP=13113;EAS_AF=0.3165;AMR_AF=0.2349;AFR_AF=0.0159;EUR_AF=0.0368;SAS_AF=0.0818;AA=A|||;VT=SNP
3	181469553	rs74930825	A	T	100	PASS	AC=619;AF=0.123602;AN=5008;NS=2504;DP=15230;EAS_AF=0.2649;AMR_AF=0.134;AFR_AF=0.0711;EUR_AF=0.0567;SAS_AF=0.1104;AA=A|||;VT=SNP
3	181469599	rs12494855	A	G	100	PASS	AC=620;AF=0.123802;AN=5008;NS=2504;DP=14579;EAS_AF=0.3165;AMR_AF=0.2349;AFR_AF=0.0159;EUR_AF=0.0368;SAS_AF=0.0818;AA=A|||;VT=SNP
3	181470951	rs4855039	T	A	100	PASS	AC=2895;AF=0.578075;AN=5008;NS=2504;DP=17409;EAS_AF=0.7629;AMR_AF=0.5865;AFR_AF=0.5938;EUR_AF=0.4115;SAS_AF=0.5317;AA=A|||;VT=SNP
3	181472392	rs6443761	T	A	100	PASS	AC=2896;AF=0.578275;AN=5008;NS=2504;DP=18506;EAS_AF=0.7639;AMR_AF=0.5865;AFR_AF=0.5938;EUR_AF=0.4115;SAS_AF=0.5317;AA=A|||;VT=SNP
3	181472396	rs6443762	T	C	100	PASS	AC=2896;AF=0.578275;AN=5008;NS=2504;DP=18431;EAS_AF=0.7639;AMR_AF=0.5865;AFR_AF=0.5938;EUR_AF=0.4115;SAS_AF=0.5317;AA=t|||;VT=SNP
3	181472605	rs7631680	G	A	100	PASS	AC=2889;AF=0.576877;AN=5008;NS=2504;DP=15930;EAS_AF=0.7589;AMR_AF=0.5865;AFR_AF=0.5923;EUR_AF=0.4115;SAS_AF=0.5317;AA=A|||;VT=SNP
3	181472750	rs12636757	T	C	100	PASS	AC=653;AF=0.130391;AN=5008;NS=2504;DP=15221;EAS_AF=0.3194;AMR_AF=0.2334;AFR_AF=0.0257;EUR_AF=0.0368;SAS_AF=0.1002;AA=T|||;VT=SNP
3	181472845	rs78501211	G	A	100	PASS	AC=521;AF=0.104034;AN=5008;NS=2504;DP=14714;EAS_AF=0.2649;AMR_AF=0.1297;AFR_AF=0.0008;EUR_AF=0.0547;SAS_AF=0.1104;AA=G|||;VT=SNP
3	181472854	rs7609683	A	G	100	PASS	AC=2897;AF=0.578474;AN=5008;NS=2504;DP=15037;EAS_AF=0.7639;AMR_AF=0.5865;AFR_AF=0.5946;EUR_AF=0.4115;SAS_AF=0.5317;AA=G|||;VT=SNP
3	181472901	rs12634404	G	A	100	PASS	AC=638;AF=0.127396;AN=5008;NS=2504;DP=14549;EAS_AF=0.3194;AMR_AF=0.2349;AFR_AF=0.0129;EUR_AF=0.0368;SAS_AF=0.1012;AA=G|||;VT=SNP
3	181472939	rs59417114	C	T	100	PASS	AC=1621;AF=0.323682;AN=5008;NS=2504;DP=14672;EAS_AF=0.1796;AMR_AF=0.2161;AFR_AF=0.4962;EUR_AF=0.3191;SAS_AF=0.32;AA=C|||;VT=SNP
3	181475226	rs6793883	C	T	100	PASS	AC=1622;AF=0.323882;AN=5008;NS=2504;DP=16728;EAS_AF=0.1796;AMR_AF=0.2161;AFR_AF=0.4962;EUR_AF=0.3191;SAS_AF=0.3211;AA=C|||;VT=SNP
3	181475631	rs1420636	G	C	100	PASS	AC=719;AF=0.14357;AN=5008;NS=2504;DP=16985;EAS_AF=0.0367;AMR_AF=0.121;AFR_AF=0.1694;EUR_AF=0.2157;SAS_AF=0.1605;AA=G|||;VT=SNP
3	181476863	rs9840716	G	A	100	PASS	AC=760;AF=0.151757;AN=5008;NS=2504;DP=15650;EAS_AF=0.1806;AMR_AF=0.1369;AFR_AF=0.2579;EUR_AF=0.0825;SAS_AF=0.0603;AA=G|||;VT=SNP
3	181477410	rs1345415	T	C	100	PASS	AC=529;AF=0.105631;AN=5008;NS=2504;DP=20875;EAS_AF=0.0357;AMR_AF=0.1124;AFR_AF=0.0265;EUR_AF=0.2197;SAS_AF=0.1626;AA=t|||;VT=SNP
3	181477440	rs77514042	T	C	100	PASS	AC=448;AF=0.0894569;AN=5008;NS=2504;DP=20838;EAS_AF=0.1448;AMR_AF=0.0317;AFR_AF=0.143;EUR_AF=0.0089;SAS_AF=0.0838;AA=t|||;VT=SNP
3	181478065	rs60892027	G	C	100	PASS	AC=713;AF=0.142372;AN=5008;NS=2504;DP=14837;EAS_AF=0.1825;AMR_AF=0.1398;AFR_AF=0.2186;EUR_AF=0.0835;SAS_AF=0.0603;AA=g|||;VT=SNP
3	181478414	rs6799101	T	C	100	PASS	AC=800;AF=0.159744;AN=5008;NS=2504;DP=18559;EAS_AF=0.1667;AMR_AF=0.1455;AFR_AF=0.2943;EUR_AF=0.0835;SAS_AF=0.0593;AA=t|||;VT=SNP
3	181478416	rs9846964	G	A	100	PASS	AC=701;AF=0.139976;AN=5008;NS=2504;DP=18630;EAS_AF=0.1677;AMR_AF=0.1398;AFR_AF=0.2216;EUR_AF=0.0835;SAS_AF=0.0593;AA=c|||;VT=SNP
3	181478849	rs28591565	A	T	100	PASS	AC=1536;AF=0.306709;AN=5008;NS=2504;DP=14340;EAS_AF=0.4782;AMR_AF=0.3646;AFR_AF=0.3238;EUR_AF=0.1909;SAS_AF=0.1851;AA=N|||;VT=SNP
3	181478898	rs12492564	G	A	100	PASS	AC=1533;AF=0.30611;AN=5008;NS=2504;DP=15233;EAS_AF=0.4762;AMR_AF=0.366;AFR_AF=0.323;EUR_AF=0.1909;SAS_AF=0.184;AA=a|||;VT=SNP
3	181479377	rs9871930	T	C	100	PASS	AC=566;AF=0.113019;AN=5008;NS=2504;DP=16128;EAS_AF=0.0357;AMR_AF=0.1009;AFR_AF=0.2141;EUR_AF=0.1193;SAS_AF=0.0583;AA=t|||;VT=SNP
3	181479546	rs6804868	T	C	100	PASS	AC=1557;AF=0.310903;AN=5008;NS=2504;DP=12961;EAS_AF=0.4792;AMR_AF=0.3646;AFR_AF=0.3396;EUR_AF=0.1909;SAS_AF=0.184;AA=N|||;VT=SNP
3	181479864	rs6792695	G	A	100	PASS	AC=946;AF=0.188898;AN=5008;NS=2504;DP=14727;EAS_AF=0.4425;AMR_AF=0.2622;AFR_AF=0.093;EUR_AF=0.0716;SAS_AF=0.1258;AA=g|||;VT=SNP
3	181479954	rs78635816	G	C	100	PASS	AC=622;AF=0.124201;AN=5008;NS=2504;DP=17650;EAS_AF=0.2609;AMR_AF=0.1239;AFR_AF=0.0454;EUR_AF=0.0676;SAS_AF=0.1483;AA=g|||;VT=SNP
3	181480361	rs4855040	T	C	100	PASS	AC=3740;AF=0.746805;AN=5008;NS=2504;DP=15287;EAS_AF=0.9206;AMR_AF=0.7061;AFR_AF=0.9478;EUR_AF=0.494;SAS_AF=0.5849;AA=N|||;VT=SNP
3	181481643	rs74624852	G	A	100	PASS	AC=961;AF=0.191893;AN=5008;NS=2504;DP=16171;EAS_AF=0.4435;AMR_AF=0.2637;AFR_AF=0.1029;EUR_AF=0.0716;SAS_AF=0.1258;AA=G|||;VT=SNP
3	181482075	rs12495315	C	T	100	PASS	AC=961;AF=0.191893;AN=5008;NS=2504;DP=11089;EAS_AF=0.4435;AMR_AF=0.2637;AFR_AF=0.1029;EUR_AF=0.0716;SAS_AF=0.1258;AA=C|||;VT=SNP
3	181482077	rs112082539	C	T	100	PASS	AC=715;AF=0.142772;AN=5008;NS=2504;DP=11105;EAS_AF=0.0367;AMR_AF=0.1282;AFR_AF=0.1589;EUR_AF=0.2237;SAS_AF=0.1575;AA=C|||;VT=SNP
3	181482084	rs6799631	C	T	100	PASS	AC=3749;AF=0.748602;AN=5008;NS=2504;DP=11239;EAS_AF=0.9206;AMR_AF=0.7075;AFR_AF=0.9531;EUR_AF=0.496;SAS_AF=0.5838;AA=T|||;VT=SNP
3	181482289	rs9867994	G	A	100	PASS	AC=566;AF=0.113019;AN=5008;NS=2504;DP=13690;EAS_AF=0.0357;AMR_AF=0.1009;AFR_AF=0.2141;EUR_AF=0.1193;SAS_AF=0.0583;AA=G|||;VT=SNP
3	181482350	rs9812595	T	A	100	PASS	AC=566;AF=0.113019;AN=5008;NS=2504;DP=14979;EAS_AF=0.0357;AMR_AF=0.1009;AFR_AF=0.2141;EUR_AF=0.1193;SAS_AF=0.0583;AA=T|||;VT=SNP
3	181482803	rs9868748	G	A	100	PASS	AC=1556;AF=0.310703;AN=5008;NS=2504;DP=17401;EAS_AF=0.4792;AMR_AF=0.3646;AFR_AF=0.3381;EUR_AF=0.1918;SAS_AF=0.184;AA=A|||;VT=SNP
3	181483782	rs9836014	A	G	100	PASS	AC=567;AF=0.113219;AN=5008;NS=2504;DP=18086;EAS_AF=0.0357;AMR_AF=0.1009;AFR_AF=0.2148;EUR_AF=0.1193;SAS_AF=0.0583;AA=A|||;VT=SNP
3	181484270	rs9840545	A	C	100	PASS	AC=567;AF=0.113219;AN=5008;NS=2504;DP=16620;EAS_AF=0.0357;AMR_AF=0.1009;AFR_AF=0.2148;EUR_AF=0.1193;SAS_AF=0.0583;AA=A|||;VT=SNP
3	181484567	rs4855041	C	G	100	PASS	AC=920;AF=0.183706;AN=5008;NS=2504;DP=16244;EAS_AF=0.4444;AMR_AF=0.2594;AFR_AF=0.0741;EUR_AF=0.0706;SAS_AF=0.1258;AA=C|||;VT=SNP
3	181485184	rs4855042	G	A	100	PASS	AC=719;AF=0.14357;AN=5008;NS=2504;DP=19989;EAS_AF=0.0367;AMR_AF=0.1282;AFR_AF=0.1596;EUR_AF=0.2256;SAS_AF=0.1585;AA=G|||;VT=SNP
3	181487629	rs6443763	G	A	100	PASS	AC=3738;AF=0.746406;AN=5008;NS=2504;DP=12098;EAS_AF=0.9206;AMR_AF=0.7075;AFR_AF=0.9425;EUR_AF=0.496;SAS_AF=0.5869;AA=A|||;VT=SNP
3	181487746	rs78349912	T	C	100	PASS	AC=963;AF=0.192292;AN=5008;NS=2504;DP=11315;EAS_AF=0.4435;AMR_AF=0.2637;AFR_AF=0.1036;EUR_AF=0.0716;SAS_AF=0.1268;AA=C|||;VT=SNP
3	181488504	rs6785445	C	A	100	PASS	AC=1531;AF=0.305711;AN=5008;NS=2504;DP=13340;EAS_AF=0.4792;AMR_AF=0.3646;AFR_AF=0.3185;EUR_AF=0.1918;SAS_AF=0.1851;AA=c|||;VT=SNP
3	181488608	rs4855043	T	C	100	PASS	AC=1527;AF=0.304912;AN=5008;NS=2504;DP=14514;EAS_AF=0.4782;AMR_AF=0.3646;AFR_AF=0.3162;EUR_AF=0.1918;SAS_AF=0.1851;AA=T|||;VT=SNP
3	181489406	rs2111181	G	A	100	PASS	AC=567;AF=0.113219;AN=5008;NS=2504;DP=21008;EAS_AF=0.0347;AMR_AF=0.0994;AFR_AF=0.2156;EUR_AF=0.1203;SAS_AF=0.0583;AA=G|||;VT=SNP
3	181489595	rs16832646	G	A	100	PASS	AC=971;AF=0.19389;AN=5008;NS=2504;DP=17494;EAS_AF=0.4425;AMR_AF=0.2637;AFR_AF=0.0998;EUR_AF=0.0775;SAS_AF=0.135;AA=G|||;VT=SNP
3	181490092	rs9881855	C	T	100	PASS	AC=571;AF=0.114018;AN=5008;NS=2504;DP=21769;EAS_AF=0.0347;AMR_AF=0.0994;AFR_AF=0.2186;EUR_AF=0.1203;SAS_AF=0.0583;AA=C|||;VT=SNP
3	181490205	rs16832650	C	A	100	PASS	AC=957;AF=0.191094;AN=5008;NS=2504;DP=19223;EAS_AF=0.4425;AMR_AF=0.2637;AFR_AF=0.0998;EUR_AF=0.0716;SAS_AF=0.1268;AA=C|||;VT=SNP
3	181490224	rs13327557	G	C	100	PASS	AC=566;AF=0.113019;AN=5008;NS=2504;DP=18704;EAS_AF=0.0347;AMR_AF=0.0994;AFR_AF=0.2148;EUR_AF=0.1203;SAS_AF=0.0583;AA=G|||;VT=SNP
3	181491628	rs9812973	G	A	100	PASS	AC=572;AF=0.114217;AN=5008;NS=2504;DP=19949;EAS_AF=0.0357;AMR_AF=0.0994;AFR_AF=0.2186;EUR_AF=0.1203;SAS_AF=0.0583;AA=G|||;VT=SNP
3	181491937	rs9817079	G	A	100	PASS	AC=636;AF=0.126997;AN=5008;NS=2504;DP=19053;EAS_AF=0.0357;AMR_AF=0.1037;AFR_AF=0.2632;EUR_AF=0.1223;SAS_AF=0.0583;AA=G|||;VT=SNP
3	181492085	rs59520472	C	T	100	PASS	AC=715;AF=0.142772;AN=5008;NS=2504;DP=20366;EAS_AF=0.0387;AMR_AF=0.1297;AFR_AF=0.152;EUR_AF=0.2276;SAS_AF=0.1595;AA=C|||;VT=SNP
3	181492405	rs11923857	A	G	100	PASS	AC=2230;AF=0.445288;AN=5008;NS=2504;DP=19634;EAS_AF=0.7381;AMR_AF=0.4899;AFR_AF=0.4198;EUR_AF=0.2604;SAS_AF=0.3364;AA=G|||;VT=SNP
3	181492569	rs117517446	T	A	100	PASS	AC=305;AF=0.0609026;AN=5008;NS=2504;DP=18933;EAS_AF=0.1438;AMR_AF=0.0648;AFR_AF=0.0121;EUR_AF=0.0089;SAS_AF=0.092;AA=T|||;VT=SNP
3	181493006	rs12491011	T	C	100	PASS	AC=3739;AF=0.746605;AN=5008;NS=2504;DP=14888;EAS_AF=0.9206;AMR_AF=0.7061;AFR_AF=0.9433;EUR_AF=0.496;SAS_AF=0.5879;AA=C|||;VT=SNP
3	181493253	rs11921285	T	G	100	PASS	AC=1028;AF=0.205272;AN=5008;NS=2504;DP=13371;EAS_AF=0.4435;AMR_AF=0.268;AFR_AF=0.149;EUR_AF=0.0736;SAS_AF=0.1268;AA=G|||;VT=SNP
3	181493630	rs16832653	C	G	100	PASS	AC=1031;AF=0.205871;AN=5008;NS=2504;DP=17669;EAS_AF=0.4435;AMR_AF=0.268;AFR_AF=0.1513;EUR_AF=0.0736;SAS_AF=0.1268;AA=G|||;VT=SNP
3	181493969	rs74515363	G	A	100	PASS	AC=957;AF=0.191094;AN=5008;NS=2504;DP=13172;EAS_AF=0.4425;AMR_AF=0.2637;AFR_AF=0.0998;EUR_AF=0.0716;SAS_AF=0.1268;AA=G|||;VT=SNP
3	181494010	rs78111420	T	C	100	PASS	AC=1031;AF=0.205871;AN=5008;NS=2504;DP=13854;EAS_AF=0.4435;AMR_AF=0.268;AFR_AF=0.1513;EUR_AF=0.0736;SAS_AF=0.1268;AA=C|||;VT=SNP
3	181494195	rs78920239	A	G	100	PASS	AC=957;AF=0.191094;AN=5008;NS=2504;DP=16769;EAS_AF=0.4425;AMR_AF=0.2637;AFR_AF=0.0998;EUR_AF=0.0716;SAS_AF=0.1268;AA=A|||;VT=SNP
3	181494814	rs76215800	G	A	100	PASS	AC=1033;AF=0.20627;AN=5008;NS=2504;DP=10331;EAS_AF=0.4435;AMR_AF=0.2695;AFR_AF=0.152;EUR_AF=0.0736;SAS_AF=0.1268;AA=A|||;VT=SNP
3	181494963	rs6784550	A	G	100	PASS	AC=3764;AF=0.751597;AN=5008;NS=2504;DP=12264;EAS_AF=0.9206;AMR_AF=0.7104;AFR_AF=0.9576;EUR_AF=0.499;SAS_AF=0.5879;AA=G|||;VT=SNP
3	181495367	rs56690288	G	A	100	PASS	AC=1027;AF=0.205072;AN=5008;NS=2504;DP=13756;EAS_AF=0.4385;AMR_AF=0.2882;AFR_AF=0.1051;EUR_AF=0.1163;SAS_AF=0.1319;AA=G|||;VT=SNP
3	181495577	rs57131224	A	T	100	PASS	AC=568;AF=0.113419;AN=5008;NS=2504;DP=18566;EAS_AF=0.2589;AMR_AF=0.1196;AFR_AF=0.0038;EUR_AF=0.0696;SAS_AF=0.1524;AA=A|||;VT=SNP
3	181495612	rs4855044	G	A	100	PASS	AC=996;AF=0.198882;AN=5008;NS=2504;DP=17585;EAS_AF=0.4444;AMR_AF=0.2867;AFR_AF=0.0787;EUR_AF=0.1153;SAS_AF=0.1319;AA=G|||;VT=SNP
3	181496101	rs16832660	A	C	100	PASS	AC=1437;AF=0.286941;AN=5008;NS=2504;DP=14466;EAS_AF=0.5873;AMR_AF=0.3559;AFR_AF=0.1891;EUR_AF=0.1272;SAS_AF=0.2249;AA=A|||;VT=SNP
3	181496925	rs6779908	T	C	100	PASS	AC=1033;AF=0.20627;AN=5008;NS=2504;DP=14742;EAS_AF=0.4444;AMR_AF=0.2896;AFR_AF=0.1051;EUR_AF=0.1163;SAS_AF=0.1309;AA=T|||;VT=SNP
3	181497311	rs75295920	G	A	100	PASS	AC=996;AF=0.198882;AN=5008;NS=2504;DP=15519;EAS_AF=0.4444;AMR_AF=0.2882;AFR_AF=0.0787;EUR_AF=0.1153;SAS_AF=0.1309;AA=G|||;VT=SNP
3	181497374	rs1420638	G	A	100	PASS	AC=2207;AF=0.440695;AN=5008;NS=2504;DP=16879;EAS_AF=0.7391;AMR_AF=0.5072;AFR_AF=0.354;EUR_AF=0.3062;SAS_AF=0.3415;AA=A|||;VT=SNP
3	181497546	rs1833241	G	A	100	PASS	AC=366;AF=0.0730831;AN=5008;NS=2504;DP=15526;EAS_AF=0.0337;AMR_AF=0.0548;AFR_AF=0.1256;EUR_AF=0.0775;SAS_AF=0.0511;AA=A|||;VT=SNP
3	181498064	rs143491767	C	G	100	PASS	AC=667;AF=0.133187;AN=5008;NS=2504;DP=14813;EAS_AF=0.3611;AMR_AF=0.0764;AFR_AF=0.0666;EUR_AF=0.0378;SAS_AF=0.1268;AA=c|||;VT=SNP
```
