## Supplementary material for "Characterization of shared and ancestry-specific signals driving complex traits using multi-ancestry fine-mapping": mesusieoutput

```
                 eur          afr      eur_afr
   [1,] 9.499832e-35 2.037038e-34 2.485292e-35
   [2,] 1.066869e-34 2.327830e-34 2.552210e-35
   [3,] 1.500740e-34 2.193886e-34 4.238247e-35
   [4,] 9.162245e-35 1.885301e-34 2.522951e-35
   [5,] 1.540201e-34 2.481442e-34 4.397227e-35
   [6,] 9.582113e-35 1.902982e-34 2.569213e-35
   [7,] 1.655144e-34 2.277470e-34 4.285093e-35
   [8,] 3.651526e-34 1.647732e-34 6.646495e-35
   [9,] 2.723103e-34 3.759580e-34 1.236660e-34
  [10,] 1.360733e-34 2.471558e-34 4.513730e-35
  [11,] 2.447693e-34 2.910645e-34 1.007756e-34
  [12,] 9.832866e-35 3.290895e-34 2.516091e-35
  [13,] 1.444997e-34 2.115904e-34 4.276711e-35
  [14,] 9.381763e-35 3.719656e-34 2.511657e-35
  [15,] 1.060919e-34 1.917787e-34 2.787664e-35
  [16,] 1.022248e-34 1.565347e-34 2.878605e-35
  [17,] 1.024989e-34 2.778541e-34 3.614147e-35
  [18,] 1.047125e-34 1.741347e-34 2.702621e-35
  [19,] 1.043699e-34 1.749491e-34 2.696198e-35
  [20,] 1.037173e-34 1.708857e-34 2.709351e-35
  [21,] 1.074383e-34 1.752938e-34 2.728379e-35
  [22,] 1.092486e-34 1.600782e-34 3.103585e-35
  [23,] 1.435378e-34 5.229988e-34 4.670874e-35
  [24,] 1.348046e-34 2.372302e-34 4.352385e-35
  [25,] 1.340844e-34 1.620474e-34 3.331174e-35
  [26,] 9.528184e-35 1.780045e-34 2.589592e-35
  [27,] 1.316461e-34 2.376346e-34 4.254690e-35
  [28,] 2.025630e-34 5.312651e-34 6.311447e-35
  [29,] 1.706164e-34 2.875523e-34 2.916238e-35
  [30,] 2.988847e-34 8.963003e-34 1.369011e-34
  [31,] 2.945955e-34 8.884278e-34 1.406700e-34
  [32,] 2.933582e-34 1.104395e-33 1.658265e-34
  [33,] 2.822194e-34 3.594333e-34 8.101670e-35
  [34,] 3.016437e-34 2.101062e-34 5.098445e-35
  [35,] 2.212314e-34 1.643688e-34 4.540889e-35
  [36,] 2.379825e-34 1.309084e-33 1.818504e-34
  [37,] 2.063380e-34 1.655715e-34 4.280638e-35
  [38,] 2.185809e-34 1.668120e-34 4.715950e-35
  [39,] 1.912412e-34 2.015527e-34 4.269131e-35
  [40,] 1.011106e-34 4.278523e-34 3.213373e-35
  [41,] 1.739517e-34 1.676455e-34 3.789536e-35
  [42,] 1.002268e-34 5.232579e-34 3.491262e-35
  [43,] 1.801044e-34 5.373937e-34 7.302563e-35
  [44,] 1.811711e-34 5.706022e-34 7.246468e-35
  [45,] 1.741374e-34 2.358810e-34 4.584600e-35
  [46,] 2.070897e-34 3.428532e-34 6.041956e-35
  [47,] 2.767539e-34 1.982358e-34 5.146913e-35
  [48,] 1.301046e-34 1.566883e-34 3.363778e-35
  [49,] 1.943092e-34 3.393702e-34 6.520322e-35
  [50,] 3.688238e-34 4.428386e-34 8.511118e-35
  [51,] 1.350282e-34 3.252047e-34 4.452521e-35
  [52,] 4.784602e-34 4.396950e-34 9.389201e-35
  [53,] 3.709683e-34 4.071659e-34 8.716895e-35
  [54,] 3.081440e-34 2.081612e-34 4.517236e-35
  [55,] 3.307345e-34 1.599702e-34 5.248803e-35
  [56,] 1.026234e-33 3.876972e-34 1.595765e-34
  [57,] 1.024676e-33 3.902238e-34 1.525963e-34
  [58,] 1.066129e-34 3.049632e-34 3.480425e-35
  [59,] 9.396999e-34 3.811452e-34 1.833615e-34
  [60,] 9.822234e-34 3.808756e-34 1.882978e-34
  [61,] 9.828492e-34 3.813113e-34 1.891120e-34
  [62,] 9.534115e-34 3.911437e-34 1.462002e-34
  [63,] 9.930376e-34 3.774615e-34 1.782551e-34
  [64,] 8.931197e-34 3.824602e-34 1.803039e-34
  [65,] 1.064910e-33 3.813962e-34 1.998594e-34
  [66,] 9.845003e-34 3.816850e-34 1.902261e-34
  [67,] 9.988457e-34 3.812409e-34 1.911427e-34
  [68,] 1.036737e-33 3.807417e-34 1.945134e-34
  [69,] 9.977545e-34 3.793370e-34 1.850252e-34
  [70,] 9.840700e-34 3.787794e-34 1.824714e-34
  [71,] 9.650795e-34 3.840506e-34 1.927181e-34
  [72,] 9.365235e-34 3.808756e-34 1.825331e-34
  [73,] 9.408433e-34 3.869567e-34 1.946639e-34
  [74,] 9.178845e-34 3.861554e-34 1.900743e-34
  [75,] 9.383622e-34 3.861554e-34 1.929268e-34
  [76,] 1.095948e-34 2.799057e-34 3.651599e-35
  [77,] 1.168536e-33 3.760345e-34 2.230278e-34
  [78,] 1.173027e-33 3.765961e-34 2.249226e-34
  [79,] 1.068753e-33 3.768768e-34 2.118035e-34
  [80,] 1.037173e-33 3.765410e-34 2.069663e-34
  [81,] 1.330317e-33 3.806639e-34 2.544954e-34
  [82,] 1.248777e-33 3.821896e-34 2.474917e-34
  [83,] 1.052287e-34 3.019295e-34 3.314950e-35
  [84,] 1.379950e-33 3.780072e-34 2.339214e-34
  [85,] 1.150089e-33 4.027248e-34 1.690725e-34
  [86,] 1.224716e-33 3.783309e-34 2.170058e-34
  [87,] 1.218162e-33 3.777844e-34 2.147521e-34
  [88,] 1.253896e-33 3.794685e-34 2.241807e-34
  [89,] 1.657652e-33 3.691112e-34 2.611154e-34
  [90,] 1.201412e-33 3.767054e-34 2.098260e-34
  [91,] 1.294393e-33 3.780076e-34 2.240835e-34
  [92,] 1.313705e-33 3.778627e-34 2.274282e-34
  [93,] 1.217143e-34 2.945461e-34 3.726893e-35
  [94,] 1.401003e-33 3.791342e-34 2.413244e-34
  [95,] 1.370123e-33 3.804414e-34 2.417742e-34
  [96,] 1.089607e-33 3.545716e-34 1.853214e-34
  [97,] 1.381618e-33 3.786449e-34 2.378836e-34
  [98,] 1.303479e-33 3.786788e-34 2.290435e-34
  [99,] 8.818110e-34 6.755203e-34 1.101100e-34
 [100,] 1.337391e-33 3.786091e-34 2.323040e-34
 [101,] 1.359282e-33 3.785980e-34 2.351664e-34
 [102,] 1.412565e-33 3.785989e-34 2.411003e-34
 [103,] 1.359416e-33 3.785980e-34 2.351815e-34
 [104,] 1.365019e-33 3.787291e-34 2.364163e-34
 [105,] 9.630198e-34 3.699319e-34 1.849437e-34
 [106,] 1.077339e-33 3.535398e-34 1.546186e-34
 [107,] 2.475032e-34 6.907045e-34 6.041142e-35
 [108,] 1.529554e-33 3.927367e-34 2.705806e-34
 [109,] 1.364632e-33 3.788913e-34 2.361141e-34
 [110,] 1.491453e-33 3.765749e-34 2.410110e-34
 [111,] 1.257846e-33 1.245648e-33 6.433515e-35
 [112,] 1.344209e-33 3.789660e-34 2.343802e-34
 [113,] 1.413833e-33 3.523050e-34 2.077235e-34
 [114,] 9.693384e-34 3.684739e-34 1.523224e-34
 [115,] 5.944151e-34 4.712397e-34 5.697224e-35
 [116,] 1.031995e-33 3.535083e-34 1.829481e-34
 [117,] 1.033744e-33 3.678766e-34 2.119270e-34
 [118,] 7.064955e-34 3.241794e-34 1.234830e-34
 [119,] 1.153665e-34 6.279517e-34 6.266158e-35
 [120,] 4.651404e-34 4.486442e-34 6.039179e-35
 [121,] 5.345060e-34 3.572951e-34 5.471314e-35
 [122,] 8.026503e-34 3.593059e-34 5.344698e-35
 [123,] 5.339595e-34 3.604874e-34 5.483470e-35
 [124,] 5.322601e-34 3.590152e-34 5.480463e-35
 [125,] 4.586785e-34 2.899701e-34 5.447846e-35
 [126,] 4.941969e-34 3.651949e-34 5.578617e-35
 [127,] 4.988962e-34 3.670572e-34 5.575330e-35
 [128,] 5.234129e-34 3.440965e-34 5.434022e-35
 [129,] 4.993579e-34 3.719001e-34 5.594297e-35
 [130,] 4.983401e-34 3.678648e-34 5.580605e-35
 [131,] 4.929223e-34 3.459572e-34 5.501491e-35
 [132,] 5.106924e-34 3.647950e-34 5.528672e-35
 [133,] 5.045912e-34 3.644176e-34 5.553024e-35
 [134,] 5.523769e-34 5.180622e-34 6.046142e-35
 [135,] 5.541756e-34 3.449141e-34 5.405117e-35
 [136,] 5.006660e-34 3.435629e-34 5.475040e-35
 [137,] 5.105667e-34 3.603412e-34 5.523212e-35
 [138,] 1.004538e-34 5.956198e-34 4.674960e-35
 [139,] 5.211951e-34 3.512038e-34 5.470424e-35
 [140,] 8.265737e-35 2.437227e-34 2.550552e-35
 [141,] 1.280290e-34 3.018944e-34 2.789207e-35
 [142,] 1.245274e-34 2.486074e-34 2.796397e-35
 [143,] 1.107246e-34 1.809940e-34 2.778388e-35
 [144,] 1.077431e-34 2.814763e-34 3.413399e-35
 [145,] 1.101011e-34 3.716193e-34 3.964765e-35
 [146,] 4.346128e-34 2.741290e-34 1.088651e-34
 [147,] 4.289210e-34 4.605176e-34 1.905828e-34
 [148,] 1.205373e-34 8.285649e-33 1.495782e-34
 [149,] 1.192297e-34 1.162022e-32 1.591235e-34
 [150,] 1.186035e-34 2.870414e-33 9.990213e-35
 [151,] 1.107791e-34 2.291910e-34 4.171071e-35
 [152,] 1.122426e-34 2.008689e-34 3.386815e-35
 [153,] 1.629503e-34 5.734579e-34 5.190082e-35
 [154,] 1.172362e-34 1.649885e-34 3.463891e-35
 [155,] 3.847998e-34 1.758040e-34 5.389737e-35
 [156,] 1.173927e-34 1.641130e-34 3.442558e-35
 [157,] 1.146557e-34 3.384069e-34 4.274699e-35
 [158,] 3.845842e-34 1.766049e-34 5.413426e-35
 [159,] 1.082473e-34 1.590742e-34 2.916942e-35
 [160,] 3.897885e-34 1.767790e-34 5.530595e-35
 [161,] 4.194589e-34 2.253582e-34 8.072283e-35
 [162,] 1.068135e-34 2.623332e-34 3.516444e-35
 [163,] 1.069876e-34 2.616991e-34 3.519780e-35
 [164,] 3.100740e-34 1.706791e-34 5.826175e-35
 [165,] 3.093006e-34 1.630195e-34 5.361147e-35
 [166,] 1.141962e-34 2.171164e-34 2.592593e-35
 [167,] 1.164182e-34 3.387263e-34 4.883168e-35
 [168,] 3.151348e-34 5.430858e-34 1.060073e-34
 [169,] 4.229626e-34 2.302604e-34 6.054518e-35
 [170,] 1.258549e-34 1.821000e-34 3.663729e-35
 [171,] 1.254898e-34 1.863503e-34 3.727060e-35
 [172,] 1.291512e-34 1.851285e-34 3.831027e-35
 [173,] 1.093476e-34 1.569567e-34 3.044566e-35
 [174,] 1.348375e-34 1.926144e-34 3.635046e-35
 [175,] 1.335437e-34 1.926807e-34 3.612278e-35
 [176,] 9.025186e-35 3.282264e-34 2.979794e-35
 [177,] 1.329885e-34 1.938832e-34 3.577352e-35
 [178,] 1.334018e-34 1.928162e-34 3.604165e-35
 [179,] 1.343204e-34 1.937363e-34 3.598819e-35
 [180,] 1.336705e-34 1.929922e-34 3.604085e-35
 [181,] 1.383808e-34 1.967323e-34 3.597582e-35
 [182,] 1.366380e-34 1.994068e-34 4.515687e-35
 [183,] 1.402014e-34 1.986590e-34 3.599191e-35
 [184,] 1.401310e-34 2.011775e-34 3.575265e-35
 [185,] 1.406390e-34 2.012421e-34 3.580536e-35
 [186,] 1.411499e-34 1.985056e-34 3.612616e-35
 [187,] 1.537629e-34 2.784558e-34 3.681024e-35
 [188,] 1.034288e-34 1.582374e-34 2.915848e-35
 [189,] 1.519420e-34 2.646376e-34 3.688714e-35
 [190,] 1.425918e-34 2.777338e-34 4.479537e-35
 [191,] 1.382422e-34 1.119683e-33 4.085735e-35
 [192,] 7.469089e-34 1.874866e-34 9.245510e-35
 [193,] 1.578064e-34 3.093739e-34 3.659039e-35
 [194,] 1.146835e-34 1.616877e-34 3.122609e-35
 [195,] 1.174638e-34 1.620261e-34 3.236445e-35
 [196,] 2.401851e-34 7.166761e-34 8.987045e-35
 [197,] 1.950961e-34 3.565530e-34 3.812700e-35
 [198,] 9.973715e-35 1.784498e-34 2.906941e-35
 [199,] 1.975573e-34 3.728819e-34 3.794409e-35
 [200,] 1.097547e-34 1.619090e-34 3.022709e-35
 [201,] 2.063054e-34 3.756059e-34 3.842272e-35
 [202,] 2.062794e-34 3.704861e-34 3.850793e-35
 [203,] 2.018958e-34 3.685695e-34 3.827360e-35
 [204,] 5.431904e-34 4.207443e-34 1.930976e-34
 [205,] 1.093360e-34 1.618129e-34 3.035658e-35
 [206,] 9.305970e-34 2.943576e-34 5.846528e-35
 [207,] 8.786953e-34 2.908491e-34 5.777306e-35
 [208,] 9.164890e-34 2.877037e-34 5.895410e-35
 [209,] 1.086276e-34 1.617729e-34 3.016582e-35
 [210,] 1.034112e-34 1.765716e-34 2.990493e-35
 [211,] 4.211271e-34 8.827579e-34 6.274408e-35
 [212,] 3.897237e-34 1.540494e-33 9.044311e-35
 [213,] 4.176443e-34 9.650868e-34 6.496253e-35
 [214,] 1.792497e-34 8.053663e-34 7.470606e-35
 [215,] 1.286567e-34 4.677377e-34 7.097269e-35
 [216,] 1.273333e-34 4.121418e-34 6.518318e-35
 [217,] 1.163521e-34 3.246830e-34 4.712882e-35
 [218,] 1.738772e-34 7.081798e-34 6.073975e-35
 [219,] 4.472448e-34 6.610262e-34 3.855470e-35
 [220,] 2.686076e-34 1.082057e-33 1.755817e-34
 [221,] 1.558972e-34 4.882541e-34 1.008379e-34
 [222,] 2.220130e-34 2.427746e-34 4.643076e-35
 [223,] 1.513143e-34 4.874896e-34 9.618345e-35
 [224,] 1.534591e-34 4.792342e-34 9.730664e-35
 [225,] 1.539605e-34 4.851333e-34 9.840208e-35
 [226,] 2.133905e-34 2.399943e-34 4.576845e-35
 [227,] 1.032271e-34 2.170338e-34 3.471189e-35
 [228,] 1.552023e-34 4.447075e-34 9.461346e-35
 [229,] 1.073941e-34 2.119232e-34 3.680799e-35
 [230,] 1.549192e-34 4.864850e-34 9.960832e-35
 [231,] 1.580372e-34 5.727303e-34 1.130867e-34
 [232,] 1.026925e-34 2.058315e-34 3.317357e-35
 [233,] 1.553686e-34 5.087034e-34 1.027761e-34
 [234,] 1.510045e-34 4.971706e-34 9.694904e-35
 [235,] 1.739937e-34 5.636525e-34 5.475009e-35
 [236,] 1.512188e-34 5.006668e-34 9.759651e-35
 [237,] 4.307815e-34 2.058307e-33 9.481376e-35
 [238,] 2.536303e-34 1.040295e-33 1.573494e-34
 [239,] 1.530940e-34 4.629798e-34 9.496785e-35
 [240,] 4.391332e-34 1.111255e-33 6.653830e-35
 [241,] 1.459805e-34 5.034469e-34 9.242967e-35
 [242,] 1.636873e-34 5.464174e-34 1.162409e-34
 [243,] 1.518486e-34 5.042651e-34 9.866015e-35
 [244,] 1.572412e-34 4.844644e-34 1.016947e-34
 [245,] 1.001399e-34 1.860303e-34 3.016091e-35
 [246,] 1.579039e-34 5.041807e-34 1.048569e-34
 [247,] 2.452350e-34 1.094874e-33 1.515190e-34
 [248,] 2.730248e-34 4.009835e-34 9.025941e-35
 [249,] 1.290045e-34 2.497431e-34 5.006097e-35
 [250,] 1.048818e-34 3.961193e-34 4.622524e-35
 [251,] 2.226789e-34 2.572541e-34 4.473469e-35
 [252,] 1.532268e-34 4.498193e-34 9.345525e-35
 [253,] 2.112806e-34 6.045946e-34 7.030850e-35
 [254,] 1.320207e-34 7.346620e-34 9.175409e-35
 [255,] 1.326934e-34 5.085579e-34 7.846546e-35
 [256,] 1.337907e-34 4.686044e-34 7.628848e-35
 [257,] 2.587170e-34 4.476965e-34 9.438890e-35
 [258,] 1.322359e-34 4.999585e-34 7.725461e-35
 [259,] 1.333665e-34 4.817458e-34 7.697968e-35
 [260,] 1.307557e-34 5.052585e-34 7.601514e-35
 [261,] 1.705001e-34 5.430374e-34 5.064614e-35
 [262,] 5.421666e-34 2.401694e-33 9.211601e-35
 [263,] 1.303158e-34 5.076285e-34 7.572850e-35
 [264,] 5.461959e-34 2.499528e-33 9.311345e-35
 [265,] 1.637130e-34 7.715495e-34 6.495636e-35
 [266,] 1.965073e-34 2.584077e-34 3.877424e-35
 [267,] 2.863816e-34 2.583838e-34 5.142295e-35
 [268,] 4.953471e-34 7.332968e-34 5.770842e-35
 [269,] 2.192889e-34 2.577757e-34 4.438822e-35
 [270,] 5.832747e-34 1.190241e-33 6.293936e-35
 [271,] 1.948510e-34 2.467399e-34 4.263192e-35
 [272,] 2.310544e-34 9.006049e-34 1.262342e-34
 [273,] 1.001009e-34 2.423395e-34 3.235654e-35
 [274,] 2.492531e-34 1.824570e-34 6.727224e-35
 [275,] 1.655034e-34 1.699634e-34 3.927371e-35
 [276,] 1.651267e-34 1.681634e-34 3.925575e-35
 [277,] 1.989960e-34 1.948548e-34 5.324962e-35
 [278,] 1.985570e-34 2.012293e-34 5.506806e-35
 [279,] 1.910793e-34 1.807370e-34 4.363958e-35
 [280,] 2.056152e-34 1.800283e-34 4.579665e-35
 [281,] 2.041162e-34 1.800747e-34 4.546042e-35
 [282,] 2.201872e-34 1.800260e-34 4.747916e-35
 [283,] 2.092636e-34 2.117622e-34 4.268232e-35
 [284,] 2.051560e-34 1.800527e-34 4.572953e-35
 [285,] 2.050128e-34 1.800871e-34 4.558203e-35
 [286,] 2.046627e-34 1.799454e-34 4.575558e-35
 [287,] 1.800816e-34 1.917048e-34 4.830694e-35
 [288,] 2.085966e-34 1.799928e-34 4.623259e-35
 [289,] 1.953147e-34 2.033414e-34 5.488581e-35
 [290,] 1.795435e-34 1.924309e-34 4.831434e-35
 [291,] 1.947834e-34 2.002086e-34 5.387848e-35
 [292,] 1.038487e-34 2.543718e-34 2.575124e-35
 [293,] 1.832241e-34 2.027778e-34 4.430545e-35
 [294,] 1.037151e-34 4.290135e-34 2.558467e-35
 [295,] 9.948544e-35 2.973978e-34 2.649490e-35
 [296,] 1.044715e-34 3.028555e-34 4.063008e-35
 [297,] 1.395500e-34 2.254179e-34 5.072153e-35
 [298,] 1.850826e-34 2.059883e-34 4.420302e-35
 [299,] 1.051428e-34 7.956707e-34 5.467390e-35
 [300,] 1.734679e-34 4.935911e-34 4.473942e-35
 [301,] 1.507799e-34 1.705306e-34 3.290864e-35
 [302,] 2.105423e-34 4.594420e-34 4.865763e-35
 [303,] 1.620254e-34 1.739225e-34 4.871285e-35
 [304,] 1.595775e-34 1.775261e-34 4.932961e-35
 [305,] 1.544491e-34 1.808109e-34 3.244385e-35
 [306,] 1.633520e-34 1.733841e-34 3.352659e-35
 [307,] 1.639611e-34 1.493438e-33 5.326588e-35
 [308,] 1.646292e-34 1.715496e-34 3.393131e-35
 [309,] 2.020642e-34 4.456534e-34 4.839578e-35
 [310,] 1.726085e-34 1.666900e-34 3.613371e-35
 [311,] 1.634210e-34 2.098262e-34 3.433273e-35
 [312,] 1.780551e-34 1.679667e-34 3.643717e-35
 [313,] 1.752988e-34 2.267231e-34 3.433242e-35
 [314,] 1.817880e-34 1.691758e-34 4.485126e-35
 [315,] 1.883562e-34 1.694210e-34 4.698152e-35
 [316,] 2.329792e-34 6.033355e-34 7.239440e-35
 [317,] 1.780467e-34 1.664883e-34 3.678574e-35
 [318,] 1.821820e-34 1.693119e-34 4.558058e-35
 [319,] 2.064062e-34 4.551839e-34 1.028847e-34
 [320,] 2.469620e-34 5.139695e-34 5.004851e-35
 [321,] 1.885283e-34 1.705498e-34 4.800031e-35
 [322,] 1.917540e-34 1.704221e-34 4.841539e-35
 [323,] 1.890334e-34 1.628621e-34 3.929863e-35
 [324,] 1.864136e-34 1.704866e-34 4.747988e-35
 [325,] 1.856774e-34 1.633043e-34 3.872019e-35
 [326,] 1.855293e-34 1.715335e-34 4.857650e-35
 [327,] 2.065995e-34 3.375751e-34 8.490504e-35
 [328,] 1.793041e-34 1.712247e-34 4.701194e-35
 [329,] 1.803857e-34 1.735067e-34 4.915456e-35
 [330,] 2.376101e-34 4.063433e-34 5.161545e-35
 [331,] 1.644952e-34 1.719023e-34 4.437117e-35
 [332,] 1.789609e-34 1.720598e-34 4.772256e-35
 [333,] 1.884566e-34 1.721645e-34 4.976489e-35
 [334,] 1.792645e-34 3.110014e-34 7.063156e-35
 [335,] 1.816243e-34 1.731905e-34 4.913140e-35
 [336,] 1.891538e-34 1.709888e-34 4.874536e-35
 [337,] 1.884039e-34 1.708675e-34 4.838075e-35
 [338,] 1.699680e-34 1.708940e-34 4.566231e-35
 [339,] 1.633405e-34 1.703697e-34 4.282212e-35
 [340,] 1.504527e-34 1.569396e-34 3.761388e-35
 [341,] 1.946356e-34 1.718291e-34 5.070128e-35
 [342,] 1.711392e-34 1.754958e-34 3.781118e-35
 [343,] 1.970167e-34 1.734028e-34 5.271343e-35
 [344,] 1.855740e-34 1.724570e-34 4.947402e-35
 [345,] 2.338860e-34 2.073791e-34 5.763286e-35
 [346,] 2.020158e-34 5.835942e-34 6.450628e-35
 [347,] 2.247201e-34 2.068443e-34 5.321124e-35
 [348,] 2.340675e-34 2.066815e-34 5.676734e-35
 [349,] 2.174931e-34 3.431701e-34 5.223116e-35
 [350,] 2.423504e-34 2.039235e-34 5.262724e-35
 [351,] 2.484231e-34 2.020619e-34 5.812516e-35
 [352,] 1.284127e-34 2.322545e-34 4.727482e-35
 [353,] 9.559552e-35 1.731439e-34 2.686008e-35
 [354,] 9.321407e-35 1.621792e-34 2.674939e-35
 [355,] 1.892971e-34 1.916199e-34 4.229584e-35
 [356,] 1.191930e-34 2.366668e-34 3.645550e-35
 [357,] 2.625727e-34 3.828941e-34 4.014621e-35
 [358,] 3.617422e-34 2.426017e-34 3.808352e-35
 [359,] 1.198842e-34 1.844522e-34 3.523209e-35
 [360,] 1.839809e-34 3.580450e-34 5.021540e-35
 [361,] 8.898580e-35 1.958040e-34 2.616494e-35
 [362,] 1.091207e-34 4.758410e-34 3.375141e-35
 [363,] 5.530077e-34 1.738113e-34 1.391804e-34
 [364,] 1.676202e-34 3.020438e-34 6.338718e-35
 [365,] 1.726774e-34 1.589234e-34 4.449310e-35
 [366,] 5.181551e-34 1.928847e-34 1.772388e-34
 [367,] 1.703473e-34 2.964168e-34 4.417796e-35
 [368,] 9.649318e-34 2.691693e-34 3.053125e-34
 [369,] 6.114205e-34 2.881145e-34 2.175736e-34
 [370,] 1.561314e-33 2.529028e-34 6.930080e-34
 [371,] 2.756875e-34 2.386588e-34 6.034710e-35
 [372,] 1.363014e-33 3.912986e-34 9.692285e-34
 [373,] 5.198699e-34 2.114008e-34 2.010979e-34
 [374,] 6.286881e-34 3.182043e-34 2.563262e-34
 [375,] 2.400160e-34 2.654279e-34 7.492251e-35
 [376,] 5.075633e-34 2.239131e-34 2.107363e-34
 [377,] 9.203735e-34 3.710698e-34 6.399208e-34
 [378,] 6.490512e-34 4.380175e-34 4.998511e-34
 [379,] 5.577979e-34 5.560423e-34 4.742579e-34
 [380,] 3.120414e-34 3.062049e-34 1.097552e-34
 [381,] 6.902248e-34 3.324452e-34 2.967904e-34
 [382,] 7.847344e-34 3.605072e-34 5.277098e-34
 [383,] 1.233878e-33 2.461565e-34 5.491079e-34
 [384,] 7.923767e-34 3.791705e-34 5.577615e-34
 [385,] 7.921455e-34 3.532394e-34 5.232376e-34
 [386,] 7.247350e-34 3.506561e-34 4.739698e-34
 [387,] 1.642758e-33 2.061090e-34 5.391815e-34
 [388,] 2.440346e-34 3.618321e-34 7.626334e-35
 [389,] 6.657070e-34 3.052696e-34 2.596624e-34
 [390,] 5.412053e-34 5.492840e-34 5.068187e-34
 [391,] 5.446953e-34 5.007574e-34 4.763638e-34
 [392,] 6.848074e-34 3.346880e-34 2.967562e-34
 [393,] 2.080163e-34 3.553823e-34 8.128632e-35
 [394,] 5.489979e-34 4.569989e-34 4.478929e-34
 [395,] 6.636104e-34 1.841210e-34 1.060333e-34
 [396,] 2.495838e-34 2.754555e-34 6.036458e-35
 [397,] 7.570059e-34 3.170540e-34 3.010876e-34
 [398,] 2.754292e-34 2.087746e-34 5.421100e-35
 [399,] 2.634614e-34 2.447413e-34 5.839987e-35
 [400,] 2.505150e-34 1.881121e-34 5.354778e-35
 [401,] 7.313935e-34 2.858043e-34 2.702754e-34
 [402,] 2.707306e-34 2.423101e-34 5.980153e-35
 [403,] 3.000088e-34 3.714836e-34 9.729433e-35
 [404,] 2.379404e-34 2.634747e-34 7.165729e-35
 [405,] 2.359060e-34 1.849339e-34 4.962575e-35
 [406,] 3.394361e-34 2.654046e-34 9.562766e-35
 [407,] 1.827056e-33 2.309221e-34 7.128560e-34
 [408,] 3.007904e-34 2.729842e-34 7.905909e-35
 [409,] 3.308475e-34 4.906474e-34 1.359955e-34
 [410,] 3.300782e-34 3.915668e-34 1.392408e-34
 [411,] 4.134529e-34 2.447506e-34 1.809574e-34
 [412,] 3.354226e-34 3.637983e-34 1.322695e-34
 [413,] 9.491017e-34 2.402372e-34 1.813161e-34
 [414,] 6.067681e-34 2.895322e-34 3.314606e-34
 [415,] 3.896543e-34 2.149584e-34 7.505610e-35
 [416,] 3.559961e-34 2.148006e-34 7.099416e-35
 [417,] 3.334484e-34 2.193184e-34 6.313143e-35
 [418,] 3.437695e-34 2.185735e-34 6.453504e-35
 [419,] 2.770944e-34 2.222505e-34 8.072028e-35
 [420,] 9.272071e-34 1.687755e-34 1.500547e-34
 [421,] 2.660579e-34 2.221082e-34 7.781494e-35
 [422,] 2.664054e-34 2.228477e-34 7.835362e-35
 [423,] 2.715930e-34 2.232628e-34 7.993388e-35
 [424,] 2.395618e-34 6.061966e-34 2.012288e-34
 [425,] 2.704236e-34 2.223479e-34 7.907815e-35
 [426,] 2.643175e-34 2.235770e-34 7.826703e-35
 [427,] 2.772733e-34 2.243585e-34 8.211181e-35
 [428,] 2.733524e-34 2.239015e-34 8.081147e-35
 [429,] 2.714636e-34 2.236361e-34 8.015202e-35
 [430,] 2.446480e-34 2.232899e-34 7.273590e-35
 [431,] 1.655772e-34 5.930387e-34 5.357195e-35
 [432,] 7.567947e-34 1.968441e-34 9.133526e-35
 [433,] 2.914891e-34 2.203882e-34 5.751566e-35
 [434,] 2.999171e-34 2.210391e-34 5.818614e-35
 [435,] 3.143583e-34 2.165423e-34 6.316043e-35
 [436,] 2.070763e-34 2.535016e-34 8.313763e-35
 [437,] 2.117770e-34 3.035921e-34 4.643042e-35
 [438,] 2.049225e-34 2.981139e-34 4.604747e-35
 [439,] 2.251109e-34 4.684446e-34 4.420743e-35
 [440,] 2.043047e-34 3.310505e-34 4.431280e-35
 [441,] 2.078591e-34 3.075468e-34 4.559834e-35
 [442,] 1.746307e-34 2.400096e-34 6.397779e-35
 [443,] 1.808482e-34 1.973843e-34 5.562950e-35
 [444,] 1.625361e-34 5.965469e-34 5.225539e-35
 [445,] 1.728703e-34 1.823449e-33 3.382697e-35
 [446,] 1.425036e-34 1.202383e-33 6.029090e-35
 [447,] 1.800243e-34 1.989175e-34 5.580892e-35
 [448,] 2.169835e-34 4.268491e-34 4.428911e-35
 [449,] 2.238036e-34 4.268491e-34 4.470624e-35
 [450,] 2.190114e-34 4.277399e-34 4.440238e-35
 [451,] 2.256109e-34 4.207132e-34 4.493022e-35
 [452,] 2.346354e-34 4.203460e-34 4.551177e-35
 [453,] 1.636340e-34 7.650305e-34 3.581635e-35
 [454,] 1.840599e-34 1.950486e-34 5.591991e-35
 [455,] 2.271221e-34 4.285145e-34 4.488634e-35
 [456,] 2.252018e-34 4.378133e-34 4.461590e-35
 [457,] 2.253537e-34 4.290430e-34 4.476583e-35
 [458,] 2.214068e-34 4.413187e-34 4.434851e-35
 [459,] 2.254014e-34 4.281480e-34 4.478569e-35
 [460,] 2.274909e-34 4.251876e-34 4.497044e-35
 [461,] 2.204823e-34 4.773446e-34 4.378076e-35
 [462,] 2.253769e-34 4.339696e-34 4.469330e-35
 [463,] 2.274632e-34 4.221322e-34 4.504485e-35
 [464,] 2.245388e-34 4.279558e-34 4.475865e-35
 [465,] 4.561478e-34 2.330726e-34 5.659406e-35
 [466,] 2.246857e-34 4.279449e-34 4.476541e-35
 [467,] 1.850780e-34 2.057257e-34 5.937078e-35
 [468,] 2.405216e-34 4.225950e-34 4.594218e-35
 [469,] 2.365950e-34 3.942452e-34 4.625282e-35
 [470,] 2.266487e-34 3.966211e-34 4.550323e-35
 [471,] 2.312181e-34 3.993130e-34 4.575592e-35
 [472,] 2.676176e-34 1.946506e-34 4.635098e-35
 [473,] 1.710797e-34 3.772832e-34 4.261371e-35
 [474,] 5.606672e-34 2.625321e-34 1.206317e-34
 [475,] 1.683610e-34 3.829935e-34 4.252656e-35
 [476,] 3.971948e-34 2.919704e-34 2.144779e-34
 [477,] 1.465327e-34 3.336494e-34 5.935456e-35
 [478,] 1.445195e-34 3.273489e-34 5.658716e-35
 [479,] 3.876877e-34 4.834505e-34 1.476928e-34
 [480,] 1.599343e-34 3.298315e-34 4.218323e-35
 [481,] 3.886351e-34 3.410125e-34 2.417515e-34
 [482,] 1.628689e-34 3.302763e-34 4.136473e-35
 [483,] 1.207783e-34 7.703672e-34 3.236198e-35
 [484,] 1.652366e-34 1.619039e-34 4.104438e-35
 [485,] 1.149497e-34 6.041590e-34 3.144686e-35
 [486,] 4.003521e-34 2.092182e-34 9.484375e-35
 [487,] 1.159667e-34 5.153907e-34 3.163844e-35
 [488,] 3.924280e-34 2.146329e-34 1.089127e-34
 [489,] 3.660688e-34 2.508253e-34 1.338816e-34
 [490,] 3.866517e-34 2.205630e-34 9.191202e-35
 [491,] 4.153914e-34 2.205657e-34 9.775320e-35
 [492,] 1.464142e-34 2.398632e-34 2.805527e-35
 [493,] 1.598529e-34 1.755304e-34 3.521016e-35
 [494,] 4.367295e-34 3.530316e-34 1.933519e-34
 [495,] 4.286081e-34 3.487935e-34 1.874564e-34
 [496,] 3.265049e-34 2.247738e-34 7.599789e-35
 [497,] 1.815636e-34 1.818484e-34 3.702563e-35
 [498,] 1.638341e-34 2.667450e-34 4.672788e-35
 [499,] 2.225322e-34 8.196317e-34 2.666170e-35
 [500,] 1.582386e-34 1.840944e-34 3.941266e-35
 [501,] 1.620115e-34 2.239774e-34 3.140985e-35
 [502,] 1.635149e-34 2.227488e-34 3.161901e-35
 [503,] 1.632571e-34 2.260941e-34 3.142328e-35
 [504,] 1.505385e-34 2.314674e-34 2.998361e-35
 [505,] 1.665712e-34 8.825525e-34 3.435156e-35
 [506,] 1.678975e-34 2.707242e-34 3.014188e-35
 [507,] 1.502474e-34 2.852321e-34 2.850403e-35
 [508,] 6.325017e-34 1.742832e-34 8.906441e-35
 [509,] 1.775825e-34 2.685878e-34 3.095830e-35
 [510,] 1.727510e-34 8.724313e-34 3.493019e-35
 [511,] 1.732159e-34 2.685072e-34 3.062748e-35
 [512,] 1.808699e-34 7.096825e-34 3.688787e-35
 [513,] 1.727669e-34 2.709764e-34 3.051195e-35
 [514,] 1.758544e-34 2.743739e-34 3.064845e-35
 [515,] 1.752897e-34 2.672941e-34 3.081936e-35
 [516,] 4.295751e-34 5.322965e-34 1.849845e-34
 [517,] 1.752448e-34 2.731506e-34 3.063792e-35
 [518,] 1.464201e-34 2.537813e-34 4.166426e-35
 [519,] 3.969120e-34 5.202716e-34 1.676179e-34
 [520,] 1.458311e-34 2.458012e-34 4.159465e-35
 [521,] 1.763550e-34 2.779272e-34 3.058292e-35
 [522,] 1.830048e-34 2.767366e-34 3.111370e-35
 [523,] 1.733602e-34 2.828068e-34 3.022317e-35
 [524,] 5.437940e-34 1.784448e-34 7.301066e-35
 [525,] 1.889434e-34 1.618535e-34 4.793659e-35
 [526,] 1.855977e-34 1.841620e-34 6.298960e-35
 [527,] 5.558271e-34 1.601849e-34 1.222121e-34
 [528,] 2.061461e-34 1.617170e-34 5.087368e-35
 [529,] 1.561794e-34 2.558272e-34 3.854722e-35
 [530,] 1.593871e-34 5.068273e-34 3.643015e-35
 [531,] 1.243054e-34 1.895757e-34 2.971387e-35
 [532,] 1.559385e-34 5.122180e-34 3.593931e-35
 [533,] 1.505031e-34 2.591284e-34 4.373625e-35
 [534,] 1.506698e-34 2.592474e-34 4.361750e-35
 [535,] 5.602893e-34 1.556830e-34 1.028220e-34
 [536,] 1.242839e-34 1.737741e-34 3.106775e-35
 [537,] 3.533250e-34 4.210742e-34 1.354102e-34
 [538,] 3.447764e-34 3.956877e-34 1.249280e-34
 [539,] 1.200275e-34 1.834689e-34 2.792747e-35
 [540,] 1.511848e-34 2.592151e-34 4.377090e-35
 [541,] 4.773649e-34 1.982909e-34 6.005118e-35
 [542,] 8.101395e-34 2.210090e-34 8.544188e-35
 [543,] 1.541790e-34 3.011362e-34 4.573880e-35
 [544,] 5.160272e-34 1.635521e-34 8.080231e-35
 [545,] 1.541624e-34 3.033152e-34 4.710486e-35
 [546,] 6.507339e-34 1.850701e-34 2.132314e-34
 [547,] 5.655640e-34 1.618492e-34 8.844177e-35
 [548,] 1.686412e-34 5.511572e-34 8.032225e-35
 [549,] 5.289268e-34 2.745026e-34 2.240230e-34
 [550,] 4.993114e-34 1.593886e-34 8.470020e-35
 [551,] 1.656726e-34 3.036546e-34 4.856479e-35
 [552,] 5.321551e-34 1.611962e-34 8.594208e-35
 [553,] 3.087193e-34 5.868732e-34 1.499809e-34
 [554,] 8.853522e-34 2.312624e-34 3.381295e-34
 [555,] 5.595114e-34 1.560183e-34 1.005933e-34
 [556,] 5.507239e-34 1.610829e-34 8.828420e-35
 [557,] 5.423651e-34 1.607715e-34 8.776004e-35
 [558,] 5.812192e-34 1.609673e-34 9.204509e-35
 [559,] 5.541164e-34 1.618678e-34 8.760512e-35
 [560,] 5.163432e-34 1.618950e-34 8.314933e-35
 [561,] 5.752630e-34 1.601403e-34 9.273197e-35
 [562,] 5.523349e-34 1.607561e-34 8.903259e-35
 [563,] 4.978780e-34 2.804987e-34 2.159807e-34
 [564,] 3.839911e-34 3.724199e-34 1.120701e-34
 [565,] 1.670005e-34 3.033716e-34 4.979665e-35
 [566,] 5.591978e-34 2.869344e-34 2.599122e-34
 [567,] 1.400073e-34 2.616136e-34 3.974204e-35
 [568,] 1.407552e-34 2.585020e-34 3.919376e-35
 [569,] 3.578861e-34 9.704323e-34 3.260085e-34
 [570,] 3.383218e-34 6.161392e-34 1.703065e-34
 [571,] 3.161073e-34 3.430532e-34 1.582170e-34
 [572,] 3.932729e-34 4.745072e-34 1.520667e-34
 [573,] 1.556112e-34 3.287036e-34 3.733409e-35
 [574,] 5.659958e-34 1.606534e-34 9.873478e-35
 [575,] 1.395899e-34 3.248930e-34 4.407663e-35
 [576,] 1.756682e-34 3.038772e-34 5.235206e-35
 [577,] 1.393090e-34 3.095303e-34 4.374119e-35
 [578,] 1.045072e-34 1.567124e-33 2.950560e-35
 [579,] 1.392168e-34 2.256381e-34 3.548711e-35
 [580,] 2.490753e-34 1.891440e-33 2.360338e-34
 [581,] 9.695630e-35 3.204694e-34 2.792394e-35
 [582,] 3.036169e-34 1.609191e-34 6.955708e-35
 [583,] 1.144492e-34 1.466595e-33 2.800870e-35
 [584,] 1.193606e-34 1.573567e-33 2.770581e-35
 [585,] 5.207328e-34 2.000451e-34 6.536527e-35
 [586,] 3.411969e-34 6.410408e-34 1.821015e-34
 [587,] 1.122105e-34 3.970540e-34 3.205900e-35
 [588,] 4.113989e-34 1.585558e-34 8.345876e-35
 [589,] 1.163039e-34 1.195632e-33 2.736474e-35
 [590,] 1.553158e-34 3.460037e-34 4.209357e-35
 [591,] 1.425954e-34 1.178132e-33 8.595522e-35
 [592,] 1.692598e-34 4.841069e-34 4.081095e-35
 [593,] 1.659860e-33 2.900633e-34 9.236285e-34
 [594,] 1.238764e-34 3.145953e-34 3.899126e-35
 [595,] 1.224591e-34 2.142934e-34 2.873595e-35
 [596,] 1.164558e-34 2.482630e-34 2.688731e-35
 [597,] 2.065566e-34 2.775629e-34 6.124071e-35
 [598,] 2.421573e-34 2.369348e-34 8.488887e-35
 [599,] 1.245840e-34 4.665566e-34 2.813574e-35
 [600,] 4.002321e-34 2.069509e-34 5.956810e-35
 [601,] 1.523969e-34 3.770471e-34 2.663581e-35
 [602,] 1.663682e-34 3.429056e-34 5.344729e-35
 [603,] 3.098722e-34 1.116768e-33 2.849831e-35
 [604,] 3.341573e-34 2.042889e-34 5.479594e-35
 [605,] 2.303736e-34 2.150756e-34 3.675689e-35
 [606,] 6.995636e-34 3.934489e-34 2.536987e-34
 [607,] 1.352976e-34 1.766555e-34 3.064852e-35
 [608,] 1.424820e-34 1.929160e-34 3.274664e-35
 [609,] 2.530202e-34 3.247622e-33 5.917136e-35
 [610,] 6.205129e-34 2.601049e-34 1.129094e-34
 [611,] 5.661801e-34 4.373537e-34 2.112120e-34
 [612,] 1.985022e-34 2.042045e-34 5.181051e-35
 [613,] 1.926513e-34 3.182019e-34 6.837717e-35
 [614,] 1.750260e-34 3.482857e-34 6.169139e-35
 [615,] 3.907511e-34 2.055966e-34 1.518412e-34
 [616,] 3.970367e-34 2.061776e-34 1.547151e-34
 [617,] 1.486685e-34 6.951881e-34 7.825703e-35
 [618,] 1.845200e-34 5.916102e-34 6.002110e-35
 [619,] 4.038183e-34 1.990934e-34 1.506614e-34
 [620,] 1.588076e-34 2.050988e-34 4.244314e-35
 [621,] 1.845695e-34 5.916102e-34 6.003807e-35
 [622,] 2.386163e-34 3.248810e-34 1.136719e-34
 [623,] 2.035062e-34 4.334842e-34 6.208094e-35
 [624,] 8.970906e-34 2.626601e-34 1.429663e-34
 [625,] 1.534498e-34 3.236518e-34 3.851821e-35
 [626,] 2.004000e-34 3.094180e-34 3.962724e-35
 [627,] 3.109831e-34 1.913664e-34 5.508061e-35
 [628,] 7.565255e-34 3.351151e-34 2.417292e-34
 [629,] 7.508408e-34 2.003306e-33 8.221953e-35
 [630,] 1.064231e-34 3.061952e-34 3.365717e-35
 [631,] 1.088393e-34 2.129129e-34 4.105209e-35
 [632,] 9.221416e-35 2.196243e-34 3.349009e-35
 [633,] 1.544466e-34 2.509235e-34 3.261064e-35
 [634,] 1.580366e-34 2.061487e-34 4.773559e-35
 [635,] 5.196612e-34 3.479575e-33 1.322277e-33
 [636,] 3.983921e-34 1.151636e-33 3.739875e-34
 [637,] 1.337473e-34 1.952645e-34 3.937017e-35
 [638,] 1.807659e-34 1.951963e-34 5.192079e-35
 [639,] 9.253773e-35 1.971919e-34 2.801662e-35
 [640,] 3.685198e-34 3.575178e-34 8.922227e-35
 [641,] 1.829103e-34 1.764716e-34 4.227795e-35
 [642,] 1.958615e-34 1.713082e-34 4.124940e-35
 [643,] 9.103560e-35 2.067645e-34 3.038631e-35
 [644,] 1.535582e-34 1.841196e-34 3.925441e-35
 [645,] 9.083127e-35 1.839645e-34 2.884523e-35
 [646,] 1.441625e-34 4.499449e-34 5.823173e-35
 [647,] 3.211650e-34 3.142804e-34 7.442709e-35
 [648,] 2.942929e-34 2.501604e-34 6.506655e-35
 [649,] 5.386283e-34 2.467379e-34 7.476996e-35
 [650,] 1.483567e-34 4.547451e-34 6.173849e-35
 [651,] 1.108905e-34 4.627394e-34 4.560445e-35
 [652,] 1.110729e-34 4.615815e-34 4.567039e-35
 [653,] 6.531543e-34 3.155150e-34 1.048778e-34
 [654,] 1.778768e-34 1.835766e-34 4.429416e-35
 [655,] 1.435332e-34 1.973324e-34 3.713239e-35
 [656,] 6.613930e-34 3.155168e-34 1.039931e-34
 [657,] 4.234869e-34 2.795334e-34 1.356239e-34
 [658,] 9.765192e-34 4.433042e-34 4.326560e-34
 [659,] 2.078228e-34 3.735964e-34 4.250603e-35
 [660,] 2.310000e-34 3.682401e-34 7.696190e-35
 [661,] 2.451674e-34 5.998379e-34 8.055805e-35
 [662,] 4.668644e-34 2.146275e-34 6.055129e-35
 [663,] 1.549077e-34 1.589266e-34 3.687301e-35
 [664,] 9.116884e-35 1.759353e-34 2.870653e-35
 [665,] 2.420077e-34 1.979768e-34 4.229241e-35
 [666,] 2.526917e-34 1.861680e-34 5.727735e-35
 [667,] 1.844331e-34 3.089795e-34 3.355416e-35
 [668,] 1.748978e-34 1.605248e-34 4.902379e-35
 [669,] 1.254878e-34 1.837430e-34 4.270573e-35
 [670,] 2.003962e-34 2.502495e-34 3.807402e-35
 [671,] 1.999858e-34 2.579596e-34 3.764014e-35
 [672,] 1.431637e-34 2.551416e-34 6.259980e-35
 [673,] 1.287382e-34 1.759231e-34 4.211319e-35
 [674,] 4.007834e-34 2.150357e-34 7.744057e-35
 [675,] 1.845559e-34 3.057497e-34 3.368069e-35
 [676,] 1.818238e-34 3.043094e-34 3.350540e-35
 [677,] 3.251955e-34 1.952341e-34 6.336384e-35
 [678,] 1.750968e-34 2.975595e-34 3.320942e-35
 [679,] 1.197292e-34 3.738237e-34 2.848402e-35
 [680,] 1.622593e-34 3.258124e-34 3.180568e-35
 [681,] 7.613940e-34 4.596536e-33 9.694357e-35
 [682,] 1.286087e-34 5.145991e-34 2.936282e-35
 [683,] 3.105965e-34 2.381118e-34 6.964222e-35
 [684,] 3.582739e-34 1.944442e-34 5.516292e-35
 [685,] 4.701968e-34 3.470979e-34 1.095252e-34
 [686,] 3.527061e-34 1.008371e-33 1.488482e-34
 [687,] 3.277007e-34 2.855949e-34 8.466631e-35
 [688,] 3.132659e-34 1.028044e-33 2.201432e-34
 [689,] 1.045147e-33 5.361557e-34 1.024504e-34
 [690,] 3.545527e-34 6.430723e-34 1.181495e-34
 [691,] 1.811075e-34 5.518470e-34 6.070844e-35
 [692,] 3.931376e-34 5.631167e-34 1.656157e-34
 [693,] 3.922431e-34 5.649699e-34 1.654880e-34
 [694,] 2.820112e-34 2.737255e-34 7.126188e-35
 [695,] 3.563712e-34 5.970309e-34 1.161775e-34
 [696,] 6.514620e-34 1.210777e-33 1.095908e-34
 [697,] 3.978598e-34 8.341331e-34 2.130172e-34
 [698,] 4.105203e-34 8.098105e-34 2.124008e-34
 [699,] 3.001565e-34 2.212994e-34 6.197759e-35
 [700,] 3.651885e-34 2.995940e-34 8.360418e-35
 [701,] 2.950846e-34 2.469021e-34 5.801147e-35
 [702,] 2.242821e-34 1.699185e-34 4.355333e-35
 [703,] 3.383543e-34 1.990635e-34 6.119747e-35
 [704,] 3.521675e-34 1.936135e-34 5.323559e-35
 [705,] 3.168407e-34 2.267003e-34 6.290227e-35
 [706,] 1.450538e-34 2.767538e-34 6.458683e-35
 [707,] 2.521148e-34 1.658347e-34 4.981467e-35
 [708,] 6.463205e-34 3.785909e-34 5.026489e-35
 [709,] 2.242275e-34 6.378016e-34 6.795611e-35
 [710,] 1.675330e-34 2.967438e-34 8.084412e-35
 [711,] 1.325273e-33 3.124637e-34 5.298744e-34
 [712,] 2.688811e-34 4.176958e-34 7.494346e-35
 [713,] 2.595837e-34 2.884691e-34 4.318761e-35
 [714,] 1.806983e-34 7.314529e-34 5.595953e-35
 [715,] 2.153384e-34 1.778277e-34 3.972259e-35
 [716,] 3.425965e-34 7.453799e-34 1.284436e-34
 [717,] 1.471917e-34 3.209336e-34 3.219632e-35
 [718,] 2.127456e-34 1.603555e-34 5.943090e-35
 [719,] 2.148027e-34 1.834550e-34 3.960815e-35
 [720,] 2.219597e-34 1.871853e-34 3.980337e-35
 [721,] 9.548513e-34 3.359649e-34 5.891540e-35
 [722,] 2.227828e-34 1.891525e-34 3.962632e-35
 [723,] 3.588713e-34 4.834144e-34 1.000630e-34
 [724,] 2.037454e-34 1.843214e-34 3.817092e-35
 [725,] 2.316509e-34 3.142412e-34 3.891291e-35
 [726,] 2.767999e-34 2.943691e-34 4.459021e-35
 [727,] 1.292334e-33 3.375392e-34 5.612818e-34
 [728,] 2.362589e-34 2.117652e-34 3.864421e-35
 [729,] 3.617613e-34 5.441051e-34 1.018214e-34
 [730,] 2.496998e-34 1.857025e-34 4.344601e-35
 [731,] 2.276012e-34 2.089841e-34 3.812285e-35
 [732,] 2.269155e-34 2.164148e-34 3.732038e-35
 [733,] 2.889852e-34 2.815541e-34 4.677269e-35
 [734,] 4.097363e-34 5.245490e-34 9.211552e-35
 [735,] 2.978688e-34 2.944792e-34 4.101899e-35
 [736,] 3.603555e-34 5.304326e-34 1.019132e-34
 [737,] 2.056725e-34 1.700713e-34 4.012069e-35
 [738,] 1.832539e-34 2.993518e-34 5.004836e-35
 [739,] 2.974398e-34 2.243129e-34 4.754744e-35
 [740,] 2.183136e-34 2.051259e-34 4.041678e-35
 [741,] 2.440773e-34 1.748362e-34 4.809256e-35
 [742,] 2.881335e-34 5.150568e-34 4.172865e-35
 [743,] 3.094515e-34 3.931164e-34 4.602452e-35
 [744,] 3.616921e-34 3.742683e-34 5.134757e-35
 [745,] 3.064998e-34 3.684700e-34 4.680683e-35
 [746,] 2.676643e-34 1.596897e-34 5.390527e-35
 [747,] 3.838459e-34 2.164554e-34 6.422436e-35
 [748,] 1.911286e-34 2.258380e-34 5.223382e-35
 [749,] 2.053520e-34 1.864196e-34 4.603641e-35
 [750,] 1.841612e-34 1.869842e-34 4.188314e-35
 [751,] 1.881318e-34 1.867526e-34 4.193255e-35
 [752,] 1.818823e-34 1.922162e-34 4.172774e-35
 [753,] 1.817042e-34 1.957248e-34 4.183420e-35
 [754,] 1.832649e-34 1.774422e-34 4.484296e-35
 [755,] 1.839727e-34 1.812229e-34 4.323783e-35
 [756,] 2.082079e-34 3.677986e-34 5.616712e-35
 [757,] 1.960055e-34 2.151986e-34 5.209180e-35
 [758,] 2.009109e-33 2.765660e-34 6.744063e-34
 [759,] 1.850682e-34 1.912102e-34 4.656152e-35
 [760,] 1.862475e-34 1.912641e-34 4.656373e-35
 [761,] 1.749878e-34 2.155881e-34 4.580009e-35
 [762,] 3.992663e-34 3.957543e-34 9.738789e-35
 [763,] 3.147525e-34 3.188838e-34 7.478431e-35
 [764,] 1.575494e-34 2.990420e-34 5.016442e-35
 [765,] 1.735604e-34 1.980504e-34 4.393933e-35
 [766,] 1.735616e-34 1.983642e-34 4.397041e-35
 [767,] 1.814430e-34 1.797899e-34 4.193734e-35
 [768,] 1.603187e-34 1.728406e-34 3.915153e-35
 [769,] 3.268822e-34 2.716552e-34 7.191979e-35
 [770,] 1.923894e-34 5.877900e-34 6.064301e-35
 [771,] 7.398198e-33 1.029609e-33 4.622765e-33
 [772,] 3.983404e-34 4.229525e-34 9.392059e-35
 [773,] 1.879294e-34 3.310821e-34 5.260572e-35
 [774,] 1.572624e-34 2.405547e-34 4.469941e-35
 [775,] 3.916935e-34 4.277677e-34 9.361536e-35
 [776,] 1.925483e-34 2.774109e-34 6.647540e-35
 [777,] 3.850251e-34 7.110003e-34 1.350529e-34
 [778,] 1.647693e-34 2.025101e-34 4.576478e-35
 [779,] 3.776579e-34 6.603104e-34 1.865609e-34
 [780,] 2.997569e-34 2.749291e-34 5.660678e-35
 [781,] 2.103283e-34 5.555221e-34 6.722442e-35
 [782,] 2.861833e-34 3.575103e-34 8.408106e-35
 [783,] 2.809153e-34 3.354203e-34 7.326948e-35
 [784,] 3.666985e-34 3.584306e-34 9.094633e-35
 [785,] 3.713417e-34 3.398282e-34 9.062592e-35
 [786,] 8.600684e-35 1.699342e-34 2.653963e-35
 [787,] 8.365307e-35 1.701717e-34 2.516591e-35
 [788,] 8.382035e-35 1.672624e-34 2.543089e-35
 [789,] 8.470674e-35 1.688749e-34 2.548312e-35
 [790,] 8.739074e-35 2.820941e-34 2.522468e-35
 [791,] 3.640593e-34 3.682468e-34 9.558270e-35
 [792,] 8.965957e-35 1.978060e-34 2.445922e-35
 [793,] 9.309089e-35 1.676743e-34 2.763982e-35
 [794,] 9.158248e-35 1.675027e-34 2.668071e-35
 [795,] 8.545491e-35 2.092919e-34 2.457720e-35
 [796,] 8.711461e-35 2.547083e-34 2.502510e-35
 [797,] 9.203848e-35 1.755309e-34 2.850446e-35
 [798,] 8.243372e-35 1.708976e-34 2.510145e-35
 [799,] 1.645979e-34 6.899823e-34 5.041251e-35
 [800,] 5.363231e-32 2.365526e-34 3.418911e-32
 [801,] 5.851262e-32 2.123724e-34 3.071675e-32
 [802,] 3.590031e-32 1.809765e-34 1.821503e-32
 [803,] 2.802081e-32 2.272089e-34 3.129822e-33
 [804,] 4.784572e-32 2.530202e-34 3.351597e-32
 [805,] 3.710059e-32 2.745752e-34 2.799606e-32
 [806,] 4.909783e-32 2.465919e-34 3.332281e-32
 [807,] 4.032335e-32 2.325727e-34 6.507041e-33
 [808,] 1.373467e-34 6.445253e-34 4.259841e-35
 [809,] 4.297022e-32 2.027543e-34 1.204686e-32
 [810,] 7.544736e-32 2.505432e-34 5.287242e-32
 [811,] 3.561324e-32 2.092530e-34 2.033345e-32
 [812,] 2.447728e-32 1.735451e-34 3.124075e-33
 [813,] 3.021172e-32 1.668505e-34 7.286662e-33
 [814,] 4.779616e-32 2.702675e-34 3.787208e-32
 [815,] 2.003798e-33 7.147751e-34 2.947876e-34
 [816,] 7.029565e-32 2.287850e-34 6.839012e-33
 [817,] 1.298762e-31 2.929093e-34 7.660329e-33
 [818,] 4.596808e-32 5.273033e-34 5.509907e-32
 [819,] 1.084917e-33 5.353574e-34 3.135906e-34
 [820,] 1.387145e-34 2.033347e-33 2.688945e-35
 [821,] 1.092197e-34 8.545411e-34 4.098269e-35
 [822,] 1.073792e-34 4.359311e-34 4.677122e-35
 [823,] 1.761392e-34 6.360779e-34 5.637335e-35
 [824,] 2.081136e-34 2.092265e-34 8.195203e-35
 [825,] 1.401250e-34 1.895821e-34 4.130726e-35
 [826,] 1.143693e-34 4.048419e-34 3.192537e-35
 [827,] 2.554256e-34 6.284862e-34 9.166182e-35
 [828,] 1.223669e-34 1.851673e-34 3.026786e-35
 [829,] 2.584506e-34 5.877109e-34 9.553247e-35
 [830,] 1.235148e-34 1.842362e-34 3.040773e-35
 [831,] 1.493509e-34 1.803629e-34 3.249766e-35
 [832,] 2.205410e-34 3.806956e-34 5.475255e-35
 [833,] 1.210514e-34 1.866445e-34 3.003023e-35
 [834,] 1.464997e-34 3.763820e-34 2.730763e-35
 [835,] 1.367930e-34 3.516904e-34 3.690541e-35
 [836,] 1.341104e-34 3.317377e-34 3.702860e-35
 [837,] 2.501615e-34 5.852952e-34 8.274957e-35
 [838,] 1.299280e-34 4.302351e-34 4.294095e-35
 [839,] 1.427074e-34 2.869515e-34 3.458259e-35
 [840,] 1.309164e-34 1.685114e-34 3.267491e-35
 [841,] 1.609703e-34 5.692607e-34 5.201029e-35
 [842,] 1.937963e-34 2.055022e-34 5.342746e-35
 [843,] 3.168721e-34 6.801787e-34 4.620611e-35
 [844,] 3.491168e-34 7.492142e-34 8.229469e-35
 [845,] 1.067054e-34 3.738086e-34 3.480846e-35
 [846,] 4.169427e-34 1.037095e-33 3.948380e-34
 [847,] 1.660686e-34 1.665549e-34 3.499800e-35
 [848,] 1.122717e-34 3.771099e-34 3.693348e-35
 [849,] 1.425909e-34 6.295541e-34 3.013768e-35
 [850,] 1.671782e-34 2.273581e-34 3.311393e-35
 [851,] 1.448588e-34 1.923189e-34 3.300605e-35
 [852,] 1.399965e-34 1.952238e-34 3.277254e-35
 [853,] 1.441305e-34 1.857561e-34 3.400148e-35
 [854,] 1.421977e-34 1.913683e-34 3.306654e-35
 [855,] 1.421661e-34 1.858592e-34 3.353178e-35
 [856,] 1.434411e-34 1.848694e-34 3.381493e-35
 [857,] 1.908805e-33 6.009504e-34 6.550292e-35
 [858,] 6.816758e-34 5.143612e-34 8.250880e-35
 [859,] 8.851227e-35 3.172087e-34 2.999028e-35
 [860,] 2.079394e-33 5.574761e-34 6.265548e-35
 [861,] 1.962247e-33 5.459407e-34 6.267726e-35
 [862,] 1.377535e-34 4.982473e-34 2.957751e-35
 [863,] 3.338503e-34 8.980089e-34 3.035871e-35
 [864,] 5.846913e-34 4.620264e-34 3.831590e-35
 [865,] 2.744932e-34 4.149069e-34 9.424226e-35
 [866,] 3.517162e-34 4.129465e-34 1.150873e-34
 [867,] 1.630580e-33 4.086267e-34 5.246750e-35
 [868,] 7.871374e-34 6.468766e-34 3.831177e-35
 [869,] 1.803004e-33 3.983595e-34 5.156142e-35
 [870,] 1.817865e-33 3.851086e-34 5.107916e-35
 [871,] 2.206802e-34 7.653685e-34 6.318675e-35
 [872,] 1.396469e-33 5.962301e-34 6.143092e-35
 [873,] 1.501703e-33 6.107179e-34 6.122699e-35
 [874,] 1.804453e-34 4.115413e-34 5.960976e-35
 [875,] 3.713318e-34 6.607340e-34 3.165932e-35
 [876,] 1.139732e-34 4.166953e-34 2.805993e-35
 [877,] 3.351972e-34 1.720759e-34 5.272909e-35
 [878,] 9.696517e-35 1.606156e-34 2.754009e-35
 [879,] 1.445927e-34 1.185035e-33 1.153462e-34
 [880,] 3.970908e-34 9.499639e-34 3.026484e-34
 [881,] 1.019798e-34 1.893590e-34 3.235459e-35
 [882,] 9.908816e-35 1.706487e-34 2.990671e-35
 [883,] 9.862958e-35 1.676708e-34 2.941290e-35
 [884,] 1.126317e-34 2.001577e-34 2.795369e-35
 [885,] 9.911595e-35 1.690930e-34 2.974581e-35
 [886,] 1.019186e-34 1.855022e-34 2.768345e-35
 [887,] 1.393397e-34 7.082102e-34 8.060163e-35
 [888,] 1.795266e-34 2.343729e-34 7.350196e-35
 [889,] 1.047096e-34 1.572289e-34 2.902979e-35
 [890,] 1.823589e-34 2.358783e-34 7.515293e-35
 [891,] 9.630083e-35 1.697643e-34 2.724068e-35
 [892,] 1.942015e-34 2.139707e-34 7.242500e-35
 [893,] 1.534261e-34 1.824862e-34 4.847526e-35
 [894,] 4.968608e-34 4.748950e-34 3.181049e-34
 [895,] 4.988747e-34 4.687901e-34 3.154040e-34
 [896,] 1.039975e-34 1.908082e-34 2.772595e-35
 [897,] 1.037642e-34 1.938266e-34 2.766797e-35
 [898,] 1.999419e-34 2.379897e-34 8.110641e-35
 [899,] 2.713018e-34 1.317501e-33 1.311315e-34
 [900,] 1.674470e-34 1.747040e-34 5.143748e-35
 [901,] 2.665024e-34 1.734805e-34 7.345125e-35
 [902,] 2.888372e-34 4.225946e-34 8.052321e-35
 [903,] 3.467029e-34 1.848356e-34 1.015541e-34
 [904,] 1.860961e-34 4.891950e-34 1.175038e-34
 [905,] 2.657599e-34 1.609771e-34 6.112837e-35
 [906,] 3.267790e-34 1.799825e-34 9.184659e-35
 [907,] 1.769094e-34 4.097276e-34 9.856395e-35
 [908,] 3.126563e-34 1.650147e-34 7.055408e-35
 [909,] 2.869961e-34 4.084785e-34 8.304705e-35
 [910,] 2.860528e-34 4.274283e-34 7.914825e-35
 [911,] 1.641451e-34 1.753426e-34 5.084555e-35
 [912,] 1.357365e-34 1.147942e-33 9.194505e-35
 [913,] 4.133974e-34 1.458716e-33 1.098715e-34
 [914,] 3.194873e-34 1.727266e-33 1.609433e-34
 [915,] 9.047240e-35 2.003755e-34 2.708441e-35
 [916,] 1.368246e-34 1.292818e-33 9.762070e-35
 [917,] 2.252462e-34 1.262850e-33 1.059680e-34
 [918,] 9.145855e-35 3.297424e-34 2.974853e-35
 [919,] 9.091553e-35 2.990972e-34 3.280256e-35
 [920,] 9.050248e-35 2.801919e-34 3.014473e-35
 [921,] 9.049066e-35 2.844924e-34 3.051751e-35
 [922,] 9.049694e-35 2.845721e-34 3.021563e-35
 [923,] 9.172885e-35 2.880777e-34 3.351027e-35
 [924,] 9.137936e-35 2.946227e-34 3.311656e-35
 [925,] 1.420271e-34 1.310069e-33 1.051977e-34
 [926,] 9.202661e-35 3.152861e-34 3.495494e-35
 [927,] 4.883695e-34 2.260340e-34 1.239360e-34
 [928,] 9.130945e-35 2.976852e-34 3.334651e-35
 [929,] 9.386061e-35 2.347789e-34 3.236646e-35
 [930,] 9.206149e-35 3.404797e-34 3.576988e-35
 [931,] 9.249914e-35 3.065208e-34 3.514437e-35
 [932,] 9.452399e-35 2.989595e-34 2.782998e-35
 [933,] 9.127738e-35 2.989342e-34 3.333755e-35
 [934,] 9.120883e-35 2.850121e-34 3.274412e-35
 [935,] 9.044078e-35 3.274721e-34 3.140750e-35
 [936,] 9.115079e-35 2.911321e-34 3.286648e-35
 [937,] 9.211004e-35 3.007602e-34 3.452171e-35
 [938,] 9.096327e-35 2.982317e-34 3.280903e-35
 [939,] 9.188502e-35 2.988754e-34 3.418682e-35
 [940,] 9.142207e-35 2.953347e-34 3.340916e-35
 [941,] 9.178326e-35 2.962562e-34 3.394338e-35
 [942,] 9.161179e-35 2.998008e-34 3.384839e-35
 [943,] 9.147454e-35 2.965247e-34 3.352799e-35
 [944,] 9.147143e-35 2.991798e-34 3.361695e-35
 [945,] 9.085567e-35 3.347184e-34 3.006978e-35
 [946,] 9.181995e-35 3.025662e-34 3.421734e-35
 [947,] 9.217902e-35 3.086060e-34 3.489256e-35
 [948,] 9.043756e-35 3.297525e-34 3.160610e-35
 [949,] 9.126885e-35 2.999468e-34 3.335683e-35
 [950,] 9.158153e-35 2.998110e-34 3.380363e-35
 [951,] 9.046277e-35 3.288706e-34 3.196703e-35
 [952,] 1.475284e-34 1.225523e-33 1.100222e-34
 [953,] 9.682654e-35 2.331411e-34 3.442199e-35
 [954,] 9.396228e-35 1.856291e-34 2.839824e-35
 [955,] 9.095741e-35 2.938648e-34 3.245177e-35
 [956,] 9.054055e-35 3.309502e-34 3.107107e-35
 [957,] 9.128761e-35 3.188755e-34 3.381882e-35
 [958,] 4.626317e-34 5.440575e-34 8.657362e-35
 [959,] 9.241586e-35 1.818786e-34 2.815037e-35
 [960,] 9.199542e-35 2.940335e-34 3.411648e-35
 [961,] 9.075592e-35 2.796266e-34 3.159403e-35
 [962,] 4.699653e-34 5.566558e-34 8.660150e-35
 [963,] 9.067643e-35 1.802357e-34 2.733925e-35
 [964,] 5.187827e-34 5.787104e-34 8.904736e-35
 [965,] 9.150687e-35 2.943292e-34 3.350366e-35
 [966,] 9.137636e-35 2.582029e-34 3.192243e-35
 [967,] 9.045343e-35 3.299371e-34 3.185987e-35
 [968,] 9.124605e-35 3.011202e-34 3.336411e-35
 [969,] 9.044585e-35 3.326507e-34 3.182586e-35
 [970,] 9.170204e-35 2.960779e-34 3.382959e-35
 [971,] 8.985562e-35 3.007754e-34 3.092125e-35
 [972,] 9.133304e-35 3.033157e-34 3.357091e-35
 [973,] 9.169250e-35 2.971739e-34 3.385211e-35
 [974,] 9.173106e-35 3.031618e-34 3.412100e-35
 [975,] 9.137933e-35 2.909038e-34 3.319797e-35
 [976,] 9.204347e-35 3.020879e-34 3.449345e-35
 [977,] 9.140590e-35 3.083156e-34 3.385065e-35
 [978,] 9.132999e-35 3.023502e-34 3.353254e-35
 [979,] 9.143503e-35 2.979983e-34 3.352576e-35
 [980,] 9.135763e-35 2.998219e-34 3.348835e-35
 [981,] 9.160391e-35 2.985810e-34 3.378882e-35
 [982,] 9.062981e-35 2.883127e-34 3.146635e-35
 [983,] 9.101456e-35 1.800356e-34 2.717236e-35
 [984,] 9.208582e-35 2.808086e-34 3.368882e-35
 [985,] 9.445521e-35 2.718092e-34 3.526627e-35
 [986,] 9.139143e-35 2.937957e-34 3.331996e-35
 [987,] 9.132807e-35 3.029645e-34 3.355052e-35
 [988,] 4.882094e-34 4.764858e-34 7.781696e-35
 [989,] 9.177813e-35 2.562997e-34 3.206162e-35
 [990,] 9.158815e-35 2.901653e-34 3.345710e-35
 [991,] 9.127504e-35 2.998337e-34 3.335471e-35
 [992,] 9.148602e-35 2.952628e-34 3.350991e-35
 [993,] 9.146729e-35 2.943660e-34 3.345215e-35
 [994,] 9.137595e-35 3.027182e-34 3.361551e-35
 [995,] 9.164444e-35 3.048153e-34 3.407182e-35
 [996,] 9.114327e-35 3.017496e-34 3.318615e-35
 [997,] 9.049419e-35 2.967230e-34 3.154552e-35
 [998,] 5.050063e-34 6.086846e-34 8.942989e-35
 [999,] 9.165892e-35 3.004890e-34 3.356509e-35
[1000,] 9.124705e-35 2.997155e-34 3.330162e-35
[1001,] 9.134372e-35 2.930164e-34 3.322215e-35
[1002,] 8.626368e-35 2.154113e-34 2.673360e-35
[1003,] 9.209600e-35 3.051095e-34 3.461381e-35
[1004,] 9.139930e-35 3.079082e-34 3.382201e-35
[1005,] 9.143053e-35 2.998625e-34 3.358790e-35
[1006,] 9.131785e-35 2.980945e-34 3.336100e-35
[1007,] 9.316579e-35 2.167450e-34 2.975790e-35
[1008,] 9.117047e-35 2.907894e-34 3.288036e-35
[1009,] 9.156995e-35 2.951354e-34 3.361134e-35
[1010,] 9.098378e-35 2.941882e-34 3.268607e-35
[1011,] 9.158873e-35 3.044715e-34 3.397263e-35
[1012,] 9.176711e-35 3.168502e-34 3.463298e-35
[1013,] 9.072990e-35 1.804685e-34 2.737167e-35
[1014,] 9.145161e-35 3.051964e-34 3.379726e-35
[1015,] 9.144467e-35 2.945462e-34 3.342703e-35
[1016,] 9.194313e-35 2.937715e-34 3.403041e-35
[1017,] 9.175098e-35 2.924670e-34 3.375705e-35
[1018,] 9.146219e-35 1.815565e-34 2.777822e-35
[1019,] 9.073766e-35 1.808066e-34 2.739644e-35
[1020,] 9.045559e-35 3.374973e-34 3.207098e-35
[1021,] 9.044855e-35 3.375141e-34 3.201737e-35
[1022,] 9.061919e-35 2.954229e-34 3.165329e-35
[1023,] 9.078759e-35 1.802042e-34 2.738851e-35
[1024,] 9.446815e-35 5.560447e-34 3.123762e-35
[1025,] 1.843273e-34 3.029491e-34 7.497569e-35
[1026,] 4.500519e-34 5.265930e-34 8.653912e-35
[1027,] 9.046321e-35 2.904791e-34 3.015960e-35
[1028,] 9.076527e-35 1.812661e-34 2.744511e-35
[1029,] 9.255245e-35 1.135359e-33 3.837363e-35
[1030,] 9.130752e-35 3.042007e-34 3.357953e-35
[1031,] 9.151693e-35 2.962839e-34 3.358928e-35
[1032,] 9.170773e-35 3.093117e-34 3.431354e-35
[1033,] 9.188450e-35 2.999958e-34 3.420568e-35
[1034,] 7.891589e-33 6.067298e-34 2.019933e-33
[1035,] 9.024197e-35 1.794011e-34 2.706673e-35
[1036,] 9.047924e-35 3.796208e-34 3.326274e-35
[1037,] 3.262850e-34 3.580217e-34 1.095965e-34
[1038,] 9.127827e-35 2.940761e-34 3.316393e-35
[1039,] 4.576954e-34 5.400235e-34 8.654643e-35
[1040,] 9.121095e-35 2.939798e-34 3.306183e-35
[1041,] 9.283911e-35 1.162357e-33 3.801349e-35
[1042,] 9.246012e-35 1.091311e-33 3.826789e-35
[1043,] 9.261890e-35 1.044986e-33 3.758430e-35
[1044,] 1.325750e-33 5.439413e-34 4.871297e-34
[1045,] 9.097519e-35 2.940056e-34 3.267822e-35
[1046,] 7.134802e-34 5.651299e-34 2.241308e-34
[1047,] 9.161517e-35 2.939923e-34 3.363664e-35
[1048,] 9.043771e-35 3.281216e-34 3.159080e-35
[1049,] 9.043787e-35 1.787066e-34 2.712648e-35
[1050,] 9.046313e-35 3.248591e-34 3.178434e-35
[1051,] 9.109735e-35 2.920241e-34 3.263670e-35
[1052,] 9.045996e-35 2.496522e-34 2.970008e-35
[1053,] 9.232055e-35 1.080749e-33 3.853696e-35
[1054,] 9.231306e-35 3.651092e-34 3.704571e-35
[1055,] 1.706552e-34 1.048895e-33 6.765117e-35
[1056,] 1.147023e-32 4.535194e-34 1.812681e-33
[1057,] 9.987007e-35 3.407687e-34 4.300378e-35
[1058,] 6.302763e-34 5.685345e-34 7.333895e-35
[1059,] 5.984075e-34 5.779096e-34 7.433679e-35
[1060,] 5.985997e-34 5.480213e-34 7.345641e-35
[1061,] 4.421349e-34 4.094046e-34 6.961638e-35
[1062,] 6.404262e-34 6.096193e-34 7.433232e-35
[1063,] 3.290075e-34 2.645833e-34 6.596619e-35
[1064,] 5.760250e-34 5.118979e-34 7.836214e-35
[1065,] 5.893677e-34 7.253566e-34 8.713274e-35
[1066,] 4.633415e-34 3.300261e-34 6.839155e-35
[1067,] 2.638167e-33 3.025434e-34 1.380577e-33
[1068,] 2.988209e-33 3.005751e-34 1.546246e-33
[1069,] 5.632215e-34 6.190159e-34 8.340394e-35
[1070,] 3.865439e-34 4.873559e-34 1.035856e-34
[1071,] 3.988564e-34 1.047287e-33 1.116037e-34
[1072,] 4.509999e-34 3.315922e-34 6.887473e-35
[1073,] 8.552051e-34 4.374591e-34 6.908647e-35
[1074,] 4.866044e-33 2.252910e-34 1.537601e-33
[1075,] 3.381927e-34 4.903671e-34 9.018755e-35
[1076,] 3.555092e-34 4.416381e-34 4.750354e-35
[1077,] 2.579018e-34 2.787385e-34 1.310784e-34
[1078,] 6.481751e-34 5.207096e-34 7.374743e-35
[1079,] 6.565287e-34 5.128353e-34 7.322706e-35
[1080,] 3.996203e-34 5.845973e-34 1.048465e-34
[1081,] 4.423888e-34 1.362156e-33 4.323762e-34
[1082,] 3.844950e-34 3.259130e-34 7.777552e-35
[1083,] 3.641067e-34 2.011934e-34 1.166679e-34
[1084,] 3.871225e-34 3.248382e-34 7.739810e-35
[1085,] 3.464880e-34 3.638451e-34 8.846865e-35
[1086,] 3.233113e-34 3.658046e-34 8.284699e-35
[1087,] 2.951672e-34 3.851512e-34 8.182586e-35
[1088,] 3.424876e-34 2.295422e-34 4.128907e-35
[1089,] 1.321319e-34 1.072009e-33 4.054281e-35
[1090,] 3.987568e-34 3.006536e-34 9.122253e-35
[1091,] 3.570123e-34 5.807933e-34 3.164907e-34
[1092,] 4.180341e-34 1.631919e-34 1.009666e-34
[1093,] 2.742624e-34 2.673496e-34 1.323991e-34
[1094,] 3.626096e-34 3.559860e-34 9.567650e-35
[1095,] 3.957142e-34 3.737607e-34 2.438101e-34
[1096,] 1.067779e-34 2.734539e-34 3.247518e-35
[1097,] 3.473285e-34 1.249423e-33 3.171632e-34
[1098,] 3.650075e-34 1.318663e-33 3.470371e-34
[1099,] 1.067191e-34 3.458582e-34 3.399460e-35
[1100,] 5.307252e-34 2.216364e-34 6.259176e-35
[1101,] 3.050963e-34 9.641664e-34 2.092921e-34
[1102,] 3.495152e-34 2.301893e-34 6.564367e-35
[1103,] 3.477032e-34 2.313942e-34 6.573693e-35
[1104,] 3.478503e-34 2.298863e-34 6.522088e-35
[1105,] 3.484104e-34 2.298696e-34 6.540510e-35
[1106,] 3.488661e-34 2.301634e-34 6.559589e-35
[1107,] 3.917098e-34 5.756390e-34 1.021676e-34
[1108,] 1.666477e-34 5.974962e-34 1.169878e-34
[1109,] 3.973459e-34 2.496973e-34 6.851029e-35
[1110,] 2.325354e-34 5.746439e-34 1.051987e-34
[1111,] 2.296437e-34 7.943729e-34 1.654050e-34
[1112,] 1.184160e-34 3.132186e-34 3.175847e-35
[1113,] 1.219080e-34 3.393032e-34 3.267649e-35
[1114,] 1.564644e-34 2.093746e-34 5.730206e-35
[1115,] 1.576412e-34 2.000418e-34 5.527077e-35
[1116,] 1.406559e-34 1.953775e-34 5.140177e-35
[1117,] 1.703287e-34 2.660048e-34 7.718839e-35
[1118,] 2.936798e-34 1.630736e-34 6.462366e-35
[1119,] 1.727117e-34 6.204277e-34 5.725703e-35
[1120,] 2.057206e-34 2.902463e-34 6.516860e-35
[1121,] 1.646707e-34 2.379634e-34 6.798556e-35
[1122,] 1.688022e-34 2.450019e-34 7.137284e-35
[1123,] 1.966799e-34 6.648050e-34 1.201090e-34
[1124,] 1.532971e-34 1.757551e-34 5.002557e-35
[1125,] 1.638118e-34 2.362258e-34 6.724805e-35
[1126,] 1.700906e-34 2.429658e-34 7.155468e-35
[1127,] 1.704262e-34 2.315522e-34 6.910261e-35
[1128,] 1.862634e-34 3.653747e-34 1.042587e-34
[1129,] 1.940029e-34 2.955751e-34 9.428810e-35
[1130,] 2.027834e-34 3.861465e-34 6.289532e-35
[1131,] 1.562176e-34 3.183780e-34 7.659664e-35
[1132,] 1.501173e-34 5.152871e-34 1.016873e-34
[1133,] 2.757029e-33 1.217073e-33 4.141774e-34
[1134,] 1.129945e-34 3.485472e-34 2.927415e-35
[1135,] 1.587496e-34 3.307424e-34 7.987626e-35
[1136,] 1.565212e-34 2.514693e-34 6.992437e-35
[1137,] 1.173675e-34 2.014875e-33 4.679695e-35
[1138,] 1.686842e-34 2.968618e-34 8.524241e-35
[1139,] 1.173515e-34 1.821634e-33 4.592846e-35
[1140,] 1.653007e-34 1.475540e-33 1.298298e-34
[1141,] 1.514504e-34 2.199405e-34 6.104054e-35
[1142,] 2.547178e-34 5.325562e-34 1.135420e-34
[1143,] 1.516028e-34 2.466854e-34 6.648537e-35
[1144,] 1.521506e-34 2.547524e-34 6.826043e-35
[1145,] 1.631866e-34 3.115015e-34 7.973884e-35
[1146,] 1.650256e-34 3.115565e-34 8.176094e-35
[1147,] 1.206393e-34 2.022648e-33 4.498167e-35
[1148,] 1.677669e-34 2.973334e-34 8.096535e-35
[1149,] 1.608095e-34 3.190226e-34 7.949143e-35
[1150,] 1.463635e-34 2.182273e-34 5.845093e-35
[1151,] 1.198084e-34 3.217778e-34 2.904916e-35
[1152,] 1.640233e-34 2.968068e-34 7.756050e-35
[1153,] 1.910171e-34 3.079027e-34 9.612911e-35
[1154,] 1.688046e-34 4.657604e-34 1.052322e-34
[1155,] 1.663394e-34 4.325595e-34 9.932514e-35
[1156,] 2.541763e-34 9.944891e-34 1.078784e-34
[1157,] 1.232833e-34 1.585090e-34 3.531872e-35
[1158,] 4.587024e-34 5.729011e-34 1.453509e-34
[1159,] 1.221483e-34 1.596130e-34 3.565000e-35
[1160,] 2.251386e-34 2.230141e-34 7.338062e-35
[1161,] 2.617597e-34 5.321624e-34 7.663420e-35
[1162,] 1.480079e-34 3.085221e-34 7.121715e-35
[1163,] 1.443491e-34 2.888118e-34 6.591067e-35
[1164,] 1.705525e-34 3.234491e-34 6.885040e-35
[1165,] 1.839819e-34 3.277311e-34 7.545579e-35
[1166,] 1.466974e-34 2.347570e-34 5.995117e-35
[1167,] 2.105752e-34 2.198056e-34 6.732639e-35
[1168,] 1.433787e-34 2.737477e-34 6.330069e-35
[1169,] 3.801953e-34 3.050695e-34 9.638291e-35
[1170,] 1.302463e-34 2.367397e-34 5.151613e-35
[1171,] 1.733524e-34 3.335247e-34 4.827745e-35
[1172,] 1.348190e-34 1.183418e-33 8.707822e-35
[1173,] 1.746301e-34 5.925667e-34 5.679658e-35
[1174,] 1.487506e-34 3.065885e-34 4.089486e-35
[1175,] 1.314728e-34 2.709539e-34 5.682714e-35
[1176,] 1.179172e-34 1.809983e-34 4.020695e-35
[1177,] 1.814604e-34 2.097065e-34 7.137686e-35
[1178,] 2.138465e-34 1.853162e-34 7.451629e-35
[1179,] 1.846224e-34 3.168376e-34 7.405422e-35
[1180,] 1.738963e-34 5.937004e-34 5.664761e-35
[1181,] 1.738487e-34 5.936667e-34 5.663405e-35
[1182,] 3.737687e-34 4.297912e-34 9.902162e-35
[1183,] 3.735126e-34 4.266020e-34 9.836506e-35
[1184,] 3.740104e-34 4.266271e-34 9.852484e-35
[1185,] 1.152213e-34 2.257056e-34 4.567621e-35
[1186,] 2.259087e-34 5.561819e-34 6.510929e-35
[1187,] 1.120830e-34 1.966900e-34 4.053416e-35
[1188,] 1.211321e-34 2.198565e-34 4.796561e-35
[1189,] 1.252835e-34 2.238939e-34 5.049918e-35
[1190,] 3.732018e-34 4.089210e-34 9.791106e-35
[1191,] 1.156582e-34 2.122935e-34 4.412585e-35
[1192,] 1.783775e-34 1.199055e-33 7.149695e-35
[1193,] 1.184196e-34 2.239310e-34 4.722375e-35
[1194,] 1.145665e-34 4.305404e-34 3.742526e-35
[1195,] 1.936529e-34 1.989646e-34 7.308052e-35
[1196,] 2.502341e-34 1.126099e-33 1.098180e-34
[1197,] 1.312460e-34 1.397185e-33 4.228375e-35
[1198,] 1.134230e-34 3.687829e-34 5.764667e-35
[1199,] 4.212562e-34 2.119999e-34 6.519849e-35
[1200,] 1.758636e-34 6.916814e-34 3.034631e-35
[1201,] 1.302765e-34 3.951442e-34 6.984268e-35
[1202,] 2.044453e-33 2.734809e-33 2.361307e-33
[1203,] 1.148461e-34 3.128784e-34 5.505895e-35
[1204,] 2.058218e-33 2.542367e-33 2.314709e-33
[1205,] 1.832561e-34 2.789046e-34 5.051416e-35
[1206,] 1.329749e-34 8.099151e-34 3.834141e-35
[1207,] 4.083709e-34 2.134115e-34 6.299001e-35
[1208,] 1.274335e-34 2.227241e-34 5.126409e-35
[1209,] 1.128440e-34 2.560902e-34 4.798574e-35
[1210,] 1.223265e-34 2.401846e-34 5.112678e-35
[1211,] 1.837788e-34 6.130117e-34 5.936471e-35
[1212,] 1.158316e-34 2.311067e-34 4.670347e-35
[1213,] 1.165476e-34 2.472992e-34 4.903846e-35
[1214,] 1.167635e-34 2.263366e-34 4.679696e-35
[1215,] 1.203439e-34 2.453162e-34 5.078521e-35
[1216,] 1.195995e-34 2.444807e-34 5.029411e-35
[1217,] 1.195868e-34 2.453970e-34 5.040207e-35
[1218,] 1.147718e-34 3.209245e-34 5.571298e-35
[1219,] 1.118844e-34 2.128694e-34 4.250823e-35
[1220,] 1.065440e-34 2.007928e-34 3.876136e-35
[1221,] 1.317889e-34 2.203529e-34 5.252737e-35
[1222,] 1.457764e-34 2.707224e-34 6.403288e-35
[1223,] 1.184795e-34 2.078677e-34 4.472219e-35
[1224,] 1.489703e-34 2.702901e-34 6.559190e-35
[1225,] 1.356185e-34 2.012235e-34 5.088546e-35
[1226,] 1.303750e-34 6.324972e-34 3.058806e-35
[1227,] 8.956378e-35 1.580443e-34 2.582955e-35
[1228,] 1.168580e-34 3.129369e-34 5.638601e-35
[1229,] 1.400117e-34 2.488752e-34 5.799876e-35
[1230,] 1.149435e-34 2.199393e-34 4.438602e-35
[1231,] 1.189768e-34 2.219265e-34 4.597944e-35
[1232,] 1.462160e-34 2.604230e-34 6.279242e-35
[1233,] 1.142479e-34 2.087981e-34 4.304610e-35
[1234,] 1.689246e-34 2.424845e-34 7.258985e-35
[1235,] 1.088739e-34 1.769545e-34 3.615765e-35
[1236,] 1.624883e-34 2.061466e-34 4.267798e-35
[1237,] 1.641829e-34 1.691189e-34 4.825996e-35
[1238,] 9.623013e-35 3.963661e-34 4.528861e-35
[1239,] 2.029177e-34 1.681512e-34 5.877834e-35
[1240,] 2.020154e-34 2.024967e-34 3.503271e-35
[1241,] 2.271226e-34 3.390937e-34 3.079819e-35
[1242,] 2.254805e-34 3.390937e-34 3.070188e-35
[1243,] 2.037761e-34 2.527599e-34 8.838059e-35
[1244,] 2.434824e-34 2.406175e-34 3.631932e-35
[1245,] 1.037740e-34 3.355842e-34 3.439598e-35
[1246,] 1.642755e-33 5.737019e-33 2.609895e-33
[1247,] 1.033845e-34 6.218015e-34 4.128016e-35
[1248,] 1.041066e-34 5.719562e-34 3.722731e-35
[1249,] 1.781002e-34 2.475219e-34 7.917686e-35
[1250,] 1.074477e-34 3.802372e-34 3.384836e-35
[1251,] 1.072407e-34 3.772137e-34 3.385699e-35
[1252,] 1.054136e-34 6.492378e-34 3.770462e-35
[1253,] 3.295138e-34 1.608918e-33 5.677903e-34
[1254,] 1.060769e-34 5.137673e-34 3.514539e-35
[1255,] 3.118637e-33 5.391193e-34 1.566293e-33
[1256,] 2.191019e-34 5.805051e-34 7.720976e-35
[1257,] 1.032454e-34 4.219528e-34 3.763248e-35
[1258,] 2.784672e-34 1.052416e-33 3.543089e-34
[1259,] 1.022286e-34 1.726498e-34 2.962635e-35
[1260,] 1.060280e-34 2.707178e-34 3.193123e-35
[1261,] 1.725540e-34 2.013275e-34 6.563846e-35
[1262,] 1.037816e-34 6.548067e-34 3.969848e-35
[1263,] 2.087178e-34 1.535041e-33 2.906575e-34
[1264,] 2.758079e-34 1.172880e-33 3.716163e-34
[1265,] 8.738662e-35 1.641402e-34 2.633510e-35
[1266,] 2.484114e-34 3.291418e-34 7.806252e-35
[1267,] 1.321353e-34 2.294231e-34 4.988993e-35
[1268,] 3.804817e-34 2.568844e-34 7.859607e-35
[1269,] 8.519465e-35 2.175552e-34 2.409605e-35
[1270,] 8.453913e-35 2.194957e-34 2.417065e-35
[1271,] 8.690426e-35 2.614997e-34 2.424798e-35
[1272,] 8.374251e-35 2.185686e-34 2.427413e-35
[1273,] 5.195523e-34 6.214969e-34 1.054416e-34
[1274,] 9.678674e-35 1.334397e-33 5.761689e-35
[1275,] 2.212236e-34 7.831204e-34 1.764047e-34
[1276,] 1.202712e-34 2.024462e-34 3.937896e-35
[1277,] 3.141497e-34 8.693591e-34 1.825592e-34
[1278,] 5.523494e-34 6.217461e-34 1.102167e-34
[1279,] 1.980418e-34 6.395094e-34 9.928054e-35
[1280,] 2.204150e-34 6.485342e-34 1.718982e-34
[1281,] 1.387782e-34 2.264673e-34 5.066292e-35
[1282,] 8.613195e-35 2.976762e-34 2.460773e-35
[1283,] 8.282690e-35 2.129204e-34 2.729312e-35
[1284,] 1.359549e-34 2.745864e-34 5.599449e-35
[1285,] 2.142545e-34 1.128827e-33 2.229885e-34
[1286,] 8.713977e-35 2.514784e-34 2.416843e-35
[1287,] 1.087825e-34 6.289414e-34 4.384379e-35
[1288,] 9.894098e-35 1.826055e-33 6.770389e-35
[1289,] 2.181129e-34 1.063757e-33 2.020912e-34
[1290,] 2.201577e-34 1.179881e-33 2.152652e-34
[1291,] 1.012128e-34 2.692718e-33 7.616422e-35
[1292,] 5.621303e-34 6.165596e-34 1.121115e-34
[1293,] 1.334550e-34 2.395265e-34 5.042426e-35
[1294,] 8.624919e-35 2.831239e-34 2.447613e-35
[1295,] 1.659765e-34 5.636755e-34 6.435457e-35
[1296,] 2.661230e-34 1.416912e-33 1.596811e-34
[1297,] 2.612167e-34 6.882283e-34 1.099298e-34
[1298,] 1.139782e-34 9.919989e-34 6.323912e-35
[1299,] 9.747810e-35 1.391624e-33 5.614370e-35
[1300,] 1.126133e-34 2.525379e-34 4.203327e-35
[1301,] 1.009607e-34 2.406202e-33 7.342624e-35
[1302,] 2.863510e-34 1.474282e-33 1.804892e-34
[1303,] 1.038973e-34 5.896047e-34 3.364236e-35
[1304,] 3.054654e-34 1.200758e-33 2.070922e-34
[1305,] 8.415663e-35 2.338211e-34 2.436534e-35
[1306,] 1.666313e-34 7.107826e-34 7.314051e-35
[1307,] 5.228155e-34 6.098665e-34 1.070156e-34
[1308,] 8.265118e-35 2.264123e-34 2.459756e-35
[1309,] 8.196967e-35 2.195534e-34 2.706070e-35
[1310,] 5.995219e-34 6.245395e-34 1.168526e-34
[1311,] 8.546347e-35 2.435656e-34 2.426661e-35
[1312,] 2.228607e-34 6.296295e-34 1.728417e-34
[1313,] 9.501246e-35 1.904335e-34 3.269097e-35
[1314,] 1.295836e-34 2.294269e-34 4.714682e-35
[1315,] 1.313465e-34 2.400033e-34 4.938316e-35
[1316,] 2.785020e-34 7.331623e-34 1.234220e-34
[1317,] 1.294995e-34 2.429326e-34 4.895997e-35
[1318,] 2.856360e-34 5.382209e-34 2.141744e-34
[1319,] 1.567712e-34 7.401660e-34 6.318788e-35
[1320,] 8.125330e-35 2.070729e-34 2.592325e-35
[1321,] 2.998131e-34 9.775454e-34 1.821404e-34
[1322,] 7.712048e-34 2.001218e-34 3.450653e-34
[1323,] 2.825295e-34 6.120443e-34 2.297720e-34
[1324,] 6.376374e-34 1.904522e-34 2.629393e-34
[1325,] 2.947924e-34 9.525001e-34 1.752358e-34
[1326,] 1.915627e-34 9.821191e-34 9.584442e-35
[1327,] 1.016358e-34 7.393920e-34 5.551271e-35
[1328,] 1.753781e-34 5.765667e-34 6.927283e-35
[1329,] 1.777413e-34 5.877456e-34 7.088292e-35
[1330,] 5.135355e-34 2.161646e-34 2.555530e-34
[1331,] 8.660252e-34 3.980227e-34 9.135977e-35
[1332,] 8.937036e-34 4.004959e-34 8.024970e-35
[1333,] 8.360569e-35 1.636081e-34 2.496500e-35
[1334,] 1.279549e-34 1.883757e-34 4.073513e-35
[1335,] 2.874816e-34 1.014343e-33 1.555589e-34
[1336,] 9.961638e-34 3.130770e-34 1.014821e-34
[1337,] 8.367124e-35 1.605020e-34 2.474401e-35
[1338,] 8.427863e-35 1.654529e-34 2.549966e-35
[1339,] 1.068885e-34 1.775765e-34 2.630218e-35
[1340,] 8.434194e-35 1.613248e-34 2.517870e-35
[1341,] 1.268671e-34 2.010147e-34 4.418624e-35
[1342,] 1.105027e-34 3.181848e-34 4.257714e-35
[1343,] 5.828002e-34 6.551057e-34 1.112468e-34
[1344,] 6.146763e-34 6.479851e-34 1.162517e-34
[1345,] 9.127686e-35 1.724806e-34 2.922904e-35
[1346,] 1.060267e-34 6.003930e-34 4.158195e-35
[1347,] 5.713378e-34 6.651576e-34 1.088674e-34
[1348,] 8.212670e-35 2.339358e-34 2.770194e-35
[1349,] 5.954605e-34 6.801729e-34 1.109274e-34
[1350,] 8.242699e-35 2.074260e-34 2.682001e-35
[1351,] 8.217460e-35 2.172374e-34 2.716258e-35
[1352,] 2.769523e-34 7.345295e-34 1.220864e-34
[1353,] 3.653727e-34 1.981405e-34 1.436710e-34
[1354,] 3.158077e-34 1.665641e-33 2.681126e-34
[1355,] 8.218412e-35 2.167121e-34 2.716782e-35
[1356,] 9.777453e-35 1.561023e-34 2.746445e-35
[1357,] 1.203975e-34 3.037593e-34 4.941952e-35
[1358,] 8.206564e-35 2.040664e-34 2.644922e-35
[1359,] 1.696663e-34 5.317867e-34 6.471755e-35
[1360,] 1.635216e-34 6.121328e-34 6.727671e-35
[1361,] 1.653639e-34 5.346141e-34 6.291964e-35
[1362,] 8.222582e-35 2.218333e-34 2.471723e-35
[1363,] 9.694807e-35 5.432630e-34 4.528452e-35
[1364,] 2.731681e-34 7.641762e-34 1.269327e-34
[1365,] 1.719574e-34 6.138411e-34 7.173708e-35
[1366,] 2.549500e-34 7.039752e-34 1.073676e-34
[1367,] 8.167597e-35 2.024464e-34 2.464700e-35
[1368,] 1.019488e-34 2.603960e-34 3.625223e-35
[1369,] 5.083303e-34 6.700382e-34 9.969875e-35
[1370,] 1.082143e-34 1.568562e-34 3.085465e-35
[1371,] 8.389223e-35 1.940358e-34 2.438630e-35
[1372,] 1.064631e-34 1.559944e-34 2.961681e-35
[1373,] 6.410043e-34 3.062627e-34 8.013178e-35
[1374,] 9.783001e-35 6.194653e-34 4.843968e-35
[1375,] 1.041447e-34 1.562274e-34 2.902774e-35
[1376,] 8.441523e-35 1.899012e-34 2.439863e-35
[1377,] 3.753173e-34 2.489640e-34 5.732680e-35
[1378,] 1.021758e-34 1.619603e-34 3.060321e-35
[1379,] 1.747240e-34 5.419474e-34 6.745087e-35
[1380,] 1.249193e-34 1.588668e-34 3.360561e-35
[1381,] 8.366197e-35 2.158203e-34 2.540782e-35
[1382,] 9.427207e-35 3.859374e-33 6.813288e-35
[1383,] 8.227812e-35 2.199544e-34 2.479894e-35
[1384,] 1.448239e-34 4.748213e-34 3.565416e-35
[1385,] 2.624976e-34 6.281251e-34 1.335795e-34
[1386,] 9.782386e-35 3.743215e-34 3.693335e-35
[1387,] 8.257351e-35 1.997800e-34 2.429902e-35
[1388,] 1.249866e-34 1.954570e-33 1.359987e-34
[1389,] 8.164187e-35 1.913839e-34 2.448643e-35
[1390,] 8.234966e-35 1.785172e-34 2.448792e-35
[1391,] 3.218961e-34 6.404859e-34 2.574425e-34
[1392,] 9.790744e-35 6.088310e-34 3.599898e-35
[1393,] 8.244251e-35 2.032975e-34 2.450541e-35
[1394,] 3.709604e-34 1.481502e-33 7.096673e-35
[1395,] 1.706182e-34 4.722656e-34 7.214369e-35
[1396,] 3.653663e-34 2.116120e-34 1.075472e-34
[1397,] 4.098093e-34 2.046280e-34 1.121949e-34
[1398,] 9.995642e-35 5.434677e-34 4.223927e-35
[1399,] 3.929467e-34 2.572993e-34 8.507918e-35
[1400,] 1.007015e-34 1.642467e-34 2.890219e-35
[1401,] 9.612461e-35 2.094258e-34 2.976373e-35
[1402,] 1.004770e-34 1.694847e-34 2.887395e-35
[1403,] 4.014243e-34 5.504930e-34 9.014785e-35
[1404,] 1.216439e-34 7.332940e-34 4.810591e-35
[1405,] 8.368473e-35 1.803855e-34 2.472398e-35
[1406,] 9.595649e-35 2.140070e-34 2.992094e-35
[1407,] 2.827184e-34 4.007211e-34 9.967678e-35
[1408,] 1.175365e-34 1.613370e-34 3.346976e-35
[1409,] 8.395168e-35 1.809888e-34 2.474150e-35
[1410,] 1.003145e-34 1.693999e-34 2.885651e-35
[1411,] 1.004323e-34 1.697515e-34 2.918035e-35
[1412,] 8.285552e-35 1.769693e-34 2.471900e-35
[1413,] 8.293018e-35 1.803175e-34 2.464279e-35
[1414,] 1.007394e-34 1.669936e-34 2.924068e-35
[1415,] 1.068104e-34 2.371536e-34 3.712361e-35
[1416,] 3.534473e-34 5.462709e-34 1.053634e-34
[1417,] 1.005889e-34 2.109760e-34 3.042587e-35
[1418,] 1.700714e-34 5.325261e-34 6.446516e-35
[1419,] 1.979210e-34 3.952035e-34 9.365625e-35
[1420,] 9.851206e-35 2.338839e-34 3.158548e-35
[1421,] 1.007974e-34 1.586564e-34 2.869063e-35
[1422,] 1.038669e-34 2.193480e-34 3.161774e-35
[1423,] 1.172150e-34 3.559715e-34 3.467154e-35
[1424,] 8.947122e-34 4.848586e-34 1.862523e-34
[1425,] 1.111215e-34 2.691973e-34 3.453698e-35
[1426,] 8.358447e-32 2.081267e-34 4.225694e-33
[1427,] 3.150564e-28 1.874053e-34 5.962685e-29
[1428,] 6.182958e-34 5.805907e-34 1.185233e-34
[1429,] 5.026583e-34 5.070111e-34 1.110188e-34
[1430,] 1.203455e-34 3.643381e-34 3.752625e-35
[1431,] 1.270769e-34 3.847116e-34 4.125298e-35
[1432,] 3.962761e-30 2.425091e-34 2.789294e-30
[1433,] 3.451994e-30 2.499551e-34 2.533316e-30
[1434,] 3.124222e-34 2.081156e-34 6.871931e-35
[1435,] 7.778980e-29 2.606483e-34 8.135704e-29
[1436,] 7.747621e-29 1.785300e-34 1.710863e-29
[1437,] 6.994975e-29 1.789955e-34 1.572176e-29
[1438,] 4.899053e-29 1.821933e-34 1.200464e-29
[1439,] 1.275808e-34 6.000896e-34 4.381377e-35
[1440,] 2.443474e-34 6.006157e-34 8.634690e-35
[1441,] 4.780224e-34 8.914079e-34 6.449391e-34
[1442,] 2.326950e-34 4.347103e-34 3.713436e-35
[1443,] 7.845235e-31 9.690304e-34 4.295927e-31
[1444,] 1.823880e-34 2.130898e-34 6.665368e-35
[1445,] 2.022641e-30 1.460187e-33 4.828193e-30
[1446,] 1.055994e-32 1.309449e-33 2.100524e-32
[1447,] 3.852018e-33 1.439623e-32 1.792835e-32
[1448,] 2.656543e-34 4.516491e-34 1.154164e-34
[1449,] 2.559397e-34 5.006489e-34 7.906037e-35
[1450,] 9.875117e-33 1.193387e-32 1.603241e-32
[1451,] 4.091441e-34 4.473709e-34 9.282859e-35
[1452,] 1.637203e-30 1.747065e-33 4.216304e-30
[1453,] 1.777191e-30 1.546119e-33 4.368188e-30
[1454,] 9.278024e-33 1.152819e-32 1.488089e-32
[1455,] 1.978403e-30 1.605602e-33 4.962706e-30
[1456,] 2.124124e-34 2.824619e-34 6.235883e-35
[1457,] 2.870019e-34 4.554995e-34 9.577376e-35
[1458,] 1.699415e-30 2.704275e-34 1.225149e-30
[1459,] 2.135291e-34 2.849019e-34 6.375778e-35
[1460,] 2.417781e-32 2.396566e-34 1.696967e-32
[1461,] 8.465083e-33 1.098638e-32 1.330063e-32
[1462,] 3.148376e-34 5.297586e-34 9.884541e-35
[1463,] 6.307992e-34 5.251810e-34 9.358631e-35
[1464,] 2.589542e-34 4.733373e-34 7.073680e-35
[1465,] 2.582363e-34 4.728189e-34 7.061543e-35
[1466,] 2.646833e-34 3.512345e-34 7.235701e-35
[1467,] 1.527198e-32 2.565592e-34 1.123188e-32
[1468,] 2.532931e-34 5.030577e-34 7.687425e-35
[1469,] 5.131482e-33 1.079627e-32 9.516344e-33
[1470,] 1.562791e-30 9.108182e-34 2.860007e-30
[1471,] 1.430816e-30 9.142486e-34 7.710565e-31
[1472,] 6.697217e-31 1.234961e-33 1.394825e-30
[1473,] 2.320586e-34 3.740632e-34 6.966347e-35
[1474,] 5.226024e-33 1.066225e-32 9.680006e-33
[1475,] 5.283889e-33 9.752812e-33 9.671809e-33
[1476,] 4.776865e-33 1.131015e-32 9.038347e-33
[1477,] 1.398856e-34 2.734566e-33 3.349115e-35
[1478,] 2.561254e-34 3.744099e-34 7.474628e-35
[1479,] 2.563804e-34 5.108036e-34 7.591405e-35
[1480,] 1.191457e-28 1.589918e-34 2.351944e-29
[1481,] 2.016023e-30 1.320434e-33 4.586194e-30
[1482,] 1.304860e-30 9.258340e-34 7.074218e-31
[1483,] 1.570349e-30 1.344036e-33 3.477216e-30
[1484,] 2.786854e-29 7.049097e-34 2.330600e-29
[1485,] 3.207163e-34 4.665579e-34 9.859995e-35
[1486,] 2.323636e-31 1.027274e-33 2.258250e-31
[1487,] 1.217669e-28 1.597879e-34 2.307105e-29
[1488,] 2.050867e-30 1.325441e-33 4.676103e-30
[1489,] 3.941567e-34 5.576234e-34 1.140200e-34
[1490,] 1.469524e-34 2.543117e-33 3.273643e-35
[1491,] 1.478938e-34 2.446134e-33 3.256482e-35
[1492,] 1.933913e-34 5.758888e-34 6.163567e-35
[1493,] 4.544446e-31 1.058867e-33 8.605853e-31
[1494,] 1.635185e-34 2.381668e-33 3.178428e-35
[1495,] 3.031151e-34 5.962454e-34 1.108124e-34
[1496,] 1.582646e-34 2.186400e-33 3.183373e-35
[1497,] 3.074939e-34 2.869649e-34 7.495795e-35
[1498,] 3.124127e-34 2.864498e-34 7.696795e-35
[1499,] 3.179244e-34 2.869675e-34 7.683490e-35
[1500,] 9.550344e-35 1.130676e-33 3.658336e-35
[1501,] 1.633378e-34 2.268161e-33 3.170435e-35
[1502,] 1.652251e-34 2.271577e-33 3.165579e-35
[1503,] 9.529177e-35 1.126891e-33 3.683539e-35
[1504,] 9.938969e-35 6.302838e-34 3.116716e-35
[1505,] 7.198491e-34 6.018107e-34 6.106787e-34
[1506,] 3.060411e-34 6.087732e-34 1.138619e-34
[1507,] 3.107334e-32 9.173856e-34 1.549891e-32
[1508,] 2.007705e-31 1.235874e-33 1.154704e-31
[1509,] 4.196988e-31 2.724201e-34 1.806674e-31
[1510,] 2.260540e-31 1.126768e-33 1.259769e-31
[1511,] 1.580031e-34 2.322491e-33 3.191699e-35
[1512,] 6.279108e-34 5.845993e-34 8.919019e-35
[1513,] 5.588842e-31 1.118638e-33 1.108901e-30
[1514,] 4.720024e-34 5.670854e-34 1.593467e-34
[1515,] 6.869980e-31 9.038721e-34 1.253585e-30
[1516,] 1.775877e-34 2.849743e-33 3.111715e-35
[1517,] 5.585441e-31 1.575468e-34 1.422980e-31
[1518,] 7.532097e-31 1.007391e-33 1.427430e-30
[1519,] 1.713177e-34 2.539755e-33 3.110745e-35
[1520,] 4.331419e-34 6.811628e-34 1.643097e-34
[1521,] 1.722186e-31 1.051851e-33 9.324292e-32
[1522,] 6.750011e-31 1.066241e-33 1.311805e-30
[1523,] 7.836738e-31 9.142684e-34 1.446962e-30
[1524,] 7.472673e-31 9.069494e-34 1.370555e-30
[1525,] 1.246148e-34 2.354445e-33 5.586806e-35
[1526,] 1.203191e-34 1.774898e-33 5.699795e-35
[1527,] 1.736307e-34 1.503249e-33 3.081510e-35
[1528,] 1.633609e-34 1.930739e-33 3.093856e-35
[1529,] 1.244486e-34 5.787696e-34 4.249474e-35
[1530,] 6.318471e-34 5.258236e-34 9.459194e-35
[1531,] 3.763368e-34 8.811607e-34 1.695079e-34
[1532,] 5.777778e-29 2.618661e-34 2.197449e-29
[1533,] 6.280215e-34 5.393313e-34 9.284994e-35
[1534,] 1.734496e-34 2.967154e-33 3.120977e-35
[1535,] 4.139335e-34 6.943031e-34 1.588978e-34
[1536,] 1.088044e-28 1.581993e-34 2.156898e-29
[1537,] 1.938238e-31 1.048108e-33 1.051472e-31
[1538,] 1.262137e-31 1.099174e-33 6.931111e-32
[1539,] 1.650018e-34 3.085483e-33 3.143866e-35
[1540,] 1.591428e-34 3.043478e-33 3.164313e-35
[1541,] 3.776168e-31 7.924407e-34 6.527108e-31
[1542,] 1.381334e-34 9.131026e-33 3.736027e-35
[1543,] 1.392451e-31 1.059731e-33 7.541081e-32
[1544,] 1.629223e-34 2.790842e-33 3.137844e-35
[1545,] 1.578412e-31 1.100612e-33 8.698409e-32
[1546,] 1.657671e-34 4.279876e-33 3.193645e-35
[1547,] 1.985614e-31 7.079601e-34 3.116873e-31
[1548,] 1.562498e-31 1.032173e-33 8.389889e-32
[1549,] 4.395035e-31 1.076889e-33 8.451729e-31
[1550,] 1.203702e-34 1.618358e-33 5.564065e-35
[1551,] 5.586849e-29 2.408896e-34 1.907861e-29
[1552,] 1.652234e-31 1.096095e-33 9.082277e-32
[1553,] 1.165643e-28 1.593749e-34 2.170562e-29
[1554,] 7.360324e-31 9.084439e-34 1.351735e-30
[1555,] 6.232725e-31 1.004454e-33 1.170046e-30
[1556,] 5.526909e-31 8.385863e-34 1.001298e-30
[1557,] 9.268407e-31 1.035187e-33 1.797391e-30
[1558,] 5.351390e-29 2.826584e-34 2.252720e-29
[1559,] 4.457695e-31 9.413098e-34 8.553519e-31
[1560,] 1.433202e-28 1.689175e-34 2.004837e-29
[1561,] 5.902898e-31 8.607364e-34 1.042185e-30
[1562,] 5.533742e-31 8.323401e-34 9.556177e-31
[1563,] 5.816114e-31 7.708227e-34 9.553867e-31
[1564,] 4.584678e-34 5.342372e-34 1.252063e-34
[1565,] 1.715146e-31 9.625969e-34 8.995870e-32
[1566,] 1.941757e-31 9.633355e-34 1.019042e-31
[1567,] 1.209591e-34 1.108862e-33 5.019603e-35
[1568,] 1.214786e-34 1.219842e-33 5.359901e-35
[1569,] 1.210437e-34 1.163937e-33 5.141346e-35
[1570,] 4.182345e-34 5.643778e-34 1.402798e-34
[1571,] 9.502608e-34 5.095545e-34 2.759768e-34
[1572,] 1.325353e-28 3.746858e-34 1.706466e-28
[1573,] 6.602341e-34 6.040962e-34 9.079294e-35
[1574,] 1.275759e-34 5.881530e-34 4.445871e-35
[1575,] 1.018426e-33 5.841959e-34 1.989695e-34
[1576,] 3.893330e-31 9.626807e-34 7.195332e-31
[1577,] 1.204620e-34 1.505526e-33 5.744792e-35
[1578,] 1.271888e-34 1.854811e-33 5.720676e-35
[1579,] 2.749167e-34 4.885748e-34 7.775684e-35
[1580,] 6.806607e-34 4.366356e-34 8.946537e-35
[1581,] 6.905658e-34 5.365837e-34 9.916567e-35
[1582,] 8.045284e-32 9.608087e-34 4.156234e-32
[1583,] 4.856568e-31 3.516412e-33 5.868893e-31
[1584,] 5.203436e-34 7.963167e-34 2.497086e-34
[1585,] 1.402472e-34 2.867039e-34 4.620608e-35
[1586,] 3.067705e-32 3.137313e-34 2.272928e-32
[1587,] 7.676684e-31 1.065234e-33 4.272418e-31
[1588,] 3.084240e-30 7.991898e-34 5.436078e-30
[1589,] 4.860152e-30 2.831396e-34 3.887900e-30
[1590,] 6.219199e-34 5.590841e-34 1.452716e-34
[1591,] 4.309674e-30 2.817513e-34 3.320456e-30
[1592,] 3.915955e-30 2.047197e-34 1.858983e-30
[1593,] 1.243088e-27 8.513971e-34 1.438681e-27
[1594,] 4.503284e-30 2.654873e-34 3.352092e-30
[1595,] 1.040199e-27 8.008779e-34 1.144251e-27
[1596,] 6.214608e-34 5.473279e-34 1.483053e-34
[1597,] 3.907294e-30 3.090800e-34 3.371393e-30
[1598,] 4.736604e-34 7.651097e-34 2.117924e-34
[1599,] 2.563250e-30 2.167686e-33 8.017869e-30
[1600,] 1.311401e-34 5.988469e-34 5.025287e-35
[1601,] 4.380448e-28 1.182904e-33 1.407685e-27
[1602,] 1.220966e-34 2.167954e-34 3.330845e-35
[1603,] 8.008813e-31 8.674140e-34 4.055082e-31
[1604,] 3.809543e-31 8.685480e-34 1.915254e-31
[1605,] 1.276359e-34 1.788378e-34 3.231133e-35
[1606,] 3.784868e-31 7.617380e-34 1.975075e-31
[1607,] 2.238132e-30 2.454985e-33 7.267801e-30
[1608,] 1.216851e-34 1.674028e-34 3.149576e-35
[1609,] 1.347460e-34 8.791492e-33 1.368016e-34
[1610,] 5.020162e-28 1.432128e-33 1.837806e-27
[1611,] 6.102853e-34 1.106331e-33 4.231541e-34
[1612,] 1.300293e-34 1.800168e-34 3.239105e-35
[1613,] 1.395076e-34 9.744848e-34 6.333802e-35
[1614,] 1.477842e-34 1.155395e-32 1.925446e-34
[1615,] 7.068140e-28 1.864968e-33 3.090951e-27
[1616,] 5.742684e-31 7.743077e-34 2.757592e-31
[1617,] 2.217988e-33 6.270933e-34 1.128635e-33
[1618,] 2.465123e-34 8.342283e-34 9.920426e-35
[1619,] 1.226695e-34 1.666714e-34 3.202237e-35
[1620,] 7.404998e-28 1.532234e-33 2.874291e-27
[1621,] 1.264711e-34 1.635840e-34 3.185086e-35
[1622,] 1.295619e-34 1.657816e-34 3.299140e-35
[1623,] 1.252285e-34 1.571910e-34 3.243178e-35
[1624,] 1.154704e-34 5.337821e-34 3.550876e-35
[1625,] 6.916038e-31 3.962948e-33 1.672403e-30
[1626,] 3.449920e-31 8.055011e-34 5.946554e-31
[1627,] 4.993604e-31 1.586161e-34 2.000824e-31
[1628,] 2.728133e-31 1.576233e-34 1.088678e-31
[1629,] 4.004431e-31 1.588441e-34 1.650460e-31
[1630,] 7.621228e-33 9.155070e-33 1.885299e-32
[1631,] 4.062251e-33 5.024190e-34 2.503927e-33
[1632,] 4.340905e-33 3.171811e-34 3.378340e-33
[1633,] 4.845025e-33 2.862669e-34 3.572031e-33
[1634,] 4.422449e-33 5.258673e-34 2.227761e-33
[1635,] 5.783615e-33 6.576524e-34 6.957190e-33
[1636,] 9.799778e-33 7.086197e-34 1.193672e-32
[1637,] 5.141805e-33 1.923453e-34 1.308510e-33
[1638,] 5.196203e-33 1.884907e-34 1.361536e-33
[1639,] 5.830497e-33 4.568047e-34 2.410585e-33
[1640,] 2.503798e-34 3.805582e-34 7.260646e-35
[1641,] 1.381847e-34 3.460535e-34 9.993474e-35
[1642,] 2.538579e-34 3.679264e-34 6.942909e-35
[1643,] 2.442676e-34 3.845824e-34 7.170695e-35
[1644,] 1.346508e-34 2.797627e-34 8.204538e-35
[1645,] 2.886848e-34 1.927210e-34 6.457849e-35
[1646,] 7.554857e-33 7.399984e-34 9.689061e-33
[1647,] 1.018684e-34 9.621273e-34 5.794914e-35
[1648,] 1.259068e-34 3.418315e-34 2.966171e-35
[1649,] 4.234710e-31 2.419616e-34 9.742198e-32
[1650,] 1.440013e-34 5.261287e-34 4.521690e-35
[1651,] 1.151855e-34 2.027075e-34 2.868913e-35
[1652,] 2.702213e-34 6.757965e-34 1.029282e-34
[1653,] 1.563378e-34 6.706037e-34 5.116670e-35
[1654,] 7.729005e-32 8.455136e-34 1.042047e-31
[1655,] 2.043925e-34 5.616610e-34 5.674144e-35
[1656,] 8.194806e-34 2.433157e-34 2.324951e-34
[1657,] 1.037523e-34 9.545369e-34 4.890926e-35
[1658,] 1.389904e-33 2.444935e-34 3.972755e-34
[1659,] 1.025683e-34 4.768419e-34 3.516024e-35
[1660,] 1.216055e-33 4.169630e-34 5.659981e-34
[1661,] 1.234297e-33 5.255916e-34 6.766345e-34
[1662,] 1.753660e-34 1.892081e-33 1.740357e-34
[1663,] 1.051216e-34 2.214082e-33 3.240887e-35
[1664,] 1.742900e-33 2.446572e-34 4.958417e-34
[1665,] 2.265627e-34 3.924966e-33 4.872719e-35
[1666,] 2.268657e-34 4.807165e-33 4.875737e-35
[1667,] 1.954741e-33 4.773352e-34 4.927381e-34
[1668,] 1.388019e-34 2.302536e-34 8.202916e-35
[1669,] 1.687329e-34 4.141695e-34 1.012725e-34
[1670,] 1.542618e-33 4.127600e-34 7.041856e-34
[1671,] 1.519399e-34 3.965847e-34 8.645367e-35
[1672,] 4.990344e-34 1.642027e-34 2.374528e-34
[1673,] 1.566120e-33 2.761038e-34 1.979227e-34
[1674,] 4.949459e-33 1.683315e-34 6.591918e-34
[1675,] 4.683641e-33 1.819159e-34 8.159800e-34
[1676,] 3.752698e-34 1.618379e-34 7.130164e-35
[1677,] 5.000456e-33 1.814277e-34 8.520146e-34
[1678,] 1.266883e-30 1.618478e-33 9.100860e-31
[1679,] 2.335940e-34 7.591053e-34 5.974903e-35
[1680,] 2.616171e-34 6.438078e-34 6.717478e-35
[1681,] 1.650357e-34 1.907737e-34 4.487597e-35
[1682,] 3.484568e-34 5.982750e-34 1.559703e-34
[1683,] 2.525829e-34 3.571245e-34 9.445832e-35
[1684,] 4.158807e-34 3.682397e-34 4.776780e-35
[1685,] 1.626281e-34 2.014005e-33 1.373128e-34
[1686,] 8.674907e-35 2.004409e-33 2.979569e-35
[1687,] 9.463926e-35 1.137882e-33 2.653757e-35
[1688,] 1.047424e-34 2.684300e-33 7.069081e-35
[1689,] 1.426987e-34 3.258380e-34 4.990613e-35
[1690,] 5.366896e-34 4.280502e-34 1.293873e-34
[1691,] 1.057068e-34 7.870119e-34 2.680138e-35
[1692,] 1.403380e-34 4.838425e-34 4.504085e-35
[1693,] 6.318775e-34 4.254405e-34 1.514037e-34
[1694,] 9.401005e-35 3.859015e-34 3.320750e-35
[1695,] 2.116945e-34 4.301506e-34 1.073963e-34
[1696,] 9.397561e-35 3.612073e-34 3.244096e-35
[1697,] 9.391907e-35 8.872590e-34 3.989247e-35
[1698,] 9.315091e-35 1.106833e-33 4.043045e-35
[1699,] 1.515686e-34 3.521762e-34 4.872283e-35
[1700,] 9.227320e-35 3.800520e-34 3.185324e-35
[1701,] 1.511889e-34 3.620212e-34 4.875841e-35
[1702,] 8.202946e-35 1.573843e-34 2.422073e-35
[1703,] 8.601074e-35 1.757018e-34 2.673683e-35
[1704,] 4.864121e-34 3.911215e-34 1.208979e-34
[1705,] 8.519789e-35 1.680444e-34 2.579823e-35
[1706,] 3.084952e-34 2.601095e-34 7.041619e-35
[1707,] 8.811283e-35 3.348075e-34 2.900121e-35
[1708,] 8.628282e-35 1.787674e-34 2.579480e-35
[1709,] 8.750862e-35 3.213757e-34 2.836579e-35
[1710,] 8.857270e-35 3.351391e-34 2.916807e-35
[1711,] 8.613906e-35 1.714867e-34 2.576300e-35
[1712,] 8.196807e-35 1.582469e-34 2.426963e-35
[1713,] 4.092890e-34 5.990594e-34 1.051075e-34
[1714,] 8.795449e-35 3.468552e-34 2.883018e-35
[1715,] 8.697754e-35 1.852171e-34 2.430419e-35
[1716,] 1.281929e-34 2.242015e-34 3.776237e-35
[1717,] 8.805312e-35 3.489821e-34 2.891551e-35
[1718,] 1.283249e-34 2.268725e-34 3.792007e-35
[1719,] 1.340989e-34 2.192560e-34 3.926580e-35
[1720,] 1.328080e-34 2.150348e-34 3.917464e-35
[1721,] 1.293391e-34 2.189749e-34 3.773383e-35
[1722,] 8.838838e-35 3.551094e-34 2.923493e-35
[1723,] 8.755514e-35 1.729502e-34 2.565317e-35
[1724,] 8.867726e-35 3.309652e-34 2.903035e-35
[1725,] 1.327071e-34 2.348683e-34 3.754296e-35
[1726,] 8.853552e-35 3.325235e-34 2.898511e-35
[1727,] 9.014880e-35 3.355985e-34 2.981080e-35
[1728,] 1.351503e-34 3.193664e-34 4.132308e-35
[1729,] 1.254814e-34 1.700727e-34 3.423642e-35
[1730,] 8.853332e-35 2.456615e-34 2.881496e-35
[1731,] 1.350106e-34 3.146886e-34 4.131272e-35
[1732,] 8.674877e-35 2.463041e-34 2.703010e-35
[1733,] 8.193305e-35 1.567591e-34 2.420067e-35
[1734,] 1.344796e-34 2.154588e-34 4.142959e-35
[1735,] 1.312424e-34 2.702213e-34 4.141104e-35
[1736,] 3.124498e-34 2.525471e-34 7.296179e-35
[1737,] 1.345780e-34 3.137461e-34 4.143251e-35
[1738,] 1.329276e-34 3.006197e-34 4.080905e-35
[1739,] 1.344145e-34 1.655074e-34 3.537157e-35
[1740,] 9.765171e-35 5.218611e-34 4.566730e-35
[1741,] 1.047748e-34 3.821245e-34 4.164482e-35
[1742,] 9.054878e-35 2.314129e-34 3.364716e-35
[1743,] 1.513440e-34 2.189745e-34 4.825460e-35
[1744,] 9.660064e-35 3.077071e-34 3.446356e-35
[1745,] 8.185127e-35 1.692144e-34 2.453279e-35
[1746,] 8.313575e-35 2.645795e-34 2.973018e-35
[1747,] 1.601681e-34 3.033085e-34 4.825865e-35
[1748,] 8.835696e-35 1.842113e-34 2.802617e-35
[1749,] 8.157609e-35 1.783662e-34 2.459103e-35
[1750,] 8.296635e-35 1.614865e-34 2.447491e-35
[1751,] 8.369899e-35 1.914946e-34 2.561451e-35
[1752,] 1.510833e-34 3.175617e-34 4.535396e-35
[1753,] 8.319284e-35 1.918621e-34 2.553875e-35
[1754,] 8.559594e-35 1.921362e-34 2.633061e-35
[1755,] 8.322676e-35 1.917117e-34 2.539285e-35
[1756,] 8.305789e-35 1.808993e-34 2.470123e-35
[1757,] 8.173075e-35 1.643072e-34 2.425989e-35
[1758,] 8.453799e-35 1.934859e-34 2.611826e-35
[1759,] 9.686114e-35 3.974787e-34 2.762513e-35
[1760,] 9.916899e-35 3.241384e-34 2.984626e-35
[1761,] 1.544187e-34 3.172296e-34 4.622963e-35
[1762,] 8.223770e-35 1.791741e-34 2.472174e-35
[1763,] 8.364895e-35 2.293739e-34 2.903883e-35
[1764,] 8.247552e-35 1.920231e-34 2.537124e-35
[1765,] 8.221147e-35 1.818771e-34 2.587004e-35
[1766,] 8.370265e-35 2.324742e-34 2.923952e-35
[1767,] 8.163051e-35 1.673272e-34 2.454500e-35
[1768,] 1.654468e-34 2.227970e-34 4.463209e-35
[1769,] 9.581921e-35 2.507076e-34 2.433039e-35
[1770,] 1.085333e-34 3.297310e-34 2.703950e-35
[1771,] 1.107734e-34 4.022697e-34 3.821221e-35
[1772,] 1.828292e-34 5.499847e-34 5.478782e-35
[1773,] 1.130822e-34 2.492224e-34 3.223225e-35
[1774,] 5.722755e-34 5.042243e-34 3.179112e-34
[1775,] 3.939211e-34 3.467891e-34 9.062335e-35
[1776,] 1.702652e-34 2.314753e-34 6.844704e-35
[1777,] 1.166844e-34 1.685659e-34 3.524907e-35
[1778,] 6.569470e-34 5.210611e-34 3.385763e-34
[1779,] 5.633143e-34 3.608028e-34 1.653083e-34
[1780,] 2.623334e-34 2.577711e-34 1.004380e-34
[1781,] 1.474435e-34 2.480662e-34 4.417533e-35
[1782,] 6.179961e-34 3.475191e-34 1.683438e-34
[1783,] 1.019299e-34 1.770067e-34 3.242068e-35
[1784,] 1.141668e-34 2.817393e-34 4.395715e-35
[1785,] 1.310016e-34 2.489856e-34 4.053352e-35
[1786,] 1.115378e-34 2.495520e-34 3.690459e-35
[1787,] 1.338359e-34 2.553804e-34 4.350798e-35
[1788,] 1.181989e-34 2.102914e-34 3.202978e-35
[1789,] 1.165494e-34 2.094517e-34 3.179639e-35
[1790,] 6.374664e-34 2.684322e-33 1.275465e-33
[1791,] 1.257477e-34 2.449626e-34 3.999120e-35
[1792,] 1.302479e-34 3.049996e-34 6.391220e-35
[1793,] 1.247507e-34 3.386105e-34 4.299444e-35
[1794,] 1.361188e-34 2.493485e-34 4.473159e-35
[1795,] 1.337780e-34 2.512223e-34 4.417615e-35
[1796,] 3.232627e-34 5.095479e-34 2.670770e-34
[1797,] 1.093354e-33 3.585387e-32 4.294035e-33
[1798,] 7.111508e-34 3.841855e-33 1.774228e-33
[1799,] 3.772602e-34 5.077626e-34 1.247281e-34
[1800,] 1.213777e-34 3.965529e-34 4.195577e-35
[1801,] 3.613233e-34 4.744858e-34 9.600291e-35
[1802,] 1.360555e-34 2.587217e-34 4.599515e-35
[1803,] 1.336591e-34 2.747991e-34 4.527413e-35
[1804,] 2.101235e-34 2.651081e-34 5.565856e-35
[1805,] 6.468722e-34 1.456714e-33 9.431996e-34
[1806,] 1.289953e-34 2.684972e-34 4.222452e-35
[1807,] 1.300293e-34 2.719588e-34 4.348244e-35
[1808,] 3.721858e-34 4.632053e-34 1.140062e-34
[1809,] 9.717835e-34 2.038245e-33 8.386809e-34
[1810,] 1.169889e-34 2.771558e-34 5.274225e-35
[1811,] 1.317263e-34 1.907632e-34 3.540151e-35
[1812,] 1.336664e-34 1.921538e-34 3.529161e-35
[1813,] 1.154781e-34 3.037986e-34 5.437423e-35
[1814,] 1.203260e-34 2.258071e-34 3.509032e-35
[1815,] 1.203625e-34 2.266343e-34 3.493787e-35
[1816,] 1.548584e-34 5.537685e-34 5.610442e-35
[1817,] 4.385827e-34 3.628403e-34 9.978590e-35
[1818,] 5.379731e-34 4.327933e-34 4.959896e-34
[1819,] 2.283240e-34 3.316203e-34 1.241842e-34
[1820,] 2.082550e-34 3.655360e-34 1.239895e-34
[1821,] 2.161519e-34 4.925998e-34 6.588386e-35
[1822,] 1.157847e-33 2.871326e-34 4.966224e-34
[1823,] 2.204357e-34 4.545579e-34 1.542455e-34
[1824,] 2.071034e-34 4.406903e-34 1.393335e-34
[1825,] 2.396097e-34 4.550498e-34 7.245148e-35
[1826,] 2.256202e-34 4.187304e-34 1.498688e-34
[1827,] 3.475680e-34 4.176741e-34 2.480289e-34
[1828,] 1.064433e-34 1.197673e-33 8.504774e-35
[1829,] 2.229775e-34 4.378965e-34 6.639385e-35
[1830,] 1.077452e-34 2.052265e-34 2.541706e-35
[1831,] 2.250425e-34 4.570856e-34 6.741830e-35
[1832,] 9.688914e-35 1.579320e-34 2.724063e-35
[1833,] 2.235091e-34 4.775849e-34 6.764242e-35
[1834,] 2.881823e-34 1.682081e-34 1.109130e-34
[1835,] 2.239937e-34 4.637545e-34 6.887839e-35
[1836,] 9.901395e-35 1.583968e-34 2.747887e-35
[1837,] 3.047076e-34 6.078403e-34 1.186698e-34
[1838,] 3.534868e-34 2.195782e-34 1.883331e-34
[1839,] 1.001362e-34 1.680596e-34 2.628037e-35
[1840,] 1.058045e-34 1.575871e-34 2.954545e-35
[1841,] 9.993135e-35 1.576212e-34 2.797346e-35
[1842,] 2.265534e-34 4.664470e-34 6.901634e-35
[1843,] 2.203843e-34 2.854804e-34 5.879905e-35
[1844,] 2.459042e-34 1.737395e-34 6.110121e-35
[1845,] 8.703055e-35 2.526549e-34 2.512524e-35
[1846,] 8.493666e-35 3.151927e-34 2.797051e-35
[1847,] 8.458992e-35 1.599823e-34 2.479405e-35
[1848,] 8.808850e-35 1.808778e-34 2.428400e-35
[1849,] 9.637507e-35 2.401674e-34 2.459526e-35
[1850,] 2.240676e-34 1.196785e-33 8.530207e-35
[1851,] 1.657219e-34 3.642309e-34 5.041544e-35
[1852,] 2.301655e-34 8.007097e-34 8.498382e-35
[1853,] 8.604989e-35 2.347942e-34 2.459147e-35
[1854,] 1.927267e-34 2.199479e-34 5.797235e-35
[1855,] 2.514658e-34 2.697335e-34 4.867455e-35
[1856,] 1.760882e-34 4.445364e-34 5.402204e-35
[1857,] 1.713756e-34 4.434258e-34 5.291140e-35
[1858,] 1.588820e-34 2.621010e-34 4.363032e-35
[1859,] 3.161500e-34 2.964597e-34 7.891109e-35
[1860,] 2.893552e-34 3.524145e-34 7.597003e-35
[1861,] 2.234931e-34 7.754316e-34 7.817232e-35
[1862,] 8.133903e-35 2.799044e-34 2.817286e-35
[1863,] 1.950923e-34 4.197112e-34 5.106077e-35
[1864,] 2.221950e-34 5.934586e-34 7.405668e-35
[1865,] 3.162152e-34 2.274805e-34 1.719290e-34
[1866,] 2.082062e-34 4.413248e-34 6.578081e-35
[1867,] 2.120509e-34 5.851141e-34 2.660752e-35
[1868,] 2.193728e-34 4.431908e-34 6.724710e-35
[1869,] 2.531335e-33 3.954251e-34 1.057189e-33
[1870,] 4.474424e-34 7.272591e-34 1.778978e-34
[1871,] 3.233595e-34 3.792040e-34 5.362191e-35
[1872,] 8.661647e-35 1.707593e-34 2.433684e-35
[1873,] 2.074711e-34 3.809305e-34 4.386757e-35
[1874,] 8.385452e-35 1.604432e-34 2.420697e-35
[1875,] 8.826738e-35 1.692361e-34 2.456861e-35
[1876,] 1.908047e-34 4.326563e-34 6.824840e-35
[1877,] 8.802607e-35 1.649390e-34 2.473237e-35
[1878,] 1.233158e-34 4.014363e-34 4.358893e-35
[1879,] 1.827124e-34 4.259464e-34 6.449976e-35
[1880,] 1.865979e-34 4.255156e-34 6.590884e-35
[1881,] 8.936907e-35 1.623518e-34 2.518423e-35
[1882,] 1.899941e-34 4.241832e-34 4.303757e-35
[1883,] 8.466312e-35 1.651344e-34 2.429219e-35
[1884,] 8.542386e-35 1.631089e-34 2.446965e-35
[1885,] 2.353757e-34 1.137375e-33 8.618969e-35
[1886,] 1.401201e-33 5.225651e-34 5.064952e-34
[1887,] 8.650059e-35 1.637473e-34 2.459601e-35
[1888,] 3.825745e-34 2.499063e-34 8.496359e-35
[1889,] 2.348798e-34 1.148831e-33 8.817742e-35
[1890,] 1.521626e-34 9.126439e-34 7.860539e-35
[1891,] 1.284286e-34 2.135959e-34 4.370954e-35
[1892,] 8.662236e-34 3.310496e-34 1.497193e-34
[1893,] 3.852852e-34 2.492477e-34 8.601182e-35
[1894,] 2.434469e-34 1.267632e-33 7.848309e-35
[1895,] 1.885126e-34 4.321629e-34 6.732467e-35
[1896,] 1.089789e-34 4.570844e-34 5.172790e-35
[1897,] 8.446371e-35 1.576965e-34 2.454868e-35
[1898,] 4.183584e-34 2.566972e-34 9.380085e-35
[1899,] 2.058096e-34 3.970475e-34 6.985143e-35
[1900,] 2.275330e-34 6.010698e-34 4.069583e-35
[1901,] 8.748959e-35 1.599557e-34 2.584091e-35
[1902,] 8.658031e-35 1.613804e-34 2.555908e-35
[1903,] 8.693433e-35 1.747553e-34 2.436679e-35
[1904,] 2.100455e-34 3.784495e-34 6.739699e-35
[1905,] 2.248348e-34 3.759376e-34 7.051990e-35
[1906,] 3.712843e-34 2.598453e-34 8.720371e-35
[1907,] 8.573009e-35 1.831140e-34 2.406689e-35
[1908,] 3.437624e-34 1.731529e-34 5.244447e-35
[1909,] 2.333305e-34 1.193708e-33 8.873827e-35
[1910,] 8.594533e-35 2.183928e-34 2.775822e-35
[1911,] 1.980049e-34 6.183293e-34 3.589967e-35
[1912,] 3.957113e-34 2.912186e-34 1.056104e-34
[1913,] 8.597686e-35 2.513475e-34 2.826255e-35
[1914,] 2.371017e-34 1.532299e-33 8.424331e-35
[1915,] 2.584661e-34 6.079168e-34 4.594481e-35
[1916,] 2.642967e-33 2.215056e-34 1.327571e-34
[1917,] 3.766677e-34 4.569348e-34 1.101222e-34
[1918,] 2.632746e-34 4.205284e-34 6.794410e-35
[1919,] 6.439267e-34 2.705079e-34 1.133844e-34
[1920,] 1.173793e-34 4.603057e-34 4.015865e-35
[1921,] 2.040388e-34 6.528587e-34 6.042012e-35
[1922,] 1.504659e-32 6.265595e-34 4.944889e-35
[1923,] 5.888604e-34 3.780483e-34 4.145255e-35
[1924,] 6.208572e-34 5.078226e-34 3.852914e-35
[1925,] 5.899765e-34 4.665592e-34 3.870402e-35
[1926,] 3.546656e-34 2.539067e-34 8.031691e-35
[1927,] 2.940688e-34 4.145301e-34 7.619709e-35
[1928,] 2.398092e-34 3.969475e-34 6.508863e-35
[1929,] 2.463859e-34 3.866580e-34 7.175783e-35
[1930,] 6.523137e-34 5.533244e-34 1.768193e-34
[1931,] 6.441239e-34 7.069897e-34 8.300728e-35
[1932,] 1.536448e-34 1.951200e-33 2.467126e-35
[1933,] 3.753082e-34 1.863548e-33 5.666898e-34
[1934,] 2.621917e-31 3.541773e-34 2.856275e-34
[1935,] 1.313975e-33 3.764305e-34 3.476645e-34
[1936,] 1.607936e-32 9.135089e-34 2.625471e-32
[1937,] 2.440419e-34 2.114937e-33 3.235567e-34
[1938,] 3.760813e-34 1.358793e-33 6.145713e-34
[1939,] 2.744579e-34 2.822844e-33 5.734184e-34
[1940,] 2.284376e-34 1.120986e-33 3.093967e-34
[1941,] 6.403273e-34 1.474276e-33 1.050460e-33
[1942,] 3.504719e-34 3.292570e-34 8.172845e-35
[1943,] 1.222531e-33 1.520580e-33 2.187554e-33
[1944,] 1.479785e-34 3.239540e-34 5.595671e-35
[1945,] 2.060135e-34 1.076739e-33 2.691054e-34
[1946,] 1.314131e-33 1.082805e-33 2.084798e-33
[1947,] 1.040073e-34 3.186160e-34 3.472689e-35
[1948,] 1.540926e-34 3.203316e-34 5.871126e-35
[1949,] 3.367450e-34 3.953320e-34 9.639879e-35
[1950,] 1.651520e-33 3.036373e-34 1.187474e-33
[1951,] 1.045278e-34 5.364509e-34 3.613156e-35
[1952,] 2.003903e-34 3.910391e-34 9.997815e-35
[1953,] 4.182563e-34 4.215765e-34 1.500312e-34
[1954,] 2.101646e-34 2.416238e-34 6.807035e-35
[1955,] 4.060737e-34 4.973613e-34 4.576563e-35
[1956,] 2.515474e-34 6.028704e-34 9.500283e-35
[1957,] 1.896502e-34 4.667459e-34 7.334682e-35
[1958,] 1.027585e-34 4.617184e-34 4.386868e-35
[1959,] 3.080031e-34 5.585979e-34 1.376160e-34
[1960,] 2.377258e-34 4.229916e-34 8.132503e-35
[1961,] 2.879017e-34 3.811226e-34 1.150936e-34
[1962,] 3.990627e-34 3.857087e-34 1.186724e-34
[1963,] 3.079103e-34 1.101883e-33 5.443253e-35
[1964,] 1.033296e-34 5.791754e-34 4.773978e-35
[1965,] 1.117127e-34 1.994276e-34 2.885144e-35
[1966,] 2.374071e-34 4.001154e-34 8.074293e-35
[1967,] 2.349186e-34 4.352124e-34 8.734261e-35
[1968,] 3.019457e-34 7.791292e-34 2.426792e-34
[1969,] 2.541847e-34 3.474266e-34 5.911934e-35
[1970,] 3.249676e-34 3.381074e-34 1.193256e-34
[1971,] 3.210155e-34 5.366767e-34 1.959704e-34
[1972,] 1.239729e-34 4.991762e-34 6.324457e-35
[1973,] 4.746371e-34 7.417542e-34 3.391392e-35
[1974,] 2.374698e-34 2.014545e-34 6.293102e-35
[1975,] 3.004509e-34 8.496762e-34 1.619484e-34
[1976,] 5.803824e-34 1.061039e-33 4.064566e-34
[1977,] 1.804141e-34 5.729764e-34 1.010210e-34
[1978,] 3.508776e-34 4.795008e-34 1.018585e-34
[1979,] 4.263250e-34 4.966468e-34 3.574210e-35
[1980,] 3.013583e-33 5.092476e-34 1.521436e-33
[1981,] 4.286532e-34 8.320663e-34 3.233203e-35
[1982,] 2.484475e-34 3.887308e-33 4.453922e-35
[1983,] 4.216693e-34 4.566942e-34 3.636676e-35
[1984,] 2.407772e-34 5.594395e-34 1.360807e-34
[1985,] 4.297738e-34 4.299465e-34 3.721410e-35
[1986,] 1.311907e-33 5.884663e-34 4.202412e-34
[1987,] 2.135321e-34 4.141138e-34 9.087863e-35
[1988,] 4.547990e-34 4.968448e-34 3.664324e-35
[1989,] 1.643338e-33 7.327815e-34 7.649309e-35
[1990,] 4.347970e-34 4.475332e-34 3.695292e-35
[1991,] 3.875155e-33 7.160840e-34 1.187713e-34
[1992,] 3.683050e-34 3.870959e-34 3.661070e-35
[1993,] 3.886665e-33 4.344284e-34 2.954950e-33
[1994,] 2.834549e-34 4.735507e-34 1.304125e-34
[1995,] 3.848200e-28 4.562977e-34 9.893264e-29
[1996,] 3.290031e-34 3.530245e-34 3.640749e-35
[1997,] 2.964958e-34 2.849929e-34 3.797638e-35
[1998,] 3.392929e-34 3.724368e-34 3.642241e-35
[1999,] 2.648172e-34 1.553030e-33 2.934697e-34
[2000,] 1.267360e-34 2.509019e-34 3.292990e-35
[2001,] 7.839339e-28 3.419153e-34 4.133855e-28
[2002,] 9.081616e-33 3.793338e-34 2.707624e-33
[2003,] 2.843000e-34 4.043417e-33 5.103459e-34
[2004,] 1.228936e-34 2.536791e-34 3.208619e-35
[2005,] 3.526451e-34 3.366089e-34 3.829391e-35
[2006,] 7.320787e-33 3.184118e-34 2.268796e-33
[2007,] 1.250859e-34 2.626517e-34 3.201982e-35
[2008,] 2.719961e-34 1.806727e-33 3.347194e-34
[2009,] 2.569668e-34 1.623878e-33 2.714200e-35
[2010,] 2.647176e-34 1.483097e-33 2.862331e-34
[2011,] 1.274082e-34 2.373664e-34 3.382548e-35
[2012,] 3.763432e-34 2.980521e-34 3.984852e-35
[2013,] 4.190970e-34 2.821717e-34 4.163167e-35
[2014,] 2.352684e-34 1.503976e-33 2.375579e-34
[2015,] 5.171572e-22 2.271145e-34 1.561504e-23
[2016,] 9.843500e-29 3.674369e-34 2.831643e-29
[2017,] 2.065231e-31 5.292277e-34 1.557338e-32
[2018,] 2.292786e-31 7.916507e-34 1.341777e-32
[2019,] 9.638175e-33 1.891399e-33 1.247216e-33
[2020,] 1.366756e-28 3.773603e-34 3.636674e-29
[2021,] 1.684757e-31 6.738023e-34 1.104474e-32
[2022,] 3.970789e-32 4.896647e-34 2.222711e-32
[2023,] 1.897812e-32 1.019287e-33 1.531835e-32
[2024,] 2.271661e-31 5.524956e-34 1.415333e-32
[2025,] 2.488692e-34 4.141189e-33 5.331908e-34
[2026,] 8.795056e-23 4.054122e-34 1.105352e-22
[2027,] 1.085660e-34 7.356198e-34 5.722099e-35
[2028,] 7.787780e-23 6.393183e-34 1.324313e-23
[2029,] 1.181362e-34 6.109975e-34 6.145517e-35
[2030,] 4.674232e-29 3.798832e-34 1.744856e-29
[2031,] 1.264685e-30 3.264063e-34 2.169463e-32
[2032,] 1.249005e-28 3.758889e-34 3.360147e-29
[2033,] 1.229598e-34 3.548380e-34 2.579877e-35
[2034,] 3.665579e-33 4.848190e-34 3.773681e-34
[2035,] 5.482558e-34 1.072340e-33 5.862390e-34
[2036,] 2.832115e-24 3.827300e-34 3.047885e-24
[2037,] 4.792570e-33 6.269027e-34 2.825056e-33
[2038,] 8.857568e-31 4.130259e-34 3.669014e-32
[2039,] 1.303868e-24 4.998519e-34 3.495504e-25
[2040,] 6.329381e-34 1.364414e-33 8.191495e-34
[2041,] 2.001611e-28 3.528798e-34 6.299477e-29
[2042,] 1.678388e-24 3.698357e-34 1.644129e-24
[2043,] 1.706902e-28 3.526725e-34 5.364336e-29
[2044,] 9.965862e-34 1.759440e-34 1.169237e-34
[2045,] 8.439427e-35 2.069212e-34 2.500208e-35
[2046,] 1.668305e-29 2.983343e-34 2.728252e-30
[2047,] 2.635810e-34 4.705872e-34 1.484473e-34
[2048,] 2.479335e-33 1.613707e-34 3.650670e-34
[2049,] 6.988722e-27 5.321487e-34 1.297674e-27
[2050,] 1.216161e-28 1.473010e-33 8.654280e-29
[2051,] 1.740771e-24 3.309086e-34 1.277259e-24
[2052,] 2.340252e-33 6.104194e-34 8.422174e-34
[2053,] 5.484873e-33 4.301123e-34 1.781280e-33
[2054,] 1.382982e-24 3.363431e-34 1.159139e-24
[2055,] 8.998082e-27 6.959094e-34 1.338462e-27
[2056,] 9.655150e-29 1.272705e-33 5.626795e-29
[2057,] 3.947369e-14 1.666160e-34 1.756562e-15
[2058,] 6.018722e-23 1.393729e-33 4.783005e-24
[2059,] 2.374276e-27 1.896755e-34 1.086225e-27
[2060,] 2.678905e-34 6.152790e-34 7.897406e-35
[2061,] 1.543140e-30 4.444552e-32 1.163008e-28
[2062,] 1.319092e-34 2.013088e-34 2.825429e-35
[2063,] 8.348887e-29 2.937433e-34 8.781516e-30
[2064,] 6.670417e-27 9.574659e-34 1.033430e-27
[2065,] 1.591985e-27 2.885882e-34 4.340108e-28
[2066,] 2.202289e-28 2.950305e-34 6.089102e-29
[2067,] 1.515428e-34 5.293505e-34 1.044833e-34
[2068,] 3.687379e-28 9.551937e-34 6.330017e-29
[2069,] 4.388483e-30 5.794765e-34 1.669797e-30
[2070,] 3.887336e-30 6.823079e-34 2.024910e-30
[2071,] 3.751384e-17 9.652199e-34 1.571661e-17
[2072,] 2.247374e-28 2.530824e-34 6.398994e-29
[2073,] 5.066106e-27 1.889264e-33 6.630647e-28
[2074,] 1.970395e-31 4.341611e-33 1.179483e-30
[2075,] 2.691131e-30 2.628348e-32 1.239366e-28
[2076,] 2.171946e-30 8.168353e-32 5.971450e-29
[2077,] 5.060177e-18 1.702455e-34 7.149861e-18
[2078,] 1.387342e-14 9.061244e-34 6.174559e-15
[2079,] 4.031535e-30 2.558523e-32 1.985800e-28
[2080,] 1.201863e-30 2.418738e-31 5.159277e-29
[2081,] 2.466703e-34 4.690083e-34 1.693311e-34
[2082,] 3.841765e-27 1.391448e-33 5.915483e-28
[2083,] 3.021719e-27 1.446589e-33 4.592429e-28
[2084,] 1.110900e-30 2.194828e-32 1.778769e-29
[2085,] 2.061615e-18 5.783856e-34 1.000000e+00
[2086,] 1.910976e-07 3.515223e-34 1.601191e-07
[2087,] 9.021800e-08 3.663156e-27 9.999999e-01
[2088,] 5.721666e-34 1.304109e-33 5.475652e-34
[2089,] 6.262845e-34 1.497537e-33 6.420766e-34
[2090,] 8.003686e-34 7.928895e-32 1.394166e-32
[2091,] 4.334540e-27 2.870415e-34 3.037927e-28
[2092,] 1.945630e-34 1.891843e-31 2.398598e-33
[2093,] 7.363419e-16 2.649861e-33 2.109453e-16
[2094,] 3.564067e-34 5.364002e-34 5.762794e-35
[2095,] 5.336255e-34 3.193173e-32 4.119809e-35
[2096,] 6.516390e-02 3.824890e-33 9.348342e-01
[2097,] 1.776600e-34 1.077818e-31 1.392740e-33
[2098,] 3.324515e-33 6.771164e-32 1.965717e-31
[2099,] 1.118062e-06 1.819882e-34 4.441523e-07
[2100,] 8.555191e-17 2.680680e-34 1.710708e-16
[2101,] 2.632274e-15 3.518459e-34 4.242518e-15
[2102,] 2.353123e-34 6.475274e-34 1.140349e-34
[2103,] 2.609047e-33 2.376477e-34 4.961186e-34
[2104,] 1.601685e-34 3.269894e-33 9.294632e-35
[2105,] 1.201157e-15 3.015900e-34 1.259616e-15
[2106,] 1.475366e-33 1.034072e-33 8.486402e-34
[2107,] 3.499591e-33 2.290363e-34 5.255566e-34
[2108,] 1.102606e-33 1.380922e-32 9.934852e-33
[2109,] 3.757856e-32 3.422354e-33 1.007217e-31
[2110,] 4.179333e-32 7.020345e-33 1.491698e-31
[2111,] 2.230448e-32 1.538970e-32 2.290910e-31
[2112,] 7.701975e-34 1.673423e-34 1.112404e-34
[2113,] 1.999459e-34 2.378475e-33 6.223264e-35
[2114,] 1.571836e-32 1.258573e-32 1.724638e-31
[2115,] 6.923629e-34 1.771984e-34 7.445858e-35
[2116,] 3.752458e-32 4.162884e-33 9.686108e-32
[2117,] 7.364831e-34 1.702253e-34 8.237134e-35
[2118,] 6.887566e-34 1.782670e-34 7.460505e-35
[2119,] 1.520431e-29 2.408600e-34 1.380519e-30
[2120,] 2.697336e-34 3.998698e-33 6.646082e-34
[2121,] 9.084535e-29 2.848047e-34 2.609143e-28
[2122,] 4.672248e-34 1.165153e-33 2.978119e-34
[2123,] 1.759212e-34 1.844969e-34 3.821760e-35
[2124,] 8.164008e-34 1.856326e-34 2.435180e-34
[2125,] 8.183571e-34 1.852351e-34 2.423464e-34
[2126,] 9.260505e-35 1.245786e-33 2.762858e-35
[2127,] 3.111194e-34 7.150808e-33 3.676966e-34
[2128,] 1.195614e-34 3.988822e-34 3.994115e-35
[2129,] 1.013744e-34 3.568076e-34 3.107392e-35
[2130,] 1.294155e-33 2.726709e-34 5.079737e-34
[2131,] 1.281702e-34 3.143125e-34 4.964798e-35
[2132,] 9.228210e-35 1.723909e-34 2.676236e-35
[2133,] 8.724353e-35 3.296497e-34 3.516135e-35
[2134,] 1.870842e-34 2.516396e-34 7.188261e-35
[2135,] 6.821138e-33 6.174773e-34 5.354515e-33
[2136,] 1.443550e-34 4.023682e-34 3.813485e-35
[2137,] 2.354967e-34 2.257900e-34 1.072322e-34
[2138,] 4.708977e-34 1.914980e-34 1.647070e-34
[2139,] 1.257013e-34 1.947282e-34 2.967478e-35
[2140,] 3.813072e-34 1.676323e-32 5.073428e-34
[2141,] 1.694183e-34 1.404991e-33 8.421427e-35
[2142,] 1.329048e-34 2.210937e-34 2.983833e-35
[2143,] 1.274340e-34 2.370614e-34 4.748167e-35
[2144,] 9.297969e-34 2.349953e-34 1.758378e-34
[2145,] 2.164254e-34 3.421531e-34 1.247371e-34
[2146,] 1.896390e-34 2.001209e-34 5.842656e-35
[2147,] 5.371869e-33 1.036593e-33 7.645700e-33
[2148,] 4.737569e-33 9.538545e-34 6.267151e-33
[2149,] 5.105896e-33 6.361448e-33 1.101129e-32
[2150,] 3.397396e-33 3.100216e-34 1.751053e-33
[2151,] 6.112717e-33 9.489608e-34 6.597084e-33
[2152,] 1.039366e-34 1.618841e-34 3.061818e-35
[2153,] 1.066733e-34 1.635555e-34 2.851982e-35
[2154,] 9.493216e-35 1.628658e-34 2.846111e-35
[2155,] 9.415452e-35 1.669747e-34 2.889268e-35
[2156,] 9.446659e-35 1.757867e-34 3.017216e-35
[2157,] 9.213253e-35 1.653101e-34 2.799361e-35
[2158,] 1.109257e-34 1.843257e-34 3.740382e-35
[2159,] 9.867740e-35 2.152567e-34 2.849475e-35
[2160,] 8.734315e-35 1.573835e-34 2.543877e-35
[2161,] 8.647904e-35 1.570066e-34 2.517759e-35
[2162,] 8.795034e-35 1.585600e-34 2.537705e-35
[2163,] 8.739752e-35 1.584066e-34 2.530772e-35
[2164,] 8.735910e-35 1.584102e-34 2.530221e-35
[2165,] 2.594571e-33 3.099382e-33 2.886695e-33
[2166,] 6.846091e-33 2.105941e-33 1.163747e-32
[2167,] 1.181264e-32 1.846583e-33 3.855487e-32
[2168,] 9.552822e-35 1.704869e-34 2.943983e-35
[2169,] 3.643159e-34 2.002542e-34 1.370758e-34
[2170,] 3.403126e-34 2.015178e-34 1.293964e-34
[2171,] 8.747369e-34 6.299199e-34 1.112463e-34
[2172,] 2.268921e-33 4.772703e-33 3.931636e-33
[2173,] 3.846728e-34 3.660846e-34 2.420963e-34
[2174,] 4.718320e-34 2.757889e-34 2.270375e-34
[2175,] 1.841686e-33 3.131102e-33 1.946711e-33
[2176,] 3.315341e-33 1.807262e-34 7.947827e-34
[2177,] 3.519289e-33 1.667977e-34 6.642485e-34
[2178,] 1.637409e-31 5.832938e-33 5.160457e-31
[2179,] 4.060286e-34 2.317307e-33 8.596213e-34
[2180,] 2.867969e-34 3.932800e-31 2.561217e-33
[2181,] 3.817839e-34 2.369828e-33 8.890317e-34
[2182,] 2.259658e-33 3.181909e-34 1.343601e-33
[2183,] 1.748958e-33 1.999447e-34 5.363179e-34
[2184,] 1.109154e-31 4.484042e-33 2.902083e-31
[2185,] 1.176325e-34 2.546797e-34 3.528557e-35
[2186,] 2.432812e-34 7.350349e-34 1.157701e-34
[2187,] 1.788028e-34 2.381869e-34 5.758882e-35
[2188,] 1.120758e-33 4.618977e-34 3.784717e-34
[2189,] 2.259644e-34 1.859014e-33 2.545522e-34
[2190,] 2.324929e-34 5.803674e-34 1.163036e-34
[2191,] 4.552198e-34 6.293698e-34 3.004694e-34
[2192,] 2.149177e-34 2.251553e-34 3.514477e-35
[2193,] 2.100346e-34 1.854004e-34 3.644031e-35
[2194,] 2.292694e-34 2.402326e-34 3.501644e-35
[2195,] 2.041387e-34 3.048174e-34 8.077270e-35
[2196,] 2.043588e-34 1.850706e-34 3.617762e-35
[2197,] 6.273198e-34 3.335872e-34 3.514885e-34
[2198,] 3.445288e-34 4.526643e-34 2.563044e-34
[2199,] 4.626396e-34 5.219986e-34 2.734409e-34
[2200,] 6.554650e-34 3.948163e-34 4.741360e-34
[2201,] 3.309843e-34 2.486417e-34 1.512725e-34
[2202,] 3.191311e-34 1.626102e-34 7.340902e-35
[2203,] 2.107980e-34 3.969716e-33 2.464723e-34
[2204,] 2.087615e-34 1.129831e-33 1.600702e-34
[2205,] 2.075980e-34 1.151941e-33 1.596164e-34
[2206,] 1.238380e-34 3.509056e-34 4.416759e-35
[2207,] 2.628950e-34 1.607485e-33 3.188293e-34
[2208,] 5.481865e-34 5.061442e-34 3.233977e-34
[2209,] 5.837146e-34 2.989691e-34 3.261724e-34
[2210,] 2.811939e-34 2.126747e-33 3.904681e-34
[2211,] 2.410748e-34 1.627102e-33 2.754532e-34
[2212,] 1.484721e-34 1.646253e-34 4.535489e-35
[2213,] 4.658617e-34 5.617071e-34 2.858892e-34
[2214,] 1.582967e-34 1.724377e-34 5.138964e-35
[2215,] 7.010935e-34 8.363799e-34 6.101926e-34
[2216,] 1.466615e-34 6.508246e-34 7.469652e-35
[2217,] 1.708838e-34 2.088177e-34 6.757470e-35
[2218,] 6.283079e-34 8.803958e-34 5.531448e-34
[2219,] 1.089907e-33 5.185755e-34 7.901301e-34
[2220,] 1.091665e-33 4.549292e-34 7.014057e-34
[2221,] 2.146686e-34 1.632316e-34 4.987592e-35
[2222,] 1.056353e-33 4.820207e-34 7.264198e-34
[2223,] 4.016109e-34 6.399682e-34 2.231613e-34
[2224,] 1.015090e-33 5.589528e-34 7.763221e-34
[2225,] 7.321153e-34 2.099234e-34 1.920482e-34
[2226,] 1.161934e-33 6.067859e-34 9.075866e-34
[2227,] 3.878429e-34 1.750588e-34 8.680074e-35
[2228,] 2.589023e-34 1.789872e-34 4.163912e-35
[2229,] 4.153514e-34 7.262889e-34 3.193101e-34
[2230,] 1.029295e-33 5.404659e-34 7.362607e-34
[2231,] 1.011905e-33 5.712439e-34 7.501606e-34
[2232,] 8.316034e-34 4.573873e-34 5.213933e-34
[2233,] 1.014539e-33 5.418129e-34 7.264978e-34
[2234,] 2.350732e-34 4.974660e-34 1.459130e-34
[2235,] 3.632719e-34 3.601559e-34 2.272468e-34
[2236,] 6.266502e-34 4.232964e-34 2.754722e-34
[2237,] 2.796272e-34 2.540648e-34 3.591528e-35
[2238,] 3.381283e-34 1.131567e-33 2.330734e-34
[2239,] 4.636159e-34 6.923884e-34 3.525597e-34
[2240,] 1.395903e-34 1.616085e-34 3.617629e-35
[2241,] 1.399183e-34 1.619745e-34 3.645909e-35
[2242,] 1.372728e-33 3.614113e-34 9.139788e-34
[2243,] 5.125742e-34 4.052739e-34 3.157962e-34
[2244,] 5.059431e-34 5.451681e-34 2.939479e-34
[2245,] 2.799992e-34 6.740122e-34 1.894944e-34
[2246,] 2.562050e-34 7.069214e-34 1.739248e-34
[2247,] 7.742832e-34 1.300912e-33 1.094898e-33
[2248,] 2.711911e-34 1.722145e-34 4.394866e-35
[2249,] 7.592893e-34 1.251517e-33 8.397359e-34
[2250,] 9.839283e-34 1.211415e-33 1.343795e-33
[2251,] 5.650152e-34 3.526340e-34 2.876830e-34
[2252,] 4.817937e-34 1.034831e-33 3.443788e-34
[2253,] 9.303049e-34 6.170573e-33 3.360054e-33
[2254,] 2.009061e-34 1.741027e-34 3.871455e-35
[2255,] 1.868746e-33 1.909173e-34 3.776675e-34
[2256,] 1.799119e-34 9.412847e-34 3.256086e-35
[2257,] 1.153439e-34 3.331009e-34 4.432730e-35
[2258,] 1.519457e-34 1.624988e-34 4.436360e-35
[2259,] 5.854945e-34 2.765563e-34 6.864225e-35
[2260,] 2.311186e-34 1.693800e-34 6.989345e-35
[2261,] 5.646600e-34 3.301557e-34 5.974207e-35
[2262,] 3.722416e-34 3.162286e-34 1.193796e-34
[2263,] 1.411184e-34 1.586488e-34 3.943796e-35
[2264,] 2.167972e-34 1.668939e-34 6.436512e-35
[2265,] 2.166175e-34 1.645436e-34 6.251184e-35
[2266,] 1.252911e-33 2.698116e-34 3.499031e-34
[2267,] 2.295739e-34 1.584687e-34 5.834990e-35
[2268,] 1.070126e-34 2.229812e-34 3.184564e-35
[2269,] 1.270469e-33 2.694847e-34 3.521071e-34
[2270,] 4.094703e-34 3.053124e-34 1.239309e-34
[2271,] 1.146400e-33 2.692348e-34 3.184960e-34
[2272,] 1.958004e-34 3.894394e-34 7.068660e-35
[2273,] 1.830864e-34 5.809506e-34 6.284811e-35
[2274,] 1.455883e-34 1.841367e-34 4.084148e-35
[2275,] 2.513024e-34 6.251686e-34 9.202762e-35
[2276,] 2.276997e-34 1.684832e-34 4.550751e-35
[2277,] 2.222191e-34 6.190375e-34 7.984601e-35
[2278,] 1.958282e-34 1.631901e-34 5.616726e-35
[2279,] 1.978345e-34 3.737681e-34 3.631928e-35
[2280,] 1.096913e-34 2.217971e-34 3.227740e-35
[2281,] 1.836011e-34 3.755977e-34 3.556954e-35
[2282,] 2.421654e-34 6.071765e-34 8.608036e-35
[2283,] 6.277157e-34 2.659106e-34 1.747650e-34
[2284,] 1.725894e-34 1.761085e-34 4.281188e-35
[2285,] 3.645352e-34 3.315715e-34 1.230371e-34
[2286,] 2.815250e-34 3.205068e-34 6.294072e-35
[2287,] 1.506767e-34 1.258829e-33 3.490153e-35
[2288,] 2.172188e-34 1.745754e-34 4.896255e-35
[2289,] 2.237719e-34 1.759588e-34 5.598200e-35
[2290,] 1.381227e-34 1.454970e-33 3.670515e-35
[2291,] 3.116325e-34 2.699324e-34 5.765350e-35
[2292,] 2.813220e-34 2.473967e-34 5.849831e-35
[2293,] 2.140565e-33 2.117558e-34 4.628489e-34
[2294,] 1.600147e-32 5.667194e-34 2.509436e-34
[2295,] 3.051268e-34 2.488869e-34 6.118151e-35
[2296,] 1.264507e-34 4.279732e-34 4.108917e-35
[2297,] 4.759329e-34 2.249479e-34 8.721694e-35
[2298,] 3.787230e-34 1.713201e-34 6.222175e-35
[2299,] 1.249859e-34 3.117328e-34 2.813506e-35
[2300,] 4.169465e-34 2.263698e-34 7.899046e-35
[2301,] 3.884176e-34 2.116461e-34 1.015978e-34
[2302,] 3.855441e-34 2.100651e-34 9.816491e-35
[2303,] 2.116699e-33 5.414626e-34 1.448130e-34
[2304,] 2.747320e-34 1.647784e-34 7.618394e-35
[2305,] 3.534951e-34 2.277961e-34 6.923282e-35
[2306,] 3.235753e-34 2.305330e-34 6.384113e-35
[2307,] 1.518341e-34 6.587593e-34 7.616073e-35
[2308,] 8.772711e-34 6.120066e-34 5.057063e-34
[2309,] 3.468324e-34 3.544897e-34 2.112433e-34
[2310,] 2.176436e-34 1.265906e-33 2.122577e-34
[2311,] 4.572362e-34 1.966316e-34 1.106341e-34
[2312,] 6.564135e-34 3.534953e-34 2.181362e-34
[2313,] 1.132476e-34 4.103720e-34 2.987692e-35
[2314,] 4.523781e-34 4.614507e-33 1.199856e-33
[2315,] 6.290205e-34 4.451426e-34 2.870554e-34
[2316,] 4.602385e-34 2.932417e-33 9.848572e-34
[2317,] 3.005321e-34 3.688885e-34 1.133373e-34
[2318,] 3.032610e-34 3.209225e-34 8.239632e-35
[2319,] 1.080173e-34 1.619843e-34 3.257802e-35
[2320,] 1.746082e-34 4.483206e-34 9.774955e-35
[2321,] 9.609196e-34 1.916671e-34 1.070111e-34
[2322,] 8.967352e-34 1.915956e-34 1.021395e-34
[2323,] 9.365791e-34 1.946239e-34 1.028931e-34
[2324,] 9.599943e-34 1.963274e-34 1.033615e-34
[2325,] 1.455710e-34 3.866341e-34 6.004431e-35
[2326,] 1.034838e-34 3.287376e-34 2.928595e-35
[2327,] 3.296736e-34 2.143998e-34 7.402085e-35
[2328,] 3.287204e-34 2.139073e-34 7.497910e-35
[2329,] 3.072790e-34 2.191209e-34 5.889582e-35
[2330,] 8.572212e-34 5.047520e-34 2.531122e-34
[2331,] 3.430910e-34 2.143559e-34 6.569366e-35
[2332,] 3.045695e-34 3.244275e-34 7.902953e-35
[2333,] 3.040259e-34 2.298017e-34 5.942772e-35
[2334,] 1.455243e-34 3.802478e-34 5.957729e-35
[2335,] 1.617119e-34 3.953517e-34 8.330359e-35
[2336,] 1.473819e-34 3.626184e-34 5.921187e-35
[2337,] 2.456055e-32 8.323916e-34 1.641958e-32
[2338,] 1.752115e-34 4.046359e-34 9.248943e-35
[2339,] 9.290447e-34 3.005592e-34 1.272616e-34
[2340,] 1.122047e-33 3.395741e-34 9.859364e-35
[2341,] 2.975917e-34 2.306705e-34 5.836417e-35
[2342,] 9.189625e-34 5.416271e-34 3.026546e-34
[2343,] 1.316163e-34 7.158396e-34 2.699083e-35
[2344,] 1.174578e-33 3.283725e-34 1.039368e-34
[2345,] 1.191148e-33 3.359872e-34 1.030489e-34
[2346,] 1.112412e-33 2.910778e-34 1.642197e-34
[2347,] 1.099981e-33 8.164725e-34 6.211903e-35
[2348,] 9.282367e-34 4.272742e-34 9.339354e-35
[2349,] 1.300463e-34 6.703813e-34 2.694812e-35
[2350,] 1.310215e-34 6.701736e-34 2.691923e-35
[2351,] 2.956414e-34 2.311103e-34 5.794629e-35
[2352,] 1.306473e-34 6.820228e-34 2.695298e-35
[2353,] 1.507851e-34 3.898513e-34 6.320890e-35
[2354,] 1.341775e-34 6.753180e-34 2.684885e-35
[2355,] 1.082944e-33 4.466663e-34 1.008493e-34
[2356,] 1.326660e-34 6.733713e-34 2.687995e-35
[2357,] 1.308498e-34 6.575187e-34 2.690407e-35
[2358,] 1.550436e-34 3.961758e-34 6.608327e-35
[2359,] 2.899660e-33 2.044590e-34 5.222541e-34
[2360,] 1.679597e-34 4.168699e-34 8.916202e-35
[2361,] 2.931100e-34 2.343079e-34 5.648251e-35
[2362,] 1.941984e-34 4.402458e-34 1.138346e-34
[2363,] 1.820630e-34 4.465551e-34 1.059021e-34
[2364,] 1.716569e-34 4.461036e-34 9.829408e-35
[2365,] 1.283889e-34 6.587689e-34 2.697676e-35
[2366,] 1.306122e-34 6.771760e-34 2.694362e-35
[2367,] 3.249363e-34 3.243638e-34 8.348687e-35
[2368,] 1.280982e-34 6.799153e-34 2.703339e-35
[2369,] 2.668029e-34 6.027464e-34 7.526233e-35
[2370,] 1.283803e-34 6.767564e-34 2.701519e-35
[2371,] 1.345758e-34 2.919920e-34 2.791722e-35
[2372,] 2.840810e-33 2.042248e-34 5.012933e-34
[2373,] 9.190039e-34 4.283714e-34 9.268173e-35
[2374,] 1.295527e-34 2.931607e-34 2.765526e-35
[2375,] 5.197075e-34 1.560615e-34 1.033326e-34
[2376,] 1.001684e-33 3.013987e-34 1.340300e-34
[2377,] 9.142064e-34 4.406837e-34 9.125810e-35
[2378,] 1.315153e-34 2.827321e-34 2.785144e-35
[2379,] 1.301892e-34 2.865210e-34 2.774215e-35
[2380,] 3.000127e-34 5.306263e-34 1.002863e-34
[2381,] 2.240271e-34 5.418717e-34 8.349576e-35
[2382,] 1.892596e-34 4.185853e-34 1.071514e-34
[2383,] 1.255408e-33 5.130309e-34 3.825218e-34
[2384,] 1.290499e-34 2.826605e-34 2.772594e-35
[2385,] 1.383689e-34 5.870202e-34 8.412203e-35
[2386,] 1.352936e-34 1.892937e-34 3.137325e-35
[2387,] 8.356404e-34 4.245720e-34 8.800762e-35
[2388,] 2.417456e-33 2.045589e-34 4.236378e-34
[2389,] 8.882903e-34 4.380903e-34 8.990748e-35
[2390,] 9.399293e-34 2.957378e-34 1.414748e-34
[2391,] 1.790986e-34 5.765705e-34 1.191762e-34
[2392,] 3.133206e-34 2.129583e-34 7.709999e-35
[2393,] 1.349952e-34 1.581051e-34 3.436308e-35
[2394,] 3.356198e-34 2.163644e-34 8.917684e-35
[2395,] 2.239673e-33 3.255342e-34 3.165802e-34
[2396,] 3.356621e-34 3.296619e-34 8.267287e-35
[2397,] 4.125185e-34 8.363465e-34 2.185121e-34
[2398,] 9.371078e-35 7.023652e-34 3.615225e-35
[2399,] 2.107404e-33 3.264216e-34 3.010662e-34
[2400,] 7.515607e-34 7.505304e-34 4.193825e-35
[2401,] 9.340311e-35 7.041602e-34 3.904003e-35
[2402,] 9.407153e-35 3.150068e-34 2.995775e-35
[2403,] 1.046517e-33 3.415369e-34 6.386039e-35
[2404,] 9.491759e-35 2.496275e-34 2.852212e-35
[2405,] 3.207410e-34 2.176651e-34 8.710468e-35
[2406,] 3.108944e-34 2.171142e-34 8.414727e-35
[2407,] 1.661224e-33 9.246105e-34 1.022941e-33
[2408,] 2.008765e-34 3.234291e-34 9.643316e-35
[2409,] 8.582856e-34 5.092926e-34 4.868584e-35
[2410,] 8.879034e-34 5.080055e-34 4.942984e-35
[2411,] 3.313077e-34 2.180569e-34 8.949561e-35
[2412,] 1.186513e-33 5.615530e-34 5.409398e-35
[2413,] 1.014443e-34 8.097306e-34 3.113240e-35
[2414,] 1.081318e-34 1.792788e-34 2.670371e-35
[2415,] 1.057833e-34 1.797534e-34 2.923082e-35
[2416,] 1.047908e-34 1.794927e-34 2.908917e-35
[2417,] 1.336751e-33 6.599136e-34 6.201297e-34
[2418,] 5.480540e-34 1.588347e-34 9.285615e-35
[2419,] 5.426677e-34 1.574332e-34 9.539596e-35
[2420,] 5.360174e-34 1.574716e-34 9.456081e-35
[2421,] 1.104152e-34 1.884934e-34 2.879477e-35
[2422,] 4.956824e-34 1.617748e-34 8.099057e-35
[2423,] 1.013287e-34 1.844464e-34 2.581781e-35
[2424,] 1.551754e-34 2.753032e-34 5.305365e-35
[2425,] 8.274401e-34 5.093161e-34 2.425455e-34
[2426,] 4.802285e-34 4.026413e-34 3.217247e-34
[2427,] 2.003064e-33 2.735018e-34 9.589940e-34
[2428,] 4.856231e-34 3.422873e-34 5.030813e-35
[2429,] 1.342206e-33 4.296208e-34 6.038198e-34
[2430,] 1.451634e-33 2.350702e-34 1.093628e-34
[2431,] 4.091191e-34 7.420312e-34 2.043704e-34
[2432,] 1.518810e-34 2.641233e-34 5.406285e-35
[2433,] 1.688012e-33 2.090614e-34 4.004456e-34
[2434,] 1.615983e-33 2.486085e-34 1.087273e-34
[2435,] 6.253782e-34 5.071740e-34 1.845290e-34
[2436,] 1.545324e-34 2.570063e-34 5.350195e-35
[2437,] 2.994428e-34 2.142531e-34 7.544620e-35
[2438,] 9.161466e-35 2.493424e-34 2.567787e-35
[2439,] 9.220560e-35 2.525226e-34 2.566741e-35
[2440,] 2.708700e-33 1.670054e-34 2.909549e-34
[2441,] 8.422189e-35 1.765864e-34 2.505984e-35
[2442,] 9.272343e-35 2.492829e-34 2.565399e-35
[2443,] 9.212683e-35 2.608808e-34 2.569767e-35
[2444,] 2.142952e-34 1.948180e-34 5.517807e-35
[2445,] 1.408757e-33 2.372274e-34 1.082077e-34
[2446,] 2.260745e-34 1.952754e-34 6.127486e-35
[2447,] 1.417157e-33 3.864677e-34 5.624028e-34
[2448,] 8.901854e-35 3.049976e-34 2.634230e-35
[2449,] 1.204972e-31 1.973584e-34 9.028464e-33
[2450,] 2.608226e-33 2.177009e-34 4.636684e-34
[2451,] 2.727182e-33 2.369566e-34 6.486568e-34
[2452,] 2.004285e-34 1.564869e-34 4.914813e-35
[2453,] 1.333135e-33 3.015418e-34 3.667679e-34
[2454,] 1.450526e-32 3.693088e-34 7.147620e-33
[2455,] 4.325974e-34 4.492560e-34 7.036892e-35
[2456,] 5.880467e-33 2.289491e-34 1.037202e-33
[2457,] 3.056648e-33 2.157563e-34 2.121490e-34
[2458,] 1.123876e-33 1.190523e-33 4.876936e-35
[2459,] 1.619290e-34 4.157041e-34 2.680486e-35
[2460,] 1.758079e-34 2.406863e-34 3.037041e-35
[2461,] 5.383365e-34 2.101189e-34 1.350837e-34
[2462,] 1.352876e-33 2.335872e-34 4.416257e-34
[2463,] 1.440223e-33 7.028318e-33 4.479208e-33
[2464,] 2.247642e-34 2.069633e-34 8.435719e-35
[2465,] 1.916886e-34 5.721161e-34 7.120040e-35
[2466,] 1.482840e-33 3.965181e-34 4.363743e-35
[2467,] 4.112267e-34 8.186711e-34 2.738199e-34
[2468,] 2.499443e-34 2.579480e-34 5.618370e-35
[2469,] 1.398915e-34 2.613383e-34 6.214052e-35
[2470,] 1.467391e-34 1.938498e-34 3.390990e-35
[2471,] 1.719578e-34 3.128724e-34 3.486282e-35
[2472,] 8.353362e-35 1.658118e-34 2.446548e-35
[2473,] 8.278853e-35 2.088677e-34 2.585202e-35
[2474,] 2.834727e-34 2.124313e-34 4.550716e-35
[2475,] 4.750180e-34 1.929391e-34 1.107051e-34
[2476,] 2.600334e-34 4.237262e-34 1.048933e-34
[2477,] 2.662631e-34 4.379565e-34 1.062001e-34
[2478,] 1.460245e-34 3.134685e-34 3.318789e-35
[2479,] 2.333915e-34 5.177035e-34 9.367107e-35
[2480,] 2.339955e-34 4.385817e-34 9.245477e-35
[2481,] 2.630288e-34 4.137140e-34 1.045313e-34
[2482,] 2.601722e-34 4.103522e-34 1.027306e-34
[2483,] 1.410869e-34 3.364574e-34 3.405552e-35
[2484,] 2.704505e-34 4.081695e-34 1.025305e-34
[2485,] 8.719076e-35 1.584736e-34 2.491978e-35
[2486,] 4.563163e-34 1.987006e-34 1.052793e-34
[2487,] 8.459606e-35 1.975670e-34 2.470172e-35
[2488,] 8.549189e-35 1.666047e-34 2.445456e-35
[2489,] 2.957553e-34 4.102332e-34 1.176829e-34
[2490,] 8.529861e-35 1.665957e-34 2.444602e-35
[2491,] 8.535219e-35 1.657348e-34 2.445648e-35
[2492,] 8.604183e-35 1.636353e-34 2.454429e-35
[2493,] 8.570549e-35 1.638837e-34 2.450806e-35
[2494,] 2.240833e-34 5.362154e-34 7.075417e-35
[2495,] 6.844296e-33 5.795044e-34 1.039893e-33
[2496,] 8.519791e-35 1.658647e-34 2.444511e-35
[2497,] 4.362501e-34 1.936335e-34 7.153414e-35
[2498,] 8.522492e-35 1.660774e-34 2.444584e-35
[2499,] 2.528420e-34 4.875174e-34 9.918295e-35
[2500,] 8.542059e-35 1.633228e-34 2.449595e-35
[2501,] 8.534658e-35 1.660330e-34 2.445229e-35
[2502,] 2.883213e-34 1.737318e-34 5.264646e-35
[2503,] 4.829946e-34 2.092360e-34 1.462625e-34
[2504,] 4.992417e-34 2.127763e-34 1.549248e-34
[2505,] 5.034106e-34 2.118151e-34 1.548964e-34
[2506,] 3.597418e-34 2.333134e-34 5.751551e-35
[2507,] 2.485425e-34 4.001235e-34 7.385786e-35
[2508,] 8.348169e-35 1.652643e-34 2.521175e-35
[2509,] 1.274378e-34 2.281300e-34 3.331345e-35
[2510,] 1.249476e-34 1.862485e-34 3.283732e-35
[2511,] 3.654164e-34 2.025386e-34 6.988757e-35
[2512,] 8.295581e-35 1.657724e-34 2.494330e-35
[2513,] 8.330804e-35 1.663988e-34 2.483601e-35
[2514,] 2.757753e-34 2.192920e-34 6.897007e-35
[2515,] 8.831826e-35 1.686866e-34 2.615279e-35
[2516,] 8.347389e-35 1.677615e-34 2.497665e-35
[2517,] 8.409177e-35 1.612352e-34 2.477989e-35
[2518,] 4.824904e-34 1.978939e-34 9.531739e-35
[2519,] 2.332935e-34 1.914649e-34 5.072324e-35
[2520,] 8.406262e-35 1.638158e-34 2.534240e-35
[2521,] 2.321123e-34 1.947889e-34 5.118207e-35
[2522,] 8.418227e-35 1.622913e-34 2.472805e-35
[2523,] 2.343434e-34 1.948793e-34 5.176440e-35
[2524,] 2.346347e-34 3.088450e-34 7.391704e-35
[2525,] 8.339960e-35 1.676680e-34 2.494374e-35
[2526,] 8.426686e-35 1.613642e-34 2.479985e-35
[2527,] 8.424335e-35 1.635762e-34 2.538855e-35
[2528,] 4.838010e-34 1.978833e-34 9.580621e-35
[2529,] 8.391892e-35 1.633025e-34 2.524045e-35
[2530,] 8.340197e-35 1.683075e-34 2.498243e-35
[2531,] 6.107070e-34 2.006752e-34 1.046786e-34
[2532,] 8.450445e-35 1.611673e-34 2.488163e-35
[2533,] 8.365092e-35 1.684703e-34 2.508782e-35
[2534,] 5.964105e-33 5.613257e-34 2.449651e-33
[2535,] 2.346787e-34 1.941473e-34 5.169368e-35
[2536,] 1.936495e-34 2.164706e-34 4.579680e-35
[2537,] 2.014052e-34 2.176958e-34 4.681810e-35
[2538,] 5.276867e-34 1.983409e-34 9.956911e-35
[2539,] 2.328466e-34 1.926330e-34 5.087332e-35
[2540,] 5.809336e-34 2.068191e-34 9.422041e-35
[2541,] 1.929368e-34 2.567657e-34 4.095486e-35
[2542,] 2.276862e-34 1.595366e-34 5.227679e-35
[2543,] 1.688830e-34 2.163099e-34 4.437324e-35
[2544,] 2.365894e-34 2.089084e-34 5.403667e-35
[2545,] 2.469437e-34 3.375983e-34 8.764224e-35
[2546,] 2.461768e-34 2.030904e-34 5.112438e-35
[2547,] 2.448380e-34 2.446508e-34 5.303568e-35
[2548,] 2.333693e-34 1.834620e-34 4.878089e-35
[2549,] 3.874762e-34 7.248726e-34 1.905802e-34
[2550,] 2.631652e-34 3.256491e-34 8.955836e-35
[2551,] 3.162635e-34 1.584225e-34 6.729125e-35
[2552,] 1.158298e-34 2.353477e-34 3.167574e-35
[2553,] 1.167142e-34 2.018501e-34 3.361905e-35
[2554,] 2.779316e-34 2.454236e-34 7.873559e-35
[2555,] 2.375129e-34 2.021320e-34 5.160967e-35
[2556,] 2.390770e-34 2.121868e-34 5.491229e-35
[2557,] 2.364004e-34 2.098434e-34 5.332395e-35
[2558,] 3.649313e-34 1.598061e-34 8.516341e-35
[2559,] 2.375091e-34 2.198664e-34 5.188274e-35
[2560,] 3.007521e-34 1.611385e-34 7.602678e-35
[2561,] 2.145875e-34 2.567257e-34 5.268082e-35
[2562,] 2.437521e-34 2.050995e-34 5.178643e-35
[2563,] 2.378978e-34 2.451271e-34 5.693612e-35
[2564,] 2.443058e-34 1.704129e-34 7.472836e-35
[2565,] 1.139788e-34 2.216936e-34 3.141531e-35
[2566,] 2.504210e-34 1.614318e-34 6.555472e-35
[2567,] 2.418452e-34 1.627022e-34 6.524266e-35
[2568,] 2.407193e-34 2.098452e-34 5.168635e-35
[2569,] 2.396093e-34 2.101685e-34 5.176788e-35
[2570,] 2.457361e-34 1.951290e-34 8.773404e-35
[2571,] 2.384722e-34 2.294912e-34 5.434498e-35
[2572,] 2.392770e-34 2.646026e-34 5.736741e-35
[2573,] 2.383963e-34 2.857262e-34 6.063788e-35
[2574,] 2.629581e-34 1.634322e-34 7.101707e-35
[2575,] 2.642343e-34 2.486518e-34 3.728196e-35
[2576,] 2.275639e-34 1.836535e-34 4.760536e-35
[2577,] 2.369700e-34 3.390165e-34 6.859665e-35
[2578,] 2.877203e-34 1.595130e-34 7.534582e-35
[2579,] 2.633032e-34 1.985529e-34 9.572630e-35
[2580,] 2.370684e-34 1.705968e-34 7.158693e-35
[2581,] 2.365064e-34 3.790585e-34 7.630459e-35
[2582,] 2.374980e-34 2.998090e-34 6.413675e-35
[2583,] 2.380942e-34 3.008448e-34 6.787488e-35
[2584,] 2.545919e-34 1.639910e-34 6.940113e-35
[2585,] 2.559933e-34 1.634447e-34 6.905193e-35
[2586,] 2.098556e-34 2.225817e-34 8.555757e-35
[2587,] 7.562823e-34 2.360818e-34 1.108609e-34
[2588,] 1.667671e-34 4.111292e-34 2.944260e-35
[2589,] 2.788996e-34 5.894021e-34 1.104502e-34
[2590,] 2.865372e-34 6.418937e-34 1.192662e-34
[2591,] 1.251549e-34 9.088399e-34 7.209541e-35
[2592,] 1.707264e-34 6.519148e-34 6.171680e-35
[2593,] 3.665928e-34 2.117745e-34 4.927674e-35
[2594,] 3.006252e-34 5.714686e-34 1.182700e-34
[2595,] 5.131392e-34 8.147552e-34 1.081131e-34
[2596,] 1.964465e-34 2.762523e-34 8.926437e-35
[2597,] 3.590500e-34 6.607706e-34 1.546149e-34
[2598,] 9.453043e-34 6.129720e-34 1.021056e-34
[2599,] 2.849500e-34 5.487793e-34 3.458467e-35
[2600,] 1.426464e-34 3.177887e-34 4.447246e-35
[2601,] 1.425200e-34 2.943665e-34 4.318798e-35
[2602,] 1.543342e-34 1.959140e-33 1.341158e-34
[2603,] 3.554518e-34 6.647559e-34 1.533619e-34
[2604,] 1.955118e-34 2.857987e-34 9.108971e-35
[2605,] 3.643641e-34 2.086613e-34 4.958281e-35
[2606,] 2.103103e-34 2.848057e-34 9.859533e-35
[2607,] 2.132557e-34 2.731685e-34 9.685303e-35
[2608,] 3.968530e-34 2.049775e-34 5.297730e-35
[2609,] 8.335337e-34 6.623878e-34 8.477992e-35
[2610,] 1.411680e-34 1.976436e-34 4.409354e-35
[2611,] 7.157168e-34 1.247246e-33 3.528439e-35
[2612,] 3.224791e-34 2.452601e-34 1.364755e-34
[2613,] 3.202829e-34 6.898411e-34 4.948313e-35
[2614,] 1.116177e-34 3.481220e-33 3.694876e-35
[2615,] 2.759674e-34 4.320165e-34 1.233528e-34
[2616,] 1.001595e-33 3.280469e-34 8.812382e-35
[2617,] 1.294969e-33 1.810113e-34 1.300028e-34
[2618,] 9.611984e-34 3.466646e-34 8.334200e-35
[2619,] 1.425283e-34 3.537496e-34 4.520722e-35
[2620,] 1.663440e-34 4.480233e-34 5.755304e-35
[2621,] 1.425413e-34 2.417446e-34 4.157317e-35
[2622,] 1.422815e-34 2.270436e-34 4.022168e-35
[2623,] 2.268127e-34 1.647878e-33 2.262103e-34
[2624,] 1.402533e-34 3.835928e-34 6.661821e-35
[2625,] 2.834619e-34 1.622521e-33 3.063490e-34
[2626,] 1.511972e-34 1.572299e-34 3.992891e-35
[2627,] 2.843993e-34 1.558850e-33 3.025225e-34
[2628,] 2.689912e-34 3.667212e-34 1.062237e-34
[2629,] 7.515457e-34 2.824470e-34 7.464798e-35
[2630,] 2.304228e-34 1.003742e-33 1.879878e-34
[2631,] 1.779830e-33 2.334530e-34 6.214279e-34
[2632,] 1.698646e-33 2.441611e-34 6.361951e-34
[2633,] 1.770305e-33 2.438015e-34 6.600686e-34
[2634,] 2.048880e-34 1.148412e-33 1.665152e-34
[2635,] 1.968069e-33 2.648673e-34 8.213131e-34
[2636,] 2.016465e-33 2.523070e-34 7.838269e-34
[2637,] 7.684600e-33 1.777748e-34 5.047344e-34
[2638,] 2.379265e-33 1.634569e-34 2.993387e-34
[2639,] 3.203039e-34 5.562904e-34 6.389582e-35
[2640,] 2.598190e-34 8.805118e-34 3.782836e-35
[2641,] 1.212996e-34 3.486515e-34 3.431498e-35
[2642,] 2.505123e-34 8.311491e-34 1.033516e-34
[2643,] 1.180348e-34 1.592042e-34 3.313306e-35
[2644,] 2.664414e-34 8.075516e-34 1.140372e-34
[2645,] 8.334978e-34 3.395421e-34 2.373920e-34
[2646,] 1.296369e-34 1.789176e-33 9.414002e-35
[2647,] 2.483381e-34 5.007416e-34 1.865371e-34
[2648,] 1.444439e-34 1.040137e-33 5.406415e-35
[2649,] 3.620012e-34 4.852116e-34 1.702234e-34
[2650,] 2.227961e-34 3.760479e-34 9.312556e-35
[2651,] 7.282592e-34 2.943410e-34 1.588743e-34
[2652,] 3.845550e-34 2.460018e-34 1.538784e-34
[2653,] 4.443873e-34 1.589780e-34 1.070573e-34
[2654,] 1.431300e-34 1.723189e-33 6.356098e-35
[2655,] 9.418462e-35 1.591915e-34 3.098527e-35
[2656,] 1.160077e-34 3.729573e-34 3.603035e-35
[2657,] 1.371557e-34 1.898431e-34 2.942613e-35
[2658,] 1.313262e-34 1.660743e-34 3.090581e-35
[2659,] 2.009217e-34 3.823797e-34 3.028722e-35
[2660,] 1.480399e-34 2.058167e-34 2.955353e-35
[2661,] 1.327934e-34 2.018775e-34 2.832204e-35
[2662,] 9.921145e-35 2.572267e-34 2.623958e-35
[2663,] 1.627585e-34 1.587684e-33 4.619135e-35
[2664,] 3.207874e-33 5.843066e-34 9.840734e-34
[2665,] 1.588190e-34 2.128900e-33 5.087667e-35
[2666,] 1.259444e-34 2.148831e-34 2.727499e-35
[2667,] 1.207660e-34 3.728736e-34 4.864168e-35
[2668,] 1.641551e-34 1.364427e-33 4.500802e-35
[2669,] 1.226258e-34 3.832882e-34 5.039263e-35
[2670,] 9.916941e-35 2.012707e-34 2.583424e-35
[2671,] 1.155509e-34 3.312297e-34 4.221871e-35
[2672,] 2.719046e-34 1.821115e-34 5.423703e-35
[2673,] 9.600632e-35 2.136679e-34 2.579431e-35
[2674,] 9.589361e-35 1.607725e-34 2.890234e-35
[2675,] 1.203901e-34 1.778923e-34 3.117180e-35
[2676,] 1.161460e-34 4.777953e-34 4.925619e-35
[2677,] 1.169474e-34 4.618471e-34 4.930644e-35
[2678,] 1.198415e-34 3.856985e-34 4.557411e-35
[2679,] 1.114254e-34 3.189931e-34 4.091782e-35
[2680,] 1.112365e-34 3.041574e-34 4.008670e-35
[2681,] 1.101788e-34 2.001022e-34 3.407314e-35
[2682,] 4.753008e-34 7.759245e-34 3.459519e-34
[2683,] 1.039722e-34 2.059126e-34 3.286491e-35
[2684,] 1.170784e-34 2.832713e-34 3.564000e-35
[2685,] 1.021865e-34 2.014217e-34 3.174767e-35
[2686,] 1.027485e-34 2.054787e-34 3.219023e-35
[2687,] 1.152945e-34 2.025557e-34 2.672214e-35
[2688,] 3.101852e-34 4.482080e-34 8.953304e-35
[2689,] 1.513188e-34 3.738897e-34 4.517218e-35
[2690,] 9.664369e-35 1.933409e-34 3.015639e-35
[2691,] 1.149075e-34 1.973882e-34 2.685637e-35
[2692,] 1.502942e-34 5.881901e-34 4.885035e-35
[2693,] 2.693775e-34 3.255369e-34 4.093651e-35
[2694,] 1.171547e-34 1.891899e-34 2.736074e-35
[2695,] 1.130210e-34 3.170064e-34 4.198040e-35
[2696,] 1.132812e-34 3.130251e-34 4.196207e-35
[2697,] 1.126262e-34 3.123720e-34 4.146235e-35
[2698,] 1.134312e-34 3.067281e-34 4.106320e-35
[2699,] 1.137015e-34 3.167220e-34 4.174747e-35
[2700,] 1.127031e-34 3.083235e-34 4.065721e-35
[2701,] 1.124964e-34 3.116436e-34 4.134396e-35
[2702,] 1.115938e-34 3.191380e-34 4.101286e-35
[2703,] 1.484100e-34 3.746982e-34 4.630894e-35
[2704,] 2.995923e-34 1.600463e-34 6.675242e-35
[2705,] 1.675257e-34 1.601475e-34 4.462789e-35
[2706,] 1.066484e-34 2.564253e-34 3.431221e-35
[2707,] 2.047694e-34 1.646971e-34 4.214748e-35
[2708,] 6.043702e-34 2.263794e-34 1.294636e-34
[2709,] 1.520473e-34 3.361490e-34 4.505767e-35
[2710,] 1.474473e-34 4.952242e-34 5.831694e-35
[2711,] 1.520571e-34 5.392015e-34 5.213996e-35
[2712,] 1.539741e-34 5.199637e-34 4.595344e-35
[2713,] 1.607916e-34 5.582970e-34 5.101976e-35
[2714,] 2.460943e-34 2.019244e-34 5.585851e-35
[2715,] 2.054458e-34 4.005835e-34 6.218800e-35
[2716,] 1.751067e-34 2.111033e-34 5.686015e-35
[2717,] 1.271953e-34 1.637318e-34 3.500040e-35
[2718,] 3.040470e-34 3.015247e-34 7.110767e-35
[2719,] 2.980244e-34 5.544845e-34 8.573260e-35
[2720,] 7.697932e-33 1.970465e-34 5.123776e-34
[2721,] 5.874664e-34 5.053867e-34 1.498608e-34
[2722,] 9.037653e-35 1.603255e-34 2.660986e-35
[2723,] 8.218938e-35 1.982009e-34 2.538024e-35
[2724,] 3.619059e-34 3.740434e-34 1.015202e-34
[2725,] 9.302784e-35 3.315023e-34 2.920523e-35
[2726,] 9.769322e-35 3.525845e-34 3.424302e-35
[2727,] 2.531717e-34 4.679703e-34 7.874835e-35
[2728,] 2.148973e-34 4.459961e-34 6.918002e-35
[2729,] 1.785095e-34 6.250807e-34 5.688667e-35
[2730,] 1.230717e-34 1.909545e-34 3.114942e-35
[2731,] 1.617319e-34 3.570041e-33 2.535490e-34
[2732,] 1.421553e-34 2.929813e-34 3.054278e-35
[2733,] 4.601086e-34 3.101273e-34 1.253110e-34
[2734,] 4.473137e-34 3.230294e-34 1.306402e-34
[2735,] 1.837195e-34 3.047370e-34 5.392469e-35
[2736,] 2.837676e-34 3.229126e-34 6.752372e-35
[2737,] 2.616283e-34 3.425253e-34 6.111699e-35
[2738,] 9.590763e-35 1.112145e-33 6.229080e-35
[2739,] 8.199877e-35 1.708304e-34 2.407383e-35
[2740,] 9.656647e-35 1.132081e-33 3.338727e-35
[2741,] 1.289352e-34 3.414682e-34 6.731425e-35
[2742,] 8.397870e-35 2.028361e-34 2.667285e-35
[2743,] 1.270234e-34 3.843019e-34 6.388458e-35
[2744,] 1.174364e-34 3.332985e-34 5.386496e-35
[2745,] 1.058122e-34 3.835680e-34 4.937567e-35
[2746,] 1.051729e-34 3.678269e-34 4.811721e-35
[2747,] 1.114828e-34 3.480469e-34 4.536399e-35
[2748,] 1.157718e-34 3.576479e-34 4.906019e-35
[2749,] 1.307801e-34 2.076376e-34 4.744640e-35
[2750,] 1.103182e-34 3.315343e-34 4.358469e-35
[2751,] 1.108462e-34 3.358881e-34 4.419773e-35
[2752,] 9.283261e-35 2.740238e-34 3.135062e-35
[2753,] 1.254735e-34 4.515710e-34 4.235289e-35
[2754,] 8.882910e-35 1.841390e-34 2.672233e-35
[2755,] 9.225798e-35 2.347507e-34 2.835241e-35
[2756,] 1.066440e-34 3.427382e-34 4.111450e-35
[2757,] 8.930388e-35 1.975326e-34 2.806458e-35
[2758,] 8.123622e-34 6.073606e-34 2.299549e-34
[2759,] 8.962480e-35 1.388589e-33 5.838464e-35
[2760,] 1.094619e-34 5.943628e-34 6.161433e-35
[2761,] 1.110464e-34 6.286765e-34 6.438186e-35
[2762,] 1.075129e-34 7.664744e-34 6.541337e-35
[2763,] 1.105595e-34 6.319320e-34 6.401174e-35
[2764,] 1.122601e-34 7.422416e-34 6.311405e-35
[2765,] 8.432675e-35 1.176117e-33 3.113050e-35
[2766,] 3.118582e-34 2.492665e-34 1.409542e-34
[2767,] 2.559851e-34 2.306462e-34 1.062354e-34
[2768,] 1.163350e-34 5.157712e-34 5.751626e-35
[2769,] 4.704008e-33 3.577538e-34 7.670635e-34
[2770,] 1.347332e-34 2.293880e-34 5.117383e-35
[2771,] 4.295212e-33 3.491126e-34 5.437164e-34
[2772,] 1.243959e-34 2.010124e-34 4.129725e-35
[2773,] 1.219154e-34 1.932500e-34 3.915416e-35
[2774,] 9.980165e-35 5.837840e-34 4.768325e-35
[2775,] 4.912167e-34 2.437691e-34 2.129878e-34
[2776,] 3.873155e-34 5.731747e-34 1.328525e-34
[2777,] 1.203325e-34 2.258165e-34 3.576912e-35
[2778,] 3.863952e-34 3.718616e-34 2.316544e-34
[2779,] 1.023691e-34 1.630906e-34 2.992883e-35
[2780,] 1.107952e-34 2.785881e-34 3.350261e-35
[2781,] 3.777256e-34 3.325067e-34 4.418824e-35
[2782,] 1.688499e-34 6.773848e-34 5.391736e-35
[2783,] 1.391599e-34 1.671895e-34 3.533208e-35
[2784,] 4.199744e-34 6.778388e-34 1.918088e-34
[2785,] 8.884006e-35 1.631651e-34 2.585834e-35
[2786,] 8.587742e-35 1.825809e-34 2.741314e-35
[2787,] 2.135924e-34 3.155510e-34 4.790042e-35
[2788,] 1.917322e-34 2.070895e-34 3.627012e-35
[2789,] 1.545547e-34 1.567654e-34 3.851793e-35
[2790,] 3.480403e-34 3.414744e-34 8.794982e-35
[2791,] 3.694312e-34 4.527984e-34 9.238961e-35
[2792,] 4.124757e-34 3.394067e-34 1.165822e-34
[2793,] 1.546986e-34 1.869138e-34 3.284967e-35
[2794,] 9.583309e-35 1.801236e-34 2.839514e-35
[2795,] 2.643521e-34 2.902260e-34 6.475844e-35
[2796,] 1.097570e-34 1.984410e-34 3.998719e-35
[2797,] 1.047085e-34 3.140493e-34 3.807728e-35
[2798,] 1.378819e-34 1.702159e-34 4.390194e-35
[2799,] 1.936931e-34 2.140081e-34 5.253643e-35
[2800,] 9.719026e-35 2.647050e-34 3.068047e-35
[2801,] 1.360364e-34 1.606732e-34 3.719959e-35
[2802,] 1.023521e-34 1.849915e-34 2.990548e-35
[2803,] 9.655515e-35 1.576176e-34 2.796067e-35
[2804,] 1.024095e-34 1.865714e-34 2.995613e-35
[2805,] 1.412653e-34 1.622869e-34 4.013981e-35
[2806,] 4.222451e-34 2.149414e-34 6.079420e-35
[2807,] 1.217981e-34 1.581757e-34 3.455464e-35
[2808,] 4.369191e-34 4.581777e-34 8.639113e-35
[2809,] 9.921564e-35 2.525756e-34 3.711378e-35
[2810,] 8.897651e-35 2.297688e-34 2.865500e-35
[2811,] 1.030516e-34 2.209667e-34 2.835602e-35
[2812,] 8.848810e-35 1.584403e-34 2.608586e-35
[2813,] 8.693079e-35 1.566485e-34 2.548356e-35
[2814,] 1.390403e-34 2.316155e-34 4.232713e-35
[2815,] 1.182290e-34 1.905300e-34 3.468485e-35
[2816,] 1.483415e-34 1.998937e-34 3.399981e-35
[2817,] 1.327042e-34 5.454725e-34 2.645202e-35
[2818,] 1.228378e-34 2.131144e-34 3.459833e-35
[2819,] 3.996175e-34 2.481652e-34 7.111815e-35
[2820,] 1.325630e-34 2.600230e-34 3.017143e-35
[2821,] 2.339198e-34 1.994629e-34 4.822975e-35
[2822,] 2.872017e-34 1.979253e-34 5.667864e-35
[2823,] 2.387152e-34 2.694457e-34 6.010524e-35
[2824,] 2.111719e-34 2.693271e-34 5.930342e-35
[2825,] 1.469613e-34 4.268638e-34 2.785784e-35
[2826,] 1.249965e-33 2.422028e-34 5.790276e-35
[2827,] 9.434109e-35 2.401598e-34 2.640592e-35
[2828,] 1.118296e-34 4.212606e-34 2.613560e-35
[2829,] 2.319760e-34 2.556715e-34 5.824362e-35
[2830,] 1.204279e-33 2.893635e-34 5.534465e-35
[2831,] 8.334388e-35 2.105099e-34 2.534997e-35
[2832,] 2.321773e-34 2.555730e-34 5.822899e-35
[2833,] 8.280892e-35 2.204268e-34 2.538605e-35
[2834,] 2.890121e-34 7.751685e-34 1.213556e-34
[2835,] 2.327403e-34 2.357281e-34 5.426549e-35
[2836,] 2.351283e-34 2.401584e-34 5.431227e-35
[2837,] 2.337571e-34 2.382670e-34 5.432467e-35
[2838,] 1.169840e-34 2.249405e-34 3.067151e-35
[2839,] 1.994548e-33 3.307465e-34 5.710553e-35
[2840,] 1.078794e-34 2.227118e-34 2.912518e-35
[2841,] 2.378108e-34 2.775314e-34 5.540997e-35
[2842,] 7.881476e-34 1.780502e-34 6.732645e-35
[2843,] 1.073989e-34 2.002251e-34 3.031999e-35
[2844,] 8.341688e-35 1.579284e-34 2.429893e-35
[2845,] 2.414870e-34 2.380510e-34 5.400080e-35
[2846,] 8.239884e-35 2.358339e-34 2.559214e-35
[2847,] 1.348800e-34 2.890190e-34 4.007633e-35
[2848,] 2.323170e-34 2.361466e-34 5.376642e-35
[2849,] 1.357851e-34 2.759031e-34 3.922629e-35
[2850,] 2.394864e-34 2.212511e-34 5.397746e-35
[2851,] 1.177874e-34 2.711460e-34 3.405160e-35
[2852,] 2.445432e-34 2.216933e-34 5.423844e-35
[2853,] 1.345390e-34 4.967235e-34 4.919831e-35
[2854,] 2.286698e-34 2.291801e-34 5.409725e-35
[2855,] 1.738507e-34 1.930071e-34 4.350379e-35
[2856,] 2.269648e-33 1.946896e-34 8.925785e-35
[2857,] 2.285807e-34 2.614211e-34 5.818414e-35
[2858,] 2.314003e-34 2.554409e-34 5.837939e-35
[2859,] 1.346402e-34 4.033394e-34 4.476435e-35
[2860,] 8.378673e-35 2.303411e-34 2.728821e-35
[2861,] 2.282808e-34 2.617561e-34 5.819767e-35
[2862,] 8.346420e-35 2.433005e-34 2.570930e-35
[2863,] 1.345698e-34 4.082532e-34 4.516802e-35
[2864,] 2.282793e-34 2.643721e-34 5.845502e-35
[2865,] 2.282212e-34 2.627966e-34 5.838925e-35
[2866,] 2.059214e-34 1.613635e-34 4.961570e-35
[2867,] 2.281665e-34 2.677396e-34 5.881859e-35
[2868,] 2.281689e-34 2.624870e-34 5.828391e-35
[2869,] 2.291366e-34 2.765543e-34 5.786678e-35
[2870,] 2.279289e-34 2.624469e-34 5.826244e-35
[2871,] 2.287028e-34 2.625198e-34 5.813508e-35
[2872,] 2.281439e-34 2.612761e-34 5.816224e-35
[2873,] 1.870811e-34 1.617089e-34 5.005542e-35
[2874,] 2.331198e-34 2.318604e-34 5.388614e-35
[2875,] 1.272231e-34 2.003959e-34 4.022483e-35
[2876,] 1.469910e-34 2.315570e-34 5.429863e-35
[2877,] 1.831790e-34 2.144280e-34 6.095693e-35
[2878,] 1.471634e-34 1.943985e-34 3.089447e-35
[2879,] 8.479783e-35 2.711115e-34 2.601836e-35
[2880,] 3.460756e-34 2.226503e-34 8.603800e-35
[2881,] 3.792152e-34 5.928505e-34 2.224882e-34
[2882,] 2.292268e-34 2.240257e-34 7.959462e-35
[2883,] 1.909954e-34 2.094039e-34 6.848118e-35
[2884,] 2.763840e-34 2.142665e-34 3.897244e-35
[2885,] 1.656296e-34 1.677276e-34 3.781557e-35
[2886,] 4.421756e-34 1.739857e-34 1.182450e-34
[2887,] 2.083230e-34 3.263762e-34 3.886094e-35
[2888,] 3.212080e-34 1.245424e-33 3.798706e-34
[2889,] 4.531120e-34 2.578449e-34 5.440857e-35
[2890,] 3.105981e-34 6.084893e-34 1.326463e-34
[2891,] 7.909573e-34 6.919989e-34 8.344985e-34
[2892,] 8.025417e-34 1.724195e-34 2.047042e-34
[2893,] 3.757951e-34 1.761633e-34 7.559908e-35
[2894,] 6.639394e-34 1.797128e-34 1.509942e-34
[2895,] 7.077580e-34 1.797550e-34 1.582567e-34
[2896,] 4.119710e-34 2.318676e-34 5.497953e-35
[2897,] 1.350211e-34 2.495298e-34 3.940561e-35
[2898,] 2.223311e-34 3.944612e-34 6.125950e-35
[2899,] 4.070949e-34 2.399486e-34 5.383996e-35
[2900,] 3.153152e-34 1.876703e-34 9.587935e-35
[2901,] 2.039318e-34 2.030922e-34 5.137663e-35
[2902,] 2.635691e-34 1.998602e-34 6.550278e-35
[2903,] 1.387517e-34 3.124360e-34 3.976011e-35
[2904,] 2.342073e-34 3.574535e-34 6.062414e-35
[2905,] 3.107144e-34 1.994638e-34 7.987193e-35
[2906,] 1.364004e-34 3.111931e-34 4.040377e-35
[2907,] 1.323669e-34 2.847370e-34 3.825159e-35
[2908,] 1.539657e-34 9.587560e-34 4.242639e-35
[2909,] 1.183443e-33 2.103491e-34 1.285424e-34
[2910,] 2.770620e-34 4.397738e-34 1.006591e-34
[2911,] 2.460296e-34 6.729974e-34 7.937013e-35
[2912,] 1.482622e-34 1.579735e-34 3.476302e-35
[2913,] 3.066970e-34 5.415607e-34 2.178046e-34
[2914,] 3.961383e-34 1.770331e-34 5.610482e-35
[2915,] 1.943111e-34 8.773401e-34 4.928142e-35
[2916,] 1.563999e-34 6.641365e-34 4.166029e-35
[2917,] 1.833912e-33 4.844041e-34 1.557058e-33
[2918,] 1.445611e-33 4.045931e-34 8.234455e-34
[2919,] 1.524366e-33 3.708161e-34 9.903083e-34
[2920,] 1.551413e-33 3.644192e-34 9.890242e-34
[2921,] 1.548205e-33 3.665857e-34 9.932530e-34
[2922,] 1.371991e-33 2.882189e-34 6.743855e-34
[2923,] 4.512379e-33 4.046802e-34 3.127488e-33
[2924,] 1.522219e-34 7.399218e-34 4.285320e-35
[2925,] 2.259544e-33 2.758578e-34 6.902955e-34
[2926,] 3.342371e-34 3.165904e-34 9.975752e-35
[2927,] 1.766818e-34 2.255069e-34 5.108552e-35
[2928,] 2.638087e-34 8.216177e-34 3.277640e-35
[2929,] 1.338575e-34 1.580308e-34 3.632944e-35
[2930,] 2.280792e-34 5.330155e-34 7.950352e-35
[2931,] 1.548351e-34 9.869741e-34 7.973976e-35
[2932,] 1.654907e-34 6.824062e-34 2.861918e-35
[2933,] 1.072281e-34 1.838498e-34 3.297048e-35
[2934,] 1.059507e-34 1.873005e-34 3.261664e-35
[2935,] 1.079895e-34 1.566705e-34 2.996910e-35
[2936,] 1.045055e-34 1.597582e-34 2.822308e-35
[2937,] 2.314784e-34 2.689618e-34 6.088768e-35
[2938,] 1.028020e-34 1.620362e-34 2.955325e-35
[2939,] 8.891147e-33 3.179726e-34 6.093046e-34
[2940,] 1.091128e-34 1.854838e-34 3.398088e-35
[2941,] 2.378452e-34 1.919935e-33 2.186831e-34
[2942,] 1.055382e-34 1.731999e-34 3.120908e-35
[2943,] 1.301363e-34 4.255218e-34 5.285397e-35
[2944,] 2.358720e-34 2.347591e-33 2.424149e-34
[2945,] 7.161043e-34 1.745870e-34 1.150727e-34
[2946,] 1.206937e-34 1.160437e-33 5.475091e-35
[2947,] 1.486674e-34 3.479235e-34 5.198916e-35
[2948,] 1.021061e-34 1.650907e-34 2.757207e-35
[2949,] 2.270315e-34 5.925835e-34 7.603835e-35
[2950,] 1.351691e-34 4.015482e-34 5.480399e-35
[2951,] 1.029566e-34 1.668288e-34 2.759320e-35
[2952,] 6.432552e-33 3.819201e-34 3.662648e-34
[2953,] 6.279239e-33 3.878352e-34 3.537433e-34
[2954,] 2.203568e-34 3.449350e-34 6.430454e-35
[2955,] 2.415165e-34 1.751713e-34 5.913869e-35
[2956,] 1.307452e-34 4.066162e-34 3.435494e-35
[2957,] 1.398248e-33 1.678742e-33 3.827873e-35
[2958,] 1.575795e-33 7.745101e-34 4.803212e-35
[2959,] 7.361886e-34 3.131058e-34 6.218941e-35
[2960,] 8.974535e-34 9.440572e-34 4.039321e-35
[2961,] 2.239588e-34 5.632402e-34 7.043255e-35
[2962,] 2.245323e-34 5.829376e-34 7.033428e-35
[2963,] 7.496363e-34 3.652880e-34 5.804860e-35
[2964,] 1.422172e-33 5.081898e-34 6.365819e-35
[2965,] 1.150036e-33 4.826597e-34 5.820937e-35
[2966,] 8.408960e-34 4.251325e-34 5.381503e-35
[2967,] 9.940352e-34 2.085878e-34 8.453854e-35
[2968,] 4.905783e-34 3.283390e-34 4.824703e-35
[2969,] 5.809428e-34 4.177084e-34 4.414593e-35
[2970,] 7.568265e-34 4.693831e-34 4.704855e-35
[2971,] 3.879675e-34 1.627632e-34 7.058692e-35
[2972,] 9.139536e-35 1.622336e-34 2.567077e-35
[2973,] 2.086208e-34 2.396755e-34 5.411936e-35
[2974,] 8.872681e-35 1.801075e-34 2.782667e-35
[2975,] 1.215055e-34 3.251989e-34 3.997823e-35
[2976,] 5.404024e-34 3.909026e-34 1.548701e-34
[2977,] 2.909005e-34 2.448834e-34 5.897231e-35
[2978,] 1.264371e-34 2.286252e-34 4.457698e-35
[2979,] 8.521441e-35 1.846226e-34 2.698472e-35
[2980,] 8.521908e-35 1.681603e-34 2.481643e-35
[2981,] 2.817513e-34 2.448922e-34 7.808901e-35
[2982,] 3.846006e-34 6.313832e-34 9.644951e-35
[2983,] 1.449585e-34 2.129279e-34 3.804690e-35
[2984,] 8.728274e-35 2.332334e-34 2.422254e-35
[2985,] 1.409584e-34 2.261311e-34 4.038403e-35
[2986,] 1.772751e-34 2.482567e-34 5.634124e-35
[2987,] 2.469817e-34 1.977710e-34 4.371775e-35
[2988,] 8.242755e-35 1.584967e-34 2.415820e-35
[2989,] 8.338138e-35 2.084798e-34 2.426889e-35
[2990,] 8.355714e-35 1.700908e-34 2.405334e-35
[2991,] 5.034874e-34 5.178672e-34 1.455714e-34
[2992,] 1.838614e-34 5.391577e-34 5.982570e-35
[2993,] 1.599685e-34 3.402489e-34 5.079213e-35
[2994,] 8.273358e-35 1.674441e-34 2.406327e-35
[2995,] 1.827010e-34 4.568797e-34 5.757267e-35
[2996,] 8.358153e-35 4.084279e-34 2.612603e-35
[2997,] 8.244569e-35 3.713684e-34 2.648488e-35
[2998,] 1.444259e-34 2.331849e-34 3.823784e-35
[2999,] 1.050445e-33 5.140256e-34 3.714843e-34
[3000,] 2.197317e-34 2.816117e-34 6.916691e-35
[3001,] 1.872319e-34 4.709679e-34 5.614588e-35
[3002,] 8.287226e-35 1.780856e-34 2.413251e-35
[3003,] 1.077045e-33 3.791887e-34 7.457297e-35
[3004,] 2.939115e-34 1.887182e-34 5.726857e-35
[3005,] 2.184980e-34 3.115058e-34 7.360569e-35
[3006,] 1.269918e-34 2.050644e-34 3.521772e-35
[3007,] 3.182861e-34 2.491674e-34 6.634672e-35
[3008,] 2.323887e-34 2.476914e-34 1.057118e-34
[3009,] 9.800366e-35 2.777618e-34 2.491374e-35
[3010,] 3.148949e-34 3.492303e-34 8.496196e-35
[3011,] 9.993625e-35 2.599749e-34 2.479541e-35
[3012,] 1.013500e-34 2.597657e-34 2.487082e-35
[3013,] 6.567473e-34 2.197571e-34 1.388090e-34
[3014,] 2.338173e-34 2.840831e-34 6.259711e-35
[3015,] 1.441088e-33 8.032476e-34 1.678955e-34
[3016,] 1.994264e-34 2.278584e-34 3.895948e-35
[3017,] 2.022172e-34 2.248696e-34 3.922972e-35
[3018,] 3.172231e-34 4.372193e-34 6.759537e-35
[3019,] 9.161607e-35 3.591238e-34 2.506590e-35
[3020,] 1.525338e-34 5.805345e-34 4.917670e-35
[3021,] 1.176725e-34 2.991678e-34 4.101633e-35
[3022,] 3.561346e-34 4.922424e-34 8.407779e-35
[3023,] 3.003162e-33 4.668685e-34 4.488297e-34
[3024,] 8.954277e-35 3.340988e-34 3.099262e-35
[3025,] 3.270890e-34 6.204133e-34 2.368577e-34
[3026,] 6.614915e-34 2.599868e-34 2.426081e-34
[3027,] 5.813012e-34 2.941689e-34 1.829755e-34
[3028,] 3.451283e-34 2.674345e-33 3.311778e-34
[3029,] 6.012286e-34 3.346881e-34 1.534416e-34
[3030,] 9.138629e-35 2.346682e-34 3.208049e-35
[3031,] 1.156265e-34 2.284415e-34 3.347107e-35
[3032,] 9.289418e-35 2.145164e-34 3.223243e-35
[3033,] 9.853595e-35 2.206254e-34 3.600259e-35
[3034,] 1.083986e-34 1.955087e-34 3.341635e-35
[3035,] 1.697022e-34 2.611730e-34 3.866865e-35
[3036,] 3.298347e-34 1.390341e-33 3.855372e-34
[3037,] 3.283276e-34 1.349301e-33 3.735742e-34
[3038,] 2.692346e-34 2.857291e-33 5.820705e-34
[3039,] 1.006785e-34 3.944106e-34 3.109200e-35
[3040,] 2.028558e-34 2.485233e-34 3.200261e-35
[3041,] 6.164071e-34 2.342989e-34 1.512310e-34
[3042,] 1.713641e-34 2.169724e-34 4.644153e-35
[3043,] 9.115991e-35 1.691316e-34 2.618503e-35
[3044,] 3.565715e-34 5.595642e-34 1.287929e-34
[3045,] 2.675344e-34 8.781264e-34 1.254033e-34
[3046,] 1.009802e-34 1.833894e-34 2.646227e-35
[3047,] 1.246566e-34 1.609503e-34 3.418858e-35
[3048,] 3.078448e-34 1.723283e-34 6.186795e-35
[3049,] 3.768575e-34 5.747992e-34 1.246669e-34
[3050,] 8.829611e-35 7.149807e-34 2.909952e-35
[3051,] 8.818460e-35 7.200139e-34 2.919042e-35
[3052,] 3.456505e-34 5.604057e-34 1.099655e-34
[3053,] 4.476362e-34 5.860476e-34 1.486434e-34
[3054,] 2.997198e-34 4.294868e-34 3.327477e-35
[3055,] 6.989696e-34 4.941237e-34 1.148384e-34
[3056,] 2.223404e-34 2.265330e-34 8.189857e-35
[3057,] 1.157240e-34 3.339023e-34 2.452627e-35
[3058,] 1.226445e-34 5.247096e-34 2.431858e-35
[3059,] 2.017512e-34 6.373945e-34 7.331034e-35
[3060,] 1.680680e-33 2.637990e-34 1.705499e-34
[3061,] 1.009021e-33 2.397078e-34 1.527452e-34
[3062,] 1.139678e-33 2.340021e-34 1.547591e-34
[3063,] 1.013444e-34 5.694422e-34 3.027119e-35
[3064,] 4.151165e-34 3.744856e-34 2.123587e-34
[3065,] 1.784670e-33 4.802637e-34 6.332413e-34
[3066,] 1.085181e-34 5.860917e-34 3.017916e-35
[3067,] 1.690386e-33 4.285145e-34 5.168252e-34
[3068,] 8.493601e-35 3.040947e-34 2.901748e-35
[3069,] 1.734849e-33 3.815628e-34 4.422892e-34
[3070,] 1.825773e-33 5.404093e-34 7.578021e-34
[3071,] 2.063169e-34 2.336891e-34 3.985047e-35
[3072,] 2.623008e-34 1.909076e-34 3.986390e-35
[3073,] 1.772373e-34 1.982732e-34 4.356966e-35
[3074,] 1.874968e-34 2.247064e-33 2.971531e-35
[3075,] 1.249498e-34 5.902962e-34 2.574690e-35
[3076,] 1.927235e-34 1.903340e-34 4.308817e-35
[3077,] 5.786385e-34 1.125935e-33 8.301661e-35
[3078,] 1.178531e-34 6.099400e-34 2.586898e-35
[3079,] 1.188245e-34 6.394826e-34 2.588784e-35
[3080,] 1.157282e-33 4.626631e-34 1.207256e-34
[3081,] 4.242834e-33 4.741890e-34 8.783259e-35
[3082,] 1.308611e-33 3.343273e-34 1.477081e-34
[3083,] 1.438228e-34 2.047027e-34 3.958613e-35
[3084,] 1.275409e-34 7.807998e-33 3.074512e-35
[3085,] 1.449698e-34 1.745845e-34 3.360561e-35
[3086,] 1.260051e-34 2.097749e-34 3.008733e-35
[3087,] 5.970264e-34 6.607705e-34 2.421068e-34
[3088,] 1.115075e-34 4.966279e-34 2.727631e-35
[3089,] 1.524249e-34 3.306977e-34 3.975909e-35
[3090,] 3.924604e-33 2.726288e-34 1.649827e-33
[3091,] 1.546756e-34 6.384005e-34 1.149810e-34
[3092,] 1.710892e-34 4.670577e-34 1.067359e-34
[3093,] 5.310054e-33 2.302035e-34 1.658881e-33
[3094,] 4.771554e-34 3.053318e-34 2.643168e-34
[3095,] 3.591379e-34 2.682327e-34 6.911544e-35
[3096,] 3.916964e-33 2.814542e-34 1.735290e-33
[3097,] 1.987460e-34 2.563547e-34 4.128458e-35
[3098,] 1.795390e-34 5.309577e-34 1.219292e-34
[3099,] 1.483009e-34 2.062971e-34 5.583705e-35
[3100,] 1.587761e-34 2.115799e-34 3.599467e-35
[3101,] 1.750767e-34 1.901712e-34 3.403678e-35
[3102,] 1.806356e-34 3.257009e-34 5.216085e-35
[3103,] 8.172335e-35 1.831867e-34 2.487309e-35
[3104,] 1.030162e-34 9.967578e-33 2.764148e-35
[3105,] 1.786015e-34 2.205607e-34 3.140253e-35
[3106,] 2.266228e-34 5.221150e-34 6.592902e-35
[3107,] 5.385327e-34 3.936734e-34 4.703000e-35
[3108,] 1.969878e-34 8.018147e-34 3.050958e-35
[3109,] 3.398736e-34 2.072675e-34 1.243929e-34
[3110,] 3.501780e-34 2.003621e-34 1.224262e-34
[3111,] 2.203755e-34 3.953741e-34 3.744223e-35
[3112,] 1.801037e-34 2.891783e-32 7.786534e-35
[3113,] 1.369788e-34 8.265151e-34 4.302670e-35
[3114,] 1.539870e-34 1.916883e-34 4.503852e-35
[3115,] 1.548391e-34 1.610294e-34 3.759221e-35
[3116,] 1.677270e-34 1.942532e-34 5.064690e-35
[3117,] 1.374435e-34 6.012746e-34 4.386407e-35
[3118,] 2.514921e-34 8.142642e-34 1.756774e-34
[3119,] 2.035751e-34 5.712506e-34 3.311200e-35
[3120,] 1.547869e-34 2.113456e-34 5.386905e-35
[3121,] 1.835776e-34 6.595270e-33 1.663221e-34
[3122,] 1.031189e-34 2.016522e-34 3.208469e-35
[3123,] 6.034673e-34 6.214928e-34 6.457293e-35
[3124,] 2.653647e-34 1.838541e-34 5.071360e-35
[3125,] 4.257496e-34 4.619369e-34 1.209111e-34
[3126,] 3.672246e-34 2.615574e-34 5.620519e-35
[3127,] 4.530315e-34 6.617366e-34 9.276399e-35
[3128,] 1.994187e-34 3.702785e-33 1.120276e-34
[3129,] 3.657425e-34 8.375188e-34 1.527556e-34
[3130,] 1.962513e-34 4.059661e-33 1.021584e-34
[3131,] 1.986260e-34 4.777907e-33 1.153643e-34
[3132,] 8.999664e-35 2.065817e-34 2.996933e-35
[3133,] 2.902854e-34 5.910978e-34 8.918145e-35
[3134,] 1.473653e-34 3.734086e-34 3.133366e-35
[3135,] 1.028820e-34 2.153371e-34 3.903639e-35
[3136,] 1.541250e-34 1.693771e-34 3.326986e-35
[3137,] 1.558408e-34 1.694170e-34 3.347258e-35
[3138,] 1.543297e-34 1.560485e-34 3.935741e-35
[3139,] 1.513914e-34 1.568166e-34 3.998977e-35
[3140,] 1.506977e-34 1.853221e-34 4.556977e-35
[3141,] 4.419299e-34 6.759689e-34 6.930236e-35
[3142,] 2.117480e-34 1.665389e-34 4.429931e-35
[3143,] 2.154789e-34 1.854515e-34 5.122414e-35
[3144,] 2.027915e-34 1.656261e-34 4.372155e-35
[3145,] 1.315656e-34 7.669879e-34 4.674211e-35
[3146,] 2.244495e-34 1.997991e-34 4.377295e-35
[3147,] 1.992892e-34 4.823716e-34 6.065732e-35
[3148,] 2.230337e-34 1.743556e-34 4.351543e-35
[3149,] 2.733965e-34 1.135990e-33 3.557833e-35
[3150,] 1.719692e-34 3.289680e-33 3.379462e-35
[3151,] 2.061012e-34 6.201571e-32 2.603462e-35
[3152,] 1.506948e-34 3.727460e-34 5.353843e-35
[3153,] 1.533121e-34 2.904231e-34 3.029796e-35
[3154,] 1.017761e-34 1.645206e-34 2.811225e-35
[3155,] 1.706075e-34 4.232462e-34 5.283479e-35
[3156,] 3.410465e-34 7.456455e-34 1.881720e-34
[3157,] 9.743425e-35 3.835591e-34 3.687801e-35
[3158,] 9.614447e-35 3.555930e-34 3.246071e-35
[3159,] 1.018419e-34 2.495417e-34 3.106181e-35
[3160,] 1.093426e-34 2.047165e-34 3.154541e-35
[3161,] 4.021545e-34 4.349572e-34 1.125383e-34
[3162,] 3.578481e-34 4.377272e-34 1.034796e-34
[3163,] 1.579948e-34 2.006401e-34 4.713267e-35
[3164,] 5.079440e-34 3.454332e-34 1.377925e-34
[3165,] 1.690435e-34 1.824631e-34 4.907678e-35
[3166,] 1.807384e-34 1.864961e-34 5.206329e-35
[3167,] 2.137449e-34 6.528613e-34 6.538097e-35
[3168,] 2.744816e-34 2.680008e-34 5.124567e-35
[3169,] 1.876931e-34 1.022204e-33 5.548655e-35
[3170,] 2.305455e-34 4.800765e-34 5.651987e-35
[3171,] 1.273219e-34 4.772736e-34 4.237836e-35
[3172,] 1.975374e-34 1.892199e-34 5.773464e-35
[3173,] 1.894925e-34 1.820197e-34 5.315662e-35
[3174,] 9.077739e-35 3.763743e-34 2.886108e-35
[3175,] 9.570625e-35 1.857277e-34 3.120315e-35
[3176,] 1.019721e-34 2.461005e-34 3.053559e-35
[3177,] 1.933158e-34 1.318488e-33 1.956365e-34
[3178,] 2.170873e-34 6.310817e-34 6.429987e-35
[3179,] 9.865260e-35 2.600850e-34 3.812140e-35
[3180,] 2.233262e-34 6.310074e-34 6.512070e-35
[3181,] 4.169760e-34 6.783301e-34 1.761596e-34
[3182,] 2.357292e-34 4.874459e-34 5.725144e-35
[3183,] 2.076128e-34 2.345501e-34 5.443214e-35
[3184,] 1.822879e-34 8.181172e-34 1.251715e-34
[3185,] 3.607032e-34 2.658960e-34 8.771605e-35
[3186,] 2.103458e-34 6.371942e-34 6.376403e-35
[3187,] 9.892968e-35 1.846594e-34 3.235238e-35
[3188,] 1.925272e-34 4.960531e-34 5.915688e-35
[3189,] 2.281568e-34 2.291321e-34 5.622383e-35
[3190,] 9.831091e-35 1.919405e-34 3.286710e-35
[3191,] 9.715016e-35 2.390533e-34 2.997308e-35
[3192,] 1.616829e-34 1.632253e-34 4.342905e-35
[3193,] 9.735970e-35 2.406902e-34 2.995158e-35
[3194,] 2.142976e-34 6.946014e-34 6.337323e-35
[3195,] 4.068054e-34 1.142330e-33 8.313432e-35
[3196,] 2.081336e-34 6.520255e-34 6.441007e-35
[3197,] 9.843719e-35 1.720813e-34 2.845132e-35
[3198,] 9.686945e-35 3.400288e-34 3.124058e-35
[3199,] 1.369976e-34 5.476015e-34 4.397018e-35
[3200,] 3.370346e-34 1.365632e-33 8.448004e-35
[3201,] 1.107880e-34 1.656971e-34 3.388420e-35
[3202,] 9.073097e-35 2.928534e-34 3.530277e-35
[3203,] 9.621933e-35 2.518560e-34 2.995115e-35
[3204,] 9.802893e-35 6.524107e-34 5.606420e-35
[3205,] 1.009483e-34 7.275584e-34 6.179222e-35
[3206,] 9.568968e-35 3.330576e-34 4.180286e-35
[3207,] 9.892711e-35 2.038967e-34 2.885638e-35
[3208,] 9.815463e-35 5.420273e-34 5.242564e-35
[3209,] 9.275001e-35 1.756063e-34 2.825679e-35
[3210,] 1.872873e-34 7.348906e-34 7.033720e-35
[3211,] 9.335957e-35 3.877093e-34 4.186764e-35
[3212,] 4.008908e-34 7.958021e-34 9.513031e-35
[3213,] 2.092246e-34 6.512448e-34 6.420385e-35
[3214,] 1.895246e-34 4.957713e-34 5.859838e-35
[3215,] 9.620192e-35 2.259985e-34 2.964294e-35
[3216,] 1.937091e-34 4.905776e-34 6.013872e-35
[3217,] 9.023405e-35 1.787331e-34 2.795759e-35
[3218,] 9.279533e-35 1.757664e-34 2.825611e-35
[3219,] 1.036840e-34 6.347566e-34 6.176168e-35
[3220,] 2.092057e-34 1.934557e-34 6.790240e-35
```
