## Supplementary material for "Characterization of shared and ancestry-specific signals driving complex traits using multi-ancestry fine-mapping": s1_data.bim

```
3	chr3:183220322:G:A	0	183220322	A	G
3	chr3:183221943:G:T	0	183221943	T	G
3	chr3:183222760:C:A	0	183222760	A	C
3	chr3:183224614:T:C	0	183224614	C	T
3	chr3:183224820:C:T	0	183224820	T	C
3	chr3:183224867:C:G	0	183224867	G	C
3	chr3:183224883:C:T	0	183224883	T	C
3	chr3:183225125:C:T	0	183225125	T	C
3	chr3:183226494:C:T	0	183226494	T	C
3	chr3:183227312:G:A	0	183227312	A	G
3	chr3:183227827:A:G	0	183227827	G	A
3	chr3:183227875:C:T	0	183227875	T	C
3	chr3:183228490:C:CTCTTA	0	183228490	CTCTTA	C
3	chr3:183228516:A:G	0	183228516	G	A
3	chr3:183231608:T:C	0	183231608	C	T
3	chr3:183232076:A:C	0	183232076	C	A
3	chr3:183232189:T:C	0	183232189	C	T
3	chr3:183233116:T:C	0	183233116	C	T
3	chr3:183234311:A:G	0	183234311	G	A
3	chr3:183234442:C:T	0	183234442	T	C
3	chr3:183234563:A:C	0	183234563	C	A
3	chr3:183239785:C:T	0	183239785	T	C
3	chr3:183240385:A:G	0	183240385	G	A
3	chr3:183242417:G:A	0	183242417	A	G
3	chr3:183244017:G:A	0	183244017	A	G
3	chr3:183245503:T:C	0	183245503	C	T
3	chr3:183245893:G:A	0	183245893	A	G
3	chr3:183246180:T:A	0	183246180	A	T
3	chr3:183246475:G:A	0	183246475	A	G
3	chr3:183247486:A:G	0	183247486	G	A
3	chr3:183248259:T:A	0	183248259	A	T
3	chr3:183248306:T:G	0	183248306	G	T
3	chr3:183249939:A:G	0	183249939	G	A
3	chr3:183250921:G:A	0	183250921	A	G
3	chr3:183252587:C:A	0	183252587	A	C
3	chr3:183252770:T:G	0	183252770	G	T
3	chr3:183253017:C:T	0	183253017	T	C
3	chr3:183253604:C:G	0	183253604	G	C
3	chr3:183255467:A:C	0	183255467	C	A
3	chr3:183257681:C:A	0	183257681	A	C
3	chr3:183258187:T:C	0	183258187	C	T
3	chr3:183258594:T:C	0	183258594	C	T
3	chr3:183260031:C:T	0	183260031	T	C
3	chr3:183260798:A:G	0	183260798	G	A
3	chr3:183261342:T:A	0	183261342	A	T
3	chr3:183261642:G:A	0	183261642	A	G
3	chr3:183262586:T:C	0	183262586	C	T
3	chr3:183263371:C:T	0	183263371	T	C
3	chr3:183266260:G:T	0	183266260	T	G
3	chr3:183267664:A:T	0	183267664	T	A
3	chr3:183269727:G:A	0	183269727	A	G
3	chr3:183274058:T:C	0	183274058	C	T
3	chr3:183274579:AC:A	0	183274579	A	AC
3	chr3:183278843:G:C	0	183278843	C	G
3	chr3:183280634:T:A	0	183280634	A	T
3	chr3:183282649:A:C	0	183282649	C	A
3	chr3:183282670:T:C	0	183282670	C	T
3	chr3:183283656:G:A	0	183283656	A	G
3	chr3:183283858:C:T	0	183283858	T	C
3	chr3:183284041:T:C	0	183284041	C	T
3	chr3:183284058:G:A	0	183284058	A	G
3	chr3:183284156:G:A	0	183284156	A	G
3	chr3:183284675:T:C	0	183284675	C	T
3	chr3:183284892:C:T	0	183284892	T	C
3	chr3:183284969:T:C	0	183284969	C	T
3	chr3:183284975:A:T	0	183284975	T	A
3	chr3:183284977:T:C	0	183284977	C	T
3	chr3:183285100:A:G	0	183285100	G	A
3	chr3:183285156:A:C	0	183285156	C	A
3	chr3:183285365:A:G	0	183285365	G	A
3	chr3:183285543:G:A	0	183285543	A	G
3	chr3:183285838:A:C	0	183285838	C	A
3	chr3:183286036:G:C	0	183286036	C	G
3	chr3:183286298:T:G	0	183286298	G	T
3	chr3:183286465:T:C	0	183286465	C	T
3	chr3:183287359:C:T	0	183287359	T	C
3	chr3:183289227:G:A	0	183289227	A	G
3	chr3:183289233:G:A	0	183289233	A	G
3	chr3:183289240:G:A	0	183289240	A	G
3	chr3:183289252:A:G	0	183289252	G	A
3	chr3:183289308:C:T	0	183289308	T	C
3	chr3:183289399:G:A	0	183289399	A	G
3	chr3:183289405:T:C	0	183289405	C	T
3	chr3:183290109:G:A	0	183290109	A	G
3	chr3:183290196:TCA:T	0	183290196	T	TCA
3	chr3:183290464:C:T	0	183290464	T	C
3	chr3:183290498:A:G	0	183290498	G	A
3	chr3:183290573:C:T	0	183290573	T	C
3	chr3:183290637:G:A	0	183290637	A	G
3	chr3:183290680:C:T	0	183290680	T	C
3	chr3:183290755:C:T	0	183290755	T	C
3	chr3:183290878:T:C	0	183290878	C	T
3	chr3:183291038:G:GA	0	183291038	GA	G
3	chr3:183291605:T:C	0	183291605	C	T
3	chr3:183292081:G:A	0	183292081	A	G
3	chr3:183292173:T:C	0	183292173	C	T
3	chr3:183292191:C:T	0	183292191	T	C
3	chr3:183292361:C:T	0	183292361	T	C
3	chr3:183292564:C:T	0	183292564	T	C
3	chr3:183292742:A:G	0	183292742	G	A
3	chr3:183292796:T:C	0	183292796	C	T
3	chr3:183292857:A:G	0	183292857	G	A
3	chr3:183293284:A:G	0	183293284	G	A
3	chr3:183293534:C:T	0	183293534	T	C
3	chr3:183293828:A:G	0	183293828	G	A
3	chr3:183294276:A:G	0	183294276	G	A
3	chr3:183294296:G:A	0	183294296	A	G
3	chr3:183294400:G:A	0	183294400	A	G
3	chr3:183294575:A:G	0	183294575	G	A
3	chr3:183294661:C:T	0	183294661	T	C
3	chr3:183294778:A:G	0	183294778	G	A
3	chr3:183294791:GCTAATTTTTTGT:G	0	183294791	G	GCTAATTTTTTGT
3	chr3:183294818:T:C	0	183294818	C	T
3	chr3:183295642:T:C	0	183295642	C	T
3	chr3:183296285:T:C	0	183296285	C	T
3	chr3:183296465:T:C	0	183296465	C	T
3	chr3:183296519:T:C	0	183296519	C	T
3	chr3:183296694:T:C	0	183296694	C	T
3	chr3:183297924:G:A	0	183297924	A	G
3	chr3:183298724:C:T	0	183298724	T	C
3	chr3:183299284:A:T	0	183299284	T	A
3	chr3:183299326:C:T	0	183299326	T	C
3	chr3:183299557:G:A	0	183299557	A	G
3	chr3:183299597:T:C	0	183299597	C	T
3	chr3:183300177:T:A	0	183300177	A	T
3	chr3:183300464:G:A	0	183300464	A	G
3	chr3:183300499:T:C	0	183300499	C	T
3	chr3:183300519:G:A	0	183300519	A	G
3	chr3:183300793:G:A	0	183300793	A	G
3	chr3:183300833:G:A	0	183300833	A	G
3	chr3:183300871:T:C	0	183300871	C	T
3	chr3:183301154:G:A	0	183301154	A	G
3	chr3:183301319:C:T	0	183301319	T	C
3	chr3:183301561:G:A	0	183301561	A	G
3	chr3:183301724:A:G	0	183301724	G	A
3	chr3:183302035:T:C	0	183302035	C	T
3	chr3:183302053:A:G	0	183302053	G	A
3	chr3:183302085:C:T	0	183302085	T	C
3	chr3:183302087:C:T	0	183302087	T	C
3	chr3:183302771:T:C	0	183302771	C	T
3	chr3:183302775:G:A	0	183302775	A	G
3	chr3:183302804:T:C	0	183302804	C	T
3	chr3:183303138:A:G	0	183303138	G	A
3	chr3:183303655:C:T	0	183303655	T	C
3	chr3:183304720:C:T	0	183304720	T	C
3	chr3:183304875:G:A	0	183304875	A	G
3	chr3:183306057:G:A	0	183306057	A	G
3	chr3:183306496:C:G	0	183306496	G	C
3	chr3:183306545:G:A	0	183306545	A	G
3	chr3:183306550:G:A	0	183306550	A	G
3	chr3:183306731:T:G	0	183306731	G	T
3	chr3:183308544:G:A	0	183308544	A	G
3	chr3:183308874:C:T	0	183308874	T	C
3	chr3:183309754:T:G	0	183309754	G	T
3	chr3:183310295:G:T	0	183310295	T	G
3	chr3:183310515:C:T	0	183310515	T	C
3	chr3:183310543:A:G	0	183310543	G	A
3	chr3:183310770:G:T	0	183310770	T	G
3	chr3:183310812:A:T	0	183310812	T	A
3	chr3:183310868:G:A	0	183310868	A	G
3	chr3:183311336:A:G	0	183311336	G	A
3	chr3:183311401:C:T	0	183311401	T	C
3	chr3:183311543:C:T	0	183311543	T	C
3	chr3:183312343:A:G	0	183312343	G	A
3	chr3:183312698:C:T	0	183312698	T	C
3	chr3:183313876:T:C	0	183313876	C	T
3	chr3:183313925:G:A	0	183313925	A	G
3	chr3:183315088:T:C	0	183315088	C	T
3	chr3:183316654:T:C	0	183316654	C	T
3	chr3:183316690:T:C	0	183316690	C	T
3	chr3:183316949:G:A	0	183316949	A	G
3	chr3:183317387:A:G	0	183317387	G	A
3	chr3:183318738:T:C	0	183318738	C	T
3	chr3:183318791:TGCAATA:T	0	183318791	T	TGCAATA
3	chr3:183319375:T:C	0	183319375	C	T
3	chr3:183320387:C:T	0	183320387	T	C
3	chr3:183320474:G:C	0	183320474	C	G
3	chr3:183320777:G:A	0	183320777	A	G
3	chr3:183321088:C:G	0	183321088	G	C
3	chr3:183321159:C:T	0	183321159	T	C
3	chr3:183321672:A:C	0	183321672	C	A
3	chr3:183322161:T:A	0	183322161	A	T
3	chr3:183322558:T:G	0	183322558	G	T
3	chr3:183322849:T:C	0	183322849	C	T
3	chr3:183322866:G:A	0	183322866	A	G
3	chr3:183322938:T:C	0	183322938	C	T
3	chr3:183323136:T:G	0	183323136	G	T
3	chr3:183323413:C:G	0	183323413	G	C
3	chr3:183323638:A:T	0	183323638	T	A
3	chr3:183323639:A:T	0	183323639	T	A
3	chr3:183323892:C:A	0	183323892	A	C
3	chr3:183324243:C:T	0	183324243	T	C
3	chr3:183324566:G:A	0	183324566	A	G
3	chr3:183326063:G:A	0	183326063	A	G
3	chr3:183326218:G:A	0	183326218	A	G
3	chr3:183326714:GTGTA:G	0	183326714	G	GTGTA
3	chr3:183327163:A:G	0	183327163	G	A
3	chr3:183327286:C:T	0	183327286	T	C
3	chr3:183327721:C:T	0	183327721	T	C
3	chr3:183327835:C:T	0	183327835	T	C
3	chr3:183328643:A:G	0	183328643	G	A
3	chr3:183329067:T:C	0	183329067	C	T
3	chr3:183329106:G:A	0	183329106	A	G
3	chr3:183329191:C:G	0	183329191	G	C
3	chr3:183329357:C:T	0	183329357	T	C
3	chr3:183329431:C:T	0	183329431	T	C
3	chr3:183329508:A:G	0	183329508	G	A
3	chr3:183329601:G:T	0	183329601	T	G
3	chr3:183329760:T:C	0	183329760	C	T
3	chr3:183330381:G:A	0	183330381	A	G
3	chr3:183331539:C:T	0	183331539	T	C
3	chr3:183331581:C:T	0	183331581	T	C
3	chr3:183331765:G:T	0	183331765	T	G
3	chr3:183331990:C:G	0	183331990	G	C
3	chr3:183332194:T:C	0	183332194	C	T
3	chr3:183332216:T:C	0	183332216	C	T
3	chr3:183332277:T:A	0	183332277	A	T
3	chr3:183332381:GC:G	0	183332381	G	GC
3	chr3:183332599:G:A	0	183332599	A	G
3	chr3:183332947:A:T	0	183332947	T	A
3	chr3:183333508:C:T	0	183333508	T	C
3	chr3:183333724:T:C	0	183333724	C	T
3	chr3:183333746:C:T	0	183333746	T	C
3	chr3:183333887:G:A	0	183333887	A	G
3	chr3:183333910:T:G	0	183333910	G	T
3	chr3:183334182:G:C	0	183334182	C	G
3	chr3:183334535:A:C	0	183334535	C	A
3	chr3:183334616:T:C	0	183334616	C	T
3	chr3:183334791:T:C	0	183334791	C	T
3	chr3:183334834:A:G	0	183334834	G	A
3	chr3:183334892:T:C	0	183334892	C	T
3	chr3:183335015:A:G	0	183335015	G	A
3	chr3:183335031:T:C	0	183335031	C	T
3	chr3:183335066:T:C	0	183335066	C	T
3	chr3:183335276:G:A	0	183335276	A	G
3	chr3:183335294:G:A	0	183335294	A	G
3	chr3:183335545:C:T	0	183335545	T	C
3	chr3:183335559:T:A	0	183335559	A	T
3	chr3:183335586:A:G	0	183335586	G	A
3	chr3:183335607:C:A	0	183335607	A	C
3	chr3:183335647:A:T	0	183335647	T	A
3	chr3:183335713:A:T	0	183335713	T	A
3	chr3:183335861:T:C	0	183335861	C	T
3	chr3:183336232:A:G	0	183336232	G	A
3	chr3:183336485:T:C	0	183336485	C	T
3	chr3:183337149:A:C	0	183337149	C	A
3	chr3:183338554:T:C	0	183338554	C	T
3	chr3:183338810:G:A	0	183338810	A	G
3	chr3:183339552:T:C	0	183339552	C	T
3	chr3:183339632:A:T	0	183339632	T	A
3	chr3:183339655:C:G	0	183339655	G	C
3	chr3:183341752:C:CT	0	183341752	CT	C
3	chr3:183341884:C:G	0	183341884	G	C
3	chr3:183342138:A:C	0	183342138	C	A
3	chr3:183343155:A:G	0	183343155	G	A
3	chr3:183343677:C:T	0	183343677	T	C
3	chr3:183343894:G:A	0	183343894	A	G
3	chr3:183343975:G:A	0	183343975	A	G
3	chr3:183344301:G:A	0	183344301	A	G
3	chr3:183346463:T:A	0	183346463	A	T
3	chr3:183346562:G:A	0	183346562	A	G
3	chr3:183347175:C:T	0	183347175	T	C
3	chr3:183347557:A:G	0	183347557	G	A
3	chr3:183348206:G:A	0	183348206	A	G
3	chr3:183348233:C:T	0	183348233	T	C
3	chr3:183348335:A:G	0	183348335	G	A
3	chr3:183348526:C:T	0	183348526	T	C
3	chr3:183348657:G:C	0	183348657	C	G
3	chr3:183348724:A:G	0	183348724	G	A
3	chr3:183348836:A:G	0	183348836	G	A
3	chr3:183348946:C:G	0	183348946	G	C
3	chr3:183349627:T:A	0	183349627	A	T
3	chr3:183349790:C:T	0	183349790	T	C
3	chr3:183349965:T:C	0	183349965	C	T
3	chr3:183350635:G:T	0	183350635	T	G
3	chr3:183350673:G:T	0	183350673	T	G
3	chr3:183350718:C:T	0	183350718	T	C
3	chr3:183350868:C:A	0	183350868	A	C
3	chr3:183351303:C:G	0	183351303	G	C
3	chr3:183351773:C:T	0	183351773	T	C
3	chr3:183351795:G:C	0	183351795	C	G
3	chr3:183351877:G:C	0	183351877	C	G
3	chr3:183352186:C:T	0	183352186	T	C
3	chr3:183352221:T:C	0	183352221	C	T
3	chr3:183352250:T:C	0	183352250	C	T
3	chr3:183352558:T:C	0	183352558	C	T
3	chr3:183352565:T:C	0	183352565	C	T
3	chr3:183352618:T:C	0	183352618	C	T
3	chr3:183352720:A:G	0	183352720	G	A
3	chr3:183352736:C:T	0	183352736	T	C
3	chr3:183352791:T:C	0	183352791	C	T
3	chr3:183355608:A:G	0	183355608	G	A
3	chr3:183356977:A:G	0	183356977	G	A
3	chr3:183357112:T:C	0	183357112	C	T
3	chr3:183357218:T:G	0	183357218	G	T
3	chr3:183357318:C:T	0	183357318	T	C
3	chr3:183358040:C:A	0	183358040	A	C
3	chr3:183358941:T:C	0	183358941	C	T
3	chr3:183359103:G:A	0	183359103	A	G
3	chr3:183360291:A:G	0	183360291	G	A
3	chr3:183361989:G:A	0	183361989	A	G
3	chr3:183362131:G:T	0	183362131	T	G
3	chr3:183362174:A:G	0	183362174	G	A
3	chr3:183362736:T:C	0	183362736	C	T
3	chr3:183362979:G:A	0	183362979	A	G
3	chr3:183363178:G:A	0	183363178	A	G
3	chr3:183363213:A:G	0	183363213	G	A
3	chr3:183363550:C:T	0	183363550	T	C
3	chr3:183363555:GCAACATAGGGAGACCC:G	0	183363555	G	GCAACATAGGGAGACCC
3	chr3:183364748:C:T	0	183364748	T	C
3	chr3:183364761:C:T	0	183364761	T	C
3	chr3:183365439:C:T	0	183365439	T	C
3	chr3:183365648:T:TA	0	183365648	TA	T
3	chr3:183365687:G:C	0	183365687	C	G
3	chr3:183366035:A:G	0	183366035	G	A
3	chr3:183366520:C:T	0	183366520	T	C
3	chr3:183366744:G:C	0	183366744	C	G
3	chr3:183366752:G:A	0	183366752	A	G
3	chr3:183366964:T:C	0	183366964	C	T
3	chr3:183367016:A:C	0	183367016	C	A
3	chr3:183369432:C:T	0	183369432	T	C
3	chr3:183369493:A:G	0	183369493	G	A
3	chr3:183369845:A:G	0	183369845	G	A
3	chr3:183369884:T:C	0	183369884	C	T
3	chr3:183370107:G:A	0	183370107	A	G
3	chr3:183370334:C:G	0	183370334	G	C
3	chr3:183370351:A:G	0	183370351	G	A
3	chr3:183370825:A:C	0	183370825	C	A
3	chr3:183371229:A:G	0	183371229	G	A
3	chr3:183371433:A:G	0	183371433	G	A
3	chr3:183371644:T:A	0	183371644	A	T
3	chr3:183371873:G:A	0	183371873	A	G
3	chr3:183371950:C:T	0	183371950	T	C
3	chr3:183371972:T:C	0	183371972	C	T
3	chr3:183372141:T:C	0	183372141	C	T
3	chr3:183373090:G:A	0	183373090	A	G
3	chr3:183373098:A:G	0	183373098	G	A
3	chr3:183373356:A:G	0	183373356	G	A
3	chr3:183373478:A:G	0	183373478	G	A
3	chr3:183373508:T:TC	0	183373508	TC	T
3	chr3:183373595:A:G	0	183373595	G	A
3	chr3:183373773:C:T	0	183373773	T	C
3	chr3:183373843:C:A	0	183373843	A	C
3	chr3:183374116:A:G	0	183374116	G	A
3	chr3:183374395:C:T	0	183374395	T	C
3	chr3:183374440:C:T	0	183374440	T	C
3	chr3:183374594:A:G	0	183374594	G	A
3	chr3:183374654:A:G	0	183374654	G	A
3	chr3:183375635:T:C	0	183375635	C	T
3	chr3:183378130:T:C	0	183378130	C	T
3	chr3:183379082:C:T	0	183379082	T	C
3	chr3:183380860:T:C	0	183380860	C	T
3	chr3:183381506:C:T	0	183381506	T	C
3	chr3:183381555:G:A	0	183381555	A	G
3	chr3:183383227:T:TA	0	183383227	TA	T
3	chr3:183383380:A:G	0	183383380	G	A
3	chr3:183385472:T:G	0	183385472	G	T
3	chr3:183387850:C:T	0	183387850	T	C
3	chr3:183389984:G:A	0	183389984	A	G
3	chr3:183391041:A:G	0	183391041	G	A
3	chr3:183391215:C:A	0	183391215	A	C
3	chr3:183391609:G:T	0	183391609	T	G
3	chr3:183393075:A:G	0	183393075	G	A
3	chr3:183393125:G:A	0	183393125	A	G
3	chr3:183394432:G:A	0	183394432	A	G
3	chr3:183395656:T:C	0	183395656	C	T
3	chr3:183395684:C:T	0	183395684	T	C
3	chr3:183396000:C:T	0	183396000	T	C
3	chr3:183396009:G:A	0	183396009	A	G
3	chr3:183396220:T:C	0	183396220	C	T
3	chr3:183396713:G:T	0	183396713	T	G
3	chr3:183396716:C:G	0	183396716	G	C
3	chr3:183397483:A:C	0	183397483	C	A
3	chr3:183401295:A:G	0	183401295	G	A
3	chr3:183401951:G:C	0	183401951	C	G
3	chr3:183402170:A:G	0	183402170	G	A
3	chr3:183402219:A:G	0	183402219	G	A
3	chr3:183402239:C:T	0	183402239	T	C
3	chr3:183402262:T:C	0	183402262	C	T
3	chr3:183402331:G:A	0	183402331	A	G
3	chr3:183402369:G:T	0	183402369	T	G
3	chr3:183402375:C:A	0	183402375	A	C
3	chr3:183402493:G:C	0	183402493	C	G
3	chr3:183402716:TAATAA:T	0	183402716	T	TAATAA
3	chr3:183402809:A:G	0	183402809	G	A
3	chr3:183402847:G:A	0	183402847	A	G
3	chr3:183403067:A:G	0	183403067	G	A
3	chr3:183403530:T:C	0	183403530	C	T
3	chr3:183404081:CTG:C	0	183404081	C	CTG
3	chr3:183404358:C:T	0	183404358	T	C
3	chr3:183404584:T:C	0	183404584	C	T
3	chr3:183404803:C:T	0	183404803	T	C
3	chr3:183405185:A:G	0	183405185	G	A
3	chr3:183405199:A:G	0	183405199	G	A
3	chr3:183405536:G:A	0	183405536	A	G
3	chr3:183405808:C:T	0	183405808	T	C
3	chr3:183406258:G:A	0	183406258	A	G
3	chr3:183406633:C:T	0	183406633	T	C
3	chr3:183406873:C:T	0	183406873	T	C
3	chr3:183407078:G:C	0	183407078	C	G
3	chr3:183407566:T:G	0	183407566	G	T
3	chr3:183407590:C:G	0	183407590	G	C
3	chr3:183407907:G:A	0	183407907	A	G
3	chr3:183407937:A:G	0	183407937	G	A
3	chr3:183408019:T:C	0	183408019	C	T
3	chr3:183409405:G:A	0	183409405	A	G
3	chr3:183409909:TA:T	0	183409909	T	TA
3	chr3:183412433:T:A	0	183412433	A	T
3	chr3:183412519:A:G	0	183412519	G	A
3	chr3:183413173:A:G	0	183413173	G	A
3	chr3:183413190:A:C	0	183413190	C	A
3	chr3:183413296:A:G	0	183413296	G	A
3	chr3:183413600:T:C	0	183413600	C	T
3	chr3:183413802:T:C	0	183413802	C	T
3	chr3:183414041:C:T	0	183414041	T	C
3	chr3:183414153:C:T	0	183414153	T	C
3	chr3:183414298:C:T	0	183414298	T	C
3	chr3:183414365:T:C	0	183414365	C	T
3	chr3:183414644:T:C	0	183414644	C	T
3	chr3:183414656:T:C	0	183414656	C	T
3	chr3:183414798:G:GT	0	183414798	GT	G
3	chr3:183414803:C:T	0	183414803	T	C
3	chr3:183414998:T:C	0	183414998	C	T
3	chr3:183415562:C:T	0	183415562	T	C
3	chr3:183415573:A:T	0	183415573	T	A
3	chr3:183415703:G:A	0	183415703	A	G
3	chr3:183415801:T:C	0	183415801	C	T
3	chr3:183416241:ATAACTT:A	0	183416241	A	ATAACTT
3	chr3:183416259:C:T	0	183416259	T	C
3	chr3:183416980:G:T	0	183416980	T	G
3	chr3:183417422:G:A	0	183417422	A	G
3	chr3:183417459:C:T	0	183417459	T	C
3	chr3:183417520:T:C	0	183417520	C	T
3	chr3:183417526:C:T	0	183417526	T	C
3	chr3:183417570:A:G	0	183417570	G	A
3	chr3:183417791:TA:T	0	183417791	T	TA
3	chr3:183417969:C:T	0	183417969	T	C
3	chr3:183417985:C:T	0	183417985	T	C
3	chr3:183418040:T:C	0	183418040	C	T
3	chr3:183418184:T:C	0	183418184	C	T
3	chr3:183418208:A:G	0	183418208	G	A
3	chr3:183418363:A:G	0	183418363	G	A
3	chr3:183418422:T:C	0	183418422	C	T
3	chr3:183418873:G:A	0	183418873	A	G
3	chr3:183418883:T:C	0	183418883	C	T
3	chr3:183419174:C:T	0	183419174	T	C
3	chr3:183419209:A:G	0	183419209	G	A
3	chr3:183419261:G:A	0	183419261	A	G
3	chr3:183419332:G:A	0	183419332	A	G
3	chr3:183419359:A:G	0	183419359	G	A
3	chr3:183419748:C:T	0	183419748	T	C
3	chr3:183420466:C:T	0	183420466	T	C
3	chr3:183420523:C:T	0	183420523	T	C
3	chr3:183421004:T:TGAA	0	183421004	TGAA	T
3	chr3:183421160:A:G	0	183421160	G	A
3	chr3:183421294:T:G	0	183421294	G	T
3	chr3:183421871:G:A	0	183421871	A	G
3	chr3:183422141:C:T	0	183422141	T	C
3	chr3:183422172:C:G	0	183422172	G	C
3	chr3:183422451:G:T	0	183422451	T	G
3	chr3:183422489:C:T	0	183422489	T	C
3	chr3:183422517:T:C	0	183422517	C	T
3	chr3:183422966:G:A	0	183422966	A	G
3	chr3:183423086:C:A	0	183423086	A	C
3	chr3:183423240:T:C	0	183423240	C	T
3	chr3:183423323:G:A	0	183423323	A	G
3	chr3:183423333:T:C	0	183423333	C	T
3	chr3:183423620:T:A	0	183423620	A	T
3	chr3:183423792:C:T	0	183423792	T	C
3	chr3:183423874:G:A	0	183423874	A	G
3	chr3:183423916:CCGG:C	0	183423916	C	CCGG
3	chr3:183424756:T:C	0	183424756	C	T
3	chr3:183425080:CACAGAGAG:C	0	183425080	C	CACAGAGAG
3	chr3:183425192:G:GT	0	183425192	GT	G
3	chr3:183425441:TC:T	0	183425441	T	TC
3	chr3:183425599:G:A	0	183425599	A	G
3	chr3:183425620:G:A	0	183425620	A	G
3	chr3:183426009:A:G	0	183426009	G	A
3	chr3:183426171:A:G	0	183426171	G	A
3	chr3:183426291:G:A	0	183426291	A	G
3	chr3:183426546:C:T	0	183426546	T	C
3	chr3:183427055:G:A	0	183427055	A	G
3	chr3:183428908:C:G	0	183428908	G	C
3	chr3:183433567:G:A	0	183433567	A	G
3	chr3:183433702:T:C	0	183433702	C	T
3	chr3:183433835:C:T	0	183433835	T	C
3	chr3:183433872:G:A	0	183433872	A	G
3	chr3:183433944:G:A	0	183433944	A	G
3	chr3:183433951:C:A	0	183433951	A	C
3	chr3:183434547:C:T	0	183434547	T	C
3	chr3:183434563:C:A	0	183434563	A	C
3	chr3:183434568:C:T	0	183434568	T	C
3	chr3:183434580:G:A	0	183434580	A	G
3	chr3:183434718:G:A	0	183434718	A	G
3	chr3:183434808:C:T	0	183434808	T	C
3	chr3:183434893:G:A	0	183434893	A	G
3	chr3:183436055:G:A	0	183436055	A	G
3	chr3:183436565:G:A	0	183436565	A	G
3	chr3:183436739:T:C	0	183436739	C	T
3	chr3:183437381:A:T	0	183437381	T	A
3	chr3:183438305:G:C	0	183438305	C	G
3	chr3:183438312:T:A	0	183438312	A	T
3	chr3:183438336:G:A	0	183438336	A	G
3	chr3:183438711:G:C	0	183438711	C	G
3	chr3:183439175:C:T	0	183439175	T	C
3	chr3:183439309:T:C	0	183439309	C	T
3	chr3:183439590:T:C	0	183439590	C	T
3	chr3:183439740:C:T	0	183439740	T	C
3	chr3:183440080:A:T	0	183440080	T	A
3	chr3:183441498:T:C	0	183441498	C	T
3	chr3:183442956:T:C	0	183442956	C	T
3	chr3:183443151:A:C	0	183443151	C	A
3	chr3:183443722:T:C	0	183443722	C	T
3	chr3:183443762:A:G	0	183443762	G	A
3	chr3:183444029:T:C	0	183444029	C	T
3	chr3:183444439:T:C	0	183444439	C	T
3	chr3:183444483:T:G	0	183444483	G	T
3	chr3:183445288:A:AT	0	183445288	AT	A
3	chr3:183446134:C:T	0	183446134	T	C
3	chr3:183446259:G:T	0	183446259	T	G
3	chr3:183446881:C:G	0	183446881	G	C
3	chr3:183447285:G:A	0	183447285	A	G
3	chr3:183447321:T:G	0	183447321	G	T
3	chr3:183447811:G:A	0	183447811	A	G
3	chr3:183449069:TA:T	0	183449069	T	TA
3	chr3:183449621:C:T	0	183449621	T	C
3	chr3:183450070:A:G	0	183450070	G	A
3	chr3:183450606:T:C	0	183450606	C	T
3	chr3:183451416:T:A	0	183451416	A	T
3	chr3:183452156:A:G	0	183452156	G	A
3	chr3:183452348:A:C	0	183452348	C	A
3	chr3:183452354:C:T	0	183452354	T	C
3	chr3:183453448:A:G	0	183453448	G	A
3	chr3:183453471:C:T	0	183453471	T	C
3	chr3:183453626:G:A	0	183453626	A	G
3	chr3:183453748:G:A	0	183453748	A	G
3	chr3:183454854:A:G	0	183454854	G	A
3	chr3:183455538:G:C	0	183455538	C	G
3	chr3:183456211:A:G	0	183456211	G	A
3	chr3:183456472:ACT:A	0	183456472	A	ACT
3	chr3:183456630:C:T	0	183456630	T	C
3	chr3:183457319:C:T	0	183457319	T	C
3	chr3:183458900:T:C	0	183458900	C	T
3	chr3:183458993:A:T	0	183458993	T	A
3	chr3:183459030:C:T	0	183459030	T	C
3	chr3:183459919:C:T	0	183459919	T	C
3	chr3:183459970:AG:A	0	183459970	A	AG
3	chr3:183460358:G:C	0	183460358	C	G
3	chr3:183460482:T:C	0	183460482	C	T
3	chr3:183461190:A:T	0	183461190	T	A
3	chr3:183461651:C:G	0	183461651	G	C
3	chr3:183461806:G:A	0	183461806	A	G
3	chr3:183462085:A:G	0	183462085	G	A
3	chr3:183462158:G:A	0	183462158	A	G
3	chr3:183462173:G:A	0	183462173	A	G
3	chr3:183462431:A:G	0	183462431	G	A
3	chr3:183462493:G:A	0	183462493	A	G
3	chr3:183462906:G:A	0	183462906	A	G
3	chr3:183462979:C:T	0	183462979	T	C
3	chr3:183463096:C:G	0	183463096	G	C
3	chr3:183463306:A:G	0	183463306	G	A
3	chr3:183463350:T:C	0	183463350	C	T
3	chr3:183463356:T:C	0	183463356	C	T
3	chr3:183463621:A:G	0	183463621	G	A
3	chr3:183463627:G:A	0	183463627	A	G
3	chr3:183463675:G:A	0	183463675	A	G
3	chr3:183463833:T:C	0	183463833	C	T
3	chr3:183464004:T:C	0	183464004	C	T
3	chr3:183464085:C:T	0	183464085	T	C
3	chr3:183464410:A:G	0	183464410	G	A
3	chr3:183464588:T:C	0	183464588	C	T
3	chr3:183464661:T:C	0	183464661	C	T
3	chr3:183464673:G:A	0	183464673	A	G
3	chr3:183464919:C:T	0	183464919	T	C
3	chr3:183464934:G:A	0	183464934	A	G
3	chr3:183465212:A:T	0	183465212	T	A
3	chr3:183465267:G:A	0	183465267	A	G
3	chr3:183465434:G:A	0	183465434	A	G
3	chr3:183465454:G:A	0	183465454	A	G
3	chr3:183465637:T:C	0	183465637	C	T
3	chr3:183465699:C:T	0	183465699	T	C
3	chr3:183465768:G:A	0	183465768	A	G
3	chr3:183465851:A:C	0	183465851	C	A
3	chr3:183465855:C:G	0	183465855	G	C
3	chr3:183465988:A:G	0	183465988	G	A
3	chr3:183466053:T:C	0	183466053	C	T
3	chr3:183466116:C:A	0	183466116	A	C
3	chr3:183466156:C:T	0	183466156	T	C
3	chr3:183466388:T:C	0	183466388	C	T
3	chr3:183467293:T:C	0	183467293	C	T
3	chr3:183467590:A:C	0	183467590	C	A
3	chr3:183468209:C:A	0	183468209	A	C
3	chr3:183468287:G:C	0	183468287	C	G
3	chr3:183468939:G:C	0	183468939	C	G
3	chr3:183468942:TC:T	0	183468942	T	TC
3	chr3:183469099:T:C	0	183469099	C	T
3	chr3:183469890:A:G	0	183469890	G	A
3	chr3:183469900:T:C	0	183469900	C	T
3	chr3:183470258:T:C	0	183470258	C	T
3	chr3:183471448:C:T	0	183471448	T	C
3	chr3:183471986:A:G	0	183471986	G	A
3	chr3:183472206:T:G	0	183472206	G	T
3	chr3:183472420:C:T	0	183472420	T	C
3	chr3:183472489:A:G	0	183472489	G	A
3	chr3:183472928:A:G	0	183472928	G	A
3	chr3:183473969:AAGAC:A	0	183473969	A	AAGAC
3	chr3:183474040:C:CT	0	183474040	CT	C
3	chr3:183474427:C:CA	0	183474427	CA	C
3	chr3:183474708:C:T	0	183474708	T	C
3	chr3:183475316:G:A	0	183475316	A	G
3	chr3:183475719:C:T	0	183475719	T	C
3	chr3:183476894:T:A	0	183476894	A	T
3	chr3:183476938:A:G	0	183476938	G	A
3	chr3:183477353:G:C	0	183477353	C	G
3	chr3:183477660:G:A	0	183477660	A	G
3	chr3:183477798:C:T	0	183477798	T	C
3	chr3:183477817:G:C	0	183477817	C	G
3	chr3:183477920:A:G	0	183477920	G	A
3	chr3:183478017:C:T	0	183478017	T	C
3	chr3:183478084:A:C	0	183478084	C	A
3	chr3:183478203:A:G	0	183478203	G	A
3	chr3:183478232:G:A	0	183478232	A	G
3	chr3:183478996:G:A	0	183478996	A	G
3	chr3:183479205:C:T	0	183479205	T	C
3	chr3:183480035:T:G	0	183480035	G	T
3	chr3:183480749:G:A	0	183480749	A	G
3	chr3:183481142:T:C	0	183481142	C	T
3	chr3:183481176:C:T	0	183481176	T	C
3	chr3:183481451:T:A	0	183481451	A	T
3	chr3:183481518:C:T	0	183481518	T	C
3	chr3:183481729:C:T	0	183481729	T	C
3	chr3:183481964:C:T	0	183481964	T	C
3	chr3:183482214:A:G	0	183482214	G	A
3	chr3:183482625:A:C	0	183482625	C	A
3	chr3:183483308:C:T	0	183483308	T	C
3	chr3:183483331:A:G	0	183483331	G	A
3	chr3:183484615:A:G	0	183484615	G	A
3	chr3:183485123:A:G	0	183485123	G	A
3	chr3:183485246:G:A	0	183485246	A	G
3	chr3:183485317:C:T	0	183485317	T	C
3	chr3:183485501:A:C	0	183485501	C	A
3	chr3:183485757:C:G	0	183485757	G	C
3	chr3:183485815:G:A	0	183485815	A	G
3	chr3:183485929:C:T	0	183485929	T	C
3	chr3:183486130:G:T	0	183486130	T	G
3	chr3:183486320:C:T	0	183486320	T	C
3	chr3:183486354:G:A	0	183486354	A	G
3	chr3:183486451:A:G	0	183486451	G	A
3	chr3:183486694:T:A	0	183486694	A	T
3	chr3:183487135:G:A	0	183487135	A	G
3	chr3:183487199:C:G	0	183487199	G	C
3	chr3:183487209:A:G	0	183487209	G	A
3	chr3:183487312:C:T	0	183487312	T	C
3	chr3:183487373:T:G	0	183487373	G	T
3	chr3:183487974:T:A	0	183487974	A	T
3	chr3:183488149:G:T	0	183488149	T	G
3	chr3:183488785:T:C	0	183488785	C	T
3	chr3:183489284:A:G	0	183489284	G	A
3	chr3:183489337:C:A	0	183489337	A	C
3	chr3:183489443:T:C	0	183489443	C	T
3	chr3:183489732:G:A	0	183489732	A	G
3	chr3:183489766:T:C	0	183489766	C	T
3	chr3:183490644:A:C	0	183490644	C	A
3	chr3:183490831:C:G	0	183490831	G	C
3	chr3:183490949:G:A	0	183490949	A	G
3	chr3:183491127:A:G	0	183491127	G	A
3	chr3:183493066:A:G	0	183493066	G	A
3	chr3:183493184:T:C	0	183493184	C	T
3	chr3:183493203:G:T	0	183493203	T	G
3	chr3:183493340:C:T	0	183493340	T	C
3	chr3:183493539:G:A	0	183493539	A	G
3	chr3:183493739:G:A	0	183493739	A	G
3	chr3:183493899:G:C	0	183493899	C	G
3	chr3:183494118:A:G	0	183494118	G	A
3	chr3:183494238:C:T	0	183494238	T	C
3	chr3:183494605:A:G	0	183494605	G	A
3	chr3:183495188:A:T	0	183495188	T	A
3	chr3:183495448:G:A	0	183495448	A	G
3	chr3:183495955:G:A	0	183495955	A	G
3	chr3:183496266:A:T	0	183496266	T	A
3	chr3:183497075:TTG:T	0	183497075	T	TTG
3	chr3:183497572:T:G	0	183497572	G	T
3	chr3:183497627:T:C	0	183497627	C	T
3	chr3:183498554:T:A	0	183498554	A	T
3	chr3:183499127:T:C	0	183499127	C	T
3	chr3:183500997:T:G	0	183500997	G	T
3	chr3:183500999:C:T	0	183500999	T	C
3	chr3:183501217:C:T	0	183501217	T	C
3	chr3:183501868:G:A	0	183501868	A	G
3	chr3:183502203:G:A	0	183502203	A	G
3	chr3:183502696:T:C	0	183502696	C	T
3	chr3:183503336:A:G	0	183503336	G	A
3	chr3:183503430:GGT:G	0	183503430	G	GGT
3	chr3:183503941:G:T	0	183503941	T	G
3	chr3:183504234:C:T	0	183504234	T	C
3	chr3:183506315:G:A	0	183506315	A	G
3	chr3:183506599:G:A	0	183506599	A	G
3	chr3:183508022:C:T	0	183508022	T	C
3	chr3:183508284:G:A	0	183508284	A	G
3	chr3:183508398:C:T	0	183508398	T	C
3	chr3:183508425:A:G	0	183508425	G	A
3	chr3:183508590:C:A	0	183508590	A	C
3	chr3:183508976:A:G	0	183508976	G	A
3	chr3:183509288:C:A	0	183509288	A	C
3	chr3:183509542:C:T	0	183509542	T	C
3	chr3:183509832:G:A	0	183509832	A	G
3	chr3:183510398:T:C	0	183510398	C	T
3	chr3:183510429:G:A	0	183510429	A	G
3	chr3:183510612:C:T	0	183510612	T	C
3	chr3:183511828:A:G	0	183511828	G	A
3	chr3:183513589:A:G	0	183513589	G	A
3	chr3:183514362:T:C	0	183514362	C	T
3	chr3:183514666:T:A	0	183514666	A	T
3	chr3:183515119:G:A	0	183515119	A	G
3	chr3:183516354:A:G	0	183516354	G	A
3	chr3:183516371:C:T	0	183516371	T	C
3	chr3:183517066:A:G	0	183517066	G	A
3	chr3:183517587:A:G	0	183517587	G	A
3	chr3:183518318:T:G	0	183518318	G	T
3	chr3:183518889:G:A	0	183518889	A	G
3	chr3:183519398:C:T	0	183519398	T	C
3	chr3:183519997:G:A	0	183519997	A	G
3	chr3:183520283:A:G	0	183520283	G	A
3	chr3:183520377:T:C	0	183520377	C	T
3	chr3:183520485:C:T	0	183520485	T	C
3	chr3:183521204:G:A	0	183521204	A	G
3	chr3:183521273:A:G	0	183521273	G	A
3	chr3:183521616:G:A	0	183521616	A	G
3	chr3:183521639:T:C	0	183521639	C	T
3	chr3:183521806:A:G	0	183521806	G	A
3	chr3:183522155:G:A	0	183522155	A	G
3	chr3:183522160:T:C	0	183522160	C	T
3	chr3:183522455:T:G	0	183522455	G	T
3	chr3:183522820:T:G	0	183522820	G	T
3	chr3:183523039:G:A	0	183523039	A	G
3	chr3:183523771:T:C	0	183523771	C	T
3	chr3:183525221:A:G	0	183525221	G	A
3	chr3:183525264:A:AC	0	183525264	AC	A
3	chr3:183525266:A:AC	0	183525266	AC	A
3	chr3:183526314:A:G	0	183526314	G	A
3	chr3:183526522:T:C	0	183526522	C	T
3	chr3:183529916:C:T	0	183529916	T	C
3	chr3:183530696:T:C	0	183530696	C	T
3	chr3:183531359:A:T	0	183531359	T	A
3	chr3:183533140:T:C	0	183533140	C	T
3	chr3:183535656:T:C	0	183535656	C	T
3	chr3:183538744:T:C	0	183538744	C	T
3	chr3:183540361:T:C	0	183540361	C	T
3	chr3:183542285:C:T	0	183542285	T	C
3	chr3:183542731:A:G	0	183542731	G	A
3	chr3:183542971:C:T	0	183542971	T	C
3	chr3:183544280:A:C	0	183544280	C	A
3	chr3:183544313:T:C	0	183544313	C	T
3	chr3:183544471:G:A	0	183544471	A	G
3	chr3:183546943:A:G	0	183546943	G	A
3	chr3:183548164:A:G	0	183548164	G	A
3	chr3:183549375:A:G	0	183549375	G	A
3	chr3:183549654:A:G	0	183549654	G	A
3	chr3:183550890:G:A	0	183550890	A	G
3	chr3:183551076:C:G	0	183551076	G	C
3	chr3:183551898:A:T	0	183551898	T	A
3	chr3:183552322:C:T	0	183552322	T	C
3	chr3:183552490:G:A	0	183552490	A	G
3	chr3:183552614:G:A	0	183552614	A	G
3	chr3:183553060:G:A	0	183553060	A	G
3	chr3:183553068:G:A	0	183553068	A	G
3	chr3:183553476:A:G	0	183553476	G	A
3	chr3:183554217:A:G	0	183554217	G	A
3	chr3:183554624:T:C	0	183554624	C	T
3	chr3:183554816:C:T	0	183554816	T	C
3	chr3:183554891:G:A	0	183554891	A	G
3	chr3:183555111:A:G	0	183555111	G	A
3	chr3:183555341:C:G	0	183555341	G	C
3	chr3:183557174:T:C	0	183557174	C	T
3	chr3:183557349:C:T	0	183557349	T	C
3	chr3:183557583:T:C	0	183557583	C	T
3	chr3:183559244:C:T	0	183559244	T	C
3	chr3:183560254:C:T	0	183560254	T	C
3	chr3:183560320:T:C	0	183560320	C	T
3	chr3:183561314:G:A	0	183561314	A	G
3	chr3:183562531:A:G	0	183562531	G	A
3	chr3:183563010:C:T	0	183563010	T	C
3	chr3:183563280:T:C	0	183563280	C	T
3	chr3:183563607:C:A	0	183563607	A	C
3	chr3:183564277:A:C	0	183564277	C	A
3	chr3:183564480:G:A	0	183564480	A	G
3	chr3:183565549:T:C	0	183565549	C	T
3	chr3:183566621:A:G	0	183566621	G	A
3	chr3:183567335:TA:T	0	183567335	T	TA
3	chr3:183568277:G:A	0	183568277	A	G
3	chr3:183568365:C:T	0	183568365	T	C
3	chr3:183568746:G:A	0	183568746	A	G
3	chr3:183568967:G:C	0	183568967	C	G
3	chr3:183569372:C:T	0	183569372	T	C
3	chr3:183569818:G:A	0	183569818	A	G
3	chr3:183570604:C:T	0	183570604	T	C
3	chr3:183570672:T:C	0	183570672	C	T
3	chr3:183570925:A:G	0	183570925	G	A
3	chr3:183571287:A:C	0	183571287	C	A
3	chr3:183571830:C:T	0	183571830	T	C
3	chr3:183572073:T:A	0	183572073	A	T
3	chr3:183572424:T:C	0	183572424	C	T
3	chr3:183572465:C:T	0	183572465	T	C
3	chr3:183574191:C:T	0	183574191	T	C
3	chr3:183574406:G:C	0	183574406	C	G
3	chr3:183574565:A:T	0	183574565	T	A
3	chr3:183574888:A:G	0	183574888	G	A
3	chr3:183574899:A:G	0	183574899	G	A
3	chr3:183575200:A:T	0	183575200	T	A
3	chr3:183576166:G:A	0	183576166	A	G
3	chr3:183577665:T:C	0	183577665	C	T
3	chr3:183577760:G:A	0	183577760	A	G
3	chr3:183578755:C:T	0	183578755	T	C
3	chr3:183579021:A:C	0	183579021	C	A
3	chr3:183579239:A:C	0	183579239	C	A
3	chr3:183579399:T:C	0	183579399	C	T
3	chr3:183580544:T:C	0	183580544	C	T
3	chr3:183580762:C:T	0	183580762	T	C
3	chr3:183580768:A:G	0	183580768	G	A
3	chr3:183581365:A:G	0	183581365	G	A
3	chr3:183581879:T:A	0	183581879	A	T
3	chr3:183582084:T:A	0	183582084	A	T
3	chr3:183582614:T:C	0	183582614	C	T
3	chr3:183582632:C:T	0	183582632	T	C
3	chr3:183582657:A:T	0	183582657	T	A
3	chr3:183583482:C:G	0	183583482	G	C
3	chr3:183584854:AG:A	0	183584854	A	AG
3	chr3:183585185:A:G	0	183585185	G	A
3	chr3:183585492:A:G	0	183585492	G	A
3	chr3:183586054:C:T	0	183586054	T	C
3	chr3:183586283:G:A	0	183586283	A	G
3	chr3:183586691:C:T	0	183586691	T	C
3	chr3:183587441:G:A	0	183587441	A	G
3	chr3:183587782:T:G	0	183587782	G	T
3	chr3:183589088:G:A	0	183589088	A	G
3	chr3:183589688:T:C	0	183589688	C	T
3	chr3:183589879:T:C	0	183589879	C	T
3	chr3:183590196:C:T	0	183590196	T	C
3	chr3:183590263:T:C	0	183590263	C	T
3	chr3:183591890:C:G	0	183591890	G	C
3	chr3:183592724:A:G	0	183592724	G	A
3	chr3:183593034:TC:T	0	183593034	T	TC
3	chr3:183593473:A:C	0	183593473	C	A
3	chr3:183593968:A:G	0	183593968	G	A
3	chr3:183594031:C:T	0	183594031	T	C
3	chr3:183594059:T:C	0	183594059	C	T
3	chr3:183594209:A:G	0	183594209	G	A
3	chr3:183594736:TAA:T	0	183594736	T	TAA
3	chr3:183594762:C:T	0	183594762	T	C
3	chr3:183594887:T:C	0	183594887	C	T
3	chr3:183595151:T:C	0	183595151	C	T
3	chr3:183595373:C:T	0	183595373	T	C
3	chr3:183595998:G:T	0	183595998	T	G
3	chr3:183596290:G:T	0	183596290	T	G
3	chr3:183596480:G:A	0	183596480	A	G
3	chr3:183596550:G:A	0	183596550	A	G
3	chr3:183596953:A:G	0	183596953	G	A
3	chr3:183597683:A:G	0	183597683	G	A
3	chr3:183598237:C:T	0	183598237	T	C
3	chr3:183598411:T:C	0	183598411	C	T
3	chr3:183598583:T:C	0	183598583	C	T
3	chr3:183601266:A:T	0	183601266	T	A
3	chr3:183602250:G:A	0	183602250	A	G
3	chr3:183602966:C:T	0	183602966	T	C
3	chr3:183603186:A:G	0	183603186	G	A
3	chr3:183603618:A:C	0	183603618	C	A
3	chr3:183611706:A:T	0	183611706	T	A
3	chr3:183612106:G:A	0	183612106	A	G
3	chr3:183612914:A:C	0	183612914	C	A
3	chr3:183612952:G:C	0	183612952	C	G
3	chr3:183613700:C:G	0	183613700	G	C
3	chr3:183615215:T:C	0	183615215	C	T
3	chr3:183615418:T:C	0	183615418	C	T
3	chr3:183616190:G:A	0	183616190	A	G
3	chr3:183616588:T:C	0	183616588	C	T
3	chr3:183617293:A:C	0	183617293	C	A
3	chr3:183617422:A:G	0	183617422	G	A
3	chr3:183617725:C:T	0	183617725	T	C
3	chr3:183617759:C:T	0	183617759	T	C
3	chr3:183617801:C:T	0	183617801	T	C
3	chr3:183618421:G:A	0	183618421	A	G
3	chr3:183618620:G:A	0	183618620	A	G
3	chr3:183618830:G:A	0	183618830	A	G
3	chr3:183619109:A:G	0	183619109	G	A
3	chr3:183619243:G:A	0	183619243	A	G
3	chr3:183619530:G:A	0	183619530	A	G
3	chr3:183619755:C:T	0	183619755	T	C
3	chr3:183619847:A:G	0	183619847	G	A
3	chr3:183619853:A:G	0	183619853	G	A
3	chr3:183620144:G:C	0	183620144	C	G
3	chr3:183620844:C:A	0	183620844	A	C
3	chr3:183620931:TA:T	0	183620931	T	TA
3	chr3:183621065:C:A	0	183621065	A	C
3	chr3:183621209:A:T	0	183621209	T	A
3	chr3:183621264:G:C	0	183621264	C	G
3	chr3:183621308:C:A	0	183621308	A	C
3	chr3:183621581:T:TC	0	183621581	TC	T
3	chr3:183623191:T:C	0	183623191	C	T
3	chr3:183623869:A:T	0	183623869	T	A
3	chr3:183624154:A:G	0	183624154	G	A
3	chr3:183624429:G:T	0	183624429	T	G
3	chr3:183626191:A:C	0	183626191	C	A
3	chr3:183626735:C:T	0	183626735	T	C
3	chr3:183626796:G:A	0	183626796	A	G
3	chr3:183627183:C:A	0	183627183	A	C
3	chr3:183627697:C:T	0	183627697	T	C
3	chr3:183628033:C:T	0	183628033	T	C
3	chr3:183628135:A:G	0	183628135	G	A
3	chr3:183628593:G:A	0	183628593	A	G
3	chr3:183629323:A:G	0	183629323	G	A
3	chr3:183630087:T:G	0	183630087	G	T
3	chr3:183631479:C:T	0	183631479	T	C
3	chr3:183633266:A:G	0	183633266	G	A
3	chr3:183633527:T:C	0	183633527	C	T
3	chr3:183634546:G:A	0	183634546	A	G
3	chr3:183636220:G:A	0	183636220	A	G
3	chr3:183636464:G:A	0	183636464	A	G
3	chr3:183636736:C:T	0	183636736	T	C
3	chr3:183637617:A:G	0	183637617	G	A
3	chr3:183637797:G:T	0	183637797	T	G
3	chr3:183637804:G:C	0	183637804	C	G
3	chr3:183638170:C:A	0	183638170	A	C
3	chr3:183638806:C:T	0	183638806	T	C
3	chr3:183638841:C:G	0	183638841	G	C
3	chr3:183638844:C:T	0	183638844	T	C
3	chr3:183640057:A:C	0	183640057	C	A
3	chr3:183640109:CAA:C	0	183640109	C	CAA
3	chr3:183640228:G:A	0	183640228	A	G
3	chr3:183640656:A:G	0	183640656	G	A
3	chr3:183640703:A:G	0	183640703	G	A
3	chr3:183640708:C:T	0	183640708	T	C
3	chr3:183641427:G:A	0	183641427	A	G
3	chr3:183641574:AC:A	0	183641574	A	AC
3	chr3:183641907:G:A	0	183641907	A	G
3	chr3:183642014:C:G	0	183642014	G	C
3	chr3:183642199:G:A	0	183642199	A	G
3	chr3:183642815:GTGTATT:G	0	183642815	G	GTGTATT
3	chr3:183642919:A:G	0	183642919	G	A
3	chr3:183642953:G:A	0	183642953	A	G
3	chr3:183643105:G:A	0	183643105	A	G
3	chr3:183643358:C:T	0	183643358	T	C
3	chr3:183643468:T:C	0	183643468	C	T
3	chr3:183644213:T:C	0	183644213	C	T
3	chr3:183644223:C:T	0	183644223	T	C
3	chr3:183644672:G:A	0	183644672	A	G
3	chr3:183644954:G:A	0	183644954	A	G
3	chr3:183645039:C:T	0	183645039	T	C
3	chr3:183645468:A:G	0	183645468	G	A
3	chr3:183645475:C:T	0	183645475	T	C
3	chr3:183645482:C:G	0	183645482	G	C
3	chr3:183645666:T:C	0	183645666	C	T
3	chr3:183645750:G:A	0	183645750	A	G
3	chr3:183646328:C:A	0	183646328	A	C
3	chr3:183646333:G:C	0	183646333	C	G
3	chr3:183646895:C:T	0	183646895	T	C
3	chr3:183647175:C:T	0	183647175	T	C
3	chr3:183647234:G:A	0	183647234	A	G
3	chr3:183647303:T:A	0	183647303	A	T
3	chr3:183647448:T:C	0	183647448	C	T
3	chr3:183647696:C:T	0	183647696	T	C
3	chr3:183647938:A:G	0	183647938	G	A
3	chr3:183648235:A:G	0	183648235	G	A
3	chr3:183648313:G:A	0	183648313	A	G
3	chr3:183649262:A:AT	0	183649262	AT	A
3	chr3:183649361:T:C	0	183649361	C	T
3	chr3:183649481:ATC:A	0	183649481	A	ATC
3	chr3:183649934:G:T	0	183649934	T	G
3	chr3:183650149:T:C	0	183650149	C	T
3	chr3:183650217:G:A	0	183650217	A	G
3	chr3:183650428:A:T	0	183650428	T	A
3	chr3:183651103:C:T	0	183651103	T	C
3	chr3:183653079:G:A	0	183653079	A	G
3	chr3:183653289:CT:C	0	183653289	C	CT
3	chr3:183653379:A:G	0	183653379	G	A
3	chr3:183653462:T:G	0	183653462	G	T
3	chr3:183653513:G:A	0	183653513	A	G
3	chr3:183653559:T:C	0	183653559	C	T
3	chr3:183653669:A:G	0	183653669	G	A
3	chr3:183654287:C:T	0	183654287	T	C
3	chr3:183654493:T:C	0	183654493	C	T
3	chr3:183654885:G:A	0	183654885	A	G
3	chr3:183655169:G:A	0	183655169	A	G
3	chr3:183655779:A:G	0	183655779	G	A
3	chr3:183655863:A:G	0	183655863	G	A
3	chr3:183655983:G:A	0	183655983	A	G
3	chr3:183657335:C:T	0	183657335	T	C
3	chr3:183657555:C:G	0	183657555	G	C
3	chr3:183658044:C:T	0	183658044	T	C
3	chr3:183658204:C:T	0	183658204	T	C
3	chr3:183658489:C:T	0	183658489	T	C
3	chr3:183659140:T:TG	0	183659140	TG	T
3	chr3:183659719:AATATATG:A	0	183659719	A	AATATATG
3	chr3:183659734:A:C	0	183659734	C	A
3	chr3:183659877:A:G	0	183659877	G	A
3	chr3:183659938:C:T	0	183659938	T	C
3	chr3:183660676:T:C	0	183660676	C	T
3	chr3:183660713:A:G	0	183660713	G	A
3	chr3:183660786:C:T	0	183660786	T	C
3	chr3:183660832:T:C	0	183660832	C	T
3	chr3:183662162:T:G	0	183662162	G	T
3	chr3:183662215:C:T	0	183662215	T	C
3	chr3:183662247:G:A	0	183662247	A	G
3	chr3:183662392:T:G	0	183662392	G	T
3	chr3:183662562:T:C	0	183662562	C	T
3	chr3:183662911:C:T	0	183662911	T	C
3	chr3:183663004:G:A	0	183663004	A	G
3	chr3:183663112:G:A	0	183663112	A	G
3	chr3:183663196:T:A	0	183663196	A	T
3	chr3:183663985:A:G	0	183663985	G	A
3	chr3:183664094:A:C	0	183664094	C	A
3	chr3:183665526:A:G	0	183665526	G	A
3	chr3:183665622:T:C	0	183665622	C	T
3	chr3:183665638:C:T	0	183665638	T	C
3	chr3:183665649:G:C	0	183665649	C	G
3	chr3:183665849:A:G	0	183665849	G	A
3	chr3:183665932:G:A	0	183665932	A	G
3	chr3:183666116:C:T	0	183666116	T	C
3	chr3:183666159:T:G	0	183666159	G	T
3	chr3:183666498:A:G	0	183666498	G	A
3	chr3:183666609:A:G	0	183666609	G	A
3	chr3:183666886:C:T	0	183666886	T	C
3	chr3:183667215:C:T	0	183667215	T	C
3	chr3:183668416:C:T	0	183668416	T	C
3	chr3:183668770:T:C	0	183668770	C	T
3	chr3:183669174:G:T	0	183669174	T	G
3	chr3:183669226:C:T	0	183669226	T	C
3	chr3:183669706:A:G	0	183669706	G	A
3	chr3:183670437:T:A	0	183670437	A	T
3	chr3:183670615:A:G	0	183670615	G	A
3	chr3:183670662:T:C	0	183670662	C	T
3	chr3:183670738:G:A	0	183670738	A	G
3	chr3:183672138:G:A	0	183672138	A	G
3	chr3:183673127:T:C	0	183673127	C	T
3	chr3:183674191:A:G	0	183674191	G	A
3	chr3:183674431:A:G	0	183674431	G	A
3	chr3:183675044:G:T	0	183675044	T	G
3	chr3:183675249:A:C	0	183675249	C	A
3	chr3:183675536:G:A	0	183675536	A	G
3	chr3:183675568:T:A	0	183675568	A	T
3	chr3:183676019:A:G	0	183676019	G	A
3	chr3:183676058:A:C	0	183676058	C	A
3	chr3:183676213:A:G	0	183676213	G	A
3	chr3:183676674:A:G	0	183676674	G	A
3	chr3:183677347:C:T	0	183677347	T	C
3	chr3:183678156:G:A	0	183678156	A	G
3	chr3:183682189:T:TA	0	183682189	TA	T
3	chr3:183682700:C:G	0	183682700	G	C
3	chr3:183683192:A:G	0	183683192	G	A
3	chr3:183684143:C:A	0	183684143	A	C
3	chr3:183684150:G:A	0	183684150	A	G
3	chr3:183684709:T:C	0	183684709	C	T
3	chr3:183685419:G:A	0	183685419	A	G
3	chr3:183685768:C:T	0	183685768	T	C
3	chr3:183686873:A:G	0	183686873	G	A
3	chr3:183688382:G:A	0	183688382	A	G
3	chr3:183688746:C:T	0	183688746	T	C
3	chr3:183689277:A:T	0	183689277	T	A
3	chr3:183690110:G:A	0	183690110	A	G
3	chr3:183690201:T:C	0	183690201	C	T
3	chr3:183690206:G:A	0	183690206	A	G
3	chr3:183690730:T:C	0	183690730	C	T
3	chr3:183690753:AAAACAAAACAAAAC:A	0	183690753	A	AAAACAAAACAAAAC
3	chr3:183692311:G:T	0	183692311	T	G
3	chr3:183692535:T:G	0	183692535	G	T
3	chr3:183692826:T:C	0	183692826	C	T
3	chr3:183693015:A:G	0	183693015	G	A
3	chr3:183693179:C:A	0	183693179	A	C
3	chr3:183694113:C:T	0	183694113	T	C
3	chr3:183694760:C:T	0	183694760	T	C
3	chr3:183695152:C:T	0	183695152	T	C
3	chr3:183695184:G:A	0	183695184	A	G
3	chr3:183695241:T:C	0	183695241	C	T
3	chr3:183696650:C:T	0	183696650	T	C
3	chr3:183696784:C:G	0	183696784	G	C
3	chr3:183697143:A:T	0	183697143	T	A
3	chr3:183697713:C:T	0	183697713	T	C
3	chr3:183698553:T:C	0	183698553	C	T
3	chr3:183698858:C:A	0	183698858	A	C
3	chr3:183698992:G:A	0	183698992	A	G
3	chr3:183700660:G:A	0	183700660	A	G
3	chr3:183703361:G:A	0	183703361	A	G
3	chr3:183703539:C:T	0	183703539	T	C
3	chr3:183703672:A:G	0	183703672	G	A
3	chr3:183704921:A:G	0	183704921	G	A
3	chr3:183705692:G:A	0	183705692	A	G
3	chr3:183706159:G:T	0	183706159	T	G
3	chr3:183706699:C:G	0	183706699	G	C
3	chr3:183709032:C:T	0	183709032	T	C
3	chr3:183709513:T:C	0	183709513	C	T
3	chr3:183709977:A:G	0	183709977	G	A
3	chr3:183711252:C:T	0	183711252	T	C
3	chr3:183711287:A:G	0	183711287	G	A
3	chr3:183711355:C:G	0	183711355	G	C
3	chr3:183711389:C:T	0	183711389	T	C
3	chr3:183711413:C:T	0	183711413	T	C
3	chr3:183711782:G:A	0	183711782	A	G
3	chr3:183713965:C:T	0	183713965	T	C
3	chr3:183714129:A:T	0	183714129	T	A
3	chr3:183715195:C:T	0	183715195	T	C
3	chr3:183716455:G:A	0	183716455	A	G
3	chr3:183717966:C:T	0	183717966	T	C
3	chr3:183718985:A:G	0	183718985	G	A
3	chr3:183722606:T:G	0	183722606	G	T
3	chr3:183722910:T:C	0	183722910	C	T
3	chr3:183724191:G:A	0	183724191	A	G
3	chr3:183724431:A:G	0	183724431	G	A
3	chr3:183725494:ATG:A	0	183725494	A	ATG
3	chr3:183725615:A:G	0	183725615	G	A
3	chr3:183725672:A:G	0	183725672	G	A
3	chr3:183725766:G:A	0	183725766	A	G
3	chr3:183725846:C:T	0	183725846	T	C
3	chr3:183726081:G:A	0	183726081	A	G
3	chr3:183726659:C:A	0	183726659	A	C
3	chr3:183726732:A:G	0	183726732	G	A
3	chr3:183726740:A:G	0	183726740	G	A
3	chr3:183726945:A:G	0	183726945	G	A
3	chr3:183728246:T:C	0	183728246	C	T
3	chr3:183728995:G:A	0	183728995	A	G
3	chr3:183730564:G:C	0	183730564	C	G
3	chr3:183732236:A:G	0	183732236	G	A
3	chr3:183732317:G:A	0	183732317	A	G
3	chr3:183732346:G:A	0	183732346	A	G
3	chr3:183734226:C:T	0	183734226	T	C
3	chr3:183734337:G:A	0	183734337	A	G
3	chr3:183734373:G:A	0	183734373	A	G
3	chr3:183734427:A:G	0	183734427	G	A
3	chr3:183736026:A:G	0	183736026	G	A
3	chr3:183736978:C:T	0	183736978	T	C
3	chr3:183737365:A:G	0	183737365	G	A
3	chr3:183737537:T:C	0	183737537	C	T
3	chr3:183741636:G:A	0	183741636	A	G
3	chr3:183742314:G:A	0	183742314	A	G
3	chr3:183742683:AACTT:A	0	183742683	A	AACTT
3	chr3:183744035:G:C	0	183744035	C	G
3	chr3:183744309:G:T	0	183744309	T	G
3	chr3:183744543:T:C	0	183744543	C	T
3	chr3:183744564:G:C	0	183744564	C	G
3	chr3:183748451:T:C	0	183748451	C	T
3	chr3:183748924:A:G	0	183748924	G	A
3	chr3:183751003:G:A	0	183751003	A	G
3	chr3:183751052:C:T	0	183751052	T	C
3	chr3:183751988:C:T	0	183751988	T	C
3	chr3:183753294:T:A	0	183753294	A	T
3	chr3:183755415:T:C	0	183755415	C	T
3	chr3:183757571:C:T	0	183757571	T	C
3	chr3:183759338:A:G	0	183759338	G	A
3	chr3:183759692:C:T	0	183759692	T	C
3	chr3:183759877:A:G	0	183759877	G	A
3	chr3:183762320:ATGT:A	0	183762320	A	ATGT
3	chr3:183762407:T:C	0	183762407	C	T
3	chr3:183763458:A:G	0	183763458	G	A
3	chr3:183763646:C:T	0	183763646	T	C
3	chr3:183764088:A:G	0	183764088	G	A
3	chr3:183765821:C:T	0	183765821	T	C
3	chr3:183767025:T:A	0	183767025	A	T
3	chr3:183768408:G:A	0	183768408	A	G
3	chr3:183768512:T:C	0	183768512	C	T
3	chr3:183768926:C:T	0	183768926	T	C
3	chr3:183769605:A:G	0	183769605	G	A
3	chr3:183771094:G:A	0	183771094	A	G
3	chr3:183773257:C:T	0	183773257	T	C
3	chr3:183773367:T:C	0	183773367	C	T
3	chr3:183773552:T:C	0	183773552	C	T
3	chr3:183773932:T:C	0	183773932	C	T
3	chr3:183774829:G:A	0	183774829	A	G
3	chr3:183775200:G:A	0	183775200	A	G
3	chr3:183776203:G:A	0	183776203	A	G
3	chr3:183776667:G:A	0	183776667	A	G
3	chr3:183778223:A:C	0	183778223	C	A
3	chr3:183779116:G:A	0	183779116	A	G
3	chr3:183779328:T:C	0	183779328	C	T
3	chr3:183779718:A:G	0	183779718	G	A
3	chr3:183779731:C:T	0	183779731	T	C
3	chr3:183781916:T:A	0	183781916	A	T
3	chr3:183781984:A:G	0	183781984	G	A
3	chr3:183782914:G:C	0	183782914	C	G
3	chr3:183784771:T:C	0	183784771	C	T
3	chr3:183785229:A:G	0	183785229	G	A
3	chr3:183785414:G:A	0	183785414	A	G
3	chr3:183785560:G:T	0	183785560	T	G
3	chr3:183785846:C:T	0	183785846	T	C
3	chr3:183786059:G:A	0	183786059	A	G
3	chr3:183787111:T:C	0	183787111	C	T
3	chr3:183787565:T:C	0	183787565	C	T
3	chr3:183787863:C:T	0	183787863	T	C
3	chr3:183788656:A:G	0	183788656	G	A
3	chr3:183789845:G:C	0	183789845	C	G
3	chr3:183790398:G:T	0	183790398	T	G
3	chr3:183790400:AGATGTTTGTTCAATGAAGTG:A	0	183790400	A	AGATGTTTGTTCAATGAAGTG
3	chr3:183790802:A:G	0	183790802	G	A
3	chr3:183791380:A:G	0	183791380	G	A
3	chr3:183791782:C:G	0	183791782	G	C
3	chr3:183792994:T:A	0	183792994	A	T
3	chr3:183793782:C:T	0	183793782	T	C
3	chr3:183795202:T:A	0	183795202	A	T
3	chr3:183797085:A:G	0	183797085	G	A
3	chr3:183797481:G:A	0	183797481	A	G
3	chr3:183797526:A:G	0	183797526	G	A
3	chr3:183798393:A:G	0	183798393	G	A
3	chr3:183799869:G:A	0	183799869	A	G
3	chr3:183800211:A:G	0	183800211	G	A
3	chr3:183802324:G:A	0	183802324	A	G
3	chr3:183803345:A:G	0	183803345	G	A
3	chr3:183803815:T:G	0	183803815	G	T
3	chr3:183804443:A:G	0	183804443	G	A
3	chr3:183804714:G:A	0	183804714	A	G
3	chr3:183804755:A:G	0	183804755	G	A
3	chr3:183805141:C:T	0	183805141	T	C
3	chr3:183805233:G:A	0	183805233	A	G
3	chr3:183805417:A:G	0	183805417	G	A
3	chr3:183805880:C:T	0	183805880	T	C
3	chr3:183806405:T:C	0	183806405	C	T
3	chr3:183806561:C:G	0	183806561	G	C
3	chr3:183806591:A:G	0	183806591	G	A
3	chr3:183807333:A:G	0	183807333	G	A
3	chr3:183807626:A:G	0	183807626	G	A
3	chr3:183807731:G:A	0	183807731	A	G
3	chr3:183808630:T:C	0	183808630	C	T
3	chr3:183808777:AC:A	0	183808777	A	AC
3	chr3:183809830:T:C	0	183809830	C	T
3	chr3:183810654:C:T	0	183810654	T	C
3	chr3:183813190:G:A	0	183813190	A	G
3	chr3:183813198:A:G	0	183813198	G	A
3	chr3:183813498:G:A	0	183813498	A	G
3	chr3:183814101:T:C	0	183814101	C	T
3	chr3:183814846:C:T	0	183814846	T	C
3	chr3:183815588:C:T	0	183815588	T	C
3	chr3:183816176:T:C	0	183816176	C	T
3	chr3:183816382:C:T	0	183816382	T	C
3	chr3:183816699:G:C	0	183816699	C	G
3	chr3:183816706:G:T	0	183816706	T	G
3	chr3:183816750:T:C	0	183816750	C	T
3	chr3:183817125:A:G	0	183817125	G	A
3	chr3:183817188:G:A	0	183817188	A	G
3	chr3:183817975:A:G	0	183817975	G	A
3	chr3:183818275:T:C	0	183818275	C	T
3	chr3:183819258:A:G	0	183819258	G	A
3	chr3:183819910:C:A	0	183819910	A	C
3	chr3:183822599:T:C	0	183822599	C	T
3	chr3:183822697:T:A	0	183822697	A	T
3	chr3:183824938:A:T	0	183824938	T	A
3	chr3:183824939:G:T	0	183824939	T	G
3	chr3:183825503:G:A	0	183825503	A	G
3	chr3:183826314:T:C	0	183826314	C	T
3	chr3:183826819:G:A	0	183826819	A	G
3	chr3:183826984:T:C	0	183826984	C	T
3	chr3:183827494:A:G	0	183827494	G	A
3	chr3:183827962:G:A	0	183827962	A	G
3	chr3:183828295:A:C	0	183828295	C	A
3	chr3:183828315:T:C	0	183828315	C	T
3	chr3:183828316:C:A	0	183828316	A	C
3	chr3:183828336:C:T	0	183828336	T	C
3	chr3:183829177:C:T	0	183829177	T	C
3	chr3:183832000:T:C	0	183832000	C	T
3	chr3:183832811:T:A	0	183832811	A	T
3	chr3:183833131:C:T	0	183833131	T	C
3	chr3:183833189:T:C	0	183833189	C	T
3	chr3:183833335:C:T	0	183833335	T	C
3	chr3:183834311:G:T	0	183834311	T	G
3	chr3:183835684:T:C	0	183835684	C	T
3	chr3:183835752:A:G	0	183835752	G	A
3	chr3:183835908:G:A	0	183835908	A	G
3	chr3:183836131:T:C	0	183836131	C	T
3	chr3:183836382:A:G	0	183836382	G	A
3	chr3:183837286:T:G	0	183837286	G	T
3	chr3:183837655:C:T	0	183837655	T	C
3	chr3:183838241:A:G	0	183838241	G	A
3	chr3:183839114:G:A	0	183839114	A	G
3	chr3:183842407:A:G	0	183842407	G	A
3	chr3:183842504:A:T	0	183842504	T	A
3	chr3:183843708:G:A	0	183843708	A	G
3	chr3:183844740:T:C	0	183844740	C	T
3	chr3:183844874:A:G	0	183844874	G	A
3	chr3:183845137:G:A	0	183845137	A	G
3	chr3:183845541:C:A	0	183845541	A	C
3	chr3:183846087:A:G	0	183846087	G	A
3	chr3:183846449:C:T	0	183846449	T	C
3	chr3:183846770:TA:T	0	183846770	T	TA
3	chr3:183847771:G:A	0	183847771	A	G
3	chr3:183849037:T:A	0	183849037	A	T
3	chr3:183849154:A:G	0	183849154	G	A
3	chr3:183849601:G:A	0	183849601	A	G
3	chr3:183850793:C:T	0	183850793	T	C
3	chr3:183851484:A:C	0	183851484	C	A
3	chr3:183851701:C:T	0	183851701	T	C
3	chr3:183851760:A:G	0	183851760	G	A
3	chr3:183851761:C:T	0	183851761	T	C
3	chr3:183852498:G:C	0	183852498	C	G
3	chr3:183852946:G:A	0	183852946	A	G
3	chr3:183853236:A:G	0	183853236	G	A
3	chr3:183853289:CA:C	0	183853289	C	CA
3	chr3:183853830:G:A	0	183853830	A	G
3	chr3:183853875:C:T	0	183853875	T	C
3	chr3:183854004:C:T	0	183854004	T	C
3	chr3:183854563:T:C	0	183854563	C	T
3	chr3:183854681:A:T	0	183854681	T	A
3	chr3:183854699:G:C	0	183854699	C	G
3	chr3:183855002:C:T	0	183855002	T	C
3	chr3:183855447:C:T	0	183855447	T	C
3	chr3:183855750:A:G	0	183855750	G	A
3	chr3:183856048:G:A	0	183856048	A	G
3	chr3:183856679:T:C	0	183856679	C	T
3	chr3:183856760:G:C	0	183856760	C	G
3	chr3:183856920:T:C	0	183856920	C	T
3	chr3:183857139:G:A	0	183857139	A	G
3	chr3:183857982:G:A	0	183857982	A	G
3	chr3:183858359:G:C	0	183858359	C	G
3	chr3:183858812:C:T	0	183858812	T	C
3	chr3:183859033:G:A	0	183859033	A	G
3	chr3:183860053:A:G	0	183860053	G	A
3	chr3:183860116:G:A	0	183860116	A	G
3	chr3:183860901:A:T	0	183860901	T	A
3	chr3:183860959:G:A	0	183860959	A	G
3	chr3:183861971:T:C	0	183861971	C	T
3	chr3:183863514:C:T	0	183863514	T	C
3	chr3:183864323:C:T	0	183864323	T	C
3	chr3:183864708:A:G	0	183864708	G	A
3	chr3:183866961:C:T	0	183866961	T	C
3	chr3:183867126:G:A	0	183867126	A	G
3	chr3:183867472:G:A	0	183867472	A	G
3	chr3:183867578:C:T	0	183867578	T	C
3	chr3:183867753:T:C	0	183867753	C	T
3	chr3:183868095:A:G	0	183868095	G	A
3	chr3:183868217:C:T	0	183868217	T	C
3	chr3:183868514:G:A	0	183868514	A	G
3	chr3:183868672:G:T	0	183868672	T	G
3	chr3:183869296:TC:T	0	183869296	T	TC
3	chr3:183869584:T:C	0	183869584	C	T
3	chr3:183871382:A:G	0	183871382	G	A
3	chr3:183872101:G:A	0	183872101	A	G
3	chr3:183873226:C:T	0	183873226	T	C
3	chr3:183873243:C:T	0	183873243	T	C
3	chr3:183873494:A:G	0	183873494	G	A
3	chr3:183874281:T:C	0	183874281	C	T
3	chr3:183874332:A:G	0	183874332	G	A
3	chr3:183874644:G:A	0	183874644	A	G
3	chr3:183874657:T:C	0	183874657	C	T
3	chr3:183874779:G:T	0	183874779	T	G
3	chr3:183875668:T:C	0	183875668	C	T
3	chr3:183876051:A:G	0	183876051	G	A
3	chr3:183876426:C:T	0	183876426	T	C
3	chr3:183876481:A:G	0	183876481	G	A
3	chr3:183877637:C:T	0	183877637	T	C
3	chr3:183878222:C:T	0	183878222	T	C
3	chr3:183878396:T:C	0	183878396	C	T
3	chr3:183878574:G:C	0	183878574	C	G
3	chr3:183878599:G:A	0	183878599	A	G
3	chr3:183879683:A:AT	0	183879683	AT	A
3	chr3:183879943:C:G	0	183879943	G	C
3	chr3:183880210:A:C	0	183880210	C	A
3	chr3:183880618:T:C	0	183880618	C	T
3	chr3:183882724:A:G	0	183882724	G	A
3	chr3:183883317:G:A	0	183883317	A	G
3	chr3:183883537:T:C	0	183883537	C	T
3	chr3:183883710:T:C	0	183883710	C	T
3	chr3:183883927:C:A	0	183883927	A	C
3	chr3:183884399:T:G	0	183884399	G	T
3	chr3:183884463:C:T	0	183884463	T	C
3	chr3:183884529:G:A	0	183884529	A	G
3	chr3:183885037:A:G	0	183885037	G	A
3	chr3:183885043:C:G	0	183885043	G	C
3	chr3:183885155:C:T	0	183885155	T	C
3	chr3:183885465:A:T	0	183885465	T	A
3	chr3:183885556:C:T	0	183885556	T	C
3	chr3:183886132:T:G	0	183886132	G	T
3	chr3:183886155:C:T	0	183886155	T	C
3	chr3:183886599:G:A	0	183886599	A	G
3	chr3:183886935:A:G	0	183886935	G	A
3	chr3:183887381:G:A	0	183887381	A	G
3	chr3:183888569:T:G	0	183888569	G	T
3	chr3:183889038:C:T	0	183889038	T	C
3	chr3:183889215:T:A	0	183889215	A	T
3	chr3:183889218:T:A	0	183889218	A	T
3	chr3:183889573:C:A	0	183889573	A	C
3	chr3:183889873:C:T	0	183889873	T	C
3	chr3:183889972:A:T	0	183889972	T	A
3	chr3:183890528:G:A	0	183890528	A	G
3	chr3:183891273:A:G	0	183891273	G	A
3	chr3:183891371:TA:T	0	183891371	T	TA
3	chr3:183891592:C:T	0	183891592	T	C
3	chr3:183891885:T:A	0	183891885	A	T
3	chr3:183892298:T:C	0	183892298	C	T
3	chr3:183892331:C:T	0	183892331	T	C
3	chr3:183893263:C:T	0	183893263	T	C
3	chr3:183894183:G:A	0	183894183	A	G
3	chr3:183894493:T:C	0	183894493	C	T
3	chr3:183894668:C:T	0	183894668	T	C
3	chr3:183894865:A:T	0	183894865	T	A
3	chr3:183896465:T:C	0	183896465	C	T
3	chr3:183897426:T:C	0	183897426	C	T
3	chr3:183897484:T:C	0	183897484	C	T
3	chr3:183897573:T:C	0	183897573	C	T
3	chr3:183898308:A:C	0	183898308	C	A
3	chr3:183898453:G:T	0	183898453	T	G
3	chr3:183898633:T:C	0	183898633	C	T
3	chr3:183899098:TTAAAAAAAAAA:T	0	183899098	T	TTAAAAAAAAAA
3	chr3:183899256:G:A	0	183899256	A	G
3	chr3:183899451:T:C	0	183899451	C	T
3	chr3:183899917:G:C	0	183899917	C	G
3	chr3:183900355:C:T	0	183900355	T	C
3	chr3:183900919:T:C	0	183900919	C	T
3	chr3:183901022:G:A	0	183901022	A	G
3	chr3:183901389:C:A	0	183901389	A	C
3	chr3:183901861:G:A	0	183901861	A	G
3	chr3:183901878:C:T	0	183901878	T	C
3	chr3:183901931:A:T	0	183901931	T	A
3	chr3:183902017:A:G	0	183902017	G	A
3	chr3:183902145:G:A	0	183902145	A	G
3	chr3:183902626:C:T	0	183902626	T	C
3	chr3:183902981:A:G	0	183902981	G	A
3	chr3:183903183:C:T	0	183903183	T	C
3	chr3:183903200:A:G	0	183903200	G	A
3	chr3:183903356:A:G	0	183903356	G	A
3	chr3:183903376:A:G	0	183903376	G	A
3	chr3:183904203:C:T	0	183904203	T	C
3	chr3:183904778:G:A	0	183904778	A	G
3	chr3:183905607:G:A	0	183905607	A	G
3	chr3:183905633:G:A	0	183905633	A	G
3	chr3:183905990:A:G	0	183905990	G	A
3	chr3:183906659:T:G	0	183906659	G	T
3	chr3:183907160:A:T	0	183907160	T	A
3	chr3:183907575:T:C	0	183907575	C	T
3	chr3:183908322:C:T	0	183908322	T	C
3	chr3:183908706:C:T	0	183908706	T	C
3	chr3:183909013:C:T	0	183909013	T	C
3	chr3:183909174:G:A	0	183909174	A	G
3	chr3:183909301:G:A	0	183909301	A	G
3	chr3:183910483:C:T	0	183910483	T	C
3	chr3:183910721:C:G	0	183910721	G	C
3	chr3:183910797:C:T	0	183910797	T	C
3	chr3:183912447:G:A	0	183912447	A	G
3	chr3:183912611:T:C	0	183912611	C	T
3	chr3:183912796:A:G	0	183912796	G	A
3	chr3:183913171:T:C	0	183913171	C	T
3	chr3:183913445:T:C	0	183913445	C	T
3	chr3:183913574:T:C	0	183913574	C	T
3	chr3:183913636:T:C	0	183913636	C	T
3	chr3:183913705:C:T	0	183913705	T	C
3	chr3:183913735:G:A	0	183913735	A	G
3	chr3:183914261:G:T	0	183914261	T	G
3	chr3:183914454:T:G	0	183914454	G	T
3	chr3:183916123:T:C	0	183916123	C	T
3	chr3:183916728:C:T	0	183916728	T	C
3	chr3:183916730:T:C	0	183916730	C	T
3	chr3:183917091:T:C	0	183917091	C	T
3	chr3:183917700:C:T	0	183917700	T	C
3	chr3:183917710:T:A	0	183917710	A	T
3	chr3:183917886:T:C	0	183917886	C	T
3	chr3:183917929:AG:A	0	183917929	A	AG
3	chr3:183917980:C:T	0	183917980	T	C
3	chr3:183918017:C:T	0	183918017	T	C
3	chr3:183918027:A:G	0	183918027	G	A
3	chr3:183918209:A:G	0	183918209	G	A
3	chr3:183918407:T:C	0	183918407	C	T
3	chr3:183918485:T:A	0	183918485	A	T
3	chr3:183918580:C:T	0	183918580	T	C
3	chr3:183919448:C:T	0	183919448	T	C
3	chr3:183919463:C:T	0	183919463	T	C
3	chr3:183919934:T:G	0	183919934	G	T
3	chr3:183920057:T:C	0	183920057	C	T
3	chr3:183920718:C:T	0	183920718	T	C
3	chr3:183921535:C:T	0	183921535	T	C
3	chr3:183922099:C:T	0	183922099	T	C
3	chr3:183922230:G:T	0	183922230	T	G
3	chr3:183923549:G:A	0	183923549	A	G
3	chr3:183923879:G:A	0	183923879	A	G
3	chr3:183924364:G:C	0	183924364	C	G
3	chr3:183924515:G:A	0	183924515	A	G
3	chr3:183924963:A:G	0	183924963	G	A
3	chr3:183925091:G:A	0	183925091	A	G
3	chr3:183925797:T:C	0	183925797	C	T
3	chr3:183926375:A:C	0	183926375	C	A
3	chr3:183926913:C:T	0	183926913	T	C
3	chr3:183927874:C:T	0	183927874	T	C
3	chr3:183928135:A:T	0	183928135	T	A
3	chr3:183928434:A:G	0	183928434	G	A
3	chr3:183929293:T:C	0	183929293	C	T
3	chr3:183929705:C:G	0	183929705	G	C
3	chr3:183931070:C:T	0	183931070	T	C
3	chr3:183932082:A:G	0	183932082	G	A
3	chr3:183932542:T:C	0	183932542	C	T
3	chr3:183932599:G:T	0	183932599	T	G
3	chr3:183934948:G:A	0	183934948	A	G
3	chr3:183935144:G:C	0	183935144	C	G
3	chr3:183935371:G:A	0	183935371	A	G
3	chr3:183935466:C:T	0	183935466	T	C
3	chr3:183935930:A:G	0	183935930	G	A
3	chr3:183936081:A:G	0	183936081	G	A
3	chr3:183938208:T:C	0	183938208	C	T
3	chr3:183938321:C:T	0	183938321	T	C
3	chr3:183938577:G:A	0	183938577	A	G
3	chr3:183939849:C:T	0	183939849	T	C
3	chr3:183941675:A:T	0	183941675	T	A
3	chr3:183941889:G:A	0	183941889	A	G
3	chr3:183942293:C:T	0	183942293	T	C
3	chr3:183942797:G:A	0	183942797	A	G
3	chr3:183943546:C:T	0	183943546	T	C
3	chr3:183943790:T:C	0	183943790	C	T
3	chr3:183944507:T:C	0	183944507	C	T
3	chr3:183944735:C:A	0	183944735	A	C
3	chr3:183945718:T:C	0	183945718	C	T
3	chr3:183946700:C:T	0	183946700	T	C
3	chr3:183946890:T:G	0	183946890	G	T
3	chr3:183947085:C:T	0	183947085	T	C
3	chr3:183947274:G:C	0	183947274	C	G
3	chr3:183947954:A:G	0	183947954	G	A
3	chr3:183949074:G:A	0	183949074	A	G
3	chr3:183952845:C:T	0	183952845	T	C
3	chr3:183952884:C:A	0	183952884	A	C
3	chr3:183953552:G:T	0	183953552	T	G
3	chr3:183954492:G:A	0	183954492	A	G
3	chr3:183959713:A:C	0	183959713	C	A
3	chr3:183960554:C:G	0	183960554	G	C
3	chr3:183960607:C:G	0	183960607	G	C
3	chr3:183961744:A:G	0	183961744	G	A
3	chr3:183961904:C:T	0	183961904	T	C
3	chr3:183961966:G:C	0	183961966	C	G
3	chr3:183962314:G:A	0	183962314	A	G
3	chr3:183965109:G:A	0	183965109	A	G
3	chr3:183965172:G:A	0	183965172	A	G
3	chr3:183967377:T:C	0	183967377	C	T
3	chr3:183967461:T:C	0	183967461	C	T
3	chr3:183967746:A:G	0	183967746	G	A
3	chr3:183968105:T:C	0	183968105	C	T
3	chr3:183968129:T:TATC	0	183968129	TATC	T
3	chr3:183968401:C:T	0	183968401	T	C
3	chr3:183969641:G:A	0	183969641	A	G
3	chr3:183970839:C:T	0	183970839	T	C
3	chr3:183970879:A:T	0	183970879	T	A
3	chr3:183972201:G:A	0	183972201	A	G
3	chr3:183972455:G:A	0	183972455	A	G
3	chr3:183973157:C:T	0	183973157	T	C
3	chr3:183973455:A:G	0	183973455	G	A
3	chr3:183973663:A:G	0	183973663	G	A
3	chr3:183973937:T:C	0	183973937	C	T
3	chr3:183975622:C:T	0	183975622	T	C
3	chr3:183976427:T:A	0	183976427	A	T
3	chr3:183976814:A:G	0	183976814	G	A
3	chr3:183978082:C:A	0	183978082	A	C
3	chr3:183978289:C:A	0	183978289	A	C
3	chr3:183978614:A:G	0	183978614	G	A
3	chr3:183979202:G:A	0	183979202	A	G
3	chr3:183979840:G:A	0	183979840	A	G
3	chr3:183980431:G:A	0	183980431	A	G
3	chr3:183980553:C:T	0	183980553	T	C
3	chr3:183980720:T:G	0	183980720	G	T
3	chr3:183980804:T:C	0	183980804	C	T
3	chr3:183980838:G:A	0	183980838	A	G
3	chr3:183981155:A:C	0	183981155	C	A
3	chr3:183981633:C:T	0	183981633	T	C
3	chr3:183981728:T:C	0	183981728	C	T
3	chr3:183981993:A:C	0	183981993	C	A
3	chr3:183982423:C:T	0	183982423	T	C
3	chr3:183983140:A:G	0	183983140	G	A
3	chr3:183983359:G:C	0	183983359	C	G
3	chr3:183984487:A:G	0	183984487	G	A
3	chr3:183986280:G:A	0	183986280	A	G
3	chr3:183987396:G:A	0	183987396	A	G
3	chr3:183988842:A:C	0	183988842	C	A
3	chr3:183990617:A:G	0	183990617	G	A
3	chr3:183990651:T:C	0	183990651	C	T
3	chr3:183992265:A:T	0	183992265	T	A
3	chr3:183992692:A:G	0	183992692	G	A
3	chr3:183992996:T:C	0	183992996	C	T
3	chr3:183993362:T:C	0	183993362	C	T
3	chr3:183993840:C:T	0	183993840	T	C
3	chr3:183993892:A:G	0	183993892	G	A
3	chr3:183995895:C:T	0	183995895	T	C
3	chr3:183996275:C:T	0	183996275	T	C
3	chr3:183996679:G:A	0	183996679	A	G
3	chr3:183998620:A:T	0	183998620	T	A
3	chr3:183998821:G:T	0	183998821	T	G
3	chr3:183999998:A:C	0	183999998	C	A
3	chr3:184000097:A:T	0	184000097	T	A
3	chr3:184000591:A:G	0	184000591	G	A
3	chr3:184001076:A:G	0	184001076	G	A
3	chr3:184001387:C:T	0	184001387	T	C
3	chr3:184002957:C:T	0	184002957	T	C
3	chr3:184003016:T:G	0	184003016	G	T
3	chr3:184003161:G:A	0	184003161	A	G
3	chr3:184003181:G:A	0	184003181	A	G
3	chr3:184004576:T:A	0	184004576	A	T
3	chr3:184004629:T:C	0	184004629	C	T
3	chr3:184004991:G:A	0	184004991	A	G
3	chr3:184005233:C:T	0	184005233	T	C
3	chr3:184005287:A:G	0	184005287	G	A
3	chr3:184007186:A:C	0	184007186	C	A
3	chr3:184008121:G:GT	0	184008121	GT	G
3	chr3:184008211:T:C	0	184008211	C	T
3	chr3:184008430:C:T	0	184008430	T	C
3	chr3:184008591:A:G	0	184008591	G	A
3	chr3:184008856:T:C	0	184008856	C	T
3	chr3:184011323:G:A	0	184011323	A	G
3	chr3:184011500:C:CA	0	184011500	CA	C
3	chr3:184012507:C:T	0	184012507	T	C
3	chr3:184013412:C:T	0	184013412	T	C
3	chr3:184013574:C:G	0	184013574	G	C
3	chr3:184013682:G:A	0	184013682	A	G
3	chr3:184017498:C:G	0	184017498	G	C
3	chr3:184018682:G:T	0	184018682	T	G
3	chr3:184019094:G:A	0	184019094	A	G
3	chr3:184019568:A:T	0	184019568	T	A
3	chr3:184019710:A:G	0	184019710	G	A
3	chr3:184019879:C:T	0	184019879	T	C
3	chr3:184020688:C:T	0	184020688	T	C
3	chr3:184020791:G:A	0	184020791	A	G
3	chr3:184020838:T:A	0	184020838	A	T
3	chr3:184021771:A:G	0	184021771	G	A
3	chr3:184022435:A:C	0	184022435	C	A
3	chr3:184022562:G:A	0	184022562	A	G
3	chr3:184022884:A:G	0	184022884	G	A
3	chr3:184023950:C:A	0	184023950	A	C
3	chr3:184025390:G:A	0	184025390	A	G
3	chr3:184025567:C:T	0	184025567	T	C
3	chr3:184025859:A:G	0	184025859	G	A
3	chr3:184025990:G:A	0	184025990	A	G
3	chr3:184026346:G:C	0	184026346	C	G
3	chr3:184027348:A:G	0	184027348	G	A
3	chr3:184027849:C:A	0	184027849	A	C
3	chr3:184028256:A:G	0	184028256	G	A
3	chr3:184028574:T:C	0	184028574	C	T
3	chr3:184029193:G:A	0	184029193	A	G
3	chr3:184029212:T:C	0	184029212	C	T
3	chr3:184029478:G:A	0	184029478	A	G
3	chr3:184030903:A:G	0	184030903	G	A
3	chr3:184031125:T:C	0	184031125	C	T
3	chr3:184031943:T:C	0	184031943	C	T
3	chr3:184032149:G:A	0	184032149	A	G
3	chr3:184032217:T:C	0	184032217	C	T
3	chr3:184034239:T:C	0	184034239	C	T
3	chr3:184034513:C:A	0	184034513	A	C
3	chr3:184034547:T:A	0	184034547	A	T
3	chr3:184034565:G:A	0	184034565	A	G
3	chr3:184034985:G:A	0	184034985	A	G
3	chr3:184035549:C:T	0	184035549	T	C
3	chr3:184035565:A:G	0	184035565	G	A
3	chr3:184036241:T:C	0	184036241	C	T
3	chr3:184036257:C:A	0	184036257	A	C
3	chr3:184036490:C:G	0	184036490	G	C
3	chr3:184038603:C:G	0	184038603	G	C
3	chr3:184038638:T:C	0	184038638	C	T
3	chr3:184038653:C:T	0	184038653	T	C
3	chr3:184038849:C:T	0	184038849	T	C
3	chr3:184038914:G:A	0	184038914	A	G
3	chr3:184038954:C:T	0	184038954	T	C
3	chr3:184038992:A:C	0	184038992	C	A
3	chr3:184039020:G:A	0	184039020	A	G
3	chr3:184039025:C:T	0	184039025	T	C
3	chr3:184039109:A:G	0	184039109	G	A
3	chr3:184039487:C:T	0	184039487	T	C
3	chr3:184039634:T:G	0	184039634	G	T
3	chr3:184039838:G:A	0	184039838	A	G
3	chr3:184040867:A:C	0	184040867	C	A
3	chr3:184041162:T:A	0	184041162	A	T
3	chr3:184041778:T:C	0	184041778	C	T
3	chr3:184042103:A:G	0	184042103	G	A
3	chr3:184042813:T:G	0	184042813	G	T
3	chr3:184043037:C:T	0	184043037	T	C
3	chr3:184043337:C:T	0	184043337	T	C
3	chr3:184043354:T:C	0	184043354	C	T
3	chr3:184043427:G:A	0	184043427	A	G
3	chr3:184043876:G:C	0	184043876	C	G
3	chr3:184044337:T:C	0	184044337	C	T
3	chr3:184044606:G:T	0	184044606	T	G
3	chr3:184044668:C:T	0	184044668	T	C
3	chr3:184044699:G:A	0	184044699	A	G
3	chr3:184044717:C:A	0	184044717	A	C
3	chr3:184044789:T:C	0	184044789	C	T
3	chr3:184045882:G:A	0	184045882	A	G
3	chr3:184046392:G:A	0	184046392	A	G
3	chr3:184046876:G:A	0	184046876	A	G
3	chr3:184047278:T:C	0	184047278	C	T
3	chr3:184047738:TGAGCTCAG:T	0	184047738	T	TGAGCTCAG
3	chr3:184047807:T:C	0	184047807	C	T
3	chr3:184048443:A:C	0	184048443	C	A
3	chr3:184048913:T:C	0	184048913	C	T
3	chr3:184049175:A:G	0	184049175	G	A
3	chr3:184050091:T:C	0	184050091	C	T
3	chr3:184050150:A:G	0	184050150	G	A
3	chr3:184050547:G:C	0	184050547	C	G
3	chr3:184051136:A:G	0	184051136	G	A
3	chr3:184051322:A:AG	0	184051322	AG	A
3	chr3:184051895:T:C	0	184051895	C	T
3	chr3:184052218:G:C	0	184052218	C	G
3	chr3:184052454:A:G	0	184052454	G	A
3	chr3:184054198:C:T	0	184054198	T	C
3	chr3:184055010:CA:C	0	184055010	C	CA
3	chr3:184055033:G:A	0	184055033	A	G
3	chr3:184055462:C:T	0	184055462	T	C
3	chr3:184055588:C:T	0	184055588	T	C
3	chr3:184055983:C:T	0	184055983	T	C
3	chr3:184056485:G:A	0	184056485	A	G
3	chr3:184056554:C:T	0	184056554	T	C
3	chr3:184057084:G:GA	0	184057084	GA	G
3	chr3:184058045:A:G	0	184058045	G	A
3	chr3:184058310:T:C	0	184058310	C	T
3	chr3:184058681:C:T	0	184058681	T	C
3	chr3:184058802:T:A	0	184058802	A	T
3	chr3:184058973:A:C	0	184058973	C	A
3	chr3:184059103:A:G	0	184059103	G	A
3	chr3:184059422:C:T	0	184059422	T	C
3	chr3:184060131:G:A	0	184060131	A	G
3	chr3:184060510:G:A	0	184060510	A	G
3	chr3:184060702:T:C	0	184060702	C	T
3	chr3:184061454:G:A	0	184061454	A	G
3	chr3:184062277:G:A	0	184062277	A	G
3	chr3:184065065:C:T	0	184065065	T	C
3	chr3:184065180:T:A	0	184065180	A	T
3	chr3:184065565:A:G	0	184065565	G	A
3	chr3:184065728:A:C	0	184065728	C	A
3	chr3:184066866:G:A	0	184066866	A	G
3	chr3:184066955:T:C	0	184066955	C	T
3	chr3:184068317:T:C	0	184068317	C	T
3	chr3:184068641:G:C	0	184068641	C	G
3	chr3:184068749:C:T	0	184068749	T	C
3	chr3:184069509:AC:A	0	184069509	A	AC
3	chr3:184069588:A:G	0	184069588	G	A
3	chr3:184070003:C:T	0	184070003	T	C
3	chr3:184070130:T:C	0	184070130	C	T
3	chr3:184070419:T:C	0	184070419	C	T
3	chr3:184070834:G:A	0	184070834	A	G
3	chr3:184071067:A:G	0	184071067	G	A
3	chr3:184071114:A:G	0	184071114	G	A
3	chr3:184071620:T:C	0	184071620	C	T
3	chr3:184072629:C:T	0	184072629	T	C
3	chr3:184072726:G:A	0	184072726	A	G
3	chr3:184073289:C:T	0	184073289	T	C
3	chr3:184074928:G:A	0	184074928	A	G
3	chr3:184075118:T:C	0	184075118	C	T
3	chr3:184075666:T:A	0	184075666	A	T
3	chr3:184075711:C:T	0	184075711	T	C
3	chr3:184076648:A:G	0	184076648	G	A
3	chr3:184076745:G:A	0	184076745	A	G
3	chr3:184078293:G:A	0	184078293	A	G
3	chr3:184078600:A:G	0	184078600	G	A
3	chr3:184079267:G:A	0	184079267	A	G
3	chr3:184079275:G:C	0	184079275	C	G
3	chr3:184079667:A:G	0	184079667	G	A
3	chr3:184081019:A:G	0	184081019	G	A
3	chr3:184082675:G:A	0	184082675	A	G
3	chr3:184082763:A:C	0	184082763	C	A
3	chr3:184082772:A:G	0	184082772	G	A
3	chr3:184083080:C:T	0	184083080	T	C
3	chr3:184083137:A:G	0	184083137	G	A
3	chr3:184083460:A:G	0	184083460	G	A
3	chr3:184083769:T:C	0	184083769	C	T
3	chr3:184083921:C:T	0	184083921	T	C
3	chr3:184084309:T:C	0	184084309	C	T
3	chr3:184084809:G:A	0	184084809	A	G
3	chr3:184085510:T:C	0	184085510	C	T
3	chr3:184086511:A:G	0	184086511	G	A
3	chr3:184089847:TA:T	0	184089847	T	TA
3	chr3:184090272:A:G	0	184090272	G	A
3	chr3:184092198:C:T	0	184092198	T	C
3	chr3:184093440:C:CA	0	184093440	CA	C
3	chr3:184093826:G:A	0	184093826	A	G
3	chr3:184094144:A:G	0	184094144	G	A
3	chr3:184094228:T:G	0	184094228	G	T
3	chr3:184094330:T:C	0	184094330	C	T
3	chr3:184094549:G:A	0	184094549	A	G
3	chr3:184094706:C:A	0	184094706	A	C
3	chr3:184094791:T:C	0	184094791	C	T
3	chr3:184095910:A:G	0	184095910	G	A
3	chr3:184096056:T:C	0	184096056	C	T
3	chr3:184097063:A:G	0	184097063	G	A
3	chr3:184097651:A:G	0	184097651	G	A
3	chr3:184097760:T:C	0	184097760	C	T
3	chr3:184099766:T:C	0	184099766	C	T
3	chr3:184099901:G:C	0	184099901	C	G
3	chr3:184099939:A:T	0	184099939	T	A
3	chr3:184100184:A:G	0	184100184	G	A
3	chr3:184100433:AG:A	0	184100433	A	AG
3	chr3:184100628:G:A	0	184100628	A	G
3	chr3:184100723:A:G	0	184100723	G	A
3	chr3:184100969:A:G	0	184100969	G	A
3	chr3:184101069:A:G	0	184101069	G	A
3	chr3:184101367:T:C	0	184101367	C	T
3	chr3:184101687:T:A	0	184101687	A	T
3	chr3:184101934:G:A	0	184101934	A	G
3	chr3:184102178:G:C	0	184102178	C	G
3	chr3:184102907:A:G	0	184102907	G	A
3	chr3:184103368:G:A	0	184103368	A	G
3	chr3:184103723:A:G	0	184103723	G	A
3	chr3:184103754:G:A	0	184103754	A	G
3	chr3:184103906:C:T	0	184103906	T	C
3	chr3:184104578:T:G	0	184104578	G	T
3	chr3:184109099:G:T	0	184109099	T	G
3	chr3:184109430:T:TTCTG	0	184109430	TTCTG	T
3	chr3:184109553:A:G	0	184109553	G	A
3	chr3:184111134:C:T	0	184111134	T	C
3	chr3:184111945:C:A	0	184111945	A	C
3	chr3:184112455:C:T	0	184112455	T	C
3	chr3:184112605:G:A	0	184112605	A	G
3	chr3:184113249:G:A	0	184113249	A	G
3	chr3:184113342:C:T	0	184113342	T	C
3	chr3:184113618:G:A	0	184113618	A	G
3	chr3:184114259:C:T	0	184114259	T	C
3	chr3:184114399:C:T	0	184114399	T	C
3	chr3:184115196:T:C	0	184115196	C	T
3	chr3:184115381:A:G	0	184115381	G	A
3	chr3:184115520:T:C	0	184115520	C	T
3	chr3:184115957:C:A	0	184115957	A	C
3	chr3:184116702:C:T	0	184116702	T	C
3	chr3:184117034:T:C	0	184117034	C	T
3	chr3:184117056:C:T	0	184117056	T	C
3	chr3:184117782:G:A	0	184117782	A	G
3	chr3:184118608:C:T	0	184118608	T	C
3	chr3:184119702:T:C	0	184119702	C	T
3	chr3:184120136:G:A	0	184120136	A	G
3	chr3:184120662:G:T	0	184120662	T	G
3	chr3:184121126:A:G	0	184121126	G	A
3	chr3:184121239:T:G	0	184121239	G	T
3	chr3:184122059:C:A	0	184122059	A	C
3	chr3:184122841:A:G	0	184122841	G	A
3	chr3:184122878:C:G	0	184122878	G	C
3	chr3:184123972:G:C	0	184123972	C	G
3	chr3:184123985:T:C	0	184123985	C	T
3	chr3:184125347:A:G	0	184125347	G	A
3	chr3:184126062:C:T	0	184126062	T	C
3	chr3:184126524:T:C	0	184126524	C	T
3	chr3:184127420:G:A	0	184127420	A	G
3	chr3:184131441:G:A	0	184131441	A	G
3	chr3:184132925:C:T	0	184132925	T	C
3	chr3:184133315:G:A	0	184133315	A	G
3	chr3:184133614:AGT:A	0	184133614	A	AGT
3	chr3:184133952:T:C	0	184133952	C	T
3	chr3:184135073:A:G	0	184135073	G	A
3	chr3:184138761:A:G	0	184138761	G	A
3	chr3:184141040:A:T	0	184141040	T	A
3	chr3:184141151:A:C	0	184141151	C	A
3	chr3:184141624:T:G	0	184141624	G	T
3	chr3:184143276:A:G	0	184143276	G	A
3	chr3:184143299:C:T	0	184143299	T	C
3	chr3:184143455:A:G	0	184143455	G	A
3	chr3:184145071:T:C	0	184145071	C	T
3	chr3:184145296:AAG:A	0	184145296	A	AAG
3	chr3:184145869:G:A	0	184145869	A	G
3	chr3:184146025:A:T	0	184146025	T	A
3	chr3:184146241:C:T	0	184146241	T	C
3	chr3:184147075:G:A	0	184147075	A	G
3	chr3:184148012:T:A	0	184148012	A	T
3	chr3:184148796:T:C	0	184148796	C	T
3	chr3:184150150:C:T	0	184150150	T	C
3	chr3:184152085:C:T	0	184152085	T	C
3	chr3:184153136:T:G	0	184153136	G	T
3	chr3:184153137:T:C	0	184153137	C	T
3	chr3:184158034:T:C	0	184158034	C	T
3	chr3:184161322:C:G	0	184161322	G	C
3	chr3:184161672:T:C	0	184161672	C	T
3	chr3:184161766:G:A	0	184161766	A	G
3	chr3:184163446:G:A	0	184163446	A	G
3	chr3:184163454:A:G	0	184163454	G	A
3	chr3:184163987:A:G	0	184163987	G	A
3	chr3:184166762:T:C	0	184166762	C	T
3	chr3:184167107:C:T	0	184167107	T	C
3	chr3:184168352:C:T	0	184168352	T	C
3	chr3:184168569:C:T	0	184168569	T	C
3	chr3:184169157:A:C	0	184169157	C	A
3	chr3:184169547:A:G	0	184169547	G	A
3	chr3:184169578:G:A	0	184169578	A	G
3	chr3:184171419:C:G	0	184171419	G	C
3	chr3:184171549:A:T	0	184171549	T	A
3	chr3:184172309:G:A	0	184172309	A	G
3	chr3:184172738:A:G	0	184172738	G	A
3	chr3:184173080:A:G	0	184173080	G	A
3	chr3:184174505:G:A	0	184174505	A	G
3	chr3:184175483:C:G	0	184175483	G	C
3	chr3:184175648:C:T	0	184175648	T	C
3	chr3:184175731:C:T	0	184175731	T	C
3	chr3:184179178:G:A	0	184179178	A	G
3	chr3:184179380:G:A	0	184179380	A	G
3	chr3:184182550:T:C	0	184182550	C	T
3	chr3:184182892:G:C	0	184182892	C	G
3	chr3:184182941:T:C	0	184182941	C	T
3	chr3:184183048:G:A	0	184183048	A	G
3	chr3:184183493:G:A	0	184183493	A	G
3	chr3:184185013:T:C	0	184185013	C	T
3	chr3:184186261:A:G	0	184186261	G	A
3	chr3:184186438:C:T	0	184186438	T	C
3	chr3:184186732:T:C	0	184186732	C	T
3	chr3:184187080:A:G	0	184187080	G	A
3	chr3:184187315:G:C	0	184187315	C	G
3	chr3:184188727:T:C	0	184188727	C	T
3	chr3:184189244:G:C	0	184189244	C	G
3	chr3:184189370:G:A	0	184189370	A	G
3	chr3:184190091:G:A	0	184190091	A	G
3	chr3:184190214:T:C	0	184190214	C	T
3	chr3:184190298:T:C	0	184190298	C	T
3	chr3:184190371:A:G	0	184190371	G	A
3	chr3:184190973:C:T	0	184190973	T	C
3	chr3:184191355:G:A	0	184191355	A	G
3	chr3:184192245:T:G	0	184192245	G	T
3	chr3:184193270:T:C	0	184193270	C	T
3	chr3:184193760:T:C	0	184193760	C	T
3	chr3:184194406:C:T	0	184194406	T	C
3	chr3:184194437:A:G	0	184194437	G	A
3	chr3:184194551:A:G	0	184194551	G	A
3	chr3:184197121:C:T	0	184197121	T	C
3	chr3:184197169:T:C	0	184197169	C	T
3	chr3:184198301:C:T	0	184198301	T	C
3	chr3:184198341:C:T	0	184198341	T	C
3	chr3:184198346:G:A	0	184198346	A	G
3	chr3:184198523:T:C	0	184198523	C	T
3	chr3:184198778:G:T	0	184198778	T	G
3	chr3:184199707:C:T	0	184199707	T	C
3	chr3:184200414:A:G	0	184200414	G	A
3	chr3:184201270:A:T	0	184201270	T	A
3	chr3:184201944:T:C	0	184201944	C	T
3	chr3:184202112:A:T	0	184202112	T	A
3	chr3:184202379:G:A	0	184202379	A	G
3	chr3:184203061:T:G	0	184203061	G	T
3	chr3:184203300:T:A	0	184203300	A	T
3	chr3:184203466:G:A	0	184203466	A	G
3	chr3:184204100:C:A	0	184204100	A	C
3	chr3:184204288:GAGAAAATGGAGACCC:G	0	184204288	G	GAGAAAATGGAGACCC
3	chr3:184205460:G:A	0	184205460	A	G
3	chr3:184207396:G:C	0	184207396	C	G
3	chr3:184207504:G:A	0	184207504	A	G
3	chr3:184207505:T:C	0	184207505	C	T
3	chr3:184207568:G:A	0	184207568	A	G
3	chr3:184209707:G:A	0	184209707	A	G
3	chr3:184212850:C:T	0	184212850	T	C
3	chr3:184213191:C:T	0	184213191	T	C
3	chr3:184213587:T:C	0	184213587	C	T
3	chr3:184215041:T:C	0	184215041	C	T
3	chr3:184215264:A:C	0	184215264	C	A
3	chr3:184215447:T:C	0	184215447	C	T
3	chr3:184217303:G:A	0	184217303	A	G
3	chr3:184217470:T:C	0	184217470	C	T
3	chr3:184217695:C:T	0	184217695	T	C
3	chr3:184218445:A:G	0	184218445	G	A
3	chr3:184218892:G:A	0	184218892	A	G
3	chr3:184219226:TTTG:T	0	184219226	T	TTTG
3	chr3:184219533:T:C	0	184219533	C	T
3	chr3:184219831:T:C	0	184219831	C	T
3	chr3:184220630:G:A	0	184220630	A	G
3	chr3:184220964:G:A	0	184220964	A	G
3	chr3:184221256:G:C	0	184221256	C	G
3	chr3:184221905:G:A	0	184221905	A	G
3	chr3:184222951:T:C	0	184222951	C	T
3	chr3:184223583:A:G	0	184223583	G	A
3	chr3:184224242:A:G	0	184224242	G	A
3	chr3:184224399:T:C	0	184224399	C	T
3	chr3:184225897:T:C	0	184225897	C	T
3	chr3:184226881:A:G	0	184226881	G	A
3	chr3:184227347:G:A	0	184227347	A	G
3	chr3:184227449:A:C	0	184227449	C	A
3	chr3:184228486:T:C	0	184228486	C	T
3	chr3:184229376:G:T	0	184229376	T	G
3	chr3:184229606:A:G	0	184229606	G	A
3	chr3:184230875:G:A	0	184230875	A	G
3	chr3:184230978:T:C	0	184230978	C	T
3	chr3:184231240:C:T	0	184231240	T	C
3	chr3:184233347:C:T	0	184233347	T	C
3	chr3:184233643:C:T	0	184233643	T	C
3	chr3:184234092:T:C	0	184234092	C	T
3	chr3:184234985:C:T	0	184234985	T	C
3	chr3:184236184:G:A	0	184236184	A	G
3	chr3:184236415:G:A	0	184236415	A	G
3	chr3:184239307:A:C	0	184239307	C	A
3	chr3:184240129:G:A	0	184240129	A	G
3	chr3:184241720:A:C	0	184241720	C	A
3	chr3:184242171:C:T	0	184242171	T	C
3	chr3:184242173:A:G	0	184242173	G	A
3	chr3:184242464:A:C	0	184242464	C	A
3	chr3:184243392:C:A	0	184243392	A	C
3	chr3:184246242:G:T	0	184246242	T	G
3	chr3:184247970:C:T	0	184247970	T	C
3	chr3:184250056:T:A	0	184250056	A	T
3	chr3:184254509:C:A	0	184254509	A	C
3	chr3:184254645:G:A	0	184254645	A	G
3	chr3:184256521:C:A	0	184256521	A	C
3	chr3:184258320:T:C	0	184258320	C	T
3	chr3:184258453:A:G	0	184258453	G	A
3	chr3:184259118:G:A	0	184259118	A	G
3	chr3:184259406:G:A	0	184259406	A	G
3	chr3:184261058:G:A	0	184261058	A	G
3	chr3:184261421:G:A	0	184261421	A	G
3	chr3:184262297:C:CCA	0	184262297	CCA	C
3	chr3:184262628:T:C	0	184262628	C	T
3	chr3:184263420:T:C	0	184263420	C	T
3	chr3:184263571:G:A	0	184263571	A	G
3	chr3:184264338:T:C	0	184264338	C	T
3	chr3:184266456:T:C	0	184266456	C	T
3	chr3:184266885:T:C	0	184266885	C	T
3	chr3:184267322:T:C	0	184267322	C	T
3	chr3:184267515:C:A	0	184267515	A	C
3	chr3:184268575:A:C	0	184268575	C	A
3	chr3:184270501:G:A	0	184270501	A	G
3	chr3:184270700:A:G	0	184270700	G	A
3	chr3:184272046:T:A	0	184272046	A	T
3	chr3:184272442:C:T	0	184272442	T	C
3	chr3:184272579:T:A	0	184272579	A	T
3	chr3:184273451:A:G	0	184273451	G	A
3	chr3:184276748:A:G	0	184276748	G	A
3	chr3:184277553:C:T	0	184277553	T	C
3	chr3:184278280:C:T	0	184278280	T	C
3	chr3:184278696:CTTTCTTCT:C	0	184278696	C	CTTTCTTCT
3	chr3:184279070:G:A	0	184279070	A	G
3	chr3:184279473:A:T	0	184279473	T	A
3	chr3:184279947:A:G	0	184279947	G	A
3	chr3:184280570:G:A	0	184280570	A	G
3	chr3:184280785:C:A	0	184280785	A	C
3	chr3:184280791:T:C	0	184280791	C	T
3	chr3:184282013:C:T	0	184282013	T	C
3	chr3:184282364:G:A	0	184282364	A	G
3	chr3:184282601:T:C	0	184282601	C	T
3	chr3:184283240:A:C	0	184283240	C	A
3	chr3:184283358:C:T	0	184283358	T	C
3	chr3:184285373:T:C	0	184285373	C	T
3	chr3:184285406:C:T	0	184285406	T	C
3	chr3:184287328:TG:T	0	184287328	T	TG
3	chr3:184287534:T:A	0	184287534	A	T
3	chr3:184288607:G:T	0	184288607	T	G
3	chr3:184292260:G:C	0	184292260	C	G
3	chr3:184292442:C:T	0	184292442	T	C
3	chr3:184295763:A:C	0	184295763	C	A
3	chr3:184295955:T:C	0	184295955	C	T
3	chr3:184299204:T:C	0	184299204	C	T
3	chr3:184300100:T:C	0	184300100	C	T
3	chr3:184300740:C:T	0	184300740	T	C
3	chr3:184302312:C:CA	0	184302312	CA	C
3	chr3:184302754:G:T	0	184302754	T	G
3	chr3:184303117:A:G	0	184303117	G	A
3	chr3:184303838:C:T	0	184303838	T	C
3	chr3:184305273:A:G	0	184305273	G	A
3	chr3:184308915:C:T	0	184308915	T	C
3	chr3:184310640:T:C	0	184310640	C	T
3	chr3:184312599:T:C	0	184312599	C	T
3	chr3:184313303:G:A	0	184313303	A	G
3	chr3:184315558:T:A	0	184315558	A	T
3	chr3:184315620:A:T	0	184315620	T	A
3	chr3:184319106:C:T	0	184319106	T	C
3	chr3:184321086:A:T	0	184321086	T	A
3	chr3:184321181:C:T	0	184321181	T	C
3	chr3:184321878:A:G	0	184321878	G	A
3	chr3:184326645:C:T	0	184326645	T	C
3	chr3:184327622:T:C	0	184327622	C	T
3	chr3:184328011:A:G	0	184328011	G	A
3	chr3:184328254:A:G	0	184328254	G	A
3	chr3:184328314:C:G	0	184328314	G	C
3	chr3:184328567:C:T	0	184328567	T	C
3	chr3:184329566:A:G	0	184329566	G	A
3	chr3:184336894:C:T	0	184336894	T	C
3	chr3:184338313:G:C	0	184338313	C	G
3	chr3:184338928:G:A	0	184338928	A	G
3	chr3:184339538:G:A	0	184339538	A	G
3	chr3:184340793:C:T	0	184340793	T	C
3	chr3:184343599:A:G	0	184343599	G	A
3	chr3:184345594:C:T	0	184345594	T	C
3	chr3:184347276:G:A	0	184347276	A	G
3	chr3:184347582:G:T	0	184347582	T	G
3	chr3:184347799:C:T	0	184347799	T	C
3	chr3:184348012:C:G	0	184348012	G	C
3	chr3:184348149:T:C	0	184348149	C	T
3	chr3:184348532:C:T	0	184348532	T	C
3	chr3:184348768:C:T	0	184348768	T	C
3	chr3:184349540:T:G	0	184349540	G	T
3	chr3:184349616:T:C	0	184349616	C	T
3	chr3:184350185:C:T	0	184350185	T	C
3	chr3:184350517:C:T	0	184350517	T	C
3	chr3:184351866:G:A	0	184351866	A	G
3	chr3:184352887:A:G	0	184352887	G	A
3	chr3:184353229:G:A	0	184353229	A	G
3	chr3:184353231:T:C	0	184353231	C	T
3	chr3:184356571:G:A	0	184356571	A	G
3	chr3:184357259:A:G	0	184357259	G	A
3	chr3:184358170:C:T	0	184358170	T	C
3	chr3:184359486:G:C	0	184359486	C	G
3	chr3:184359555:A:G	0	184359555	G	A
3	chr3:184359769:T:C	0	184359769	C	T
3	chr3:184360209:T:C	0	184360209	C	T
3	chr3:184362172:C:T	0	184362172	T	C
3	chr3:184365143:T:C	0	184365143	C	T
3	chr3:184365715:T:A	0	184365715	A	T
3	chr3:184366450:A:G	0	184366450	G	A
3	chr3:184367058:T:C	0	184367058	C	T
3	chr3:184367270:T:C	0	184367270	C	T
3	chr3:184369623:G:A	0	184369623	A	G
3	chr3:184369629:C:T	0	184369629	T	C
3	chr3:184369716:T:C	0	184369716	C	T
3	chr3:184370992:TCTAA:T	0	184370992	T	TCTAA
3	chr3:184371044:T:C	0	184371044	C	T
3	chr3:184371199:A:G	0	184371199	G	A
3	chr3:184372454:C:T	0	184372454	T	C
3	chr3:184372478:C:T	0	184372478	T	C
3	chr3:184373361:G:T	0	184373361	T	G
3	chr3:184373595:T:TGGAA	0	184373595	TGGAA	T
3	chr3:184373709:C:T	0	184373709	T	C
3	chr3:184373738:C:T	0	184373738	T	C
3	chr3:184374093:T:C	0	184374093	C	T
3	chr3:184374693:G:A	0	184374693	A	G
3	chr3:184374958:C:T	0	184374958	T	C
3	chr3:184375318:T:C	0	184375318	C	T
3	chr3:184375739:C:T	0	184375739	T	C
3	chr3:184376395:A:G	0	184376395	G	A
3	chr3:184376713:T:C	0	184376713	C	T
3	chr3:184377315:C:T	0	184377315	T	C
3	chr3:184378790:A:G	0	184378790	G	A
3	chr3:184379297:A:G	0	184379297	G	A
3	chr3:184380859:C:T	0	184380859	T	C
3	chr3:184381262:C:T	0	184381262	T	C
3	chr3:184381418:C:T	0	184381418	T	C
3	chr3:184381554:G:C	0	184381554	C	G
3	chr3:184381590:C:A	0	184381590	A	C
3	chr3:184382168:G:A	0	184382168	A	G
3	chr3:184382550:G:A	0	184382550	A	G
3	chr3:184382799:G:A	0	184382799	A	G
3	chr3:184384264:T:C	0	184384264	C	T
3	chr3:184384608:C:T	0	184384608	T	C
3	chr3:184385934:A:G	0	184385934	G	A
3	chr3:184386115:A:C	0	184386115	C	A
3	chr3:184388705:T:G	0	184388705	G	T
3	chr3:184390899:T:G	0	184390899	G	T
3	chr3:184391448:T:A	0	184391448	A	T
3	chr3:184391996:TGTA:T	0	184391996	T	TGTA
3	chr3:184392323:A:AC	0	184392323	AC	A
3	chr3:184392842:A:G	0	184392842	G	A
3	chr3:184392995:C:T	0	184392995	T	C
3	chr3:184393994:G:T	0	184393994	T	G
3	chr3:184394730:G:A	0	184394730	A	G
3	chr3:184395717:C:A	0	184395717	A	C
3	chr3:184397515:G:A	0	184397515	A	G
3	chr3:184397686:A:AT	0	184397686	AT	A
3	chr3:184397691:A:G	0	184397691	G	A
3	chr3:184398639:T:C	0	184398639	C	T
3	chr3:184398653:C:A	0	184398653	A	C
3	chr3:184398738:T:C	0	184398738	C	T
3	chr3:184398858:A:G	0	184398858	G	A
3	chr3:184399899:T:A	0	184399899	A	T
3	chr3:184400578:G:A	0	184400578	A	G
3	chr3:184400812:A:G	0	184400812	G	A
3	chr3:184402732:C:T	0	184402732	T	C
3	chr3:184402935:A:G	0	184402935	G	A
3	chr3:184403023:A:G	0	184403023	G	A
3	chr3:184403447:C:T	0	184403447	T	C
3	chr3:184403863:A:G	0	184403863	G	A
3	chr3:184404364:T:C	0	184404364	C	T
3	chr3:184404893:C:T	0	184404893	T	C
3	chr3:184404985:T:C	0	184404985	C	T
3	chr3:184406331:C:T	0	184406331	T	C
3	chr3:184406351:G:C	0	184406351	C	G
3	chr3:184406713:G:A	0	184406713	A	G
3	chr3:184406805:T:C	0	184406805	C	T
3	chr3:184406883:T:C	0	184406883	C	T
3	chr3:184407026:G:A	0	184407026	A	G
3	chr3:184407371:A:G	0	184407371	G	A
3	chr3:184408304:C:A	0	184408304	A	C
3	chr3:184408526:T:C	0	184408526	C	T
3	chr3:184409001:C:T	0	184409001	T	C
3	chr3:184409255:T:C	0	184409255	C	T
3	chr3:184409954:C:T	0	184409954	T	C
3	chr3:184409977:G:A	0	184409977	A	G
3	chr3:184410133:T:C	0	184410133	C	T
3	chr3:184410426:C:T	0	184410426	T	C
3	chr3:184410439:T:C	0	184410439	C	T
3	chr3:184410469:G:A	0	184410469	A	G
3	chr3:184410582:C:A	0	184410582	A	C
3	chr3:184410667:C:T	0	184410667	T	C
3	chr3:184411084:G:A	0	184411084	A	G
3	chr3:184411189:TG:T	0	184411189	T	TG
3	chr3:184411301:T:G	0	184411301	G	T
3	chr3:184411384:C:A	0	184411384	A	C
3	chr3:184411392:T:C	0	184411392	C	T
3	chr3:184411534:C:A	0	184411534	A	C
3	chr3:184411809:A:C	0	184411809	C	A
3	chr3:184411839:C:T	0	184411839	T	C
3	chr3:184412838:C:T	0	184412838	T	C
3	chr3:184412869:T:C	0	184412869	C	T
3	chr3:184413243:C:T	0	184413243	T	C
3	chr3:184413666:C:T	0	184413666	T	C
3	chr3:184415175:G:A	0	184415175	A	G
3	chr3:184415823:C:T	0	184415823	T	C
3	chr3:184416051:A:G	0	184416051	G	A
3	chr3:184417087:G:A	0	184417087	A	G
3	chr3:184417169:A:G	0	184417169	G	A
3	chr3:184417649:T:C	0	184417649	C	T
3	chr3:184418969:A:G	0	184418969	G	A
3	chr3:184419441:G:A	0	184419441	A	G
3	chr3:184419476:C:T	0	184419476	T	C
3	chr3:184419845:A:G	0	184419845	G	A
3	chr3:184419868:G:A	0	184419868	A	G
3	chr3:184420143:T:G	0	184420143	G	T
3	chr3:184420837:G:A	0	184420837	A	G
3	chr3:184421178:T:C	0	184421178	C	T
3	chr3:184421882:G:A	0	184421882	A	G
3	chr3:184422297:G:A	0	184422297	A	G
3	chr3:184422356:C:T	0	184422356	T	C
3	chr3:184422697:A:C	0	184422697	C	A
3	chr3:184422923:A:G	0	184422923	G	A
3	chr3:184423640:A:G	0	184423640	G	A
3	chr3:184423750:G:C	0	184423750	C	G
3	chr3:184424665:C:T	0	184424665	T	C
3	chr3:184424952:G:A	0	184424952	A	G
3	chr3:184426797:A:G	0	184426797	G	A
3	chr3:184426858:G:A	0	184426858	A	G
3	chr3:184427665:C:T	0	184427665	T	C
3	chr3:184428998:G:A	0	184428998	A	G
3	chr3:184430701:G:A	0	184430701	A	G
3	chr3:184430788:T:C	0	184430788	C	T
3	chr3:184430844:T:C	0	184430844	C	T
3	chr3:184432219:T:G	0	184432219	G	T
3	chr3:184432281:A:G	0	184432281	G	A
3	chr3:184432613:G:A	0	184432613	A	G
3	chr3:184432614:T:G	0	184432614	G	T
3	chr3:184432646:AG:A	0	184432646	A	AG
3	chr3:184433650:A:C	0	184433650	C	A
3	chr3:184433801:A:G	0	184433801	G	A
3	chr3:184433885:T:C	0	184433885	C	T
3	chr3:184434785:A:T	0	184434785	T	A
3	chr3:184435085:C:A	0	184435085	A	C
3	chr3:184435143:T:C	0	184435143	C	T
3	chr3:184435879:A:G	0	184435879	G	A
3	chr3:184436359:C:T	0	184436359	T	C
3	chr3:184436697:A:G	0	184436697	G	A
3	chr3:184437145:C:T	0	184437145	T	C
3	chr3:184437620:A:G	0	184437620	G	A
3	chr3:184438347:G:A	0	184438347	A	G
3	chr3:184439761:C:T	0	184439761	T	C
3	chr3:184439857:T:C	0	184439857	C	T
3	chr3:184440188:T:G	0	184440188	G	T
3	chr3:184440217:A:C	0	184440217	C	A
3	chr3:184440662:C:G	0	184440662	G	C
3	chr3:184441141:A:T	0	184441141	T	A
3	chr3:184441192:A:G	0	184441192	G	A
3	chr3:184442384:C:A	0	184442384	A	C
3	chr3:184443009:T:A	0	184443009	A	T
3	chr3:184443157:T:C	0	184443157	C	T
3	chr3:184443208:T:C	0	184443208	C	T
3	chr3:184443391:C:T	0	184443391	T	C
3	chr3:184443947:A:G	0	184443947	G	A
3	chr3:184444610:A:G	0	184444610	G	A
3	chr3:184444772:C:T	0	184444772	T	C
3	chr3:184444916:T:C	0	184444916	C	T
3	chr3:184445127:CT:C	0	184445127	C	CT
3	chr3:184445338:G:A	0	184445338	A	G
3	chr3:184445697:A:T	0	184445697	T	A
3	chr3:184446216:C:T	0	184446216	T	C
3	chr3:184446335:C:T	0	184446335	T	C
3	chr3:184446499:T:C	0	184446499	C	T
3	chr3:184446567:T:C	0	184446567	C	T
3	chr3:184446739:G:T	0	184446739	T	G
3	chr3:184446829:A:C	0	184446829	C	A
3	chr3:184447556:T:C	0	184447556	C	T
3	chr3:184448216:T:C	0	184448216	C	T
3	chr3:184448466:A:G	0	184448466	G	A
3	chr3:184448606:C:T	0	184448606	T	C
3	chr3:184449204:T:C	0	184449204	C	T
3	chr3:184449795:C:T	0	184449795	T	C
3	chr3:184450086:G:T	0	184450086	T	G
3	chr3:184450173:G:A	0	184450173	A	G
3	chr3:184451095:C:T	0	184451095	T	C
3	chr3:184451251:A:C	0	184451251	C	A
3	chr3:184451504:A:C	0	184451504	C	A
3	chr3:184452890:G:T	0	184452890	T	G
3	chr3:184453174:A:G	0	184453174	G	A
3	chr3:184453204:C:T	0	184453204	T	C
3	chr3:184453634:C:T	0	184453634	T	C
3	chr3:184453999:T:C	0	184453999	C	T
3	chr3:184454750:G:T	0	184454750	T	G
3	chr3:184455421:A:G	0	184455421	G	A
3	chr3:184456003:T:C	0	184456003	C	T
3	chr3:184456145:T:G	0	184456145	G	T
3	chr3:184456277:G:A	0	184456277	A	G
3	chr3:184456742:C:T	0	184456742	T	C
3	chr3:184457160:G:A	0	184457160	A	G
3	chr3:184457176:G:A	0	184457176	A	G
3	chr3:184457294:G:A	0	184457294	A	G
3	chr3:184457314:C:A	0	184457314	A	C
3	chr3:184457654:T:G	0	184457654	G	T
3	chr3:184457713:G:A	0	184457713	A	G
3	chr3:184457726:G:A	0	184457726	A	G
3	chr3:184457976:G:A	0	184457976	A	G
3	chr3:184458298:T:C	0	184458298	C	T
3	chr3:184458987:G:T	0	184458987	T	G
3	chr3:184459580:A:G	0	184459580	G	A
3	chr3:184459583:C:T	0	184459583	T	C
3	chr3:184459970:T:C	0	184459970	C	T
3	chr3:184460040:T:C	0	184460040	C	T
3	chr3:184460064:G:A	0	184460064	A	G
3	chr3:184460080:A:G	0	184460080	G	A
3	chr3:184460377:G:A	0	184460377	A	G
3	chr3:184460586:C:T	0	184460586	T	C
3	chr3:184460624:G:A	0	184460624	A	G
3	chr3:184460629:A:G	0	184460629	G	A
3	chr3:184461399:G:A	0	184461399	A	G
3	chr3:184461455:C:T	0	184461455	T	C
3	chr3:184461585:A:G	0	184461585	G	A
3	chr3:184461649:G:T	0	184461649	T	G
3	chr3:184461969:T:G	0	184461969	G	T
3	chr3:184462253:T:C	0	184462253	C	T
3	chr3:184462286:G:A	0	184462286	A	G
3	chr3:184462339:C:T	0	184462339	T	C
3	chr3:184462350:A:G	0	184462350	G	A
3	chr3:184462389:C:T	0	184462389	T	C
3	chr3:184462785:C:T	0	184462785	T	C
3	chr3:184463280:G:A	0	184463280	A	G
3	chr3:184463283:G:A	0	184463283	A	G
3	chr3:184464020:C:T	0	184464020	T	C
3	chr3:184464158:T:C	0	184464158	C	T
3	chr3:184464324:A:T	0	184464324	T	A
3	chr3:184464412:G:A	0	184464412	A	G
3	chr3:184464624:TC:T	0	184464624	T	TC
3	chr3:184465031:G:A	0	184465031	A	G
3	chr3:184465419:T:A	0	184465419	A	T
3	chr3:184466158:T:A	0	184466158	A	T
3	chr3:184466447:G:A	0	184466447	A	G
3	chr3:184466518:C:A	0	184466518	A	C
3	chr3:184466799:A:G	0	184466799	G	A
3	chr3:184467297:G:A	0	184467297	A	G
3	chr3:184467338:C:T	0	184467338	T	C
3	chr3:184467654:A:G	0	184467654	G	A
3	chr3:184468227:C:A	0	184468227	A	C
3	chr3:184468380:A:G	0	184468380	G	A
3	chr3:184468831:G:T	0	184468831	T	G
3	chr3:184469060:A:G	0	184469060	G	A
3	chr3:184469302:T:C	0	184469302	C	T
3	chr3:184470170:A:G	0	184470170	G	A
3	chr3:184470298:T:C	0	184470298	C	T
3	chr3:184470427:T:C	0	184470427	C	T
3	chr3:184471148:A:G	0	184471148	G	A
3	chr3:184471280:G:A	0	184471280	A	G
3	chr3:184471366:T:C	0	184471366	C	T
3	chr3:184471401:A:G	0	184471401	G	A
3	chr3:184471751:G:A	0	184471751	A	G
3	chr3:184471845:T:G	0	184471845	G	T
3	chr3:184472104:G:A	0	184472104	A	G
3	chr3:184472287:A:G	0	184472287	G	A
3	chr3:184472695:G:A	0	184472695	A	G
3	chr3:184472796:A:G	0	184472796	G	A
3	chr3:184472832:C:T	0	184472832	T	C
3	chr3:184473176:G:A	0	184473176	A	G
3	chr3:184473432:C:T	0	184473432	T	C
3	chr3:184473888:C:T	0	184473888	T	C
3	chr3:184474074:A:G	0	184474074	G	A
3	chr3:184474108:T:A	0	184474108	A	T
3	chr3:184474299:A:G	0	184474299	G	A
3	chr3:184475564:T:A	0	184475564	A	T
3	chr3:184475577:C:T	0	184475577	T	C
3	chr3:184475605:G:T	0	184475605	T	G
3	chr3:184476059:T:C	0	184476059	C	T
3	chr3:184476192:T:C	0	184476192	C	T
3	chr3:184476333:C:A	0	184476333	A	C
3	chr3:184476400:G:A	0	184476400	A	G
3	chr3:184476694:G:C	0	184476694	C	G
3	chr3:184476830:G:A	0	184476830	A	G
3	chr3:184477140:C:T	0	184477140	T	C
3	chr3:184477146:A:G	0	184477146	G	A
3	chr3:184477186:T:C	0	184477186	C	T
3	chr3:184477261:T:A	0	184477261	A	T
3	chr3:184477289:G:A	0	184477289	A	G
3	chr3:184477335:T:C	0	184477335	C	T
3	chr3:184477500:G:A	0	184477500	A	G
3	chr3:184477706:T:C	0	184477706	C	T
3	chr3:184477721:A:T	0	184477721	T	A
3	chr3:184477726:C:T	0	184477726	T	C
3	chr3:184477875:T:C	0	184477875	C	T
3	chr3:184477995:G:A	0	184477995	A	G
3	chr3:184478141:T:C	0	184478141	C	T
3	chr3:184478435:G:A	0	184478435	A	G
3	chr3:184478470:T:C	0	184478470	C	T
3	chr3:184478690:T:C	0	184478690	C	T
3	chr3:184478795:T:A	0	184478795	A	T
3	chr3:184479034:T:C	0	184479034	C	T
3	chr3:184479047:G:A	0	184479047	A	G
3	chr3:184479073:T:C	0	184479073	C	T
3	chr3:184479237:ATCT:A	0	184479237	A	ATCT
3	chr3:184479516:G:A	0	184479516	A	G
3	chr3:184479536:C:G	0	184479536	G	C
3	chr3:184479590:T:C	0	184479590	C	T
3	chr3:184479849:G:GT	0	184479849	GT	G
3	chr3:184479905:G:C	0	184479905	C	G
3	chr3:184479993:T:A	0	184479993	A	T
3	chr3:184480131:A:G	0	184480131	G	A
3	chr3:184480687:A:G	0	184480687	G	A
3	chr3:184480776:A:G	0	184480776	G	A
3	chr3:184481009:C:T	0	184481009	T	C
3	chr3:184481121:C:T	0	184481121	T	C
3	chr3:184481315:A:G	0	184481315	G	A
3	chr3:184481566:A:G	0	184481566	G	A
3	chr3:184481606:C:T	0	184481606	T	C
3	chr3:184481907:A:G	0	184481907	G	A
3	chr3:184481928:G:A	0	184481928	A	G
3	chr3:184482419:G:A	0	184482419	A	G
3	chr3:184482796:C:T	0	184482796	T	C
3	chr3:184482813:G:A	0	184482813	A	G
3	chr3:184482832:C:T	0	184482832	T	C
3	chr3:184482897:C:T	0	184482897	T	C
3	chr3:184483092:C:T	0	184483092	T	C
3	chr3:184483333:T:C	0	184483333	C	T
3	chr3:184483976:T:C	0	184483976	C	T
3	chr3:184484580:ACGGATGG:A	0	184484580	A	ACGGATGG
3	chr3:184484624:G:C	0	184484624	C	G
3	chr3:184485243:T:C	0	184485243	C	T
3	chr3:184485615:T:C	0	184485615	C	T
3	chr3:184485897:T:C	0	184485897	C	T
3	chr3:184486071:T:C	0	184486071	C	T
3	chr3:184486264:G:A	0	184486264	A	G
3	chr3:184486317:T:C	0	184486317	C	T
3	chr3:184486343:TATA:T	0	184486343	T	TATA
3	chr3:184486421:A:AT	0	184486421	AT	A
3	chr3:184486631:A:G	0	184486631	G	A
3	chr3:184487104:G:A	0	184487104	A	G
3	chr3:184487136:G:A	0	184487136	A	G
3	chr3:184487576:G:A	0	184487576	A	G
3	chr3:184487634:G:T	0	184487634	T	G
3	chr3:184487650:T:C	0	184487650	C	T
3	chr3:184487742:C:T	0	184487742	T	C
3	chr3:184487856:G:A	0	184487856	A	G
3	chr3:184487876:G:A	0	184487876	A	G
3	chr3:184488431:T:A	0	184488431	A	T
3	chr3:184489376:T:C	0	184489376	C	T
3	chr3:184489583:A:C	0	184489583	C	A
3	chr3:184489873:A:G	0	184489873	G	A
3	chr3:184489911:A:G	0	184489911	G	A
3	chr3:184489992:C:G	0	184489992	G	C
3	chr3:184491003:T:C	0	184491003	C	T
3	chr3:184491227:C:T	0	184491227	T	C
3	chr3:184491242:T:C	0	184491242	C	T
3	chr3:184491310:A:G	0	184491310	G	A
3	chr3:184491406:C:A	0	184491406	A	C
3	chr3:184491613:T:G	0	184491613	G	T
3	chr3:184491803:C:A	0	184491803	A	C
3	chr3:184491859:T:C	0	184491859	C	T
3	chr3:184492390:G:C	0	184492390	C	G
3	chr3:184492617:GGAGGACGGAGAGA:G	0	184492617	G	GGAGGACGGAGAGA
3	chr3:184492910:G:A	0	184492910	A	G
3	chr3:184492940:T:C	0	184492940	C	T
3	chr3:184493630:T:G	0	184493630	G	T
3	chr3:184494244:G:GCT	0	184494244	GCT	G
3	chr3:184494349:T:G	0	184494349	G	T
3	chr3:184494352:C:T	0	184494352	T	C
3	chr3:184494483:T:G	0	184494483	G	T
3	chr3:184494843:G:A	0	184494843	A	G
3	chr3:184494907:G:A	0	184494907	A	G
3	chr3:184495107:G:A	0	184495107	A	G
3	chr3:184495329:T:C	0	184495329	C	T
3	chr3:184495914:T:C	0	184495914	C	T
3	chr3:184496019:G:A	0	184496019	A	G
3	chr3:184496146:T:C	0	184496146	C	T
3	chr3:184496482:G:A	0	184496482	A	G
3	chr3:184496676:C:T	0	184496676	T	C
3	chr3:184496766:TGAA:T	0	184496766	T	TGAA
3	chr3:184496921:C:T	0	184496921	T	C
3	chr3:184496971:T:C	0	184496971	C	T
3	chr3:184497109:G:A	0	184497109	A	G
3	chr3:184497147:C:T	0	184497147	T	C
3	chr3:184497342:C:T	0	184497342	T	C
3	chr3:184498122:T:C	0	184498122	C	T
3	chr3:184498342:T:C	0	184498342	C	T
3	chr3:184498378:T:TC	0	184498378	TC	T
3	chr3:184498519:G:T	0	184498519	T	G
3	chr3:184498553:C:A	0	184498553	A	C
3	chr3:184498593:CT:C	0	184498593	C	CT
3	chr3:184498704:A:G	0	184498704	G	A
3	chr3:184498827:T:C	0	184498827	C	T
3	chr3:184499032:G:A	0	184499032	A	G
3	chr3:184499114:C:T	0	184499114	T	C
3	chr3:184499176:T:C	0	184499176	C	T
3	chr3:184499222:C:T	0	184499222	T	C
3	chr3:184499500:A:G	0	184499500	G	A
3	chr3:184499889:C:T	0	184499889	T	C
3	chr3:184500859:A:G	0	184500859	G	A
3	chr3:184501242:T:C	0	184501242	C	T
3	chr3:184501862:A:G	0	184501862	G	A
3	chr3:184501878:T:C	0	184501878	C	T
3	chr3:184502024:G:T	0	184502024	T	G
3	chr3:184502356:C:T	0	184502356	T	C
3	chr3:184503767:C:T	0	184503767	T	C
3	chr3:184503892:T:G	0	184503892	G	T
3	chr3:184504246:G:C	0	184504246	C	G
3	chr3:184504531:G:A	0	184504531	A	G
3	chr3:184505604:G:A	0	184505604	A	G
3	chr3:184505666:A:G	0	184505666	G	A
3	chr3:184505867:A:G	0	184505867	G	A
3	chr3:184505970:T:A	0	184505970	A	T
3	chr3:184506018:T:C	0	184506018	C	T
3	chr3:184506142:G:A	0	184506142	A	G
3	chr3:184506181:A:G	0	184506181	G	A
3	chr3:184506209:C:T	0	184506209	T	C
3	chr3:184506593:A:G	0	184506593	G	A
3	chr3:184506741:A:G	0	184506741	G	A
3	chr3:184506777:T:G	0	184506777	G	T
3	chr3:184507373:T:C	0	184507373	C	T
3	chr3:184508727:T:C	0	184508727	C	T
3	chr3:184509218:C:T	0	184509218	T	C
3	chr3:184509394:T:C	0	184509394	C	T
3	chr3:184509641:G:T	0	184509641	T	G
3	chr3:184509795:T:G	0	184509795	G	T
3	chr3:184509836:A:G	0	184509836	G	A
3	chr3:184509838:G:A	0	184509838	A	G
3	chr3:184509965:A:G	0	184509965	G	A
3	chr3:184510044:C:T	0	184510044	T	C
3	chr3:184510153:A:T	0	184510153	T	A
3	chr3:184510337:A:G	0	184510337	G	A
3	chr3:184510484:C:T	0	184510484	T	C
3	chr3:184510614:A:G	0	184510614	G	A
3	chr3:184510687:T:G	0	184510687	G	T
3	chr3:184510741:A:G	0	184510741	G	A
3	chr3:184510771:G:T	0	184510771	T	G
3	chr3:184511334:G:C	0	184511334	C	G
3	chr3:184512980:A:G	0	184512980	G	A
3	chr3:184513291:A:G	0	184513291	G	A
3	chr3:184513380:G:A	0	184513380	A	G
3	chr3:184513434:G:C	0	184513434	C	G
3	chr3:184513587:CGG:C	0	184513587	C	CGG
3	chr3:184513750:A:G	0	184513750	G	A
3	chr3:184514078:G:A	0	184514078	A	G
3	chr3:184514560:A:G	0	184514560	G	A
3	chr3:184514656:A:C	0	184514656	C	A
3	chr3:184514676:C:T	0	184514676	T	C
3	chr3:184514786:C:T	0	184514786	T	C
3	chr3:184514902:C:T	0	184514902	T	C
3	chr3:184515174:A:G	0	184515174	G	A
3	chr3:184515295:T:C	0	184515295	C	T
3	chr3:184515857:C:T	0	184515857	T	C
3	chr3:184516091:G:T	0	184516091	T	G
3	chr3:184516478:A:G	0	184516478	G	A
3	chr3:184516529:A:G	0	184516529	G	A
3	chr3:184516873:T:G	0	184516873	G	T
3	chr3:184517050:T:A	0	184517050	A	T
3	chr3:184517237:G:A	0	184517237	A	G
3	chr3:184517368:A:G	0	184517368	G	A
3	chr3:184517445:A:G	0	184517445	G	A
3	chr3:184517711:C:T	0	184517711	T	C
3	chr3:184518546:T:A	0	184518546	A	T
3	chr3:184518752:G:A	0	184518752	A	G
3	chr3:184519155:A:G	0	184519155	G	A
3	chr3:184519213:C:T	0	184519213	T	C
3	chr3:184519485:T:C	0	184519485	C	T
3	chr3:184519545:G:A	0	184519545	A	G
3	chr3:184519667:A:G	0	184519667	G	A
3	chr3:184520032:A:G	0	184520032	G	A
3	chr3:184520226:C:A	0	184520226	A	C
3	chr3:184520456:C:T	0	184520456	T	C
3	chr3:184520895:C:G	0	184520895	G	C
3	chr3:184520927:T:A	0	184520927	A	T
3	chr3:184521899:A:C	0	184521899	C	A
3	chr3:184523474:G:T	0	184523474	T	G
3	chr3:184523546:C:T	0	184523546	T	C
3	chr3:184523722:G:A	0	184523722	A	G
3	chr3:184524335:T:G	0	184524335	G	T
3	chr3:184524610:C:T	0	184524610	T	C
3	chr3:184524841:G:A	0	184524841	A	G
3	chr3:184527634:G:A	0	184527634	A	G
3	chr3:184528855:G:A	0	184528855	A	G
3	chr3:184528948:G:A	0	184528948	A	G
3	chr3:184528991:G:A	0	184528991	A	G
3	chr3:184530044:C:G	0	184530044	G	C
3	chr3:184530695:AG:A	0	184530695	A	AG
3	chr3:184531201:G:A	0	184531201	A	G
3	chr3:184531256:C:T	0	184531256	T	C
3	chr3:184531416:C:T	0	184531416	T	C
3	chr3:184532169:G:C	0	184532169	C	G
3	chr3:184532177:G:A	0	184532177	A	G
3	chr3:184533476:C:A	0	184533476	A	C
3	chr3:184533615:T:G	0	184533615	G	T
3	chr3:184533923:A:G	0	184533923	G	A
3	chr3:184534074:A:G	0	184534074	G	A
3	chr3:184534545:G:A	0	184534545	A	G
3	chr3:184534704:A:C	0	184534704	C	A
3	chr3:184534731:T:C	0	184534731	C	T
3	chr3:184534906:A:G	0	184534906	G	A
3	chr3:184534994:C:T	0	184534994	T	C
3	chr3:184535202:A:G	0	184535202	G	A
3	chr3:184535288:C:T	0	184535288	T	C
3	chr3:184535549:A:C	0	184535549	C	A
3	chr3:184536297:A:G	0	184536297	G	A
3	chr3:184536488:T:G	0	184536488	G	T
3	chr3:184536828:G:A	0	184536828	A	G
3	chr3:184536991:G:A	0	184536991	A	G
3	chr3:184538046:C:T	0	184538046	T	C
3	chr3:184538301:A:G	0	184538301	G	A
3	chr3:184539010:T:G	0	184539010	G	T
3	chr3:184539604:G:A	0	184539604	A	G
3	chr3:184540061:C:G	0	184540061	G	C
3	chr3:184540146:A:G	0	184540146	G	A
3	chr3:184540217:G:A	0	184540217	A	G
3	chr3:184540416:C:T	0	184540416	T	C
3	chr3:184540822:T:C	0	184540822	C	T
3	chr3:184540877:C:G	0	184540877	G	C
3	chr3:184541099:C:A	0	184541099	A	C
3	chr3:184541199:T:C	0	184541199	C	T
3	chr3:184541933:AT:A	0	184541933	A	AT
3	chr3:184541940:G:A	0	184541940	A	G
3	chr3:184542965:C:T	0	184542965	T	C
3	chr3:184543611:A:G	0	184543611	G	A
3	chr3:184544343:A:G	0	184544343	G	A
3	chr3:184545130:T:C	0	184545130	C	T
3	chr3:184545636:G:A	0	184545636	A	G
3	chr3:184545885:G:T	0	184545885	T	G
3	chr3:184546992:G:A	0	184546992	A	G
3	chr3:184547139:G:A	0	184547139	A	G
3	chr3:184547538:A:G	0	184547538	G	A
3	chr3:184547878:G:T	0	184547878	T	G
3	chr3:184548078:C:T	0	184548078	T	C
3	chr3:184548129:T:C	0	184548129	C	T
3	chr3:184548277:ACT:A	0	184548277	A	ACT
3	chr3:184548619:G:A	0	184548619	A	G
3	chr3:184548921:C:G	0	184548921	G	C
3	chr3:184548931:C:A	0	184548931	A	C
3	chr3:184549042:T:C	0	184549042	C	T
3	chr3:184549198:T:C	0	184549198	C	T
3	chr3:184549370:T:C	0	184549370	C	T
3	chr3:184549952:A:G	0	184549952	G	A
3	chr3:184549990:G:A	0	184549990	A	G
3	chr3:184550098:T:C	0	184550098	C	T
3	chr3:184550153:A:G	0	184550153	G	A
3	chr3:184550406:G:A	0	184550406	A	G
3	chr3:184550480:G:A	0	184550480	A	G
3	chr3:184551182:C:T	0	184551182	T	C
3	chr3:184551525:C:T	0	184551525	T	C
3	chr3:184551900:A:G	0	184551900	G	A
3	chr3:184552085:A:G	0	184552085	G	A
3	chr3:184552270:T:C	0	184552270	C	T
3	chr3:184553211:A:G	0	184553211	G	A
3	chr3:184553454:A:G	0	184553454	G	A
3	chr3:184553769:T:C	0	184553769	C	T
3	chr3:184553977:T:C	0	184553977	C	T
3	chr3:184554914:T:C	0	184554914	C	T
3	chr3:184555921:C:T	0	184555921	T	C
3	chr3:184555970:A:G	0	184555970	G	A
3	chr3:184557089:G:A	0	184557089	A	G
3	chr3:184557678:T:C	0	184557678	C	T
3	chr3:184557853:T:G	0	184557853	G	T
3	chr3:184558370:TC:T	0	184558370	T	TC
3	chr3:184558418:C:T	0	184558418	T	C
3	chr3:184558676:T:C	0	184558676	C	T
3	chr3:184558829:T:G	0	184558829	G	T
3	chr3:184559712:C:T	0	184559712	T	C
3	chr3:184560315:T:C	0	184560315	C	T
3	chr3:184560583:G:A	0	184560583	A	G
3	chr3:184561038:C:T	0	184561038	T	C
3	chr3:184562381:G:A	0	184562381	A	G
3	chr3:184562605:G:A	0	184562605	A	G
3	chr3:184562790:C:A	0	184562790	A	C
3	chr3:184562922:G:C	0	184562922	C	G
3	chr3:184563868:A:G	0	184563868	G	A
3	chr3:184564574:C:T	0	184564574	T	C
3	chr3:184565904:T:G	0	184565904	G	T
3	chr3:184566491:C:T	0	184566491	T	C
3	chr3:184567821:A:C	0	184567821	C	A
3	chr3:184568261:A:C	0	184568261	C	A
3	chr3:184568339:T:C	0	184568339	C	T
3	chr3:184570127:C:T	0	184570127	T	C
3	chr3:184570976:CAG:C	0	184570976	C	CAG
3	chr3:184572194:T:C	0	184572194	C	T
3	chr3:184572560:G:A	0	184572560	A	G
3	chr3:184573704:T:C	0	184573704	C	T
3	chr3:184573994:T:C	0	184573994	C	T
3	chr3:184574240:A:G	0	184574240	G	A
3	chr3:184574267:G:C	0	184574267	C	G
3	chr3:184574650:A:G	0	184574650	G	A
3	chr3:184575053:C:T	0	184575053	T	C
3	chr3:184575776:C:T	0	184575776	T	C
3	chr3:184575822:T:C	0	184575822	C	T
3	chr3:184575981:T:C	0	184575981	C	T
3	chr3:184576369:A:G	0	184576369	G	A
3	chr3:184577528:C:T	0	184577528	T	C
3	chr3:184578040:C:A	0	184578040	A	C
3	chr3:184578133:C:T	0	184578133	T	C
3	chr3:184578676:G:A	0	184578676	A	G
3	chr3:184578839:T:A	0	184578839	A	T
3	chr3:184578919:G:A	0	184578919	A	G
3	chr3:184580004:A:G	0	184580004	G	A
3	chr3:184580154:T:C	0	184580154	C	T
3	chr3:184580214:G:A	0	184580214	A	G
3	chr3:184580875:G:A	0	184580875	A	G
3	chr3:184581280:G:A	0	184581280	A	G
3	chr3:184581379:T:C	0	184581379	C	T
3	chr3:184581626:C:T	0	184581626	T	C
3	chr3:184581720:G:A	0	184581720	A	G
3	chr3:184582521:T:C	0	184582521	C	T
3	chr3:184583823:G:C	0	184583823	C	G
3	chr3:184584262:T:A	0	184584262	A	T
3	chr3:184584274:A:G	0	184584274	G	A
3	chr3:184584846:C:T	0	184584846	T	C
3	chr3:184585055:C:G	0	184585055	G	C
3	chr3:184585449:AGGATTGTAGTAAGT:A	0	184585449	A	AGGATTGTAGTAAGT
3	chr3:184585465:CT:C	0	184585465	C	CT
3	chr3:184585561:T:C	0	184585561	C	T
3	chr3:184585701:G:A	0	184585701	A	G
3	chr3:184586144:T:G	0	184586144	G	T
3	chr3:184586176:CT:C	0	184586176	C	CT
3	chr3:184586326:TA:T	0	184586326	T	TA
3	chr3:184586483:G:A	0	184586483	A	G
3	chr3:184586558:T:C	0	184586558	C	T
3	chr3:184586727:G:A	0	184586727	A	G
3	chr3:184586891:G:A	0	184586891	A	G
3	chr3:184586908:C:G	0	184586908	G	C
3	chr3:184587457:T:C	0	184587457	C	T
3	chr3:184587900:A:T	0	184587900	T	A
3	chr3:184588090:C:T	0	184588090	T	C
3	chr3:184588265:A:G	0	184588265	G	A
3	chr3:184588667:A:G	0	184588667	G	A
3	chr3:184588771:G:A	0	184588771	A	G
3	chr3:184589008:G:A	0	184589008	A	G
3	chr3:184589737:G:A	0	184589737	A	G
3	chr3:184589777:G:A	0	184589777	A	G
3	chr3:184589850:T:C	0	184589850	C	T
3	chr3:184590151:A:C	0	184590151	C	A
3	chr3:184590247:A:G	0	184590247	G	A
3	chr3:184590297:A:C	0	184590297	C	A
3	chr3:184592787:A:G	0	184592787	G	A
3	chr3:184593150:G:A	0	184593150	A	G
3	chr3:184593915:C:T	0	184593915	T	C
3	chr3:184594152:A:T	0	184594152	T	A
3	chr3:184594734:T:G	0	184594734	G	T
3	chr3:184594970:C:T	0	184594970	T	C
3	chr3:184595723:C:T	0	184595723	T	C
3	chr3:184595994:G:A	0	184595994	A	G
3	chr3:184597271:G:A	0	184597271	A	G
3	chr3:184597814:G:A	0	184597814	A	G
3	chr3:184597823:C:T	0	184597823	T	C
3	chr3:184597899:G:A	0	184597899	A	G
3	chr3:184599160:A:G	0	184599160	G	A
3	chr3:184599375:C:G	0	184599375	G	C
3	chr3:184600244:T:G	0	184600244	G	T
3	chr3:184600676:C:T	0	184600676	T	C
3	chr3:184600976:T:C	0	184600976	C	T
3	chr3:184601219:C:T	0	184601219	T	C
3	chr3:184602736:G:A	0	184602736	A	G
3	chr3:184603100:C:T	0	184603100	T	C
3	chr3:184603375:A:G	0	184603375	G	A
3	chr3:184603466:T:C	0	184603466	C	T
3	chr3:184605162:T:C	0	184605162	C	T
3	chr3:184605173:G:A	0	184605173	A	G
3	chr3:184605792:G:A	0	184605792	A	G
3	chr3:184607138:C:T	0	184607138	T	C
3	chr3:184608167:C:T	0	184608167	T	C
3	chr3:184608633:A:G	0	184608633	G	A
3	chr3:184608697:A:G	0	184608697	G	A
3	chr3:184608701:T:G	0	184608701	G	T
3	chr3:184608705:A:C	0	184608705	C	A
3	chr3:184608856:T:C	0	184608856	C	T
3	chr3:184609255:C:G	0	184609255	G	C
3	chr3:184609459:C:T	0	184609459	T	C
3	chr3:184610044:A:C	0	184610044	C	A
3	chr3:184610232:G:A	0	184610232	A	G
3	chr3:184610958:C:T	0	184610958	T	C
3	chr3:184611127:A:G	0	184611127	G	A
3	chr3:184611190:G:A	0	184611190	A	G
3	chr3:184612525:T:C	0	184612525	C	T
3	chr3:184612935:T:C	0	184612935	C	T
3	chr3:184613454:G:A	0	184613454	A	G
3	chr3:184613465:C:A	0	184613465	A	C
3	chr3:184613658:A:G	0	184613658	G	A
3	chr3:184614862:G:A	0	184614862	A	G
3	chr3:184615838:T:G	0	184615838	G	T
3	chr3:184615992:G:A	0	184615992	A	G
3	chr3:184616240:G:A	0	184616240	A	G
3	chr3:184617853:C:T	0	184617853	T	C
3	chr3:184619266:T:C	0	184619266	C	T
3	chr3:184620030:A:G	0	184620030	G	A
3	chr3:184620166:C:G	0	184620166	G	C
3	chr3:184620252:A:G	0	184620252	G	A
3	chr3:184620426:T:A	0	184620426	A	T
3	chr3:184620928:A:T	0	184620928	T	A
3	chr3:184620933:G:A	0	184620933	A	G
3	chr3:184621311:A:T	0	184621311	T	A
3	chr3:184621905:A:G	0	184621905	G	A
3	chr3:184621969:C:T	0	184621969	T	C
3	chr3:184622565:G:A	0	184622565	A	G
3	chr3:184623016:T:A	0	184623016	A	T
3	chr3:184623106:T:C	0	184623106	C	T
3	chr3:184623650:A:G	0	184623650	G	A
3	chr3:184623694:T:G	0	184623694	G	T
3	chr3:184623825:T:C	0	184623825	C	T
3	chr3:184624702:T:C	0	184624702	C	T
3	chr3:184624757:T:C	0	184624757	C	T
3	chr3:184624767:T:C	0	184624767	C	T
3	chr3:184625249:G:A	0	184625249	A	G
3	chr3:184626350:C:T	0	184626350	T	C
3	chr3:184626819:C:T	0	184626819	T	C
3	chr3:184626837:C:T	0	184626837	T	C
3	chr3:184627276:C:G	0	184627276	G	C
3	chr3:184627909:C:T	0	184627909	T	C
3	chr3:184629310:T:C	0	184629310	C	T
3	chr3:184629315:C:T	0	184629315	T	C
3	chr3:184629713:C:T	0	184629713	T	C
3	chr3:184629820:A:G	0	184629820	G	A
3	chr3:184629975:T:C	0	184629975	C	T
3	chr3:184630080:G:A	0	184630080	A	G
3	chr3:184630510:T:A	0	184630510	A	T
3	chr3:184630511:T:C	0	184630511	C	T
3	chr3:184631286:CA:C	0	184631286	C	CA
3	chr3:184631800:G:A	0	184631800	A	G
3	chr3:184631812:C:G	0	184631812	G	C
3	chr3:184632147:C:A	0	184632147	A	C
3	chr3:184632685:C:T	0	184632685	T	C
3	chr3:184633024:A:G	0	184633024	G	A
3	chr3:184633925:C:T	0	184633925	T	C
3	chr3:184634412:C:T	0	184634412	T	C
3	chr3:184634640:A:G	0	184634640	G	A
3	chr3:184635116:T:A	0	184635116	A	T
3	chr3:184635550:G:GAC	0	184635550	GAC	G
3	chr3:184635559:G:A	0	184635559	A	G
3	chr3:184636051:C:T	0	184636051	T	C
3	chr3:184636251:G:A	0	184636251	A	G
3	chr3:184636993:C:T	0	184636993	T	C
3	chr3:184637317:C:T	0	184637317	T	C
3	chr3:184637321:A:T	0	184637321	T	A
3	chr3:184637335:A:G	0	184637335	G	A
3	chr3:184637691:T:A	0	184637691	A	T
3	chr3:184637900:G:A	0	184637900	A	G
3	chr3:184638465:G:A	0	184638465	A	G
3	chr3:184638567:C:T	0	184638567	T	C
3	chr3:184638934:G:A	0	184638934	A	G
3	chr3:184639171:A:G	0	184639171	G	A
3	chr3:184639840:G:C	0	184639840	C	G
3	chr3:184641251:A:G	0	184641251	G	A
3	chr3:184641388:C:T	0	184641388	T	C
3	chr3:184641475:A:C	0	184641475	C	A
3	chr3:184642222:C:A	0	184642222	A	C
3	chr3:184643703:A:G	0	184643703	G	A
3	chr3:184644871:A:G	0	184644871	G	A
3	chr3:184646121:T:C	0	184646121	C	T
3	chr3:184646321:G:A	0	184646321	A	G
3	chr3:184647657:T:C	0	184647657	C	T
3	chr3:184647932:CCCT:C	0	184647932	C	CCCT
3	chr3:184647985:A:G	0	184647985	G	A
3	chr3:184648108:C:A	0	184648108	A	C
3	chr3:184648119:T:C	0	184648119	C	T
3	chr3:184648505:C:T	0	184648505	T	C
3	chr3:184648947:C:T	0	184648947	T	C
3	chr3:184650609:G:A	0	184650609	A	G
3	chr3:184651051:C:A	0	184651051	A	C
3	chr3:184651800:G:A	0	184651800	A	G
3	chr3:184651885:C:T	0	184651885	T	C
3	chr3:184652174:A:G	0	184652174	G	A
3	chr3:184652335:T:C	0	184652335	C	T
3	chr3:184652665:G:T	0	184652665	T	G
3	chr3:184652943:A:G	0	184652943	G	A
3	chr3:184653436:T:C	0	184653436	C	T
3	chr3:184655282:T:G	0	184655282	G	T
3	chr3:184655436:A:G	0	184655436	G	A
3	chr3:184655725:C:T	0	184655725	T	C
3	chr3:184656340:G:A	0	184656340	A	G
3	chr3:184656460:A:G	0	184656460	G	A
3	chr3:184656574:G:A	0	184656574	A	G
3	chr3:184656812:C:T	0	184656812	T	C
3	chr3:184657116:C:T	0	184657116	T	C
3	chr3:184658160:G:A	0	184658160	A	G
3	chr3:184659064:G:A	0	184659064	A	G
3	chr3:184659116:G:A	0	184659116	A	G
3	chr3:184659278:A:G	0	184659278	G	A
3	chr3:184659532:A:G	0	184659532	G	A
3	chr3:184659851:T:C	0	184659851	C	T
3	chr3:184659856:A:C	0	184659856	C	A
3	chr3:184659987:T:C	0	184659987	C	T
3	chr3:184660198:A:G	0	184660198	G	A
3	chr3:184660505:T:C	0	184660505	C	T
3	chr3:184660843:T:C	0	184660843	C	T
3	chr3:184661693:G:A	0	184661693	A	G
3	chr3:184662498:A:AG	0	184662498	AG	A
3	chr3:184662751:G:A	0	184662751	A	G
3	chr3:184663494:T:TA	0	184663494	TA	T
3	chr3:184663778:A:G	0	184663778	G	A
3	chr3:184664715:A:G	0	184664715	G	A
3	chr3:184665004:C:T	0	184665004	T	C
3	chr3:184665312:G:A	0	184665312	A	G
3	chr3:184665833:C:T	0	184665833	T	C
3	chr3:184666048:AC:A	0	184666048	A	AC
3	chr3:184666634:C:G	0	184666634	G	C
3	chr3:184666728:G:A	0	184666728	A	G
3	chr3:184667101:C:T	0	184667101	T	C
3	chr3:184667508:G:A	0	184667508	A	G
3	chr3:184667711:C:T	0	184667711	T	C
3	chr3:184667762:T:A	0	184667762	A	T
3	chr3:184668041:G:A	0	184668041	A	G
3	chr3:184668158:G:A	0	184668158	A	G
3	chr3:184668253:T:C	0	184668253	C	T
3	chr3:184668396:G:A	0	184668396	A	G
3	chr3:184668591:A:G	0	184668591	G	A
3	chr3:184670385:C:T	0	184670385	T	C
3	chr3:184672690:C:T	0	184672690	T	C
3	chr3:184673301:C:T	0	184673301	T	C
3	chr3:184673674:A:G	0	184673674	G	A
3	chr3:184673785:C:T	0	184673785	T	C
3	chr3:184674201:G:T	0	184674201	T	G
3	chr3:184674219:A:T	0	184674219	T	A
3	chr3:184674280:A:G	0	184674280	G	A
3	chr3:184674564:T:C	0	184674564	C	T
3	chr3:184675069:T:TG	0	184675069	TG	T
3	chr3:184675513:A:G	0	184675513	G	A
3	chr3:184675577:A:C	0	184675577	C	A
3	chr3:184675739:C:T	0	184675739	T	C
3	chr3:184676519:G:C	0	184676519	C	G
3	chr3:184677042:G:A	0	184677042	A	G
3	chr3:184677783:C:T	0	184677783	T	C
3	chr3:184678625:A:G	0	184678625	G	A
3	chr3:184678650:T:C	0	184678650	C	T
3	chr3:184679611:C:T	0	184679611	T	C
3	chr3:184679820:C:A	0	184679820	A	C
3	chr3:184680152:C:T	0	184680152	T	C
3	chr3:184680329:T:C	0	184680329	C	T
3	chr3:184681570:A:G	0	184681570	G	A
3	chr3:184681850:G:C	0	184681850	C	G
3	chr3:184682008:C:A	0	184682008	A	C
3	chr3:184682721:C:T	0	184682721	T	C
3	chr3:184683706:TTTTTG:T	0	184683706	T	TTTTTG
3	chr3:184684334:G:A	0	184684334	A	G
3	chr3:184684806:C:T	0	184684806	T	C
3	chr3:184684815:T:C	0	184684815	C	T
3	chr3:184686042:G:A	0	184686042	A	G
3	chr3:184686515:A:T	0	184686515	T	A
3	chr3:184686562:T:C	0	184686562	C	T
3	chr3:184687699:A:G	0	184687699	G	A
3	chr3:184687814:AGC:A	0	184687814	A	AGC
3	chr3:184688807:G:A	0	184688807	A	G
3	chr3:184688930:G:A	0	184688930	A	G
3	chr3:184689111:G:A	0	184689111	A	G
3	chr3:184689866:C:T	0	184689866	T	C
3	chr3:184689904:C:T	0	184689904	T	C
3	chr3:184689987:G:A	0	184689987	A	G
3	chr3:184690543:A:G	0	184690543	G	A
3	chr3:184690551:T:C	0	184690551	C	T
3	chr3:184690744:G:A	0	184690744	A	G
3	chr3:184690913:G:A	0	184690913	A	G
3	chr3:184690924:TTACGG:T	0	184690924	T	TTACGG
3	chr3:184690961:T:C	0	184690961	C	T
3	chr3:184691038:G:A	0	184691038	A	G
3	chr3:184691192:G:A	0	184691192	A	G
3	chr3:184691585:A:T	0	184691585	T	A
3	chr3:184691651:C:G	0	184691651	G	C
3	chr3:184691990:G:A	0	184691990	A	G
3	chr3:184692151:G:A	0	184692151	A	G
3	chr3:184692171:C:A	0	184692171	A	C
3	chr3:184692283:G:T	0	184692283	T	G
3	chr3:184692530:G:C	0	184692530	C	G
3	chr3:184692634:A:G	0	184692634	G	A
3	chr3:184692930:G:A	0	184692930	A	G
3	chr3:184693925:T:A	0	184693925	A	T
3	chr3:184694685:T:C	0	184694685	C	T
3	chr3:184695164:G:A	0	184695164	A	G
3	chr3:184695206:G:A	0	184695206	A	G
3	chr3:184695293:A:G	0	184695293	G	A
3	chr3:184695724:C:A	0	184695724	A	C
3	chr3:184695939:C:T	0	184695939	T	C
3	chr3:184696252:T:C	0	184696252	C	T
3	chr3:184696949:G:A	0	184696949	A	G
3	chr3:184697821:G:A	0	184697821	A	G
3	chr3:184698221:T:C	0	184698221	C	T
3	chr3:184698312:G:A	0	184698312	A	G
3	chr3:184698665:T:C	0	184698665	C	T
3	chr3:184700009:A:G	0	184700009	G	A
3	chr3:184700088:T:C	0	184700088	C	T
3	chr3:184700251:G:A	0	184700251	A	G
3	chr3:184700606:T:C	0	184700606	C	T
3	chr3:184701596:C:T	0	184701596	T	C
3	chr3:184701862:C:A	0	184701862	A	C
3	chr3:184703899:T:C	0	184703899	C	T
3	chr3:184704469:G:C	0	184704469	C	G
3	chr3:184705457:T:A	0	184705457	A	T
3	chr3:184705835:G:A	0	184705835	A	G
3	chr3:184705870:T:C	0	184705870	C	T
3	chr3:184706016:C:CAG	0	184706016	CAG	C
3	chr3:184706231:G:A	0	184706231	A	G
3	chr3:184706367:G:A	0	184706367	A	G
3	chr3:184707064:G:A	0	184707064	A	G
3	chr3:184707811:T:C	0	184707811	C	T
3	chr3:184707871:A:T	0	184707871	T	A
3	chr3:184709076:C:T	0	184709076	T	C
3	chr3:184709157:T:C	0	184709157	C	T
3	chr3:184709999:T:C	0	184709999	C	T
3	chr3:184710247:T:G	0	184710247	G	T
3	chr3:184711115:T:G	0	184711115	G	T
3	chr3:184711626:C:A	0	184711626	A	C
3	chr3:184711930:A:G	0	184711930	G	A
3	chr3:184714922:A:G	0	184714922	G	A
3	chr3:184715801:T:C	0	184715801	C	T
3	chr3:184719692:G:A	0	184719692	A	G
3	chr3:184721025:T:C	0	184721025	C	T
3	chr3:184721654:C:A	0	184721654	A	C
3	chr3:184721830:A:T	0	184721830	T	A
3	chr3:184721969:AAAT:A	0	184721969	A	AAAT
3	chr3:184722610:G:A	0	184722610	A	G
3	chr3:184722946:A:G	0	184722946	G	A
3	chr3:184723060:A:G	0	184723060	G	A
3	chr3:184723075:T:C	0	184723075	C	T
3	chr3:184723132:C:G	0	184723132	G	C
3	chr3:184723490:G:A	0	184723490	A	G
3	chr3:184723520:TC:T	0	184723520	T	TC
3	chr3:184723778:T:C	0	184723778	C	T
3	chr3:184723838:T:C	0	184723838	C	T
3	chr3:184723942:A:C	0	184723942	C	A
3	chr3:184724304:C:T	0	184724304	T	C
3	chr3:184724352:A:G	0	184724352	G	A
3	chr3:184724661:G:T	0	184724661	T	G
3	chr3:184725847:A:G	0	184725847	G	A
3	chr3:184726366:G:A	0	184726366	A	G
3	chr3:184727365:T:A	0	184727365	A	T
3	chr3:184727389:A:C	0	184727389	C	A
3	chr3:184727496:A:G	0	184727496	G	A
3	chr3:184727507:T:A	0	184727507	A	T
3	chr3:184727928:A:G	0	184727928	G	A
3	chr3:184728281:A:G	0	184728281	G	A
3	chr3:184728352:C:T	0	184728352	T	C
3	chr3:184728445:A:C	0	184728445	C	A
3	chr3:184728837:A:G	0	184728837	G	A
3	chr3:184729779:C:T	0	184729779	T	C
3	chr3:184731760:T:C	0	184731760	C	T
3	chr3:184731846:T:C	0	184731846	C	T
3	chr3:184731889:C:T	0	184731889	T	C
3	chr3:184732398:A:G	0	184732398	G	A
3	chr3:184733226:G:A	0	184733226	A	G
3	chr3:184733838:C:T	0	184733838	T	C
3	chr3:184735065:C:T	0	184735065	T	C
3	chr3:184735269:T:C	0	184735269	C	T
3	chr3:184736295:C:G	0	184736295	G	C
3	chr3:184737451:A:T	0	184737451	T	A
3	chr3:184737458:T:A	0	184737458	A	T
3	chr3:184737585:A:G	0	184737585	G	A
3	chr3:184739290:A:G	0	184739290	G	A
3	chr3:184740676:C:T	0	184740676	T	C
3	chr3:184741711:G:A	0	184741711	A	G
3	chr3:184741879:C:T	0	184741879	T	C
3	chr3:184741901:T:C	0	184741901	C	T
3	chr3:184742088:T:G	0	184742088	G	T
3	chr3:184742153:C:T	0	184742153	T	C
3	chr3:184742602:G:A	0	184742602	A	G
3	chr3:184742609:G:T	0	184742609	T	G
3	chr3:184743219:G:T	0	184743219	T	G
3	chr3:184743896:G:A	0	184743896	A	G
3	chr3:184745152:G:A	0	184745152	A	G
3	chr3:184745717:G:A	0	184745717	A	G
3	chr3:184746235:C:G	0	184746235	G	C
3	chr3:184746424:G:A	0	184746424	A	G
3	chr3:184747336:G:A	0	184747336	A	G
3	chr3:184747537:C:T	0	184747537	T	C
3	chr3:184747751:A:G	0	184747751	G	A
3	chr3:184747830:G:T	0	184747830	T	G
3	chr3:184747951:T:C	0	184747951	C	T
3	chr3:184748571:C:T	0	184748571	T	C
3	chr3:184748674:G:C	0	184748674	C	G
3	chr3:184749650:G:A	0	184749650	A	G
3	chr3:184749651:C:A	0	184749651	A	C
3	chr3:184749782:C:T	0	184749782	T	C
3	chr3:184750015:A:G	0	184750015	G	A
3	chr3:184750511:C:G	0	184750511	G	C
3	chr3:184750815:G:A	0	184750815	A	G
3	chr3:184750958:T:C	0	184750958	C	T
3	chr3:184751325:A:G	0	184751325	G	A
3	chr3:184751725:A:T	0	184751725	T	A
3	chr3:184752309:T:C	0	184752309	C	T
3	chr3:184752542:C:A	0	184752542	A	C
3	chr3:184752605:C:G	0	184752605	G	C
3	chr3:184755235:G:C	0	184755235	C	G
3	chr3:184755250:G:A	0	184755250	A	G
3	chr3:184755503:G:GA	0	184755503	GA	G
3	chr3:184755504:C:G	0	184755504	G	C
3	chr3:184756333:C:T	0	184756333	T	C
3	chr3:184756942:G:A	0	184756942	A	G
3	chr3:184758096:A:T	0	184758096	T	A
3	chr3:184758120:C:T	0	184758120	T	C
3	chr3:184758299:G:A	0	184758299	A	G
3	chr3:184759722:C:T	0	184759722	T	C
3	chr3:184759875:G:A	0	184759875	A	G
3	chr3:184760288:CA:C	0	184760288	C	CA
3	chr3:184762363:T:A	0	184762363	A	T
3	chr3:184762459:T:C	0	184762459	C	T
3	chr3:184762824:G:C	0	184762824	C	G
3	chr3:184763208:G:A	0	184763208	A	G
3	chr3:184763849:G:A	0	184763849	A	G
3	chr3:184764025:A:G	0	184764025	G	A
3	chr3:184764057:AG:A	0	184764057	A	AG
3	chr3:184764518:CT:C	0	184764518	C	CT
3	chr3:184764598:A:G	0	184764598	G	A
3	chr3:184764813:G:A	0	184764813	A	G
3	chr3:184764846:C:T	0	184764846	T	C
3	chr3:184766389:G:A	0	184766389	A	G
3	chr3:184766823:A:AC	0	184766823	AC	A
3	chr3:184767475:C:T	0	184767475	T	C
3	chr3:184767760:G:A	0	184767760	A	G
3	chr3:184767782:G:A	0	184767782	A	G
3	chr3:184768053:A:G	0	184768053	G	A
3	chr3:184768201:G:A	0	184768201	A	G
3	chr3:184768401:G:A	0	184768401	A	G
3	chr3:184768416:C:T	0	184768416	T	C
3	chr3:184768509:T:C	0	184768509	C	T
3	chr3:184769360:A:G	0	184769360	G	A
3	chr3:184770991:G:A	0	184770991	A	G
3	chr3:184771128:T:C	0	184771128	C	T
3	chr3:184772111:C:A	0	184772111	A	C
3	chr3:184772866:AAG:A	0	184772866	A	AAG
3	chr3:184773017:G:C	0	184773017	C	G
3	chr3:184773259:T:C	0	184773259	C	T
3	chr3:184773260:T:C	0	184773260	C	T
3	chr3:184774433:G:A	0	184774433	A	G
3	chr3:184775131:G:A	0	184775131	A	G
3	chr3:184775177:A:G	0	184775177	G	A
3	chr3:184775190:T:C	0	184775190	C	T
3	chr3:184775263:G:A	0	184775263	A	G
3	chr3:184775389:G:A	0	184775389	A	G
3	chr3:184775893:A:C	0	184775893	C	A
3	chr3:184776195:C:G	0	184776195	G	C
3	chr3:184776516:C:T	0	184776516	T	C
3	chr3:184776886:T:G	0	184776886	G	T
3	chr3:184779275:T:C	0	184779275	C	T
3	chr3:184779329:G:T	0	184779329	T	G
3	chr3:184780469:T:TC	0	184780469	TC	T
3	chr3:184780876:A:C	0	184780876	C	A
3	chr3:184780970:C:T	0	184780970	T	C
3	chr3:184781171:G:A	0	184781171	A	G
3	chr3:184781177:T:C	0	184781177	C	T
3	chr3:184781484:G:A	0	184781484	A	G
3	chr3:184781489:A:C	0	184781489	C	A
3	chr3:184781832:C:T	0	184781832	T	C
3	chr3:184782602:A:C	0	184782602	C	A
3	chr3:184782730:C:A	0	184782730	A	C
3	chr3:184784828:G:A	0	184784828	A	G
3	chr3:184785173:G:A	0	184785173	A	G
3	chr3:184785384:G:A	0	184785384	A	G
3	chr3:184786626:A:T	0	184786626	T	A
3	chr3:184786647:T:C	0	184786647	C	T
3	chr3:184786697:G:A	0	184786697	A	G
3	chr3:184787418:C:T	0	184787418	T	C
3	chr3:184787788:T:C	0	184787788	C	T
3	chr3:184788790:C:T	0	184788790	T	C
3	chr3:184788918:C:T	0	184788918	T	C
3	chr3:184790133:A:G	0	184790133	G	A
3	chr3:184790313:A:G	0	184790313	G	A
3	chr3:184791901:AG:A	0	184791901	A	AG
3	chr3:184792044:A:G	0	184792044	G	A
3	chr3:184792072:C:T	0	184792072	T	C
3	chr3:184792652:A:T	0	184792652	T	A
3	chr3:184793064:G:A	0	184793064	A	G
3	chr3:184793386:T:C	0	184793386	C	T
3	chr3:184793930:A:G	0	184793930	G	A
3	chr3:184795155:G:A	0	184795155	A	G
3	chr3:184795230:T:C	0	184795230	C	T
3	chr3:184796825:G:A	0	184796825	A	G
3	chr3:184797649:G:A	0	184797649	A	G
3	chr3:184797713:T:G	0	184797713	G	T
3	chr3:184798104:A:G	0	184798104	G	A
3	chr3:184799227:A:AT	0	184799227	AT	A
3	chr3:184799231:G:T	0	184799231	T	G
3	chr3:184799283:A:T	0	184799283	T	A
3	chr3:184799443:G:A	0	184799443	A	G
3	chr3:184799657:C:T	0	184799657	T	C
3	chr3:184799848:A:C	0	184799848	C	A
3	chr3:184800014:T:C	0	184800014	C	T
3	chr3:184800501:T:C	0	184800501	C	T
3	chr3:184800592:T:C	0	184800592	C	T
3	chr3:184800828:G:A	0	184800828	A	G
3	chr3:184802290:G:C	0	184802290	C	G
3	chr3:184802526:C:T	0	184802526	T	C
3	chr3:184802648:T:C	0	184802648	C	T
3	chr3:184802866:T:C	0	184802866	C	T
3	chr3:184802911:AG:A	0	184802911	A	AG
3	chr3:184802937:T:C	0	184802937	C	T
3	chr3:184803150:G:A	0	184803150	A	G
3	chr3:184803168:A:G	0	184803168	G	A
3	chr3:184805825:C:CT	0	184805825	CT	C
3	chr3:184806704:A:G	0	184806704	G	A
3	chr3:184806734:C:T	0	184806734	T	C
3	chr3:184808163:A:G	0	184808163	G	A
3	chr3:184808183:C:T	0	184808183	T	C
3	chr3:184808420:C:T	0	184808420	T	C
3	chr3:184809186:A:C	0	184809186	C	A
3	chr3:184810715:A:G	0	184810715	G	A
3	chr3:184812175:G:A	0	184812175	A	G
3	chr3:184812350:G:C	0	184812350	C	G
3	chr3:184812942:G:A	0	184812942	A	G
3	chr3:184814240:A:G	0	184814240	G	A
3	chr3:184815743:G:A	0	184815743	A	G
3	chr3:184815795:G:A	0	184815795	A	G
3	chr3:184816851:C:T	0	184816851	T	C
3	chr3:184817704:A:G	0	184817704	G	A
3	chr3:184817816:A:C	0	184817816	C	A
3	chr3:184818543:C:T	0	184818543	T	C
3	chr3:184819717:G:A	0	184819717	A	G
3	chr3:184822503:G:T	0	184822503	T	G
3	chr3:184825182:A:G	0	184825182	G	A
3	chr3:184826955:A:G	0	184826955	G	A
3	chr3:184831751:G:A	0	184831751	A	G
3	chr3:184832046:A:G	0	184832046	G	A
3	chr3:184832124:C:T	0	184832124	T	C
3	chr3:184832713:A:G	0	184832713	G	A
3	chr3:184833234:C:T	0	184833234	T	C
3	chr3:184833373:C:T	0	184833373	T	C
3	chr3:184834537:A:G	0	184834537	G	A
3	chr3:184835754:A:G	0	184835754	G	A
3	chr3:184835814:A:G	0	184835814	G	A
3	chr3:184836483:G:T	0	184836483	T	G
3	chr3:184836807:G:T	0	184836807	T	G
3	chr3:184837676:T:G	0	184837676	G	T
3	chr3:184838695:T:C	0	184838695	C	T
3	chr3:184839131:T:C	0	184839131	C	T
3	chr3:184839492:T:C	0	184839492	C	T
3	chr3:184841280:T:C	0	184841280	C	T
3	chr3:184841627:C:T	0	184841627	T	C
3	chr3:184843181:T:C	0	184843181	C	T
3	chr3:184848227:A:C	0	184848227	C	A
3	chr3:184848296:A:T	0	184848296	T	A
3	chr3:184848715:T:C	0	184848715	C	T
3	chr3:184849251:C:A	0	184849251	A	C
3	chr3:184852239:A:G	0	184852239	G	A
3	chr3:184852749:C:T	0	184852749	T	C
3	chr3:184853297:C:G	0	184853297	G	C
3	chr3:184855353:A:C	0	184855353	C	A
3	chr3:184855767:C:T	0	184855767	T	C
3	chr3:184857646:A:G	0	184857646	G	A
3	chr3:184858043:A:G	0	184858043	G	A
3	chr3:184858532:A:G	0	184858532	G	A
3	chr3:184859358:T:G	0	184859358	G	T
3	chr3:184860129:A:G	0	184860129	G	A
3	chr3:184860983:T:C	0	184860983	C	T
3	chr3:184863129:A:G	0	184863129	G	A
3	chr3:184864791:A:G	0	184864791	G	A
3	chr3:184867322:G:A	0	184867322	A	G
3	chr3:184867770:C:T	0	184867770	T	C
3	chr3:184868258:G:C	0	184868258	C	G
3	chr3:184869486:A:G	0	184869486	G	A
3	chr3:184870086:T:G	0	184870086	G	T
3	chr3:184870138:G:A	0	184870138	A	G
3	chr3:184870348:G:A	0	184870348	A	G
3	chr3:184870632:A:C	0	184870632	C	A
3	chr3:184871617:A:T	0	184871617	T	A
3	chr3:184872196:G:T	0	184872196	T	G
```
