## Supplementary material for "Characterization of shared and ancestry-specific signals driving complex traits using multi-ancestry fine-mapping": mesusieoutput

```
                 eur          afr      eur_afr
   [1,] 0.0001533899 0.0001533899 5.112997e-05
   [2,] 0.0001533899 0.0001533899 5.112997e-05
   [3,] 0.0002286921 0.0001533899 7.735477e-05
   [4,] 0.0001923009 0.0001533899 6.031752e-05
   [5,] 0.0008885483 0.0001533899 2.516810e-04
   [6,] 0.0001533899 0.0001533899 5.112997e-05
   [7,] 0.0007150464 0.0001533899 1.789249e-04
   [8,] 0.0001533899 0.0001533899 5.112997e-05
   [9,] 0.0001533899 0.0001533899 5.112997e-05
  [10,] 0.0001533899 0.0001533899 5.112997e-05
  [11,] 0.0001979899 0.0001533899 7.428824e-05
  [12,] 0.0001533899 0.0001533899 5.112997e-05
  [13,] 0.0001533899 0.0001533899 5.112997e-05
  [14,] 0.0001533899 0.0001533899 5.112997e-05
  [15,] 0.0003952936 0.0001533899 9.022035e-05
  [16,] 0.0001533899 0.0001533899 5.112997e-05
  [17,] 0.0001533899 0.0001533899 5.112997e-05
  [18,] 0.0019737339 0.0001533899 4.845293e-04
  [19,] 0.0001533899 0.0001533899 5.112997e-05
  [20,] 0.0001533899 0.0001533899 5.112997e-05
  [21,] 0.0001551626 0.0001533899 5.112997e-05
  [22,] 0.0001533899 0.0001533899 5.112997e-05
  [23,] 0.0001533899 0.0001533899 5.112997e-05
  [24,] 0.0001533899 0.0001533899 5.112997e-05
  [25,] 0.0002870423 0.0001533899 5.112997e-05
  [26,] 0.0002022120 0.0001533899 9.795842e-05
  [27,] 0.0006735447 0.0001533899 2.048536e-04
  [28,] 0.0001533899 0.0001533899 5.112997e-05
  [29,] 0.0003708470 0.0001533899 6.631896e-05
  [30,] 0.0001533899 0.0001533899 5.112997e-05
  [31,] 0.0001533899 0.0001533899 5.112997e-05
  [32,] 0.0001533899 0.0001533899 5.112997e-05
  [33,] 0.0003052394 0.0001533899 9.937843e-05
  [34,] 0.0001533899 0.0001533899 5.112997e-05
  [35,] 0.0001533899 0.0001533899 5.112997e-05
  [36,] 0.0001533899 0.0001533899 5.112997e-05
  [37,] 0.0001533899 0.0001533899 5.112997e-05
  [38,] 0.0001533899 0.0001533899 5.112997e-05
  [39,] 0.0002947541 0.0001533899 9.096945e-05
  [40,] 0.0002457677 0.0001533899 6.967465e-05
  [41,] 0.0001804769 0.0001533899 5.516353e-05
  [42,] 0.0001533899 0.0001533899 5.112997e-05
  [43,] 0.0001533899 0.0001533899 5.112997e-05
  [44,] 0.0001533899 0.0001533899 5.112997e-05
  [45,] 0.0013762402 0.0001533899 4.988420e-04
  [46,] 0.0044736078 0.0001533899 1.242151e-03
  [47,] 0.0001533899 0.0001533899 5.112997e-05
  [48,] 0.0001533899 0.0001533899 5.112997e-05
  [49,] 0.0002790552 0.0001533899 6.620246e-05
  [50,] 0.0017310395 0.0001533899 7.023635e-04
  [51,] 0.0005791771 0.0001533899 2.481392e-04
  [52,] 0.0001533899 0.0001533899 5.112997e-05
  [53,] 0.0001747203 0.0001533899 5.512151e-05
  [54,] 0.0001533899 0.0001533899 5.112997e-05
  [55,] 0.0015431627 0.0001533899 4.724396e-04
  [56,] 0.0002888157 0.0001533899 7.095290e-05
  [57,] 0.0001533899 0.0001533899 5.112997e-05
  [58,] 0.0044502035 0.0001533899 1.188189e-03
  [59,] 0.0002550901 0.0001533899 6.314055e-05
  [60,] 0.0042335521 0.0001533899 1.175589e-03
  [61,] 0.0002816339 0.0001533899 6.563409e-05
  [62,] 0.0002794044 0.0001533899 5.739460e-05
  [63,] 0.0001701035 0.0001533899 5.112997e-05
  [64,] 0.0003746088 0.0001533899 1.098028e-04
  [65,] 0.0002013533 0.0001533899 5.334601e-05
  [66,] 0.0001533899 0.0001533899 5.112997e-05
  [67,] 0.0001533899 0.0001533899 5.112997e-05
  [68,] 0.0001533899 0.0001573741 5.112997e-05
  [69,] 0.0001533899 0.0001533899 5.112997e-05
  [70,] 0.0001533899 0.0001533899 5.112997e-05
  [71,] 0.0016710748 0.0001533899 7.516199e-04
  [72,] 0.0001533899 0.0001533899 5.112997e-05
  [73,] 0.0001533899 0.0001533899 5.112997e-05
  [74,] 0.0001533899 0.0001533899 5.112997e-05
  [75,] 0.0001533899 0.0001533899 5.112997e-05
  [76,] 0.0001533899 0.0001533899 5.112997e-05
  [77,] 0.0001533899 0.0001533899 5.112997e-05
  [78,] 0.0001533899 0.0001533899 5.112997e-05
  [79,] 0.0001533899 0.0001533899 5.112997e-05
  [80,] 0.0001533899 0.0001533899 5.112997e-05
  [81,] 0.0001533899 0.0001533899 5.112997e-05
  [82,] 0.0001533899 0.0001533899 5.112997e-05
  [83,] 0.0001533899 0.0001533899 5.112997e-05
  [84,] 0.0001533899 0.0001533899 5.112997e-05
  [85,] 0.0001533899 0.0001533899 5.112997e-05
  [86,] 0.0001533899 0.0001533899 5.112997e-05
  [87,] 0.0001533899 0.0001533899 5.112997e-05
  [88,] 0.0001533899 0.0001533899 5.112997e-05
  [89,] 0.0001533899 0.0001533899 5.112997e-05
  [90,] 0.0001533899 0.0001533899 5.112997e-05
  [91,] 0.0001533899 0.0001533899 5.112997e-05
  [92,] 0.0001533899 0.0001533899 5.112997e-05
  [93,] 0.0001533899 0.0001533899 5.112997e-05
  [94,] 0.0001533899 0.0001533899 5.112997e-05
  [95,] 0.0001533899 0.0001533899 5.112997e-05
  [96,] 0.0001533899 0.0001533899 5.112997e-05
  [97,] 0.0001533899 0.0001533899 5.112997e-05
  [98,] 0.0001533899 0.0001533899 5.112997e-05
  [99,] 0.0001533899 0.0001533899 5.112997e-05
 [100,] 0.0001533899 0.0001533899 5.112997e-05
 [101,] 0.0006953222 0.0001533899 3.561362e-04
 [102,] 0.0001533899 0.0001533899 5.112997e-05
 [103,] 0.0001533899 0.0001533899 5.112997e-05
 [104,] 0.0001533899 0.0001533899 5.112997e-05
 [105,] 0.0001533899 0.0001533899 5.112997e-05
 [106,] 0.0001533899 0.0001533899 5.112997e-05
 [107,] 0.0001533899 0.0001533899 5.112997e-05
 [108,] 0.0001533899 0.0001533899 5.112997e-05
 [109,] 0.0001533899 0.0001533899 5.112997e-05
 [110,] 0.0001533899 0.0001533899 5.112997e-05
 [111,] 0.0001625497 0.0001533899 5.112997e-05
 [112,] 0.0001533899 0.0001533899 5.112997e-05
 [113,] 0.0001533899 0.0001533899 5.112997e-05
 [114,] 0.0001533899 0.0001533899 5.112997e-05
 [115,] 0.0001533899 0.0001533899 5.112997e-05
 [116,] 0.0001533899 0.0001533899 5.112997e-05
 [117,] 0.0001533899 0.0001533899 5.112997e-05
 [118,] 0.0001533899 0.0001533899 5.112997e-05
 [119,] 0.0001533899 0.0001533899 5.112997e-05
 [120,] 0.0001702088 0.0001533899 5.112997e-05
 [121,] 0.0001533899 0.0001533899 5.112997e-05
 [122,] 0.0001533899 0.0001533899 5.112997e-05
 [123,] 0.0001533899 0.0001533899 5.112997e-05
 [124,] 0.0001533899 0.0001533899 5.112997e-05
 [125,] 0.0001533899 0.0001533899 5.112997e-05
 [126,] 0.0001533899 0.0001533899 5.112997e-05
 [127,] 0.0001533899 0.0001533899 5.112997e-05
 [128,] 0.0001533899 0.0002989747 5.112997e-05
 [129,] 0.0001533899 0.0001533899 5.112997e-05
 [130,] 0.0001533899 0.0001533899 5.112997e-05
 [131,] 0.0001533899 0.0001533899 5.112997e-05
 [132,] 0.0001533899 0.0001533899 5.112997e-05
 [133,] 0.0001533899 0.0001533899 5.112997e-05
 [134,] 0.0002667379 0.0001533899 5.460211e-05
 [135,] 0.0001533899 0.0001533899 5.112997e-05
 [136,] 0.0001533899 0.0001533899 5.112997e-05
 [137,] 0.0001533899 0.0001533899 5.112997e-05
 [138,] 0.0001533899 0.0001533899 5.112997e-05
 [139,] 0.0001533899 0.0001533899 5.112997e-05
 [140,] 0.0001533899 0.0001533899 5.112997e-05
 [141,] 0.0001533899 0.0001709557 5.112997e-05
 [142,] 0.0001533899 0.0001533899 5.112997e-05
 [143,] 0.0001533899 0.0001533899 5.112997e-05
 [144,] 0.0001533899 0.0001533899 5.112997e-05
 [145,] 0.0001533899 0.0001533899 5.112997e-05
 [146,] 0.0001533899 0.0001533899 5.112997e-05
 [147,] 0.0001533899 0.0001533899 5.112997e-05
 [148,] 0.0001533899 0.0001533899 5.112997e-05
 [149,] 0.0001533899 0.0001533899 5.112997e-05
 [150,] 0.0001533899 0.0001533899 5.112997e-05
 [151,] 0.0001533899 0.0001533899 5.112997e-05
 [152,] 0.0001533899 0.0001533899 5.112997e-05
 [153,] 0.0001533899 0.0001533899 5.112997e-05
 [154,] 0.0001533899 0.0001533899 5.112997e-05
 [155,] 0.0001533899 0.0001533899 5.112997e-05
 [156,] 0.0001533899 0.0001533899 5.112997e-05
 [157,] 0.0001533899 0.0001533899 5.112997e-05
 [158,] 0.0001533899 0.0001533899 5.112997e-05
 [159,] 0.0001533899 0.0001533899 5.112997e-05
 [160,] 0.0001533899 0.0001533899 5.112997e-05
 [161,] 0.0001533899 0.0001533899 5.112997e-05
 [162,] 0.0001533899 0.0001533899 5.112997e-05
 [163,] 0.0001533899 0.0001533899 5.112997e-05
 [164,] 0.0001533899 0.0001533899 5.112997e-05
 [165,] 0.0001533899 0.0001533899 5.112997e-05
 [166,] 0.0001533899 0.0001533899 5.112997e-05
 [167,] 0.0001533899 0.0001533899 5.112997e-05
 [168,] 0.0001533899 0.0001533899 5.112997e-05
 [169,] 0.0001533899 0.0001533899 5.112997e-05
 [170,] 0.0001533899 0.0001533899 5.112997e-05
 [171,] 0.0001533899 0.0001533899 5.112997e-05
 [172,] 0.0001533899 0.0001533899 5.112997e-05
 [173,] 0.0001533899 0.0001533899 5.112997e-05
 [174,] 0.0001533899 0.0001533899 5.112997e-05
 [175,] 0.0001533899 0.0001533899 5.112997e-05
 [176,] 0.0001533899 0.0001533899 5.112997e-05
 [177,] 0.0001533899 0.0001533899 5.112997e-05
 [178,] 0.0001533899 0.0001533899 5.112997e-05
 [179,] 0.0001533899 0.0001533899 5.112997e-05
 [180,] 0.0001533899 0.0001533899 5.112997e-05
 [181,] 0.0001533899 0.0001533899 5.112997e-05
 [182,] 0.0001533899 0.0001533899 5.112997e-05
 [183,] 0.0001533899 0.0001533899 5.112997e-05
 [184,] 0.0001533899 0.0001533899 5.112997e-05
 [185,] 0.0001533899 0.0001533899 5.112997e-05
 [186,] 0.0001533899 0.0001533899 5.112997e-05
 [187,] 0.0001533899 0.0001533899 5.112997e-05
 [188,] 0.0001533899 0.0001533899 5.112997e-05
 [189,] 0.0001533899 0.0001533899 5.112997e-05
 [190,] 0.0001533899 0.0001533899 5.112997e-05
 [191,] 0.0001533899 0.0001533899 5.112997e-05
 [192,] 0.0001533899 0.0001533899 5.112997e-05
 [193,] 0.0001533899 0.0001533899 5.112997e-05
 [194,] 0.0001533899 0.0001533899 5.112997e-05
 [195,] 0.0001533899 0.0001533899 5.112997e-05
 [196,] 0.0001533899 0.0001533899 5.112997e-05
 [197,] 0.0001533899 0.0001533899 5.112997e-05
 [198,] 0.0001533899 0.0001533899 5.112997e-05
 [199,] 0.0001533899 0.0001533899 5.112997e-05
 [200,] 0.0001533899 0.0001533899 5.112997e-05
 [201,] 0.0001533899 0.0001533899 5.112997e-05
 [202,] 0.0001533899 0.0001533899 5.112997e-05
 [203,] 0.0001533899 0.0001533899 5.112997e-05
 [204,] 0.0001533899 0.0001533899 5.112997e-05
 [205,] 0.0001538118 0.0001533899 5.112997e-05
 [206,] 0.0001533899 0.0001533899 5.112997e-05
 [207,] 0.0001533899 0.0001533899 5.112997e-05
 [208,] 0.0001533899 0.0001533899 5.112997e-05
 [209,] 0.0001533899 0.0001533899 5.112997e-05
 [210,] 0.0001533899 0.0001533899 5.112997e-05
 [211,] 0.0001533899 0.0001533899 5.112997e-05
 [212,] 0.0001533899 0.0001533899 5.112997e-05
 [213,] 0.0001533899 0.0001533899 5.112997e-05
 [214,] 0.0001533899 0.0001533899 5.112997e-05
 [215,] 0.0001533899 0.0001533899 5.112997e-05
 [216,] 0.0001533899 0.0001533899 5.112997e-05
 [217,] 0.0001533899 0.0001533899 5.112997e-05
 [218,] 0.0001533899 0.0001533899 5.112997e-05
 [219,] 0.0001533899 0.0001533899 5.112997e-05
 [220,] 0.0001533899 0.0001533899 5.112997e-05
 [221,] 0.0001533899 0.0001533899 5.112997e-05
 [222,] 0.0001751604 0.0001533899 5.112997e-05
 [223,] 0.0001533899 0.0001533899 5.112997e-05
 [224,] 0.0001533899 0.0001533899 5.112997e-05
 [225,] 0.0001533899 0.0001533899 5.112997e-05
 [226,] 0.0001533899 0.0001533899 5.112997e-05
 [227,] 0.0001533899 0.0001533899 5.112997e-05
 [228,] 0.0001533899 0.0001533899 5.112997e-05
 [229,] 0.0001533899 0.0001533899 5.112997e-05
 [230,] 0.0001533899 0.0001533899 5.112997e-05
 [231,] 0.0001533899 0.0001533899 5.112997e-05
 [232,] 0.0001533899 0.0001533899 5.112997e-05
 [233,] 0.0001533899 0.0001533899 5.112997e-05
 [234,] 0.0001533899 0.0001533899 5.112997e-05
 [235,] 0.0001533899 0.0001533899 5.112997e-05
 [236,] 0.0001533899 0.0001533899 5.112997e-05
 [237,] 0.0001533899 0.0001533899 5.112997e-05
 [238,] 0.0001533899 0.0001533899 5.112997e-05
 [239,] 0.0001533899 0.0001533899 5.112997e-05
 [240,] 0.0001533899 0.0001533899 5.112997e-05
 [241,] 0.0001533899 0.0001533899 5.112997e-05
 [242,] 0.0001533899 0.0001533899 5.112997e-05
 [243,] 0.0001533899 0.0001533899 5.112997e-05
 [244,] 0.0001533899 0.0001533899 5.112997e-05
 [245,] 0.0001533899 0.0001533899 5.112997e-05
 [246,] 0.0001533899 0.0001533899 5.112997e-05
 [247,] 0.0001533899 0.0001533899 5.112997e-05
 [248,] 0.0001533899 0.0001533899 5.112997e-05
 [249,] 0.0001533899 0.0001533899 5.112997e-05
 [250,] 0.0001533899 0.0001533899 5.112997e-05
 [251,] 0.0001533899 0.0001533899 5.112997e-05
 [252,] 0.0010796424 0.0001533899 3.151217e-04
 [253,] 0.0001533899 0.0001533899 5.112997e-05
 [254,] 0.0001533899 0.0001533899 5.112997e-05
 [255,] 0.0001533899 0.0001533899 5.112997e-05
 [256,] 0.0001533899 0.0001533899 5.112997e-05
 [257,] 0.0001533899 0.0001533899 5.112997e-05
 [258,] 0.0001533899 0.0001533899 5.112997e-05
 [259,] 0.0001533899 0.0001533899 5.112997e-05
 [260,] 0.0001533899 0.0001533899 5.112997e-05
 [261,] 0.0001533899 0.0001533899 5.112997e-05
 [262,] 0.0001533899 0.0001533899 5.112997e-05
 [263,] 0.0001533899 0.0001533899 5.112997e-05
 [264,] 0.0009656193 0.0001533899 4.100784e-04
 [265,] 0.0001533899 0.0001533899 5.112997e-05
 [266,] 0.0001533899 0.0001533899 5.112997e-05
 [267,] 0.0001533899 0.0001731327 5.112997e-05
 [268,] 0.0001533899 0.0001533899 5.112997e-05
 [269,] 0.0001533899 0.0001533899 5.112997e-05
 [270,] 0.0001533899 0.0001533899 5.112997e-05
 [271,] 0.0001533899 0.0001533899 5.112997e-05
 [272,] 0.0001533899 0.0001533899 5.112997e-05
 [273,] 0.0001533899 0.0001533899 5.112997e-05
 [274,] 0.0001533899 0.0001533899 5.112997e-05
 [275,] 0.0001533899 0.0001533899 5.112997e-05
 [276,] 0.0001533899 0.0001533899 5.112997e-05
 [277,] 0.0001533899 0.0001533899 5.112997e-05
 [278,] 0.0001533899 0.0001533899 5.112997e-05
 [279,] 0.0001533899 0.0001533899 5.112997e-05
 [280,] 0.0001533899 0.0001533899 5.112997e-05
 [281,] 0.0001533899 0.0001533899 5.112997e-05
 [282,] 0.0001533899 0.0001533899 5.112997e-05
 [283,] 0.0007054665 0.0001533899 2.057865e-04
 [284,] 0.0001533899 0.0001533899 5.112997e-05
 [285,] 0.0001533899 0.0001533899 5.112997e-05
 [286,] 0.0001533899 0.0001533899 5.112997e-05
 [287,] 0.0001533899 0.0001533899 5.112997e-05
 [288,] 0.0007453812 0.0001533899 2.191423e-04
 [289,] 0.0001533899 0.0001533899 5.112997e-05
 [290,] 0.0001533899 0.0001533899 5.112997e-05
 [291,] 0.0001533899 0.0001533899 5.112997e-05
 [292,] 0.0001533899 0.0001533899 5.112997e-05
 [293,] 0.0001533899 0.0001533899 5.112997e-05
 [294,] 0.0001533899 0.0001533899 5.112997e-05
 [295,] 0.0001533899 0.0001533899 5.112997e-05
 [296,] 0.0001533899 0.0001533899 5.112997e-05
 [297,] 0.0001533899 0.0001533899 5.112997e-05
 [298,] 0.0001533899 0.0001533899 5.112997e-05
 [299,] 0.0001533899 0.0001533899 5.112997e-05
 [300,] 0.0001533899 0.0001533899 5.112997e-05
 [301,] 0.0001533899 0.0001533899 5.112997e-05
 [302,] 0.0001533899 0.0001533899 5.112997e-05
 [303,] 0.0001533899 0.0001533899 5.112997e-05
 [304,] 0.0001533899 0.0001533899 5.112997e-05
 [305,] 0.0001533899 0.0001533899 5.112997e-05
 [306,] 0.0001533899 0.0001533899 5.112997e-05
 [307,] 0.0001533899 0.0001533899 5.112997e-05
 [308,] 0.0001533899 0.0001533899 5.112997e-05
 [309,] 0.0002811707 0.0001533899 1.517693e-04
 [310,] 0.0001533899 0.0001533899 5.112997e-05
 [311,] 0.0001533899 0.0001533899 5.112997e-05
 [312,] 0.0001533899 0.0001533899 5.112997e-05
 [313,] 0.0001533899 0.0001533899 5.112997e-05
 [314,] 0.0001533899 0.0001533899 5.112997e-05
 [315,] 0.0001533899 0.0001533899 5.112997e-05
 [316,] 0.0001533899 0.0001533899 5.112997e-05
 [317,] 0.0001533899 0.0001533899 5.112997e-05
 [318,] 0.0001533899 0.0001533899 5.112997e-05
 [319,] 0.0001533899 0.0001533899 5.112997e-05
 [320,] 0.0001533899 0.0001533899 5.112997e-05
 [321,] 0.0001533899 0.0001533899 5.112997e-05
 [322,] 0.0001533899 0.0001533899 5.112997e-05
 [323,] 0.0001533899 0.0001533899 5.112997e-05
 [324,] 0.0001533899 0.0001533899 5.112997e-05
 [325,] 0.0001533899 0.0001533899 5.112997e-05
 [326,] 0.0001533899 0.0001533899 5.112997e-05
 [327,] 0.0001533899 0.0001533899 5.112997e-05
 [328,] 0.0001533899 0.0001533899 5.112997e-05
 [329,] 0.0001533899 0.0001533899 5.112997e-05
 [330,] 0.0001533899 0.0001533899 5.112997e-05
 [331,] 0.0001533899 0.0001533899 5.112997e-05
 [332,] 0.0001533899 0.0001533899 5.112997e-05
 [333,] 0.0006145235 0.0001533899 1.550146e-04
 [334,] 0.0001533899 0.0001533899 5.112997e-05
 [335,] 0.0001533899 0.0001533899 5.112997e-05
 [336,] 0.0012288737 0.0001533899 2.772621e-04
 [337,] 0.0001533899 0.0001533899 5.112997e-05
 [338,] 0.0001533899 0.0001533899 5.112997e-05
 [339,] 0.0001533899 0.0001533899 5.112997e-05
 [340,] 0.0001533899 0.0001533899 5.112997e-05
 [341,] 0.0001533899 0.0001533899 5.112997e-05
 [342,] 0.0001533899 0.0001533899 5.112997e-05
 [343,] 0.0001533899 0.0001533899 5.112997e-05
 [344,] 0.0007360888 0.0001533899 1.381740e-04
 [345,] 0.0005369303 0.0001533899 8.312507e-05
 [346,] 0.0008205275 0.0001533899 1.910793e-04
 [347,] 0.0001533899 0.0001533899 5.112997e-05
 [348,] 0.0008322412 0.0001533899 1.952373e-04
 [349,] 0.0001533899 0.0001533899 6.206430e-05
 [350,] 0.0001533899 0.0001533899 5.112997e-05
 [351,] 0.0001533899 0.0001533899 5.112997e-05
 [352,] 0.0001533899 0.0001533899 5.112997e-05
 [353,] 0.0001533899 0.0001533899 5.112997e-05
 [354,] 0.0001533899 0.0001533899 5.112997e-05
 [355,] 0.0001533899 0.0001533899 5.112997e-05
 [356,] 0.0003086496 0.0001670680 2.220196e-04
 [357,] 0.0001533899 0.0001533899 5.112997e-05
 [358,] 0.0003032234 0.0002048537 2.693410e-04
 [359,] 0.0001533899 0.0001533899 5.112997e-05
 [360,] 0.0004356180 0.0001533899 1.442507e-04
 [361,] 0.0001942615 0.0001533899 5.112997e-05
 [362,] 0.0001533899 0.0002618272 5.112997e-05
 [363,] 0.0003154920 0.0001533899 9.350931e-05
 [364,] 0.0001738257 0.0001533899 5.112997e-05
 [365,] 0.0001533899 0.0001533899 5.112997e-05
 [366,] 0.0001533899 0.0001533899 5.112997e-05
 [367,] 0.0001533899 0.0002010385 5.112997e-05
 [368,] 0.0001533899 0.0001814541 5.112997e-05
 [369,] 0.0001533899 0.0001533899 5.946690e-05
 [370,] 0.0001533899 0.0001854063 7.342862e-05
 [371,] 0.0001533899 0.0001533899 5.112997e-05
 [372,] 0.0001533899 0.0001533899 5.112997e-05
 [373,] 0.0001533899 0.0001533899 5.112997e-05
 [374,] 0.0001533899 0.0001533899 5.112997e-05
 [375,] 0.0001533899 0.0001533899 5.112997e-05
 [376,] 0.0001533899 0.0001533899 5.112997e-05
 [377,] 0.0001693284 0.0001533899 5.112997e-05
 [378,] 0.0001861738 0.0001533899 5.112997e-05
 [379,] 0.0001533899 0.0001533899 5.112997e-05
 [380,] 0.0001533899 0.0001533899 5.112997e-05
 [381,] 0.0001533899 0.0001533899 5.112997e-05
 [382,] 0.0001643393 0.0001533899 5.112997e-05
 [383,] 0.0001533899 0.0001533899 5.112997e-05
 [384,] 0.0001533899 0.0001533899 5.112997e-05
 [385,] 0.0001533899 0.0001533899 5.112997e-05
 [386,] 0.0001533899 0.0001533899 5.112997e-05
 [387,] 0.0001533899 0.0001533899 5.112997e-05
 [388,] 0.0001533899 0.0001533899 5.112997e-05
 [389,] 0.0001533899 0.0001533899 5.112997e-05
 [390,] 0.0001533899 0.0001533899 5.112997e-05
 [391,] 0.0001533899 0.0001533899 5.112997e-05
 [392,] 0.0001533899 0.0001533899 5.112997e-05
 [393,] 0.0001533899 0.0001533899 5.112997e-05
 [394,] 0.0001533899 0.0001533899 5.112997e-05
 [395,] 0.0001533899 0.0001533899 5.112997e-05
 [396,] 0.0001533899 0.0001533899 5.112997e-05
 [397,] 0.0001533899 0.0001533899 5.112997e-05
 [398,] 0.0001533899 0.0001533899 5.112997e-05
 [399,] 0.0001533899 0.0001533899 5.112997e-05
 [400,] 0.0001533899 0.0001533899 5.112997e-05
 [401,] 0.0001533899 0.0001533899 5.112997e-05
 [402,] 0.0001533899 0.0001533899 5.112997e-05
 [403,] 0.0001533899 0.0001533899 5.112997e-05
 [404,] 0.0001533899 0.0001533899 5.112997e-05
 [405,] 0.0001533899 0.0001533899 5.112997e-05
 [406,] 0.0001533899 0.0001533899 5.112997e-05
 [407,] 0.0001533899 0.0001533899 5.112997e-05
 [408,] 0.0001533899 0.0001533899 5.112997e-05
 [409,] 0.0001533899 0.0001533899 5.112997e-05
 [410,] 0.0001533899 0.0001533899 5.112997e-05
 [411,] 0.0001533899 0.0001533899 5.112997e-05
 [412,] 0.0001533899 0.0001533899 5.112997e-05
 [413,] 0.0001533899 0.0001533899 5.112997e-05
 [414,] 0.0001877743 0.0001533899 5.112997e-05
 [415,] 0.0001533899 0.0001533899 5.112997e-05
 [416,] 0.0001533899 0.0001533899 5.112997e-05
 [417,] 0.0003142058 0.0001533899 9.523934e-05
 [418,] 0.0001533899 0.0001533899 5.112997e-05
 [419,] 0.0001533899 0.0001533899 5.112997e-05
 [420,] 0.0001533899 0.0001533899 5.112997e-05
 [421,] 0.0001533899 0.0001533899 5.112997e-05
 [422,] 0.0001533899 0.0001533899 5.112997e-05
 [423,] 0.0001533899 0.0001533899 5.112997e-05
 [424,] 0.0001533899 0.0001533899 5.112997e-05
 [425,] 0.0001533899 0.0001533899 5.112997e-05
 [426,] 0.0001533899 0.0001628971 5.112997e-05
 [427,] 0.0001533899 0.0001533899 5.112997e-05
 [428,] 0.0001533899 0.0001533899 5.112997e-05
 [429,] 0.0001533899 0.0001533899 5.112997e-05
 [430,] 0.0001533899 0.0001533899 5.112997e-05
 [431,] 0.0001533899 0.0001533899 5.112997e-05
 [432,] 0.0001533899 0.0001533899 5.174630e-05
 [433,] 0.0001533899 0.0001533899 5.112997e-05
 [434,] 0.0001533899 0.0001533899 5.112997e-05
 [435,] 0.0001533899 0.0001632422 5.112997e-05
 [436,] 0.0001533899 0.0001533899 5.112997e-05
 [437,] 0.0001533899 0.0001533899 5.112997e-05
 [438,] 0.0001533899 0.0001533899 5.112997e-05
 [439,] 0.0001533899 0.0002096425 9.610438e-05
 [440,] 0.0001533899 0.0001533899 5.112997e-05
 [441,] 0.0001533899 0.0001533899 5.112997e-05
 [442,] 0.0001533899 0.0001533899 5.112997e-05
 [443,] 0.0001533899 0.0001737186 5.112997e-05
 [444,] 0.0001533899 0.0001715454 5.112997e-05
 [445,] 0.0001533899 0.0001747417 7.460625e-05
 [446,] 0.0001533899 0.0001533899 5.112997e-05
 [447,] 0.0001533899 0.0001533899 5.112997e-05
 [448,] 0.0001533899 0.0003204490 5.112997e-05
 [449,] 0.0001533899 0.0001533899 5.112997e-05
 [450,] 0.0001533899 0.0001533899 5.112997e-05
 [451,] 0.0001533899 0.0001533899 5.112997e-05
 [452,] 0.0001533899 0.0001533899 8.028379e-05
 [453,] 0.0001533899 0.0001533899 5.112997e-05
 [454,] 0.0001533899 0.0001533899 5.112997e-05
 [455,] 0.0001533899 0.0001533899 5.112997e-05
 [456,] 0.0001534070 0.0001533899 9.114176e-05
 [457,] 0.0001533899 0.0001533899 5.112997e-05
 [458,] 0.0001533899 0.0001701092 9.202410e-05
 [459,] 0.0001533899 0.0001533899 5.112997e-05
 [460,] 0.0001533899 0.0001533899 5.112997e-05
 [461,] 0.0001533899 0.0001533899 5.112997e-05
 [462,] 0.0001533899 0.0001533899 5.112997e-05
 [463,] 0.0001533899 0.0001533899 5.112997e-05
 [464,] 0.0001533899 0.0001533899 5.112997e-05
 [465,] 0.0001533899 0.0001533899 5.112997e-05
 [466,] 0.0001533899 0.0001533899 5.112997e-05
 [467,] 0.0001533899 0.0001533899 5.112997e-05
 [468,] 0.0001533899 0.0001533899 5.112997e-05
 [469,] 0.0001533899 0.0001533899 5.112997e-05
 [470,] 0.0001533899 0.0001533899 5.112997e-05
 [471,] 0.0001533899 0.0001533899 5.112997e-05
 [472,] 0.0001533899 0.0001533899 5.112997e-05
 [473,] 0.0001533899 0.0001533899 5.112997e-05
 [474,] 0.0001533899 0.0001533899 5.112997e-05
 [475,] 0.0001725323 0.0001533899 5.515027e-05
 [476,] 0.0001775369 0.0001533899 5.656569e-05
 [477,] 0.0001533899 0.0001533899 5.112997e-05
 [478,] 0.0001533899 0.0001533899 5.112997e-05
 [479,] 0.0001533899 0.0001533899 5.112997e-05
 [480,] 0.0001533899 0.0001533899 5.112997e-05
 [481,] 0.0001533899 0.0001533899 5.112997e-05
 [482,] 0.0001533899 0.0001533899 5.112997e-05
 [483,] 0.0001533899 0.0001533899 5.112997e-05
 [484,] 0.0001533899 0.0001533899 5.112997e-05
 [485,] 0.0001533899 0.0001533899 5.112997e-05
 [486,] 0.0001533899 0.0001533899 5.112997e-05
 [487,] 0.0001533899 0.0001533899 5.112997e-05
 [488,] 0.0001533899 0.0001533899 5.112997e-05
 [489,] 0.0001690141 0.0001533899 5.541783e-05
 [490,] 0.0001533899 0.0001533899 5.112997e-05
 [491,] 0.0001533899 0.0001533899 5.112997e-05
 [492,] 0.0001533899 0.0001533899 5.277894e-05
 [493,] 0.0001533899 0.0001533899 5.112997e-05
 [494,] 0.0001533899 0.0001533899 5.112997e-05
 [495,] 0.0001968180 0.0001533899 6.326491e-05
 [496,] 0.0001533899 0.0001533899 5.112997e-05
 [497,] 0.0001533899 0.0001533899 5.112997e-05
 [498,] 0.0001533899 0.0001533899 5.112997e-05
 [499,] 0.0001533899 0.0001533899 5.112997e-05
 [500,] 0.0001819600 0.0001533899 5.112997e-05
 [501,] 0.0001533899 0.0001533899 5.112997e-05
 [502,] 0.0001533899 0.0001533899 5.112997e-05
 [503,] 0.0001533899 0.0001533899 5.112997e-05
 [504,] 0.0004718974 0.0001655307 5.112997e-05
 [505,] 0.0001533899 0.0001533899 5.112997e-05
 [506,] 0.0001533899 0.0001533899 5.112997e-05
 [507,] 0.0001533899 0.0001533899 5.112997e-05
 [508,] 0.0001533899 0.0001533899 5.112997e-05
 [509,] 0.0001533899 0.0001533899 5.112997e-05
 [510,] 0.0001533899 0.0001533899 5.112997e-05
 [511,] 0.0001533899 0.0001533899 5.112997e-05
 [512,] 0.0001533899 0.0001533899 5.112997e-05
 [513,] 0.0001533899 0.0001533899 5.112997e-05
 [514,] 0.0001533899 0.0001533899 5.112997e-05
 [515,] 0.0001533899 0.0001533899 5.112997e-05
 [516,] 0.0001533899 0.0001533899 5.112997e-05
 [517,] 0.0001533899 0.0001533899 5.112997e-05
 [518,] 0.0001533899 0.0001533899 5.112997e-05
 [519,] 0.0001533899 0.0001533899 5.112997e-05
 [520,] 0.0001533899 0.0001533899 5.112997e-05
 [521,] 0.0001533899 0.0001533899 5.112997e-05
 [522,] 0.0001533899 0.0001533899 5.112997e-05
 [523,] 0.0001533899 0.0001533899 5.112997e-05
 [524,] 0.0001533899 0.0001533899 5.112997e-05
 [525,] 0.0001533899 0.0001533899 5.112997e-05
 [526,] 0.0001533899 0.0001533899 5.112997e-05
 [527,] 0.0001533899 0.0001645302 5.112997e-05
 [528,] 0.0001533899 0.0001533899 5.112997e-05
 [529,] 0.0001533899 0.0001533899 5.112997e-05
 [530,] 0.0001635764 0.0001533899 5.112997e-05
 [531,] 0.0001533899 0.0001533899 5.112997e-05
 [532,] 0.0001533899 0.0001533899 5.112997e-05
 [533,] 0.0002758338 0.0001533899 8.591339e-05
 [534,] 0.0001533899 0.0001533899 5.112997e-05
 [535,] 0.0001533899 0.0001533899 5.112997e-05
 [536,] 0.0001533899 0.0001533899 5.112997e-05
 [537,] 0.0001752767 0.0001533899 6.100150e-05
 [538,] 0.0001533899 0.0001533899 5.112997e-05
 [539,] 0.0001533899 0.0001533899 5.226763e-05
 [540,] 0.0001533899 0.0001533899 5.112997e-05
 [541,] 0.0001533899 0.0001533899 5.112997e-05
 [542,] 0.0001533899 0.0001533899 5.112997e-05
 [543,] 0.0008552508 0.0001533899 2.817688e-04
 [544,] 0.0004132852 0.0001533899 1.330396e-04
 [545,] 0.0001533899 0.0001533899 5.112997e-05
 [546,] 0.0001533899 0.0001533899 5.112997e-05
 [547,] 0.0022430442 0.0001533899 5.711042e-04
 [548,] 0.0001764275 0.0001533899 5.112997e-05
 [549,] 0.0001533899 0.0001533899 5.112997e-05
 [550,] 0.0002612591 0.0001533899 5.725427e-05
 [551,] 0.0001567827 0.0001533899 5.112997e-05
 [552,] 0.0001583277 0.0001533899 5.112997e-05
 [553,] 0.0001767920 0.0001533899 5.112997e-05
 [554,] 0.0001740801 0.0001533899 5.112997e-05
 [555,] 0.0001533899 0.0001533899 5.112997e-05
 [556,] 0.0001533899 0.0001533899 5.112997e-05
 [557,] 0.0001533899 0.0001533899 5.112997e-05
 [558,] 0.0001533899 0.0001533899 5.112997e-05
 [559,] 0.0001533899 0.0001533899 5.112997e-05
 [560,] 0.0004237022 0.0001533899 1.319939e-04
 [561,] 0.0001533899 0.0001533899 5.112997e-05
 [562,] 0.0001533899 0.0001533899 5.112997e-05
 [563,] 0.0001533899 0.0001533899 5.112997e-05
 [564,] 0.0001533899 0.0001533899 5.112997e-05
 [565,] 0.0001533899 0.0001533899 5.112997e-05
 [566,] 0.0001533899 0.0001533899 5.112997e-05
 [567,] 0.0001533899 0.0001533899 5.112997e-05
 [568,] 0.0001533899 0.0001533899 5.112997e-05
 [569,] 0.0001533899 0.0001533899 5.112997e-05
 [570,] 0.0001533899 0.0001533899 5.112997e-05
 [571,] 0.0003063755 0.0001533899 8.605438e-05
 [572,] 0.0001533899 0.0001533899 5.112997e-05
 [573,] 0.0001533899 0.0001533899 5.112997e-05
 [574,] 0.0001533899 0.0001533899 5.112997e-05
 [575,] 0.0001533899 0.0001533899 5.112997e-05
 [576,] 0.0002661624 0.0001533899 7.499900e-05
 [577,] 0.0001533899 0.0001533899 5.112997e-05
 [578,] 0.0001533899 0.0001533899 5.112997e-05
 [579,] 0.0004358256 0.0001533899 1.979596e-04
 [580,] 0.0002966925 0.0001533899 7.556020e-05
 [581,] 0.0001533899 0.0001533899 5.112997e-05
 [582,] 0.0006220704 0.0001533899 9.149201e-05
 [583,] 0.0001533899 0.0001533899 5.112997e-05
 [584,] 0.0001533899 0.0001533899 5.112997e-05
 [585,] 0.0001533899 0.0001533899 5.112997e-05
 [586,] 0.0001533899 0.0001533899 5.112997e-05
 [587,] 0.0001533899 0.0001533899 5.112997e-05
 [588,] 0.0001533899 0.0001533899 5.112997e-05
 [589,] 0.0001533899 0.0001533899 5.112997e-05
 [590,] 0.0001533899 0.0001533899 5.112997e-05
 [591,] 0.0001533899 0.0001533899 5.112997e-05
 [592,] 0.0001533899 0.0001533899 5.112997e-05
 [593,] 0.0001533899 0.0001533899 5.112997e-05
 [594,] 0.0001533899 0.0001533899 5.112997e-05
 [595,] 0.0001533899 0.0001533899 5.112997e-05
 [596,] 0.0001533899 0.0001533899 5.112997e-05
 [597,] 0.0001533899 0.0001533899 5.112997e-05
 [598,] 0.0001533899 0.0001533899 5.112997e-05
 [599,] 0.0001533899 0.0001533899 5.112997e-05
 [600,] 0.0001533899 0.0001533899 5.112997e-05
 [601,] 0.0001533899 0.0001533899 5.112997e-05
 [602,] 0.0001533899 0.0001533899 5.112997e-05
 [603,] 0.0001533899 0.0001533899 5.112997e-05
 [604,] 0.0001533899 0.0001533899 5.112997e-05
 [605,] 0.0001533899 0.0001533899 5.112997e-05
 [606,] 0.0001533899 0.0001533899 5.112997e-05
 [607,] 0.0001533899 0.0001533899 5.112997e-05
 [608,] 0.0001533899 0.0001533899 5.112997e-05
 [609,] 0.0001533899 0.0001533899 5.112997e-05
 [610,] 0.0001533899 0.0001629223 5.112997e-05
 [611,] 0.0001533899 0.0001533899 5.112997e-05
 [612,] 0.0001533899 0.0001533899 5.112997e-05
 [613,] 0.0001724019 0.0001533899 7.362133e-05
 [614,] 0.0001533899 0.0001533899 5.112997e-05
 [615,] 0.0001533899 0.0001805312 5.112997e-05
 [616,] 0.0001745084 0.0001533899 7.709980e-05
 [617,] 0.0001533899 0.0001533899 5.330956e-05
 [618,] 0.0001897109 0.0001533899 8.218555e-05
 [619,] 0.0001533899 0.0001533899 5.112997e-05
 [620,] 0.0001869501 0.0001533899 8.241760e-05
 [621,] 0.0001533899 0.0001766396 5.112997e-05
 [622,] 0.0001533899 0.0001533899 5.112997e-05
 [623,] 0.0001533899 0.0001533899 6.377402e-05
 [624,] 0.0001533899 0.0001757524 5.112997e-05
 [625,] 0.0001533899 0.0001533899 6.544375e-05
 [626,] 0.0001533899 0.0001787577 5.112997e-05
 [627,] 0.0001651865 0.0001599636 1.097459e-04
 [628,] 0.0001533899 0.0001533899 7.575154e-05
 [629,] 0.0001550954 0.0001619472 1.026355e-04
 [630,] 0.0001533899 0.0001533899 5.112997e-05
 [631,] 0.0001536411 0.0001620843 1.014837e-04
 [632,] 0.0001569371 0.0001556088 9.964672e-05
 [633,] 0.0001533899 0.0001614764 9.914757e-05
 [634,] 0.0001533899 0.0001533899 7.424425e-05
 [635,] 0.0001533899 0.0001533899 7.244718e-05
 [636,] 0.0001537073 0.0002334311 1.463081e-04
 [637,] 0.0001533899 0.0001533899 5.112997e-05
 [638,] 0.0001533899 0.0002436778 1.501465e-04
 [639,] 0.0001533899 0.0001533899 6.704881e-05
 [640,] 0.0001626943 0.0002400104 1.623986e-04
 [641,] 0.0001601638 0.0002346708 1.557217e-04
 [642,] 0.0001533899 0.0001533899 5.112997e-05
 [643,] 0.0001576090 0.0002390500 1.548348e-04
 [644,] 0.0001605625 0.0002404084 1.596904e-04
 [645,] 0.0001579787 0.0002418218 1.570345e-04
 [646,] 0.0001621502 0.0002233853 1.516079e-04
 [647,] 0.0001537187 0.0002096665 1.329320e-04
 [648,] 0.0001576304 0.0002183502 1.428005e-04
 [649,] 0.0001533899 0.0001980266 5.112997e-05
 [650,] 0.0001533899 0.0001533899 5.112997e-05
 [651,] 0.0001533899 0.0001533899 5.112997e-05
 [652,] 0.0001533899 0.0001533899 5.112997e-05
 [653,] 0.0001533899 0.0001533899 5.112997e-05
 [654,] 0.0001533899 0.0001533899 5.112997e-05
 [655,] 0.0001533899 0.0001533899 5.112997e-05
 [656,] 0.0001533899 0.0001533899 5.112997e-05
 [657,] 0.0001533899 0.0001533899 5.112997e-05
 [658,] 0.0001533899 0.0001533899 5.112997e-05
 [659,] 0.0001533899 0.0001533899 5.112997e-05
 [660,] 0.0001533899 0.0001533899 5.112997e-05
 [661,] 0.0001533899 0.0001533899 5.112997e-05
 [662,] 0.0001533899 0.0001533899 5.112997e-05
 [663,] 0.0001533899 0.0001533899 5.112997e-05
 [664,] 0.0001533899 0.0001533899 5.112997e-05
 [665,] 0.0001533899 0.0001533899 5.112997e-05
 [666,] 0.0001533899 0.0001533899 5.112997e-05
 [667,] 0.0001533899 0.0001533899 5.112997e-05
 [668,] 0.0001533899 0.0001533899 5.112997e-05
 [669,] 0.0001533899 0.0001533899 5.112997e-05
 [670,] 0.0001533899 0.0001533899 5.112997e-05
 [671,] 0.0001533899 0.0001533899 5.112997e-05
 [672,] 0.0005099149 0.0001533899 1.450119e-04
 [673,] 0.0001533899 0.0001533899 5.112997e-05
 [674,] 0.0001533899 0.0001533899 5.112997e-05
 [675,] 0.0001533899 0.0001533899 5.112997e-05
 [676,] 0.0001646654 0.0001533899 5.117749e-05
 [677,] 0.0001533899 0.0001533899 5.112997e-05
 [678,] 0.0001533899 0.0001533899 5.112997e-05
 [679,] 0.0001533899 0.0001533899 5.112997e-05
 [680,] 0.0001533899 0.0001533899 5.112997e-05
 [681,] 0.0001687796 0.0001533899 5.112997e-05
 [682,] 0.0001533899 0.0001533899 5.112997e-05
 [683,] 0.0001533899 0.0001533899 5.112997e-05
 [684,] 0.0001533899 0.0001533899 5.112997e-05
 [685,] 0.0001533899 0.0001533899 5.112997e-05
 [686,] 0.0001533899 0.0001533899 5.112997e-05
 [687,] 0.0001533899 0.0001533899 5.112997e-05
 [688,] 0.0001533899 0.0001533899 5.112997e-05
 [689,] 0.0001661464 0.0001533899 6.494828e-05
 [690,] 0.0001762698 0.0001533899 6.950916e-05
 [691,] 0.0001728286 0.0001533899 6.842479e-05
 [692,] 0.0001533899 0.0001533899 5.112997e-05
 [693,] 0.0001533899 0.0001533899 5.112997e-05
 [694,] 0.0001533899 0.0001533899 5.112997e-05
 [695,] 0.0001533899 0.0001533899 5.112997e-05
 [696,] 0.0001533899 0.0001618200 6.937690e-05
 [697,] 0.0001533899 0.0001533899 5.112997e-05
 [698,] 0.0001533899 0.0001533899 5.112997e-05
 [699,] 0.0001533899 0.0001533899 6.077477e-05
 [700,] 0.0002112000 0.0001533899 5.661090e-05
 [701,] 0.0001533899 0.0001533899 5.112997e-05
 [702,] 0.0003064612 0.0001533899 1.426085e-04
 [703,] 0.0001533899 0.0001606861 5.112997e-05
 [704,] 0.0001533899 0.0001804719 5.112997e-05
 [705,] 0.0001533899 0.0001533899 5.112997e-05
 [706,] 0.0001533899 0.0001533899 5.112997e-05
 [707,] 0.0001533899 0.0001533899 5.112997e-05
 [708,] 0.0001533899 0.0001533899 5.112997e-05
 [709,] 0.0001533899 0.0001533899 5.112997e-05
 [710,] 0.0001533899 0.0001533899 5.112997e-05
 [711,] 0.0001533899 0.0001533899 5.112997e-05
 [712,] 0.0001533899 0.0001533899 5.112997e-05
 [713,] 0.0001533899 0.0001533899 5.112997e-05
 [714,] 0.0001533899 0.0001533899 5.112997e-05
 [715,] 0.0001533899 0.0001533899 5.112997e-05
 [716,] 0.0001533899 0.0001533899 5.112997e-05
 [717,] 0.0001533899 0.0002448134 5.112997e-05
 [718,] 0.0001533899 0.0001533899 5.112997e-05
 [719,] 0.0001533899 0.0001533899 5.112997e-05
 [720,] 0.0001533899 0.0001533899 5.112997e-05
 [721,] 0.0001533899 0.0001533899 5.112997e-05
 [722,] 0.0001533899 0.0001533899 5.112997e-05
 [723,] 0.0001533899 0.0001533899 5.112997e-05
 [724,] 0.0004425264 0.0001533899 1.358939e-04
 [725,] 0.0001533899 0.0001533899 5.112997e-05
 [726,] 0.0001533899 0.0001533899 5.112997e-05
 [727,] 0.0004783100 0.0001533899 1.557606e-04
 [728,] 0.0005562823 0.0001533899 1.151560e-04
 [729,] 0.0001533899 0.0001533899 5.112997e-05
 [730,] 0.0001533899 0.0001533899 5.112997e-05
 [731,] 0.0001533899 0.0001533899 5.112997e-05
 [732,] 0.0001533899 0.0001533899 5.112997e-05
 [733,] 0.0005846619 0.0001533899 9.614685e-05
 [734,] 0.0001533899 0.0001533899 5.112997e-05
 [735,] 0.0001533899 0.0001533899 5.112997e-05
 [736,] 0.0001533899 0.0001533899 5.112997e-05
 [737,] 0.0001533899 0.0001533899 5.112997e-05
 [738,] 0.0003764635 0.0001533899 1.193422e-04
 [739,] 0.0001533899 0.0001533899 5.112997e-05
 [740,] 0.0001533899 0.0001533899 5.112997e-05
 [741,] 0.0001533899 0.0001533899 5.112997e-05
 [742,] 0.0001533899 0.0001533899 5.112997e-05
 [743,] 0.0001533899 0.0001533899 5.112997e-05
 [744,] 0.0001533899 0.0001533899 5.112997e-05
 [745,] 0.0001533899 0.0001533899 5.112997e-05
 [746,] 0.0001533899 0.0001533899 5.112997e-05
 [747,] 0.0001533899 0.0001533899 5.112997e-05
 [748,] 0.0001533899 0.0001533899 5.112997e-05
 [749,] 0.0001533899 0.0001533899 5.112997e-05
 [750,] 0.0001533899 0.0001533899 5.112997e-05
 [751,] 0.0001661332 0.0001533899 7.407743e-05
 [752,] 0.0004411129 0.0001533899 1.367809e-04
 [753,] 0.0001533899 0.0001533899 5.112997e-05
 [754,] 0.0002383833 0.0001533899 5.785878e-05
 [755,] 0.0001533899 0.0001533899 5.112997e-05
 [756,] 0.0001533899 0.0001722422 5.112997e-05
 [757,] 0.0001533899 0.0001533899 5.112997e-05
 [758,] 0.0001533899 0.0001533899 5.112997e-05
 [759,] 0.0003085022 0.0001533899 7.097800e-05
 [760,] 0.0002869659 0.0001533899 6.810367e-05
 [761,] 0.0001533899 0.0001533899 5.112997e-05
 [762,] 0.0005574298 0.0001533899 1.820503e-04
 [763,] 0.0002948088 0.0001533899 7.284788e-05
 [764,] 0.0006378268 0.0001533899 1.273343e-04
 [765,] 0.0003859444 0.0001533899 1.227581e-04
 [766,] 0.0001533899 0.0001533899 5.112997e-05
 [767,] 0.0001533899 0.0001533899 5.112997e-05
 [768,] 0.0001722907 0.0001533899 7.036060e-05
 [769,] 0.0001533899 0.0001533899 5.112997e-05
 [770,] 0.0001947326 0.0001533899 6.344763e-05
 [771,] 0.0001848990 0.0001533899 5.955367e-05
 [772,] 0.0001533899 0.0001533899 5.112997e-05
 [773,] 0.0001533899 0.0001533899 5.112997e-05
 [774,] 0.0009323429 0.0001533899 2.183738e-04
 [775,] 0.0001533899 0.0001533899 5.112997e-05
 [776,] 0.0005806624 0.0001533899 9.779439e-05
 [777,] 0.0001533899 0.0001533899 5.112997e-05
 [778,] 0.0001533899 0.0001533899 5.112997e-05
 [779,] 0.0001533899 0.0001533899 5.112997e-05
 [780,] 0.0001533899 0.0001533899 5.112997e-05
 [781,] 0.0003555169 0.0001533899 1.192806e-04
 [782,] 0.0001533899 0.0001533899 5.112997e-05
 [783,] 0.0005189966 0.0001533899 1.269173e-04
 [784,] 0.0001533899 0.0001533899 5.112997e-05
 [785,] 0.0001533899 0.0001533899 5.112997e-05
 [786,] 0.0001533899 0.0001533899 5.112997e-05
 [787,] 0.0008328030 0.0001533899 1.924125e-04
 [788,] 0.0001533899 0.0001533899 5.112997e-05
 [789,] 0.0001533899 0.0001533899 5.112997e-05
 [790,] 0.0001533899 0.0001533899 5.112997e-05
 [791,] 0.0001944956 0.0001533899 5.740408e-05
 [792,] 0.0001533899 0.0001533899 5.112997e-05
 [793,] 0.0001533899 0.0001533899 5.112997e-05
 [794,] 0.0001533899 0.0001533899 5.112997e-05
 [795,] 0.0001533899 0.0001533899 5.112997e-05
 [796,] 0.0001533899 0.0001533899 5.112997e-05
 [797,] 0.0001533899 0.0001533899 5.112997e-05
 [798,] 0.0001533899 0.0001533899 5.112997e-05
 [799,] 0.0001533899 0.0001753201 5.112997e-05
 [800,] 0.0001533899 0.0001533899 5.112997e-05
 [801,] 0.0001533899 0.0001533899 5.112997e-05
 [802,] 0.0001533899 0.0001533899 5.112997e-05
 [803,] 0.0001533899 0.0001533899 5.112997e-05
 [804,] 0.0001533899 0.0001533899 5.112997e-05
 [805,] 0.0001533899 0.0001533899 5.112997e-05
 [806,] 0.0001533899 0.0001533899 5.112997e-05
 [807,] 0.0001533899 0.0001533899 5.112997e-05
 [808,] 0.0001533899 0.0001533899 5.112997e-05
 [809,] 0.0001533899 0.0001533899 5.112997e-05
 [810,] 0.0001533899 0.0001533899 5.112997e-05
 [811,] 0.0001533899 0.0001533899 5.112997e-05
 [812,] 0.0001533899 0.0001533899 5.112997e-05
 [813,] 0.0001533899 0.0001533899 5.112997e-05
 [814,] 0.0001533899 0.0001533899 5.112997e-05
 [815,] 0.0001533899 0.0001533899 5.112997e-05
 [816,] 0.0001533899 0.0001533899 5.112997e-05
 [817,] 0.0001533899 0.0001533899 5.112997e-05
 [818,] 0.0001533899 0.0001533899 5.112997e-05
 [819,] 0.0001533899 0.0001533899 5.112997e-05
 [820,] 0.0001533899 0.0001533899 5.112997e-05
 [821,] 0.0001533899 0.0001533899 5.112997e-05
 [822,] 0.0001533899 0.0001533899 5.112997e-05
 [823,] 0.0001533899 0.0001533899 5.112997e-05
 [824,] 0.0001533899 0.0001533899 5.112997e-05
 [825,] 0.0001533899 0.0001533899 5.112997e-05
 [826,] 0.0001533899 0.0001533899 5.112997e-05
 [827,] 0.0001533899 0.0001533899 5.112997e-05
 [828,] 0.0001533899 0.0001533899 5.112997e-05
 [829,] 0.0001533899 0.0001533899 5.112997e-05
 [830,] 0.0001533899 0.0001533899 5.112997e-05
 [831,] 0.0001533899 0.0001533899 5.112997e-05
 [832,] 0.0001533899 0.0001533899 5.112997e-05
 [833,] 0.0001533899 0.0001533899 5.112997e-05
 [834,] 0.0001533899 0.0001533899 5.112997e-05
 [835,] 0.0001533899 0.0001533899 5.112997e-05
 [836,] 0.0001533899 0.0001533899 5.112997e-05
 [837,] 0.0001533899 0.0001533899 5.112997e-05
 [838,] 0.0001533899 0.0001533899 5.112997e-05
 [839,] 0.0001533899 0.0001533899 5.112997e-05
 [840,] 0.0001533899 0.0001533899 5.112997e-05
 [841,] 0.0001533899 0.0001533899 5.112997e-05
 [842,] 0.0001533899 0.0001533899 5.112997e-05
 [843,] 0.0001533899 0.0001533899 5.112997e-05
 [844,] 0.0001533899 0.0001533899 5.112997e-05
 [845,] 0.0001533899 0.0001533899 5.112997e-05
 [846,] 0.0001533899 0.0001533899 5.112997e-05
 [847,] 0.0001533899 0.0001533899 5.112997e-05
 [848,] 0.0001533899 0.0001533899 5.112997e-05
 [849,] 0.0001533899 0.0001533899 5.112997e-05
 [850,] 0.0001533899 0.0001533899 5.112997e-05
 [851,] 0.0001533899 0.0001533899 5.112997e-05
 [852,] 0.0001533899 0.0001533899 5.112997e-05
 [853,] 0.0001533899 0.0001533899 5.112997e-05
 [854,] 0.0001533899 0.0001533899 5.112997e-05
 [855,] 0.0001533899 0.0001533899 5.112997e-05
 [856,] 0.0001533899 0.0001533899 5.112997e-05
 [857,] 0.0001533899 0.0001533899 5.112997e-05
 [858,] 0.0001533899 0.0001533899 5.112997e-05
 [859,] 0.0001533899 0.0001533899 5.112997e-05
 [860,] 0.0001533899 0.0001533899 5.112997e-05
 [861,] 0.0001533899 0.0001533899 5.112997e-05
 [862,] 0.0001533899 0.0001533899 5.137143e-05
 [863,] 0.0001533899 0.0001533899 5.112997e-05
 [864,] 0.0001533899 0.0001533899 5.112997e-05
 [865,] 0.0001533899 0.0001533899 5.112997e-05
 [866,] 0.0001533899 0.0001533899 5.112997e-05
 [867,] 0.0001533899 0.0001533899 5.112997e-05
 [868,] 0.0001533899 0.0001533899 5.112997e-05
 [869,] 0.0001533899 0.0001533899 5.112997e-05
 [870,] 0.0001533899 0.0001533899 5.112997e-05
 [871,] 0.0001533899 0.0001533899 5.112997e-05
 [872,] 0.0004965796 0.0001533899 8.288201e-05
 [873,] 0.0003780271 0.0001533899 6.799455e-05
 [874,] 0.0001533899 0.0001533899 5.112997e-05
 [875,] 0.0001533899 0.0001761674 5.112997e-05
 [876,] 0.0001533899 0.0001533899 5.112997e-05
 [877,] 0.0001533899 0.0001533899 5.112997e-05
 [878,] 0.0001533899 0.0002003879 5.112997e-05
 [879,] 0.0001533899 0.0001533899 5.112997e-05
 [880,] 0.0001533899 0.0001533899 5.112997e-05
 [881,] 0.0001533899 0.0001533899 5.112997e-05
 [882,] 0.0001533899 0.0001533899 5.112997e-05
 [883,] 0.0001533899 0.0001533899 5.112997e-05
 [884,] 0.0001660929 0.0001533899 5.112997e-05
 [885,] 0.0001533899 0.0001533899 5.112997e-05
 [886,] 0.0001533899 0.0001533899 5.112997e-05
 [887,] 0.0001533899 0.0001533899 5.112997e-05
 [888,] 0.0001533899 0.0001533899 5.112997e-05
 [889,] 0.0001533899 0.0001533899 5.112997e-05
 [890,] 0.0001533899 0.0001533899 5.112997e-05
 [891,] 0.0001533899 0.0001533899 5.112997e-05
 [892,] 0.0001533899 0.0001533899 5.112997e-05
 [893,] 0.0001533899 0.0001533899 5.112997e-05
 [894,] 0.0001533899 0.0001533899 5.112997e-05
 [895,] 0.0001533899 0.0001533899 5.112997e-05
 [896,] 0.0001533899 0.0001533899 5.112997e-05
 [897,] 0.0001533899 0.0001533899 5.112997e-05
 [898,] 0.0001533899 0.0001533899 5.112997e-05
 [899,] 0.0001533899 0.0001621631 5.112997e-05
 [900,] 0.0001533899 0.0001533899 5.112997e-05
 [901,] 0.0001533899 0.0001864301 5.112997e-05
 [902,] 0.0001533899 0.0001956651 5.112997e-05
 [903,] 0.0001533899 0.0002670986 5.112997e-05
 [904,] 0.0001533899 0.0002183145 5.112997e-05
 [905,] 0.0001533899 0.0001533899 5.112997e-05
 [906,] 0.0003442078 0.0001533899 9.440309e-05
 [907,] 0.0003785800 0.0001533899 1.039023e-04
 [908,] 0.0001533899 0.0001533899 5.112997e-05
 [909,] 0.0001533899 0.0001533899 5.112997e-05
 [910,] 0.0001533899 0.0001533899 5.112997e-05
 [911,] 0.0001533899 0.0001533899 5.112997e-05
 [912,] 0.0004416731 0.0001533899 1.230847e-04
 [913,] 0.0001533899 0.0001533899 5.112997e-05
 [914,] 0.0001533899 0.0001533899 5.112997e-05
 [915,] 0.0001533899 0.0001533899 5.112997e-05
 [916,] 0.0001533899 0.0001533899 5.112997e-05
 [917,] 0.0001533899 0.0001533899 5.112997e-05
 [918,] 0.0001533899 0.0001533899 5.112997e-05
 [919,] 0.0001533899 0.0001533899 5.112997e-05
 [920,] 0.0001533899 0.0001533899 5.112997e-05
 [921,] 0.0002035275 0.0001533899 5.112997e-05
 [922,] 0.0001533899 0.0001533899 5.112997e-05
 [923,] 0.0001533899 0.0001533899 5.112997e-05
 [924,] 0.0001533899 0.0001533899 5.112997e-05
 [925,] 0.0001533899 0.0001533899 5.112997e-05
 [926,] 0.0001533899 0.0001533899 5.112997e-05
 [927,] 0.0001533899 0.0001567608 6.861557e-05
 [928,] 0.0001533899 0.0001533899 5.112997e-05
 [929,] 0.0001533899 0.0001533899 5.112997e-05
 [930,] 0.0001533899 0.0001533899 5.112997e-05
 [931,] 0.0001533899 0.0001533899 5.112997e-05
 [932,] 0.0001533899 0.0001533899 5.112997e-05
 [933,] 0.0001533899 0.0001533899 5.112997e-05
 [934,] 0.0001533899 0.0001533899 5.112997e-05
 [935,] 0.0001533899 0.0001533899 5.112997e-05
 [936,] 0.0001533899 0.0001533899 5.112997e-05
 [937,] 0.0001533899 0.0001533899 5.112997e-05
 [938,] 0.0001533899 0.0001533899 5.112997e-05
 [939,] 0.0001533899 0.0001533899 5.112997e-05
 [940,] 0.0001533899 0.0001533899 5.112997e-05
 [941,] 0.0001533899 0.0001533899 5.112997e-05
 [942,] 0.0001533899 0.0001533899 5.112997e-05
 [943,] 0.0001533899 0.0001533899 5.112997e-05
 [944,] 0.0001533899 0.0001533899 5.112997e-05
 [945,] 0.0001533899 0.0001533899 5.112997e-05
 [946,] 0.0001533899 0.0001533899 5.112997e-05
 [947,] 0.0001533899 0.0001533899 5.112997e-05
 [948,] 0.0001533899 0.0001533899 5.112997e-05
 [949,] 0.0001533899 0.0001533899 5.112997e-05
 [950,] 0.0001533899 0.0001533899 5.112997e-05
 [951,] 0.0001533899 0.0001533899 5.112997e-05
 [952,] 0.0001533899 0.0001533899 5.112997e-05
 [953,] 0.0001533899 0.0001533899 5.112997e-05
 [954,] 0.0001533899 0.0001533899 5.112997e-05
 [955,] 0.0001533899 0.0001533899 5.112997e-05
 [956,] 0.0001533899 0.0001533899 7.001354e-05
 [957,] 0.0001533899 0.0001533899 5.112997e-05
 [958,] 0.0001533899 0.0001533899 5.112997e-05
 [959,] 0.0001533899 0.0001533899 5.112997e-05
 [960,] 0.0001533899 0.0001533899 5.112997e-05
 [961,] 0.0001533899 0.0001533899 5.112997e-05
 [962,] 0.0001533899 0.0001533899 5.112997e-05
 [963,] 0.0001533899 0.0001533899 5.112997e-05
 [964,] 0.0001533899 0.0001533899 5.112997e-05
 [965,] 0.0001533899 0.0001533899 5.112997e-05
 [966,] 0.0001533899 0.0001533899 5.112997e-05
 [967,] 0.0001533899 0.0001533899 5.112997e-05
 [968,] 0.0001533899 0.0001533899 5.112997e-05
 [969,] 0.0001533899 0.0001533899 5.112997e-05
 [970,] 0.0001533899 0.0001533899 5.112997e-05
 [971,] 0.0001533899 0.0001533899 5.112997e-05
 [972,] 0.0001533899 0.0001533899 5.112997e-05
 [973,] 0.0001533899 0.0001533899 5.112997e-05
 [974,] 0.0001533899 0.0001533899 5.112997e-05
 [975,] 0.0001533899 0.0001533899 5.112997e-05
 [976,] 0.0001533899 0.0001533899 5.112997e-05
 [977,] 0.0001533899 0.0001533899 5.112997e-05
 [978,] 0.0001991728 0.0001533899 5.112997e-05
 [979,] 0.0001533899 0.0001533899 5.112997e-05
 [980,] 0.0001790612 0.0001533899 5.112997e-05
 [981,] 0.0001533899 0.0001533899 5.112997e-05
 [982,] 0.0001533899 0.0001533899 5.112997e-05
 [983,] 0.0001533899 0.0001533899 5.112997e-05
 [984,] 0.0001533899 0.0001533899 5.112997e-05
 [985,] 0.0001533899 0.0001533899 5.112997e-05
 [986,] 0.0001533899 0.0001533899 5.112997e-05
 [987,] 0.0001533899 0.0001533899 5.112997e-05
 [988,] 0.0001533899 0.0001533899 5.112997e-05
 [989,] 0.0001533899 0.0001533899 5.112997e-05
 [990,] 0.0001533899 0.0001533899 5.112997e-05
 [991,] 0.0001533899 0.0001533899 5.112997e-05
 [992,] 0.0001533899 0.0001533899 5.112997e-05
 [993,] 0.0001533899 0.0001533899 5.112997e-05
 [994,] 0.0001533899 0.0001533899 5.112997e-05
 [995,] 0.0001533899 0.0001533899 5.112997e-05
 [996,] 0.0001533899 0.0001533899 5.112997e-05
 [997,] 0.0001533899 0.0001533899 5.112997e-05
 [998,] 0.0001533899 0.0001533899 5.112997e-05
 [999,] 0.0001533899 0.0001533899 5.112997e-05
[1000,] 0.0001533899 0.0001533899 5.112997e-05
[1001,] 0.0001533899 0.0001533899 5.112997e-05
[1002,] 0.0001533899 0.0001533899 5.112997e-05
[1003,] 0.0001533899 0.0001533899 5.112997e-05
[1004,] 0.0001533899 0.0001533899 5.112997e-05
[1005,] 0.0001533899 0.0001533899 5.112997e-05
[1006,] 0.0001533899 0.0001533899 5.112997e-05
[1007,] 0.0001533899 0.0001533899 5.112997e-05
[1008,] 0.0001533899 0.0001533899 5.112997e-05
[1009,] 0.0001533899 0.0001533899 5.112997e-05
[1010,] 0.0001533899 0.0001533899 5.112997e-05
[1011,] 0.0001533899 0.0001533899 5.112997e-05
[1012,] 0.0001533899 0.0001533899 5.112997e-05
[1013,] 0.0001533899 0.0001533899 5.112997e-05
[1014,] 0.0001533899 0.0001533899 5.112997e-05
[1015,] 0.0001533899 0.0001533899 5.112997e-05
[1016,] 0.0001533899 0.0001533899 5.112997e-05
[1017,] 0.0001533899 0.0002069210 5.112997e-05
[1018,] 0.0001533899 0.0001533899 5.112997e-05
[1019,] 0.0001533899 0.0001533899 5.112997e-05
[1020,] 0.0001533899 0.0001533899 5.112997e-05
[1021,] 0.0001533899 0.0001533899 5.112997e-05
[1022,] 0.0001533899 0.0001533899 5.112997e-05
[1023,] 0.0001533899 0.0001533899 5.112997e-05
[1024,] 0.0001533899 0.0001533899 5.112997e-05
[1025,] 0.0001533899 0.0001533899 5.112997e-05
[1026,] 0.0001533899 0.0001533899 5.112997e-05
[1027,] 0.0001533899 0.0001533899 5.112997e-05
[1028,] 0.0001533899 0.0001533899 5.112997e-05
[1029,] 0.0001533899 0.0001533899 5.112997e-05
[1030,] 0.0001533899 0.0001533899 5.112997e-05
[1031,] 0.0001533899 0.0001533899 5.112997e-05
[1032,] 0.0001533899 0.0001533899 5.112997e-05
[1033,] 0.0001533899 0.0001533899 5.112997e-05
[1034,] 0.0001533899 0.0001533899 5.112997e-05
[1035,] 0.0001533899 0.0001533899 5.112997e-05
[1036,] 0.0001533899 0.0001533899 5.112997e-05
[1037,] 0.0001533899 0.0001533899 5.112997e-05
[1038,] 0.0001533899 0.0001533899 5.112997e-05
[1039,] 0.0001533899 0.0001659620 5.112997e-05
[1040,] 0.0001533899 0.0001671058 5.112997e-05
[1041,] 0.0001533899 0.0001533899 5.112997e-05
[1042,] 0.0001533899 0.0001533899 5.112997e-05
[1043,] 0.0001533899 0.0001533899 5.112997e-05
[1044,] 0.0001533899 0.0001533899 5.112997e-05
[1045,] 0.0001533899 0.0001533899 5.112997e-05
[1046,] 0.0002731484 0.0001533899 5.574427e-05
[1047,] 0.0001533899 0.0001533899 5.112997e-05
[1048,] 0.0001533899 0.0001533899 5.112997e-05
[1049,] 0.0001533899 0.0001533899 5.112997e-05
[1050,] 0.0001533899 0.0001533899 5.112997e-05
[1051,] 0.0001533899 0.0001533899 5.112997e-05
[1052,] 0.0001533899 0.0001533899 5.112997e-05
[1053,] 0.0001533899 0.0001533899 5.112997e-05
[1054,] 0.0001533899 0.0001533899 5.112997e-05
[1055,] 0.0001533899 0.0001533899 5.112997e-05
[1056,] 0.0001533899 0.0001533899 5.112997e-05
[1057,] 0.0001533899 0.0001533899 5.112997e-05
[1058,] 0.0001533899 0.0001533899 5.112997e-05
[1059,] 0.0001533899 0.0001533899 5.112997e-05
[1060,] 0.0001533899 0.0001533899 5.112997e-05
[1061,] 0.0001533899 0.0001533899 5.112997e-05
[1062,] 0.0001533899 0.0001533899 5.112997e-05
[1063,] 0.0001533899 0.0001533899 5.112997e-05
[1064,] 0.0001533899 0.0001533899 5.112997e-05
[1065,] 0.0001533899 0.0001533899 5.112997e-05
[1066,] 0.0001533899 0.0001533899 5.112997e-05
[1067,] 0.0001533899 0.0001533899 5.112997e-05
[1068,] 0.0001533899 0.0001533899 5.112997e-05
[1069,] 0.0001533899 0.0001533899 5.112997e-05
[1070,] 0.0001533899 0.0001533899 5.112997e-05
[1071,] 0.0001533899 0.0001533899 5.112997e-05
[1072,] 0.0001533899 0.0001533899 5.112997e-05
[1073,] 0.0001533899 0.0001533899 5.112997e-05
[1074,] 0.0001533899 0.0001533899 5.112997e-05
[1075,] 0.0001533899 0.0001533899 5.112997e-05
[1076,] 0.0001533899 0.0001533899 5.112997e-05
[1077,] 0.0001533899 0.0001533899 5.112997e-05
[1078,] 0.0001533899 0.0001533899 5.112997e-05
[1079,] 0.0001533899 0.0001533899 5.112997e-05
[1080,] 0.0001533899 0.0001533899 5.112997e-05
[1081,] 0.0001533899 0.0001533899 5.112997e-05
[1082,] 0.0001533899 0.0001533899 5.112997e-05
[1083,] 0.0001533899 0.0001533899 5.112997e-05
[1084,] 0.0001533899 0.0001533899 5.112997e-05
[1085,] 0.0001652080 0.0001533899 5.112997e-05
[1086,] 0.0001533899 0.0001533899 5.112997e-05
[1087,] 0.0001533899 0.0001533899 5.112997e-05
[1088,] 0.0001533899 0.0001533899 5.112997e-05
[1089,] 0.0001533899 0.0001533899 5.112997e-05
[1090,] 0.0001533899 0.0001533899 5.112997e-05
[1091,] 0.0001533899 0.0001533899 5.112997e-05
[1092,] 0.0001533899 0.0001533899 5.112997e-05
[1093,] 0.0001533899 0.0001533899 5.112997e-05
[1094,] 0.0001533899 0.0001533899 5.112997e-05
[1095,] 0.0001533899 0.0001737142 5.112997e-05
[1096,] 0.0001533899 0.0001533899 5.112997e-05
[1097,] 0.0001533899 0.0001533899 5.112997e-05
[1098,] 0.0001533899 0.0001533899 5.112997e-05
[1099,] 0.0001533899 0.0001533899 5.112997e-05
[1100,] 0.0001533899 0.0001533899 5.112997e-05
[1101,] 0.0001533899 0.0001533899 5.112997e-05
[1102,] 0.0001533899 0.0001533899 5.112997e-05
[1103,] 0.0001533899 0.0001533899 5.112997e-05
[1104,] 0.0001533899 0.0001533899 5.112997e-05
[1105,] 0.0001533899 0.0001533899 5.112997e-05
[1106,] 0.0001533899 0.0001533899 5.112997e-05
[1107,] 0.0001533899 0.0001533899 5.112997e-05
[1108,] 0.0001533899 0.0001533899 5.112997e-05
[1109,] 0.0001533899 0.0001533899 5.112997e-05
[1110,] 0.0001533899 0.0001533899 5.112997e-05
[1111,] 0.0001533899 0.0001533899 5.112997e-05
[1112,] 0.0001533899 0.0001533899 5.112997e-05
[1113,] 0.0001533899 0.0001533899 5.112997e-05
[1114,] 0.0001533899 0.0001533899 5.112997e-05
[1115,] 0.0001533899 0.0001533899 5.112997e-05
[1116,] 0.0001533899 0.0001533899 5.112997e-05
[1117,] 0.0001533899 0.0001533899 5.112997e-05
[1118,] 0.0001533899 0.0001533899 5.112997e-05
[1119,] 0.0001533899 0.0001533899 5.112997e-05
[1120,] 0.0001533899 0.0001533899 5.112997e-05
[1121,] 0.0001533899 0.0001533899 5.112997e-05
[1122,] 0.0001533899 0.0001533899 5.112997e-05
[1123,] 0.0001533899 0.0001533899 5.112997e-05
[1124,] 0.0001533899 0.0001533899 5.112997e-05
[1125,] 0.0001533899 0.0001533899 5.112997e-05
[1126,] 0.0001533899 0.0001533899 5.112997e-05
[1127,] 0.0001533899 0.0001533899 5.112997e-05
[1128,] 0.0001533899 0.0001533899 5.112997e-05
[1129,] 0.0001533899 0.0001533899 5.112997e-05
[1130,] 0.0001533899 0.0001533899 5.112997e-05
[1131,] 0.0001533899 0.0001533899 5.112997e-05
[1132,] 0.0001533899 0.0001533899 5.112997e-05
[1133,] 0.0001533899 0.0001533899 5.112997e-05
[1134,] 0.0001533899 0.0001533899 5.112997e-05
[1135,] 0.0001533899 0.0001533899 5.112997e-05
[1136,] 0.0001533899 0.0001533899 5.112997e-05
[1137,] 0.0001533899 0.0001533899 5.112997e-05
[1138,] 0.0001533899 0.0001533899 5.112997e-05
[1139,] 0.0001533899 0.0001533899 5.112997e-05
[1140,] 0.0001533899 0.0001533899 5.112997e-05
[1141,] 0.0001533899 0.0001533899 5.112997e-05
[1142,] 0.0001635593 0.0001533899 5.112997e-05
[1143,] 0.0001533899 0.0001533899 5.112997e-05
[1144,] 0.0001533899 0.0001533899 5.112997e-05
[1145,] 0.0001533899 0.0001533899 5.112997e-05
[1146,] 0.0001533899 0.0001533899 5.112997e-05
[1147,] 0.0001533899 0.0001533899 5.112997e-05
[1148,] 0.0001728045 0.0001533899 5.112997e-05
[1149,] 0.0001533899 0.0001533899 5.112997e-05
[1150,] 0.0001533899 0.0001533899 5.112997e-05
[1151,] 0.0001533899 0.0001533899 5.112997e-05
[1152,] 0.0002180575 0.0001533899 5.112997e-05
[1153,] 0.0001533899 0.0001533899 5.112997e-05
[1154,] 0.0001533899 0.0001533899 5.112997e-05
[1155,] 0.0001533899 0.0001533899 5.112997e-05
[1156,] 0.0001533899 0.0001533899 5.112997e-05
[1157,] 0.0001533899 0.0001533899 5.112997e-05
[1158,] 0.0001533899 0.0001533899 5.112997e-05
[1159,] 0.0001533899 0.0001533899 5.112997e-05
[1160,] 0.0001533899 0.0001533899 5.112997e-05
[1161,] 0.0001533899 0.0001533899 5.112997e-05
[1162,] 0.0001533899 0.0001533899 5.112997e-05
[1163,] 0.0001533899 0.0001533899 5.112997e-05
[1164,] 0.0001533899 0.0001533899 5.112997e-05
[1165,] 0.0001533899 0.0001533899 5.112997e-05
[1166,] 0.0001533899 0.0001533899 5.112997e-05
[1167,] 0.0001533899 0.0001533899 5.112997e-05
[1168,] 0.0001533899 0.0001533899 5.112997e-05
[1169,] 0.0001533899 0.0001533899 5.112997e-05
[1170,] 0.0001533899 0.0001533899 5.112997e-05
[1171,] 0.0001533899 0.0001533899 5.112997e-05
[1172,] 0.0001533899 0.0001533899 5.112997e-05
[1173,] 0.0001533899 0.0001533899 5.112997e-05
[1174,] 0.0001533899 0.0001533899 5.112997e-05
[1175,] 0.0001533899 0.0001533899 5.112997e-05
[1176,] 0.0001533899 0.0001533899 5.112997e-05
[1177,] 0.0001533899 0.0001533899 5.112997e-05
[1178,] 0.0001533899 0.0001533899 5.112997e-05
[1179,] 0.0001533899 0.0001533899 5.112997e-05
[1180,] 0.0001533899 0.0001533899 5.112997e-05
[1181,] 0.0001533899 0.0001533899 5.112997e-05
[1182,] 0.0001533899 0.0001533899 5.112997e-05
[1183,] 0.0001533899 0.0001533899 5.112997e-05
[1184,] 0.0001533899 0.0001533899 5.112997e-05
[1185,] 0.0001533899 0.0001533899 5.112997e-05
[1186,] 0.0001533899 0.0001533899 5.112997e-05
[1187,] 0.0001533899 0.0001533899 5.112997e-05
[1188,] 0.0001533899 0.0001533899 5.112997e-05
[1189,] 0.0001533899 0.0001533899 5.112997e-05
[1190,] 0.0001533899 0.0001533899 5.112997e-05
[1191,] 0.0001533899 0.0001533899 5.112997e-05
[1192,] 0.0001533899 0.0001533899 5.112997e-05
[1193,] 0.0001533899 0.0001533899 5.112997e-05
[1194,] 0.0001533899 0.0001533899 5.112997e-05
[1195,] 0.0001533899 0.0001533899 5.112997e-05
[1196,] 0.0001533899 0.0001533899 5.112997e-05
[1197,] 0.0001533899 0.0001533899 5.112997e-05
[1198,] 0.0001533899 0.0001533899 5.112997e-05
[1199,] 0.0001533899 0.0001533899 5.112997e-05
[1200,] 0.0001533899 0.0001533899 5.112997e-05
[1201,] 0.0001533899 0.0001533899 5.112997e-05
[1202,] 0.0001533899 0.0001533899 5.112997e-05
[1203,] 0.0001533899 0.0001533899 5.112997e-05
[1204,] 0.0001533899 0.0001533899 5.112997e-05
[1205,] 0.0001533899 0.0001533899 5.112997e-05
[1206,] 0.0001533899 0.0001533899 5.112997e-05
[1207,] 0.0001533899 0.0001533899 5.112997e-05
[1208,] 0.0001533899 0.0001533899 5.112997e-05
[1209,] 0.0001533899 0.0001533899 5.112997e-05
[1210,] 0.0001533899 0.0001537707 5.112997e-05
[1211,] 0.0001533899 0.0001562188 5.112997e-05
[1212,] 0.0001533899 0.0001547081 5.112997e-05
[1213,] 0.0001533899 0.0001533899 5.112997e-05
[1214,] 0.0001533899 0.0001533899 5.112997e-05
[1215,] 0.0001533899 0.0001607406 5.112997e-05
[1216,] 0.0001533899 0.0001533899 5.112997e-05
[1217,] 0.0001533899 0.0001533899 5.112997e-05
[1218,] 0.0001533899 0.0001533899 5.112997e-05
[1219,] 0.0001533899 0.0001533899 5.112997e-05
[1220,] 0.0001533899 0.0001533899 5.112997e-05
[1221,] 0.0001533899 0.0001533899 5.112997e-05
[1222,] 0.0001533899 0.0001533899 5.112997e-05
[1223,] 0.0001533899 0.0001533899 5.112997e-05
[1224,] 0.0001533899 0.0001533899 5.112997e-05
[1225,] 0.0001533899 0.0001533899 5.112997e-05
[1226,] 0.0001533899 0.0001533899 5.112997e-05
[1227,] 0.0001533899 0.0001533899 5.112997e-05
[1228,] 0.0001533899 0.0001533899 5.112997e-05
[1229,] 0.0001533899 0.0001533899 5.112997e-05
[1230,] 0.0001533899 0.0001533899 5.112997e-05
[1231,] 0.0001533899 0.0001533899 5.112997e-05
[1232,] 0.0001533899 0.0001533899 5.112997e-05
[1233,] 0.0001533899 0.0001533899 5.112997e-05
[1234,] 0.0001533899 0.0001533899 5.112997e-05
[1235,] 0.0001533899 0.0001533899 5.112997e-05
[1236,] 0.0001533899 0.0001533899 5.112997e-05
[1237,] 0.0001533899 0.0001533899 5.112997e-05
[1238,] 0.0001533899 0.0001533899 5.112997e-05
[1239,] 0.0001533899 0.0001533899 5.112997e-05
[1240,] 0.0001533899 0.0001533899 5.112997e-05
[1241,] 0.0009167687 0.0001533899 1.502489e-04
[1242,] 0.0013038237 0.0001533899 4.882975e-04
[1243,] 0.0001533899 0.0001533899 5.112997e-05
[1244,] 0.0009547605 0.0001533899 3.616600e-04
[1245,] 0.0027905512 0.0001533899 1.802450e-03
[1246,] 0.0001533899 0.0001533899 5.112997e-05
[1247,] 0.0001533899 0.0001533899 5.112997e-05
[1248,] 0.0023368598 0.0001533899 1.356499e-03
[1249,] 0.0001533899 0.0001822971 5.112997e-05
[1250,] 0.0001533899 0.0001533899 5.112997e-05
[1251,] 0.0001533899 0.0001533899 5.112997e-05
[1252,] 0.0001533899 0.0001533899 5.112997e-05
[1253,] 0.0001533899 0.0001533899 5.112997e-05
[1254,] 0.0001533899 0.0001533899 5.112997e-05
[1255,] 0.0001533899 0.0001533899 5.112997e-05
[1256,] 0.0001533899 0.0001570808 5.112997e-05
[1257,] 0.0001533899 0.0001566221 5.112997e-05
[1258,] 0.0001533899 0.0001709844 5.112997e-05
[1259,] 0.0001533899 0.0001533899 5.112997e-05
[1260,] 0.0001533899 0.0001533899 5.112997e-05
[1261,] 0.0031969082 0.0001533899 1.430192e-03
[1262,] 0.0016384966 0.0001533899 3.011912e-04
[1263,] 0.0001533899 0.0001533899 5.112997e-05
[1264,] 0.0019371975 0.0001533899 9.529518e-04
[1265,] 0.0024889777 0.0001533899 4.616991e-04
[1266,] 0.0001533899 0.0001533899 5.112997e-05
[1267,] 0.0001533899 0.0001533899 5.112997e-05
[1268,] 0.0001533899 0.0001533899 5.112997e-05
[1269,] 0.0001533899 0.0001533899 5.112997e-05
[1270,] 0.0001533899 0.0001533899 5.112997e-05
[1271,] 0.0001533899 0.0001533899 5.112997e-05
[1272,] 0.0001533899 0.0001533899 5.112997e-05
[1273,] 0.0001533899 0.0001533899 5.112997e-05
[1274,] 0.0001533899 0.0001533899 5.112997e-05
[1275,] 0.0001533899 0.0001533899 5.112997e-05
[1276,] 0.0001533899 0.0001533899 5.112997e-05
[1277,] 0.0023020875 0.0001533899 1.037592e-03
[1278,] 0.0046396007 0.0001533899 2.140709e-03
[1279,] 0.0001533899 0.0001533899 5.112997e-05
[1280,] 0.0060736402 0.0001533899 3.004074e-03
[1281,] 0.0093875428 0.0001533899 4.916846e-03
[1282,] 0.0001533899 0.0001533899 5.112997e-05
[1283,] 0.0001533899 0.0001533899 5.112997e-05
[1284,] 0.0104830003 0.0001533899 3.424118e-03
[1285,] 0.0001533899 0.0001533899 5.112997e-05
[1286,] 0.0075969576 0.0001533899 3.590966e-03
[1287,] 0.0083370477 0.0001533899 3.890396e-03
[1288,] 0.0128680400 0.0001533899 5.121503e-03
[1289,] 0.0024877186 0.0001533899 5.614334e-04
[1290,] 0.0017021991 0.0001533899 8.092014e-04
[1291,] 0.0056549280 0.0001766859 6.590180e-03
[1292,] 0.0020248547 0.0001732774 1.906882e-03
[1293,] 0.0023711543 0.0001533899 7.140931e-04
[1294,] 0.0023324109 0.0001665164 2.338597e-03
[1295,] 0.0003825191 0.0001533899 1.613027e-04
[1296,] 0.0032633872 0.0001533899 2.912448e-03
[1297,] 0.0027175260 0.0001533899 4.842938e-04
[1298,] 0.0015572164 0.0001533899 6.812415e-04
[1299,] 0.0042466024 0.0001533899 2.930819e-03
[1300,] 0.0056188836 0.0001533899 4.695100e-03
[1301,] 0.0073925005 0.0001533899 6.881863e-03
[1302,] 0.0029614933 0.0001533899 6.196969e-04
[1303,] 0.0042091259 0.0001533899 1.638736e-03
[1304,] 0.0001533899 0.0001533899 5.112997e-05
[1305,] 0.0001533899 0.0001533899 5.112997e-05
[1306,] 0.0001533899 0.0001533899 5.112997e-05
[1307,] 0.0001533899 0.0001533899 5.112997e-05
[1308,] 0.0001533899 0.0001555267 5.112997e-05
[1309,] 0.0024192361 0.0001533899 7.740664e-04
[1310,] 0.0001533899 0.0001621230 5.112997e-05
[1311,] 0.0063782358 0.0001533899 2.224080e-03
[1312,] 0.0001533899 0.0001533899 5.112997e-05
[1313,] 0.0001533899 0.0001533899 5.112997e-05
[1314,] 0.0001533899 0.0001533899 5.112997e-05
[1315,] 0.0001533899 0.0001533899 5.112997e-05
[1316,] 0.0001533899 0.0001533899 5.112997e-05
[1317,] 0.0012384294 0.0001533899 3.585533e-04
[1318,] 0.0046454873 0.0001533899 1.722172e-03
[1319,] 0.0001533899 0.0001533899 5.112997e-05
[1320,] 0.0012558331 0.0001533899 8.166202e-04
[1321,] 0.0013144591 0.0001533899 8.524387e-04
[1322,] 0.0012644444 0.0001533899 8.301388e-04
[1323,] 0.0012462057 0.0001533899 8.443796e-04
[1324,] 0.0012495151 0.0001533899 8.120055e-04
[1325,] 0.0012107898 0.0001533899 8.141683e-04
[1326,] 0.0011628989 0.0001533899 7.701139e-04
[1327,] 0.0001533899 0.0001533899 5.112997e-05
[1328,] 0.0001533899 0.0001533899 5.112997e-05
[1329,] 0.0025733913 0.0001533899 4.201409e-04
[1330,] 0.0060216651 0.0001533899 2.454828e-03
[1331,] 0.0038293557 0.0001533899 1.647959e-03
[1332,] 0.0024559349 0.0001533899 2.547607e-04
[1333,] 0.0031274039 0.0001533899 1.333799e-03
[1334,] 0.0001533899 0.0001533899 5.112997e-05
[1335,] 0.0001533899 0.0002082629 5.144498e-05
[1336,] 0.0001533899 0.0001533899 5.112997e-05
[1337,] 0.0001533899 0.0002039052 5.112997e-05
[1338,] 0.0001533899 0.0001533899 5.112997e-05
[1339,] 0.0001533899 0.0002240710 5.549502e-05
[1340,] 0.0001533899 0.0002282485 5.324943e-05
[1341,] 0.0001533899 0.0002340139 5.542454e-05
[1342,] 0.0001533899 0.0002255888 5.618894e-05
[1343,] 0.0001533899 0.0002280078 5.864119e-05
[1344,] 0.0001533899 0.0002293314 5.484579e-05
[1345,] 0.0001533899 0.0001533899 5.112997e-05
[1346,] 0.0001533899 0.0001533899 5.112997e-05
[1347,] 0.0001533899 0.0001533899 5.112997e-05
[1348,] 0.0001533899 0.0001533899 5.112997e-05
[1349,] 0.0001533899 0.0001533899 5.112997e-05
[1350,] 0.0001533899 0.0001533899 5.112997e-05
[1351,] 0.0001533899 0.0001533899 5.112997e-05
[1352,] 0.0001533899 0.0001533899 5.112997e-05
[1353,] 0.0001533899 0.0001533899 5.112997e-05
[1354,] 0.0001533899 0.0001533899 5.112997e-05
[1355,] 0.0017514223 0.0001533899 3.545287e-04
[1356,] 0.0011720697 0.0001533899 4.691732e-04
[1357,] 0.0004006828 0.0001533899 1.231233e-04
[1358,] 0.0001533899 0.0001533899 5.112997e-05
[1359,] 0.0004208286 0.0001533899 1.147416e-04
[1360,] 0.0001533899 0.0001533899 5.112997e-05
[1361,] 0.0001533899 0.0001533899 5.112997e-05
[1362,] 0.0001533899 0.0001533899 5.112997e-05
[1363,] 0.0011931514 0.0001533899 1.566692e-04
[1364,] 0.0003132156 0.0001533899 7.778222e-05
[1365,] 0.0001533899 0.0001533899 5.112997e-05
[1366,] 0.0001533899 0.0001533899 5.112997e-05
[1367,] 0.0022682346 0.0001533899 7.981640e-04
[1368,] 0.0011271642 0.0001533899 1.389622e-04
[1369,] 0.0001533899 0.0001533899 5.112997e-05
[1370,] 0.0001533899 0.0001533899 5.112997e-05
[1371,] 0.0001533899 0.0001533899 5.112997e-05
[1372,] 0.0011570007 0.0001533899 1.335279e-04
[1373,] 0.0012263443 0.0001533899 1.463068e-04
[1374,] 0.0003951821 0.0001533899 1.226252e-04
[1375,] 0.0001533899 0.0001533899 5.112997e-05
[1376,] 0.0016433339 0.0001533899 5.144851e-04
[1377,] 0.0001533899 0.0001533899 5.112997e-05
[1378,] 0.0001533899 0.0001533899 5.112997e-05
[1379,] 0.0003817886 0.0001533899 1.056593e-04
[1380,] 0.0003476122 0.0001533899 1.002533e-04
[1381,] 0.0001533899 0.0001533899 5.112997e-05
[1382,] 0.0001533899 0.0001533899 5.112997e-05
[1383,] 0.0002132882 0.0001533899 6.525707e-05
[1384,] 0.0004439189 0.0001533899 1.054471e-04
[1385,] 0.0006095333 0.0001533899 1.725082e-04
[1386,] 0.0001533899 0.0001533899 5.112997e-05
[1387,] 0.0003790872 0.0001533899 9.864448e-05
[1388,] 0.0001533899 0.0001533899 5.112997e-05
[1389,] 0.0001533899 0.0001533899 5.112997e-05
[1390,] 0.0005856634 0.0001533899 1.364525e-04
[1391,] 0.0001533899 0.0001533899 5.112997e-05
[1392,] 0.0004371202 0.0001533899 9.068763e-05
[1393,] 0.0001533899 0.0001533899 5.112997e-05
[1394,] 0.0004248305 0.0001533899 9.056512e-05
[1395,] 0.0001533899 0.0001533899 5.112997e-05
[1396,] 0.0001533899 0.0001533899 5.112997e-05
[1397,] 0.0004920747 0.0001533899 1.256102e-04
[1398,] 0.0004119344 0.0001533899 9.914710e-05
[1399,] 0.0001533899 0.0001533899 5.112997e-05
[1400,] 0.0001533899 0.0001533899 5.112997e-05
[1401,] 0.0001533899 0.0001533899 5.112997e-05
[1402,] 0.0001533899 0.0001533899 5.112997e-05
[1403,] 0.0001533899 0.0001533899 5.112997e-05
[1404,] 0.0001533899 0.0001533899 5.112997e-05
[1405,] 0.0001533899 0.0001533899 5.112997e-05
[1406,] 0.0001533899 0.0001533899 5.112997e-05
[1407,] 0.0001533899 0.0001533899 5.112997e-05
[1408,] 0.0001533899 0.0001533899 5.112997e-05
[1409,] 0.0001533899 0.0001533899 5.112997e-05
[1410,] 0.0001533899 0.0001533899 5.112997e-05
[1411,] 0.0001533899 0.0001533899 5.112997e-05
[1412,] 0.0001533899 0.0001533899 5.112997e-05
[1413,] 0.0002601183 0.0001533899 1.094170e-04
[1414,] 0.0001533899 0.0001533899 5.112997e-05
[1415,] 0.0001533899 0.0001533899 5.112997e-05
[1416,] 0.0002724666 0.0001533899 1.123684e-04
[1417,] 0.0001533899 0.0001533899 5.112997e-05
[1418,] 0.0011529758 0.0001536873 1.965736e-04
[1419,] 0.0001533899 0.0001929864 5.112997e-05
[1420,] 0.0002541994 0.0001533899 1.191624e-04
[1421,] 0.0001533899 0.0001533899 5.112997e-05
[1422,] 0.0004356733 0.0001533899 2.943758e-04
[1423,] 0.0003734157 0.0001533899 9.085533e-05
[1424,] 0.0002873861 0.0001533899 1.095093e-04
[1425,] 0.0001533899 0.0001533899 5.112997e-05
[1426,] 0.0003458932 0.0001533899 8.971804e-05
[1427,] 0.0002239506 0.0001533899 9.795131e-05
[1428,] 0.0008584759 0.0001533899 2.272524e-04
[1429,] 0.0004743812 0.0001533899 1.284503e-04
[1430,] 0.0003581071 0.0001533899 1.357172e-04
[1431,] 0.0003010989 0.0001533899 1.166569e-04
[1432,] 0.0001533899 0.0001533899 5.112997e-05
[1433,] 0.0001533899 0.0001533899 5.112997e-05
[1434,] 0.0001676996 0.0001533899 5.535213e-05
[1435,] 0.0003762939 0.0001533899 6.064770e-05
[1436,] 0.0004739931 0.0001533899 7.652160e-05
[1437,] 0.0012071706 0.0001533899 1.527926e-04
[1438,] 0.0001533899 0.0001533899 5.112997e-05
[1439,] 0.0001533899 0.0001533899 5.112997e-05
[1440,] 0.0001533899 0.0001533899 5.112997e-05
[1441,] 0.0001533899 0.0001533899 5.112997e-05
[1442,] 0.0002869620 0.0001533899 9.076968e-05
[1443,] 0.0001533899 0.0001533899 5.112997e-05
[1444,] 0.0001533899 0.0001533899 5.254618e-05
[1445,] 0.0001533899 0.0001533899 5.571532e-05
[1446,] 0.0001533899 0.0001533899 5.112997e-05
[1447,] 0.0001533899 0.0001533899 5.112997e-05
[1448,] 0.0004050513 0.0001533899 1.112407e-04
[1449,] 0.0001533899 0.0001533899 5.112997e-05
[1450,] 0.0001533899 0.0001533899 5.112997e-05
[1451,] 0.0001533899 0.0001533899 5.112997e-05
[1452,] 0.0001533899 0.0001533899 5.112997e-05
[1453,] 0.0001533899 0.0001533899 5.112997e-05
[1454,] 0.0001533899 0.0001533899 5.112997e-05
[1455,] 0.0001533899 0.0001533899 5.112997e-05
[1456,] 0.0001533899 0.0001533899 5.112997e-05
[1457,] 0.0001533899 0.0001533899 5.112997e-05
[1458,] 0.0001533899 0.0001533899 5.112997e-05
[1459,] 0.0001533899 0.0001533899 5.206180e-05
[1460,] 0.0003776398 0.0001533899 9.752942e-05
[1461,] 0.0001533899 0.0001533899 5.112997e-05
[1462,] 0.0001533899 0.0001533899 5.112997e-05
[1463,] 0.0001533899 0.0001533899 5.112997e-05
[1464,] 0.0001533899 0.0001533899 5.112997e-05
[1465,] 0.0001533899 0.0001533899 5.307207e-05
[1466,] 0.0001533899 0.0001533899 5.299867e-05
[1467,] 0.0003743602 0.0001533899 1.059313e-04
[1468,] 0.0001533899 0.0001533899 5.112997e-05
[1469,] 0.0001533899 0.0001533899 5.112997e-05
[1470,] 0.0003245616 0.0001533899 1.078466e-04
[1471,] 0.0004240712 0.0001533899 1.203909e-04
[1472,] 0.0003437793 0.0001533899 1.573281e-04
[1473,] 0.0001533899 0.0001533899 5.112997e-05
[1474,] 0.0002210114 0.0001533899 7.223131e-05
[1475,] 0.0001533899 0.0001533899 5.126851e-05
[1476,] 0.0001533899 0.0001533899 5.112997e-05
[1477,] 0.0001533899 0.0001533899 5.112997e-05
[1478,] 0.0001533899 0.0001533899 5.406782e-05
[1479,] 0.0001533899 0.0001533899 5.112997e-05
[1480,] 0.0001533899 0.0001533899 6.223570e-05
[1481,] 0.0001533899 0.0001533899 5.112997e-05
[1482,] 0.0003212703 0.0001533899 1.189602e-04
[1483,] 0.0001533899 0.0001549160 5.112997e-05
[1484,] 0.0001533899 0.0001533899 5.112997e-05
[1485,] 0.0001533899 0.0001592240 5.112997e-05
[1486,] 0.0001533899 0.0001533899 5.112997e-05
[1487,] 0.0001533899 0.0001533899 5.112997e-05
[1488,] 0.0001533899 0.0001533899 5.112997e-05
[1489,] 0.0001533899 0.0001533899 5.112997e-05
[1490,] 0.0001533899 0.0001533899 5.112997e-05
[1491,] 0.0002800113 0.0001533899 8.296967e-05
[1492,] 0.0002242479 0.0001533899 5.112997e-05
[1493,] 0.0001533899 0.0001533899 5.112997e-05
[1494,] 0.0001533899 0.0001533899 5.112997e-05
[1495,] 0.0001533899 0.0001578194 5.112997e-05
[1496,] 0.0001533899 0.0001533899 5.112997e-05
[1497,] 0.0001533899 0.0001771374 5.112997e-05
[1498,] 0.0001533899 0.0001533899 5.112997e-05
[1499,] 0.0001533899 0.0001533899 5.112997e-05
[1500,] 0.0001533899 0.0001533899 5.112997e-05
[1501,] 0.0001533899 0.0001533899 5.112997e-05
[1502,] 0.0001533899 0.0001533899 5.112997e-05
[1503,] 0.0001533899 0.0001533899 5.112997e-05
[1504,] 0.0001533899 0.0001934462 5.112997e-05
[1505,] 0.0001533899 0.0001533899 5.112997e-05
[1506,] 0.0001533899 0.0001780084 5.112997e-05
[1507,] 0.0001533899 0.0001550581 5.112997e-05
[1508,] 0.0001533899 0.0001533899 5.112997e-05
[1509,] 0.0001533899 0.0001533899 5.112997e-05
[1510,] 0.0001533899 0.0001533899 5.112997e-05
[1511,] 0.0001737597 0.0001533899 5.827346e-05
[1512,] 0.0001533899 0.0001533899 5.112997e-05
[1513,] 0.0001533899 0.0001898082 5.112997e-05
[1514,] 0.0001533899 0.0001533899 5.112997e-05
[1515,] 0.0001533899 0.0001533899 5.112997e-05
[1516,] 0.0001533899 0.0001533899 5.112997e-05
[1517,] 0.0001533899 0.0001533899 5.112997e-05
[1518,] 0.0001533899 0.0001533899 5.112997e-05
[1519,] 0.0001533899 0.0001533899 5.112997e-05
[1520,] 0.0001533899 0.0001533899 5.112997e-05
[1521,] 0.0001533899 0.0001533899 5.112997e-05
[1522,] 0.0001533899 0.0001533899 5.112997e-05
[1523,] 0.0001533899 0.0001533899 5.112997e-05
[1524,] 0.0001965060 0.0001533899 6.163293e-05
[1525,] 0.0001533899 0.0001533899 5.112997e-05
[1526,] 0.0001533899 0.0001533899 5.112997e-05
[1527,] 0.0001533899 0.0001533899 5.112997e-05
[1528,] 0.0001533899 0.0001533899 5.112997e-05
[1529,] 0.0001533899 0.0001533899 5.112997e-05
[1530,] 0.0001533899 0.0001533899 5.112997e-05
[1531,] 0.0001533899 0.0001533899 5.112997e-05
[1532,] 0.0001533899 0.0001533899 5.112997e-05
[1533,] 0.0001583632 0.0001533899 5.468409e-05
[1534,] 0.0003138609 0.0001533899 1.195751e-04
[1535,] 0.0001668708 0.0001533899 5.996377e-05
[1536,] 0.0001533899 0.0001533899 5.112997e-05
[1537,] 0.0001533899 0.0001533899 5.112997e-05
[1538,] 0.0001533899 0.0001533899 5.112997e-05
[1539,] 0.0001533899 0.0001533899 5.979342e-05
[1540,] 0.0004039769 0.0001533899 1.993674e-04
[1541,] 0.0001533899 0.0001533899 5.112997e-05
[1542,] 0.0001533899 0.0001533899 5.112997e-05
[1543,] 0.0001533899 0.0001533899 5.112997e-05
[1544,] 0.0001533899 0.0001533899 5.112997e-05
[1545,] 0.0001533899 0.0001533899 5.112997e-05
[1546,] 0.0001533899 0.0001533899 5.112997e-05
[1547,] 0.0001533899 0.0001533899 5.112997e-05
[1548,] 0.0001533899 0.0001533899 5.112997e-05
[1549,] 0.0001533899 0.0001533899 5.112997e-05
[1550,] 0.0001533899 0.0001533899 5.112997e-05
[1551,] 0.0001533899 0.0001533899 5.112997e-05
[1552,] 0.0001533899 0.0001533899 5.112997e-05
[1553,] 0.0001533899 0.0001533899 5.112997e-05
[1554,] 0.0001533899 0.0001533899 5.112997e-05
[1555,] 0.0001533899 0.0001533899 5.112997e-05
[1556,] 0.0001533899 0.0001533899 5.112997e-05
[1557,] 0.0001533899 0.0001533899 5.112997e-05
[1558,] 0.0001533899 0.0001533899 5.112997e-05
[1559,] 0.0001533899 0.0001533899 5.112997e-05
[1560,] 0.0002948615 0.0001533899 1.092490e-04
[1561,] 0.0001533899 0.0001533899 5.112997e-05
[1562,] 0.0002142410 0.0001533899 7.208011e-05
[1563,] 0.0001533899 0.0001533899 5.378341e-05
[1564,] 0.0001533899 0.0003818629 5.112997e-05
[1565,] 0.0002318150 0.0001683226 5.112997e-05
[1566,] 0.0001785152 0.0001533899 5.112997e-05
[1567,] 0.0001787172 0.0001533899 5.112997e-05
[1568,] 0.0001533899 0.0001533899 5.112997e-05
[1569,] 0.0001533899 0.0001533899 5.112997e-05
[1570,] 0.0001533899 0.0001533899 5.112997e-05
[1571,] 0.0001533899 0.0001533899 5.112997e-05
[1572,] 0.0001533899 0.0001533899 5.112997e-05
[1573,] 0.0001533899 0.0001533899 5.112997e-05
[1574,] 0.0001533899 0.0001533899 5.112997e-05
[1575,] 0.0001533899 0.0001533899 5.112997e-05
[1576,] 0.0001533899 0.0001533899 5.112997e-05
[1577,] 0.0007712640 0.0001533899 3.313147e-04
[1578,] 0.0001533899 0.0001533899 5.112997e-05
[1579,] 0.0001533899 0.0001533899 5.112997e-05
[1580,] 0.0001533899 0.0001533899 5.112997e-05
[1581,] 0.0001533899 0.0001533899 5.112997e-05
[1582,] 0.0001533899 0.0001533899 5.112997e-05
[1583,] 0.0001533899 0.0001533899 5.112997e-05
[1584,] 0.0001533899 0.0001533899 5.112997e-05
[1585,] 0.0001533899 0.0001533899 5.112997e-05
[1586,] 0.0001533899 0.0001533899 5.112997e-05
[1587,] 0.0001533899 0.0001533899 5.112997e-05
[1588,] 0.0001533899 0.0001533899 5.112997e-05
[1589,] 0.0001533899 0.0001533899 5.112997e-05
[1590,] 0.0001533899 0.0001533899 5.112997e-05
[1591,] 0.0001533899 0.0002127323 5.112997e-05
[1592,] 0.0001533899 0.0001533899 5.112997e-05
[1593,] 0.0001533899 0.0001533899 5.112997e-05
[1594,] 0.0001533899 0.0001533899 5.112997e-05
[1595,] 0.0001533899 0.0001533899 5.112997e-05
[1596,] 0.0001533899 0.0001533899 5.699765e-05
[1597,] 0.0001533899 0.0001533899 5.112997e-05
[1598,] 0.0001533899 0.0001533899 5.112997e-05
[1599,] 0.0001533899 0.0001533899 5.112997e-05
[1600,] 0.0001533899 0.0001533899 5.112997e-05
[1601,] 0.0001533899 0.0001533899 5.112997e-05
[1602,] 0.0001533899 0.0001533899 5.112997e-05
[1603,] 0.0001533899 0.0001533899 5.112997e-05
[1604,] 0.0001533899 0.0001533899 5.112997e-05
[1605,] 0.0001533899 0.0001533899 5.112997e-05
[1606,] 0.0001533899 0.0001533899 5.112997e-05
[1607,] 0.0001533899 0.0001533899 5.112997e-05
[1608,] 0.0001533899 0.0001533899 5.112997e-05
[1609,] 0.0001533899 0.0001533899 5.112997e-05
[1610,] 0.0001533899 0.0001533899 5.112997e-05
[1611,] 0.0001533899 0.0001533899 5.112997e-05
[1612,] 0.0001533899 0.0001533899 5.112997e-05
[1613,] 0.0001533899 0.0001533899 5.112997e-05
[1614,] 0.0001533899 0.0001533899 5.112997e-05
[1615,] 0.0001533899 0.0001533899 5.112997e-05
[1616,] 0.0002851904 0.0001533899 7.111250e-05
[1617,] 0.0001533899 0.0001533899 5.112997e-05
[1618,] 0.0001533899 0.0001533899 5.112997e-05
[1619,] 0.0001533899 0.0001533899 5.112997e-05
[1620,] 0.0002589789 0.0001533899 6.460168e-05
[1621,] 0.0001533899 0.0001533899 5.112997e-05
[1622,] 0.0001533899 0.0001533899 5.112997e-05
[1623,] 0.0001533899 0.0001533899 5.112997e-05
[1624,] 0.0001533899 0.0001533899 5.112997e-05
[1625,] 0.0001533899 0.0001533899 5.112997e-05
[1626,] 0.0001533899 0.0001533899 5.112997e-05
[1627,] 0.0001533899 0.0001533899 5.112997e-05
[1628,] 0.0001533899 0.0001533899 5.112997e-05
[1629,] 0.0002812239 0.0001533899 1.157635e-04
[1630,] 0.0001533899 0.0001533899 5.112997e-05
[1631,] 0.0001533899 0.0001533899 5.112997e-05
[1632,] 0.0001533899 0.0001533899 5.112997e-05
[1633,] 0.0001533899 0.0001533899 5.112997e-05
[1634,] 0.0001533899 0.0001533899 5.112997e-05
[1635,] 0.0001533899 0.0001533899 5.112997e-05
[1636,] 0.0001533899 0.0001533899 5.112997e-05
[1637,] 0.0001533899 0.0001533899 5.112997e-05
[1638,] 0.0001533899 0.0001533899 5.112997e-05
[1639,] 0.0001533899 0.0001533899 5.112997e-05
[1640,] 0.0001533899 0.0001533899 5.112997e-05
[1641,] 0.0001533899 0.0001533899 5.112997e-05
[1642,] 0.0001533899 0.0001533899 5.112997e-05
[1643,] 0.0001533899 0.0001533899 5.112997e-05
[1644,] 0.0001533899 0.0001533899 5.112997e-05
[1645,] 0.0005698897 0.0001533899 1.409753e-04
[1646,] 0.0003797924 0.0001533899 9.485539e-05
[1647,] 0.0003495722 0.0001533899 8.412852e-05
[1648,] 0.0001533899 0.0001533899 5.112997e-05
[1649,] 0.0001533899 0.0001533899 5.112997e-05
[1650,] 0.0003872418 0.0001533899 9.536938e-05
[1651,] 0.0003752032 0.0001533899 8.990673e-05
[1652,] 0.0001533899 0.0001533899 5.112997e-05
[1653,] 0.0001533899 0.0001533899 5.112997e-05
[1654,] 0.0001533899 0.0001533899 5.112997e-05
[1655,] 0.0004141282 0.0001533899 1.020690e-04
[1656,] 0.0001533899 0.0001533899 5.112997e-05
[1657,] 0.0003939082 0.0001533899 9.812636e-05
[1658,] 0.0003914675 0.0001533899 9.646292e-05
[1659,] 0.0004093831 0.0001533899 1.010986e-04
[1660,] 0.0004397115 0.0001533899 1.081298e-04
[1661,] 0.0001533899 0.0001533899 5.112997e-05
[1662,] 0.0003688960 0.0001533899 9.200225e-05
[1663,] 0.0004064053 0.0001533899 1.001100e-04
[1664,] 0.0004392204 0.0001533899 1.086028e-04
[1665,] 0.0001533899 0.0001533899 5.112997e-05
[1666,] 0.0001533899 0.0001533899 5.112997e-05
[1667,] 0.0003656511 0.0001533899 9.039617e-05
[1668,] 0.0003463411 0.0001533899 8.573581e-05
[1669,] 0.0004281552 0.0001533899 1.054018e-04
[1670,] 0.0004091314 0.0001533899 1.006686e-04
[1671,] 0.0001533899 0.0001533899 5.112997e-05
[1672,] 0.0003894962 0.0001533899 9.606572e-05
[1673,] 0.0001533899 0.0001533899 5.112997e-05
[1674,] 0.0004580290 0.0001533899 1.154521e-04
[1675,] 0.0001533899 0.0001533899 5.112997e-05
[1676,] 0.0001533899 0.0001533899 5.112997e-05
[1677,] 0.0001621172 0.0001533899 5.112997e-05
[1678,] 0.0002364871 0.0001533899 1.231805e-04
[1679,] 0.0002704632 0.0001533899 1.094804e-04
[1680,] 0.0001533899 0.0001533899 5.112997e-05
[1681,] 0.0001533899 0.0001533899 5.112997e-05
[1682,] 0.0001533899 0.0001533899 5.112997e-05
[1683,] 0.0001533899 0.0001533899 5.112997e-05
[1684,] 0.0005704858 0.0001533899 1.424305e-04
[1685,] 0.0001533899 0.0001533899 5.112997e-05
[1686,] 0.0001533899 0.0001533899 5.112997e-05
[1687,] 0.0004244112 0.0001533899 1.021844e-04
[1688,] 0.0001533899 0.0001563787 5.112997e-05
[1689,] 0.0003784241 0.0001533899 9.141220e-05
[1690,] 0.0001533899 0.0001533899 5.112997e-05
[1691,] 0.0001533899 0.0001533899 5.112997e-05
[1692,] 0.0001533899 0.0001533899 5.112997e-05
[1693,] 0.0001533899 0.0001533899 5.112997e-05
[1694,] 0.0001533899 0.0001533899 5.112997e-05
[1695,] 0.0001533899 0.0001533899 5.112997e-05
[1696,] 0.0001533899 0.0001533899 5.112997e-05
[1697,] 0.0001533899 0.0001533899 5.112997e-05
[1698,] 0.0001533899 0.0001533899 5.112997e-05
[1699,] 0.0001533899 0.0002526606 5.112997e-05
[1700,] 0.0001533899 0.0001533899 5.112997e-05
[1701,] 0.0001533899 0.0001533899 5.112997e-05
[1702,] 0.0001533899 0.0001533899 5.112997e-05
[1703,] 0.0001533899 0.0001533899 5.112997e-05
[1704,] 0.0001533899 0.0001897080 5.112997e-05
[1705,] 0.0001533899 0.0001535317 5.112997e-05
[1706,] 0.0001533899 0.0001533899 5.112997e-05
[1707,] 0.0001533899 0.0001533899 5.112997e-05
[1708,] 0.0001533899 0.0001533899 5.112997e-05
[1709,] 0.0001533899 0.0001533899 5.112997e-05
[1710,] 0.0001533899 0.0001627280 5.112997e-05
[1711,] 0.0001533899 0.0001533899 5.112997e-05
[1712,] 0.0001533899 0.0001533899 5.112997e-05
[1713,] 0.0001533899 0.0001541028 5.112997e-05
[1714,] 0.0001533899 0.0002372035 5.112997e-05
[1715,] 0.0001533899 0.0001539192 5.112997e-05
[1716,] 0.0001533899 0.0001780776 5.112997e-05
[1717,] 0.0001789895 0.0001533899 5.865209e-05
[1718,] 0.0001818960 0.0001533899 5.965666e-05
[1719,] 0.0001533899 0.0001533899 5.112997e-05
[1720,] 0.0001533899 0.0001533899 5.112997e-05
[1721,] 0.0001979238 0.0001533899 6.410112e-05
[1722,] 0.0001533899 0.0001533899 5.112997e-05
[1723,] 0.0001533899 0.0001533899 5.112997e-05
[1724,] 0.0001533899 0.0001533899 5.144554e-05
[1725,] 0.0001533899 0.0001533899 5.112997e-05
[1726,] 0.0045428145 0.0001533899 1.081619e-03
[1727,] 0.0001533899 0.0001533899 5.112997e-05
[1728,] 0.0001533899 0.0001533899 5.112997e-05
[1729,] 0.0019862447 0.0001533899 6.117102e-04
[1730,] 0.0001779464 0.0001533899 5.547500e-05
[1731,] 0.0011297201 0.0001533899 1.490210e-04
[1732,] 0.0001791106 0.0001533899 5.579968e-05
[1733,] 0.0001533899 0.0001533899 5.112997e-05
[1734,] 0.0001533899 0.0001533899 5.112997e-05
[1735,] 0.0001533899 0.0001533899 5.112997e-05
[1736,] 0.0001533899 0.0001533899 5.112997e-05
[1737,] 0.0001533899 0.0002985029 5.112997e-05
[1738,] 0.0001533899 0.0001533899 5.112997e-05
[1739,] 0.0001533899 0.0002325534 5.112997e-05
[1740,] 0.0001533899 0.0001861712 5.112997e-05
[1741,] 0.0357899973 0.0001533899 8.685629e-03
[1742,] 0.0006684659 0.0001533899 1.248702e-04
[1743,] 0.0001533899 0.0001622791 5.112997e-05
[1744,] 0.0001533899 0.0001533899 5.112997e-05
[1745,] 0.0001533899 0.0001533899 5.112997e-05
[1746,] 0.0012179020 0.0001533899 7.758964e-04
[1747,] 0.0008476050 0.0001682055 8.149241e-04
[1748,] 0.0006930542 0.0001533899 5.319956e-04
[1749,] 0.0001533899 0.0001533899 5.112997e-05
[1750,] 0.0005429285 0.0001569500 4.604438e-04
[1751,] 0.0001533899 0.0001533899 5.112997e-05
[1752,] 0.0001533899 0.0001533899 5.112997e-05
[1753,] 0.0004459252 0.0001553412 3.681781e-04
[1754,] 0.0001636241 0.0001533899 5.112997e-05
[1755,] 0.0001533899 0.0001533899 5.112997e-05
[1756,] 0.0001533899 0.0001533899 5.112997e-05
[1757,] 0.0001533899 0.0001533899 5.112997e-05
[1758,] 0.0001533899 0.0001533899 5.112997e-05
[1759,] 0.0004890391 0.0001722024 4.739716e-04
[1760,] 0.0001533899 0.0001533899 5.112997e-05
[1761,] 0.0001533899 0.0001533899 5.112997e-05
[1762,] 0.0001533899 0.0001533899 5.112997e-05
[1763,] 0.0001533899 0.0001533899 5.112997e-05
[1764,] 0.0001533899 0.0001533899 5.112997e-05
[1765,] 0.0005829770 0.0001533899 4.136648e-04
[1766,] 0.0005565686 0.0001533899 4.171116e-04
[1767,] 0.0001533899 0.0001830946 5.112997e-05
[1768,] 0.0001533899 0.0001533899 5.112997e-05
[1769,] 0.0001533899 0.0001533899 5.112997e-05
[1770,] 0.0001533899 0.0001533899 5.112997e-05
[1771,] 0.0001533899 0.0001533899 5.112997e-05
[1772,] 0.0001533899 0.0001533899 5.112997e-05
[1773,] 0.0001533899 0.0001533899 5.112997e-05
[1774,] 0.0001533899 0.0001533899 5.112997e-05
[1775,] 0.0001533899 0.0001533899 5.112997e-05
[1776,] 0.0097203057 0.0001533899 2.085268e-03
[1777,] 0.0001533899 0.0001533899 5.112997e-05
[1778,] 0.0001533899 0.0001533899 5.112997e-05
[1779,] 0.1357810767 0.0001533899 5.707176e-02
[1780,] 0.0001533899 0.0001533899 5.112997e-05
[1781,] 0.1646379552 0.0001533899 8.425561e-02
[1782,] 0.0001533899 0.0001533899 5.112997e-05
[1783,] 0.1388966311 0.0001533899 5.843204e-02
[1784,] 0.0001533899 0.0001533899 5.112997e-05
[1785,] 0.0001533899 0.0001533899 5.112997e-05
[1786,] 0.0001533899 0.0001533899 5.112997e-05
[1787,] 0.1831891456 0.0001533899 6.315218e-02
[1788,] 0.0001533899 0.0001533899 5.112997e-05
[1789,] 0.0001533899 0.0001533899 5.112997e-05
[1790,] 0.0001533899 0.0001533899 5.112997e-05
[1791,] 0.0001533899 0.0001533899 5.112997e-05
[1792,] 0.0001533899 0.0001533899 5.112997e-05
[1793,] 0.0001533899 0.0001533899 5.112997e-05
[1794,] 0.0001533899 0.0001533899 5.112997e-05
[1795,] 0.0001533899 0.0001533899 5.112997e-05
[1796,] 0.0001533899 0.0001533899 5.112997e-05
[1797,] 0.0001533899 0.0001533899 5.112997e-05
[1798,] 0.0001533899 0.0001533899 5.112997e-05
[1799,] 0.0001533899 0.0001533899 5.112997e-05
[1800,] 0.0028329598 0.0001533899 5.628607e-04
[1801,] 0.0001533899 0.0001533899 5.112997e-05
[1802,] 0.0001533899 0.0001533899 5.112997e-05
[1803,] 0.0001533899 0.0001533899 5.112997e-05
[1804,] 0.0001533899 0.0001533899 5.112997e-05
[1805,] 0.0033791857 0.0001533899 1.001325e-03
[1806,] 0.0001533899 0.0001533899 5.112997e-05
[1807,] 0.0001533899 0.0001533899 5.112997e-05
[1808,] 0.0034845181 0.0001533899 1.033082e-03
[1809,] 0.0001533899 0.0001533899 5.112997e-05
[1810,] 0.0001533899 0.0001533899 5.112997e-05
[1811,] 0.0001533899 0.0001533899 5.112997e-05
[1812,] 0.0001533899 0.0001533899 5.112997e-05
[1813,] 0.0001533899 0.0001533899 5.112997e-05
[1814,] 0.0001533899 0.0001533899 5.112997e-05
[1815,] 0.0001533899 0.0001533899 5.112997e-05
[1816,] 0.0001533899 0.0001533899 5.112997e-05
[1817,] 0.0001533899 0.0001533899 5.151260e-05
[1818,] 0.0001533899 0.0001533899 5.112997e-05
[1819,] 0.0001533899 0.0001533899 5.112997e-05
[1820,] 0.0001533899 0.0001533899 5.112997e-05
[1821,] 0.0001533899 0.0001533899 5.112997e-05
[1822,] 0.0001533899 0.0001533899 5.112997e-05
[1823,] 0.0001533899 0.0001533899 5.112997e-05
[1824,] 0.0001533899 0.0001533899 5.112997e-05
[1825,] 0.0001533899 0.0001533899 5.112997e-05
[1826,] 0.0001533899 0.0001533899 5.112997e-05
[1827,] 0.0001533899 0.0001533899 5.112997e-05
[1828,] 0.0001533899 0.0001533899 5.112997e-05
[1829,] 0.0001533899 0.0001533899 5.112997e-05
[1830,] 0.0001533899 0.0001533899 5.112997e-05
[1831,] 0.0001533899 0.0001533899 5.112997e-05
[1832,] 0.0001533899 0.0001533899 5.112997e-05
[1833,] 0.0001533899 0.0001533899 5.112997e-05
[1834,] 0.0001533899 0.0001533899 5.112997e-05
[1835,] 0.0001825790 0.0001533899 6.105604e-05
[1836,] 0.0001533899 0.0001533899 5.112997e-05
[1837,] 0.0001533899 0.0001533899 5.112997e-05
[1838,] 0.0001634568 0.0001533899 5.112997e-05
[1839,] 0.0001533899 0.0001533899 5.112997e-05
[1840,] 0.0001533899 0.0001533899 5.112997e-05
[1841,] 0.0001533899 0.0001533899 5.112997e-05
[1842,] 0.0001533899 0.0001533899 5.112997e-05
[1843,] 0.0001533899 0.0001533899 5.112997e-05
[1844,] 0.0001533899 0.0001533899 5.112997e-05
[1845,] 0.0001533899 0.0001533899 5.112997e-05
[1846,] 0.0001533899 0.0001533899 5.112997e-05
[1847,] 0.0001533899 0.0001533899 5.112997e-05
[1848,] 0.0001533899 0.0001533899 5.112997e-05
[1849,] 0.0001573102 0.0001533899 7.818595e-05
[1850,] 0.0001533899 0.0001533899 5.112997e-05
[1851,] 0.0003059197 0.0001533899 1.018061e-04
[1852,] 0.0001533899 0.0001533899 5.112997e-05
[1853,] 0.0001533899 0.0001533899 5.112997e-05
[1854,] 0.0001533899 0.0001533899 5.112997e-05
[1855,] 0.0001533899 0.0001533899 5.112997e-05
[1856,] 0.0001533899 0.0001533899 7.482925e-05
[1857,] 0.0001533899 0.0001533899 5.112997e-05
[1858,] 0.0001533899 0.0001533899 7.554872e-05
[1859,] 0.0001533899 0.0001533899 7.836552e-05
[1860,] 0.0001555752 0.0001533899 7.892082e-05
[1861,] 0.0001533899 0.0001533899 5.112997e-05
[1862,] 0.0001533899 0.0001533899 5.112997e-05
[1863,] 0.0001533899 0.0001533899 5.112997e-05
[1864,] 0.0001533899 0.0001533899 5.112997e-05
[1865,] 0.0001533899 0.0001533899 5.112997e-05
[1866,] 0.0001533899 0.0001533899 5.112997e-05
[1867,] 0.0001533899 0.0001533899 5.112997e-05
[1868,] 0.0001533899 0.0001533899 5.112997e-05
[1869,] 0.0001533899 0.0001533899 5.112997e-05
[1870,] 0.0001533899 0.0001533899 5.112997e-05
[1871,] 0.0001533899 0.0001533899 5.112997e-05
[1872,] 0.0001593135 0.0001533899 5.114457e-05
[1873,] 0.0001533899 0.0001533899 5.112997e-05
[1874,] 0.0001533899 0.0001533899 5.112997e-05
[1875,] 0.0002461571 0.0001533899 9.408801e-05
[1876,] 0.0001533899 0.0001533899 5.112997e-05
[1877,] 0.0001533899 0.0001533899 5.112997e-05
[1878,] 0.0001533899 0.0001533899 5.112997e-05
[1879,] 0.0001533899 0.0001533899 5.112997e-05
[1880,] 0.0002177735 0.0001533899 1.010258e-04
[1881,] 0.0001533899 0.0001533899 5.112997e-05
[1882,] 0.0001533899 0.0001533899 5.112997e-05
[1883,] 0.0001533899 0.0001533899 5.112997e-05
[1884,] 0.0007242626 0.0001533899 2.710014e-04
[1885,] 0.0001931778 0.0001533899 7.067489e-05
[1886,] 0.0001533899 0.0001533899 5.112997e-05
[1887,] 0.0001533899 0.0001533899 5.112997e-05
[1888,] 0.0001533899 0.0001533899 5.112997e-05
[1889,] 0.0001533899 0.0001533899 5.112997e-05
[1890,] 0.0001533899 0.0001533899 5.112997e-05
[1891,] 0.0001648965 0.0001533899 6.025337e-05
[1892,] 0.0001533899 0.0001533899 5.112997e-05
[1893,] 0.0001533899 0.0001533899 5.112997e-05
[1894,] 0.0001533899 0.0001533899 5.112997e-05
[1895,] 0.0001533899 0.0001533899 5.112997e-05
[1896,] 0.0001694517 0.0001533899 6.177273e-05
[1897,] 0.0001533899 0.0001533899 5.112997e-05
[1898,] 0.0001533899 0.0001533899 5.112997e-05
[1899,] 0.0001533899 0.0001533899 5.112997e-05
[1900,] 0.0001692211 0.0001533899 5.112997e-05
[1901,] 0.0001533899 0.0001533899 5.112997e-05
[1902,] 0.0001533899 0.0001533899 5.112997e-05
[1903,] 0.0001533899 0.0001533899 5.112997e-05
[1904,] 0.0001533899 0.0001533899 5.112997e-05
[1905,] 0.0001533899 0.0001533899 5.112997e-05
[1906,] 0.0001533899 0.0001533899 5.112997e-05
[1907,] 0.0001533899 0.0001533899 5.112997e-05
[1908,] 0.0001533899 0.0001533899 5.112997e-05
[1909,] 0.0001533899 0.0001533899 5.112997e-05
[1910,] 0.0001533899 0.0001533899 5.112997e-05
[1911,] 0.0001701100 0.0001533899 5.112997e-05
[1912,] 0.0001533899 0.0001533899 5.112997e-05
[1913,] 0.0001533899 0.0001533899 5.112997e-05
[1914,] 0.0001533899 0.0001533899 5.112997e-05
[1915,] 0.0001533899 0.0001533899 5.112997e-05
[1916,] 0.0001533899 0.0001533899 5.112997e-05
[1917,] 0.0002291075 0.0001533899 7.918422e-05
[1918,] 0.0001533899 0.0001533899 5.112997e-05
[1919,] 0.0001533899 0.0001533899 5.112997e-05
[1920,] 0.0001533899 0.0001533899 5.112997e-05
[1921,] 0.0001533899 0.0001533899 5.112997e-05
[1922,] 0.0002101682 0.0001533899 7.234651e-05
[1923,] 0.0001533899 0.0001533899 5.112997e-05
[1924,] 0.0001533899 0.0001533899 5.112997e-05
[1925,] 0.0001533899 0.0001533899 5.112997e-05
[1926,] 0.0001533899 0.0001533899 5.112997e-05
[1927,] 0.0001533899 0.0001533899 5.112997e-05
[1928,] 0.0001533899 0.0001533899 5.112997e-05
[1929,] 0.0001533899 0.0001533899 5.112997e-05
[1930,] 0.0001533899 0.0001533899 5.112997e-05
[1931,] 0.0001533899 0.0001533899 5.112997e-05
[1932,] 0.0001533899 0.0001533899 5.112997e-05
[1933,] 0.0001533899 0.0001533899 5.112997e-05
[1934,] 0.0001533899 0.0001533899 5.112997e-05
[1935,] 0.0001533899 0.0001533899 5.112997e-05
[1936,] 0.0001533899 0.0001533899 5.112997e-05
[1937,] 0.0001533899 0.0001533899 5.112997e-05
[1938,] 0.0001533899 0.0001533899 5.112997e-05
[1939,] 0.0001533899 0.0001533899 5.112997e-05
[1940,] 0.0001533899 0.0001533899 5.112997e-05
[1941,] 0.0001533899 0.0001533899 5.112997e-05
[1942,] 0.0001533899 0.0001533899 5.112997e-05
[1943,] 0.0001533899 0.0001533899 5.112997e-05
[1944,] 0.0001533899 0.0001533899 5.112997e-05
[1945,] 0.0001533899 0.0001533899 5.112997e-05
[1946,] 0.0001533899 0.0001533899 5.112997e-05
[1947,] 0.0001533899 0.0001533899 5.112997e-05
[1948,] 0.0001533899 0.0001533899 5.112997e-05
[1949,] 0.0001533899 0.0001533899 5.112997e-05
[1950,] 0.0001533899 0.0001533899 5.112997e-05
[1951,] 0.0001533899 0.0001533899 5.112997e-05
[1952,] 0.0001533899 0.0001625807 5.112997e-05
[1953,] 0.0001533899 0.0001533899 5.112997e-05
[1954,] 0.0001533899 0.0001533899 5.112997e-05
[1955,] 0.0001533899 0.0001533899 5.112997e-05
[1956,] 0.0001533899 0.0001533899 5.112997e-05
[1957,] 0.0001533899 0.0001533899 5.112997e-05
[1958,] 0.0001533899 0.0001533899 5.112997e-05
[1959,] 0.0001533899 0.0001533899 5.112997e-05
[1960,] 0.0001533899 0.0001533899 5.112997e-05
[1961,] 0.0001533899 0.0001533899 5.112997e-05
[1962,] 0.0001533899 0.0001533899 5.112997e-05
[1963,] 0.0001533899 0.0001533899 5.112997e-05
[1964,] 0.0001533899 0.0001533899 5.112997e-05
[1965,] 0.0001855211 0.0001533899 6.709595e-05
[1966,] 0.0001533899 0.0001917579 5.112997e-05
[1967,] 0.0001533899 0.0001904903 5.112997e-05
[1968,] 0.0001533899 0.0001533899 5.112997e-05
[1969,] 0.0001533899 0.0001533899 5.112997e-05
[1970,] 0.0001533899 0.0001533899 5.112997e-05
[1971,] 0.0001533899 0.0001533899 5.112997e-05
[1972,] 0.0001533899 0.0001533899 5.112997e-05
[1973,] 0.0001815574 0.0001533899 5.112997e-05
[1974,] 0.0001533899 0.0001533899 5.112997e-05
[1975,] 0.0001533899 0.0001533899 5.112997e-05
[1976,] 0.0001533899 0.0001533899 5.112997e-05
[1977,] 0.0001533899 0.0001783673 5.112997e-05
[1978,] 0.0001533899 0.0001875935 5.112997e-05
[1979,] 0.0001533899 0.0001533899 5.112997e-05
[1980,] 0.0001533899 0.0001872027 5.112997e-05
[1981,] 0.0001533899 0.0001903416 5.112997e-05
[1982,] 0.0001533899 0.0001999737 5.112997e-05
[1983,] 0.0001533899 0.0001812086 5.112997e-05
[1984,] 0.0001533899 0.0001951301 5.112997e-05
[1985,] 0.0001533899 0.0001845971 5.112997e-05
[1986,] 0.0001533899 0.0001932626 5.112997e-05
[1987,] 0.0001533899 0.0001843755 5.112997e-05
[1988,] 0.0001533899 0.0001533899 5.112997e-05
[1989,] 0.0001533899 0.0001533899 5.112997e-05
[1990,] 0.0001533899 0.0001939102 5.112997e-05
[1991,] 0.0001533899 0.0001927981 5.112997e-05
[1992,] 0.0001533899 0.0001915464 5.112997e-05
[1993,] 0.0001533899 0.0001804153 5.112997e-05
[1994,] 0.0001533899 0.0001533899 5.112997e-05
[1995,] 0.0001533899 0.0001533899 5.112997e-05
[1996,] 0.0001533899 0.0001533899 5.112997e-05
[1997,] 0.0001533899 0.0001533899 5.112997e-05
[1998,] 0.0001533899 0.0001533899 5.112997e-05
[1999,] 0.0001533899 0.0001533899 5.112997e-05
[2000,] 0.0001785474 0.0001533899 5.363250e-05
[2001,] 0.0001533899 0.0001533899 5.112997e-05
[2002,] 0.0001533899 0.0001533899 5.112997e-05
[2003,] 0.0001533899 0.0001533899 5.112997e-05
[2004,] 0.0002011263 0.0001533899 7.099015e-05
[2005,] 0.0001533899 0.0001533899 5.112997e-05
[2006,] 0.0001533899 0.0001533899 5.112997e-05
[2007,] 0.0001533899 0.0001533899 5.112997e-05
[2008,] 0.0001533899 0.0001533899 5.112997e-05
[2009,] 0.0001533899 0.0001533899 5.112997e-05
[2010,] 0.0001533899 0.0001533899 5.112997e-05
[2011,] 0.0001533899 0.0001533899 5.112997e-05
[2012,] 0.0001533899 0.0001533899 5.112997e-05
[2013,] 0.0001533899 0.0001533899 5.112997e-05
[2014,] 0.0001533899 0.0001533899 5.112997e-05
[2015,] 0.0001533899 0.0001533899 5.112997e-05
[2016,] 0.0001533899 0.0001533899 5.112997e-05
[2017,] 0.0001533899 0.0001533899 5.112997e-05
[2018,] 0.0001533899 0.0001533899 5.112997e-05
[2019,] 0.0001533899 0.0001533899 5.112997e-05
[2020,] 0.0001533899 0.0001533899 5.112997e-05
[2021,] 0.0001533899 0.0001533899 5.112997e-05
[2022,] 0.0001533899 0.0001533899 5.112997e-05
[2023,] 0.0001533899 0.0001533899 5.112997e-05
[2024,] 0.0001533899 0.0001533899 5.112997e-05
[2025,] 0.0001533899 0.0001533899 5.112997e-05
[2026,] 0.0001533899 0.0001533899 5.112997e-05
[2027,] 0.0001533899 0.0001533899 5.112997e-05
[2028,] 0.0001533899 0.0001533899 5.112997e-05
[2029,] 0.0001533899 0.0001533899 5.112997e-05
[2030,] 0.0001533899 0.0001533899 5.112997e-05
[2031,] 0.0001533899 0.0001533899 5.112997e-05
[2032,] 0.0001533899 0.0001533899 5.112997e-05
[2033,] 0.0001533899 0.0001533899 5.112997e-05
[2034,] 0.0001533899 0.0001533899 5.112997e-05
[2035,] 0.0001533899 0.0001533899 5.112997e-05
[2036,] 0.0001561601 0.0001533899 5.112997e-05
[2037,] 0.0001533899 0.0001533899 5.112997e-05
[2038,] 0.0001533899 0.0001533899 5.112997e-05
[2039,] 0.0001533899 0.0001533899 5.112997e-05
[2040,] 0.0001533899 0.0001533899 5.112997e-05
[2041,] 0.0001533899 0.0001533899 5.112997e-05
[2042,] 0.0001533899 0.0001533899 5.112997e-05
[2043,] 0.0001533899 0.0001533899 5.112997e-05
[2044,] 0.0001533899 0.0001533899 5.112997e-05
[2045,] 0.0001533899 0.0001533899 5.112997e-05
[2046,] 0.0001533899 0.0001533899 5.112997e-05
[2047,] 0.0001533899 0.0001533899 5.112997e-05
[2048,] 0.0001533899 0.0001533899 5.112997e-05
[2049,] 0.0001533899 0.0001533899 5.112997e-05
[2050,] 0.0001533899 0.0001533899 5.112997e-05
[2051,] 0.0001533899 0.0001533899 6.568053e-05
[2052,] 0.0001555146 0.0001533899 5.112997e-05
[2053,] 0.0001533899 0.0001533899 5.112997e-05
[2054,] 0.0001533899 0.0001533899 5.112997e-05
[2055,] 0.0001533899 0.0001533899 5.112997e-05
[2056,] 0.0001533899 0.0001533899 5.112997e-05
[2057,] 0.0001533899 0.0001533899 5.112997e-05
[2058,] 0.0001533899 0.0001533899 5.112997e-05
[2059,] 0.0001533899 0.0001533899 5.112997e-05
[2060,] 0.0001533899 0.0001533899 5.112997e-05
[2061,] 0.0001533899 0.0001533899 5.112997e-05
[2062,] 0.0001533899 0.0001533899 5.112997e-05
[2063,] 0.0001533899 0.0001533899 5.112997e-05
[2064,] 0.0001533899 0.0001533899 5.112997e-05
[2065,] 0.0001533899 0.0001533899 5.112997e-05
[2066,] 0.0001533899 0.0001533899 5.112997e-05
[2067,] 0.0003309507 0.0001533899 1.008790e-04
[2068,] 0.0001533899 0.0001533899 5.112997e-05
[2069,] 0.0001533899 0.0001533899 5.112997e-05
[2070,] 0.0001533899 0.0001533899 5.112997e-05
[2071,] 0.0001533899 0.0001533899 5.371927e-05
[2072,] 0.0001533899 0.0001533899 5.112997e-05
[2073,] 0.0001533899 0.0001533899 5.112997e-05
[2074,] 0.0001533899 0.0001533899 5.112997e-05
[2075,] 0.0001533899 0.0001533899 5.112997e-05
[2076,] 0.0001533899 0.0001533899 5.112997e-05
[2077,] 0.0001533899 0.0001533899 5.112997e-05
[2078,] 0.0001533899 0.0001533899 5.112997e-05
[2079,] 0.0001533899 0.0001533899 5.112997e-05
[2080,] 0.0001533899 0.0001533899 5.463997e-05
[2081,] 0.0001533899 0.0001533899 5.112997e-05
[2082,] 0.0001533899 0.0001533899 5.112997e-05
[2083,] 0.0001533899 0.0001533899 5.112997e-05
[2084,] 0.0001533899 0.0001533899 5.112997e-05
[2085,] 0.0001533899 0.0001533899 5.112997e-05
[2086,] 0.0001533899 0.0001533899 5.112997e-05
[2087,] 0.0001533899 0.0001533899 5.112997e-05
[2088,] 0.0001533899 0.0001533899 5.112997e-05
[2089,] 0.0001533899 0.0001533899 5.112997e-05
[2090,] 0.0001587626 0.0001533899 5.112997e-05
[2091,] 0.0001533899 0.0001533899 5.112997e-05
[2092,] 0.0001533899 0.0001533899 5.112997e-05
[2093,] 0.0001533899 0.0001533899 5.112997e-05
[2094,] 0.0001533899 0.0001533899 5.112997e-05
[2095,] 0.0001533899 0.0001533899 5.112997e-05
[2096,] 0.0001533899 0.0001533899 5.112997e-05
[2097,] 0.0001533899 0.0001533899 5.112997e-05
[2098,] 0.0001533899 0.0001533899 5.112997e-05
[2099,] 0.0001533899 0.0001533899 5.112997e-05
[2100,] 0.0001533899 0.0001533899 5.112997e-05
[2101,] 0.0001533899 0.0001533899 5.112997e-05
[2102,] 0.0001533899 0.0001533899 5.112997e-05
[2103,] 0.0001533899 0.0001533899 5.112997e-05
[2104,] 0.0001533899 0.0001533899 5.112997e-05
[2105,] 0.0001533899 0.0001533899 5.112997e-05
[2106,] 0.0001533899 0.0001533899 5.112997e-05
[2107,] 0.0001533899 0.0001533899 5.112997e-05
[2108,] 0.0001535908 0.0001533899 5.112997e-05
[2109,] 0.0001533899 0.0001533899 5.112997e-05
[2110,] 0.0001533899 0.0001749810 5.112997e-05
[2111,] 0.0001533899 0.0001533899 5.112997e-05
[2112,] 0.0001533899 0.0001533899 5.112997e-05
[2113,] 0.0001533899 0.0001533899 5.112997e-05
[2114,] 0.0001533899 0.0001533899 5.112997e-05
[2115,] 0.0001533899 0.0001533899 5.112997e-05
[2116,] 0.0001533899 0.0001533899 5.112997e-05
[2117,] 0.0001533899 0.0001533899 5.112997e-05
[2118,] 0.0001533899 0.0001533899 5.112997e-05
[2119,] 0.0001533899 0.0001533899 5.112997e-05
[2120,] 0.0001533899 0.0001533899 5.112997e-05
[2121,] 0.0001533899 0.0001533899 5.112997e-05
[2122,] 0.0001533899 0.0001533899 5.112997e-05
[2123,] 0.0001533899 0.0001533899 5.112997e-05
[2124,] 0.0001533899 0.0001533899 5.112997e-05
[2125,] 0.0001533899 0.0001533899 5.112997e-05
[2126,] 0.0001533899 0.0001533899 5.112997e-05
[2127,] 0.0001533899 0.0001533899 5.112997e-05
[2128,] 0.0001533899 0.0001533899 5.112997e-05
[2129,] 0.0001533899 0.0001533899 5.112997e-05
[2130,] 0.0001533899 0.0001533899 5.112997e-05
[2131,] 0.0001533899 0.0001533899 5.112997e-05
[2132,] 0.0001533899 0.0001533899 5.112997e-05
[2133,] 0.0001533899 0.0001533899 5.112997e-05
[2134,] 0.0001533899 0.0001533899 5.112997e-05
[2135,] 0.0001533899 0.0001533899 5.112997e-05
[2136,] 0.0001533899 0.0001533899 5.112997e-05
[2137,] 0.0001533899 0.0001533899 5.112997e-05
[2138,] 0.0001533899 0.0001533899 5.112997e-05
[2139,] 0.0001533899 0.0001533899 5.112997e-05
[2140,] 0.0001533899 0.0001533899 5.112997e-05
[2141,] 0.0001533899 0.0001533899 5.112997e-05
[2142,] 0.0001533899 0.0001533899 5.112997e-05
[2143,] 0.0001533899 0.0001533899 5.112997e-05
[2144,] 0.0001533899 0.0001533899 5.112997e-05
[2145,] 0.0001533899 0.0001533899 5.112997e-05
[2146,] 0.0001533899 0.0001533899 5.112997e-05
[2147,] 0.0001533899 0.0001533899 5.112997e-05
[2148,] 0.0001533899 0.0001533899 5.112997e-05
[2149,] 0.0001533899 0.0001533899 5.112997e-05
[2150,] 0.0001533899 0.0001533899 5.112997e-05
[2151,] 0.0001533899 0.0001533899 5.112997e-05
[2152,] 0.0001533899 0.0001533899 5.112997e-05
[2153,] 0.0001533899 0.0001533899 5.112997e-05
[2154,] 0.0001533899 0.0001533899 5.112997e-05
[2155,] 0.0001533899 0.0001533899 5.112997e-05
[2156,] 0.0001533899 0.0001533899 5.112997e-05
[2157,] 0.0001533899 0.0001533899 5.112997e-05
[2158,] 0.0001533899 0.0001533899 5.112997e-05
[2159,] 0.0001533899 0.0001533899 5.112997e-05
[2160,] 0.0001533899 0.0001533899 5.112997e-05
[2161,] 0.0001533899 0.0001533899 5.112997e-05
[2162,] 0.0001533899 0.0001533899 5.112997e-05
[2163,] 0.0001533899 0.0001533899 5.112997e-05
[2164,] 0.0001533899 0.0001533899 5.112997e-05
[2165,] 0.0001533899 0.0001533899 5.112997e-05
[2166,] 0.0001533899 0.0001533899 5.112997e-05
[2167,] 0.0001533899 0.0001533899 5.112997e-05
[2168,] 0.0001533899 0.0001533899 5.112997e-05
[2169,] 0.0001533899 0.0001533899 5.112997e-05
[2170,] 0.0001533899 0.0001533899 5.112997e-05
[2171,] 0.0001533899 0.0001533899 5.112997e-05
[2172,] 0.0001533899 0.0001533899 5.112997e-05
[2173,] 0.0001533899 0.0001533899 5.112997e-05
[2174,] 0.0001533899 0.0001533899 5.112997e-05
[2175,] 0.0001533899 0.0001533899 5.112997e-05
[2176,] 0.0001533899 0.0001533899 5.112997e-05
[2177,] 0.0001533899 0.0001533899 5.112997e-05
[2178,] 0.0001533899 0.0001533899 5.112997e-05
[2179,] 0.0001533899 0.0001533899 5.112997e-05
[2180,] 0.0001533899 0.0001533899 5.112997e-05
[2181,] 0.0001533899 0.0002028971 5.112997e-05
[2182,] 0.0001533899 0.0001533899 5.112997e-05
[2183,] 0.0001533899 0.0001533899 5.112997e-05
[2184,] 0.0001533899 0.0001533899 5.112997e-05
[2185,] 0.0001533899 0.0001533899 5.112997e-05
[2186,] 0.0001533899 0.0001533899 5.112997e-05
[2187,] 0.0001533899 0.0001533899 5.112997e-05
[2188,] 0.0001533899 0.0001533899 5.112997e-05
[2189,] 0.0001533899 0.0001533899 5.112997e-05
[2190,] 0.0001533899 0.0001533899 5.112997e-05
[2191,] 0.0001533899 0.0001533899 5.112997e-05
[2192,] 0.0001533899 0.0001533899 5.112997e-05
[2193,] 0.0001533899 0.0001533899 5.112997e-05
[2194,] 0.0001533899 0.0001533899 5.112997e-05
[2195,] 0.0001533899 0.0001533899 5.112997e-05
[2196,] 0.0001533899 0.0001533899 5.112997e-05
[2197,] 0.0001533899 0.0001533899 5.112997e-05
[2198,] 0.0001533899 0.0001533899 5.112997e-05
[2199,] 0.0001533899 0.0001533899 5.112997e-05
[2200,] 0.0001533899 0.0001988124 5.112997e-05
[2201,] 0.0001533899 0.0001533899 5.112997e-05
[2202,] 0.0001533899 0.0002062516 5.112997e-05
[2203,] 0.0001533899 0.0001533899 5.112997e-05
[2204,] 0.0001533899 0.0001533899 5.112997e-05
[2205,] 0.0001533899 0.0001533899 5.112997e-05
[2206,] 0.0001533899 0.0001533899 5.112997e-05
[2207,] 0.0001533899 0.0001533899 5.112997e-05
[2208,] 0.0001533899 0.0001533899 5.112997e-05
[2209,] 0.0001533899 0.0001533899 5.112997e-05
[2210,] 0.0001533899 0.0001533899 6.699848e-05
[2211,] 0.0001533899 0.0001533899 5.112997e-05
[2212,] 0.0001533899 0.0001533899 5.112997e-05
[2213,] 0.0001533899 0.0001533899 5.112997e-05
[2214,] 0.0001533899 0.0001533899 5.112997e-05
[2215,] 0.0001533899 0.0001533899 5.112997e-05
[2216,] 0.0001533899 0.0001533899 5.112997e-05
[2217,] 0.0001533899 0.0001533899 5.112997e-05
[2218,] 0.0001533899 0.0001533899 5.112997e-05
[2219,] 0.0001533899 0.0001533899 5.112997e-05
[2220,] 0.0002855389 0.0001533899 1.129049e-04
[2221,] 0.0001533899 0.0001533899 5.112997e-05
[2222,] 0.0002685315 0.0001533899 1.100586e-04
[2223,] 0.0001533899 0.0001533899 5.112997e-05
[2224,] 0.0002560772 0.0001533899 9.372578e-05
[2225,] 0.0001533899 0.0001533899 5.112997e-05
[2226,] 0.0001707377 0.0001533899 6.856121e-05
[2227,] 0.0001533899 0.0001533899 5.112997e-05
[2228,] 0.0001533899 0.0001533899 5.112997e-05
[2229,] 0.0002837091 0.0001533899 1.226223e-04
[2230,] 0.0001533899 0.0001533899 5.112997e-05
[2231,] 0.0001533899 0.0001533899 5.112997e-05
[2232,] 0.0001533899 0.0001533899 5.112997e-05
[2233,] 0.0001533899 0.0001533899 5.112997e-05
[2234,] 0.0001533899 0.0001533899 5.112997e-05
[2235,] 0.0001533899 0.0001533899 5.112997e-05
[2236,] 0.0001908079 0.0001533899 6.430352e-05
[2237,] 0.0001536276 0.0001533899 5.112997e-05
[2238,] 0.0001533899 0.0001533899 5.112997e-05
[2239,] 0.0001533899 0.0001533899 5.112997e-05
[2240,] 0.0001533899 0.0001533899 5.112997e-05
[2241,] 0.0001533899 0.0001533899 5.112997e-05
[2242,] 0.0001533899 0.0001533899 5.112997e-05
[2243,] 0.0001533899 0.0001533899 5.112997e-05
[2244,] 0.0001533899 0.0001533899 5.112997e-05
[2245,] 0.0001533899 0.0001533899 5.112997e-05
[2246,] 0.0001533899 0.0001533899 5.112997e-05
[2247,] 0.0001533899 0.0001533899 5.112997e-05
[2248,] 0.0001533899 0.0001533899 5.112997e-05
[2249,] 0.0001533899 0.0001533899 5.112997e-05
[2250,] 0.0001533899 0.0001533899 5.112997e-05
[2251,] 0.0001533899 0.0001533899 5.112997e-05
[2252,] 0.0001533899 0.0001533899 5.112997e-05
[2253,] 0.0001533899 0.0001533899 5.112997e-05
[2254,] 0.0001533899 0.0001533899 5.112997e-05
[2255,] 0.0001533899 0.0001533899 5.112997e-05
[2256,] 0.0001533899 0.0001533899 5.112997e-05
[2257,] 0.0001533899 0.0001533899 5.112997e-05
[2258,] 0.0001533899 0.0001533899 5.112997e-05
[2259,] 0.0001533899 0.0001533899 5.112997e-05
[2260,] 0.0001533899 0.0001533899 5.112997e-05
[2261,] 0.0002081187 0.0001533899 9.467742e-05
[2262,] 0.0001533899 0.0001533899 5.112997e-05
[2263,] 0.0001533899 0.0001533899 5.177923e-05
[2264,] 0.0001712552 0.0001533899 5.112997e-05
[2265,] 0.0001533899 0.0001533899 5.112997e-05
[2266,] 0.0001533899 0.0001533899 5.112997e-05
[2267,] 0.0001533899 0.0001533899 5.112997e-05
[2268,] 0.0001533899 0.0001533899 5.112997e-05
[2269,] 0.0002043913 0.0001533899 8.394185e-05
[2270,] 0.0001533899 0.0001533899 5.112997e-05
[2271,] 0.0001533899 0.0001533899 5.112997e-05
[2272,] 0.0001533899 0.0001533899 5.112997e-05
[2273,] 0.0001533899 0.0001533899 5.112997e-05
[2274,] 0.0001533899 0.0001533899 5.112997e-05
[2275,] 0.0001533899 0.0001533899 5.112997e-05
[2276,] 0.0001533899 0.0001533899 5.112997e-05
[2277,] 0.0001533899 0.0001533899 5.112997e-05
[2278,] 0.0001533899 0.0001533899 5.112997e-05
[2279,] 0.0001533899 0.0001533899 5.112997e-05
[2280,] 0.0001533899 0.0001533899 5.112997e-05
[2281,] 0.0001533899 0.0001533899 5.112997e-05
[2282,] 0.0001533899 0.0001533899 5.112997e-05
[2283,] 0.0001533899 0.0001533899 5.112997e-05
[2284,] 0.0001533899 0.0001533899 5.112997e-05
[2285,] 0.0001533899 0.0001533899 5.112997e-05
[2286,] 0.0001533899 0.0001533899 5.112997e-05
[2287,] 0.0001533899 0.0001533899 5.112997e-05
[2288,] 0.0001533899 0.0001533899 5.112997e-05
[2289,] 0.0001533899 0.0001533899 5.112997e-05
[2290,] 0.0001533899 0.0001533899 5.112997e-05
[2291,] 0.0001533899 0.0001533899 5.112997e-05
[2292,] 0.0001533899 0.0001533899 5.112997e-05
[2293,] 0.0001533899 0.0001533899 5.112997e-05
[2294,] 0.0001533899 0.0002046263 5.112997e-05
[2295,] 0.0001533899 0.0001533899 5.112997e-05
[2296,] 0.0001533899 0.0001533899 5.299863e-05
[2297,] 0.0001533899 0.0001533899 5.265492e-05
[2298,] 0.0001533899 0.0001533899 5.112997e-05
[2299,] 0.0001533899 0.0001533899 5.112997e-05
[2300,] 0.0001533899 0.0001533899 5.112997e-05
[2301,] 0.0001533899 0.0001533899 5.112997e-05
[2302,] 0.0001533899 0.0001533899 5.112997e-05
[2303,] 0.0001533899 0.0001533899 5.112997e-05
[2304,] 0.0001533899 0.0001533899 5.979939e-05
[2305,] 0.0001533899 0.0001533899 5.112997e-05
[2306,] 0.0001533899 0.0001533899 5.112997e-05
[2307,] 0.0009682563 0.0001533899 4.411737e-04
[2308,] 0.0001533899 0.0001533899 5.112997e-05
[2309,] 0.0001533899 0.0001533899 5.112997e-05
[2310,] 0.0001533899 0.0001533899 5.112997e-05
[2311,] 0.0001533899 0.0001533899 5.112997e-05
[2312,] 0.0001533899 0.0001533899 5.112997e-05
[2313,] 0.0001533899 0.0001533899 5.112997e-05
[2314,] 0.0001533899 0.0001533899 5.112997e-05
[2315,] 0.0001618185 0.0001533899 5.112997e-05
[2316,] 0.0001533899 0.0001533899 5.112997e-05
[2317,] 0.0001533899 0.0001533899 5.112997e-05
[2318,] 0.0001533899 0.0001533899 5.112997e-05
[2319,] 0.0001533899 0.0001533899 5.112997e-05
[2320,] 0.0001533899 0.0001533899 5.112997e-05
[2321,] 0.0001533899 0.0001533899 5.112997e-05
[2322,] 0.0001533899 0.0001533899 5.112997e-05
[2323,] 0.0001533899 0.0001533899 5.112997e-05
[2324,] 0.0001533899 0.0001533899 5.112997e-05
[2325,] 0.0001533899 0.0001533899 5.112997e-05
[2326,] 0.0001533899 0.0001533899 5.112997e-05
[2327,] 0.0001533899 0.0001533899 5.112997e-05
[2328,] 0.0001533899 0.0001533899 5.112997e-05
[2329,] 0.0001533899 0.0001533899 5.112997e-05
[2330,] 0.0001533899 0.0001533899 5.112997e-05
[2331,] 0.0001533899 0.0001533899 5.112997e-05
[2332,] 0.0001643684 0.0001533899 5.112997e-05
[2333,] 0.0001533899 0.0001533899 5.112997e-05
[2334,] 0.0001533899 0.0001533899 5.112997e-05
[2335,] 0.0001533899 0.0001533899 5.112997e-05
[2336,] 0.0001533899 0.0001533899 5.112997e-05
[2337,] 0.0001533899 0.0001533899 5.112997e-05
[2338,] 0.0001533899 0.0001533899 5.112997e-05
[2339,] 0.0001533899 0.0001533899 5.112997e-05
[2340,] 0.0001533899 0.0001533899 5.112997e-05
[2341,] 0.0001533899 0.0001533899 5.112997e-05
[2342,] 0.0001533899 0.0001533899 5.112997e-05
[2343,] 0.0001533899 0.0001533899 5.112997e-05
[2344,] 0.0002632994 0.0001533899 9.469183e-05
[2345,] 0.0001533899 0.0001533899 5.112997e-05
[2346,] 0.0001533899 0.0001533899 5.112997e-05
[2347,] 0.0001533899 0.0001533899 5.112997e-05
[2348,] 0.0001533899 0.0001533899 5.112997e-05
[2349,] 0.0001533899 0.0001533899 5.112997e-05
[2350,] 0.0001533899 0.0001533899 5.112997e-05
[2351,] 0.0001533899 0.0001533899 5.112997e-05
[2352,] 0.0001533899 0.0001533899 5.112997e-05
[2353,] 0.0001533899 0.0001533899 5.112997e-05
[2354,] 0.0001533899 0.0001533899 5.112997e-05
[2355,] 0.0001533899 0.0001533899 5.112997e-05
[2356,] 0.0001533899 0.0001533899 5.112997e-05
[2357,] 0.0001533899 0.0001533899 5.112997e-05
[2358,] 0.0001533899 0.0001533899 5.112997e-05
[2359,] 0.0001533899 0.0001533899 5.112997e-05
[2360,] 0.0001533899 0.0001533899 5.112997e-05
[2361,] 0.0001533899 0.0001533899 5.112997e-05
[2362,] 0.0001533899 0.0001533899 5.112997e-05
[2363,] 0.0001533899 0.0001533899 5.112997e-05
[2364,] 0.0001533899 0.0001533899 5.112997e-05
[2365,] 0.0001533899 0.0001533899 5.112997e-05
[2366,] 0.0003000043 0.0001533899 1.043218e-04
[2367,] 0.0001533899 0.0001533899 5.112997e-05
[2368,] 0.0001533899 0.0001533899 5.112997e-05
[2369,] 0.0001533899 0.0001533899 5.112997e-05
[2370,] 0.0001533899 0.0001533899 5.112997e-05
[2371,] 0.0001533899 0.0001533899 5.112997e-05
[2372,] 0.0001533899 0.0001533899 5.112997e-05
[2373,] 0.0001533899 0.0001533899 5.112997e-05
[2374,] 0.0001533899 0.0001533899 5.112997e-05
[2375,] 0.0002587436 0.0001533899 6.640855e-05
[2376,] 0.0001533899 0.0001533899 5.112997e-05
[2377,] 0.0004679873 0.0001533899 1.069411e-04
[2378,] 0.0001533899 0.0001533899 5.112997e-05
[2379,] 0.0001533899 0.0001533899 5.112997e-05
[2380,] 0.0002290243 0.0001533899 5.797581e-05
[2381,] 0.0001533899 0.0001533899 5.112997e-05
[2382,] 0.0001533899 0.0001533899 5.112997e-05
[2383,] 0.0001533899 0.0001533899 5.112997e-05
[2384,] 0.0001774753 0.0001533899 5.112997e-05
[2385,] 0.0001685497 0.0001533899 5.112997e-05
[2386,] 0.0001533899 0.0001533899 5.112997e-05
[2387,] 0.0001533899 0.0001533899 5.112997e-05
[2388,] 0.0001533899 0.0001533899 5.112997e-05
[2389,] 0.0009644377 0.0001533899 2.077548e-04
[2390,] 0.0001533899 0.0001533899 5.112997e-05
[2391,] 0.0001533899 0.0001533899 5.112997e-05
[2392,] 0.0001533899 0.0001533899 5.112997e-05
[2393,] 0.0001648559 0.0001533899 5.112997e-05
[2394,] 0.0001637115 0.0001533899 5.112997e-05
[2395,] 0.0001533899 0.0004147286 5.112997e-05
[2396,] 0.0001533899 0.0001533899 5.112997e-05
[2397,] 0.0001533899 0.0001533899 5.112997e-05
[2398,] 0.0001533899 0.0001533899 5.112997e-05
[2399,] 0.0001533899 0.0001533899 5.112997e-05
[2400,] 0.0001533899 0.0001533899 5.112997e-05
[2401,] 0.0001533899 0.0001533899 5.112997e-05
[2402,] 0.0001533899 0.0001533899 5.112997e-05
[2403,] 0.0005173169 0.0002036287 5.668557e-05
[2404,] 0.0001533899 0.0001533899 5.112997e-05
[2405,] 0.0001533899 0.0001533899 5.112997e-05
[2406,] 0.0001533899 0.0001533899 5.112997e-05
[2407,] 0.0001533899 0.0001533899 5.112997e-05
[2408,] 0.0001533899 0.0001533899 5.112997e-05
[2409,] 0.0001533899 0.0001533899 5.112997e-05
[2410,] 0.0001533899 0.0001533899 5.112997e-05
[2411,] 0.0001533899 0.0001533899 5.112997e-05
[2412,] 0.0001533899 0.0001533899 5.112997e-05
[2413,] 0.0001533899 0.0001533899 5.112997e-05
[2414,] 0.0001533899 0.0001533899 5.112997e-05
[2415,] 0.0001533899 0.0001533899 5.112997e-05
[2416,] 0.0001533899 0.0001533899 5.112997e-05
[2417,] 0.0001533899 0.0001533899 5.112997e-05
[2418,] 0.0001533899 0.0001533899 5.112997e-05
[2419,] 0.0001533899 0.0001533899 5.112997e-05
[2420,] 0.0001533899 0.0001533899 5.112997e-05
[2421,] 0.0001820862 0.0001533899 5.112997e-05
[2422,] 0.0001533899 0.0001533899 5.112997e-05
[2423,] 0.0001533899 0.0001533899 5.112997e-05
[2424,] 0.0002578045 0.0001533899 6.181261e-05
[2425,] 0.0001533899 0.0001533899 5.112997e-05
[2426,] 0.0001533899 0.0001693527 5.112997e-05
[2427,] 0.0003944987 0.0001533899 8.659719e-05
[2428,] 0.0001533899 0.0001533899 5.112997e-05
[2429,] 0.0001533899 0.0001533899 5.112997e-05
[2430,] 0.0001533899 0.0001533899 5.112997e-05
[2431,] 0.0001533899 0.0002691658 5.112997e-05
[2432,] 0.0001533899 0.0001533899 5.112997e-05
[2433,] 0.0001533899 0.0001699648 5.112997e-05
[2434,] 0.0001533899 0.0001533899 5.112997e-05
[2435,] 0.0001533899 0.0001533899 5.112997e-05
[2436,] 0.0003268545 0.0001533899 7.781359e-05
[2437,] 0.0001533899 0.0001533899 5.112997e-05
[2438,] 0.0001533899 0.0001533899 5.112997e-05
[2439,] 0.0004139199 0.0001533899 1.069486e-04
[2440,] 0.0001533899 0.0001533899 5.112997e-05
[2441,] 0.0001533899 0.0001533899 5.604313e-05
[2442,] 0.0001533899 0.0002072044 5.112997e-05
[2443,] 0.0001934820 0.0001533899 8.332897e-05
[2444,] 0.0001533899 0.0001533899 5.112997e-05
[2445,] 0.0001533899 0.0001533899 5.112997e-05
[2446,] 0.0001701521 0.0001533899 7.158925e-05
[2447,] 0.0001533899 0.0001533899 5.112997e-05
[2448,] 0.0001533899 0.0001533899 5.112997e-05
[2449,] 0.0001533899 0.0001533899 5.112997e-05
[2450,] 0.0005825205 0.0001533899 1.567733e-04
[2451,] 0.0003223081 0.0001533899 8.659579e-05
[2452,] 0.0001533899 0.0001533899 5.112997e-05
[2453,] 0.0001533899 0.0001533899 5.112997e-05
[2454,] 0.0001533899 0.0001567525 5.112997e-05
[2455,] 0.0001533899 0.0001533899 5.112997e-05
[2456,] 0.0001533899 0.0001533899 5.112997e-05
[2457,] 0.0001533899 0.0001533899 5.112997e-05
[2458,] 0.0001533899 0.0001533899 5.112997e-05
[2459,] 0.0001533899 0.0001533899 5.112997e-05
[2460,] 0.0001533899 0.0001533899 5.112997e-05
[2461,] 0.0001533899 0.0001533899 5.112997e-05
[2462,] 0.0001533899 0.0001533899 5.112997e-05
[2463,] 0.0003977912 0.0001533899 1.572323e-04
[2464,] 0.0001533899 0.0001652765 5.112997e-05
[2465,] 0.0006686103 0.0001533899 1.888550e-04
[2466,] 0.0001533899 0.0001645103 5.112997e-05
[2467,] 0.0001533899 0.0001533899 5.112997e-05
[2468,] 0.0001533899 0.0001533899 5.112997e-05
[2469,] 0.0001533899 0.0001533899 5.112997e-05
[2470,] 0.0001533899 0.0001533899 5.112997e-05
[2471,] 0.0001533899 0.0001533899 5.112997e-05
[2472,] 0.0001533899 0.0001533899 5.112997e-05
[2473,] 0.0001533899 0.0001533899 5.112997e-05
[2474,] 0.0001533899 0.0001533899 5.112997e-05
[2475,] 0.0001533899 0.0001533899 5.112997e-05
[2476,] 0.0001802170 0.0001533899 7.710649e-05
[2477,] 0.0001533899 0.0002156373 6.184432e-05
[2478,] 0.0001533899 0.0001533899 5.112997e-05
[2479,] 0.0001533899 0.0001539576 5.112997e-05
[2480,] 0.0001533899 0.0001533899 5.112997e-05
[2481,] 0.0001533899 0.0001533899 5.112997e-05
[2482,] 0.0001533899 0.0001533899 5.192267e-05
[2483,] 0.0001533899 0.0001533899 5.112997e-05
[2484,] 0.0001736064 0.0001533899 5.112997e-05
[2485,] 0.0001533899 0.0001533899 5.112997e-05
[2486,] 0.0001533899 0.0001533899 5.112997e-05
[2487,] 0.0001533899 0.0001533899 5.112997e-05
[2488,] 0.0001533899 0.0001652247 6.611147e-05
[2489,] 0.0001533899 0.0001533899 7.318842e-05
[2490,] 0.0001533899 0.0002572421 5.112997e-05
[2491,] 0.0001978013 0.0001618553 5.112997e-05
[2492,] 0.0001533899 0.0002610404 5.125853e-05
[2493,] 0.0001533899 0.0001533899 5.112997e-05
[2494,] 0.0004625543 0.0001533899 2.418689e-04
[2495,] 0.0001533899 0.0001533899 5.112997e-05
[2496,] 0.0002440041 0.0001533899 1.171618e-04
[2497,] 0.0001533899 0.0001533899 5.112997e-05
[2498,] 0.0001533899 0.0001533899 5.112997e-05
[2499,] 0.0002179827 0.0001533899 8.749091e-05
[2500,] 0.0003888264 0.0001533899 5.554659e-05
[2501,] 0.0003703827 0.0001533899 5.274404e-05
[2502,] 0.0001533899 0.0001533899 5.112997e-05
[2503,] 0.0001533899 0.0001533899 5.112997e-05
[2504,] 0.0001533899 0.0001533899 5.112997e-05
[2505,] 0.0001745751 0.0001533899 5.112997e-05
[2506,] 0.0001533899 0.0001791926 5.112997e-05
[2507,] 0.0001533899 0.0001533899 5.112997e-05
[2508,] 0.0001533899 0.0002163220 5.112997e-05
[2509,] 0.0001533899 0.0001533899 5.112997e-05
[2510,] 0.0001533899 0.0001533899 5.907530e-05
[2511,] 0.0001533899 0.0001533899 5.112997e-05
[2512,] 0.0001533899 0.0001533899 5.112997e-05
[2513,] 0.0001533899 0.0001533899 5.112997e-05
[2514,] 0.0001533899 0.0001533899 5.112997e-05
[2515,] 0.0001533899 0.0001533899 5.112997e-05
[2516,] 0.0001533899 0.0001533899 5.112997e-05
[2517,] 0.0001533899 0.0002090815 5.112997e-05
[2518,] 0.0001533899 0.0001533899 5.112997e-05
[2519,] 0.0003753800 0.0001533899 5.262334e-05
[2520,] 0.0001533899 0.0001533899 5.112997e-05
[2521,] 0.0001533899 0.0001533899 5.112997e-05
[2522,] 0.0001533899 0.0001734000 5.112997e-05
[2523,] 0.0001533899 0.0001533899 5.112997e-05
[2524,] 0.0001533899 0.0001533899 5.112997e-05
[2525,] 0.0001533899 0.0001533899 5.112997e-05
[2526,] 0.0001533899 0.0001533899 5.112997e-05
[2527,] 0.0001533899 0.0001533899 5.112997e-05
[2528,] 0.0002983394 0.0001533899 1.591386e-04
[2529,] 0.0003194209 0.0001533899 1.752816e-04
[2530,] 0.0002579717 0.0001533899 1.228342e-04
[2531,] 0.0001875290 0.0001533899 5.955455e-05
[2532,] 0.0001533899 0.0001533899 5.112997e-05
[2533,] 0.0001533899 0.0001533899 5.112997e-05
[2534,] 0.0001533899 0.0001533899 5.112997e-05
[2535,] 0.0001533899 0.0001533899 5.112997e-05
[2536,] 0.0001533899 0.0001533899 5.112997e-05
[2537,] 0.0001533899 0.0001533899 5.112997e-05
[2538,] 0.0001533899 0.0001533899 5.112997e-05
[2539,] 0.0001533899 0.0001533899 5.112997e-05
[2540,] 0.0001533899 0.0001533899 5.112997e-05
[2541,] 0.0001533899 0.0001533899 5.112997e-05
[2542,] 0.0001533899 0.0002451825 6.062401e-05
[2543,] 0.0001533899 0.0001669799 5.112997e-05
[2544,] 0.0001533899 0.0001533899 5.112997e-05
[2545,] 0.0001533899 0.0001533899 5.112997e-05
[2546,] 0.0001533899 0.0001533899 5.112997e-05
[2547,] 0.0001533899 0.0001533899 5.112997e-05
[2548,] 0.0001533899 0.0001533899 5.112997e-05
[2549,] 0.0001533899 0.0001533899 5.112997e-05
[2550,] 0.0001533899 0.0001533899 5.112997e-05
[2551,] 0.0001533899 0.0001533899 5.112997e-05
[2552,] 0.0001533899 0.0001533899 5.112997e-05
[2553,] 0.0001533899 0.0001533899 5.112997e-05
[2554,] 0.0001533899 0.0001533899 5.112997e-05
[2555,] 0.0001533899 0.0001533899 5.112997e-05
[2556,] 0.0001533899 0.0001533899 5.112997e-05
[2557,] 0.0001533899 0.0001533899 5.112997e-05
[2558,] 0.0001533899 0.0001533899 5.112997e-05
[2559,] 0.0001533899 0.0001533899 5.112997e-05
[2560,] 0.0001533899 0.0001533899 5.112997e-05
[2561,] 0.0001533899 0.0001553175 5.112997e-05
[2562,] 0.0001533899 0.0001533899 5.112997e-05
[2563,] 0.0001533899 0.0001533899 5.112997e-05
[2564,] 0.0001533899 0.0001533899 5.112997e-05
[2565,] 0.0001533899 0.0001533899 5.112997e-05
[2566,] 0.0001533899 0.0001533899 5.112997e-05
[2567,] 0.0001533899 0.0001533899 5.112997e-05
[2568,] 0.0001533899 0.0001568258 5.112997e-05
[2569,] 0.0001533899 0.0001533899 5.112997e-05
[2570,] 0.0001533899 0.0001533899 5.112997e-05
[2571,] 0.0001533899 0.0001533899 5.112997e-05
[2572,] 0.0001533899 0.0001533899 5.112997e-05
[2573,] 0.0001533899 0.0001533899 5.112997e-05
[2574,] 0.0001533899 0.0001533899 5.112997e-05
[2575,] 0.0001533899 0.0001533899 5.112997e-05
[2576,] 0.0001533899 0.0001533899 5.112997e-05
[2577,] 0.0001533899 0.0001533899 5.112997e-05
[2578,] 0.0001533899 0.0001533899 5.112997e-05
[2579,] 0.0001533899 0.0001533899 5.112997e-05
[2580,] 0.0001533899 0.0001533899 5.112997e-05
[2581,] 0.0001533899 0.0001533899 5.112997e-05
[2582,] 0.0001533899 0.0001533899 5.112997e-05
[2583,] 0.0001533899 0.0001533899 5.112997e-05
[2584,] 0.0001533899 0.0001533899 5.112997e-05
[2585,] 0.0001533899 0.0001533899 5.112997e-05
[2586,] 0.0001533899 0.0001584331 5.112997e-05
[2587,] 0.0001533899 0.0001533899 5.112997e-05
[2588,] 0.0001533899 0.0001533899 5.112997e-05
[2589,] 0.0001533899 0.0001533899 5.112997e-05
[2590,] 0.0001533899 0.0001533899 5.112997e-05
[2591,] 0.0001533899 0.0001533899 5.112997e-05
[2592,] 0.0001533899 0.0001533899 5.112997e-05
[2593,] 0.0001533899 0.0001533899 5.112997e-05
[2594,] 0.0001533899 0.0001533899 5.112997e-05
[2595,] 0.0001533899 0.0001533899 5.112997e-05
[2596,] 0.0001533899 0.0001533899 5.112997e-05
[2597,] 0.0001533899 0.0001533899 5.112997e-05
[2598,] 0.0001533899 0.0001533899 5.112997e-05
[2599,] 0.0001533899 0.0001533899 5.112997e-05
[2600,] 0.0001533899 0.0001533899 5.112997e-05
[2601,] 0.0001533899 0.0001533899 5.112997e-05
[2602,] 0.0001533899 0.0001533899 5.112997e-05
[2603,] 0.0001533899 0.0001533899 5.112997e-05
[2604,] 0.0001533899 0.0001533899 5.112997e-05
[2605,] 0.0001533899 0.0001533899 5.112997e-05
[2606,] 0.0001664052 0.0001533899 5.112997e-05
[2607,] 0.0001533899 0.0001533899 5.112997e-05
[2608,] 0.0001533899 0.0001533899 5.112997e-05
[2609,] 0.0001790020 0.0001533899 5.112997e-05
[2610,] 0.0001533899 0.0001533899 5.112997e-05
[2611,] 0.0001533899 0.0001533899 5.112997e-05
[2612,] 0.0001533899 0.0001533899 5.112997e-05
[2613,] 0.0001533899 0.0001533899 5.112997e-05
[2614,] 0.0001533899 0.0001533899 5.112997e-05
[2615,] 0.0001533899 0.0001533899 5.112997e-05
[2616,] 0.0001533899 0.0001533899 5.112997e-05
[2617,] 0.0001533899 0.0001533899 5.112997e-05
[2618,] 0.0001533899 0.0001533899 5.112997e-05
[2619,] 0.0001533899 0.0001533899 5.112997e-05
[2620,] 0.0001533899 0.0001533899 5.112997e-05
[2621,] 0.0001533899 0.0001533899 5.112997e-05
[2622,] 0.0001533899 0.0001533899 5.112997e-05
[2623,] 0.0001533899 0.0002144052 5.112997e-05
[2624,] 0.0001533899 0.0001793739 5.112997e-05
[2625,] 0.0001533899 0.0001533899 5.112997e-05
[2626,] 0.0001533899 0.0001533899 5.112997e-05
[2627,] 0.0001533899 0.0001533899 5.112997e-05
[2628,] 0.0002278083 0.0001533899 5.112997e-05
[2629,] 0.0001533899 0.0001533899 5.112997e-05
[2630,] 0.0001533899 0.0001533899 5.112997e-05
[2631,] 0.0001533899 0.0001533899 5.112997e-05
[2632,] 0.0001533899 0.0001533899 5.112997e-05
[2633,] 0.0001533899 0.0001547690 5.112997e-05
[2634,] 0.0001533899 0.0001533899 5.112997e-05
[2635,] 0.0001533899 0.0001533899 5.112997e-05
[2636,] 0.0001533899 0.0001533899 5.112997e-05
[2637,] 0.0001533899 0.0001533899 5.112997e-05
[2638,] 0.0001533899 0.0001533899 5.112997e-05
[2639,] 0.0001533899 0.0001533899 5.112997e-05
[2640,] 0.0001533899 0.0001710825 5.112997e-05
[2641,] 0.0001533899 0.0001533899 5.112997e-05
[2642,] 0.0001533899 0.0002061938 5.112997e-05
[2643,] 0.0001533899 0.0001533899 5.112997e-05
[2644,] 0.0001533899 0.0001533899 5.112997e-05
[2645,] 0.0001533899 0.0001533899 5.112997e-05
[2646,] 0.0001533899 0.0001533899 5.112997e-05
[2647,] 0.0001533899 0.0001533899 5.112997e-05
[2648,] 0.0001533899 0.0001533899 5.112997e-05
[2649,] 0.0001533899 0.0001533899 5.112997e-05
[2650,] 0.0001533899 0.0001533899 5.112997e-05
[2651,] 0.0001533899 0.0001533899 5.112997e-05
[2652,] 0.0001533899 0.0001533899 5.112997e-05
[2653,] 0.0001533899 0.0001533899 5.112997e-05
[2654,] 0.0001533899 0.0001533899 5.112997e-05
[2655,] 0.0001533899 0.0001533899 5.112997e-05
[2656,] 0.0001533899 0.0001533899 5.112997e-05
[2657,] 0.0001533899 0.0001533899 5.112997e-05
[2658,] 0.0001533899 0.0001533899 5.112997e-05
[2659,] 0.0001533899 0.0001533899 5.112997e-05
[2660,] 0.0001533899 0.0001533899 5.112997e-05
[2661,] 0.0001533899 0.0001533899 5.112997e-05
[2662,] 0.0001533899 0.0001533899 5.112997e-05
[2663,] 0.0001533899 0.0001533899 5.112997e-05
[2664,] 0.0001533899 0.0001533899 5.112997e-05
[2665,] 0.0001533899 0.0001533899 5.112997e-05
[2666,] 0.0001533899 0.0001533899 5.112997e-05
[2667,] 0.0001533899 0.0001533899 5.112997e-05
[2668,] 0.0001533899 0.0001533899 5.112997e-05
[2669,] 0.0001533899 0.0001533899 5.112997e-05
[2670,] 0.0001533899 0.0001533899 5.112997e-05
[2671,] 0.0002019084 0.0001646838 5.112997e-05
[2672,] 0.0001533899 0.0001893943 5.112997e-05
[2673,] 0.0001533899 0.0001533899 5.112997e-05
[2674,] 0.0001533899 0.0001533899 5.112997e-05
[2675,] 0.0001533899 0.0001533899 5.112997e-05
[2676,] 0.0001533899 0.0001533899 5.112997e-05
[2677,] 0.0001533899 0.0001533899 5.112997e-05
[2678,] 0.0001533899 0.0001533899 5.112997e-05
[2679,] 0.0001533899 0.0001533899 5.112997e-05
[2680,] 0.0001533899 0.0001533899 5.112997e-05
[2681,] 0.0001533899 0.0001533899 5.112997e-05
[2682,] 0.0001533899 0.0001533899 5.112997e-05
[2683,] 0.0001533899 0.0001533899 5.112997e-05
[2684,] 0.0001533899 0.0001533899 5.112997e-05
[2685,] 0.0001533899 0.0001533899 5.112997e-05
[2686,] 0.0001533899 0.0001533899 5.112997e-05
[2687,] 0.0001719731 0.0001533899 5.112997e-05
[2688,] 0.0001533899 0.0001533899 5.112997e-05
[2689,] 0.0001533899 0.0001711384 5.112997e-05
[2690,] 0.0001533899 0.0001533899 5.112997e-05
[2691,] 0.0001533899 0.0001533899 5.112997e-05
[2692,] 0.0001533899 0.0001533899 5.112997e-05
[2693,] 0.0001533899 0.0001533899 5.112997e-05
[2694,] 0.0001533899 0.0001533899 5.112997e-05
[2695,] 0.0001533899 0.0001533899 5.112997e-05
[2696,] 0.0001662789 0.0001533899 5.112997e-05
[2697,] 0.0001533899 0.0001643240 5.112997e-05
[2698,] 0.0001533899 0.0001533899 5.112997e-05
[2699,] 0.0001533899 0.0001533899 5.112997e-05
[2700,] 0.0001533899 0.0001533899 5.112997e-05
[2701,] 0.0001533899 0.0002087303 5.112997e-05
[2702,] 0.0001533899 0.0001533899 5.112997e-05
[2703,] 0.0001533899 0.0001533899 5.112997e-05
[2704,] 0.0001533899 0.0001533899 5.112997e-05
[2705,] 0.0001533899 0.0001533899 5.112997e-05
[2706,] 0.0001533899 0.0001533899 5.112997e-05
[2707,] 0.0001533899 0.0001533899 5.112997e-05
[2708,] 0.0001533899 0.0001533899 5.112997e-05
[2709,] 0.0001533899 0.0001533899 5.112997e-05
[2710,] 0.0001533899 0.0001533899 5.112997e-05
[2711,] 0.0001533899 0.0001533899 5.112997e-05
[2712,] 0.0001533899 0.0001533899 5.112997e-05
[2713,] 0.0001533899 0.0001533899 5.112997e-05
[2714,] 0.0001533899 0.0001533899 5.112997e-05
[2715,] 0.0001533899 0.0001533899 5.112997e-05
[2716,] 0.0001533899 0.0001533899 5.112997e-05
[2717,] 0.0001533899 0.0001533899 5.112997e-05
[2718,] 0.0001533899 0.0001533899 5.112997e-05
[2719,] 0.0001533899 0.0001533899 5.112997e-05
[2720,] 0.0001533899 0.0001533899 5.112997e-05
[2721,] 0.0001533899 0.0001533899 5.112997e-05
[2722,] 0.0001533899 0.0001533899 5.112997e-05
[2723,] 0.0001533899 0.0001533899 5.112997e-05
[2724,] 0.0001533899 0.0001533899 5.112997e-05
[2725,] 0.0001533899 0.0001533899 5.112997e-05
[2726,] 0.0001533899 0.0001590379 5.112997e-05
[2727,] 0.0001533899 0.0001533899 5.112997e-05
[2728,] 0.0001533899 0.0001533899 5.112997e-05
[2729,] 0.0001533899 0.0001533899 5.112997e-05
[2730,] 0.0001533899 0.0002308413 5.112997e-05
[2731,] 0.0001533899 0.0001533899 5.112997e-05
[2732,] 0.0001533899 0.0001533899 5.112997e-05
[2733,] 0.0001533899 0.0001533899 5.112997e-05
[2734,] 0.0001533899 0.0001533899 5.112997e-05
[2735,] 0.0001533899 0.0001533899 5.112997e-05
[2736,] 0.0001533899 0.0001533899 5.112997e-05
[2737,] 0.0001533899 0.0001533899 5.112997e-05
[2738,] 0.0001533899 0.0001533899 5.112997e-05
[2739,] 0.0001533899 0.0001533899 5.112997e-05
[2740,] 0.0001533899 0.0001533899 5.112997e-05
[2741,] 0.0001533899 0.0001533899 5.112997e-05
[2742,] 0.0001533899 0.0001533899 5.112997e-05
[2743,] 0.0001533899 0.0001533899 5.112997e-05
[2744,] 0.0001533899 0.0001533899 5.112997e-05
[2745,] 0.0001533899 0.0001533899 5.112997e-05
[2746,] 0.0001533899 0.0001533899 5.112997e-05
[2747,] 0.0001533899 0.0001533899 5.112997e-05
[2748,] 0.0001533899 0.0001533899 5.112997e-05
[2749,] 0.0001533899 0.0001533899 5.112997e-05
[2750,] 0.0001533899 0.0001533899 5.112997e-05
[2751,] 0.0001533899 0.0001533899 5.112997e-05
[2752,] 0.0001533899 0.0001533899 5.112997e-05
[2753,] 0.0001533899 0.0001533899 5.112997e-05
[2754,] 0.0001533899 0.0001533899 5.112997e-05
[2755,] 0.0001533899 0.0001533899 5.112997e-05
[2756,] 0.0001533899 0.0001533899 5.112997e-05
[2757,] 0.0001533899 0.0001533899 5.112997e-05
[2758,] 0.0001533899 0.0001533899 5.112997e-05
[2759,] 0.0001533899 0.0001533899 5.112997e-05
[2760,] 0.0001533899 0.0001533899 5.112997e-05
[2761,] 0.0001533899 0.0001533899 5.112997e-05
[2762,] 0.0001533899 0.0001533899 5.112997e-05
[2763,] 0.0001533899 0.0001533899 5.112997e-05
[2764,] 0.0001533899 0.0001533899 5.112997e-05
[2765,] 0.0001533899 0.0001533899 5.112997e-05
[2766,] 0.0001533899 0.0001533899 5.112997e-05
[2767,] 0.0001533899 0.0001533899 5.112997e-05
[2768,] 0.0001533899 0.0001533899 5.112997e-05
[2769,] 0.0001533899 0.0001533899 5.112997e-05
[2770,] 0.0001533899 0.0001533899 5.112997e-05
[2771,] 0.0001533899 0.0001533899 5.112997e-05
[2772,] 0.0001533899 0.0001533899 5.112997e-05
[2773,] 0.0001533899 0.0001533899 5.112997e-05
[2774,] 0.0001533899 0.0001533899 5.112997e-05
[2775,] 0.0001533899 0.0001533899 5.112997e-05
[2776,] 0.0001533899 0.0001533899 5.112997e-05
[2777,] 0.0001533899 0.0001533899 5.112997e-05
[2778,] 0.0001533899 0.0001533899 5.112997e-05
[2779,] 0.0001533899 0.0001533899 5.112997e-05
[2780,] 0.0001533899 0.0001533899 5.112997e-05
[2781,] 0.0001533899 0.0001533899 5.112997e-05
[2782,] 0.0001533899 0.0001533899 5.112997e-05
[2783,] 0.0001533899 0.0001533899 5.112997e-05
[2784,] 0.0001533899 0.0001533899 5.112997e-05
[2785,] 0.0001533899 0.0001533899 5.112997e-05
[2786,] 0.0001533899 0.0001533899 5.112997e-05
[2787,] 0.0001533899 0.0001533899 5.112997e-05
[2788,] 0.0001533899 0.0001533899 5.112997e-05
[2789,] 0.0001533899 0.0001533899 5.112997e-05
[2790,] 0.0001533899 0.0001533899 5.112997e-05
[2791,] 0.0001533899 0.0001533899 5.112997e-05
[2792,] 0.0001533899 0.0001533899 5.112997e-05
[2793,] 0.0001533899 0.0001533899 5.112997e-05
[2794,] 0.0001533899 0.0001533899 5.112997e-05
```
