## Supplementary material for "Characterization of shared and ancestry-specific signals driving complex traits using multi-ancestry fine-mapping": s1_data.bim

```
3	chr3:193901190:T:C	0	193901190	C	T
3	chr3:193901893:T:C	0	193901893	C	T
3	chr3:193902089:C:T	0	193902089	T	C
3	chr3:193902721:T:C	0	193902721	C	T
3	chr3:193902852:G:A	0	193902852	A	G
3	chr3:193903282:A:G	0	193903282	G	A
3	chr3:193903909:C:A	0	193903909	A	C
3	chr3:193904298:G:A	0	193904298	A	G
3	chr3:193904374:G:A	0	193904374	A	G
3	chr3:193905012:G:A	0	193905012	A	G
3	chr3:193905107:T:A	0	193905107	A	T
3	chr3:193905134:A:C	0	193905134	C	A
3	chr3:193905268:CAT:C	0	193905268	C	CAT
3	chr3:193907962:A:G	0	193907962	G	A
3	chr3:193908983:C:T	0	193908983	T	C
3	chr3:193909108:C:T	0	193909108	T	C
3	chr3:193911623:A:T	0	193911623	T	A
3	chr3:193912292:T:C	0	193912292	C	T
3	chr3:193912405:G:A	0	193912405	A	G
3	chr3:193913223:G:T	0	193913223	T	G
3	chr3:193913253:G:C	0	193913253	C	G
3	chr3:193914499:GC:G	0	193914499	G	GC
3	chr3:193917969:C:T	0	193917969	T	C
3	chr3:193919742:G:A	0	193919742	A	G
3	chr3:193919895:G:GTGAGAT	0	193919895	GTGAGAT	G
3	chr3:193920645:C:T	0	193920645	T	C
3	chr3:193921834:C:T	0	193921834	T	C
3	chr3:193922625:C:A	0	193922625	A	C
3	chr3:193923266:T:C	0	193923266	C	T
3	chr3:193923992:C:T	0	193923992	T	C
3	chr3:193924008:G:T	0	193924008	T	G
3	chr3:193924490:G:A	0	193924490	A	G
3	chr3:193924816:A:G	0	193924816	G	A
3	chr3:193924983:T:C	0	193924983	C	T
3	chr3:193925403:G:A	0	193925403	A	G
3	chr3:193926599:G:A	0	193926599	A	G
3	chr3:193926950:A:G	0	193926950	G	A
3	chr3:193927298:T:C	0	193927298	C	T
3	chr3:193928283:T:G	0	193928283	G	T
3	chr3:193929013:T:C	0	193929013	C	T
3	chr3:193930571:T:C	0	193930571	C	T
3	chr3:193930624:G:A	0	193930624	A	G
3	chr3:193931251:T:C	0	193931251	C	T
3	chr3:193931780:C:T	0	193931780	T	C
3	chr3:193933511:T:C	0	193933511	C	T
3	chr3:193933885:T:G	0	193933885	G	T
3	chr3:193935797:A:G	0	193935797	G	A
3	chr3:193936156:T:G	0	193936156	G	T
3	chr3:193937249:A:C	0	193937249	C	A
3	chr3:193937841:C:T	0	193937841	T	C
3	chr3:193941297:C:A	0	193941297	A	C
3	chr3:193941836:G:A	0	193941836	A	G
3	chr3:193942028:T:C	0	193942028	C	T
3	chr3:193942267:C:T	0	193942267	T	C
3	chr3:193942658:A:G	0	193942658	G	A
3	chr3:193943286:T:C	0	193943286	C	T
3	chr3:193943455:C:T	0	193943455	T	C
3	chr3:193944518:A:G	0	193944518	G	A
3	chr3:193944857:G:A	0	193944857	A	G
3	chr3:193945775:A:G	0	193945775	G	A
3	chr3:193946332:A:T	0	193946332	T	A
3	chr3:193946416:A:G	0	193946416	G	A
3	chr3:193946469:C:T	0	193946469	T	C
3	chr3:193946676:T:A	0	193946676	A	T
3	chr3:193946845:A:G	0	193946845	G	A
3	chr3:193947205:C:T	0	193947205	T	C
3	chr3:193947214:T:C	0	193947214	C	T
3	chr3:193948252:A:G	0	193948252	G	A
3	chr3:193949398:G:A	0	193949398	A	G
3	chr3:193949728:A:T	0	193949728	T	A
3	chr3:193950044:A:G	0	193950044	G	A
3	chr3:193950275:A:G	0	193950275	G	A
3	chr3:193951647:G:A	0	193951647	A	G
3	chr3:193951733:T:G	0	193951733	G	T
3	chr3:193951819:T:C	0	193951819	C	T
3	chr3:193952501:T:C	0	193952501	C	T
3	chr3:193952963:C:G	0	193952963	G	C
3	chr3:193953231:C:T	0	193953231	T	C
3	chr3:193953472:T:C	0	193953472	C	T
3	chr3:193953703:G:A	0	193953703	A	G
3	chr3:193954372:C:T	0	193954372	T	C
3	chr3:193954560:T:C	0	193954560	C	T
3	chr3:193954645:T:C	0	193954645	C	T
3	chr3:193955485:A:G	0	193955485	G	A
3	chr3:193955991:A:G	0	193955991	G	A
3	chr3:193956216:T:C	0	193956216	C	T
3	chr3:193956792:C:T	0	193956792	T	C
3	chr3:193956972:C:T	0	193956972	T	C
3	chr3:193957190:C:T	0	193957190	T	C
3	chr3:193958180:T:C	0	193958180	C	T
3	chr3:193958323:C:T	0	193958323	T	C
3	chr3:193958627:T:C	0	193958627	C	T
3	chr3:193958815:C:T	0	193958815	T	C
3	chr3:193959232:G:A	0	193959232	A	G
3	chr3:193959657:AG:A	0	193959657	A	AG
3	chr3:193959679:C:T	0	193959679	T	C
3	chr3:193959680:C:T	0	193959680	T	C
3	chr3:193960176:T:G	0	193960176	G	T
3	chr3:193961792:T:C	0	193961792	C	T
3	chr3:193962691:C:T	0	193962691	T	C
3	chr3:193963332:C:T	0	193963332	T	C
3	chr3:193963920:G:A	0	193963920	A	G
3	chr3:193964275:C:T	0	193964275	T	C
3	chr3:193964812:T:C	0	193964812	C	T
3	chr3:193965110:A:T	0	193965110	T	A
3	chr3:193965643:G:T	0	193965643	T	G
3	chr3:193965745:G:A	0	193965745	A	G
3	chr3:193966112:C:T	0	193966112	T	C
3	chr3:193966120:A:G	0	193966120	G	A
3	chr3:193966216:G:A	0	193966216	A	G
3	chr3:193966905:A:C	0	193966905	C	A
3	chr3:193966934:C:T	0	193966934	T	C
3	chr3:193967779:C:T	0	193967779	T	C
3	chr3:193967780:G:A	0	193967780	A	G
3	chr3:193969646:T:C	0	193969646	C	T
3	chr3:193970377:T:C	0	193970377	C	T
3	chr3:193971152:G:C	0	193971152	C	G
3	chr3:193971463:G:A	0	193971463	A	G
3	chr3:193971573:G:A	0	193971573	A	G
3	chr3:193971578:T:C	0	193971578	C	T
3	chr3:193972056:A:G	0	193972056	G	A
3	chr3:193972235:A:G	0	193972235	G	A
3	chr3:193972478:C:T	0	193972478	T	C
3	chr3:193972543:T:C	0	193972543	C	T
3	chr3:193973112:A:G	0	193973112	G	A
3	chr3:193973838:A:G	0	193973838	G	A
3	chr3:193974032:G:A	0	193974032	A	G
3	chr3:193975792:T:C	0	193975792	C	T
3	chr3:193976509:T:C	0	193976509	C	T
3	chr3:193976816:A:G	0	193976816	G	A
3	chr3:193977993:G:A	0	193977993	A	G
3	chr3:193978040:A:G	0	193978040	G	A
3	chr3:193978373:A:G	0	193978373	G	A
3	chr3:193978732:A:G	0	193978732	G	A
3	chr3:193978859:T:A	0	193978859	A	T
3	chr3:193979321:G:T	0	193979321	T	G
3	chr3:193979458:A:G	0	193979458	G	A
3	chr3:193979573:C:T	0	193979573	T	C
3	chr3:193979712:T:G	0	193979712	G	T
3	chr3:193979791:C:G	0	193979791	G	C
3	chr3:193979855:G:A	0	193979855	A	G
3	chr3:193980013:T:G	0	193980013	G	T
3	chr3:193980667:T:G	0	193980667	G	T
3	chr3:193980729:G:A	0	193980729	A	G
3	chr3:193981852:GT:G	0	193981852	G	GT
3	chr3:193981986:G:T	0	193981986	T	G
3	chr3:193982256:C:T	0	193982256	T	C
3	chr3:193983233:G:A	0	193983233	A	G
3	chr3:193983476:C:T	0	193983476	T	C
3	chr3:193983592:G:C	0	193983592	C	G
3	chr3:193983721:G:A	0	193983721	A	G
3	chr3:193983908:A:G	0	193983908	G	A
3	chr3:193984146:A:T	0	193984146	T	A
3	chr3:193984804:C:T	0	193984804	T	C
3	chr3:193985220:G:A	0	193985220	A	G
3	chr3:193985456:TA:T	0	193985456	T	TA
3	chr3:193986113:T:C	0	193986113	C	T
3	chr3:193986374:A:G	0	193986374	G	A
3	chr3:193986514:G:A	0	193986514	A	G
3	chr3:193986531:T:C	0	193986531	C	T
3	chr3:193986723:TA:T	0	193986723	T	TA
3	chr3:193986821:A:C	0	193986821	C	A
3	chr3:193987275:C:T	0	193987275	T	C
3	chr3:193987386:A:C	0	193987386	C	A
3	chr3:193987666:G:T	0	193987666	T	G
3	chr3:193987894:A:G	0	193987894	G	A
3	chr3:193987979:T:G	0	193987979	G	T
3	chr3:193988306:T:A	0	193988306	A	T
3	chr3:193988392:G:A	0	193988392	A	G
3	chr3:193988514:C:T	0	193988514	T	C
3	chr3:193988534:A:G	0	193988534	G	A
3	chr3:193988604:G:A	0	193988604	A	G
3	chr3:193988642:TA:T	0	193988642	T	TA
3	chr3:193988779:C:T	0	193988779	T	C
3	chr3:193988930:A:G	0	193988930	G	A
3	chr3:193988990:T:G	0	193988990	G	T
3	chr3:193989464:T:G	0	193989464	G	T
3	chr3:193989565:C:A	0	193989565	A	C
3	chr3:193989916:G:A	0	193989916	A	G
3	chr3:193989955:T:C	0	193989955	C	T
3	chr3:193990022:T:C	0	193990022	C	T
3	chr3:193990135:G:A	0	193990135	A	G
3	chr3:193990242:G:A	0	193990242	A	G
3	chr3:193990326:C:T	0	193990326	T	C
3	chr3:193990360:A:C	0	193990360	C	A
3	chr3:193990522:G:T	0	193990522	T	G
3	chr3:193990644:C:T	0	193990644	T	C
3	chr3:193991229:T:C	0	193991229	C	T
3	chr3:193991400:A:G	0	193991400	G	A
3	chr3:193991432:A:G	0	193991432	G	A
3	chr3:193991612:T:C	0	193991612	C	T
3	chr3:193991751:G:A	0	193991751	A	G
3	chr3:193991791:T:G	0	193991791	G	T
3	chr3:193992301:G:T	0	193992301	T	G
3	chr3:193992411:A:G	0	193992411	G	A
3	chr3:193992457:A:G	0	193992457	G	A
3	chr3:193992645:C:T	0	193992645	T	C
3	chr3:193992714:T:TC	0	193992714	TC	T
3	chr3:193993075:G:A	0	193993075	A	G
3	chr3:193993393:G:A	0	193993393	A	G
3	chr3:193993710:C:CT	0	193993710	CT	C
3	chr3:193993849:G:A	0	193993849	A	G
3	chr3:193993855:G:A	0	193993855	A	G
3	chr3:193994102:T:C	0	193994102	C	T
3	chr3:193994349:G:A	0	193994349	A	G
3	chr3:193994384:C:T	0	193994384	T	C
3	chr3:193994453:C:T	0	193994453	T	C
3	chr3:193994869:A:T	0	193994869	T	A
3	chr3:193995090:G:A	0	193995090	A	G
3	chr3:193995513:C:T	0	193995513	T	C
3	chr3:193995763:A:T	0	193995763	T	A
3	chr3:193995854:C:A	0	193995854	A	C
3	chr3:193995969:T:C	0	193995969	C	T
3	chr3:193995981:A:G	0	193995981	G	A
3	chr3:193996044:C:T	0	193996044	T	C
3	chr3:193996332:A:C	0	193996332	C	A
3	chr3:193996565:G:A	0	193996565	A	G
3	chr3:193996820:G:A	0	193996820	A	G
3	chr3:193996961:A:C	0	193996961	C	A
3	chr3:193997354:T:C	0	193997354	C	T
3	chr3:193997361:C:T	0	193997361	T	C
3	chr3:193997364:T:C	0	193997364	C	T
3	chr3:193997374:TTTCAACAG:T	0	193997374	T	TTTCAACAG
3	chr3:193997640:G:A	0	193997640	A	G
3	chr3:193998513:C:A	0	193998513	A	C
3	chr3:193999399:A:AG	0	193999399	AG	A
3	chr3:193999740:G:A	0	193999740	A	G
3	chr3:193999768:C:A	0	193999768	A	C
3	chr3:193999819:A:T	0	193999819	T	A
3	chr3:193999889:C:T	0	193999889	T	C
3	chr3:193999911:TTGA:T	0	193999911	T	TTGA
3	chr3:193999916:G:T	0	193999916	T	G
3	chr3:194000137:T:C	0	194000137	C	T
3	chr3:194000258:T:C	0	194000258	C	T
3	chr3:194000264:A:G	0	194000264	G	A
3	chr3:194001109:G:A	0	194001109	A	G
3	chr3:194001403:A:G	0	194001403	G	A
3	chr3:194001409:T:C	0	194001409	C	T
3	chr3:194001579:T:A	0	194001579	A	T
3	chr3:194001657:C:T	0	194001657	T	C
3	chr3:194002266:T:A	0	194002266	A	T
3	chr3:194002789:G:C	0	194002789	C	G
3	chr3:194002945:C:T	0	194002945	T	C
3	chr3:194003461:G:A	0	194003461	A	G
3	chr3:194003568:T:C	0	194003568	C	T
3	chr3:194003862:T:A	0	194003862	A	T
3	chr3:194004541:C:T	0	194004541	T	C
3	chr3:194004845:G:A	0	194004845	A	G
3	chr3:194005835:G:C	0	194005835	C	G
3	chr3:194006053:T:C	0	194006053	C	T
3	chr3:194006745:T:C	0	194006745	C	T
3	chr3:194007024:A:G	0	194007024	G	A
3	chr3:194007624:C:T	0	194007624	T	C
3	chr3:194008186:C:T	0	194008186	T	C
3	chr3:194008324:C:T	0	194008324	T	C
3	chr3:194008618:G:A	0	194008618	A	G
3	chr3:194008821:G:A	0	194008821	A	G
3	chr3:194009404:C:G	0	194009404	G	C
3	chr3:194009724:A:C	0	194009724	C	A
3	chr3:194009920:C:T	0	194009920	T	C
3	chr3:194010158:CAGG:C	0	194010158	C	CAGG
3	chr3:194010485:C:A	0	194010485	A	C
3	chr3:194010581:T:G	0	194010581	G	T
3	chr3:194010695:G:C	0	194010695	C	G
3	chr3:194010821:C:T	0	194010821	T	C
3	chr3:194011063:T:A	0	194011063	A	T
3	chr3:194011259:G:A	0	194011259	A	G
3	chr3:194011436:C:T	0	194011436	T	C
3	chr3:194011649:G:A	0	194011649	A	G
3	chr3:194011665:G:A	0	194011665	A	G
3	chr3:194012047:T:C	0	194012047	C	T
3	chr3:194012286:G:A	0	194012286	A	G
3	chr3:194012622:A:T	0	194012622	T	A
3	chr3:194012917:T:C	0	194012917	C	T
3	chr3:194012969:A:G	0	194012969	G	A
3	chr3:194013070:A:G	0	194013070	G	A
3	chr3:194013243:T:A	0	194013243	A	T
3	chr3:194013424:G:A	0	194013424	A	G
3	chr3:194013425:C:A	0	194013425	A	C
3	chr3:194013473:A:G	0	194013473	G	A
3	chr3:194013780:C:A	0	194013780	A	C
3	chr3:194014055:C:T	0	194014055	T	C
3	chr3:194014079:G:C	0	194014079	C	G
3	chr3:194014221:G:A	0	194014221	A	G
3	chr3:194014310:C:T	0	194014310	T	C
3	chr3:194014431:T:C	0	194014431	C	T
3	chr3:194014560:C:G	0	194014560	G	C
3	chr3:194014821:C:T	0	194014821	T	C
3	chr3:194015017:C:G	0	194015017	G	C
3	chr3:194015022:C:A	0	194015022	A	C
3	chr3:194015030:A:C	0	194015030	C	A
3	chr3:194015242:T:C	0	194015242	C	T
3	chr3:194015554:G:C	0	194015554	C	G
3	chr3:194015591:C:G	0	194015591	G	C
3	chr3:194015615:T:C	0	194015615	C	T
3	chr3:194016066:C:T	0	194016066	T	C
3	chr3:194016101:C:T	0	194016101	T	C
3	chr3:194016135:G:A	0	194016135	A	G
3	chr3:194016265:A:G	0	194016265	G	A
3	chr3:194016283:C:T	0	194016283	T	C
3	chr3:194016305:C:G	0	194016305	G	C
3	chr3:194016560:A:G	0	194016560	G	A
3	chr3:194016573:A:G	0	194016573	G	A
3	chr3:194016892:A:G	0	194016892	G	A
3	chr3:194017042:G:A	0	194017042	A	G
3	chr3:194017115:T:G	0	194017115	G	T
3	chr3:194017208:G:T	0	194017208	T	G
3	chr3:194017221:G:A	0	194017221	A	G
3	chr3:194017385:T:C	0	194017385	C	T
3	chr3:194017421:T:G	0	194017421	G	T
3	chr3:194017550:G:C	0	194017550	C	G
3	chr3:194017649:T:C	0	194017649	C	T
3	chr3:194017917:C:T	0	194017917	T	C
3	chr3:194018584:T:A	0	194018584	A	T
3	chr3:194018649:A:G	0	194018649	G	A
3	chr3:194019330:G:T	0	194019330	T	G
3	chr3:194019579:C:G	0	194019579	G	C
3	chr3:194020116:G:GT	0	194020116	GT	G
3	chr3:194020202:G:A	0	194020202	A	G
3	chr3:194020437:T:C	0	194020437	C	T
3	chr3:194020482:T:C	0	194020482	C	T
3	chr3:194020538:G:A	0	194020538	A	G
3	chr3:194021387:A:T	0	194021387	T	A
3	chr3:194022299:G:T	0	194022299	T	G
3	chr3:194022444:T:C	0	194022444	C	T
3	chr3:194022578:G:T	0	194022578	T	G
3	chr3:194022716:C:G	0	194022716	G	C
3	chr3:194022821:C:A	0	194022821	A	C
3	chr3:194022826:C:T	0	194022826	T	C
3	chr3:194023273:A:C	0	194023273	C	A
3	chr3:194023323:T:A	0	194023323	A	T
3	chr3:194023702:T:C	0	194023702	C	T
3	chr3:194024171:G:A	0	194024171	A	G
3	chr3:194024213:T:A	0	194024213	A	T
3	chr3:194024362:T:C	0	194024362	C	T
3	chr3:194024847:A:G	0	194024847	G	A
3	chr3:194025078:A:C	0	194025078	C	A
3	chr3:194025644:C:T	0	194025644	T	C
3	chr3:194025647:A:T	0	194025647	T	A
3	chr3:194027065:A:G	0	194027065	G	A
3	chr3:194028102:C:T	0	194028102	T	C
3	chr3:194028929:A:G	0	194028929	G	A
3	chr3:194029038:T:G	0	194029038	G	T
3	chr3:194029238:A:G	0	194029238	G	A
3	chr3:194029487:T:C	0	194029487	C	T
3	chr3:194030190:G:A	0	194030190	A	G
3	chr3:194030286:C:T	0	194030286	T	C
3	chr3:194030717:A:G	0	194030717	G	A
3	chr3:194030772:G:C	0	194030772	C	G
3	chr3:194030976:T:A	0	194030976	A	T
3	chr3:194030991:T:C	0	194030991	C	T
3	chr3:194031638:G:A	0	194031638	A	G
3	chr3:194032736:T:C	0	194032736	C	T
3	chr3:194032846:C:A	0	194032846	A	C
3	chr3:194033175:C:A	0	194033175	A	C
3	chr3:194033706:T:C	0	194033706	C	T
3	chr3:194034290:A:G	0	194034290	G	A
3	chr3:194034360:G:A	0	194034360	A	G
3	chr3:194035033:C:T	0	194035033	T	C
3	chr3:194036430:C:T	0	194036430	T	C
3	chr3:194036693:C:T	0	194036693	T	C
3	chr3:194036968:A:G	0	194036968	G	A
3	chr3:194037017:C:T	0	194037017	T	C
3	chr3:194037222:A:T	0	194037222	T	A
3	chr3:194039309:C:T	0	194039309	T	C
3	chr3:194040024:C:A	0	194040024	A	C
3	chr3:194040046:A:G	0	194040046	G	A
3	chr3:194040057:C:T	0	194040057	T	C
3	chr3:194040745:T:C	0	194040745	C	T
3	chr3:194040808:T:C	0	194040808	C	T
3	chr3:194040829:A:G	0	194040829	G	A
3	chr3:194040931:T:C	0	194040931	C	T
3	chr3:194041513:G:A	0	194041513	A	G
3	chr3:194041520:C:T	0	194041520	T	C
3	chr3:194041664:T:TG	0	194041664	TG	T
3	chr3:194043059:C:T	0	194043059	T	C
3	chr3:194043154:T:C	0	194043154	C	T
3	chr3:194048484:T:C	0	194048484	C	T
3	chr3:194048509:T:A	0	194048509	A	T
3	chr3:194049939:T:C	0	194049939	C	T
3	chr3:194049944:C:T	0	194049944	T	C
3	chr3:194050771:A:G	0	194050771	G	A
3	chr3:194051403:C:A	0	194051403	A	C
3	chr3:194051477:A:G	0	194051477	G	A
3	chr3:194051660:T:A	0	194051660	A	T
3	chr3:194052888:C:T	0	194052888	T	C
3	chr3:194052904:T:C	0	194052904	C	T
3	chr3:194052956:T:A	0	194052956	A	T
3	chr3:194054760:G:A	0	194054760	A	G
3	chr3:194054856:C:T	0	194054856	T	C
3	chr3:194055142:T:G	0	194055142	G	T
3	chr3:194056076:C:T	0	194056076	T	C
3	chr3:194057820:T:A	0	194057820	A	T
3	chr3:194057822:G:A	0	194057822	A	G
3	chr3:194057936:A:G	0	194057936	G	A
3	chr3:194057943:A:G	0	194057943	G	A
3	chr3:194058468:G:T	0	194058468	T	G
3	chr3:194058635:C:A	0	194058635	A	C
3	chr3:194059398:C:T	0	194059398	T	C
3	chr3:194059533:A:G	0	194059533	G	A
3	chr3:194059658:C:G	0	194059658	G	C
3	chr3:194059663:C:T	0	194059663	T	C
3	chr3:194060098:C:T	0	194060098	T	C
3	chr3:194060440:GTGTT:G	0	194060440	G	GTGTT
3	chr3:194060508:A:G	0	194060508	G	A
3	chr3:194060565:T:G	0	194060565	G	T
3	chr3:194061075:G:A	0	194061075	A	G
3	chr3:194061107:C:T	0	194061107	T	C
3	chr3:194061184:A:T	0	194061184	T	A
3	chr3:194061452:T:C	0	194061452	C	T
3	chr3:194061517:G:A	0	194061517	A	G
3	chr3:194061780:A:G	0	194061780	G	A
3	chr3:194063054:C:T	0	194063054	T	C
3	chr3:194063305:T:G	0	194063305	G	T
3	chr3:194063901:C:T	0	194063901	T	C
3	chr3:194064443:A:C	0	194064443	C	A
3	chr3:194064541:T:C	0	194064541	C	T
3	chr3:194065389:T:C	0	194065389	C	T
3	chr3:194065833:T:C	0	194065833	C	T
3	chr3:194066130:T:C	0	194066130	C	T
3	chr3:194066755:T:C	0	194066755	C	T
3	chr3:194066766:C:T	0	194066766	T	C
3	chr3:194067409:A:G	0	194067409	G	A
3	chr3:194067559:C:A	0	194067559	A	C
3	chr3:194068049:T:C	0	194068049	C	T
3	chr3:194068796:G:A	0	194068796	A	G
3	chr3:194068942:A:G	0	194068942	G	A
3	chr3:194069354:G:GGCCTC	0	194069354	GGCCTC	G
3	chr3:194069572:T:A	0	194069572	A	T
3	chr3:194069854:C:T	0	194069854	T	C
3	chr3:194069986:C:T	0	194069986	T	C
3	chr3:194070006:A:G	0	194070006	G	A
3	chr3:194070266:CA:C	0	194070266	C	CA
3	chr3:194070433:C:G	0	194070433	G	C
3	chr3:194070772:C:T	0	194070772	T	C
3	chr3:194071320:C:T	0	194071320	T	C
3	chr3:194071727:C:T	0	194071727	T	C
3	chr3:194071797:A:G	0	194071797	G	A
3	chr3:194072488:TTC:T	0	194072488	T	TTC
3	chr3:194073200:T:A	0	194073200	A	T
3	chr3:194073331:T:C	0	194073331	C	T
3	chr3:194073526:C:T	0	194073526	T	C
3	chr3:194074846:G:A	0	194074846	A	G
3	chr3:194074990:T:C	0	194074990	C	T
3	chr3:194075089:C:A	0	194075089	A	C
3	chr3:194075171:C:T	0	194075171	T	C
3	chr3:194075934:G:A	0	194075934	A	G
3	chr3:194076234:A:G	0	194076234	G	A
3	chr3:194076990:C:T	0	194076990	T	C
3	chr3:194077531:T:C	0	194077531	C	T
3	chr3:194077537:C:T	0	194077537	T	C
3	chr3:194077921:C:T	0	194077921	T	C
3	chr3:194078012:A:T	0	194078012	T	A
3	chr3:194078325:G:C	0	194078325	C	G
3	chr3:194078709:T:C	0	194078709	C	T
3	chr3:194079643:C:T	0	194079643	T	C
3	chr3:194080610:A:G	0	194080610	G	A
3	chr3:194080618:G:A	0	194080618	A	G
3	chr3:194081355:G:A	0	194081355	A	G
3	chr3:194081407:C:T	0	194081407	T	C
3	chr3:194081760:C:T	0	194081760	T	C
3	chr3:194082130:T:A	0	194082130	A	T
3	chr3:194082695:T:C	0	194082695	C	T
3	chr3:194083440:C:T	0	194083440	T	C
3	chr3:194086298:C:T	0	194086298	T	C
3	chr3:194086450:G:A	0	194086450	A	G
3	chr3:194086501:C:T	0	194086501	T	C
3	chr3:194087180:T:C	0	194087180	C	T
3	chr3:194087876:A:G	0	194087876	G	A
3	chr3:194088336:T:C	0	194088336	C	T
3	chr3:194088799:A:G	0	194088799	G	A
3	chr3:194088998:A:G	0	194088998	G	A
3	chr3:194090234:C:T	0	194090234	T	C
3	chr3:194090339:G:A	0	194090339	A	G
3	chr3:194091113:T:A	0	194091113	A	T
3	chr3:194091129:G:C	0	194091129	C	G
3	chr3:194091289:T:G	0	194091289	G	T
3	chr3:194092680:T:A	0	194092680	A	T
3	chr3:194092894:A:G	0	194092894	G	A
3	chr3:194093051:A:C	0	194093051	C	A
3	chr3:194093059:G:A	0	194093059	A	G
3	chr3:194093373:T:C	0	194093373	C	T
3	chr3:194093379:A:G	0	194093379	G	A
3	chr3:194094155:G:A	0	194094155	A	G
3	chr3:194094453:G:C	0	194094453	C	G
3	chr3:194094783:T:C	0	194094783	C	T
3	chr3:194094896:C:T	0	194094896	T	C
3	chr3:194095020:T:A	0	194095020	A	T
3	chr3:194095822:G:A	0	194095822	A	G
3	chr3:194095857:A:T	0	194095857	T	A
3	chr3:194096079:C:T	0	194096079	T	C
3	chr3:194096342:A:C	0	194096342	C	A
3	chr3:194096517:A:C	0	194096517	C	A
3	chr3:194096597:C:T	0	194096597	T	C
3	chr3:194097201:A:G	0	194097201	G	A
3	chr3:194097343:T:C	0	194097343	C	T
3	chr3:194097664:G:C	0	194097664	C	G
3	chr3:194098518:CT:C	0	194098518	C	CT
3	chr3:194098571:C:T	0	194098571	T	C
3	chr3:194098727:G:T	0	194098727	T	G
3	chr3:194098967:A:G	0	194098967	G	A
3	chr3:194098989:A:T	0	194098989	T	A
3	chr3:194099455:G:A	0	194099455	A	G
3	chr3:194099573:A:G	0	194099573	G	A
3	chr3:194100982:C:G	0	194100982	G	C
3	chr3:194101918:C:T	0	194101918	T	C
3	chr3:194102349:G:A	0	194102349	A	G
3	chr3:194102729:A:G	0	194102729	G	A
3	chr3:194102832:G:A	0	194102832	A	G
3	chr3:194103198:G:C	0	194103198	C	G
3	chr3:194103387:G:A	0	194103387	A	G
3	chr3:194104094:C:T	0	194104094	T	C
3	chr3:194104135:C:T	0	194104135	T	C
3	chr3:194104580:A:G	0	194104580	G	A
3	chr3:194104960:A:G	0	194104960	G	A
3	chr3:194105126:G:A	0	194105126	A	G
3	chr3:194105806:A:G	0	194105806	G	A
3	chr3:194105968:C:T	0	194105968	T	C
3	chr3:194107409:A:G	0	194107409	G	A
3	chr3:194107810:C:T	0	194107810	T	C
3	chr3:194108154:T:C	0	194108154	C	T
3	chr3:194109172:T:C	0	194109172	C	T
3	chr3:194109302:G:T	0	194109302	T	G
3	chr3:194110070:TA:T	0	194110070	T	TA
3	chr3:194110649:G:C	0	194110649	C	G
3	chr3:194111505:A:G	0	194111505	G	A
3	chr3:194111793:C:T	0	194111793	T	C
3	chr3:194111906:T:A	0	194111906	A	T
3	chr3:194112892:A:G	0	194112892	G	A
3	chr3:194116726:A:G	0	194116726	G	A
3	chr3:194117151:C:T	0	194117151	T	C
3	chr3:194117382:G:A	0	194117382	A	G
3	chr3:194117494:C:T	0	194117494	T	C
3	chr3:194117855:G:A	0	194117855	A	G
3	chr3:194118177:G:A	0	194118177	A	G
3	chr3:194118179:G:A	0	194118179	A	G
3	chr3:194118314:T:C	0	194118314	C	T
3	chr3:194118521:A:G	0	194118521	G	A
3	chr3:194118680:C:T	0	194118680	T	C
3	chr3:194119119:G:A	0	194119119	A	G
3	chr3:194119904:T:A	0	194119904	A	T
3	chr3:194120621:A:G	0	194120621	G	A
3	chr3:194120954:C:T	0	194120954	T	C
3	chr3:194121678:A:C	0	194121678	C	A
3	chr3:194121769:G:A	0	194121769	A	G
3	chr3:194122438:A:G	0	194122438	G	A
3	chr3:194122540:C:T	0	194122540	T	C
3	chr3:194122887:C:T	0	194122887	T	C
3	chr3:194123118:T:G	0	194123118	G	T
3	chr3:194123443:G:A	0	194123443	A	G
3	chr3:194123693:C:T	0	194123693	T	C
3	chr3:194123942:A:G	0	194123942	G	A
3	chr3:194125033:C:T	0	194125033	T	C
3	chr3:194125047:GGA:G	0	194125047	G	GGA
3	chr3:194125249:T:C	0	194125249	C	T
3	chr3:194125585:A:G	0	194125585	G	A
3	chr3:194125894:G:A	0	194125894	A	G
3	chr3:194126016:A:G	0	194126016	G	A
3	chr3:194126336:A:G	0	194126336	G	A
3	chr3:194126352:C:T	0	194126352	T	C
3	chr3:194126945:C:T	0	194126945	T	C
3	chr3:194127037:T:C	0	194127037	C	T
3	chr3:194127104:G:A	0	194127104	A	G
3	chr3:194127328:T:C	0	194127328	C	T
3	chr3:194127448:C:T	0	194127448	T	C
3	chr3:194127450:C:T	0	194127450	T	C
3	chr3:194127552:G:A	0	194127552	A	G
3	chr3:194127708:C:T	0	194127708	T	C
3	chr3:194127814:A:G	0	194127814	G	A
3	chr3:194127919:T:TG	0	194127919	TG	T
3	chr3:194128133:T:C	0	194128133	C	T
3	chr3:194128247:A:G	0	194128247	G	A
3	chr3:194128682:T:G	0	194128682	G	T
3	chr3:194128776:A:G	0	194128776	G	A
3	chr3:194128960:C:T	0	194128960	T	C
3	chr3:194128990:G:A	0	194128990	A	G
3	chr3:194129019:C:T	0	194129019	T	C
3	chr3:194129045:T:C	0	194129045	C	T
3	chr3:194129560:G:A	0	194129560	A	G
3	chr3:194129722:C:T	0	194129722	T	C
3	chr3:194129838:C:T	0	194129838	T	C
3	chr3:194133601:G:A	0	194133601	A	G
3	chr3:194136868:A:C	0	194136868	C	A
3	chr3:194137172:T:C	0	194137172	C	T
3	chr3:194141354:C:G	0	194141354	G	C
3	chr3:194143148:T:C	0	194143148	C	T
3	chr3:194143453:C:T	0	194143453	T	C
3	chr3:194143788:G:T	0	194143788	T	G
3	chr3:194144075:C:T	0	194144075	T	C
3	chr3:194144481:C:T	0	194144481	T	C
3	chr3:194144689:A:G	0	194144689	G	A
3	chr3:194144762:A:G	0	194144762	G	A
3	chr3:194145372:C:G	0	194145372	G	C
3	chr3:194145516:A:G	0	194145516	G	A
3	chr3:194145917:A:G	0	194145917	G	A
3	chr3:194146019:C:T	0	194146019	T	C
3	chr3:194146161:G:A	0	194146161	A	G
3	chr3:194146273:A:G	0	194146273	G	A
3	chr3:194146308:T:C	0	194146308	C	T
3	chr3:194146451:A:G	0	194146451	G	A
3	chr3:194147791:C:T	0	194147791	T	C
3	chr3:194148089:T:C	0	194148089	C	T
3	chr3:194148240:G:A	0	194148240	A	G
3	chr3:194148241:A:G	0	194148241	G	A
3	chr3:194148282:A:T	0	194148282	T	A
3	chr3:194148378:G:A	0	194148378	A	G
3	chr3:194148489:G:A	0	194148489	A	G
3	chr3:194148629:G:A	0	194148629	A	G
3	chr3:194148638:A:G	0	194148638	G	A
3	chr3:194149290:A:G	0	194149290	G	A
3	chr3:194149644:T:C	0	194149644	C	T
3	chr3:194151925:A:G	0	194151925	G	A
3	chr3:194152595:T:C	0	194152595	C	T
3	chr3:194152872:C:T	0	194152872	T	C
3	chr3:194153030:T:C	0	194153030	C	T
3	chr3:194154169:A:C	0	194154169	C	A
3	chr3:194154513:G:A	0	194154513	A	G
3	chr3:194155596:C:T	0	194155596	T	C
3	chr3:194155940:G:A	0	194155940	A	G
3	chr3:194156280:A:G	0	194156280	G	A
3	chr3:194156417:A:G	0	194156417	G	A
3	chr3:194157455:T:C	0	194157455	C	T
3	chr3:194157668:T:G	0	194157668	G	T
3	chr3:194157675:T:G	0	194157675	G	T
3	chr3:194157845:A:C	0	194157845	C	A
3	chr3:194157964:T:C	0	194157964	C	T
3	chr3:194158032:T:C	0	194158032	C	T
3	chr3:194158120:G:T	0	194158120	T	G
3	chr3:194158253:G:A	0	194158253	A	G
3	chr3:194158519:C:T	0	194158519	T	C
3	chr3:194158520:A:G	0	194158520	G	A
3	chr3:194158552:A:G	0	194158552	G	A
3	chr3:194158917:G:A	0	194158917	A	G
3	chr3:194159250:TCCCTGGATGCCTGC:T	0	194159250	T	TCCCTGGATGCCTGC
3	chr3:194159291:T:C	0	194159291	C	T
3	chr3:194159563:C:T	0	194159563	T	C
3	chr3:194159824:C:T	0	194159824	T	C
3	chr3:194159888:C:T	0	194159888	T	C
3	chr3:194159961:T:G	0	194159961	G	T
3	chr3:194160019:A:G	0	194160019	G	A
3	chr3:194160047:TGGATC:T	0	194160047	T	TGGATC
3	chr3:194160213:A:G	0	194160213	G	A
3	chr3:194160246:A:G	0	194160246	G	A
3	chr3:194160256:C:T	0	194160256	T	C
3	chr3:194160564:G:T	0	194160564	T	G
3	chr3:194160785:C:G	0	194160785	G	C
3	chr3:194160830:G:A	0	194160830	A	G
3	chr3:194160857:G:C	0	194160857	C	G
3	chr3:194160917:T:A	0	194160917	A	T
3	chr3:194161180:C:T	0	194161180	T	C
3	chr3:194161683:C:T	0	194161683	T	C
3	chr3:194161906:T:C	0	194161906	C	T
3	chr3:194162396:A:G	0	194162396	G	A
3	chr3:194162501:AG:A	0	194162501	A	AG
3	chr3:194162685:A:G	0	194162685	G	A
3	chr3:194162824:T:C	0	194162824	C	T
3	chr3:194163150:C:T	0	194163150	T	C
3	chr3:194163370:C:T	0	194163370	T	C
3	chr3:194163660:A:G	0	194163660	G	A
3	chr3:194164216:C:T	0	194164216	T	C
3	chr3:194164479:T:A	0	194164479	A	T
3	chr3:194164514:C:T	0	194164514	T	C
3	chr3:194164586:A:G	0	194164586	G	A
3	chr3:194164631:C:A	0	194164631	A	C
3	chr3:194164736:A:G	0	194164736	G	A
3	chr3:194164909:G:A	0	194164909	A	G
3	chr3:194164928:T:C	0	194164928	C	T
3	chr3:194164937:A:G	0	194164937	G	A
3	chr3:194165681:A:G	0	194165681	G	A
3	chr3:194166039:G:A	0	194166039	A	G
3	chr3:194166141:A:G	0	194166141	G	A
3	chr3:194166523:T:C	0	194166523	C	T
3	chr3:194166625:A:T	0	194166625	T	A
3	chr3:194166963:C:T	0	194166963	T	C
3	chr3:194167738:G:A	0	194167738	A	G
3	chr3:194167962:G:A	0	194167962	A	G
3	chr3:194168009:A:G	0	194168009	G	A
3	chr3:194168070:A:G	0	194168070	G	A
3	chr3:194168082:A:C	0	194168082	C	A
3	chr3:194168184:G:T	0	194168184	T	G
3	chr3:194168543:G:A	0	194168543	A	G
3	chr3:194169100:G:C	0	194169100	C	G
3	chr3:194169405:G:A	0	194169405	A	G
3	chr3:194169847:G:A	0	194169847	A	G
3	chr3:194169873:C:T	0	194169873	T	C
3	chr3:194171321:C:T	0	194171321	T	C
3	chr3:194171428:C:T	0	194171428	T	C
3	chr3:194171676:G:A	0	194171676	A	G
3	chr3:194172457:C:T	0	194172457	T	C
3	chr3:194172458:T:C	0	194172458	C	T
3	chr3:194172690:T:C	0	194172690	C	T
3	chr3:194172748:A:T	0	194172748	T	A
3	chr3:194172927:G:A	0	194172927	A	G
3	chr3:194173223:C:T	0	194173223	T	C
3	chr3:194173597:A:G	0	194173597	G	A
3	chr3:194173934:C:T	0	194173934	T	C
3	chr3:194174039:A:G	0	194174039	G	A
3	chr3:194174809:A:G	0	194174809	G	A
3	chr3:194175545:G:T	0	194175545	T	G
3	chr3:194175782:C:G	0	194175782	G	C
3	chr3:194176122:A:G	0	194176122	G	A
3	chr3:194176577:A:C	0	194176577	C	A
3	chr3:194177407:G:A	0	194177407	A	G
3	chr3:194179894:G:A	0	194179894	A	G
3	chr3:194180146:A:G	0	194180146	G	A
3	chr3:194180363:C:T	0	194180363	T	C
3	chr3:194180372:C:T	0	194180372	T	C
3	chr3:194180430:A:G	0	194180430	G	A
3	chr3:194180446:A:G	0	194180446	G	A
3	chr3:194180529:G:C	0	194180529	C	G
3	chr3:194180578:T:A	0	194180578	A	T
3	chr3:194181483:T:G	0	194181483	G	T
3	chr3:194182141:T:A	0	194182141	A	T
3	chr3:194182558:A:G	0	194182558	G	A
3	chr3:194185610:C:T	0	194185610	T	C
3	chr3:194185907:T:C	0	194185907	C	T
3	chr3:194186414:A:T	0	194186414	T	A
3	chr3:194186617:C:T	0	194186617	T	C
3	chr3:194186979:G:A	0	194186979	A	G
3	chr3:194187380:G:A	0	194187380	A	G
3	chr3:194188096:G:C	0	194188096	C	G
3	chr3:194188771:G:A	0	194188771	A	G
3	chr3:194190153:T:C	0	194190153	C	T
3	chr3:194190281:T:A	0	194190281	A	T
3	chr3:194191151:G:C	0	194191151	C	G
3	chr3:194191958:C:T	0	194191958	T	C
3	chr3:194192087:C:T	0	194192087	T	C
3	chr3:194192118:C:T	0	194192118	T	C
3	chr3:194192130:A:G	0	194192130	G	A
3	chr3:194192425:G:A	0	194192425	A	G
3	chr3:194192437:A:G	0	194192437	G	A
3	chr3:194192775:T:A	0	194192775	A	T
3	chr3:194193579:T:C	0	194193579	C	T
3	chr3:194193633:T:C	0	194193633	C	T
3	chr3:194194289:G:A	0	194194289	A	G
3	chr3:194195004:G:A	0	194195004	A	G
3	chr3:194195016:G:T	0	194195016	T	G
3	chr3:194195763:A:G	0	194195763	G	A
3	chr3:194196315:G:A	0	194196315	A	G
3	chr3:194196978:A:G	0	194196978	G	A
3	chr3:194197001:A:T	0	194197001	T	A
3	chr3:194197287:T:C	0	194197287	C	T
3	chr3:194198285:C:T	0	194198285	T	C
3	chr3:194198392:G:A	0	194198392	A	G
3	chr3:194198794:G:C	0	194198794	C	G
3	chr3:194198960:G:C	0	194198960	C	G
3	chr3:194199002:C:T	0	194199002	T	C
3	chr3:194199163:C:G	0	194199163	G	C
3	chr3:194200141:C:T	0	194200141	T	C
3	chr3:194200845:C:T	0	194200845	T	C
3	chr3:194200883:C:T	0	194200883	T	C
3	chr3:194201013:T:C	0	194201013	C	T
3	chr3:194201113:T:C	0	194201113	C	T
3	chr3:194201808:A:T	0	194201808	T	A
3	chr3:194202183:C:T	0	194202183	T	C
3	chr3:194203074:G:A	0	194203074	A	G
3	chr3:194203771:C:T	0	194203771	T	C
3	chr3:194205215:C:T	0	194205215	T	C
3	chr3:194207268:G:T	0	194207268	T	G
3	chr3:194207758:G:A	0	194207758	A	G
3	chr3:194208369:C:T	0	194208369	T	C
3	chr3:194208703:C:T	0	194208703	T	C
3	chr3:194208973:A:T	0	194208973	T	A
3	chr3:194209752:G:C	0	194209752	C	G
3	chr3:194210015:A:G	0	194210015	G	A
3	chr3:194210727:A:G	0	194210727	G	A
3	chr3:194210917:G:A	0	194210917	A	G
3	chr3:194211291:T:C	0	194211291	C	T
3	chr3:194211950:C:T	0	194211950	T	C
3	chr3:194212014:G:A	0	194212014	A	G
3	chr3:194212196:C:T	0	194212196	T	C
3	chr3:194212714:C:T	0	194212714	T	C
3	chr3:194212923:G:A	0	194212923	A	G
3	chr3:194213634:T:C	0	194213634	C	T
3	chr3:194213999:C:T	0	194213999	T	C
3	chr3:194214375:T:C	0	194214375	C	T
3	chr3:194214580:G:A	0	194214580	A	G
3	chr3:194214664:T:C	0	194214664	C	T
3	chr3:194215146:G:A	0	194215146	A	G
3	chr3:194215148:G:A	0	194215148	A	G
3	chr3:194215465:G:A	0	194215465	A	G
3	chr3:194215689:T:C	0	194215689	C	T
3	chr3:194216800:T:C	0	194216800	C	T
3	chr3:194217419:C:T	0	194217419	T	C
3	chr3:194217712:T:G	0	194217712	G	T
3	chr3:194218232:G:A	0	194218232	A	G
3	chr3:194218305:A:G	0	194218305	G	A
3	chr3:194218371:G:A	0	194218371	A	G
3	chr3:194218919:T:A	0	194218919	A	T
3	chr3:194219817:T:A	0	194219817	A	T
3	chr3:194220068:T:C	0	194220068	C	T
3	chr3:194221802:A:G	0	194221802	G	A
3	chr3:194221972:C:T	0	194221972	T	C
3	chr3:194222291:C:T	0	194222291	T	C
3	chr3:194222800:A:G	0	194222800	G	A
3	chr3:194222864:C:T	0	194222864	T	C
3	chr3:194222954:A:G	0	194222954	G	A
3	chr3:194223387:C:T	0	194223387	T	C
3	chr3:194223762:C:T	0	194223762	T	C
3	chr3:194225498:T:C	0	194225498	C	T
3	chr3:194225888:G:A	0	194225888	A	G
3	chr3:194226667:A:T	0	194226667	T	A
3	chr3:194226894:C:A	0	194226894	A	C
3	chr3:194226978:G:A	0	194226978	A	G
3	chr3:194227083:A:G	0	194227083	G	A
3	chr3:194227211:CACCA:C	0	194227211	C	CACCA
3	chr3:194227300:A:T	0	194227300	T	A
3	chr3:194227484:C:T	0	194227484	T	C
3	chr3:194227689:T:C	0	194227689	C	T
3	chr3:194227710:A:G	0	194227710	G	A
3	chr3:194227830:T:C	0	194227830	C	T
3	chr3:194227854:A:G	0	194227854	G	A
3	chr3:194227864:A:G	0	194227864	G	A
3	chr3:194228083:C:G	0	194228083	G	C
3	chr3:194228267:A:G	0	194228267	G	A
3	chr3:194228341:T:A	0	194228341	A	T
3	chr3:194228358:G:T	0	194228358	T	G
3	chr3:194228488:T:C	0	194228488	C	T
3	chr3:194228549:G:A	0	194228549	A	G
3	chr3:194228629:T:C	0	194228629	C	T
3	chr3:194228699:A:G	0	194228699	G	A
3	chr3:194228718:G:C	0	194228718	C	G
3	chr3:194228745:G:A	0	194228745	A	G
3	chr3:194228767:A:T	0	194228767	T	A
3	chr3:194228874:T:C	0	194228874	C	T
3	chr3:194228877:C:T	0	194228877	T	C
3	chr3:194228924:C:T	0	194228924	T	C
3	chr3:194229070:G:GT	0	194229070	GT	G
3	chr3:194229086:T:C	0	194229086	C	T
3	chr3:194229087:G:A	0	194229087	A	G
3	chr3:194229515:A:C	0	194229515	C	A
3	chr3:194229530:C:T	0	194229530	T	C
3	chr3:194229915:C:T	0	194229915	T	C
3	chr3:194229916:A:G	0	194229916	G	A
3	chr3:194229923:C:T	0	194229923	T	C
3	chr3:194230077:T:C	0	194230077	C	T
3	chr3:194230113:T:C	0	194230113	C	T
3	chr3:194230175:A:T	0	194230175	T	A
3	chr3:194230301:A:G	0	194230301	G	A
3	chr3:194230311:C:T	0	194230311	T	C
3	chr3:194230569:C:T	0	194230569	T	C
3	chr3:194230638:A:C	0	194230638	C	A
3	chr3:194230932:T:TATTA	0	194230932	TATTA	T
3	chr3:194231081:C:T	0	194231081	T	C
3	chr3:194231103:C:T	0	194231103	T	C
3	chr3:194231136:T:C	0	194231136	C	T
3	chr3:194231282:C:T	0	194231282	T	C
3	chr3:194231288:T:C	0	194231288	C	T
3	chr3:194231307:T:C	0	194231307	C	T
3	chr3:194232089:T:G	0	194232089	G	T
3	chr3:194232188:C:T	0	194232188	T	C
3	chr3:194232598:T:C	0	194232598	C	T
3	chr3:194232636:T:C	0	194232636	C	T
3	chr3:194232719:T:C	0	194232719	C	T
3	chr3:194232770:A:G	0	194232770	G	A
3	chr3:194233473:A:G	0	194233473	G	A
3	chr3:194234638:G:A	0	194234638	A	G
3	chr3:194235070:C:T	0	194235070	T	C
3	chr3:194235456:A:G	0	194235456	G	A
3	chr3:194235997:C:T	0	194235997	T	C
3	chr3:194236568:A:T	0	194236568	T	A
3	chr3:194236965:A:G	0	194236965	G	A
3	chr3:194237187:A:G	0	194237187	G	A
3	chr3:194237651:G:A	0	194237651	A	G
3	chr3:194237708:T:C	0	194237708	C	T
3	chr3:194238191:C:T	0	194238191	T	C
3	chr3:194238215:C:T	0	194238215	T	C
3	chr3:194238269:G:A	0	194238269	A	G
3	chr3:194238321:C:G	0	194238321	G	C
3	chr3:194238338:T:A	0	194238338	A	T
3	chr3:194238820:A:T	0	194238820	T	A
3	chr3:194238889:A:C	0	194238889	C	A
3	chr3:194239138:G:A	0	194239138	A	G
3	chr3:194239764:A:G	0	194239764	G	A
3	chr3:194240876:T:C	0	194240876	C	T
3	chr3:194241077:A:T	0	194241077	T	A
3	chr3:194241562:A:G	0	194241562	G	A
3	chr3:194242277:T:A	0	194242277	A	T
3	chr3:194242675:G:A	0	194242675	A	G
3	chr3:194243437:T:C	0	194243437	C	T
3	chr3:194244888:A:G	0	194244888	G	A
3	chr3:194245005:T:A	0	194245005	A	T
3	chr3:194245214:C:T	0	194245214	T	C
3	chr3:194245694:G:A	0	194245694	A	G
3	chr3:194247707:A:G	0	194247707	G	A
3	chr3:194247906:C:G	0	194247906	G	C
3	chr3:194247919:A:G	0	194247919	G	A
3	chr3:194248020:G:A	0	194248020	A	G
3	chr3:194248339:T:TC	0	194248339	TC	T
3	chr3:194250272:T:C	0	194250272	C	T
3	chr3:194250870:A:G	0	194250870	G	A
3	chr3:194250892:A:T	0	194250892	T	A
3	chr3:194251028:A:G	0	194251028	G	A
3	chr3:194251446:GT:G	0	194251446	G	GT
3	chr3:194252017:A:G	0	194252017	G	A
3	chr3:194252952:G:C	0	194252952	C	G
3	chr3:194253303:G:A	0	194253303	A	G
3	chr3:194253341:A:G	0	194253341	G	A
3	chr3:194253342:A:G	0	194253342	G	A
3	chr3:194253394:C:T	0	194253394	T	C
3	chr3:194254198:C:T	0	194254198	T	C
3	chr3:194254227:A:G	0	194254227	G	A
3	chr3:194254281:G:T	0	194254281	T	G
3	chr3:194254310:C:T	0	194254310	T	C
3	chr3:194254407:T:G	0	194254407	G	T
3	chr3:194254503:C:A	0	194254503	A	C
3	chr3:194254712:G:A	0	194254712	A	G
3	chr3:194254824:A:G	0	194254824	G	A
3	chr3:194254849:C:T	0	194254849	T	C
3	chr3:194254918:G:A	0	194254918	A	G
3	chr3:194255366:C:T	0	194255366	T	C
3	chr3:194255562:T:TA	0	194255562	TA	T
3	chr3:194256724:G:A	0	194256724	A	G
3	chr3:194256867:A:T	0	194256867	T	A
3	chr3:194256990:T:C	0	194256990	C	T
3	chr3:194257765:G:A	0	194257765	A	G
3	chr3:194257895:C:A	0	194257895	A	C
3	chr3:194258057:C:T	0	194258057	T	C
3	chr3:194258282:C:T	0	194258282	T	C
3	chr3:194258656:A:C	0	194258656	C	A
3	chr3:194258859:AT:A	0	194258859	A	AT
3	chr3:194259669:T:C	0	194259669	C	T
3	chr3:194260972:C:G	0	194260972	G	C
3	chr3:194261090:C:A	0	194261090	A	C
3	chr3:194261093:C:G	0	194261093	G	C
3	chr3:194262066:A:G	0	194262066	G	A
3	chr3:194262115:T:C	0	194262115	C	T
3	chr3:194262646:C:T	0	194262646	T	C
3	chr3:194262775:A:G	0	194262775	G	A
3	chr3:194262991:C:T	0	194262991	T	C
3	chr3:194263586:G:A	0	194263586	A	G
3	chr3:194263637:A:G	0	194263637	G	A
3	chr3:194264069:T:C	0	194264069	C	T
3	chr3:194264676:G:A	0	194264676	A	G
3	chr3:194266005:G:A	0	194266005	A	G
3	chr3:194266212:A:G	0	194266212	G	A
3	chr3:194266933:C:T	0	194266933	T	C
3	chr3:194267060:C:T	0	194267060	T	C
3	chr3:194268410:C:T	0	194268410	T	C
3	chr3:194268465:G:C	0	194268465	C	G
3	chr3:194269948:C:T	0	194269948	T	C
3	chr3:194270665:T:C	0	194270665	C	T
3	chr3:194271936:A:G	0	194271936	G	A
3	chr3:194272219:G:A	0	194272219	A	G
3	chr3:194272225:G:A	0	194272225	A	G
3	chr3:194273519:G:C	0	194273519	C	G
3	chr3:194274711:G:A	0	194274711	A	G
3	chr3:194275419:G:C	0	194275419	C	G
3	chr3:194280554:A:G	0	194280554	G	A
3	chr3:194280861:A:C	0	194280861	C	A
3	chr3:194281604:A:G	0	194281604	G	A
3	chr3:194282570:A:G	0	194282570	G	A
3	chr3:194282645:T:C	0	194282645	C	T
3	chr3:194283190:C:T	0	194283190	T	C
3	chr3:194283201:AT:A	0	194283201	A	AT
3	chr3:194284672:C:G	0	194284672	G	C
3	chr3:194285299:C:G	0	194285299	G	C
3	chr3:194286613:T:C	0	194286613	C	T
3	chr3:194287192:T:C	0	194287192	C	T
3	chr3:194287395:T:C	0	194287395	C	T
3	chr3:194287449:A:G	0	194287449	G	A
3	chr3:194287454:T:C	0	194287454	C	T
3	chr3:194287486:T:A	0	194287486	A	T
3	chr3:194287582:T:G	0	194287582	G	T
3	chr3:194289274:G:A	0	194289274	A	G
3	chr3:194289678:A:T	0	194289678	T	A
3	chr3:194290129:C:T	0	194290129	T	C
3	chr3:194290391:G:A	0	194290391	A	G
3	chr3:194290810:C:T	0	194290810	T	C
3	chr3:194290978:A:G	0	194290978	G	A
3	chr3:194291458:G:T	0	194291458	T	G
3	chr3:194291575:G:A	0	194291575	A	G
3	chr3:194294275:T:C	0	194294275	C	T
3	chr3:194294494:C:G	0	194294494	G	C
3	chr3:194294725:C:T	0	194294725	T	C
3	chr3:194295127:G:A	0	194295127	A	G
3	chr3:194295710:C:T	0	194295710	T	C
3	chr3:194295791:T:C	0	194295791	C	T
3	chr3:194295898:C:T	0	194295898	T	C
3	chr3:194296078:G:A	0	194296078	A	G
3	chr3:194296086:C:A	0	194296086	A	C
3	chr3:194297083:A:G	0	194297083	G	A
3	chr3:194297851:G:A	0	194297851	A	G
3	chr3:194298004:C:G	0	194298004	G	C
3	chr3:194298037:A:T	0	194298037	T	A
3	chr3:194298612:C:T	0	194298612	T	C
3	chr3:194298820:C:T	0	194298820	T	C
3	chr3:194300553:A:C	0	194300553	C	A
3	chr3:194300640:T:C	0	194300640	C	T
3	chr3:194300882:C:T	0	194300882	T	C
3	chr3:194300942:C:T	0	194300942	T	C
3	chr3:194301701:C:T	0	194301701	T	C
3	chr3:194302264:A:T	0	194302264	T	A
3	chr3:194302642:A:G	0	194302642	G	A
3	chr3:194303180:T:C	0	194303180	C	T
3	chr3:194303361:G:T	0	194303361	T	G
3	chr3:194303572:A:G	0	194303572	G	A
3	chr3:194304316:C:T	0	194304316	T	C
3	chr3:194304738:T:C	0	194304738	C	T
3	chr3:194304972:T:C	0	194304972	C	T
3	chr3:194304999:T:G	0	194304999	G	T
3	chr3:194305900:T:C	0	194305900	C	T
3	chr3:194306953:G:A	0	194306953	A	G
3	chr3:194307259:G:A	0	194307259	A	G
3	chr3:194309610:G:C	0	194309610	C	G
3	chr3:194309779:A:G	0	194309779	G	A
3	chr3:194310135:A:G	0	194310135	G	A
3	chr3:194310858:A:G	0	194310858	G	A
3	chr3:194312559:T:C	0	194312559	C	T
3	chr3:194312652:A:G	0	194312652	G	A
3	chr3:194312745:T:TG	0	194312745	TG	T
3	chr3:194312755:A:G	0	194312755	G	A
3	chr3:194313263:C:T	0	194313263	T	C
3	chr3:194314230:A:G	0	194314230	G	A
3	chr3:194314296:T:C	0	194314296	C	T
3	chr3:194315012:G:A	0	194315012	A	G
3	chr3:194316709:C:T	0	194316709	T	C
3	chr3:194317146:G:A	0	194317146	A	G
3	chr3:194317448:C:T	0	194317448	T	C
3	chr3:194317612:G:A	0	194317612	A	G
3	chr3:194317627:G:A	0	194317627	A	G
3	chr3:194317726:G:C	0	194317726	C	G
3	chr3:194318001:C:T	0	194318001	T	C
3	chr3:194318943:G:A	0	194318943	A	G
3	chr3:194319051:A:G	0	194319051	G	A
3	chr3:194319111:G:A	0	194319111	A	G
3	chr3:194319393:T:C	0	194319393	C	T
3	chr3:194319545:G:A	0	194319545	A	G
3	chr3:194319753:C:T	0	194319753	T	C
3	chr3:194320060:G:C	0	194320060	C	G
3	chr3:194320624:T:TGCAA	0	194320624	TGCAA	T
3	chr3:194321216:C:T	0	194321216	T	C
3	chr3:194321252:A:G	0	194321252	G	A
3	chr3:194321352:T:C	0	194321352	C	T
3	chr3:194322059:G:A	0	194322059	A	G
3	chr3:194322432:C:A	0	194322432	A	C
3	chr3:194322478:C:T	0	194322478	T	C
3	chr3:194322671:A:G	0	194322671	G	A
3	chr3:194322776:A:T	0	194322776	T	A
3	chr3:194322802:G:A	0	194322802	A	G
3	chr3:194322860:G:C	0	194322860	C	G
3	chr3:194322954:A:AG	0	194322954	AG	A
3	chr3:194324488:C:T	0	194324488	T	C
3	chr3:194325598:T:C	0	194325598	C	T
3	chr3:194326307:C:T	0	194326307	T	C
3	chr3:194326413:G:C	0	194326413	C	G
3	chr3:194326468:A:C	0	194326468	C	A
3	chr3:194328130:TCA:T	0	194328130	T	TCA
3	chr3:194328543:C:T	0	194328543	T	C
3	chr3:194328991:T:C	0	194328991	C	T
3	chr3:194329003:T:G	0	194329003	G	T
3	chr3:194329020:A:G	0	194329020	G	A
3	chr3:194329395:T:A	0	194329395	A	T
3	chr3:194329550:T:A	0	194329550	A	T
3	chr3:194330027:G:A	0	194330027	A	G
3	chr3:194330073:G:A	0	194330073	A	G
3	chr3:194330096:C:T	0	194330096	T	C
3	chr3:194330157:C:T	0	194330157	T	C
3	chr3:194330162:T:C	0	194330162	C	T
3	chr3:194330220:C:T	0	194330220	T	C
3	chr3:194330261:T:A	0	194330261	A	T
3	chr3:194330388:G:A	0	194330388	A	G
3	chr3:194330691:C:T	0	194330691	T	C
3	chr3:194331380:G:A	0	194331380	A	G
3	chr3:194331621:A:T	0	194331621	T	A
3	chr3:194331825:A:G	0	194331825	G	A
3	chr3:194332319:A:G	0	194332319	G	A
3	chr3:194332375:T:C	0	194332375	C	T
3	chr3:194333550:C:T	0	194333550	T	C
3	chr3:194335342:A:G	0	194335342	G	A
3	chr3:194335408:G:A	0	194335408	A	G
3	chr3:194335654:G:T	0	194335654	T	G
3	chr3:194336072:G:A	0	194336072	A	G
3	chr3:194336439:C:T	0	194336439	T	C
3	chr3:194336907:G:A	0	194336907	A	G
3	chr3:194337597:C:T	0	194337597	T	C
3	chr3:194337620:A:G	0	194337620	G	A
3	chr3:194337666:G:GC	0	194337666	GC	G
3	chr3:194337741:T:C	0	194337741	C	T
3	chr3:194337881:G:A	0	194337881	A	G
3	chr3:194337888:G:C	0	194337888	C	G
3	chr3:194337927:C:A	0	194337927	A	C
3	chr3:194338084:T:A	0	194338084	A	T
3	chr3:194338085:T:C	0	194338085	C	T
3	chr3:194338199:C:G	0	194338199	G	C
3	chr3:194338280:C:A	0	194338280	A	C
3	chr3:194338285:T:C	0	194338285	C	T
3	chr3:194338332:C:T	0	194338332	T	C
3	chr3:194338458:A:G	0	194338458	G	A
3	chr3:194338633:A:T	0	194338633	T	A
3	chr3:194338696:A:G	0	194338696	G	A
3	chr3:194338790:T:C	0	194338790	C	T
3	chr3:194338813:G:A	0	194338813	A	G
3	chr3:194338877:C:T	0	194338877	T	C
3	chr3:194338914:A:C	0	194338914	C	A
3	chr3:194339205:C:T	0	194339205	T	C
3	chr3:194339231:G:A	0	194339231	A	G
3	chr3:194339279:T:C	0	194339279	C	T
3	chr3:194339351:C:T	0	194339351	T	C
3	chr3:194339565:G:A	0	194339565	A	G
3	chr3:194339977:G:A	0	194339977	A	G
3	chr3:194340087:C:T	0	194340087	T	C
3	chr3:194340314:G:A	0	194340314	A	G
3	chr3:194340701:A:C	0	194340701	C	A
3	chr3:194340832:G:A	0	194340832	A	G
3	chr3:194341178:G:A	0	194341178	A	G
3	chr3:194341790:C:T	0	194341790	T	C
3	chr3:194341836:C:T	0	194341836	T	C
3	chr3:194342571:T:C	0	194342571	C	T
3	chr3:194342882:G:A	0	194342882	A	G
3	chr3:194343069:T:A	0	194343069	A	T
3	chr3:194343346:G:T	0	194343346	T	G
3	chr3:194343569:C:A	0	194343569	A	C
3	chr3:194343614:C:G	0	194343614	G	C
3	chr3:194343888:T:C	0	194343888	C	T
3	chr3:194344288:C:T	0	194344288	T	C
3	chr3:194344911:A:G	0	194344911	G	A
3	chr3:194345023:A:G	0	194345023	G	A
3	chr3:194345041:A:G	0	194345041	G	A
3	chr3:194345128:A:G	0	194345128	G	A
3	chr3:194345390:G:A	0	194345390	A	G
3	chr3:194345490:C:T	0	194345490	T	C
3	chr3:194345630:G:A	0	194345630	A	G
3	chr3:194345744:C:T	0	194345744	T	C
3	chr3:194345809:T:C	0	194345809	C	T
3	chr3:194345918:G:T	0	194345918	T	G
3	chr3:194345983:A:G	0	194345983	G	A
3	chr3:194346011:T:C	0	194346011	C	T
3	chr3:194346293:A:G	0	194346293	G	A
3	chr3:194346506:T:C	0	194346506	C	T
3	chr3:194346648:C:A	0	194346648	A	C
3	chr3:194346677:A:G	0	194346677	G	A
3	chr3:194347037:T:C	0	194347037	C	T
3	chr3:194347150:T:A	0	194347150	A	T
3	chr3:194347195:TG:T	0	194347195	T	TG
3	chr3:194347263:C:A	0	194347263	A	C
3	chr3:194347409:G:A	0	194347409	A	G
3	chr3:194347506:T:C	0	194347506	C	T
3	chr3:194347565:T:G	0	194347565	G	T
3	chr3:194348392:A:T	0	194348392	T	A
3	chr3:194348413:T:C	0	194348413	C	T
3	chr3:194348866:G:A	0	194348866	A	G
3	chr3:194349131:C:T	0	194349131	T	C
3	chr3:194349229:T:C	0	194349229	C	T
3	chr3:194349244:C:T	0	194349244	T	C
3	chr3:194349379:A:G	0	194349379	G	A
3	chr3:194350092:G:A	0	194350092	A	G
3	chr3:194350263:A:G	0	194350263	G	A
3	chr3:194350303:A:AG	0	194350303	AG	A
3	chr3:194350307:ATG:A	0	194350307	A	ATG
3	chr3:194350503:C:T	0	194350503	T	C
3	chr3:194350609:T:A	0	194350609	A	T
3	chr3:194351222:C:G	0	194351222	G	C
3	chr3:194351756:T:C	0	194351756	C	T
3	chr3:194352158:T:C	0	194352158	C	T
3	chr3:194352266:G:A	0	194352266	A	G
3	chr3:194352933:A:G	0	194352933	G	A
3	chr3:194353378:T:C	0	194353378	C	T
3	chr3:194353469:T:C	0	194353469	C	T
3	chr3:194353750:G:A	0	194353750	A	G
3	chr3:194353909:A:G	0	194353909	G	A
3	chr3:194354908:T:C	0	194354908	C	T
3	chr3:194355277:G:A	0	194355277	A	G
3	chr3:194355482:C:T	0	194355482	T	C
3	chr3:194356640:T:C	0	194356640	C	T
3	chr3:194356645:T:C	0	194356645	C	T
3	chr3:194356729:G:A	0	194356729	A	G
3	chr3:194356764:T:G	0	194356764	G	T
3	chr3:194356888:C:T	0	194356888	T	C
3	chr3:194357144:G:T	0	194357144	T	G
3	chr3:194357183:A:C	0	194357183	C	A
3	chr3:194358258:T:C	0	194358258	C	T
3	chr3:194358709:C:T	0	194358709	T	C
3	chr3:194358874:A:G	0	194358874	G	A
3	chr3:194359182:G:A	0	194359182	A	G
3	chr3:194359607:G:A	0	194359607	A	G
3	chr3:194359919:G:A	0	194359919	A	G
3	chr3:194360187:G:A	0	194360187	A	G
3	chr3:194360254:C:T	0	194360254	T	C
3	chr3:194360360:C:T	0	194360360	T	C
3	chr3:194360450:G:A	0	194360450	A	G
3	chr3:194360663:G:A	0	194360663	A	G
3	chr3:194360906:T:C	0	194360906	C	T
3	chr3:194361171:A:G	0	194361171	G	A
3	chr3:194361226:C:T	0	194361226	T	C
3	chr3:194361384:C:T	0	194361384	T	C
3	chr3:194361405:C:T	0	194361405	T	C
3	chr3:194361432:TC:T	0	194361432	T	TC
3	chr3:194361558:A:G	0	194361558	G	A
3	chr3:194361571:G:A	0	194361571	A	G
3	chr3:194361825:T:C	0	194361825	C	T
3	chr3:194362287:A:G	0	194362287	G	A
3	chr3:194362299:T:C	0	194362299	C	T
3	chr3:194362424:G:A	0	194362424	A	G
3	chr3:194362426:G:A	0	194362426	A	G
3	chr3:194362452:C:T	0	194362452	T	C
3	chr3:194362585:G:A	0	194362585	A	G
3	chr3:194362708:G:A	0	194362708	A	G
3	chr3:194362855:G:A	0	194362855	A	G
3	chr3:194363020:C:T	0	194363020	T	C
3	chr3:194363272:T:C	0	194363272	C	T
3	chr3:194363424:T:A	0	194363424	A	T
3	chr3:194364135:T:C	0	194364135	C	T
3	chr3:194364423:A:G	0	194364423	G	A
3	chr3:194364494:G:A	0	194364494	A	G
3	chr3:194364574:G:C	0	194364574	C	G
3	chr3:194364872:T:G	0	194364872	G	T
3	chr3:194365186:T:C	0	194365186	C	T
3	chr3:194365354:G:A	0	194365354	A	G
3	chr3:194365439:C:T	0	194365439	T	C
3	chr3:194365764:C:T	0	194365764	T	C
3	chr3:194365833:C:T	0	194365833	T	C
3	chr3:194365964:C:G	0	194365964	G	C
3	chr3:194366358:C:T	0	194366358	T	C
3	chr3:194366431:G:A	0	194366431	A	G
3	chr3:194366667:C:T	0	194366667	T	C
3	chr3:194366841:A:AG	0	194366841	AG	A
3	chr3:194367034:C:T	0	194367034	T	C
3	chr3:194367198:T:G	0	194367198	G	T
3	chr3:194367225:T:G	0	194367225	G	T
3	chr3:194367280:G:T	0	194367280	T	G
3	chr3:194367456:G:A	0	194367456	A	G
3	chr3:194367504:C:T	0	194367504	T	C
3	chr3:194367575:A:G	0	194367575	G	A
3	chr3:194367729:C:G	0	194367729	G	C
3	chr3:194367770:G:C	0	194367770	C	G
3	chr3:194367804:A:G	0	194367804	G	A
3	chr3:194368144:A:C	0	194368144	C	A
3	chr3:194368155:C:G	0	194368155	G	C
3	chr3:194368182:C:T	0	194368182	T	C
3	chr3:194368411:A:T	0	194368411	T	A
3	chr3:194368529:C:A	0	194368529	A	C
3	chr3:194368588:G:C	0	194368588	C	G
3	chr3:194368613:G:A	0	194368613	A	G
3	chr3:194368673:T:C	0	194368673	C	T
3	chr3:194368820:T:C	0	194368820	C	T
3	chr3:194369221:C:T	0	194369221	T	C
3	chr3:194369287:G:A	0	194369287	A	G
3	chr3:194369650:T:C	0	194369650	C	T
3	chr3:194370618:G:A	0	194370618	A	G
3	chr3:194371060:C:T	0	194371060	T	C
3	chr3:194371687:C:T	0	194371687	T	C
3	chr3:194371688:G:A	0	194371688	A	G
3	chr3:194372037:T:C	0	194372037	C	T
3	chr3:194372057:A:G	0	194372057	G	A
3	chr3:194372134:G:A	0	194372134	A	G
3	chr3:194372400:G:A	0	194372400	A	G
3	chr3:194372415:C:T	0	194372415	T	C
3	chr3:194373853:T:C	0	194373853	C	T
3	chr3:194373971:G:A	0	194373971	A	G
3	chr3:194373991:T:A	0	194373991	A	T
3	chr3:194374001:C:T	0	194374001	T	C
3	chr3:194374095:G:T	0	194374095	T	G
3	chr3:194374200:T:C	0	194374200	C	T
3	chr3:194374433:G:A	0	194374433	A	G
3	chr3:194374530:G:A	0	194374530	A	G
3	chr3:194374560:A:C	0	194374560	C	A
3	chr3:194374585:C:G	0	194374585	G	C
3	chr3:194374608:A:C	0	194374608	C	A
3	chr3:194375218:T:C	0	194375218	C	T
3	chr3:194376058:C:T	0	194376058	T	C
3	chr3:194376127:C:T	0	194376127	T	C
3	chr3:194376194:A:G	0	194376194	G	A
3	chr3:194376567:T:C	0	194376567	C	T
3	chr3:194376856:C:T	0	194376856	T	C
3	chr3:194377062:A:G	0	194377062	G	A
3	chr3:194377312:C:T	0	194377312	T	C
3	chr3:194377579:C:CT	0	194377579	CT	C
3	chr3:194378184:A:G	0	194378184	G	A
3	chr3:194378215:C:T	0	194378215	T	C
3	chr3:194378257:AT:A	0	194378257	A	AT
3	chr3:194378311:G:A	0	194378311	A	G
3	chr3:194378579:G:A	0	194378579	A	G
3	chr3:194378587:C:T	0	194378587	T	C
3	chr3:194378609:G:A	0	194378609	A	G
3	chr3:194378612:C:T	0	194378612	T	C
3	chr3:194378640:C:A	0	194378640	A	C
3	chr3:194378715:T:C	0	194378715	C	T
3	chr3:194379492:C:T	0	194379492	T	C
3	chr3:194380191:G:A	0	194380191	A	G
3	chr3:194380288:C:G	0	194380288	G	C
3	chr3:194380422:T:C	0	194380422	C	T
3	chr3:194380787:G:T	0	194380787	T	G
3	chr3:194380868:A:G	0	194380868	G	A
3	chr3:194380936:G:C	0	194380936	C	G
3	chr3:194381047:T:C	0	194381047	C	T
3	chr3:194381190:G:C	0	194381190	C	G
3	chr3:194381242:T:C	0	194381242	C	T
3	chr3:194381621:G:A	0	194381621	A	G
3	chr3:194381654:C:T	0	194381654	T	C
3	chr3:194381900:A:G	0	194381900	G	A
3	chr3:194381906:T:C	0	194381906	C	T
3	chr3:194382576:G:A	0	194382576	A	G
3	chr3:194383493:A:C	0	194383493	C	A
3	chr3:194383890:A:G	0	194383890	G	A
3	chr3:194384621:G:A	0	194384621	A	G
3	chr3:194384708:G:A	0	194384708	A	G
3	chr3:194384847:C:T	0	194384847	T	C
3	chr3:194384928:G:A	0	194384928	A	G
3	chr3:194384977:A:G	0	194384977	G	A
3	chr3:194385242:T:C	0	194385242	C	T
3	chr3:194385378:T:C	0	194385378	C	T
3	chr3:194385929:T:C	0	194385929	C	T
3	chr3:194385946:G:T	0	194385946	T	G
3	chr3:194385990:G:A	0	194385990	A	G
3	chr3:194386132:G:A	0	194386132	A	G
3	chr3:194386558:G:A	0	194386558	A	G
3	chr3:194386894:C:T	0	194386894	T	C
3	chr3:194387122:T:TA	0	194387122	TA	T
3	chr3:194387404:G:A	0	194387404	A	G
3	chr3:194387916:C:T	0	194387916	T	C
3	chr3:194388029:T:G	0	194388029	G	T
3	chr3:194388054:G:A	0	194388054	A	G
3	chr3:194388223:G:C	0	194388223	C	G
3	chr3:194388533:G:A	0	194388533	A	G
3	chr3:194388695:A:G	0	194388695	G	A
3	chr3:194389096:G:A	0	194389096	A	G
3	chr3:194389111:A:G	0	194389111	G	A
3	chr3:194389276:C:T	0	194389276	T	C
3	chr3:194389459:C:T	0	194389459	T	C
3	chr3:194389681:A:G	0	194389681	G	A
3	chr3:194389705:C:T	0	194389705	T	C
3	chr3:194389793:A:C	0	194389793	C	A
3	chr3:194390155:T:G	0	194390155	G	T
3	chr3:194390194:T:C	0	194390194	C	T
3	chr3:194390221:T:C	0	194390221	C	T
3	chr3:194390731:G:C	0	194390731	C	G
3	chr3:194390893:T:C	0	194390893	C	T
3	chr3:194391500:G:A	0	194391500	A	G
3	chr3:194391520:T:C	0	194391520	C	T
3	chr3:194391706:G:A	0	194391706	A	G
3	chr3:194392142:C:A	0	194392142	A	C
3	chr3:194392291:T:C	0	194392291	C	T
3	chr3:194392347:A:G	0	194392347	G	A
3	chr3:194392771:C:G	0	194392771	G	C
3	chr3:194393363:T:C	0	194393363	C	T
3	chr3:194394369:A:G	0	194394369	G	A
3	chr3:194394389:T:C	0	194394389	C	T
3	chr3:194394448:T:C	0	194394448	C	T
3	chr3:194394519:A:G	0	194394519	G	A
3	chr3:194394838:T:C	0	194394838	C	T
3	chr3:194394852:T:C	0	194394852	C	T
3	chr3:194394917:C:A	0	194394917	A	C
3	chr3:194395048:C:T	0	194395048	T	C
3	chr3:194395111:C:T	0	194395111	T	C
3	chr3:194395790:C:T	0	194395790	T	C
3	chr3:194396225:C:T	0	194396225	T	C
3	chr3:194396262:A:G	0	194396262	G	A
3	chr3:194396266:C:A	0	194396266	A	C
3	chr3:194396391:C:G	0	194396391	G	C
3	chr3:194396413:T:C	0	194396413	C	T
3	chr3:194398317:CA:C	0	194398317	C	CA
3	chr3:194398379:C:T	0	194398379	T	C
3	chr3:194398439:A:G	0	194398439	G	A
3	chr3:194398854:G:A	0	194398854	A	G
3	chr3:194400269:A:G	0	194400269	G	A
3	chr3:194400283:T:C	0	194400283	C	T
3	chr3:194401478:G:A	0	194401478	A	G
3	chr3:194401811:G:T	0	194401811	T	G
3	chr3:194402059:T:A	0	194402059	A	T
3	chr3:194402123:G:A	0	194402123	A	G
3	chr3:194402558:A:T	0	194402558	T	A
3	chr3:194403692:A:G	0	194403692	G	A
3	chr3:194404795:C:T	0	194404795	T	C
3	chr3:194406888:C:T	0	194406888	T	C
3	chr3:194407767:T:C	0	194407767	C	T
3	chr3:194408157:C:T	0	194408157	T	C
3	chr3:194408262:T:C	0	194408262	C	T
3	chr3:194409548:G:A	0	194409548	A	G
3	chr3:194409996:A:G	0	194409996	G	A
3	chr3:194410060:A:G	0	194410060	G	A
3	chr3:194413379:C:T	0	194413379	T	C
3	chr3:194414266:T:C	0	194414266	C	T
3	chr3:194414741:T:C	0	194414741	C	T
3	chr3:194414921:T:C	0	194414921	C	T
3	chr3:194417542:G:A	0	194417542	A	G
3	chr3:194417778:C:A	0	194417778	A	C
3	chr3:194418039:G:C	0	194418039	C	G
3	chr3:194418176:C:T	0	194418176	T	C
3	chr3:194418384:G:A	0	194418384	A	G
3	chr3:194418473:T:C	0	194418473	C	T
3	chr3:194418708:A:G	0	194418708	G	A
3	chr3:194424106:G:A	0	194424106	A	G
3	chr3:194424143:C:T	0	194424143	T	C
3	chr3:194424649:A:G	0	194424649	G	A
3	chr3:194425081:A:G	0	194425081	G	A
3	chr3:194426821:C:T	0	194426821	T	C
3	chr3:194427274:G:A	0	194427274	A	G
3	chr3:194427809:C:T	0	194427809	T	C
3	chr3:194427950:C:G	0	194427950	G	C
3	chr3:194428652:G:A	0	194428652	A	G
3	chr3:194428971:G:A	0	194428971	A	G
3	chr3:194430698:A:G	0	194430698	G	A
3	chr3:194430738:C:A	0	194430738	A	C
3	chr3:194431593:T:C	0	194431593	C	T
3	chr3:194432044:C:G	0	194432044	G	C
3	chr3:194432364:C:T	0	194432364	T	C
3	chr3:194433203:T:TA	0	194433203	TA	T
3	chr3:194433345:G:A	0	194433345	A	G
3	chr3:194433424:T:C	0	194433424	C	T
3	chr3:194434624:A:G	0	194434624	G	A
3	chr3:194434746:G:A	0	194434746	A	G
3	chr3:194435201:G:A	0	194435201	A	G
3	chr3:194435209:C:T	0	194435209	T	C
3	chr3:194435339:A:T	0	194435339	T	A
3	chr3:194435902:G:A	0	194435902	A	G
3	chr3:194437281:A:T	0	194437281	T	A
3	chr3:194437837:A:G	0	194437837	G	A
3	chr3:194439197:A:G	0	194439197	G	A
3	chr3:194440935:A:G	0	194440935	G	A
3	chr3:194441021:C:T	0	194441021	T	C
3	chr3:194441682:G:A	0	194441682	A	G
3	chr3:194443126:C:T	0	194443126	T	C
3	chr3:194443153:A:G	0	194443153	G	A
3	chr3:194443980:T:C	0	194443980	C	T
3	chr3:194443995:GA:G	0	194443995	G	GA
3	chr3:194444001:T:C	0	194444001	C	T
3	chr3:194444257:A:C	0	194444257	C	A
3	chr3:194444436:C:A	0	194444436	A	C
3	chr3:194446096:T:C	0	194446096	C	T
3	chr3:194446499:C:T	0	194446499	T	C
3	chr3:194446726:T:C	0	194446726	C	T
3	chr3:194447771:G:C	0	194447771	C	G
3	chr3:194449197:C:T	0	194449197	T	C
3	chr3:194449269:G:A	0	194449269	A	G
3	chr3:194449454:T:C	0	194449454	C	T
3	chr3:194449507:G:A	0	194449507	A	G
3	chr3:194451424:C:T	0	194451424	T	C
3	chr3:194451496:A:C	0	194451496	C	A
3	chr3:194452224:T:C	0	194452224	C	T
3	chr3:194452594:T:C	0	194452594	C	T
3	chr3:194452754:A:G	0	194452754	G	A
3	chr3:194454065:A:G	0	194454065	G	A
3	chr3:194454550:T:C	0	194454550	C	T
3	chr3:194455263:C:T	0	194455263	T	C
3	chr3:194455983:C:A	0	194455983	A	C
3	chr3:194456593:C:T	0	194456593	T	C
3	chr3:194458404:T:A	0	194458404	A	T
3	chr3:194458478:C:T	0	194458478	T	C
3	chr3:194459561:G:A	0	194459561	A	G
3	chr3:194460489:T:C	0	194460489	C	T
3	chr3:194461366:C:T	0	194461366	T	C
3	chr3:194462108:C:T	0	194462108	T	C
3	chr3:194462577:A:T	0	194462577	T	A
3	chr3:194463207:C:G	0	194463207	G	C
3	chr3:194463663:A:G	0	194463663	G	A
3	chr3:194464559:T:G	0	194464559	G	T
3	chr3:194464910:T:C	0	194464910	C	T
3	chr3:194464984:GGGAAGGA:G	0	194464984	G	GGGAAGGA
3	chr3:194465297:C:T	0	194465297	T	C
3	chr3:194465889:G:A	0	194465889	A	G
3	chr3:194465905:C:G	0	194465905	G	C
3	chr3:194467159:T:C	0	194467159	C	T
3	chr3:194467463:C:T	0	194467463	T	C
3	chr3:194468003:C:T	0	194468003	T	C
3	chr3:194468065:AT:A	0	194468065	A	AT
3	chr3:194468102:C:T	0	194468102	T	C
3	chr3:194469324:G:T	0	194469324	T	G
3	chr3:194469404:T:A	0	194469404	A	T
3	chr3:194469697:T:G	0	194469697	G	T
3	chr3:194470739:G:T	0	194470739	T	G
3	chr3:194471015:C:T	0	194471015	T	C
3	chr3:194471508:C:G	0	194471508	G	C
3	chr3:194471581:T:C	0	194471581	C	T
3	chr3:194471785:AAG:A	0	194471785	A	AAG
3	chr3:194471895:CA:C	0	194471895	C	CA
3	chr3:194472752:A:G	0	194472752	G	A
3	chr3:194472764:T:C	0	194472764	C	T
3	chr3:194472900:A:T	0	194472900	T	A
3	chr3:194473367:A:G	0	194473367	G	A
3	chr3:194473384:A:G	0	194473384	G	A
3	chr3:194473466:T:C	0	194473466	C	T
3	chr3:194473604:C:T	0	194473604	T	C
3	chr3:194473832:T:C	0	194473832	C	T
3	chr3:194474354:C:T	0	194474354	T	C
3	chr3:194474979:T:A	0	194474979	A	T
3	chr3:194475396:G:C	0	194475396	C	G
3	chr3:194475538:G:A	0	194475538	A	G
3	chr3:194475549:G:A	0	194475549	A	G
3	chr3:194476419:A:C	0	194476419	C	A
3	chr3:194478746:T:C	0	194478746	C	T
3	chr3:194479085:T:G	0	194479085	G	T
3	chr3:194480095:A:G	0	194480095	G	A
3	chr3:194480142:C:T	0	194480142	T	C
3	chr3:194480181:C:T	0	194480181	T	C
3	chr3:194480184:C:T	0	194480184	T	C
3	chr3:194480435:CA:C	0	194480435	C	CA
3	chr3:194480982:G:C	0	194480982	C	G
3	chr3:194481425:A:G	0	194481425	G	A
3	chr3:194482043:A:G	0	194482043	G	A
3	chr3:194483054:C:T	0	194483054	T	C
3	chr3:194483515:A:C	0	194483515	C	A
3	chr3:194483521:T:G	0	194483521	G	T
3	chr3:194483547:G:A	0	194483547	A	G
3	chr3:194483808:T:A	0	194483808	A	T
3	chr3:194483875:G:A	0	194483875	A	G
3	chr3:194484500:G:A	0	194484500	A	G
3	chr3:194485132:T:C	0	194485132	C	T
3	chr3:194485381:A:C	0	194485381	C	A
3	chr3:194485876:C:T	0	194485876	T	C
3	chr3:194486258:C:G	0	194486258	G	C
3	chr3:194486305:A:C	0	194486305	C	A
3	chr3:194486308:C:G	0	194486308	G	C
3	chr3:194486323:A:T	0	194486323	T	A
3	chr3:194486554:C:A	0	194486554	A	C
3	chr3:194487259:A:G	0	194487259	G	A
3	chr3:194488239:AT:A	0	194488239	A	AT
3	chr3:194488279:A:G	0	194488279	G	A
3	chr3:194488378:C:T	0	194488378	T	C
3	chr3:194488433:C:T	0	194488433	T	C
3	chr3:194490033:T:C	0	194490033	C	T
3	chr3:194490190:A:G	0	194490190	G	A
3	chr3:194490872:A:G	0	194490872	G	A
3	chr3:194490991:T:A	0	194490991	A	T
3	chr3:194492803:T:G	0	194492803	G	T
3	chr3:194494215:G:A	0	194494215	A	G
3	chr3:194495497:A:G	0	194495497	G	A
3	chr3:194495952:C:T	0	194495952	T	C
3	chr3:194496091:T:C	0	194496091	C	T
3	chr3:194497280:C:T	0	194497280	T	C
3	chr3:194497714:C:T	0	194497714	T	C
3	chr3:194498003:T:C	0	194498003	C	T
3	chr3:194498412:T:A	0	194498412	A	T
3	chr3:194498827:A:T	0	194498827	T	A
3	chr3:194498837:G:A	0	194498837	A	G
3	chr3:194499003:G:A	0	194499003	A	G
3	chr3:194499184:A:G	0	194499184	G	A
3	chr3:194499506:GA:G	0	194499506	G	GA
3	chr3:194499729:T:C	0	194499729	C	T
3	chr3:194499732:C:T	0	194499732	T	C
3	chr3:194499734:A:C	0	194499734	C	A
3	chr3:194500131:G:A	0	194500131	A	G
3	chr3:194500316:C:T	0	194500316	T	C
3	chr3:194500893:G:A	0	194500893	A	G
3	chr3:194501280:T:C	0	194501280	C	T
3	chr3:194501449:A:G	0	194501449	G	A
3	chr3:194501581:A:C	0	194501581	C	A
3	chr3:194502853:C:T	0	194502853	T	C
3	chr3:194503977:G:T	0	194503977	T	G
3	chr3:194504034:C:T	0	194504034	T	C
3	chr3:194504318:G:A	0	194504318	A	G
3	chr3:194504352:A:G	0	194504352	G	A
3	chr3:194504525:G:A	0	194504525	A	G
3	chr3:194505142:G:A	0	194505142	A	G
3	chr3:194505179:G:A	0	194505179	A	G
3	chr3:194505253:CAA:C	0	194505253	C	CAA
3	chr3:194505336:G:A	0	194505336	A	G
3	chr3:194505757:C:A	0	194505757	A	C
3	chr3:194505796:T:C	0	194505796	C	T
3	chr3:194505904:A:T	0	194505904	T	A
3	chr3:194505925:C:A	0	194505925	A	C
3	chr3:194506164:A:G	0	194506164	G	A
3	chr3:194506799:A:G	0	194506799	G	A
3	chr3:194506804:A:G	0	194506804	G	A
3	chr3:194506805:A:G	0	194506805	G	A
3	chr3:194507140:A:G	0	194507140	G	A
3	chr3:194507146:C:A	0	194507146	A	C
3	chr3:194507151:T:C	0	194507151	C	T
3	chr3:194507272:A:T	0	194507272	T	A
3	chr3:194507580:C:T	0	194507580	T	C
3	chr3:194507835:A:G	0	194507835	G	A
3	chr3:194507895:C:T	0	194507895	T	C
3	chr3:194507970:G:T	0	194507970	T	G
3	chr3:194508285:G:A	0	194508285	A	G
3	chr3:194508376:C:T	0	194508376	T	C
3	chr3:194508430:A:G	0	194508430	G	A
3	chr3:194508456:A:G	0	194508456	G	A
3	chr3:194508575:T:G	0	194508575	G	T
3	chr3:194509073:G:GT	0	194509073	GT	G
3	chr3:194509726:A:G	0	194509726	G	A
3	chr3:194510728:A:G	0	194510728	G	A
3	chr3:194510969:G:A	0	194510969	A	G
3	chr3:194511892:G:A	0	194511892	A	G
3	chr3:194512546:A:G	0	194512546	G	A
3	chr3:194512771:A:G	0	194512771	G	A
3	chr3:194512809:G:A	0	194512809	A	G
3	chr3:194513273:A:C	0	194513273	C	A
3	chr3:194513431:T:C	0	194513431	C	T
3	chr3:194513770:A:G	0	194513770	G	A
3	chr3:194514089:G:A	0	194514089	A	G
3	chr3:194514709:G:A	0	194514709	A	G
3	chr3:194514801:T:C	0	194514801	C	T
3	chr3:194514897:C:T	0	194514897	T	C
3	chr3:194515101:TA:T	0	194515101	T	TA
3	chr3:194515103:TTA:T	0	194515103	T	TTA
3	chr3:194515213:C:T	0	194515213	T	C
3	chr3:194515332:T:C	0	194515332	C	T
3	chr3:194515377:A:C	0	194515377	C	A
3	chr3:194515606:T:A	0	194515606	A	T
3	chr3:194516296:T:C	0	194516296	C	T
3	chr3:194516454:A:G	0	194516454	G	A
3	chr3:194516624:G:A	0	194516624	A	G
3	chr3:194517340:C:T	0	194517340	T	C
3	chr3:194517606:G:A	0	194517606	A	G
3	chr3:194517661:C:T	0	194517661	T	C
3	chr3:194518160:T:C	0	194518160	C	T
3	chr3:194518423:A:G	0	194518423	G	A
3	chr3:194518858:T:C	0	194518858	C	T
3	chr3:194519130:C:T	0	194519130	T	C
3	chr3:194519185:G:A	0	194519185	A	G
3	chr3:194519194:G:A	0	194519194	A	G
3	chr3:194519519:G:A	0	194519519	A	G
3	chr3:194519705:T:C	0	194519705	C	T
3	chr3:194519744:A:T	0	194519744	T	A
3	chr3:194519838:A:T	0	194519838	T	A
3	chr3:194521029:G:T	0	194521029	T	G
3	chr3:194521261:A:C	0	194521261	C	A
3	chr3:194521403:A:G	0	194521403	G	A
3	chr3:194521763:G:C	0	194521763	C	G
3	chr3:194521925:C:T	0	194521925	T	C
3	chr3:194523547:G:A	0	194523547	A	G
3	chr3:194523595:G:C	0	194523595	C	G
3	chr3:194524436:T:TC	0	194524436	TC	T
3	chr3:194524587:T:C	0	194524587	C	T
3	chr3:194524914:G:A	0	194524914	A	G
3	chr3:194525065:A:G	0	194525065	G	A
3	chr3:194525082:T:G	0	194525082	G	T
3	chr3:194525114:T:C	0	194525114	C	T
3	chr3:194525202:G:T	0	194525202	T	G
3	chr3:194525730:A:G	0	194525730	G	A
3	chr3:194526021:G:C	0	194526021	C	G
3	chr3:194526081:C:T	0	194526081	T	C
3	chr3:194526390:CTCTGGAAGGCTAGGATCATATTGCGCATCATTGTATCTTCTTTG:C	0	194526390	C	CTCTGGAAGGCTAGGATCATATTGCGCATCATTGTATCTTCTTTG
3	chr3:194526634:A:G	0	194526634	G	A
3	chr3:194526899:T:C	0	194526899	C	T
3	chr3:194527307:C:A	0	194527307	A	C
3	chr3:194527452:CAAAG:C	0	194527452	C	CAAAG
3	chr3:194527721:C:T	0	194527721	T	C
3	chr3:194527773:A:C	0	194527773	C	A
3	chr3:194528734:G:A	0	194528734	A	G
3	chr3:194528909:G:A	0	194528909	A	G
3	chr3:194529235:T:A	0	194529235	A	T
3	chr3:194529335:G:A	0	194529335	A	G
3	chr3:194529547:A:T	0	194529547	T	A
3	chr3:194529879:T:C	0	194529879	C	T
3	chr3:194530206:A:G	0	194530206	G	A
3	chr3:194530293:T:C	0	194530293	C	T
3	chr3:194530899:G:A	0	194530899	A	G
3	chr3:194531235:G:T	0	194531235	T	G
3	chr3:194531395:G:A	0	194531395	A	G
3	chr3:194531434:G:A	0	194531434	A	G
3	chr3:194531467:G:A	0	194531467	A	G
3	chr3:194531482:C:T	0	194531482	T	C
3	chr3:194531575:C:T	0	194531575	T	C
3	chr3:194531845:G:A	0	194531845	A	G
3	chr3:194531891:G:A	0	194531891	A	G
3	chr3:194531946:G:A	0	194531946	A	G
3	chr3:194532008:T:C	0	194532008	C	T
3	chr3:194532041:T:A	0	194532041	A	T
3	chr3:194532539:C:T	0	194532539	T	C
3	chr3:194532712:G:A	0	194532712	A	G
3	chr3:194532764:G:A	0	194532764	A	G
3	chr3:194533102:CCCCCTGTTCCCTAGAGGTTGAG:C	0	194533102	C	CCCCCTGTTCCCTAGAGGTTGAG
3	chr3:194533236:C:T	0	194533236	T	C
3	chr3:194533918:G:A	0	194533918	A	G
3	chr3:194534059:C:G	0	194534059	G	C
3	chr3:194534393:G:A	0	194534393	A	G
3	chr3:194534583:C:A	0	194534583	A	C
3	chr3:194534791:C:T	0	194534791	T	C
3	chr3:194534853:C:T	0	194534853	T	C
3	chr3:194534875:G:A	0	194534875	A	G
3	chr3:194534879:G:A	0	194534879	A	G
3	chr3:194534922:TA:T	0	194534922	T	TA
3	chr3:194535198:C:T	0	194535198	T	C
3	chr3:194535307:A:G	0	194535307	G	A
3	chr3:194535324:G:C	0	194535324	C	G
3	chr3:194535352:C:T	0	194535352	T	C
3	chr3:194535361:G:A	0	194535361	A	G
3	chr3:194535574:A:G	0	194535574	G	A
3	chr3:194535679:C:T	0	194535679	T	C
3	chr3:194535784:C:G	0	194535784	G	C
3	chr3:194536230:C:A	0	194536230	A	C
3	chr3:194536307:G:A	0	194536307	A	G
3	chr3:194536813:C:T	0	194536813	T	C
3	chr3:194538060:G:A	0	194538060	A	G
3	chr3:194538266:G:A	0	194538266	A	G
3	chr3:194538371:T:C	0	194538371	C	T
3	chr3:194538499:T:C	0	194538499	C	T
3	chr3:194538510:T:C	0	194538510	C	T
3	chr3:194538918:C:G	0	194538918	G	C
3	chr3:194538961:G:A	0	194538961	A	G
3	chr3:194539164:G:C	0	194539164	C	G
3	chr3:194539603:T:C	0	194539603	C	T
3	chr3:194539892:A:G	0	194539892	G	A
3	chr3:194539944:T:C	0	194539944	C	T
3	chr3:194541438:G:A	0	194541438	A	G
3	chr3:194541469:C:T	0	194541469	T	C
3	chr3:194542108:A:G	0	194542108	G	A
3	chr3:194542584:T:A	0	194542584	A	T
3	chr3:194542660:G:A	0	194542660	A	G
3	chr3:194543008:C:T	0	194543008	T	C
3	chr3:194543687:C:T	0	194543687	T	C
3	chr3:194543853:C:T	0	194543853	T	C
3	chr3:194544757:G:A	0	194544757	A	G
3	chr3:194544758:G:T	0	194544758	T	G
3	chr3:194544867:G:A	0	194544867	A	G
3	chr3:194544930:C:T	0	194544930	T	C
3	chr3:194545242:T:C	0	194545242	C	T
3	chr3:194545448:G:A	0	194545448	A	G
3	chr3:194545529:C:T	0	194545529	T	C
3	chr3:194546046:G:T	0	194546046	T	G
3	chr3:194546095:A:G	0	194546095	G	A
3	chr3:194546115:G:A	0	194546115	A	G
3	chr3:194546246:G:A	0	194546246	A	G
3	chr3:194546330:G:C	0	194546330	C	G
3	chr3:194546454:C:T	0	194546454	T	C
3	chr3:194546470:C:G	0	194546470	G	C
3	chr3:194546622:A:G	0	194546622	G	A
3	chr3:194546729:G:C	0	194546729	C	G
3	chr3:194546922:G:T	0	194546922	T	G
3	chr3:194546939:T:C	0	194546939	C	T
3	chr3:194547014:T:C	0	194547014	C	T
3	chr3:194547061:C:T	0	194547061	T	C
3	chr3:194547505:C:T	0	194547505	T	C
3	chr3:194547567:T:G	0	194547567	G	T
3	chr3:194547577:T:C	0	194547577	C	T
3	chr3:194548178:C:T	0	194548178	T	C
3	chr3:194548186:G:C	0	194548186	C	G
3	chr3:194548272:T:C	0	194548272	C	T
3	chr3:194548462:A:G	0	194548462	G	A
3	chr3:194549365:T:A	0	194549365	A	T
3	chr3:194550048:C:A	0	194550048	A	C
3	chr3:194550874:A:G	0	194550874	G	A
3	chr3:194551898:T:C	0	194551898	C	T
3	chr3:194552108:TA:T	0	194552108	T	TA
3	chr3:194552416:G:A	0	194552416	A	G
3	chr3:194552538:G:C	0	194552538	C	G
3	chr3:194552547:C:T	0	194552547	T	C
3	chr3:194552847:AC:A	0	194552847	A	AC
3	chr3:194553305:G:A	0	194553305	A	G
3	chr3:194553507:G:A	0	194553507	A	G
3	chr3:194553583:G:A	0	194553583	A	G
3	chr3:194554706:G:A	0	194554706	A	G
3	chr3:194554746:A:G	0	194554746	G	A
3	chr3:194554763:A:C	0	194554763	C	A
3	chr3:194554780:A:T	0	194554780	T	A
3	chr3:194555239:T:C	0	194555239	C	T
3	chr3:194555343:T:C	0	194555343	C	T
3	chr3:194555413:G:A	0	194555413	A	G
3	chr3:194557141:TA:T	0	194557141	T	TA
3	chr3:194557473:G:A	0	194557473	A	G
3	chr3:194557908:G:GC	0	194557908	GC	G
3	chr3:194559856:G:A	0	194559856	A	G
3	chr3:194562072:A:T	0	194562072	T	A
3	chr3:194562432:G:T	0	194562432	T	G
3	chr3:194562550:C:T	0	194562550	T	C
3	chr3:194562571:A:C	0	194562571	C	A
3	chr3:194562871:C:T	0	194562871	T	C
3	chr3:194564202:A:G	0	194564202	G	A
3	chr3:194564602:A:T	0	194564602	T	A
3	chr3:194564784:T:A	0	194564784	A	T
3	chr3:194564944:T:C	0	194564944	C	T
3	chr3:194565003:T:A	0	194565003	A	T
3	chr3:194565249:A:T	0	194565249	T	A
3	chr3:194565449:G:A	0	194565449	A	G
3	chr3:194566486:T:C	0	194566486	C	T
3	chr3:194567022:C:T	0	194567022	T	C
3	chr3:194567034:C:T	0	194567034	T	C
3	chr3:194567170:T:C	0	194567170	C	T
3	chr3:194567466:T:C	0	194567466	C	T
3	chr3:194567539:A:G	0	194567539	G	A
3	chr3:194567796:TTTTATTTTCAGAAATCTCAGTCCTGTAACCACAGG:T	0	194567796	T	TTTTATTTTCAGAAATCTCAGTCCTGTAACCACAGG
3	chr3:194567995:T:A	0	194567995	A	T
3	chr3:194568562:A:G	0	194568562	G	A
3	chr3:194568598:T:C	0	194568598	C	T
3	chr3:194568850:C:T	0	194568850	T	C
3	chr3:194568985:C:A	0	194568985	A	C
3	chr3:194569095:G:T	0	194569095	T	G
3	chr3:194569401:C:G	0	194569401	G	C
3	chr3:194570050:C:T	0	194570050	T	C
3	chr3:194571076:T:C	0	194571076	C	T
3	chr3:194572028:T:C	0	194572028	C	T
3	chr3:194572354:C:T	0	194572354	T	C
3	chr3:194573148:T:C	0	194573148	C	T
3	chr3:194573696:T:A	0	194573696	A	T
3	chr3:194573780:C:G	0	194573780	G	C
3	chr3:194574022:A:G	0	194574022	G	A
3	chr3:194574490:C:T	0	194574490	T	C
3	chr3:194574700:C:T	0	194574700	T	C
3	chr3:194575223:T:C	0	194575223	C	T
3	chr3:194575362:C:T	0	194575362	T	C
3	chr3:194575959:A:G	0	194575959	G	A
3	chr3:194576752:G:T	0	194576752	T	G
3	chr3:194576872:T:C	0	194576872	C	T
3	chr3:194578529:C:G	0	194578529	G	C
3	chr3:194578914:A:T	0	194578914	T	A
3	chr3:194579967:C:T	0	194579967	T	C
3	chr3:194580033:T:C	0	194580033	C	T
3	chr3:194580043:CT:C	0	194580043	C	CT
3	chr3:194580401:G:A	0	194580401	A	G
3	chr3:194580691:AG:A	0	194580691	A	AG
3	chr3:194581315:T:C	0	194581315	C	T
3	chr3:194581640:G:A	0	194581640	A	G
3	chr3:194583118:C:T	0	194583118	T	C
3	chr3:194583215:G:A	0	194583215	A	G
3	chr3:194583519:G:C	0	194583519	C	G
3	chr3:194583893:CT:C	0	194583893	C	CT
3	chr3:194584024:G:A	0	194584024	A	G
3	chr3:194586663:C:CA	0	194586663	CA	C
3	chr3:194586930:C:T	0	194586930	T	C
3	chr3:194587890:G:A	0	194587890	A	G
3	chr3:194587929:A:G	0	194587929	G	A
3	chr3:194588036:T:C	0	194588036	C	T
3	chr3:194588050:C:T	0	194588050	T	C
3	chr3:194588205:C:T	0	194588205	T	C
3	chr3:194588226:T:C	0	194588226	C	T
3	chr3:194588227:G:A	0	194588227	A	G
3	chr3:194588241:G:A	0	194588241	A	G
3	chr3:194588251:G:C	0	194588251	C	G
3	chr3:194588254:A:G	0	194588254	G	A
3	chr3:194588283:G:A	0	194588283	A	G
3	chr3:194588285:T:TG	0	194588285	TG	T
3	chr3:194588420:A:T	0	194588420	T	A
3	chr3:194588718:A:G	0	194588718	G	A
3	chr3:194588799:G:A	0	194588799	A	G
3	chr3:194588807:A:C	0	194588807	C	A
3	chr3:194589198:C:G	0	194589198	G	C
3	chr3:194589234:A:C	0	194589234	C	A
3	chr3:194589630:G:A	0	194589630	A	G
3	chr3:194589633:T:C	0	194589633	C	T
3	chr3:194590002:C:A	0	194590002	A	C
3	chr3:194590933:C:T	0	194590933	T	C
3	chr3:194591122:A:G	0	194591122	G	A
3	chr3:194591139:A:G	0	194591139	G	A
3	chr3:194591367:G:A	0	194591367	A	G
3	chr3:194591410:T:C	0	194591410	C	T
3	chr3:194591736:GC:G	0	194591736	G	GC
3	chr3:194592229:A:C	0	194592229	C	A
3	chr3:194592331:T:C	0	194592331	C	T
3	chr3:194592903:G:A	0	194592903	A	G
3	chr3:194593750:G:A	0	194593750	A	G
3	chr3:194593763:T:G	0	194593763	G	T
3	chr3:194593860:T:G	0	194593860	G	T
3	chr3:194593999:G:A	0	194593999	A	G
3	chr3:194594012:A:G	0	194594012	G	A
3	chr3:194594084:T:C	0	194594084	C	T
3	chr3:194594249:T:C	0	194594249	C	T
3	chr3:194594436:T:C	0	194594436	C	T
3	chr3:194594502:T:C	0	194594502	C	T
3	chr3:194594838:A:C	0	194594838	C	A
3	chr3:194595565:C:G	0	194595565	G	C
3	chr3:194595604:C:T	0	194595604	T	C
3	chr3:194595712:G:A	0	194595712	A	G
3	chr3:194595819:A:G	0	194595819	G	A
3	chr3:194595900:C:T	0	194595900	T	C
3	chr3:194595914:C:T	0	194595914	T	C
3	chr3:194596097:C:T	0	194596097	T	C
3	chr3:194596166:C:T	0	194596166	T	C
3	chr3:194596264:G:A	0	194596264	A	G
3	chr3:194596281:A:G	0	194596281	G	A
3	chr3:194596341:G:A	0	194596341	A	G
3	chr3:194596397:C:T	0	194596397	T	C
3	chr3:194596758:G:A	0	194596758	A	G
3	chr3:194596934:T:C	0	194596934	C	T
3	chr3:194597003:G:A	0	194597003	A	G
3	chr3:194597041:A:G	0	194597041	G	A
3	chr3:194597448:C:G	0	194597448	G	C
3	chr3:194597705:T:C	0	194597705	C	T
3	chr3:194597720:C:T	0	194597720	T	C
3	chr3:194597743:G:A	0	194597743	A	G
3	chr3:194597964:T:C	0	194597964	C	T
3	chr3:194598100:T:A	0	194598100	A	T
3	chr3:194598391:T:C	0	194598391	C	T
3	chr3:194598436:TA:T	0	194598436	T	TA
3	chr3:194598584:G:A	0	194598584	A	G
3	chr3:194598589:G:A	0	194598589	A	G
3	chr3:194598591:G:A	0	194598591	A	G
3	chr3:194598604:A:G	0	194598604	G	A
3	chr3:194598629:G:A	0	194598629	A	G
3	chr3:194598679:G:A	0	194598679	A	G
3	chr3:194598739:C:T	0	194598739	T	C
3	chr3:194598761:C:T	0	194598761	T	C
3	chr3:194598818:G:A	0	194598818	A	G
3	chr3:194598965:C:A	0	194598965	A	C
3	chr3:194598997:G:A	0	194598997	A	G
3	chr3:194599058:G:A	0	194599058	A	G
3	chr3:194599064:G:C	0	194599064	C	G
3	chr3:194599153:C:T	0	194599153	T	C
3	chr3:194599340:T:C	0	194599340	C	T
3	chr3:194599407:C:T	0	194599407	T	C
3	chr3:194599809:G:C	0	194599809	C	G
3	chr3:194599866:TCTC:T	0	194599866	T	TCTC
3	chr3:194600199:T:C	0	194600199	C	T
3	chr3:194600324:T:C	0	194600324	C	T
3	chr3:194600353:G:C	0	194600353	C	G
3	chr3:194600374:C:T	0	194600374	T	C
3	chr3:194600576:A:G	0	194600576	G	A
3	chr3:194600608:A:G	0	194600608	G	A
3	chr3:194600682:C:T	0	194600682	T	C
3	chr3:194600818:A:G	0	194600818	G	A
3	chr3:194600823:A:T	0	194600823	T	A
3	chr3:194600909:T:C	0	194600909	C	T
3	chr3:194601237:C:T	0	194601237	T	C
3	chr3:194601322:G:A	0	194601322	A	G
3	chr3:194601340:C:T	0	194601340	T	C
3	chr3:194601489:A:G	0	194601489	G	A
3	chr3:194601739:T:C	0	194601739	C	T
3	chr3:194602270:T:C	0	194602270	C	T
3	chr3:194602470:T:C	0	194602470	C	T
3	chr3:194602526:C:T	0	194602526	T	C
3	chr3:194602891:T:G	0	194602891	G	T
3	chr3:194602894:T:G	0	194602894	G	T
3	chr3:194603211:G:C	0	194603211	C	G
3	chr3:194603466:T:C	0	194603466	C	T
3	chr3:194603572:G:A	0	194603572	A	G
3	chr3:194603628:T:C	0	194603628	C	T
3	chr3:194603741:T:G	0	194603741	G	T
3	chr3:194603763:G:A	0	194603763	A	G
3	chr3:194603877:G:A	0	194603877	A	G
3	chr3:194604002:C:T	0	194604002	T	C
3	chr3:194604073:C:G	0	194604073	G	C
3	chr3:194604108:G:C	0	194604108	C	G
3	chr3:194604210:A:G	0	194604210	G	A
3	chr3:194604253:C:A	0	194604253	A	C
3	chr3:194604277:A:G	0	194604277	G	A
3	chr3:194604281:G:A	0	194604281	A	G
3	chr3:194604329:G:A	0	194604329	A	G
3	chr3:194604596:C:T	0	194604596	T	C
3	chr3:194604667:C:G	0	194604667	G	C
3	chr3:194604767:T:C	0	194604767	C	T
3	chr3:194605069:A:T	0	194605069	T	A
3	chr3:194605382:T:C	0	194605382	C	T
3	chr3:194605826:G:T	0	194605826	T	G
3	chr3:194606369:T:C	0	194606369	C	T
3	chr3:194606411:G:A	0	194606411	A	G
3	chr3:194606641:T:A	0	194606641	A	T
3	chr3:194606706:G:A	0	194606706	A	G
3	chr3:194606737:T:C	0	194606737	C	T
3	chr3:194607569:G:A	0	194607569	A	G
3	chr3:194607622:G:A	0	194607622	A	G
3	chr3:194607795:A:G	0	194607795	G	A
3	chr3:194608753:G:A	0	194608753	A	G
3	chr3:194609076:T:C	0	194609076	C	T
3	chr3:194609521:C:T	0	194609521	T	C
3	chr3:194611146:A:T	0	194611146	T	A
3	chr3:194611306:T:C	0	194611306	C	T
3	chr3:194611385:G:A	0	194611385	A	G
3	chr3:194612757:T:C	0	194612757	C	T
3	chr3:194612766:G:A	0	194612766	A	G
3	chr3:194612865:T:C	0	194612865	C	T
3	chr3:194612943:C:T	0	194612943	T	C
3	chr3:194613143:G:A	0	194613143	A	G
3	chr3:194613322:T:C	0	194613322	C	T
3	chr3:194613380:G:A	0	194613380	A	G
3	chr3:194613468:A:G	0	194613468	G	A
3	chr3:194613835:A:G	0	194613835	G	A
3	chr3:194613983:A:G	0	194613983	G	A
3	chr3:194614284:T:C	0	194614284	C	T
3	chr3:194614319:T:C	0	194614319	C	T
3	chr3:194615918:A:C	0	194615918	C	A
3	chr3:194616288:A:G	0	194616288	G	A
3	chr3:194616979:T:G	0	194616979	G	T
3	chr3:194617172:T:C	0	194617172	C	T
3	chr3:194617694:C:T	0	194617694	T	C
3	chr3:194617809:A:T	0	194617809	T	A
3	chr3:194617833:A:C	0	194617833	C	A
3	chr3:194618064:C:T	0	194618064	T	C
3	chr3:194618130:G:A	0	194618130	A	G
3	chr3:194618451:A:G	0	194618451	G	A
3	chr3:194619232:C:G	0	194619232	G	C
3	chr3:194619422:G:A	0	194619422	A	G
3	chr3:194620247:T:C	0	194620247	C	T
3	chr3:194620598:G:A	0	194620598	A	G
3	chr3:194620748:G:A	0	194620748	A	G
3	chr3:194620750:G:A	0	194620750	A	G
3	chr3:194621144:C:T	0	194621144	T	C
3	chr3:194621191:C:T	0	194621191	T	C
3	chr3:194621415:C:T	0	194621415	T	C
3	chr3:194621892:A:G	0	194621892	G	A
3	chr3:194622177:A:G	0	194622177	G	A
3	chr3:194623797:G:C	0	194623797	C	G
3	chr3:194623959:CT:C	0	194623959	C	CT
3	chr3:194624115:G:A	0	194624115	A	G
3	chr3:194624709:A:G	0	194624709	G	A
3	chr3:194624864:C:T	0	194624864	T	C
3	chr3:194625273:C:T	0	194625273	T	C
3	chr3:194625396:C:G	0	194625396	G	C
3	chr3:194625616:A:G	0	194625616	G	A
3	chr3:194625770:G:A	0	194625770	A	G
3	chr3:194625824:T:C	0	194625824	C	T
3	chr3:194626074:A:G	0	194626074	G	A
3	chr3:194626487:G:A	0	194626487	A	G
3	chr3:194626715:G:A	0	194626715	A	G
3	chr3:194626722:C:T	0	194626722	T	C
3	chr3:194626723:A:G	0	194626723	G	A
3	chr3:194626785:G:A	0	194626785	A	G
3	chr3:194627070:C:T	0	194627070	T	C
3	chr3:194627232:C:T	0	194627232	T	C
3	chr3:194627414:A:T	0	194627414	T	A
3	chr3:194627444:G:GGTTT	0	194627444	GGTTT	G
3	chr3:194627593:A:T	0	194627593	T	A
3	chr3:194627693:A:T	0	194627693	T	A
3	chr3:194627871:C:T	0	194627871	T	C
3	chr3:194628298:A:G	0	194628298	G	A
3	chr3:194628449:C:T	0	194628449	T	C
3	chr3:194629033:G:A	0	194629033	A	G
3	chr3:194631296:C:T	0	194631296	T	C
3	chr3:194631320:A:G	0	194631320	G	A
3	chr3:194631779:C:G	0	194631779	G	C
3	chr3:194632591:G:A	0	194632591	A	G
3	chr3:194632741:C:T	0	194632741	T	C
3	chr3:194633303:G:C	0	194633303	C	G
3	chr3:194633785:A:G	0	194633785	G	A
3	chr3:194634637:G:C	0	194634637	C	G
3	chr3:194634788:A:G	0	194634788	G	A
3	chr3:194634825:C:T	0	194634825	T	C
3	chr3:194634866:C:T	0	194634866	T	C
3	chr3:194635297:G:A	0	194635297	A	G
3	chr3:194635686:C:T	0	194635686	T	C
3	chr3:194635690:C:CA	0	194635690	CA	C
3	chr3:194636044:C:G	0	194636044	G	C
3	chr3:194636316:C:G	0	194636316	G	C
3	chr3:194636347:C:T	0	194636347	T	C
3	chr3:194636748:G:A	0	194636748	A	G
3	chr3:194636770:A:G	0	194636770	G	A
3	chr3:194636779:G:A	0	194636779	A	G
3	chr3:194636859:A:C	0	194636859	C	A
3	chr3:194637093:G:C	0	194637093	C	G
3	chr3:194637325:G:A	0	194637325	A	G
3	chr3:194637558:A:T	0	194637558	T	A
3	chr3:194637894:G:A	0	194637894	A	G
3	chr3:194638165:A:G	0	194638165	G	A
3	chr3:194638481:C:A	0	194638481	A	C
3	chr3:194638673:G:A	0	194638673	A	G
3	chr3:194638737:C:T	0	194638737	T	C
3	chr3:194638793:G:A	0	194638793	A	G
3	chr3:194639835:G:C	0	194639835	C	G
3	chr3:194639844:G:A	0	194639844	A	G
3	chr3:194639932:A:G	0	194639932	G	A
3	chr3:194640029:A:G	0	194640029	G	A
3	chr3:194640198:C:T	0	194640198	T	C
3	chr3:194640214:C:T	0	194640214	T	C
3	chr3:194640827:T:A	0	194640827	A	T
3	chr3:194640947:C:T	0	194640947	T	C
3	chr3:194640985:T:G	0	194640985	G	T
3	chr3:194641134:C:T	0	194641134	T	C
3	chr3:194642511:T:C	0	194642511	C	T
3	chr3:194645278:T:C	0	194645278	C	T
3	chr3:194645444:T:C	0	194645444	C	T
3	chr3:194647093:G:GTTA	0	194647093	GTTA	G
3	chr3:194647753:T:C	0	194647753	C	T
3	chr3:194647881:AAT:A	0	194647881	A	AAT
3	chr3:194648623:T:G	0	194648623	G	T
3	chr3:194648850:C:A	0	194648850	A	C
3	chr3:194648851:C:A	0	194648851	A	C
3	chr3:194650265:T:C	0	194650265	C	T
3	chr3:194650708:T:A	0	194650708	A	T
3	chr3:194651620:C:T	0	194651620	T	C
3	chr3:194651653:T:C	0	194651653	C	T
3	chr3:194651674:GTC:G	0	194651674	G	GTC
3	chr3:194652019:G:C	0	194652019	C	G
3	chr3:194652233:G:A	0	194652233	A	G
3	chr3:194653103:T:C	0	194653103	C	T
3	chr3:194653104:G:A	0	194653104	A	G
3	chr3:194653418:A:G	0	194653418	G	A
3	chr3:194653447:G:A	0	194653447	A	G
3	chr3:194653492:G:A	0	194653492	A	G
3	chr3:194653695:G:A	0	194653695	A	G
3	chr3:194653962:A:G	0	194653962	G	A
3	chr3:194654067:C:G	0	194654067	G	C
3	chr3:194654265:T:C	0	194654265	C	T
3	chr3:194654271:G:A	0	194654271	A	G
3	chr3:194654284:T:A	0	194654284	A	T
3	chr3:194654399:T:C	0	194654399	C	T
3	chr3:194654574:A:G	0	194654574	G	A
3	chr3:194654666:A:G	0	194654666	G	A
3	chr3:194654812:C:T	0	194654812	T	C
3	chr3:194654828:C:A	0	194654828	A	C
3	chr3:194654878:G:A	0	194654878	A	G
3	chr3:194654937:T:C	0	194654937	C	T
3	chr3:194655088:G:T	0	194655088	T	G
3	chr3:194655903:G:A	0	194655903	A	G
3	chr3:194656329:C:T	0	194656329	T	C
3	chr3:194656487:G:A	0	194656487	A	G
3	chr3:194656497:A:T	0	194656497	T	A
3	chr3:194656855:G:A	0	194656855	A	G
3	chr3:194656983:C:T	0	194656983	T	C
3	chr3:194657030:G:A	0	194657030	A	G
3	chr3:194657145:T:G	0	194657145	G	T
3	chr3:194657592:A:C	0	194657592	C	A
3	chr3:194657768:G:A	0	194657768	A	G
3	chr3:194658034:G:A	0	194658034	A	G
3	chr3:194658143:C:T	0	194658143	T	C
3	chr3:194658248:G:A	0	194658248	A	G
3	chr3:194658282:G:A	0	194658282	A	G
3	chr3:194658761:G:T	0	194658761	T	G
3	chr3:194658838:A:G	0	194658838	G	A
3	chr3:194658867:C:A	0	194658867	A	C
3	chr3:194659230:T:C	0	194659230	C	T
3	chr3:194659461:G:T	0	194659461	T	G
3	chr3:194659625:T:C	0	194659625	C	T
3	chr3:194659772:G:A	0	194659772	A	G
3	chr3:194660543:T:C	0	194660543	C	T
3	chr3:194660705:T:A	0	194660705	A	T
3	chr3:194660801:A:G	0	194660801	G	A
3	chr3:194660951:G:A	0	194660951	A	G
3	chr3:194661013:C:T	0	194661013	T	C
3	chr3:194661503:C:T	0	194661503	T	C
3	chr3:194661692:A:G	0	194661692	G	A
3	chr3:194661959:T:C	0	194661959	C	T
3	chr3:194661997:A:C	0	194661997	C	A
3	chr3:194662093:G:A	0	194662093	A	G
3	chr3:194662439:T:C	0	194662439	C	T
3	chr3:194662633:G:A	0	194662633	A	G
3	chr3:194662646:C:T	0	194662646	T	C
3	chr3:194662718:C:T	0	194662718	T	C
3	chr3:194662758:G:A	0	194662758	A	G
3	chr3:194662983:C:G	0	194662983	G	C
3	chr3:194663212:A:G	0	194663212	G	A
3	chr3:194663855:G:A	0	194663855	A	G
3	chr3:194663864:C:A	0	194663864	A	C
3	chr3:194663937:G:A	0	194663937	A	G
3	chr3:194664054:C:A	0	194664054	A	C
3	chr3:194664208:C:T	0	194664208	T	C
3	chr3:194664387:C:T	0	194664387	T	C
3	chr3:194664544:A:G	0	194664544	G	A
3	chr3:194664638:G:A	0	194664638	A	G
3	chr3:194664995:A:G	0	194664995	G	A
3	chr3:194665071:T:C	0	194665071	C	T
3	chr3:194665407:C:T	0	194665407	T	C
3	chr3:194666042:C:A	0	194666042	A	C
3	chr3:194666152:A:G	0	194666152	G	A
3	chr3:194666457:C:T	0	194666457	T	C
3	chr3:194666524:A:G	0	194666524	G	A
3	chr3:194666571:C:T	0	194666571	T	C
3	chr3:194666839:G:A	0	194666839	A	G
3	chr3:194666890:A:C	0	194666890	C	A
3	chr3:194667212:G:A	0	194667212	A	G
3	chr3:194667276:A:G	0	194667276	G	A
3	chr3:194667343:A:G	0	194667343	G	A
3	chr3:194667714:G:A	0	194667714	A	G
3	chr3:194668778:G:T	0	194668778	T	G
3	chr3:194668792:A:C	0	194668792	C	A
3	chr3:194668919:ACT:A	0	194668919	A	ACT
3	chr3:194668977:T:C	0	194668977	C	T
3	chr3:194668979:C:T	0	194668979	T	C
3	chr3:194669286:C:A	0	194669286	A	C
3	chr3:194669654:G:C	0	194669654	C	G
3	chr3:194669700:A:G	0	194669700	G	A
3	chr3:194669704:A:C	0	194669704	C	A
3	chr3:194669984:C:A	0	194669984	A	C
3	chr3:194670431:T:A	0	194670431	A	T
3	chr3:194670566:T:C	0	194670566	C	T
3	chr3:194671091:G:A	0	194671091	A	G
3	chr3:194671251:G:A	0	194671251	A	G
3	chr3:194671396:G:A	0	194671396	A	G
3	chr3:194671541:T:A	0	194671541	A	T
3	chr3:194671670:T:A	0	194671670	A	T
3	chr3:194671954:A:C	0	194671954	C	A
3	chr3:194672479:A:G	0	194672479	G	A
3	chr3:194674452:G:A	0	194674452	A	G
3	chr3:194674486:G:C	0	194674486	C	G
3	chr3:194674530:A:C	0	194674530	C	A
3	chr3:194675200:C:T	0	194675200	T	C
3	chr3:194676013:A:T	0	194676013	T	A
3	chr3:194676535:A:C	0	194676535	C	A
3	chr3:194677106:A:G	0	194677106	G	A
3	chr3:194678014:G:A	0	194678014	A	G
3	chr3:194680083:A:G	0	194680083	G	A
3	chr3:194680117:G:A	0	194680117	A	G
3	chr3:194680140:C:T	0	194680140	T	C
3	chr3:194680473:G:A	0	194680473	A	G
3	chr3:194680658:C:T	0	194680658	T	C
3	chr3:194680872:CAA:C	0	194680872	C	CAA
3	chr3:194681151:G:C	0	194681151	C	G
3	chr3:194681246:T:C	0	194681246	C	T
3	chr3:194681602:C:T	0	194681602	T	C
3	chr3:194681613:T:G	0	194681613	G	T
3	chr3:194681662:G:A	0	194681662	A	G
3	chr3:194681925:G:A	0	194681925	A	G
3	chr3:194681947:C:T	0	194681947	T	C
3	chr3:194682279:C:T	0	194682279	T	C
3	chr3:194682280:T:C	0	194682280	C	T
3	chr3:194682542:A:G	0	194682542	G	A
3	chr3:194682701:T:G	0	194682701	G	T
3	chr3:194682762:T:G	0	194682762	G	T
3	chr3:194682782:TG:T	0	194682782	T	TG
3	chr3:194682849:A:G	0	194682849	G	A
3	chr3:194682976:C:G	0	194682976	G	C
3	chr3:194683138:G:A	0	194683138	A	G
3	chr3:194683793:A:G	0	194683793	G	A
3	chr3:194684537:AAAAGTAACTTAAATGGAAACTCAGC:A	0	194684537	A	AAAAGTAACTTAAATGGAAACTCAGC
3	chr3:194684901:A:T	0	194684901	T	A
3	chr3:194685237:C:T	0	194685237	T	C
3	chr3:194685255:A:G	0	194685255	G	A
3	chr3:194685384:C:G	0	194685384	G	C
3	chr3:194685390:C:A	0	194685390	A	C
3	chr3:194685471:G:C	0	194685471	C	G
3	chr3:194686115:G:A	0	194686115	A	G
3	chr3:194686238:A:C	0	194686238	C	A
3	chr3:194686252:A:G	0	194686252	G	A
3	chr3:194686268:G:A	0	194686268	A	G
3	chr3:194686291:A:G	0	194686291	G	A
3	chr3:194686475:T:C	0	194686475	C	T
3	chr3:194687975:A:G	0	194687975	G	A
3	chr3:194690425:C:G	0	194690425	G	C
3	chr3:194690500:C:CAAG	0	194690500	CAAG	C
3	chr3:194692513:G:A	0	194692513	A	G
3	chr3:194693211:C:T	0	194693211	T	C
3	chr3:194693381:C:G	0	194693381	G	C
3	chr3:194693418:C:A	0	194693418	A	C
3	chr3:194693737:G:A	0	194693737	A	G
3	chr3:194694324:T:C	0	194694324	C	T
3	chr3:194694564:A:G	0	194694564	G	A
3	chr3:194695158:A:G	0	194695158	G	A
3	chr3:194695212:C:T	0	194695212	T	C
3	chr3:194695481:A:G	0	194695481	G	A
3	chr3:194695745:T:G	0	194695745	G	T
3	chr3:194696093:A:G	0	194696093	G	A
3	chr3:194696099:TAA:T	0	194696099	T	TAA
3	chr3:194696359:G:A	0	194696359	A	G
3	chr3:194696591:G:A	0	194696591	A	G
3	chr3:194697397:C:T	0	194697397	T	C
3	chr3:194697468:G:A	0	194697468	A	G
3	chr3:194697799:C:T	0	194697799	T	C
3	chr3:194698802:C:A	0	194698802	A	C
3	chr3:194698992:T:C	0	194698992	C	T
3	chr3:194699081:T:C	0	194699081	C	T
3	chr3:194699271:C:T	0	194699271	T	C
3	chr3:194699854:C:G	0	194699854	G	C
3	chr3:194700176:C:A	0	194700176	A	C
3	chr3:194700567:C:T	0	194700567	T	C
3	chr3:194701014:G:A	0	194701014	A	G
3	chr3:194701583:A:G	0	194701583	G	A
3	chr3:194702182:G:A	0	194702182	A	G
3	chr3:194702495:G:A	0	194702495	A	G
3	chr3:194702540:G:A	0	194702540	A	G
3	chr3:194702633:A:G	0	194702633	G	A
3	chr3:194702903:CT:C	0	194702903	C	CT
3	chr3:194703706:G:A	0	194703706	A	G
3	chr3:194704581:A:T	0	194704581	T	A
3	chr3:194704582:A:C	0	194704582	C	A
3	chr3:194704718:A:G	0	194704718	G	A
3	chr3:194705555:T:C	0	194705555	C	T
3	chr3:194705889:C:T	0	194705889	T	C
3	chr3:194706546:T:C	0	194706546	C	T
3	chr3:194708019:T:A	0	194708019	A	T
3	chr3:194708502:C:T	0	194708502	T	C
3	chr3:194708535:A:G	0	194708535	G	A
3	chr3:194708642:T:C	0	194708642	C	T
3	chr3:194708784:T:C	0	194708784	C	T
3	chr3:194708911:G:A	0	194708911	A	G
3	chr3:194708996:G:A	0	194708996	A	G
3	chr3:194710029:C:T	0	194710029	T	C
3	chr3:194710123:G:A	0	194710123	A	G
3	chr3:194710731:G:A	0	194710731	A	G
3	chr3:194711226:T:C	0	194711226	C	T
3	chr3:194712304:A:C	0	194712304	C	A
3	chr3:194713046:T:C	0	194713046	C	T
3	chr3:194713329:A:G	0	194713329	G	A
3	chr3:194713807:T:C	0	194713807	C	T
3	chr3:194714310:G:C	0	194714310	C	G
3	chr3:194714408:A:C	0	194714408	C	A
3	chr3:194714813:G:A	0	194714813	A	G
3	chr3:194715546:A:C	0	194715546	C	A
3	chr3:194716103:T:C	0	194716103	C	T
3	chr3:194717579:G:A	0	194717579	A	G
3	chr3:194718151:A:G	0	194718151	G	A
3	chr3:194718374:G:A	0	194718374	A	G
3	chr3:194718505:G:A	0	194718505	A	G
3	chr3:194718674:T:C	0	194718674	C	T
3	chr3:194720158:T:C	0	194720158	C	T
3	chr3:194720222:C:T	0	194720222	T	C
3	chr3:194720821:A:G	0	194720821	G	A
3	chr3:194721323:T:C	0	194721323	C	T
3	chr3:194721395:T:C	0	194721395	C	T
3	chr3:194722831:G:A	0	194722831	A	G
3	chr3:194723011:A:G	0	194723011	G	A
3	chr3:194723725:C:T	0	194723725	T	C
3	chr3:194723740:A:G	0	194723740	G	A
3	chr3:194723857:A:C	0	194723857	C	A
3	chr3:194723868:C:T	0	194723868	T	C
3	chr3:194724181:C:G	0	194724181	G	C
3	chr3:194724330:G:A	0	194724330	A	G
3	chr3:194724584:A:G	0	194724584	G	A
3	chr3:194725505:T:G	0	194725505	G	T
3	chr3:194725510:G:A	0	194725510	A	G
3	chr3:194726315:C:G	0	194726315	G	C
3	chr3:194727502:A:G	0	194727502	G	A
3	chr3:194727540:C:T	0	194727540	T	C
3	chr3:194728070:A:G	0	194728070	G	A
3	chr3:194728299:T:A	0	194728299	A	T
3	chr3:194728936:G:C	0	194728936	C	G
3	chr3:194731397:G:T	0	194731397	T	G
3	chr3:194731564:G:A	0	194731564	A	G
3	chr3:194731960:T:C	0	194731960	C	T
3	chr3:194732352:G:T	0	194732352	T	G
3	chr3:194732789:C:T	0	194732789	T	C
3	chr3:194732837:G:A	0	194732837	A	G
3	chr3:194733130:G:A	0	194733130	A	G
3	chr3:194733316:T:C	0	194733316	C	T
3	chr3:194733341:T:C	0	194733341	C	T
3	chr3:194733865:T:C	0	194733865	C	T
3	chr3:194734812:T:C	0	194734812	C	T
3	chr3:194735811:T:C	0	194735811	C	T
3	chr3:194735909:G:T	0	194735909	T	G
3	chr3:194735910:C:T	0	194735910	T	C
3	chr3:194736335:G:GT	0	194736335	GT	G
3	chr3:194737153:C:G	0	194737153	G	C
3	chr3:194737834:A:G	0	194737834	G	A
3	chr3:194738783:G:C	0	194738783	C	G
3	chr3:194740936:C:T	0	194740936	T	C
3	chr3:194741499:C:T	0	194741499	T	C
3	chr3:194741685:G:A	0	194741685	A	G
3	chr3:194742212:C:T	0	194742212	T	C
3	chr3:194743316:C:T	0	194743316	T	C
3	chr3:194744062:G:A	0	194744062	A	G
3	chr3:194744504:A:G	0	194744504	G	A
3	chr3:194745705:C:T	0	194745705	T	C
3	chr3:194746006:G:C	0	194746006	C	G
3	chr3:194746085:T:C	0	194746085	C	T
3	chr3:194746413:A:C	0	194746413	C	A
3	chr3:194746427:T:C	0	194746427	C	T
3	chr3:194747395:T:C	0	194747395	C	T
3	chr3:194747737:A:G	0	194747737	G	A
3	chr3:194748337:G:C	0	194748337	C	G
3	chr3:194749159:G:A	0	194749159	A	G
3	chr3:194749262:C:T	0	194749262	T	C
3	chr3:194749631:C:T	0	194749631	T	C
3	chr3:194749903:T:C	0	194749903	C	T
3	chr3:194749988:G:A	0	194749988	A	G
3	chr3:194750678:G:A	0	194750678	A	G
3	chr3:194751085:G:A	0	194751085	A	G
3	chr3:194751877:T:C	0	194751877	C	T
3	chr3:194752249:G:A	0	194752249	A	G
3	chr3:194753218:C:T	0	194753218	T	C
3	chr3:194753219:A:G	0	194753219	G	A
3	chr3:194753490:T:C	0	194753490	C	T
3	chr3:194753535:G:A	0	194753535	A	G
3	chr3:194753698:C:T	0	194753698	T	C
3	chr3:194753810:T:A	0	194753810	A	T
3	chr3:194753950:A:G	0	194753950	G	A
3	chr3:194754025:C:T	0	194754025	T	C
3	chr3:194754152:C:T	0	194754152	T	C
3	chr3:194754199:A:G	0	194754199	G	A
3	chr3:194754474:G:A	0	194754474	A	G
3	chr3:194754745:T:G	0	194754745	G	T
3	chr3:194755179:A:G	0	194755179	G	A
3	chr3:194755672:C:T	0	194755672	T	C
3	chr3:194755730:T:C	0	194755730	C	T
3	chr3:194755739:G:A	0	194755739	A	G
3	chr3:194755753:C:T	0	194755753	T	C
3	chr3:194755782:G:A	0	194755782	A	G
3	chr3:194756097:T:C	0	194756097	C	T
3	chr3:194756267:A:G	0	194756267	G	A
3	chr3:194756305:C:T	0	194756305	T	C
3	chr3:194757040:T:C	0	194757040	C	T
3	chr3:194757186:C:T	0	194757186	T	C
3	chr3:194757299:G:A	0	194757299	A	G
3	chr3:194757432:G:A	0	194757432	A	G
3	chr3:194757682:A:G	0	194757682	G	A
3	chr3:194757959:G:A	0	194757959	A	G
3	chr3:194758303:C:T	0	194758303	T	C
3	chr3:194758680:T:C	0	194758680	C	T
3	chr3:194758726:G:A	0	194758726	A	G
3	chr3:194758740:G:A	0	194758740	A	G
3	chr3:194758893:C:T	0	194758893	T	C
3	chr3:194759439:G:A	0	194759439	A	G
3	chr3:194759515:T:G	0	194759515	G	T
3	chr3:194759529:G:A	0	194759529	A	G
3	chr3:194759839:A:G	0	194759839	G	A
3	chr3:194759892:G:A	0	194759892	A	G
3	chr3:194761689:A:G	0	194761689	G	A
3	chr3:194761726:G:A	0	194761726	A	G
3	chr3:194761826:A:G	0	194761826	G	A
3	chr3:194763197:A:G	0	194763197	G	A
3	chr3:194763256:T:C	0	194763256	C	T
3	chr3:194763551:C:A	0	194763551	A	C
3	chr3:194764214:T:C	0	194764214	C	T
3	chr3:194767190:T:A	0	194767190	A	T
3	chr3:194767228:T:C	0	194767228	C	T
3	chr3:194768842:T:C	0	194768842	C	T
3	chr3:194768880:G:C	0	194768880	C	G
3	chr3:194769008:C:T	0	194769008	T	C
3	chr3:194770235:C:A	0	194770235	A	C
3	chr3:194770767:G:T	0	194770767	T	G
3	chr3:194772721:G:A	0	194772721	A	G
3	chr3:194773244:A:G	0	194773244	G	A
3	chr3:194775134:T:C	0	194775134	C	T
3	chr3:194775712:C:T	0	194775712	T	C
3	chr3:194776034:C:T	0	194776034	T	C
3	chr3:194776117:T:C	0	194776117	C	T
3	chr3:194776631:C:T	0	194776631	T	C
3	chr3:194777389:C:T	0	194777389	T	C
3	chr3:194777767:C:T	0	194777767	T	C
3	chr3:194778822:A:G	0	194778822	G	A
3	chr3:194779043:T:C	0	194779043	C	T
3	chr3:194779628:A:G	0	194779628	G	A
3	chr3:194779643:T:C	0	194779643	C	T
3	chr3:194779698:A:G	0	194779698	G	A
3	chr3:194779965:T:C	0	194779965	C	T
3	chr3:194780197:T:C	0	194780197	C	T
3	chr3:194780690:A:T	0	194780690	T	A
3	chr3:194781675:T:C	0	194781675	C	T
3	chr3:194781744:G:C	0	194781744	C	G
3	chr3:194781785:C:T	0	194781785	T	C
3	chr3:194782161:C:T	0	194782161	T	C
3	chr3:194782750:T:C	0	194782750	C	T
3	chr3:194782818:G:C	0	194782818	C	G
3	chr3:194782942:A:G	0	194782942	G	A
3	chr3:194783874:G:A	0	194783874	A	G
3	chr3:194784270:C:T	0	194784270	T	C
3	chr3:194785277:T:A	0	194785277	A	T
3	chr3:194785473:ACT:A	0	194785473	A	ACT
3	chr3:194785698:G:A	0	194785698	A	G
3	chr3:194785852:T:G	0	194785852	G	T
3	chr3:194786818:T:C	0	194786818	C	T
3	chr3:194787104:A:G	0	194787104	G	A
3	chr3:194787893:G:A	0	194787893	A	G
3	chr3:194789134:C:T	0	194789134	T	C
3	chr3:194789557:T:C	0	194789557	C	T
3	chr3:194789703:C:A	0	194789703	A	C
3	chr3:194791042:C:T	0	194791042	T	C
3	chr3:194791708:T:C	0	194791708	C	T
3	chr3:194792406:T:C	0	194792406	C	T
3	chr3:194792657:AT:A	0	194792657	A	AT
3	chr3:194792902:A:C	0	194792902	C	A
3	chr3:194793105:A:G	0	194793105	G	A
3	chr3:194793379:T:C	0	194793379	C	T
3	chr3:194793709:T:C	0	194793709	C	T
3	chr3:194793989:A:G	0	194793989	G	A
3	chr3:194794692:C:A	0	194794692	A	C
3	chr3:194795152:C:A	0	194795152	A	C
3	chr3:194795446:C:T	0	194795446	T	C
3	chr3:194796634:C:G	0	194796634	G	C
3	chr3:194796770:A:T	0	194796770	T	A
3	chr3:194797116:T:G	0	194797116	G	T
3	chr3:194797357:C:T	0	194797357	T	C
3	chr3:194797740:A:G	0	194797740	G	A
3	chr3:194797800:A:G	0	194797800	G	A
3	chr3:194797911:T:C	0	194797911	C	T
3	chr3:194799044:G:A	0	194799044	A	G
3	chr3:194799988:G:T	0	194799988	T	G
3	chr3:194800076:C:T	0	194800076	T	C
3	chr3:194800184:G:A	0	194800184	A	G
3	chr3:194800630:C:A	0	194800630	A	C
3	chr3:194801252:A:G	0	194801252	G	A
3	chr3:194801319:T:C	0	194801319	C	T
3	chr3:194803028:A:G	0	194803028	G	A
3	chr3:194803305:C:G	0	194803305	G	C
3	chr3:194803609:A:T	0	194803609	T	A
3	chr3:194803905:A:G	0	194803905	G	A
3	chr3:194805467:TG:T	0	194805467	T	TG
3	chr3:194805537:G:A	0	194805537	A	G
3	chr3:194805686:C:T	0	194805686	T	C
3	chr3:194805806:C:A	0	194805806	A	C
3	chr3:194806134:C:T	0	194806134	T	C
3	chr3:194806465:A:G	0	194806465	G	A
3	chr3:194807609:C:T	0	194807609	T	C
3	chr3:194807819:C:G	0	194807819	G	C
3	chr3:194808154:T:C	0	194808154	C	T
3	chr3:194808187:G:A	0	194808187	A	G
3	chr3:194808683:G:A	0	194808683	A	G
3	chr3:194809188:C:T	0	194809188	T	C
3	chr3:194809307:G:A	0	194809307	A	G
3	chr3:194809712:C:G	0	194809712	G	C
3	chr3:194809835:T:C	0	194809835	C	T
3	chr3:194809894:T:A	0	194809894	A	T
3	chr3:194810199:C:T	0	194810199	T	C
3	chr3:194810333:T:A	0	194810333	A	T
3	chr3:194811004:A:T	0	194811004	T	A
3	chr3:194811508:A:G	0	194811508	G	A
3	chr3:194811582:A:G	0	194811582	G	A
3	chr3:194811621:T:C	0	194811621	C	T
3	chr3:194811694:G:A	0	194811694	A	G
3	chr3:194811713:A:G	0	194811713	G	A
3	chr3:194812741:C:A	0	194812741	A	C
3	chr3:194814458:GA:G	0	194814458	G	GA
3	chr3:194815608:T:C	0	194815608	C	T
3	chr3:194815781:A:G	0	194815781	G	A
3	chr3:194815804:C:T	0	194815804	T	C
3	chr3:194816439:G:A	0	194816439	A	G
3	chr3:194816583:G:T	0	194816583	T	G
3	chr3:194816882:A:C	0	194816882	C	A
3	chr3:194817773:A:G	0	194817773	G	A
3	chr3:194818001:C:T	0	194818001	T	C
3	chr3:194818058:C:G	0	194818058	G	C
3	chr3:194818314:C:T	0	194818314	T	C
3	chr3:194818392:T:C	0	194818392	C	T
3	chr3:194818573:C:G	0	194818573	G	C
3	chr3:194819007:T:C	0	194819007	C	T
3	chr3:194819137:C:T	0	194819137	T	C
3	chr3:194819893:T:C	0	194819893	C	T
3	chr3:194820229:G:A	0	194820229	A	G
3	chr3:194821828:C:A	0	194821828	A	C
3	chr3:194822094:A:C	0	194822094	C	A
3	chr3:194822128:G:A	0	194822128	A	G
3	chr3:194822385:C:T	0	194822385	T	C
3	chr3:194822425:C:G	0	194822425	G	C
3	chr3:194822880:T:C	0	194822880	C	T
3	chr3:194823561:A:C	0	194823561	C	A
3	chr3:194823848:A:G	0	194823848	G	A
3	chr3:194824094:T:TC	0	194824094	TC	T
3	chr3:194824215:G:A	0	194824215	A	G
3	chr3:194824493:C:T	0	194824493	T	C
3	chr3:194825174:A:C	0	194825174	C	A
3	chr3:194825415:T:C	0	194825415	C	T
3	chr3:194825994:T:C	0	194825994	C	T
3	chr3:194827090:T:C	0	194827090	C	T
3	chr3:194828596:G:C	0	194828596	C	G
3	chr3:194828761:C:T	0	194828761	T	C
3	chr3:194828796:A:G	0	194828796	G	A
3	chr3:194828817:C:T	0	194828817	T	C
3	chr3:194828847:G:A	0	194828847	A	G
3	chr3:194828881:G:A	0	194828881	A	G
3	chr3:194829010:C:T	0	194829010	T	C
3	chr3:194829659:A:G	0	194829659	G	A
3	chr3:194829832:CAGTGAGACG:C	0	194829832	C	CAGTGAGACG
3	chr3:194829844:A:T	0	194829844	T	A
3	chr3:194829876:C:T	0	194829876	T	C
3	chr3:194830060:A:G	0	194830060	G	A
3	chr3:194830235:C:A	0	194830235	A	C
3	chr3:194830339:T:C	0	194830339	C	T
3	chr3:194830408:TG:T	0	194830408	T	TG
3	chr3:194830486:T:C	0	194830486	C	T
3	chr3:194830931:C:T	0	194830931	T	C
3	chr3:194831173:A:C	0	194831173	C	A
3	chr3:194831416:A:G	0	194831416	G	A
3	chr3:194831550:G:A	0	194831550	A	G
3	chr3:194831792:G:A	0	194831792	A	G
3	chr3:194831802:G:T	0	194831802	T	G
3	chr3:194831935:C:T	0	194831935	T	C
3	chr3:194831967:C:T	0	194831967	T	C
3	chr3:194832173:C:T	0	194832173	T	C
3	chr3:194832453:C:T	0	194832453	T	C
3	chr3:194832501:A:G	0	194832501	G	A
3	chr3:194833738:TGTC:T	0	194833738	T	TGTC
3	chr3:194834118:A:G	0	194834118	G	A
3	chr3:194834123:A:G	0	194834123	G	A
3	chr3:194834637:G:A	0	194834637	A	G
3	chr3:194834681:G:C	0	194834681	C	G
3	chr3:194836362:A:G	0	194836362	G	A
3	chr3:194836365:A:G	0	194836365	G	A
3	chr3:194836484:G:A	0	194836484	A	G
3	chr3:194836910:A:G	0	194836910	G	A
3	chr3:194837604:T:A	0	194837604	A	T
3	chr3:194838383:CAA:C	0	194838383	C	CAA
3	chr3:194838744:G:A	0	194838744	A	G
3	chr3:194838747:C:T	0	194838747	T	C
3	chr3:194839426:G:A	0	194839426	A	G
3	chr3:194839970:C:T	0	194839970	T	C
3	chr3:194840589:C:T	0	194840589	T	C
3	chr3:194840817:C:G	0	194840817	G	C
3	chr3:194840962:C:T	0	194840962	T	C
3	chr3:194841357:T:A	0	194841357	A	T
3	chr3:194842005:C:A	0	194842005	A	C
3	chr3:194842496:TG:T	0	194842496	T	TG
3	chr3:194842788:G:A	0	194842788	A	G
3	chr3:194843331:A:G	0	194843331	G	A
3	chr3:194843387:C:T	0	194843387	T	C
3	chr3:194843643:A:G	0	194843643	G	A
3	chr3:194843654:T:G	0	194843654	G	T
3	chr3:194843663:G:A	0	194843663	A	G
3	chr3:194843776:A:G	0	194843776	G	A
3	chr3:194843889:A:C	0	194843889	C	A
3	chr3:194844015:A:G	0	194844015	G	A
3	chr3:194844198:G:A	0	194844198	A	G
3	chr3:194844202:A:G	0	194844202	G	A
3	chr3:194844409:T:C	0	194844409	C	T
3	chr3:194844438:C:G	0	194844438	G	C
3	chr3:194844448:C:T	0	194844448	T	C
3	chr3:194844488:G:T	0	194844488	T	G
3	chr3:194844952:T:C	0	194844952	C	T
3	chr3:194845112:T:C	0	194845112	C	T
3	chr3:194846670:T:C	0	194846670	C	T
3	chr3:194846801:A:T	0	194846801	T	A
3	chr3:194846950:C:T	0	194846950	T	C
3	chr3:194847069:G:A	0	194847069	A	G
3	chr3:194847236:C:T	0	194847236	T	C
3	chr3:194847572:G:A	0	194847572	A	G
3	chr3:194847581:A:G	0	194847581	G	A
3	chr3:194847648:C:G	0	194847648	G	C
3	chr3:194847673:C:T	0	194847673	T	C
3	chr3:194847851:A:G	0	194847851	G	A
3	chr3:194848311:A:G	0	194848311	G	A
3	chr3:194848366:A:G	0	194848366	G	A
3	chr3:194848492:C:T	0	194848492	T	C
3	chr3:194848530:C:T	0	194848530	T	C
3	chr3:194848577:G:A	0	194848577	A	G
3	chr3:194848599:C:A	0	194848599	A	C
3	chr3:194848750:C:G	0	194848750	G	C
3	chr3:194848816:T:C	0	194848816	C	T
3	chr3:194848916:G:A	0	194848916	A	G
3	chr3:194848956:C:T	0	194848956	T	C
3	chr3:194849313:G:A	0	194849313	A	G
3	chr3:194849330:T:C	0	194849330	C	T
3	chr3:194849342:T:TA	0	194849342	TA	T
3	chr3:194849405:G:A	0	194849405	A	G
3	chr3:194849453:C:T	0	194849453	T	C
3	chr3:194850566:C:T	0	194850566	T	C
3	chr3:194850607:A:G	0	194850607	G	A
3	chr3:194851261:T:A	0	194851261	A	T
3	chr3:194851556:C:G	0	194851556	G	C
3	chr3:194851621:C:T	0	194851621	T	C
3	chr3:194851622:C:T	0	194851622	T	C
3	chr3:194851633:G:A	0	194851633	A	G
3	chr3:194851859:G:A	0	194851859	A	G
3	chr3:194852091:C:T	0	194852091	T	C
3	chr3:194852101:T:A	0	194852101	A	T
3	chr3:194852120:C:G	0	194852120	G	C
3	chr3:194852401:G:A	0	194852401	A	G
3	chr3:194852422:G:C	0	194852422	C	G
3	chr3:194852710:G:A	0	194852710	A	G
3	chr3:194852861:TC:T	0	194852861	T	TC
3	chr3:194852883:C:T	0	194852883	T	C
3	chr3:194853090:G:A	0	194853090	A	G
3	chr3:194853379:C:T	0	194853379	T	C
3	chr3:194853419:G:A	0	194853419	A	G
3	chr3:194853500:C:G	0	194853500	G	C
3	chr3:194853654:G:A	0	194853654	A	G
3	chr3:194853896:C:A	0	194853896	A	C
3	chr3:194854096:T:C	0	194854096	C	T
3	chr3:194854229:G:A	0	194854229	A	G
3	chr3:194854322:T:C	0	194854322	C	T
3	chr3:194854457:G:A	0	194854457	A	G
3	chr3:194854559:G:C	0	194854559	C	G
3	chr3:194854669:T:C	0	194854669	C	T
3	chr3:194854785:C:A	0	194854785	A	C
3	chr3:194854865:C:G	0	194854865	G	C
3	chr3:194855051:A:G	0	194855051	G	A
3	chr3:194855175:C:T	0	194855175	T	C
3	chr3:194855251:G:A	0	194855251	A	G
3	chr3:194855333:A:T	0	194855333	T	A
3	chr3:194855460:C:T	0	194855460	T	C
3	chr3:194855650:A:AGAT	0	194855650	AGAT	A
3	chr3:194855840:G:T	0	194855840	T	G
3	chr3:194855993:T:C	0	194855993	C	T
3	chr3:194856046:C:T	0	194856046	T	C
3	chr3:194856053:A:G	0	194856053	G	A
3	chr3:194856113:C:T	0	194856113	T	C
3	chr3:194856168:C:T	0	194856168	T	C
3	chr3:194856212:TA:T	0	194856212	T	TA
3	chr3:194856385:A:G	0	194856385	G	A
3	chr3:194856573:C:G	0	194856573	G	C
3	chr3:194856962:T:C	0	194856962	C	T
3	chr3:194857561:G:C	0	194857561	C	G
3	chr3:194857582:A:G	0	194857582	G	A
3	chr3:194857762:A:G	0	194857762	G	A
3	chr3:194857954:T:C	0	194857954	C	T
3	chr3:194858130:G:A	0	194858130	A	G
3	chr3:194858274:T:C	0	194858274	C	T
3	chr3:194858392:A:C	0	194858392	C	A
3	chr3:194858798:G:A	0	194858798	A	G
3	chr3:194858995:A:G	0	194858995	G	A
3	chr3:194859121:C:T	0	194859121	T	C
3	chr3:194859372:T:G	0	194859372	G	T
3	chr3:194859441:G:A	0	194859441	A	G
3	chr3:194859510:C:T	0	194859510	T	C
3	chr3:194860514:C:G	0	194860514	G	C
3	chr3:194861089:G:A	0	194861089	A	G
3	chr3:194862159:A:T	0	194862159	T	A
3	chr3:194862356:T:C	0	194862356	C	T
3	chr3:194863128:A:T	0	194863128	T	A
3	chr3:194863477:C:T	0	194863477	T	C
3	chr3:194863606:T:C	0	194863606	C	T
3	chr3:194863911:C:T	0	194863911	T	C
3	chr3:194863937:G:A	0	194863937	A	G
3	chr3:194864270:C:T	0	194864270	T	C
3	chr3:194864390:C:T	0	194864390	T	C
3	chr3:194864852:A:G	0	194864852	G	A
3	chr3:194864935:C:T	0	194864935	T	C
3	chr3:194864945:C:A	0	194864945	A	C
3	chr3:194865104:A:G	0	194865104	G	A
3	chr3:194865359:T:C	0	194865359	C	T
3	chr3:194865581:A:G	0	194865581	G	A
3	chr3:194866170:A:G	0	194866170	G	A
3	chr3:194867890:C:A	0	194867890	A	C
3	chr3:194868186:T:C	0	194868186	C	T
3	chr3:194868217:A:T	0	194868217	T	A
3	chr3:194868450:C:A	0	194868450	A	C
3	chr3:194868908:C:T	0	194868908	T	C
3	chr3:194869727:C:G	0	194869727	G	C
3	chr3:194870036:C:T	0	194870036	T	C
3	chr3:194870196:G:A	0	194870196	A	G
3	chr3:194870486:T:C	0	194870486	C	T
3	chr3:194870940:C:T	0	194870940	T	C
3	chr3:194871377:C:T	0	194871377	T	C
3	chr3:194871496:T:C	0	194871496	C	T
3	chr3:194871579:T:C	0	194871579	C	T
3	chr3:194871677:C:A	0	194871677	A	C
3	chr3:194871896:T:C	0	194871896	C	T
3	chr3:194872008:G:A	0	194872008	A	G
3	chr3:194872299:A:G	0	194872299	G	A
3	chr3:194872750:G:A	0	194872750	A	G
3	chr3:194872886:G:A	0	194872886	A	G
3	chr3:194873239:C:A	0	194873239	A	C
3	chr3:194873448:C:T	0	194873448	T	C
3	chr3:194874461:C:T	0	194874461	T	C
3	chr3:194874887:G:A	0	194874887	A	G
3	chr3:194875023:T:C	0	194875023	C	T
3	chr3:194875441:T:C	0	194875441	C	T
3	chr3:194875494:T:C	0	194875494	C	T
3	chr3:194875883:A:G	0	194875883	G	A
3	chr3:194876172:C:A	0	194876172	A	C
3	chr3:194876194:C:T	0	194876194	T	C
3	chr3:194876270:G:A	0	194876270	A	G
3	chr3:194876332:G:A	0	194876332	A	G
3	chr3:194876631:T:C	0	194876631	C	T
3	chr3:194876814:C:G	0	194876814	G	C
3	chr3:194877355:A:G	0	194877355	G	A
3	chr3:194877988:G:A	0	194877988	A	G
3	chr3:194878312:A:G	0	194878312	G	A
3	chr3:194878621:C:T	0	194878621	T	C
3	chr3:194878715:A:C	0	194878715	C	A
3	chr3:194878792:C:T	0	194878792	T	C
3	chr3:194880150:C:A	0	194880150	A	C
3	chr3:194880409:A:G	0	194880409	G	A
3	chr3:194880997:A:G	0	194880997	G	A
3	chr3:194881103:T:TA	0	194881103	TA	T
3	chr3:194882045:A:G	0	194882045	G	A
3	chr3:194882236:A:G	0	194882236	G	A
3	chr3:194882840:G:A	0	194882840	A	G
3	chr3:194883031:G:A	0	194883031	A	G
3	chr3:194883193:A:G	0	194883193	G	A
3	chr3:194883302:T:TC	0	194883302	TC	T
3	chr3:194883811:T:G	0	194883811	G	T
3	chr3:194883913:C:T	0	194883913	T	C
3	chr3:194884100:T:G	0	194884100	G	T
3	chr3:194884655:T:A	0	194884655	A	T
3	chr3:194884680:C:T	0	194884680	T	C
3	chr3:194884714:C:T	0	194884714	T	C
3	chr3:194885413:G:A	0	194885413	A	G
3	chr3:194885929:A:T	0	194885929	T	A
3	chr3:194886001:G:A	0	194886001	A	G
3	chr3:194886269:C:T	0	194886269	T	C
3	chr3:194886693:A:G	0	194886693	G	A
3	chr3:194886868:A:G	0	194886868	G	A
3	chr3:194887326:G:A	0	194887326	A	G
3	chr3:194888071:A:G	0	194888071	G	A
3	chr3:194888191:G:A	0	194888191	A	G
3	chr3:194888291:A:G	0	194888291	G	A
3	chr3:194888371:T:C	0	194888371	C	T
3	chr3:194889278:G:T	0	194889278	T	G
3	chr3:194889558:A:T	0	194889558	T	A
3	chr3:194889569:C:T	0	194889569	T	C
3	chr3:194889773:G:C	0	194889773	C	G
3	chr3:194889898:A:G	0	194889898	G	A
3	chr3:194890735:C:T	0	194890735	T	C
3	chr3:194891059:T:C	0	194891059	C	T
3	chr3:194891083:A:G	0	194891083	G	A
3	chr3:194891186:T:C	0	194891186	C	T
3	chr3:194891197:T:C	0	194891197	C	T
3	chr3:194891198:G:A	0	194891198	A	G
3	chr3:194891276:A:G	0	194891276	G	A
3	chr3:194891468:C:T	0	194891468	T	C
3	chr3:194891730:T:C	0	194891730	C	T
3	chr3:194891772:A:G	0	194891772	G	A
3	chr3:194891937:T:G	0	194891937	G	T
3	chr3:194892022:G:A	0	194892022	A	G
3	chr3:194892115:C:T	0	194892115	T	C
3	chr3:194892794:C:G	0	194892794	G	C
3	chr3:194892872:A:G	0	194892872	G	A
3	chr3:194893633:C:T	0	194893633	T	C
3	chr3:194893791:A:G	0	194893791	G	A
3	chr3:194894465:G:A	0	194894465	A	G
3	chr3:194894635:A:G	0	194894635	G	A
3	chr3:194894694:A:G	0	194894694	G	A
3	chr3:194894844:G:A	0	194894844	A	G
3	chr3:194894849:G:A	0	194894849	A	G
3	chr3:194894876:A:G	0	194894876	G	A
3	chr3:194895128:C:T	0	194895128	T	C
3	chr3:194895423:A:G	0	194895423	G	A
3	chr3:194895626:T:C	0	194895626	C	T
3	chr3:194895769:A:G	0	194895769	G	A
3	chr3:194895856:G:T	0	194895856	T	G
3	chr3:194896068:T:C	0	194896068	C	T
3	chr3:194896076:A:AGG	0	194896076	AGG	A
3	chr3:194896244:A:T	0	194896244	T	A
3	chr3:194896597:G:A	0	194896597	A	G
3	chr3:194896599:A:C	0	194896599	C	A
3	chr3:194896737:A:G	0	194896737	G	A
3	chr3:194896906:T:C	0	194896906	C	T
3	chr3:194897043:T:TTTTTGA	0	194897043	TTTTTGA	T
3	chr3:194897045:G:T	0	194897045	T	G
3	chr3:194897048:G:GT	0	194897048	GT	G
3	chr3:194897305:G:A	0	194897305	A	G
3	chr3:194897771:TCTGA:T	0	194897771	T	TCTGA
3	chr3:194897856:C:T	0	194897856	T	C
3	chr3:194898331:G:A	0	194898331	A	G
3	chr3:194898333:A:G	0	194898333	G	A
3	chr3:194898435:T:A	0	194898435	A	T
3	chr3:194898649:C:A	0	194898649	A	C
3	chr3:194898790:G:A	0	194898790	A	G
3	chr3:194898871:A:G	0	194898871	G	A
3	chr3:194899178:T:G	0	194899178	G	T
3	chr3:194899361:G:A	0	194899361	A	G
3	chr3:194899382:A:C	0	194899382	C	A
3	chr3:194899403:C:T	0	194899403	T	C
3	chr3:194899624:C:T	0	194899624	T	C
3	chr3:194899846:A:AGT	0	194899846	AGT	A
3	chr3:194899874:C:T	0	194899874	T	C
3	chr3:194899897:A:G	0	194899897	G	A
3	chr3:194899941:C:T	0	194899941	T	C
3	chr3:194900090:A:T	0	194900090	T	A
```
