## Supplementary material for "Characterization of shared and ancestry-specific signals driving complex traits using multi-ancestry fine-mapping": mesusieoutput

```
                 eur          afr      eur_afr
   [1,] 2.334796e-04 0.0001470747 7.884929e-05
   [2,] 8.786600e-05 0.0001435572 3.023123e-05
   [3,] 2.521011e-04 0.0001470993 8.558592e-05
   [4,] 1.454805e-04 0.0001433374 4.713744e-05
   [5,] 1.879499e-04 0.0001470873 6.090533e-05
   [6,] 1.424475e-04 0.0001424235 4.580188e-05
   [7,] 3.365115e-04 0.0001428552 9.488312e-05
   [8,] 2.185900e-04 0.0001470501 7.317987e-05
   [9,] 1.461585e-04 0.0001426568 4.802927e-05
  [10,] 2.034653e-04 0.0001470419 6.786220e-05
  [11,] 2.167282e-04 0.0001470539 7.261531e-05
  [12,] 1.609293e-04 0.0001475515 5.360879e-05
  [13,] 2.048146e-04 0.0001459665 5.623941e-05
  [14,] 1.936649e-04 0.0001399306 6.045256e-05
  [15,] 1.370269e-04 0.0001470196 4.665677e-05
  [16,] 8.845033e-04 0.0001464470 2.565160e-04
  [17,] 2.672243e-04 0.0001471588 9.167808e-05
  [18,] 2.800521e-04 0.0001471495 9.598132e-05
  [19,] 2.470491e-04 0.0001472479 8.560079e-05
  [20,] 1.284300e-04 0.0001467865 4.258329e-05
  [21,] 1.333431e-04 0.0001473856 4.569302e-05
  [22,] 1.759028e-04 0.0001491335 4.658968e-05
  [23,] 1.812031e-04 0.0001438238 6.303610e-05
  [24,] 7.242599e-04 0.0001439621 1.589577e-04
  [25,] 1.776095e-04 0.0001479124 4.792039e-05
  [26,] 2.129820e-04 0.0001438758 7.456896e-05
  [27,] 1.309998e-04 0.0001483432 4.461173e-05
  [28,] 2.004963e-04 0.0001436570 6.921476e-05
  [29,] 2.721420e-04 0.0001470586 9.050429e-05
  [30,] 2.837748e-04 0.0001469566 9.337816e-05
  [31,] 1.550319e-04 0.0001462385 5.368634e-05
  [32,] 8.573957e-05 0.0001431065 2.818253e-05
  [33,] 1.203128e-04 0.0001477057 4.032581e-05
  [34,] 1.589002e-04 0.0001464747 5.587856e-05
  [35,] 1.082740e-04 0.0001480866 3.947954e-05
  [36,] 1.199591e-04 0.0001476976 4.016017e-05
  [37,] 1.074305e-04 0.0001431984 3.415121e-05
  [38,] 2.629980e-04 0.0001432530 6.844535e-05
  [39,] 1.450199e-04 0.0001450933 4.728804e-05
  [40,] 1.372224e-04 0.0001570127 5.059031e-05
  [41,] 1.457234e-04 0.0001537040 6.273748e-05
  [42,] 1.307077e-04 0.0001476904 4.396333e-05
  [43,] 1.378351e-04 0.0001533605 3.571537e-05
  [44,] 8.946260e-05 0.0001521903 2.778827e-05
  [45,] 1.043089e-04 0.0001498424 3.725784e-05
  [46,] 1.401835e-04 0.0001466910 4.623274e-05
  [47,] 9.289927e-05 0.0001481512 3.097737e-05
  [48,] 1.413754e-04 0.0001469608 4.638909e-05
  [49,] 9.213809e-05 0.0001508424 2.809317e-05
  [50,] 8.269764e-05 0.0001465749 2.702370e-05
  [51,] 1.363486e-04 0.0001426783 3.945878e-05
  [52,] 1.294892e-04 0.0001472976 4.276265e-05
  [53,] 8.169958e-05 0.0001457520 2.694718e-05
  [54,] 1.341977e-04 0.0001482765 4.463356e-05
  [55,] 1.727746e-04 0.0001454162 5.355759e-05
  [56,] 3.342679e-04 0.0001465136 1.034975e-04
  [57,] 1.323191e-04 0.0001503489 5.197064e-05
  [58,] 1.240671e-04 0.0001437419 4.209218e-05
  [59,] 1.339096e-04 0.0001433925 4.431340e-05
  [60,] 8.837363e-05 0.0001442560 2.816087e-05
  [61,] 8.433810e-05 0.0001466577 2.774838e-05
  [62,] 1.265562e-04 0.0001478929 4.193226e-05
  [63,] 1.333843e-04 0.0001479068 4.425837e-05
  [64,] 5.179080e-04 0.0001451278 1.309693e-04
  [65,] 1.548296e-04 0.0001523895 6.193191e-05
  [66,] 1.256986e-04 0.0001405647 4.078663e-05
  [67,] 1.540276e-04 0.0001483300 5.837007e-05
  [68,] 2.418894e-03 0.0001457334 7.847624e-04
  [69,] 8.617705e-05 0.0001458673 2.847706e-05
  [70,] 9.987223e-05 0.0001478273 3.293063e-05
  [71,] 1.026198e-04 0.0001481639 3.327598e-05
  [72,] 1.458764e-04 0.0001445294 4.239975e-05
  [73,] 1.044479e-04 0.0001564178 3.703593e-05
  [74,] 1.139071e-04 0.0001480477 3.818849e-05
  [75,] 1.375650e-04 0.0001461989 3.977972e-05
  [76,] 2.168346e-04 0.0001459430 6.381462e-05
  [77,] 2.099026e-04 0.0001478951 5.780759e-05
  [78,] 1.338829e-04 0.0001428942 4.328996e-05
  [79,] 2.331889e-04 0.0001456825 7.098547e-05
  [80,] 1.215865e-04 0.0001412155 3.698437e-05
  [81,] 1.290043e-04 0.0001411949 3.901374e-05
  [82,] 1.267876e-04 0.0001417451 3.788436e-05
  [83,] 1.362733e-04 0.0001470884 4.763227e-05
  [84,] 5.467314e-03 0.0001464540 1.861716e-03
  [85,] 9.468099e-05 0.0001439790 2.968247e-05
  [86,] 1.125844e-04 0.0001436274 3.733254e-05
  [87,] 1.344741e-04 0.0001429695 4.359257e-05
  [88,] 3.413588e-04 0.0001475716 7.691594e-05
  [89,] 2.256104e-04 0.0001460002 6.710881e-05
  [90,] 1.588908e-04 0.0001450758 5.654981e-05
  [91,] 1.338097e-04 0.0001428951 4.334805e-05
  [92,] 5.771879e-03 0.0001470271 2.145339e-03
  [93,] 9.928036e-05 0.0001510285 3.488238e-05
  [94,] 1.384542e-04 0.0001424739 4.638310e-05
  [95,] 1.953008e-04 0.0001459419 6.860957e-05
  [96,] 1.077956e-04 0.0001501756 3.911266e-05
  [97,] 1.955844e-04 0.0001422492 6.598947e-05
  [98,] 1.022827e-04 0.0001491315 3.592683e-05
  [99,] 4.647875e-04 0.0001535032 2.330608e-04
 [100,] 1.329128e-04 0.0001419469 4.352231e-05
 [101,] 1.208326e-04 0.0001481565 4.038476e-05
 [102,] 1.129370e-04 0.0001478917 3.902722e-05
 [103,] 1.326509e-04 0.0001422815 4.277523e-05
 [104,] 1.310735e-04 0.0001567884 5.582970e-05
 [105,] 1.099807e-04 0.0001399517 3.533751e-05
 [106,] 1.608820e-04 0.0001488889 6.352543e-05
 [107,] 1.127020e-04 0.0001453785 3.805071e-05
 [108,] 1.095131e-04 0.0001447849 3.601052e-05
 [109,] 1.469994e-04 0.0001488613 5.715774e-05
 [110,] 3.130357e-04 0.0001406411 9.411315e-05
 [111,] 1.869258e-04 0.0001479387 6.495530e-05
 [112,] 1.640087e-04 0.0001481442 6.054377e-05
 [113,] 1.785333e-04 0.0001427687 5.614323e-05
 [114,] 1.631984e-04 0.0001482402 5.876971e-05
 [115,] 1.320130e-04 0.0001419262 4.236878e-05
 [116,] 1.944883e-04 0.0001471682 7.944944e-05
 [117,] 9.851766e-05 0.0001471300 3.312346e-05
 [118,] 1.615989e-04 0.0001464224 6.045222e-05
 [119,] 1.193513e-04 0.0001467533 3.734987e-05
 [120,] 9.517193e-05 0.0001438640 3.075347e-05
 [121,] 9.122048e-05 0.0001485416 3.177235e-05
 [122,] 1.375607e-04 0.0001408827 4.567039e-05
 [123,] 8.424225e-05 0.0001554123 2.851645e-05
 [124,] 2.732586e-04 0.0001489844 6.308648e-05
 [125,] 1.429213e-04 0.0001419527 4.628827e-05
 [126,] 1.722001e-01 0.0001467653 9.222329e-02
 [127,] 2.106112e-04 0.0001471032 7.193537e-05
 [128,] 3.012323e-04 0.0001563040 1.980067e-04
 [129,] 8.549038e-05 0.0001404995 2.834175e-05
 [130,] 2.670606e-04 0.0001473193 7.204248e-05
 [131,] 1.542887e-04 0.0001430291 5.366408e-05
 [132,] 1.446265e-04 0.0001461924 4.775546e-05
 [133,] 9.940139e-05 0.0001436126 3.281576e-05
 [134,] 1.107236e-04 0.0001439444 3.775540e-05
 [135,] 1.340731e-04 0.0001435583 4.409193e-05
 [136,] 1.538191e-04 0.0001454122 5.196828e-05
 [137,] 1.134088e-04 0.0001468153 3.968487e-05
 [138,] 1.395431e-04 0.0001468620 4.549963e-05
 [139,] 8.497909e-05 0.0001406394 2.794743e-05
 [140,] 8.615126e-05 0.0001405079 2.833290e-05
 [141,] 8.682870e-05 0.0001406093 2.862567e-05
 [142,] 1.767621e-04 0.0001439918 6.172086e-05
 [143,] 1.448499e-04 0.0001450300 4.510824e-05
 [144,] 2.739932e-04 0.0001435109 9.266693e-05
 [145,] 1.235186e-04 0.0001438566 4.248519e-05
 [146,] 1.336926e-04 0.0001452342 4.160500e-05
 [147,] 2.161749e-03 0.0001447119 6.029559e-04
 [148,] 9.259475e-05 0.0001481507 3.175699e-05
 [149,] 1.391956e-04 0.0001420640 4.468161e-05
 [150,] 3.071810e-04 0.0001441381 1.045018e-04
 [151,] 1.278084e-04 0.0001507313 4.380803e-05
 [152,] 2.993857e-04 0.0001436565 9.736793e-05
 [153,] 2.699702e-04 0.0001437201 8.917609e-05
 [154,] 9.407367e-05 0.0001466448 3.022062e-05
 [155,] 1.572890e-04 0.0001474750 6.128682e-05
 [156,] 1.379309e-04 0.0001479083 4.695539e-05
 [157,] 1.009696e-04 0.0001439097 3.314768e-05
 [158,] 1.058165e-04 0.0001454673 3.154615e-05
 [159,] 4.075454e-04 0.0001427950 1.065850e-04
 [160,] 1.146249e-04 0.0001433070 3.890861e-05
 [161,] 3.357464e-04 0.0001435412 9.445951e-05
 [162,] 1.795210e-04 0.0001472315 6.440016e-05
 [163,] 3.150401e-04 0.0001421047 9.918046e-05
 [164,] 3.258574e-04 0.0001439880 9.527927e-05
 [165,] 1.273773e-04 0.0001475045 4.221273e-05
 [166,] 3.048191e-04 0.0001425938 8.579007e-05
 [167,] 1.441405e-04 0.0001448549 4.535741e-05
 [168,] 1.391621e-04 0.0001478376 4.711934e-05
 [169,] 3.126517e-04 0.0001438163 9.217634e-05
 [170,] 2.958772e-04 0.0001426344 8.322474e-05
 [171,] 3.435451e-04 0.0001438150 1.006429e-04
 [172,] 3.131642e-04 0.0001423270 9.012265e-05
 [173,] 3.225293e-04 0.0001425974 9.060402e-05
 [174,] 1.117900e-04 0.0001447503 3.566394e-05
 [175,] 1.758764e-04 0.0001475091 6.210977e-05
 [176,] 3.005180e-04 0.0001433847 8.655291e-05
 [177,] 3.384106e-04 0.0001435649 9.499367e-05
 [178,] 1.477294e-04 0.0001437630 5.002168e-05
 [179,] 3.220980e-04 0.0001437450 9.547194e-05
 [180,] 1.378875e-04 0.0001457623 4.196283e-05
 [181,] 1.394254e-04 0.0001425283 4.523402e-05
 [182,] 1.246870e-04 0.0001444221 4.325613e-05
 [183,] 1.804890e-04 0.0001448975 6.579656e-05
 [184,] 2.757603e-04 0.0001439777 8.034025e-05
 [185,] 1.781161e-04 0.0001472105 5.731815e-05
 [186,] 9.124517e-05 0.0001451246 3.117591e-05
 [187,] 1.265317e-04 0.0001462510 4.187680e-05
 [188,] 1.285345e-04 0.0001505366 5.011792e-05
 [189,] 9.483094e-05 0.0001533251 3.042854e-05
 [190,] 1.398808e-04 0.0001438349 4.337476e-05
 [191,] 1.069243e-04 0.0001539444 3.080850e-05
 [192,] 1.010933e-04 0.0001481056 3.401773e-05
 [193,] 1.398440e-04 0.0001490480 5.094105e-05
 [194,] 2.200164e-04 0.0001522167 9.740897e-05
 [195,] 9.081494e-05 0.0001447702 2.972896e-05
 [196,] 1.068495e-04 0.0001475044 3.530482e-05
 [197,] 1.495572e-04 0.0001445425 5.054759e-05
 [198,] 1.488026e-04 0.0001443024 4.856825e-05
 [199,] 2.255996e-04 0.0001478224 7.966130e-05
 [200,] 2.041569e-04 0.0001472980 7.040258e-05
 [201,] 8.757683e-05 0.0001430963 2.882421e-05
 [202,] 1.409801e-04 0.0001473189 4.726623e-05
 [203,] 9.577712e-05 0.0001534251 3.193439e-05
 [204,] 1.146362e-04 0.0001469851 4.114602e-05
 [205,] 1.153217e-04 0.0001470390 4.146623e-05
 [206,] 9.673015e-05 0.0001493247 3.236508e-05
 [207,] 1.586578e-04 0.0001479873 5.611390e-05
 [208,] 1.096841e-04 0.0001474613 3.617499e-05
 [209,] 1.396650e-04 0.0001445678 4.369035e-05
 [210,] 1.696600e-04 0.0001458992 5.159064e-05
 [211,] 2.271213e-04 0.0001481720 9.121651e-05
 [212,] 9.978364e-05 0.0001452558 3.199399e-05
 [213,] 1.392038e-04 0.0001446596 4.630067e-05
 [214,] 1.421166e-04 0.0001460099 4.713319e-05
 [215,] 8.349381e-05 0.0001416988 2.714729e-05
 [216,] 9.964730e-05 0.0001457535 3.193066e-05
 [217,] 8.485686e-05 0.0001418734 2.745514e-05
 [218,] 9.838258e-05 0.0001417196 3.252775e-05
 [219,] 1.676557e-04 0.0001469396 5.739388e-05
 [220,] 1.068792e-04 0.0001470844 3.547523e-05
 [221,] 1.344786e-04 0.0001467523 4.438030e-05
 [222,] 1.084563e-04 0.0001474926 3.577563e-05
 [223,] 1.067290e-04 0.0001474135 3.533103e-05
 [224,] 1.377443e-04 0.0001471607 4.596194e-05
 [225,] 1.548675e-04 0.0001456376 5.479116e-05
 [226,] 1.035439e-04 0.0001451583 3.481497e-05
 [227,] 1.071035e-04 0.0001474614 3.535390e-05
 [228,] 1.378245e-04 0.0001468641 4.472884e-05
 [229,] 1.132445e-04 0.0001465172 4.213174e-05
 [230,] 1.341646e-04 0.0001468994 4.458393e-05
 [231,] 1.380620e-04 0.0001468483 4.476984e-05
 [232,] 1.769414e-04 0.0001469171 5.877471e-05
 [233,] 1.480897e-04 0.0001464142 4.872750e-05
 [234,] 1.791026e-04 0.0001478249 5.973219e-05
 [235,] 8.929705e-05 0.0001436900 2.961656e-05
 [236,] 1.772528e-04 0.0001479691 5.707405e-05
 [237,] 1.399131e-04 0.0001464088 4.658101e-05
 [238,] 1.427472e-04 0.0001464520 4.755941e-05
 [239,] 1.562563e-04 0.0001479592 5.902062e-05
 [240,] 1.873603e-04 0.0001490888 5.603347e-05
 [241,] 1.289093e-04 0.0001425971 4.522277e-05
 [242,] 1.539345e-04 0.0001455478 4.721863e-05
 [243,] 1.882472e-04 0.0001511184 5.330578e-05
 [244,] 1.931895e-04 0.0001505595 5.483892e-05
 [245,] 2.049682e-04 0.0001521251 5.584164e-05
 [246,] 2.091048e-04 0.0001536049 5.543134e-05
 [247,] 1.115013e-04 0.0001474560 3.741620e-05
 [248,] 1.102831e-04 0.0001473935 3.656441e-05
 [249,] 1.765769e-04 0.0001469588 6.564535e-05
 [250,] 1.989662e-04 0.0001513286 5.558144e-05
 [251,] 2.130402e-04 0.0001520914 5.766122e-05
 [252,] 1.157949e-04 0.0001474011 3.860498e-05
 [253,] 1.534842e-04 0.0001555035 6.411670e-05
 [254,] 1.150899e-04 0.0001482640 3.804787e-05
 [255,] 1.893432e-04 0.0001496577 5.637717e-05
 [256,] 1.612026e-04 0.0001459639 5.730575e-05
 [257,] 1.141277e-04 0.0001483823 3.812042e-05
 [258,] 1.075265e-04 0.0001450841 3.607387e-05
 [259,] 1.604861e-04 0.0001458033 5.083807e-05
 [260,] 1.492621e-04 0.0001473917 4.483157e-05
 [261,] 1.282721e-04 0.0001470745 4.000941e-05
 [262,] 1.106521e-04 0.0001452930 3.486156e-05
 [263,] 2.210619e-04 0.0001460291 8.803003e-05
 [264,] 1.898720e-04 0.0001554965 8.513696e-05
 [265,] 1.861230e-04 0.0001571614 8.618100e-05
 [266,] 8.191914e-05 0.0001479757 2.769796e-05
 [267,] 1.456741e-04 0.0001476589 5.048042e-05
 [268,] 1.004157e-04 0.0001503796 3.171266e-05
 [269,] 1.236031e-04 0.0001458725 3.960550e-05
 [270,] 1.190150e-04 0.0001460042 3.838724e-05
 [271,] 1.992651e-04 0.0001468996 7.521312e-05
 [272,] 1.236587e-04 0.0001481078 4.125813e-05
 [273,] 4.127686e-04 0.0001592429 2.213358e-04
 [274,] 4.273090e-04 0.0001588189 2.283167e-04
 [275,] 1.006416e-04 0.0001507186 3.448997e-05
 [276,] 1.187141e-04 0.0001593021 3.658685e-05
 [277,] 2.194223e-04 0.0001477092 9.041182e-05
 [278,] 1.397491e-04 0.0001435923 5.169637e-05
 [279,] 1.229744e-04 0.0001439672 4.523995e-05
 [280,] 2.018971e-04 0.0001408148 6.941068e-05
 [281,] 1.235252e-04 0.0001500092 4.059991e-05
 [282,] 1.127359e-04 0.0001467449 3.772469e-05
 [283,] 2.895245e-04 0.0001437178 1.094236e-04
 [284,] 1.386007e-04 0.0001474124 4.546399e-05
 [285,] 1.250324e-04 0.0001464178 3.958263e-05
 [286,] 1.253189e-04 0.0001464471 3.963481e-05
 [287,] 1.894123e-04 0.0001472732 5.953653e-05
 [288,] 1.400689e-04 0.0001487186 5.325657e-05
 [289,] 1.406047e-04 0.0001478435 4.805227e-05
 [290,] 2.804766e-04 0.0001471634 1.090966e-04
 [291,] 1.160401e-04 0.0001444962 4.124667e-05
 [292,] 2.826617e-04 0.0001469098 1.090697e-04
 [293,] 1.249881e-04 0.0001472342 3.913038e-05
 [294,] 2.637464e-04 0.0001441993 9.721966e-05
 [295,] 1.395942e-04 0.0001475334 5.184609e-05
 [296,] 1.238343e-04 0.0001472926 4.014321e-05
 [297,] 1.788290e-04 0.0001433354 5.249114e-05
 [298,] 4.471962e-04 0.0001604642 2.459172e-04
 [299,] 1.422849e-04 0.0001446806 4.149432e-05
 [300,] 1.959358e-04 0.0001438543 7.025442e-05
 [301,] 1.276906e-04 0.0001469247 3.993619e-05
 [302,] 1.024712e-04 0.0001484892 3.252478e-05
 [303,] 2.613672e-04 0.0001458994 9.653429e-05
 [304,] 3.277913e-04 0.0001460141 1.225676e-04
 [305,] 1.335031e-04 0.0001470956 4.881835e-05
 [306,] 1.458658e-04 0.0001468912 4.443368e-05
 [307,] 1.397743e-04 0.0001469028 3.937122e-05
 [308,] 1.550204e-04 0.0001753135 8.321221e-05
 [309,] 1.396333e-04 0.0002061584 8.670464e-05
 [310,] 1.031601e-04 0.0001449301 3.275451e-05
 [311,] 2.372609e-04 0.0001432902 8.351635e-05
 [312,] 1.429329e-04 0.0001468987 4.009574e-05
 [313,] 2.465562e-04 0.0001433176 8.699173e-05
 [314,] 2.384406e-04 0.0001435668 8.514234e-05
 [315,] 2.240706e-04 0.0001431378 7.812676e-05
 [316,] 2.495538e-04 0.0001423735 7.543750e-05
 [317,] 2.272332e-04 0.0001443814 6.180785e-05
 [318,] 2.630435e-04 0.0001457641 9.664174e-05
 [319,] 2.542229e-04 0.0001430260 8.821396e-05
 [320,] 1.408509e-04 0.0001481180 3.905674e-05
 [321,] 1.509669e-04 0.0001818715 8.418451e-05
 [322,] 1.425833e-04 0.0001435064 4.219933e-05
 [323,] 2.280765e-04 0.0001450868 8.596810e-05
 [324,] 2.310024e-04 0.0001450457 8.701273e-05
 [325,] 1.413547e-04 0.0001555326 6.017495e-05
 [326,] 2.282367e-04 0.0001452296 8.641357e-05
 [327,] 1.416648e-04 0.0001480514 4.247925e-05
 [328,] 1.318869e-04 0.0001482650 4.232268e-05
 [329,] 2.309166e-04 0.0001448672 8.646863e-05
 [330,] 2.297207e-04 0.0001448998 8.609622e-05
 [331,] 2.008562e-04 0.0001431582 7.029543e-05
 [332,] 2.272823e-04 0.0001450658 8.559372e-05
 [333,] 8.311766e-05 0.0001465596 2.762329e-05
 [334,] 1.294678e-04 0.0001485151 3.960048e-05
 [335,] 1.531815e-04 0.0001417349 5.161583e-05
 [336,] 1.562681e-04 0.0001427393 5.508918e-05
 [337,] 9.061790e-05 0.0001479604 3.264338e-05
 [338,] 1.097154e-04 0.0001445079 3.470993e-05
 [339,] 9.105200e-05 0.0001477982 3.280284e-05
 [340,] 1.471151e-04 0.0001415989 4.918474e-05
 [341,] 1.307720e-04 0.0001481734 4.212273e-05
 [342,] 8.985713e-05 0.0001478120 3.224453e-05
 [343,] 8.989856e-05 0.0001477966 3.225897e-05
 [344,] 8.773517e-05 0.0001471675 3.107767e-05
 [345,] 1.020455e-04 0.0001483560 3.210472e-05
 [346,] 1.164299e-04 0.0001480256 3.865576e-05
 [347,] 1.209398e-04 0.0001479653 3.839943e-05
 [348,] 1.366800e-04 0.0001488467 4.284686e-05
 [349,] 8.057524e-05 0.0001562291 2.697788e-05
 [350,] 1.063223e-04 0.0001447253 3.379383e-05
 [351,] 9.844194e-05 0.0001516427 3.451620e-05
 [352,] 1.286346e-04 0.0001424869 4.352596e-05
 [353,] 1.242947e-04 0.0001428557 4.248932e-05
 [354,] 1.253514e-04 0.0001428720 4.289880e-05
 [355,] 1.330733e-04 0.0001575412 5.832872e-05
 [356,] 1.264777e-04 0.0001435311 4.406851e-05
 [357,] 1.180125e-04 0.0001479420 3.900115e-05
 [358,] 1.453633e-04 0.0001638975 6.595920e-05
 [359,] 1.177689e-04 0.0001479447 3.893850e-05
 [360,] 1.225088e-04 0.0001470513 3.963795e-05
 [361,] 8.543208e-05 0.0001452701 2.939999e-05
 [362,] 1.143572e-04 0.0001470983 3.729205e-05
 [363,] 1.174144e-04 0.0001479401 3.886213e-05
 [364,] 1.198902e-04 0.0001478529 3.951153e-05
 [365,] 1.431468e-04 0.0001473060 4.731352e-05
 [366,] 1.354240e-04 0.0001483537 4.537668e-05
 [367,] 1.314822e-04 0.0001506950 3.988481e-05
 [368,] 1.229981e-04 0.0001425054 3.849559e-05
 [369,] 1.458387e-04 0.0001427148 4.478088e-05
 [370,] 1.532006e-04 0.0001602384 6.870531e-05
 [371,] 1.209808e-04 0.0001476844 4.033271e-05
 [372,] 9.994303e-05 0.0001424740 3.056208e-05
 [373,] 1.107302e-04 0.0001473453 3.658394e-05
 [374,] 9.001154e-05 0.0001469450 2.859477e-05
 [375,] 8.911273e-05 0.0001466008 2.856171e-05
 [376,] 1.509425e-04 0.0001430141 4.979103e-05
 [377,] 1.197136e-04 0.0001486386 3.886495e-05
 [378,] 1.886688e-04 0.0001621826 4.400405e-05
 [379,] 1.086453e-04 0.0001418917 3.571922e-05
 [380,] 1.628159e-04 0.0001469661 5.437232e-05
 [381,] 1.537844e-04 0.0001472822 5.349135e-05
 [382,] 2.619497e-04 0.0001448111 6.842988e-05
 [383,] 1.094433e-04 0.0001495134 3.609334e-05
 [384,] 1.097001e-04 0.0001483153 3.627244e-05
 [385,] 3.307083e-04 0.0001460241 8.184271e-05
 [386,] 1.261493e-04 0.0001468954 4.485971e-05
 [387,] 2.672311e-04 0.0001458144 6.827082e-05
 [388,] 2.955605e-04 0.0001459836 7.419668e-05
 [389,] 1.184411e-04 0.0001466982 4.165290e-05
 [390,] 1.613473e-04 0.0001472527 5.441624e-05
 [391,] 2.961752e-04 0.0001459119 7.444163e-05
 [392,] 2.064835e-04 0.0001457192 5.886734e-05
 [393,] 1.542673e-04 0.0001477072 5.044565e-05
 [394,] 2.011434e-04 0.0001456471 5.759985e-05
 [395,] 1.618384e-04 0.0001476861 5.268241e-05
 [396,] 2.557159e-04 0.0001480602 6.293791e-05
 [397,] 2.696093e-04 0.0001480543 6.581361e-05
 [398,] 2.610643e-04 0.0001482541 6.384807e-05
 [399,] 2.465449e-04 0.0001478262 6.126100e-05
 [400,] 1.623638e-04 0.0001469619 5.422383e-05
 [401,] 1.095063e-04 0.0001485871 3.714072e-05
 [402,] 2.802479e-04 0.0001450092 7.241292e-05
 [403,] 2.814619e-04 0.0001449140 7.285994e-05
 [404,] 1.633690e-04 0.0001486922 4.900011e-05
 [405,] 2.880315e-04 0.0001450555 7.410189e-05
 [406,] 1.968532e-04 0.0001418276 5.982974e-05
 [407,] 1.929124e-04 0.0001417130 5.893912e-05
 [408,] 1.930682e-04 0.0001417546 5.880739e-05
 [409,] 1.929246e-04 0.0001417167 5.893802e-05
 [410,] 1.990396e-04 0.0001460959 5.626629e-05
 [411,] 1.217355e-04 0.0001466296 4.285760e-05
 [412,] 1.251474e-04 0.0001465372 4.404164e-05
 [413,] 1.892566e-04 0.0001417293 5.781986e-05
 [414,] 1.903451e-04 0.0001417315 5.811759e-05
 [415,] 1.658609e-04 0.0001469691 5.549153e-05
 [416,] 1.888360e-04 0.0001419046 5.704116e-05
 [417,] 1.660507e-04 0.0001469623 5.546667e-05
 [418,] 1.858171e-04 0.0001417698 5.666332e-05
 [419,] 1.681968e-04 0.0001472503 5.672714e-05
 [420,] 1.741041e-04 0.0001427653 5.107891e-05
 [421,] 1.638468e-04 0.0001423669 5.275470e-05
 [422,] 1.749767e-04 0.0001471100 6.480495e-05
 [423,] 1.733682e-04 0.0001423892 5.158191e-05
 [424,] 1.722082e-04 0.0001425523 5.094656e-05
 [425,] 2.009130e-04 0.0001457137 5.730588e-05
 [426,] 1.767787e-04 0.0001425974 5.209631e-05
 [427,] 1.581992e-04 0.0001472439 5.330137e-05
 [428,] 1.111535e-04 0.0001464401 3.858821e-05
 [429,] 1.240479e-04 0.0001469767 4.413600e-05
 [430,] 1.714021e-04 0.0001469562 5.711799e-05
 [431,] 1.531602e-04 0.0001468149 5.159399e-05
 [432,] 1.779664e-04 0.0001421983 5.337318e-05
 [433,] 1.618112e-04 0.0001469518 5.384215e-05
 [434,] 1.488076e-04 0.0001484513 5.700492e-05
 [435,] 2.053298e-04 0.0001419554 6.810486e-05
 [436,] 1.931863e-04 0.0001418625 6.159176e-05
 [437,] 1.320401e-04 0.0001478112 4.368449e-05
 [438,] 1.953605e-04 0.0001419283 5.897699e-05
 [439,] 1.620739e-04 0.0001472524 5.466672e-05
 [440,] 2.010111e-04 0.0001417977 6.109684e-05
 [441,] 9.441552e-05 0.0001438378 2.973438e-05
 [442,] 1.653174e-04 0.0001469562 5.508866e-05
 [443,] 1.785454e-04 0.0001426177 5.253144e-05
 [444,] 1.224548e-04 0.0001466616 4.316032e-05
 [445,] 2.055714e-04 0.0001472447 6.931538e-05
 [446,] 2.022366e-04 0.0001414032 6.812518e-05
 [447,] 1.685323e-04 0.0001465524 6.115290e-05
 [448,] 2.353994e-04 0.0001452479 6.738969e-05
 [449,] 1.845894e-04 0.0001469711 6.186230e-05
 [450,] 1.984237e-04 0.0001425177 5.809132e-05
 [451,] 1.910675e-04 0.0001420536 5.694426e-05
 [452,] 1.785915e-04 0.0001469707 5.984507e-05
 [453,] 1.815697e-04 0.0001469716 6.089672e-05
 [454,] 1.094939e-04 0.0001486672 3.606824e-05
 [455,] 2.867658e-04 0.0001497952 6.665815e-05
 [456,] 1.086809e-04 0.0001466583 3.783109e-05
 [457,] 2.031445e-04 0.0001452440 5.859211e-05
 [458,] 1.150299e-04 0.0001466808 4.032176e-05
 [459,] 2.321589e-04 0.0001444859 6.759875e-05
 [460,] 1.107729e-04 0.0001473061 3.909391e-05
 [461,] 1.102127e-04 0.0001470383 3.871858e-05
 [462,] 1.593772e-04 0.0001503292 6.667772e-05
 [463,] 1.363037e-04 0.0001444158 5.127239e-05
 [464,] 1.374182e-04 0.0001494859 5.560683e-05
 [465,] 1.431723e-04 0.0001475638 4.500923e-05
 [466,] 1.058496e-04 0.0001469167 3.115283e-05
 [467,] 9.433171e-05 0.0001451191 3.086943e-05
 [468,] 1.669888e-04 0.0001815950 9.830946e-05
 [469,] 9.454288e-05 0.0001473174 3.238960e-05
 [470,] 1.603191e-04 0.0001737872 8.503491e-05
 [471,] 2.134459e-04 0.0001449737 6.147778e-05
 [472,] 1.597697e-04 0.0001712494 8.247939e-05
 [473,] 2.550081e-04 0.0001555379 1.207922e-04
 [474,] 1.012439e-04 0.0001494037 2.985597e-05
 [475,] 1.556605e-04 0.0001483946 5.925531e-05
 [476,] 2.227159e-04 0.0001441187 6.504230e-05
 [477,] 1.844431e-04 0.0001429563 5.421045e-05
 [478,] 2.785320e-04 0.0001405777 9.355363e-05
 [479,] 1.533266e-04 0.0001499382 6.001484e-05
 [480,] 1.884738e-04 0.0001477410 6.089663e-05
 [481,] 2.311164e-04 0.0001455326 6.413806e-05
 [482,] 1.290928e-04 0.0001409165 4.128374e-05
 [483,] 1.056960e-04 0.0001481530 3.765519e-05
 [484,] 1.018732e-04 0.0001481067 3.597342e-05
 [485,] 1.897828e-04 0.0001478194 6.068087e-05
 [486,] 2.203822e-04 0.0001463449 6.027092e-05
 [487,] 1.408813e-04 0.0001474368 4.789380e-05
 [488,] 1.118248e-04 0.0001494708 3.722648e-05
 [489,] 5.027261e-04 0.0001454418 2.104380e-04
 [490,] 1.570670e-04 0.0001592214 6.976384e-05
 [491,] 1.436249e-04 0.0001475226 4.919101e-05
 [492,] 2.378936e-04 0.0001466352 7.940806e-05
 [493,] 1.938603e-04 0.0001478215 6.190884e-05
 [494,] 1.869302e-04 0.0001878904 1.263159e-04
 [495,] 1.444461e-04 0.0001475306 4.951235e-05
 [496,] 9.285397e-05 0.0001419355 3.183669e-05
 [497,] 9.980126e-05 0.0001484147 3.520000e-05
 [498,] 2.896388e-04 0.0001402739 8.623353e-05
 [499,] 2.502985e-04 0.0001466113 8.329467e-05
 [500,] 1.778660e-04 0.0001489086 4.783397e-05
 [501,] 1.464972e-04 0.0001474806 5.003777e-05
 [502,] 1.574969e-04 0.0001455358 5.324428e-05
 [503,] 1.311046e-04 0.0001691113 3.427715e-05
 [504,] 1.052968e-03 0.0001733310 7.706022e-04
 [505,] 9.851548e-05 0.0001450727 3.028800e-05
 [506,] 2.257051e-04 0.0001472575 7.146901e-05
 [507,] 2.516496e-04 0.0001486612 1.021930e-04
 [508,] 2.344422e-04 0.0001481974 9.357959e-05
 [509,] 2.248469e-04 0.0001486239 9.036400e-05
 [510,] 1.489862e-04 0.0001460549 4.779601e-05
 [511,] 1.981651e-04 0.0001480071 5.340328e-05
 [512,] 1.039866e-04 0.0001483765 3.702767e-05
 [513,] 1.018106e-04 0.0001480506 3.591965e-05
 [514,] 2.791750e-04 0.0001480900 1.123256e-04
 [515,] 1.831995e-04 0.0001480722 4.985882e-05
 [516,] 6.529428e-04 0.0001524066 3.116767e-04
 [517,] 1.732664e-04 0.0001499107 6.711340e-05
 [518,] 1.727154e-04 0.0001478075 4.770943e-05
 [519,] 2.060972e-04 0.0001494592 5.853667e-05
 [520,] 1.886065e-04 0.0001488759 7.224562e-05
 [521,] 1.121024e-04 0.0001482345 3.679805e-05
 [522,] 1.060867e-04 0.0001474096 3.744145e-05
 [523,] 1.019942e-04 0.0001478915 3.591877e-05
 [524,] 1.486976e-04 0.0001467267 4.718454e-05
 [525,] 9.920756e-05 0.0001467364 3.389627e-05
 [526,] 2.011220e-04 0.0001500299 8.067900e-05
 [527,] 2.139243e-04 0.0001454284 6.360016e-05
 [528,] 2.721788e-04 0.0001502175 6.897004e-05
 [529,] 8.460509e-05 0.0001507528 2.716716e-05
 [530,] 9.165835e-05 0.0001449541 2.933560e-05
 [531,] 3.421306e-04 0.0001462469 1.377366e-04
 [532,] 1.156019e-04 0.0001448146 3.851770e-05
 [533,] 1.451000e-04 0.0001472944 4.868987e-05
 [534,] 1.067144e-04 0.0001415229 3.671410e-05
 [535,] 1.626494e-04 0.0001469724 5.531807e-05
 [536,] 1.621775e-04 0.0001469775 5.518553e-05
 [537,] 8.638199e-05 0.0001417376 2.767666e-05
 [538,] 1.143306e-04 0.0001443910 3.665565e-05
 [539,] 1.021814e-04 0.0001519962 3.698167e-05
 [540,] 8.305847e-05 0.0001416600 2.731345e-05
 [541,] 2.800902e-04 0.0001592526 1.404919e-04
 [542,] 1.771203e-04 0.0001452308 5.250332e-05
 [543,] 1.308943e-04 0.0001475287 4.223388e-05
 [544,] 2.093569e-04 0.0001521211 8.751618e-05
 [545,] 1.217986e-04 0.0001427611 4.248022e-05
 [546,] 8.651715e-05 0.0001400870 2.837772e-05
 [547,] 1.926469e-04 0.0001405171 5.954275e-05
 [548,] 1.042724e-04 0.0001568526 3.248524e-05
 [549,] 9.996024e-05 0.0001409543 3.171513e-05
 [550,] 2.580591e-04 0.0001530352 1.225966e-04
 [551,] 1.048975e-04 0.0001472309 3.544963e-05
 [552,] 1.702283e-04 0.0001480064 6.197758e-05
 [553,] 2.242903e-04 0.0001488475 8.318972e-05
 [554,] 8.263358e-05 0.0001413159 2.716908e-05
 [555,] 1.157655e-04 0.0001482028 3.938678e-05
 [556,] 1.177240e-04 0.0001473162 3.960826e-05
 [557,] 9.805693e-05 0.0001472206 3.290564e-05
 [558,] 9.018744e-05 0.0001554976 3.423503e-05
 [559,] 8.501763e-05 0.0001510263 3.017609e-05
 [560,] 1.088501e-04 0.0001457131 3.837786e-05
 [561,] 1.586168e-04 0.0001463103 5.953052e-05
 [562,] 1.214967e-04 0.0001484189 4.658557e-05
 [563,] 1.140786e-04 0.0001519084 4.419745e-05
 [564,] 1.174982e-04 0.0001572123 4.757681e-05
 [565,] 1.239405e-04 0.0001488793 3.996820e-05
 [566,] 9.962733e-05 0.0001439933 3.383993e-05
 [567,] 1.023071e-04 0.0001702779 3.915757e-05
 [568,] 1.040177e-04 0.0001476842 3.451865e-05
 [569,] 1.050850e-04 0.0001476787 3.474610e-05
 [570,] 9.809695e-05 0.0001470870 3.362308e-05
 [571,] 9.684786e-05 0.0001469002 3.301810e-05
 [572,] 1.126330e-04 0.0001500704 4.302151e-05
 [573,] 1.500949e-04 0.0001474718 5.358148e-05
 [574,] 1.429479e-04 0.0001474568 4.678737e-05
 [575,] 9.843442e-05 0.0001475294 3.380496e-05
 [576,] 9.563589e-05 0.0001462803 3.173391e-05
 [577,] 1.509926e-04 0.0001474558 4.927736e-05
 [578,] 1.345219e-04 0.0001438507 4.119942e-05
 [579,] 1.103640e-04 0.0001651529 4.546081e-05
 [580,] 1.654125e-04 0.0001427442 5.970951e-05
 [581,] 2.210221e-04 0.0001431382 7.830815e-05
 [582,] 1.412949e-04 0.0001437815 4.631053e-05
 [583,] 3.123170e-04 0.0001461964 1.062156e-04
 [584,] 1.406663e-04 0.0001656048 3.475755e-05
 [585,] 2.116947e-04 0.0001456364 5.542469e-05
 [586,] 1.331332e-04 0.0001422119 4.314554e-05
 [587,] 1.155766e-04 0.0001473229 3.791531e-05
 [588,] 3.656504e-04 0.0001441818 1.119126e-04
 [589,] 1.453265e-04 0.0001442292 4.472955e-05
 [590,] 1.469563e-04 0.0001496133 5.528268e-05
 [591,] 1.062603e-04 0.0001455018 3.714775e-05
 [592,] 1.484188e-04 0.0001441893 4.991464e-05
 [593,] 1.045113e-04 0.0001514022 3.292344e-05
 [594,] 1.181499e-04 0.0001438100 3.749443e-05
 [595,] 1.416369e-04 0.0001456156 4.606521e-05
 [596,] 1.105587e-04 0.0001465254 3.514224e-05
 [597,] 1.841065e-04 0.0001457811 4.915326e-05
 [598,] 2.041190e-04 0.0001497029 4.955179e-05
 [599,] 5.091433e-04 0.0001484661 1.961698e-04
 [600,] 1.805952e-04 0.0001444877 4.993541e-05
 [601,] 2.071454e-04 0.0001492205 5.042014e-05
 [602,] 1.490336e-04 0.0001486102 3.949053e-05
 [603,] 5.218809e-04 0.0001486601 2.039592e-04
 [604,] 2.064926e-04 0.0001506533 4.944502e-05
 [605,] 3.282284e-04 0.0001440292 1.040625e-04
 [606,] 3.339231e-04 0.0001440273 1.065375e-04
 [607,] 2.094278e-04 0.0001506134 5.006644e-05
 [608,] 1.486239e-04 0.0001450105 5.348944e-05
 [609,] 4.764185e-04 0.0001484988 1.834403e-04
 [610,] 3.144223e-04 0.0001440690 1.046811e-04
 [611,] 3.471452e-04 0.0001440278 1.099902e-04
 [612,] 1.464294e-04 0.0001450054 5.250471e-05
 [613,] 1.436424e-04 0.0001449818 5.125240e-05
 [614,] 1.474795e-04 0.0001452865 5.328254e-05
 [615,] 3.822105e-04 0.0001436796 1.408844e-04
 [616,] 1.485382e-04 0.0001444478 5.276856e-05
 [617,] 1.603909e-04 0.0001428734 4.538080e-05
 [618,] 1.720486e-04 0.0001400041 5.414173e-05
 [619,] 1.413917e-04 0.0001471838 5.115688e-05
 [620,] 1.774353e-04 0.0001400977 5.453137e-05
 [621,] 1.437509e-04 0.0001439291 5.019949e-05
 [622,] 1.661168e-04 0.0001408279 5.094249e-05
 [623,] 1.469261e-04 0.0001444498 5.208207e-05
 [624,] 1.686568e-04 0.0001401433 5.486049e-05
 [625,] 3.284556e-04 0.0001440302 1.038040e-04
 [626,] 1.790431e-04 0.0001400560 5.731138e-05
 [627,] 1.442808e-04 0.0001439316 5.029578e-05
 [628,] 1.299570e-04 0.0001472641 4.633326e-05
 [629,] 1.110358e-04 0.0001435929 3.751584e-05
 [630,] 9.471655e-05 0.0001401856 3.134110e-05
 [631,] 8.937797e-05 0.0001402291 2.892404e-05
 [632,] 4.686518e-04 0.0001499383 1.946260e-04
 [633,] 1.162070e-04 0.0001434048 3.894291e-05
 [634,] 1.397486e-04 0.0001455006 3.940274e-05
 [635,] 1.073766e-04 0.0001448780 3.190909e-05
 [636,] 1.437171e-04 0.0001434309 4.941805e-05
 [637,] 1.412082e-04 0.0001458248 3.956865e-05
 [638,] 1.437146e-04 0.0001435981 4.964438e-05
 [639,] 1.475247e-04 0.0001433757 5.083143e-05
 [640,] 4.519548e-04 0.0001499963 1.877181e-04
 [641,] 1.005369e-04 0.0001432409 3.084833e-05
 [642,] 1.690210e-04 0.0001467505 5.672729e-05
 [643,] 1.453718e-04 0.0001466058 4.511382e-05
 [644,] 1.462133e-04 0.0001465248 4.507359e-05
 [645,] 1.394874e-04 0.0001494376 5.230646e-05
 [646,] 1.708485e-04 0.0001467647 5.748106e-05
 [647,] 9.999512e-05 0.0001447795 3.534826e-05
 [648,] 4.730104e-04 0.0001499918 1.970438e-04
 [649,] 1.077450e-04 0.0001440718 3.224159e-05
 [650,] 1.143789e-04 0.0001434524 3.407456e-05
 [651,] 1.455813e-04 0.0001469312 4.438034e-05
 [652,] 1.470744e-04 0.0001486266 4.509624e-05
 [653,] 1.347370e-04 0.0001466337 4.315975e-05
 [654,] 9.562294e-05 0.0001445157 3.344952e-05
 [655,] 1.457567e-04 0.0001469228 4.509505e-05
 [656,] 1.428051e-04 0.0001459569 4.814280e-05
 [657,] 1.247949e-04 0.0001425383 3.717971e-05
 [658,] 1.075428e-04 0.0001405806 3.389926e-05
 [659,] 1.659958e-04 0.0001473758 5.821839e-05
 [660,] 1.675784e-04 0.0001432239 5.400050e-05
 [661,] 1.628143e-04 0.0001432766 5.372740e-05
 [662,] 1.715642e-04 0.0001470536 5.755665e-05
 [663,] 1.207105e-04 0.0001485376 4.052351e-05
 [664,] 1.897245e-04 0.0001494829 7.341678e-05
 [665,] 1.740135e-04 0.0001432625 5.702024e-05
 [666,] 1.102219e-04 0.0001451186 3.697232e-05
 [667,] 1.713179e-04 0.0001438382 5.431349e-05
 [668,] 1.759480e-04 0.0001470111 5.828301e-05
 [669,] 1.020561e-04 0.0001514236 2.956051e-05
 [670,] 1.651766e-04 0.0001437642 5.288073e-05
 [671,] 1.049505e-04 0.0001515585 3.004665e-05
 [672,] 1.720852e-04 0.0001476429 5.920405e-05
 [673,] 1.581804e-04 0.0001530301 6.720558e-05
 [674,] 2.832598e-04 0.0001633197 5.715718e-05
 [675,] 1.216800e-04 0.0001485279 3.781241e-05
 [676,] 1.287003e-04 0.0001496748 4.500539e-05
 [677,] 4.315810e-04 0.0001488798 1.693547e-04
 [678,] 1.245765e-04 0.0001471268 3.913711e-05
 [679,] 1.249331e-04 0.0001463030 4.267001e-05
 [680,] 1.398361e-03 0.0001437006 5.306374e-04
 [681,] 1.339834e-04 0.0001447396 4.446350e-05
 [682,] 1.198736e-04 0.0001486054 4.093140e-05
 [683,] 4.398597e-04 0.0001462241 1.557686e-04
 [684,] 1.430205e-04 0.0001447096 4.732891e-05
 [685,] 4.532976e-04 0.0001484206 1.749992e-04
 [686,] 4.883199e-04 0.0001482566 1.870945e-04
 [687,] 1.513380e-04 0.0001439969 4.988357e-05
 [688,] 1.676112e-03 0.0001431830 6.475129e-04
 [689,] 6.046394e-04 0.0001483532 2.351975e-04
 [690,] 1.286551e-04 0.0001453052 4.212664e-05
 [691,] 1.458257e-04 0.0001441272 4.880233e-05
 [692,] 1.020622e-03 0.0001440742 4.051799e-04
 [693,] 6.911336e-04 0.0001490701 2.806255e-04
 [694,] 1.216750e-04 0.0001487622 3.823993e-05
 [695,] 3.697735e-04 0.0001405432 1.035934e-04
 [696,] 3.205333e-04 0.0001468244 8.017001e-05
 [697,] 1.235004e-04 0.0001476753 3.921691e-05
 [698,] 1.413601e-04 0.0001434411 4.587818e-05
 [699,] 5.004615e-04 0.0001482633 1.908604e-04
 [700,] 1.189551e-04 0.0001490727 3.632792e-05
 [701,] 3.493185e-04 0.0001409895 1.214631e-04
 [702,] 1.134089e-04 0.0001589206 3.515560e-05
 [703,] 1.195702e-04 0.0001471871 3.910538e-05
 [704,] 1.140822e-04 0.0001486766 3.562669e-05
 [705,] 5.167450e-04 0.0001480789 1.944236e-04
 [706,] 2.274352e-04 0.0001425997 6.123707e-05
 [707,] 2.791043e-04 0.0001422202 7.443091e-05
 [708,] 6.393042e-04 0.0001478673 2.376802e-04
 [709,] 1.177928e-04 0.0001459722 3.912189e-05
 [710,] 1.272512e-04 0.0001458166 4.000258e-05
 [711,] 1.198869e-04 0.0001467311 4.418659e-05
 [712,] 1.101105e-04 0.0001538774 3.519747e-05
 [713,] 1.246090e-04 0.0001497698 4.829441e-05
 [714,] 1.272320e-04 0.0001483903 4.849285e-05
 [715,] 1.056412e-04 0.0001417667 3.635721e-05
 [716,] 9.538751e-05 0.0001425436 3.110700e-05
 [717,] 1.182906e-04 0.0001415268 3.987108e-05
 [718,] 5.323608e-04 0.0001479173 1.977988e-04
 [719,] 5.916340e-04 0.0001442467 2.347419e-04
 [720,] 1.071524e-04 0.0001480389 3.474059e-05
 [721,] 5.238203e-04 0.0001476383 1.894381e-04
 [722,] 1.047420e-04 0.0001474570 3.482013e-05
 [723,] 3.842481e-04 0.0001476279 1.379873e-04
 [724,] 1.118132e-04 0.0001576255 3.518740e-05
 [725,] 1.381556e-04 0.0001430053 3.966874e-05
 [726,] 2.223426e-04 0.0001489774 8.360781e-05
 [727,] 1.136944e-04 0.0001411502 3.859645e-05
 [728,] 7.357757e-04 0.0001442203 2.444952e-04
 [729,] 1.089972e-04 0.0001404513 3.640698e-05
 [730,] 1.179430e-04 0.0001459027 3.884759e-05
 [731,] 5.326229e-04 0.0001476714 1.936047e-04
 [732,] 1.179333e-04 0.0001459129 3.883881e-05
 [733,] 9.500399e-05 0.0001469190 3.016516e-05
 [734,] 9.889398e-05 0.0001470748 3.085032e-05
 [735,] 1.725525e-04 0.0001462185 6.776457e-05
 [736,] 1.147663e-04 0.0001559996 3.551088e-05
 [737,] 2.674332e-04 0.0001476536 1.045594e-04
 [738,] 9.705742e-05 0.0001470469 3.099731e-05
 [739,] 1.818015e-04 0.0001464949 7.257759e-05
 [740,] 3.111914e-04 0.0001473146 1.069324e-04
 [741,] 2.298892e-04 0.0001476988 8.180174e-05
 [742,] 1.083369e-04 0.0001435126 3.531941e-05
 [743,] 1.395196e-04 0.0001489379 5.053495e-05
 [744,] 2.426278e-04 0.0001477595 8.663049e-05
 [745,] 1.425336e-04 0.0001495475 5.140595e-05
 [746,] 1.222860e-04 0.0001461364 4.408326e-05
 [747,] 1.169489e-04 0.0001485771 3.916055e-05
 [748,] 1.174766e-04 0.0001500078 3.972527e-05
 [749,] 1.177398e-04 0.0001455098 3.890106e-05
 [750,] 1.547505e-04 0.0001489951 6.183418e-05
 [751,] 1.164369e-04 0.0001482353 3.812282e-05
 [752,] 1.180025e-04 0.0001466320 3.835247e-05
 [753,] 2.109414e-04 0.0001472246 7.439800e-05
 [754,] 1.166900e-04 0.0001434613 3.714947e-05
 [755,] 2.009969e-04 0.0001480094 6.994017e-05
 [756,] 2.309855e-04 0.0001402234 7.174669e-05
 [757,] 1.003042e-04 0.0001445011 3.521889e-05
 [758,] 1.052515e-04 0.0001437297 3.493423e-05
 [759,] 8.587692e-05 0.0001475784 2.787634e-05
 [760,] 2.013013e-04 0.0001464156 5.764637e-05
 [761,] 1.085931e-04 0.0001447869 3.331403e-05
 [762,] 1.058507e-04 0.0001442996 3.274035e-05
 [763,] 9.563784e-05 0.0001433320 3.339739e-05
 [764,] 1.036935e-04 0.0001419187 3.325652e-05
 [765,] 1.249167e-04 0.0001419405 4.046505e-05
 [766,] 3.774477e-04 0.0001414031 1.257184e-04
 [767,] 1.163125e-04 0.0001407291 3.591273e-05
 [768,] 9.427414e-05 0.0001480203 3.215729e-05
 [769,] 9.707479e-05 0.0001474958 3.332829e-05
 [770,] 1.416182e-04 0.0001411348 4.215545e-05
 [771,] 3.156068e-04 0.0001501808 1.334848e-04
 [772,] 1.158692e-04 0.0001533027 3.218037e-05
 [773,] 1.180051e-04 0.0001545489 3.913140e-05
 [774,] 1.304364e-04 0.0001471687 4.421924e-05
 [775,] 3.301648e-04 0.0001477215 1.121689e-04
 [776,] 3.243361e-04 0.0001477129 1.097400e-04
 [777,] 1.251504e-04 0.0001484977 3.809991e-05
 [778,] 1.553990e-04 0.0001476412 5.505187e-05
 [779,] 3.356346e-04 0.0001477214 1.140023e-04
 [780,] 1.668647e-04 0.0001456811 4.668034e-05
 [781,] 1.648735e-04 0.0001452907 4.653898e-05
 [782,] 1.417907e-04 0.0001472166 4.845899e-05
 [783,] 1.700975e-04 0.0001451320 4.796186e-05
 [784,] 1.636078e-04 0.0001452497 4.627640e-05
 [785,] 1.643622e-04 0.0001453949 4.632754e-05
 [786,] 2.092039e-04 0.0001462578 5.473720e-05
 [787,] 8.252188e-05 0.0001427291 2.650407e-05
 [788,] 8.623122e-05 0.0001543126 2.957156e-05
 [789,] 1.166856e-04 0.0001575124 3.957727e-05
 [790,] 1.167144e-04 0.0001622649 4.014498e-05
 [791,] 1.172246e-04 0.0001589872 3.965961e-05
 [792,] 1.219860e-04 0.0001441186 3.774053e-05
 [793,] 1.060956e-04 0.0001431965 3.765469e-05
 [794,] 9.454487e-05 0.0001447460 3.378765e-05
 [795,] 1.062139e-04 0.0001432708 3.774839e-05
 [796,] 8.267025e-05 0.0001429591 2.798657e-05
 [797,] 9.467429e-05 0.0001466749 3.122838e-05
 [798,] 2.148980e-04 0.0001584414 1.040521e-04
 [799,] 1.395767e-04 0.0001472657 4.782255e-05
 [800,] 2.152927e-04 0.0001584137 1.042192e-04
 [801,] 1.015087e-04 0.0001425412 3.557559e-05
 [802,] 8.542050e-05 0.0001462580 2.812361e-05
 [803,] 1.075332e-04 0.0001783861 4.871874e-05
 [804,] 1.171254e-04 0.0001465847 3.820085e-05
 [805,] 1.197766e-04 0.0001485959 3.798316e-05
 [806,] 1.184029e-04 0.0001488026 3.826901e-05
 [807,] 1.179254e-04 0.0001476643 3.831931e-05
 [808,] 8.715080e-05 0.0001456410 2.927119e-05
 [809,] 8.716362e-05 0.0001462255 2.938829e-05
 [810,] 9.101713e-05 0.0001467366 3.134438e-05
 [811,] 9.111555e-05 0.0001467407 3.138898e-05
 [812,] 9.660575e-05 0.0001496494 3.461685e-05
 [813,] 9.091164e-05 0.0001497864 3.175666e-05
 [814,] 9.189243e-05 0.0001476496 3.197672e-05
 [815,] 1.170653e-04 0.0001523406 3.963839e-05
 [816,] 1.007848e-04 0.0001466778 3.483463e-05
 [817,] 8.272028e-05 0.0001426653 2.766842e-05
 [818,] 9.363768e-05 0.0001404223 3.091202e-05
 [819,] 2.999849e-04 0.0001476715 1.011808e-04
 [820,] 3.435426e-04 0.0001460866 1.156448e-04
 [821,] 2.449092e-04 0.0001472986 7.641426e-05
 [822,] 9.043610e-05 0.0001472359 2.948054e-05
 [823,] 1.159646e-04 0.0001493934 3.818595e-05
 [824,] 1.162846e-04 0.0001488850 3.831180e-05
 [825,] 3.163633e-04 0.0001433652 9.535638e-05
 [826,] 9.108046e-05 0.0001456221 3.070254e-05
 [827,] 1.635126e-04 0.0001400059 5.168296e-05
 [828,] 8.314600e-05 0.0001475590 2.848760e-05
 [829,] 1.790211e-04 0.0001523824 7.773814e-05
 [830,] 6.730431e-04 0.0001506484 3.207658e-04
 [831,] 1.779464e-04 0.0001473916 5.636799e-05
 [832,] 2.503321e-04 0.0001709749 1.414783e-04
 [833,] 3.812845e-04 0.0001511657 1.766172e-04
 [834,] 2.837783e-04 0.0001582799 1.411570e-04
 [835,] 2.502657e-04 0.0001431230 9.122187e-05
 [836,] 1.738931e-04 0.0001482385 5.401297e-05
 [837,] 2.455155e-04 0.0001660875 1.311019e-04
 [838,] 1.185682e-04 0.0001459611 3.914492e-05
 [839,] 3.892289e-04 0.0001570983 1.999223e-04
 [840,] 2.217828e-04 0.0001523877 9.826769e-05
 [841,] 2.648592e-04 0.0001794249 1.626042e-04
 [842,] 1.874883e-04 0.0001530545 8.108053e-05
 [843,] 2.492150e-04 0.0001494080 1.075962e-04
 [844,] 1.350306e-04 0.0001582737 5.903974e-05
 [845,] 2.175107e-04 0.0001534905 9.851945e-05
 [846,] 1.729585e-04 0.0001544641 7.609867e-05
 [847,] 2.374460e-04 0.0001528553 1.071310e-04
 [848,] 1.837367e-04 0.0001550869 8.299800e-05
 [849,] 1.906123e-04 0.0001548590 8.623326e-05
 [850,] 1.788218e-04 0.0001550330 7.955529e-05
 [851,] 3.279078e-04 0.0001536659 1.577490e-04
 [852,] 1.962252e-04 0.0001505351 8.007909e-05
 [853,] 1.087270e-04 0.0001428947 3.419956e-05
 [854,] 2.541655e-04 0.0001609284 1.312693e-04
 [855,] 2.508682e-04 0.0001462234 7.450452e-05
 [856,] 1.164471e-04 0.0001480273 3.815412e-05
 [857,] 1.121194e-04 0.0001453037 3.722244e-05
 [858,] 1.151063e-04 0.0001477356 3.750654e-05
 [859,] 1.212270e-04 0.0001456976 4.369730e-05
 [860,] 1.025011e-04 0.0001503823 3.382820e-05
 [861,] 1.510319e-04 0.0001457842 5.470933e-05
 [862,] 1.042250e-04 0.0001471108 3.382999e-05
 [863,] 1.026699e-04 0.0001469856 3.359387e-05
 [864,] 1.471977e-04 0.0001445512 4.996769e-05
 [865,] 1.029622e-04 0.0001466467 3.368885e-05
 [866,] 1.024827e-04 0.0001489892 3.456805e-05
 [867,] 1.020558e-04 0.0001488516 3.354091e-05
 [868,] 1.018111e-04 0.0001474693 3.390521e-05
 [869,] 3.038682e-04 0.0001531571 1.432171e-04
 [870,] 1.021205e-04 0.0001486353 3.452142e-05
 [871,] 1.215448e-04 0.0001483584 4.048349e-05
 [872,] 1.018357e-04 0.0001487104 3.415251e-05
 [873,] 1.018688e-04 0.0001482314 3.400405e-05
 [874,] 1.023475e-04 0.0001471605 3.425582e-05
 [875,] 1.210525e-04 0.0001519847 4.626642e-05
 [876,] 1.295044e-04 0.0001520921 5.017651e-05
 [877,] 1.428810e-04 0.0001464288 5.240286e-05
 [878,] 1.018343e-04 0.0001474053 3.377335e-05
 [879,] 1.256944e-04 0.0001522704 4.857175e-05
 [880,] 1.363972e-04 0.0001501966 5.177661e-05
 [881,] 1.219081e-04 0.0001518007 4.653638e-05
 [882,] 1.019801e-04 0.0001470596 3.377589e-05
 [883,] 1.020977e-04 0.0001470756 3.375754e-05
 [884,] 1.019646e-04 0.0001463836 3.374560e-05
 [885,] 2.834252e-04 0.0001544149 1.352388e-04
 [886,] 1.590280e-04 0.0001476101 4.831284e-05
 [887,] 1.584958e-04 0.0001440350 5.238293e-05
 [888,] 2.983494e-04 0.0001551627 1.449531e-04
 [889,] 1.941307e-04 0.0001479429 5.848792e-05
 [890,] 1.194974e-04 0.0001523567 4.579554e-05
 [891,] 2.967861e-04 0.0001552650 1.443194e-04
 [892,] 2.909896e-04 0.0001552007 1.410129e-04
 [893,] 3.029673e-04 0.0001462573 1.255947e-04
 [894,] 1.598477e-04 0.0001442142 5.385262e-05
 [895,] 3.658506e-04 0.0001430318 1.387281e-04
 [896,] 2.168658e-04 0.0001542165 1.002628e-04
 [897,] 2.797466e-04 0.0001522184 1.286127e-04
 [898,] 1.578557e-04 0.0001440390 5.227676e-05
 [899,] 3.281537e-04 0.0001501468 1.480062e-04
 [900,] 3.102533e-04 0.0001546919 1.503320e-04
 [901,] 3.144244e-04 0.0001548198 1.529101e-04
 [902,] 3.136053e-04 0.0001549270 1.527218e-04
 [903,] 3.109706e-04 0.0001550006 1.514616e-04
 [904,] 1.351977e-04 0.0001487888 4.780506e-05
 [905,] 1.329104e-04 0.0001487865 4.687715e-05
 [906,] 1.454730e-04 0.0001478003 4.878928e-05
 [907,] 1.237475e-04 0.0001520696 4.754773e-05
 [908,] 2.768541e-04 0.0001515046 1.253245e-04
 [909,] 2.955987e-04 0.0001546232 1.422471e-04
 [910,] 1.427549e-04 0.0001474531 4.448512e-05
 [911,] 1.194023e-04 0.0001523512 4.574229e-05
 [912,] 1.273650e-04 0.0001516303 4.886736e-05
 [913,] 2.771741e-04 0.0001491640 1.208814e-04
 [914,] 1.323254e-04 0.0001484215 4.620920e-05
 [915,] 6.487363e-04 0.0001647901 3.951791e-04
 [916,] 2.827474e-04 0.0001476418 1.191819e-04
 [917,] 2.604742e-04 0.0001504057 1.150532e-04
 [918,] 2.588691e-04 0.0001488147 1.109407e-04
 [919,] 2.964508e-04 0.0001553542 1.448391e-04
 [920,] 2.688770e-04 0.0001497945 1.178477e-04
 [921,] 1.504679e-04 0.0001483551 4.679368e-05
 [922,] 1.020972e-04 0.0001484156 3.403677e-05
 [923,] 3.160504e-04 0.0001539391 1.516008e-04
 [924,] 1.257765e-04 0.0001526240 4.885119e-05
 [925,] 1.641863e-04 0.0001526436 6.945993e-05
 [926,] 1.025833e-04 0.0001456464 3.373240e-05
 [927,] 1.128051e-04 0.0001500438 4.149334e-05
 [928,] 1.471754e-04 0.0001548365 6.408183e-05
 [929,] 1.319320e-04 0.0001422062 4.598172e-05
 [930,] 1.217379e-04 0.0001605127 5.350216e-05
 [931,] 1.269027e-04 0.0001524583 5.237830e-05
 [932,] 9.812147e-05 0.0001520796 3.569583e-05
 [933,] 1.199579e-04 0.0001582384 4.711797e-05
 [934,] 9.864314e-05 0.0001520208 3.592886e-05
 [935,] 9.751334e-05 0.0001529544 3.564678e-05
 [936,] 9.294041e-05 0.0001470857 3.283986e-05
 [937,] 1.002500e-04 0.0001521864 3.675697e-05
 [938,] 1.184538e-04 0.0001442981 3.893946e-05
 [939,] 9.641204e-05 0.0001435736 3.300982e-05
 [940,] 1.222218e-04 0.0001485732 3.901559e-05
 [941,] 9.254082e-05 0.0001474152 3.276269e-05
 [942,] 1.250429e-04 0.0001507782 5.054097e-05
 [943,] 9.432007e-05 0.0001476570 3.363727e-05
 [944,] 9.755922e-05 0.0001429946 3.302878e-05
 [945,] 1.185968e-04 0.0001446186 3.925756e-05
 [946,] 1.198958e-04 0.0001456037 3.947995e-05
 [947,] 9.586885e-05 0.0001429592 3.238497e-05
 [948,] 1.483733e-04 0.0001508781 5.565540e-05
 [949,] 1.214902e-04 0.0001475870 3.905312e-05
 [950,] 9.611568e-05 0.0001430748 3.256197e-05
 [951,] 2.205165e-04 0.0001513381 9.506052e-05
 [952,] 1.054560e-04 0.0001432705 3.613975e-05
 [953,] 1.192042e-04 0.0001479308 3.912740e-05
 [954,] 9.991641e-05 0.0001455230 3.347732e-05
 [955,] 9.695274e-05 0.0001515275 3.495135e-05
 [956,] 9.729386e-05 0.0001519925 3.526270e-05
 [957,] 1.213089e-04 0.0001476950 3.901589e-05
 [958,] 2.403074e-04 0.0001473724 9.645603e-05
 [959,] 9.345309e-05 0.0001460759 3.272003e-05
 [960,] 9.469784e-05 0.0001429030 3.191036e-05
 [961,] 9.697163e-05 0.0001429110 3.274610e-05
 [962,] 9.938841e-05 0.0001526676 3.648712e-05
 [963,] 9.911169e-05 0.0001518192 3.608820e-05
 [964,] 9.753012e-05 0.0001429727 3.300055e-05
 [965,] 1.205172e-04 0.0001481638 3.924575e-05
 [966,] 9.821009e-05 0.0001428027 3.308195e-05
 [967,] 9.817824e-05 0.0001524203 3.582896e-05
 [968,] 1.011023e-04 0.0001519641 3.702003e-05
 [969,] 1.210270e-04 0.0001492163 4.215959e-05
 [970,] 1.159153e-04 0.0001504115 4.002447e-05
 [971,] 1.191322e-04 0.0001446385 3.950461e-05
 [972,] 1.297593e-04 0.0001506922 5.276269e-05
 [973,] 9.751700e-05 0.0001429868 3.227299e-05
 [974,] 1.011972e-04 0.0001518504 3.708662e-05
 [975,] 1.383104e-04 0.0001503724 5.666322e-05
 [976,] 9.825881e-05 0.0001429417 3.322798e-05
 [977,] 1.020263e-04 0.0001490969 3.328487e-05
 [978,] 9.561778e-05 0.0001429070 3.224865e-05
 [979,] 9.296762e-05 0.0001463551 3.260956e-05
 [980,] 1.211264e-04 0.0001474635 3.902461e-05
 [981,] 9.656009e-05 0.0001431880 3.280763e-05
 [982,] 1.343133e-04 0.0001488994 5.376743e-05
 [983,] 1.375102e-04 0.0001503863 5.627229e-05
 [984,] 9.566940e-05 0.0001431015 3.241686e-05
 [985,] 9.425184e-05 0.0001429385 3.177905e-05
 [986,] 1.187257e-04 0.0001446624 3.933154e-05
 [987,] 1.287627e-04 0.0001479472 4.113786e-05
 [988,] 9.029261e-05 0.0001459369 3.149998e-05
 [989,] 1.109532e-04 0.0001464671 3.679114e-05
 [990,] 9.911593e-05 0.0001513162 3.698542e-05
 [991,] 8.558030e-05 0.0001433091 2.800882e-05
 [992,] 1.252955e-04 0.0001461404 4.439075e-05
 [993,] 1.368566e-04 0.0001614780 6.258741e-05
 [994,] 8.796819e-05 0.0001444418 3.015280e-05
 [995,] 9.419534e-05 0.0001510112 3.293866e-05
 [996,] 1.122853e-04 0.0001444142 3.676805e-05
 [997,] 1.128929e-04 0.0001476712 3.883428e-05
 [998,] 1.037830e-04 0.0001530797 4.096264e-05
 [999,] 1.066736e-04 0.0001511835 4.174966e-05
[1000,] 1.092831e-04 0.0001499703 4.253739e-05
[1001,] 9.371392e-05 0.0001494877 3.235571e-05
[1002,] 1.014915e-04 0.0001492621 3.347147e-05
[1003,] 9.823475e-05 0.0001421421 3.246926e-05
[1004,] 1.005001e-04 0.0001523173 3.484233e-05
[1005,] 9.380421e-05 0.0001444963 3.118716e-05
[1006,] 1.038691e-04 0.0001528831 3.692842e-05
[1007,] 8.918432e-05 0.0001507683 3.112588e-05
[1008,] 9.802377e-05 0.0001422214 3.255116e-05
[1009,] 1.480023e-04 0.0001478549 5.344255e-05
[1010,] 9.634850e-05 0.0001422065 3.195800e-05
[1011,] 9.417690e-05 0.0001495706 3.270641e-05
[1012,] 1.201006e-04 0.0001474603 3.996794e-05
[1013,] 9.008802e-05 0.0001410558 2.968211e-05
[1014,] 9.802442e-05 0.0001423316 3.275466e-05
[1015,] 1.084822e-04 0.0001481292 4.137522e-05
[1016,] 9.744393e-05 0.0001425526 3.267753e-05
[1017,] 1.209305e-04 0.0001473346 3.995236e-05
[1018,] 1.132181e-04 0.0001450418 3.749304e-05
[1019,] 1.374119e-04 0.0001449149 5.147524e-05
[1020,] 9.505501e-05 0.0001504216 3.347644e-05
[1021,] 9.145139e-05 0.0001429742 3.088689e-05
[1022,] 9.318135e-05 0.0001523911 3.256624e-05
[1023,] 1.207668e-04 0.0001477522 3.994918e-05
[1024,] 1.206482e-04 0.0001476061 4.016683e-05
[1025,] 1.035552e-04 0.0001489307 3.352302e-05
[1026,] 1.157985e-04 0.0001476261 3.858075e-05
[1027,] 1.311999e-04 0.0001479251 4.120526e-05
[1028,] 1.206402e-04 0.0001476538 4.016392e-05
[1029,] 9.887352e-05 0.0001549404 3.679379e-05
[1030,] 1.054597e-04 0.0001430657 3.268916e-05
[1031,] 1.065144e-04 0.0001478713 3.310211e-05
[1032,] 1.282198e-04 0.0001485880 4.258273e-05
[1033,] 9.997489e-05 0.0001454703 3.304959e-05
[1034,] 1.181360e-04 0.0001470914 3.959793e-05
[1035,] 1.274517e-04 0.0001438847 4.686812e-05
[1036,] 1.011518e-04 0.0001481746 3.491284e-05
[1037,] 8.766223e-05 0.0001408699 2.816655e-05
[1038,] 1.028905e-04 0.0001464419 3.391641e-05
[1039,] 1.179595e-04 0.0001471161 3.937641e-05
[1040,] 1.127339e-04 0.0001479879 3.644476e-05
[1041,] 1.136592e-04 0.0001479840 3.669193e-05
[1042,] 1.079488e-04 0.0001451687 3.611474e-05
[1043,] 1.105936e-04 0.0001477805 3.508545e-05
[1044,] 1.106030e-04 0.0001490710 3.877649e-05
[1045,] 1.108914e-04 0.0001490710 3.890263e-05
[1046,] 8.946658e-05 0.0001401460 2.890261e-05
[1047,] 8.256839e-05 0.0001400013 2.703028e-05
[1048,] 8.340171e-05 0.0001399974 2.731262e-05
[1049,] 8.634902e-05 0.0001424398 2.836942e-05
[1050,] 1.016319e-04 0.0001496549 3.480137e-05
[1051,] 8.290763e-05 0.0001440825 2.830617e-05
[1052,] 1.039383e-04 0.0001491448 3.598331e-05
[1053,] 1.687489e-04 0.0001484860 6.144272e-05
[1054,] 8.381873e-05 0.0001429565 2.765748e-05
[1055,] 8.453290e-05 0.0001597644 3.161384e-05
[1056,] 8.487270e-05 0.0001421107 2.876842e-05
[1057,] 8.436585e-05 0.0001463485 2.947385e-05
[1058,] 8.393805e-05 0.0001428904 2.765236e-05
[1059,] 8.426266e-05 0.0001620778 3.168470e-05
[1060,] 8.586297e-05 0.0001421530 2.919139e-05
[1061,] 8.841123e-05 0.0001472912 2.973508e-05
[1062,] 1.493954e-04 0.0001489468 4.652146e-05
[1063,] 8.346426e-05 0.0001449152 2.874869e-05
[1064,] 1.743843e-04 0.0001478070 5.897393e-05
[1065,] 9.938233e-05 0.0001472870 3.303954e-05
[1066,] 8.224894e-05 0.0001408886 2.697137e-05
[1067,] 1.576844e-04 0.0001482878 5.666514e-05
[1068,] 8.405667e-05 0.0001492932 2.980312e-05
[1069,] 1.224054e-04 0.0001475194 3.998543e-05
[1070,] 9.000465e-05 0.0001449877 3.007250e-05
[1071,] 1.007514e-04 0.0001472890 3.349463e-05
[1072,] 8.803372e-05 0.0001451839 2.930990e-05
[1073,] 1.023105e-04 0.0001490840 3.505868e-05
[1074,] 1.234233e-04 0.0001464835 4.059945e-05
[1075,] 1.027942e-04 0.0001489488 3.528171e-05
[1076,] 1.228036e-04 0.0001464767 4.081348e-05
[1077,] 8.218964e-05 0.0001429832 2.776702e-05
[1078,] 8.681823e-05 0.0001446785 3.029291e-05
[1079,] 8.339877e-05 0.0001437011 2.848897e-05
[1080,] 8.442155e-05 0.0001431157 2.885345e-05
[1081,] 8.305567e-05 0.0001450400 2.854602e-05
[1082,] 8.208995e-05 0.0001412904 2.698812e-05
[1083,] 1.250979e-04 0.0001460200 4.234482e-05
[1084,] 1.025710e-04 0.0001487088 3.508989e-05
[1085,] 1.028297e-04 0.0001488252 3.526590e-05
[1086,] 8.450171e-05 0.0001440215 2.908982e-05
[1087,] 1.037221e-04 0.0001484864 3.566056e-05
[1088,] 8.471482e-05 0.0001495680 3.022718e-05
[1089,] 8.433885e-05 0.0001515278 3.031406e-05
[1090,] 8.879947e-05 0.0001448321 2.924071e-05
[1091,] 8.666358e-05 0.0001467467 3.070770e-05
[1092,] 1.022098e-04 0.0001487781 3.490501e-05
[1093,] 1.031979e-04 0.0001486455 3.540946e-05
[1094,] 1.194849e-04 0.0001503691 4.015924e-05
[1095,] 8.286952e-05 0.0001413342 2.737973e-05
[1096,] 8.233511e-05 0.0001414021 2.713878e-05
[1097,] 1.241537e-04 0.0001463761 4.062990e-05
[1098,] 1.600091e-04 0.0001469639 5.245336e-05
[1099,] 8.342724e-05 0.0001447769 2.870417e-05
[1100,] 8.211455e-05 0.0001439729 2.704035e-05
[1101,] 8.841527e-05 0.0001448007 2.915262e-05
[1102,] 1.266070e-04 0.0001477859 4.167975e-05
[1103,] 8.742688e-05 0.0001455312 2.908924e-05
[1104,] 8.555121e-05 0.0001435806 2.948264e-05
[1105,] 8.326166e-05 0.0001433420 2.776262e-05
[1106,] 8.500598e-05 0.0001435516 2.922424e-05
[1107,] 8.450691e-05 0.0001465430 2.958421e-05
[1108,] 1.019910e-04 0.0001496200 3.496462e-05
[1109,] 8.907631e-05 0.0001428324 3.076651e-05
[1110,] 8.586149e-05 0.0001488571 3.070176e-05
[1111,] 1.453974e-04 0.0001435689 4.287323e-05
[1112,] 9.292735e-05 0.0001423553 2.982434e-05
[1113,] 1.336967e-04 0.0001476565 4.559126e-05
[1114,] 1.289772e-04 0.0001400771 4.037877e-05
[1115,] 8.969320e-05 0.0001449151 2.965079e-05
[1116,] 9.659048e-05 0.0001444612 3.182729e-05
[1117,] 9.690605e-05 0.0001446020 3.168553e-05
[1118,] 8.572771e-05 0.0001439640 2.831594e-05
[1119,] 1.019800e-04 0.0001473591 3.370388e-05
[1120,] 1.433995e-04 0.0001496876 5.551386e-05
[1121,] 1.368986e-04 0.0001484871 4.906424e-05
[1122,] 1.783632e-04 0.0001432536 6.348289e-05
[1123,] 1.219938e-04 0.0001500321 4.790936e-05
[1124,] 1.449708e-04 0.0001419710 4.691198e-05
[1125,] 2.183701e-04 0.0001430482 7.749371e-05
[1126,] 1.850412e-04 0.0001409864 6.310748e-05
[1127,] 1.559580e-04 0.0001439443 5.274872e-05
[1128,] 1.557463e-04 0.0001452964 5.528971e-05
[1129,] 1.139100e-04 0.0001444604 3.697922e-05
[1130,] 1.130829e-04 0.0001436868 3.688730e-05
[1131,] 1.196698e-04 0.0001478977 4.004505e-05
[1132,] 1.113119e-04 0.0001432163 3.576853e-05
[1133,] 1.134503e-04 0.0001487915 4.227210e-05
[1134,] 9.242874e-05 0.0001468348 3.134386e-05
[1135,] 9.279015e-05 0.0001422071 3.072918e-05
[1136,] 9.266529e-05 0.0001467154 3.139734e-05
[1137,] 1.333156e-04 0.0001443411 4.523648e-05
[1138,] 1.323086e-04 0.0001462388 4.807609e-05
[1139,] 1.112395e-04 0.0001482334 4.099779e-05
[1140,] 1.254548e-04 0.0001442977 4.297460e-05
[1141,] 1.023826e-04 0.0001412468 3.442262e-05
[1142,] 1.150680e-04 0.0001441439 3.721217e-05
[1143,] 9.772099e-05 0.0001474084 3.203241e-05
[1144,] 1.405357e-04 0.0001480057 4.679799e-05
[1145,] 9.826697e-05 0.0001447056 3.329050e-05
[1146,] 9.186166e-05 0.0001455065 3.022951e-05
[1147,] 1.132604e-04 0.0001461283 3.809772e-05
[1148,] 1.160998e-04 0.0001461395 3.967733e-05
[1149,] 9.520735e-05 0.0001485276 2.922281e-05
[1150,] 8.714181e-05 0.0001442484 2.824856e-05
[1151,] 1.145307e-04 0.0001484400 3.883426e-05
[1152,] 1.264887e-04 0.0001561699 3.570162e-05
[1153,] 8.637866e-05 0.0001482780 2.897065e-05
[1154,] 1.212834e-04 0.0001480064 4.032843e-05
[1155,] 1.428219e-04 0.0001404338 4.360273e-05
[1156,] 1.138393e-04 0.0001488363 3.733908e-05
[1157,] 1.095673e-04 0.0001479217 3.542601e-05
[1158,] 8.632373e-05 0.0001475754 2.875342e-05
[1159,] 8.662686e-05 0.0001483896 2.811768e-05
[1160,] 8.167482e-05 0.0001471384 2.750008e-05
[1161,] 1.141229e-04 0.0001487996 3.733900e-05
[1162,] 8.660561e-05 0.0001483266 2.852706e-05
[1163,] 1.453077e-04 0.0001405525 4.401459e-05
[1164,] 1.007610e-04 0.0001465155 3.336273e-05
[1165,] 8.746430e-05 0.0001421370 2.959079e-05
[1166,] 1.423875e-04 0.0001405121 4.335078e-05
[1167,] 1.270180e-04 0.0001480840 4.157023e-05
[1168,] 8.208612e-05 0.0001477479 2.790679e-05
[1169,] 8.668696e-05 0.0001565415 2.865891e-05
[1170,] 1.132733e-04 0.0001475031 3.765571e-05
[1171,] 8.175360e-05 0.0001490618 2.719227e-05
[1172,] 1.245108e-04 0.0001437646 3.844937e-05
[1173,] 1.341869e-04 0.0001424279 4.213201e-05
[1174,] 8.465457e-05 0.0001409060 2.786329e-05
[1175,] 8.202622e-05 0.0001469473 2.723221e-05
[1176,] 1.138792e-04 0.0001488124 3.733660e-05
[1177,] 8.662848e-05 0.0001488126 2.852146e-05
[1178,] 8.214455e-05 0.0001435157 2.696637e-05
[1179,] 8.220461e-05 0.0001431547 2.695122e-05
[1180,] 8.202592e-05 0.0001465999 2.725037e-05
[1181,] 1.056369e-04 0.0001466683 3.491445e-05
[1182,] 8.202966e-05 0.0001467070 2.724307e-05
[1183,] 8.209539e-05 0.0001472317 2.723905e-05
[1184,] 1.164930e-04 0.0001471703 4.257766e-05
[1185,] 1.139661e-04 0.0001488578 3.733793e-05
[1186,] 8.172656e-05 0.0001473396 2.755869e-05
[1187,] 1.437493e-04 0.0001474134 4.637543e-05
[1188,] 1.176136e-04 0.0001477565 3.907860e-05
[1189,] 1.145823e-04 0.0001488140 3.735658e-05
[1190,] 8.218457e-05 0.0001437355 2.697544e-05
[1191,] 1.162625e-04 0.0001475166 3.755366e-05
[1192,] 8.924321e-05 0.0001482938 2.892012e-05
[1193,] 1.411638e-04 0.0001444801 4.414181e-05
[1194,] 1.407321e-04 0.0001439592 4.412656e-05
[1195,] 1.185768e-04 0.0001492799 4.226521e-05
[1196,] 1.407234e-04 0.0001435492 4.411039e-05
[1197,] 1.459987e-04 0.0001421553 4.488502e-05
[1198,] 1.153385e-04 0.0001489055 3.747795e-05
[1199,] 8.698852e-05 0.0001483213 2.856277e-05
[1200,] 1.406284e-04 0.0001444072 4.416081e-05
[1201,] 1.430425e-04 0.0001454216 4.384182e-05
[1202,] 8.348033e-05 0.0001508954 2.831074e-05
[1203,] 1.181484e-04 0.0001621889 3.528571e-05
[1204,] 1.412170e-04 0.0001474377 4.429731e-05
[1205,] 1.167022e-04 0.0001481205 3.727455e-05
[1206,] 8.733221e-05 0.0001412290 2.917055e-05
[1207,] 1.153352e-04 0.0001491047 3.745558e-05
[1208,] 8.648828e-05 0.0001479204 2.850423e-05
[1209,] 8.571134e-05 0.0001409195 2.838275e-05
[1210,] 1.149836e-04 0.0001490309 3.743158e-05
[1211,] 1.173716e-04 0.0001513119 3.742971e-05
[1212,] 8.696863e-05 0.0001478934 2.854293e-05
[1213,] 1.169433e-04 0.0001511821 3.738804e-05
[1214,] 1.180434e-04 0.0001508036 3.752254e-05
[1215,] 1.205764e-04 0.0001517397 3.787023e-05
[1216,] 1.253013e-04 0.0001511723 3.865217e-05
[1217,] 8.387884e-05 0.0001406659 2.757873e-05
[1218,] 1.171171e-04 0.0001530881 3.779327e-05
[1219,] 1.185000e-04 0.0001507613 3.799416e-05
[1220,] 1.439617e-04 0.0001452561 5.070399e-05
[1221,] 8.122109e-05 0.0001447312 2.634049e-05
[1222,] 1.382331e-04 0.0001474540 4.589786e-05
[1223,] 1.335193e-04 0.0001434342 4.708385e-05
[1224,] 1.056649e-04 0.0001619562 3.008072e-05
[1225,] 1.112505e-04 0.0001405399 3.651577e-05
[1226,] 8.930570e-05 0.0001483034 3.032306e-05
[1227,] 1.036902e-04 0.0001466230 3.373444e-05
[1228,] 1.344908e-04 0.0001429184 4.441445e-05
[1229,] 1.241829e-04 0.0001434167 4.182011e-05
[1230,] 1.563888e-04 0.0001480285 4.819415e-05
[1231,] 1.169416e-04 0.0001423059 3.751583e-05
[1232,] 1.429161e-04 0.0001535282 5.178306e-05
[1233,] 2.037503e-04 0.0001433083 7.030603e-05
[1234,] 1.423802e-04 0.0001425244 4.405463e-05
[1235,] 1.443736e-04 0.0001477382 5.067245e-05
[1236,] 1.561813e-04 0.0001493237 4.729904e-05
[1237,] 1.307126e-04 0.0001418252 4.158908e-05
[1238,] 1.148058e-04 0.0001485812 3.965634e-05
[1239,] 8.756731e-05 0.0001467133 3.061695e-05
[1240,] 1.411224e-04 0.0001485454 4.545999e-05
[1241,] 9.069102e-05 0.0001417030 2.964652e-05
[1242,] 2.101181e-04 0.0001511984 5.411552e-05
[1243,] 9.399720e-05 0.0001400548 3.058341e-05
[1244,] 4.132590e-04 0.0001607649 7.661303e-05
[1245,] 9.702487e-05 0.0001404252 3.234638e-05
[1246,] 1.476252e-04 0.0001444406 4.962864e-05
[1247,] 1.000906e-04 0.0001428635 3.127399e-05
[1248,] 2.007131e-04 0.0001411584 5.795591e-05
[1249,] 1.211183e-04 0.0001575840 3.213750e-05
[1250,] 1.798223e-04 0.0001462160 6.099880e-05
[1251,] 1.190560e-04 0.0001476099 3.412333e-05
[1252,] 1.832348e-04 0.0001451213 5.521279e-05
[1253,] 1.241321e-04 0.0001726118 3.148601e-05
[1254,] 1.233444e-04 0.0001742243 3.122323e-05
[1255,] 1.259799e-04 0.0001573518 3.303435e-05
[1256,] 1.381103e-04 0.0001479759 4.330699e-05
[1257,] 1.546937e-04 0.0001539352 3.869097e-05
[1258,] 1.819146e-04 0.0001462412 6.186412e-05
[1259,] 1.537398e-04 0.0001580094 3.790582e-05
[1260,] 1.737051e-04 0.0001552372 4.181941e-05
[1261,] 1.645526e-04 0.0001502093 4.292500e-05
[1262,] 9.450846e-05 0.0001454725 3.130920e-05
[1263,] 1.187632e-04 0.0001438863 3.514283e-05
[1264,] 9.781442e-05 0.0001444779 3.377215e-05
[1265,] 9.990349e-05 0.0001400892 3.221273e-05
[1266,] 9.435308e-05 0.0001453604 3.118262e-05
[1267,] 9.818011e-05 0.0001402611 3.166611e-05
[1268,] 9.452212e-05 0.0001458611 3.135763e-05
[1269,] 9.951401e-05 0.0001400116 3.269017e-05
[1270,] 1.006064e-04 0.0001399658 3.288139e-05
[1271,] 1.041692e-04 0.0001399960 3.387779e-05
[1272,] 9.866714e-05 0.0001400051 3.224974e-05
[1273,] 1.032151e-04 0.0001421717 3.504362e-05
[1274,] 9.450988e-05 0.0001482848 3.043744e-05
[1275,] 8.491014e-05 0.0001485422 2.951487e-05
[1276,] 9.500846e-05 0.0001443194 3.120331e-05
[1277,] 9.021508e-05 0.0001409099 2.861866e-05
[1278,] 9.571901e-05 0.0001490594 2.870814e-05
[1279,] 1.779788e-04 0.0001595707 4.588195e-05
[1280,] 9.432461e-05 0.0001451769 3.118847e-05
[1281,] 1.088926e-04 0.0001415424 3.559956e-05
[1282,] 9.116251e-05 0.0001432402 3.072768e-05
[1283,] 1.065509e-04 0.0001410890 3.335617e-05
[1284,] 9.598205e-05 0.0001603620 3.055857e-05
[1285,] 9.884255e-05 0.0001513329 3.140065e-05
[1286,] 1.334010e-04 0.0001718520 3.282460e-05
[1287,] 1.054343e-04 0.0001455449 3.722473e-05
[1288,] 1.372504e-04 0.0001478556 4.606173e-05
[1289,] 9.560186e-05 0.0001553614 3.049071e-05
[1290,] 9.402234e-05 0.0001437420 3.095504e-05
[1291,] 1.021229e-04 0.0001433824 3.607441e-05
[1292,] 1.512913e-04 0.0001667872 4.636432e-05
[1293,] 1.221535e-04 0.0001476461 4.024441e-05
[1294,] 9.440916e-05 0.0001444380 3.115250e-05
[1295,] 9.441161e-05 0.0001449407 3.112235e-05
[1296,] 9.474898e-05 0.0001444284 3.126697e-05
[1297,] 1.338434e-04 0.0001486788 3.654252e-05
[1298,] 1.293061e-04 0.0001495591 3.530830e-05
[1299,] 1.093116e-04 0.0001528802 4.039779e-05
[1300,] 1.443452e-04 0.0001567701 3.659636e-05
[1301,] 1.293065e-04 0.0001492702 3.538080e-05
[1302,] 1.257128e-04 0.0001484273 3.487266e-05
[1303,] 1.312135e-04 0.0001490621 3.585485e-05
[1304,] 1.019744e-04 0.0001428628 3.524357e-05
[1305,] 9.442109e-05 0.0001445942 3.115516e-05
[1306,] 1.267377e-04 0.0001539795 3.373497e-05
[1307,] 9.947869e-05 0.0001417553 3.402777e-05
[1308,] 1.296714e-04 0.0001578508 3.357524e-05
[1309,] 1.040537e-04 0.0001399920 3.340461e-05
[1310,] 1.311591e-04 0.0001587935 3.368041e-05
[1311,] 1.287073e-04 0.0001590760 3.320302e-05
[1312,] 1.219906e-04 0.0001578235 3.221629e-05
[1313,] 1.272781e-04 0.0001579751 3.312981e-05
[1314,] 3.319503e-04 0.0001412404 9.133225e-05
[1315,] 1.865151e-04 0.0001495609 4.806393e-05
[1316,] 1.634696e-04 0.0001408007 4.830078e-05
[1317,] 1.613930e-04 0.0001486768 6.262696e-05
[1318,] 1.437325e-04 0.0001476321 4.902116e-05
[1319,] 1.430618e-04 0.0001587015 3.624756e-05
[1320,] 1.454060e-04 0.0001476827 4.975980e-05
[1321,] 1.355966e-04 0.0001480285 3.794579e-05
[1322,] 9.985699e-05 0.0001450189 3.314464e-05
[1323,] 1.078903e-04 0.0001453700 3.154291e-05
[1324,] 9.882583e-05 0.0001450455 3.277168e-05
[1325,] 1.430042e-04 0.0001497365 3.797292e-05
[1326,] 1.000494e-04 0.0001449851 3.318209e-05
[1327,] 1.322231e-04 0.0001585936 3.422238e-05
[1328,] 1.025557e-04 0.0001410321 3.251431e-05
[1329,] 1.396112e-04 0.0001452241 4.607471e-05
[1330,] 9.633134e-05 0.0001412159 3.138137e-05
[1331,] 1.721077e-04 0.0001462947 4.578139e-05
[1332,] 1.304289e-04 0.0001418872 3.913760e-05
[1333,] 1.088507e-04 0.0001460194 3.154805e-05
[1334,] 1.320474e-04 0.0001475377 3.637728e-05
[1335,] 1.011483e-04 0.0001484839 3.310851e-05
[1336,] 9.891802e-05 0.0001452480 3.289081e-05
[1337,] 9.749050e-05 0.0001464642 2.906815e-05
[1338,] 1.276639e-04 0.0001505190 3.456916e-05
[1339,] 1.854996e-04 0.0001461887 4.882928e-05
[1340,] 9.965693e-05 0.0001450571 3.309179e-05
[1341,] 1.698087e-04 0.0001541769 4.247114e-05
[1342,] 8.951501e-05 0.0001531987 2.701845e-05
[1343,] 1.166306e-04 0.0001443241 3.791128e-05
[1344,] 1.405951e-04 0.0001518939 3.677769e-05
[1345,] 1.120646e-04 0.0001488662 3.710873e-05
[1346,] 1.799221e-04 0.0001507970 4.502495e-05
[1347,] 1.798254e-04 0.0001503540 4.521378e-05
[1348,] 1.316573e-04 0.0001539586 3.454284e-05
[1349,] 1.295074e-04 0.0001487267 3.542159e-05
[1350,] 1.173841e-04 0.0001449753 3.402515e-05
[1351,] 1.167443e-04 0.0001503385 3.249151e-05
[1352,] 1.257599e-04 0.0001511950 3.401009e-05
[1353,] 1.396211e-04 0.0001468944 3.828216e-05
[1354,] 1.073263e-04 0.0001506273 3.923019e-05
[1355,] 2.856122e-04 0.0001452450 7.285232e-05
[1356,] 2.710428e-04 0.0001455153 6.917356e-05
[1357,] 1.223276e-04 0.0001511749 4.691940e-05
[1358,] 1.931619e-04 0.0001456559 7.317947e-05
[1359,] 1.098284e-04 0.0001473454 3.639812e-05
[1360,] 1.194960e-04 0.0001520108 4.633245e-05
[1361,] 9.514291e-05 0.0001462144 3.066934e-05
[1362,] 1.324689e-04 0.0001544534 5.329786e-05
[1363,] 1.251018e-04 0.0001511549 4.778307e-05
[1364,] 1.047384e-04 0.0001509725 3.816337e-05
[1365,] 3.016053e-04 0.0001454999 7.588022e-05
[1366,] 2.431967e-04 0.0001523283 5.630176e-05
[1367,] 1.029993e-04 0.0001514072 3.749008e-05
[1368,] 2.904138e-04 0.0001495009 6.816589e-05
[1369,] 1.045006e-04 0.0001511067 3.809954e-05
[1370,] 2.804182e-04 0.0001484122 6.742601e-05
[1371,] 1.322011e-04 0.0001505599 5.006326e-05
[1372,] 1.157592e-04 0.0001408041 3.923834e-05
[1373,] 1.028786e-04 0.0001456366 3.364093e-05
[1374,] 5.302051e-04 0.0001416429 1.879417e-04
[1375,] 4.758613e-04 0.0001405742 1.529371e-04
[1376,] 1.057116e-04 0.0001648426 4.567901e-05
[1377,] 1.314058e-04 0.0001427645 4.527218e-05
[1378,] 1.051114e-04 0.0001514093 3.647862e-05
[1379,] 1.014441e-04 0.0001484140 3.362984e-05
[1380,] 1.036220e-04 0.0001403068 3.361405e-05
[1381,] 8.941827e-05 0.0001494489 3.083605e-05
[1382,] 1.377510e-04 0.0001512958 3.725955e-05
[1383,] 8.524254e-05 0.0001456675 2.860345e-05
[1384,] 8.476408e-05 0.0001454373 2.829501e-05
[1385,] 8.481228e-05 0.0001457329 2.836630e-05
[1386,] 8.486559e-05 0.0001457186 2.839219e-05
[1387,] 8.485866e-05 0.0001457123 2.838747e-05
[1388,] 1.593693e-04 0.0001481696 5.577925e-05
[1389,] 8.766254e-05 0.0001586459 3.297739e-05
[1390,] 1.311202e-04 0.0001476972 4.357945e-05
[1391,] 1.587140e-04 0.0001518928 6.671438e-05
[1392,] 1.303754e-04 0.0001477117 4.336210e-05
[1393,] 9.274174e-05 0.0001444923 3.101139e-05
[1394,] 1.355743e-04 0.0001438551 4.307371e-05
[1395,] 1.165456e-04 0.0001440098 3.739572e-05
[1396,] 1.091632e-04 0.0001475224 3.595706e-05
[1397,] 1.221451e-04 0.0001436192 4.075854e-05
[1398,] 9.165055e-05 0.0001469172 3.021376e-05
[1399,] 1.059613e-04 0.0001417061 3.621427e-05
[1400,] 1.210902e-04 0.0001479799 4.035886e-05
[1401,] 1.335637e-04 0.0001463988 4.379036e-05
[1402,] 3.234567e-04 0.0001458271 7.862148e-05
[1403,] 1.131738e-04 0.0001423866 3.664642e-05
[1404,] 1.392284e-04 0.0001476060 4.534356e-05
[1405,] 5.782172e-04 0.0001519268 2.689872e-04
[1406,] 1.553259e-04 0.0001558813 6.599408e-05
[1407,] 9.224080e-05 0.0001401409 3.005822e-05
[1408,] 1.369120e-04 0.0001488697 4.620445e-05
[1409,] 1.228891e-04 0.0001475934 4.127501e-05
[1410,] 1.613053e-04 0.0001473964 5.230079e-05
[1411,] 1.113286e-04 0.0001433197 3.623882e-05
[1412,] 4.888616e-04 0.0001489041 1.154792e-04
[1413,] 1.113282e-04 0.0001445068 3.641602e-05
[1414,] 1.109045e-04 0.0001444979 3.629135e-05
[1415,] 1.203733e-04 0.0001481934 4.081007e-05
[1416,] 1.196040e-04 0.0001482244 4.051278e-05
[1417,] 1.199147e-04 0.0001481934 4.061752e-05
[1418,] 1.201899e-04 0.0001481918 4.073202e-05
[1419,] 1.212094e-04 0.0001481934 4.115620e-05
[1420,] 2.979992e-04 0.0001455797 1.019075e-04
[1421,] 1.215863e-04 0.0001481616 4.126971e-05
[1422,] 1.200469e-04 0.0001481942 4.067457e-05
[1423,] 1.243656e-04 0.0001504875 4.443426e-05
[1424,] 1.366772e-04 0.0001482363 4.583275e-05
[1425,] 1.202826e-04 0.0001481932 4.077342e-05
[1426,] 9.149337e-05 0.0001459895 2.959001e-05
[1427,] 1.201926e-04 0.0001482511 4.077281e-05
[1428,] 1.192543e-04 0.0001482184 4.034022e-05
[1429,] 6.676864e-04 0.0001437998 1.935045e-04
[1430,] 1.203168e-04 0.0001483546 4.089766e-05
[1431,] 1.195337e-04 0.0001483660 4.059018e-05
[1432,] 1.188887e-04 0.0001483338 4.027726e-05
[1433,] 1.137458e-04 0.0001467484 3.543716e-05
[1434,] 1.181358e-04 0.0001483043 3.991757e-05
[1435,] 9.122069e-05 0.0001464034 2.964060e-05
[1436,] 1.109900e-04 0.0001488813 3.420965e-05
[1437,] 1.105449e-04 0.0001480631 3.425037e-05
[1438,] 1.116119e-04 0.0001477856 3.447888e-05
[1439,] 1.275344e-04 0.0001499296 3.989811e-05
[1440,] 1.578582e-04 0.0001456536 4.998052e-05
[1441,] 9.527022e-05 0.0001454814 3.001052e-05
[1442,] 1.185750e-04 0.0001482195 4.005875e-05
[1443,] 1.417874e-04 0.0001479860 4.472609e-05
[1444,] 2.111436e-04 0.0001483907 6.413367e-05
[1445,] 1.256718e-04 0.0001479529 4.192255e-05
[1446,] 1.190467e-04 0.0001416890 3.942998e-05
[1447,] 1.138303e-04 0.0001468275 4.098388e-05
[1448,] 1.268873e-04 0.0001467012 4.194753e-05
[1449,] 1.252114e-04 0.0001481660 4.267778e-05
[1450,] 3.257204e-04 0.0001417171 1.083538e-04
[1451,] 2.545218e-04 0.0001414130 8.949950e-05
[1452,] 2.932057e-04 0.0001426152 9.792353e-05
[1453,] 1.268308e-04 0.0001466907 4.197262e-05
[1454,] 1.358714e-04 0.0001490284 5.183790e-05
[1455,] 1.354133e-04 0.0001494281 5.198867e-05
[1456,] 1.139336e-04 0.0001430689 3.722161e-05
[1457,] 1.238782e-04 0.0001481631 4.214856e-05
[1458,] 1.728702e-04 0.0001421270 5.871273e-05
[1459,] 1.135318e-04 0.0001432823 3.719263e-05
[1460,] 1.286988e-04 0.0001442471 4.039919e-05
[1461,] 9.833309e-05 0.0001426155 3.157252e-05
[1462,] 1.281788e-04 0.0001417240 4.328355e-05
[1463,] 1.155778e-04 0.0001436957 3.605729e-05
[1464,] 1.222480e-04 0.0001492914 4.190395e-05
[1465,] 2.280887e-04 0.0001437403 8.494472e-05
[1466,] 2.329498e-04 0.0001411472 7.290137e-05
[1467,] 1.142121e-04 0.0001452551 3.722596e-05
[1468,] 1.144370e-04 0.0001453292 3.722191e-05
[1469,] 2.965652e-04 0.0001421582 8.709077e-05
[1470,] 1.035475e-04 0.0001509113 3.482543e-05
[1471,] 2.273080e-04 0.0001517574 1.015904e-04
[1472,] 1.179216e-04 0.0001492937 3.685297e-05
[1473,] 1.150137e-04 0.0001452815 3.808359e-05
[1474,] 4.226231e-04 0.0001426756 1.448425e-04
[1475,] 1.039378e-04 0.0001505855 3.536943e-05
[1476,] 1.165800e-04 0.0001488611 3.697601e-05
[1477,] 3.299460e-04 0.0001428229 1.227670e-04
[1478,] 1.873989e-04 0.0001450875 5.360129e-05
[1479,] 1.692990e-04 0.0001439543 5.173005e-05
[1480,] 2.416406e-04 0.0001480342 1.019383e-04
[1481,] 3.878692e-04 0.0001432148 1.252480e-04
[1482,] 2.431826e-04 0.0001513981 1.089255e-04
[1483,] 1.036174e-04 0.0001513498 3.506939e-05
[1484,] 1.226773e-04 0.0001493626 4.215792e-05
[1485,] 2.189932e-04 0.0001429759 6.426863e-05
[1486,] 1.253246e-04 0.0001486344 4.034468e-05
[1487,] 1.053475e-04 0.0001465240 3.590837e-05
[1488,] 1.337947e-04 0.0001481621 4.653789e-05
[1489,] 2.096837e-04 0.0001445174 6.053077e-05
[1490,] 1.231933e-04 0.0001492546 4.236001e-05
[1491,] 4.133112e-04 0.0001418308 1.443738e-04
[1492,] 2.099625e-04 0.0001444820 6.068596e-05
[1493,] 1.053031e-04 0.0001495214 3.502926e-05
[1494,] 2.520834e-04 0.0001430730 8.961891e-05
[1495,] 1.230775e-04 0.0001476247 3.884710e-05
[1496,] 1.137286e-04 0.0001431745 3.714210e-05
[1497,] 1.230225e-04 0.0001490168 4.213890e-05
[1498,] 1.257314e-04 0.0001490768 4.349346e-05
[1499,] 7.718843e-04 0.0001410002 2.389065e-04
[1500,] 1.064803e-04 0.0001467729 3.605346e-05
[1501,] 1.062215e-04 0.0001468665 3.597713e-05
[1502,] 1.051637e-04 0.0001504754 3.630076e-05
[1503,] 1.065284e-04 0.0001468400 3.610663e-05
[1504,] 5.191336e-04 0.0001446317 2.092375e-04
[1505,] 1.058204e-04 0.0001506652 3.672361e-05
[1506,] 1.240297e-04 0.0001491223 4.267748e-05
[1507,] 1.122289e-04 0.0001474675 3.676348e-05
[1508,] 1.984181e-04 0.0001556294 9.185498e-05
[1509,] 3.363226e-04 0.0001476089 1.435688e-04
[1510,] 1.904562e-03 0.0001600889 1.212812e-03
[1511,] 1.452471e-04 0.0001404904 4.940371e-05
[1512,] 1.301303e-04 0.0001405146 4.338893e-05
[1513,] 1.311964e-04 0.0001491349 4.635269e-05
[1514,] 1.052331e-04 0.0001470973 3.537765e-05
[1515,] 4.089752e-04 0.0001646193 2.362464e-04
[1516,] 9.344336e-05 0.0001535105 3.250106e-05
[1517,] 8.918459e-04 0.0001456927 3.672235e-04
[1518,] 1.646043e-04 0.0001487161 5.905458e-05
[1519,] 1.626568e-04 0.0001487139 5.827424e-05
[1520,] 1.180424e-04 0.0001445472 3.797447e-05
[1521,] 1.152904e-04 0.0001513337 3.779327e-05
[1522,] 1.176337e-04 0.0001454867 3.814490e-05
[1523,] 1.144832e-04 0.0001473167 3.923550e-05
[1524,] 1.189883e-04 0.0001469747 3.984767e-05
[1525,] 9.366066e-05 0.0001493073 3.236745e-05
[1526,] 9.579073e-05 0.0001479032 3.356411e-05
[1527,] 2.642570e-04 0.0001480382 9.586757e-05
[1528,] 3.323516e-04 0.0001409275 1.113705e-04
[1529,] 8.675769e-04 0.0001478704 3.900992e-04
[1530,] 1.175666e-04 0.0001459690 3.996942e-05
[1531,] 9.502560e-05 0.0001595459 3.711893e-05
[1532,] 1.768879e-04 0.0001458851 6.730207e-05
[1533,] 1.059602e-04 0.0001472933 3.979343e-05
[1534,] 1.270063e-04 0.0001476518 4.191196e-05
[1535,] 2.232402e-04 0.0001426681 7.588458e-05
[1536,] 1.048613e-04 0.0001482552 3.658261e-05
[1537,] 1.055067e-04 0.0001480122 3.677037e-05
[1538,] 1.307979e-04 0.0001480284 4.217657e-05
[1539,] 1.885382e-04 0.0001474949 6.585368e-05
[1540,] 8.912127e-05 0.0001436383 2.986488e-05
[1541,] 1.091812e-04 0.0001476162 3.818258e-05
[1542,] 1.696678e-04 0.0001484128 6.141238e-05
[1543,] 1.406467e-04 0.0001474479 4.666957e-05
[1544,] 2.172221e-04 0.0001478984 6.957764e-05
[1545,] 8.456818e-05 0.0001445868 2.845012e-05
[1546,] 1.856874e-04 0.0001492740 7.086859e-05
[1547,] 9.089327e-05 0.0001475075 3.245315e-05
[1548,] 1.384422e-04 0.0001501983 5.132701e-05
[1549,] 9.827942e-05 0.0001548005 3.563044e-05
[1550,] 3.154252e-04 0.0001478388 1.004263e-04
[1551,] 1.062421e-04 0.0001457777 3.500820e-05
[1552,] 1.146260e-04 0.0001506610 3.863300e-05
[1553,] 9.207812e-05 0.0001612412 3.508719e-05
[1554,] 1.038533e-04 0.0001437488 3.364040e-05
[1555,] 1.133644e-04 0.0001488075 4.019536e-05
[1556,] 1.756903e-04 0.0001479773 5.619374e-05
[1557,] 1.071857e-04 0.0001569819 3.225395e-05
[1558,] 1.831359e-04 0.0001479505 5.866497e-05
[1559,] 1.786426e-04 0.0001479306 5.735576e-05
[1560,] 1.134435e-04 0.0001449596 3.727650e-05
[1561,] 1.152615e-04 0.0001511922 4.074271e-05
[1562,] 1.041124e-04 0.0001439408 3.428393e-05
[1563,] 1.562203e-04 0.0001529549 6.179324e-05
[1564,] 1.194960e-04 0.0001476503 3.967695e-05
[1565,] 1.572474e-04 0.0001525951 6.200421e-05
[1566,] 1.017472e-04 0.0001715028 4.217775e-05
[1567,] 2.000243e-04 0.0001479538 6.374861e-05
[1568,] 1.550585e-04 0.0001533235 6.147844e-05
[1569,] 1.201943e-04 0.0001478237 3.981801e-05
[1570,] 1.641150e-04 0.0001508382 6.615914e-05
[1571,] 1.567854e-04 0.0001510294 5.964295e-05
[1572,] 1.328663e-04 0.0001478140 4.458894e-05
[1573,] 8.699921e-05 0.0001416487 2.901412e-05
[1574,] 8.695255e-05 0.0001420286 2.915338e-05
[1575,] 1.591004e-04 0.0001442186 5.494746e-05
[1576,] 9.320453e-05 0.0001406818 3.049197e-05
[1577,] 1.358769e-04 0.0001476926 4.469635e-05
[1578,] 1.043192e-04 0.0001409853 3.453560e-05
[1579,] 1.415202e-04 0.0001515798 4.786120e-05
[1580,] 8.468678e-05 0.0001437892 2.893505e-05
[1581,] 9.673508e-05 0.0001594711 2.880656e-05
[1582,] 8.879856e-05 0.0001449266 2.946590e-05
[1583,] 1.094104e-04 0.0001413283 3.661750e-05
[1584,] 8.858492e-05 0.0001492219 2.891608e-05
[1585,] 1.152522e-04 0.0001433310 3.641913e-05
[1586,] 1.421319e-04 0.0001478344 5.078469e-05
[1587,] 1.228756e-04 0.0001468717 3.782603e-05
[1588,] 1.090907e-04 0.0001632721 3.564886e-05
[1589,] 1.743065e-04 0.0001444334 5.268852e-05
[1590,] 9.558417e-05 0.0001517386 3.491706e-05
[1591,] 1.077296e-04 0.0001438284 3.614908e-05
[1592,] 1.033371e-04 0.0001436475 3.444599e-05
[1593,] 8.076510e-05 0.0001463098 2.697066e-05
[1594,] 2.155947e-04 0.0001483395 8.206565e-05
[1595,] 1.787711e-04 0.0001446790 5.332245e-05
[1596,] 1.863616e-04 0.0001494459 7.239197e-05
[1597,] 9.037357e-05 0.0001528349 2.713923e-05
[1598,] 1.837201e-04 0.0001473935 5.681871e-05
[1599,] 1.076434e-04 0.0001427873 3.553810e-05
[1600,] 8.842564e-05 0.0001589234 3.077249e-05
[1601,] 1.459431e-04 0.0001546746 3.756091e-05
[1602,] 9.122303e-05 0.0001712942 2.658142e-05
[1603,] 8.854672e-05 0.0001711200 3.151587e-05
[1604,] 1.067223e-04 0.0001440548 3.608837e-05
[1605,] 1.956943e-04 0.0001438005 6.192779e-05
[1606,] 1.614490e-04 0.0001914105 3.397936e-05
[1607,] 1.162639e-04 0.0001482661 3.733837e-05
[1608,] 1.552730e-04 0.0001493302 4.679428e-05
[1609,] 9.622848e-05 0.0001430876 3.085927e-05
[1610,] 8.099368e-05 0.0001439645 2.695851e-05
[1611,] 1.441174e-04 0.0001537753 5.618084e-05
[1612,] 2.260296e-04 0.0001455275 8.324953e-05
[1613,] 1.236805e-04 0.0001487198 4.143857e-05
[1614,] 9.233005e-05 0.0001495760 2.989839e-05
[1615,] 1.057988e-04 0.0001493784 3.485530e-05
[1616,] 9.708006e-05 0.0001437398 3.439968e-05
[1617,] 9.744888e-05 0.0001441769 3.371268e-05
[1618,] 2.284279e-04 0.0001478970 8.954999e-05
[1619,] 9.835070e-05 0.0001437277 3.366088e-05
[1620,] 9.781682e-05 0.0001452901 3.495379e-05
[1621,] 8.740867e-05 0.0001429798 2.860099e-05
[1622,] 2.488906e-04 0.0001439381 7.779439e-05
[1623,] 2.539775e-04 0.0001460837 9.392713e-05
[1624,] 9.879212e-05 0.0001437709 3.494860e-05
[1625,] 8.728515e-05 0.0001475853 2.952354e-05
[1626,] 8.731643e-05 0.0001477600 2.957425e-05
[1627,] 8.738066e-05 0.0001492839 2.980267e-05
[1628,] 2.470945e-04 0.0001459369 9.070895e-05
[1629,] 1.851242e-04 0.0001485039 7.100479e-05
[1630,] 2.499232e-04 0.0001460266 9.220175e-05
[1631,] 1.831555e-04 0.0001488070 7.101302e-05
[1632,] 9.941318e-05 0.0001438477 3.340695e-05
[1633,] 9.442033e-05 0.0001438033 3.201654e-05
[1634,] 9.471818e-05 0.0001437152 3.208871e-05
[1635,] 3.001114e-04 0.0001488923 1.237859e-04
[1636,] 1.147115e-04 0.0001404198 3.629924e-05
[1637,] 1.940149e-04 0.0001499839 7.776091e-05
[1638,] 9.472771e-05 0.0001429251 3.288044e-05
[1639,] 1.052074e-04 0.0001463429 3.871100e-05
[1640,] 2.187378e-04 0.0001473321 6.806091e-05
[1641,] 1.913197e-04 0.0001500207 7.660295e-05
[1642,] 2.016836e-04 0.0001499985 8.124512e-05
[1643,] 2.148669e-04 0.0001456519 7.576512e-05
[1644,] 2.825376e-04 0.0001484400 1.178783e-04
[1645,] 2.854148e-04 0.0001658923 1.583287e-04
[1646,] 1.874395e-04 0.0001505062 7.570493e-05
[1647,] 1.306504e-04 0.0001447091 4.164984e-05
[1648,] 1.237528e-04 0.0001489187 4.182142e-05
[1649,] 8.683507e-05 0.0001450575 2.742359e-05
[1650,] 1.006702e-04 0.0001401261 3.258672e-05
[1651,] 1.258759e-04 0.0001457682 3.793402e-05
[1652,] 1.172414e-04 0.0001465562 3.575350e-05
[1653,] 1.689201e-04 0.0001486590 6.317572e-05
[1654,] 1.142531e-04 0.0001467374 3.890166e-05
[1655,] 1.330867e-04 0.0001463698 4.459866e-05
[1656,] 1.253132e-04 0.0001465718 3.715294e-05
[1657,] 1.042097e-04 0.0001412606 3.345070e-05
[1658,] 9.947912e-05 0.0001429410 3.405587e-05
[1659,] 1.144784e-04 0.0001439945 4.020182e-05
[1660,] 1.355675e-04 0.0001466989 4.540220e-05
[1661,] 1.085770e-04 0.0001421588 3.757386e-05
[1662,] 9.113914e-05 0.0001416756 3.024288e-05
[1663,] 1.134357e-04 0.0001485485 3.877800e-05
[1664,] 1.129134e-04 0.0001423323 3.943015e-05
[1665,] 1.136428e-04 0.0001466501 3.819517e-05
[1666,] 1.235549e-04 0.0001424588 4.062613e-05
[1667,] 1.561656e-04 0.0001466914 5.227249e-05
[1668,] 1.120569e-04 0.0001436933 3.900334e-05
[1669,] 1.314450e-04 0.0001465893 4.505206e-05
[1670,] 1.364209e-04 0.0001490712 4.547686e-05
[1671,] 1.277702e-04 0.0001473476 4.832675e-05
[1672,] 1.324894e-04 0.0001487564 5.148724e-05
[1673,] 1.299206e-04 0.0001577680 5.634812e-05
[1674,] 1.673914e-04 0.0001428997 5.699749e-05
[1675,] 1.098169e-04 0.0001453736 3.613006e-05
[1676,] 1.261188e-04 0.0001759390 6.100285e-05
[1677,] 1.694973e-04 0.0001438183 6.042353e-05
[1678,] 9.568981e-05 0.0001474612 3.290824e-05
[1679,] 1.470846e-04 0.0001476501 5.703359e-05
[1680,] 9.975379e-05 0.0001683654 4.182684e-05
[1681,] 1.082382e-04 0.0001404465 3.515751e-05
[1682,] 9.541723e-05 0.0001556103 3.732105e-05
[1683,] 1.591658e-04 0.0001466371 5.274595e-05
[1684,] 1.080801e-04 0.0001406838 3.572237e-05
[1685,] 8.980322e-05 0.0001667981 3.511013e-05
[1686,] 1.309460e-04 0.0001477356 4.368943e-05
[1687,] 8.980970e-05 0.0001689403 3.544872e-05
[1688,] 9.836672e-05 0.0001775248 4.396501e-05
[1689,] 1.002817e-04 0.0001514430 3.871393e-05
[1690,] 1.061503e-04 0.0001411576 3.644869e-05
[1691,] 1.285578e-04 0.0001404166 3.987558e-05
[1692,] 1.298977e-04 0.0001476953 4.322805e-05
[1693,] 1.071769e-04 0.0001428642 3.799753e-05
[1694,] 9.015368e-05 0.0001745685 3.676247e-05
[1695,] 8.845213e-05 0.0001399865 2.888146e-05
[1696,] 2.563541e-04 0.0001412708 8.528058e-05
[1697,] 2.563628e-04 0.0001413163 8.565554e-05
[1698,] 2.175775e-04 0.0001411185 7.132917e-05
[1699,] 2.753267e-04 0.0001413866 9.261063e-05
[1700,] 2.244906e-04 0.0001419106 7.808029e-05
[1701,] 1.082903e-04 0.0001489460 3.356064e-05
[1702,] 2.533963e-04 0.0001401716 7.929151e-05
[1703,] 2.462338e-04 0.0001401538 7.787156e-05
[1704,] 2.382080e-04 0.0001401531 7.519170e-05
[1705,] 2.622881e-04 0.0001414812 8.894862e-05
[1706,] 9.455738e-05 0.0001451419 3.171997e-05
[1707,] 2.679039e-04 0.0001414536 9.025220e-05
[1708,] 2.423421e-04 0.0001401580 7.698159e-05
[1709,] 2.311700e-04 0.0001401824 7.129346e-05
[1710,] 9.585695e-05 0.0001453656 3.232824e-05
[1711,] 1.111691e-04 0.0001478510 3.572530e-05
[1712,] 1.093636e-04 0.0001463059 3.598942e-05
[1713,] 1.145649e-04 0.0001420038 3.999917e-05
[1714,] 1.201062e-04 0.0001422008 4.224833e-05
[1715,] 1.700333e-04 0.0001499469 4.681776e-05
[1716,] 1.009244e-04 0.0001506532 3.124373e-05
[1717,] 2.885243e-04 0.0001406819 9.829803e-05
[1718,] 1.760452e-04 0.0001409883 5.170527e-05
[1719,] 1.896459e-04 0.0001402808 5.752927e-05
[1720,] 1.648220e-04 0.0001400418 5.156106e-05
[1721,] 3.411883e-04 0.0001404566 1.095411e-04
[1722,] 1.760726e-04 0.0001408087 6.055583e-05
[1723,] 1.613133e-04 0.0001400076 5.083146e-05
[1724,] 2.113082e-04 0.0001502956 8.530919e-05
[1725,] 1.568686e-04 0.0001403453 4.823342e-05
[1726,] 1.613126e-04 0.0001404539 4.915766e-05
[1727,] 2.130716e-04 0.0001504752 8.899187e-05
[1728,] 3.388453e-04 0.0001406347 1.118550e-04
[1729,] 1.625089e-04 0.0001399776 5.161153e-05
[1730,] 1.652182e-04 0.0001400875 5.290726e-05
[1731,] 8.202146e-05 0.0001548225 2.823955e-05
[1732,] 1.540149e-04 0.0001402334 4.782834e-05
[1733,] 1.607125e-04 0.0001399808 5.101256e-05
[1734,] 1.580490e-04 0.0001401211 5.116436e-05
[1735,] 1.080474e-04 0.0001489792 3.868192e-05
[1736,] 3.374834e-04 0.0001418390 1.208130e-04
[1737,] 1.575955e-04 0.0001400060 4.963848e-05
[1738,] 1.477275e-04 0.0001470840 5.031441e-05
[1739,] 1.715383e-04 0.0001513552 7.100658e-05
[1740,] 3.504034e-04 0.0001404855 1.131841e-04
[1741,] 3.357504e-04 0.0001407447 1.121503e-04
[1742,] 1.084556e-04 0.0001489250 3.887104e-05
[1743,] 2.227096e-04 0.0001502710 1.011888e-04
[1744,] 3.514385e-04 0.0001404818 1.134160e-04
[1745,] 1.676013e-04 0.0001399794 5.310177e-05
[1746,] 3.754551e-04 0.0001415947 1.323969e-04
[1747,] 1.086708e-04 0.0001502678 3.934129e-05
[1748,] 1.685659e-04 0.0001403622 5.152826e-05
[1749,] 3.016978e-04 0.0001452049 1.017037e-04
[1750,] 1.284929e-04 0.0001451987 4.532810e-05
[1751,] 1.325553e-04 0.0001435447 4.686035e-05
[1752,] 1.240947e-04 0.0001417991 4.195252e-05
[1753,] 2.982208e-04 0.0001408733 9.765990e-05
[1754,] 3.503876e-04 0.0001411141 1.219888e-04
[1755,] 1.720771e-04 0.0001405811 5.492499e-05
[1756,] 1.624520e-04 0.0001400213 5.255701e-05
[1757,] 3.549748e-04 0.0001411287 1.236794e-04
[1758,] 1.355083e-04 0.0001456523 4.862949e-05
[1759,] 1.408571e-04 0.0001445655 4.885081e-05
[1760,] 1.535810e-04 0.0001444603 4.838419e-05
[1761,] 2.992132e-04 0.0001409687 9.922692e-05
[1762,] 1.350818e-04 0.0001444408 4.669019e-05
[1763,] 1.131003e-04 0.0001484525 3.988390e-05
[1764,] 1.606552e-04 0.0001443358 5.108166e-05
[1765,] 1.106862e-04 0.0001476860 3.762272e-05
[1766,] 1.566692e-04 0.0001443920 4.947491e-05
[1767,] 1.668776e-04 0.0001409428 5.771644e-05
[1768,] 2.577904e-04 0.0001443174 8.361517e-05
[1769,] 5.326597e-03 0.0001466792 2.519988e-03
[1770,] 1.098856e-04 0.0001614400 3.807342e-05
[1771,] 1.730571e-04 0.0001451397 4.729947e-05
[1772,] 9.283072e-05 0.0001474843 2.860918e-05
[1773,] 1.073377e-03 0.0001818711 9.329193e-05
[1774,] 1.401584e-04 0.0001444732 3.988036e-05
[1775,] 1.290639e-04 0.0001529487 3.445585e-05
[1776,] 1.402403e-04 0.0001493252 4.277069e-05
[1777,] 7.868609e-04 0.0001489042 1.323941e-04
[1778,] 1.667579e-04 0.0001511036 4.858856e-05
[1779,] 1.394278e-04 0.0001469141 4.611093e-05
[1780,] 1.400131e-04 0.0001500893 4.412759e-05
[1781,] 1.375002e-04 0.0001590673 4.247040e-05
[1782,] 6.875868e-04 0.0001709181 7.392623e-05
[1783,] 1.366714e-04 0.0001591233 4.251943e-05
[1784,] 1.306705e-04 0.0001459160 4.472882e-05
[1785,] 1.302108e-04 0.0001459515 4.451304e-05
[1786,] 1.427868e-04 0.0001501655 3.802600e-05
[1787,] 9.764992e-05 0.0001478612 3.301136e-05
[1788,] 7.528188e-04 0.0001713575 7.919946e-05
[1789,] 5.373482e-04 0.0001669774 6.361075e-05
[1790,] 7.384340e-04 0.0001711727 7.815624e-05
[1791,] 7.357377e-04 0.0001716873 7.738767e-05
[1792,] 7.984405e-04 0.0001720227 8.245680e-05
[1793,] 6.872146e-04 0.0001713754 7.345712e-05
[1794,] 6.776206e-04 0.0001729548 7.114693e-05
[1795,] 6.270423e-04 0.0001732083 6.655354e-05
[1796,] 8.216858e-04 0.0001727278 8.363222e-05
[1797,] 1.308520e-04 0.0001456424 4.463034e-05
[1798,] 7.648077e-04 0.0001726027 7.895530e-05
[1799,] 1.363072e-04 0.0001457661 4.654901e-05
[1800,] 1.355908e-04 0.0001624813 4.332796e-05
[1801,] 8.147913e-04 0.0001702460 8.583757e-05
[1802,] 6.898233e-04 0.0001707792 7.427189e-05
[1803,] 7.282130e-04 0.0001733084 7.513709e-05
[1804,] 7.408953e-04 0.0001737602 7.577539e-05
[1805,] 7.832898e-04 0.0001702388 8.254187e-05
[1806,] 7.241758e-04 0.0001722453 7.583171e-05
[1807,] 7.675040e-04 0.0001716766 8.014820e-05
[1808,] 1.437345e-04 0.0001489989 3.864794e-05
[1809,] 8.128138e-04 0.0001709400 8.487997e-05
[1810,] 9.839396e-04 0.0001443477 2.044246e-04
[1811,] 1.381660e-04 0.0001457108 3.896202e-05
[1812,] 1.150120e-03 0.0001791402 1.014821e-04
[1813,] 1.244762e-03 0.0001750391 1.142104e-04
[1814,] 9.042829e-04 0.0001723033 9.094362e-05
[1815,] 7.527341e-04 0.0001717876 7.874023e-05
[1816,] 8.428937e-04 0.0001721951 8.600008e-05
[1817,] 1.399765e-04 0.0001566610 4.275008e-05
[1818,] 1.193062e-04 0.0001459233 3.463308e-05
[1819,] 1.604203e-04 0.0001482108 4.248855e-05
[1820,] 9.033863e-04 0.0001757450 8.697470e-05
[1821,] 9.583517e-04 0.0001514289 1.464446e-04
[1822,] 8.794310e-04 0.0001740606 8.692956e-05
[1823,] 9.491795e-04 0.0001732696 9.354982e-05
[1824,] 1.564537e-04 0.0001474406 5.124048e-05
[1825,] 1.535521e-04 0.0001494113 4.057125e-05
[1826,] 1.823112e-04 0.0001524331 4.484825e-05
[1827,] 1.206399e-04 0.0001468682 3.960884e-05
[1828,] 9.473430e-04 0.0001731610 9.352530e-05
[1829,] 1.413535e-04 0.0001485573 5.018066e-05
[1830,] 1.081573e-03 0.0001512304 1.639861e-04
[1831,] 9.480451e-04 0.0001722478 9.472335e-05
[1832,] 9.114071e-04 0.0001518292 1.385403e-04
[1833,] 7.930572e-04 0.0001747933 7.911891e-05
[1834,] 1.331662e-04 0.0001448608 4.499949e-05
[1835,] 1.412540e-04 0.0001608108 4.260537e-05
[1836,] 7.750420e-04 0.0001753790 7.707582e-05
[1837,] 1.171156e-04 0.0001467254 3.386705e-05
[1838,] 8.644118e-04 0.0001735316 8.629614e-05
[1839,] 1.395365e-04 0.0001506906 4.393404e-05
[1840,] 1.463411e-04 0.0001508211 4.498826e-05
[1841,] 1.367154e-04 0.0001460876 4.772716e-05
[1842,] 9.734922e-04 0.0001689595 1.016344e-04
[1843,] 1.368741e-04 0.0001461014 4.714448e-05
[1844,] 3.524934e-04 0.0001515039 6.101991e-05
[1845,] 9.681066e-04 0.0001470621 1.702160e-04
[1846,] 1.363215e-04 0.0001460378 4.684332e-05
[1847,] 8.429828e-04 0.0001458345 1.578878e-04
[1848,] 2.249033e-04 0.0001444517 5.084084e-05
[1849,] 1.373078e-04 0.0001513906 4.186206e-05
[1850,] 1.351930e-04 0.0001460767 4.637984e-05
[1851,] 1.091912e-04 0.0001476443 3.606793e-05
[1852,] 1.406761e-04 0.0001507349 4.408800e-05
[1853,] 1.351753e-04 0.0001480191 4.220640e-05
[1854,] 1.333020e-04 0.0001616486 4.318945e-05
[1855,] 4.551540e-04 0.0001471708 8.463157e-05
[1856,] 1.514001e-04 0.0001476198 4.864786e-05
[1857,] 1.506351e-04 0.0001489780 5.469653e-05
[1858,] 1.372222e-04 0.0001496750 5.008786e-05
[1859,] 2.078648e-02 0.0001425215 8.022559e-03
[1860,] 9.342229e-05 0.0001458182 3.013357e-05
[1861,] 1.752838e-04 0.0001543326 7.546100e-05
[1862,] 1.029571e-03 0.0001428599 2.109269e-04
[1863,] 1.033210e-03 0.0001454820 1.990315e-04
[1864,] 1.480047e-04 0.0001482233 4.721965e-05
[1865,] 1.113672e-04 0.0001481172 3.630100e-05
[1866,] 1.338007e-04 0.0001462760 4.413218e-05
[1867,] 1.493516e-04 0.0001476840 4.816059e-05
[1868,] 9.372421e-05 0.0001481406 3.019044e-05
[1869,] 4.581493e-02 0.0001436089 1.548724e-02
[1870,] 1.086111e-04 0.0001474798 3.596600e-05
[1871,] 1.097347e-04 0.0001478360 3.602416e-05
[1872,] 1.396633e-04 0.0001458668 4.872974e-05
[1873,] 2.488557e-03 0.0001632261 2.099442e-03
[1874,] 5.239202e-02 0.0001423372 1.778211e-02
[1875,] 1.101065e-04 0.0001478426 3.611246e-05
[1876,] 9.988468e-05 0.0001457846 3.325805e-05
[1877,] 1.068577e-02 0.0001609874 9.244756e-03
[1878,] 1.058996e-04 0.0001482564 3.467473e-05
[1879,] 1.090942e-04 0.0001484058 3.572056e-05
[1880,] 1.478385e-04 0.0001480143 4.742845e-05
[1881,] 1.290641e-04 0.0001495457 4.457918e-05
[1882,] 1.100535e-04 0.0001478399 3.610100e-05
[1883,] 1.535855e-04 0.0001475840 4.960961e-05
[1884,] 1.074344e-04 0.0001508056 3.481013e-05
[1885,] 2.894886e-03 0.0001595333 2.246576e-03
[1886,] 1.078840e-04 0.0001458382 3.607172e-05
[1887,] 2.210509e-03 0.0001522077 1.360279e-03
[1888,] 1.101403e-04 0.0001474255 3.653433e-05
[1889,] 1.485911e-04 0.0001481280 4.749523e-05
[1890,] 1.388014e-04 0.0001438348 4.596101e-05
[1891,] 1.108070e-04 0.0001494648 3.490120e-05
[1892,] 1.907420e-03 0.0001554628 1.287935e-03
[1893,] 1.098729e-04 0.0001483920 3.592956e-05
[1894,] 1.108219e-04 0.0001474659 3.665167e-05
[1895,] 1.317600e-03 0.0001759978 1.647121e-03
[1896,] 1.059710e-04 0.0001438542 3.442407e-05
[1897,] 1.008811e-04 0.0001441166 3.065659e-05
[1898,] 2.010924e-04 0.0001499920 8.053828e-05
[1899,] 1.053220e-04 0.0001443906 3.154737e-05
[1900,] 1.041104e-04 0.0001440306 3.137396e-05
[1901,] 1.031135e-04 0.0001441140 3.113593e-05
[1902,] 7.114649e-02 0.0001431421 2.181648e-02
[1903,] 1.014768e-04 0.0001440615 3.079453e-05
[1904,] 1.245088e-03 0.0001693452 1.323435e-03
[1905,] 2.227237e-04 0.0001513276 9.386352e-05
[1906,] 9.101786e-04 0.0001792003 1.146569e-03
[1907,] 2.479386e-04 0.0001528119 1.103503e-04
[1908,] 3.206261e-03 0.0001450641 5.037895e-04
[1909,] 1.078409e-02 0.0001596949 9.398890e-03
[1910,] 3.142861e-04 0.0001426670 1.210082e-04
[1911,] 1.822749e-04 0.0001452096 5.968222e-05
[1912,] 1.278916e-04 0.0001479854 4.337915e-05
[1913,] 6.680021e-04 0.0001433400 2.471169e-04
[1914,] 1.292863e-04 0.0001468544 4.608867e-05
[1915,] 1.127205e-04 0.0001471435 3.754994e-05
[1916,] 1.121970e-04 0.0001454669 3.851054e-05
[1917,] 2.155379e-04 0.0001431684 5.804469e-05
[1918,] 1.085412e-04 0.0001449942 3.680900e-05
[1919,] 1.096742e-04 0.0001460422 3.810540e-05
[1920,] 1.026389e-04 0.0001545093 3.951440e-05
[1921,] 1.039738e-04 0.0001624145 3.588781e-05
[1922,] 1.102514e-04 0.0001469488 3.738563e-05
[1923,] 1.806959e-04 0.0001433509 4.965559e-05
[1924,] 2.068928e-04 0.0001498105 8.444400e-05
[1925,] 1.041406e-04 0.0001469918 3.514570e-05
[1926,] 1.040437e-04 0.0001475757 3.674503e-05
[1927,] 1.028138e-04 0.0001478206 3.631662e-05
[1928,] 1.253785e-04 0.0001483426 4.163072e-05
[1929,] 1.055603e-04 0.0001469102 3.561605e-05
[1930,] 1.008839e-04 0.0001473116 3.362821e-05
[1931,] 1.269593e-04 0.0001483715 4.286530e-05
[1932,] 1.300623e-04 0.0001469171 4.413066e-05
[1933,] 1.261211e-04 0.0001507677 4.347398e-05
[1934,] 1.051758e-04 0.0001490433 3.692839e-05
[1935,] 2.096815e-04 0.0001475004 8.054064e-05
[1936,] 1.013719e-04 0.0001461699 3.489433e-05
[1937,] 1.640468e-04 0.0001462902 6.407392e-05
[1938,] 2.298595e-04 0.0001493228 9.418055e-05
[1939,] 1.263123e-04 0.0001468694 4.228248e-05
[1940,] 1.308590e-04 0.0001454869 4.538986e-05
[1941,] 2.861088e-04 0.0001483309 1.303531e-04
[1942,] 1.120295e-04 0.0001470568 3.787150e-05
[1943,] 1.275873e-04 0.0001473099 4.339645e-05
[1944,] 3.758789e-04 0.0001471568 1.674486e-04
[1945,] 1.248759e-04 0.0001469296 4.179679e-05
[1946,] 1.200560e-04 0.0001441184 3.976333e-05
[1947,] 1.203684e-04 0.0001442127 4.014732e-05
[1948,] 1.162706e-04 0.0001441139 3.853471e-05
[1949,] 1.389993e-04 0.0001477957 4.876435e-05
[1950,] 1.171559e-04 0.0001434934 3.857591e-05
[1951,] 1.157186e-04 0.0001467685 3.691268e-05
[1952,] 1.269155e-04 0.0001483837 4.246460e-05
[1953,] 2.694738e-04 0.0001501205 1.178588e-04
[1954,] 9.492270e-05 0.0001400336 3.055112e-05
[1955,] 1.166474e-04 0.0001488566 3.919482e-05
[1956,] 8.707615e-05 0.0001430985 2.883792e-05
[1957,] 9.216012e-05 0.0001470651 3.312788e-05
[1958,] 8.703606e-05 0.0001442283 2.824048e-05
[1959,] 1.752623e-04 0.0001471037 6.176595e-05
[1960,] 1.363063e-04 0.0001446431 4.787315e-05
[1961,] 1.115918e-04 0.0001435492 3.842253e-05
[1962,] 8.694299e-05 0.0001402015 2.843255e-05
[1963,] 8.862406e-05 0.0001424732 3.019779e-05
[1964,] 9.370332e-05 0.0001442998 3.306391e-05
[1965,] 8.684248e-05 0.0001403057 2.855828e-05
[1966,] 1.318746e-04 0.0001434891 4.740179e-05
[1967,] 8.893123e-05 0.0001421310 3.027325e-05
[1968,] 1.209683e-04 0.0001425800 4.225216e-05
[1969,] 1.325978e-04 0.0001457631 4.694196e-05
[1970,] 1.105201e-04 0.0001406038 3.544770e-05
[1971,] 8.590399e-05 0.0001472060 2.932888e-05
[1972,] 1.246160e-04 0.0001457506 4.635929e-05
[1973,] 1.210191e-04 0.0001478051 3.891677e-05
[1974,] 1.091961e-04 0.0001477497 3.574661e-05
[1975,] 1.275191e-04 0.0001427764 4.161874e-05
[1976,] 1.396993e-04 0.0001473682 4.580197e-05
[1977,] 1.292024e-04 0.0001466844 4.184904e-05
[1978,] 1.252601e-04 0.0001575001 4.550551e-05
[1979,] 1.164405e-04 0.0001428787 3.762849e-05
[1980,] 1.400442e-04 0.0001487449 3.794600e-05
[1981,] 1.289055e-04 0.0001454145 4.349024e-05
[1982,] 9.560601e-05 0.0001457519 2.954938e-05
[1983,] 1.265164e-04 0.0001458453 4.259150e-05
[1984,] 1.252503e-04 0.0001502824 3.465852e-05
[1985,] 9.918817e-05 0.0001450261 3.027738e-05
[1986,] 1.016965e-04 0.0001444579 3.122555e-05
[1987,] 1.768332e-04 0.0001418729 5.709042e-05
[1988,] 9.570872e-05 0.0001427001 3.189432e-05
[1989,] 9.983550e-05 0.0001518925 3.683509e-05
[1990,] 5.294861e-04 0.0001478710 2.364332e-04
[1991,] 1.304781e-04 0.0001608342 5.014069e-05
[1992,] 1.381434e-04 0.0001445239 4.177312e-05
[1993,] 1.940997e-04 0.0001453613 5.577831e-05
[1994,] 1.057171e-04 0.0001409138 3.366066e-05
[1995,] 1.180328e-04 0.0001403770 3.891202e-05
[1996,] 1.209879e-04 0.0001423802 3.676989e-05
[1997,] 1.253989e-04 0.0001404986 4.106876e-05
[1998,] 9.312696e-05 0.0001502786 3.165317e-05
[1999,] 1.117509e-04 0.0001399949 3.624063e-05
[2000,] 1.274831e-04 0.0001429114 3.766034e-05
[2001,] 1.114828e-04 0.0001403130 3.656219e-05
[2002,] 1.490556e-04 0.0001476117 4.387769e-05
[2003,] 1.508004e-04 0.0001473675 4.445551e-05
[2004,] 1.501309e-04 0.0001450743 5.073740e-05
[2005,] 1.112496e-04 0.0001466976 3.661729e-05
[2006,] 1.134508e-04 0.0001478522 3.700417e-05
[2007,] 8.772145e-05 0.0001424265 2.999090e-05
[2008,] 1.322482e-04 0.0001560522 3.916100e-05
[2009,] 9.037238e-05 0.0001458685 2.926103e-05
[2010,] 1.114760e-04 0.0001441052 3.693356e-05
[2011,] 1.186288e-04 0.0001440597 3.878365e-05
[2012,] 1.350636e-04 0.0001420630 4.346460e-05
[2013,] 8.856879e-05 0.0001411273 2.972552e-05
[2014,] 1.384661e-04 0.0001477011 4.704929e-05
[2015,] 1.189910e-04 0.0001440769 3.906460e-05
[2016,] 9.384474e-05 0.0001515166 3.397348e-05
[2017,] 1.111915e-04 0.0001461493 3.704461e-05
[2018,] 1.113986e-04 0.0001522049 3.818751e-05
[2019,] 9.125242e-05 0.0001432157 3.148941e-05
[2020,] 1.119906e-04 0.0001519087 3.845023e-05
[2021,] 1.127933e-04 0.0001466375 3.584767e-05
[2022,] 1.165911e-04 0.0001451001 3.880744e-05
[2023,] 1.180731e-04 0.0001465330 4.029004e-05
[2024,] 1.160430e-04 0.0001442171 3.781853e-05
[2025,] 1.172802e-04 0.0001463216 3.980078e-05
[2026,] 1.150815e-04 0.0001443905 3.781095e-05
[2027,] 1.124784e-04 0.0001489135 3.862085e-05
[2028,] 1.130344e-04 0.0001489076 3.909788e-05
[2029,] 1.390101e-04 0.0001490092 5.011992e-05
[2030,] 1.143843e-04 0.0001450137 3.738418e-05
[2031,] 1.149490e-04 0.0001450305 3.752223e-05
[2032,] 1.362256e-04 0.0001476360 4.532854e-05
[2033,] 9.534863e-05 0.0001419200 3.245092e-05
[2034,] 1.127984e-04 0.0001498425 3.913015e-05
[2035,] 9.390396e-05 0.0001482616 2.955347e-05
[2036,] 1.180920e-04 0.0001462409 3.868461e-05
[2037,] 9.501046e-05 0.0001546333 2.872149e-05
[2038,] 1.007013e-04 0.0001424087 3.196394e-05
[2039,] 1.071416e-04 0.0001435943 3.208731e-05
[2040,] 9.958916e-05 0.0001432751 3.142237e-05
[2041,] 9.637078e-05 0.0001458672 2.929086e-05
[2042,] 1.273217e-04 0.0001499153 4.486411e-05
[2043,] 8.641334e-05 0.0001496084 2.677747e-05
[2044,] 9.144707e-05 0.0001469172 3.010304e-05
[2045,] 1.021695e-04 0.0001440851 3.173881e-05
[2046,] 1.035204e-04 0.0001404305 3.301119e-05
[2047,] 1.169251e-04 0.0001538109 3.353557e-05
[2048,] 9.354947e-05 0.0001483201 3.219377e-05
[2049,] 1.015528e-04 0.0001406726 3.216661e-05
[2050,] 1.001559e-04 0.0001426201 3.096004e-05
[2051,] 1.163047e-04 0.0001401187 3.756268e-05
[2052,] 9.046681e-05 0.0001469704 3.013486e-05
[2053,] 1.242454e-04 0.0001401232 3.985905e-05
[2054,] 1.054723e-04 0.0001526382 3.103646e-05
[2055,] 9.347326e-05 0.0001479982 3.198048e-05
[2056,] 1.180318e-04 0.0001493155 3.441593e-05
[2057,] 1.027220e-04 0.0001405488 3.262143e-05
[2058,] 1.042381e-04 0.0001431622 3.254115e-05
[2059,] 1.214675e-04 0.0001405738 3.788440e-05
[2060,] 9.036085e-05 0.0001478906 2.993093e-05
[2061,] 9.041914e-05 0.0001480086 3.061637e-05
[2062,] 9.092339e-05 0.0001481111 3.066548e-05
[2063,] 1.022749e-04 0.0001405930 3.244192e-05
[2064,] 1.023399e-04 0.0001404773 3.260176e-05
[2065,] 9.129776e-05 0.0001473913 3.007763e-05
[2066,] 9.783250e-05 0.0001431132 3.026230e-05
[2067,] 1.139892e-04 0.0001401290 3.667715e-05
[2068,] 9.685638e-05 0.0001476193 3.194254e-05
[2069,] 9.005965e-05 0.0001478139 3.039937e-05
[2070,] 1.018995e-04 0.0001436735 3.178306e-05
[2071,] 9.016103e-05 0.0001477487 3.043074e-05
[2072,] 1.020296e-04 0.0001437768 3.178371e-05
[2073,] 1.049973e-04 0.0001424085 3.311690e-05
[2074,] 9.084643e-05 0.0001479568 3.059075e-05
[2075,] 1.038198e-04 0.0001403160 3.325418e-05
[2076,] 9.673531e-05 0.0001511713 3.196493e-05
[2077,] 1.054333e-04 0.0001424514 3.320602e-05
[2078,] 9.010591e-05 0.0001465124 2.994523e-05
[2079,] 9.515794e-05 0.0001479793 3.268107e-05
[2080,] 1.175558e-04 0.0001401046 3.822387e-05
[2081,] 1.046807e-04 0.0001433235 3.255142e-05
[2082,] 1.198574e-04 0.0001401031 3.895287e-05
[2083,] 1.185960e-04 0.0001401045 3.857257e-05
[2084,] 9.066184e-05 0.0001474947 3.031413e-05
[2085,] 9.056341e-05 0.0001480352 2.991078e-05
[2086,] 1.003354e-04 0.0001423045 3.109491e-05
[2087,] 9.037409e-05 0.0001477538 3.052969e-05
[2088,] 9.024856e-05 0.0001477546 3.047153e-05
[2089,] 1.035768e-04 0.0001404270 3.297606e-05
[2090,] 1.155071e-04 0.0001401069 3.759030e-05
[2091,] 1.005675e-04 0.0001449085 3.013933e-05
[2092,] 1.188004e-04 0.0001401008 3.856807e-05
[2093,] 1.230346e-04 0.0001517829 3.989470e-05
[2094,] 1.004877e-04 0.0001447049 3.016752e-05
[2095,] 9.101985e-05 0.0001468971 3.001894e-05
[2096,] 9.700952e-05 0.0001475908 3.196941e-05
[2097,] 9.046643e-05 0.0001470743 3.014766e-05
[2098,] 1.005843e-04 0.0001422170 3.118883e-05
[2099,] 9.005712e-05 0.0001477666 3.038412e-05
[2100,] 9.771063e-05 0.0001475836 3.208791e-05
[2101,] 1.098664e-04 0.0001480957 3.812262e-05
[2102,] 1.057848e-04 0.0001412219 3.277399e-05
[2103,] 1.056577e-04 0.0001409803 3.289929e-05
[2104,] 1.022285e-04 0.0001413271 3.178898e-05
[2105,] 1.037913e-04 0.0001407546 3.273074e-05
[2106,] 1.063840e-04 0.0001427933 3.326149e-05
[2107,] 8.971094e-05 0.0001477834 3.022119e-05
[2108,] 8.979293e-05 0.0001478082 3.026642e-05
[2109,] 1.001771e-04 0.0001416311 3.122558e-05
[2110,] 9.125327e-05 0.0001468960 3.006599e-05
[2111,] 1.640954e-04 0.0001414774 5.201151e-05
[2112,] 9.024533e-05 0.0001477849 3.047849e-05
[2113,] 9.063005e-05 0.0001481621 2.991034e-05
[2114,] 1.079709e-04 0.0001427311 3.370071e-05
[2115,] 1.009651e-04 0.0001423678 3.111586e-05
[2116,] 9.046739e-05 0.0001480072 3.027750e-05
[2117,] 1.063365e-04 0.0001515983 3.126825e-05
[2118,] 9.059687e-05 0.0001476001 3.027555e-05
[2119,] 1.148844e-04 0.0001402279 3.781664e-05
[2120,] 1.016416e-04 0.0001403467 3.235877e-05
[2121,] 1.015193e-04 0.0001402856 3.238871e-05
[2122,] 9.095311e-05 0.0001469246 3.000758e-05
[2123,] 9.457778e-05 0.0001479380 3.242266e-05
[2124,] 9.069213e-05 0.0001479314 3.047351e-05
[2125,] 9.065743e-05 0.0001479790 3.045257e-05
[2126,] 9.600000e-05 0.0001479630 3.301976e-05
[2127,] 9.929120e-05 0.0001404186 3.158538e-05
[2128,] 9.277650e-05 0.0001468581 2.964723e-05
[2129,] 1.014541e-04 0.0001521345 3.065910e-05
[2130,] 1.024147e-04 0.0001431275 3.219418e-05
[2131,] 1.019386e-04 0.0001428341 3.217346e-05
[2132,] 1.036916e-04 0.0001427761 3.262450e-05
[2133,] 9.034012e-05 0.0001478621 3.053634e-05
[2134,] 9.664129e-05 0.0001472815 3.205410e-05
[2135,] 1.428569e-04 0.0001424126 4.532481e-05
[2136,] 9.169272e-05 0.0001549341 2.802659e-05
[2137,] 1.011495e-04 0.0001428899 3.196140e-05
[2138,] 1.001227e-04 0.0001469757 3.405287e-05
[2139,] 1.006470e-04 0.0001421340 3.208840e-05
[2140,] 9.146660e-05 0.0001421477 2.898600e-05
[2141,] 9.002083e-05 0.0001484287 3.019331e-05
[2142,] 9.264152e-05 0.0001595681 2.806370e-05
[2143,] 1.043701e-04 0.0001424471 3.287381e-05
[2144,] 9.478626e-05 0.0001418380 3.001390e-05
[2145,] 9.006873e-05 0.0001465178 2.988243e-05
[2146,] 9.574513e-05 0.0001489689 2.888673e-05
[2147,] 8.058722e-05 0.0001489758 2.709135e-05
[2148,] 9.082956e-05 0.0001630399 3.356846e-05
[2149,] 8.203511e-05 0.0001481465 2.801957e-05
[2150,] 9.006032e-05 0.0001470753 2.993238e-05
[2151,] 1.084293e-04 0.0001458684 3.323611e-05
[2152,] 8.959547e-05 0.0001463780 2.974515e-05
[2153,] 1.219929e-04 0.0001418366 3.953270e-05
[2154,] 8.174288e-05 0.0001435084 2.685245e-05
[2155,] 9.224163e-05 0.0001417993 2.926991e-05
[2156,] 1.070304e-04 0.0001469867 3.532908e-05
[2157,] 8.468128e-05 0.0001680029 3.223758e-05
[2158,] 9.617371e-05 0.0001474153 3.164452e-05
[2159,] 1.595115e-04 0.0001422655 4.924023e-05
[2160,] 1.205871e-04 0.0001473921 3.880400e-05
[2161,] 1.110195e-04 0.0001497455 3.339444e-05
[2162,] 8.095416e-05 0.0001472552 2.693685e-05
[2163,] 8.938492e-05 0.0001458766 3.176610e-05
[2164,] 9.733431e-05 0.0001528923 2.996190e-05
[2165,] 1.756640e-04 0.0001406960 5.872283e-05
[2166,] 1.092257e-04 0.0001459852 4.049619e-05
[2167,] 9.822093e-05 0.0001481537 3.140331e-05
[2168,] 9.776290e-05 0.0001438843 3.449315e-05
[2169,] 1.036270e-04 0.0001432295 3.660292e-05
[2170,] 8.775500e-05 0.0001458797 3.041346e-05
[2171,] 9.289884e-05 0.0001430364 3.221637e-05
[2172,] 1.051583e-04 0.0001450633 3.520093e-05
[2173,] 1.135633e-04 0.0001458280 3.885335e-05
[2174,] 8.914975e-05 0.0001400065 2.889185e-05
[2175,] 1.132012e-04 0.0001450641 3.820034e-05
[2176,] 1.040395e-04 0.0001510931 3.274775e-05
[2177,] 1.188321e-04 0.0001432460 4.298835e-05
[2178,] 8.940737e-05 0.0001493158 2.954841e-05
[2179,] 9.310119e-05 0.0001410460 3.145068e-05
[2180,] 1.226716e-04 0.0001431493 3.972631e-05
[2181,] 8.571225e-05 0.0001497815 2.940847e-05
[2182,] 8.544413e-05 0.0001476942 2.840737e-05
[2183,] 1.075461e-04 0.0001572885 4.364115e-05
[2184,] 1.443606e-04 0.0001474561 4.789746e-05
[2185,] 1.322580e-04 0.0001431685 4.516274e-05
[2186,] 1.523569e-04 0.0001483619 5.380337e-05
[2187,] 1.370639e-04 0.0001502814 5.222315e-05
[2188,] 9.873860e-05 0.0001418228 3.340472e-05
[2189,] 1.318118e-04 0.0001479841 4.191895e-05
[2190,] 8.795620e-05 0.0001465743 2.919394e-05
[2191,] 1.278662e-04 0.0001441560 4.484326e-05
[2192,] 1.043897e-04 0.0001483407 3.568761e-05
[2193,] 1.252593e-04 0.0001475809 4.065727e-05
[2194,] 1.096516e-04 0.0001627766 4.667473e-05
[2195,] 1.361688e-04 0.0001519105 5.327027e-05
[2196,] 8.891160e-05 0.0001466308 2.953091e-05
[2197,] 1.039224e-04 0.0001601451 4.254368e-05
[2198,] 1.375815e-04 0.0001420831 4.780068e-05
[2199,] 8.730357e-05 0.0001693750 3.357483e-05
[2200,] 1.947157e-04 0.0001518245 8.554828e-05
[2201,] 1.236391e-04 0.0001436024 3.917515e-05
[2202,] 8.986692e-05 0.0001464793 3.185705e-05
[2203,] 1.503641e-04 0.0001431469 4.562613e-05
[2204,] 8.854245e-05 0.0001451391 2.909035e-05
[2205,] 9.029647e-05 0.0001451718 2.951889e-05
[2206,] 2.585148e-04 0.0001425785 9.620514e-05
[2207,] 1.777741e-04 0.0001478902 7.005910e-05
[2208,] 1.320274e-04 0.0001469708 3.904130e-05
[2209,] 1.428571e-04 0.0001470487 4.129708e-05
[2210,] 1.105692e-04 0.0001435494 3.543710e-05
[2211,] 1.443809e-04 0.0001500448 5.912083e-05
[2212,] 8.237511e-05 0.0001459524 2.704497e-05
[2213,] 3.463802e-04 0.0001476919 1.592215e-04
[2214,] 9.376809e-05 0.0001618947 3.672351e-05
[2215,] 1.184695e-04 0.0001620222 3.758031e-05
[2216,] 1.118934e-04 0.0001590525 3.789117e-05
[2217,] 8.259085e-05 0.0001432090 2.709735e-05
[2218,] 1.205917e-04 0.0001473533 4.363786e-05
[2219,] 1.106461e-04 0.0001419410 3.637109e-05
[2220,] 8.639717e-05 0.0001464091 2.874743e-05
[2221,] 9.457594e-05 0.0001433142 3.126412e-05
[2222,] 1.099785e-04 0.0001498108 4.042071e-05
[2223,] 9.157875e-05 0.0001416168 2.869813e-05
[2224,] 1.001689e-04 0.0001493604 3.611494e-05
[2225,] 8.651725e-05 0.0001412828 2.754763e-05
[2226,] 9.765289e-05 0.0001450804 3.092773e-05
[2227,] 8.424540e-05 0.0001414213 2.701446e-05
[2228,] 8.942290e-05 0.0001408112 2.842287e-05
[2229,] 8.234460e-05 0.0001442948 2.735669e-05
[2230,] 1.793022e-04 0.0001474515 6.516683e-05
[2231,] 1.937012e-04 0.0001416638 6.359452e-05
[2232,] 2.187235e-04 0.0001470349 9.729409e-05
[2233,] 5.646891e-04 0.0001431749 1.737514e-04
[2234,] 1.241100e-04 0.0001411567 3.923575e-05
[2235,] 1.192367e-04 0.0001438712 3.996645e-05
[2236,] 2.156164e-04 0.0001470107 8.035229e-05
[2237,] 1.712809e-04 0.0001599679 8.152415e-05
[2238,] 1.185807e-04 0.0001435782 3.931029e-05
[2239,] 1.058085e-04 0.0001487136 3.662953e-05
[2240,] 1.190261e-04 0.0001438345 3.976995e-05
[2241,] 2.054137e-04 0.0001457223 7.912818e-05
[2242,] 2.089171e-04 0.0001416328 6.892638e-05
[2243,] 1.224387e-04 0.0001406529 3.958479e-05
[2244,] 9.641554e-05 0.0001479436 3.388841e-05
[2245,] 8.091694e-05 0.0001426918 2.663797e-05
[2246,] 2.155091e-04 0.0001472623 9.767545e-05
[2247,] 8.161452e-05 0.0001452844 2.745064e-05
[2248,] 1.045643e-04 0.0001483389 3.603701e-05
[2249,] 2.874442e-04 0.0001451525 1.051572e-04
[2250,] 2.223865e-04 0.0001484838 1.111737e-04
[2251,] 8.524381e-05 0.0001401043 2.813267e-05
[2252,] 2.642277e-04 0.0001478820 9.119975e-05
[2253,] 1.944453e-04 0.0001431930 6.874281e-05
[2254,] 9.143294e-05 0.0001452081 3.056599e-05
[2255,] 1.494602e-04 0.0001455109 4.182700e-05
[2256,] 1.914321e-04 0.0001441509 6.949082e-05
[2257,] 8.652746e-05 0.0001446684 2.853475e-05
[2258,] 4.546680e-04 0.0001414752 1.008024e-04
[2259,] 4.612008e-04 0.0001418925 1.098433e-04
[2260,] 1.304020e-04 0.0001411790 4.528475e-05
[2261,] 8.616965e-05 0.0001473192 2.788652e-05
[2262,] 1.164618e-04 0.0001411788 3.749799e-05
[2263,] 9.346265e-05 0.0001498124 2.824231e-05
[2264,] 1.113049e-03 0.0001446322 3.026972e-04
[2265,] 1.116386e-04 0.0001470135 3.879397e-05
[2266,] 1.095732e-04 0.0001413950 3.414970e-05
[2267,] 1.659137e-04 0.0001479017 5.306404e-05
[2268,] 4.720628e-04 0.0001450565 1.456395e-04
[2269,] 8.758854e-05 0.0001425246 2.866327e-05
[2270,] 1.010033e-04 0.0001510981 3.629351e-05
[2271,] 1.421185e-04 0.0001593714 6.161298e-05
[2272,] 1.797700e-04 0.0001435602 6.451795e-05
[2273,] 1.718172e-04 0.0001489070 6.872262e-05
[2274,] 1.227111e-04 0.0001630063 5.325281e-05
[2275,] 1.637557e-04 0.0001550761 7.284904e-05
[2276,] 1.287741e-04 0.0001627326 5.647492e-05
[2277,] 1.824595e-04 0.0001642782 8.803024e-05
[2278,] 9.224035e-05 0.0001492149 3.302762e-05
[2279,] 1.932602e-04 0.0001477406 6.067011e-05
[2280,] 9.022950e-05 0.0001405175 2.899128e-05
[2281,] 1.444709e-04 0.0001413096 4.708150e-05
[2282,] 1.132636e-04 0.0001504608 4.165432e-05
[2283,] 1.395275e-04 0.0001462652 4.618561e-05
[2284,] 1.729866e-04 0.0001478367 6.428734e-05
[2285,] 1.410576e-04 0.0001550410 4.649021e-05
[2286,] 1.388100e-04 0.0001467040 4.588593e-05
[2287,] 1.389393e-04 0.0001465153 4.564823e-05
[2288,] 1.160552e-04 0.0001463313 4.029927e-05
[2289,] 1.339497e-04 0.0001555823 4.295190e-05
[2290,] 1.849251e-04 0.0001477374 6.393751e-05
[2291,] 1.388094e-04 0.0001466892 4.576791e-05
[2292,] 1.387892e-04 0.0001457990 4.556288e-05
[2293,] 1.386709e-04 0.0001464135 4.562498e-05
[2294,] 1.387738e-04 0.0001462224 4.559224e-05
[2295,] 2.021626e-04 0.0001419670 5.637750e-05
[2296,] 1.404243e-04 0.0001592284 4.797748e-05
[2297,] 1.388576e-04 0.0001464052 4.560971e-05
[2298,] 1.394588e-04 0.0001469647 4.562119e-05
[2299,] 1.332399e-04 0.0001444947 4.271056e-05
[2300,] 3.662157e-04 0.0001448414 1.386368e-04
[2301,] 1.459988e-04 0.0001448455 5.007169e-05
[2302,] 1.098947e-04 0.0001475037 4.100741e-05
[2303,] 1.507558e-04 0.0001574367 6.747541e-05
[2304,] 1.404750e-04 0.0001448507 5.302643e-05
[2305,] 1.358799e-04 0.0001512018 5.511818e-05
[2306,] 1.005671e-04 0.0001430320 3.249282e-05
[2307,] 1.845430e-04 0.0001444229 6.819756e-05
[2308,] 1.322887e-04 0.0001440440 4.295290e-05
[2309,] 3.216315e-04 0.0001463841 1.227532e-04
[2310,] 1.480068e-04 0.0001438769 4.155788e-05
[2311,] 2.864893e-04 0.0001547733 1.353442e-04
[2312,] 2.625313e-04 0.0001480540 1.090590e-04
[2313,] 2.419630e-04 0.0001466698 9.617226e-05
[2314,] 1.159701e-04 0.0001457009 4.089687e-05
[2315,] 1.431899e-04 0.0001462202 4.683280e-05
[2316,] 9.508853e-05 0.0001510364 3.151887e-05
[2317,] 1.892311e-04 0.0001510023 5.430310e-05
[2318,] 9.554674e-05 0.0001409422 3.184406e-05
[2319,] 4.292274e-04 0.0001459879 1.638829e-04
[2320,] 3.019324e-04 0.0001498812 1.235919e-04
[2321,] 1.443978e-04 0.0001473383 4.880727e-05
[2322,] 2.363766e-04 0.0001416340 8.239729e-05
[2323,] 2.403383e-04 0.0001541778 1.098514e-04
[2324,] 1.560064e-04 0.0001475020 5.181243e-05
[2325,] 2.488793e-04 0.0001470828 7.437266e-05
[2326,] 1.640203e-04 0.0001410598 5.246433e-05
[2327,] 1.182354e-04 0.0001589973 4.649430e-05
[2328,] 1.327295e-04 0.0001474012 4.736484e-05
[2329,] 1.334621e-04 0.0001469045 4.385029e-05
[2330,] 1.358729e-04 0.0001480082 4.532711e-05
[2331,] 1.066611e-04 0.0001453040 3.367659e-05
[2332,] 1.040415e-04 0.0001454440 3.440278e-05
[2333,] 1.359823e-04 0.0001415430 4.495801e-05
[2334,] 1.243158e-04 0.0001537534 3.672839e-05
[2335,] 9.936098e-05 0.0001457651 3.338188e-05
[2336,] 1.220435e-04 0.0001459666 3.781011e-05
[2337,] 1.154867e-04 0.0001462158 3.568153e-05
[2338,] 8.250896e-05 0.0001448492 2.753119e-05
[2339,] 1.094890e-04 0.0001458526 3.693779e-05
[2340,] 1.490585e-04 0.0001456218 4.905932e-05
[2341,] 9.259045e-05 0.0001578526 2.901158e-05
[2342,] 9.836766e-05 0.0001460760 2.976899e-05
[2343,] 9.217674e-05 0.0001584032 2.901530e-05
[2344,] 1.525304e-04 0.0001743183 3.461554e-05
[2345,] 1.198525e-04 0.0001463745 3.673523e-05
[2346,] 1.368087e-04 0.0001539897 3.629571e-05
[2347,] 2.282766e-04 0.0001546034 5.853245e-05
[2348,] 1.224279e-04 0.0001482551 3.512444e-05
[2349,] 1.235737e-04 0.0001473835 3.716724e-05
[2350,] 1.234391e-04 0.0001472446 3.721754e-05
[2351,] 1.159133e-04 0.0001444140 3.719418e-05
[2352,] 1.345104e-04 0.0001504506 4.047951e-05
[2353,] 1.229137e-04 0.0001463737 3.769755e-05
[2354,] 1.117936e-04 0.0001457087 3.733118e-05
[2355,] 8.708435e-05 0.0001553717 2.902796e-05
[2356,] 1.651567e-04 0.0001470254 5.297919e-05
[2357,] 1.106836e-04 0.0001579478 3.600688e-05
[2358,] 1.435654e-04 0.0001469476 4.745624e-05
[2359,] 1.176640e-04 0.0001478656 3.828059e-05
[2360,] 2.845433e-04 0.0001428677 7.586774e-05
[2361,] 1.784505e-04 0.0001467284 5.190217e-05
[2362,] 1.179538e-04 0.0001512068 3.624419e-05
[2363,] 9.787161e-05 0.0001464040 3.216707e-05
[2364,] 1.393205e-04 0.0001485896 3.860638e-05
[2365,] 1.695173e-04 0.0001421639 5.004064e-05
[2366,] 2.055544e-04 0.0001482635 6.089491e-05
[2367,] 1.349627e-04 0.0001475495 3.821714e-05
[2368,] 1.610592e-04 0.0001414490 4.935198e-05
[2369,] 1.391717e-04 0.0001419574 4.218265e-05
[2370,] 1.200953e-04 0.0001441830 4.130864e-05
[2371,] 1.050511e-04 0.0001459312 3.276496e-05
[2372,] 1.243134e-04 0.0001466728 3.614480e-05
[2373,] 1.883878e-04 0.0001516476 5.313606e-05
[2374,] 1.655236e-04 0.0001412076 5.149977e-05
[2375,] 8.831385e-05 0.0001448176 2.834116e-05
[2376,] 1.997214e-04 0.0001537922 5.397846e-05
[2377,] 1.054976e-04 0.0001473075 3.512630e-05
[2378,] 1.396968e-04 0.0001435816 4.684016e-05
[2379,] 1.822606e-04 0.0001426089 5.290888e-05
[2380,] 1.158182e-04 0.0001467739 3.599697e-05
[2381,] 2.261309e-04 0.0001515165 6.050010e-05
[2382,] 1.252738e-04 0.0001443336 4.342330e-05
[2383,] 1.132281e-04 0.0001469916 3.515795e-05
[2384,] 1.438691e-04 0.0001481422 4.934722e-05
[2385,] 1.441965e-04 0.0001481737 4.953257e-05
[2386,] 2.235443e-04 0.0001534737 5.916332e-05
[2387,] 8.885170e-05 0.0001522480 2.931507e-05
[2388,] 1.298938e-04 0.0001445256 4.541582e-05
[2389,] 9.047677e-05 0.0001501577 2.883023e-05
[2390,] 8.973689e-05 0.0001504837 2.887528e-05
[2391,] 1.198750e-04 0.0001471206 3.485474e-05
[2392,] 1.313741e-04 0.0001441169 4.537655e-05
[2393,] 9.031739e-05 0.0001476701 2.881384e-05
[2394,] 1.076992e-04 0.0001465649 3.570807e-05
[2395,] 1.205284e-04 0.0001507459 3.657898e-05
[2396,] 1.358455e-04 0.0001501434 5.221630e-05
[2397,] 1.011903e-04 0.0001462554 3.339806e-05
[2398,] 1.684021e-04 0.0001421571 4.999050e-05
[2399,] 2.319371e-04 0.0001505914 6.288929e-05
[2400,] 1.104315e-04 0.0001469473 3.443115e-05
[2401,] 2.070049e-04 0.0001433990 5.812932e-05
[2402,] 3.003467e-04 0.0001583697 6.375694e-05
[2403,] 2.165248e-04 0.0001520307 5.788685e-05
[2404,] 2.266542e-04 0.0001514475 6.069504e-05
[2405,] 1.304491e-04 0.0001457649 3.789072e-05
[2406,] 2.173249e-04 0.0001523630 5.744786e-05
[2407,] 2.026444e-04 0.0001514438 5.521203e-05
[2408,] 8.944999e-05 0.0001462171 2.839462e-05
[2409,] 8.837402e-05 0.0001481350 2.833681e-05
[2410,] 8.794268e-05 0.0001477890 2.836716e-05
[2411,] 8.693246e-05 0.0001475196 2.903046e-05
[2412,] 1.371005e-04 0.0001443919 4.765242e-05
[2413,] 1.296477e-04 0.0001470519 4.624769e-05
[2414,] 1.180438e-04 0.0001510870 3.431091e-05
[2415,] 1.119366e-04 0.0001454120 3.535483e-05
[2416,] 8.618242e-05 0.0001627927 2.754433e-05
[2417,] 2.366264e-04 0.0001533014 6.159660e-05
[2418,] 1.785209e-04 0.0001485223 5.517743e-05
[2419,] 9.491216e-05 0.0001465873 3.045275e-05
[2420,] 1.585458e-04 0.0001453479 4.593721e-05
[2421,] 6.142086e-04 0.0001456974 1.440667e-04
[2422,] 2.563939e-04 0.0001430085 7.091545e-05
[2423,] 1.270081e-04 0.0001528246 4.970147e-05
[2424,] 2.116680e-04 0.0001446283 5.709460e-05
[2425,] 1.185022e-04 0.0001641963 3.181379e-05
[2426,] 1.191394e-04 0.0001638986 3.193689e-05
[2427,] 9.085153e-05 0.0001440305 2.872152e-05
[2428,] 1.711788e-04 0.0001447368 4.994259e-05
[2429,] 1.419701e-04 0.0001474658 4.973374e-05
[2430,] 1.557056e-04 0.0001712125 3.656795e-05
[2431,] 1.442051e-04 0.0001527572 5.833525e-05
[2432,] 2.360421e-04 0.0001531481 6.164537e-05
[2433,] 1.307614e-04 0.0001495543 3.771481e-05
[2434,] 1.739172e-04 0.0001443854 5.118979e-05
[2435,] 1.787434e-04 0.0001425979 5.462366e-05
[2436,] 9.331768e-05 0.0001402385 3.048286e-05
[2437,] 1.044906e-04 0.0001468840 3.287801e-05
[2438,] 9.987909e-05 0.0001400626 3.275446e-05
[2439,] 1.008401e-04 0.0001463731 3.324645e-05
[2440,] 2.226990e-04 0.0001451142 5.921975e-05
[2441,] 1.501628e-04 0.0001466635 4.198432e-05
[2442,] 9.545824e-05 0.0001402337 3.110455e-05
[2443,] 2.355645e-04 0.0001442350 6.343933e-05
[2444,] 2.091172e-04 0.0001482885 6.209322e-05
[2445,] 1.179875e-04 0.0001475468 3.573016e-05
[2446,] 1.115552e-04 0.0001406709 3.546255e-05
[2447,] 1.126423e-04 0.0001409833 3.655309e-05
[2448,] 9.965408e-05 0.0001456493 3.295158e-05
[2449,] 2.309094e-04 0.0001521025 6.207615e-05
[2450,] 2.357141e-04 0.0001521365 6.308003e-05
[2451,] 2.368198e-04 0.0001525680 6.276236e-05
[2452,] 1.466286e-04 0.0001465992 4.074880e-05
[2453,] 1.171843e-04 0.0001460029 3.581407e-05
[2454,] 2.376093e-04 0.0001531098 6.201399e-05
[2455,] 1.704345e-04 0.0001446622 4.885281e-05
[2456,] 1.191599e-04 0.0001464518 3.605505e-05
[2457,] 2.435576e-04 0.0001531481 6.320119e-05
[2458,] 1.120409e-04 0.0001469175 3.487672e-05
[2459,] 1.513093e-04 0.0001443029 4.426747e-05
[2460,] 2.403473e-04 0.0001442100 6.511587e-05
[2461,] 2.502367e-04 0.0001441187 6.766887e-05
[2462,] 1.451906e-04 0.0001478036 4.942568e-05
[2463,] 1.623337e-04 0.0001448007 4.666913e-05
[2464,] 2.347379e-04 0.0001529418 6.160495e-05
[2465,] 9.816859e-05 0.0001466575 3.251641e-05
[2466,] 1.522817e-04 0.0001474254 4.157413e-05
[2467,] 1.306194e-04 0.0001512495 5.055461e-05
[2468,] 9.135884e-05 0.0001444262 2.907469e-05
[2469,] 2.439019e-04 0.0001521377 6.486467e-05
[2470,] 2.213629e-04 0.0001547728 5.756062e-05
[2471,] 1.778628e-04 0.0001477440 5.875035e-05
[2472,] 2.319942e-04 0.0001521407 6.226369e-05
[2473,] 1.346460e-04 0.0001478570 4.551493e-05
[2474,] 1.040152e-04 0.0001475626 3.427959e-05
[2475,] 1.303664e-04 0.0001544194 5.267062e-05
[2476,] 1.670753e-04 0.0001444765 4.822558e-05
[2477,] 8.943216e-05 0.0001438683 2.888956e-05
[2478,] 1.525271e-04 0.0001442294 4.469569e-05
[2479,] 1.038644e-04 0.0001475372 3.425923e-05
[2480,] 1.295331e-04 0.0001494022 3.745779e-05
[2481,] 1.048257e-04 0.0001475650 3.451745e-05
[2482,] 1.000825e-04 0.0001466431 3.319424e-05
[2483,] 1.062799e-04 0.0001402945 3.405407e-05
[2484,] 2.154414e-04 0.0001549040 5.629140e-05
[2485,] 1.596854e-04 0.0001448428 4.596466e-05
[2486,] 1.343582e-04 0.0001437657 3.982175e-05
[2487,] 1.314527e-04 0.0001544545 5.326439e-05
[2488,] 1.054934e-04 0.0001405822 3.388835e-05
[2489,] 1.031699e-04 0.0001474735 3.412952e-05
[2490,] 1.558689e-04 0.0001534786 6.491180e-05
[2491,] 1.440048e-04 0.0001478062 4.894127e-05
[2492,] 1.059693e-04 0.0001400219 3.407463e-05
[2493,] 1.017241e-04 0.0001476459 3.331963e-05
[2494,] 2.437456e-04 0.0001439528 6.635301e-05
[2495,] 8.737523e-05 0.0001451119 2.837447e-05
[2496,] 1.480296e-04 0.0001533392 6.078114e-05
[2497,] 2.329131e-04 0.0001521381 6.246699e-05
[2498,] 2.149674e-04 0.0001551784 5.598471e-05
[2499,] 1.443693e-04 0.0001486448 3.895515e-05
[2500,] 1.019983e-04 0.0001477048 3.362466e-05
[2501,] 1.330704e-04 0.0001441582 3.912470e-05
[2502,] 1.032321e-04 0.0001407316 3.376282e-05
[2503,] 1.537772e-04 0.0001456753 4.821218e-05
[2504,] 1.384003e-04 0.0001454223 3.908487e-05
[2505,] 2.172153e-04 0.0001453655 5.755976e-05
[2506,] 2.292492e-04 0.0001522936 6.147351e-05
[2507,] 1.431802e-04 0.0001467699 5.071590e-05
[2508,] 1.014986e-04 0.0001410812 3.341202e-05
[2509,] 1.261316e-04 0.0001445032 3.720155e-05
[2510,] 1.276612e-04 0.0001434846 3.942279e-05
[2511,] 1.546139e-04 0.0001446174 4.479508e-05
[2512,] 1.384247e-04 0.0001460131 4.325830e-05
[2513,] 8.678615e-05 0.0001445493 2.849310e-05
[2514,] 1.019016e-04 0.0001401861 3.349215e-05
[2515,] 1.251957e-04 0.0001443968 3.702734e-05
[2516,] 1.422672e-04 0.0001439290 4.231716e-05
[2517,] 1.037133e-04 0.0001401564 3.425652e-05
[2518,] 1.439021e-04 0.0001458830 4.508145e-05
[2519,] 1.400913e-04 0.0001459334 4.388021e-05
[2520,] 1.437182e-04 0.0001496080 4.140736e-05
[2521,] 1.446872e-04 0.0001451230 4.178922e-05
[2522,] 1.323417e-04 0.0001533439 5.272180e-05
[2523,] 1.256418e-04 0.0001458087 3.624668e-05
[2524,] 1.265496e-04 0.0001528487 4.949332e-05
[2525,] 1.377892e-04 0.0001440258 4.746330e-05
[2526,] 1.049360e-04 0.0001468048 3.303220e-05
[2527,] 1.285404e-04 0.0001474448 3.770770e-05
[2528,] 1.277614e-04 0.0001413882 3.971558e-05
[2529,] 1.095553e-04 0.0001459818 3.472586e-05
[2530,] 1.008378e-04 0.0001476338 3.307482e-05
[2531,] 1.059185e-04 0.0001470790 3.504560e-05
[2532,] 1.172603e-04 0.0001455806 3.588471e-05
[2533,] 1.340665e-04 0.0001463096 3.794156e-05
[2534,] 8.757876e-05 0.0001444434 2.837280e-05
[2535,] 1.318333e-04 0.0001465402 3.865126e-05
[2536,] 1.383892e-04 0.0001457061 3.922195e-05
[2537,] 1.118880e-04 0.0001466453 3.500728e-05
[2538,] 1.455550e-04 0.0001478105 4.957198e-05
[2539,] 1.527476e-04 0.0001433435 4.581810e-05
[2540,] 1.075125e-04 0.0001403021 3.438268e-05
[2541,] 2.319983e-04 0.0001520811 6.234174e-05
[2542,] 1.759394e-04 0.0001431619 5.312271e-05
[2543,] 1.455479e-04 0.0001437636 4.900478e-05
[2544,] 9.628489e-05 0.0001466596 3.193173e-05
[2545,] 2.525354e-04 0.0001454965 6.597889e-05
[2546,] 1.440680e-04 0.0001477099 3.953951e-05
[2547,] 1.457590e-04 0.0001476939 3.991145e-05
[2548,] 9.817224e-05 0.0001466471 3.254698e-05
[2549,] 2.300872e-04 0.0001521365 6.185229e-05
[2550,] 9.845932e-05 0.0001466513 3.262392e-05
[2551,] 1.062627e-04 0.0001465587 3.352361e-05
[2552,] 8.799314e-05 0.0001443599 2.838433e-05
[2553,] 1.687727e-04 0.0001428432 5.726544e-05
[2554,] 1.498731e-04 0.0001479575 4.899290e-05
[2555,] 1.426422e-04 0.0001452325 4.047395e-05
[2556,] 1.103594e-04 0.0001512008 3.083862e-05
[2557,] 1.522830e-04 0.0001433260 4.484969e-05
[2558,] 1.058168e-04 0.0001449507 3.415513e-05
[2559,] 2.634307e-04 0.0001534446 6.341647e-05
[2560,] 9.659499e-05 0.0001422060 3.193081e-05
[2561,] 2.338766e-04 0.0001531527 6.119321e-05
[2562,] 2.247161e-04 0.0001419368 6.789879e-05
[2563,] 1.557910e-04 0.0001446088 4.523058e-05
[2564,] 1.819559e-04 0.0001430575 5.514164e-05
[2565,] 1.420219e-04 0.0001476306 4.865338e-05
[2566,] 1.024431e-04 0.0001475272 3.359909e-05
[2567,] 1.166201e-04 0.0001452769 3.584323e-05
[2568,] 1.516661e-04 0.0001439538 4.473508e-05
[2569,] 1.738067e-04 0.0001436857 5.133576e-05
[2570,] 1.482153e-04 0.0001512754 5.853146e-05
[2571,] 9.782343e-05 0.0001466474 3.245494e-05
[2572,] 1.100890e-04 0.0001465644 3.638904e-05
[2573,] 9.815477e-05 0.0001466474 3.255891e-05
[2574,] 8.773246e-05 0.0001468392 2.837052e-05
[2575,] 1.471931e-04 0.0001438177 4.372878e-05
[2576,] 1.417805e-04 0.0001530553 5.736534e-05
[2577,] 1.915804e-04 0.0001445718 5.367582e-05
[2578,] 1.196148e-04 0.0001440734 3.659194e-05
[2579,] 2.126625e-04 0.0001551759 5.553832e-05
[2580,] 1.103999e-04 0.0001466979 3.456458e-05
[2581,] 1.097816e-04 0.0001466977 3.440003e-05
[2582,] 9.811439e-05 0.0001468379 3.245015e-05
[2583,] 1.177859e-04 0.0001450142 3.607724e-05
[2584,] 1.364052e-04 0.0001457651 3.873401e-05
[2585,] 1.119946e-04 0.0001466795 3.501795e-05
[2586,] 1.128639e-04 0.0001468582 3.514201e-05
[2587,] 1.116266e-04 0.0001471265 3.671009e-05
[2588,] 2.304439e-04 0.0001519866 6.212508e-05
[2589,] 1.736897e-04 0.0001430549 5.084469e-05
[2590,] 1.152796e-04 0.0001455722 3.561938e-05
[2591,] 2.372799e-04 0.0001519735 6.364481e-05
[2592,] 2.466433e-04 0.0001520706 6.556420e-05
[2593,] 1.340318e-04 0.0001444828 3.914333e-05
[2594,] 1.727693e-04 0.0001434465 5.220254e-05
[2595,] 2.190797e-04 0.0001549596 5.696576e-05
[2596,] 1.002777e-04 0.0001468939 3.177018e-05
[2597,] 9.983630e-05 0.0001477078 3.278046e-05
[2598,] 1.776243e-04 0.0001434368 5.355637e-05
[2599,] 8.788955e-05 0.0001438382 2.839307e-05
[2600,] 1.111612e-04 0.0001466882 3.477698e-05
[2601,] 1.090508e-04 0.0001465371 3.429855e-05
[2602,] 8.742900e-05 0.0001442597 2.837482e-05
[2603,] 2.039226e-04 0.0001447259 5.637888e-05
[2604,] 1.501233e-04 0.0001524510 6.112440e-05
[2605,] 1.990334e-04 0.0001449161 5.478895e-05
[2606,] 1.141070e-04 0.0001439793 3.567652e-05
[2607,] 1.078187e-04 0.0001465636 3.565000e-05
[2608,] 1.479320e-04 0.0001496120 5.679374e-05
[2609,] 1.123371e-04 0.0001464960 3.523494e-05
[2610,] 2.312529e-04 0.0001519825 6.230971e-05
[2611,] 9.887655e-05 0.0001466881 3.273705e-05
[2612,] 1.150975e-04 0.0001441678 3.581071e-05
[2613,] 2.217809e-04 0.0001551579 5.733262e-05
[2614,] 1.576742e-04 0.0001507956 6.308591e-05
[2615,] 8.395578e-05 0.0001467122 2.782481e-05
[2616,] 1.656400e-04 0.0001479689 5.656929e-05
[2617,] 1.588073e-04 0.0001441708 4.634768e-05
[2618,] 2.319233e-04 0.0001516277 6.292708e-05
[2619,] 8.417614e-05 0.0001456633 2.777550e-05
[2620,] 1.646324e-04 0.0001445146 4.689932e-05
[2621,] 1.080361e-04 0.0001462040 3.424926e-05
[2622,] 1.418897e-04 0.0001456918 4.003638e-05
[2623,] 1.076176e-04 0.0001465403 3.390647e-05
[2624,] 1.229550e-04 0.0001460607 3.719654e-05
[2625,] 1.640506e-04 0.0001434449 5.431774e-05
[2626,] 9.479953e-05 0.0001476336 3.116351e-05
[2627,] 1.634099e-04 0.0001514084 6.657427e-05
[2628,] 8.118939e-05 0.0001407296 2.662847e-05
[2629,] 8.142845e-05 0.0001406815 2.680437e-05
[2630,] 1.226956e-04 0.0001423396 3.794819e-05
[2631,] 8.587864e-05 0.0001450148 2.832744e-05
[2632,] 8.118684e-05 0.0001404773 2.661359e-05
[2633,] 8.119659e-05 0.0001405174 2.663561e-05
[2634,] 8.118800e-05 0.0001406313 2.663122e-05
[2635,] 2.232591e-04 0.0001515638 6.107053e-05
[2636,] 1.522574e-04 0.0001440706 4.476150e-05
[2637,] 2.083600e-04 0.0001454117 5.623024e-05
[2638,] 1.143218e-04 0.0001436277 3.577934e-05
[2639,] 1.597745e-04 0.0001446049 4.623135e-05
[2640,] 1.341064e-04 0.0001480488 4.566874e-05
[2641,] 1.108413e-04 0.0001467104 3.467189e-05
[2642,] 8.394174e-05 0.0001454982 2.778349e-05
[2643,] 1.541311e-04 0.0001440999 4.534788e-05
[2644,] 9.767018e-05 0.0001466491 3.238899e-05
[2645,] 1.171669e-04 0.0001409579 3.741593e-05
[2646,] 8.738460e-05 0.0001406058 2.846455e-05
[2647,] 1.735863e-04 0.0001474172 4.799896e-05
[2648,] 8.128266e-05 0.0001401339 2.665309e-05
[2649,] 2.361507e-04 0.0001514917 6.406339e-05
[2650,] 8.122899e-05 0.0001403293 2.664519e-05
[2651,] 1.051494e-04 0.0001462922 3.338412e-05
[2652,] 8.155150e-05 0.0001400491 2.674077e-05
[2653,] 2.098741e-04 0.0001545053 5.549306e-05
[2654,] 1.680037e-04 0.0001497651 4.542294e-05
[2655,] 1.073928e-04 0.0001471030 3.541835e-05
[2656,] 8.893632e-05 0.0001447110 2.853376e-05
[2657,] 9.835120e-05 0.0001477764 3.239087e-05
[2658,] 8.447499e-05 0.0001457473 2.781071e-05
[2659,] 2.358356e-04 0.0001514705 6.402744e-05
[2660,] 9.540146e-05 0.0001540448 3.645061e-05
[2661,] 1.604711e-04 0.0001437404 4.731850e-05
[2662,] 1.480793e-04 0.0001452255 4.175275e-05
[2663,] 1.568293e-04 0.0001452516 4.378190e-05
[2664,] 1.127586e-04 0.0001410182 3.611738e-05
[2665,] 9.661944e-05 0.0001466472 3.205351e-05
[2666,] 1.126290e-04 0.0001412077 3.593612e-05
[2667,] 1.616930e-04 0.0001439263 4.739113e-05
[2668,] 1.453935e-04 0.0001455126 4.095344e-05
[2669,] 9.060826e-05 0.0001405081 2.938913e-05
[2670,] 1.381941e-04 0.0001476658 4.967110e-05
[2671,] 1.745712e-04 0.0001517736 4.518744e-05
[2672,] 1.027005e-04 0.0001462696 3.271755e-05
[2673,] 8.183262e-05 0.0001408091 2.704186e-05
[2674,] 1.097698e-04 0.0001462515 3.470021e-05
[2675,] 8.931075e-05 0.0001406306 2.895315e-05
[2676,] 8.152200e-05 0.0001401889 2.676979e-05
[2677,] 1.119196e-04 0.0001466642 3.499773e-05
[2678,] 9.675421e-05 0.0001466481 3.208588e-05
[2679,] 2.273781e-04 0.0001516133 6.192331e-05
[2680,] 1.129683e-04 0.0001410452 3.614492e-05
[2681,] 1.141292e-04 0.0001465053 3.572072e-05
[2682,] 2.141512e-04 0.0001550896 5.590120e-05
[2683,] 1.178282e-04 0.0001409826 3.753794e-05
[2684,] 1.307826e-04 0.0001478840 4.691973e-05
[2685,] 1.115160e-04 0.0001461501 3.229734e-05
[2686,] 1.394455e-04 0.0001504133 5.369208e-05
[2687,] 8.781465e-05 0.0001451035 2.840185e-05
[2688,] 1.453797e-04 0.0001437069 4.337133e-05
[2689,] 2.038398e-04 0.0001545629 5.424699e-05
[2690,] 8.433627e-05 0.0001457153 2.779670e-05
[2691,] 1.142102e-04 0.0001445336 3.559211e-05
[2692,] 1.132182e-04 0.0001448090 3.541285e-05
[2693,] 1.134858e-04 0.0001447831 3.544410e-05
[2694,] 1.398480e-04 0.0001493628 5.288511e-05
[2695,] 1.231988e-04 0.0001473880 4.043746e-05
[2696,] 8.136110e-05 0.0001407248 2.660246e-05
[2697,] 1.142347e-04 0.0001469091 3.547145e-05
[2698,] 1.481843e-04 0.0001434107 4.449915e-05
[2699,] 1.154836e-04 0.0001452199 3.515353e-05
[2700,] 1.386497e-04 0.0001456996 4.399525e-05
[2701,] 8.500956e-05 0.0001405262 2.748585e-05
[2702,] 1.175193e-04 0.0001455186 3.540836e-05
[2703,] 1.061109e-04 0.0001462917 3.365671e-05
[2704,] 1.384040e-04 0.0001539342 5.680955e-05
[2705,] 1.134907e-04 0.0001446698 3.548868e-05
[2706,] 1.205080e-04 0.0001461950 3.746020e-05
[2707,] 1.008559e-04 0.0001407541 3.310980e-05
[2708,] 1.098816e-04 0.0001464389 3.460499e-05
[2709,] 1.597403e-04 0.0001479801 5.522150e-05
[2710,] 1.982019e-04 0.0001545629 5.312955e-05
[2711,] 1.113232e-04 0.0001464807 3.497121e-05
[2712,] 1.447444e-04 0.0001433857 4.358273e-05
[2713,] 2.114680e-04 0.0001517734 5.818024e-05
[2714,] 8.123786e-05 0.0001410840 2.661489e-05
[2715,] 8.123736e-05 0.0001411282 2.661539e-05
[2716,] 1.019590e-04 0.0001476060 3.342473e-05
```
