## Supplementary material for "Characterization of shared and ancestry-specific signals driving complex traits using multi-ancestry fine-mapping": s1_data.bim

```
3	chr3:195820003:A:C	0	195820003	C	A
3	chr3:195820324:A:G	0	195820324	G	A
3	chr3:195820356:A:G	0	195820356	G	A
3	chr3:195821265:C:T	0	195821265	T	C
3	chr3:195821445:G:C	0	195821445	C	G
3	chr3:195822038:G:A	0	195822038	A	G
3	chr3:195822312:G:T	0	195822312	T	G
3	chr3:195822946:T:C	0	195822946	C	T
3	chr3:195823102:A:G	0	195823102	G	A
3	chr3:195823184:A:G	0	195823184	G	A
3	chr3:195823449:C:A	0	195823449	A	C
3	chr3:195823495:C:T	0	195823495	T	C
3	chr3:195823541:T:C	0	195823541	C	T
3	chr3:195824961:G:A	0	195824961	A	G
3	chr3:195825324:A:C	0	195825324	C	A
3	chr3:195826126:A:G	0	195826126	G	A
3	chr3:195826313:A:T	0	195826313	T	A
3	chr3:195826328:G:A	0	195826328	A	G
3	chr3:195826388:T:C	0	195826388	C	T
3	chr3:195826552:C:T	0	195826552	T	C
3	chr3:195826565:A:G	0	195826565	G	A
3	chr3:195826760:C:T	0	195826760	T	C
3	chr3:195827267:A:G	0	195827267	G	A
3	chr3:195827677:A:G	0	195827677	G	A
3	chr3:195827843:G:T	0	195827843	T	G
3	chr3:195827876:A:G	0	195827876	G	A
3	chr3:195827926:A:G	0	195827926	G	A
3	chr3:195828223:G:A	0	195828223	A	G
3	chr3:195828471:C:A	0	195828471	A	C
3	chr3:195828662:A:G	0	195828662	G	A
3	chr3:195829013:G:C	0	195829013	C	G
3	chr3:195829508:C:T	0	195829508	T	C
3	chr3:195829509:G:A	0	195829509	A	G
3	chr3:195829700:T:C	0	195829700	C	T
3	chr3:195830050:T:G	0	195830050	G	T
3	chr3:195830529:G:A	0	195830529	A	G
3	chr3:195830601:AC:A	0	195830601	A	AC
3	chr3:195830999:C:T	0	195830999	T	C
3	chr3:195831286:G:A	0	195831286	A	G
3	chr3:195831625:C:T	0	195831625	T	C
3	chr3:195831881:C:T	0	195831881	T	C
3	chr3:195831906:T:C	0	195831906	C	T
3	chr3:195832052:G:A	0	195832052	A	G
3	chr3:195832139:C:A	0	195832139	A	C
3	chr3:195832161:C:T	0	195832161	T	C
3	chr3:195832188:G:A	0	195832188	A	G
3	chr3:195832418:A:C	0	195832418	C	A
3	chr3:195832922:G:A	0	195832922	A	G
3	chr3:195833068:C:T	0	195833068	T	C
3	chr3:195835550:T:C	0	195835550	C	T
3	chr3:195835794:GTCCCGGGT:G	0	195835794	G	GTCCCGGGT
3	chr3:195836046:C:G	0	195836046	G	C
3	chr3:195837454:A:T	0	195837454	T	A
3	chr3:195837615:G:T	0	195837615	T	G
3	chr3:195838185:A:G	0	195838185	G	A
3	chr3:195838210:T:C	0	195838210	C	T
3	chr3:195838579:A:G	0	195838579	G	A
3	chr3:195838795:A:G	0	195838795	G	A
3	chr3:195840478:C:T	0	195840478	T	C
3	chr3:195840544:C:T	0	195840544	T	C
3	chr3:195841569:A:T	0	195841569	T	A
3	chr3:195843365:C:T	0	195843365	T	C
3	chr3:195843470:C:T	0	195843470	T	C
3	chr3:195844153:A:G	0	195844153	G	A
3	chr3:195844612:T:C	0	195844612	C	T
3	chr3:195844979:G:A	0	195844979	A	G
3	chr3:195845719:C:T	0	195845719	T	C
3	chr3:195846331:A:G	0	195846331	G	A
3	chr3:195846453:C:T	0	195846453	T	C
3	chr3:195847365:G:A	0	195847365	A	G
3	chr3:195847419:A:C	0	195847419	C	A
3	chr3:195847518:T:G	0	195847518	G	T
3	chr3:195848078:C:T	0	195848078	T	C
3	chr3:195848595:G:A	0	195848595	A	G
3	chr3:195849692:C:G	0	195849692	G	C
3	chr3:195849848:G:A	0	195849848	A	G
3	chr3:195850105:T:G	0	195850105	G	T
3	chr3:195850281:A:C	0	195850281	C	A
3	chr3:195850327:C:T	0	195850327	T	C
3	chr3:195850759:A:G	0	195850759	G	A
3	chr3:195851225:C:T	0	195851225	T	C
3	chr3:195851785:T:A	0	195851785	A	T
3	chr3:195852143:C:T	0	195852143	T	C
3	chr3:195852938:G:A	0	195852938	A	G
3	chr3:195853284:A:G	0	195853284	G	A
3	chr3:195853952:C:G	0	195853952	G	C
3	chr3:195854008:C:G	0	195854008	G	C
3	chr3:195854357:G:A	0	195854357	A	G
3	chr3:195855375:A:G	0	195855375	G	A
3	chr3:195855482:A:G	0	195855482	G	A
3	chr3:195855859:G:C	0	195855859	C	G
3	chr3:195856090:C:G	0	195856090	G	C
3	chr3:195856280:G:A	0	195856280	A	G
3	chr3:195856630:A:G	0	195856630	G	A
3	chr3:195857669:A:G	0	195857669	G	A
3	chr3:195858515:T:A	0	195858515	A	T
3	chr3:195859028:C:G	0	195859028	G	C
3	chr3:195859385:G:A	0	195859385	A	G
3	chr3:195859470:A:G	0	195859470	G	A
3	chr3:195860228:C:T	0	195860228	T	C
3	chr3:195860753:CAT:C	0	195860753	C	CAT
3	chr3:195861619:C:T	0	195861619	T	C
3	chr3:195861762:C:T	0	195861762	T	C
3	chr3:195862170:C:G	0	195862170	G	C
3	chr3:195862322:C:CT	0	195862322	CT	C
3	chr3:195862439:AAGT:A	0	195862439	A	AAGT
3	chr3:195862718:T:C	0	195862718	C	T
3	chr3:195862746:G:A	0	195862746	A	G
3	chr3:195862891:G:A	0	195862891	A	G
3	chr3:195862899:A:G	0	195862899	G	A
3	chr3:195864185:C:T	0	195864185	T	C
3	chr3:195865699:A:AC	0	195865699	AC	A
3	chr3:195865947:C:G	0	195865947	G	C
3	chr3:195866002:T:TC	0	195866002	TC	T
3	chr3:195866419:T:G	0	195866419	G	T
3	chr3:195866527:T:G	0	195866527	G	T
3	chr3:195867280:CCT:C	0	195867280	C	CCT
3	chr3:195867934:A:G	0	195867934	G	A
3	chr3:195868183:C:T	0	195868183	T	C
3	chr3:195868761:A:G	0	195868761	G	A
3	chr3:195869765:C:T	0	195869765	T	C
3	chr3:195870036:T:C	0	195870036	C	T
3	chr3:195870417:T:C	0	195870417	C	T
3	chr3:195870678:G:A	0	195870678	A	G
3	chr3:195873154:C:T	0	195873154	T	C
3	chr3:195873356:T:C	0	195873356	C	T
3	chr3:195873840:C:T	0	195873840	T	C
3	chr3:195875916:C:T	0	195875916	T	C
3	chr3:195876763:G:A	0	195876763	A	G
3	chr3:195877550:T:C	0	195877550	C	T
3	chr3:195879899:A:G	0	195879899	G	A
3	chr3:195883872:A:G	0	195883872	G	A
3	chr3:195884369:G:A	0	195884369	A	G
3	chr3:195885163:T:C	0	195885163	C	T
3	chr3:195886149:C:G	0	195886149	G	C
3	chr3:195887766:T:C	0	195887766	C	T
3	chr3:195888082:G:C	0	195888082	C	G
3	chr3:195888227:G:A	0	195888227	A	G
3	chr3:195888505:A:G	0	195888505	G	A
3	chr3:195888901:C:T	0	195888901	T	C
3	chr3:195889337:C:T	0	195889337	T	C
3	chr3:195890936:A:G	0	195890936	G	A
3	chr3:195891168:C:T	0	195891168	T	C
3	chr3:195892383:A:G	0	195892383	G	A
3	chr3:195892678:A:AGAG	0	195892678	AGAG	A
3	chr3:195892705:G:A	0	195892705	A	G
3	chr3:195893167:G:A	0	195893167	A	G
3	chr3:195894178:ACCGGGGG:A	0	195894178	A	ACCGGGGG
3	chr3:195894415:A:T	0	195894415	T	A
3	chr3:195894633:C:T	0	195894633	T	C
3	chr3:195895427:T:C	0	195895427	C	T
3	chr3:195895624:G:A	0	195895624	A	G
3	chr3:195895682:C:T	0	195895682	T	C
3	chr3:195895745:G:A	0	195895745	A	G
3	chr3:195898455:A:G	0	195898455	G	A
3	chr3:195900699:C:T	0	195900699	T	C
3	chr3:195901011:A:G	0	195901011	G	A
3	chr3:195901133:C:T	0	195901133	T	C
3	chr3:195901765:C:A	0	195901765	A	C
3	chr3:195901944:T:C	0	195901944	C	T
3	chr3:195902213:G:A	0	195902213	A	G
3	chr3:195902819:G:A	0	195902819	A	G
3	chr3:195902911:G:A	0	195902911	A	G
3	chr3:195903315:C:T	0	195903315	T	C
3	chr3:195903364:G:C	0	195903364	C	G
3	chr3:195903662:T:A	0	195903662	A	T
3	chr3:195903941:C:T	0	195903941	T	C
3	chr3:195904009:G:A	0	195904009	A	G
3	chr3:195904184:G:T	0	195904184	T	G
3	chr3:195904591:A:T	0	195904591	T	A
3	chr3:195905259:G:A	0	195905259	A	G
3	chr3:195905949:A:C	0	195905949	C	A
3	chr3:195905950:G:A	0	195905950	A	G
3	chr3:195906306:C:G	0	195906306	G	C
3	chr3:195906490:C:T	0	195906490	T	C
3	chr3:195906567:G:A	0	195906567	A	G
3	chr3:195906677:G:A	0	195906677	A	G
3	chr3:195906746:T:C	0	195906746	C	T
3	chr3:195907373:T:C	0	195907373	C	T
3	chr3:195907433:C:G	0	195907433	G	C
3	chr3:195908138:T:C	0	195908138	C	T
3	chr3:195908386:A:G	0	195908386	G	A
3	chr3:195909929:C:G	0	195909929	G	C
3	chr3:195910228:G:A	0	195910228	A	G
3	chr3:195910763:T:C	0	195910763	C	T
3	chr3:195912514:C:G	0	195912514	G	C
3	chr3:195912994:T:C	0	195912994	C	T
3	chr3:195913285:A:G	0	195913285	G	A
3	chr3:195913294:T:C	0	195913294	C	T
3	chr3:195913416:A:G	0	195913416	G	A
3	chr3:195913880:A:G	0	195913880	G	A
3	chr3:195915355:T:C	0	195915355	C	T
3	chr3:195917391:G:A	0	195917391	A	G
3	chr3:195917461:C:T	0	195917461	T	C
3	chr3:195919462:G:A	0	195919462	A	G
3	chr3:195919747:G:A	0	195919747	A	G
3	chr3:195921126:T:A	0	195921126	A	T
3	chr3:195921614:C:T	0	195921614	T	C
3	chr3:195923249:G:A	0	195923249	A	G
3	chr3:195923557:C:G	0	195923557	G	C
3	chr3:195924393:GATAA:G	0	195924393	G	GATAA
3	chr3:195924550:C:T	0	195924550	T	C
3	chr3:195925776:C:A	0	195925776	A	C
3	chr3:195925837:T:C	0	195925837	C	T
3	chr3:195925980:G:A	0	195925980	A	G
3	chr3:195926102:C:T	0	195926102	T	C
3	chr3:195926601:T:G	0	195926601	G	T
3	chr3:195927002:A:T	0	195927002	T	A
3	chr3:195927290:C:CT	0	195927290	CT	C
3	chr3:195927427:G:A	0	195927427	A	G
3	chr3:195929743:T:C	0	195929743	C	T
3	chr3:195930381:A:G	0	195930381	G	A
3	chr3:195930816:A:T	0	195930816	T	A
3	chr3:195930907:T:A	0	195930907	A	T
3	chr3:195932298:A:G	0	195932298	G	A
3	chr3:195932506:C:T	0	195932506	T	C
3	chr3:195932807:GA:G	0	195932807	G	GA
3	chr3:195933661:C:A	0	195933661	A	C
3	chr3:195934570:C:A	0	195934570	A	C
3	chr3:195935823:T:C	0	195935823	C	T
3	chr3:195936169:T:C	0	195936169	C	T
3	chr3:195938228:T:C	0	195938228	C	T
3	chr3:195938266:C:T	0	195938266	T	C
3	chr3:195938879:A:C	0	195938879	C	A
3	chr3:195939659:A:G	0	195939659	G	A
3	chr3:195942091:T:C	0	195942091	C	T
3	chr3:195942529:G:A	0	195942529	A	G
3	chr3:195943556:A:G	0	195943556	G	A
3	chr3:195945703:G:C	0	195945703	C	G
3	chr3:195947362:T:C	0	195947362	C	T
3	chr3:195949811:C:T	0	195949811	T	C
3	chr3:195955904:A:C	0	195955904	C	A
3	chr3:195955931:C:G	0	195955931	G	C
3	chr3:195956001:A:G	0	195956001	G	A
3	chr3:195956104:T:A	0	195956104	A	T
3	chr3:195956608:C:G	0	195956608	G	C
3	chr3:195956630:G:C	0	195956630	C	G
3	chr3:195957627:G:A	0	195957627	A	G
3	chr3:195959245:A:G	0	195959245	G	A
3	chr3:195959269:C:T	0	195959269	T	C
3	chr3:195962537:C:T	0	195962537	T	C
3	chr3:195962864:C:T	0	195962864	T	C
3	chr3:195962946:C:T	0	195962946	T	C
3	chr3:195964502:C:T	0	195964502	T	C
3	chr3:195964516:T:C	0	195964516	C	T
3	chr3:195964766:G:A	0	195964766	A	G
3	chr3:195965105:T:C	0	195965105	C	T
3	chr3:195965122:AATC:A	0	195965122	A	AATC
3	chr3:195965198:A:G	0	195965198	G	A
3	chr3:195966320:A:G	0	195966320	G	A
3	chr3:195966365:C:T	0	195966365	T	C
3	chr3:195966518:A:G	0	195966518	G	A
3	chr3:195974573:AAAGG:A	0	195974573	A	AAAGG
3	chr3:195979718:T:C	0	195979718	C	T
3	chr3:195987957:TCTAC:T	0	195987957	T	TCTAC
3	chr3:195990767:GA:G	0	195990767	G	GA
3	chr3:195993322:A:T	0	195993322	T	A
3	chr3:195994593:T:C	0	195994593	C	T
3	chr3:195997508:T:C	0	195997508	C	T
3	chr3:195997546:G:A	0	195997546	A	G
3	chr3:195997578:C:T	0	195997578	T	C
3	chr3:195997780:C:T	0	195997780	T	C
3	chr3:195999020:C:T	0	195999020	T	C
3	chr3:195999251:C:T	0	195999251	T	C
3	chr3:196000637:C:T	0	196000637	T	C
3	chr3:196001190:A:G	0	196001190	G	A
3	chr3:196004127:CAACATCAGCTCCTCCCTGAGTCTTCAGCTGCACGACCCTCAATCTAG:C	0	196004127	C	CAACATCAGCTCCTCCCTGAGTCTTCAGCTGCACGACCCTCAATCTAG
3	chr3:196004426:G:A	0	196004426	A	G
3	chr3:196004870:G:A	0	196004870	A	G
3	chr3:196005592:C:G	0	196005592	G	C
3	chr3:196005776:A:G	0	196005776	G	A
3	chr3:196006248:G:A	0	196006248	A	G
3	chr3:196006606:ACG:A	0	196006606	A	ACG
3	chr3:196006622:G:A	0	196006622	A	G
3	chr3:196006641:G:C	0	196006641	C	G
3	chr3:196006959:G:A	0	196006959	A	G
3	chr3:196007038:C:A	0	196007038	A	C
3	chr3:196007054:C:T	0	196007054	T	C
3	chr3:196007062:A:G	0	196007062	G	A
3	chr3:196007346:G:A	0	196007346	A	G
3	chr3:196007515:G:A	0	196007515	A	G
3	chr3:196007561:G:A	0	196007561	A	G
3	chr3:196007744:G:A	0	196007744	A	G
3	chr3:196008020:T:C	0	196008020	C	T
3	chr3:196008062:C:T	0	196008062	T	C
3	chr3:196008110:T:C	0	196008110	C	T
3	chr3:196008199:C:T	0	196008199	T	C
3	chr3:196008500:T:C	0	196008500	C	T
3	chr3:196009284:C:T	0	196009284	T	C
3	chr3:196009869:G:A	0	196009869	A	G
3	chr3:196010850:C:T	0	196010850	T	C
3	chr3:196011535:A:G	0	196011535	G	A
3	chr3:196013009:T:C	0	196013009	C	T
3	chr3:196013537:C:T	0	196013537	T	C
3	chr3:196014314:A:T	0	196014314	T	A
3	chr3:196014561:C:T	0	196014561	T	C
3	chr3:196015430:C:T	0	196015430	T	C
3	chr3:196015758:C:T	0	196015758	T	C
3	chr3:196016034:C:T	0	196016034	T	C
3	chr3:196016891:A:G	0	196016891	G	A
3	chr3:196017738:G:T	0	196017738	T	G
3	chr3:196017759:A:G	0	196017759	G	A
3	chr3:196018107:A:T	0	196018107	T	A
3	chr3:196018117:G:A	0	196018117	A	G
3	chr3:196019092:C:G	0	196019092	G	C
3	chr3:196019241:C:T	0	196019241	T	C
3	chr3:196019618:G:A	0	196019618	A	G
3	chr3:196019900:G:A	0	196019900	A	G
3	chr3:196019942:C:T	0	196019942	T	C
3	chr3:196020039:C:T	0	196020039	T	C
3	chr3:196020527:A:G	0	196020527	G	A
3	chr3:196020531:G:A	0	196020531	A	G
3	chr3:196021858:C:T	0	196021858	T	C
3	chr3:196022053:C:T	0	196022053	T	C
3	chr3:196022486:C:T	0	196022486	T	C
3	chr3:196022690:G:A	0	196022690	A	G
3	chr3:196023145:T:A	0	196023145	A	T
3	chr3:196023354:A:G	0	196023354	G	A
3	chr3:196023455:C:T	0	196023455	T	C
3	chr3:196023513:G:A	0	196023513	A	G
3	chr3:196023820:C:T	0	196023820	T	C
3	chr3:196023871:G:A	0	196023871	A	G
3	chr3:196024568:G:T	0	196024568	T	G
3	chr3:196024982:A:G	0	196024982	G	A
3	chr3:196025344:C:T	0	196025344	T	C
3	chr3:196025389:A:G	0	196025389	G	A
3	chr3:196025693:T:C	0	196025693	C	T
3	chr3:196025906:A:T	0	196025906	T	A
3	chr3:196026530:T:C	0	196026530	C	T
3	chr3:196026580:G:A	0	196026580	A	G
3	chr3:196026869:T:C	0	196026869	C	T
3	chr3:196026895:T:C	0	196026895	C	T
3	chr3:196027293:A:G	0	196027293	G	A
3	chr3:196027844:C:T	0	196027844	T	C
3	chr3:196029340:G:A	0	196029340	A	G
3	chr3:196029498:C:T	0	196029498	T	C
3	chr3:196030562:T:C	0	196030562	C	T
3	chr3:196030876:T:G	0	196030876	G	T
3	chr3:196031033:C:T	0	196031033	T	C
3	chr3:196031588:C:T	0	196031588	T	C
3	chr3:196031977:A:G	0	196031977	G	A
3	chr3:196032168:T:C	0	196032168	C	T
3	chr3:196032511:A:G	0	196032511	G	A
3	chr3:196033366:A:G	0	196033366	G	A
3	chr3:196034808:T:C	0	196034808	C	T
3	chr3:196035435:C:G	0	196035435	G	C
3	chr3:196035452:T:C	0	196035452	C	T
3	chr3:196035599:G:A	0	196035599	A	G
3	chr3:196035621:G:A	0	196035621	A	G
3	chr3:196035879:G:A	0	196035879	A	G
3	chr3:196035981:G:A	0	196035981	A	G
3	chr3:196036370:G:C	0	196036370	C	G
3	chr3:196037159:T:C	0	196037159	C	T
3	chr3:196038137:G:C	0	196038137	C	G
3	chr3:196039134:G:A	0	196039134	A	G
3	chr3:196039707:C:G	0	196039707	G	C
3	chr3:196041208:C:T	0	196041208	T	C
3	chr3:196041590:G:A	0	196041590	A	G
3	chr3:196041601:C:T	0	196041601	T	C
3	chr3:196043611:C:T	0	196043611	T	C
3	chr3:196043642:T:C	0	196043642	C	T
3	chr3:196043643:G:A	0	196043643	A	G
3	chr3:196044076:G:A	0	196044076	A	G
3	chr3:196044284:G:A	0	196044284	A	G
3	chr3:196044693:T:C	0	196044693	C	T
3	chr3:196044703:G:A	0	196044703	A	G
3	chr3:196044758:A:G	0	196044758	G	A
3	chr3:196044851:G:A	0	196044851	A	G
3	chr3:196044854:T:C	0	196044854	C	T
3	chr3:196044902:G:A	0	196044902	A	G
3	chr3:196045029:A:G	0	196045029	G	A
3	chr3:196045068:A:G	0	196045068	G	A
3	chr3:196045341:A:G	0	196045341	G	A
3	chr3:196045785:G:T	0	196045785	T	G
3	chr3:196046528:A:G	0	196046528	G	A
3	chr3:196046605:T:C	0	196046605	C	T
3	chr3:196046679:G:A	0	196046679	A	G
3	chr3:196049120:G:A	0	196049120	A	G
3	chr3:196049146:T:C	0	196049146	C	T
3	chr3:196049369:C:T	0	196049369	T	C
3	chr3:196049719:G:A	0	196049719	A	G
3	chr3:196050105:T:C	0	196050105	C	T
3	chr3:196050340:C:T	0	196050340	T	C
3	chr3:196052101:C:T	0	196052101	T	C
3	chr3:196052284:C:T	0	196052284	T	C
3	chr3:196052790:C:T	0	196052790	T	C
3	chr3:196052835:A:G	0	196052835	G	A
3	chr3:196052865:C:T	0	196052865	T	C
3	chr3:196052941:C:T	0	196052941	T	C
3	chr3:196053664:C:T	0	196053664	T	C
3	chr3:196053838:G:A	0	196053838	A	G
3	chr3:196053985:C:T	0	196053985	T	C
3	chr3:196054454:C:T	0	196054454	T	C
3	chr3:196054635:G:A	0	196054635	A	G
3	chr3:196054813:C:T	0	196054813	T	C
3	chr3:196055305:C:T	0	196055305	T	C
3	chr3:196055306:A:G	0	196055306	G	A
3	chr3:196055313:C:T	0	196055313	T	C
3	chr3:196056191:A:AG	0	196056191	AG	A
3	chr3:196056610:C:T	0	196056610	T	C
3	chr3:196056865:A:AAGCTGC	0	196056865	AAGCTGC	A
3	chr3:196057205:T:A	0	196057205	A	T
3	chr3:196057321:G:A	0	196057321	A	G
3	chr3:196057777:T:C	0	196057777	C	T
3	chr3:196058126:G:A	0	196058126	A	G
3	chr3:196060437:C:G	0	196060437	G	C
3	chr3:196061276:T:C	0	196061276	C	T
3	chr3:196061376:G:A	0	196061376	A	G
3	chr3:196061684:T:G	0	196061684	G	T
3	chr3:196062210:C:T	0	196062210	T	C
3	chr3:196062298:G:A	0	196062298	A	G
3	chr3:196062505:C:T	0	196062505	T	C
3	chr3:196062543:T:C	0	196062543	C	T
3	chr3:196063420:T:C	0	196063420	C	T
3	chr3:196063820:G:A	0	196063820	A	G
3	chr3:196063866:A:G	0	196063866	G	A
3	chr3:196063900:AAC:A	0	196063900	A	AAC
3	chr3:196063940:A:C	0	196063940	C	A
3	chr3:196063986:G:A	0	196063986	A	G
3	chr3:196064995:T:C	0	196064995	C	T
3	chr3:196065999:C:A	0	196065999	A	C
3	chr3:196066135:TGC:T	0	196066135	T	TGC
3	chr3:196066468:T:C	0	196066468	C	T
3	chr3:196066841:G:A	0	196066841	A	G
3	chr3:196067108:T:C	0	196067108	C	T
3	chr3:196067370:A:T	0	196067370	T	A
3	chr3:196067917:C:T	0	196067917	T	C
3	chr3:196068747:G:A	0	196068747	A	G
3	chr3:196069178:G:T	0	196069178	T	G
3	chr3:196070037:C:T	0	196070037	T	C
3	chr3:196070544:C:T	0	196070544	T	C
3	chr3:196070682:C:A	0	196070682	A	C
3	chr3:196071226:T:G	0	196071226	G	T
3	chr3:196071387:T:C	0	196071387	C	T
3	chr3:196071651:C:T	0	196071651	T	C
3	chr3:196071729:T:C	0	196071729	C	T
3	chr3:196071731:C:A	0	196071731	A	C
3	chr3:196073396:C:T	0	196073396	T	C
3	chr3:196073594:T:C	0	196073594	C	T
3	chr3:196073676:C:T	0	196073676	T	C
3	chr3:196073940:C:T	0	196073940	T	C
3	chr3:196074555:C:A	0	196074555	A	C
3	chr3:196075495:A:G	0	196075495	G	A
3	chr3:196077150:G:A	0	196077150	A	G
3	chr3:196078525:T:C	0	196078525	C	T
3	chr3:196078639:G:A	0	196078639	A	G
3	chr3:196078646:A:G	0	196078646	G	A
3	chr3:196079601:C:T	0	196079601	T	C
3	chr3:196079770:C:T	0	196079770	T	C
3	chr3:196080736:T:C	0	196080736	C	T
3	chr3:196080754:T:C	0	196080754	C	T
3	chr3:196080817:T:C	0	196080817	C	T
3	chr3:196081153:A:G	0	196081153	G	A
3	chr3:196081607:C:G	0	196081607	G	C
3	chr3:196082209:G:C	0	196082209	C	G
3	chr3:196082264:C:A	0	196082264	A	C
3	chr3:196082268:G:A	0	196082268	A	G
3	chr3:196082693:A:G	0	196082693	G	A
3	chr3:196083169:C:T	0	196083169	T	C
3	chr3:196083316:T:C	0	196083316	C	T
3	chr3:196083993:C:G	0	196083993	G	C
3	chr3:196085292:T:C	0	196085292	C	T
3	chr3:196085349:C:T	0	196085349	T	C
3	chr3:196086158:G:A	0	196086158	A	G
3	chr3:196086886:C:T	0	196086886	T	C
3	chr3:196087052:T:G	0	196087052	G	T
3	chr3:196087393:C:T	0	196087393	T	C
3	chr3:196087545:G:C	0	196087545	C	G
3	chr3:196087635:G:A	0	196087635	A	G
3	chr3:196088088:T:C	0	196088088	C	T
3	chr3:196088723:C:T	0	196088723	T	C
3	chr3:196089058:T:G	0	196089058	G	T
3	chr3:196089324:C:T	0	196089324	T	C
3	chr3:196089486:G:A	0	196089486	A	G
3	chr3:196089912:C:T	0	196089912	T	C
3	chr3:196090109:C:T	0	196090109	T	C
3	chr3:196090304:G:A	0	196090304	A	G
3	chr3:196090607:G:A	0	196090607	A	G
3	chr3:196091898:A:T	0	196091898	T	A
3	chr3:196092634:G:A	0	196092634	A	G
3	chr3:196092985:C:T	0	196092985	T	C
3	chr3:196093173:C:T	0	196093173	T	C
3	chr3:196093575:A:G	0	196093575	G	A
3	chr3:196093956:G:A	0	196093956	A	G
3	chr3:196094795:G:A	0	196094795	A	G
3	chr3:196095095:G:A	0	196095095	A	G
3	chr3:196095942:A:G	0	196095942	G	A
3	chr3:196096018:C:T	0	196096018	T	C
3	chr3:196096137:G:T	0	196096137	T	G
3	chr3:196097340:T:C	0	196097340	C	T
3	chr3:196097446:G:A	0	196097446	A	G
3	chr3:196097549:G:C	0	196097549	C	G
3	chr3:196097683:C:T	0	196097683	T	C
3	chr3:196098545:C:T	0	196098545	T	C
3	chr3:196098757:C:T	0	196098757	T	C
3	chr3:196100334:C:T	0	196100334	T	C
3	chr3:196101063:G:A	0	196101063	A	G
3	chr3:196101493:C:T	0	196101493	T	C
3	chr3:196101935:C:T	0	196101935	T	C
3	chr3:196102196:C:A	0	196102196	A	C
3	chr3:196102861:A:C	0	196102861	C	A
3	chr3:196103426:T:C	0	196103426	C	T
3	chr3:196103819:C:T	0	196103819	T	C
3	chr3:196104115:T:G	0	196104115	G	T
3	chr3:196104227:A:C	0	196104227	C	A
3	chr3:196104317:A:G	0	196104317	G	A
3	chr3:196104366:T:C	0	196104366	C	T
3	chr3:196104912:AAAACCCC:A	0	196104912	A	AAAACCCC
3	chr3:196105276:T:C	0	196105276	C	T
3	chr3:196105561:C:G	0	196105561	G	C
3	chr3:196105689:T:C	0	196105689	C	T
3	chr3:196106382:C:T	0	196106382	T	C
3	chr3:196106563:C:T	0	196106563	T	C
3	chr3:196106636:T:C	0	196106636	C	T
3	chr3:196107331:C:T	0	196107331	T	C
3	chr3:196107432:T:C	0	196107432	C	T
3	chr3:196107493:C:T	0	196107493	T	C
3	chr3:196107899:C:T	0	196107899	T	C
3	chr3:196108076:T:C	0	196108076	C	T
3	chr3:196108523:C:T	0	196108523	T	C
3	chr3:196108533:G:A	0	196108533	A	G
3	chr3:196108878:T:C	0	196108878	C	T
3	chr3:196109255:A:G	0	196109255	G	A
3	chr3:196109574:C:T	0	196109574	T	C
3	chr3:196109704:T:C	0	196109704	C	T
3	chr3:196110552:A:G	0	196110552	G	A
3	chr3:196111497:G:A	0	196111497	A	G
3	chr3:196111521:T:C	0	196111521	C	T
3	chr3:196111555:C:T	0	196111555	T	C
3	chr3:196111568:C:T	0	196111568	T	C
3	chr3:196111742:C:T	0	196111742	T	C
3	chr3:196111994:A:G	0	196111994	G	A
3	chr3:196112040:C:T	0	196112040	T	C
3	chr3:196112294:G:C	0	196112294	C	G
3	chr3:196112976:G:A	0	196112976	A	G
3	chr3:196113390:G:A	0	196113390	A	G
3	chr3:196113447:C:T	0	196113447	T	C
3	chr3:196114123:G:A	0	196114123	A	G
3	chr3:196114126:A:G	0	196114126	G	A
3	chr3:196115009:C:G	0	196115009	G	C
3	chr3:196116126:C:T	0	196116126	T	C
3	chr3:196116176:G:A	0	196116176	A	G
3	chr3:196117108:T:C	0	196117108	C	T
3	chr3:196117659:T:G	0	196117659	G	T
3	chr3:196119090:C:T	0	196119090	T	C
3	chr3:196119404:G:A	0	196119404	A	G
3	chr3:196119864:G:A	0	196119864	A	G
3	chr3:196120128:T:G	0	196120128	G	T
3	chr3:196121393:A:G	0	196121393	G	A
3	chr3:196121455:A:G	0	196121455	G	A
3	chr3:196121982:T:A	0	196121982	A	T
3	chr3:196122444:T:C	0	196122444	C	T
3	chr3:196122710:G:A	0	196122710	A	G
3	chr3:196123031:C:T	0	196123031	T	C
3	chr3:196123309:C:T	0	196123309	T	C
3	chr3:196123383:G:A	0	196123383	A	G
3	chr3:196123942:G:A	0	196123942	A	G
3	chr3:196123944:T:C	0	196123944	C	T
3	chr3:196125556:A:T	0	196125556	T	A
3	chr3:196126549:G:A	0	196126549	A	G
3	chr3:196126584:ACCGCACCCAG:A	0	196126584	A	ACCGCACCCAG
3	chr3:196127408:C:T	0	196127408	T	C
3	chr3:196127569:G:C	0	196127569	C	G
3	chr3:196127916:C:T	0	196127916	T	C
3	chr3:196129303:A:G	0	196129303	G	A
3	chr3:196129388:T:C	0	196129388	C	T
3	chr3:196129687:G:T	0	196129687	T	G
3	chr3:196129875:A:G	0	196129875	G	A
3	chr3:196129886:G:C	0	196129886	C	G
3	chr3:196130887:A:G	0	196130887	G	A
3	chr3:196131624:C:G	0	196131624	G	C
3	chr3:196132016:G:A	0	196132016	A	G
3	chr3:196132267:C:T	0	196132267	T	C
3	chr3:196132322:G:A	0	196132322	A	G
3	chr3:196133370:C:T	0	196133370	T	C
3	chr3:196133915:G:A	0	196133915	A	G
3	chr3:196134452:G:A	0	196134452	A	G
3	chr3:196135305:C:G	0	196135305	G	C
3	chr3:196136726:C:T	0	196136726	T	C
3	chr3:196137515:T:C	0	196137515	C	T
3	chr3:196137525:T:C	0	196137525	C	T
3	chr3:196137539:G:C	0	196137539	C	G
3	chr3:196138516:G:A	0	196138516	A	G
3	chr3:196139418:G:A	0	196139418	A	G
3	chr3:196140979:C:T	0	196140979	T	C
3	chr3:196141635:G:A	0	196141635	A	G
3	chr3:196143222:G:A	0	196143222	A	G
3	chr3:196143290:C:T	0	196143290	T	C
3	chr3:196144065:T:C	0	196144065	C	T
3	chr3:196144216:T:C	0	196144216	C	T
3	chr3:196144312:C:T	0	196144312	T	C
3	chr3:196145057:T:C	0	196145057	C	T
3	chr3:196145666:A:G	0	196145666	G	A
3	chr3:196145850:A:G	0	196145850	G	A
3	chr3:196145859:A:G	0	196145859	G	A
3	chr3:196145893:G:A	0	196145893	A	G
3	chr3:196147430:T:C	0	196147430	C	T
3	chr3:196148796:C:G	0	196148796	G	C
3	chr3:196148921:G:T	0	196148921	T	G
3	chr3:196149048:C:G	0	196149048	G	C
3	chr3:196149122:A:G	0	196149122	G	A
3	chr3:196149278:A:G	0	196149278	G	A
3	chr3:196149418:G:A	0	196149418	A	G
3	chr3:196150373:G:A	0	196150373	A	G
3	chr3:196150680:G:A	0	196150680	A	G
3	chr3:196150687:T:C	0	196150687	C	T
3	chr3:196150732:T:C	0	196150732	C	T
3	chr3:196151053:G:A	0	196151053	A	G
3	chr3:196151080:GA:G	0	196151080	G	GA
3	chr3:196151164:G:A	0	196151164	A	G
3	chr3:196151165:G:A	0	196151165	A	G
3	chr3:196151236:C:T	0	196151236	T	C
3	chr3:196151245:G:A	0	196151245	A	G
3	chr3:196151253:G:A	0	196151253	A	G
3	chr3:196151611:C:T	0	196151611	T	C
3	chr3:196151612:G:A	0	196151612	A	G
3	chr3:196151794:T:C	0	196151794	C	T
3	chr3:196152325:C:G	0	196152325	G	C
3	chr3:196153090:A:G	0	196153090	G	A
3	chr3:196153113:A:G	0	196153113	G	A
3	chr3:196153270:A:G	0	196153270	G	A
3	chr3:196153359:C:A	0	196153359	A	C
3	chr3:196153364:T:C	0	196153364	C	T
3	chr3:196153495:C:T	0	196153495	T	C
3	chr3:196153718:GGT:G	0	196153718	G	GGT
3	chr3:196153759:T:A	0	196153759	A	T
3	chr3:196154708:A:G	0	196154708	G	A
3	chr3:196155424:G:A	0	196155424	A	G
3	chr3:196155492:C:T	0	196155492	T	C
3	chr3:196155494:G:T	0	196155494	T	G
3	chr3:196155509:G:A	0	196155509	A	G
3	chr3:196156054:T:C	0	196156054	C	T
3	chr3:196156088:T:C	0	196156088	C	T
3	chr3:196156702:G:A	0	196156702	A	G
3	chr3:196157087:A:C	0	196157087	C	A
3	chr3:196157239:A:G	0	196157239	G	A
3	chr3:196157313:C:T	0	196157313	T	C
3	chr3:196157353:C:T	0	196157353	T	C
3	chr3:196157968:G:A	0	196157968	A	G
3	chr3:196158719:G:A	0	196158719	A	G
3	chr3:196159680:T:C	0	196159680	C	T
3	chr3:196160311:G:T	0	196160311	T	G
3	chr3:196160818:C:A	0	196160818	A	C
3	chr3:196160929:A:G	0	196160929	G	A
3	chr3:196160934:A:G	0	196160934	G	A
3	chr3:196161725:A:G	0	196161725	G	A
3	chr3:196161850:A:G	0	196161850	G	A
3	chr3:196162087:T:C	0	196162087	C	T
3	chr3:196162466:T:G	0	196162466	G	T
3	chr3:196163597:A:C	0	196163597	C	A
3	chr3:196163656:G:C	0	196163656	C	G
3	chr3:196164289:T:C	0	196164289	C	T
3	chr3:196164622:G:A	0	196164622	A	G
3	chr3:196164952:G:T	0	196164952	T	G
3	chr3:196165598:G:C	0	196165598	C	G
3	chr3:196165998:C:T	0	196165998	T	C
3	chr3:196167086:A:G	0	196167086	G	A
3	chr3:196167308:G:A	0	196167308	A	G
3	chr3:196167378:C:T	0	196167378	T	C
3	chr3:196167892:T:C	0	196167892	C	T
3	chr3:196168317:C:T	0	196168317	T	C
3	chr3:196168846:G:C	0	196168846	C	G
3	chr3:196169101:T:C	0	196169101	C	T
3	chr3:196169497:C:T	0	196169497	T	C
3	chr3:196169747:G:A	0	196169747	A	G
3	chr3:196170328:G:A	0	196170328	A	G
3	chr3:196171346:C:T	0	196171346	T	C
3	chr3:196171360:GA:G	0	196171360	G	GA
3	chr3:196171440:T:G	0	196171440	G	T
3	chr3:196171596:C:T	0	196171596	T	C
3	chr3:196171695:A:G	0	196171695	G	A
3	chr3:196172275:C:T	0	196172275	T	C
3	chr3:196172644:G:A	0	196172644	A	G
3	chr3:196172688:C:T	0	196172688	T	C
3	chr3:196173437:G:T	0	196173437	T	G
3	chr3:196173510:G:A	0	196173510	A	G
3	chr3:196174643:A:C	0	196174643	C	A
3	chr3:196175547:A:G	0	196175547	G	A
3	chr3:196175994:C:T	0	196175994	T	C
3	chr3:196176059:T:C	0	196176059	C	T
3	chr3:196176512:T:A	0	196176512	A	T
3	chr3:196176584:C:T	0	196176584	T	C
3	chr3:196176645:C:T	0	196176645	T	C
3	chr3:196176665:G:A	0	196176665	A	G
3	chr3:196177028:G:A	0	196177028	A	G
3	chr3:196177283:G:A	0	196177283	A	G
3	chr3:196177828:G:A	0	196177828	A	G
3	chr3:196178698:A:G	0	196178698	G	A
3	chr3:196179075:A:G	0	196179075	G	A
3	chr3:196179305:C:T	0	196179305	T	C
3	chr3:196179549:T:C	0	196179549	C	T
3	chr3:196179876:A:G	0	196179876	G	A
3	chr3:196180531:C:T	0	196180531	T	C
3	chr3:196180937:G:A	0	196180937	A	G
3	chr3:196181209:A:G	0	196181209	G	A
3	chr3:196181456:C:T	0	196181456	T	C
3	chr3:196181457:G:A	0	196181457	A	G
3	chr3:196181645:G:A	0	196181645	A	G
3	chr3:196181840:T:C	0	196181840	C	T
3	chr3:196181844:A:G	0	196181844	G	A
3	chr3:196182118:C:T	0	196182118	T	C
3	chr3:196182902:T:A	0	196182902	A	T
3	chr3:196183145:C:T	0	196183145	T	C
3	chr3:196183157:C:T	0	196183157	T	C
3	chr3:196183757:A:G	0	196183757	G	A
3	chr3:196183843:A:G	0	196183843	G	A
3	chr3:196183901:C:G	0	196183901	G	C
3	chr3:196187226:C:T	0	196187226	T	C
3	chr3:196187392:C:T	0	196187392	T	C
3	chr3:196187532:T:C	0	196187532	C	T
3	chr3:196187886:C:T	0	196187886	T	C
3	chr3:196187892:TA:T	0	196187892	T	TA
3	chr3:196187926:G:A	0	196187926	A	G
3	chr3:196188299:T:C	0	196188299	C	T
3	chr3:196188569:T:C	0	196188569	C	T
3	chr3:196188578:T:C	0	196188578	C	T
3	chr3:196188898:T:C	0	196188898	C	T
3	chr3:196189182:C:T	0	196189182	T	C
3	chr3:196189545:G:A	0	196189545	A	G
3	chr3:196189733:G:A	0	196189733	A	G
3	chr3:196191093:C:T	0	196191093	T	C
3	chr3:196191395:T:C	0	196191395	C	T
3	chr3:196192085:A:C	0	196192085	C	A
3	chr3:196192123:G:A	0	196192123	A	G
3	chr3:196192149:A:G	0	196192149	G	A
3	chr3:196192490:GA:G	0	196192490	G	GA
3	chr3:196192564:C:T	0	196192564	T	C
3	chr3:196192840:G:A	0	196192840	A	G
3	chr3:196193113:A:G	0	196193113	G	A
3	chr3:196194266:C:G	0	196194266	G	C
3	chr3:196194440:G:A	0	196194440	A	G
3	chr3:196194960:G:A	0	196194960	A	G
3	chr3:196195025:C:T	0	196195025	T	C
3	chr3:196195277:G:T	0	196195277	T	G
3	chr3:196195314:G:A	0	196195314	A	G
3	chr3:196195449:C:A	0	196195449	A	C
3	chr3:196195556:A:G	0	196195556	G	A
3	chr3:196195581:CTGAG:C	0	196195581	C	CTGAG
3	chr3:196195661:T:G	0	196195661	G	T
3	chr3:196195699:C:G	0	196195699	G	C
3	chr3:196195969:C:T	0	196195969	T	C
3	chr3:196196492:A:G	0	196196492	G	A
3	chr3:196196839:G:C	0	196196839	C	G
3	chr3:196197165:C:T	0	196197165	T	C
3	chr3:196197280:G:A	0	196197280	A	G
3	chr3:196197332:A:G	0	196197332	G	A
3	chr3:196197507:G:A	0	196197507	A	G
3	chr3:196198146:T:TC	0	196198146	TC	T
3	chr3:196198158:C:T	0	196198158	T	C
3	chr3:196198232:C:T	0	196198232	T	C
3	chr3:196198548:T:C	0	196198548	C	T
3	chr3:196199028:C:T	0	196199028	T	C
3	chr3:196199331:C:T	0	196199331	T	C
3	chr3:196199417:A:G	0	196199417	G	A
3	chr3:196199516:G:A	0	196199516	A	G
3	chr3:196199848:G:A	0	196199848	A	G
3	chr3:196200096:C:A	0	196200096	A	C
3	chr3:196200239:C:A	0	196200239	A	C
3	chr3:196200241:C:T	0	196200241	T	C
3	chr3:196200840:G:A	0	196200840	A	G
3	chr3:196201344:C:G	0	196201344	G	C
3	chr3:196201357:C:T	0	196201357	T	C
3	chr3:196201574:A:G	0	196201574	G	A
3	chr3:196201578:G:A	0	196201578	A	G
3	chr3:196201725:A:C	0	196201725	C	A
3	chr3:196201840:G:A	0	196201840	A	G
3	chr3:196201949:T:C	0	196201949	C	T
3	chr3:196202136:T:G	0	196202136	G	T
3	chr3:196202228:G:A	0	196202228	A	G
3	chr3:196202381:G:T	0	196202381	T	G
3	chr3:196202397:A:G	0	196202397	G	A
3	chr3:196202509:C:T	0	196202509	T	C
3	chr3:196202761:C:T	0	196202761	T	C
3	chr3:196202862:G:A	0	196202862	A	G
3	chr3:196203012:C:A	0	196203012	A	C
3	chr3:196203342:G:C	0	196203342	C	G
3	chr3:196203723:G:T	0	196203723	T	G
3	chr3:196203816:G:A	0	196203816	A	G
3	chr3:196204117:T:C	0	196204117	C	T
3	chr3:196204712:C:T	0	196204712	T	C
3	chr3:196205641:C:T	0	196205641	T	C
3	chr3:196205981:AG:A	0	196205981	A	AG
3	chr3:196206430:G:A	0	196206430	A	G
3	chr3:196206466:C:T	0	196206466	T	C
3	chr3:196206500:G:A	0	196206500	A	G
3	chr3:196206553:T:C	0	196206553	C	T
3	chr3:196206934:T:C	0	196206934	C	T
3	chr3:196208013:A:C	0	196208013	C	A
3	chr3:196208101:A:G	0	196208101	G	A
3	chr3:196208202:G:A	0	196208202	A	G
3	chr3:196208595:T:G	0	196208595	G	T
3	chr3:196209511:G:A	0	196209511	A	G
3	chr3:196209575:C:T	0	196209575	T	C
3	chr3:196209690:C:T	0	196209690	T	C
3	chr3:196209705:G:C	0	196209705	C	G
3	chr3:196209918:G:A	0	196209918	A	G
3	chr3:196210138:C:T	0	196210138	T	C
3	chr3:196210182:CTCTG:C	0	196210182	C	CTCTG
3	chr3:196210539:G:T	0	196210539	T	G
3	chr3:196210758:G:A	0	196210758	A	G
3	chr3:196210807:G:A	0	196210807	A	G
3	chr3:196211106:A:G	0	196211106	G	A
3	chr3:196211306:A:G	0	196211306	G	A
3	chr3:196211575:T:C	0	196211575	C	T
3	chr3:196211608:A:G	0	196211608	G	A
3	chr3:196211767:C:A	0	196211767	A	C
3	chr3:196211935:A:G	0	196211935	G	A
3	chr3:196212055:T:C	0	196212055	C	T
3	chr3:196212083:G:A	0	196212083	A	G
3	chr3:196212804:T:C	0	196212804	C	T
3	chr3:196212895:G:A	0	196212895	A	G
3	chr3:196213288:C:T	0	196213288	T	C
3	chr3:196213389:C:T	0	196213389	T	C
3	chr3:196213468:G:T	0	196213468	T	G
3	chr3:196213703:T:C	0	196213703	C	T
3	chr3:196213734:C:T	0	196213734	T	C
3	chr3:196215209:T:TG	0	196215209	TG	T
3	chr3:196215616:A:G	0	196215616	G	A
3	chr3:196216846:C:T	0	196216846	T	C
3	chr3:196219106:A:G	0	196219106	G	A
3	chr3:196219664:C:T	0	196219664	T	C
3	chr3:196221636:G:A	0	196221636	A	G
3	chr3:196221798:C:G	0	196221798	G	C
3	chr3:196221889:G:A	0	196221889	A	G
3	chr3:196221964:C:T	0	196221964	T	C
3	chr3:196222439:AG:A	0	196222439	A	AG
3	chr3:196222670:G:A	0	196222670	A	G
3	chr3:196222784:T:C	0	196222784	C	T
3	chr3:196224520:G:A	0	196224520	A	G
3	chr3:196225061:G:A	0	196225061	A	G
3	chr3:196225846:C:T	0	196225846	T	C
3	chr3:196226090:A:G	0	196226090	G	A
3	chr3:196226496:T:C	0	196226496	C	T
3	chr3:196226663:A:T	0	196226663	T	A
3	chr3:196226699:A:G	0	196226699	G	A
3	chr3:196226793:AAAG:A	0	196226793	A	AAAG
3	chr3:196226904:C:T	0	196226904	T	C
3	chr3:196227428:G:A	0	196227428	A	G
3	chr3:196228401:G:A	0	196228401	A	G
3	chr3:196228601:G:A	0	196228601	A	G
3	chr3:196228891:G:A	0	196228891	A	G
3	chr3:196229169:G:A	0	196229169	A	G
3	chr3:196229956:T:C	0	196229956	C	T
3	chr3:196230716:T:C	0	196230716	C	T
3	chr3:196231055:A:C	0	196231055	C	A
3	chr3:196231423:C:G	0	196231423	G	C
3	chr3:196232011:C:T	0	196232011	T	C
3	chr3:196232185:T:A	0	196232185	A	T
3	chr3:196232966:G:A	0	196232966	A	G
3	chr3:196232988:C:T	0	196232988	T	C
3	chr3:196233053:T:C	0	196233053	C	T
3	chr3:196233883:A:G	0	196233883	G	A
3	chr3:196234383:C:T	0	196234383	T	C
3	chr3:196235373:G:T	0	196235373	T	G
3	chr3:196237427:A:G	0	196237427	G	A
3	chr3:196237801:G:A	0	196237801	A	G
3	chr3:196238638:T:C	0	196238638	C	T
3	chr3:196239387:G:A	0	196239387	A	G
3	chr3:196240444:G:A	0	196240444	A	G
3	chr3:196240624:A:C	0	196240624	C	A
3	chr3:196241772:G:A	0	196241772	A	G
3	chr3:196243564:T:C	0	196243564	C	T
3	chr3:196243857:G:C	0	196243857	C	G
3	chr3:196244148:C:T	0	196244148	T	C
3	chr3:196244790:C:T	0	196244790	T	C
3	chr3:196245144:T:C	0	196245144	C	T
3	chr3:196245181:G:A	0	196245181	A	G
3	chr3:196245512:G:A	0	196245512	A	G
3	chr3:196246373:G:A	0	196246373	A	G
3	chr3:196247310:T:C	0	196247310	C	T
3	chr3:196247777:T:G	0	196247777	G	T
3	chr3:196247925:CA:C	0	196247925	C	CA
3	chr3:196249416:G:T	0	196249416	T	G
3	chr3:196249775:G:A	0	196249775	A	G
3	chr3:196252911:GA:G	0	196252911	G	GA
3	chr3:196253628:T:C	0	196253628	C	T
3	chr3:196254428:G:A	0	196254428	A	G
3	chr3:196254960:T:C	0	196254960	C	T
3	chr3:196254988:A:C	0	196254988	C	A
3	chr3:196255825:T:C	0	196255825	C	T
3	chr3:196256215:G:A	0	196256215	A	G
3	chr3:196256232:C:G	0	196256232	G	C
3	chr3:196256235:C:T	0	196256235	T	C
3	chr3:196256392:G:A	0	196256392	A	G
3	chr3:196258085:G:A	0	196258085	A	G
3	chr3:196258713:G:A	0	196258713	A	G
3	chr3:196258789:C:T	0	196258789	T	C
3	chr3:196259352:C:CA	0	196259352	CA	C
3	chr3:196260246:A:G	0	196260246	G	A
3	chr3:196261872:C:G	0	196261872	G	C
3	chr3:196262546:T:G	0	196262546	G	T
3	chr3:196263461:G:A	0	196263461	A	G
3	chr3:196263951:G:A	0	196263951	A	G
3	chr3:196265352:C:T	0	196265352	T	C
3	chr3:196265950:A:G	0	196265950	G	A
3	chr3:196266611:C:T	0	196266611	T	C
3	chr3:196266825:C:T	0	196266825	T	C
3	chr3:196268122:AT:A	0	196268122	A	AT
3	chr3:196269317:C:T	0	196269317	T	C
3	chr3:196269536:G:A	0	196269536	A	G
3	chr3:196270062:A:G	0	196270062	G	A
3	chr3:196270107:T:C	0	196270107	C	T
3	chr3:196270152:C:T	0	196270152	T	C
3	chr3:196271282:G:A	0	196271282	A	G
3	chr3:196272476:G:A	0	196272476	A	G
3	chr3:196273195:A:G	0	196273195	G	A
3	chr3:196273572:G:C	0	196273572	C	G
3	chr3:196274508:TG:T	0	196274508	T	TG
3	chr3:196275452:C:T	0	196275452	T	C
3	chr3:196275484:T:C	0	196275484	C	T
3	chr3:196276551:C:T	0	196276551	T	C
3	chr3:196278318:C:T	0	196278318	T	C
3	chr3:196278358:T:C	0	196278358	C	T
3	chr3:196278530:C:T	0	196278530	T	C
3	chr3:196278573:G:A	0	196278573	A	G
3	chr3:196279203:A:G	0	196279203	G	A
3	chr3:196279330:GT:G	0	196279330	G	GT
3	chr3:196279488:G:A	0	196279488	A	G
3	chr3:196279630:G:A	0	196279630	A	G
3	chr3:196281357:G:A	0	196281357	A	G
3	chr3:196281493:C:A	0	196281493	A	C
3	chr3:196282604:A:G	0	196282604	G	A
3	chr3:196283563:C:T	0	196283563	T	C
3	chr3:196284535:C:T	0	196284535	T	C
3	chr3:196284596:G:A	0	196284596	A	G
3	chr3:196285753:C:T	0	196285753	T	C
3	chr3:196286447:A:G	0	196286447	G	A
3	chr3:196287202:T:C	0	196287202	C	T
3	chr3:196287495:C:G	0	196287495	G	C
3	chr3:196288552:A:T	0	196288552	T	A
3	chr3:196288605:A:G	0	196288605	G	A
3	chr3:196288901:C:A	0	196288901	A	C
3	chr3:196289181:A:T	0	196289181	T	A
3	chr3:196289469:G:A	0	196289469	A	G
3	chr3:196290115:G:A	0	196290115	A	G
3	chr3:196290757:G:A	0	196290757	A	G
3	chr3:196290866:C:T	0	196290866	T	C
3	chr3:196291713:C:A	0	196291713	A	C
3	chr3:196291847:C:T	0	196291847	T	C
3	chr3:196292341:C:T	0	196292341	T	C
3	chr3:196292500:A:G	0	196292500	G	A
3	chr3:196292809:T:C	0	196292809	C	T
3	chr3:196293518:C:T	0	196293518	T	C
3	chr3:196294576:T:C	0	196294576	C	T
3	chr3:196294936:T:C	0	196294936	C	T
3	chr3:196295450:C:T	0	196295450	T	C
3	chr3:196295879:T:C	0	196295879	C	T
3	chr3:196296090:G:T	0	196296090	T	G
3	chr3:196296136:C:T	0	196296136	T	C
3	chr3:196296514:A:G	0	196296514	G	A
3	chr3:196296852:A:C	0	196296852	C	A
3	chr3:196297848:T:C	0	196297848	C	T
3	chr3:196298246:A:G	0	196298246	G	A
3	chr3:196298975:G:A	0	196298975	A	G
3	chr3:196299337:G:A	0	196299337	A	G
3	chr3:196299412:G:A	0	196299412	A	G
3	chr3:196299938:G:A	0	196299938	A	G
3	chr3:196300716:T:C	0	196300716	C	T
3	chr3:196301685:C:A	0	196301685	A	C
3	chr3:196301759:T:G	0	196301759	G	T
3	chr3:196302275:T:C	0	196302275	C	T
3	chr3:196303377:T:C	0	196303377	C	T
3	chr3:196303729:G:T	0	196303729	T	G
3	chr3:196303778:T:C	0	196303778	C	T
3	chr3:196304059:T:A	0	196304059	A	T
3	chr3:196304583:C:T	0	196304583	T	C
3	chr3:196304610:G:C	0	196304610	C	G
3	chr3:196304983:A:G	0	196304983	G	A
3	chr3:196305125:C:A	0	196305125	A	C
3	chr3:196305532:G:A	0	196305532	A	G
3	chr3:196306190:T:C	0	196306190	C	T
3	chr3:196307267:A:G	0	196307267	G	A
3	chr3:196307591:C:A	0	196307591	A	C
3	chr3:196310107:AACTTT:A	0	196310107	A	AACTTT
3	chr3:196310515:A:G	0	196310515	G	A
3	chr3:196310574:A:G	0	196310574	G	A
3	chr3:196311122:C:T	0	196311122	T	C
3	chr3:196311434:G:C	0	196311434	C	G
3	chr3:196311513:G:A	0	196311513	A	G
3	chr3:196311709:A:C	0	196311709	C	A
3	chr3:196311842:C:T	0	196311842	T	C
3	chr3:196312091:C:G	0	196312091	G	C
3	chr3:196312259:T:C	0	196312259	C	T
3	chr3:196313095:G:A	0	196313095	A	G
3	chr3:196314178:T:C	0	196314178	C	T
3	chr3:196314508:T:A	0	196314508	A	T
3	chr3:196315270:T:C	0	196315270	C	T
3	chr3:196317798:C:G	0	196317798	G	C
3	chr3:196317854:C:T	0	196317854	T	C
3	chr3:196318023:G:C	0	196318023	C	G
3	chr3:196318975:A:G	0	196318975	G	A
3	chr3:196319429:C:T	0	196319429	T	C
3	chr3:196319533:G:A	0	196319533	A	G
3	chr3:196319545:C:T	0	196319545	T	C
3	chr3:196319557:G:A	0	196319557	A	G
3	chr3:196319959:A:G	0	196319959	G	A
3	chr3:196320725:C:G	0	196320725	G	C
3	chr3:196320915:T:C	0	196320915	C	T
3	chr3:196321642:A:C	0	196321642	C	A
3	chr3:196321722:A:G	0	196321722	G	A
3	chr3:196322024:G:A	0	196322024	A	G
3	chr3:196322091:G:T	0	196322091	T	G
3	chr3:196323189:C:CCAGA	0	196323189	CCAGA	C
3	chr3:196323396:AAAC:A	0	196323396	A	AAAC
3	chr3:196324693:G:A	0	196324693	A	G
3	chr3:196325475:C:T	0	196325475	T	C
3	chr3:196325650:G:A	0	196325650	A	G
3	chr3:196325686:G:A	0	196325686	A	G
3	chr3:196326264:C:T	0	196326264	T	C
3	chr3:196326459:T:C	0	196326459	C	T
3	chr3:196326775:A:G	0	196326775	G	A
3	chr3:196327133:G:A	0	196327133	A	G
3	chr3:196327215:C:T	0	196327215	T	C
3	chr3:196327951:G:A	0	196327951	A	G
3	chr3:196327989:C:T	0	196327989	T	C
3	chr3:196331211:A:G	0	196331211	G	A
3	chr3:196331286:T:A	0	196331286	A	T
3	chr3:196331509:C:T	0	196331509	T	C
3	chr3:196331993:A:G	0	196331993	G	A
3	chr3:196332097:C:T	0	196332097	T	C
3	chr3:196332268:T:G	0	196332268	G	T
3	chr3:196332595:G:A	0	196332595	A	G
3	chr3:196332990:C:A	0	196332990	A	C
3	chr3:196333428:C:T	0	196333428	T	C
3	chr3:196333501:A:G	0	196333501	G	A
3	chr3:196333799:C:T	0	196333799	T	C
3	chr3:196334330:T:G	0	196334330	G	T
3	chr3:196334424:G:T	0	196334424	T	G
3	chr3:196335647:C:T	0	196335647	T	C
3	chr3:196337292:C:G	0	196337292	G	C
3	chr3:196339698:G:A	0	196339698	A	G
3	chr3:196339919:AAAG:A	0	196339919	A	AAAG
3	chr3:196339998:C:T	0	196339998	T	C
3	chr3:196341061:G:A	0	196341061	A	G
3	chr3:196341089:C:T	0	196341089	T	C
3	chr3:196342184:A:G	0	196342184	G	A
3	chr3:196342613:G:C	0	196342613	C	G
3	chr3:196342629:G:C	0	196342629	C	G
3	chr3:196342766:T:C	0	196342766	C	T
3	chr3:196343409:A:T	0	196343409	T	A
3	chr3:196343411:C:T	0	196343411	T	C
3	chr3:196343485:G:A	0	196343485	A	G
3	chr3:196343521:C:G	0	196343521	G	C
3	chr3:196343636:G:A	0	196343636	A	G
3	chr3:196343637:A:T	0	196343637	T	A
3	chr3:196344313:G:A	0	196344313	A	G
3	chr3:196344961:A:T	0	196344961	T	A
3	chr3:196345571:C:A	0	196345571	A	C
3	chr3:196346201:G:A	0	196346201	A	G
3	chr3:196348746:T:C	0	196348746	C	T
3	chr3:196351875:C:T	0	196351875	T	C
3	chr3:196353293:T:C	0	196353293	C	T
3	chr3:196355540:C:G	0	196355540	G	C
3	chr3:196356038:CAT:C	0	196356038	C	CAT
3	chr3:196357121:C:T	0	196357121	T	C
3	chr3:196359685:A:T	0	196359685	T	A
3	chr3:196360236:C:T	0	196360236	T	C
3	chr3:196361593:G:A	0	196361593	A	G
3	chr3:196365040:T:C	0	196365040	C	T
3	chr3:196366475:A:T	0	196366475	T	A
3	chr3:196367342:C:T	0	196367342	T	C
3	chr3:196369400:G:A	0	196369400	A	G
3	chr3:196369580:C:T	0	196369580	T	C
3	chr3:196371405:C:CT	0	196371405	CT	C
3	chr3:196371630:T:C	0	196371630	C	T
3	chr3:196375360:TA:T	0	196375360	T	TA
3	chr3:196377992:C:T	0	196377992	T	C
3	chr3:196378659:T:C	0	196378659	C	T
3	chr3:196378752:T:C	0	196378752	C	T
3	chr3:196379435:G:A	0	196379435	A	G
3	chr3:196379870:T:C	0	196379870	C	T
3	chr3:196380343:T:C	0	196380343	C	T
3	chr3:196380710:A:G	0	196380710	G	A
3	chr3:196381593:C:T	0	196381593	T	C
3	chr3:196384046:C:A	0	196384046	A	C
3	chr3:196384532:A:T	0	196384532	T	A
3	chr3:196385308:A:G	0	196385308	G	A
3	chr3:196385543:A:G	0	196385543	G	A
3	chr3:196385866:A:G	0	196385866	G	A
3	chr3:196386798:C:A	0	196386798	A	C
3	chr3:196391576:T:A	0	196391576	A	T
3	chr3:196391750:A:T	0	196391750	T	A
3	chr3:196392037:C:A	0	196392037	A	C
3	chr3:196392640:T:C	0	196392640	C	T
3	chr3:196394560:G:A	0	196394560	A	G
3	chr3:196395930:C:T	0	196395930	T	C
3	chr3:196398486:A:G	0	196398486	G	A
3	chr3:196399194:C:T	0	196399194	T	C
3	chr3:196399206:A:G	0	196399206	G	A
3	chr3:196399668:G:A	0	196399668	A	G
3	chr3:196402067:A:G	0	196402067	G	A
3	chr3:196402205:G:C	0	196402205	C	G
3	chr3:196403134:A:G	0	196403134	G	A
3	chr3:196404539:GGCGTGAGCCACCGC:G	0	196404539	G	GGCGTGAGCCACCGC
3	chr3:196405004:A:G	0	196405004	G	A
3	chr3:196405070:C:T	0	196405070	T	C
3	chr3:196408912:G:C	0	196408912	C	G
3	chr3:196411262:A:G	0	196411262	G	A
3	chr3:196413496:A:G	0	196413496	G	A
3	chr3:196414790:A:G	0	196414790	G	A
3	chr3:196416159:C:T	0	196416159	T	C
3	chr3:196417642:A:G	0	196417642	G	A
3	chr3:196419168:T:C	0	196419168	C	T
3	chr3:196421184:C:T	0	196421184	T	C
3	chr3:196422294:C:A	0	196422294	A	C
3	chr3:196425258:T:C	0	196425258	C	T
3	chr3:196427201:A:G	0	196427201	G	A
3	chr3:196427302:T:C	0	196427302	C	T
3	chr3:196427403:C:T	0	196427403	T	C
3	chr3:196430139:G:C	0	196430139	C	G
3	chr3:196430510:C:T	0	196430510	T	C
3	chr3:196431257:C:T	0	196431257	T	C
3	chr3:196431384:A:G	0	196431384	G	A
3	chr3:196431461:T:C	0	196431461	C	T
3	chr3:196434957:T:G	0	196434957	G	T
3	chr3:196436280:G:A	0	196436280	A	G
3	chr3:196436801:T:C	0	196436801	C	T
3	chr3:196439898:C:A	0	196439898	A	C
3	chr3:196440764:T:C	0	196440764	C	T
3	chr3:196441176:A:G	0	196441176	G	A
3	chr3:196441230:C:T	0	196441230	T	C
3	chr3:196443061:A:G	0	196443061	G	A
3	chr3:196443190:G:A	0	196443190	A	G
3	chr3:196444061:G:A	0	196444061	A	G
3	chr3:196444114:G:C	0	196444114	C	G
3	chr3:196444923:A:G	0	196444923	G	A
3	chr3:196445630:T:C	0	196445630	C	T
3	chr3:196446884:T:G	0	196446884	G	T
3	chr3:196452169:G:A	0	196452169	A	G
3	chr3:196452299:A:G	0	196452299	G	A
3	chr3:196452624:C:T	0	196452624	T	C
3	chr3:196453243:C:T	0	196453243	T	C
3	chr3:196453973:A:C	0	196453973	C	A
3	chr3:196454143:T:C	0	196454143	C	T
3	chr3:196454200:G:A	0	196454200	A	G
3	chr3:196454398:T:G	0	196454398	G	T
3	chr3:196455810:G:A	0	196455810	A	G
3	chr3:196456386:T:G	0	196456386	G	T
3	chr3:196457550:T:C	0	196457550	C	T
3	chr3:196459321:C:T	0	196459321	T	C
3	chr3:196459456:T:C	0	196459456	C	T
3	chr3:196459812:G:C	0	196459812	C	G
3	chr3:196460077:T:C	0	196460077	C	T
3	chr3:196460168:C:T	0	196460168	T	C
3	chr3:196460737:G:A	0	196460737	A	G
3	chr3:196461056:G:C	0	196461056	C	G
3	chr3:196463690:A:G	0	196463690	G	A
3	chr3:196463704:G:A	0	196463704	A	G
3	chr3:196464022:T:G	0	196464022	G	T
3	chr3:196464909:G:A	0	196464909	A	G
3	chr3:196465307:T:C	0	196465307	C	T
3	chr3:196465973:T:C	0	196465973	C	T
3	chr3:196466892:C:T	0	196466892	T	C
3	chr3:196467746:T:C	0	196467746	C	T
3	chr3:196469127:G:A	0	196469127	A	G
3	chr3:196469175:C:T	0	196469175	T	C
3	chr3:196469941:AGTAGG:A	0	196469941	A	AGTAGG
3	chr3:196471104:A:G	0	196471104	G	A
3	chr3:196471662:T:C	0	196471662	C	T
3	chr3:196472333:G:T	0	196472333	T	G
3	chr3:196473319:G:A	0	196473319	A	G
3	chr3:196473866:T:C	0	196473866	C	T
3	chr3:196474596:C:T	0	196474596	T	C
3	chr3:196474624:T:G	0	196474624	G	T
3	chr3:196475043:G:A	0	196475043	A	G
3	chr3:196475071:G:A	0	196475071	A	G
3	chr3:196475455:T:C	0	196475455	C	T
3	chr3:196475951:C:A	0	196475951	A	C
3	chr3:196476090:G:C	0	196476090	C	G
3	chr3:196476718:C:T	0	196476718	T	C
3	chr3:196478823:T:C	0	196478823	C	T
3	chr3:196479260:G:A	0	196479260	A	G
3	chr3:196479265:G:A	0	196479265	A	G
3	chr3:196479304:T:C	0	196479304	C	T
3	chr3:196479872:A:G	0	196479872	G	A
3	chr3:196480444:A:G	0	196480444	G	A
3	chr3:196481118:A:G	0	196481118	G	A
3	chr3:196482659:A:G	0	196482659	G	A
3	chr3:196483719:A:G	0	196483719	G	A
3	chr3:196483937:T:C	0	196483937	C	T
3	chr3:196484004:T:C	0	196484004	C	T
3	chr3:196484023:T:C	0	196484023	C	T
3	chr3:196484162:C:T	0	196484162	T	C
3	chr3:196484348:T:C	0	196484348	C	T
3	chr3:196485200:T:G	0	196485200	G	T
3	chr3:196485411:G:A	0	196485411	A	G
3	chr3:196486953:C:T	0	196486953	T	C
3	chr3:196487033:T:C	0	196487033	C	T
3	chr3:196488126:G:A	0	196488126	A	G
3	chr3:196488789:G:A	0	196488789	A	G
3	chr3:196489140:G:A	0	196489140	A	G
3	chr3:196490167:G:A	0	196490167	A	G
3	chr3:196490256:T:C	0	196490256	C	T
3	chr3:196490903:A:T	0	196490903	T	A
3	chr3:196491101:T:C	0	196491101	C	T
3	chr3:196491227:A:C	0	196491227	C	A
3	chr3:196491709:G:A	0	196491709	A	G
3	chr3:196492280:C:T	0	196492280	T	C
3	chr3:196492494:G:A	0	196492494	A	G
3	chr3:196492638:T:C	0	196492638	C	T
3	chr3:196492710:A:G	0	196492710	G	A
3	chr3:196492923:A:G	0	196492923	G	A
3	chr3:196493513:T:C	0	196493513	C	T
3	chr3:196493812:G:A	0	196493812	A	G
3	chr3:196493928:C:T	0	196493928	T	C
3	chr3:196495498:C:T	0	196495498	T	C
3	chr3:196495737:T:C	0	196495737	C	T
3	chr3:196497028:C:T	0	196497028	T	C
3	chr3:196497167:C:T	0	196497167	T	C
3	chr3:196497314:C:A	0	196497314	A	C
3	chr3:196498184:G:C	0	196498184	C	G
3	chr3:196499188:G:C	0	196499188	C	G
3	chr3:196500014:C:T	0	196500014	T	C
3	chr3:196500759:T:G	0	196500759	G	T
3	chr3:196500860:T:C	0	196500860	C	T
3	chr3:196500865:A:C	0	196500865	C	A
3	chr3:196501489:C:A	0	196501489	A	C
3	chr3:196501918:T:C	0	196501918	C	T
3	chr3:196502551:G:A	0	196502551	A	G
3	chr3:196503291:G:C	0	196503291	C	G
3	chr3:196503693:G:C	0	196503693	C	G
3	chr3:196503768:C:G	0	196503768	G	C
3	chr3:196504103:G:A	0	196504103	A	G
3	chr3:196504201:T:G	0	196504201	G	T
3	chr3:196504256:G:A	0	196504256	A	G
3	chr3:196504437:G:A	0	196504437	A	G
3	chr3:196505590:G:A	0	196505590	A	G
3	chr3:196506890:A:G	0	196506890	G	A
3	chr3:196506924:G:A	0	196506924	A	G
3	chr3:196508139:C:T	0	196508139	T	C
3	chr3:196508710:T:G	0	196508710	G	T
3	chr3:196508998:T:C	0	196508998	C	T
3	chr3:196509122:T:A	0	196509122	A	T
3	chr3:196509373:T:C	0	196509373	C	T
3	chr3:196509530:G:A	0	196509530	A	G
3	chr3:196512284:G:T	0	196512284	T	G
3	chr3:196513201:A:C	0	196513201	C	A
3	chr3:196513851:C:T	0	196513851	T	C
3	chr3:196516864:T:C	0	196516864	C	T
3	chr3:196517198:C:T	0	196517198	T	C
3	chr3:196517624:G:A	0	196517624	A	G
3	chr3:196517721:G:A	0	196517721	A	G
3	chr3:196517732:T:C	0	196517732	C	T
3	chr3:196517743:C:T	0	196517743	T	C
3	chr3:196517791:C:T	0	196517791	T	C
3	chr3:196517818:T:C	0	196517818	C	T
3	chr3:196517819:G:A	0	196517819	A	G
3	chr3:196517975:T:C	0	196517975	C	T
3	chr3:196518732:C:T	0	196518732	T	C
3	chr3:196519451:T:A	0	196519451	A	T
3	chr3:196520569:C:G	0	196520569	G	C
3	chr3:196520794:A:G	0	196520794	G	A
3	chr3:196521063:A:G	0	196521063	G	A
3	chr3:196521123:T:C	0	196521123	C	T
3	chr3:196521335:T:C	0	196521335	C	T
3	chr3:196521685:C:T	0	196521685	T	C
3	chr3:196522623:T:C	0	196522623	C	T
3	chr3:196523153:C:T	0	196523153	T	C
3	chr3:196525296:A:G	0	196525296	G	A
3	chr3:196525654:C:T	0	196525654	T	C
3	chr3:196525741:C:T	0	196525741	T	C
3	chr3:196525866:C:G	0	196525866	G	C
3	chr3:196526174:A:G	0	196526174	G	A
3	chr3:196526392:T:G	0	196526392	G	T
3	chr3:196526851:A:G	0	196526851	G	A
3	chr3:196526925:A:G	0	196526925	G	A
3	chr3:196526978:G:A	0	196526978	A	G
3	chr3:196527228:T:C	0	196527228	C	T
3	chr3:196527571:G:A	0	196527571	A	G
3	chr3:196527870:G:A	0	196527870	A	G
3	chr3:196528139:C:T	0	196528139	T	C
3	chr3:196528312:A:G	0	196528312	G	A
3	chr3:196528381:C:A	0	196528381	A	C
3	chr3:196528768:G:C	0	196528768	C	G
3	chr3:196528838:C:G	0	196528838	G	C
3	chr3:196528925:C:T	0	196528925	T	C
3	chr3:196528991:C:G	0	196528991	G	C
3	chr3:196529250:T:C	0	196529250	C	T
3	chr3:196529404:A:G	0	196529404	G	A
3	chr3:196529617:G:A	0	196529617	A	G
3	chr3:196529727:T:A	0	196529727	A	T
3	chr3:196530048:C:T	0	196530048	T	C
3	chr3:196531081:T:C	0	196531081	C	T
3	chr3:196531582:CAG:C	0	196531582	C	CAG
3	chr3:196531639:G:A	0	196531639	A	G
3	chr3:196532273:C:T	0	196532273	T	C
3	chr3:196532534:A:G	0	196532534	G	A
3	chr3:196533072:T:C	0	196533072	C	T
3	chr3:196533227:T:C	0	196533227	C	T
3	chr3:196533429:G:A	0	196533429	A	G
3	chr3:196533481:G:A	0	196533481	A	G
3	chr3:196533641:C:G	0	196533641	G	C
3	chr3:196534106:C:T	0	196534106	T	C
3	chr3:196534118:T:C	0	196534118	C	T
3	chr3:196534132:A:G	0	196534132	G	A
3	chr3:196534149:G:A	0	196534149	A	G
3	chr3:196534581:A:G	0	196534581	G	A
3	chr3:196534589:A:C	0	196534589	C	A
3	chr3:196534646:G:A	0	196534646	A	G
3	chr3:196534911:G:A	0	196534911	A	G
3	chr3:196534971:G:A	0	196534971	A	G
3	chr3:196535020:ACGGTGAAACC:A	0	196535020	A	ACGGTGAAACC
3	chr3:196535177:T:C	0	196535177	C	T
3	chr3:196536088:G:A	0	196536088	A	G
3	chr3:196536867:T:G	0	196536867	G	T
3	chr3:196537385:G:A	0	196537385	A	G
3	chr3:196537415:A:G	0	196537415	G	A
3	chr3:196537842:T:C	0	196537842	C	T
3	chr3:196538022:T:G	0	196538022	G	T
3	chr3:196538303:T:G	0	196538303	G	T
3	chr3:196538773:AC:A	0	196538773	A	AC
3	chr3:196539180:G:A	0	196539180	A	G
3	chr3:196539735:G:A	0	196539735	A	G
3	chr3:196540665:A:G	0	196540665	G	A
3	chr3:196540714:G:A	0	196540714	A	G
3	chr3:196540721:G:C	0	196540721	C	G
3	chr3:196541565:C:G	0	196541565	G	C
3	chr3:196542715:C:G	0	196542715	G	C
3	chr3:196543019:T:C	0	196543019	C	T
3	chr3:196544048:C:T	0	196544048	T	C
3	chr3:196545208:G:A	0	196545208	A	G
3	chr3:196547874:C:T	0	196547874	T	C
3	chr3:196548094:A:C	0	196548094	C	A
3	chr3:196549000:A:G	0	196549000	G	A
3	chr3:196549729:C:G	0	196549729	G	C
3	chr3:196550796:C:T	0	196550796	T	C
3	chr3:196551305:A:C	0	196551305	C	A
3	chr3:196551495:C:T	0	196551495	T	C
3	chr3:196552438:ATTAT:A	0	196552438	A	ATTAT
3	chr3:196553274:C:G	0	196553274	G	C
3	chr3:196553362:A:G	0	196553362	G	A
3	chr3:196553515:A:G	0	196553515	G	A
3	chr3:196553798:A:G	0	196553798	G	A
3	chr3:196554337:T:C	0	196554337	C	T
3	chr3:196555215:T:C	0	196555215	C	T
3	chr3:196556063:A:T	0	196556063	T	A
3	chr3:196556482:G:C	0	196556482	C	G
3	chr3:196556573:G:A	0	196556573	A	G
3	chr3:196557192:C:A	0	196557192	A	C
3	chr3:196557491:C:G	0	196557491	G	C
3	chr3:196559275:G:C	0	196559275	C	G
3	chr3:196559784:T:C	0	196559784	C	T
3	chr3:196560747:C:A	0	196560747	A	C
3	chr3:196561906:G:A	0	196561906	A	G
3	chr3:196562102:A:G	0	196562102	G	A
3	chr3:196562143:C:G	0	196562143	G	C
3	chr3:196562516:C:T	0	196562516	T	C
3	chr3:196565199:CAT:C	0	196565199	C	CAT
3	chr3:196566116:A:G	0	196566116	G	A
3	chr3:196566645:T:C	0	196566645	C	T
3	chr3:196567846:T:G	0	196567846	G	T
3	chr3:196567884:G:A	0	196567884	A	G
3	chr3:196568292:A:G	0	196568292	G	A
3	chr3:196570556:C:T	0	196570556	T	C
3	chr3:196570844:T:C	0	196570844	C	T
3	chr3:196571258:ACT:A	0	196571258	A	ACT
3	chr3:196573730:TG:T	0	196573730	T	TG
3	chr3:196573750:A:G	0	196573750	G	A
3	chr3:196574399:C:G	0	196574399	G	C
3	chr3:196575835:C:T	0	196575835	T	C
3	chr3:196575993:C:T	0	196575993	T	C
3	chr3:196576173:G:A	0	196576173	A	G
3	chr3:196576667:A:G	0	196576667	G	A
3	chr3:196580572:G:A	0	196580572	A	G
3	chr3:196582001:G:A	0	196582001	A	G
3	chr3:196582010:A:C	0	196582010	C	A
3	chr3:196583031:C:T	0	196583031	T	C
3	chr3:196583246:G:A	0	196583246	A	G
3	chr3:196583252:A:T	0	196583252	T	A
3	chr3:196585253:G:A	0	196585253	A	G
3	chr3:196586080:T:C	0	196586080	C	T
3	chr3:196587840:C:T	0	196587840	T	C
3	chr3:196587881:A:G	0	196587881	G	A
3	chr3:196588003:T:C	0	196588003	C	T
3	chr3:196588389:T:C	0	196588389	C	T
3	chr3:196589659:A:G	0	196589659	G	A
3	chr3:196589733:A:C	0	196589733	C	A
3	chr3:196590443:G:A	0	196590443	A	G
3	chr3:196590616:T:C	0	196590616	C	T
3	chr3:196590760:T:C	0	196590760	C	T
3	chr3:196591102:C:T	0	196591102	T	C
3	chr3:196591150:A:G	0	196591150	G	A
3	chr3:196591597:A:G	0	196591597	G	A
3	chr3:196591600:G:C	0	196591600	C	G
3	chr3:196591601:G:A	0	196591601	A	G
3	chr3:196591607:A:G	0	196591607	G	A
3	chr3:196591617:C:T	0	196591617	T	C
3	chr3:196591641:G:A	0	196591641	A	G
3	chr3:196591984:C:T	0	196591984	T	C
3	chr3:196592215:G:T	0	196592215	T	G
3	chr3:196592250:C:G	0	196592250	G	C
3	chr3:196592269:G:A	0	196592269	A	G
3	chr3:196592532:A:G	0	196592532	G	A
3	chr3:196593444:A:G	0	196593444	G	A
3	chr3:196594007:C:T	0	196594007	T	C
3	chr3:196594505:G:A	0	196594505	A	G
3	chr3:196595205:T:C	0	196595205	C	T
3	chr3:196595488:C:T	0	196595488	T	C
3	chr3:196596541:G:A	0	196596541	A	G
3	chr3:196597005:A:G	0	196597005	G	A
3	chr3:196597269:G:A	0	196597269	A	G
3	chr3:196597594:T:G	0	196597594	G	T
3	chr3:196597857:G:A	0	196597857	A	G
3	chr3:196598214:A:T	0	196598214	T	A
3	chr3:196598441:T:C	0	196598441	C	T
3	chr3:196598593:C:T	0	196598593	T	C
3	chr3:196598645:T:C	0	196598645	C	T
3	chr3:196598675:A:T	0	196598675	T	A
3	chr3:196598745:A:G	0	196598745	G	A
3	chr3:196599172:G:C	0	196599172	C	G
3	chr3:196599947:AG:A	0	196599947	A	AG
3	chr3:196600137:C:T	0	196600137	T	C
3	chr3:196600175:G:A	0	196600175	A	G
3	chr3:196600252:A:G	0	196600252	G	A
3	chr3:196600349:T:C	0	196600349	C	T
3	chr3:196600931:G:A	0	196600931	A	G
3	chr3:196600977:G:A	0	196600977	A	G
3	chr3:196601005:T:C	0	196601005	C	T
3	chr3:196601614:C:A	0	196601614	A	C
3	chr3:196601978:A:G	0	196601978	G	A
3	chr3:196602067:T:C	0	196602067	C	T
3	chr3:196602448:C:G	0	196602448	G	C
3	chr3:196602501:G:A	0	196602501	A	G
3	chr3:196602645:C:T	0	196602645	T	C
3	chr3:196602786:T:A	0	196602786	A	T
3	chr3:196603285:T:C	0	196603285	C	T
3	chr3:196603321:T:C	0	196603321	C	T
3	chr3:196603328:C:A	0	196603328	A	C
3	chr3:196603355:G:A	0	196603355	A	G
3	chr3:196603378:G:A	0	196603378	A	G
3	chr3:196604050:T:A	0	196604050	A	T
3	chr3:196604731:C:T	0	196604731	T	C
3	chr3:196605025:C:G	0	196605025	G	C
3	chr3:196605192:G:A	0	196605192	A	G
3	chr3:196605863:G:A	0	196605863	A	G
3	chr3:196606415:T:C	0	196606415	C	T
3	chr3:196606997:C:T	0	196606997	T	C
3	chr3:196607128:A:T	0	196607128	T	A
3	chr3:196607131:C:T	0	196607131	T	C
3	chr3:196607258:G:A	0	196607258	A	G
3	chr3:196607545:G:A	0	196607545	A	G
3	chr3:196607659:G:A	0	196607659	A	G
3	chr3:196607889:G:A	0	196607889	A	G
3	chr3:196608219:C:A	0	196608219	A	C
3	chr3:196608322:T:C	0	196608322	C	T
3	chr3:196609921:C:T	0	196609921	T	C
3	chr3:196610326:G:A	0	196610326	A	G
3	chr3:196610799:G:A	0	196610799	A	G
3	chr3:196610975:AG:A	0	196610975	A	AG
3	chr3:196612004:A:G	0	196612004	G	A
3	chr3:196612981:G:A	0	196612981	A	G
3	chr3:196613044:T:C	0	196613044	C	T
3	chr3:196613596:A:G	0	196613596	G	A
3	chr3:196613759:G:A	0	196613759	A	G
3	chr3:196613812:G:A	0	196613812	A	G
3	chr3:196614012:C:T	0	196614012	T	C
3	chr3:196614308:T:G	0	196614308	G	T
3	chr3:196614333:C:T	0	196614333	T	C
3	chr3:196614642:A:C	0	196614642	C	A
3	chr3:196614962:T:C	0	196614962	C	T
3	chr3:196615670:C:T	0	196615670	T	C
3	chr3:196616482:A:G	0	196616482	G	A
3	chr3:196616903:C:T	0	196616903	T	C
3	chr3:196616946:A:G	0	196616946	G	A
3	chr3:196616998:A:C	0	196616998	C	A
3	chr3:196617291:A:G	0	196617291	G	A
3	chr3:196617519:C:T	0	196617519	T	C
3	chr3:196617835:G:A	0	196617835	A	G
3	chr3:196617946:G:GC	0	196617946	GC	G
3	chr3:196618278:A:C	0	196618278	C	A
3	chr3:196618344:A:T	0	196618344	T	A
3	chr3:196618669:C:T	0	196618669	T	C
3	chr3:196618766:C:A	0	196618766	A	C
3	chr3:196619116:G:A	0	196619116	A	G
3	chr3:196619717:A:T	0	196619717	T	A
3	chr3:196619920:A:G	0	196619920	G	A
3	chr3:196620440:TC:T	0	196620440	T	TC
3	chr3:196620566:T:C	0	196620566	C	T
3	chr3:196620833:T:C	0	196620833	C	T
3	chr3:196621485:T:C	0	196621485	C	T
3	chr3:196621507:T:C	0	196621507	C	T
3	chr3:196621549:TA:T	0	196621549	T	TA
3	chr3:196621553:C:G	0	196621553	G	C
3	chr3:196622133:C:T	0	196622133	T	C
3	chr3:196622363:T:C	0	196622363	C	T
3	chr3:196623052:C:T	0	196623052	T	C
3	chr3:196623083:A:G	0	196623083	G	A
3	chr3:196623294:A:G	0	196623294	G	A
3	chr3:196623970:G:A	0	196623970	A	G
3	chr3:196624005:T:C	0	196624005	C	T
3	chr3:196624039:G:A	0	196624039	A	G
3	chr3:196624344:C:T	0	196624344	T	C
3	chr3:196624508:C:T	0	196624508	T	C
3	chr3:196624792:A:G	0	196624792	G	A
3	chr3:196626685:C:T	0	196626685	T	C
3	chr3:196627149:G:A	0	196627149	A	G
3	chr3:196627630:C:T	0	196627630	T	C
3	chr3:196627752:C:T	0	196627752	T	C
3	chr3:196628489:T:C	0	196628489	C	T
3	chr3:196628797:T:C	0	196628797	C	T
3	chr3:196628943:T:C	0	196628943	C	T
3	chr3:196628951:T:G	0	196628951	G	T
3	chr3:196629446:T:C	0	196629446	C	T
3	chr3:196630491:C:T	0	196630491	T	C
3	chr3:196630544:G:A	0	196630544	A	G
3	chr3:196631765:G:T	0	196631765	T	G
3	chr3:196631909:G:A	0	196631909	A	G
3	chr3:196631972:G:T	0	196631972	T	G
3	chr3:196632265:GA:G	0	196632265	G	GA
3	chr3:196632439:G:A	0	196632439	A	G
3	chr3:196632572:G:A	0	196632572	A	G
3	chr3:196632836:C:T	0	196632836	T	C
3	chr3:196633102:C:T	0	196633102	T	C
3	chr3:196633174:C:T	0	196633174	T	C
3	chr3:196633290:C:T	0	196633290	T	C
3	chr3:196633725:C:T	0	196633725	T	C
3	chr3:196633959:A:T	0	196633959	T	A
3	chr3:196634976:C:T	0	196634976	T	C
3	chr3:196635013:G:T	0	196635013	T	G
3	chr3:196635414:CCTT:C	0	196635414	C	CCTT
3	chr3:196635795:A:AC	0	196635795	AC	A
3	chr3:196636309:G:A	0	196636309	A	G
3	chr3:196637285:A:G	0	196637285	G	A
3	chr3:196637530:A:C	0	196637530	C	A
3	chr3:196637920:T:TGA	0	196637920	TGA	T
3	chr3:196638318:T:A	0	196638318	A	T
3	chr3:196638673:A:C	0	196638673	C	A
3	chr3:196638894:A:G	0	196638894	G	A
3	chr3:196639048:T:G	0	196639048	G	T
3	chr3:196639259:C:A	0	196639259	A	C
3	chr3:196639393:C:T	0	196639393	T	C
3	chr3:196639449:C:G	0	196639449	G	C
3	chr3:196639828:C:T	0	196639828	T	C
3	chr3:196640613:C:T	0	196640613	T	C
3	chr3:196640800:CCT:C	0	196640800	C	CCT
3	chr3:196641059:G:A	0	196641059	A	G
3	chr3:196641065:G:A	0	196641065	A	G
3	chr3:196641075:G:A	0	196641075	A	G
3	chr3:196641206:T:A	0	196641206	A	T
3	chr3:196641401:C:G	0	196641401	G	C
3	chr3:196641402:A:T	0	196641402	T	A
3	chr3:196641487:G:A	0	196641487	A	G
3	chr3:196641565:T:C	0	196641565	C	T
3	chr3:196641630:A:G	0	196641630	G	A
3	chr3:196641767:C:T	0	196641767	T	C
3	chr3:196642456:G:A	0	196642456	A	G
3	chr3:196643565:GGA:G	0	196643565	G	GGA
3	chr3:196643969:C:T	0	196643969	T	C
3	chr3:196645837:C:T	0	196645837	T	C
3	chr3:196646066:G:A	0	196646066	A	G
3	chr3:196646167:C:T	0	196646167	T	C
3	chr3:196646336:C:G	0	196646336	G	C
3	chr3:196646535:T:A	0	196646535	A	T
3	chr3:196646537:G:A	0	196646537	A	G
3	chr3:196646685:G:A	0	196646685	A	G
3	chr3:196646711:C:T	0	196646711	T	C
3	chr3:196646750:T:C	0	196646750	C	T
3	chr3:196646759:A:G	0	196646759	G	A
3	chr3:196646781:T:C	0	196646781	C	T
3	chr3:196647158:T:C	0	196647158	C	T
3	chr3:196647684:G:A	0	196647684	A	G
3	chr3:196647848:T:C	0	196647848	C	T
3	chr3:196647849:G:A	0	196647849	A	G
3	chr3:196648023:A:G	0	196648023	G	A
3	chr3:196648121:C:T	0	196648121	T	C
3	chr3:196648269:T:G	0	196648269	G	T
3	chr3:196648480:C:T	0	196648480	T	C
3	chr3:196648505:G:A	0	196648505	A	G
3	chr3:196648557:G:A	0	196648557	A	G
3	chr3:196649505:T:C	0	196649505	C	T
3	chr3:196650211:G:C	0	196650211	C	G
3	chr3:196650571:G:A	0	196650571	A	G
3	chr3:196650879:C:T	0	196650879	T	C
3	chr3:196651147:A:G	0	196651147	G	A
3	chr3:196651562:A:T	0	196651562	T	A
3	chr3:196651834:G:A	0	196651834	A	G
3	chr3:196652348:T:C	0	196652348	C	T
3	chr3:196652480:A:G	0	196652480	G	A
3	chr3:196652637:T:C	0	196652637	C	T
3	chr3:196652972:T:C	0	196652972	C	T
3	chr3:196653026:A:G	0	196653026	G	A
3	chr3:196653035:C:T	0	196653035	T	C
3	chr3:196653045:T:C	0	196653045	C	T
3	chr3:196653085:G:A	0	196653085	A	G
3	chr3:196653122:G:T	0	196653122	T	G
3	chr3:196653435:G:A	0	196653435	A	G
3	chr3:196653736:T:C	0	196653736	C	T
3	chr3:196653877:C:G	0	196653877	G	C
3	chr3:196654267:C:T	0	196654267	T	C
3	chr3:196654268:G:A	0	196654268	A	G
3	chr3:196654965:A:G	0	196654965	G	A
3	chr3:196655056:A:G	0	196655056	G	A
3	chr3:196655140:T:C	0	196655140	C	T
3	chr3:196655823:T:C	0	196655823	C	T
3	chr3:196655885:A:G	0	196655885	G	A
3	chr3:196656330:C:T	0	196656330	T	C
3	chr3:196656344:G:T	0	196656344	T	G
3	chr3:196656556:G:A	0	196656556	A	G
3	chr3:196656932:G:A	0	196656932	A	G
3	chr3:196657142:T:G	0	196657142	G	T
3	chr3:196657488:A:G	0	196657488	G	A
3	chr3:196657630:C:T	0	196657630	T	C
3	chr3:196657648:A:G	0	196657648	G	A
3	chr3:196657731:A:G	0	196657731	G	A
3	chr3:196657743:A:G	0	196657743	G	A
3	chr3:196657994:T:C	0	196657994	C	T
3	chr3:196658560:C:T	0	196658560	T	C
3	chr3:196658627:A:G	0	196658627	G	A
3	chr3:196658806:A:G	0	196658806	G	A
3	chr3:196658863:G:A	0	196658863	A	G
3	chr3:196658902:A:G	0	196658902	G	A
3	chr3:196659212:G:A	0	196659212	A	G
3	chr3:196659441:G:A	0	196659441	A	G
3	chr3:196659528:T:C	0	196659528	C	T
3	chr3:196661228:G:C	0	196661228	C	G
3	chr3:196662179:GACAAGGATTTCATAGCAGGACGACGAC:G	0	196662179	G	GACAAGGATTTCATAGCAGGACGACGAC
3	chr3:196662709:A:G	0	196662709	G	A
3	chr3:196663377:C:A	0	196663377	A	C
3	chr3:196663703:C:T	0	196663703	T	C
3	chr3:196664057:G:A	0	196664057	A	G
3	chr3:196664297:A:G	0	196664297	G	A
3	chr3:196664792:T:C	0	196664792	C	T
3	chr3:196664819:C:T	0	196664819	T	C
3	chr3:196664937:G:A	0	196664937	A	G
3	chr3:196665097:G:A	0	196665097	A	G
3	chr3:196665099:G:A	0	196665099	A	G
3	chr3:196665104:G:A	0	196665104	A	G
3	chr3:196665270:G:A	0	196665270	A	G
3	chr3:196665708:C:T	0	196665708	T	C
3	chr3:196666148:A:G	0	196666148	G	A
3	chr3:196666609:C:T	0	196666609	T	C
3	chr3:196666880:C:T	0	196666880	T	C
3	chr3:196667299:C:G	0	196667299	G	C
3	chr3:196667305:T:C	0	196667305	C	T
3	chr3:196667523:C:A	0	196667523	A	C
3	chr3:196667647:T:C	0	196667647	C	T
3	chr3:196668744:AC:A	0	196668744	A	AC
3	chr3:196668810:A:G	0	196668810	G	A
3	chr3:196669597:C:T	0	196669597	T	C
3	chr3:196669737:C:T	0	196669737	T	C
3	chr3:196669938:C:G	0	196669938	G	C
3	chr3:196670009:A:C	0	196670009	C	A
3	chr3:196670442:A:G	0	196670442	G	A
3	chr3:196670817:C:G	0	196670817	G	C
3	chr3:196670991:G:T	0	196670991	T	G
3	chr3:196671211:C:T	0	196671211	T	C
3	chr3:196672134:G:A	0	196672134	A	G
3	chr3:196672729:C:T	0	196672729	T	C
3	chr3:196672920:G:T	0	196672920	T	G
3	chr3:196673347:A:G	0	196673347	G	A
3	chr3:196673591:G:T	0	196673591	T	G
3	chr3:196673837:T:C	0	196673837	C	T
3	chr3:196673972:A:G	0	196673972	G	A
3	chr3:196674933:G:A	0	196674933	A	G
3	chr3:196675250:G:A	0	196675250	A	G
3	chr3:196675513:C:T	0	196675513	T	C
3	chr3:196675521:A:G	0	196675521	G	A
3	chr3:196676521:A:G	0	196676521	G	A
3	chr3:196676864:T:C	0	196676864	C	T
3	chr3:196677495:T:A	0	196677495	A	T
3	chr3:196678265:A:T	0	196678265	T	A
3	chr3:196678356:A:T	0	196678356	T	A
3	chr3:196680336:C:T	0	196680336	T	C
3	chr3:196680410:T:C	0	196680410	C	T
3	chr3:196681058:G:A	0	196681058	A	G
3	chr3:196681616:T:C	0	196681616	C	T
3	chr3:196681908:T:C	0	196681908	C	T
3	chr3:196682441:C:T	0	196682441	T	C
3	chr3:196683015:A:G	0	196683015	G	A
3	chr3:196684181:C:T	0	196684181	T	C
3	chr3:196684214:T:C	0	196684214	C	T
3	chr3:196684272:T:C	0	196684272	C	T
3	chr3:196684647:C:T	0	196684647	T	C
3	chr3:196685616:A:G	0	196685616	G	A
3	chr3:196685626:G:A	0	196685626	A	G
3	chr3:196685899:G:A	0	196685899	A	G
3	chr3:196687288:C:T	0	196687288	T	C
3	chr3:196688484:G:C	0	196688484	C	G
3	chr3:196688782:A:G	0	196688782	G	A
3	chr3:196692129:A:C	0	196692129	C	A
3	chr3:196693371:T:C	0	196693371	C	T
3	chr3:196693573:C:T	0	196693573	T	C
3	chr3:196696622:T:A	0	196696622	A	T
3	chr3:196697458:T:C	0	196697458	C	T
3	chr3:196697712:C:T	0	196697712	T	C
3	chr3:196698687:C:T	0	196698687	T	C
3	chr3:196699336:C:T	0	196699336	T	C
3	chr3:196699735:T:G	0	196699735	G	T
3	chr3:196700222:C:T	0	196700222	T	C
3	chr3:196700500:A:G	0	196700500	G	A
3	chr3:196700544:G:A	0	196700544	A	G
3	chr3:196701243:C:G	0	196701243	G	C
3	chr3:196701320:G:C	0	196701320	C	G
3	chr3:196702270:C:T	0	196702270	T	C
3	chr3:196705296:A:G	0	196705296	G	A
3	chr3:196706550:C:T	0	196706550	T	C
3	chr3:196706570:T:C	0	196706570	C	T
3	chr3:196706752:T:C	0	196706752	C	T
3	chr3:196706782:CCTT:C	0	196706782	C	CCTT
3	chr3:196707113:C:T	0	196707113	T	C
3	chr3:196707493:AGTCTG:A	0	196707493	A	AGTCTG
3	chr3:196708267:A:G	0	196708267	G	A
3	chr3:196708663:T:C	0	196708663	C	T
3	chr3:196709115:G:A	0	196709115	A	G
3	chr3:196709123:C:T	0	196709123	T	C
3	chr3:196709605:T:C	0	196709605	C	T
3	chr3:196709758:C:T	0	196709758	T	C
3	chr3:196710133:C:T	0	196710133	T	C
3	chr3:196710326:T:C	0	196710326	C	T
3	chr3:196710568:T:A	0	196710568	A	T
3	chr3:196711873:A:G	0	196711873	G	A
3	chr3:196711955:G:T	0	196711955	T	G
3	chr3:196712754:G:A	0	196712754	A	G
3	chr3:196712777:C:T	0	196712777	T	C
3	chr3:196713024:G:A	0	196713024	A	G
3	chr3:196713593:T:C	0	196713593	C	T
3	chr3:196713656:G:A	0	196713656	A	G
3	chr3:196713862:A:G	0	196713862	G	A
3	chr3:196713937:T:C	0	196713937	C	T
3	chr3:196714064:G:A	0	196714064	A	G
3	chr3:196714269:G:C	0	196714269	C	G
3	chr3:196715000:T:C	0	196715000	C	T
3	chr3:196715261:G:A	0	196715261	A	G
3	chr3:196715624:C:A	0	196715624	A	C
3	chr3:196715863:T:C	0	196715863	C	T
3	chr3:196716955:A:G	0	196716955	G	A
3	chr3:196717073:G:A	0	196717073	A	G
3	chr3:196717765:A:G	0	196717765	G	A
3	chr3:196718099:A:G	0	196718099	G	A
3	chr3:196718138:A:G	0	196718138	G	A
3	chr3:196718178:T:C	0	196718178	C	T
3	chr3:196718221:A:G	0	196718221	G	A
3	chr3:196718611:A:C	0	196718611	C	A
3	chr3:196719290:C:T	0	196719290	T	C
3	chr3:196719850:C:T	0	196719850	T	C
3	chr3:196720469:C:T	0	196720469	T	C
3	chr3:196720648:T:C	0	196720648	C	T
3	chr3:196721749:T:A	0	196721749	A	T
3	chr3:196721825:T:C	0	196721825	C	T
3	chr3:196721910:C:T	0	196721910	T	C
3	chr3:196722040:C:T	0	196722040	T	C
3	chr3:196722941:A:G	0	196722941	G	A
3	chr3:196723295:C:G	0	196723295	G	C
3	chr3:196724263:C:T	0	196724263	T	C
3	chr3:196726556:C:A	0	196726556	A	C
3	chr3:196726596:A:C	0	196726596	C	A
3	chr3:196727148:C:T	0	196727148	T	C
3	chr3:196727182:G:A	0	196727182	A	G
3	chr3:196727689:G:A	0	196727689	A	G
3	chr3:196728811:G:A	0	196728811	A	G
3	chr3:196729962:T:C	0	196729962	C	T
3	chr3:196730093:A:G	0	196730093	G	A
3	chr3:196730261:G:A	0	196730261	A	G
3	chr3:196731667:T:G	0	196731667	G	T
3	chr3:196732133:C:T	0	196732133	T	C
3	chr3:196732430:T:C	0	196732430	C	T
3	chr3:196732838:T:C	0	196732838	C	T
3	chr3:196733117:T:C	0	196733117	C	T
3	chr3:196734519:C:T	0	196734519	T	C
3	chr3:196734531:A:C	0	196734531	C	A
3	chr3:196734603:A:C	0	196734603	C	A
3	chr3:196736078:C:T	0	196736078	T	C
3	chr3:196736597:G:A	0	196736597	A	G
3	chr3:196736672:T:C	0	196736672	C	T
3	chr3:196736889:T:C	0	196736889	C	T
3	chr3:196737049:C:T	0	196737049	T	C
3	chr3:196737487:T:C	0	196737487	C	T
3	chr3:196737533:G:A	0	196737533	A	G
3	chr3:196738802:AG:A	0	196738802	A	AG
3	chr3:196738941:C:T	0	196738941	T	C
3	chr3:196739633:G:A	0	196739633	A	G
3	chr3:196740395:G:C	0	196740395	C	G
3	chr3:196740467:C:T	0	196740467	T	C
3	chr3:196741023:G:T	0	196741023	T	G
3	chr3:196741311:G:A	0	196741311	A	G
3	chr3:196742643:G:C	0	196742643	C	G
3	chr3:196742675:G:A	0	196742675	A	G
3	chr3:196742711:A:G	0	196742711	G	A
3	chr3:196742786:A:G	0	196742786	G	A
3	chr3:196743306:G:A	0	196743306	A	G
3	chr3:196744247:A:G	0	196744247	G	A
3	chr3:196744636:AAGT:A	0	196744636	A	AAGT
3	chr3:196744682:A:G	0	196744682	G	A
3	chr3:196745597:T:G	0	196745597	G	T
3	chr3:196745998:T:C	0	196745998	C	T
3	chr3:196746324:G:C	0	196746324	C	G
3	chr3:196746518:T:C	0	196746518	C	T
3	chr3:196746556:T:A	0	196746556	A	T
3	chr3:196746761:G:C	0	196746761	C	G
3	chr3:196747416:G:A	0	196747416	A	G
3	chr3:196747418:C:T	0	196747418	T	C
3	chr3:196747576:T:G	0	196747576	G	T
3	chr3:196747985:T:C	0	196747985	C	T
3	chr3:196748248:T:C	0	196748248	C	T
3	chr3:196748271:G:C	0	196748271	C	G
3	chr3:196748403:T:G	0	196748403	G	T
3	chr3:196748485:T:C	0	196748485	C	T
3	chr3:196748879:A:G	0	196748879	G	A
3	chr3:196749338:G:A	0	196749338	A	G
3	chr3:196749493:G:T	0	196749493	T	G
3	chr3:196749768:C:T	0	196749768	T	C
3	chr3:196749965:A:G	0	196749965	G	A
3	chr3:196750009:A:G	0	196750009	G	A
3	chr3:196750025:C:T	0	196750025	T	C
3	chr3:196750072:C:T	0	196750072	T	C
3	chr3:196750498:G:A	0	196750498	A	G
3	chr3:196750789:A:G	0	196750789	G	A
3	chr3:196751191:T:C	0	196751191	C	T
3	chr3:196751342:G:A	0	196751342	A	G
3	chr3:196751507:C:T	0	196751507	T	C
3	chr3:196751796:A:G	0	196751796	G	A
3	chr3:196751852:C:G	0	196751852	G	C
3	chr3:196751862:T:C	0	196751862	C	T
3	chr3:196751909:A:T	0	196751909	T	A
3	chr3:196751982:T:A	0	196751982	A	T
3	chr3:196752432:C:T	0	196752432	T	C
3	chr3:196753192:C:T	0	196753192	T	C
3	chr3:196753209:A:G	0	196753209	G	A
3	chr3:196753390:A:G	0	196753390	G	A
3	chr3:196753464:G:A	0	196753464	A	G
3	chr3:196753724:C:T	0	196753724	T	C
3	chr3:196754153:T:C	0	196754153	C	T
3	chr3:196754900:T:C	0	196754900	C	T
3	chr3:196755340:T:C	0	196755340	C	T
3	chr3:196755937:A:G	0	196755937	G	A
3	chr3:196756005:T:C	0	196756005	C	T
3	chr3:196756050:G:A	0	196756050	A	G
3	chr3:196756409:G:A	0	196756409	A	G
3	chr3:196756488:C:T	0	196756488	T	C
3	chr3:196756751:G:A	0	196756751	A	G
3	chr3:196756923:G:A	0	196756923	A	G
3	chr3:196758096:A:G	0	196758096	G	A
3	chr3:196758203:G:A	0	196758203	A	G
3	chr3:196758256:G:A	0	196758256	A	G
3	chr3:196758654:T:G	0	196758654	G	T
3	chr3:196758719:T:C	0	196758719	C	T
3	chr3:196758980:G:T	0	196758980	T	G
3	chr3:196760848:C:T	0	196760848	T	C
3	chr3:196760991:C:G	0	196760991	G	C
3	chr3:196761297:C:T	0	196761297	T	C
3	chr3:196762656:C:T	0	196762656	T	C
3	chr3:196762749:C:T	0	196762749	T	C
3	chr3:196762951:A:C	0	196762951	C	A
3	chr3:196763291:G:C	0	196763291	C	G
3	chr3:196763350:G:T	0	196763350	T	G
3	chr3:196763451:G:A	0	196763451	A	G
3	chr3:196763772:A:G	0	196763772	G	A
3	chr3:196764830:T:G	0	196764830	G	T
3	chr3:196764895:T:C	0	196764895	C	T
3	chr3:196765035:G:A	0	196765035	A	G
3	chr3:196765079:C:T	0	196765079	T	C
3	chr3:196765311:C:T	0	196765311	T	C
3	chr3:196767090:G:A	0	196767090	A	G
3	chr3:196767827:AC:A	0	196767827	A	AC
3	chr3:196767831:C:T	0	196767831	T	C
3	chr3:196768487:T:TG	0	196768487	TG	T
3	chr3:196769333:A:C	0	196769333	C	A
3	chr3:196769530:G:A	0	196769530	A	G
3	chr3:196769534:A:G	0	196769534	G	A
3	chr3:196770041:A:T	0	196770041	T	A
3	chr3:196770346:A:G	0	196770346	G	A
3	chr3:196770685:C:G	0	196770685	G	C
3	chr3:196770729:TCTC:T	0	196770729	T	TCTC
3	chr3:196772021:C:T	0	196772021	T	C
3	chr3:196772748:T:C	0	196772748	C	T
3	chr3:196772766:A:G	0	196772766	G	A
3	chr3:196773377:C:T	0	196773377	T	C
3	chr3:196773603:C:T	0	196773603	T	C
3	chr3:196774542:A:G	0	196774542	G	A
3	chr3:196776263:A:G	0	196776263	G	A
3	chr3:196776723:C:T	0	196776723	T	C
3	chr3:196776985:A:C	0	196776985	C	A
3	chr3:196778019:G:C	0	196778019	C	G
3	chr3:196778031:G:C	0	196778031	C	G
3	chr3:196778333:T:C	0	196778333	C	T
3	chr3:196778792:T:C	0	196778792	C	T
3	chr3:196779282:A:G	0	196779282	G	A
3	chr3:196779378:G:A	0	196779378	A	G
3	chr3:196779568:A:G	0	196779568	G	A
3	chr3:196779707:C:T	0	196779707	T	C
3	chr3:196779712:A:G	0	196779712	G	A
3	chr3:196780462:C:A	0	196780462	A	C
3	chr3:196781103:T:C	0	196781103	C	T
3	chr3:196781275:G:T	0	196781275	T	G
3	chr3:196781680:T:A	0	196781680	A	T
3	chr3:196783662:G:A	0	196783662	A	G
3	chr3:196784021:T:C	0	196784021	C	T
3	chr3:196785049:C:T	0	196785049	T	C
3	chr3:196785114:T:C	0	196785114	C	T
3	chr3:196785273:C:T	0	196785273	T	C
3	chr3:196785806:A:G	0	196785806	G	A
3	chr3:196785852:G:A	0	196785852	A	G
3	chr3:196786182:A:T	0	196786182	T	A
3	chr3:196786248:C:T	0	196786248	T	C
3	chr3:196786365:G:C	0	196786365	C	G
3	chr3:196786711:T:A	0	196786711	A	T
3	chr3:196787712:T:C	0	196787712	C	T
3	chr3:196787765:A:G	0	196787765	G	A
3	chr3:196790883:A:G	0	196790883	G	A
3	chr3:196791155:A:G	0	196791155	G	A
3	chr3:196791208:C:G	0	196791208	G	C
3	chr3:196791752:G:A	0	196791752	A	G
3	chr3:196791981:A:G	0	196791981	G	A
3	chr3:196792338:T:C	0	196792338	C	T
3	chr3:196792362:C:T	0	196792362	T	C
3	chr3:196792660:C:T	0	196792660	T	C
3	chr3:196792674:C:G	0	196792674	G	C
3	chr3:196792806:T:A	0	196792806	A	T
3	chr3:196792818:C:T	0	196792818	T	C
3	chr3:196793007:T:C	0	196793007	C	T
3	chr3:196793179:C:T	0	196793179	T	C
3	chr3:196793858:C:T	0	196793858	T	C
3	chr3:196794670:C:G	0	196794670	G	C
3	chr3:196795588:T:C	0	196795588	C	T
3	chr3:196796345:T:A	0	196796345	A	T
3	chr3:196797224:T:C	0	196797224	C	T
3	chr3:196797760:T:A	0	196797760	A	T
3	chr3:196798404:T:C	0	196798404	C	T
3	chr3:196798707:A:G	0	196798707	G	A
3	chr3:196799458:G:A	0	196799458	A	G
3	chr3:196799556:C:T	0	196799556	T	C
3	chr3:196799814:A:G	0	196799814	G	A
3	chr3:196801569:G:A	0	196801569	A	G
3	chr3:196805935:A:G	0	196805935	G	A
3	chr3:196806068:C:T	0	196806068	T	C
3	chr3:196806248:G:A	0	196806248	A	G
3	chr3:196806800:G:A	0	196806800	A	G
3	chr3:196806873:T:A	0	196806873	A	T
3	chr3:196807014:T:C	0	196807014	C	T
3	chr3:196807104:A:G	0	196807104	G	A
3	chr3:196807120:G:C	0	196807120	C	G
3	chr3:196808032:T:A	0	196808032	A	T
3	chr3:196808272:G:A	0	196808272	A	G
3	chr3:196808277:G:A	0	196808277	A	G
3	chr3:196808928:G:T	0	196808928	T	G
3	chr3:196808951:T:TA	0	196808951	TA	T
3	chr3:196809530:G:C	0	196809530	C	G
3	chr3:196809824:C:G	0	196809824	G	C
3	chr3:196810976:T:G	0	196810976	G	T
3	chr3:196811733:G:A	0	196811733	A	G
3	chr3:196811777:C:T	0	196811777	T	C
3	chr3:196811846:A:C	0	196811846	C	A
3	chr3:196812443:A:G	0	196812443	G	A
3	chr3:196813372:T:C	0	196813372	C	T
3	chr3:196813518:C:T	0	196813518	T	C
3	chr3:196813748:G:A	0	196813748	A	G
3	chr3:196813766:G:A	0	196813766	A	G
3	chr3:196813970:A:G	0	196813970	G	A
3	chr3:196814135:C:T	0	196814135	T	C
3	chr3:196814381:C:T	0	196814381	T	C
3	chr3:196814912:G:A	0	196814912	A	G
3	chr3:196815035:C:T	0	196815035	T	C
3	chr3:196815212:T:G	0	196815212	G	T
3	chr3:196815725:C:T	0	196815725	T	C
3	chr3:196815806:A:G	0	196815806	G	A
3	chr3:196816270:T:A	0	196816270	A	T
3	chr3:196817350:C:T	0	196817350	T	C
3	chr3:196817453:C:T	0	196817453	T	C
3	chr3:196817526:T:C	0	196817526	C	T
3	chr3:196818077:T:C	0	196818077	C	T
3	chr3:196818645:C:T	0	196818645	T	C
3	chr3:196818753:G:A	0	196818753	A	G
3	chr3:196819658:T:G	0	196819658	G	T
3	chr3:196819905:A:G	0	196819905	G	A
3	chr3:196820575:G:C	0	196820575	C	G
3	chr3:196820667:G:A	0	196820667	A	G
3	chr3:196820923:G:A	0	196820923	A	G
3	chr3:196821532:G:A	0	196821532	A	G
3	chr3:196821999:T:C	0	196821999	C	T
3	chr3:196822218:G:A	0	196822218	A	G
3	chr3:196822725:A:G	0	196822725	G	A
3	chr3:196822871:T:G	0	196822871	G	T
3	chr3:196824128:C:T	0	196824128	T	C
3	chr3:196824602:G:A	0	196824602	A	G
3	chr3:196824882:T:C	0	196824882	C	T
3	chr3:196825137:G:T	0	196825137	T	G
3	chr3:196826339:T:A	0	196826339	A	T
3	chr3:196826467:C:T	0	196826467	T	C
3	chr3:196826730:G:T	0	196826730	T	G
3	chr3:196826916:G:A	0	196826916	A	G
3	chr3:196827149:C:T	0	196827149	T	C
3	chr3:196827395:C:T	0	196827395	T	C
3	chr3:196827443:G:T	0	196827443	T	G
3	chr3:196827562:C:T	0	196827562	T	C
3	chr3:196827582:A:G	0	196827582	G	A
3	chr3:196827679:G:C	0	196827679	C	G
3	chr3:196828611:G:A	0	196828611	A	G
3	chr3:196829612:G:A	0	196829612	A	G
3	chr3:196829938:T:C	0	196829938	C	T
3	chr3:196829972:G:A	0	196829972	A	G
3	chr3:196830482:CTG:C	0	196830482	C	CTG
3	chr3:196831457:A:G	0	196831457	G	A
3	chr3:196832078:A:G	0	196832078	G	A
3	chr3:196834068:G:A	0	196834068	A	G
3	chr3:196834071:G:A	0	196834071	A	G
3	chr3:196834108:C:T	0	196834108	T	C
3	chr3:196834283:A:G	0	196834283	G	A
3	chr3:196834733:G:A	0	196834733	A	G
3	chr3:196834770:A:G	0	196834770	G	A
3	chr3:196834924:T:G	0	196834924	G	T
3	chr3:196835255:T:A	0	196835255	A	T
3	chr3:196836785:AAAG:A	0	196836785	A	AAAG
3	chr3:196837400:G:A	0	196837400	A	G
3	chr3:196844310:G:A	0	196844310	A	G
3	chr3:196845502:A:G	0	196845502	G	A
3	chr3:196845643:C:T	0	196845643	T	C
3	chr3:196846295:G:A	0	196846295	A	G
3	chr3:196846421:C:T	0	196846421	T	C
3	chr3:196847736:A:G	0	196847736	G	A
3	chr3:196847915:T:C	0	196847915	C	T
3	chr3:196849030:G:T	0	196849030	T	G
3	chr3:196849118:C:T	0	196849118	T	C
3	chr3:196849238:G:A	0	196849238	A	G
3	chr3:196849604:C:T	0	196849604	T	C
3	chr3:196849976:G:A	0	196849976	A	G
3	chr3:196850151:C:T	0	196850151	T	C
3	chr3:196851987:G:A	0	196851987	A	G
3	chr3:196854039:T:C	0	196854039	C	T
3	chr3:196854300:T:C	0	196854300	C	T
3	chr3:196854815:C:T	0	196854815	T	C
3	chr3:196854983:T:C	0	196854983	C	T
3	chr3:196855032:G:A	0	196855032	A	G
3	chr3:196856756:T:C	0	196856756	C	T
3	chr3:196856931:G:A	0	196856931	A	G
3	chr3:196857000:AGAAAG:A	0	196857000	A	AGAAAG
3	chr3:196857742:T:C	0	196857742	C	T
3	chr3:196859651:T:C	0	196859651	C	T
3	chr3:196860187:T:C	0	196860187	C	T
3	chr3:196860366:G:A	0	196860366	A	G
3	chr3:196862068:G:T	0	196862068	T	G
3	chr3:196863686:G:A	0	196863686	A	G
3	chr3:196863773:C:T	0	196863773	T	C
3	chr3:196865790:C:T	0	196865790	T	C
3	chr3:196866493:G:A	0	196866493	A	G
3	chr3:196866918:G:A	0	196866918	A	G
3	chr3:196868408:G:C	0	196868408	C	G
3	chr3:196868558:A:T	0	196868558	T	A
3	chr3:196872053:A:G	0	196872053	G	A
3	chr3:196872451:T:G	0	196872451	G	T
3	chr3:196873303:C:T	0	196873303	T	C
3	chr3:196873353:G:A	0	196873353	A	G
3	chr3:196873363:G:A	0	196873363	A	G
3	chr3:196873736:A:T	0	196873736	T	A
3	chr3:196874465:T:G	0	196874465	G	T
3	chr3:196874650:T:G	0	196874650	G	T
3	chr3:196876143:A:G	0	196876143	G	A
3	chr3:196876649:G:A	0	196876649	A	G
3	chr3:196877984:G:A	0	196877984	A	G
3	chr3:196880841:G:A	0	196880841	A	G
3	chr3:196880922:T:C	0	196880922	C	T
3	chr3:196882607:A:G	0	196882607	G	A
3	chr3:196883499:C:T	0	196883499	T	C
3	chr3:196884427:A:G	0	196884427	G	A
3	chr3:196886204:C:T	0	196886204	T	C
3	chr3:196886812:A:AG	0	196886812	AG	A
3	chr3:196887501:G:A	0	196887501	A	G
3	chr3:196888077:G:A	0	196888077	A	G
3	chr3:196888119:T:A	0	196888119	A	T
3	chr3:196888574:A:T	0	196888574	T	A
3	chr3:196888758:A:G	0	196888758	G	A
3	chr3:196889378:G:A	0	196889378	A	G
3	chr3:196889820:G:A	0	196889820	A	G
3	chr3:196890336:G:T	0	196890336	T	G
3	chr3:196890526:A:G	0	196890526	G	A
3	chr3:196890612:C:T	0	196890612	T	C
3	chr3:196891270:A:G	0	196891270	G	A
3	chr3:196891327:T:TAAA	0	196891327	TAAA	T
3	chr3:196891433:T:C	0	196891433	C	T
3	chr3:196891445:A:T	0	196891445	T	A
3	chr3:196892231:C:T	0	196892231	T	C
3	chr3:196892247:G:A	0	196892247	A	G
3	chr3:196892737:G:A	0	196892737	A	G
3	chr3:196893423:G:T	0	196893423	T	G
3	chr3:196893635:C:T	0	196893635	T	C
3	chr3:196893973:G:A	0	196893973	A	G
3	chr3:196894576:A:G	0	196894576	G	A
3	chr3:196894898:G:A	0	196894898	A	G
3	chr3:196895085:C:T	0	196895085	T	C
3	chr3:196895139:A:G	0	196895139	G	A
3	chr3:196896080:T:C	0	196896080	C	T
3	chr3:196896725:G:A	0	196896725	A	G
3	chr3:196897784:C:G	0	196897784	G	C
3	chr3:196897948:G:A	0	196897948	A	G
3	chr3:196898530:G:A	0	196898530	A	G
3	chr3:196898959:G:C	0	196898959	C	G
3	chr3:196899272:T:C	0	196899272	C	T
3	chr3:196899477:G:A	0	196899477	A	G
3	chr3:196899818:G:A	0	196899818	A	G
3	chr3:196900217:A:G	0	196900217	G	A
3	chr3:196900464:T:C	0	196900464	C	T
3	chr3:196900485:C:T	0	196900485	T	C
3	chr3:196900490:G:A	0	196900490	A	G
3	chr3:196900642:G:A	0	196900642	A	G
3	chr3:196901334:C:T	0	196901334	T	C
3	chr3:196902221:A:G	0	196902221	G	A
3	chr3:196902707:C:T	0	196902707	T	C
3	chr3:196903775:C:A	0	196903775	A	C
3	chr3:196904267:G:A	0	196904267	A	G
3	chr3:196905720:G:A	0	196905720	A	G
3	chr3:196907249:G:A	0	196907249	A	G
3	chr3:196907656:A:G	0	196907656	G	A
3	chr3:196907933:G:A	0	196907933	A	G
3	chr3:196908083:T:C	0	196908083	C	T
3	chr3:196908226:A:G	0	196908226	G	A
3	chr3:196908804:G:C	0	196908804	C	G
3	chr3:196908814:ACT:A	0	196908814	A	ACT
3	chr3:196909169:G:A	0	196909169	A	G
3	chr3:196909403:G:T	0	196909403	T	G
3	chr3:196909803:G:A	0	196909803	A	G
3	chr3:196909938:A:G	0	196909938	G	A
3	chr3:196910414:G:A	0	196910414	A	G
3	chr3:196911220:TTAAAC:T	0	196911220	T	TTAAAC
3	chr3:196911670:TGTG:T	0	196911670	T	TGTG
3	chr3:196913250:C:G	0	196913250	G	C
3	chr3:196914234:G:A	0	196914234	A	G
3	chr3:196915787:C:A	0	196915787	A	C
3	chr3:196916045:C:T	0	196916045	T	C
3	chr3:196916736:G:A	0	196916736	A	G
3	chr3:196916848:C:T	0	196916848	T	C
3	chr3:196918449:G:A	0	196918449	A	G
3	chr3:196918552:C:A	0	196918552	A	C
3	chr3:196919816:A:G	0	196919816	G	A
3	chr3:196922035:A:G	0	196922035	G	A
3	chr3:196922477:TCTCA:T	0	196922477	T	TCTCA
3	chr3:196923316:C:T	0	196923316	T	C
3	chr3:196924621:GT:G	0	196924621	G	GT
3	chr3:196924719:A:G	0	196924719	G	A
3	chr3:196924768:C:T	0	196924768	T	C
3	chr3:196927558:C:T	0	196927558	T	C
3	chr3:196927665:G:A	0	196927665	A	G
3	chr3:196928993:C:T	0	196928993	T	C
3	chr3:196929209:T:C	0	196929209	C	T
3	chr3:196929901:G:A	0	196929901	A	G
3	chr3:196929919:G:C	0	196929919	C	G
3	chr3:196930287:G:C	0	196930287	C	G
3	chr3:196930676:C:T	0	196930676	T	C
3	chr3:196931435:T:TC	0	196931435	TC	T
3	chr3:196933684:C:T	0	196933684	T	C
3	chr3:196933949:C:T	0	196933949	T	C
3	chr3:196935091:G:C	0	196935091	C	G
3	chr3:196935283:A:G	0	196935283	G	A
3	chr3:196935650:G:A	0	196935650	A	G
3	chr3:196936251:T:A	0	196936251	A	T
3	chr3:196938019:T:A	0	196938019	A	T
3	chr3:196938451:C:T	0	196938451	T	C
3	chr3:196938783:C:G	0	196938783	G	C
3	chr3:196938927:G:C	0	196938927	C	G
3	chr3:196938993:T:C	0	196938993	C	T
3	chr3:196939695:C:T	0	196939695	T	C
3	chr3:196939698:C:T	0	196939698	T	C
3	chr3:196940420:GT:G	0	196940420	G	GT
3	chr3:196941298:G:C	0	196941298	C	G
3	chr3:196941425:C:T	0	196941425	T	C
3	chr3:196941488:C:T	0	196941488	T	C
3	chr3:196943041:C:T	0	196943041	T	C
3	chr3:196943079:G:A	0	196943079	A	G
3	chr3:196944480:CA:C	0	196944480	C	CA
3	chr3:196946034:C:T	0	196946034	T	C
3	chr3:196946960:A:G	0	196946960	G	A
3	chr3:196947388:G:A	0	196947388	A	G
3	chr3:196947647:A:G	0	196947647	G	A
3	chr3:196947878:C:T	0	196947878	T	C
3	chr3:196948008:A:G	0	196948008	G	A
3	chr3:196948101:C:T	0	196948101	T	C
3	chr3:196949123:C:G	0	196949123	G	C
3	chr3:196949287:T:C	0	196949287	C	T
3	chr3:196949728:T:C	0	196949728	C	T
3	chr3:196950538:A:C	0	196950538	C	A
3	chr3:196951242:G:A	0	196951242	A	G
3	chr3:196952184:A:G	0	196952184	G	A
3	chr3:196952220:A:G	0	196952220	G	A
3	chr3:196952248:C:G	0	196952248	G	C
3	chr3:196952468:T:C	0	196952468	C	T
3	chr3:196952524:A:G	0	196952524	G	A
3	chr3:196952531:A:G	0	196952531	G	A
3	chr3:196954252:C:T	0	196954252	T	C
3	chr3:196955067:G:A	0	196955067	A	G
3	chr3:196955157:T:C	0	196955157	C	T
3	chr3:196956340:C:T	0	196956340	T	C
3	chr3:196956558:C:G	0	196956558	G	C
3	chr3:196956792:A:G	0	196956792	G	A
3	chr3:196956906:C:T	0	196956906	T	C
3	chr3:196957290:A:G	0	196957290	G	A
3	chr3:196957314:T:C	0	196957314	C	T
3	chr3:196957710:G:A	0	196957710	A	G
3	chr3:196958357:A:G	0	196958357	G	A
3	chr3:196958565:A:C	0	196958565	C	A
3	chr3:196958670:T:C	0	196958670	C	T
3	chr3:196959053:C:T	0	196959053	T	C
3	chr3:196959416:A:T	0	196959416	T	A
3	chr3:196959875:C:A	0	196959875	A	C
3	chr3:196960017:C:T	0	196960017	T	C
3	chr3:196960449:A:T	0	196960449	T	A
3	chr3:196961156:G:T	0	196961156	T	G
3	chr3:196961172:A:C	0	196961172	C	A
3	chr3:196961979:T:A	0	196961979	A	T
3	chr3:196962006:C:A	0	196962006	A	C
3	chr3:196962524:A:G	0	196962524	G	A
3	chr3:196962616:T:C	0	196962616	C	T
3	chr3:196962854:T:C	0	196962854	C	T
3	chr3:196963027:G:C	0	196963027	C	G
3	chr3:196963320:A:G	0	196963320	G	A
3	chr3:196964272:A:AT	0	196964272	AT	A
3	chr3:196964507:A:G	0	196964507	G	A
3	chr3:196964720:G:A	0	196964720	A	G
3	chr3:196964889:C:G	0	196964889	G	C
3	chr3:196964923:A:G	0	196964923	G	A
3	chr3:196965241:CA:C	0	196965241	C	CA
3	chr3:196966244:C:T	0	196966244	T	C
3	chr3:196966466:G:A	0	196966466	A	G
3	chr3:196967317:C:T	0	196967317	T	C
3	chr3:196969038:G:C	0	196969038	C	G
3	chr3:196970708:G:A	0	196970708	A	G
3	chr3:196970971:G:A	0	196970971	A	G
3	chr3:196971066:G:T	0	196971066	T	G
3	chr3:196971330:G:A	0	196971330	A	G
3	chr3:196973309:T:C	0	196973309	C	T
3	chr3:196973525:A:G	0	196973525	G	A
3	chr3:196975070:A:C	0	196975070	C	A
3	chr3:196976087:TGCTA:T	0	196976087	T	TGCTA
3	chr3:196976816:A:G	0	196976816	G	A
3	chr3:196976987:C:T	0	196976987	T	C
3	chr3:196977165:C:T	0	196977165	T	C
3	chr3:196977250:C:T	0	196977250	T	C
3	chr3:196977311:T:C	0	196977311	C	T
3	chr3:196977618:G:A	0	196977618	A	G
3	chr3:196977751:G:A	0	196977751	A	G
3	chr3:196978065:G:A	0	196978065	A	G
3	chr3:196978581:C:A	0	196978581	A	C
3	chr3:196979221:C:T	0	196979221	T	C
3	chr3:196979243:C:G	0	196979243	G	C
3	chr3:196979486:G:A	0	196979486	A	G
3	chr3:196979929:T:C	0	196979929	C	T
3	chr3:196980877:G:A	0	196980877	A	G
3	chr3:196980912:A:C	0	196980912	C	A
3	chr3:196981081:C:G	0	196981081	G	C
3	chr3:196981188:T:C	0	196981188	C	T
3	chr3:196981241:A:G	0	196981241	G	A
3	chr3:196981244:C:T	0	196981244	T	C
3	chr3:196981304:A:G	0	196981304	G	A
3	chr3:196981313:G:A	0	196981313	A	G
3	chr3:196982225:A:C	0	196982225	C	A
3	chr3:196982433:T:C	0	196982433	C	T
3	chr3:196982686:A:G	0	196982686	G	A
3	chr3:196983659:C:T	0	196983659	T	C
3	chr3:196985882:C:T	0	196985882	T	C
3	chr3:196985907:A:G	0	196985907	G	A
3	chr3:196985950:A:G	0	196985950	G	A
3	chr3:196986872:C:A	0	196986872	A	C
3	chr3:196987152:G:A	0	196987152	A	G
3	chr3:196988143:G:A	0	196988143	A	G
3	chr3:196989867:G:A	0	196989867	A	G
3	chr3:196989954:A:G	0	196989954	G	A
3	chr3:196990442:G:T	0	196990442	T	G
3	chr3:196990552:T:C	0	196990552	C	T
3	chr3:196990594:G:A	0	196990594	A	G
3	chr3:196990924:C:A	0	196990924	A	C
3	chr3:196991819:A:G	0	196991819	G	A
3	chr3:196991858:A:G	0	196991858	G	A
3	chr3:196992022:C:T	0	196992022	T	C
3	chr3:196992400:C:T	0	196992400	T	C
3	chr3:196992573:T:C	0	196992573	C	T
3	chr3:196993128:T:C	0	196993128	C	T
3	chr3:196993167:G:A	0	196993167	A	G
3	chr3:196993563:C:T	0	196993563	T	C
3	chr3:196994524:C:T	0	196994524	T	C
3	chr3:196994623:AT:A	0	196994623	A	AT
3	chr3:196994628:T:G	0	196994628	G	T
3	chr3:196994869:T:C	0	196994869	C	T
3	chr3:196995389:G:A	0	196995389	A	G
3	chr3:196995676:GAGA:G	0	196995676	G	GAGA
3	chr3:196996318:A:G	0	196996318	G	A
3	chr3:196997705:G:T	0	196997705	T	G
3	chr3:196998283:C:G	0	196998283	G	C
3	chr3:196999168:G:A	0	196999168	A	G
3	chr3:196999346:C:T	0	196999346	T	C
3	chr3:196999539:G:A	0	196999539	A	G
3	chr3:197000130:A:T	0	197000130	T	A
3	chr3:197000327:T:A	0	197000327	A	T
3	chr3:197001835:T:C	0	197001835	C	T
3	chr3:197002638:G:A	0	197002638	A	G
3	chr3:197002698:C:T	0	197002698	T	C
3	chr3:197003676:A:G	0	197003676	G	A
3	chr3:197004814:T:C	0	197004814	C	T
3	chr3:197006177:T:C	0	197006177	C	T
3	chr3:197006201:G:A	0	197006201	A	G
3	chr3:197006497:C:G	0	197006497	G	C
3	chr3:197008102:G:A	0	197008102	A	G
3	chr3:197008402:C:T	0	197008402	T	C
3	chr3:197008753:G:A	0	197008753	A	G
3	chr3:197009179:C:T	0	197009179	T	C
3	chr3:197009978:G:A	0	197009978	A	G
3	chr3:197010245:A:G	0	197010245	G	A
3	chr3:197010377:T:C	0	197010377	C	T
3	chr3:197010424:A:G	0	197010424	G	A
3	chr3:197011656:C:T	0	197011656	T	C
3	chr3:197011905:C:G	0	197011905	G	C
3	chr3:197012440:G:A	0	197012440	A	G
3	chr3:197012620:A:G	0	197012620	G	A
3	chr3:197012667:C:T	0	197012667	T	C
3	chr3:197013519:G:T	0	197013519	T	G
3	chr3:197015419:T:C	0	197015419	C	T
3	chr3:197015524:G:A	0	197015524	A	G
3	chr3:197016259:T:C	0	197016259	C	T
3	chr3:197016810:GGTTT:G	0	197016810	G	GGTTT
3	chr3:197018023:C:T	0	197018023	T	C
3	chr3:197018441:A:G	0	197018441	G	A
3	chr3:197018846:G:A	0	197018846	A	G
3	chr3:197019088:C:A	0	197019088	A	C
3	chr3:197020429:C:T	0	197020429	T	C
3	chr3:197020702:C:A	0	197020702	A	C
3	chr3:197020754:T:C	0	197020754	C	T
3	chr3:197021214:C:T	0	197021214	T	C
3	chr3:197022537:C:A	0	197022537	A	C
3	chr3:197022950:C:T	0	197022950	T	C
3	chr3:197023145:A:G	0	197023145	G	A
3	chr3:197023976:C:T	0	197023976	T	C
3	chr3:197027035:G:A	0	197027035	A	G
3	chr3:197027948:C:G	0	197027948	G	C
3	chr3:197027985:C:A	0	197027985	A	C
3	chr3:197028071:G:C	0	197028071	C	G
3	chr3:197029269:T:C	0	197029269	C	T
3	chr3:197029300:C:T	0	197029300	T	C
3	chr3:197030016:AG:A	0	197030016	A	AG
3	chr3:197030593:G:A	0	197030593	A	G
3	chr3:197031093:C:T	0	197031093	T	C
3	chr3:197031953:A:G	0	197031953	G	A
3	chr3:197036552:G:A	0	197036552	A	G
3	chr3:197037268:A:G	0	197037268	G	A
3	chr3:197037818:TATTA:T	0	197037818	T	TATTA
3	chr3:197038260:C:T	0	197038260	T	C
3	chr3:197038601:C:A	0	197038601	A	C
3	chr3:197040096:A:G	0	197040096	G	A
3	chr3:197040283:T:C	0	197040283	C	T
3	chr3:197040321:C:T	0	197040321	T	C
3	chr3:197040346:C:T	0	197040346	T	C
3	chr3:197040489:G:A	0	197040489	A	G
3	chr3:197040812:T:C	0	197040812	C	T
3	chr3:197040983:C:T	0	197040983	T	C
3	chr3:197041183:G:A	0	197041183	A	G
3	chr3:197041658:G:A	0	197041658	A	G
3	chr3:197041859:A:G	0	197041859	G	A
3	chr3:197041885:G:C	0	197041885	C	G
3	chr3:197042926:A:G	0	197042926	G	A
3	chr3:197043111:C:G	0	197043111	G	C
3	chr3:197043484:TAAGG:T	0	197043484	T	TAAGG
3	chr3:197044178:T:C	0	197044178	C	T
3	chr3:197045214:TGA:T	0	197045214	T	TGA
3	chr3:197046649:G:T	0	197046649	T	G
3	chr3:197047485:G:A	0	197047485	A	G
3	chr3:197047916:T:C	0	197047916	C	T
3	chr3:197049131:CAACCCTGT:C	0	197049131	C	CAACCCTGT
3	chr3:197049641:A:G	0	197049641	G	A
3	chr3:197049682:GT:G	0	197049682	G	GT
3	chr3:197051567:C:T	0	197051567	T	C
3	chr3:197053566:C:G	0	197053566	G	C
3	chr3:197053670:G:A	0	197053670	A	G
3	chr3:197053954:T:C	0	197053954	C	T
3	chr3:197054250:T:C	0	197054250	C	T
3	chr3:197054254:C:T	0	197054254	T	C
3	chr3:197054389:T:C	0	197054389	C	T
3	chr3:197056462:T:C	0	197056462	C	T
3	chr3:197057546:A:C	0	197057546	C	A
3	chr3:197058267:G:A	0	197058267	A	G
3	chr3:197058949:T:C	0	197058949	C	T
3	chr3:197060178:C:T	0	197060178	T	C
3	chr3:197060385:T:C	0	197060385	C	T
3	chr3:197060888:T:C	0	197060888	C	T
3	chr3:197061031:T:C	0	197061031	C	T
3	chr3:197061492:A:G	0	197061492	G	A
3	chr3:197061567:G:A	0	197061567	A	G
3	chr3:197061591:CT:C	0	197061591	C	CT
3	chr3:197061734:T:C	0	197061734	C	T
3	chr3:197061868:A:G	0	197061868	G	A
3	chr3:197064262:C:T	0	197064262	T	C
3	chr3:197064382:G:A	0	197064382	A	G
3	chr3:197065069:C:T	0	197065069	T	C
3	chr3:197066987:A:G	0	197066987	G	A
3	chr3:197068849:T:C	0	197068849	C	T
3	chr3:197070329:G:A	0	197070329	A	G
3	chr3:197071150:T:C	0	197071150	C	T
3	chr3:197071912:C:G	0	197071912	G	C
3	chr3:197072864:T:C	0	197072864	C	T
3	chr3:197073544:C:G	0	197073544	G	C
3	chr3:197073545:T:G	0	197073545	G	T
3	chr3:197073690:AAATG:GAATG	0	197073690	GAATG	AAATG
3	chr3:197074188:G:A	0	197074188	A	G
3	chr3:197074639:C:T	0	197074639	T	C
3	chr3:197074789:G:A	0	197074789	A	G
3	chr3:197074840:T:C	0	197074840	C	T
3	chr3:197074936:G:T	0	197074936	T	G
3	chr3:197075169:C:A	0	197075169	A	C
3	chr3:197075604:T:C	0	197075604	C	T
3	chr3:197076776:T:C	0	197076776	C	T
3	chr3:197076823:A:C	0	197076823	C	A
3	chr3:197077178:G:C	0	197077178	C	G
3	chr3:197077553:G:A	0	197077553	A	G
3	chr3:197079309:T:G	0	197079309	G	T
3	chr3:197079751:T:C	0	197079751	C	T
3	chr3:197079929:T:C	0	197079929	C	T
3	chr3:197081690:TTGAAG:T	0	197081690	T	TTGAAG
3	chr3:197082785:G:T	0	197082785	T	G
3	chr3:197084517:G:A	0	197084517	A	G
3	chr3:197084783:T:C	0	197084783	C	T
3	chr3:197084852:A:T	0	197084852	T	A
3	chr3:197085077:C:T	0	197085077	T	C
3	chr3:197085420:T:C	0	197085420	C	T
3	chr3:197086317:G:A	0	197086317	A	G
3	chr3:197086392:G:A	0	197086392	A	G
3	chr3:197086941:CCA:C	0	197086941	C	CCA
3	chr3:197087468:C:T	0	197087468	T	C
3	chr3:197087627:C:T	0	197087627	T	C
3	chr3:197088939:C:G	0	197088939	G	C
3	chr3:197089418:T:C	0	197089418	C	T
3	chr3:197089638:T:C	0	197089638	C	T
3	chr3:197089974:A:C	0	197089974	C	A
3	chr3:197090864:A:T	0	197090864	T	A
3	chr3:197091177:A:C	0	197091177	C	A
3	chr3:197091982:A:G	0	197091982	G	A
3	chr3:197093038:C:A	0	197093038	A	C
3	chr3:197093307:C:T	0	197093307	T	C
3	chr3:197093815:G:A	0	197093815	A	G
3	chr3:197096184:A:G	0	197096184	G	A
3	chr3:197096540:C:G	0	197096540	G	C
3	chr3:197097650:G:A	0	197097650	A	G
3	chr3:197098527:A:G	0	197098527	G	A
3	chr3:197099694:C:T	0	197099694	T	C
3	chr3:197099818:T:A	0	197099818	A	T
3	chr3:197099939:G:A	0	197099939	A	G
3	chr3:197100377:T:C	0	197100377	C	T
3	chr3:197100438:T:C	0	197100438	C	T
3	chr3:197102467:A:G	0	197102467	G	A
3	chr3:197102835:G:C	0	197102835	C	G
3	chr3:197103061:T:C	0	197103061	C	T
3	chr3:197103084:T:A	0	197103084	A	T
3	chr3:197103270:G:A	0	197103270	A	G
3	chr3:197103636:T:C	0	197103636	C	T
3	chr3:197104550:T:C	0	197104550	C	T
3	chr3:197106072:A:G	0	197106072	G	A
3	chr3:197106274:T:C	0	197106274	C	T
3	chr3:197106850:G:A	0	197106850	A	G
3	chr3:197107267:A:G	0	197107267	G	A
3	chr3:197108246:T:C	0	197108246	C	T
3	chr3:197108617:T:C	0	197108617	C	T
3	chr3:197108778:G:C	0	197108778	C	G
3	chr3:197109344:G:T	0	197109344	T	G
3	chr3:197109620:G:A	0	197109620	A	G
3	chr3:197109934:G:A	0	197109934	A	G
3	chr3:197110030:A:G	0	197110030	G	A
3	chr3:197110446:A:T	0	197110446	T	A
3	chr3:197110447:C:T	0	197110447	T	C
3	chr3:197110729:G:A	0	197110729	A	G
3	chr3:197110846:T:G	0	197110846	G	T
3	chr3:197110853:T:C	0	197110853	C	T
3	chr3:197111615:A:G	0	197111615	G	A
3	chr3:197111631:C:T	0	197111631	T	C
3	chr3:197112100:G:A	0	197112100	A	G
3	chr3:197112157:T:C	0	197112157	C	T
3	chr3:197114237:C:T	0	197114237	T	C
3	chr3:197114806:C:A	0	197114806	A	C
3	chr3:197115682:C:T	0	197115682	T	C
3	chr3:197117213:T:C	0	197117213	C	T
3	chr3:197117748:A:T	0	197117748	T	A
3	chr3:197118335:T:C	0	197118335	C	T
3	chr3:197118596:C:T	0	197118596	T	C
3	chr3:197118950:T:C	0	197118950	C	T
3	chr3:197119566:C:T	0	197119566	T	C
3	chr3:197119908:CT:C	0	197119908	C	CT
3	chr3:197120132:T:C	0	197120132	C	T
3	chr3:197120777:T:C	0	197120777	C	T
3	chr3:197121795:C:T	0	197121795	T	C
3	chr3:197121917:T:C	0	197121917	C	T
3	chr3:197122636:A:G	0	197122636	G	A
3	chr3:197122835:C:T	0	197122835	T	C
3	chr3:197123298:T:C	0	197123298	C	T
3	chr3:197124126:A:G	0	197124126	G	A
3	chr3:197124286:T:A	0	197124286	A	T
3	chr3:197124626:C:T	0	197124626	T	C
3	chr3:197124786:C:G	0	197124786	G	C
3	chr3:197125462:A:G	0	197125462	G	A
3	chr3:197125472:C:G	0	197125472	G	C
3	chr3:197125963:C:T	0	197125963	T	C
3	chr3:197126747:C:T	0	197126747	T	C
3	chr3:197127160:C:T	0	197127160	T	C
3	chr3:197127729:A:G	0	197127729	G	A
3	chr3:197128773:C:T	0	197128773	T	C
3	chr3:197129194:T:C	0	197129194	C	T
3	chr3:197130307:C:T	0	197130307	T	C
3	chr3:197130919:G:A	0	197130919	A	G
3	chr3:197131832:A:T	0	197131832	T	A
3	chr3:197132191:T:C	0	197132191	C	T
3	chr3:197132376:T:C	0	197132376	C	T
3	chr3:197132406:T:C	0	197132406	C	T
3	chr3:197133285:C:T	0	197133285	T	C
3	chr3:197134172:T:C	0	197134172	C	T
3	chr3:197134346:C:T	0	197134346	T	C
3	chr3:197136093:G:C	0	197136093	C	G
3	chr3:197136372:A:G	0	197136372	G	A
3	chr3:197137117:T:C	0	197137117	C	T
3	chr3:197138371:C:T	0	197138371	T	C
3	chr3:197139496:G:T	0	197139496	T	G
3	chr3:197139678:A:T	0	197139678	T	A
3	chr3:197139792:CAT:C	0	197139792	C	CAT
3	chr3:197139804:C:A	0	197139804	A	C
3	chr3:197139871:T:C	0	197139871	C	T
3	chr3:197140887:T:C	0	197140887	C	T
3	chr3:197141000:G:A	0	197141000	A	G
3	chr3:197141315:A:C	0	197141315	C	A
3	chr3:197141418:G:A	0	197141418	A	G
3	chr3:197141765:CA:C	0	197141765	C	CA
3	chr3:197141802:A:C	0	197141802	C	A
3	chr3:197142056:G:A	0	197142056	A	G
3	chr3:197142647:T:C	0	197142647	C	T
3	chr3:197142949:T:A	0	197142949	A	T
3	chr3:197143308:AGTG:A	0	197143308	A	AGTG
3	chr3:197143710:G:A	0	197143710	A	G
3	chr3:197143799:C:T	0	197143799	T	C
3	chr3:197143866:C:G	0	197143866	G	C
3	chr3:197144124:T:C	0	197144124	C	T
3	chr3:197146830:A:G	0	197146830	G	A
3	chr3:197147365:A:G	0	197147365	G	A
3	chr3:197147572:T:C	0	197147572	C	T
3	chr3:197148582:C:T	0	197148582	T	C
3	chr3:197149729:G:A	0	197149729	A	G
3	chr3:197149904:T:TTA	0	197149904	TTA	T
3	chr3:197151832:CAGG:C	0	197151832	C	CAGG
3	chr3:197154209:G:A	0	197154209	A	G
3	chr3:197154718:G:A	0	197154718	A	G
3	chr3:197156210:T:C	0	197156210	C	T
3	chr3:197156443:AAAGT:A	0	197156443	A	AAAGT
3	chr3:197157499:A:C	0	197157499	C	A
3	chr3:197157592:T:TA	0	197157592	TA	T
3	chr3:197158202:G:A	0	197158202	A	G
3	chr3:197158829:G:C	0	197158829	C	G
3	chr3:197158937:C:T	0	197158937	T	C
3	chr3:197164492:C:T	0	197164492	T	C
3	chr3:197165142:T:C	0	197165142	C	T
3	chr3:197165512:CTT:C	0	197165512	C	CTT
3	chr3:197165546:C:T	0	197165546	T	C
3	chr3:197165575:C:T	0	197165575	T	C
3	chr3:197165951:C:G	0	197165951	G	C
3	chr3:197166246:G:A	0	197166246	A	G
3	chr3:197166726:C:T	0	197166726	T	C
3	chr3:197169056:T:G	0	197169056	G	T
3	chr3:197169522:T:C	0	197169522	C	T
3	chr3:197170370:T:C	0	197170370	C	T
3	chr3:197170373:T:C	0	197170373	C	T
3	chr3:197171515:A:T	0	197171515	T	A
3	chr3:197172256:T:C	0	197172256	C	T
3	chr3:197172433:A:T	0	197172433	T	A
3	chr3:197174821:G:A	0	197174821	A	G
3	chr3:197174866:A:G	0	197174866	G	A
3	chr3:197175315:A:G	0	197175315	G	A
3	chr3:197175499:T:C	0	197175499	C	T
3	chr3:197177890:C:T	0	197177890	T	C
3	chr3:197178902:T:C	0	197178902	C	T
3	chr3:197179062:G:A	0	197179062	A	G
3	chr3:197179203:G:T	0	197179203	T	G
3	chr3:197179220:A:G	0	197179220	G	A
3	chr3:197179254:T:C	0	197179254	C	T
3	chr3:197179274:C:G	0	197179274	G	C
3	chr3:197179293:A:G	0	197179293	G	A
3	chr3:197181548:G:C	0	197181548	C	G
3	chr3:197181769:AG:A	0	197181769	A	AG
3	chr3:197181942:G:A	0	197181942	A	G
3	chr3:197182143:A:AT	0	197182143	AT	A
3	chr3:197182538:G:A	0	197182538	A	G
3	chr3:197183037:C:T	0	197183037	T	C
3	chr3:197183211:A:G	0	197183211	G	A
3	chr3:197183444:GA:G	0	197183444	G	GA
3	chr3:197184331:CTG:C	0	197184331	C	CTG
3	chr3:197184490:C:T	0	197184490	T	C
3	chr3:197184513:A:T	0	197184513	T	A
3	chr3:197184617:T:C	0	197184617	C	T
3	chr3:197185359:G:A	0	197185359	A	G
3	chr3:197185405:T:C	0	197185405	C	T
3	chr3:197187853:A:T	0	197187853	T	A
3	chr3:197188392:G:A	0	197188392	A	G
3	chr3:197189374:T:C	0	197189374	C	T
3	chr3:197190701:C:T	0	197190701	T	C
3	chr3:197191199:T:C	0	197191199	C	T
3	chr3:197191944:G:A	0	197191944	A	G
3	chr3:197192839:C:G	0	197192839	G	C
3	chr3:197194909:A:G	0	197194909	G	A
3	chr3:197198229:C:T	0	197198229	T	C
3	chr3:197198405:T:A	0	197198405	A	T
3	chr3:197198440:C:G	0	197198440	G	C
3	chr3:197198911:C:T	0	197198911	T	C
3	chr3:197198946:T:C	0	197198946	C	T
3	chr3:197199716:C:T	0	197199716	T	C
3	chr3:197199978:C:T	0	197199978	T	C
3	chr3:197200151:G:A	0	197200151	A	G
3	chr3:197200736:C:T	0	197200736	T	C
3	chr3:197201379:G:A	0	197201379	A	G
3	chr3:197202913:ACT:A	0	197202913	A	ACT
3	chr3:197203910:T:C	0	197203910	C	T
3	chr3:197204740:A:G	0	197204740	G	A
3	chr3:197204754:G:T	0	197204754	T	G
3	chr3:197204780:G:A	0	197204780	A	G
3	chr3:197204950:T:C	0	197204950	C	T
3	chr3:197205191:G:T	0	197205191	T	G
3	chr3:197207091:C:T	0	197207091	T	C
3	chr3:197207455:C:CT	0	197207455	CT	C
3	chr3:197212535:G:A	0	197212535	A	G
3	chr3:197212593:C:T	0	197212593	T	C
3	chr3:197212990:A:G	0	197212990	G	A
3	chr3:197213012:C:T	0	197213012	T	C
3	chr3:197213087:T:C	0	197213087	C	T
3	chr3:197214402:G:A	0	197214402	A	G
3	chr3:197214445:C:T	0	197214445	T	C
3	chr3:197215564:C:A	0	197215564	A	C
3	chr3:197216159:T:C	0	197216159	C	T
3	chr3:197218869:C:T	0	197218869	T	C
3	chr3:197218991:A:G	0	197218991	G	A
3	chr3:197219776:A:G	0	197219776	G	A
3	chr3:197220235:A:G	0	197220235	G	A
3	chr3:197220652:T:C	0	197220652	C	T
3	chr3:197221063:C:T	0	197221063	T	C
3	chr3:197221457:T:C	0	197221457	C	T
3	chr3:197221784:C:T	0	197221784	T	C
3	chr3:197221936:C:T	0	197221936	T	C
3	chr3:197222610:C:T	0	197222610	T	C
3	chr3:197222693:C:T	0	197222693	T	C
3	chr3:197223906:G:A	0	197223906	A	G
3	chr3:197224948:CAT:C	0	197224948	C	CAT
3	chr3:197226031:GCTGA:G	0	197226031	G	GCTGA
3	chr3:197226306:A:G	0	197226306	G	A
3	chr3:197228230:A:G	0	197228230	G	A
3	chr3:197228685:T:C	0	197228685	C	T
3	chr3:197229214:A:C	0	197229214	C	A
3	chr3:197229496:A:G	0	197229496	G	A
3	chr3:197230161:G:A	0	197230161	A	G
3	chr3:197230522:C:T	0	197230522	T	C
3	chr3:197231206:G:A	0	197231206	A	G
3	chr3:197231494:A:T	0	197231494	T	A
3	chr3:197231597:G:A	0	197231597	A	G
3	chr3:197231986:A:G	0	197231986	G	A
3	chr3:197232517:A:T	0	197232517	T	A
3	chr3:197232937:G:GA	0	197232937	GA	G
3	chr3:197233848:C:T	0	197233848	T	C
3	chr3:197234315:A:G	0	197234315	G	A
3	chr3:197235458:A:C	0	197235458	C	A
3	chr3:197236080:A:G	0	197236080	G	A
3	chr3:197236741:G:A	0	197236741	A	G
3	chr3:197237203:C:T	0	197237203	T	C
3	chr3:197237624:G:A	0	197237624	A	G
3	chr3:197237765:G:A	0	197237765	A	G
3	chr3:197238219:T:C	0	197238219	C	T
3	chr3:197238542:T:C	0	197238542	C	T
3	chr3:197239489:G:A	0	197239489	A	G
3	chr3:197239949:C:T	0	197239949	T	C
3	chr3:197241237:A:G	0	197241237	G	A
3	chr3:197241824:C:T	0	197241824	T	C
3	chr3:197242261:A:T	0	197242261	T	A
3	chr3:197242820:T:C	0	197242820	C	T
3	chr3:197243049:C:T	0	197243049	T	C
3	chr3:197243541:A:T	0	197243541	T	A
3	chr3:197244290:G:A	0	197244290	A	G
3	chr3:197244591:T:C	0	197244591	C	T
3	chr3:197246125:G:A	0	197246125	A	G
3	chr3:197246763:G:C	0	197246763	C	G
3	chr3:197247035:G:A	0	197247035	A	G
3	chr3:197247312:C:T	0	197247312	T	C
3	chr3:197247359:C:T	0	197247359	T	C
3	chr3:197247447:T:C	0	197247447	C	T
3	chr3:197247511:A:G	0	197247511	G	A
3	chr3:197247583:T:C	0	197247583	C	T
3	chr3:197247886:T:C	0	197247886	C	T
3	chr3:197248053:C:T	0	197248053	T	C
3	chr3:197248863:G:A	0	197248863	A	G
3	chr3:197248950:C:G	0	197248950	G	C
3	chr3:197249598:C:T	0	197249598	T	C
3	chr3:197250001:C:A	0	197250001	A	C
3	chr3:197250008:A:C	0	197250008	C	A
3	chr3:197251151:G:A	0	197251151	A	G
3	chr3:197251307:C:T	0	197251307	T	C
3	chr3:197251848:T:C	0	197251848	C	T
3	chr3:197252652:T:C	0	197252652	C	T
3	chr3:197253764:T:C	0	197253764	C	T
3	chr3:197254112:A:G	0	197254112	G	A
3	chr3:197254900:A:G	0	197254900	G	A
3	chr3:197255043:C:T	0	197255043	T	C
3	chr3:197256656:A:G	0	197256656	G	A
3	chr3:197257206:TAATATA:T	0	197257206	T	TAATATA
3	chr3:197258725:C:T	0	197258725	T	C
3	chr3:197261429:G:A	0	197261429	A	G
3	chr3:197261743:T:C	0	197261743	C	T
3	chr3:197261770:G:A	0	197261770	A	G
3	chr3:197261807:CAG:C	0	197261807	C	CAG
3	chr3:197263049:CTAAA:C	0	197263049	C	CTAAA
3	chr3:197264134:TTTAG:T	0	197264134	T	TTTAG
3	chr3:197264361:C:G	0	197264361	G	C
3	chr3:197265654:A:G	0	197265654	G	A
3	chr3:197265781:G:A	0	197265781	A	G
3	chr3:197266423:C:T	0	197266423	T	C
3	chr3:197266822:C:T	0	197266822	T	C
3	chr3:197268895:AAAAC:A	0	197268895	A	AAAAC
3	chr3:197269496:G:A	0	197269496	A	G
3	chr3:197269859:G:A	0	197269859	A	G
3	chr3:197270277:G:T	0	197270277	T	G
3	chr3:197270605:T:A	0	197270605	A	T
3	chr3:197270707:G:A	0	197270707	A	G
3	chr3:197272219:G:T	0	197272219	T	G
3	chr3:197272713:A:G	0	197272713	G	A
3	chr3:197273222:A:G	0	197273222	G	A
3	chr3:197273224:A:G	0	197273224	G	A
3	chr3:197273936:G:C	0	197273936	C	G
3	chr3:197274137:G:A	0	197274137	A	G
3	chr3:197274569:G:A	0	197274569	A	G
3	chr3:197275614:G:A	0	197275614	A	G
3	chr3:197275998:T:C	0	197275998	C	T
3	chr3:197276096:C:A	0	197276096	A	C
3	chr3:197276462:A:G	0	197276462	G	A
3	chr3:197276635:A:G	0	197276635	G	A
3	chr3:197277824:T:C	0	197277824	C	T
3	chr3:197278817:G:C	0	197278817	C	G
```
