## Supplementary material for "Characterization of shared and ancestry-specific signals driving complex traits using multi-ancestry fine-mapping": s1_remaining_snps.pvar

```
##FILTER=<ID=PASS,Description="All filters passed">
##reference=ftp://ftp.1000genomes.ebi.ac.uk//vol1/ftp/technical/reference/phase2_reference_assembly_sequence/hs37d5.fa.gz
##contig=<ID=4,assembly=b37,length=191154276>
##ALT=<ID=CNV,Description="Copy Number Polymorphism">
##ALT=<ID=DEL,Description="Deletion">
##ALT=<ID=DUP,Description="Duplication">
##ALT=<ID=INS:ME:ALU,Description="Insertion of ALU element">
##ALT=<ID=INS:ME:LINE1,Description="Insertion of LINE1 element">
##ALT=<ID=INS:ME:SVA,Description="Insertion of SVA element">
##ALT=<ID=INS:MT,Description="Nuclear Mitochondrial Insertion">
##ALT=<ID=INV,Description="Inversion">
##ALT=<ID=CN0,Description="Copy number allele: 0 copies">
##ALT=<ID=CN1,Description="Copy number allele: 1 copy">
##ALT=<ID=CN2,Description="Copy number allele: 2 copies">
##ALT=<ID=CN3,Description="Copy number allele: 3 copies">
##ALT=<ID=CN4,Description="Copy number allele: 4 copies">
##ALT=<ID=CN5,Description="Copy number allele: 5 copies">
##ALT=<ID=CN6,Description="Copy number allele: 6 copies">
##ALT=<ID=CN7,Description="Copy number allele: 7 copies">
##ALT=<ID=CN8,Description="Copy number allele: 8 copies">
##ALT=<ID=CN9,Description="Copy number allele: 9 copies">
##ALT=<ID=CN10,Description="Copy number allele: 10 copies">
##ALT=<ID=CN11,Description="Copy number allele: 11 copies">
##ALT=<ID=CN12,Description="Copy number allele: 12 copies">
##ALT=<ID=CN13,Description="Copy number allele: 13 copies">
##ALT=<ID=CN14,Description="Copy number allele: 14 copies">
##ALT=<ID=CN15,Description="Copy number allele: 15 copies">
##ALT=<ID=CN16,Description="Copy number allele: 16 copies">
##ALT=<ID=CN17,Description="Copy number allele: 17 copies">
##ALT=<ID=CN18,Description="Copy number allele: 18 copies">
##ALT=<ID=CN19,Description="Copy number allele: 19 copies">
##ALT=<ID=CN20,Description="Copy number allele: 20 copies">
##ALT=<ID=CN21,Description="Copy number allele: 21 copies">
##ALT=<ID=CN22,Description="Copy number allele: 22 copies">
##ALT=<ID=CN23,Description="Copy number allele: 23 copies">
##ALT=<ID=CN24,Description="Copy number allele: 24 copies">
##ALT=<ID=CN25,Description="Copy number allele: 25 copies">
##ALT=<ID=CN26,Description="Copy number allele: 26 copies">
##ALT=<ID=CN27,Description="Copy number allele: 27 copies">
##ALT=<ID=CN28,Description="Copy number allele: 28 copies">
##ALT=<ID=CN29,Description="Copy number allele: 29 copies">
##ALT=<ID=CN30,Description="Copy number allele: 30 copies">
##ALT=<ID=CN31,Description="Copy number allele: 31 copies">
##ALT=<ID=CN32,Description="Copy number allele: 32 copies">
##ALT=<ID=CN33,Description="Copy number allele: 33 copies">
##ALT=<ID=CN34,Description="Copy number allele: 34 copies">
##ALT=<ID=CN35,Description="Copy number allele: 35 copies">
##ALT=<ID=CN36,Description="Copy number allele: 36 copies">
##ALT=<ID=CN37,Description="Copy number allele: 37 copies">
##ALT=<ID=CN38,Description="Copy number allele: 38 copies">
##ALT=<ID=CN39,Description="Copy number allele: 39 copies">
##ALT=<ID=CN40,Description="Copy number allele: 40 copies">
##ALT=<ID=CN41,Description="Copy number allele: 41 copies">
##ALT=<ID=CN42,Description="Copy number allele: 42 copies">
##ALT=<ID=CN43,Description="Copy number allele: 43 copies">
##ALT=<ID=CN44,Description="Copy number allele: 44 copies">
##ALT=<ID=CN45,Description="Copy number allele: 45 copies">
##ALT=<ID=CN46,Description="Copy number allele: 46 copies">
##ALT=<ID=CN47,Description="Copy number allele: 47 copies">
##ALT=<ID=CN48,Description="Copy number allele: 48 copies">
##ALT=<ID=CN49,Description="Copy number allele: 49 copies">
##ALT=<ID=CN50,Description="Copy number allele: 50 copies">
##ALT=<ID=CN51,Description="Copy number allele: 51 copies">
##ALT=<ID=CN52,Description="Copy number allele: 52 copies">
##ALT=<ID=CN53,Description="Copy number allele: 53 copies">
##ALT=<ID=CN54,Description="Copy number allele: 54 copies">
##ALT=<ID=CN55,Description="Copy number allele: 55 copies">
##ALT=<ID=CN56,Description="Copy number allele: 56 copies">
##ALT=<ID=CN57,Description="Copy number allele: 57 copies">
##ALT=<ID=CN58,Description="Copy number allele: 58 copies">
##ALT=<ID=CN59,Description="Copy number allele: 59 copies">
##ALT=<ID=CN60,Description="Copy number allele: 60 copies">
##ALT=<ID=CN61,Description="Copy number allele: 61 copies">
##ALT=<ID=CN62,Description="Copy number allele: 62 copies">
##ALT=<ID=CN63,Description="Copy number allele: 63 copies">
##ALT=<ID=CN64,Description="Copy number allele: 64 copies">
##ALT=<ID=CN65,Description="Copy number allele: 65 copies">
##ALT=<ID=CN66,Description="Copy number allele: 66 copies">
##ALT=<ID=CN67,Description="Copy number allele: 67 copies">
##ALT=<ID=CN68,Description="Copy number allele: 68 copies">
##ALT=<ID=CN69,Description="Copy number allele: 69 copies">
##ALT=<ID=CN70,Description="Copy number allele: 70 copies">
##ALT=<ID=CN71,Description="Copy number allele: 71 copies">
##ALT=<ID=CN72,Description="Copy number allele: 72 copies">
##ALT=<ID=CN73,Description="Copy number allele: 73 copies">
##ALT=<ID=CN74,Description="Copy number allele: 74 copies">
##ALT=<ID=CN75,Description="Copy number allele: 75 copies">
##ALT=<ID=CN76,Description="Copy number allele: 76 copies">
##ALT=<ID=CN77,Description="Copy number allele: 77 copies">
##ALT=<ID=CN78,Description="Copy number allele: 78 copies">
##ALT=<ID=CN79,Description="Copy number allele: 79 copies">
##ALT=<ID=CN80,Description="Copy number allele: 80 copies">
##ALT=<ID=CN81,Description="Copy number allele: 81 copies">
##ALT=<ID=CN82,Description="Copy number allele: 82 copies">
##ALT=<ID=CN83,Description="Copy number allele: 83 copies">
##ALT=<ID=CN84,Description="Copy number allele: 84 copies">
##ALT=<ID=CN85,Description="Copy number allele: 85 copies">
##ALT=<ID=CN86,Description="Copy number allele: 86 copies">
##ALT=<ID=CN87,Description="Copy number allele: 87 copies">
##ALT=<ID=CN88,Description="Copy number allele: 88 copies">
##ALT=<ID=CN89,Description="Copy number allele: 89 copies">
##ALT=<ID=CN90,Description="Copy number allele: 90 copies">
##ALT=<ID=CN91,Description="Copy number allele: 91 copies">
##ALT=<ID=CN92,Description="Copy number allele: 92 copies">
##ALT=<ID=CN93,Description="Copy number allele: 93 copies">
##ALT=<ID=CN94,Description="Copy number allele: 94 copies">
##ALT=<ID=CN95,Description="Copy number allele: 95 copies">
##ALT=<ID=CN96,Description="Copy number allele: 96 copies">
##ALT=<ID=CN97,Description="Copy number allele: 97 copies">
##ALT=<ID=CN98,Description="Copy number allele: 98 copies">
##ALT=<ID=CN99,Description="Copy number allele: 99 copies">
##ALT=<ID=CN100,Description="Copy number allele: 100 copies">
##ALT=<ID=CN101,Description="Copy number allele: 101 copies">
##ALT=<ID=CN102,Description="Copy number allele: 102 copies">
##ALT=<ID=CN103,Description="Copy number allele: 103 copies">
##ALT=<ID=CN104,Description="Copy number allele: 104 copies">
##ALT=<ID=CN105,Description="Copy number allele: 105 copies">
##ALT=<ID=CN106,Description="Copy number allele: 106 copies">
##ALT=<ID=CN107,Description="Copy number allele: 107 copies">
##ALT=<ID=CN108,Description="Copy number allele: 108 copies">
##ALT=<ID=CN109,Description="Copy number allele: 109 copies">
##ALT=<ID=CN110,Description="Copy number allele: 110 copies">
##ALT=<ID=CN111,Description="Copy number allele: 111 copies">
##ALT=<ID=CN112,Description="Copy number allele: 112 copies">
##ALT=<ID=CN113,Description="Copy number allele: 113 copies">
##ALT=<ID=CN114,Description="Copy number allele: 114 copies">
##ALT=<ID=CN115,Description="Copy number allele: 115 copies">
##ALT=<ID=CN116,Description="Copy number allele: 116 copies">
##ALT=<ID=CN117,Description="Copy number allele: 117 copies">
##ALT=<ID=CN118,Description="Copy number allele: 118 copies">
##ALT=<ID=CN119,Description="Copy number allele: 119 copies">
##ALT=<ID=CN120,Description="Copy number allele: 120 copies">
##ALT=<ID=CN121,Description="Copy number allele: 121 copies">
##ALT=<ID=CN122,Description="Copy number allele: 122 copies">
##ALT=<ID=CN123,Description="Copy number allele: 123 copies">
##ALT=<ID=CN124,Description="Copy number allele: 124 copies">
##INFO=<ID=CIEND,Number=2,Type=Integer,Description="Confidence interval around END for imprecise variants">
##INFO=<ID=CIPOS,Number=2,Type=Integer,Description="Confidence interval around POS for imprecise variants">
##INFO=<ID=CS,Number=1,Type=String,Description="Source call set.">
##INFO=<ID=END,Number=1,Type=Integer,Description="End coordinate of this variant">
##INFO=<ID=IMPRECISE,Number=0,Type=Flag,Description="Imprecise structural variation">
##INFO=<ID=MC,Number=.,Type=String,Description="Merged calls.">
##INFO=<ID=MEINFO,Number=4,Type=String,Description="Mobile element info of the form NAME,START,END<POLARITY; If there is only 5' OR 3' support for this call, will be NULL NULL for START and END">
##INFO=<ID=MEND,Number=1,Type=Integer,Description="Mitochondrial end coordinate of inserted sequence">
##INFO=<ID=MLEN,Number=1,Type=Integer,Description="Estimated length of mitochondrial insert">
##INFO=<ID=MSTART,Number=1,Type=Integer,Description="Mitochondrial start coordinate of inserted sequence">
##INFO=<ID=SVLEN,Number=.,Type=Integer,Description="SV length. It is only calculated for structural variation MEIs. For other types of SVs; one may calculate the SV length by INFO:END-START+1, or by finding the difference between lengthes of REF and ALT alleles">
##INFO=<ID=SVTYPE,Number=1,Type=String,Description="Type of structural variant">
##INFO=<ID=TSD,Number=1,Type=String,Description="Precise Target Site Duplication for bases, if unknown, value will be NULL">
##INFO=<ID=AC,Number=A,Type=Integer,Description="Total number of alternate alleles in called genotypes">
##INFO=<ID=AF,Number=A,Type=Float,Description="Estimated allele frequency in the range (0,1)">
##INFO=<ID=NS,Number=1,Type=Integer,Description="Number of samples with data">
##INFO=<ID=AN,Number=1,Type=Integer,Description="Total number of alleles in called genotypes">
##INFO=<ID=EAS_AF,Number=A,Type=Float,Description="Allele frequency in the EAS populations calculated from AC and AN, in the range (0,1)">
##INFO=<ID=EUR_AF,Number=A,Type=Float,Description="Allele frequency in the EUR populations calculated from AC and AN, in the range (0,1)">
##INFO=<ID=AFR_AF,Number=A,Type=Float,Description="Allele frequency in the AFR populations calculated from AC and AN, in the range (0,1)">
##INFO=<ID=AMR_AF,Number=A,Type=Float,Description="Allele frequency in the AMR populations calculated from AC and AN, in the range (0,1)">
##INFO=<ID=SAS_AF,Number=A,Type=Float,Description="Allele frequency in the SAS populations calculated from AC and AN, in the range (0,1)">
##INFO=<ID=DP,Number=1,Type=Integer,Description="Total read depth; only low coverage data were counted towards the DP, exome data were not used">
##INFO=<ID=AA,Number=1,Type=String,Description="Ancestral Allele. Format: AA|REF|ALT|IndelType. AA: Ancestral allele, REF:Reference Allele, ALT:Alternate Allele, IndelType:Type of Indel (REF, ALT and IndelType are only defined for indels)">
##INFO=<ID=VT,Number=.,Type=String,Description="indicates what type of variant the line represents">
##INFO=<ID=EX_TARGET,Number=0,Type=Flag,Description="indicates whether a variant is within the exon pull down target boundaries">
##INFO=<ID=MULTI_ALLELIC,Number=0,Type=Flag,Description="indicates whether a site is multi-allelic">
#CHROM	POS	ID	REF	ALT	QUAL	FILTER	INFO
4	208400	rs13124826	A	G	100	PASS	AC=2123;AF=0.423922;AN=5008;NS=2504;DP=18560;EAS_AF=0.744;AMR_AF=0.4928;AFR_AF=0.121;EUR_AF=0.4573;SAS_AF=0.4202;AA=A|||;VT=SNP
4	209328	rs61794996	C	G	100	PASS	AC=703;AF=0.140375;AN=5008;NS=2504;DP=19565;EAS_AF=0.1081;AMR_AF=0.2579;AFR_AF=0.028;EUR_AF=0.169;SAS_AF=0.2127;AA=C|||;VT=SNP
4	210096	rs11730202	C	T	100	PASS	AC=682;AF=0.136182;AN=5008;NS=2504;DP=22422;EAS_AF=0.1081;AMR_AF=0.2579;AFR_AF=0.0136;EUR_AF=0.167;SAS_AF=0.2127;AA=C|||;VT=SNP
4	210459	rs11727093	G	T	100	PASS	AC=308;AF=0.0615016;AN=5008;NS=2504;DP=22100;EAS_AF=0.1022;AMR_AF=0.0389;AFR_AF=0.0038;EUR_AF=0.0885;SAS_AF=0.0859;AA=G|||;VT=SNP
4	214909	rs4579063	T	C	100	PASS	AC=4416;AF=0.881789;AN=5008;NS=2504;DP=16799;EAS_AF=0.8988;AMR_AF=0.9409;AFR_AF=0.792;EUR_AF=0.9105;SAS_AF=0.9141;AA=C|||;VT=SNP
4	215351	rs4690243	C	T	100	PASS	AC=4414;AF=0.88139;AN=5008;NS=2504;DP=18065;EAS_AF=0.8978;AMR_AF=0.9395;AFR_AF=0.792;EUR_AF=0.9105;SAS_AF=0.9141;AA=T|||;VT=SNP
4	215774	rs6830496	G	A	100	PASS	AC=920;AF=0.183706;AN=5008;NS=2504;DP=19333;EAS_AF=0.1081;AMR_AF=0.2824;AFR_AF=0.1815;EUR_AF=0.172;SAS_AF=0.2065;AA=G|||;VT=SNP
4	216423	rs11723492	T	C	100	PASS	AC=1395;AF=0.278554;AN=5008;NS=2504;DP=15196;EAS_AF=0.1518;AMR_AF=0.3285;AFR_AF=0.3109;EUR_AF=0.2227;SAS_AF=0.3875;AA=C|||;VT=SNP
4	216548	rs77090441	C	G	100	PASS	AC=292;AF=0.0583067;AN=5008;NS=2504;DP=14936;EAS_AF=0.0655;AMR_AF=0.062;AFR_AF=0.0408;EUR_AF=0.0875;SAS_AF=0.0419;AA=C|||;VT=SNP
4	217222	rs12649745	G	T	100	PASS	AC=2117;AF=0.422724;AN=5008;NS=2504;DP=17793;EAS_AF=0.744;AMR_AF=0.4928;AFR_AF=0.121;EUR_AF=0.4573;SAS_AF=0.4141;AA=G|||;VT=SNP
4	219538	rs2353605	C	T	100	PASS	AC=987;AF=0.197085;AN=5008;NS=2504;DP=18347;EAS_AF=0.1528;AMR_AF=0.2695;AFR_AF=0.0923;EUR_AF=0.1769;SAS_AF=0.3538;AA=C|||;VT=SNP
4	220149	rs11248009	T	C	100	PASS	AC=683;AF=0.136382;AN=5008;NS=2504;DP=18757;EAS_AF=0.1081;AMR_AF=0.2579;AFR_AF=0.0136;EUR_AF=0.169;SAS_AF=0.2117;AA=T|||;VT=SNP
4	222103	rs61794997	C	T	100	PASS	AC=705;AF=0.140775;AN=5008;NS=2504;DP=17004;EAS_AF=0.1081;AMR_AF=0.2594;AFR_AF=0.0303;EUR_AF=0.168;SAS_AF=0.2117;AA=C|||;VT=SNP
4	223352	rs11724417	A	C	100	PASS	AC=706;AF=0.140974;AN=5008;NS=2504;DP=20017;EAS_AF=0.1081;AMR_AF=0.2594;AFR_AF=0.031;EUR_AF=0.168;SAS_AF=0.2117;AA=A|||;VT=SNP
4	224412	rs11737263	G	A	100	PASS	AC=1165;AF=0.232628;AN=5008;NS=2504;DP=16962;EAS_AF=0.1518;AMR_AF=0.2911;AFR_AF=0.1868;EUR_AF=0.1918;SAS_AF=0.3783;AA=G|||;VT=SNP
4	224452	rs11737268	G	A	100	PASS	AC=1164;AF=0.232428;AN=5008;NS=2504;DP=16429;EAS_AF=0.1518;AMR_AF=0.2911;AFR_AF=0.1868;EUR_AF=0.1918;SAS_AF=0.3773;AA=A|||;VT=SNP
4	224901	rs11724176	C	T	100	PASS	AC=705;AF=0.140775;AN=5008;NS=2504;DP=18063;EAS_AF=0.1081;AMR_AF=0.2594;AFR_AF=0.0303;EUR_AF=0.168;SAS_AF=0.2117;AA=C|||;VT=SNP
4	224948	rs11726829	T	C	100	PASS	AC=1164;AF=0.232428;AN=5008;NS=2504;DP=15759;EAS_AF=0.1518;AMR_AF=0.2911;AFR_AF=0.1868;EUR_AF=0.1918;SAS_AF=0.3773;AA=T|||;VT=SNP
4	225449	rs17521834	A	G	100	PASS	AC=686;AF=0.136981;AN=5008;NS=2504;DP=16332;EAS_AF=0.1081;AMR_AF=0.2579;AFR_AF=0.0136;EUR_AF=0.172;SAS_AF=0.2117;AA=A|||;VT=SNP
4	226937	rs61794998	C	G	100	PASS	AC=1493;AF=0.298123;AN=5008;NS=2504;DP=18987;EAS_AF=0.1518;AMR_AF=0.3314;AFR_AF=0.3797;EUR_AF=0.2276;SAS_AF=0.3875;AA=G|||;VT=SNP
4	227382	rs12506250	T	C	100	PASS	AC=1353;AF=0.270168;AN=5008;NS=2504;DP=20066;EAS_AF=0.1518;AMR_AF=0.3228;AFR_AF=0.2799;EUR_AF=0.2256;SAS_AF=0.3875;AA=C|||;VT=SNP
4	228809	rs1986386	T	C	100	PASS	AC=684;AF=0.136581;AN=5008;NS=2504;DP=14793;EAS_AF=0.1091;AMR_AF=0.2579;AFR_AF=0.0121;EUR_AF=0.171;SAS_AF=0.2117;AA=T|||;VT=SNP
4	228919	rs1578898	C	T	100	PASS	AC=1392;AF=0.277955;AN=5008;NS=2504;DP=13204;EAS_AF=0.1518;AMR_AF=0.3271;AFR_AF=0.3079;EUR_AF=0.2256;SAS_AF=0.3865;AA=c|||;VT=SNP
4	228929	rs56405031	G	A	100	PASS	AC=552;AF=0.110224;AN=5008;NS=2504;DP=13190;EAS_AF=0.0437;AMR_AF=0.062;AFR_AF=0.1823;EUR_AF=0.0527;SAS_AF=0.1748;AA=A|||;VT=SNP
4	230237	rs12503763	T	C	100	PASS	AC=102;AF=0.0203674;AN=5008;NS=2504;DP=16718;EAS_AF=0.0427;AMR_AF=0.0605;AFR_AF=0.0008;EUR_AF=0.0119;SAS_AF=0.0041;AA=T|||;VT=SNP
4	231744	rs2883229	G	C	100	PASS	AC=1354;AF=0.270367;AN=5008;NS=2504;DP=13533;EAS_AF=0.1528;AMR_AF=0.3228;AFR_AF=0.2799;EUR_AF=0.2266;SAS_AF=0.3865;AA=C|||;VT=SNP
4	231940	rs4510422	C	T	100	PASS	AC=1351;AF=0.269768;AN=5008;NS=2504;DP=14942;EAS_AF=0.1518;AMR_AF=0.3213;AFR_AF=0.2799;EUR_AF=0.2256;SAS_AF=0.3865;AA=T|||;VT=SNP
4	232215	rs80316648	G	A	100	PASS	AC=990;AF=0.197684;AN=5008;NS=2504;DP=17309;EAS_AF=0.1518;AMR_AF=0.268;AFR_AF=0.0923;EUR_AF=0.1829;SAS_AF=0.3528;AA=G|||;VT=SNP
4	232367	rs61794999	T	A	100	PASS	AC=687;AF=0.137181;AN=5008;NS=2504;DP=19231;EAS_AF=0.1081;AMR_AF=0.2565;AFR_AF=0.0144;EUR_AF=0.173;SAS_AF=0.2117;AA=T|||;VT=SNP
4	232532	rs77700883	G	A	100	PASS	AC=692;AF=0.138179;AN=5008;NS=2504;DP=19200;EAS_AF=0.1081;AMR_AF=0.2579;AFR_AF=0.0174;EUR_AF=0.173;SAS_AF=0.2117;AA=G|||;VT=SNP
4	232533	rs78896226	C	T	100	PASS	AC=692;AF=0.138179;AN=5008;NS=2504;DP=19212;EAS_AF=0.1081;AMR_AF=0.2579;AFR_AF=0.0174;EUR_AF=0.173;SAS_AF=0.2117;AA=C|||;VT=SNP
4	234120	rs6824561	T	C	100	PASS	AC=1428;AF=0.285144;AN=5008;NS=2504;DP=16329;EAS_AF=0.1835;AMR_AF=0.3256;AFR_AF=0.3094;EUR_AF=0.2266;SAS_AF=0.3885;AA=C|||;VT=SNP
4	237284	rs11729659	G	C	100	PASS	AC=990;AF=0.197684;AN=5008;NS=2504;DP=14347;EAS_AF=0.1518;AMR_AF=0.268;AFR_AF=0.0923;EUR_AF=0.1819;SAS_AF=0.3538;AA=G|||;VT=SNP
4	237320	rs7687833	T	C	100	PASS	AC=1395;AF=0.278554;AN=5008;NS=2504;DP=17877;EAS_AF=0.1518;AMR_AF=0.3256;AFR_AF=0.3094;EUR_AF=0.2266;SAS_AF=0.3875;AA=C|||;VT=SNP
4	239159	rs11731933	G	A	100	PASS	AC=989;AF=0.197484;AN=5008;NS=2504;DP=14032;EAS_AF=0.1518;AMR_AF=0.268;AFR_AF=0.093;EUR_AF=0.1789;SAS_AF=0.3548;AA=G|||;VT=SNP
4	239785	rs4549329	T	A	100	PASS	AC=970;AF=0.19369;AN=5008;NS=2504;DP=15620;EAS_AF=0.1518;AMR_AF=0.268;AFR_AF=0.093;EUR_AF=0.1809;SAS_AF=0.3333;AA=T|||;VT=SNP
4	240208	rs28460123	A	C	100	PASS	AC=1482;AF=0.295927;AN=5008;NS=2504;DP=19606;EAS_AF=0.1518;AMR_AF=0.33;AFR_AF=0.3729;EUR_AF=0.2266;SAS_AF=0.3875;AA=C|||;VT=SNP
4	240614	rs7686546	G	A	100	PASS	AC=685;AF=0.136781;AN=5008;NS=2504;DP=16825;EAS_AF=0.1081;AMR_AF=0.2565;AFR_AF=0.0136;EUR_AF=0.172;SAS_AF=0.2117;AA=G|||;VT=SNP
4	240843	rs7658743	C	T	100	PASS	AC=709;AF=0.141573;AN=5008;NS=2504;DP=17873;EAS_AF=0.1081;AMR_AF=0.2579;AFR_AF=0.031;EUR_AF=0.172;SAS_AF=0.2117;AA=C|||;VT=SNP
4	242057	rs61795001	C	T	100	PASS	AC=709;AF=0.141573;AN=5008;NS=2504;DP=16725;EAS_AF=0.1081;AMR_AF=0.2579;AFR_AF=0.0318;EUR_AF=0.171;SAS_AF=0.2117;AA=C|||;VT=SNP
4	242787	rs28531997	C	T	100	PASS	AC=1392;AF=0.277955;AN=5008;NS=2504;DP=18719;EAS_AF=0.1518;AMR_AF=0.3256;AFR_AF=0.3086;EUR_AF=0.2256;SAS_AF=0.3865;AA=T|||;VT=SNP
4	242797	rs61795002	G	A	100	PASS	AC=691;AF=0.137979;AN=5008;NS=2504;DP=18630;EAS_AF=0.1081;AMR_AF=0.2579;AFR_AF=0.0174;EUR_AF=0.172;SAS_AF=0.2117;AA=G|||;VT=SNP
4	243556	rs7687112	A	G	100	PASS	AC=986;AF=0.196885;AN=5008;NS=2504;DP=14968;EAS_AF=0.1518;AMR_AF=0.2666;AFR_AF=0.0908;EUR_AF=0.1819;SAS_AF=0.3528;AA=A|||;VT=SNP
4	243968	rs6599318	C	T	100	PASS	AC=706;AF=0.140974;AN=5008;NS=2504;DP=15039;EAS_AF=0.1081;AMR_AF=0.2579;AFR_AF=0.0318;EUR_AF=0.168;SAS_AF=0.2117;AA=C|||;VT=SNP
4	244952	rs146963044	C	T	100	PASS	AC=689;AF=0.13758;AN=5008;NS=2504;DP=16342;EAS_AF=0.1081;AMR_AF=0.2579;AFR_AF=0.0189;EUR_AF=0.168;SAS_AF=0.2117;AA=C|||;VT=SNP
4	245965	rs9328737	C	T	100	PASS	AC=1356;AF=0.270767;AN=5008;NS=2504;DP=17001;EAS_AF=0.1518;AMR_AF=0.3242;AFR_AF=0.2859;EUR_AF=0.2207;SAS_AF=0.3865;AA=T|||;VT=SNP
4	246342	rs4582105	T	C	100	PASS	AC=689;AF=0.13758;AN=5008;NS=2504;DP=16632;EAS_AF=0.1081;AMR_AF=0.2579;AFR_AF=0.0197;EUR_AF=0.167;SAS_AF=0.2117;AA=T|||;VT=SNP
4	247825	rs10028482	G	A	100	PASS	AC=1460;AF=0.291534;AN=5008;NS=2504;DP=19234;EAS_AF=0.1518;AMR_AF=0.3285;AFR_AF=0.3638;EUR_AF=0.2207;SAS_AF=0.3845;AA=A|||;VT=SNP
4	249430	rs6857106	G	T	100	PASS	AC=1393;AF=0.278155;AN=5008;NS=2504;DP=14584;EAS_AF=0.1518;AMR_AF=0.3271;AFR_AF=0.3116;EUR_AF=0.2207;SAS_AF=0.3875;AA=T|||;VT=SNP
4	250036	rs56985696	T	C	100	PASS	AC=1196;AF=0.238818;AN=5008;NS=2504;DP=16408;EAS_AF=0.5437;AMR_AF=0.3156;AFR_AF=0.0113;EUR_AF=0.1899;SAS_AF=0.228;AA=T|||;VT=SNP
4	250522	rs74984113	G	A	100	PASS	AC=706;AF=0.140974;AN=5008;NS=2504;DP=14139;EAS_AF=0.1101;AMR_AF=0.2579;AFR_AF=0.031;EUR_AF=0.167;SAS_AF=0.2117;AA=G|||;VT=SNP
4	252048	rs77078697	T	C	100	PASS	AC=982;AF=0.196086;AN=5008;NS=2504;DP=17081;EAS_AF=0.1518;AMR_AF=0.268;AFR_AF=0.0923;EUR_AF=0.1759;SAS_AF=0.3517;AA=T|||;VT=SNP
4	252804	rs12510827	G	A	100	PASS	AC=1282;AF=0.25599;AN=5008;NS=2504;DP=14848;EAS_AF=0.1518;AMR_AF=0.3228;AFR_AF=0.233;EUR_AF=0.2187;SAS_AF=0.3855;AA=A|||;VT=SNP
4	253601	rs61795006	C	G	100	PASS	AC=984;AF=0.196486;AN=5008;NS=2504;DP=19955;EAS_AF=0.1518;AMR_AF=0.268;AFR_AF=0.0938;EUR_AF=0.1759;SAS_AF=0.3517;AA=C|||;VT=SNP
4	253881	rs4518181	C	T	100	PASS	AC=305;AF=0.0609026;AN=5008;NS=2504;DP=18282;EAS_AF=0.1002;AMR_AF=0.0375;AFR_AF=0.0038;EUR_AF=0.0875;SAS_AF=0.0869;AA=C|||;VT=SNP
4	255264	rs61795007	G	A	100	PASS	AC=983;AF=0.196286;AN=5008;NS=2504;DP=19018;EAS_AF=0.1518;AMR_AF=0.268;AFR_AF=0.093;EUR_AF=0.1759;SAS_AF=0.3517;AA=G|||;VT=SNP
4	255905	rs73793597	G	A	100	PASS	AC=1476;AF=0.294728;AN=5008;NS=2504;DP=17445;EAS_AF=0.1518;AMR_AF=0.3285;AFR_AF=0.3759;EUR_AF=0.2207;SAS_AF=0.3845;AA=A|||;VT=SNP
4	256450	rs61792060	C	A	100	PASS	AC=1487;AF=0.296925;AN=5008;NS=2504;DP=19875;EAS_AF=0.1538;AMR_AF=0.3314;AFR_AF=0.3805;EUR_AF=0.2217;SAS_AF=0.3845;AA=A|||;VT=SNP
4	258294	rs77234191	G	A	100	PASS	AC=686;AF=0.136981;AN=5008;NS=2504;DP=17918;EAS_AF=0.1111;AMR_AF=0.2579;AFR_AF=0.0182;EUR_AF=0.167;SAS_AF=0.2076;AA=G|||;VT=SNP
4	260173	rs28429717	T	C	100	PASS	AC=1310;AF=0.261581;AN=5008;NS=2504;DP=14796;EAS_AF=0.1815;AMR_AF=0.3055;AFR_AF=0.2776;EUR_AF=0.2038;SAS_AF=0.3507;AA=C|||;VT=SNP
4	260587	rs17164747	G	T	100	PASS	AC=716;AF=0.142971;AN=5008;NS=2504;DP=15278;EAS_AF=0.1399;AMR_AF=0.2579;AFR_AF=0.0166;EUR_AF=0.167;SAS_AF=0.2106;AA=G|||;VT=SNP
4	263319	rs7674560	G	C	100	PASS	AC=1011;AF=0.201877;AN=5008;NS=2504;DP=18571;EAS_AF=0.1835;AMR_AF=0.268;AFR_AF=0.0908;EUR_AF=0.1759;SAS_AF=0.3507;AA=G|||;VT=SNP
4	264941	rs11731285	A	G	100	PASS	AC=1330;AF=0.265575;AN=5008;NS=2504;DP=18221;EAS_AF=0.1825;AMR_AF=0.3069;AFR_AF=0.2821;EUR_AF=0.2058;SAS_AF=0.3609;AA=.|||;VT=SNP
4	266659	rs79366248	T	C	100	PASS	AC=737;AF=0.147165;AN=5008;NS=2504;DP=17748;EAS_AF=0.1399;AMR_AF=0.2565;AFR_AF=0.0325;EUR_AF=0.168;SAS_AF=0.2106;AA=.|||;VT=SNP
4	267437	rs78343340	G	A	100	PASS	AC=738;AF=0.147364;AN=5008;NS=2504;DP=17694;EAS_AF=0.1399;AMR_AF=0.2579;AFR_AF=0.0318;EUR_AF=0.168;SAS_AF=0.2117;AA=.|||;VT=SNP
4	269042	rs7694325	A	G	100	PASS	AC=1333;AF=0.266174;AN=5008;NS=2504;DP=15302;EAS_AF=0.1835;AMR_AF=0.3069;AFR_AF=0.2821;EUR_AF=0.2058;SAS_AF=0.363;AA=.|||;VT=SNP
4	270058	rs13136187	G	A	100	PASS	AC=263;AF=0.052516;AN=5008;NS=2504;DP=16624;EAS_AF=0.13;AMR_AF=0.036;AFR_AF=0.0023;EUR_AF=0.0417;SAS_AF=0.0634;AA=.|||;VT=SNP
4	272522	rs6837796	A	G	100	PASS	AC=1419;AF=0.283347;AN=5008;NS=2504;DP=17141;EAS_AF=0.1835;AMR_AF=0.3271;AFR_AF=0.3086;EUR_AF=0.2197;SAS_AF=0.3865;AA=.|||;VT=SNP
4	272524	rs11729365	G	A	100	PASS	AC=737;AF=0.147165;AN=5008;NS=2504;DP=17070;EAS_AF=0.1399;AMR_AF=0.2579;AFR_AF=0.0325;EUR_AF=0.166;SAS_AF=0.2117;AA=.|||;VT=SNP
4	273157	rs11733683	C	A	100	PASS	AC=648;AF=0.129393;AN=5008;NS=2504;DP=14188;EAS_AF=0.1399;AMR_AF=0.2406;AFR_AF=0.0166;EUR_AF=0.1302;SAS_AF=0.1912;AA=.|||;VT=SNP
4	274943	rs77762064	A	T	100	PASS	AC=736;AF=0.146965;AN=5008;NS=2504;DP=20889;EAS_AF=0.1409;AMR_AF=0.2594;AFR_AF=0.0136;EUR_AF=0.1879;SAS_AF=0.2117;AA=.|||;VT=SNP
4	276765	rs11722521	A	T	100	PASS	AC=736;AF=0.146965;AN=5008;NS=2504;DP=16206;EAS_AF=0.1399;AMR_AF=0.2565;AFR_AF=0.0318;EUR_AF=0.168;SAS_AF=0.2106;AA=.|||;VT=SNP
4	276983	rs11723615	T	C	100	PASS	AC=736;AF=0.146965;AN=5008;NS=2504;DP=16397;EAS_AF=0.1399;AMR_AF=0.2565;AFR_AF=0.0318;EUR_AF=0.168;SAS_AF=0.2106;AA=.|||;VT=SNP
4	277057	rs7665727	A	T	100	PASS	AC=712;AF=0.142173;AN=5008;NS=2504;DP=16575;EAS_AF=0.1399;AMR_AF=0.2565;AFR_AF=0.0136;EUR_AF=0.168;SAS_AF=0.2106;AA=.|||;VT=SNP
4	278196	rs9328738	A	G	100	PASS	AC=1423;AF=0.284145;AN=5008;NS=2504;DP=13014;EAS_AF=0.1865;AMR_AF=0.3271;AFR_AF=0.3079;EUR_AF=0.2217;SAS_AF=0.3865;AA=.|||;VT=SNP
4	279396	rs10002733	A	C	100	PASS	AC=2037;AF=0.406749;AN=5008;NS=2504;DP=21931;EAS_AF=0.1885;AMR_AF=0.4251;AFR_AF=0.5166;EUR_AF=0.4155;SAS_AF=0.4611;AA=.|||;VT=SNP
4	280426	rs2353599	C	G	100	PASS	AC=1445;AF=0.288538;AN=5008;NS=2504;DP=17680;EAS_AF=0.1865;AMR_AF=0.33;AFR_AF=0.3245;EUR_AF=0.2217;SAS_AF=0.3845;AA=.|||;VT=SNP
4	281038	rs10023604	G	C	100	PASS	AC=1405;AF=0.280551;AN=5008;NS=2504;DP=15051;EAS_AF=0.1865;AMR_AF=0.3256;AFR_AF=0.2973;EUR_AF=0.2207;SAS_AF=0.3845;AA=.|||;VT=SNP
4	281442	rs13112393	T	A	100	PASS	AC=110;AF=0.0219649;AN=5008;NS=2504;DP=13180;EAS_AF=0.0526;AMR_AF=0.0216;AFR_AF=0.0061;EUR_AF=0.0239;SAS_AF=0.0102;AA=.|||;VT=SNP
4	281707	rs11722197	A	G	100	PASS	AC=734;AF=0.146565;AN=5008;NS=2504;DP=15571;EAS_AF=0.1389;AMR_AF=0.2579;AFR_AF=0.0318;EUR_AF=0.167;SAS_AF=0.2096;AA=.|||;VT=SNP
4	282160	rs66712247	T	C	100	PASS	AC=500;AF=0.0998403;AN=5008;NS=2504;DP=16505;EAS_AF=0.005;AMR_AF=0.0908;AFR_AF=0.1225;EUR_AF=0.1918;SAS_AF=0.0787;AA=.|||;VT=SNP
4	282499	rs11723261	A	G	100	PASS	AC=734;AF=0.146565;AN=5008;NS=2504;DP=18458;EAS_AF=0.1389;AMR_AF=0.2579;AFR_AF=0.0318;EUR_AF=0.167;SAS_AF=0.2096;AA=.|||;VT=SNP
4	282608	rs10027325	G	A	100	PASS	AC=1095;AF=0.21865;AN=5008;NS=2504;DP=17581;EAS_AF=0.1865;AMR_AF=0.2695;AFR_AF=0.152;EUR_AF=0.1759;SAS_AF=0.3497;AA=.|||;VT=SNP
4	283118	rs1986557	T	C	100	PASS	AC=1095;AF=0.21865;AN=5008;NS=2504;DP=19311;EAS_AF=0.1865;AMR_AF=0.2695;AFR_AF=0.152;EUR_AF=0.1759;SAS_AF=0.3497;AA=.|||;VT=SNP
4	283883	rs13111233	C	A	100	PASS	AC=250;AF=0.0499201;AN=5008;NS=2504;DP=19770;EAS_AF=0.119;AMR_AF=0.0317;AFR_AF=0.0023;EUR_AF=0.0408;SAS_AF=0.0654;AA=.|||;VT=SNP
4	287046	rs28784663	C	T	100	PASS	AC=1154;AF=0.230431;AN=5008;NS=2504;DP=9582;EAS_AF=0.1399;AMR_AF=0.3141;AFR_AF=0.2436;EUR_AF=0.2127;SAS_AF=0.2648;AA=.|||;VT=SNP
4	287649	rs12506277	T	C	100	PASS	AC=1373;AF=0.274161;AN=5008;NS=2504;DP=14888;EAS_AF=0.1865;AMR_AF=0.3213;AFR_AF=0.2746;EUR_AF=0.2207;SAS_AF=0.3855;AA=.|||;VT=SNP
4	288074	rs12501727	G	C	100	PASS	AC=1392;AF=0.277955;AN=5008;NS=2504;DP=17678;EAS_AF=0.1865;AMR_AF=0.3242;AFR_AF=0.2882;EUR_AF=0.2207;SAS_AF=0.3845;AA=.|||;VT=SNP
4	289139	rs61792114	A	T	100	PASS	AC=1017;AF=0.203075;AN=5008;NS=2504;DP=17394;EAS_AF=0.1845;AMR_AF=0.2695;AFR_AF=0.1082;EUR_AF=0.1779;SAS_AF=0.3292;AA=.|||;VT=SNP
4	290914	rs2352936	A	G	100	PASS	AC=1506;AF=0.300719;AN=5008;NS=2504;DP=18045;EAS_AF=0.1845;AMR_AF=0.33;AFR_AF=0.3722;EUR_AF=0.2217;SAS_AF=0.3845;AA=a|||;VT=SNP
4	291759	rs10003142	C	G	100	PASS	AC=1533;AF=0.30611;AN=5008;NS=2504;DP=16873;EAS_AF=0.1855;AMR_AF=0.3314;AFR_AF=0.3888;EUR_AF=0.2227;SAS_AF=0.3865;AA=G|||;VT=SNP
4	292001	rs10005733	C	G	100	PASS	AC=1287;AF=0.256989;AN=5008;NS=2504;DP=17680;EAS_AF=0.1845;AMR_AF=0.2939;AFR_AF=0.2542;EUR_AF=0.1928;SAS_AF=0.3753;AA=C|||;VT=SNP
4	292369	rs11723803	G	T	100	PASS	AC=1532;AF=0.305911;AN=5008;NS=2504;DP=19514;EAS_AF=0.1845;AMR_AF=0.3329;AFR_AF=0.3888;EUR_AF=0.2227;SAS_AF=0.3855;AA=T|||;VT=SNP
4	292668	rs12503543	C	T	100	PASS	AC=2181;AF=0.435503;AN=5008;NS=2504;DP=18469;EAS_AF=0.7034;AMR_AF=0.5043;AFR_AF=0.1415;EUR_AF=0.496;SAS_AF=0.4458;AA=C|||;VT=SNP
4	294113	rs4401407	A	G	100	PASS	AC=1412;AF=0.281949;AN=5008;NS=2504;DP=11920;EAS_AF=0.1845;AMR_AF=0.3242;AFR_AF=0.3041;EUR_AF=0.2207;SAS_AF=0.3855;AA=a|||;VT=SNP
4	297525	rs12505835	G	C	100	PASS	AC=705;AF=0.140775;AN=5008;NS=2504;DP=19722;EAS_AF=0.1389;AMR_AF=0.2536;AFR_AF=0.0151;EUR_AF=0.165;SAS_AF=0.2076;AA=G|||;VT=SNP
4	297547	rs12511388	T	C	100	PASS	AC=986;AF=0.196885;AN=5008;NS=2504;DP=19883;EAS_AF=0.1835;AMR_AF=0.2637;AFR_AF=0.0923;EUR_AF=0.1759;SAS_AF=0.3262;AA=T|||;VT=SNP
4	297932	rs2352927	C	T	100	PASS	AC=1658;AF=0.33107;AN=5008;NS=2504;DP=19532;EAS_AF=0.2867;AMR_AF=0.3545;AFR_AF=0.27;EUR_AF=0.3062;SAS_AF=0.4683;AA=T|||;VT=SNP
4	297989	rs2352928	G	C	100	PASS	AC=1804;AF=0.360224;AN=5008;NS=2504;DP=18981;EAS_AF=0.2867;AMR_AF=0.3631;AFR_AF=0.3744;EUR_AF=0.3082;SAS_AF=0.4683;AA=C|||;VT=SNP
4	298772	rs7661412	G	A	100	PASS	AC=487;AF=0.0972444;AN=5008;NS=2504;DP=15839;EAS_AF=0.1032;AMR_AF=0.0663;AFR_AF=0.0938;EUR_AF=0.1163;SAS_AF=0.0982;AA=G|||;VT=SNP
4	299259	rs6852858	A	T	100	PASS	AC=503;AF=0.100439;AN=5008;NS=2504;DP=15113;EAS_AF=0.1032;AMR_AF=0.072;AFR_AF=0.0968;EUR_AF=0.1243;SAS_AF=0.0982;AA=A|||;VT=SNP
4	299261	rs79657896	G	A	100	PASS	AC=696;AF=0.138978;AN=5008;NS=2504;DP=15095;EAS_AF=0.1062;AMR_AF=0.2536;AFR_AF=0.034;EUR_AF=0.165;SAS_AF=0.2065;AA=G|||;VT=SNP
4	299964	rs12512676	A	G	100	PASS	AC=1661;AF=0.331669;AN=5008;NS=2504;DP=15776;EAS_AF=0.2649;AMR_AF=0.3559;AFR_AF=0.2867;EUR_AF=0.3052;SAS_AF=0.4714;AA=G|||;VT=SNP
4	301077	rs61792116	T	C	100	PASS	AC=703;AF=0.140375;AN=5008;NS=2504;DP=20284;EAS_AF=0.1071;AMR_AF=0.2536;AFR_AF=0.034;EUR_AF=0.167;SAS_AF=0.2106;AA=T|||;VT=SNP
4	302008	rs4129956	A	C	100	PASS	AC=677;AF=0.135184;AN=5008;NS=2504;DP=19204;EAS_AF=0.1071;AMR_AF=0.2536;AFR_AF=0.0151;EUR_AF=0.166;SAS_AF=0.2106;AA=A|||;VT=SNP
4	302934	rs6828802	C	T	100	PASS	AC=1674;AF=0.334265;AN=5008;NS=2504;DP=19350;EAS_AF=0.2569;AMR_AF=0.3573;AFR_AF=0.2988;EUR_AF=0.3062;SAS_AF=0.4744;AA=T|||;VT=SNP
4	304388	rs77782115	A	G	100	PASS	AC=154;AF=0.0307508;AN=5008;NS=2504;DP=20644;EAS_AF=0.0942;AMR_AF=0.0562;AFR_AF=0.0008;EUR_AF=0.0139;SAS_AF=0.0051;AA=A|||;VT=SNP
4	304649	rs7439780	C	T	100	PASS	AC=529;AF=0.105631;AN=5008;NS=2504;DP=16412;EAS_AF=0.1359;AMR_AF=0.0692;AFR_AF=0.0961;EUR_AF=0.1183;SAS_AF=0.1002;AA=C|||;VT=SNP
4	305291	rs10034550	A	G	100	PASS	AC=1713;AF=0.342053;AN=5008;NS=2504;DP=20246;EAS_AF=0.2917;AMR_AF=0.3588;AFR_AF=0.3003;EUR_AF=0.3072;SAS_AF=0.4744;AA=G|||;VT=SNP
4	306196	rs112823067	A	G	100	PASS	AC=521;AF=0.104034;AN=5008;NS=2504;DP=15188;EAS_AF=0.1369;AMR_AF=0.0677;AFR_AF=0.09;EUR_AF=0.1183;SAS_AF=0.1002;AA=A|||;VT=SNP
4	307094	rs6822366	A	G	100	PASS	AC=532;AF=0.10623;AN=5008;NS=2504;DP=19625;EAS_AF=0.1369;AMR_AF=0.0677;AFR_AF=0.0983;EUR_AF=0.1183;SAS_AF=0.1002;AA=G|||;VT=SNP
4	307307	rs6828943	T	C	100	PASS	AC=518;AF=0.103435;AN=5008;NS=2504;DP=18720;EAS_AF=0.1369;AMR_AF=0.0677;AFR_AF=0.0877;EUR_AF=0.1183;SAS_AF=0.1002;AA=T|||;VT=SNP
4	307433	rs13434593	A	G	100	PASS	AC=1693;AF=0.338059;AN=5008;NS=2504;DP=18914;EAS_AF=0.2887;AMR_AF=0.3573;AFR_AF=0.2882;EUR_AF=0.3072;SAS_AF=0.4744;AA=G|||;VT=SNP
4	308010	rs6848983	G	T	100	PASS	AC=483;AF=0.0964457;AN=5008;NS=2504;DP=18312;EAS_AF=0.1022;AMR_AF=0.0692;AFR_AF=0.0877;EUR_AF=0.1193;SAS_AF=0.0982;AA=G|||;VT=SNP
4	309258	rs111456805	T	C	100	PASS	AC=389;AF=0.0776757;AN=5008;NS=2504;DP=19480;EAS_AF=0.1022;AMR_AF=0.0605;AFR_AF=0.0219;EUR_AF=0.1183;SAS_AF=0.0982;AA=T|||;VT=SNP
4	309558	rs10005699	T	G	100	PASS	AC=3117;AF=0.622404;AN=5008;NS=2504;DP=20890;EAS_AF=0.745;AMR_AF=0.6282;AFR_AF=0.5446;EUR_AF=0.6938;SAS_AF=0.5235;AA=T|||;VT=SNP
4	309686	rs7685662	T	C	100	PASS	AC=4170;AF=0.832668;AN=5008;NS=2504;DP=20114;EAS_AF=0.8929;AMR_AF=0.732;AFR_AF=0.8699;EUR_AF=0.834;SAS_AF=0.7904;AA=C|||;VT=SNP
4	309800	rs61587838	A	T	100	PASS	AC=488;AF=0.0974441;AN=5008;NS=2504;DP=17621;EAS_AF=0.1042;AMR_AF=0.0634;AFR_AF=0.093;EUR_AF=0.1193;SAS_AF=0.0982;AA=T|||;VT=SNP
4	309903	rs11248012	G	A	100	PASS	AC=3257;AF=0.650359;AN=5008;NS=2504;DP=17137;EAS_AF=0.744;AMR_AF=0.6369;AFR_AF=0.6467;EUR_AF=0.6918;SAS_AF=0.5256;AA=G|||;VT=SNP
4	310283	rs4690251	A	G	100	PASS	AC=3141;AF=0.627196;AN=5008;NS=2504;DP=18190;EAS_AF=0.745;AMR_AF=0.6297;AFR_AF=0.562;EUR_AF=0.6918;SAS_AF=0.5256;AA=A|||;VT=SNP
4	310488	rs73791826	C	G	100	PASS	AC=480;AF=0.0958466;AN=5008;NS=2504;DP=18715;EAS_AF=0.1032;AMR_AF=0.0634;AFR_AF=0.0893;EUR_AF=0.1173;SAS_AF=0.0982;AA=C|||;VT=SNP
4	310691	rs10021364	T	C	100	PASS	AC=4150;AF=0.828674;AN=5008;NS=2504;DP=20041;EAS_AF=0.8929;AMR_AF=0.7291;AFR_AF=0.8563;EUR_AF=0.834;SAS_AF=0.7904;AA=N|||;VT=SNP
4	311039	rs56011643	G	A	100	PASS	AC=454;AF=0.090655;AN=5008;NS=2504;DP=20853;EAS_AF=0.1022;AMR_AF=0.0605;AFR_AF=0.0719;EUR_AF=0.1173;SAS_AF=0.0982;AA=c|||;VT=SNP
4	311425	rs11248013	T	C	100	PASS	AC=709;AF=0.141573;AN=5008;NS=2504;DP=21751;EAS_AF=0.1071;AMR_AF=0.2608;AFR_AF=0.0356;EUR_AF=0.167;SAS_AF=0.2096;AA=t|||;VT=SNP
4	313003	rs111938647	C	T	100	PASS	AC=457;AF=0.091254;AN=5008;NS=2504;DP=15729;EAS_AF=0.1022;AMR_AF=0.0605;AFR_AF=0.0749;EUR_AF=0.1163;SAS_AF=0.0982;AA=c|||;VT=SNP
4	314541	rs111321884	G	C	100	PASS	AC=456;AF=0.0910543;AN=5008;NS=2504;DP=15924;EAS_AF=0.1022;AMR_AF=0.0648;AFR_AF=0.0726;EUR_AF=0.1153;SAS_AF=0.0982;AA=g|||;VT=SNP
4	315279	rs73791827	T	G	100	PASS	AC=450;AF=0.0898562;AN=5008;NS=2504;DP=13831;EAS_AF=0.1022;AMR_AF=0.0605;AFR_AF=0.0703;EUR_AF=0.1153;SAS_AF=0.0982;AA=t|||;VT=SNP
4	315673	rs6847267	C	T	100	PASS	AC=4170;AF=0.832668;AN=5008;NS=2504;DP=15636;EAS_AF=0.8929;AMR_AF=0.7305;AFR_AF=0.8707;EUR_AF=0.83;SAS_AF=0.7945;AA=t|||;VT=SNP
4	318196	rs73217578	T	C	100	PASS	AC=488;AF=0.0974441;AN=5008;NS=2504;DP=15473;EAS_AF=0.002;AMR_AF=0.2017;AFR_AF=0.0537;EUR_AF=0.2346;SAS_AF=0.0399;AA=t|||;VT=SNP
4	318359	rs61792119	T	C	100	PASS	AC=214;AF=0.0427316;AN=5008;NS=2504;DP=15054;EAS_AF=0.002;AMR_AF=0.0793;AFR_AF=0.0076;EUR_AF=0.1193;SAS_AF=0.0276;AA=t|||;VT=SNP
4	318364	rs13110321	C	T	100	PASS	AC=224;AF=0.0447284;AN=5008;NS=2504;DP=14996;EAS_AF=0.0565;AMR_AF=0.0447;AFR_AF=0.0484;EUR_AF=0.0517;SAS_AF=0.0204;AA=t|||;VT=SNP
4	319105	rs113386709	G	A	100	PASS	AC=1574;AF=0.314297;AN=5008;NS=2504;DP=14893;EAS_AF=0.4931;AMR_AF=0.5086;AFR_AF=0.0189;EUR_AF=0.3211;SAS_AF=0.3845;AA=g|||;VT=SNP
4	319208	rs10033213	G	T	100	PASS	AC=2622;AF=0.523562;AN=5008;NS=2504;DP=15897;EAS_AF=0.6677;AMR_AF=0.7032;AFR_AF=0.1634;EUR_AF=0.6849;SAS_AF=0.5685;AA=t|||;VT=SNP
4	319553	rs73217579	A	G	100	PASS	AC=662;AF=0.132188;AN=5008;NS=2504;DP=13156;EAS_AF=0.1845;AMR_AF=0.1427;AFR_AF=0.0106;EUR_AF=0.2058;SAS_AF=0.1595;AA=a|||;VT=SNP
4	319689	rs59071324	A	G	100	PASS	AC=744;AF=0.148562;AN=5008;NS=2504;DP=14502;EAS_AF=0.1389;AMR_AF=0.0476;AFR_AF=0.3313;EUR_AF=0.0527;SAS_AF=0.0818;AA=a|||;VT=SNP
4	320771	rs60533229	A	G	100	PASS	AC=740;AF=0.147764;AN=5008;NS=2504;DP=20606;EAS_AF=0.1379;AMR_AF=0.0476;AFR_AF=0.329;EUR_AF=0.0527;SAS_AF=0.0818;AA=a|||;VT=SNP
4	321902	rs11946825	C	T	100	PASS	AC=1999;AF=0.399161;AN=5008;NS=2504;DP=19727;EAS_AF=0.3264;AMR_AF=0.2767;AFR_AF=0.6059;EUR_AF=0.3161;SAS_AF=0.3671;AA=t|||;VT=SNP
4	321929	rs73791830	A	C	100	PASS	AC=796;AF=0.158946;AN=5008;NS=2504;DP=19521;EAS_AF=0.1359;AMR_AF=0.0648;AFR_AF=0.3411;EUR_AF=0.0646;SAS_AF=0.1002;AA=a|||;VT=SNP
4	322026	rs11947752	C	T	100	PASS	AC=2052;AF=0.409744;AN=5008;NS=2504;DP=20386;EAS_AF=0.3264;AMR_AF=0.2939;AFR_AF=0.6142;EUR_AF=0.328;SAS_AF=0.3855;AA=t|||;VT=SNP
4	322080	rs61792120	A	G	100	PASS	AC=688;AF=0.13738;AN=5008;NS=2504;DP=20887;EAS_AF=0.1865;AMR_AF=0.1542;AFR_AF=0.0106;EUR_AF=0.2217;SAS_AF=0.1595;AA=a|||;VT=SNP
4	323406	rs79704925	G	A	100	PASS	AC=735;AF=0.146765;AN=5008;NS=2504;DP=12470;EAS_AF=0.1319;AMR_AF=0.0476;AFR_AF=0.329;EUR_AF=0.0527;SAS_AF=0.0828;AA=g|||;VT=SNP
4	323886	rs12640520	C	A	100	PASS	AC=1591;AF=0.317692;AN=5008;NS=2504;DP=18536;EAS_AF=0.3115;AMR_AF=0.2464;AFR_AF=0.4002;EUR_AF=0.2942;SAS_AF=0.2873;AA=c|||;VT=SNP
4	324337	rs6839107	T	C	100	PASS	AC=1959;AF=0.391174;AN=5008;NS=2504;DP=16065;EAS_AF=0.3185;AMR_AF=0.3674;AFR_AF=0.4599;EUR_AF=0.3708;SAS_AF=0.411;AA=N|||;VT=SNP
4	324435	rs6853199	G	A	100	PASS	AC=1757;AF=0.350839;AN=5008;NS=2504;DP=13497;EAS_AF=0.3175;AMR_AF=0.2493;AFR_AF=0.4561;EUR_AF=0.2952;SAS_AF=0.3722;AA=a|||;VT=SNP
4	325036	rs73217587	C	T	100	PASS	AC=1043;AF=0.208267;AN=5008;NS=2504;DP=15740;EAS_AF=0.1379;AMR_AF=0.0821;AFR_AF=0.3707;EUR_AF=0.1292;SAS_AF=0.2321;AA=c|||;VT=SNP
4	325883	rs61792123	A	C	100	PASS	AC=1878;AF=0.375;AN=5008;NS=2504;DP=13511;EAS_AF=0.3165;AMR_AF=0.2723;AFR_AF=0.4569;EUR_AF=0.3628;SAS_AF=0.41;AA=N|||;VT=SNP
4	325980	rs7655981	G	A	100	PASS	AC=1880;AF=0.375399;AN=5008;NS=2504;DP=13945;EAS_AF=0.3175;AMR_AF=0.2723;AFR_AF=0.4576;EUR_AF=0.3628;SAS_AF=0.41;AA=g|||;VT=SNP
4	325992	rs7689416	T	A	100	PASS	AC=740;AF=0.147764;AN=5008;NS=2504;DP=13973;EAS_AF=0.1329;AMR_AF=0.0692;AFR_AF=0.2413;EUR_AF=0.1203;SAS_AF=0.1207;AA=t|||;VT=SNP
4	326146	rs13129786	C	T	100	PASS	AC=533;AF=0.10643;AN=5008;NS=2504;DP=16502;EAS_AF=0.121;AMR_AF=0.1095;AFR_AF=0.0083;EUR_AF=0.2326;SAS_AF=0.092;AA=c|||;VT=SNP
4	326256	rs6846653	A	G	100	PASS	AC=2162;AF=0.431709;AN=5008;NS=2504;DP=17499;EAS_AF=0.3165;AMR_AF=0.3199;AFR_AF=0.612;EUR_AF=0.3956;SAS_AF=0.4233;AA=N|||;VT=SNP
4	326475	rs6853198	T	A	100	PASS	AC=1882;AF=0.375799;AN=5008;NS=2504;DP=16870;EAS_AF=0.3165;AMR_AF=0.2738;AFR_AF=0.4584;EUR_AF=0.3628;SAS_AF=0.411;AA=a|||;VT=SNP
4	326493	rs6837456	C	T	100	PASS	AC=1881;AF=0.375599;AN=5008;NS=2504;DP=16926;EAS_AF=0.3165;AMR_AF=0.2738;AFR_AF=0.4576;EUR_AF=0.3628;SAS_AF=0.411;AA=c|||;VT=SNP
4	326508	rs6847222	A	C	100	PASS	AC=1881;AF=0.375599;AN=5008;NS=2504;DP=17052;EAS_AF=0.3165;AMR_AF=0.2738;AFR_AF=0.4576;EUR_AF=0.3628;SAS_AF=0.411;AA=N|||;VT=SNP
4	326803	rs73217589	G	A	100	PASS	AC=1881;AF=0.375599;AN=5008;NS=2504;DP=17678;EAS_AF=0.3165;AMR_AF=0.2723;AFR_AF=0.4576;EUR_AF=0.3628;SAS_AF=0.4121;AA=g|||;VT=SNP
4	326904	rs112300904	G	A	100	PASS	AC=1880;AF=0.375399;AN=5008;NS=2504;DP=14755;EAS_AF=0.3165;AMR_AF=0.2723;AFR_AF=0.4584;EUR_AF=0.3628;SAS_AF=0.41;AA=g|||;VT=SNP
4	326936	rs112465689	G	A	100	PASS	AC=682;AF=0.136182;AN=5008;NS=2504;DP=14115;EAS_AF=0.1796;AMR_AF=0.1556;AFR_AF=0.0106;EUR_AF=0.2217;SAS_AF=0.1595;AA=g|||;VT=SNP
4	326944	rs111641016	G	A	100	PASS	AC=1883;AF=0.375998;AN=5008;NS=2504;DP=13684;EAS_AF=0.3175;AMR_AF=0.2723;AFR_AF=0.4584;EUR_AF=0.3648;SAS_AF=0.41;AA=a|||;VT=SNP
4	327198	rs61792124	C	T	100	PASS	AC=1879;AF=0.3752;AN=5008;NS=2504;DP=16203;EAS_AF=0.3165;AMR_AF=0.2723;AFR_AF=0.4576;EUR_AF=0.3628;SAS_AF=0.41;AA=t|||;VT=SNP
4	327353	rs13137548	C	T	100	PASS	AC=199;AF=0.0397364;AN=5008;NS=2504;DP=13144;EAS_AF=0.002;AMR_AF=0.0749;AFR_AF=0.0045;EUR_AF=0.1123;SAS_AF=0.0266;AA=c|||;VT=SNP
4	327504	rs7655080	T	A	100	PASS	AC=1620;AF=0.323482;AN=5008;NS=2504;DP=13951;EAS_AF=0.3115;AMR_AF=0.2435;AFR_AF=0.3926;EUR_AF=0.3419;SAS_AF=0.2802;AA=t|||;VT=SNP
4	328421	rs58094550	A	G	100	PASS	AC=776;AF=0.154952;AN=5008;NS=2504;DP=19723;EAS_AF=0.1806;AMR_AF=0.1556;AFR_AF=0.0287;EUR_AF=0.2207;SAS_AF=0.2311;AA=a|||;VT=SNP
4	328480	rs61431967	A	C	100	PASS	AC=750;AF=0.14976;AN=5008;NS=2504;DP=19771;EAS_AF=0.1786;AMR_AF=0.1643;AFR_AF=0.034;EUR_AF=0.2286;SAS_AF=0.1851;AA=N|||;VT=SNP
4	328492	rs58361877	A	G	100	PASS	AC=2146;AF=0.428514;AN=5008;NS=2504;DP=20008;EAS_AF=0.3155;AMR_AF=0.3184;AFR_AF=0.612;EUR_AF=0.3956;SAS_AF=0.409;AA=N|||;VT=SNP
4	328511	rs58145935	A	G	100	PASS	AC=2159;AF=0.43111;AN=5008;NS=2504;DP=19691;EAS_AF=0.3155;AMR_AF=0.3184;AFR_AF=0.612;EUR_AF=0.3956;SAS_AF=0.4223;AA=N|||;VT=SNP
4	328697	rs58020250	A	G	100	PASS	AC=1238;AF=0.247204;AN=5008;NS=2504;DP=20846;EAS_AF=0.1458;AMR_AF=0.134;AFR_AF=0.5378;EUR_AF=0.1541;SAS_AF=0.135;AA=a|||;VT=SNP
4	328767	rs59806409	G	T	100	PASS	AC=849;AF=0.169529;AN=5008;NS=2504;DP=21438;EAS_AF=0.1458;AMR_AF=0.0692;AFR_AF=0.3132;EUR_AF=0.1203;SAS_AF=0.1217;AA=g|||;VT=SNP
4	328906	rs61792130	A	C	100	PASS	AC=679;AF=0.135583;AN=5008;NS=2504;DP=22165;EAS_AF=0.1776;AMR_AF=0.1556;AFR_AF=0.0106;EUR_AF=0.2207;SAS_AF=0.1595;AA=a|||;VT=SNP
4	329042	rs73217597	A	C	100	PASS	AC=828;AF=0.165335;AN=5008;NS=2504;DP=19743;EAS_AF=0.1319;AMR_AF=0.0692;AFR_AF=0.3086;EUR_AF=0.1203;SAS_AF=0.1207;AA=a|||;VT=SNP
4	329501	rs3762866	G	T	100	PASS	AC=2092;AF=0.417732;AN=5008;NS=2504;DP=17826;EAS_AF=0.3135;AMR_AF=0.3098;AFR_AF=0.6014;EUR_AF=0.3877;SAS_AF=0.3845;AA=g|||;VT=SNP
4	329686	rs3762867	G	A	100	PASS	AC=2133;AF=0.425919;AN=5008;NS=2504;DP=21273;EAS_AF=0.3145;AMR_AF=0.3184;AFR_AF=0.6021;EUR_AF=0.3956;SAS_AF=0.41;AA=a|||;VT=SNP
4	330114	rs73064371	C	T	100	PASS	AC=1125;AF=0.224641;AN=5008;NS=2504;DP=17124;EAS_AF=0.1319;AMR_AF=0.1196;AFR_AF=0.4735;EUR_AF=0.1531;SAS_AF=0.1319;AA=c|||;VT=SNP
4	330849	rs6599327	A	T	100	PASS	AC=2138;AF=0.426917;AN=5008;NS=2504;DP=13634;EAS_AF=0.3125;AMR_AF=0.3199;AFR_AF=0.6029;EUR_AF=0.3956;SAS_AF=0.4151;AA=N|||;VT=SNP
4	330950	rs77640350	T	A	100	PASS	AC=738;AF=0.147364;AN=5008;NS=2504;DP=12364;EAS_AF=0.1319;AMR_AF=0.0648;AFR_AF=0.2421;EUR_AF=0.1183;SAS_AF=0.1237;AA=t|||;VT=SNP
4	331658	rs3749520	T	C	100	PASS	AC=2139;AF=0.427117;AN=5008;NS=2504;DP=15948;EAS_AF=0.3125;AMR_AF=0.3184;AFR_AF=0.6067;EUR_AF=0.3966;SAS_AF=0.411;AA=N|||;VT=SNP
4	331666	rs3749521	G	C	100	PASS	AC=2139;AF=0.427117;AN=5008;NS=2504;DP=16267;EAS_AF=0.3125;AMR_AF=0.3184;AFR_AF=0.6067;EUR_AF=0.3966;SAS_AF=0.411;AA=c|||;VT=SNP
4	331675	rs3749522	C	A	100	PASS	AC=827;AF=0.165136;AN=5008;NS=2504;DP=16406;EAS_AF=0.1319;AMR_AF=0.0692;AFR_AF=0.3079;EUR_AF=0.1203;SAS_AF=0.1207;AA=c|||;VT=SNP
4	331740	rs3749523	G	T	100	PASS	AC=1125;AF=0.224641;AN=5008;NS=2504;DP=16034;EAS_AF=0.1319;AMR_AF=0.1196;AFR_AF=0.4713;EUR_AF=0.1541;SAS_AF=0.1339;AA=g|||;VT=SNP;EX_TARGET
4	333310	rs11729526	A	G	100	PASS	AC=883;AF=0.176318;AN=5008;NS=2504;DP=17450;EAS_AF=0.1845;AMR_AF=0.1715;AFR_AF=0.09;EUR_AF=0.2217;SAS_AF=0.2413;AA=a|||;VT=SNP
4	333384	rs11729532	A	G	100	PASS	AC=2158;AF=0.430911;AN=5008;NS=2504;DP=17523;EAS_AF=0.3175;AMR_AF=0.3213;AFR_AF=0.6074;EUR_AF=0.3966;SAS_AF=0.4223;AA=a|||;VT=SNP
4	333596	rs11727981	C	G	100	PASS	AC=2158;AF=0.430911;AN=5008;NS=2504;DP=18037;EAS_AF=0.3175;AMR_AF=0.3213;AFR_AF=0.6074;EUR_AF=0.3966;SAS_AF=0.4223;AA=N|||;VT=SNP
4	334213	rs61580954	T	C	100	PASS	AC=829;AF=0.165535;AN=5008;NS=2504;DP=20755;EAS_AF=0.1319;AMR_AF=0.0692;AFR_AF=0.3086;EUR_AF=0.1203;SAS_AF=0.1217;AA=t|||;VT=SNP
4	336494	rs55901060	T	A	100	PASS	AC=2158;AF=0.430911;AN=5008;NS=2504;DP=20465;EAS_AF=0.3185;AMR_AF=0.3213;AFR_AF=0.6074;EUR_AF=0.3966;SAS_AF=0.4213;AA=t|||;VT=SNP
4	337271	rs3762868	G	T	100	PASS	AC=2432;AF=0.485623;AN=5008;NS=2504;DP=16009;EAS_AF=0.3185;AMR_AF=0.3213;AFR_AF=0.7988;EUR_AF=0.3777;SAS_AF=0.4622;AA=-|||;VT=SNP
4	338851	rs34483255	C	T	100	PASS	AC=2154;AF=0.430112;AN=5008;NS=2504;DP=16602;EAS_AF=0.3175;AMR_AF=0.3213;AFR_AF=0.6074;EUR_AF=0.3956;SAS_AF=0.4192;AA=t|||;VT=SNP
4	338884	rs61792145	G	A	100	PASS	AC=2155;AF=0.430312;AN=5008;NS=2504;DP=16271;EAS_AF=0.3175;AMR_AF=0.3228;AFR_AF=0.6074;EUR_AF=0.3956;SAS_AF=0.4192;AA=a|||;VT=SNP
4	340889	rs68126535	C	T	100	PASS	AC=2158;AF=0.430911;AN=5008;NS=2504;DP=11373;EAS_AF=0.3185;AMR_AF=0.3213;AFR_AF=0.6074;EUR_AF=0.3966;SAS_AF=0.4213;AA=t|||;VT=SNP
4	341270	rs61792146	A	G	100	PASS	AC=693;AF=0.138379;AN=5008;NS=2504;DP=13546;EAS_AF=0.1806;AMR_AF=0.1585;AFR_AF=0.0113;EUR_AF=0.2197;SAS_AF=0.1687;AA=a|||;VT=SNP
4	341319	rs61792147	A	G	100	PASS	AC=2158;AF=0.430911;AN=5008;NS=2504;DP=12528;EAS_AF=0.3185;AMR_AF=0.3228;AFR_AF=0.6074;EUR_AF=0.3966;SAS_AF=0.4202;AA=N|||;VT=SNP
4	341361	rs112609182	C	G	100	PASS	AC=1128;AF=0.22524;AN=5008;NS=2504;DP=12629;EAS_AF=0.1329;AMR_AF=0.1196;AFR_AF=0.472;EUR_AF=0.1551;SAS_AF=0.1339;AA=c|||;VT=SNP
4	342426	rs79662803	C	G	100	PASS	AC=835;AF=0.166733;AN=5008;NS=2504;DP=17286;EAS_AF=0.1359;AMR_AF=0.0692;AFR_AF=0.3086;EUR_AF=0.1223;SAS_AF=0.1217;AA=c|||;VT=SNP
4	343533	rs74666941	A	G	100	PASS	AC=939;AF=0.1875;AN=5008;NS=2504;DP=18460;EAS_AF=0.1319;AMR_AF=0.0893;AFR_AF=0.3578;EUR_AF=0.1342;SAS_AF=0.1391;AA=a|||;VT=SNP
4	344138	rs73217601	T	C	100	PASS	AC=695;AF=0.138778;AN=5008;NS=2504;DP=15568;EAS_AF=0.1806;AMR_AF=0.1585;AFR_AF=0.0121;EUR_AF=0.2197;SAS_AF=0.1697;AA=t|||;VT=SNP
4	344236	rs61450142	G	T	100	PASS	AC=942;AF=0.188099;AN=5008;NS=2504;DP=19641;EAS_AF=0.1359;AMR_AF=0.0893;AFR_AF=0.3563;EUR_AF=0.1342;SAS_AF=0.1401;AA=g|||;VT=SNP
4	344405	rs61481977	T	G	100	PASS	AC=1635;AF=0.326478;AN=5008;NS=2504;DP=15993;EAS_AF=0.3135;AMR_AF=0.2478;AFR_AF=0.3691;EUR_AF=0.3539;SAS_AF=0.3098;AA=t|||;VT=SNP
4	344685	rs7697421	T	C	100	PASS	AC=2159;AF=0.43111;AN=5008;NS=2504;DP=13555;EAS_AF=0.3185;AMR_AF=0.3228;AFR_AF=0.6067;EUR_AF=0.3966;SAS_AF=0.4223;AA=N|||;VT=SNP
4	345252	rs56905415	T	C	100	PASS	AC=1634;AF=0.326278;AN=5008;NS=2504;DP=14971;EAS_AF=0.3135;AMR_AF=0.2478;AFR_AF=0.3691;EUR_AF=0.3539;SAS_AF=0.3088;AA=t|||;VT=SNP
4	345475	rs57731643	G	C	100	PASS	AC=831;AF=0.165935;AN=5008;NS=2504;DP=18182;EAS_AF=0.1329;AMR_AF=0.0692;AFR_AF=0.3086;EUR_AF=0.1213;SAS_AF=0.1217;AA=g|||;VT=SNP
4	345914	rs4371565	C	T	100	PASS	AC=760;AF=0.151757;AN=5008;NS=2504;DP=18735;EAS_AF=0.1815;AMR_AF=0.1758;AFR_AF=0.0151;EUR_AF=0.2594;SAS_AF=0.1779;AA=c|||;VT=SNP
4	346758	rs6821220	T	G	100	PASS	AC=743;AF=0.148363;AN=5008;NS=2504;DP=17249;EAS_AF=0.1329;AMR_AF=0.0677;AFR_AF=0.2428;EUR_AF=0.1213;SAS_AF=0.1217;AA=t|||;VT=SNP
4	347194	rs17329078	A	G	100	PASS	AC=2111;AF=0.421526;AN=5008;NS=2504;DP=12845;EAS_AF=0.3185;AMR_AF=0.3026;AFR_AF=0.6059;EUR_AF=0.3678;SAS_AF=0.4182;AA=N|||;VT=SNP
4	347470	rs7439657	G	C	100	PASS	AC=2111;AF=0.421526;AN=5008;NS=2504;DP=15099;EAS_AF=0.3185;AMR_AF=0.3026;AFR_AF=0.6059;EUR_AF=0.3678;SAS_AF=0.4182;AA=c|||;VT=SNP
4	348524	rs7690318	G	T	100	PASS	AC=926;AF=0.184904;AN=5008;NS=2504;DP=12015;EAS_AF=0.1796;AMR_AF=0.1859;AFR_AF=0.1626;EUR_AF=0.2247;SAS_AF=0.1789;AA=g|||;VT=SNP
4	349784	rs7697144	G	C	100	PASS	AC=830;AF=0.165735;AN=5008;NS=2504;DP=16240;EAS_AF=0.1319;AMR_AF=0.0692;AFR_AF=0.3086;EUR_AF=0.1213;SAS_AF=0.1217;AA=g|||;VT=SNP
4	349847	rs73219204	C	G	100	PASS	AC=694;AF=0.138578;AN=5008;NS=2504;DP=12956;EAS_AF=0.1806;AMR_AF=0.1585;AFR_AF=0.0121;EUR_AF=0.2197;SAS_AF=0.1687;AA=c|||;VT=SNP
4	350579	rs6825544	G	A	100	PASS	AC=2110;AF=0.421326;AN=5008;NS=2504;DP=19022;EAS_AF=0.3185;AMR_AF=0.3026;AFR_AF=0.6051;EUR_AF=0.3678;SAS_AF=0.4182;AA=a|||;VT=SNP
4	351044	rs10212688	T	C	100	PASS	AC=2419;AF=0.483027;AN=5008;NS=2504;DP=17612;EAS_AF=0.3185;AMR_AF=0.3127;AFR_AF=0.7958;EUR_AF=0.3688;SAS_AF=0.4683;AA=N|||;VT=SNP
4	351661	rs11721823	A	C	100	PASS	AC=1022;AF=0.204073;AN=5008;NS=2504;DP=14385;EAS_AF=0.1835;AMR_AF=0.2003;AFR_AF=0.2201;EUR_AF=0.2266;SAS_AF=0.183;AA=a|||;VT=SNP
4	351741	rs6819237	T	C	100	PASS	AC=2003;AF=0.39996;AN=5008;NS=2504;DP=12522;EAS_AF=0.3145;AMR_AF=0.2983;AFR_AF=0.5787;EUR_AF=0.3688;SAS_AF=0.3507;AA=N|||;VT=SNP
4	352661	rs55718920	A	C	100	PASS	AC=1060;AF=0.211661;AN=5008;NS=2504;DP=18639;EAS_AF=0.1806;AMR_AF=0.219;AFR_AF=0.2201;EUR_AF=0.2555;SAS_AF=0.182;AA=N|||;VT=SNP
4	352890	rs56171831	A	G	100	PASS	AC=693;AF=0.138379;AN=5008;NS=2504;DP=18911;EAS_AF=0.1806;AMR_AF=0.1585;AFR_AF=0.0113;EUR_AF=0.2197;SAS_AF=0.1687;AA=a|||;VT=SNP
4	352955	rs7682616	G	A	100	PASS	AC=2154;AF=0.430112;AN=5008;NS=2504;DP=19178;EAS_AF=0.3185;AMR_AF=0.3199;AFR_AF=0.6059;EUR_AF=0.3966;SAS_AF=0.4202;AA=a|||;VT=SNP
4	354051	rs17719492	C	G	100	PASS	AC=972;AF=0.194089;AN=5008;NS=2504;DP=20053;EAS_AF=0.1806;AMR_AF=0.2046;AFR_AF=0.1626;EUR_AF=0.2535;SAS_AF=0.182;AA=c|||;VT=SNP
4	354878	rs61792154	A	G	100	PASS	AC=1197;AF=0.239018;AN=5008;NS=2504;DP=15463;EAS_AF=0.1855;AMR_AF=0.2277;AFR_AF=0.236;EUR_AF=0.2624;SAS_AF=0.2822;AA=a|||;VT=SNP
4	356081	rs71626195	G	A	100	PASS	AC=829;AF=0.165535;AN=5008;NS=2504;DP=20350;EAS_AF=0.1329;AMR_AF=0.0677;AFR_AF=0.3101;EUR_AF=0.1213;SAS_AF=0.1186;AA=g|||;VT=SNP
4	356230	rs72805135	G	A	100	PASS	AC=832;AF=0.166134;AN=5008;NS=2504;DP=20763;EAS_AF=0.1359;AMR_AF=0.0677;AFR_AF=0.3101;EUR_AF=0.1213;SAS_AF=0.1186;AA=g|||;VT=SNP
4	356929	rs111492105	A	G	100	PASS	AC=832;AF=0.166134;AN=5008;NS=2504;DP=20865;EAS_AF=0.1359;AMR_AF=0.0677;AFR_AF=0.3101;EUR_AF=0.1213;SAS_AF=0.1186;AA=a|||;VT=SNP
4	357657	rs61792156	A	T	100	PASS	AC=752;AF=0.15016;AN=5008;NS=2504;DP=18410;EAS_AF=0.1776;AMR_AF=0.1715;AFR_AF=0.0514;EUR_AF=0.2197;SAS_AF=0.1687;AA=a|||;VT=SNP
4	357669	rs11937955	A	G	100	PASS	AC=1055;AF=0.210663;AN=5008;NS=2504;DP=18302;EAS_AF=0.1776;AMR_AF=0.219;AFR_AF=0.2201;EUR_AF=0.2535;SAS_AF=0.182;AA=a|||;VT=SNP
4	357821	rs55769528	G	A	100	PASS	AC=832;AF=0.166134;AN=5008;NS=2504;DP=18406;EAS_AF=0.1359;AMR_AF=0.0677;AFR_AF=0.3101;EUR_AF=0.1213;SAS_AF=0.1186;AA=g|||;VT=SNP
4	357884	rs11723986	G	A	100	PASS	AC=1684;AF=0.336262;AN=5008;NS=2504;DP=18416;EAS_AF=0.5069;AMR_AF=0.5216;AFR_AF=0.0681;EUR_AF=0.336;SAS_AF=0.3916;AA=g|||;VT=SNP
4	358455	rs6831791	G	A	100	PASS	AC=2154;AF=0.430112;AN=5008;NS=2504;DP=17812;EAS_AF=0.3185;AMR_AF=0.3199;AFR_AF=0.6074;EUR_AF=0.3956;SAS_AF=0.4192;AA=a|||;VT=SNP
4	358456	rs79147894	C	T	100	PASS	AC=942;AF=0.188099;AN=5008;NS=2504;DP=17889;EAS_AF=0.1359;AMR_AF=0.0879;AFR_AF=0.3593;EUR_AF=0.1342;SAS_AF=0.137;AA=c|||;VT=SNP
4	358879	rs60333530	G	A	100	PASS	AC=832;AF=0.166134;AN=5008;NS=2504;DP=16086;EAS_AF=0.1359;AMR_AF=0.0677;AFR_AF=0.3101;EUR_AF=0.1213;SAS_AF=0.1186;AA=g|||;VT=SNP
4	358932	rs56733551	G	A	100	PASS	AC=689;AF=0.13758;AN=5008;NS=2504;DP=20517;EAS_AF=0.1776;AMR_AF=0.1585;AFR_AF=0.0113;EUR_AF=0.2187;SAS_AF=0.1687;AA=g|||;VT=SNP
4	359201	rs58835461	T	C	100	PASS	AC=1055;AF=0.210663;AN=5008;NS=2504;DP=19131;EAS_AF=0.1776;AMR_AF=0.219;AFR_AF=0.2201;EUR_AF=0.2535;SAS_AF=0.182;AA=N|||;VT=SNP
4	360026	rs55759971	C	T	100	PASS	AC=2139;AF=0.427117;AN=5008;NS=2504;DP=20689;EAS_AF=0.3185;AMR_AF=0.3156;AFR_AF=0.5961;EUR_AF=0.3956;SAS_AF=0.4223;AA=t|||;VT=SNP
4	360919	rs9999356	C	T	100	PASS	AC=2478;AF=0.494808;AN=5008;NS=2504;DP=19474;EAS_AF=0.3185;AMR_AF=0.33;AFR_AF=0.8086;EUR_AF=0.3966;SAS_AF=0.4703;AA=t|||;VT=SNP
4	360974	rs73219210	G	A	100	PASS	AC=1082;AF=0.216054;AN=5008;NS=2504;DP=16680;EAS_AF=0.1409;AMR_AF=0.0965;AFR_AF=0.3759;EUR_AF=0.1421;SAS_AF=0.2382;AA=g|||;VT=SNP
4	361372	rs6844695	A	G	100	PASS	AC=2478;AF=0.494808;AN=5008;NS=2504;DP=14054;EAS_AF=0.3185;AMR_AF=0.33;AFR_AF=0.8086;EUR_AF=0.3966;SAS_AF=0.4703;AA=N|||;VT=SNP
4	361409	rs59622708	G	A	100	PASS	AC=941;AF=0.187899;AN=5008;NS=2504;DP=16177;EAS_AF=0.1339;AMR_AF=0.0879;AFR_AF=0.3593;EUR_AF=0.1342;SAS_AF=0.138;AA=g|||;VT=SNP
4	361495	rs113095740	G	A	100	PASS	AC=689;AF=0.13758;AN=5008;NS=2504;DP=14999;EAS_AF=0.1776;AMR_AF=0.1585;AFR_AF=0.0113;EUR_AF=0.2187;SAS_AF=0.1687;AA=g|||;VT=SNP
4	361636	rs59124493	G	A	100	PASS	AC=2155;AF=0.430312;AN=5008;NS=2504;DP=19016;EAS_AF=0.3185;AMR_AF=0.3199;AFR_AF=0.6074;EUR_AF=0.3956;SAS_AF=0.4202;AA=a|||;VT=SNP
4	362119	rs2883054	G	C	100	PASS	AC=2155;AF=0.430312;AN=5008;NS=2504;DP=16910;EAS_AF=0.3185;AMR_AF=0.3199;AFR_AF=0.6074;EUR_AF=0.3956;SAS_AF=0.4202;AA=c|||;VT=SNP
4	362518	rs61793661	A	T	100	PASS	AC=1056;AF=0.210863;AN=5008;NS=2504;DP=17098;EAS_AF=0.1776;AMR_AF=0.219;AFR_AF=0.2209;EUR_AF=0.2535;SAS_AF=0.182;AA=a|||;VT=SNP
4	362819	rs55783692	C	G	100	PASS	AC=833;AF=0.166334;AN=5008;NS=2504;DP=18061;EAS_AF=0.1359;AMR_AF=0.0677;AFR_AF=0.3101;EUR_AF=0.1213;SAS_AF=0.1196;AA=c|||;VT=SNP
4	362836	rs56740548	T	G	100	PASS	AC=833;AF=0.166334;AN=5008;NS=2504;DP=17856;EAS_AF=0.1359;AMR_AF=0.0677;AFR_AF=0.3101;EUR_AF=0.1213;SAS_AF=0.1196;AA=t|||;VT=SNP
4	363130	rs61613542	A	G	100	PASS	AC=944;AF=0.188498;AN=5008;NS=2504;DP=14836;EAS_AF=0.1359;AMR_AF=0.0879;AFR_AF=0.3601;EUR_AF=0.1342;SAS_AF=0.138;AA=a|||;VT=SNP
4	363929	rs7673688	G	C	100	PASS	AC=2152;AF=0.429712;AN=5008;NS=2504;DP=15107;EAS_AF=0.3185;AMR_AF=0.3199;AFR_AF=0.6059;EUR_AF=0.3946;SAS_AF=0.4202;AA=c|||;VT=SNP
4	364537	rs11725919	G	T	100	PASS	AC=970;AF=0.19369;AN=5008;NS=2504;DP=15285;EAS_AF=0.1776;AMR_AF=0.2046;AFR_AF=0.1626;EUR_AF=0.2545;SAS_AF=0.182;AA=g|||;VT=SNP
4	364654	rs11725959	G	T	100	PASS	AC=968;AF=0.193291;AN=5008;NS=2504;DP=12069;EAS_AF=0.1776;AMR_AF=0.2046;AFR_AF=0.1626;EUR_AF=0.2525;SAS_AF=0.182;AA=g|||;VT=SNP
4	364676	rs56033331	C	T	100	PASS	AC=842;AF=0.168131;AN=5008;NS=2504;DP=11825;EAS_AF=0.1458;AMR_AF=0.0677;AFR_AF=0.3101;EUR_AF=0.1203;SAS_AF=0.1196;AA=c|||;VT=SNP
4	365169	rs9684325	G	T	100	PASS	AC=1110;AF=0.221645;AN=5008;NS=2504;DP=12635;EAS_AF=0.1776;AMR_AF=0.2363;AFR_AF=0.23;EUR_AF=0.2654;SAS_AF=0.2004;AA=t|||;VT=SNP
4	367927	rs3946	G	A	100	PASS	AC=2143;AF=0.427915;AN=5008;NS=2504;DP=19671;EAS_AF=0.3185;AMR_AF=0.3199;AFR_AF=0.5968;EUR_AF=0.3956;SAS_AF=0.4223;AA=a|||;VT=SNP
4	367956	rs1443076	C	T	100	PASS	AC=940;AF=0.1877;AN=5008;NS=2504;DP=20405;EAS_AF=0.1359;AMR_AF=0.0865;AFR_AF=0.357;EUR_AF=0.1332;SAS_AF=0.1401;AA=c|||;VT=SNP
4	368258	rs3805233	T	C	100	PASS	AC=689;AF=0.13758;AN=5008;NS=2504;DP=19009;EAS_AF=0.1776;AMR_AF=0.1585;AFR_AF=0.0113;EUR_AF=0.2187;SAS_AF=0.1687;AA=t|||;VT=SNP
4	368272	rs3805234	C	T	100	PASS	AC=1097;AF=0.21905;AN=5008;NS=2504;DP=18860;EAS_AF=0.1409;AMR_AF=0.1009;AFR_AF=0.3858;EUR_AF=0.1412;SAS_AF=0.2382;AA=t|||;VT=SNP
4	370437	rs73219217	T	A	100	PASS	AC=940;AF=0.1877;AN=5008;NS=2504;DP=17342;EAS_AF=0.1329;AMR_AF=0.0879;AFR_AF=0.3593;EUR_AF=0.1342;SAS_AF=0.138;AA=T|||;VT=SNP
4	370946	rs73219218	G	A	100	PASS	AC=1108;AF=0.221246;AN=5008;NS=2504;DP=16206;EAS_AF=0.1458;AMR_AF=0.1009;AFR_AF=0.3873;EUR_AF=0.1421;SAS_AF=0.2413;AA=A|||;VT=SNP
4	372002	rs10010884	G	A	100	PASS	AC=2478;AF=0.494808;AN=5008;NS=2504;DP=18093;EAS_AF=0.3185;AMR_AF=0.33;AFR_AF=0.8079;EUR_AF=0.3976;SAS_AF=0.4703;AA=A|||;VT=SNP
4	373331	rs11736054	T	G	100	PASS	AC=692;AF=0.138179;AN=5008;NS=2504;DP=14404;EAS_AF=0.1806;AMR_AF=0.1585;AFR_AF=0.0121;EUR_AF=0.2197;SAS_AF=0.1667;AA=T|||;VT=SNP
4	373442	rs11730146	G	A	100	PASS	AC=1054;AF=0.210463;AN=5008;NS=2504;DP=15845;EAS_AF=0.1776;AMR_AF=0.219;AFR_AF=0.2201;EUR_AF=0.2545;SAS_AF=0.18;AA=G|||;VT=SNP
4	374079	rs11734441	C	A	100	PASS	AC=2157;AF=0.430711;AN=5008;NS=2504;DP=20992;EAS_AF=0.3185;AMR_AF=0.3213;AFR_AF=0.6067;EUR_AF=0.3966;SAS_AF=0.4213;AA=A|||;VT=SNP
4	374208	rs77498951	C	T	100	PASS	AC=743;AF=0.148363;AN=5008;NS=2504;DP=16934;EAS_AF=0.1359;AMR_AF=0.0663;AFR_AF=0.2428;EUR_AF=0.1213;SAS_AF=0.1196;AA=C|||;VT=SNP
4	374280	rs10026282	C	A	100	PASS	AC=2463;AF=0.491813;AN=5008;NS=2504;DP=14302;EAS_AF=0.3185;AMR_AF=0.33;AFR_AF=0.7988;EUR_AF=0.3976;SAS_AF=0.4673;AA=A|||;VT=SNP
4	374694	rs59112282	G	A	100	PASS	AC=944;AF=0.188498;AN=5008;NS=2504;DP=15153;EAS_AF=0.1359;AMR_AF=0.0879;AFR_AF=0.3601;EUR_AF=0.1342;SAS_AF=0.138;AA=G|||;VT=SNP
4	374942	rs56142852	C	T	100	PASS	AC=833;AF=0.166334;AN=5008;NS=2504;DP=13907;EAS_AF=0.1359;AMR_AF=0.0677;AFR_AF=0.3101;EUR_AF=0.1213;SAS_AF=0.1196;AA=C|||;VT=SNP
4	374989	rs17164812	C	T	100	PASS	AC=833;AF=0.166334;AN=5008;NS=2504;DP=14517;EAS_AF=0.1359;AMR_AF=0.0677;AFR_AF=0.3101;EUR_AF=0.1213;SAS_AF=0.1196;AA=C|||;VT=SNP
4	375950	rs11737579	A	T	100	PASS	AC=2154;AF=0.430112;AN=5008;NS=2504;DP=15703;EAS_AF=0.3185;AMR_AF=0.3199;AFR_AF=0.6074;EUR_AF=0.3976;SAS_AF=0.4172;AA=T|||;VT=SNP
4	375987	rs11737581	A	G	100	PASS	AC=2136;AF=0.426518;AN=5008;NS=2504;DP=16809;EAS_AF=0.3185;AMR_AF=0.3156;AFR_AF=0.5961;EUR_AF=0.3976;SAS_AF=0.4172;AA=G|||;VT=SNP
4	376379	rs57193931	G	A	100	PASS	AC=2154;AF=0.430112;AN=5008;NS=2504;DP=18059;EAS_AF=0.3185;AMR_AF=0.3199;AFR_AF=0.6074;EUR_AF=0.3976;SAS_AF=0.4172;AA=A|||;VT=SNP
4	376888	rs6854214	C	A	100	PASS	AC=2154;AF=0.430112;AN=5008;NS=2504;DP=11785;EAS_AF=0.3194;AMR_AF=0.3199;AFR_AF=0.6067;EUR_AF=0.3976;SAS_AF=0.4172;AA=C|||;VT=SNP
4	377183	rs59557843	C	T	100	PASS	AC=1099;AF=0.219449;AN=5008;NS=2504;DP=19703;EAS_AF=0.1379;AMR_AF=0.1009;AFR_AF=0.3873;EUR_AF=0.1421;SAS_AF=0.2403;AA=T|||;VT=SNP
4	377427	rs1052217	G	A	100	PASS	AC=2133;AF=0.425919;AN=5008;NS=2504;DP=13868;EAS_AF=0.3185;AMR_AF=0.3156;AFR_AF=0.5946;EUR_AF=0.3966;SAS_AF=0.4172;AA=A|||;VT=SNP
4	377833	rs57793956	G	A	100	PASS	AC=2131;AF=0.425519;AN=5008;NS=2504;DP=20057;EAS_AF=0.3185;AMR_AF=0.3156;AFR_AF=0.593;EUR_AF=0.3966;SAS_AF=0.4172;AA=g|||;VT=SNP
4	379152	rs11723804	C	G	100	PASS	AC=2151;AF=0.429513;AN=5008;NS=2504;DP=15105;EAS_AF=0.3185;AMR_AF=0.3199;AFR_AF=0.6059;EUR_AF=0.3966;SAS_AF=0.4172;AA=G|||;VT=SNP
4	379239	rs11723837	C	T	100	PASS	AC=686;AF=0.136981;AN=5008;NS=2504;DP=13999;EAS_AF=0.1806;AMR_AF=0.1585;AFR_AF=0.0098;EUR_AF=0.2197;SAS_AF=0.1636;AA=C|||;VT=SNP
4	381544	rs2218324	T	C	100	PASS	AC=830;AF=0.165735;AN=5008;NS=2504;DP=17723;EAS_AF=0.131;AMR_AF=0.0677;AFR_AF=0.3101;EUR_AF=0.1213;SAS_AF=0.1217;AA=T|||;VT=SNP
4	382491	rs56107462	C	T	100	PASS	AC=1100;AF=0.219649;AN=5008;NS=2504;DP=16101;EAS_AF=0.1359;AMR_AF=0.1009;AFR_AF=0.3873;EUR_AF=0.1421;SAS_AF=0.2434;AA=C|||;VT=SNP
4	383530	rs7688202	G	T	100	PASS	AC=830;AF=0.165735;AN=5008;NS=2504;DP=17090;EAS_AF=0.131;AMR_AF=0.0677;AFR_AF=0.3101;EUR_AF=0.1213;SAS_AF=0.1217;AA=G|||;VT=SNP
4	383552	rs61793665	T	A	100	PASS	AC=684;AF=0.136581;AN=5008;NS=2504;DP=18077;EAS_AF=0.1776;AMR_AF=0.1585;AFR_AF=0.0106;EUR_AF=0.2197;SAS_AF=0.1636;AA=T|||;VT=SNP
4	383934	rs7660781	C	T	100	PASS	AC=752;AF=0.15016;AN=5008;NS=2504;DP=19735;EAS_AF=0.131;AMR_AF=0.0677;AFR_AF=0.2511;EUR_AF=0.1213;SAS_AF=0.1217;AA=c|||;VT=SNP
4	384533	rs1822345	G	T	100	PASS	AC=684;AF=0.136581;AN=5008;NS=2504;DP=20050;EAS_AF=0.1776;AMR_AF=0.1585;AFR_AF=0.0106;EUR_AF=0.2197;SAS_AF=0.1636;AA=G|||;VT=SNP
4	385233	rs73792168	C	T	100	PASS	AC=828;AF=0.165335;AN=5008;NS=2504;DP=17385;EAS_AF=0.131;AMR_AF=0.0677;AFR_AF=0.3086;EUR_AF=0.1213;SAS_AF=0.1217;AA=C|||;VT=SNP
4	385915	rs1961498	G	A	100	PASS	AC=1994;AF=0.398163;AN=5008;NS=2504;DP=20017;EAS_AF=0.3135;AMR_AF=0.2709;AFR_AF=0.5741;EUR_AF=0.3499;SAS_AF=0.3875;AA=A|||;VT=SNP
4	387135	rs151104534	C	T	100	PASS	AC=92;AF=0.0183706;AN=5008;NS=2504;DP=21715;EAS_AF=0.002;AMR_AF=0.0447;AFR_AF=0.0015;EUR_AF=0.0089;SAS_AF=0.0491;AA=C|||;VT=SNP
4	387620	rs73219222	C	A	100	PASS	AC=684;AF=0.136581;AN=5008;NS=2504;DP=18175;EAS_AF=0.1776;AMR_AF=0.1585;AFR_AF=0.0106;EUR_AF=0.2197;SAS_AF=0.1636;AA=C|||;VT=SNP
4	388514	rs61603695	A	C	100	PASS	AC=1051;AF=0.209864;AN=5008;NS=2504;DP=15530;EAS_AF=0.1776;AMR_AF=0.219;AFR_AF=0.2194;EUR_AF=0.2545;SAS_AF=0.1779;AA=A|||;VT=SNP
4	388515	rs60823369	T	G	100	PASS	AC=686;AF=0.136981;AN=5008;NS=2504;DP=15536;EAS_AF=0.1776;AMR_AF=0.1585;AFR_AF=0.0113;EUR_AF=0.2197;SAS_AF=0.1646;AA=T|||;VT=SNP
4	388624	rs59225793	C	T	100	PASS	AC=686;AF=0.136981;AN=5008;NS=2504;DP=14493;EAS_AF=0.1776;AMR_AF=0.1585;AFR_AF=0.0106;EUR_AF=0.2197;SAS_AF=0.1656;AA=C|||;VT=SNP
4	391001	rs75155818	G	A	100	PASS	AC=940;AF=0.1877;AN=5008;NS=2504;DP=16006;EAS_AF=0.1329;AMR_AF=0.0879;AFR_AF=0.3585;EUR_AF=0.1342;SAS_AF=0.1391;AA=G|||;VT=SNP
4	391353	rs6850477	T	C	100	PASS	AC=2148;AF=0.428914;AN=5008;NS=2504;DP=16172;EAS_AF=0.3135;AMR_AF=0.3199;AFR_AF=0.6051;EUR_AF=0.3966;SAS_AF=0.4202;AA=N|||;VT=SNP
4	391698	rs73219225	C	T	100	PASS	AC=938;AF=0.1873;AN=5008;NS=2504;DP=16500;EAS_AF=0.131;AMR_AF=0.0879;AFR_AF=0.3585;EUR_AF=0.1342;SAS_AF=0.1391;AA=C|||;VT=SNP
4	391983	rs78305611	G	T	100	PASS	AC=79;AF=0.0157748;AN=5008;NS=2504;DP=16791;EAS_AF=0.002;AMR_AF=0.0231;AFR_AF=0.0015;EUR_AF=0.0348;SAS_AF=0.0245;AA=G|||;VT=SNP
4	392289	rs10012198	T	C	100	PASS	AC=2459;AF=0.491014;AN=5008;NS=2504;DP=16064;EAS_AF=0.3135;AMR_AF=0.33;AFR_AF=0.7965;EUR_AF=0.3976;SAS_AF=0.4714;AA=C|||;VT=SNP
4	392836	rs11728454	A	G	100	PASS	AC=1051;AF=0.209864;AN=5008;NS=2504;DP=12938;EAS_AF=0.1776;AMR_AF=0.219;AFR_AF=0.2186;EUR_AF=0.2545;SAS_AF=0.1789;AA=A|||;VT=SNP
4	394097	rs28610334	G	A	100	PASS	AC=2443;AF=0.487819;AN=5008;NS=2504;DP=17875;EAS_AF=0.3135;AMR_AF=0.3271;AFR_AF=0.8041;EUR_AF=0.3807;SAS_AF=0.4642;AA=g|||;VT=SNP
4	394172	rs11725724	G	T	100	PASS	AC=2428;AF=0.484824;AN=5008;NS=2504;DP=18432;EAS_AF=0.3135;AMR_AF=0.3271;AFR_AF=0.7927;EUR_AF=0.3807;SAS_AF=0.4642;AA=G|||;VT=SNP
4	394184	rs11725726	G	A	100	PASS	AC=683;AF=0.136382;AN=5008;NS=2504;DP=18735;EAS_AF=0.1776;AMR_AF=0.1542;AFR_AF=0.0106;EUR_AF=0.2197;SAS_AF=0.1656;AA=G|||;VT=SNP
4	394392	rs11728995	C	G	100	PASS	AC=2345;AF=0.468251;AN=5008;NS=2504;DP=19575;EAS_AF=0.3135;AMR_AF=0.3213;AFR_AF=0.733;EUR_AF=0.3807;SAS_AF=0.4642;AA=c|||;VT=SNP
4	395119	rs61793684	C	T	100	PASS	AC=682;AF=0.136182;AN=5008;NS=2504;DP=19183;EAS_AF=0.1776;AMR_AF=0.1542;AFR_AF=0.0106;EUR_AF=0.2187;SAS_AF=0.1656;AA=C|||;VT=SNP
4	395206	rs60213605	G	A	100	PASS	AC=2113;AF=0.421925;AN=5008;NS=2504;DP=18732;EAS_AF=0.3135;AMR_AF=0.317;AFR_AF=0.5976;EUR_AF=0.3797;SAS_AF=0.4141;AA=A|||;VT=SNP
4	395424	rs61793686	G	A	100	PASS	AC=1068;AF=0.213259;AN=5008;NS=2504;DP=20540;EAS_AF=0.1786;AMR_AF=0.2219;AFR_AF=0.2042;EUR_AF=0.2614;SAS_AF=0.2055;AA=G|||;VT=SNP
4	396895	rs55789238	A	G	100	PASS	AC=959;AF=0.191494;AN=5008;NS=2504;DP=20133;EAS_AF=0.1657;AMR_AF=0.4683;AFR_AF=0.0144;EUR_AF=0.2734;SAS_AF=0.1769;AA=A|||;VT=SNP
4	397047	rs61793688	C	T	100	PASS	AC=1485;AF=0.296526;AN=5008;NS=2504;DP=19687;EAS_AF=0.3085;AMR_AF=0.2233;AFR_AF=0.3169;EUR_AF=0.3241;SAS_AF=0.2802;AA=c|||;VT=SNP
4	397470	rs10025415	A	G	100	PASS	AC=2440;AF=0.48722;AN=5008;NS=2504;DP=19572;EAS_AF=0.3135;AMR_AF=0.3256;AFR_AF=0.8033;EUR_AF=0.3797;SAS_AF=0.4642;AA=N|||;VT=SNP
4	397495	rs61793689	G	A	100	PASS	AC=691;AF=0.137979;AN=5008;NS=2504;DP=20057;EAS_AF=0.1776;AMR_AF=0.1542;AFR_AF=0.0182;EUR_AF=0.2177;SAS_AF=0.1656;AA=N|||;VT=SNP
4	397518	rs61793690	C	T	100	PASS	AC=678;AF=0.135383;AN=5008;NS=2504;DP=20312;EAS_AF=0.1776;AMR_AF=0.1527;AFR_AF=0.0091;EUR_AF=0.2177;SAS_AF=0.1656;AA=N|||;VT=SNP
4	397776	rs56000945	C	T	100	PASS	AC=1013;AF=0.202276;AN=5008;NS=2504;DP=15517;EAS_AF=0.1349;AMR_AF=0.0893;AFR_AF=0.3714;EUR_AF=0.1183;SAS_AF=0.2096;AA=N|||;VT=SNP
4	398039	rs10030824	T	C	100	PASS	AC=2442;AF=0.48762;AN=5008;NS=2504;DP=13587;EAS_AF=0.3135;AMR_AF=0.3271;AFR_AF=0.8033;EUR_AF=0.3807;SAS_AF=0.4642;AA=N|||;VT=SNP
4	398198	rs73070311	G	A	100	PASS	AC=2112;AF=0.421725;AN=5008;NS=2504;DP=16951;EAS_AF=0.3135;AMR_AF=0.317;AFR_AF=0.5968;EUR_AF=0.3797;SAS_AF=0.4141;AA=g|||;VT=SNP
4	398255	rs67394758	G	A	100	PASS	AC=2112;AF=0.421725;AN=5008;NS=2504;DP=17578;EAS_AF=0.3135;AMR_AF=0.317;AFR_AF=0.5968;EUR_AF=0.3797;SAS_AF=0.4141;AA=-|||;VT=SNP
4	398655	rs11939822	G	A	100	PASS	AC=1043;AF=0.208267;AN=5008;NS=2504;DP=23680;EAS_AF=0.1786;AMR_AF=0.2205;AFR_AF=0.1853;EUR_AF=0.2614;SAS_AF=0.2065;AA=G|||;VT=SNP
4	398992	rs13128470	C	A	100	PASS	AC=2890;AF=0.577077;AN=5008;NS=2504;DP=20566;EAS_AF=0.6865;AMR_AF=0.6859;AFR_AF=0.3986;EUR_AF=0.6183;SAS_AF=0.5859;AA=C|||;VT=SNP
4	399694	rs56202532	C	T	100	PASS	AC=683;AF=0.136382;AN=5008;NS=2504;DP=20358;EAS_AF=0.1776;AMR_AF=0.1556;AFR_AF=0.0098;EUR_AF=0.2197;SAS_AF=0.1656;AA=c|||;VT=SNP
4	400064	rs56413513	C	T	100	PASS	AC=59;AF=0.0117812;AN=5008;NS=2504;DP=18077;EAS_AF=0.002;AMR_AF=0.013;AFR_AF=0.0038;EUR_AF=0.0398;SAS_AF=0.0031;AA=N|||;VT=SNP
4	400477	rs1072705	C	T	100	PASS	AC=683;AF=0.136382;AN=5008;NS=2504;DP=17996;EAS_AF=0.1776;AMR_AF=0.1556;AFR_AF=0.0098;EUR_AF=0.2197;SAS_AF=0.1656;AA=c|||;VT=SNP
4	400731	rs1961430	G	T	100	PASS	AC=2110;AF=0.421326;AN=5008;NS=2504;DP=17993;EAS_AF=0.3135;AMR_AF=0.317;AFR_AF=0.5961;EUR_AF=0.3797;SAS_AF=0.4131;AA=-|||;VT=SNP
4	402574	rs11728951	G	C	100	PASS	AC=1052;AF=0.210064;AN=5008;NS=2504;DP=20063;EAS_AF=0.1865;AMR_AF=0.2133;AFR_AF=0.2133;EUR_AF=0.2535;SAS_AF=0.183;AA=g|||;VT=SNP
4	403303	rs11735008	A	G	100	PASS	AC=1086;AF=0.216853;AN=5008;NS=2504;DP=22610;EAS_AF=0.1796;AMR_AF=0.2219;AFR_AF=0.2141;EUR_AF=0.2624;SAS_AF=0.2086;AA=G|||;VT=SNP
4	404443	rs2083756	C	A	100	PASS	AC=1027;AF=0.205072;AN=5008;NS=2504;DP=16046;EAS_AF=0.1786;AMR_AF=0.2104;AFR_AF=0.2027;EUR_AF=0.2535;SAS_AF=0.182;AA=C|||;VT=SNP
4	404598	rs2352940	G	A	100	PASS	AC=687;AF=0.137181;AN=5008;NS=2504;DP=19090;EAS_AF=0.1786;AMR_AF=0.1542;AFR_AF=0.0106;EUR_AF=0.2197;SAS_AF=0.1687;AA=G|||;VT=SNP
4	406631	rs4331720	C	T	100	PASS	AC=988;AF=0.197284;AN=5008;NS=2504;DP=12846;EAS_AF=0.1786;AMR_AF=0.2089;AFR_AF=0.1687;EUR_AF=0.2594;SAS_AF=0.183;AA=c|||;VT=SNP
4	406951	rs56366957	T	C	100	PASS	AC=2122;AF=0.423722;AN=5008;NS=2504;DP=15848;EAS_AF=0.3065;AMR_AF=0.317;AFR_AF=0.5946;EUR_AF=0.3847;SAS_AF=0.4294;AA=C|||;VT=SNP
4	407189	rs60941356	C	T	100	PASS	AC=942;AF=0.188099;AN=5008;NS=2504;DP=15153;EAS_AF=0.129;AMR_AF=0.1023;AFR_AF=0.3669;EUR_AF=0.1213;SAS_AF=0.137;AA=N|||;VT=SNP
4	407393	rs111927437	C	T	100	PASS	AC=183;AF=0.0365415;AN=5008;NS=2504;DP=12167;EAS_AF=0.0605;AMR_AF=0.0216;AFR_AF=0.0318;EUR_AF=0.0288;SAS_AF=0.0368;AA=N|||;VT=SNP
4	407652	rs7670436	T	C	100	PASS	AC=2413;AF=0.481829;AN=5008;NS=2504;DP=18168;EAS_AF=0.3036;AMR_AF=0.3213;AFR_AF=0.8041;EUR_AF=0.3757;SAS_AF=0.453;AA=N|||;VT=SNP
4	407653	rs73219234	G	A	100	PASS	AC=883;AF=0.176318;AN=5008;NS=2504;DP=17957;EAS_AF=0.129;AMR_AF=0.0908;AFR_AF=0.3275;EUR_AF=0.1213;SAS_AF=0.138;AA=G|||;VT=SNP
4	408155	rs6599336	T	C	100	PASS	AC=784;AF=0.15655;AN=5008;NS=2504;DP=17465;EAS_AF=0.1746;AMR_AF=0.1542;AFR_AF=0.0257;EUR_AF=0.2187;SAS_AF=0.2526;AA=T|||;VT=SNP
4	408952	rs718429	A	G	100	PASS	AC=917;AF=0.183107;AN=5008;NS=2504;DP=18681;EAS_AF=0.13;AMR_AF=0.0908;AFR_AF=0.3525;EUR_AF=0.1213;SAS_AF=0.138;AA=A|||;VT=SNP
4	409159	rs7676782	A	G	100	PASS	AC=684;AF=0.136581;AN=5008;NS=2504;DP=20956;EAS_AF=0.1696;AMR_AF=0.1542;AFR_AF=0.0098;EUR_AF=0.2187;SAS_AF=0.1769;AA=A|||;VT=SNP
4	410262	rs3736498	A	G	100	PASS	AC=831;AF=0.165935;AN=5008;NS=2504;DP=16979;EAS_AF=0.13;AMR_AF=0.0735;AFR_AF=0.3192;EUR_AF=0.1093;SAS_AF=0.1196;AA=A|||;VT=SNP
4	410323	rs3817341	A	G	100	PASS	AC=915;AF=0.182708;AN=5008;NS=2504;DP=17382;EAS_AF=0.13;AMR_AF=0.0908;AFR_AF=0.351;EUR_AF=0.1213;SAS_AF=0.138;AA=A|||;VT=SNP
4	411323	rs59571618	T	C	100	PASS	AC=820;AF=0.163738;AN=5008;NS=2504;DP=20668;EAS_AF=0.13;AMR_AF=0.0706;AFR_AF=0.3185;EUR_AF=0.1064;SAS_AF=0.1145;AA=T|||;VT=SNP
4	412008	rs112441729	G	C	100	PASS	AC=191;AF=0.038139;AN=5008;NS=2504;DP=15477;EAS_AF=0.0605;AMR_AF=0.0245;AFR_AF=0.0295;EUR_AF=0.0318;SAS_AF=0.0429;AA=G|||;VT=SNP
4	413860	rs11729974	G	T	100	PASS	AC=785;AF=0.156749;AN=5008;NS=2504;DP=13973;EAS_AF=0.1736;AMR_AF=0.1556;AFR_AF=0.0257;EUR_AF=0.2187;SAS_AF=0.2536;AA=g|||;VT=SNP
4	414760	rs73219236	C	G	100	PASS	AC=692;AF=0.138179;AN=5008;NS=2504;DP=18326;EAS_AF=0.1151;AMR_AF=0.0663;AFR_AF=0.2375;EUR_AF=0.1044;SAS_AF=0.1135;AA=c|||;VT=SNP
4	414969	rs146649331	C	T	100	PASS	AC=875;AF=0.17472;AN=5008;NS=2504;DP=14494;EAS_AF=0.1151;AMR_AF=0.0879;AFR_AF=0.3411;EUR_AF=0.1173;SAS_AF=0.1319;AA=c|||;VT=SNP
4	415311	rs7695712	A	G	100	PASS	AC=2428;AF=0.484824;AN=5008;NS=2504;DP=19166;EAS_AF=0.2907;AMR_AF=0.3285;AFR_AF=0.795;EUR_AF=0.3897;SAS_AF=0.4744;AA=N|||;VT=SNP
4	415569	rs113965386	C	G	100	PASS	AC=886;AF=0.176917;AN=5008;NS=2504;DP=16446;EAS_AF=0.1151;AMR_AF=0.0879;AFR_AF=0.3495;EUR_AF=0.1173;SAS_AF=0.1319;AA=C|||;VT=SNP
4	416000	rs12640525	T	C	100	PASS	AC=1168;AF=0.233227;AN=5008;NS=2504;DP=13866;EAS_AF=0.1756;AMR_AF=0.219;AFR_AF=0.2171;EUR_AF=0.2624;SAS_AF=0.2945;AA=N|||;VT=SNP
4	416032	rs73219239	A	G	100	PASS	AC=887;AF=0.177117;AN=5008;NS=2504;DP=14342;EAS_AF=0.1161;AMR_AF=0.0879;AFR_AF=0.3495;EUR_AF=0.1173;SAS_AF=0.1319;AA=a|||;VT=SNP
4	416596	rs4580609	G	T	100	PASS	AC=782;AF=0.15615;AN=5008;NS=2504;DP=16288;EAS_AF=0.1746;AMR_AF=0.1542;AFR_AF=0.0257;EUR_AF=0.2197;SAS_AF=0.2495;AA=G|||;VT=SNP
4	417176	rs73219240	G	T	100	PASS	AC=845;AF=0.16873;AN=5008;NS=2504;DP=19205;EAS_AF=0.1161;AMR_AF=0.0865;AFR_AF=0.326;EUR_AF=0.1064;SAS_AF=0.1329;AA=G|||;VT=SNP
4	418834	rs7689019	G	A	100	PASS	AC=2399;AF=0.479034;AN=5008;NS=2504;DP=16988;EAS_AF=0.2897;AMR_AF=0.3213;AFR_AF=0.7837;EUR_AF=0.3807;SAS_AF=0.4755;AA=A|||;VT=SNP
4	418924	rs7676105	T	C	100	PASS	AC=863;AF=0.172324;AN=5008;NS=2504;DP=15876;EAS_AF=0.1151;AMR_AF=0.0879;AFR_AF=0.3313;EUR_AF=0.1173;SAS_AF=0.1329;AA=T|||;VT=SNP
4	419565	rs7666919	C	T	100	PASS	AC=1955;AF=0.390375;AN=5008;NS=2504;DP=16295;EAS_AF=0.2847;AMR_AF=0.3069;AFR_AF=0.5628;EUR_AF=0.3688;SAS_AF=0.3476;AA=T|||;VT=SNP
4	419639	rs7681990	T	C	100	PASS	AC=887;AF=0.177117;AN=5008;NS=2504;DP=16098;EAS_AF=0.1151;AMR_AF=0.0879;AFR_AF=0.3495;EUR_AF=0.1173;SAS_AF=0.1329;AA=T|||;VT=SNP
4	420664	rs1053401	G	T	100	PASS	AC=874;AF=0.174521;AN=5008;NS=2504;DP=19242;EAS_AF=0.1151;AMR_AF=0.0865;AFR_AF=0.3495;EUR_AF=0.1064;SAS_AF=0.1319;AA=G|||;VT=SNP
4	420688	rs2280250	C	T	100	PASS	AC=1950;AF=0.389377;AN=5008;NS=2504;DP=19003;EAS_AF=0.2867;AMR_AF=0.3069;AFR_AF=0.562;EUR_AF=0.3688;SAS_AF=0.3415;AA=T|||;VT=SNP
4	421086	rs2280249	C	T	100	PASS	AC=1958;AF=0.390974;AN=5008;NS=2504;DP=20775;EAS_AF=0.2867;AMR_AF=0.3069;AFR_AF=0.562;EUR_AF=0.3688;SAS_AF=0.3497;AA=T|||;VT=SNP
4	421621	rs17720527	A	G	100	PASS	AC=1058;AF=0.211262;AN=5008;NS=2504;DP=18860;EAS_AF=0.1706;AMR_AF=0.2118;AFR_AF=0.2118;EUR_AF=0.2555;SAS_AF=0.2065;AA=A|||;VT=SNP
4	422981	rs11248017	T	C	100	PASS	AC=1058;AF=0.211262;AN=5008;NS=2504;DP=14626;EAS_AF=0.1706;AMR_AF=0.2118;AFR_AF=0.2118;EUR_AF=0.2555;SAS_AF=0.2065;AA=T|||;VT=SNP
4	423333	rs58874968	C	T	100	PASS	AC=1898;AF=0.378994;AN=5008;NS=2504;DP=14309;EAS_AF=0.2847;AMR_AF=0.2968;AFR_AF=0.5499;EUR_AF=0.3608;SAS_AF=0.3221;AA=T|||;VT=SNP
4	423638	rs73070347	A	G	100	PASS	AC=1107;AF=0.221046;AN=5008;NS=2504;DP=16777;EAS_AF=0.1786;AMR_AF=0.2205;AFR_AF=0.2126;EUR_AF=0.2634;SAS_AF=0.2331;AA=G|||;VT=SNP
4	424294	rs7692463	G	C	100	PASS	AC=2417;AF=0.482628;AN=5008;NS=2504;DP=17225;EAS_AF=0.2897;AMR_AF=0.3256;AFR_AF=0.8026;EUR_AF=0.3698;SAS_AF=0.4765;AA=g|||;VT=SNP
4	424368	rs13113236	C	T	100	PASS	AC=388;AF=0.077476;AN=5008;NS=2504;DP=16254;EAS_AF=0.005;AMR_AF=0.1124;AFR_AF=0.0091;EUR_AF=0.2217;SAS_AF=0.0716;AA=C|||;VT=SNP
4	424416	rs7679649	T	C	100	PASS	AC=1957;AF=0.390775;AN=5008;NS=2504;DP=16425;EAS_AF=0.2857;AMR_AF=0.3069;AFR_AF=0.5628;EUR_AF=0.3688;SAS_AF=0.3487;AA=C|||;VT=SNP
4	425881	rs6599338	G	A	100	PASS	AC=1847;AF=0.36881;AN=5008;NS=2504;DP=19019;EAS_AF=0.2857;AMR_AF=0.2651;AFR_AF=0.4773;EUR_AF=0.334;SAS_AF=0.4172;AA=A|||;VT=SNP
4	426484	rs61793698	T	C	100	PASS	AC=1685;AF=0.336462;AN=5008;NS=2504;DP=12998;EAS_AF=0.2867;AMR_AF=0.2637;AFR_AF=0.4153;EUR_AF=0.334;SAS_AF=0.3354;AA=N|||;VT=SNP
4	427376	rs17164836	T	C	100	PASS	AC=868;AF=0.173323;AN=5008;NS=2504;DP=18865;EAS_AF=0.122;AMR_AF=0.085;AFR_AF=0.3396;EUR_AF=0.1074;SAS_AF=0.1319;AA=T|||;VT=SNP
4	428212	rs957625	T	A	100	PASS	AC=2402;AF=0.479633;AN=5008;NS=2504;DP=20399;EAS_AF=0.2857;AMR_AF=0.3271;AFR_AF=0.7943;EUR_AF=0.3698;SAS_AF=0.4755;AA=N|||;VT=SNP
4	428311	rs960015	C	G	100	PASS	AC=692;AF=0.138179;AN=5008;NS=2504;DP=19682;EAS_AF=0.1776;AMR_AF=0.1556;AFR_AF=0.0098;EUR_AF=0.2187;SAS_AF=0.1759;AA=c|||;VT=SNP
4	428605	rs3898364	C	A	100	PASS	AC=851;AF=0.169928;AN=5008;NS=2504;DP=18261;EAS_AF=0.1071;AMR_AF=0.085;AFR_AF=0.3389;EUR_AF=0.1064;SAS_AF=0.1319;AA=c|||;VT=SNP
4	428700	rs73792197	G	A	100	PASS	AC=852;AF=0.170128;AN=5008;NS=2504;DP=19344;EAS_AF=0.1071;AMR_AF=0.085;AFR_AF=0.3396;EUR_AF=0.1064;SAS_AF=0.1319;AA=G|||;VT=SNP
4	428733	rs61793699	C	G	100	PASS	AC=693;AF=0.138379;AN=5008;NS=2504;DP=19290;EAS_AF=0.1776;AMR_AF=0.1556;AFR_AF=0.0098;EUR_AF=0.2187;SAS_AF=0.1769;AA=C|||;VT=SNP
4	429117	rs61793700	G	A	100	PASS	AC=693;AF=0.138379;AN=5008;NS=2504;DP=21367;EAS_AF=0.1776;AMR_AF=0.1556;AFR_AF=0.0098;EUR_AF=0.2187;SAS_AF=0.1769;AA=g|||;VT=SNP
4	429720	rs894534	T	C	100	PASS	AC=1959;AF=0.391174;AN=5008;NS=2504;DP=19960;EAS_AF=0.2857;AMR_AF=0.3084;AFR_AF=0.5635;EUR_AF=0.3688;SAS_AF=0.3487;AA=N|||;VT=SNP
4	430221	rs11248018	T	C	100	PASS	AC=694;AF=0.138578;AN=5008;NS=2504;DP=18704;EAS_AF=0.1776;AMR_AF=0.1556;AFR_AF=0.0106;EUR_AF=0.2187;SAS_AF=0.1769;AA=t|||;VT=SNP
4	430600	rs60771748	T	C	100	PASS	AC=1945;AF=0.388379;AN=5008;NS=2504;DP=14313;EAS_AF=0.2867;AMR_AF=0.3084;AFR_AF=0.5522;EUR_AF=0.3688;SAS_AF=0.3487;AA=C|||;VT=SNP
4	430656	rs113839071	G	C	100	PASS	AC=685;AF=0.136781;AN=5008;NS=2504;DP=13939;EAS_AF=0.1696;AMR_AF=0.1571;AFR_AF=0.0098;EUR_AF=0.2187;SAS_AF=0.1759;AA=G|||;VT=SNP
4	430845	rs61793701	G	A	100	PASS	AC=1944;AF=0.388179;AN=5008;NS=2504;DP=11942;EAS_AF=0.2857;AMR_AF=0.3084;AFR_AF=0.5522;EUR_AF=0.3688;SAS_AF=0.3487;AA=A|||;VT=SNP
4	434079	rs1045887	G	A	100	PASS	AC=1955;AF=0.390375;AN=5008;NS=2504;DP=15793;EAS_AF=0.2837;AMR_AF=0.3055;AFR_AF=0.5635;EUR_AF=0.3688;SAS_AF=0.3487;AA=A|||;VT=SNP
4	434462	rs9328746	A	T	100	PASS	AC=2415;AF=0.482228;AN=5008;NS=2504;DP=16178;EAS_AF=0.2857;AMR_AF=0.3285;AFR_AF=0.8033;EUR_AF=0.3698;SAS_AF=0.4755;AA=T|||;VT=SNP
4	437831	rs72501950	C	T	100	PASS	AC=818;AF=0.163339;AN=5008;NS=2504;DP=21420;EAS_AF=0.1141;AMR_AF=0.085;AFR_AF=0.3101;EUR_AF=0.1064;SAS_AF=0.1299;AA=C|||;VT=SNP;EX_TARGET
4	438902	rs61793705	T	C	100	PASS	AC=1943;AF=0.387979;AN=5008;NS=2504;DP=14156;EAS_AF=0.5615;AMR_AF=0.5187;AFR_AF=0.1762;EUR_AF=0.3529;SAS_AF=0.4387;AA=T|||;VT=SNP
4	440009	rs11729407	C	A	100	PASS	AC=1908;AF=0.38099;AN=5008;NS=2504;DP=17942;EAS_AF=0.2857;AMR_AF=0.3098;AFR_AF=0.5295;EUR_AF=0.3668;SAS_AF=0.3436;AA=A|||;VT=SNP
4	440843	rs73219244	G	A	100	PASS	AC=835;AF=0.166733;AN=5008;NS=2504;DP=13717;EAS_AF=0.1141;AMR_AF=0.085;AFR_AF=0.3215;EUR_AF=0.1064;SAS_AF=0.1319;AA=G|||;VT=SNP
4	441464	rs11248019	T	A	100	PASS	AC=1945;AF=0.388379;AN=5008;NS=2504;DP=14552;EAS_AF=0.2857;AMR_AF=0.3098;AFR_AF=0.5514;EUR_AF=0.3698;SAS_AF=0.3487;AA=N|||;VT=SNP
4	442021	rs11944122	T	C	100	PASS	AC=1938;AF=0.386981;AN=5008;NS=2504;DP=14310;EAS_AF=0.5615;AMR_AF=0.5187;AFR_AF=0.1732;EUR_AF=0.3529;SAS_AF=0.4376;AA=t|||;VT=SNP
4	442291	rs73219246	T	C	100	PASS	AC=697;AF=0.139177;AN=5008;NS=2504;DP=14613;EAS_AF=0.1141;AMR_AF=0.0648;AFR_AF=0.2511;EUR_AF=0.0934;SAS_AF=0.1135;AA=T|||;VT=SNP
4	442979	rs79315217	T	C	100	PASS	AC=78;AF=0.0155751;AN=5008;NS=2504;DP=15760;EAS_AF=0.002;AMR_AF=0.0245;AFR_AF=0.0015;EUR_AF=0.0477;SAS_AF=0.0092;AA=T|||;VT=SNP
4	443352	rs80070331	A	C	100	PASS	AC=687;AF=0.137181;AN=5008;NS=2504;DP=17607;EAS_AF=0.1696;AMR_AF=0.1571;AFR_AF=0.0098;EUR_AF=0.2187;SAS_AF=0.1779;AA=A|||;VT=SNP
4	443583	rs61793706	C	T	100	PASS	AC=1522;AF=0.303914;AN=5008;NS=2504;DP=18688;EAS_AF=0.2837;AMR_AF=0.2421;AFR_AF=0.3321;EUR_AF=0.325;SAS_AF=0.3088;AA=C|||;VT=SNP
4	444493	rs34767944	G	A	100	PASS	AC=686;AF=0.136981;AN=5008;NS=2504;DP=11693;EAS_AF=0.1696;AMR_AF=0.1571;AFR_AF=0.0098;EUR_AF=0.2187;SAS_AF=0.1769;AA=g|||;VT=SNP
4	444697	rs12646712	G	A	100	PASS	AC=686;AF=0.136981;AN=5008;NS=2504;DP=6838;EAS_AF=0.1696;AMR_AF=0.1571;AFR_AF=0.0098;EUR_AF=0.2187;SAS_AF=0.1769;AA=g|||;VT=SNP
4	445206	rs55721944	C	T	100	PASS	AC=835;AF=0.166733;AN=5008;NS=2504;DP=18282;EAS_AF=0.1141;AMR_AF=0.085;AFR_AF=0.3215;EUR_AF=0.1064;SAS_AF=0.1319;AA=c|||;VT=SNP
4	445814	rs74727390	G	T	100	PASS	AC=210;AF=0.0419329;AN=5008;NS=2504;DP=21961;EAS_AF=0.1141;AMR_AF=0.0101;AFR_AF=0;EUR_AF=0.0298;SAS_AF=0.0593;AA=g|||;VT=SNP
4	447235	rs11737700	C	G	100	PASS	AC=685;AF=0.136781;AN=5008;NS=2504;DP=22151;EAS_AF=0.1696;AMR_AF=0.1571;AFR_AF=0.0098;EUR_AF=0.2187;SAS_AF=0.1759;AA=c|||;VT=SNP
4	447595	rs7662652	A	G	100	PASS	AC=2404;AF=0.480032;AN=5008;NS=2504;DP=20178;EAS_AF=0.2867;AMR_AF=0.33;AFR_AF=0.7943;EUR_AF=0.3698;SAS_AF=0.4744;AA=N|||;VT=SNP
4	447847	rs10434478	C	T	100	PASS	AC=779;AF=0.155551;AN=5008;NS=2504;DP=19269;EAS_AF=0.1151;AMR_AF=0.0677;AFR_AF=0.3116;EUR_AF=0.0944;SAS_AF=0.1115;AA=c|||;VT=SNP
4	447984	rs4690261	T	A	100	PASS	AC=1658;AF=0.33107;AN=5008;NS=2504;DP=16876;EAS_AF=0.5327;AMR_AF=0.5058;AFR_AF=0.0272;EUR_AF=0.3509;SAS_AF=0.3896;AA=t|||;VT=SNP
4	448142	rs7674320	T	C	100	PASS	AC=2071;AF=0.413538;AN=5008;NS=2504;DP=20081;EAS_AF=0.2867;AMR_AF=0.3156;AFR_AF=0.5885;EUR_AF=0.3688;SAS_AF=0.4233;AA=N|||;VT=SNP
4	448434	rs2011095	C	G	100	PASS	AC=1549;AF=0.309305;AN=5008;NS=2504;DP=20244;EAS_AF=0.2857;AMR_AF=0.2421;AFR_AF=0.3533;EUR_AF=0.325;SAS_AF=0.3057;AA=c|||;VT=SNP
4	448598	rs2011267	C	T	100	PASS	AC=820;AF=0.163738;AN=5008;NS=2504;DP=21743;EAS_AF=0.1151;AMR_AF=0.085;AFR_AF=0.3109;EUR_AF=0.1064;SAS_AF=0.1299;AA=c|||;VT=SNP
4	449769	rs34696247	G	A	100	PASS	AC=782;AF=0.15615;AN=5008;NS=2504;DP=12902;EAS_AF=0.1151;AMR_AF=0.0677;AFR_AF=0.3116;EUR_AF=0.0944;SAS_AF=0.1145;AA=G|||;VT=SNP
4	450306	rs11248021	G	T	100	PASS	AC=1943;AF=0.387979;AN=5008;NS=2504;DP=15324;EAS_AF=0.2867;AMR_AF=0.3098;AFR_AF=0.5522;EUR_AF=0.3688;SAS_AF=0.3456;AA=g|||;VT=SNP
4	451482	rs982599	A	G	100	PASS	AC=1976;AF=0.394569;AN=5008;NS=2504;DP=20631;EAS_AF=0.3016;AMR_AF=0.3112;AFR_AF=0.5643;EUR_AF=0.3698;SAS_AF=0.3456;AA=G|||;VT=SNP
4	451562	rs61793721	A	G	100	PASS	AC=686;AF=0.136981;AN=5008;NS=2504;DP=20501;EAS_AF=0.1706;AMR_AF=0.1571;AFR_AF=0.0098;EUR_AF=0.2187;SAS_AF=0.1759;AA=A|||;VT=SNP
4	452039	rs7665576	T	C	100	PASS	AC=686;AF=0.136981;AN=5008;NS=2504;DP=21523;EAS_AF=0.1696;AMR_AF=0.1585;AFR_AF=0.0098;EUR_AF=0.2187;SAS_AF=0.1759;AA=t|||;VT=SNP
4	452106	rs12186156	T	C	100	PASS	AC=851;AF=0.169928;AN=5008;NS=2504;DP=20342;EAS_AF=0.13;AMR_AF=0.085;AFR_AF=0.3222;EUR_AF=0.1074;SAS_AF=0.1299;AA=T|||;VT=SNP
4	452705	rs60285705	T	A	100	PASS	AC=686;AF=0.136981;AN=5008;NS=2504;DP=18367;EAS_AF=0.1706;AMR_AF=0.1571;AFR_AF=0.0098;EUR_AF=0.2187;SAS_AF=0.1759;AA=T|||;VT=SNP
4	453015	rs6843019	G	C	100	PASS	AC=686;AF=0.136981;AN=5008;NS=2504;DP=19290;EAS_AF=0.1706;AMR_AF=0.1571;AFR_AF=0.0098;EUR_AF=0.2187;SAS_AF=0.1759;AA=G|||;VT=SNP
4	453552	rs6824170	A	G	100	PASS	AC=1976;AF=0.394569;AN=5008;NS=2504;DP=13670;EAS_AF=0.3016;AMR_AF=0.3112;AFR_AF=0.5643;EUR_AF=0.3698;SAS_AF=0.3456;AA=a|||;VT=SNP
4	455384	rs6857424	G	A	100	PASS	AC=693;AF=0.138379;AN=5008;NS=2504;DP=18265;EAS_AF=0.1776;AMR_AF=0.1571;AFR_AF=0.0098;EUR_AF=0.2187;SAS_AF=0.1759;AA=G|||;VT=SNP
4	456302	rs7677447	C	T	100	PASS	AC=848;AF=0.169329;AN=5008;NS=2504;DP=20828;EAS_AF=0.128;AMR_AF=0.085;AFR_AF=0.3215;EUR_AF=0.1074;SAS_AF=0.1299;AA=c|||;VT=SNP
4	456324	rs138259834	G	T	100	PASS	AC=686;AF=0.136981;AN=5008;NS=2504;DP=20383;EAS_AF=0.1716;AMR_AF=0.1556;AFR_AF=0.0098;EUR_AF=0.2187;SAS_AF=0.1759;AA=g|||;VT=SNP
4	456777	rs76645794	T	C	100	PASS	AC=685;AF=0.136781;AN=5008;NS=2504;DP=19924;EAS_AF=0.1706;AMR_AF=0.1556;AFR_AF=0.0098;EUR_AF=0.2187;SAS_AF=0.1759;AA=t|||;VT=SNP
4	457210	rs75120894	A	T	100	PASS	AC=226;AF=0.0451278;AN=5008;NS=2504;DP=22364;EAS_AF=0.127;AMR_AF=0.0101;AFR_AF=0.0008;EUR_AF=0.0308;SAS_AF=0.0603;AA=A|||;VT=SNP
4	457612	rs28813691	G	A	100	PASS	AC=1533;AF=0.30611;AN=5008;NS=2504;DP=19828;EAS_AF=0.2996;AMR_AF=0.2363;AFR_AF=0.3328;EUR_AF=0.326;SAS_AF=0.3057;AA=G|||;VT=SNP
4	458369	rs6829388	G	A	100	PASS	AC=1947;AF=0.388778;AN=5008;NS=2504;DP=14506;EAS_AF=0.3006;AMR_AF=0.3098;AFR_AF=0.5439;EUR_AF=0.3698;SAS_AF=0.3456;AA=g|||;VT=SNP
4	458504	rs73219249	C	T	100	PASS	AC=851;AF=0.169928;AN=5008;NS=2504;DP=13716;EAS_AF=0.129;AMR_AF=0.085;AFR_AF=0.323;EUR_AF=0.1074;SAS_AF=0.1299;AA=C|||;VT=SNP
4	458667	rs7700229	A	G	100	PASS	AC=2424;AF=0.484026;AN=5008;NS=2504;DP=12681;EAS_AF=0.3016;AMR_AF=0.3285;AFR_AF=0.7973;EUR_AF=0.3708;SAS_AF=0.4755;AA=G|||;VT=SNP
4	459212	rs73219251	C	G	100	PASS	AC=694;AF=0.138578;AN=5008;NS=2504;DP=17703;EAS_AF=0.129;AMR_AF=0.0648;AFR_AF=0.2383;EUR_AF=0.0944;SAS_AF=0.1115;AA=C|||;VT=SNP
4	460392	rs6825856	C	G	100	PASS	AC=1977;AF=0.394768;AN=5008;NS=2504;DP=17823;EAS_AF=0.3006;AMR_AF=0.3098;AFR_AF=0.5666;EUR_AF=0.3698;SAS_AF=0.3456;AA=G|||;VT=SNP
4	460928	rs6599345	A	C	100	PASS	AC=2425;AF=0.484225;AN=5008;NS=2504;DP=15662;EAS_AF=0.3006;AMR_AF=0.3285;AFR_AF=0.7973;EUR_AF=0.3718;SAS_AF=0.4765;AA=C|||;VT=SNP
4	461359	rs6848478	T	C	100	PASS	AC=851;AF=0.169928;AN=5008;NS=2504;DP=18859;EAS_AF=0.13;AMR_AF=0.085;AFR_AF=0.323;EUR_AF=0.1074;SAS_AF=0.1288;AA=T|||;VT=SNP
4	461840	rs11722124	G	A	100	PASS	AC=692;AF=0.138179;AN=5008;NS=2504;DP=16399;EAS_AF=0.1706;AMR_AF=0.1556;AFR_AF=0.0106;EUR_AF=0.2187;SAS_AF=0.182;AA=G|||;VT=SNP
4	462330	rs73219252	T	C	100	PASS	AC=797;AF=0.159145;AN=5008;NS=2504;DP=18187;EAS_AF=0.129;AMR_AF=0.0677;AFR_AF=0.3147;EUR_AF=0.0954;SAS_AF=0.1104;AA=T|||;VT=SNP
4	463504	rs7698112	A	G	100	PASS	AC=1544;AF=0.308307;AN=5008;NS=2504;DP=16560;EAS_AF=0.3006;AMR_AF=0.2406;AFR_AF=0.3336;EUR_AF=0.328;SAS_AF=0.3098;AA=A|||;VT=SNP
4	463835	rs111247031	C	A	100	PASS	AC=690;AF=0.13778;AN=5008;NS=2504;DP=16630;EAS_AF=0.1687;AMR_AF=0.1556;AFR_AF=0.0098;EUR_AF=0.2207;SAS_AF=0.181;AA=C|||;VT=SNP
4	464428	rs73072108	A	G	100	PASS	AC=2081;AF=0.415535;AN=5008;NS=2504;DP=17849;EAS_AF=0.3006;AMR_AF=0.3098;AFR_AF=0.5825;EUR_AF=0.3708;SAS_AF=0.4294;AA=a|||;VT=SNP
4	464567	rs61793727	T	C	100	PASS	AC=691;AF=0.137979;AN=5008;NS=2504;DP=17387;EAS_AF=0.1696;AMR_AF=0.1556;AFR_AF=0.0098;EUR_AF=0.2207;SAS_AF=0.181;AA=t|||;VT=SNP
4	464710	rs6815400	A	G	100	PASS	AC=689;AF=0.13758;AN=5008;NS=2504;DP=14867;EAS_AF=0.129;AMR_AF=0.062;AFR_AF=0.239;EUR_AF=0.0915;SAS_AF=0.1104;AA=a|||;VT=SNP
4	465220	rs59300284	C	T	100	PASS	AC=785;AF=0.156749;AN=5008;NS=2504;DP=18708;EAS_AF=0.129;AMR_AF=0.0778;AFR_AF=0.2791;EUR_AF=0.1064;SAS_AF=0.1278;AA=C|||;VT=SNP
4	468592	rs78949552	G	A	100	PASS	AC=684;AF=0.136581;AN=5008;NS=2504;DP=15452;EAS_AF=0.1696;AMR_AF=0.1571;AFR_AF=0.0098;EUR_AF=0.2177;SAS_AF=0.1759;AA=G|||;VT=SNP
4	469347	rs6848767	A	G	100	PASS	AC=893;AF=0.178315;AN=5008;NS=2504;DP=21249;EAS_AF=0.129;AMR_AF=0.0821;AFR_AF=0.3245;EUR_AF=0.1074;SAS_AF=0.1728;AA=A|||;VT=SNP
4	470044	rs75242523	G	A	100	PASS	AC=720;AF=0.14377;AN=5008;NS=2504;DP=20518;EAS_AF=0.1558;AMR_AF=0.17;AFR_AF=0.0106;EUR_AF=0.2256;SAS_AF=0.2086;AA=G|||;VT=SNP
4	470103	rs6599348	G	A	100	PASS	AC=2166;AF=0.432508;AN=5008;NS=2504;DP=20535;EAS_AF=0.2867;AMR_AF=0.3141;AFR_AF=0.6566;EUR_AF=0.3648;SAS_AF=0.4335;AA=a|||;VT=SNP
4	470312	rs78819436	T	C	100	PASS	AC=191;AF=0.038139;AN=5008;NS=2504;DP=21680;EAS_AF=0.0575;AMR_AF=0.0115;AFR_AF=0;EUR_AF=0.0229;SAS_AF=0.1043;AA=T|||;VT=SNP
4	470463	rs6825452	T	C	100	PASS	AC=704;AF=0.140575;AN=5008;NS=2504;DP=20436;EAS_AF=0.1329;AMR_AF=0.0648;AFR_AF=0.2375;EUR_AF=0.0984;SAS_AF=0.1145;AA=T|||;VT=SNP
4	470866	rs6810900	C	T	100	PASS	AC=1680;AF=0.335463;AN=5008;NS=2504;DP=17470;EAS_AF=0.2847;AMR_AF=0.2565;AFR_AF=0.4607;EUR_AF=0.2962;SAS_AF=0.3149;AA=T|||;VT=SNP
4	472000	rs73219255	A	G	100	PASS	AC=707;AF=0.141174;AN=5008;NS=2504;DP=19198;EAS_AF=0.13;AMR_AF=0.072;AFR_AF=0.236;EUR_AF=0.1014;SAS_AF=0.1145;AA=A|||;VT=SNP
4	472681	rs28738768	T	C	100	PASS	AC=1006;AF=0.200879;AN=5008;NS=2504;DP=14068;EAS_AF=0.1548;AMR_AF=0.1988;AFR_AF=0.1732;EUR_AF=0.2565;SAS_AF=0.2301;AA=C|||;VT=SNP
4	473898	rs6599350	G	C	100	PASS	AC=1880;AF=0.375399;AN=5008;NS=2504;DP=18601;EAS_AF=0.2867;AMR_AF=0.2882;AFR_AF=0.5219;EUR_AF=0.3588;SAS_AF=0.3476;AA=c|||;VT=SNP
4	473935	rs17721028	A	C	100	PASS	AC=720;AF=0.14377;AN=5008;NS=2504;DP=18759;EAS_AF=0.1548;AMR_AF=0.1628;AFR_AF=0.0098;EUR_AF=0.2217;SAS_AF=0.2198;AA=A|||;VT=SNP
4	473952	rs6599351	G	A	100	PASS	AC=734;AF=0.146565;AN=5008;NS=2504;DP=18890;EAS_AF=0.129;AMR_AF=0.072;AFR_AF=0.2572;EUR_AF=0.1014;SAS_AF=0.1145;AA=G|||;VT=SNP
4	475322	rs61793728	T	C	100	PASS	AC=728;AF=0.145367;AN=5008;NS=2504;DP=18763;EAS_AF=0.1548;AMR_AF=0.1614;AFR_AF=0.0174;EUR_AF=0.2207;SAS_AF=0.2198;AA=T|||;VT=SNP
4	475468	rs13102358	T	C	100	PASS	AC=612;AF=0.122204;AN=5008;NS=2504;DP=18768;EAS_AF=0.126;AMR_AF=0.1772;AFR_AF=0.0083;EUR_AF=0.2247;SAS_AF=0.1278;AA=T|||;VT=SNP
4	476083	rs58200511	A	G	100	PASS	AC=1195;AF=0.238618;AN=5008;NS=2504;DP=15394;EAS_AF=0.1319;AMR_AF=0.1254;AFR_AF=0.5386;EUR_AF=0.1372;SAS_AF=0.1278;AA=G|||;VT=SNP
4	476287	rs7692639	C	T	100	PASS	AC=1734;AF=0.346246;AN=5008;NS=2504;DP=17185;EAS_AF=0.2867;AMR_AF=0.255;AFR_AF=0.4743;EUR_AF=0.3082;SAS_AF=0.3384;AA=-|||;VT=SNP
4	476342	rs7674542	G	A	100	PASS	AC=719;AF=0.14357;AN=5008;NS=2504;DP=17020;EAS_AF=0.1548;AMR_AF=0.1614;AFR_AF=0.0098;EUR_AF=0.2217;SAS_AF=0.2198;AA=g|||;VT=SNP
4	477209	rs28729407	T	C	100	PASS	AC=1834;AF=0.366214;AN=5008;NS=2504;DP=15691;EAS_AF=0.2887;AMR_AF=0.281;AFR_AF=0.5023;EUR_AF=0.3419;SAS_AF=0.3476;AA=C|||;VT=SNP
4	478287	rs7659270	C	T	100	PASS	AC=720;AF=0.14377;AN=5008;NS=2504;DP=18690;EAS_AF=0.131;AMR_AF=0.0706;AFR_AF=0.2572;EUR_AF=0.0855;SAS_AF=0.1155;AA=C|||;VT=SNP
4	478431	rs6599352	T	C	100	PASS	AC=1760;AF=0.351438;AN=5008;NS=2504;DP=16214;EAS_AF=0.2877;AMR_AF=0.281;AFR_AF=0.447;EUR_AF=0.3419;SAS_AF=0.3476;AA=t|||;VT=SNP
4	478766	rs6826380	A	G	100	PASS	AC=1834;AF=0.366214;AN=5008;NS=2504;DP=15251;EAS_AF=0.2897;AMR_AF=0.281;AFR_AF=0.5015;EUR_AF=0.3419;SAS_AF=0.3476;AA=G|||;VT=SNP
4	480298	rs7684175	C	A	100	PASS	AC=716;AF=0.142971;AN=5008;NS=2504;DP=16789;EAS_AF=0.1548;AMR_AF=0.1614;AFR_AF=0.0098;EUR_AF=0.2217;SAS_AF=0.2168;AA=C|||;VT=SNP
4	480310	rs75886120	G	C	100	PASS	AC=723;AF=0.144369;AN=5008;NS=2504;DP=16622;EAS_AF=0.131;AMR_AF=0.0706;AFR_AF=0.2602;EUR_AF=0.0855;SAS_AF=0.1145;AA=G|||;VT=SNP
4	480353	rs7684348	C	T	100	PASS	AC=717;AF=0.143171;AN=5008;NS=2504;DP=16757;EAS_AF=0.1548;AMR_AF=0.1614;AFR_AF=0.0098;EUR_AF=0.2227;SAS_AF=0.2168;AA=T|||;VT=SNP
4	482395	rs75446393	C	T	100	PASS	AC=909;AF=0.18151;AN=5008;NS=2504;DP=17014;EAS_AF=0.131;AMR_AF=0.1037;AFR_AF=0.3495;EUR_AF=0.1203;SAS_AF=0.1247;AA=C|||;VT=SNP
4	482589	rs61793731	G	A	100	PASS	AC=979;AF=0.195487;AN=5008;NS=2504;DP=15622;EAS_AF=0.1538;AMR_AF=0.1945;AFR_AF=0.1581;EUR_AF=0.2555;SAS_AF=0.228;AA=A|||;VT=SNP
4	482662	rs78182978	C	T	100	PASS	AC=715;AF=0.142772;AN=5008;NS=2504;DP=15916;EAS_AF=0.1548;AMR_AF=0.1599;AFR_AF=0.0098;EUR_AF=0.2217;SAS_AF=0.2168;AA=C|||;VT=SNP
4	483202	rs12649752	G	A	100	PASS	AC=716;AF=0.142971;AN=5008;NS=2504;DP=21046;EAS_AF=0.1548;AMR_AF=0.1614;AFR_AF=0.0098;EUR_AF=0.2217;SAS_AF=0.2168;AA=G|||;VT=SNP
4	483327	rs12642065	T	C	100	PASS	AC=786;AF=0.156949;AN=5008;NS=2504;DP=16830;EAS_AF=0.1548;AMR_AF=0.1614;AFR_AF=0.0628;EUR_AF=0.2217;SAS_AF=0.2168;AA=T|||;VT=SNP
4	483899	rs61793732	A	G	100	PASS	AC=1045;AF=0.208666;AN=5008;NS=2504;DP=14372;EAS_AF=0.1558;AMR_AF=0.2104;AFR_AF=0.1974;EUR_AF=0.2575;SAS_AF=0.227;AA=G|||;VT=SNP
4	484721	rs6831335	A	G	100	PASS	AC=1827;AF=0.364816;AN=5008;NS=2504;DP=13274;EAS_AF=0.2867;AMR_AF=0.281;AFR_AF=0.4992;EUR_AF=0.3429;SAS_AF=0.3456;AA=N|||;VT=SNP
4	484781	rs61793733	T	C	100	PASS	AC=646;AF=0.128994;AN=5008;NS=2504;DP=17699;EAS_AF=0.1538;AMR_AF=0.1499;AFR_AF=0.0091;EUR_AF=0.1909;SAS_AF=0.1871;AA=t|||;VT=SNP
4	485013	rs55973591	G	T	100	PASS	AC=522;AF=0.104233;AN=5008;NS=2504;DP=16676;EAS_AF=0.122;AMR_AF=0.1081;AFR_AF=0.0083;EUR_AF=0.2256;SAS_AF=0.0879;AA=g|||;VT=SNP
4	485144	rs61793734	T	C	100	PASS	AC=718;AF=0.143371;AN=5008;NS=2504;DP=17247;EAS_AF=0.1558;AMR_AF=0.1614;AFR_AF=0.0098;EUR_AF=0.2217;SAS_AF=0.2178;AA=t|||;VT=SNP
4	485718	rs4690270	C	T	100	PASS	AC=2604;AF=0.519968;AN=5008;NS=2504;DP=16674;EAS_AF=0.7133;AMR_AF=0.6744;AFR_AF=0.1891;EUR_AF=0.6421;SAS_AF=0.5327;AA=c|||;VT=SNP
4	485961	rs4690273	A	C	100	PASS	AC=3439;AF=0.686701;AN=5008;NS=2504;DP=15044;EAS_AF=0.8591;AMR_AF=0.8487;AFR_AF=0.2867;EUR_AF=0.8658;SAS_AF=0.7505;AA=a|||;VT=SNP
4	488204	rs61793735	C	T	100	PASS	AC=882;AF=0.176118;AN=5008;NS=2504;DP=15016;EAS_AF=0.1538;AMR_AF=0.1931;AFR_AF=0.0847;EUR_AF=0.2575;SAS_AF=0.227;AA=t|||;VT=SNP
4	488386	rs61675960	C	A	100	PASS	AC=936;AF=0.186901;AN=5008;NS=2504;DP=15738;EAS_AF=0.1548;AMR_AF=0.1945;AFR_AF=0.1248;EUR_AF=0.2565;SAS_AF=0.227;AA=a|||;VT=SNP
4	489513	rs28558479	C	T	100	PASS	AC=2109;AF=0.421126;AN=5008;NS=2504;DP=15497;EAS_AF=0.2857;AMR_AF=0.3069;AFR_AF=0.6354;EUR_AF=0.3559;SAS_AF=0.4192;AA=T|||;VT=SNP
4	490074	rs17777599	G	A	100	PASS	AC=717;AF=0.143171;AN=5008;NS=2504;DP=18574;EAS_AF=0.1548;AMR_AF=0.1614;AFR_AF=0.0098;EUR_AF=0.2217;SAS_AF=0.2178;AA=G|||;VT=SNP
4	491443	rs28522314	A	C	100	PASS	AC=1824;AF=0.364217;AN=5008;NS=2504;DP=14260;EAS_AF=0.2857;AMR_AF=0.281;AFR_AF=0.4985;EUR_AF=0.3429;SAS_AF=0.3446;AA=C|||;VT=SNP
4	491919	rs111887602	G	A	100	PASS	AC=906;AF=0.180911;AN=5008;NS=2504;DP=15613;EAS_AF=0.1548;AMR_AF=0.1945;AFR_AF=0.1014;EUR_AF=0.2565;SAS_AF=0.228;AA=G|||;VT=SNP
4	492129	rs9994908	G	A	100	PASS	AC=2113;AF=0.421925;AN=5008;NS=2504;DP=15024;EAS_AF=0.2867;AMR_AF=0.3069;AFR_AF=0.6369;EUR_AF=0.3569;SAS_AF=0.4192;AA=A|||;VT=SNP
4	492561	rs28697064	A	T	100	PASS	AC=2123;AF=0.423922;AN=5008;NS=2504;DP=11590;EAS_AF=0.2986;AMR_AF=0.3069;AFR_AF=0.6362;EUR_AF=0.3559;SAS_AF=0.4192;AA=N|||;VT=SNP
4	495748	rs80249056	G	T	100	PASS	AC=862;AF=0.172125;AN=5008;NS=2504;DP=19282;EAS_AF=0.13;AMR_AF=0.0922;AFR_AF=0.3517;EUR_AF=0.0865;SAS_AF=0.1176;AA=G|||;VT=SNP
4	496594	rs12644335	G	C	100	PASS	AC=734;AF=0.146565;AN=5008;NS=2504;DP=19416;EAS_AF=0.1567;AMR_AF=0.1614;AFR_AF=0.0174;EUR_AF=0.2247;SAS_AF=0.2198;AA=G|||;VT=SNP
4	497138	rs7695915	G	T	100	PASS	AC=4078;AF=0.814297;AN=5008;NS=2504;DP=20003;EAS_AF=0.8433;AMR_AF=0.8357;AFR_AF=0.8744;EUR_AF=0.7724;SAS_AF=0.7311;AA=G|||;VT=SNP
4	498459	rs17721347	C	T	100	PASS	AC=937;AF=0.187101;AN=5008;NS=2504;DP=18398;EAS_AF=0.1548;AMR_AF=0.196;AFR_AF=0.121;EUR_AF=0.2584;SAS_AF=0.2301;AA=T|||;VT=SNP
4	500500	rs17721401	T	C	100	PASS	AC=874;AF=0.174521;AN=5008;NS=2504;DP=18084;EAS_AF=0.2054;AMR_AF=0.1758;AFR_AF=0.0363;EUR_AF=0.2684;SAS_AF=0.2321;AA=T|||;VT=SNP
4	501473	rs7659929	C	A	100	PASS	AC=1013;AF=0.202276;AN=5008;NS=2504;DP=21760;EAS_AF=0.2381;AMR_AF=0.1844;AFR_AF=0.1112;EUR_AF=0.2753;SAS_AF=0.226;AA=C|||;VT=SNP
4	502911	rs17164861	T	C	100	PASS	AC=1362;AF=0.271965;AN=5008;NS=2504;DP=19725;EAS_AF=0.1875;AMR_AF=0.1398;AFR_AF=0.559;EUR_AF=0.1441;SAS_AF=0.1963;AA=C|||;VT=SNP
4	503256	rs6845627	T	C	100	PASS	AC=1292;AF=0.257987;AN=5008;NS=2504;DP=15587;EAS_AF=0.1875;AMR_AF=0.1412;AFR_AF=0.5635;EUR_AF=0.1392;SAS_AF=0.1227;AA=C|||;VT=SNP
4	504012	rs1867188	G	T	100	PASS	AC=993;AF=0.198283;AN=5008;NS=2504;DP=20254;EAS_AF=0.1855;AMR_AF=0.0893;AFR_AF=0.3699;EUR_AF=0.0944;SAS_AF=0.1636;AA=T|||;VT=SNP
4	504664	rs10016761	G	A	100	PASS	AC=1287;AF=0.256989;AN=5008;NS=2504;DP=19396;EAS_AF=0.1855;AMR_AF=0.1398;AFR_AF=0.5053;EUR_AF=0.1431;SAS_AF=0.1953;AA=A|||;VT=SNP
4	504955	rs75555959	G	A	100	PASS	AC=601;AF=0.120008;AN=5008;NS=2504;DP=14348;EAS_AF=0.1845;AMR_AF=0.0562;AFR_AF=0.1528;EUR_AF=0.0865;SAS_AF=0.089;AA=G|||;VT=SNP
4	505391	rs60193843	C	T	100	PASS	AC=897;AF=0.179113;AN=5008;NS=2504;DP=17784;EAS_AF=0.1845;AMR_AF=0.0879;AFR_AF=0.3011;EUR_AF=0.0934;SAS_AF=0.1616;AA=T|||;VT=SNP
4	506268	rs73072136	A	G	100	PASS	AC=1792;AF=0.357827;AN=5008;NS=2504;DP=14103;EAS_AF=0.1974;AMR_AF=0.4265;AFR_AF=0.4697;EUR_AF=0.327;SAS_AF=0.3548;AA=a|||;VT=SNP
4	506334	rs13102801	A	G	100	PASS	AC=4007;AF=0.80012;AN=5008;NS=2504;DP=11903;EAS_AF=0.8998;AMR_AF=0.9135;AFR_AF=0.4818;EUR_AF=0.9404;SAS_AF=0.9029;AA=A|||;VT=SNP
4	506484	rs13103050	A	G	100	PASS	AC=3715;AF=0.741813;AN=5008;NS=2504;DP=9871;EAS_AF=0.8978;AMR_AF=0.8876;AFR_AF=0.3419;EUR_AF=0.8917;SAS_AF=0.864;AA=A|||;VT=SNP
4	506558	rs140604948	C	T	100	PASS	AC=380;AF=0.0758786;AN=5008;NS=2504;DP=12153;EAS_AF=0.1171;AMR_AF=0.1772;AFR_AF=0.0197;EUR_AF=0.0467;SAS_AF=0.0675;AA=C|||;VT=SNP
4	507001	rs12719770	C	T	100	PASS	AC=959;AF=0.191494;AN=5008;NS=2504;DP=16176;EAS_AF=0.2093;AMR_AF=0.0663;AFR_AF=0.3525;EUR_AF=0.1213;SAS_AF=0.1166;AA=T|||;VT=SNP
4	510875	rs6818642	A	G	100	PASS	AC=977;AF=0.195088;AN=5008;NS=2504;DP=13581;EAS_AF=0.2073;AMR_AF=0.0836;AFR_AF=0.3449;EUR_AF=0.1252;SAS_AF=0.1309;AA=A|||;VT=SNP
4	511339	rs57834329	T	G	100	PASS	AC=1140;AF=0.227636;AN=5008;NS=2504;DP=19983;EAS_AF=0.2321;AMR_AF=0.0879;AFR_AF=0.407;EUR_AF=0.1332;SAS_AF=0.1769;AA=G|||;VT=SNP
4	512377	rs28374581	A	G	100	PASS	AC=581;AF=0.116014;AN=5008;NS=2504;DP=17501;EAS_AF=0.0288;AMR_AF=0.0461;AFR_AF=0.3162;EUR_AF=0.0368;SAS_AF=0.0665;AA=G|||;VT=SNP
4	512598	rs13114024	C	A	100	PASS	AC=977;AF=0.195088;AN=5008;NS=2504;DP=15703;EAS_AF=0.2054;AMR_AF=0.0836;AFR_AF=0.3464;EUR_AF=0.1252;SAS_AF=0.1309;AA=A|||;VT=SNP
4	512643	rs28609510	C	T	100	PASS	AC=1002;AF=0.20008;AN=5008;NS=2504;DP=16313;EAS_AF=0.2054;AMR_AF=0.0836;AFR_AF=0.3427;EUR_AF=0.1252;SAS_AF=0.1616;AA=T|||;VT=SNP
4	512751	rs13124714	A	G	100	PASS	AC=1158;AF=0.23123;AN=5008;NS=2504;DP=16998;EAS_AF=0.2351;AMR_AF=0.0908;AFR_AF=0.4145;EUR_AF=0.1332;SAS_AF=0.18;AA=G|||;VT=SNP
4	512828	rs13131404	T	C	100	PASS	AC=1018;AF=0.203275;AN=5008;NS=2504;DP=18812;EAS_AF=0.2054;AMR_AF=0.0836;AFR_AF=0.3775;EUR_AF=0.1252;SAS_AF=0.1309;AA=C|||;VT=SNP
4	512932	rs77028527	T	C	100	PASS	AC=504;AF=0.100639;AN=5008;NS=2504;DP=21186;EAS_AF=0.2044;AMR_AF=0.0375;AFR_AF=0.0492;EUR_AF=0.0944;SAS_AF=0.1145;AA=T|||;VT=SNP
4	513014	rs4616693	T	C	100	PASS	AC=1017;AF=0.203075;AN=5008;NS=2504;DP=21126;EAS_AF=0.2054;AMR_AF=0.0836;AFR_AF=0.3775;EUR_AF=0.1243;SAS_AF=0.1309;AA=T|||;VT=SNP
4	513178	rs4504200	T	C	100	PASS	AC=1017;AF=0.203075;AN=5008;NS=2504;DP=19725;EAS_AF=0.2054;AMR_AF=0.0836;AFR_AF=0.3775;EUR_AF=0.1243;SAS_AF=0.1309;AA=C|||;VT=SNP
4	513237	rs4380466	A	G	100	PASS	AC=1039;AF=0.207468;AN=5008;NS=2504;DP=19253;EAS_AF=0.2054;AMR_AF=0.0836;AFR_AF=0.3941;EUR_AF=0.1243;SAS_AF=0.1309;AA=G|||;VT=SNP
4	513414	rs4499656	C	T	100	PASS	AC=1020;AF=0.203674;AN=5008;NS=2504;DP=20178;EAS_AF=0.2054;AMR_AF=0.0865;AFR_AF=0.3775;EUR_AF=0.1243;SAS_AF=0.1319;AA=C|||;VT=SNP
4	513483	rs148676665	G	C	100	PASS	AC=505;AF=0.100839;AN=5008;NS=2504;DP=16562;EAS_AF=0.2044;AMR_AF=0.0375;AFR_AF=0.0492;EUR_AF=0.0944;SAS_AF=0.1155;AA=G|||;VT=SNP
4	513766	rs4365672	T	C	100	PASS	AC=1017;AF=0.203075;AN=5008;NS=2504;DP=14606;EAS_AF=0.2054;AMR_AF=0.0836;AFR_AF=0.3775;EUR_AF=0.1243;SAS_AF=0.1309;AA=G|||;VT=SNP
4	514041	rs35270677	A	G	100	PASS	AC=1032;AF=0.20607;AN=5008;NS=2504;DP=20762;EAS_AF=0.2044;AMR_AF=0.0821;AFR_AF=0.3926;EUR_AF=0.1243;SAS_AF=0.1278;AA=G|||;VT=SNP
4	514089	rs35334779	G	A	100	PASS	AC=1018;AF=0.203275;AN=5008;NS=2504;DP=21791;EAS_AF=0.2054;AMR_AF=0.0836;AFR_AF=0.3782;EUR_AF=0.1243;SAS_AF=0.1309;AA=G|||;VT=SNP
4	514133	rs34872561	A	G	100	PASS	AC=1017;AF=0.203075;AN=5008;NS=2504;DP=20979;EAS_AF=0.2054;AMR_AF=0.0836;AFR_AF=0.3775;EUR_AF=0.1243;SAS_AF=0.1309;AA=G|||;VT=SNP
4	514180	rs35956476	T	G	100	PASS	AC=1017;AF=0.203075;AN=5008;NS=2504;DP=20087;EAS_AF=0.2054;AMR_AF=0.0836;AFR_AF=0.3775;EUR_AF=0.1243;SAS_AF=0.1309;AA=G|||;VT=SNP
4	514602	rs10029096	A	G	100	PASS	AC=1017;AF=0.203075;AN=5008;NS=2504;DP=17306;EAS_AF=0.2054;AMR_AF=0.0836;AFR_AF=0.3775;EUR_AF=0.1243;SAS_AF=0.1309;AA=A|||;VT=SNP
4	514629	rs10029104	A	G	100	PASS	AC=1143;AF=0.228235;AN=5008;NS=2504;DP=17936;EAS_AF=0.2321;AMR_AF=0.0893;AFR_AF=0.4062;EUR_AF=0.1322;SAS_AF=0.181;AA=G|||;VT=SNP
4	515243	rs77516519	A	G	100	PASS	AC=504;AF=0.100639;AN=5008;NS=2504;DP=18257;EAS_AF=0.2044;AMR_AF=0.0375;AFR_AF=0.0492;EUR_AF=0.0954;SAS_AF=0.1135;AA=A|||;VT=SNP
4	515489	rs13115344	G	A	100	PASS	AC=1018;AF=0.203275;AN=5008;NS=2504;DP=18123;EAS_AF=0.2054;AMR_AF=0.0836;AFR_AF=0.3775;EUR_AF=0.1233;SAS_AF=0.1329;AA=G|||;VT=SNP;EX_TARGET
4	515844	rs13136656	C	A	100	PASS	AC=911;AF=0.181909;AN=5008;NS=2504;DP=20337;EAS_AF=0.2063;AMR_AF=0.0821;AFR_AF=0.3147;EUR_AF=0.1143;SAS_AF=0.1176;AA=A|||;VT=SNP
4	516398	rs7672868	G	A	100	PASS	AC=822;AF=0.164137;AN=5008;NS=2504;DP=16611;EAS_AF=0.1855;AMR_AF=0.085;AFR_AF=0.2519;EUR_AF=0.1103;SAS_AF=0.135;AA=G|||;VT=SNP
4	516586	rs1135945	G	A	100	PASS	AC=1188;AF=0.23722;AN=5008;NS=2504;DP=20813;EAS_AF=0.2212;AMR_AF=0.1311;AFR_AF=0.3608;EUR_AF=0.2087;SAS_AF=0.1912;AA=G|||;VT=SNP
4	516766	rs80026264	G	A	100	PASS	AC=646;AF=0.128994;AN=5008;NS=2504;DP=19326;EAS_AF=0.1915;AMR_AF=0.0648;AFR_AF=0.1528;EUR_AF=0.0944;SAS_AF=0.1135;AA=G|||;VT=SNP
4	516896	rs7660555	T	C	100	PASS	AC=1123;AF=0.224241;AN=5008;NS=2504;DP=17392;EAS_AF=0.2202;AMR_AF=0.0994;AFR_AF=0.3956;EUR_AF=0.1312;SAS_AF=0.181;AA=C|||;VT=SNP
4	516963	rs7692313	C	G	100	PASS	AC=1123;AF=0.224241;AN=5008;NS=2504;DP=18505;EAS_AF=0.2202;AMR_AF=0.0994;AFR_AF=0.3956;EUR_AF=0.1312;SAS_AF=0.181;AA=G|||;VT=SNP
4	517198	rs7678962	G	A	100	PASS	AC=1123;AF=0.224241;AN=5008;NS=2504;DP=21400;EAS_AF=0.2202;AMR_AF=0.0994;AFR_AF=0.3956;EUR_AF=0.1312;SAS_AF=0.181;AA=G|||;VT=SNP
4	517376	rs7666226	T	C	100	PASS	AC=1123;AF=0.224241;AN=5008;NS=2504;DP=19532;EAS_AF=0.2202;AMR_AF=0.0994;AFR_AF=0.3956;EUR_AF=0.1312;SAS_AF=0.181;AA=C|||;VT=SNP;EX_TARGET
4	517461	rs7666425	T	C	100	PASS	AC=1123;AF=0.224241;AN=5008;NS=2504;DP=19535;EAS_AF=0.2202;AMR_AF=0.0994;AFR_AF=0.3956;EUR_AF=0.1312;SAS_AF=0.181;AA=t|||;VT=SNP;EX_TARGET
4	517622	rs13150531	C	T	100	PASS	AC=1123;AF=0.224241;AN=5008;NS=2504;DP=16572;EAS_AF=0.2202;AMR_AF=0.0994;AFR_AF=0.3964;EUR_AF=0.1302;SAS_AF=0.181;AA=C|||;VT=SNP;EX_TARGET
4	518595	rs11930567	C	T	100	PASS	AC=277;AF=0.0553115;AN=5008;NS=2504;DP=17918;EAS_AF=0.0268;AMR_AF=0.0288;AFR_AF=0.0976;EUR_AF=0.0378;SAS_AF=0.0644;AA=C|||;VT=SNP
4	518904	rs61793752	T	C	100	PASS	AC=619;AF=0.123602;AN=5008;NS=2504;DP=16468;EAS_AF=0.2073;AMR_AF=0.0476;AFR_AF=0.0832;EUR_AF=0.0994;SAS_AF=0.1708;AA=T|||;VT=SNP
4	520853	rs13114026	G	A	100	PASS	AC=893;AF=0.178315;AN=5008;NS=2504;DP=14770;EAS_AF=0.2054;AMR_AF=0.0908;AFR_AF=0.2413;EUR_AF=0.1292;SAS_AF=0.1779;AA=G|||;VT=SNP;EX_TARGET
4	521480	rs4624610	T	C	100	PASS	AC=650;AF=0.129792;AN=5008;NS=2504;DP=15216;EAS_AF=0.1796;AMR_AF=0.0605;AFR_AF=0.1626;EUR_AF=0.0964;SAS_AF=0.1176;AA=C|||;VT=SNP
4	521501	rs7671228	G	A	100	PASS	AC=1039;AF=0.207468;AN=5008;NS=2504;DP=15745;EAS_AF=0.2073;AMR_AF=0.0922;AFR_AF=0.3457;EUR_AF=0.1302;SAS_AF=0.182;AA=A|||;VT=SNP
4	522792	rs78838181	T	C	100	PASS	AC=440;AF=0.0878594;AN=5008;NS=2504;DP=18405;EAS_AF=0.1786;AMR_AF=0.0346;AFR_AF=0.0439;EUR_AF=0.0825;SAS_AF=0.0971;AA=T|||;VT=SNP
4	524015	rs79889694	G	A	100	PASS	AC=513;AF=0.102436;AN=5008;NS=2504;DP=13969;EAS_AF=0.1974;AMR_AF=0.0375;AFR_AF=0.0976;EUR_AF=0.0567;SAS_AF=0.1043;AA=G|||;VT=SNP
4	524709	rs11931500	C	G	100	PASS	AC=1197;AF=0.239018;AN=5008;NS=2504;DP=16417;EAS_AF=0.2212;AMR_AF=0.1023;AFR_AF=0.4713;EUR_AF=0.1252;SAS_AF=0.1575;AA=G|||;VT=SNP
4	524738	rs11934549	T	G	100	PASS	AC=1088;AF=0.217252;AN=5008;NS=2504;DP=16475;EAS_AF=0.2202;AMR_AF=0.098;AFR_AF=0.3956;EUR_AF=0.1252;SAS_AF=0.1524;AA=T|||;VT=SNP
4	524882	rs11946204	G	A	100	PASS	AC=1049;AF=0.209465;AN=5008;NS=2504;DP=19558;EAS_AF=0.2212;AMR_AF=0.098;AFR_AF=0.3631;EUR_AF=0.1262;SAS_AF=0.1544;AA=A|||;VT=SNP
4	524904	rs11933478	A	G	100	PASS	AC=1072;AF=0.214058;AN=5008;NS=2504;DP=19126;EAS_AF=0.2212;AMR_AF=0.0994;AFR_AF=0.3767;EUR_AF=0.1272;SAS_AF=0.1575;AA=A|||;VT=SNP
4	525572	rs11248023	C	G	100	PASS	AC=1040;AF=0.207668;AN=5008;NS=2504;DP=17059;EAS_AF=0.2202;AMR_AF=0.098;AFR_AF=0.3593;EUR_AF=0.1262;SAS_AF=0.1513;AA=C|||;VT=SNP
4	525611	rs11248024	G	A	100	PASS	AC=556;AF=0.111022;AN=5008;NS=2504;DP=19493;EAS_AF=0.0288;AMR_AF=0.049;AFR_AF=0.3018;EUR_AF=0.0388;SAS_AF=0.0562;AA=A|||;VT=SNP
4	525878	rs76902614	C	G	100	PASS	AC=438;AF=0.0874601;AN=5008;NS=2504;DP=19966;EAS_AF=0.1925;AMR_AF=0.0389;AFR_AF=0.0507;EUR_AF=0.0746;SAS_AF=0.0767;AA=C|||;VT=SNP
4	526145	rs13141560	T	C	100	PASS	AC=1047;AF=0.209065;AN=5008;NS=2504;DP=21370;EAS_AF=0.2222;AMR_AF=0.098;AFR_AF=0.3593;EUR_AF=0.1262;SAS_AF=0.1564;AA=C|||;VT=SNP
4	526169	rs34327839	A	G	100	PASS	AC=1047;AF=0.209065;AN=5008;NS=2504;DP=21486;EAS_AF=0.2222;AMR_AF=0.098;AFR_AF=0.3593;EUR_AF=0.1262;SAS_AF=0.1564;AA=G|||;VT=SNP
4	526217	rs35629431	A	G	100	PASS	AC=1047;AF=0.209065;AN=5008;NS=2504;DP=21429;EAS_AF=0.2222;AMR_AF=0.098;AFR_AF=0.3593;EUR_AF=0.1262;SAS_AF=0.1564;AA=G|||;VT=SNP
4	526279	rs34584074	A	T	100	PASS	AC=1047;AF=0.209065;AN=5008;NS=2504;DP=21253;EAS_AF=0.2222;AMR_AF=0.098;AFR_AF=0.3593;EUR_AF=0.1262;SAS_AF=0.1564;AA=T|||;VT=SNP
4	526306	rs73072173	G	C	100	PASS	AC=1041;AF=0.207867;AN=5008;NS=2504;DP=21390;EAS_AF=0.2212;AMR_AF=0.098;AFR_AF=0.3593;EUR_AF=0.1262;SAS_AF=0.1513;AA=G|||;VT=SNP
4	526407	rs73794940	A	G	100	PASS	AC=1041;AF=0.207867;AN=5008;NS=2504;DP=21771;EAS_AF=0.2212;AMR_AF=0.098;AFR_AF=0.3593;EUR_AF=0.1262;SAS_AF=0.1513;AA=G|||;VT=SNP
4	526408	rs73794942	A	C	100	PASS	AC=1041;AF=0.207867;AN=5008;NS=2504;DP=21786;EAS_AF=0.2212;AMR_AF=0.098;AFR_AF=0.3593;EUR_AF=0.1262;SAS_AF=0.1513;AA=C|||;VT=SNP
4	526443	rs73072175	C	T	100	PASS	AC=1041;AF=0.207867;AN=5008;NS=2504;DP=21102;EAS_AF=0.2212;AMR_AF=0.098;AFR_AF=0.3593;EUR_AF=0.1262;SAS_AF=0.1513;AA=C|||;VT=SNP
4	526848	rs3211083	A	G	100	PASS	AC=1047;AF=0.209065;AN=5008;NS=2504;DP=16382;EAS_AF=0.2222;AMR_AF=0.098;AFR_AF=0.3593;EUR_AF=0.1262;SAS_AF=0.1564;AA=G|||;VT=SNP
4	527176	rs11931543	G	C	100	PASS	AC=1091;AF=0.217851;AN=5008;NS=2504;DP=17944;EAS_AF=0.2222;AMR_AF=0.098;AFR_AF=0.3926;EUR_AF=0.1262;SAS_AF=0.1564;AA=C|||;VT=SNP
4	527333	rs11938183	T	C	100	PASS	AC=1041;AF=0.207867;AN=5008;NS=2504;DP=18955;EAS_AF=0.2212;AMR_AF=0.098;AFR_AF=0.3593;EUR_AF=0.1262;SAS_AF=0.1513;AA=C|||;VT=SNP
4	527419	rs11938226	T	C	100	PASS	AC=1041;AF=0.207867;AN=5008;NS=2504;DP=18321;EAS_AF=0.2212;AMR_AF=0.098;AFR_AF=0.3593;EUR_AF=0.1262;SAS_AF=0.1513;AA=C|||;VT=SNP
4	527534	rs11931692	G	A	100	PASS	AC=1041;AF=0.207867;AN=5008;NS=2504;DP=20013;EAS_AF=0.2212;AMR_AF=0.098;AFR_AF=0.3593;EUR_AF=0.1262;SAS_AF=0.1513;AA=G|||;VT=SNP
4	527677	rs34623004	T	C	100	PASS	AC=1041;AF=0.207867;AN=5008;NS=2504;DP=18246;EAS_AF=0.2212;AMR_AF=0.098;AFR_AF=0.3593;EUR_AF=0.1262;SAS_AF=0.1513;AA=T|||;VT=SNP;EX_TARGET
4	528300	rs13119658	G	C	100	PASS	AC=1054;AF=0.210463;AN=5008;NS=2504;DP=15091;EAS_AF=0.2212;AMR_AF=0.0994;AFR_AF=0.3601;EUR_AF=0.1352;SAS_AF=0.1534;AA=G|||;VT=SNP
4	528403	rs61334630	T	C	100	PASS	AC=936;AF=0.186901;AN=5008;NS=2504;DP=16049;EAS_AF=0.2222;AMR_AF=0.0793;AFR_AF=0.3238;EUR_AF=0.0964;SAS_AF=0.135;AA=T|||;VT=SNP
4	528481	rs59231873	C	T	100	PASS	AC=965;AF=0.192692;AN=5008;NS=2504;DP=16245;EAS_AF=0.2222;AMR_AF=0.0865;AFR_AF=0.3215;EUR_AF=0.1163;SAS_AF=0.1421;AA=T|||;VT=SNP
4	528497	rs59564702	C	T	100	PASS	AC=951;AF=0.189896;AN=5008;NS=2504;DP=16234;EAS_AF=0.2212;AMR_AF=0.085;AFR_AF=0.3207;EUR_AF=0.1064;SAS_AF=0.1411;AA=C|||;VT=SNP
4	528691	rs13105652	T	C	100	PASS	AC=1285;AF=0.256589;AN=5008;NS=2504;DP=15624;EAS_AF=0.2758;AMR_AF=0.1182;AFR_AF=0.4123;EUR_AF=0.1431;SAS_AF=0.2413;AA=-|||;VT=SNP
4	529189	rs13105387	A	G	100	PASS	AC=1038;AF=0.207268;AN=5008;NS=2504;DP=15453;EAS_AF=0.2212;AMR_AF=0.098;AFR_AF=0.3593;EUR_AF=0.1282;SAS_AF=0.1462;AA=G|||;VT=SNP
4	529431	rs13106068	A	G	100	PASS	AC=1044;AF=0.208466;AN=5008;NS=2504;DP=14339;EAS_AF=0.2212;AMR_AF=0.098;AFR_AF=0.3601;EUR_AF=0.1282;SAS_AF=0.1513;AA=a|||;VT=SNP
4	529547	rs11940796	T	C	100	PASS	AC=1044;AF=0.208466;AN=5008;NS=2504;DP=16417;EAS_AF=0.2212;AMR_AF=0.098;AFR_AF=0.3601;EUR_AF=0.1282;SAS_AF=0.1513;AA=c|||;VT=SNP
4	529715	rs11937981	C	T	100	PASS	AC=153;AF=0.0305511;AN=5008;NS=2504;DP=16945;EAS_AF=0.0288;AMR_AF=0.0101;AFR_AF=0.0499;EUR_AF=0.008;SAS_AF=0.044;AA=c|||;VT=SNP
4	529868	rs11940914	T	C	100	PASS	AC=1051;AF=0.209864;AN=5008;NS=2504;DP=18600;EAS_AF=0.2222;AMR_AF=0.0994;AFR_AF=0.3601;EUR_AF=0.1282;SAS_AF=0.1564;AA=T|||;VT=SNP
4	529872	rs115465691	G	C	100	PASS	AC=480;AF=0.0958466;AN=5008;NS=2504;DP=18615;EAS_AF=0.1925;AMR_AF=0.0476;AFR_AF=0.0552;EUR_AF=0.0875;SAS_AF=0.0941;AA=G|||;VT=SNP
4	529901	rs11934533	G	A	100	PASS	AC=914;AF=0.182508;AN=5008;NS=2504;DP=18544;EAS_AF=0.2222;AMR_AF=0.0821;AFR_AF=0.2663;EUR_AF=0.1272;SAS_AF=0.1564;AA=A|||;VT=SNP
4	529931	rs11934538	G	T	100	PASS	AC=943;AF=0.188299;AN=5008;NS=2504;DP=18402;EAS_AF=0.2212;AMR_AF=0.0865;AFR_AF=0.2958;EUR_AF=0.1243;SAS_AF=0.1472;AA=A|||;VT=SNP
4	530215	rs56021036	G	A	100	PASS	AC=1045;AF=0.208666;AN=5008;NS=2504;DP=17426;EAS_AF=0.2212;AMR_AF=0.098;AFR_AF=0.3593;EUR_AF=0.1282;SAS_AF=0.1534;AA=G|||;VT=SNP
4	530216	rs56121355	C	A	100	PASS	AC=1046;AF=0.208866;AN=5008;NS=2504;DP=17471;EAS_AF=0.2212;AMR_AF=0.098;AFR_AF=0.3601;EUR_AF=0.1282;SAS_AF=0.1534;AA=C|||;VT=SNP
4	530350	rs34247702	A	G	100	PASS	AC=1049;AF=0.209465;AN=5008;NS=2504;DP=16601;EAS_AF=0.2222;AMR_AF=0.098;AFR_AF=0.3593;EUR_AF=0.1282;SAS_AF=0.1564;AA=G|||;VT=SNP
4	530451	rs55983970	C	G	100	PASS	AC=988;AF=0.197284;AN=5008;NS=2504;DP=18286;EAS_AF=0.2212;AMR_AF=0.0951;AFR_AF=0.3192;EUR_AF=0.1282;SAS_AF=0.1513;AA=t|||;VT=SNP
4	530676	rs73072182	G	A	100	PASS	AC=154;AF=0.0307508;AN=5008;NS=2504;DP=16279;EAS_AF=0.0298;AMR_AF=0.0101;AFR_AF=0.0499;EUR_AF=0.008;SAS_AF=0.044;AA=G|||;VT=SNP
4	530851	rs28684815	C	G	100	PASS	AC=1032;AF=0.20607;AN=5008;NS=2504;DP=19504;EAS_AF=0.2212;AMR_AF=0.0994;AFR_AF=0.3593;EUR_AF=0.1223;SAS_AF=0.1452;AA=C|||;VT=SNP
4	530873	rs28624264	A	G	100	PASS	AC=1043;AF=0.208267;AN=5008;NS=2504;DP=19811;EAS_AF=0.2212;AMR_AF=0.098;AFR_AF=0.3593;EUR_AF=0.1282;SAS_AF=0.1513;AA=G|||;VT=SNP
4	531141	rs35479345	G	A	100	PASS	AC=911;AF=0.181909;AN=5008;NS=2504;DP=16248;EAS_AF=0.2212;AMR_AF=0.0937;AFR_AF=0.2617;EUR_AF=0.1282;SAS_AF=0.1513;AA=G|||;VT=SNP
4	531220	rs36043622	T	C	100	PASS	AC=1094;AF=0.21845;AN=5008;NS=2504;DP=18926;EAS_AF=0.2222;AMR_AF=0.098;AFR_AF=0.3933;EUR_AF=0.1282;SAS_AF=0.1564;AA=C|||;VT=SNP
4	531265	rs11936515	T	G	100	PASS	AC=1094;AF=0.21845;AN=5008;NS=2504;DP=18920;EAS_AF=0.2222;AMR_AF=0.098;AFR_AF=0.3933;EUR_AF=0.1282;SAS_AF=0.1564;AA=G|||;VT=SNP
4	531328	rs11936548	T	C	100	PASS	AC=1044;AF=0.208466;AN=5008;NS=2504;DP=18307;EAS_AF=0.2212;AMR_AF=0.098;AFR_AF=0.3601;EUR_AF=0.1282;SAS_AF=0.1513;AA=C|||;VT=SNP
4	531720	rs11936717	T	C	100	PASS	AC=1052;AF=0.210064;AN=5008;NS=2504;DP=17911;EAS_AF=0.2212;AMR_AF=0.098;AFR_AF=0.3593;EUR_AF=0.1282;SAS_AF=0.1605;AA=C|||;VT=SNP
4	531810	rs11936752	T	C	100	PASS	AC=1067;AF=0.213059;AN=5008;NS=2504;DP=17063;EAS_AF=0.2262;AMR_AF=0.098;AFR_AF=0.3616;EUR_AF=0.1292;SAS_AF=0.1667;AA=t|||;VT=SNP
4	531815	rs11935642	A	G	100	PASS	AC=807;AF=0.161142;AN=5008;NS=2504;DP=16822;EAS_AF=0.2173;AMR_AF=0.0764;AFR_AF=0.211;EUR_AF=0.1203;SAS_AF=0.138;AA=A|||;VT=SNP
4	531946	rs80249794	T	G	100	PASS	AC=486;AF=0.0970447;AN=5008;NS=2504;DP=17026;EAS_AF=0.1925;AMR_AF=0.049;AFR_AF=0.0575;EUR_AF=0.0875;SAS_AF=0.0961;AA=T|||;VT=SNP
4	531959	rs72501954	T	C	100	PASS	AC=1051;AF=0.209864;AN=5008;NS=2504;DP=17250;EAS_AF=0.2222;AMR_AF=0.098;AFR_AF=0.3593;EUR_AF=0.1282;SAS_AF=0.1585;AA=C|||;VT=SNP
4	532200	rs10213007	A	G	100	PASS	AC=961;AF=0.191893;AN=5008;NS=2504;DP=16531;EAS_AF=0.1935;AMR_AF=0.098;AFR_AF=0.3268;EUR_AF=0.1183;SAS_AF=0.1503;AA=G|||;VT=SNP
4	532812	rs10213020	A	G	100	PASS	AC=1042;AF=0.208067;AN=5008;NS=2504;DP=18728;EAS_AF=0.2212;AMR_AF=0.098;AFR_AF=0.3585;EUR_AF=0.1282;SAS_AF=0.1513;AA=G|||;VT=SNP
4	533001	rs1127410	T	C	100	PASS	AC=1045;AF=0.208666;AN=5008;NS=2504;DP=22096;EAS_AF=0.2222;AMR_AF=0.0994;AFR_AF=0.3593;EUR_AF=0.1282;SAS_AF=0.1513;AA=C|||;VT=SNP;EX_TARGET
4	533399	rs7668455	G	A	100	PASS	AC=1480;AF=0.295527;AN=5008;NS=2504;DP=16711;EAS_AF=0.2222;AMR_AF=0.1239;AFR_AF=0.6384;EUR_AF=0.1342;SAS_AF=0.1953;AA=A|||;VT=SNP
4	533646	rs7437016	G	A	100	PASS	AC=1045;AF=0.208666;AN=5008;NS=2504;DP=19566;EAS_AF=0.2222;AMR_AF=0.098;AFR_AF=0.3601;EUR_AF=0.1282;SAS_AF=0.1513;AA=A|||;VT=SNP
4	533647	rs7441980	A	T	100	PASS	AC=1094;AF=0.21845;AN=5008;NS=2504;DP=19518;EAS_AF=0.2232;AMR_AF=0.098;AFR_AF=0.3926;EUR_AF=0.1282;SAS_AF=0.1564;AA=T|||;VT=SNP
4	534311	rs28715137	A	G	100	PASS	AC=1045;AF=0.208666;AN=5008;NS=2504;DP=14979;EAS_AF=0.2212;AMR_AF=0.0994;AFR_AF=0.3593;EUR_AF=0.1332;SAS_AF=0.1472;AA=G|||;VT=SNP
4	534373	rs13110171	T	C	100	PASS	AC=1036;AF=0.206869;AN=5008;NS=2504;DP=14092;EAS_AF=0.2212;AMR_AF=0.098;AFR_AF=0.354;EUR_AF=0.1282;SAS_AF=0.1513;AA=C|||;VT=SNP
4	534965	rs10014602	A	G	100	PASS	AC=1047;AF=0.209065;AN=5008;NS=2504;DP=18859;EAS_AF=0.2212;AMR_AF=0.098;AFR_AF=0.3593;EUR_AF=0.1282;SAS_AF=0.1554;AA=A|||;VT=SNP
4	535064	rs10003485	G	A	100	PASS	AC=1097;AF=0.21905;AN=5008;NS=2504;DP=16547;EAS_AF=0.2222;AMR_AF=0.098;AFR_AF=0.3926;EUR_AF=0.1282;SAS_AF=0.1605;AA=A|||;VT=SNP
4	535876	rs28458903	A	G	100	PASS	AC=1047;AF=0.209065;AN=5008;NS=2504;DP=7417;EAS_AF=0.2212;AMR_AF=0.098;AFR_AF=0.3593;EUR_AF=0.1282;SAS_AF=0.1554;AA=A|||;VT=SNP
4	536092	rs28380061	T	C	100	PASS	AC=1047;AF=0.209065;AN=5008;NS=2504;DP=12387;EAS_AF=0.2212;AMR_AF=0.098;AFR_AF=0.3593;EUR_AF=0.1282;SAS_AF=0.1554;AA=C|||;VT=SNP
4	536297	rs28491533	T	C	100	PASS	AC=1046;AF=0.208866;AN=5008;NS=2504;DP=16806;EAS_AF=0.2212;AMR_AF=0.098;AFR_AF=0.3593;EUR_AF=0.1282;SAS_AF=0.1544;AA=T|||;VT=SNP
4	536335	rs6816690	C	G	100	PASS	AC=781;AF=0.15595;AN=5008;NS=2504;DP=17247;EAS_AF=0.2212;AMR_AF=0.0821;AFR_AF=0.1664;EUR_AF=0.1282;SAS_AF=0.1554;AA=C|||;VT=SNP
4	536738	rs6833031	T	A	100	PASS	AC=780;AF=0.155751;AN=5008;NS=2504;DP=18525;EAS_AF=0.2212;AMR_AF=0.0821;AFR_AF=0.1657;EUR_AF=0.1282;SAS_AF=0.1554;AA=T|||;VT=SNP
4	536829	rs6847050	G	A	100	PASS	AC=1049;AF=0.209465;AN=5008;NS=2504;DP=19304;EAS_AF=0.2212;AMR_AF=0.0994;AFR_AF=0.3593;EUR_AF=0.1282;SAS_AF=0.1564;AA=A|||;VT=SNP
4	536859	rs6847066	G	T	100	PASS	AC=1049;AF=0.209465;AN=5008;NS=2504;DP=19257;EAS_AF=0.2212;AMR_AF=0.0994;AFR_AF=0.3593;EUR_AF=0.1282;SAS_AF=0.1564;AA=T|||;VT=SNP
4	536952	rs6817963	C	T	100	PASS	AC=1051;AF=0.209864;AN=5008;NS=2504;DP=18383;EAS_AF=0.2212;AMR_AF=0.0994;AFR_AF=0.3593;EUR_AF=0.1282;SAS_AF=0.1585;AA=C|||;VT=SNP
4	536965	rs6817973	C	T	100	PASS	AC=1051;AF=0.209864;AN=5008;NS=2504;DP=18614;EAS_AF=0.2212;AMR_AF=0.0994;AFR_AF=0.3593;EUR_AF=0.1282;SAS_AF=0.1585;AA=C|||;VT=SNP
4	536991	rs6827438	A	G	100	PASS	AC=1051;AF=0.209864;AN=5008;NS=2504;DP=18790;EAS_AF=0.2212;AMR_AF=0.0994;AFR_AF=0.3593;EUR_AF=0.1282;SAS_AF=0.1585;AA=G|||;VT=SNP
4	537033	rs6852371	G	T	100	PASS	AC=1050;AF=0.209665;AN=5008;NS=2504;DP=19221;EAS_AF=0.2212;AMR_AF=0.0994;AFR_AF=0.3593;EUR_AF=0.1282;SAS_AF=0.1575;AA=T|||;VT=SNP
4	537212	rs9884771	A	C	100	PASS	AC=1115;AF=0.222644;AN=5008;NS=2504;DP=18947;EAS_AF=0.2232;AMR_AF=0.0994;AFR_AF=0.4047;EUR_AF=0.1282;SAS_AF=0.1605;AA=C|||;VT=SNP
4	537215	rs9884826	T	C	100	PASS	AC=1049;AF=0.209465;AN=5008;NS=2504;DP=18861;EAS_AF=0.2222;AMR_AF=0.0994;AFR_AF=0.3593;EUR_AF=0.1282;SAS_AF=0.1554;AA=T|||;VT=SNP
4	537299	rs9884772	A	G	100	PASS	AC=1049;AF=0.209465;AN=5008;NS=2504;DP=18189;EAS_AF=0.2212;AMR_AF=0.0994;AFR_AF=0.3601;EUR_AF=0.1282;SAS_AF=0.1554;AA=G|||;VT=SNP
4	537309	rs9884673	C	G	100	PASS	AC=1048;AF=0.209265;AN=5008;NS=2504;DP=18073;EAS_AF=0.2212;AMR_AF=0.0994;AFR_AF=0.3593;EUR_AF=0.1282;SAS_AF=0.1554;AA=C|||;VT=SNP
4	537430	rs9884677	C	T	100	PASS	AC=1048;AF=0.209265;AN=5008;NS=2504;DP=19169;EAS_AF=0.2212;AMR_AF=0.0994;AFR_AF=0.3593;EUR_AF=0.1282;SAS_AF=0.1554;AA=C|||;VT=SNP
4	537681	rs77819679	A	G	100	PASS	AC=154;AF=0.0307508;AN=5008;NS=2504;DP=19541;EAS_AF=0.0278;AMR_AF=0.0101;AFR_AF=0.0484;EUR_AF=0.008;SAS_AF=0.0481;AA=G|||;VT=SNP
4	538525	rs10026805	A	C	100	PASS	AC=1116;AF=0.222843;AN=5008;NS=2504;DP=19610;EAS_AF=0.2163;AMR_AF=0.1009;AFR_AF=0.4115;EUR_AF=0.1282;SAS_AF=0.1585;AA=A|||;VT=SNP
4	538986	rs10027174	A	G	100	PASS	AC=1117;AF=0.223043;AN=5008;NS=2504;DP=20139;EAS_AF=0.2212;AMR_AF=0.1009;AFR_AF=0.4107;EUR_AF=0.1282;SAS_AF=0.1554;AA=A|||;VT=SNP
4	539028	rs4324509	A	G	100	PASS	AC=1117;AF=0.223043;AN=5008;NS=2504;DP=19777;EAS_AF=0.2212;AMR_AF=0.1009;AFR_AF=0.4107;EUR_AF=0.1282;SAS_AF=0.1554;AA=G|||;VT=SNP
4	539108	rs4356866	G	A	100	PASS	AC=1117;AF=0.223043;AN=5008;NS=2504;DP=19729;EAS_AF=0.2212;AMR_AF=0.1009;AFR_AF=0.4107;EUR_AF=0.1282;SAS_AF=0.1554;AA=G|||;VT=SNP
4	539159	rs4324510	A	C	100	PASS	AC=1116;AF=0.222843;AN=5008;NS=2504;DP=19390;EAS_AF=0.2212;AMR_AF=0.1009;AFR_AF=0.41;EUR_AF=0.1282;SAS_AF=0.1554;AA=A|||;VT=SNP
4	539269	rs4488886	T	C	100	PASS	AC=1116;AF=0.222843;AN=5008;NS=2504;DP=19481;EAS_AF=0.2212;AMR_AF=0.1009;AFR_AF=0.41;EUR_AF=0.1282;SAS_AF=0.1554;AA=T|||;VT=SNP
4	539422	rs73792305	A	C	100	PASS	AC=1124;AF=0.224441;AN=5008;NS=2504;DP=21666;EAS_AF=0.2232;AMR_AF=0.1009;AFR_AF=0.41;EUR_AF=0.1282;SAS_AF=0.1616;AA=C|||;VT=SNP
4	539436	rs73792306	C	T	100	PASS	AC=1118;AF=0.223243;AN=5008;NS=2504;DP=21958;EAS_AF=0.2222;AMR_AF=0.1009;AFR_AF=0.41;EUR_AF=0.1282;SAS_AF=0.1564;AA=C|||;VT=SNP
4	539462	rs28652818	T	C	100	PASS	AC=1118;AF=0.223243;AN=5008;NS=2504;DP=21859;EAS_AF=0.2222;AMR_AF=0.1009;AFR_AF=0.41;EUR_AF=0.1282;SAS_AF=0.1564;AA=C|||;VT=SNP
4	539470	rs28535797	C	T	100	PASS	AC=1118;AF=0.223243;AN=5008;NS=2504;DP=21904;EAS_AF=0.2222;AMR_AF=0.1009;AFR_AF=0.41;EUR_AF=0.1282;SAS_AF=0.1564;AA=T|||;VT=SNP
4	539503	rs28673088	C	G	100	PASS	AC=1118;AF=0.223243;AN=5008;NS=2504;DP=21063;EAS_AF=0.2222;AMR_AF=0.1009;AFR_AF=0.41;EUR_AF=0.1282;SAS_AF=0.1564;AA=C|||;VT=SNP
4	539642	rs28549216	C	T	100	PASS	AC=1117;AF=0.223043;AN=5008;NS=2504;DP=18302;EAS_AF=0.2212;AMR_AF=0.1009;AFR_AF=0.4107;EUR_AF=0.1282;SAS_AF=0.1554;AA=C|||;VT=SNP
4	539969	rs13111014	G	A	100	PASS	AC=1117;AF=0.223043;AN=5008;NS=2504;DP=18742;EAS_AF=0.2212;AMR_AF=0.1009;AFR_AF=0.4107;EUR_AF=0.1282;SAS_AF=0.1554;AA=A|||;VT=SNP
4	540009	rs6855585	C	A	100	PASS	AC=1117;AF=0.223043;AN=5008;NS=2504;DP=17651;EAS_AF=0.2212;AMR_AF=0.1009;AFR_AF=0.4107;EUR_AF=0.1282;SAS_AF=0.1554;AA=C|||;VT=SNP
4	540025	rs13149565	C	T	100	PASS	AC=1055;AF=0.210663;AN=5008;NS=2504;DP=17165;EAS_AF=0.244;AMR_AF=0.2349;AFR_AF=0.0189;EUR_AF=0.3688;SAS_AF=0.2556;AA=C|||;VT=SNP
4	540099	rs6822767	T	C	100	PASS	AC=1148;AF=0.229233;AN=5008;NS=2504;DP=17479;EAS_AF=0.2212;AMR_AF=0.1124;AFR_AF=0.4107;EUR_AF=0.1451;SAS_AF=0.1616;AA=C|||;VT=SNP
4	540680	rs28652645	G	A	100	PASS	AC=1117;AF=0.223043;AN=5008;NS=2504;DP=15986;EAS_AF=0.2212;AMR_AF=0.1009;AFR_AF=0.4107;EUR_AF=0.1282;SAS_AF=0.1554;AA=A|||;VT=SNP
4	540682	rs28465192	A	G	100	PASS	AC=1123;AF=0.224241;AN=5008;NS=2504;DP=16109;EAS_AF=0.2222;AMR_AF=0.1009;AFR_AF=0.4107;EUR_AF=0.1282;SAS_AF=0.1605;AA=G|||;VT=SNP
4	540773	rs73072198	G	T	100	PASS	AC=670;AF=0.133786;AN=5008;NS=2504;DP=16339;EAS_AF=0.2212;AMR_AF=0.0663;AFR_AF=0.1248;EUR_AF=0.0964;SAS_AF=0.1421;AA=G|||;VT=SNP
4	541114	rs13115802	A	G	100	PASS	AC=1117;AF=0.223043;AN=5008;NS=2504;DP=15834;EAS_AF=0.2212;AMR_AF=0.1009;AFR_AF=0.4107;EUR_AF=0.1282;SAS_AF=0.1554;AA=A|||;VT=SNP
4	541182	rs10014828	C	T	100	PASS	AC=1118;AF=0.223243;AN=5008;NS=2504;DP=17469;EAS_AF=0.2212;AMR_AF=0.1009;AFR_AF=0.4107;EUR_AF=0.1282;SAS_AF=0.1564;AA=C|||;VT=SNP
4	541272	rs13137203	G	C	100	PASS	AC=798;AF=0.159345;AN=5008;NS=2504;DP=14584;EAS_AF=0.2212;AMR_AF=0.0865;AFR_AF=0.177;EUR_AF=0.1282;SAS_AF=0.1554;AA=G|||;VT=SNP
4	541419	rs10015083	C	T	100	PASS	AC=895;AF=0.178714;AN=5008;NS=2504;DP=15291;EAS_AF=0.2212;AMR_AF=0.0879;AFR_AF=0.2496;EUR_AF=0.1282;SAS_AF=0.1554;AA=C|||;VT=SNP
4	541551	rs10006279	G	A	100	PASS	AC=1117;AF=0.223043;AN=5008;NS=2504;DP=14032;EAS_AF=0.2212;AMR_AF=0.1009;AFR_AF=0.4107;EUR_AF=0.1282;SAS_AF=0.1554;AA=G|||;VT=SNP
4	541595	rs11730410	C	T	100	PASS	AC=799;AF=0.159545;AN=5008;NS=2504;DP=12633;EAS_AF=0.2212;AMR_AF=0.0865;AFR_AF=0.177;EUR_AF=0.1282;SAS_AF=0.1564;AA=C|||;VT=SNP
4	541700	rs10022506	T	A	100	PASS	AC=1135;AF=0.226637;AN=5008;NS=2504;DP=16832;EAS_AF=0.2222;AMR_AF=0.1009;AFR_AF=0.4198;EUR_AF=0.1282;SAS_AF=0.1605;AA=A|||;VT=SNP
4	542560	rs6837492	T	C	100	PASS	AC=1134;AF=0.226438;AN=5008;NS=2504;DP=15413;EAS_AF=0.2222;AMR_AF=0.0994;AFR_AF=0.4198;EUR_AF=0.1282;SAS_AF=0.1605;AA=C|||;VT=SNP
4	543167	rs57481667	G	T	100	PASS	AC=447;AF=0.0892572;AN=5008;NS=2504;DP=17345;EAS_AF=0.1925;AMR_AF=0.0432;AFR_AF=0.0552;EUR_AF=0.0746;SAS_AF=0.0767;AA=G|||;VT=SNP
4	543617	rs28465521	A	T	100	PASS	AC=892;AF=0.178115;AN=5008;NS=2504;DP=15817;EAS_AF=0.2212;AMR_AF=0.0865;AFR_AF=0.2489;EUR_AF=0.1282;SAS_AF=0.1544;AA=A|||;VT=SNP
4	548152	rs11944995	G	C	100	PASS	AC=1187;AF=0.237021;AN=5008;NS=2504;DP=18829;EAS_AF=0.2212;AMR_AF=0.1023;AFR_AF=0.4508;EUR_AF=0.1352;SAS_AF=0.1646;AA=C|||;VT=SNP
4	548384	rs74327826	A	G	100	PASS	AC=275;AF=0.0549121;AN=5008;NS=2504;DP=21245;EAS_AF=0.1875;AMR_AF=0.0144;AFR_AF=0.0008;EUR_AF=0.0239;SAS_AF=0.0521;AA=A|||;VT=SNP
4	548529	rs35122538	C	T	100	PASS	AC=891;AF=0.177915;AN=5008;NS=2504;DP=19140;EAS_AF=0.2202;AMR_AF=0.0879;AFR_AF=0.2398;EUR_AF=0.1342;SAS_AF=0.1595;AA=C|||;VT=SNP
4	550107	rs13149111	T	G	100	PASS	AC=890;AF=0.177716;AN=5008;NS=2504;DP=17416;EAS_AF=0.1518;AMR_AF=0.085;AFR_AF=0.3495;EUR_AF=0.1282;SAS_AF=0.089;AA=t|||;VT=SNP
4	550111	rs13132774	C	T	100	PASS	AC=897;AF=0.179113;AN=5008;NS=2504;DP=17192;EAS_AF=0.1518;AMR_AF=0.085;AFR_AF=0.3548;EUR_AF=0.1282;SAS_AF=0.089;AA=C|||;VT=SNP
4	552649	rs12512697	C	T	100	PASS	AC=4412;AF=0.88099;AN=5008;NS=2504;DP=14195;EAS_AF=0.7907;AMR_AF=0.9352;AFR_AF=0.8964;EUR_AF=0.8976;SAS_AF=0.8978;AA=c|||;VT=SNP
4	552862	rs6854818	C	A	100	PASS	AC=1004;AF=0.200479;AN=5008;NS=2504;DP=18418;EAS_AF=0.2629;AMR_AF=0.0908;AFR_AF=0.2814;EUR_AF=0.1382;SAS_AF=0.1687;AA=A|||;VT=SNP
4	553250	rs74702339	G	A	100	PASS	AC=875;AF=0.17472;AN=5008;NS=2504;DP=14637;EAS_AF=0.2321;AMR_AF=0.0764;AFR_AF=0.2844;EUR_AF=0.1044;SAS_AF=0.1094;AA=A|||;VT=SNP
4	553406	rs34418267	T	C	100	PASS	AC=1326;AF=0.264776;AN=5008;NS=2504;DP=12235;EAS_AF=0.2897;AMR_AF=0.1311;AFR_AF=0.4372;EUR_AF=0.169;SAS_AF=0.1994;AA=C|||;VT=SNP
4	553417	rs34262279	C	T	100	PASS	AC=344;AF=0.0686901;AN=5008;NS=2504;DP=12156;EAS_AF=0.0327;AMR_AF=0.0461;AFR_AF=0.1218;EUR_AF=0.0527;SAS_AF=0.0665;AA=C|||;VT=SNP
4	554248	rs61643877	G	C	100	PASS	AC=127;AF=0.0253594;AN=5008;NS=2504;DP=18502;EAS_AF=0.0159;AMR_AF=0.0086;AFR_AF=0.0431;EUR_AF=0.008;SAS_AF=0.0409;AA=G|||;VT=SNP
4	554543	rs35099398	T	C	100	PASS	AC=524;AF=0.104633;AN=5008;NS=2504;DP=18726;EAS_AF=0.006;AMR_AF=0.0548;AFR_AF=0.2867;EUR_AF=0.0427;SAS_AF=0.0593;AA=C|||;VT=SNP
4	554710	rs77060885	C	T	100	PASS	AC=331;AF=0.0660942;AN=5008;NS=2504;DP=17394;EAS_AF=0.1419;AMR_AF=0.0173;AFR_AF=0.062;EUR_AF=0.0388;SAS_AF=0.0562;AA=C|||;VT=SNP
4	556416	rs182537845	C	A	100	PASS	AC=55;AF=0.0109824;AN=5008;NS=2504;DP=23547;EAS_AF=0.0208;AMR_AF=0.0058;AFR_AF=0.0008;EUR_AF=0.008;SAS_AF=0.0215;AA=c|||;VT=SNP
4	556574	rs34311823	C	T	100	PASS	AC=1109;AF=0.221446;AN=5008;NS=2504;DP=26680;EAS_AF=0.253;AMR_AF=0.1037;AFR_AF=0.3805;EUR_AF=0.1382;SAS_AF=0.1431;AA=-|||;VT=SNP
4	559553	rs112756721	G	A	100	PASS	AC=459;AF=0.0916534;AN=5008;NS=2504;DP=20930;EAS_AF=0.0208;AMR_AF=0.0389;AFR_AF=0.2474;EUR_AF=0.0368;SAS_AF=0.0481;AA=N|||;VT=SNP
4	560897	rs73074224	A	T	100	PASS	AC=434;AF=0.0866613;AN=5008;NS=2504;DP=16203;EAS_AF=0.0208;AMR_AF=0.0389;AFR_AF=0.2368;EUR_AF=0.0378;SAS_AF=0.0358;AA=A|||;VT=SNP
4	560926	rs78233832	G	A	100	PASS	AC=598;AF=0.119409;AN=5008;NS=2504;DP=16503;EAS_AF=0.1518;AMR_AF=0.062;AFR_AF=0.1513;EUR_AF=0.1024;SAS_AF=0.1012;AA=g|||;VT=SNP
4	561631	rs7655590	G	A	100	PASS	AC=1053;AF=0.210264;AN=5008;NS=2504;DP=21205;EAS_AF=0.1726;AMR_AF=0.0965;AFR_AF=0.4092;EUR_AF=0.1332;SAS_AF=0.1401;AA=A|||;VT=SNP
4	563192	rs73074226	C	T	100	PASS	AC=133;AF=0.0265575;AN=5008;NS=2504;DP=21881;EAS_AF=0.0208;AMR_AF=0.0086;AFR_AF=0.0575;EUR_AF=0.008;SAS_AF=0.0225;AA=C|||;VT=SNP
4	566643	rs73074229	T	A	100	PASS	AC=131;AF=0.0261581;AN=5008;NS=2504;DP=18920;EAS_AF=0.0208;AMR_AF=0.0086;AFR_AF=0.056;EUR_AF=0.008;SAS_AF=0.0225;AA=T|||;VT=SNP
4	567327	rs77338968	G	A	100	PASS	AC=56;AF=0.0111821;AN=5008;NS=2504;DP=22810;EAS_AF=0.0208;AMR_AF=0.0058;AFR_AF=0.0008;EUR_AF=0.008;SAS_AF=0.0225;AA=G|||;VT=SNP
4	567585	rs13146809	G	C	100	PASS	AC=1000;AF=0.199681;AN=5008;NS=2504;DP=19031;EAS_AF=0.2133;AMR_AF=0.098;AFR_AF=0.3328;EUR_AF=0.1382;SAS_AF=0.1411;AA=C|||;VT=SNP
4	568338	rs62295350	C	A	100	PASS	AC=981;AF=0.195887;AN=5008;NS=2504;DP=14788;EAS_AF=0.2579;AMR_AF=0.2133;AFR_AF=0.0136;EUR_AF=0.336;SAS_AF=0.2219;AA=C|||;VT=SNP
4	570288	rs140080269	C	T	100	PASS	AC=126;AF=0.0251597;AN=5008;NS=2504;DP=4308;EAS_AF=0.0208;AMR_AF=0.0086;AFR_AF=0.0552;EUR_AF=0.008;SAS_AF=0.0184;AA=-|||;VT=SNP
4	571748	rs28682363	T	G	100	PASS	AC=529;AF=0.105631;AN=5008;NS=2504;DP=17595;EAS_AF=0.0208;AMR_AF=0.0403;AFR_AF=0.2995;EUR_AF=0.0358;SAS_AF=0.0491;AA=G|||;VT=SNP
4	572531	rs7674091	A	G	100	PASS	AC=520;AF=0.103834;AN=5008;NS=2504;DP=20650;EAS_AF=0.0198;AMR_AF=0.0403;AFR_AF=0.2935;EUR_AF=0.0358;SAS_AF=0.0491;AA=G|||;VT=SNP
4	572982	rs7674895	A	G	100	PASS	AC=526;AF=0.105032;AN=5008;NS=2504;DP=17725;EAS_AF=0.0218;AMR_AF=0.0403;AFR_AF=0.295;EUR_AF=0.0358;SAS_AF=0.0511;AA=G|||;VT=SNP
4	573125	rs73056528	C	T	100	PASS	AC=141;AF=0.028155;AN=5008;NS=2504;DP=17077;EAS_AF=0.0208;AMR_AF=0.0086;AFR_AF=0.0575;EUR_AF=0.008;SAS_AF=0.0307;AA=C|||;VT=SNP
4	574352	rs111489677	A	G	100	PASS	AC=139;AF=0.0277556;AN=5008;NS=2504;DP=14108;EAS_AF=0.0208;AMR_AF=0.0086;AFR_AF=0.056;EUR_AF=0.008;SAS_AF=0.0307;AA=A|||;VT=SNP
4	574660	rs10024575	C	T	100	PASS	AC=523;AF=0.104433;AN=5008;NS=2504;DP=17759;EAS_AF=0.0208;AMR_AF=0.0403;AFR_AF=0.295;EUR_AF=0.0358;SAS_AF=0.0491;AA=T|||;VT=SNP
4	575087	rs10018393	G	T	100	PASS	AC=528;AF=0.105431;AN=5008;NS=2504;DP=18510;EAS_AF=0.0208;AMR_AF=0.0418;AFR_AF=0.298;EUR_AF=0.0358;SAS_AF=0.0491;AA=G|||;VT=SNP
4	575535	rs28648408	A	C	100	PASS	AC=528;AF=0.105431;AN=5008;NS=2504;DP=20138;EAS_AF=0.0208;AMR_AF=0.0403;AFR_AF=0.2988;EUR_AF=0.0358;SAS_AF=0.0491;AA=N|||;VT=SNP
4	576267	rs10021714	G	C	100	PASS	AC=1120;AF=0.223642;AN=5008;NS=2504;DP=18375;EAS_AF=0.2143;AMR_AF=0.1023;AFR_AF=0.4175;EUR_AF=0.1392;SAS_AF=0.1442;AA=C|||;VT=SNP
4	577116	rs73056535	T	G	100	PASS	AC=141;AF=0.028155;AN=5008;NS=2504;DP=16749;EAS_AF=0.0208;AMR_AF=0.0086;AFR_AF=0.0575;EUR_AF=0.008;SAS_AF=0.0307;AA=T|||;VT=SNP
4	577477	rs77256855	G	A	100	PASS	AC=595;AF=0.11881;AN=5008;NS=2504;DP=13662;EAS_AF=0.1935;AMR_AF=0.0605;AFR_AF=0.1203;EUR_AF=0.1034;SAS_AF=0.0971;AA=G|||;VT=SNP
4	578829	rs73056537	C	T	100	PASS	AC=138;AF=0.0275559;AN=5008;NS=2504;DP=11237;EAS_AF=0.0208;AMR_AF=0.0086;AFR_AF=0.0552;EUR_AF=0.008;SAS_AF=0.0307;AA=C|||;VT=SNP
4	582574	rs56291707	G	A	100	PASS	AC=138;AF=0.0275559;AN=5008;NS=2504;DP=22194;EAS_AF=0.0208;AMR_AF=0.0086;AFR_AF=0.0552;EUR_AF=0.008;SAS_AF=0.0307;AA=G|||;VT=SNP
4	583894	rs77103250	T	G	100	PASS	AC=138;AF=0.0275559;AN=5008;NS=2504;DP=17459;EAS_AF=0.0208;AMR_AF=0.0086;AFR_AF=0.0552;EUR_AF=0.008;SAS_AF=0.0307;AA=t|||;VT=SNP
4	584708	rs57161616	G	A	100	PASS	AC=140;AF=0.0279553;AN=5008;NS=2504;DP=20157;EAS_AF=0.0208;AMR_AF=0.0086;AFR_AF=0.0567;EUR_AF=0.008;SAS_AF=0.0307;AA=G|||;VT=SNP
4	586433	rs140326376	C	T	100	PASS	AC=138;AF=0.0275559;AN=5008;NS=2504;DP=18889;EAS_AF=0.0208;AMR_AF=0.0086;AFR_AF=0.0552;EUR_AF=0.008;SAS_AF=0.0307;AA=-|||;VT=SNP
4	586640	rs144186531	A	T	100	PASS	AC=64;AF=0.0127796;AN=5008;NS=2504;DP=18095;EAS_AF=0.0208;AMR_AF=0.0058;AFR_AF=0.0008;EUR_AF=0.008;SAS_AF=0.0307;AA=-|||;VT=SNP
4	589488	rs7657809	A	C	100	PASS	AC=524;AF=0.104633;AN=5008;NS=2504;DP=21255;EAS_AF=0.0208;AMR_AF=0.0403;AFR_AF=0.2958;EUR_AF=0.0358;SAS_AF=0.0491;AA=C|||;VT=SNP
4	589584	rs59921252	T	C	100	PASS	AC=140;AF=0.0279553;AN=5008;NS=2504;DP=21181;EAS_AF=0.0208;AMR_AF=0.0086;AFR_AF=0.0567;EUR_AF=0.008;SAS_AF=0.0307;AA=T|||;VT=SNP
4	589603	rs113900057	C	T	100	PASS	AC=345;AF=0.0688898;AN=5008;NS=2504;DP=20879;EAS_AF=0.0486;AMR_AF=0.1614;AFR_AF=0.0159;EUR_AF=0.1014;SAS_AF=0.0624;AA=T|||;VT=SNP
4	589822	rs57138956	T	C	100	PASS	AC=153;AF=0.0305511;AN=5008;NS=2504;DP=19513;EAS_AF=0.0208;AMR_AF=0.0101;AFR_AF=0.0658;EUR_AF=0.008;SAS_AF=0.0307;AA=T|||;VT=SNP
4	589975	rs78492736	G	A	100	PASS	AC=446;AF=0.0890575;AN=5008;NS=2504;DP=19415;EAS_AF=0.1935;AMR_AF=0.0389;AFR_AF=0.0582;EUR_AF=0.0676;SAS_AF=0.0808;AA=G|||;VT=SNP
4	592348	rs75904570	T	A	100	PASS	AC=639;AF=0.127596;AN=5008;NS=2504;DP=19938;EAS_AF=0.1935;AMR_AF=0.0807;AFR_AF=0.1339;EUR_AF=0.1143;SAS_AF=0.0982;AA=T|||;VT=SNP
4	593439	rs147339870	G	A	100	PASS	AC=450;AF=0.0898562;AN=5008;NS=2504;DP=15497;EAS_AF=0.1935;AMR_AF=0.0432;AFR_AF=0.0582;EUR_AF=0.0686;SAS_AF=0.0808;AA=G|||;VT=SNP
4	594372	rs7661376	T	C	100	PASS	AC=975;AF=0.194688;AN=5008;NS=2504;DP=17918;EAS_AF=0.1935;AMR_AF=0.1023;AFR_AF=0.3419;EUR_AF=0.1421;SAS_AF=0.1166;AA=C|||;VT=SNP
4	598025	rs72611197	A	G	100	PASS	AC=621;AF=0.124002;AN=5008;NS=2504;DP=16487;EAS_AF=0.1944;AMR_AF=0.0735;AFR_AF=0.1225;EUR_AF=0.1153;SAS_AF=0.0982;AA=A|||;VT=SNP
4	598981	rs79799491	G	A	100	PASS	AC=620;AF=0.123802;AN=5008;NS=2504;DP=13499;EAS_AF=0.1935;AMR_AF=0.0735;AFR_AF=0.1225;EUR_AF=0.1153;SAS_AF=0.0982;AA=A|||;VT=SNP
4	599186	rs72611198	C	T	100	PASS	AC=624;AF=0.124601;AN=5008;NS=2504;DP=20081;EAS_AF=0.1935;AMR_AF=0.0735;AFR_AF=0.1256;EUR_AF=0.1153;SAS_AF=0.0982;AA=c|||;VT=SNP
4	599255	rs72611199	T	A	100	PASS	AC=501;AF=0.10004;AN=5008;NS=2504;DP=20751;EAS_AF=0.1935;AMR_AF=0.0461;AFR_AF=0.0953;EUR_AF=0.0686;SAS_AF=0.0808;AA=T|||;VT=SNP
4	599343	rs28826275	C	T	100	PASS	AC=975;AF=0.194688;AN=5008;NS=2504;DP=20742;EAS_AF=0.1935;AMR_AF=0.1023;AFR_AF=0.3411;EUR_AF=0.1431;SAS_AF=0.1166;AA=T|||;VT=SNP
4	599688	rs56283233	G	A	100	PASS	AC=285;AF=0.0569089;AN=5008;NS=2504;DP=22230;EAS_AF=0.005;AMR_AF=0.0965;AFR_AF=0.0068;EUR_AF=0.1521;SAS_AF=0.0521;AA=G|||;VT=SNP
4	600826	rs72611200	G	A	100	PASS	AC=615;AF=0.122804;AN=5008;NS=2504;DP=17813;EAS_AF=0.1935;AMR_AF=0.072;AFR_AF=0.1195;EUR_AF=0.1153;SAS_AF=0.0982;AA=G|||;VT=SNP
4	601054	rs72611201	G	C	100	PASS	AC=624;AF=0.124601;AN=5008;NS=2504;DP=20665;EAS_AF=0.1935;AMR_AF=0.0735;AFR_AF=0.1256;EUR_AF=0.1153;SAS_AF=0.0982;AA=G|||;VT=SNP
4	605287	rs80264645	C	T	100	PASS	AC=622;AF=0.124201;AN=5008;NS=2504;DP=18352;EAS_AF=0.1935;AMR_AF=0.0735;AFR_AF=0.1241;EUR_AF=0.1153;SAS_AF=0.0982;AA=N|||;VT=SNP
4	605610	rs28403281	A	G	100	PASS	AC=978;AF=0.195288;AN=5008;NS=2504;DP=20964;EAS_AF=0.1944;AMR_AF=0.1023;AFR_AF=0.3427;EUR_AF=0.1431;SAS_AF=0.1166;AA=G|||;VT=SNP
4	607202	rs9884240	T	C	100	PASS	AC=981;AF=0.195887;AN=5008;NS=2504;DP=19083;EAS_AF=0.1944;AMR_AF=0.1023;AFR_AF=0.3449;EUR_AF=0.1431;SAS_AF=0.1166;AA=C|||;VT=SNP
4	607380	rs28714509	A	G	100	PASS	AC=979;AF=0.195487;AN=5008;NS=2504;DP=18741;EAS_AF=0.1944;AMR_AF=0.1023;AFR_AF=0.3434;EUR_AF=0.1431;SAS_AF=0.1166;AA=G|||;VT=SNP
4	610404	rs28769407	A	C	100	PASS	AC=983;AF=0.196286;AN=5008;NS=2504;DP=13901;EAS_AF=0.1944;AMR_AF=0.1037;AFR_AF=0.3457;EUR_AF=0.1431;SAS_AF=0.1166;AA=C|||;VT=SNP
4	612658	rs72611202	C	T	100	PASS	AC=623;AF=0.124401;AN=5008;NS=2504;DP=16307;EAS_AF=0.1935;AMR_AF=0.0735;AFR_AF=0.1248;EUR_AF=0.1153;SAS_AF=0.0982;AA=C|||;VT=SNP
4	614672	rs11248029	C	T	100	PASS	AC=625;AF=0.1248;AN=5008;NS=2504;DP=21901;EAS_AF=0.1944;AMR_AF=0.0735;AFR_AF=0.1256;EUR_AF=0.1153;SAS_AF=0.0982;AA=C|||;VT=SNP
4	615431	rs34307246	C	G	100	PASS	AC=960;AF=0.191693;AN=5008;NS=2504;DP=16149;EAS_AF=0.1944;AMR_AF=0.1009;AFR_AF=0.3298;EUR_AF=0.1431;SAS_AF=0.1166;AA=G|||;VT=SNP
4	615473	rs143891662	G	A	100	PASS	AC=67;AF=0.0133786;AN=5008;NS=2504;DP=15993;EAS_AF=0.0208;AMR_AF=0.0058;AFR_AF=0.0008;EUR_AF=0.0099;SAS_AF=0.0317;AA=G|||;VT=SNP
4	615841	rs72613103	C	G	100	PASS	AC=621;AF=0.124002;AN=5008;NS=2504;DP=16416;EAS_AF=0.1944;AMR_AF=0.0735;AFR_AF=0.1225;EUR_AF=0.1153;SAS_AF=0.0982;AA=c|||;VT=SNP
4	616735	rs117188514	G	A	100	PASS	AC=70;AF=0.0139776;AN=5008;NS=2504;DP=22898;EAS_AF=0.0208;AMR_AF=0.0058;AFR_AF=0.0008;EUR_AF=0.0099;SAS_AF=0.0348;AA=G|||;VT=SNP
4	616760	rs74327749	T	C	100	PASS	AC=654;AF=0.130591;AN=5008;NS=2504;DP=24167;EAS_AF=0.1974;AMR_AF=0.0865;AFR_AF=0.1036;EUR_AF=0.1153;SAS_AF=0.1452;AA=C|||;VT=SNP
4	616824	rs67376373	A	G	100	PASS	AC=1118;AF=0.223243;AN=5008;NS=2504;DP=24935;EAS_AF=0.2163;AMR_AF=0.1095;AFR_AF=0.3964;EUR_AF=0.1541;SAS_AF=0.1483;AA=G|||;VT=SNP
4	617843	rs13107358	A	C	100	PASS	AC=873;AF=0.174321;AN=5008;NS=2504;DP=8321;EAS_AF=0.2034;AMR_AF=0.098;AFR_AF=0.2579;EUR_AF=0.1431;SAS_AF=0.1176;AA=C|||;VT=SNP
4	618720	rs9998967	T	C	100	PASS	AC=987;AF=0.197085;AN=5008;NS=2504;DP=19089;EAS_AF=0.2004;AMR_AF=0.1023;AFR_AF=0.3449;EUR_AF=0.1431;SAS_AF=0.1166;AA=C|||;VT=SNP
4	620619	rs28710261	A	C	100	PASS	AC=282;AF=0.0563099;AN=5008;NS=2504;DP=15626;EAS_AF=0.0258;AMR_AF=0.0331;AFR_AF=0.1127;EUR_AF=0.0378;SAS_AF=0.047;AA=a|||;VT=SNP
4	620861	rs10033239	T	C	100	PASS	AC=1284;AF=0.25639;AN=5008;NS=2504;DP=17701;EAS_AF=0.2232;AMR_AF=0.1383;AFR_AF=0.4092;EUR_AF=0.2078;SAS_AF=0.2178;AA=C|||;VT=SNP
4	621516	rs7669178	G	C	100	PASS	AC=4115;AF=0.821685;AN=5008;NS=2504;DP=12316;EAS_AF=0.7966;AMR_AF=0.8746;AFR_AF=0.7057;EUR_AF=0.8837;SAS_AF=0.9029;AA=C|||;VT=SNP
4	622388	rs10031968	C	A	100	PASS	AC=989;AF=0.197484;AN=5008;NS=2504;DP=18266;EAS_AF=0.2044;AMR_AF=0.1009;AFR_AF=0.3442;EUR_AF=0.1441;SAS_AF=0.1155;AA=A|||;VT=SNP
4	623498	rs72613104	T	G	100	PASS	AC=648;AF=0.129393;AN=5008;NS=2504;DP=17142;EAS_AF=0.2044;AMR_AF=0.072;AFR_AF=0.1362;EUR_AF=0.1163;SAS_AF=0.0971;AA=T|||;VT=SNP
4	623680	rs28711586	A	T	100	PASS	AC=1142;AF=0.228035;AN=5008;NS=2504;DP=16577;EAS_AF=0.2252;AMR_AF=0.111;AFR_AF=0.3979;EUR_AF=0.1541;SAS_AF=0.1605;AA=T|||;VT=SNP
4	623959	rs67703486	T	C	100	PASS	AC=865;AF=0.172724;AN=5008;NS=2504;DP=17096;EAS_AF=0.2044;AMR_AF=0.0922;AFR_AF=0.2572;EUR_AF=0.1441;SAS_AF=0.1125;AA=T|||;VT=SNP
4	624897	rs10029928	G	A	100	PASS	AC=990;AF=0.197684;AN=5008;NS=2504;DP=15069;EAS_AF=0.2034;AMR_AF=0.1009;AFR_AF=0.3449;EUR_AF=0.1431;SAS_AF=0.1176;AA=A|||;VT=SNP
4	625859	rs7438471	A	G	100	PASS	AC=990;AF=0.197684;AN=5008;NS=2504;DP=27476;EAS_AF=0.2034;AMR_AF=0.1009;AFR_AF=0.3449;EUR_AF=0.1441;SAS_AF=0.1166;AA=a|||;VT=SNP
4	625962	rs9997286	C	T	100	PASS	AC=987;AF=0.197085;AN=5008;NS=2504;DP=26316;EAS_AF=0.2034;AMR_AF=0.1009;AFR_AF=0.3434;EUR_AF=0.1431;SAS_AF=0.1166;AA=-|||;VT=SNP
4	626497	rs10007206	T	G	100	PASS	AC=767;AF=0.153155;AN=5008;NS=2504;DP=19469;EAS_AF=0.2034;AMR_AF=0.0807;AFR_AF=0.2224;EUR_AF=0.1163;SAS_AF=0.0971;AA=-|||;VT=SNP
4	626803	rs4075653	T	G	100	PASS	AC=991;AF=0.197883;AN=5008;NS=2504;DP=19005;EAS_AF=0.2044;AMR_AF=0.1009;AFR_AF=0.3449;EUR_AF=0.1441;SAS_AF=0.1166;AA=G|||;VT=SNP
4	627388	rs10007497	A	G	100	PASS	AC=989;AF=0.197484;AN=5008;NS=2504;DP=18842;EAS_AF=0.2034;AMR_AF=0.1009;AFR_AF=0.3442;EUR_AF=0.1441;SAS_AF=0.1166;AA=G|||;VT=SNP
4	627514	rs72613105	G	A	100	PASS	AC=645;AF=0.128794;AN=5008;NS=2504;DP=18463;EAS_AF=0.2034;AMR_AF=0.072;AFR_AF=0.1346;EUR_AF=0.1163;SAS_AF=0.0971;AA=G|||;VT=SNP
4	627678	rs28476575	G	A	100	PASS	AC=989;AF=0.197484;AN=5008;NS=2504;DP=17063;EAS_AF=0.2034;AMR_AF=0.1009;AFR_AF=0.3442;EUR_AF=0.1441;SAS_AF=0.1166;AA=A|||;VT=SNP
4	628175	rs28754797	T	G	100	PASS	AC=988;AF=0.197284;AN=5008;NS=2504;DP=14745;EAS_AF=0.2034;AMR_AF=0.1009;AFR_AF=0.3434;EUR_AF=0.1441;SAS_AF=0.1166;AA=G|||;VT=SNP
4	628693	rs72613106	C	T	100	PASS	AC=646;AF=0.128994;AN=5008;NS=2504;DP=16287;EAS_AF=0.2034;AMR_AF=0.072;AFR_AF=0.1354;EUR_AF=0.1163;SAS_AF=0.0971;AA=C|||;VT=SNP
4	629493	rs78918869	C	T	100	PASS	AC=81;AF=0.0161741;AN=5008;NS=2504;DP=19321;EAS_AF=0.0208;AMR_AF=0.0072;AFR_AF=0;EUR_AF=0.0099;SAS_AF=0.046;AA=C|||;VT=SNP
4	633571	rs78667721	G	A	100	PASS	AC=645;AF=0.128794;AN=5008;NS=2504;DP=18065;EAS_AF=0.2044;AMR_AF=0.0749;AFR_AF=0.1316;EUR_AF=0.1163;SAS_AF=0.0982;AA=G|||;VT=SNP
4	634601	rs72613107	G	A	100	PASS	AC=644;AF=0.128594;AN=5008;NS=2504;DP=20328;EAS_AF=0.2044;AMR_AF=0.0749;AFR_AF=0.1309;EUR_AF=0.1173;SAS_AF=0.0971;AA=G|||;VT=SNP
4	635326	rs28469188	A	G	100	PASS	AC=1286;AF=0.256789;AN=5008;NS=2504;DP=16787;EAS_AF=0.3244;AMR_AF=0.1196;AFR_AF=0.4123;EUR_AF=0.1551;SAS_AF=0.1789;AA=G|||;VT=SNP
4	635624	rs59623849	T	C	100	PASS	AC=998;AF=0.199281;AN=5008;NS=2504;DP=16811;EAS_AF=0.2044;AMR_AF=0.1052;AFR_AF=0.3691;EUR_AF=0.1243;SAS_AF=0.1084;AA=C|||;VT=SNP
4	637513	rs73056586	T	G	100	PASS	AC=130;AF=0.0259585;AN=5008;NS=2504;DP=13669;EAS_AF=0.0496;AMR_AF=0.0245;AFR_AF=0.0106;EUR_AF=0.0358;SAS_AF=0.0133;AA=T|||;VT=SNP
4	639670	rs10031745	T	C	100	PASS	AC=1058;AF=0.211262;AN=5008;NS=2504;DP=16789;EAS_AF=0.2054;AMR_AF=0.111;AFR_AF=0.382;EUR_AF=0.1481;SAS_AF=0.1227;AA=C|||;VT=SNP
4	640767	rs10011154	C	G	100	PASS	AC=766;AF=0.152955;AN=5008;NS=2504;DP=15178;EAS_AF=0.2044;AMR_AF=0.0908;AFR_AF=0.1793;EUR_AF=0.1362;SAS_AF=0.1258;AA=C|||;VT=SNP
4	641421	rs3888807	C	T	100	PASS	AC=764;AF=0.152556;AN=5008;NS=2504;DP=16310;EAS_AF=0.2063;AMR_AF=0.0893;AFR_AF=0.1778;EUR_AF=0.1362;SAS_AF=0.1247;AA=C|||;VT=SNP
4	641741	rs28504161	A	G	100	PASS	AC=1024;AF=0.204473;AN=5008;NS=2504;DP=18159;EAS_AF=0.2063;AMR_AF=0.1009;AFR_AF=0.3646;EUR_AF=0.1362;SAS_AF=0.1299;AA=G|||;VT=SNP
4	642389	rs35214302	C	T	100	PASS	AC=1660;AF=0.33147;AN=5008;NS=2504;DP=15472;EAS_AF=0.4653;AMR_AF=0.4467;AFR_AF=0.0393;EUR_AF=0.3698;SAS_AF=0.4673;AA=C|||;VT=SNP
4	642778	rs57794368	C	T	100	PASS	AC=156;AF=0.0311502;AN=5008;NS=2504;DP=14346;EAS_AF=0.0208;AMR_AF=0.0115;AFR_AF=0.0522;EUR_AF=0.0109;SAS_AF=0.0481;AA=C|||;VT=SNP
4	642899	rs28438498	T	C	100	PASS	AC=1003;AF=0.20028;AN=5008;NS=2504;DP=13258;EAS_AF=0.2063;AMR_AF=0.1196;AFR_AF=0.3064;EUR_AF=0.164;SAS_AF=0.1452;AA=C|||;VT=SNP
4	643624	rs72613108	C	T	100	PASS	AC=791;AF=0.157947;AN=5008;NS=2504;DP=15912;EAS_AF=0.2063;AMR_AF=0.0893;AFR_AF=0.1974;EUR_AF=0.1362;SAS_AF=0.1258;AA=C|||;VT=SNP
4	643744	rs28588872	T	C	100	PASS	AC=1133;AF=0.226238;AN=5008;NS=2504;DP=17484;EAS_AF=0.2063;AMR_AF=0.1196;AFR_AF=0.4032;EUR_AF=0.164;SAS_AF=0.1472;AA=C|||;VT=SNP
4	643968	rs28600205	T	C	100	PASS	AC=1131;AF=0.225839;AN=5008;NS=2504;DP=14283;EAS_AF=0.2063;AMR_AF=0.121;AFR_AF=0.4024;EUR_AF=0.164;SAS_AF=0.1452;AA=C|||;VT=SNP
4	643983	rs28380593	C	T	100	PASS	AC=734;AF=0.146565;AN=5008;NS=2504;DP=14957;EAS_AF=0.2063;AMR_AF=0.0879;AFR_AF=0.1551;EUR_AF=0.1362;SAS_AF=0.1258;AA=C|||;VT=SNP
4	644410	rs10023472	C	T	100	PASS	AC=735;AF=0.146765;AN=5008;NS=2504;DP=14615;EAS_AF=0.2063;AMR_AF=0.0879;AFR_AF=0.1558;EUR_AF=0.1362;SAS_AF=0.1258;AA=C|||;VT=SNP
4	644438	rs10027866	A	G	100	PASS	AC=1111;AF=0.221845;AN=5008;NS=2504;DP=14358;EAS_AF=0.2063;AMR_AF=0.1182;AFR_AF=0.388;EUR_AF=0.164;SAS_AF=0.1462;AA=G|||;VT=SNP
4	644704	rs28502612	C	T	100	PASS	AC=1355;AF=0.270567;AN=5008;NS=2504;DP=15385;EAS_AF=0.2272;AMR_AF=0.1354;AFR_AF=0.5076;EUR_AF=0.175;SAS_AF=0.1892;AA=C|||;VT=SNP
4	644815	rs28374488	G	A	100	PASS	AC=1125;AF=0.224641;AN=5008;NS=2504;DP=13558;EAS_AF=0.2063;AMR_AF=0.1196;AFR_AF=0.4024;EUR_AF=0.163;SAS_AF=0.1411;AA=A|||;VT=SNP
4	645279	rs3934459	G	C	100	PASS	AC=1161;AF=0.231829;AN=5008;NS=2504;DP=12681;EAS_AF=0.2639;AMR_AF=0.1167;AFR_AF=0.4047;EUR_AF=0.165;SAS_AF=0.1155;AA=C|||;VT=SNP
4	645300	rs4505760	A	G	100	PASS	AC=1189;AF=0.23742;AN=5008;NS=2504;DP=12994;EAS_AF=0.2649;AMR_AF=0.1167;AFR_AF=0.4054;EUR_AF=0.164;SAS_AF=0.1431;AA=G|||;VT=SNP
4	645548	rs28520978	T	C	100	PASS	AC=1210;AF=0.241613;AN=5008;NS=2504;DP=15078;EAS_AF=0.2312;AMR_AF=0.1239;AFR_AF=0.3986;EUR_AF=0.1759;SAS_AF=0.1912;AA=C|||;VT=SNP
4	645680	rs67030464	A	G	100	PASS	AC=998;AF=0.199281;AN=5008;NS=2504;DP=15202;EAS_AF=0.2083;AMR_AF=0.1081;AFR_AF=0.3109;EUR_AF=0.161;SAS_AF=0.1431;AA=a|||;VT=SNP
4	649876	rs28630797	C	T	100	PASS	AC=845;AF=0.16873;AN=5008;NS=2504;DP=15694;EAS_AF=0.003;AMR_AF=0.121;AFR_AF=0.382;EUR_AF=0.164;SAS_AF=0.09;AA=.|||;VT=SNP
4	650193	rs76455781	G	T	100	PASS	AC=367;AF=0.0732827;AN=5008;NS=2504;DP=14355;EAS_AF=0.2222;AMR_AF=0.013;AFR_AF=0.0008;EUR_AF=0.0249;SAS_AF=0.1104;AA=.|||;VT=SNP
4	659841	rs72613109	C	T	100	PASS	AC=375;AF=0.0748802;AN=5008;NS=2504;DP=16704;EAS_AF=0.2242;AMR_AF=0.0144;AFR_AF=0.0008;EUR_AF=0.0258;SAS_AF=0.1145;AA=.|||;VT=SNP
4	663908	rs28675771	A	G	100	PASS	AC=2744;AF=0.547923;AN=5008;NS=2504;DP=14708;EAS_AF=0.4603;AMR_AF=0.6441;AFR_AF=0.4281;EUR_AF=0.6581;SAS_AF=0.6186;AA=G|||;VT=SNP;EX_TARGET
4	672177	rs28655411	G	C	100	PASS	AC=1427;AF=0.284944;AN=5008;NS=2504;DP=16242;EAS_AF=0.2014;AMR_AF=0.147;AFR_AF=0.5174;EUR_AF=0.1958;SAS_AF=0.2464;AA=g|||;VT=SNP
4	678788	rs9998786	T	C	100	PASS	AC=1128;AF=0.22524;AN=5008;NS=2504;DP=16257;EAS_AF=0.0635;AMR_AF=0.1398;AFR_AF=0.4705;EUR_AF=0.1769;SAS_AF=0.1708;AA=t|||;VT=SNP
4	680843	rs7690350	A	G	100	PASS	AC=1414;AF=0.282348;AN=5008;NS=2504;DP=18010;EAS_AF=0.2569;AMR_AF=0.1499;AFR_AF=0.4629;EUR_AF=0.1978;SAS_AF=0.2454;AA=a|||;VT=SNP
4	685756	rs11248032	C	T	100	PASS	AC=3317;AF=0.66234;AN=5008;NS=2504;DP=12840;EAS_AF=0.7431;AMR_AF=0.8343;AFR_AF=0.3654;EUR_AF=0.7992;SAS_AF=0.7178;AA=C|||;VT=SNP
4	685993	rs35466919	A	G	100	PASS	AC=1580;AF=0.315495;AN=5008;NS=2504;DP=15668;EAS_AF=0.3125;AMR_AF=0.1599;AFR_AF=0.5008;EUR_AF=0.2058;SAS_AF=0.2914;AA=G|||;VT=SNP
4	686563	rs6840253	A	G	100	PASS	AC=1107;AF=0.221046;AN=5008;NS=2504;DP=18110;EAS_AF=0.3046;AMR_AF=0.0692;AFR_AF=0.3169;EUR_AF=0.1233;SAS_AF=0.2137;AA=A|||;VT=SNP
4	688887	rs71602502	T	C	100	PASS	AC=307;AF=0.0613019;AN=5008;NS=2504;DP=17125;EAS_AF=0.0079;AMR_AF=0.0706;AFR_AF=0.0204;EUR_AF=0.1163;SAS_AF=0.1084;AA=T|||;VT=SNP
4	688900	rs28670531	C	G	100	PASS	AC=1927;AF=0.384784;AN=5008;NS=2504;DP=16997;EAS_AF=0.2937;AMR_AF=0.4813;AFR_AF=0.3684;EUR_AF=0.507;SAS_AF=0.3067;AA=C|||;VT=SNP
4	689502	rs4690290	G	C	100	PASS	AC=2375;AF=0.474241;AN=5008;NS=2504;DP=15353;EAS_AF=0.3065;AMR_AF=0.5144;AFR_AF=0.6384;EUR_AF=0.5169;SAS_AF=0.3528;AA=C|||;VT=SNP
4	689644	rs111433148	T	G	100	PASS	AC=346;AF=0.0690895;AN=5008;NS=2504;DP=10026;EAS_AF=0.0119;AMR_AF=0.0504;AFR_AF=0.1634;EUR_AF=0.0447;SAS_AF=0.0389;AA=T|||;VT=SNP
4	689743	rs28605080	G	A	100	PASS	AC=2405;AF=0.480232;AN=5008;NS=2504;DP=16335;EAS_AF=0.3046;AMR_AF=0.5274;AFR_AF=0.649;EUR_AF=0.5268;SAS_AF=0.3517;AA=A|||;VT=SNP
4	690366	rs10000058	A	G	100	PASS	AC=2499;AF=0.499002;AN=5008;NS=2504;DP=14824;EAS_AF=0.3204;AMR_AF=0.5331;AFR_AF=0.6967;EUR_AF=0.5298;SAS_AF=0.3599;AA=G|||;VT=SNP
4	691579	rs28673482	G	A	100	PASS	AC=653;AF=0.130391;AN=5008;NS=2504;DP=17451;EAS_AF=0.0218;AMR_AF=0.1931;AFR_AF=0.2141;EUR_AF=0.1581;SAS_AF=0.0562;AA=G|||;VT=SNP
4	693449	rs4263340	G	A	100	PASS	AC=1164;AF=0.232428;AN=5008;NS=2504;DP=16663;EAS_AF=0.251;AMR_AF=0.2651;AFR_AF=0.1248;EUR_AF=0.3181;SAS_AF=0.2474;AA=G|||;VT=SNP
4	693497	rs4447815	A	G	100	PASS	AC=1522;AF=0.303914;AN=5008;NS=2504;DP=14636;EAS_AF=0.2619;AMR_AF=0.3012;AFR_AF=0.3132;EUR_AF=0.34;SAS_AF=0.2996;AA=G|||;VT=SNP
4	693623	rs11248033	T	C	100	PASS	AC=1184;AF=0.236422;AN=5008;NS=2504;DP=13628;EAS_AF=0.2589;AMR_AF=0.268;AFR_AF=0.1248;EUR_AF=0.328;SAS_AF=0.2474;AA=T|||;VT=SNP
4	693836	rs11248034	A	C	100	PASS	AC=1274;AF=0.254393;AN=5008;NS=2504;DP=13231;EAS_AF=0.2768;AMR_AF=0.2954;AFR_AF=0.1225;EUR_AF=0.3728;SAS_AF=0.2587;AA=A|||;VT=SNP
4	694336	rs62296762	T	C	100	PASS	AC=484;AF=0.0966454;AN=5008;NS=2504;DP=20327;EAS_AF=0.0625;AMR_AF=0.0519;AFR_AF=0.1301;EUR_AF=0.0885;SAS_AF=0.1268;AA=T|||;VT=SNP
4	694613	rs11730652	T	C	100	PASS	AC=3742;AF=0.747204;AN=5008;NS=2504;DP=17325;EAS_AF=0.5159;AMR_AF=0.7219;AFR_AF=0.8442;EUR_AF=0.8579;SAS_AF=0.7587;AA=T|||;VT=SNP
4	695912	rs114649518	T	C	100	PASS	AC=156;AF=0.0311502;AN=5008;NS=2504;DP=17981;EAS_AF=0.0159;AMR_AF=0.0144;AFR_AF=0.0159;EUR_AF=0.0437;SAS_AF=0.0665;AA=T|||;VT=SNP
4	696644	rs58167498	A	G	100	PASS	AC=233;AF=0.0465256;AN=5008;NS=2504;DP=17264;EAS_AF=0.0833;AMR_AF=0.0331;AFR_AF=0.0416;EUR_AF=0.0388;SAS_AF=0.0327;AA=A|||;VT=SNP
4	696848	rs12646225	C	T	100	PASS	AC=822;AF=0.164137;AN=5008;NS=2504;DP=18708;EAS_AF=0.2748;AMR_AF=0.0764;AFR_AF=0.1135;EUR_AF=0.1113;SAS_AF=0.2352;AA=t|||;VT=SNP
4	697196	rs28547545	A	G	100	PASS	AC=1165;AF=0.232628;AN=5008;NS=2504;DP=17973;EAS_AF=0.371;AMR_AF=0.1398;AFR_AF=0.1732;EUR_AF=0.1789;SAS_AF=0.2914;AA=A|||;VT=SNP
4	697371	rs28379067	T	C	100	PASS	AC=994;AF=0.198482;AN=5008;NS=2504;DP=14202;EAS_AF=0.374;AMR_AF=0.111;AFR_AF=0.0885;EUR_AF=0.1561;SAS_AF=0.272;AA=T|||;VT=SNP
4	697604	rs79739589	C	T	100	PASS	AC=192;AF=0.0383387;AN=5008;NS=2504;DP=16061;EAS_AF=0.0863;AMR_AF=0.0389;AFR_AF=0.0023;EUR_AF=0.0427;SAS_AF=0.0327;AA=C|||;VT=SNP
4	697615	rs76057807	G	C	100	PASS	AC=801;AF=0.159944;AN=5008;NS=2504;DP=16046;EAS_AF=0.2857;AMR_AF=0.072;AFR_AF=0.0885;EUR_AF=0.1123;SAS_AF=0.2382;AA=G|||;VT=SNP
4	698292	rs6837180	A	G	100	PASS	AC=3272;AF=0.653355;AN=5008;NS=2504;DP=14260;EAS_AF=0.6012;AMR_AF=0.5202;AFR_AF=0.8101;EUR_AF=0.5905;SAS_AF=0.6544;AA=a|||;VT=SNP
4	698425	rs76936643	C	T	100	PASS	AC=193;AF=0.0385383;AN=5008;NS=2504;DP=13427;EAS_AF=0.0863;AMR_AF=0.0403;AFR_AF=0.0023;EUR_AF=0.0427;SAS_AF=0.0327;AA=C|||;VT=SNP
4	698630	rs111232186	G	A	100	PASS	AC=198;AF=0.0395367;AN=5008;NS=2504;DP=15723;EAS_AF=0.0923;AMR_AF=0.0389;AFR_AF=0.0023;EUR_AF=0.0427;SAS_AF=0.0327;AA=G|||;VT=SNP
4	698678	rs28639727	T	C	100	PASS	AC=4603;AF=0.919129;AN=5008;NS=2504;DP=15819;EAS_AF=0.9504;AMR_AF=0.9121;AFR_AF=0.9546;EUR_AF=0.9205;SAS_AF=0.8425;AA=C|||;VT=SNP
4	699052	rs111792032	A	C	100	PASS	AC=275;AF=0.0549121;AN=5008;NS=2504;DP=17313;EAS_AF=0.0863;AMR_AF=0.0504;AFR_AF=0.0537;EUR_AF=0.0487;SAS_AF=0.0337;AA=C|||;VT=SNP
4	699216	rs74282736	C	T	100	PASS	AC=190;AF=0.0379393;AN=5008;NS=2504;DP=13471;EAS_AF=0.0863;AMR_AF=0.0403;AFR_AF=0.0008;EUR_AF=0.0427;SAS_AF=0.0317;AA=C|||;VT=SNP
4	699217	rs79086820	G	C	100	PASS	AC=577;AF=0.115216;AN=5008;NS=2504;DP=13519;EAS_AF=0.1319;AMR_AF=0.0576;AFR_AF=0.1452;EUR_AF=0.0815;SAS_AF=0.1329;AA=G|||;VT=SNP
4	699345	rs11939772	G	C	100	PASS	AC=621;AF=0.124002;AN=5008;NS=2504;DP=10816;EAS_AF=0.131;AMR_AF=0.0605;AFR_AF=0.1778;EUR_AF=0.0815;SAS_AF=0.1329;AA=G|||;VT=SNP
4	699645	rs80100206	C	T	100	PASS	AC=386;AF=0.0770767;AN=5008;NS=2504;DP=7080;EAS_AF=0.131;AMR_AF=0.0403;AFR_AF=0.0106;EUR_AF=0.0815;SAS_AF=0.1329;AA=C|||;VT=SNP
4	700212	rs141728233	G	A	100	PASS	AC=494;AF=0.0986422;AN=5008;NS=2504;DP=15112;EAS_AF=0.1696;AMR_AF=0.0937;AFR_AF=0.0076;EUR_AF=0.1044;SAS_AF=0.1462;AA=-|||;VT=SNP
4	700829	rs72501957	T	C	100	PASS	AC=193;AF=0.0385383;AN=5008;NS=2504;DP=17630;EAS_AF=0.0853;AMR_AF=0.0389;AFR_AF=0.0038;EUR_AF=0.0427;SAS_AF=0.0327;AA=C|||;VT=SNP
4	701041	rs75751670	G	A	100	PASS	AC=578;AF=0.115415;AN=5008;NS=2504;DP=16097;EAS_AF=0.1329;AMR_AF=0.0576;AFR_AF=0.1452;EUR_AF=0.0815;SAS_AF=0.1329;AA=G|||;VT=SNP
4	701052	rs77554117	G	C	100	PASS	AC=194;AF=0.038738;AN=5008;NS=2504;DP=16018;EAS_AF=0.0853;AMR_AF=0.0389;AFR_AF=0.0045;EUR_AF=0.0427;SAS_AF=0.0327;AA=C|||;VT=SNP
4	701896	rs12647181	A	G	100	PASS	AC=524;AF=0.104633;AN=5008;NS=2504;DP=14800;EAS_AF=0.1329;AMR_AF=0.0548;AFR_AF=0.1036;EUR_AF=0.0845;SAS_AF=0.1329;AA=A|||;VT=SNP
4	702169	rs73219293	G	A	100	PASS	AC=1024;AF=0.204473;AN=5008;NS=2504;DP=17603;EAS_AF=0.2093;AMR_AF=0.2392;AFR_AF=0.0991;EUR_AF=0.2734;SAS_AF=0.2464;AA=G|||;VT=SNP
4	702767	rs55948606	T	C	100	PASS	AC=1810;AF=0.361422;AN=5008;NS=2504;DP=19570;EAS_AF=0.3581;AMR_AF=0.3141;AFR_AF=0.2905;EUR_AF=0.3996;SAS_AF=0.455;AA=C|||;VT=SNP
4	702843	rs7663102	C	T	100	PASS	AC=191;AF=0.038139;AN=5008;NS=2504;DP=20730;EAS_AF=0.0159;AMR_AF=0.0231;AFR_AF=0.0348;EUR_AF=0.0437;SAS_AF=0.0706;AA=C|||;VT=SNP
4	702972	rs56011263	T	C	100	PASS	AC=1805;AF=0.360423;AN=5008;NS=2504;DP=22032;EAS_AF=0.3601;AMR_AF=0.3156;AFR_AF=0.2852;EUR_AF=0.3996;SAS_AF=0.454;AA=C|||;VT=SNP
4	703607	rs4690186	G	A	100	PASS	AC=1200;AF=0.239617;AN=5008;NS=2504;DP=20416;EAS_AF=0.2262;AMR_AF=0.2565;AFR_AF=0.121;EUR_AF=0.3181;SAS_AF=0.3211;AA=A|||;VT=SNP
4	703712	rs4690292	A	G	100	PASS	AC=1149;AF=0.229433;AN=5008;NS=2504;DP=20859;EAS_AF=0.2252;AMR_AF=0.2493;AFR_AF=0.0915;EUR_AF=0.3171;SAS_AF=0.316;AA=A|||;VT=SNP
4	703813	rs4690187	C	T	100	PASS	AC=1248;AF=0.249201;AN=5008;NS=2504;DP=17441;EAS_AF=0.2282;AMR_AF=0.2579;AFR_AF=0.1551;EUR_AF=0.3181;SAS_AF=0.3211;AA=C|||;VT=SNP
4	703929	rs10020614	C	T	100	PASS	AC=549;AF=0.109625;AN=5008;NS=2504;DP=17714;EAS_AF=0.1329;AMR_AF=0.0548;AFR_AF=0.1248;EUR_AF=0.0815;SAS_AF=0.1329;AA=C|||;VT=SNP
4	703930	rs4690188	G	C	100	PASS	AC=1155;AF=0.230631;AN=5008;NS=2504;DP=17660;EAS_AF=0.2272;AMR_AF=0.2493;AFR_AF=0.093;EUR_AF=0.3171;SAS_AF=0.318;AA=G|||;VT=SNP
4	704602	rs13136122	A	G	100	PASS	AC=1125;AF=0.224641;AN=5008;NS=2504;DP=14436;EAS_AF=0.1806;AMR_AF=0.1916;AFR_AF=0.2723;EUR_AF=0.2237;SAS_AF=0.2301;AA=A|||;VT=SNP
4	705074	rs11734460	C	T	100	PASS	AC=1241;AF=0.247804;AN=5008;NS=2504;DP=12530;EAS_AF=0.2252;AMR_AF=0.2579;AFR_AF=0.1528;EUR_AF=0.3171;SAS_AF=0.3211;AA=C|||;VT=SNP
4	705608	rs11940788	G	A	100	PASS	AC=1240;AF=0.247604;AN=5008;NS=2504;DP=12076;EAS_AF=0.2252;AMR_AF=0.2579;AFR_AF=0.152;EUR_AF=0.3171;SAS_AF=0.3211;AA=A|||;VT=SNP
4	705629	rs150537577	A	G	100	PASS	AC=564;AF=0.11262;AN=5008;NS=2504;DP=11280;EAS_AF=0.1329;AMR_AF=0.0562;AFR_AF=0.1354;EUR_AF=0.0815;SAS_AF=0.1329;AA=A|||;VT=SNP
4	705884	rs79839061	G	A	100	PASS	AC=563;AF=0.11242;AN=5008;NS=2504;DP=15533;EAS_AF=0.1329;AMR_AF=0.0562;AFR_AF=0.1346;EUR_AF=0.0815;SAS_AF=0.1329;AA=G|||;VT=SNP
4	706034	rs73219300	A	T	100	PASS	AC=140;AF=0.0279553;AN=5008;NS=2504;DP=15596;EAS_AF=0.0159;AMR_AF=0.0144;AFR_AF=0.0015;EUR_AF=0.0437;SAS_AF=0.0695;AA=A|||;VT=SNP
4	706101	rs4690293	A	G	100	PASS	AC=1192;AF=0.238019;AN=5008;NS=2504;DP=16668;EAS_AF=0.2252;AMR_AF=0.255;AFR_AF=0.1172;EUR_AF=0.3171;SAS_AF=0.3211;AA=A|||;VT=SNP
4	706390	rs142970000	C	T	100	PASS	AC=115;AF=0.0229633;AN=5008;NS=2504;DP=14847;EAS_AF=0.004;AMR_AF=0.013;AFR_AF=0.0015;EUR_AF=0.0437;SAS_AF=0.0573;AA=C|||;VT=SNP
4	706700	rs35734242	T	C	100	PASS	AC=2002;AF=0.39976;AN=5008;NS=2504;DP=17257;EAS_AF=0.4454;AMR_AF=0.3545;AFR_AF=0.2935;EUR_AF=0.4414;SAS_AF=0.4857;AA=C|||;VT=SNP
4	706740	rs73221103	T	C	100	PASS	AC=1239;AF=0.247404;AN=5008;NS=2504;DP=15631;EAS_AF=0.2262;AMR_AF=0.2565;AFR_AF=0.1513;EUR_AF=0.3171;SAS_AF=0.3211;AA=C|||;VT=SNP
4	707600	rs73221106	G	A	100	PASS	AC=146;AF=0.0291534;AN=5008;NS=2504;DP=15899;EAS_AF=0.0159;AMR_AF=0.0159;AFR_AF=0.0045;EUR_AF=0.0437;SAS_AF=0.0706;AA=G|||;VT=SNP
4	708242	rs28743077	C	T	100	PASS	AC=748;AF=0.149361;AN=5008;NS=2504;DP=19194;EAS_AF=0.2192;AMR_AF=0.0893;AFR_AF=0.1377;EUR_AF=0.1243;SAS_AF=0.1616;AA=C|||;VT=SNP
4	712048	rs34910327	G	A	100	PASS	AC=802;AF=0.160144;AN=5008;NS=2504;DP=12984;EAS_AF=0.1696;AMR_AF=0.3314;AFR_AF=0.1157;EUR_AF=0.2038;SAS_AF=0.044;AA=G|||;VT=SNP
4	712222	rs4076064	T	C	100	PASS	AC=1488;AF=0.297125;AN=5008;NS=2504;DP=17204;EAS_AF=0.1786;AMR_AF=0.2032;AFR_AF=0.5439;EUR_AF=0.2217;SAS_AF=0.2301;AA=T|||;VT=SNP
4	712650	rs73221109	G	A	100	PASS	AC=345;AF=0.0688898;AN=5008;NS=2504;DP=19805;EAS_AF=0.0526;AMR_AF=0.0807;AFR_AF=0.0045;EUR_AF=0.0775;SAS_AF=0.1554;AA=G|||;VT=SNP
4	712863	rs12504026	G	C	100	PASS	AC=1251;AF=0.2498;AN=5008;NS=2504;DP=15576;EAS_AF=0.2272;AMR_AF=0.2594;AFR_AF=0.1581;EUR_AF=0.3171;SAS_AF=0.3211;AA=C|||;VT=SNP
4	712864	rs113663222	C	T	100	PASS	AC=204;AF=0.0407348;AN=5008;NS=2504;DP=15509;EAS_AF=0.0873;AMR_AF=0.0447;AFR_AF=0.0038;EUR_AF=0.0467;SAS_AF=0.0337;AA=C|||;VT=SNP
4	713068	rs74282738	T	C	100	PASS	AC=204;AF=0.0407348;AN=5008;NS=2504;DP=18459;EAS_AF=0.0873;AMR_AF=0.0447;AFR_AF=0.0038;EUR_AF=0.0467;SAS_AF=0.0337;AA=T|||;VT=SNP
4	713106	rs79047899	C	T	100	PASS	AC=208;AF=0.0415335;AN=5008;NS=2504;DP=20729;EAS_AF=0.0883;AMR_AF=0.0447;AFR_AF=0.0053;EUR_AF=0.0467;SAS_AF=0.0348;AA=C|||;VT=SNP
4	713920	rs12374317	G	T	100	PASS	AC=1144;AF=0.228435;AN=5008;NS=2504;DP=18088;EAS_AF=0.2262;AMR_AF=0.2493;AFR_AF=0.087;EUR_AF=0.3171;SAS_AF=0.316;AA=g|||;VT=SNP
4	714019	rs11248035	G	A	100	PASS	AC=1238;AF=0.247204;AN=5008;NS=2504;DP=16190;EAS_AF=0.2272;AMR_AF=0.2579;AFR_AF=0.1483;EUR_AF=0.3181;SAS_AF=0.3211;AA=g|||;VT=SNP
4	714215	rs12374324	G	A	100	PASS	AC=993;AF=0.198283;AN=5008;NS=2504;DP=15156;EAS_AF=0.2103;AMR_AF=0.2334;AFR_AF=0.0787;EUR_AF=0.2724;SAS_AF=0.2464;AA=g|||;VT=SNP
4	714367	rs11248036	A	G	100	PASS	AC=1229;AF=0.245407;AN=5008;NS=2504;DP=13302;EAS_AF=0.2302;AMR_AF=0.2579;AFR_AF=0.1483;EUR_AF=0.3161;SAS_AF=0.3108;AA=a|||;VT=SNP
4	714936	rs12510790	A	G	100	PASS	AC=3532;AF=0.705272;AN=5008;NS=2504;DP=18339;EAS_AF=0.624;AMR_AF=0.5634;AFR_AF=0.8585;EUR_AF=0.668;SAS_AF=0.7209;AA=G|||;VT=SNP
4	716248	rs10452329	T	C	100	PASS	AC=1982;AF=0.395767;AN=5008;NS=2504;DP=14664;EAS_AF=0.3105;AMR_AF=0.2565;AFR_AF=0.6309;EUR_AF=0.3022;SAS_AF=0.3609;AA=T|||;VT=SNP
4	717613	rs78140996	C	T	100	PASS	AC=205;AF=0.0409345;AN=5008;NS=2504;DP=16753;EAS_AF=0.0883;AMR_AF=0.0447;AFR_AF=0.0038;EUR_AF=0.0467;SAS_AF=0.0337;AA=c|||;VT=SNP
4	718590	rs112926042	C	T	100	PASS	AC=1139;AF=0.227436;AN=5008;NS=2504;DP=15621;EAS_AF=0.2242;AMR_AF=0.245;AFR_AF=0.0923;EUR_AF=0.3111;SAS_AF=0.3149;AA=c|||;VT=SNP
4	718868	rs73221113	G	A	100	PASS	AC=149;AF=0.0297524;AN=5008;NS=2504;DP=17559;EAS_AF=0.0159;AMR_AF=0.0159;AFR_AF=0.0083;EUR_AF=0.0437;SAS_AF=0.0685;AA=G|||;VT=SNP
4	719287	rs9328756	G	T	100	PASS	AC=2049;AF=0.409145;AN=5008;NS=2504;DP=13821;EAS_AF=0.3115;AMR_AF=0.2594;AFR_AF=0.68;EUR_AF=0.3012;SAS_AF=0.3609;AA=G|||;VT=SNP
4	719660	rs4690294	A	G	100	PASS	AC=1152;AF=0.230032;AN=5008;NS=2504;DP=13488;EAS_AF=0.2242;AMR_AF=0.2493;AFR_AF=0.093;EUR_AF=0.3181;SAS_AF=0.317;AA=G|||;VT=SNP
4	719715	rs4690295	A	G	100	PASS	AC=1152;AF=0.230032;AN=5008;NS=2504;DP=12722;EAS_AF=0.2242;AMR_AF=0.2493;AFR_AF=0.093;EUR_AF=0.3181;SAS_AF=0.317;AA=G|||;VT=SNP
4	720306	rs73221115	T	C	100	PASS	AC=139;AF=0.0277556;AN=5008;NS=2504;DP=17900;EAS_AF=0.0159;AMR_AF=0.013;AFR_AF=0.0015;EUR_AF=0.0437;SAS_AF=0.0695;AA=t|||;VT=SNP
4	720508	rs7438761	C	G	100	PASS	AC=3493;AF=0.697484;AN=5008;NS=2504;DP=19155;EAS_AF=0.623;AMR_AF=0.5605;AFR_AF=0.8351;EUR_AF=0.666;SAS_AF=0.7178;AA=g|||;VT=SNP
4	720681	rs73221116	G	A	100	PASS	AC=116;AF=0.0231629;AN=5008;NS=2504;DP=16392;EAS_AF=0.006;AMR_AF=0.013;AFR_AF=0.0015;EUR_AF=0.0437;SAS_AF=0.0562;AA=g|||;VT=SNP
4	721340	rs73221117	T	G	100	PASS	AC=149;AF=0.0297524;AN=5008;NS=2504;DP=17929;EAS_AF=0.0159;AMR_AF=0.0144;AFR_AF=0.0083;EUR_AF=0.0437;SAS_AF=0.0695;AA=t|||;VT=SNP
4	721565	rs13116048	G	A	100	PASS	AC=2277;AF=0.454673;AN=5008;NS=2504;DP=20635;EAS_AF=0.3968;AMR_AF=0.3098;AFR_AF=0.702;EUR_AF=0.3479;SAS_AF=0.3926;AA=G|||;VT=SNP
4	722306	rs73221120	G	A	100	PASS	AC=139;AF=0.0277556;AN=5008;NS=2504;DP=17787;EAS_AF=0.0159;AMR_AF=0.013;AFR_AF=0.0015;EUR_AF=0.0437;SAS_AF=0.0695;AA=G|||;VT=SNP
4	722598	rs73221121	C	T	100	PASS	AC=993;AF=0.198283;AN=5008;NS=2504;DP=13946;EAS_AF=0.2083;AMR_AF=0.2378;AFR_AF=0.0711;EUR_AF=0.2793;SAS_AF=0.2485;AA=C|||;VT=SNP
4	723665	rs78838194	C	T	100	PASS	AC=428;AF=0.0854633;AN=5008;NS=2504;DP=18176;EAS_AF=0.1329;AMR_AF=0.0403;AFR_AF=0.0431;EUR_AF=0.0795;SAS_AF=0.1319;AA=C|||;VT=SNP
4	723882	rs4317149	T	C	100	PASS	AC=3591;AF=0.717053;AN=5008;NS=2504;DP=14275;EAS_AF=0.624;AMR_AF=0.5677;AFR_AF=0.8623;EUR_AF=0.666;SAS_AF=0.7751;AA=C|||;VT=SNP
4	724061	rs11735280	G	C	100	PASS	AC=1154;AF=0.230431;AN=5008;NS=2504;DP=15676;EAS_AF=0.2262;AMR_AF=0.2493;AFR_AF=0.0915;EUR_AF=0.3191;SAS_AF=0.318;AA=C|||;VT=SNP
4	724569	rs78196820	C	T	100	PASS	AC=262;AF=0.0523163;AN=5008;NS=2504;DP=18011;EAS_AF=0.0883;AMR_AF=0.0447;AFR_AF=0.0461;EUR_AF=0.0477;SAS_AF=0.0337;AA=c|||;VT=SNP
4	724884	rs11553326	C	T	100	PASS	AC=152;AF=0.0303514;AN=5008;NS=2504;DP=15172;EAS_AF=0.0159;AMR_AF=0.0159;AFR_AF=0.0091;EUR_AF=0.0447;SAS_AF=0.0695;AA=C|||;VT=SNP
4	725109	rs56121601	G	T	100	PASS	AC=182;AF=0.0363419;AN=5008;NS=2504;DP=14556;EAS_AF=0.0169;AMR_AF=0.0173;AFR_AF=0.025;EUR_AF=0.0457;SAS_AF=0.0757;AA=G|||;VT=SNP
4	726202	rs73221123	C	T	100	PASS	AC=156;AF=0.0311502;AN=5008;NS=2504;DP=9947;EAS_AF=0.0159;AMR_AF=0.0144;AFR_AF=0.0015;EUR_AF=0.0437;SAS_AF=0.0859;AA=C|||;VT=SNP
4	726322	rs10034650	G	A	100	PASS	AC=2167;AF=0.432708;AN=5008;NS=2504;DP=13311;EAS_AF=0.3095;AMR_AF=0.2695;AFR_AF=0.7231;EUR_AF=0.3012;SAS_AF=0.4182;AA=G|||;VT=SNP
4	726725	rs74764949	C	T	100	PASS	AC=205;AF=0.0409345;AN=5008;NS=2504;DP=16891;EAS_AF=0.0893;AMR_AF=0.0447;AFR_AF=0.003;EUR_AF=0.0467;SAS_AF=0.0337;AA=C|||;VT=SNP
4	726956	rs73221124	A	G	100	PASS	AC=1153;AF=0.230232;AN=5008;NS=2504;DP=16838;EAS_AF=0.2232;AMR_AF=0.2493;AFR_AF=0.0923;EUR_AF=0.3181;SAS_AF=0.32;AA=G|||;VT=SNP
4	727153	rs34434107	C	T	100	PASS	AC=2137;AF=0.426717;AN=5008;NS=2504;DP=16551;EAS_AF=0.3095;AMR_AF=0.2608;AFR_AF=0.705;EUR_AF=0.3012;SAS_AF=0.4182;AA=C|||;VT=SNP
4	727695	rs73221126	A	C	100	PASS	AC=239;AF=0.0477236;AN=5008;NS=2504;DP=20542;EAS_AF=0.0159;AMR_AF=0.0202;AFR_AF=0.0734;EUR_AF=0.0437;SAS_AF=0.0695;AA=C|||;VT=SNP
4	727939	rs73221127	C	G	100	PASS	AC=139;AF=0.0277556;AN=5008;NS=2504;DP=20574;EAS_AF=0.0159;AMR_AF=0.013;AFR_AF=0.0015;EUR_AF=0.0437;SAS_AF=0.0695;AA=C|||;VT=SNP
4	728111	rs73221128	C	T	100	PASS	AC=158;AF=0.0315495;AN=5008;NS=2504;DP=17246;EAS_AF=0.0159;AMR_AF=0.0159;AFR_AF=0.0144;EUR_AF=0.0437;SAS_AF=0.0695;AA=C|||;VT=SNP
4	729066	rs7672212	G	T	100	PASS	AC=4608;AF=0.920128;AN=5008;NS=2504;DP=19562;EAS_AF=0.9474;AMR_AF=0.9092;AFR_AF=0.9629;EUR_AF=0.9205;SAS_AF=0.8415;AA=T|||;VT=SNP
4	729104	rs13142139	C	T	100	PASS	AC=1016;AF=0.202875;AN=5008;NS=2504;DP=19844;EAS_AF=0.3244;AMR_AF=0.3473;AFR_AF=0.0946;EUR_AF=0.2565;SAS_AF=0.0665;AA=C|||;VT=SNP
4	729219	rs142530150	C	T	100	PASS	AC=149;AF=0.0297524;AN=5008;NS=2504;DP=17846;EAS_AF=0.0159;AMR_AF=0.0144;AFR_AF=0.0083;EUR_AF=0.0437;SAS_AF=0.0695;AA=C|||;VT=SNP
4	729290	rs7672618	G	A	100	PASS	AC=1825;AF=0.364417;AN=5008;NS=2504;DP=18634;EAS_AF=0.3095;AMR_AF=0.2565;AFR_AF=0.4713;EUR_AF=0.3012;SAS_AF=0.4182;AA=G|||;VT=SNP
4	729603	rs73221129	A	G	100	PASS	AC=1685;AF=0.336462;AN=5008;NS=2504;DP=12596;EAS_AF=0.3125;AMR_AF=0.304;AFR_AF=0.3411;EUR_AF=0.3628;SAS_AF=0.3507;AA=G|||;VT=SNP
4	729655	rs79713586	A	T	100	PASS	AC=430;AF=0.0858626;AN=5008;NS=2504;DP=12508;EAS_AF=0.13;AMR_AF=0.0403;AFR_AF=0.0045;EUR_AF=0.0805;SAS_AF=0.1881;AA=A|||;VT=SNP
4	729834	rs10008911	C	T	100	PASS	AC=4597;AF=0.917931;AN=5008;NS=2504;DP=12404;EAS_AF=0.9474;AMR_AF=0.9092;AFR_AF=0.9546;EUR_AF=0.9205;SAS_AF=0.8415;AA=T|||;VT=SNP
4	729984	rs79832740	A	C	100	PASS	AC=202;AF=0.0403355;AN=5008;NS=2504;DP=11218;EAS_AF=0.0893;AMR_AF=0.0432;AFR_AF=0.003;EUR_AF=0.0447;SAS_AF=0.0337;AA=g|||;VT=SNP
4	730139	rs13110907	C	T	100	PASS	AC=4597;AF=0.917931;AN=5008;NS=2504;DP=14850;EAS_AF=0.9474;AMR_AF=0.9092;AFR_AF=0.9546;EUR_AF=0.9205;SAS_AF=0.8415;AA=t|||;VT=SNP
4	731512	rs73221131	C	T	100	PASS	AC=156;AF=0.0311502;AN=5008;NS=2504;DP=20806;EAS_AF=0.0159;AMR_AF=0.0159;AFR_AF=0.0121;EUR_AF=0.0447;SAS_AF=0.0695;AA=C|||;VT=SNP
4	731603	rs77221077	G	T	100	PASS	AC=201;AF=0.0401358;AN=5008;NS=2504;DP=16736;EAS_AF=0.0883;AMR_AF=0.0432;AFR_AF=0.0023;EUR_AF=0.0457;SAS_AF=0.0337;AA=G|||;VT=SNP
4	731895	rs78528162	G	C	100	PASS	AC=202;AF=0.0403355;AN=5008;NS=2504;DP=15811;EAS_AF=0.0893;AMR_AF=0.0432;AFR_AF=0.003;EUR_AF=0.0447;SAS_AF=0.0337;AA=G|||;VT=SNP
4	731905	rs73221135	C	T	100	PASS	AC=155;AF=0.0309505;AN=5008;NS=2504;DP=15590;EAS_AF=0.0159;AMR_AF=0.0144;AFR_AF=0.0121;EUR_AF=0.0447;SAS_AF=0.0695;AA=C|||;VT=SNP
4	732261	rs4690296	A	G	100	PASS	AC=412;AF=0.0822684;AN=5008;NS=2504;DP=14858;EAS_AF=0.0526;AMR_AF=0.0937;AFR_AF=0.0454;EUR_AF=0.0785;SAS_AF=0.1585;AA=A|||;VT=SNP
4	732278	rs73221137	C	A	100	PASS	AC=145;AF=0.0289537;AN=5008;NS=2504;DP=13707;EAS_AF=0.0159;AMR_AF=0.0144;AFR_AF=0.0053;EUR_AF=0.0437;SAS_AF=0.0695;AA=C|||;VT=SNP
4	732299	rs4690297	G	A	100	PASS	AC=410;AF=0.081869;AN=5008;NS=2504;DP=12093;EAS_AF=0.0526;AMR_AF=0.0908;AFR_AF=0.0454;EUR_AF=0.0785;SAS_AF=0.1585;AA=G|||;VT=SNP
4	732899	rs4690189	T	G	100	PASS	AC=1331;AF=0.265775;AN=5008;NS=2504;DP=19301;EAS_AF=0.2073;AMR_AF=0.245;AFR_AF=0.3306;EUR_AF=0.2714;SAS_AF=0.2474;AA=T|||;VT=SNP
4	733045	rs11723111	G	A	100	PASS	AC=1008;AF=0.201278;AN=5008;NS=2504;DP=17298;EAS_AF=0.3254;AMR_AF=0.3473;AFR_AF=0.0885;EUR_AF=0.2555;SAS_AF=0.0665;AA=G|||;VT=SNP
4	733140	rs73221138	C	T	100	PASS	AC=145;AF=0.0289537;AN=5008;NS=2504;DP=17297;EAS_AF=0.002;AMR_AF=0.0476;AFR_AF=0.0083;EUR_AF=0.0825;SAS_AF=0.0164;AA=C|||;VT=SNP
4	733221	rs10004172	C	A	100	PASS	AC=1327;AF=0.264976;AN=5008;NS=2504;DP=19064;EAS_AF=0.2073;AMR_AF=0.245;AFR_AF=0.3275;EUR_AF=0.2714;SAS_AF=0.2474;AA=C|||;VT=SNP
4	733334	rs13133410	C	T	100	PASS	AC=1012;AF=0.202077;AN=5008;NS=2504;DP=19969;EAS_AF=0.3254;AMR_AF=0.3473;AFR_AF=0.0885;EUR_AF=0.2594;SAS_AF=0.0665;AA=C|||;VT=SNP
4	733498	rs78036858	C	T	100	PASS	AC=220;AF=0.0439297;AN=5008;NS=2504;DP=19678;EAS_AF=0.0883;AMR_AF=0.0519;AFR_AF=0.0053;EUR_AF=0.0507;SAS_AF=0.0378;AA=C|||;VT=SNP
4	733630	rs77052907	G	A	100	PASS	AC=123;AF=0.0245607;AN=5008;NS=2504;DP=17218;EAS_AF=0.0615;AMR_AF=0.0259;AFR_AF=0.0008;EUR_AF=0.0189;SAS_AF=0.0235;AA=G|||;VT=SNP
4	733733	rs78900947	G	A	100	PASS	AC=270;AF=0.0539137;AN=5008;NS=2504;DP=20775;EAS_AF=0.0883;AMR_AF=0.049;AFR_AF=0.0522;EUR_AF=0.0447;SAS_AF=0.0337;AA=G|||;VT=SNP
4	734351	rs11729193	A	G	100	PASS	AC=2069;AF=0.413139;AN=5008;NS=2504;DP=15690;EAS_AF=0.5337;AMR_AF=0.5865;AFR_AF=0.2148;EUR_AF=0.5308;SAS_AF=0.3129;AA=A|||;VT=SNP
4	734603	rs11248037	C	T	100	PASS	AC=1025;AF=0.204673;AN=5008;NS=2504;DP=19352;EAS_AF=0.3264;AMR_AF=0.3473;AFR_AF=0.0976;EUR_AF=0.2594;SAS_AF=0.0665;AA=C|||;VT=SNP
4	734677	rs747504	G	A	100	PASS	AC=2155;AF=0.430312;AN=5008;NS=2504;DP=17711;EAS_AF=0.3651;AMR_AF=0.3991;AFR_AF=0.4281;EUR_AF=0.4374;SAS_AF=0.5153;AA=A|||;VT=SNP
4	735150	rs4234853	G	A	100	PASS	AC=972;AF=0.194089;AN=5008;NS=2504;DP=20213;EAS_AF=0.2073;AMR_AF=0.232;AFR_AF=0.0666;EUR_AF=0.2704;SAS_AF=0.2474;AA=G|||;VT=SNP
4	735486	rs111652071	C	T	100	PASS	AC=200;AF=0.0399361;AN=5008;NS=2504;DP=17229;EAS_AF=0.0883;AMR_AF=0.0432;AFR_AF=0.0023;EUR_AF=0.0447;SAS_AF=0.0337;AA=C|||;VT=SNP
4	735751	rs17777946	A	G	100	PASS	AC=139;AF=0.0277556;AN=5008;NS=2504;DP=16404;EAS_AF=0.0159;AMR_AF=0.013;AFR_AF=0.0015;EUR_AF=0.0437;SAS_AF=0.0695;AA=A|||;VT=SNP
4	735974	rs12505220	C	T	100	PASS	AC=972;AF=0.194089;AN=5008;NS=2504;DP=12514;EAS_AF=0.2073;AMR_AF=0.232;AFR_AF=0.0666;EUR_AF=0.2704;SAS_AF=0.2474;AA=C|||;VT=SNP
4	736054	rs12502944	G	A	100	PASS	AC=972;AF=0.194089;AN=5008;NS=2504;DP=14420;EAS_AF=0.2073;AMR_AF=0.232;AFR_AF=0.0666;EUR_AF=0.2704;SAS_AF=0.2474;AA=G|||;VT=SNP
4	736485	rs55990625	C	T	100	PASS	AC=966;AF=0.192891;AN=5008;NS=2504;DP=17429;EAS_AF=0.2083;AMR_AF=0.2262;AFR_AF=0.0651;EUR_AF=0.2634;SAS_AF=0.2536;AA=C|||;VT=SNP
4	736626	rs12643640	G	T	100	PASS	AC=1033;AF=0.20627;AN=5008;NS=2504;DP=17527;EAS_AF=0.3274;AMR_AF=0.3501;AFR_AF=0.0968;EUR_AF=0.2594;SAS_AF=0.0726;AA=G|||;VT=SNP
4	737596	rs2279174	C	T	100	PASS	AC=400;AF=0.0798722;AN=5008;NS=2504;DP=16523;EAS_AF=0.0595;AMR_AF=0.0865;AFR_AF=0.0378;EUR_AF=0.0785;SAS_AF=0.1544;AA=C|||;VT=SNP
4	738275	rs56187241	C	T	100	PASS	AC=506;AF=0.101038;AN=5008;NS=2504;DP=15254;EAS_AF=0.0169;AMR_AF=0.0259;AFR_AF=0.2693;EUR_AF=0.0447;SAS_AF=0.0716;AA=C|||;VT=SNP
4	741588	rs74218125	A	G	100	PASS	AC=202;AF=0.0403355;AN=5008;NS=2504;DP=15121;EAS_AF=0.0883;AMR_AF=0.0432;AFR_AF=0.003;EUR_AF=0.0447;SAS_AF=0.0348;AA=A|||;VT=SNP
4	741742	rs7376288	T	C	100	PASS	AC=3257;AF=0.650359;AN=5008;NS=2504;DP=13967;EAS_AF=0.6974;AMR_AF=0.7464;AFR_AF=0.5779;EUR_AF=0.6998;SAS_AF=0.5808;AA=C|||;VT=SNP
4	742078	rs56118250	C	A	100	PASS	AC=560;AF=0.111821;AN=5008;NS=2504;DP=13917;EAS_AF=0.0159;AMR_AF=0.0274;AFR_AF=0.3109;EUR_AF=0.0447;SAS_AF=0.0706;AA=C|||;VT=SNP
4	742465	rs4690190	A	G	100	PASS	AC=419;AF=0.0836661;AN=5008;NS=2504;DP=16994;EAS_AF=0.0595;AMR_AF=0.0908;AFR_AF=0.0469;EUR_AF=0.0785;SAS_AF=0.1585;AA=A|||;VT=SNP
4	742572	rs4690301	T	C	100	PASS	AC=1041;AF=0.207867;AN=5008;NS=2504;DP=16235;EAS_AF=0.3254;AMR_AF=0.3458;AFR_AF=0.1135;EUR_AF=0.2575;SAS_AF=0.0654;AA=T|||;VT=SNP
4	742591	rs10213001	G	A	100	PASS	AC=567;AF=0.113219;AN=5008;NS=2504;DP=16024;EAS_AF=0.0159;AMR_AF=0.0274;AFR_AF=0.3169;EUR_AF=0.0437;SAS_AF=0.0706;AA=G|||;VT=SNP
4	742592	rs10213196	C	T	100	PASS	AC=567;AF=0.113219;AN=5008;NS=2504;DP=16119;EAS_AF=0.0159;AMR_AF=0.0274;AFR_AF=0.3169;EUR_AF=0.0437;SAS_AF=0.0706;AA=C|||;VT=SNP
4	742705	rs4690191	C	T	100	PASS	AC=1040;AF=0.207668;AN=5008;NS=2504;DP=14555;EAS_AF=0.3244;AMR_AF=0.3458;AFR_AF=0.1135;EUR_AF=0.2575;SAS_AF=0.0654;AA=C|||;VT=SNP
4	742909	rs78564282	C	A	100	PASS	AC=200;AF=0.0399361;AN=5008;NS=2504;DP=19598;EAS_AF=0.0883;AMR_AF=0.0432;AFR_AF=0.0023;EUR_AF=0.0447;SAS_AF=0.0337;AA=C|||;VT=SNP
4	743125	rs7376403	A	T	100	PASS	AC=3829;AF=0.764577;AN=5008;NS=2504;DP=13778;EAS_AF=0.8214;AMR_AF=0.804;AFR_AF=0.6823;EUR_AF=0.7813;SAS_AF=0.772;AA=T|||;VT=SNP
4	743406	rs111386626	C	T	100	PASS	AC=214;AF=0.0427316;AN=5008;NS=2504;DP=13941;EAS_AF=0.1022;AMR_AF=0.0432;AFR_AF=0.0023;EUR_AF=0.0447;SAS_AF=0.0337;AA=C|||;VT=SNP
4	743519	rs7377200	T	C	100	PASS	AC=3284;AF=0.655751;AN=5008;NS=2504;DP=16153;EAS_AF=0.6984;AMR_AF=0.7493;AFR_AF=0.5991;EUR_AF=0.6998;SAS_AF=0.5767;AA=C|||;VT=SNP
4	743670	rs4690192	A	G	100	PASS	AC=973;AF=0.194289;AN=5008;NS=2504;DP=17940;EAS_AF=0.2083;AMR_AF=0.2334;AFR_AF=0.0666;EUR_AF=0.2744;SAS_AF=0.2423;AA=A|||;VT=SNP
4	743826	rs73221200	G	A	100	PASS	AC=973;AF=0.194289;AN=5008;NS=2504;DP=15455;EAS_AF=0.2083;AMR_AF=0.2334;AFR_AF=0.0666;EUR_AF=0.2744;SAS_AF=0.2423;AA=G|||;VT=SNP
4	744098	rs9332466	T	C	100	PASS	AC=1043;AF=0.208267;AN=5008;NS=2504;DP=17672;EAS_AF=0.3264;AMR_AF=0.3458;AFR_AF=0.1142;EUR_AF=0.2575;SAS_AF=0.0654;AA=T|||;VT=SNP
4	744190	rs62294060	G	A	100	PASS	AC=431;AF=0.0860623;AN=5008;NS=2504;DP=16619;EAS_AF=0.0595;AMR_AF=0.0922;AFR_AF=0.0552;EUR_AF=0.0785;SAS_AF=0.1585;AA=G|||;VT=SNP
4	744233	rs6845891	T	C	100	PASS	AC=976;AF=0.194888;AN=5008;NS=2504;DP=15873;EAS_AF=0.2103;AMR_AF=0.2334;AFR_AF=0.0666;EUR_AF=0.2744;SAS_AF=0.2434;AA=T|||;VT=SNP
4	744538	rs17721766	C	T	100	PASS	AC=149;AF=0.0297524;AN=5008;NS=2504;DP=19086;EAS_AF=0.0159;AMR_AF=0.0144;AFR_AF=0.0076;EUR_AF=0.0437;SAS_AF=0.0706;AA=C|||;VT=SNP
4	744972	rs1531583	G	T	100	PASS	AC=580;AF=0.115815;AN=5008;NS=2504;DP=18370;EAS_AF=0.0159;AMR_AF=0.0303;AFR_AF=0.323;EUR_AF=0.0447;SAS_AF=0.0726;AA=G|||;VT=SNP
4	745053	rs17164964	T	C	100	PASS	AC=981;AF=0.195887;AN=5008;NS=2504;DP=19403;EAS_AF=0.2123;AMR_AF=0.2349;AFR_AF=0.0673;EUR_AF=0.2753;SAS_AF=0.2434;AA=T|||;VT=SNP
4	745445	rs1531584	G	C	100	PASS	AC=1019;AF=0.203474;AN=5008;NS=2504;DP=17739;EAS_AF=0.3125;AMR_AF=0.3458;AFR_AF=0.1067;EUR_AF=0.2575;SAS_AF=0.0654;AA=G|||;VT=SNP
4	745971	rs899389	C	G	100	PASS	AC=1053;AF=0.210264;AN=5008;NS=2504;DP=14117;EAS_AF=0.3343;AMR_AF=0.3487;AFR_AF=0.1089;EUR_AF=0.2575;SAS_AF=0.0726;AA=C|||;VT=SNP
4	746562	rs17721913	T	C	100	PASS	AC=1423;AF=0.284145;AN=5008;NS=2504;DP=12556;EAS_AF=0.2589;AMR_AF=0.3285;AFR_AF=0.3442;EUR_AF=0.2286;SAS_AF=0.2546;AA=T|||;VT=SNP
4	747592	rs4690193	C	T	100	PASS	AC=929;AF=0.185503;AN=5008;NS=2504;DP=17351;EAS_AF=0.2619;AMR_AF=0.1628;AFR_AF=0.084;EUR_AF=0.2227;SAS_AF=0.2219;AA=T|||;VT=SNP
4	747810	rs17164972	C	T	100	PASS	AC=221;AF=0.0441294;AN=5008;NS=2504;DP=16612;EAS_AF=0.0893;AMR_AF=0.0447;AFR_AF=0.0015;EUR_AF=0.0408;SAS_AF=0.0583;AA=C|||;VT=SNP
4	748447	rs4690304	G	A	100	PASS	AC=3014;AF=0.601837;AN=5008;NS=2504;DP=17842;EAS_AF=0.4861;AMR_AF=0.4294;AFR_AF=0.7587;EUR_AF=0.5209;SAS_AF=0.7147;AA=A|||;VT=SNP
4	748451	rs4690305	C	T	100	PASS	AC=2456;AF=0.490415;AN=5008;NS=2504;DP=17908;EAS_AF=0.496;AMR_AF=0.3847;AFR_AF=0.4236;EUR_AF=0.4563;SAS_AF=0.6851;AA=T|||;VT=SNP
4	749863	rs2335171	A	G	100	PASS	AC=3897;AF=0.778155;AN=5008;NS=2504;DP=14029;EAS_AF=0.6984;AMR_AF=0.6254;AFR_AF=0.8654;EUR_AF=0.7485;SAS_AF=0.8814;AA=G|||;VT=SNP
4	749945	rs138271862	C	G	100	PASS	AC=178;AF=0.0355431;AN=5008;NS=2504;DP=14166;EAS_AF=0.0139;AMR_AF=0.0216;AFR_AF=0.0136;EUR_AF=0.0527;SAS_AF=0.0798;AA=C|||;VT=SNP
4	750189	rs11733812	C	T	100	PASS	AC=195;AF=0.0389377;AN=5008;NS=2504;DP=12909;EAS_AF=0.003;AMR_AF=0.0562;AFR_AF=0.0197;EUR_AF=0.1163;SAS_AF=0.0102;AA=c|||;VT=SNP
4	750212	rs6599374	T	G	100	PASS	AC=3875;AF=0.773762;AN=5008;NS=2504;DP=11718;EAS_AF=0.6984;AMR_AF=0.6167;AFR_AF=0.8684;EUR_AF=0.7286;SAS_AF=0.8814;AA=g|||;VT=SNP
4	750296	rs62294061	C	T	100	PASS	AC=404;AF=0.0806709;AN=5008;NS=2504;DP=15427;EAS_AF=0.0655;AMR_AF=0.085;AFR_AF=0.0333;EUR_AF=0.0775;SAS_AF=0.1605;AA=c|||;VT=SNP
4	750492	rs34959417	C	T	100	PASS	AC=1476;AF=0.294728;AN=5008;NS=2504;DP=15146;EAS_AF=0.246;AMR_AF=0.2478;AFR_AF=0.3026;EUR_AF=0.2823;SAS_AF=0.3804;AA=T|||;VT=SNP
4	750663	rs62294063	G	C	100	PASS	AC=424;AF=0.0846645;AN=5008;NS=2504;DP=14982;EAS_AF=0.0645;AMR_AF=0.085;AFR_AF=0.0439;EUR_AF=0.0785;SAS_AF=0.1667;AA=C|||;VT=SNP
4	751173	rs36031899	G	A	100	PASS	AC=1061;AF=0.211861;AN=5008;NS=2504;DP=16459;EAS_AF=0.1806;AMR_AF=0.1628;AFR_AF=0.2655;EUR_AF=0.2038;SAS_AF=0.2147;AA=G|||;VT=SNP
4	751260	rs73222803	C	T	100	PASS	AC=284;AF=0.0567093;AN=5008;NS=2504;DP=18315;EAS_AF=0.125;AMR_AF=0.049;AFR_AF=0.0121;EUR_AF=0.0577;SAS_AF=0.0511;AA=C|||;VT=SNP
4	751282	rs56148616	T	C	100	PASS	AC=859;AF=0.171526;AN=5008;NS=2504;DP=18291;EAS_AF=0.1667;AMR_AF=0.1398;AFR_AF=0.2352;EUR_AF=0.1521;SAS_AF=0.1329;AA=T|||;VT=SNP
4	751388	rs34703682	G	A	100	PASS	AC=1056;AF=0.210863;AN=5008;NS=2504;DP=19113;EAS_AF=0.1796;AMR_AF=0.1628;AFR_AF=0.264;EUR_AF=0.2028;SAS_AF=0.2137;AA=g|||;VT=SNP
4	752132	rs73058469	C	G	100	PASS	AC=401;AF=0.0800719;AN=5008;NS=2504;DP=10510;EAS_AF=0.0645;AMR_AF=0.085;AFR_AF=0.034;EUR_AF=0.0775;SAS_AF=0.1575;AA=C|||;VT=SNP
4	753788	rs57297500	G	C	100	PASS	AC=404;AF=0.0806709;AN=5008;NS=2504;DP=15248;EAS_AF=0.0665;AMR_AF=0.085;AFR_AF=0.034;EUR_AF=0.0775;SAS_AF=0.1585;AA=C|||;VT=SNP
4	753807	rs6823876	T	C	100	PASS	AC=3982;AF=0.795128;AN=5008;NS=2504;DP=15467;EAS_AF=0.6974;AMR_AF=0.6441;AFR_AF=0.8737;EUR_AF=0.7714;SAS_AF=0.9213;AA=C|||;VT=SNP
4	753815	rs73222805	T	C	100	PASS	AC=202;AF=0.0403355;AN=5008;NS=2504;DP=15359;EAS_AF=0.0149;AMR_AF=0.0231;AFR_AF=0.031;EUR_AF=0.0527;SAS_AF=0.0787;AA=T|||;VT=SNP
4	753840	rs73222806	C	G	100	PASS	AC=168;AF=0.0335463;AN=5008;NS=2504;DP=15001;EAS_AF=0.0149;AMR_AF=0.0216;AFR_AF=0.0061;EUR_AF=0.0527;SAS_AF=0.0787;AA=C|||;VT=SNP
4	753944	rs4690281	G	A	100	PASS	AC=1303;AF=0.260184;AN=5008;NS=2504;DP=16785;EAS_AF=0.3343;AMR_AF=0.2853;AFR_AF=0.0726;EUR_AF=0.3688;SAS_AF=0.3078;AA=G|||;VT=SNP
4	754401	rs73222807	C	T	100	PASS	AC=300;AF=0.0599042;AN=5008;NS=2504;DP=18822;EAS_AF=0.125;AMR_AF=0.0504;AFR_AF=0.0242;EUR_AF=0.0577;SAS_AF=0.0501;AA=C|||;VT=SNP
4	754484	rs4690282	C	T	100	PASS	AC=1016;AF=0.202875;AN=5008;NS=2504;DP=17457;EAS_AF=0.2093;AMR_AF=0.2378;AFR_AF=0.0567;EUR_AF=0.3111;SAS_AF=0.2577;AA=C|||;VT=SNP
4	755025	rs2242233	G	A	100	PASS	AC=1008;AF=0.201278;AN=5008;NS=2504;DP=17573;EAS_AF=0.2044;AMR_AF=0.2378;AFR_AF=0.056;EUR_AF=0.3111;SAS_AF=0.2556;AA=G|||;VT=SNP;EX_TARGET
4	755129	rs2242234	C	T	100	PASS	AC=283;AF=0.0565096;AN=5008;NS=2504;DP=17446;EAS_AF=0.125;AMR_AF=0.049;AFR_AF=0.0121;EUR_AF=0.0577;SAS_AF=0.0501;AA=C|||;VT=SNP;EX_TARGET
4	755210	rs2242235	A	G	100	PASS	AC=420;AF=0.0838658;AN=5008;NS=2504;DP=19731;EAS_AF=0.0665;AMR_AF=0.085;AFR_AF=0.0439;EUR_AF=0.0775;SAS_AF=0.1616;AA=A|||;VT=SNP;EX_TARGET
4	755746	rs6821861	C	G	100	PASS	AC=978;AF=0.195288;AN=5008;NS=2504;DP=15497;EAS_AF=0.1657;AMR_AF=0.1643;AFR_AF=0.2519;EUR_AF=0.1938;SAS_AF=0.1728;AA=C|||;VT=SNP
4	755749	rs4690307	G	A	100	PASS	AC=1017;AF=0.203075;AN=5008;NS=2504;DP=15538;EAS_AF=0.2034;AMR_AF=0.2378;AFR_AF=0.062;EUR_AF=0.3111;SAS_AF=0.2577;AA=G|||;VT=SNP
4	755861	rs73222810	A	G	100	PASS	AC=180;AF=0.0359425;AN=5008;NS=2504;DP=14182;EAS_AF=0.0149;AMR_AF=0.0216;AFR_AF=0.0144;EUR_AF=0.0527;SAS_AF=0.0798;AA=A|||;VT=SNP
4	756045	rs28497436	T	C	100	PASS	AC=1996;AF=0.398562;AN=5008;NS=2504;DP=18401;EAS_AF=0.246;AMR_AF=0.2882;AFR_AF=0.6142;EUR_AF=0.325;SAS_AF=0.4182;AA=t|||;VT=SNP
4	756141	rs4690308	A	G	100	PASS	AC=3410;AF=0.680911;AN=5008;NS=2504;DP=13886;EAS_AF=0.5754;AMR_AF=0.5893;AFR_AF=0.7663;EUR_AF=0.6938;SAS_AF=0.726;AA=G|||;VT=SNP
4	756269	rs73222811	C	T	100	PASS	AC=284;AF=0.0567093;AN=5008;NS=2504;DP=18847;EAS_AF=0.125;AMR_AF=0.049;AFR_AF=0.0121;EUR_AF=0.0577;SAS_AF=0.0511;AA=C|||;VT=SNP
4	756271	rs4234854	G	C	100	PASS	AC=1445;AF=0.288538;AN=5008;NS=2504;DP=19028;EAS_AF=0.2312;AMR_AF=0.2565;AFR_AF=0.3283;EUR_AF=0.2734;SAS_AF=0.3323;AA=G|||;VT=SNP
4	756377	rs4690309	T	C	100	PASS	AC=3301;AF=0.659145;AN=5008;NS=2504;DP=21686;EAS_AF=0.5754;AMR_AF=0.5778;AFR_AF=0.6899;EUR_AF=0.6938;SAS_AF=0.726;AA=C|||;VT=SNP
4	756686	rs6838241	A	C	100	PASS	AC=1389;AF=0.277356;AN=5008;NS=2504;DP=17965;EAS_AF=0.2312;AMR_AF=0.2493;AFR_AF=0.2912;EUR_AF=0.2714;SAS_AF=0.3323;AA=a|||;VT=SNP
4	756986	rs13138362	T	C	100	PASS	AC=1577;AF=0.314896;AN=5008;NS=2504;DP=20202;EAS_AF=0.1796;AMR_AF=0.2032;AFR_AF=0.5749;EUR_AF=0.2465;SAS_AF=0.2526;AA=t|||;VT=SNP
4	757187	rs13127293	C	T	100	PASS	AC=1576;AF=0.314696;AN=5008;NS=2504;DP=15763;EAS_AF=0.1796;AMR_AF=0.2032;AFR_AF=0.5741;EUR_AF=0.2465;SAS_AF=0.2526;AA=C|||;VT=SNP
4	757598	rs62294074	C	A	100	PASS	AC=403;AF=0.0804712;AN=5008;NS=2504;DP=20263;EAS_AF=0.0665;AMR_AF=0.085;AFR_AF=0.0325;EUR_AF=0.0775;SAS_AF=0.1595;AA=C|||;VT=SNP
4	757639	rs55700741	A	G	100	PASS	AC=283;AF=0.0565096;AN=5008;NS=2504;DP=20978;EAS_AF=0.125;AMR_AF=0.049;AFR_AF=0.0121;EUR_AF=0.0577;SAS_AF=0.0501;AA=a|||;VT=SNP
4	757758	rs28624826	C	T	100	PASS	AC=475;AF=0.0948482;AN=5008;NS=2504;DP=17796;EAS_AF=0.1181;AMR_AF=0.0461;AFR_AF=0.0439;EUR_AF=0.0755;SAS_AF=0.1943;AA=C|||;VT=SNP
4	757921	rs75724417	C	T	100	PASS	AC=182;AF=0.0363419;AN=5008;NS=2504;DP=14698;EAS_AF=0.0188;AMR_AF=0.0216;AFR_AF=0.0106;EUR_AF=0.0537;SAS_AF=0.0818;AA=A|||;VT=SNP
4	757944	rs35333201	T	C	100	PASS	AC=1988;AF=0.396965;AN=5008;NS=2504;DP=15109;EAS_AF=0.246;AMR_AF=0.2882;AFR_AF=0.6074;EUR_AF=0.325;SAS_AF=0.4192;AA=C|||;VT=SNP
4	758000	rs899391	C	T	100	PASS	AC=1017;AF=0.203075;AN=5008;NS=2504;DP=18327;EAS_AF=0.2044;AMR_AF=0.2406;AFR_AF=0.0605;EUR_AF=0.3111;SAS_AF=0.2566;AA=C|||;VT=SNP
4	758221	rs899392	T	C	100	PASS	AC=3367;AF=0.672324;AN=5008;NS=2504;DP=12542;EAS_AF=0.5754;AMR_AF=0.5893;AFR_AF=0.7322;EUR_AF=0.6958;SAS_AF=0.726;AA=C|||;VT=SNP
4	758354	rs11935678	C	T	100	PASS	AC=1568;AF=0.313099;AN=5008;NS=2504;DP=15676;EAS_AF=0.1796;AMR_AF=0.2046;AFR_AF=0.5666;EUR_AF=0.2475;SAS_AF=0.2526;AA=C|||;VT=SNP
4	758358	rs11931963	G	A	100	PASS	AC=1568;AF=0.313099;AN=5008;NS=2504;DP=15320;EAS_AF=0.1796;AMR_AF=0.2046;AFR_AF=0.5666;EUR_AF=0.2475;SAS_AF=0.2526;AA=G|||;VT=SNP
4	758366	rs899393	C	T	100	PASS	AC=1009;AF=0.201478;AN=5008;NS=2504;DP=15100;EAS_AF=0.2044;AMR_AF=0.2392;AFR_AF=0.056;EUR_AF=0.3101;SAS_AF=0.2566;AA=C|||;VT=SNP
4	758444	rs3755966	C	T	100	PASS	AC=214;AF=0.0427316;AN=5008;NS=2504;DP=16392;EAS_AF=0.127;AMR_AF=0.0159;AFR_AF=0;EUR_AF=0.0477;SAS_AF=0.0276;AA=c|||;VT=SNP
4	758524	rs4690310	G	A	100	PASS	AC=1021;AF=0.203874;AN=5008;NS=2504;DP=18210;EAS_AF=0.2044;AMR_AF=0.2406;AFR_AF=0.0605;EUR_AF=0.3111;SAS_AF=0.2607;AA=G|||;VT=SNP
4	759335	rs6858101	A	G	100	PASS	AC=3336;AF=0.666134;AN=5008;NS=2504;DP=19721;EAS_AF=0.5764;AMR_AF=0.5893;AFR_AF=0.708;EUR_AF=0.6958;SAS_AF=0.726;AA=G|||;VT=SNP
4	759374	rs6815857	T	C	100	PASS	AC=4856;AF=0.969649;AN=5008;NS=2504;DP=18065;EAS_AF=0.997;AMR_AF=0.8703;AFR_AF=0.997;EUR_AF=0.9533;SAS_AF=0.9918;AA=t|||;VT=SNP
4	759406	rs12642051	G	A	100	PASS	AC=423;AF=0.0844649;AN=5008;NS=2504;DP=16477;EAS_AF=0.1181;AMR_AF=0.0461;AFR_AF=0.003;EUR_AF=0.0755;SAS_AF=0.1963;AA=G|||;VT=SNP
4	759449	rs12644402	C	T	100	PASS	AC=422;AF=0.0842652;AN=5008;NS=2504;DP=16973;EAS_AF=0.1181;AMR_AF=0.0461;AFR_AF=0.003;EUR_AF=0.0755;SAS_AF=0.1953;AA=C|||;VT=SNP
4	759463	rs62294076	G	A	100	PASS	AC=405;AF=0.0808706;AN=5008;NS=2504;DP=16861;EAS_AF=0.0665;AMR_AF=0.085;AFR_AF=0.034;EUR_AF=0.0775;SAS_AF=0.1595;AA=G|||;VT=SNP
4	759576	rs62294077	C	T	100	PASS	AC=416;AF=0.0830671;AN=5008;NS=2504;DP=16856;EAS_AF=0.0714;AMR_AF=0.0879;AFR_AF=0.0348;EUR_AF=0.0815;SAS_AF=0.1585;AA=C|||;VT=SNP
4	759640	rs6829951	G	A	100	PASS	AC=975;AF=0.194688;AN=5008;NS=2504;DP=18945;EAS_AF=0.1647;AMR_AF=0.1599;AFR_AF=0.2526;EUR_AF=0.1938;SAS_AF=0.1728;AA=G|||;VT=SNP
4	759709	rs6810428	A	G	100	PASS	AC=1797;AF=0.358826;AN=5008;NS=2504;DP=19257;EAS_AF=0.3968;AMR_AF=0.3862;AFR_AF=0.1604;EUR_AF=0.4493;SAS_AF=0.4755;AA=G|||;VT=SNP
4	759721	rs62294078	C	T	100	PASS	AC=484;AF=0.0966454;AN=5008;NS=2504;DP=19291;EAS_AF=0.0665;AMR_AF=0.0951;AFR_AF=0.0832;EUR_AF=0.0785;SAS_AF=0.1656;AA=T|||;VT=SNP
4	759733	rs6816483	T	C	100	PASS	AC=3355;AF=0.669928;AN=5008;NS=2504;DP=19240;EAS_AF=0.5764;AMR_AF=0.5893;AFR_AF=0.7224;EUR_AF=0.6958;SAS_AF=0.726;AA=C|||;VT=SNP
4	759872	rs73058482	T	C	100	PASS	AC=418;AF=0.0834665;AN=5008;NS=2504;DP=17207;EAS_AF=0.0655;AMR_AF=0.085;AFR_AF=0.0393;EUR_AF=0.0785;SAS_AF=0.1656;AA=C|||;VT=SNP;EX_TARGET
4	760175	rs62294079	C	T	100	PASS	AC=403;AF=0.0804712;AN=5008;NS=2504;DP=16110;EAS_AF=0.0665;AMR_AF=0.085;AFR_AF=0.0333;EUR_AF=0.0775;SAS_AF=0.1585;AA=C|||;VT=SNP
4	760258	rs7336	G	T	100	PASS	AC=1567;AF=0.312899;AN=5008;NS=2504;DP=18393;EAS_AF=0.1796;AMR_AF=0.2046;AFR_AF=0.5666;EUR_AF=0.2465;SAS_AF=0.2526;AA=G|||;VT=SNP
4	760819	rs4690194	C	T	100	PASS	AC=1010;AF=0.201677;AN=5008;NS=2504;DP=16298;EAS_AF=0.2034;AMR_AF=0.2406;AFR_AF=0.0545;EUR_AF=0.3111;SAS_AF=0.2587;AA=C|||;VT=SNP
4	761026	rs58212655	T	G	100	PASS	AC=585;AF=0.116813;AN=5008;NS=2504;DP=19264;EAS_AF=0.0615;AMR_AF=0.0965;AFR_AF=0.1694;EUR_AF=0.0765;SAS_AF=0.1585;AA=T|||;VT=SNP
4	761371	rs57003523	C	T	100	PASS	AC=1581;AF=0.315695;AN=5008;NS=2504;DP=19788;EAS_AF=0.1796;AMR_AF=0.2046;AFR_AF=0.5666;EUR_AF=0.2604;SAS_AF=0.2526;AA=C|||;VT=SNP
4	761661	rs62294081	C	T	100	PASS	AC=399;AF=0.0796725;AN=5008;NS=2504;DP=18630;EAS_AF=0.0605;AMR_AF=0.085;AFR_AF=0.0356;EUR_AF=0.0765;SAS_AF=0.1585;AA=C|||;VT=SNP
4	761850	rs1894	T	C	100	PASS	AC=980;AF=0.195687;AN=5008;NS=2504;DP=19929;EAS_AF=0.1647;AMR_AF=0.1671;AFR_AF=0.2511;EUR_AF=0.1948;SAS_AF=0.1738;AA=T|||;VT=SNP
4	762285	rs17164985	A	G	100	PASS	AC=286;AF=0.0571086;AN=5008;NS=2504;DP=15972;EAS_AF=0.125;AMR_AF=0.0504;AFR_AF=0.0121;EUR_AF=0.0596;SAS_AF=0.0501;AA=A|||;VT=SNP
4	762963	rs1026740	A	G	100	PASS	AC=4256;AF=0.84984;AN=5008;NS=2504;DP=15450;EAS_AF=0.8214;AMR_AF=0.6729;AFR_AF=0.9145;EUR_AF=0.8211;SAS_AF=0.9468;AA=G|||;VT=SNP
4	763077	rs1044147	G	A	100	PASS	AC=284;AF=0.0567093;AN=5008;NS=2504;DP=19899;EAS_AF=0.124;AMR_AF=0.0504;AFR_AF=0.0113;EUR_AF=0.0596;SAS_AF=0.0501;AA=G|||;VT=SNP
4	763229	rs1811560	T	C	100	PASS	AC=398;AF=0.0794728;AN=5008;NS=2504;DP=25417;EAS_AF=0.0615;AMR_AF=0.085;AFR_AF=0.034;EUR_AF=0.0765;SAS_AF=0.1585;AA=T|||;VT=SNP
4	763407	rs1026741	T	C	100	PASS	AC=4606;AF=0.919728;AN=5008;NS=2504;DP=17643;EAS_AF=0.9365;AMR_AF=0.9135;AFR_AF=0.9644;EUR_AF=0.9235;SAS_AF=0.8425;AA=C|||;VT=SNP
4	763630	rs1044180	C	T	100	PASS	AC=286;AF=0.0571086;AN=5008;NS=2504;DP=18084;EAS_AF=0.125;AMR_AF=0.0504;AFR_AF=0.0121;EUR_AF=0.0596;SAS_AF=0.0501;AA=C|||;VT=SNP
4	764753	rs112744673	C	T	100	PASS	AC=285;AF=0.0569089;AN=5008;NS=2504;DP=14456;EAS_AF=0.124;AMR_AF=0.0504;AFR_AF=0.0121;EUR_AF=0.0596;SAS_AF=0.0501;AA=C|||;VT=SNP
4	764800	rs75203223	C	T	100	PASS	AC=285;AF=0.0569089;AN=5008;NS=2504;DP=12144;EAS_AF=0.124;AMR_AF=0.0504;AFR_AF=0.0121;EUR_AF=0.0596;SAS_AF=0.0501;AA=c|||;VT=SNP
4	765111	rs6828898	G	A	100	PASS	AC=480;AF=0.0958466;AN=5008;NS=2504;DP=13318;EAS_AF=0.122;AMR_AF=0.0447;AFR_AF=0.0461;EUR_AF=0.0755;SAS_AF=0.1933;AA=G|||;VT=SNP
4	765545	rs62294083	C	T	100	PASS	AC=396;AF=0.0790735;AN=5008;NS=2504;DP=20933;EAS_AF=0.0605;AMR_AF=0.085;AFR_AF=0.0333;EUR_AF=0.0765;SAS_AF=0.1585;AA=C|||;VT=SNP
4	765656	rs56199932	A	C	100	PASS	AC=285;AF=0.0569089;AN=5008;NS=2504;DP=22062;EAS_AF=0.124;AMR_AF=0.0504;AFR_AF=0.0121;EUR_AF=0.0596;SAS_AF=0.0501;AA=a|||;VT=SNP
4	766838	rs936552	C	G	100	PASS	AC=3349;AF=0.66873;AN=5008;NS=2504;DP=18630;EAS_AF=0.5724;AMR_AF=0.5908;AFR_AF=0.7156;EUR_AF=0.6958;SAS_AF=0.7321;AA=G|||;VT=SNP
4	766845	rs11729987	C	G	100	PASS	AC=1016;AF=0.202875;AN=5008;NS=2504;DP=18598;EAS_AF=0.2044;AMR_AF=0.2406;AFR_AF=0.0552;EUR_AF=0.3111;SAS_AF=0.2628;AA=C|||;VT=SNP
4	767035	rs73222824	T	C	100	PASS	AC=285;AF=0.0569089;AN=5008;NS=2504;DP=21073;EAS_AF=0.124;AMR_AF=0.0504;AFR_AF=0.0121;EUR_AF=0.0596;SAS_AF=0.0501;AA=T|||;VT=SNP
4	767202	rs62294121	C	T	100	PASS	AC=397;AF=0.0792732;AN=5008;NS=2504;DP=18271;EAS_AF=0.0605;AMR_AF=0.085;AFR_AF=0.0333;EUR_AF=0.0765;SAS_AF=0.1595;AA=C|||;VT=SNP
4	767524	rs6818983	C	T	100	PASS	AC=977;AF=0.195088;AN=5008;NS=2504;DP=17028;EAS_AF=0.1647;AMR_AF=0.1671;AFR_AF=0.2496;EUR_AF=0.1938;SAS_AF=0.1738;AA=C|||;VT=SNP
4	767616	rs6834724	T	A	100	PASS	AC=977;AF=0.195088;AN=5008;NS=2504;DP=16366;EAS_AF=0.1647;AMR_AF=0.1671;AFR_AF=0.2496;EUR_AF=0.1938;SAS_AF=0.1738;AA=T|||;VT=SNP
4	768292	rs7696341	G	A	100	PASS	AC=1557;AF=0.310903;AN=5008;NS=2504;DP=22862;EAS_AF=0.1796;AMR_AF=0.2046;AFR_AF=0.5598;EUR_AF=0.2465;SAS_AF=0.2515;AA=G|||;VT=SNP
4	768414	rs7377314	T	C	100	PASS	AC=3989;AF=0.796526;AN=5008;NS=2504;DP=22773;EAS_AF=0.6964;AMR_AF=0.6484;AFR_AF=0.8752;EUR_AF=0.7734;SAS_AF=0.9223;AA=N|||;VT=SNP
4	768441	rs7683551	T	C	100	PASS	AC=1995;AF=0.398363;AN=5008;NS=2504;DP=22225;EAS_AF=0.246;AMR_AF=0.2896;AFR_AF=0.6127;EUR_AF=0.325;SAS_AF=0.4182;AA=N|||;VT=SNP
4	768647	rs73058497	A	G	100	PASS	AC=409;AF=0.0816693;AN=5008;NS=2504;DP=22281;EAS_AF=0.0625;AMR_AF=0.085;AFR_AF=0.0408;EUR_AF=0.0765;SAS_AF=0.1595;AA=A|||;VT=SNP
4	768808	rs140633095	G	A	100	PASS	AC=518;AF=0.103435;AN=5008;NS=2504;DP=24181;EAS_AF=0.2004;AMR_AF=0.111;AFR_AF=0.0076;EUR_AF=0.0746;SAS_AF=0.1575;AA=g|||;VT=SNP
4	768848	rs4690312	C	G	100	PASS	AC=499;AF=0.0996406;AN=5008;NS=2504;DP=22401;EAS_AF=0.2004;AMR_AF=0.098;AFR_AF=0.0045;EUR_AF=0.0686;SAS_AF=0.1575;AA=c|||;VT=SNP
4	768978	rs73058499	T	C	100	PASS	AC=401;AF=0.0800719;AN=5008;NS=2504;DP=18444;EAS_AF=0.0625;AMR_AF=0.085;AFR_AF=0.0333;EUR_AF=0.0785;SAS_AF=0.1595;AA=T|||;VT=SNP
4	769259	rs73222827	G	A	100	PASS	AC=178;AF=0.0355431;AN=5008;NS=2504;DP=15493;EAS_AF=0.0159;AMR_AF=0.0216;AFR_AF=0.0136;EUR_AF=0.0527;SAS_AF=0.0777;AA=G|||;VT=SNP
4	769597	rs6848474	T	A	100	PASS	AC=979;AF=0.195487;AN=5008;NS=2504;DP=19563;EAS_AF=0.1657;AMR_AF=0.1671;AFR_AF=0.2496;EUR_AF=0.1948;SAS_AF=0.1738;AA=T|||;VT=SNP
4	770065	rs77209954	G	T	100	PASS	AC=427;AF=0.0852636;AN=5008;NS=2504;DP=3815;EAS_AF=0.123;AMR_AF=0.0447;AFR_AF=0.003;EUR_AF=0.0755;SAS_AF=0.1963;AA=G|||;VT=SNP
4	770508	rs11248040	C	T	100	PASS	AC=1075;AF=0.214657;AN=5008;NS=2504;DP=16551;EAS_AF=0.2034;AMR_AF=0.2464;AFR_AF=0.0998;EUR_AF=0.3141;SAS_AF=0.2566;AA=c|||;VT=SNP
4	771053	rs11934187	G	A	100	PASS	AC=1549;AF=0.309305;AN=5008;NS=2504;DP=14608;EAS_AF=0.1796;AMR_AF=0.2032;AFR_AF=0.553;EUR_AF=0.2475;SAS_AF=0.2526;AA=G|||;VT=SNP
4	771096	rs75014120	C	T	100	PASS	AC=373;AF=0.0744808;AN=5008;NS=2504;DP=16360;EAS_AF=0.0605;AMR_AF=0.0807;AFR_AF=0.0174;EUR_AF=0.0765;SAS_AF=0.1595;AA=C|||;VT=SNP
4	771587	rs6819857	A	G	100	PASS	AC=1973;AF=0.39397;AN=5008;NS=2504;DP=18603;EAS_AF=0.245;AMR_AF=0.2882;AFR_AF=0.5968;EUR_AF=0.325;SAS_AF=0.4192;AA=G|||;VT=SNP
4	771642	rs55715360	T	G	100	PASS	AC=284;AF=0.0567093;AN=5008;NS=2504;DP=20871;EAS_AF=0.125;AMR_AF=0.0504;AFR_AF=0.0113;EUR_AF=0.0596;SAS_AF=0.0491;AA=T|||;VT=SNP
4	771759	rs7682244	G	A	100	PASS	AC=1011;AF=0.201877;AN=5008;NS=2504;DP=19345;EAS_AF=0.2034;AMR_AF=0.2406;AFR_AF=0.0567;EUR_AF=0.3101;SAS_AF=0.2577;AA=A|||;VT=SNP
4	772566	rs34263120	G	A	100	PASS	AC=975;AF=0.194688;AN=5008;NS=2504;DP=17861;EAS_AF=0.1647;AMR_AF=0.1671;AFR_AF=0.2489;EUR_AF=0.1938;SAS_AF=0.1728;AA=G|||;VT=SNP
4	772667	rs62294124	G	A	100	PASS	AC=367;AF=0.0732827;AN=5008;NS=2504;DP=17513;EAS_AF=0.0605;AMR_AF=0.0807;AFR_AF=0.0129;EUR_AF=0.0765;SAS_AF=0.1595;AA=G|||;VT=SNP
4	772696	rs73222831	G	A	100	PASS	AC=572;AF=0.114217;AN=5008;NS=2504;DP=18213;EAS_AF=0.0149;AMR_AF=0.0375;AFR_AF=0.3033;EUR_AF=0.0527;SAS_AF=0.0787;AA=G|||;VT=SNP
4	773050	rs11936723	G	A	100	PASS	AC=1549;AF=0.309305;AN=5008;NS=2504;DP=19518;EAS_AF=0.1796;AMR_AF=0.2046;AFR_AF=0.553;EUR_AF=0.2465;SAS_AF=0.2526;AA=g|||;VT=SNP
4	773092	rs75422798	G	A	100	PASS	AC=483;AF=0.0964457;AN=5008;NS=2504;DP=21237;EAS_AF=0.121;AMR_AF=0.0447;AFR_AF=0.0477;EUR_AF=0.0755;SAS_AF=0.1953;AA=g|||;VT=SNP
4	774574	rs6840352	A	G	100	PASS	AC=1589;AF=0.317292;AN=5008;NS=2504;DP=18573;EAS_AF=0.1825;AMR_AF=0.2046;AFR_AF=0.5741;EUR_AF=0.2485;SAS_AF=0.2597;AA=G|||;VT=SNP
4	774617	rs6811804	G	C	100	PASS	AC=1174;AF=0.234425;AN=5008;NS=2504;DP=18362;EAS_AF=0.0149;AMR_AF=0.1326;AFR_AF=0.5522;EUR_AF=0.1839;SAS_AF=0.1554;AA=G|||;VT=SNP
4	775498	rs62294125	G	A	100	PASS	AC=414;AF=0.0826677;AN=5008;NS=2504;DP=10922;EAS_AF=0.0645;AMR_AF=0.0893;AFR_AF=0.0393;EUR_AF=0.0795;SAS_AF=0.1585;AA=G|||;VT=SNP
4	775894	rs10471237	G	A	100	PASS	AC=1169;AF=0.233427;AN=5008;NS=2504;DP=10898;EAS_AF=0.0208;AMR_AF=0.1268;AFR_AF=0.5461;EUR_AF=0.1819;SAS_AF=0.1585;AA=A|||;VT=SNP
4	775919	rs56074082	G	C	100	PASS	AC=179;AF=0.0357428;AN=5008;NS=2504;DP=11642;EAS_AF=0.0149;AMR_AF=0.0216;AFR_AF=0.0136;EUR_AF=0.0527;SAS_AF=0.0798;AA=G|||;VT=SNP
4	775956	rs55667166	G	T	100	PASS	AC=167;AF=0.0333466;AN=5008;NS=2504;DP=12028;EAS_AF=0.0149;AMR_AF=0.0231;AFR_AF=0.0038;EUR_AF=0.0527;SAS_AF=0.0798;AA=G|||;VT=SNP
4	776007	rs74375390	T	C	100	PASS	AC=475;AF=0.0948482;AN=5008;NS=2504;DP=13675;EAS_AF=0.12;AMR_AF=0.0447;AFR_AF=0.0446;EUR_AF=0.0746;SAS_AF=0.1933;AA=T|||;VT=SNP
4	776137	rs55974756	G	A	100	PASS	AC=173;AF=0.0345447;AN=5008;NS=2504;DP=14510;EAS_AF=0.0149;AMR_AF=0.0216;AFR_AF=0.0038;EUR_AF=0.0577;SAS_AF=0.0818;AA=G|||;VT=SNP
4	776153	rs62294126	C	T	100	PASS	AC=399;AF=0.0796725;AN=5008;NS=2504;DP=14757;EAS_AF=0.1637;AMR_AF=0.072;AFR_AF=0.0159;EUR_AF=0.0626;SAS_AF=0.1022;AA=C|||;VT=SNP
4	776489	rs13147679	A	G	100	PASS	AC=2000;AF=0.399361;AN=5008;NS=2504;DP=17216;EAS_AF=0.244;AMR_AF=0.2896;AFR_AF=0.6165;EUR_AF=0.325;SAS_AF=0.4202;AA=G|||;VT=SNP
4	776610	rs28548751	A	G	100	PASS	AC=1570;AF=0.313498;AN=5008;NS=2504;DP=16181;EAS_AF=0.1786;AMR_AF=0.1988;AFR_AF=0.5673;EUR_AF=0.2455;SAS_AF=0.2607;AA=G|||;VT=SNP
4	776911	rs1564279	T	C	100	PASS	AC=1613;AF=0.322085;AN=5008;NS=2504;DP=15768;EAS_AF=0.0784;AMR_AF=0.2176;AFR_AF=0.6089;EUR_AF=0.2624;SAS_AF=0.3211;AA=C|||;VT=SNP
4	776935	rs4234855	A	C	100	PASS	AC=640;AF=0.127796;AN=5008;NS=2504;DP=16281;EAS_AF=0.0149;AMR_AF=0.0447;AFR_AF=0.3487;EUR_AF=0.0547;SAS_AF=0.0798;AA=A|||;VT=SNP
4	777045	rs28638011	G	A	100	PASS	AC=1185;AF=0.236621;AN=5008;NS=2504;DP=15992;EAS_AF=0.0149;AMR_AF=0.1282;AFR_AF=0.5575;EUR_AF=0.1829;SAS_AF=0.1636;AA=G|||;VT=SNP
4	777508	rs7655749	A	C	100	PASS	AC=1184;AF=0.236422;AN=5008;NS=2504;DP=19870;EAS_AF=0.0149;AMR_AF=0.1268;AFR_AF=0.5575;EUR_AF=0.1829;SAS_AF=0.1636;AA=A|||;VT=SNP
4	777556	rs7674850	G	A	100	PASS	AC=1184;AF=0.236422;AN=5008;NS=2504;DP=18761;EAS_AF=0.0149;AMR_AF=0.1268;AFR_AF=0.5575;EUR_AF=0.1829;SAS_AF=0.1636;AA=G|||;VT=SNP
4	777597	rs7655941	A	G	100	PASS	AC=1184;AF=0.236422;AN=5008;NS=2504;DP=16525;EAS_AF=0.0149;AMR_AF=0.1268;AFR_AF=0.5575;EUR_AF=0.1829;SAS_AF=0.1636;AA=G|||;VT=SNP
4	777734	rs7661962	T	C	100	PASS	AC=1183;AF=0.236222;AN=5008;NS=2504;DP=18522;EAS_AF=0.0149;AMR_AF=0.1268;AFR_AF=0.5567;EUR_AF=0.1829;SAS_AF=0.1636;AA=C|||;VT=SNP
4	777860	rs7662167	T	A	100	PASS	AC=1184;AF=0.236422;AN=5008;NS=2504;DP=14912;EAS_AF=0.0149;AMR_AF=0.1268;AFR_AF=0.5575;EUR_AF=0.1829;SAS_AF=0.1636;AA=T|||;VT=SNP
4	778004	rs13111051	T	A	100	PASS	AC=1184;AF=0.236422;AN=5008;NS=2504;DP=13032;EAS_AF=0.0149;AMR_AF=0.1268;AFR_AF=0.5575;EUR_AF=0.1829;SAS_AF=0.1636;AA=T|||;VT=SNP
4	778043	rs13145884	C	T	100	PASS	AC=1184;AF=0.236422;AN=5008;NS=2504;DP=15535;EAS_AF=0.0149;AMR_AF=0.1268;AFR_AF=0.5575;EUR_AF=0.1829;SAS_AF=0.1636;AA=C|||;VT=SNP
4	778202	rs59949279	C	T	100	PASS	AC=660;AF=0.131789;AN=5008;NS=2504;DP=16042;EAS_AF=0.2867;AMR_AF=0.1225;AFR_AF=0.0174;EUR_AF=0.1193;SAS_AF=0.1462;AA=G|||;VT=SNP
4	778212	rs6838243	G	A	100	PASS	AC=1169;AF=0.233427;AN=5008;NS=2504;DP=15823;EAS_AF=0.0149;AMR_AF=0.1268;AFR_AF=0.5507;EUR_AF=0.1839;SAS_AF=0.1564;AA=G|||;VT=SNP
4	778275	rs3822027	T	C	100	PASS	AC=1173;AF=0.234225;AN=5008;NS=2504;DP=15612;EAS_AF=0.0149;AMR_AF=0.1268;AFR_AF=0.5537;EUR_AF=0.1839;SAS_AF=0.1564;AA=C|||;VT=SNP
4	778376	rs3733356	G	A	100	PASS	AC=1169;AF=0.233427;AN=5008;NS=2504;DP=14916;EAS_AF=0.0149;AMR_AF=0.1268;AFR_AF=0.5507;EUR_AF=0.1839;SAS_AF=0.1564;AA=G|||;VT=SNP
4	778549	rs3733357	A	G	100	PASS	AC=1170;AF=0.233626;AN=5008;NS=2504;DP=16405;EAS_AF=0.0149;AMR_AF=0.1282;AFR_AF=0.5507;EUR_AF=0.1839;SAS_AF=0.1564;AA=G|||;VT=SNP
4	778599	rs3733358	C	T	100	PASS	AC=997;AF=0.199081;AN=5008;NS=2504;DP=16863;EAS_AF=0.1905;AMR_AF=0.2392;AFR_AF=0.0567;EUR_AF=0.3111;SAS_AF=0.2566;AA=C|||;VT=SNP
4	779213	rs1052595	A	C	100	PASS	AC=1466;AF=0.292732;AN=5008;NS=2504;DP=16191;EAS_AF=0.2728;AMR_AF=0.33;AFR_AF=0.115;EUR_AF=0.3917;SAS_AF=0.4254;AA=A|||;VT=SNP
4	779394	rs2242237	A	G	100	PASS	AC=2002;AF=0.39976;AN=5008;NS=2504;DP=10790;EAS_AF=0.244;AMR_AF=0.2896;AFR_AF=0.6165;EUR_AF=0.327;SAS_AF=0.4202;AA=G|||;VT=SNP
4	779535	rs116320846	G	C	100	PASS	AC=179;AF=0.0357428;AN=5008;NS=2504;DP=8979;EAS_AF=0.0149;AMR_AF=0.0216;AFR_AF=0.0129;EUR_AF=0.0527;SAS_AF=0.0808;AA=G|||;VT=SNP
4	779610	rs2242236	T	C	100	PASS	AC=2640;AF=0.527157;AN=5008;NS=2504;DP=9268;EAS_AF=0.2877;AMR_AF=0.4568;AFR_AF=0.6679;EUR_AF=0.5726;SAS_AF=0.5869;AA=c|||;VT=SNP
4	779670	rs6816868	C	T	100	PASS	AC=1164;AF=0.232428;AN=5008;NS=2504;DP=10594;EAS_AF=0.0149;AMR_AF=0.1268;AFR_AF=0.5484;EUR_AF=0.1819;SAS_AF=0.1564;AA=c|||;VT=SNP
4	780004	rs183377679	G	C	100	PASS	AC=169;AF=0.033746;AN=5008;NS=2504;DP=7190;EAS_AF=0.0149;AMR_AF=0.0231;AFR_AF=0.0038;EUR_AF=0.0537;SAS_AF=0.0808;AA=g|||;VT=SNP
4	780083	rs11735877	G	A	100	PASS	AC=443;AF=0.0884585;AN=5008;NS=2504;DP=7270;EAS_AF=0.002;AMR_AF=0.1268;AFR_AF=0.0136;EUR_AF=0.2366;SAS_AF=0.0992;AA=g|||;VT=SNP
4	780286	rs10794536	C	G	100	PASS	AC=4195;AF=0.83766;AN=5008;NS=2504;DP=7791;EAS_AF=0.7133;AMR_AF=0.7478;AFR_AF=0.9803;EUR_AF=0.834;SAS_AF=0.8405;AA=g|||;VT=SNP;EX_TARGET
4	780552	rs80187089	C	T	100	PASS	AC=401;AF=0.0800719;AN=5008;NS=2504;DP=9169;EAS_AF=0.122;AMR_AF=0.0447;AFR_AF=0.003;EUR_AF=0.0626;SAS_AF=0.184;AA=c|||;VT=SNP
4	780707	rs6816792	G	T	100	PASS	AC=1549;AF=0.309305;AN=5008;NS=2504;DP=13289;EAS_AF=0.1796;AMR_AF=0.1988;AFR_AF=0.5552;EUR_AF=0.2465;SAS_AF=0.2536;AA=G|||;VT=SNP
4	780717	rs6816802	G	A	100	PASS	AC=1549;AF=0.309305;AN=5008;NS=2504;DP=13430;EAS_AF=0.1796;AMR_AF=0.1988;AFR_AF=0.5552;EUR_AF=0.2465;SAS_AF=0.2536;AA=G|||;VT=SNP
4	780883	rs4690313	A	C	100	PASS	AC=3986;AF=0.795927;AN=5008;NS=2504;DP=14130;EAS_AF=0.6994;AMR_AF=0.647;AFR_AF=0.8707;EUR_AF=0.7734;SAS_AF=0.9233;AA=C|||;VT=SNP
4	781001	rs3816683	G	A	100	PASS	AC=2526;AF=0.504393;AN=5008;NS=2504;DP=12857;EAS_AF=0.3899;AMR_AF=0.4352;AFR_AF=0.5772;EUR_AF=0.5567;SAS_AF=0.5194;AA=A|||;VT=SNP
4	781035	rs3816682	G	C	100	PASS	AC=2526;AF=0.504393;AN=5008;NS=2504;DP=12810;EAS_AF=0.3899;AMR_AF=0.4352;AFR_AF=0.5764;EUR_AF=0.5577;SAS_AF=0.5194;AA=G|||;VT=SNP
4	781098	rs3088106	T	C	100	PASS	AC=2516;AF=0.502396;AN=5008;NS=2504;DP=15911;EAS_AF=0.3909;AMR_AF=0.4337;AFR_AF=0.5764;EUR_AF=0.5557;SAS_AF=0.5112;AA=C|||;VT=SNP
4	781111	rs3816680	C	T	100	PASS	AC=282;AF=0.0563099;AN=5008;NS=2504;DP=16287;EAS_AF=0.124;AMR_AF=0.0504;AFR_AF=0.0129;EUR_AF=0.0577;SAS_AF=0.0481;AA=C|||;VT=SNP
4	781140	rs3816679	A	G	100	PASS	AC=577;AF=0.115216;AN=5008;NS=2504;DP=17179;EAS_AF=0.0149;AMR_AF=0.036;AFR_AF=0.3071;EUR_AF=0.0527;SAS_AF=0.0798;AA=A|||;VT=SNP
4	781469	rs3816677	T	C	100	PASS	AC=1529;AF=0.305312;AN=5008;NS=2504;DP=14585;EAS_AF=0.1796;AMR_AF=0.1974;AFR_AF=0.5401;EUR_AF=0.2465;SAS_AF=0.2546;AA=C|||;VT=SNP
4	781556	rs3816675	G	C	100	PASS	AC=1522;AF=0.303914;AN=5008;NS=2504;DP=15220;EAS_AF=0.1796;AMR_AF=0.196;AFR_AF=0.5371;EUR_AF=0.2445;SAS_AF=0.2546;AA=C|||;VT=SNP
4	781577	rs73222839	C	G	100	PASS	AC=282;AF=0.0563099;AN=5008;NS=2504;DP=15710;EAS_AF=0.124;AMR_AF=0.0504;AFR_AF=0.0129;EUR_AF=0.0577;SAS_AF=0.0481;AA=C|||;VT=SNP
4	781720	rs3816674	T	C	100	PASS	AC=1577;AF=0.314896;AN=5008;NS=2504;DP=15892;EAS_AF=0.1796;AMR_AF=0.1974;AFR_AF=0.5779;EUR_AF=0.2445;SAS_AF=0.2546;AA=t|||;VT=SNP
4	781777	rs3816673	A	G	100	PASS	AC=3160;AF=0.63099;AN=5008;NS=2504;DP=16657;EAS_AF=0.4554;AMR_AF=0.5346;AFR_AF=0.7708;EUR_AF=0.6372;SAS_AF=0.6851;AA=g|||;VT=SNP
4	781977	rs73222841	G	C	100	PASS	AC=166;AF=0.033147;AN=5008;NS=2504;DP=16615;EAS_AF=0.0149;AMR_AF=0.0216;AFR_AF=0.0038;EUR_AF=0.0527;SAS_AF=0.0798;AA=g|||;VT=SNP
4	782019	rs55636227	G	A	100	PASS	AC=128;AF=0.0255591;AN=5008;NS=2504;DP=15870;EAS_AF=0.002;AMR_AF=0.0461;AFR_AF=0;EUR_AF=0.0487;SAS_AF=0.046;AA=g|||;VT=SNP
4	782035	rs3775137	A	C	100	PASS	AC=1523;AF=0.304113;AN=5008;NS=2504;DP=15737;EAS_AF=0.1796;AMR_AF=0.1974;AFR_AF=0.5371;EUR_AF=0.2445;SAS_AF=0.2546;AA=a|||;VT=SNP
4	782061	rs3775138	T	C	100	PASS	AC=1524;AF=0.304313;AN=5008;NS=2504;DP=15602;EAS_AF=0.1796;AMR_AF=0.1974;AFR_AF=0.5378;EUR_AF=0.2445;SAS_AF=0.2546;AA=c|||;VT=SNP
4	782157	rs73222842	T	C	100	PASS	AC=166;AF=0.033147;AN=5008;NS=2504;DP=16417;EAS_AF=0.0149;AMR_AF=0.0216;AFR_AF=0.0038;EUR_AF=0.0527;SAS_AF=0.0798;AA=T|||;VT=SNP
4	782190	rs6815765	T	C	100	PASS	AC=1141;AF=0.227835;AN=5008;NS=2504;DP=17156;EAS_AF=0.0149;AMR_AF=0.1254;AFR_AF=0.5325;EUR_AF=0.1809;SAS_AF=0.1564;AA=t|||;VT=SNP
4	782254	rs77684775	C	T	100	PASS	AC=410;AF=0.081869;AN=5008;NS=2504;DP=18805;EAS_AF=0.12;AMR_AF=0.0432;AFR_AF=0.003;EUR_AF=0.0736;SAS_AF=0.1851;AA=C|||;VT=SNP
4	782261	rs3775139	G	A	100	PASS	AC=1524;AF=0.304313;AN=5008;NS=2504;DP=18640;EAS_AF=0.1796;AMR_AF=0.1974;AFR_AF=0.5371;EUR_AF=0.2445;SAS_AF=0.2556;AA=A|||;VT=SNP
4	782301	rs3775140	G	A	100	PASS	AC=1521;AF=0.303714;AN=5008;NS=2504;DP=18230;EAS_AF=0.1796;AMR_AF=0.196;AFR_AF=0.5363;EUR_AF=0.2455;SAS_AF=0.2536;AA=G|||;VT=SNP
4	782940	rs6811216	A	G	100	PASS	AC=1982;AF=0.395767;AN=5008;NS=2504;DP=17609;EAS_AF=0.244;AMR_AF=0.2911;AFR_AF=0.6074;EUR_AF=0.325;SAS_AF=0.4131;AA=G|||;VT=SNP
4	783028	rs6850257	C	T	100	PASS	AC=931;AF=0.185903;AN=5008;NS=2504;DP=16753;EAS_AF=0.1647;AMR_AF=0.1599;AFR_AF=0.2194;EUR_AF=0.1918;SAS_AF=0.1748;AA=C|||;VT=SNP
4	783036	rs6850266	C	G	100	PASS	AC=1477;AF=0.294928;AN=5008;NS=2504;DP=16363;EAS_AF=0.1766;AMR_AF=0.1758;AFR_AF=0.5356;EUR_AF=0.2187;SAS_AF=0.2546;AA=C|||;VT=SNP
4	783194	rs11734005	G	T	100	PASS	AC=1039;AF=0.207468;AN=5008;NS=2504;DP=19730;EAS_AF=0.2113;AMR_AF=0.2392;AFR_AF=0.0628;EUR_AF=0.3161;SAS_AF=0.2648;AA=G|||;VT=SNP
4	783230	rs3775141	A	C	100	PASS	AC=2571;AF=0.513379;AN=5008;NS=2504;DP=19717;EAS_AF=0.3909;AMR_AF=0.4409;AFR_AF=0.6036;EUR_AF=0.5616;SAS_AF=0.5194;AA=A|||;VT=SNP
4	783314	rs3775142	A	G	100	PASS	AC=3091;AF=0.617212;AN=5008;NS=2504;DP=16875;EAS_AF=0.5288;AMR_AF=0.4885;AFR_AF=0.6672;EUR_AF=0.6412;SAS_AF=0.7076;AA=A|||;VT=SNP
4	783333	rs3775143	T	C	100	PASS	AC=1007;AF=0.201078;AN=5008;NS=2504;DP=16990;EAS_AF=0.2173;AMR_AF=0.2435;AFR_AF=0.0227;EUR_AF=0.327;SAS_AF=0.2658;AA=T|||;VT=SNP
4	783383	rs13108421	A	G	100	PASS	AC=1532;AF=0.305911;AN=5008;NS=2504;DP=16538;EAS_AF=0.1806;AMR_AF=0.2017;AFR_AF=0.5378;EUR_AF=0.2465;SAS_AF=0.2566;AA=A|||;VT=SNP
4	783408	rs13108435	A	C	100	PASS	AC=1523;AF=0.304113;AN=5008;NS=2504;DP=15981;EAS_AF=0.1796;AMR_AF=0.1974;AFR_AF=0.5371;EUR_AF=0.2445;SAS_AF=0.2546;AA=C|||;VT=SNP
4	783425	rs13149773	C	T	100	PASS	AC=1525;AF=0.304513;AN=5008;NS=2504;DP=15332;EAS_AF=0.1786;AMR_AF=0.1974;AFR_AF=0.5393;EUR_AF=0.2445;SAS_AF=0.2546;AA=C|||;VT=SNP
4	783628	rs13130087	G	T	100	PASS	AC=1524;AF=0.304313;AN=5008;NS=2504;DP=17112;EAS_AF=0.1796;AMR_AF=0.1974;AFR_AF=0.5378;EUR_AF=0.2445;SAS_AF=0.2546;AA=T|||;VT=SNP
4	783693	rs13130280	G	A	100	PASS	AC=1522;AF=0.303914;AN=5008;NS=2504;DP=14122;EAS_AF=0.1786;AMR_AF=0.1974;AFR_AF=0.5371;EUR_AF=0.2445;SAS_AF=0.2546;AA=G|||;VT=SNP
4	783962	rs13109607	A	G	100	PASS	AC=1171;AF=0.233826;AN=5008;NS=2504;DP=15506;EAS_AF=0.1825;AMR_AF=0.1888;AFR_AF=0.2731;EUR_AF=0.2445;SAS_AF=0.2546;AA=G|||;VT=SNP
4	783969	rs13116062	T	G	100	PASS	AC=1489;AF=0.297324;AN=5008;NS=2504;DP=15761;EAS_AF=0.1825;AMR_AF=0.196;AFR_AF=0.5098;EUR_AF=0.2445;SAS_AF=0.2546;AA=G|||;VT=SNP
4	784027	rs13151015	C	T	100	PASS	AC=932;AF=0.186102;AN=5008;NS=2504;DP=15200;EAS_AF=0.1647;AMR_AF=0.1599;AFR_AF=0.2201;EUR_AF=0.1918;SAS_AF=0.1748;AA=C|||;VT=SNP
4	784096	rs13131168	G	C	100	PASS	AC=1960;AF=0.391374;AN=5008;NS=2504;DP=17098;EAS_AF=0.2431;AMR_AF=0.2911;AFR_AF=0.5923;EUR_AF=0.3241;SAS_AF=0.4131;AA=G|||;VT=SNP
4	784116	rs13131185	G	A	100	PASS	AC=1960;AF=0.391374;AN=5008;NS=2504;DP=16934;EAS_AF=0.2431;AMR_AF=0.2911;AFR_AF=0.593;EUR_AF=0.3241;SAS_AF=0.4121;AA=G|||;VT=SNP
4	784142	rs13151247	C	G	100	PASS	AC=1975;AF=0.394369;AN=5008;NS=2504;DP=16349;EAS_AF=0.2431;AMR_AF=0.2954;AFR_AF=0.5923;EUR_AF=0.329;SAS_AF=0.4202;AA=g|||;VT=SNP
4	784176	rs62294129	T	C	100	PASS	AC=461;AF=0.0920527;AN=5008;NS=2504;DP=15992;EAS_AF=0.0655;AMR_AF=0.0951;AFR_AF=0.0696;EUR_AF=0.0815;SAS_AF=0.1585;AA=t|||;VT=SNP
4	784313	rs13136722	G	A	100	PASS	AC=1960;AF=0.391374;AN=5008;NS=2504;DP=17041;EAS_AF=0.245;AMR_AF=0.2911;AFR_AF=0.5923;EUR_AF=0.3231;SAS_AF=0.4121;AA=g|||;VT=SNP
4	784322	rs13105255	C	T	100	PASS	AC=1958;AF=0.390974;AN=5008;NS=2504;DP=17118;EAS_AF=0.245;AMR_AF=0.2925;AFR_AF=0.59;EUR_AF=0.3231;SAS_AF=0.4121;AA=c|||;VT=SNP
4	784425	rs13105473	C	G	100	PASS	AC=1962;AF=0.391773;AN=5008;NS=2504;DP=17920;EAS_AF=0.245;AMR_AF=0.2911;AFR_AF=0.5923;EUR_AF=0.3231;SAS_AF=0.4141;AA=c|||;VT=SNP
4	784503	rs13105702	C	G	100	PASS	AC=1958;AF=0.390974;AN=5008;NS=2504;DP=17592;EAS_AF=0.2431;AMR_AF=0.2911;AFR_AF=0.5915;EUR_AF=0.3231;SAS_AF=0.4131;AA=g|||;VT=SNP
4	784546	rs13122480	T	C	100	PASS	AC=1981;AF=0.395567;AN=5008;NS=2504;DP=16412;EAS_AF=0.244;AMR_AF=0.2925;AFR_AF=0.6067;EUR_AF=0.3241;SAS_AF=0.4131;AA=c|||;VT=SNP
4	784833	rs75261937	T	C	100	PASS	AC=446;AF=0.0890575;AN=5008;NS=2504;DP=11329;EAS_AF=0.123;AMR_AF=0.0447;AFR_AF=0.003;EUR_AF=0.0746;SAS_AF=0.2168;AA=t|||;VT=SNP
4	784879	rs62294130	G	A	100	PASS	AC=383;AF=0.0764776;AN=5008;NS=2504;DP=10994;EAS_AF=0.0645;AMR_AF=0.0807;AFR_AF=0.0303;EUR_AF=0.0765;SAS_AF=0.1483;AA=g|||;VT=SNP
4	785041	rs3822028	T	C	100	PASS	AC=1092;AF=0.218051;AN=5008;NS=2504;DP=6577;EAS_AF=0.0804;AMR_AF=0.1282;AFR_AF=0.4319;EUR_AF=0.1233;SAS_AF=0.2321;AA=N|||;VT=SNP
4	785105	rs3775144	C	T	100	PASS	AC=408;AF=0.0814696;AN=5008;NS=2504;DP=7373;EAS_AF=0.1002;AMR_AF=0.0403;AFR_AF=0.0106;EUR_AF=0.0676;SAS_AF=0.2014;AA=N|||;VT=SNP
4	785137	rs3775145	G	T	100	PASS	AC=957;AF=0.191094;AN=5008;NS=2504;DP=6777;EAS_AF=0.1935;AMR_AF=0.1628;AFR_AF=0.2269;EUR_AF=0.1928;SAS_AF=0.1585;AA=N|||;VT=SNP
4	785142	rs11930710	C	T	100	PASS	AC=213;AF=0.0425319;AN=5008;NS=2504;DP=6973;EAS_AF=0.0149;AMR_AF=0.0245;AFR_AF=0.0371;EUR_AF=0.0537;SAS_AF=0.0798;AA=-|||;VT=SNP
4	785228	rs3775146	G	C	100	PASS	AC=1721;AF=0.34365;AN=5008;NS=2504;DP=8838;EAS_AF=0.375;AMR_AF=0.2406;AFR_AF=0.2685;EUR_AF=0.332;SAS_AF=0.498;AA=g|||;VT=SNP
4	785296	rs3775147	C	G	100	PASS	AC=3003;AF=0.599641;AN=5008;NS=2504;DP=11937;EAS_AF=0.7411;AMR_AF=0.5173;AFR_AF=0.3139;EUR_AF=0.6869;SAS_AF=0.8088;AA=c|||;VT=SNP
4	785443	rs3775148	C	T	100	PASS	AC=433;AF=0.0864617;AN=5008;NS=2504;DP=14744;EAS_AF=0.0655;AMR_AF=0.0922;AFR_AF=0.0507;EUR_AF=0.0835;SAS_AF=0.1554;AA=c|||;VT=SNP
4	785818	rs59157526	G	A	100	PASS	AC=868;AF=0.173323;AN=5008;NS=2504;DP=13161;EAS_AF=0.1657;AMR_AF=0.1427;AFR_AF=0.1982;EUR_AF=0.172;SAS_AF=0.1708;AA=g|||;VT=SNP
4	786401	rs2306251	T	C	100	PASS	AC=1497;AF=0.298922;AN=5008;NS=2504;DP=12933;EAS_AF=0.2738;AMR_AF=0.3357;AFR_AF=0.1331;EUR_AF=0.3907;SAS_AF=0.4284;AA=t|||;VT=SNP;EX_TARGET
4	786508	rs2306250	T	C	100	PASS	AC=3065;AF=0.612021;AN=5008;NS=2504;DP=9863;EAS_AF=0.4544;AMR_AF=0.5389;AFR_AF=0.7035;EUR_AF=0.6342;SAS_AF=0.68;AA=t|||;VT=SNP
4	787479	rs10902759	T	C	100	PASS	AC=4032;AF=0.805112;AN=5008;NS=2504;DP=16368;EAS_AF=0.7044;AMR_AF=0.6513;AFR_AF=0.879;EUR_AF=0.7793;SAS_AF=0.9448;AA=c|||;VT=SNP
4	787487	rs11725571	C	T	100	PASS	AC=1003;AF=0.20028;AN=5008;NS=2504;DP=16544;EAS_AF=0.2093;AMR_AF=0.2248;AFR_AF=0.059;EUR_AF=0.2853;SAS_AF=0.2771;AA=c|||;VT=SNP
4	787517	rs73060334	G	A	100	PASS	AC=490;AF=0.0978435;AN=5008;NS=2504;DP=16565;EAS_AF=0.0655;AMR_AF=0.1066;AFR_AF=0.0703;EUR_AF=0.1004;SAS_AF=0.1595;AA=g|||;VT=SNP
4	787845	rs73060336	C	T	100	PASS	AC=456;AF=0.0910543;AN=5008;NS=2504;DP=18169;EAS_AF=0.0645;AMR_AF=0.0951;AFR_AF=0.0666;EUR_AF=0.0825;SAS_AF=0.1575;AA=c|||;VT=SNP
4	787947	rs73207751	C	T	100	PASS	AC=285;AF=0.0569089;AN=5008;NS=2504;DP=19656;EAS_AF=0.123;AMR_AF=0.0519;AFR_AF=0.0121;EUR_AF=0.0596;SAS_AF=0.0501;AA=c|||;VT=SNP
4	788722	rs11723514	G	A	100	PASS	AC=956;AF=0.190895;AN=5008;NS=2504;DP=14965;EAS_AF=0.2083;AMR_AF=0.2233;AFR_AF=0.0552;EUR_AF=0.2684;SAS_AF=0.2536;AA=g|||;VT=SNP
4	789314	rs80237166	A	G	100	PASS	AC=1525;AF=0.304513;AN=5008;NS=2504;DP=11053;EAS_AF=0.1835;AMR_AF=0.1873;AFR_AF=0.5469;EUR_AF=0.2336;SAS_AF=0.2577;AA=a|||;VT=SNP
4	790182	rs4690314	C	T	100	PASS	AC=2815;AF=0.562101;AN=5008;NS=2504;DP=14539;EAS_AF=0.5089;AMR_AF=0.4769;AFR_AF=0.6188;EUR_AF=0.5954;SAS_AF=0.5665;AA=t|||;VT=SNP
4	790222	rs6599376	C	T	100	PASS	AC=439;AF=0.0876597;AN=5008;NS=2504;DP=14517;EAS_AF=0.0675;AMR_AF=0.098;AFR_AF=0.034;EUR_AF=0.0994;SAS_AF=0.1616;AA=c|||;VT=SNP
4	790263	rs28587502	G	A	100	PASS	AC=592;AF=0.118211;AN=5008;NS=2504;DP=13668;EAS_AF=0.0149;AMR_AF=0.0389;AFR_AF=0.3169;EUR_AF=0.0527;SAS_AF=0.0798;AA=g|||;VT=SNP
4	790683	rs57170954	G	C	100	PASS	AC=1034;AF=0.20647;AN=5008;NS=2504;DP=16239;EAS_AF=0.2093;AMR_AF=0.2392;AFR_AF=0.0643;EUR_AF=0.3111;SAS_AF=0.2648;AA=G|||;VT=SNP
4	790757	rs11722977	C	A	100	PASS	AC=2976;AF=0.594249;AN=5008;NS=2504;DP=16849;EAS_AF=0.5079;AMR_AF=0.4971;AFR_AF=0.73;EUR_AF=0.5964;SAS_AF=0.5665;AA=A|||;VT=SNP
4	791403	rs62294151	T	C	100	PASS	AC=2811;AF=0.561302;AN=5008;NS=2504;DP=9440;EAS_AF=0.5079;AMR_AF=0.4769;AFR_AF=0.6188;EUR_AF=0.5944;SAS_AF=0.5644;AA=t|||;VT=SNP
4	791891	rs4690315	C	T	100	PASS	AC=1026;AF=0.204872;AN=5008;NS=2504;DP=15924;EAS_AF=0.2083;AMR_AF=0.2406;AFR_AF=0.0643;EUR_AF=0.3101;SAS_AF=0.2577;AA=c|||;VT=SNP
4	793763	rs10004297	C	T	100	PASS	AC=1144;AF=0.228435;AN=5008;NS=2504;DP=17910;EAS_AF=0.0149;AMR_AF=0.1268;AFR_AF=0.5287;EUR_AF=0.1849;SAS_AF=0.1595;AA=C|||;VT=SNP
4	793822	rs73207755	G	T	100	PASS	AC=167;AF=0.0333466;AN=5008;NS=2504;DP=16678;EAS_AF=0.0149;AMR_AF=0.0231;AFR_AF=0.0045;EUR_AF=0.0517;SAS_AF=0.0798;AA=G|||;VT=SNP
4	793929	rs10004503	C	T	100	PASS	AC=453;AF=0.0904553;AN=5008;NS=2504;DP=18210;EAS_AF=0.123;AMR_AF=0.0331;AFR_AF=0.0424;EUR_AF=0.0646;SAS_AF=0.1892;AA=C|||;VT=SNP
4	794243	rs9998158	G	A	100	PASS	AC=1747;AF=0.348842;AN=5008;NS=2504;DP=12214;EAS_AF=0.3036;AMR_AF=0.2349;AFR_AF=0.5265;EUR_AF=0.2843;SAS_AF=0.3027;AA=G|||;VT=SNP
4	794293	rs62294153	C	T	100	PASS	AC=621;AF=0.124002;AN=5008;NS=2504;DP=11435;EAS_AF=0.2887;AMR_AF=0.111;AFR_AF=0.0106;EUR_AF=0.0984;SAS_AF=0.1431;AA=-|||;VT=SNP
4	794542	rs11730181	T	C	100	PASS	AC=1120;AF=0.223642;AN=5008;NS=2504;DP=7876;EAS_AF=0.2202;AMR_AF=0.2637;AFR_AF=0.0764;EUR_AF=0.339;SAS_AF=0.2791;AA=-|||;VT=SNP
4	794564	rs11724278	G	C	100	PASS	AC=1050;AF=0.209665;AN=5008;NS=2504;DP=9385;EAS_AF=0.2103;AMR_AF=0.2536;AFR_AF=0.0681;EUR_AF=0.3181;SAS_AF=0.2577;AA=g|||;VT=SNP
4	794641	rs10011889	A	G	100	PASS	AC=1728;AF=0.345048;AN=5008;NS=2504;DP=10291;EAS_AF=0.3056;AMR_AF=0.2363;AFR_AF=0.5083;EUR_AF=0.2863;SAS_AF=0.3027;AA=A|||;VT=SNP
4	794832	rs76984010	G	A	100	PASS	AC=453;AF=0.0904553;AN=5008;NS=2504;DP=13875;EAS_AF=0.123;AMR_AF=0.0317;AFR_AF=0.0424;EUR_AF=0.0656;SAS_AF=0.1892;AA=G|||;VT=SNP
4	794869	rs113752796	G	C	100	PASS	AC=1035;AF=0.206669;AN=5008;NS=2504;DP=14449;EAS_AF=0.2093;AMR_AF=0.2507;AFR_AF=0.0582;EUR_AF=0.3181;SAS_AF=0.2587;AA=G|||;VT=SNP
4	795890	rs7677766	G	A	100	PASS	AC=1748;AF=0.349042;AN=5008;NS=2504;DP=22088;EAS_AF=0.3036;AMR_AF=0.2378;AFR_AF=0.5272;EUR_AF=0.2843;SAS_AF=0.3006;AA=G|||;VT=SNP
4	796221	rs10004482	G	A	100	PASS	AC=1764;AF=0.352236;AN=5008;NS=2504;DP=19210;EAS_AF=0.3036;AMR_AF=0.2378;AFR_AF=0.5333;EUR_AF=0.2853;SAS_AF=0.3078;AA=G|||;VT=SNP
4	796308	rs73207757	T	C	100	PASS	AC=1021;AF=0.203874;AN=5008;NS=2504;DP=20187;EAS_AF=0.2123;AMR_AF=0.2406;AFR_AF=0.0567;EUR_AF=0.3082;SAS_AF=0.2607;AA=T|||;VT=SNP
4	797025	rs73207759	G	T	100	PASS	AC=274;AF=0.0547125;AN=5008;NS=2504;DP=17458;EAS_AF=0.125;AMR_AF=0.0504;AFR_AF=0.0083;EUR_AF=0.0507;SAS_AF=0.0521;AA=G|||;VT=SNP
4	798511	rs17165026	C	T	100	PASS	AC=510;AF=0.101837;AN=5008;NS=2504;DP=16277;EAS_AF=0.1964;AMR_AF=0.1066;AFR_AF=0.0076;EUR_AF=0.0924;SAS_AF=0.138;AA=C|||;VT=SNP
4	798817	rs17165032	G	A	100	PASS	AC=447;AF=0.0892572;AN=5008;NS=2504;DP=14145;EAS_AF=0.2063;AMR_AF=0.0908;AFR_AF=0.0053;EUR_AF=0.0288;SAS_AF=0.1431;AA=G|||;VT=SNP
4	798962	rs17165034	G	A	100	PASS	AC=972;AF=0.194089;AN=5008;NS=2504;DP=16114;EAS_AF=0.2093;AMR_AF=0.2349;AFR_AF=0.0204;EUR_AF=0.3111;SAS_AF=0.2638;AA=G|||;VT=SNP
4	799121	rs62294154	C	A	100	PASS	AC=1443;AF=0.288139;AN=5008;NS=2504;DP=19889;EAS_AF=0.1994;AMR_AF=0.1945;AFR_AF=0.5469;EUR_AF=0.172;SAS_AF=0.2157;AA=A|||;VT=SNP
4	799988	rs60018246	C	T	100	PASS	AC=979;AF=0.195487;AN=5008;NS=2504;DP=19142;EAS_AF=0.2073;AMR_AF=0.232;AFR_AF=0.025;EUR_AF=0.3131;SAS_AF=0.2669;AA=C|||;VT=SNP
4	801424	rs75591064	G	A	100	PASS	AC=466;AF=0.0930511;AN=5008;NS=2504;DP=13385;EAS_AF=0.0149;AMR_AF=0.0591;AFR_AF=0.1982;EUR_AF=0.0676;SAS_AF=0.0818;AA=G|||;VT=SNP
4	803637	rs28504502	C	T	100	PASS	AC=414;AF=0.0826677;AN=5008;NS=2504;DP=15398;EAS_AF=0.0417;AMR_AF=0.0202;AFR_AF=0.1172;EUR_AF=0.0348;SAS_AF=0.1718;AA=T|||;VT=SNP
4	807523	rs28685840	C	A	100	PASS	AC=2112;AF=0.421725;AN=5008;NS=2504;DP=19017;EAS_AF=0.3254;AMR_AF=0.402;AFR_AF=0.4425;EUR_AF=0.4384;SAS_AF=0.4898;AA=C|||;VT=SNP
4	808184	rs147786984	G	A	100	PASS	AC=566;AF=0.113019;AN=5008;NS=2504;DP=17279;EAS_AF=0.1964;AMR_AF=0.1686;AFR_AF=0.0076;EUR_AF=0.0974;SAS_AF=0.1462;AA=G|||;VT=SNP
4	809593	rs9328757	G	A	100	PASS	AC=1670;AF=0.333466;AN=5008;NS=2504;DP=19383;EAS_AF=0.2192;AMR_AF=0.3487;AFR_AF=0.4433;EUR_AF=0.34;SAS_AF=0.2853;AA=G|||;VT=SNP
4	809787	rs9328758	C	T	100	PASS	AC=2623;AF=0.523762;AN=5008;NS=2504;DP=18532;EAS_AF=0.4931;AMR_AF=0.5231;AFR_AF=0.5605;EUR_AF=0.5179;SAS_AF=0.5123;AA=C|||;VT=SNP
4	810093	rs7688925	G	A	100	PASS	AC=3564;AF=0.711661;AN=5008;NS=2504;DP=13322;EAS_AF=0.8323;AMR_AF=0.6196;AFR_AF=0.615;EUR_AF=0.7058;SAS_AF=0.7894;AA=G|||;VT=SNP
4	810151	rs7660746	C	T	100	PASS	AC=252;AF=0.0503195;AN=5008;NS=2504;DP=12886;EAS_AF=0.0476;AMR_AF=0.0288;AFR_AF=0.0469;EUR_AF=0.0368;SAS_AF=0.0869;AA=C|||;VT=SNP
4	810507	rs59898624	G	A	100	PASS	AC=431;AF=0.0860623;AN=5008;NS=2504;DP=16228;EAS_AF=0.2292;AMR_AF=0.0432;AFR_AF=0.0038;EUR_AF=0.0905;SAS_AF=0.0757;AA=G|||;VT=SNP
4	812414	rs6599380	C	T	100	PASS	AC=1751;AF=0.349641;AN=5008;NS=2504;DP=18296;EAS_AF=0.2173;AMR_AF=0.3516;AFR_AF=0.5061;EUR_AF=0.34;SAS_AF=0.2832;AA=C|||;VT=SNP
4	812417	rs7686544	G	A	100	PASS	AC=1791;AF=0.357628;AN=5008;NS=2504;DP=18240;EAS_AF=0.2173;AMR_AF=0.3429;AFR_AF=0.4826;EUR_AF=0.34;SAS_AF=0.362;AA=G|||;VT=SNP
4	812598	rs11248042	T	C	100	PASS	AC=2062;AF=0.411741;AN=5008;NS=2504;DP=18934;EAS_AF=0.6151;AMR_AF=0.2867;AFR_AF=0.2844;EUR_AF=0.3678;SAS_AF=0.5082;AA=C|||;VT=SNP
4	812679	rs7687101	G	T	100	PASS	AC=2159;AF=0.43111;AN=5008;NS=2504;DP=16042;EAS_AF=0.373;AMR_AF=0.4164;AFR_AF=0.4887;EUR_AF=0.4046;SAS_AF=0.4509;AA=G|||;VT=SNP
4	812753	rs11248043	G	A	100	PASS	AC=1069;AF=0.213458;AN=5008;NS=2504;DP=17782;EAS_AF=0.3532;AMR_AF=0.147;AFR_AF=0.1513;EUR_AF=0.2018;SAS_AF=0.2127;AA=G|||;VT=SNP
4	813393	rs17165046	C	T	100	PASS	AC=362;AF=0.0722843;AN=5008;NS=2504;DP=20067;EAS_AF=0.1548;AMR_AF=0.0735;AFR_AF=0.0015;EUR_AF=0.0646;SAS_AF=0.09;AA=C|||;VT=SNP
4	813428	rs17165051	G	T	100	PASS	AC=2157;AF=0.430711;AN=5008;NS=2504;DP=18373;EAS_AF=0.374;AMR_AF=0.415;AFR_AF=0.4781;EUR_AF=0.4056;SAS_AF=0.4622;AA=G|||;VT=SNP
4	813438	rs12504575	G	A	100	PASS	AC=1939;AF=0.387181;AN=5008;NS=2504;DP=18214;EAS_AF=0.374;AMR_AF=0.3963;AFR_AF=0.4062;EUR_AF=0.3827;SAS_AF=0.3732;AA=G|||;VT=SNP
4	813726	rs7376690	A	G	100	PASS	AC=2149;AF=0.429113;AN=5008;NS=2504;DP=20171;EAS_AF=0.373;AMR_AF=0.415;AFR_AF=0.4796;EUR_AF=0.4056;SAS_AF=0.453;AA=G|||;VT=SNP
4	813984	rs56661751	G	A	100	PASS	AC=1052;AF=0.210064;AN=5008;NS=2504;DP=14297;EAS_AF=0.3442;AMR_AF=0.147;AFR_AF=0.1475;EUR_AF=0.2008;SAS_AF=0.2106;AA=A|||;VT=SNP
4	814080	rs6832751	A	G	100	PASS	AC=3994;AF=0.797524;AN=5008;NS=2504;DP=18770;EAS_AF=0.8323;AMR_AF=0.6398;AFR_AF=0.8722;EUR_AF=0.7068;SAS_AF=0.8661;AA=G|||;VT=SNP
4	814313	rs6599381	G	T	100	PASS	AC=1614;AF=0.322284;AN=5008;NS=2504;DP=17887;EAS_AF=0.2183;AMR_AF=0.3401;AFR_AF=0.407;EUR_AF=0.341;SAS_AF=0.2832;AA=G|||;VT=SNP
4	814404	rs6599382	G	A	100	PASS	AC=1617;AF=0.322883;AN=5008;NS=2504;DP=18414;EAS_AF=0.2183;AMR_AF=0.3401;AFR_AF=0.4092;EUR_AF=0.341;SAS_AF=0.2832;AA=G|||;VT=SNP
4	814605	rs6599383	C	T	100	PASS	AC=1787;AF=0.356829;AN=5008;NS=2504;DP=13956;EAS_AF=0.2183;AMR_AF=0.3415;AFR_AF=0.4781;EUR_AF=0.341;SAS_AF=0.363;AA=C|||;VT=SNP
4	814719	rs10155282	G	A	100	PASS	AC=3849;AF=0.76857;AN=5008;NS=2504;DP=15463;EAS_AF=0.8304;AMR_AF=0.6297;AFR_AF=0.7663;EUR_AF=0.7068;SAS_AF=0.8701;AA=A|||;VT=SNP
4	815039	rs7375209	G	A	100	PASS	AC=1810;AF=0.361422;AN=5008;NS=2504;DP=18071;EAS_AF=0.2183;AMR_AF=0.3415;AFR_AF=0.4939;EUR_AF=0.3419;SAS_AF=0.364;AA=A|||;VT=SNP
4	815055	rs34006598	C	T	100	PASS	AC=1528;AF=0.305112;AN=5008;NS=2504;DP=17997;EAS_AF=0.3859;AMR_AF=0.2363;AFR_AF=0.2126;EUR_AF=0.2704;SAS_AF=0.4315;AA=C|||;VT=SNP
4	815107	rs7377207	A	T	100	PASS	AC=3843;AF=0.767372;AN=5008;NS=2504;DP=15348;EAS_AF=0.8323;AMR_AF=0.6282;AFR_AF=0.761;EUR_AF=0.7068;SAS_AF=0.8701;AA=T|||;VT=SNP
4	815321	rs11248044	A	G	100	PASS	AC=2054;AF=0.410144;AN=5008;NS=2504;DP=17558;EAS_AF=0.6141;AMR_AF=0.2882;AFR_AF=0.2814;EUR_AF=0.3658;SAS_AF=0.5061;AA=A|||;VT=SNP
4	815640	rs74469192	C	G	100	PASS	AC=485;AF=0.096845;AN=5008;NS=2504;DP=15296;EAS_AF=0.2292;AMR_AF=0.0432;AFR_AF=0.0439;EUR_AF=0.0934;SAS_AF=0.0736;AA=C|||;VT=SNP
4	815804	rs12511420	A	G	100	PASS	AC=1889;AF=0.377196;AN=5008;NS=2504;DP=19178;EAS_AF=0.2986;AMR_AF=0.3963;AFR_AF=0.4175;EUR_AF=0.4076;SAS_AF=0.3589;AA=A|||;VT=SNP
4	815856	rs6817287	G	A	100	PASS	AC=1786;AF=0.356629;AN=5008;NS=2504;DP=20248;EAS_AF=0.2183;AMR_AF=0.3401;AFR_AF=0.4766;EUR_AF=0.3419;SAS_AF=0.364;AA=A|||;VT=SNP
4	815952	rs56845396	G	A	100	PASS	AC=1231;AF=0.245807;AN=5008;NS=2504;DP=19216;EAS_AF=0.4415;AMR_AF=0.1816;AFR_AF=0.1929;EUR_AF=0.172;SAS_AF=0.2372;AA=G|||;VT=SNP
4	816304	rs6842106	C	G	100	PASS	AC=1618;AF=0.323083;AN=5008;NS=2504;DP=19683;EAS_AF=0.2183;AMR_AF=0.3401;AFR_AF=0.407;EUR_AF=0.3429;SAS_AF=0.2853;AA=c|||;VT=SNP
4	816451	rs6823196	G	C	100	PASS	AC=1806;AF=0.360623;AN=5008;NS=2504;DP=16591;EAS_AF=0.2183;AMR_AF=0.3415;AFR_AF=0.4909;EUR_AF=0.3419;SAS_AF=0.364;AA=c|||;VT=SNP
4	816646	rs28437588	T	G	100	PASS	AC=1811;AF=0.361621;AN=5008;NS=2504;DP=14694;EAS_AF=0.2183;AMR_AF=0.3444;AFR_AF=0.4909;EUR_AF=0.3419;SAS_AF=0.3671;AA=g|||;VT=SNP
4	816921	rs10155482	A	C	100	PASS	AC=1780;AF=0.355431;AN=5008;NS=2504;DP=19541;EAS_AF=0.2202;AMR_AF=0.3429;AFR_AF=0.469;EUR_AF=0.341;SAS_AF=0.365;AA=c|||;VT=SNP
4	817486	rs11942504	G	A	100	PASS	AC=1573;AF=0.314097;AN=5008;NS=2504;DP=17754;EAS_AF=0.2173;AMR_AF=0.3357;AFR_AF=0.3767;EUR_AF=0.3419;SAS_AF=0.2853;AA=g|||;VT=SNP
4	818440	rs2276906	G	A	100	PASS	AC=1611;AF=0.321685;AN=5008;NS=2504;DP=15151;EAS_AF=0.2173;AMR_AF=0.3386;AFR_AF=0.4054;EUR_AF=0.3419;SAS_AF=0.2832;AA=G|||;VT=SNP
4	820632	rs116813973	C	T	100	PASS	AC=585;AF=0.116813;AN=5008;NS=2504;DP=5931;EAS_AF=0.2252;AMR_AF=0.0447;AFR_AF=0.0643;EUR_AF=0.0924;SAS_AF=0.1524;AA=C|||;VT=SNP
4	820995	rs62295461	C	G	100	PASS	AC=1079;AF=0.215455;AN=5008;NS=2504;DP=7700;EAS_AF=0.2937;AMR_AF=0.1931;AFR_AF=0.1778;EUR_AF=0.1889;SAS_AF=0.229;AA=C|||;VT=SNP
4	821240	rs58352100	T	C	100	PASS	AC=3902;AF=0.779153;AN=5008;NS=2504;DP=13914;EAS_AF=0.8562;AMR_AF=0.6354;AFR_AF=0.7837;EUR_AF=0.7068;SAS_AF=0.8701;AA=C|||;VT=SNP
4	821490	rs936551	A	G	100	PASS	AC=2803;AF=0.559704;AN=5008;NS=2504;DP=17234;EAS_AF=0.5625;AMR_AF=0.4452;AFR_AF=0.5772;EUR_AF=0.5338;SAS_AF=0.6411;AA=G|||;VT=SNP
4	821553	rs11248047	A	G	100	PASS	AC=2802;AF=0.559505;AN=5008;NS=2504;DP=19722;EAS_AF=0.5625;AMR_AF=0.4452;AFR_AF=0.5764;EUR_AF=0.5338;SAS_AF=0.6411;AA=G|||;VT=SNP
4	821565	rs11734742	C	T	100	PASS	AC=613;AF=0.122404;AN=5008;NS=2504;DP=19754;EAS_AF=0.1181;AMR_AF=0.0605;AFR_AF=0.115;EUR_AF=0.0994;SAS_AF=0.2045;AA=C|||;VT=SNP
4	822264	rs79590461	G	A	100	PASS	AC=589;AF=0.117612;AN=5008;NS=2504;DP=18017;EAS_AF=0.2252;AMR_AF=0.0447;AFR_AF=0.0673;EUR_AF=0.0924;SAS_AF=0.1524;AA=G|||;VT=SNP
4	822706	rs6599384	T	C	100	PASS	AC=2801;AF=0.559305;AN=5008;NS=2504;DP=18273;EAS_AF=0.5635;AMR_AF=0.4467;AFR_AF=0.5711;EUR_AF=0.5328;SAS_AF=0.6462;AA=C|||;VT=SNP
4	822957	rs77853873	A	G	100	PASS	AC=497;AF=0.0992412;AN=5008;NS=2504;DP=15810;EAS_AF=0.2252;AMR_AF=0.0447;AFR_AF=0.0552;EUR_AF=0.0924;SAS_AF=0.0746;AA=a|||;VT=SNP
4	823093	rs59710573	G	C	100	PASS	AC=428;AF=0.0854633;AN=5008;NS=2504;DP=20032;EAS_AF=0.2252;AMR_AF=0.0432;AFR_AF=0.0038;EUR_AF=0.0924;SAS_AF=0.0746;AA=g|||;VT=SNP
4	823304	rs7378189	C	T	100	PASS	AC=1610;AF=0.321486;AN=5008;NS=2504;DP=17842;EAS_AF=0.2192;AMR_AF=0.3415;AFR_AF=0.4017;EUR_AF=0.341;SAS_AF=0.2843;AA=c|||;VT=SNP
4	823307	rs11737021	C	G	100	PASS	AC=1011;AF=0.201877;AN=5008;NS=2504;DP=17910;EAS_AF=0.2937;AMR_AF=0.1772;AFR_AF=0.1498;EUR_AF=0.174;SAS_AF=0.2239;AA=c|||;VT=SNP
4	823629	rs7378224	C	T	100	PASS	AC=1613;AF=0.322085;AN=5008;NS=2504;DP=16893;EAS_AF=0.2192;AMR_AF=0.3415;AFR_AF=0.4002;EUR_AF=0.341;SAS_AF=0.2894;AA=C|||;VT=SNP
4	823743	rs7376916	G	A	100	PASS	AC=1609;AF=0.321286;AN=5008;NS=2504;DP=16550;EAS_AF=0.2192;AMR_AF=0.3401;AFR_AF=0.4009;EUR_AF=0.341;SAS_AF=0.2853;AA=G|||;VT=SNP
4	824332	rs11734954	G	A	100	PASS	AC=2789;AF=0.556909;AN=5008;NS=2504;DP=13495;EAS_AF=0.5615;AMR_AF=0.4467;AFR_AF=0.5673;EUR_AF=0.5298;SAS_AF=0.6442;AA=G|||;VT=SNP
4	824438	rs11721731	C	T	100	PASS	AC=2804;AF=0.559904;AN=5008;NS=2504;DP=16378;EAS_AF=0.5625;AMR_AF=0.4467;AFR_AF=0.5741;EUR_AF=0.5328;SAS_AF=0.6462;AA=c|||;VT=SNP
4	824489	rs73207767	C	T	100	PASS	AC=1610;AF=0.321486;AN=5008;NS=2504;DP=16148;EAS_AF=0.2192;AMR_AF=0.3415;AFR_AF=0.4009;EUR_AF=0.341;SAS_AF=0.2853;AA=c|||;VT=SNP
4	824575	rs9998888	T	C	100	PASS	AC=2806;AF=0.560304;AN=5008;NS=2504;DP=20338;EAS_AF=0.5625;AMR_AF=0.4467;AFR_AF=0.5756;EUR_AF=0.5328;SAS_AF=0.6462;AA=C|||;VT=SNP
4	824604	rs11933159	T	C	100	PASS	AC=2805;AF=0.560104;AN=5008;NS=2504;DP=17477;EAS_AF=0.5625;AMR_AF=0.4467;AFR_AF=0.5749;EUR_AF=0.5328;SAS_AF=0.6462;AA=C|||;VT=SNP
4	824755	rs7656533	C	T	100	PASS	AC=2844;AF=0.567891;AN=5008;NS=2504;DP=15938;EAS_AF=0.5645;AMR_AF=0.4524;AFR_AF=0.5976;EUR_AF=0.5338;SAS_AF=0.6483;AA=C|||;VT=SNP
4	824798	rs7665945	A	G	100	PASS	AC=2809;AF=0.560903;AN=5008;NS=2504;DP=15666;EAS_AF=0.5635;AMR_AF=0.4467;AFR_AF=0.5749;EUR_AF=0.5338;SAS_AF=0.6483;AA=G|||;VT=SNP
4	824845	rs7665967	A	G	100	PASS	AC=2808;AF=0.560703;AN=5008;NS=2504;DP=13633;EAS_AF=0.5635;AMR_AF=0.4467;AFR_AF=0.5749;EUR_AF=0.5338;SAS_AF=0.6472;AA=A|||;VT=SNP
4	824960	rs4690316	T	C	100	PASS	AC=2812;AF=0.561502;AN=5008;NS=2504;DP=15835;EAS_AF=0.5655;AMR_AF=0.4467;AFR_AF=0.5741;EUR_AF=0.5358;SAS_AF=0.6483;AA=C|||;VT=SNP
4	824976	rs4690318	A	G	100	PASS	AC=2811;AF=0.561302;AN=5008;NS=2504;DP=16198;EAS_AF=0.5655;AMR_AF=0.4467;AFR_AF=0.5734;EUR_AF=0.5358;SAS_AF=0.6483;AA=G|||;VT=SNP
4	824988	rs4690319	A	G	100	PASS	AC=2811;AF=0.561302;AN=5008;NS=2504;DP=16784;EAS_AF=0.5655;AMR_AF=0.4467;AFR_AF=0.5734;EUR_AF=0.5358;SAS_AF=0.6483;AA=G|||;VT=SNP
4	825156	rs7657330	C	T	100	PASS	AC=605;AF=0.120807;AN=5008;NS=2504;DP=16871;EAS_AF=0.1181;AMR_AF=0.0605;AFR_AF=0.1051;EUR_AF=0.0994;SAS_AF=0.2096;AA=C|||;VT=SNP
4	825370	rs4690320	T	C	100	PASS	AC=2804;AF=0.559904;AN=5008;NS=2504;DP=19129;EAS_AF=0.5625;AMR_AF=0.4467;AFR_AF=0.5741;EUR_AF=0.5328;SAS_AF=0.6462;AA=t|||;VT=SNP
4	825452	rs10471247	C	T	100	PASS	AC=2804;AF=0.559904;AN=5008;NS=2504;DP=20046;EAS_AF=0.5625;AMR_AF=0.4467;AFR_AF=0.5741;EUR_AF=0.5328;SAS_AF=0.6462;AA=C|||;VT=SNP
4	825534	rs10471248	A	G	100	PASS	AC=2804;AF=0.559904;AN=5008;NS=2504;DP=20770;EAS_AF=0.5625;AMR_AF=0.4467;AFR_AF=0.5741;EUR_AF=0.5328;SAS_AF=0.6462;AA=G|||;VT=SNP
4	825635	rs114066161	G	A	100	PASS	AC=426;AF=0.0850639;AN=5008;NS=2504;DP=19406;EAS_AF=0.2242;AMR_AF=0.0432;AFR_AF=0.0038;EUR_AF=0.0915;SAS_AF=0.0746;AA=G|||;VT=SNP
4	825990	rs11724697	A	G	100	PASS	AC=2806;AF=0.560304;AN=5008;NS=2504;DP=19242;EAS_AF=0.5625;AMR_AF=0.4496;AFR_AF=0.5741;EUR_AF=0.5318;SAS_AF=0.6472;AA=G|||;VT=SNP
4	826014	rs11725777	T	C	100	PASS	AC=2807;AF=0.560503;AN=5008;NS=2504;DP=18593;EAS_AF=0.5625;AMR_AF=0.4496;AFR_AF=0.5741;EUR_AF=0.5328;SAS_AF=0.6472;AA=C|||;VT=SNP
4	826044	rs28416002	T	C	100	PASS	AC=2800;AF=0.559105;AN=5008;NS=2504;DP=18300;EAS_AF=0.5565;AMR_AF=0.4496;AFR_AF=0.5741;EUR_AF=0.5328;SAS_AF=0.6462;AA=C|||;VT=SNP
4	826257	rs56852661	G	A	100	PASS	AC=605;AF=0.120807;AN=5008;NS=2504;DP=18670;EAS_AF=0.1181;AMR_AF=0.0605;AFR_AF=0.1051;EUR_AF=0.0994;SAS_AF=0.2096;AA=g|||;VT=SNP
4	826725	rs79565855	G	A	100	PASS	AC=430;AF=0.0858626;AN=5008;NS=2504;DP=16282;EAS_AF=0.2302;AMR_AF=0.0432;AFR_AF=0.0038;EUR_AF=0.0895;SAS_AF=0.0746;AA=G|||;VT=SNP
4	826998	rs28699255	G	A	100	PASS	AC=1834;AF=0.366214;AN=5008;NS=2504;DP=15827;EAS_AF=0.2262;AMR_AF=0.3516;AFR_AF=0.5008;EUR_AF=0.337;SAS_AF=0.3691;AA=g|||;VT=SNP
4	827083	rs3937759	C	T	100	PASS	AC=962;AF=0.192093;AN=5008;NS=2504;DP=14893;EAS_AF=0.2897;AMR_AF=0.1758;AFR_AF=0.115;EUR_AF=0.1769;SAS_AF=0.2229;AA=C|||;VT=SNP
4	827249	rs73207773	G	A	100	PASS	AC=449;AF=0.0896565;AN=5008;NS=2504;DP=13057;EAS_AF=0.0962;AMR_AF=0.0533;AFR_AF=0.0189;EUR_AF=0.0974;SAS_AF=0.1963;AA=G|||;VT=SNP
4	827253	rs56968267	A	G	100	PASS	AC=2157;AF=0.430711;AN=5008;NS=2504;DP=12925;EAS_AF=0.4216;AMR_AF=0.4409;AFR_AF=0.4395;EUR_AF=0.4592;SAS_AF=0.3916;AA=A|||;VT=SNP
4	827585	rs11727899	T	C	100	PASS	AC=1653;AF=0.330072;AN=5008;NS=2504;DP=16418;EAS_AF=0.4177;AMR_AF=0.2378;AFR_AF=0.2799;EUR_AF=0.2763;SAS_AF=0.4284;AA=T|||;VT=SNP
4	827705	rs6843201	A	G	100	PASS	AC=3869;AF=0.772564;AN=5008;NS=2504;DP=17060;EAS_AF=0.8502;AMR_AF=0.6297;AFR_AF=0.7663;EUR_AF=0.7068;SAS_AF=0.8701;AA=G|||;VT=SNP
4	828050	rs76643823	G	A	100	PASS	AC=446;AF=0.0890575;AN=5008;NS=2504;DP=17873;EAS_AF=0.245;AMR_AF=0.0432;AFR_AF=0.0045;EUR_AF=0.0895;SAS_AF=0.0746;AA=G|||;VT=SNP
4	828148	rs1078139	C	A	100	PASS	AC=3665;AF=0.731829;AN=5008;NS=2504;DP=17522;EAS_AF=0.8492;AMR_AF=0.6225;AFR_AF=0.6188;EUR_AF=0.7038;SAS_AF=0.8701;AA=A|||;VT=SNP
4	828426	rs1078140	C	T	100	PASS	AC=1373;AF=0.274161;AN=5008;NS=2504;DP=15272;EAS_AF=0.2103;AMR_AF=0.3329;AFR_AF=0.2345;EUR_AF=0.338;SAS_AF=0.2863;AA=C|||;VT=SNP
4	828498	rs2878442	C	T	100	PASS	AC=3669;AF=0.732628;AN=5008;NS=2504;DP=14799;EAS_AF=0.8512;AMR_AF=0.6268;AFR_AF=0.618;EUR_AF=0.7048;SAS_AF=0.8691;AA=T|||;VT=SNP
4	828772	rs11931773	G	C	100	PASS	AC=1105;AF=0.220647;AN=5008;NS=2504;DP=11730;EAS_AF=0.3016;AMR_AF=0.1945;AFR_AF=0.1823;EUR_AF=0.1988;SAS_AF=0.2301;AA=G|||;VT=SNP
4	828824	rs1078138	C	T	100	PASS	AC=1065;AF=0.21266;AN=5008;NS=2504;DP=12191;EAS_AF=0.3016;AMR_AF=0.1816;AFR_AF=0.1823;EUR_AF=0.1759;SAS_AF=0.2219;AA=c|||;VT=SNP
4	828994	rs35177456	C	T	100	PASS	AC=467;AF=0.0932508;AN=5008;NS=2504;DP=15018;EAS_AF=0.1091;AMR_AF=0.0533;AFR_AF=0.0182;EUR_AF=0.0984;SAS_AF=0.2014;AA=C|||;VT=SNP
4	830002	rs56157509	T	G	100	PASS	AC=1353;AF=0.270168;AN=5008;NS=2504;DP=14917;EAS_AF=0.3026;AMR_AF=0.1873;AFR_AF=0.3328;EUR_AF=0.1779;SAS_AF=0.3057;AA=G|||;VT=SNP
4	830009	rs55784607	C	T	100	PASS	AC=1349;AF=0.269369;AN=5008;NS=2504;DP=15000;EAS_AF=0.3016;AMR_AF=0.1873;AFR_AF=0.3321;EUR_AF=0.1779;SAS_AF=0.3037;AA=C|||;VT=SNP
4	830065	rs76420143	C	T	100	PASS	AC=66;AF=0.0131789;AN=5008;NS=2504;DP=15058;EAS_AF=0.0218;AMR_AF=0.013;AFR_AF=0.0023;EUR_AF=0.0159;SAS_AF=0.0164;AA=C|||;VT=SNP
4	830601	rs2127168	T	C	100	PASS	AC=3827;AF=0.764177;AN=5008;NS=2504;DP=12653;EAS_AF=0.8502;AMR_AF=0.6326;AFR_AF=0.7322;EUR_AF=0.7068;SAS_AF=0.8712;AA=C|||;VT=SNP
4	831082	rs11724390	A	G	100	PASS	AC=3861;AF=0.770966;AN=5008;NS=2504;DP=19610;EAS_AF=0.8512;AMR_AF=0.634;AFR_AF=0.7595;EUR_AF=0.7028;SAS_AF=0.8712;AA=G|||;VT=SNP
4	831181	rs11736866	G	A	100	PASS	AC=660;AF=0.131789;AN=5008;NS=2504;DP=22124;EAS_AF=0.1141;AMR_AF=0.1009;AFR_AF=0.0076;EUR_AF=0.2008;SAS_AF=0.2689;AA=G|||;VT=SNP
4	832610	rs4690321	C	T	100	PASS	AC=2989;AF=0.596845;AN=5008;NS=2504;DP=17883;EAS_AF=0.6438;AMR_AF=0.5692;AFR_AF=0.4448;EUR_AF=0.6223;SAS_AF=0.7474;AA=T|||;VT=SNP
4	833585	rs62295465	A	T	100	PASS	AC=233;AF=0.0465256;AN=5008;NS=2504;DP=16076;EAS_AF=0.0734;AMR_AF=0.049;AFR_AF=0.0166;EUR_AF=0.0686;SAS_AF=0.0348;AA=A|||;VT=SNP
4	834308	rs4690322	A	G	100	PASS	AC=2595;AF=0.518171;AN=5008;NS=2504;DP=14527;EAS_AF=0.5734;AMR_AF=0.513;AFR_AF=0.3071;EUR_AF=0.5547;SAS_AF=0.7127;AA=A|||;VT=SNP
4	836046	rs73207777	A	G	100	PASS	AC=477;AF=0.0952476;AN=5008;NS=2504;DP=18413;EAS_AF=0.1141;AMR_AF=0.0548;AFR_AF=0.0212;EUR_AF=0.1004;SAS_AF=0.1994;AA=A|||;VT=SNP
4	836762	rs73207778	C	T	100	PASS	AC=474;AF=0.0946486;AN=5008;NS=2504;DP=20453;EAS_AF=0.1131;AMR_AF=0.0533;AFR_AF=0.0227;EUR_AF=0.0994;SAS_AF=0.1973;AA=C|||;VT=SNP
4	836831	rs62295467	G	A	100	PASS	AC=240;AF=0.0479233;AN=5008;NS=2504;DP=20243;EAS_AF=0.0794;AMR_AF=0.049;AFR_AF=0.0174;EUR_AF=0.0686;SAS_AF=0.0348;AA=G|||;VT=SNP
4	837273	rs2878441	C	T	100	PASS	AC=433;AF=0.0864617;AN=5008;NS=2504;DP=16631;EAS_AF=0.2034;AMR_AF=0.0259;AFR_AF=0.1089;EUR_AF=0.0437;SAS_AF=0.0225;AA=C|||;VT=SNP
4	837520	rs11730726	C	T	100	PASS	AC=2565;AF=0.512181;AN=5008;NS=2504;DP=14092;EAS_AF=0.5595;AMR_AF=0.5029;AFR_AF=0.3041;EUR_AF=0.5517;SAS_AF=0.7106;AA=C|||;VT=SNP
4	837810	rs76839318	T	A	100	PASS	AC=454;AF=0.090655;AN=5008;NS=2504;DP=11189;EAS_AF=0.1131;AMR_AF=0.0533;AFR_AF=0.0061;EUR_AF=0.1014;SAS_AF=0.1973;AA=T|||;VT=SNP
4	838606	rs7695136	G	A	100	PASS	AC=432;AF=0.086262;AN=5008;NS=2504;DP=18030;EAS_AF=0.2024;AMR_AF=0.0259;AFR_AF=0.1089;EUR_AF=0.0437;SAS_AF=0.0225;AA=G|||;VT=SNP
4	838849	rs76927558	G	A	100	PASS	AC=183;AF=0.0365415;AN=5008;NS=2504;DP=18658;EAS_AF=0.0794;AMR_AF=0.036;AFR_AF=0.0061;EUR_AF=0.0408;SAS_AF=0.0297;AA=G|||;VT=SNP
4	839121	rs17165085	C	T	100	PASS	AC=260;AF=0.0519169;AN=5008;NS=2504;DP=16795;EAS_AF=0.1835;AMR_AF=0.0159;AFR_AF=0;EUR_AF=0.0417;SAS_AF=0.0225;AA=C|||;VT=SNP
4	839522	rs75337397	G	A	100	PASS	AC=261;AF=0.0521166;AN=5008;NS=2504;DP=15523;EAS_AF=0.0823;AMR_AF=0.0504;AFR_AF=0.0272;EUR_AF=0.0716;SAS_AF=0.0358;AA=G|||;VT=SNP
4	840616	rs56371097	C	G	100	PASS	AC=915;AF=0.182708;AN=5008;NS=2504;DP=14337;EAS_AF=0.2054;AMR_AF=0.2421;AFR_AF=0.062;EUR_AF=0.2286;SAS_AF=0.2331;AA=C|||;VT=SNP
4	840765	rs62295468	G	A	100	PASS	AC=251;AF=0.0501198;AN=5008;NS=2504;DP=9835;EAS_AF=0.0724;AMR_AF=0.049;AFR_AF=0.0265;EUR_AF=0.0696;SAS_AF=0.0399;AA=G|||;VT=SNP
4	841209	rs28583667	G	T	100	PASS	AC=395;AF=0.0788738;AN=5008;NS=2504;DP=14038;EAS_AF=0.2024;AMR_AF=0.0245;AFR_AF=0.0809;EUR_AF=0.0447;SAS_AF=0.0225;AA=G|||;VT=SNP
4	841438	rs79772189	G	T	100	PASS	AC=246;AF=0.0491214;AN=5008;NS=2504;DP=21065;EAS_AF=0.0724;AMR_AF=0.049;AFR_AF=0.0265;EUR_AF=0.0696;SAS_AF=0.0348;AA=G|||;VT=SNP
4	841533	rs62295470	T	C	100	PASS	AC=254;AF=0.0507188;AN=5008;NS=2504;DP=20226;EAS_AF=0.0784;AMR_AF=0.049;AFR_AF=0.0265;EUR_AF=0.0716;SAS_AF=0.0348;AA=T|||;VT=SNP
4	841800	rs7661467	A	G	100	PASS	AC=3680;AF=0.734824;AN=5008;NS=2504;DP=20363;EAS_AF=0.8522;AMR_AF=0.6412;AFR_AF=0.5242;EUR_AF=0.7763;SAS_AF=0.9223;AA=N|||;VT=SNP
4	842404	rs112309482	C	T	100	PASS	AC=82;AF=0.0163738;AN=5008;NS=2504;DP=12826;EAS_AF=0.005;AMR_AF=0.0317;AFR_AF=0.0008;EUR_AF=0.0338;SAS_AF=0.0204;AA=C|||;VT=SNP
4	843184	rs6964	G	A	100	PASS	AC=1389;AF=0.277356;AN=5008;NS=2504;DP=15853;EAS_AF=0.2808;AMR_AF=0.2983;AFR_AF=0.2474;EUR_AF=0.3131;SAS_AF=0.2628;AA=g|||;VT=SNP
4	843508	rs1134921	C	T	100	PASS	AC=422;AF=0.0842652;AN=5008;NS=2504;DP=14500;EAS_AF=0.1319;AMR_AF=0.1715;AFR_AF=0.0053;EUR_AF=0.1223;SAS_AF=0.0409;AA=C|||;VT=SNP;EX_TARGET
4	843674	rs55728587	G	A	100	PASS	AC=466;AF=0.0930511;AN=5008;NS=2504;DP=10947;EAS_AF=0.1022;AMR_AF=0.0634;AFR_AF=0.0106;EUR_AF=0.1173;SAS_AF=0.1912;AA=G|||;VT=SNP;EX_TARGET
4	843695	rs8093	A	G	100	PASS	AC=4010;AF=0.800719;AN=5008;NS=2504;DP=11851;EAS_AF=0.877;AMR_AF=0.6369;AFR_AF=0.8918;EUR_AF=0.671;SAS_AF=0.8487;AA=a|||;VT=SNP;EX_TARGET
4	843720	rs2306242	T	C	100	PASS	AC=177;AF=0.0353435;AN=5008;NS=2504;DP=13707;EAS_AF=0.0863;AMR_AF=0.0346;AFR_AF=0.0061;EUR_AF=0.0368;SAS_AF=0.0215;AA=T|||;VT=SNP;EX_TARGET
4	844035	rs2306241	C	T	100	PASS	AC=3052;AF=0.609425;AN=5008;NS=2504;DP=15797;EAS_AF=0.5694;AMR_AF=0.5504;AFR_AF=0.5439;EUR_AF=0.5825;SAS_AF=0.8088;AA=C|||;VT=SNP
4	844277	rs6843838	T	G	100	PASS	AC=315;AF=0.0628994;AN=5008;NS=2504;DP=14190;EAS_AF=0.0546;AMR_AF=0.0519;AFR_AF=0.0779;EUR_AF=0.0517;SAS_AF=0.0706;AA=T|||;VT=SNP
4	844317	rs6828147	C	T	100	PASS	AC=313;AF=0.0625;AN=5008;NS=2504;DP=13623;EAS_AF=0.0546;AMR_AF=0.0519;AFR_AF=0.0764;EUR_AF=0.0517;SAS_AF=0.0706;AA=C|||;VT=SNP
4	845841	rs17165087	C	T	100	PASS	AC=1056;AF=0.210863;AN=5008;NS=2504;DP=19232;EAS_AF=0.3115;AMR_AF=0.2219;AFR_AF=0.1452;EUR_AF=0.163;SAS_AF=0.2372;AA=C|||;VT=SNP
4	846662	rs116087218	C	T	100	PASS	AC=275;AF=0.0549121;AN=5008;NS=2504;DP=15376;EAS_AF=0.1974;AMR_AF=0.0159;AFR_AF=0.0015;EUR_AF=0.0398;SAS_AF=0.0235;AA=C|||;VT=SNP
4	846896	rs79263096	G	C	100	PASS	AC=275;AF=0.0549121;AN=5008;NS=2504;DP=17887;EAS_AF=0.1974;AMR_AF=0.0159;AFR_AF=0.0015;EUR_AF=0.0398;SAS_AF=0.0235;AA=G|||;VT=SNP
4	846906	rs6843215	C	T	100	PASS	AC=312;AF=0.0623003;AN=5008;NS=2504;DP=18415;EAS_AF=0.0536;AMR_AF=0.0533;AFR_AF=0.0764;EUR_AF=0.0517;SAS_AF=0.0695;AA=C|||;VT=SNP
4	847008	rs6843423	C	T	100	PASS	AC=1920;AF=0.383387;AN=5008;NS=2504;DP=18478;EAS_AF=0.255;AMR_AF=0.3271;AFR_AF=0.4085;EUR_AF=0.4235;SAS_AF=0.4806;AA=C|||;VT=SNP
4	847098	rs79006606	C	G	100	PASS	AC=198;AF=0.0395367;AN=5008;NS=2504;DP=19660;EAS_AF=0.0863;AMR_AF=0.0346;AFR_AF=0.0227;EUR_AF=0.0368;SAS_AF=0.0204;AA=C|||;VT=SNP
4	847317	rs11942387	G	A	100	PASS	AC=1696;AF=0.338658;AN=5008;NS=2504;DP=14561;EAS_AF=0.2024;AMR_AF=0.2839;AFR_AF=0.3888;EUR_AF=0.3718;SAS_AF=0.4162;AA=C|||;VT=SNP
4	847414	rs77652918	G	A	100	PASS	AC=199;AF=0.0397364;AN=5008;NS=2504;DP=11502;EAS_AF=0.0863;AMR_AF=0.0346;AFR_AF=0.0234;EUR_AF=0.0368;SAS_AF=0.0204;AA=G|||;VT=SNP
4	847445	rs34006051	C	T	100	PASS	AC=478;AF=0.0954473;AN=5008;NS=2504;DP=12128;EAS_AF=0.1052;AMR_AF=0.0634;AFR_AF=0.0121;EUR_AF=0.1143;SAS_AF=0.2014;AA=C|||;VT=SNP
4	847462	rs9993159	T	C	100	PASS	AC=3278;AF=0.654553;AN=5008;NS=2504;DP=12405;EAS_AF=0.6548;AMR_AF=0.5865;AFR_AF=0.587;EUR_AF=0.6213;SAS_AF=0.8282;AA=t|||;VT=SNP
4	847469	rs11248049	G	A	100	PASS	AC=1916;AF=0.382588;AN=5008;NS=2504;DP=12534;EAS_AF=0.255;AMR_AF=0.3271;AFR_AF=0.4077;EUR_AF=0.4215;SAS_AF=0.4796;AA=G|||;VT=SNP
4	848163	rs62295555	C	T	100	PASS	AC=166;AF=0.033147;AN=5008;NS=2504;DP=18304;EAS_AF=0.002;AMR_AF=0.0591;AFR_AF=0.0045;EUR_AF=0.0905;SAS_AF=0.0266;AA=c|||;VT=SNP
4	848280	rs4690340	G	T	100	PASS	AC=1047;AF=0.209065;AN=5008;NS=2504;DP=16622;EAS_AF=0.3135;AMR_AF=0.2248;AFR_AF=0.1362;EUR_AF=0.163;SAS_AF=0.2362;AA=g|||;VT=SNP
4	848335	rs7697256	C	T	100	PASS	AC=1077;AF=0.215056;AN=5008;NS=2504;DP=17228;EAS_AF=0.0982;AMR_AF=0.2061;AFR_AF=0.2791;EUR_AF=0.2555;SAS_AF=0.2137;AA=c|||;VT=SNP
4	848576	rs75178166	G	A	100	PASS	AC=198;AF=0.0395367;AN=5008;NS=2504;DP=17352;EAS_AF=0.0863;AMR_AF=0.0346;AFR_AF=0.0227;EUR_AF=0.0368;SAS_AF=0.0204;AA=g|||;VT=SNP
4	848702	rs58466439	G	A	100	PASS	AC=1081;AF=0.215855;AN=5008;NS=2504;DP=16258;EAS_AF=0.0972;AMR_AF=0.2061;AFR_AF=0.2829;EUR_AF=0.2555;SAS_AF=0.2137;AA=g|||;VT=SNP
4	848764	rs73207782	G	C	100	PASS	AC=626;AF=0.125;AN=5008;NS=2504;DP=16481;EAS_AF=0.0734;AMR_AF=0.1614;AFR_AF=0.0113;EUR_AF=0.2376;SAS_AF=0.1902;AA=g|||;VT=SNP
4	849012	rs79964683	G	A	100	PASS	AC=199;AF=0.0397364;AN=5008;NS=2504;DP=15654;EAS_AF=0.0863;AMR_AF=0.0346;AFR_AF=0.0234;EUR_AF=0.0368;SAS_AF=0.0204;AA=G|||;VT=SNP
4	849570	rs7667270	A	C	100	PASS	AC=3282;AF=0.655351;AN=5008;NS=2504;DP=19696;EAS_AF=0.6558;AMR_AF=0.5865;AFR_AF=0.5847;EUR_AF=0.6252;SAS_AF=0.8303;AA=C|||;VT=SNP
4	849871	rs11735448	G	A	100	PASS	AC=1598;AF=0.319089;AN=5008;NS=2504;DP=21629;EAS_AF=0.2004;AMR_AF=0.2738;AFR_AF=0.32;EUR_AF=0.3728;SAS_AF=0.4172;AA=G|||;VT=SNP
4	850491	rs2878358	T	C	100	PASS	AC=3280;AF=0.654952;AN=5008;NS=2504;DP=21297;EAS_AF=0.6558;AMR_AF=0.585;AFR_AF=0.5847;EUR_AF=0.6252;SAS_AF=0.8292;AA=t|||;VT=SNP
4	850551	rs74358512	C	T	100	PASS	AC=197;AF=0.0393371;AN=5008;NS=2504;DP=23639;EAS_AF=0.0863;AMR_AF=0.0346;AFR_AF=0.0219;EUR_AF=0.0368;SAS_AF=0.0204;AA=C|||;VT=SNP
4	850701	rs12509561	C	T	100	PASS	AC=1007;AF=0.201078;AN=5008;NS=2504;DP=18928;EAS_AF=0.3135;AMR_AF=0.2233;AFR_AF=0.1067;EUR_AF=0.163;SAS_AF=0.2362;AA=C|||;VT=SNP
4	850801	rs10028259	A	G	100	PASS	AC=3362;AF=0.671326;AN=5008;NS=2504;DP=21819;EAS_AF=0.6567;AMR_AF=0.6066;AFR_AF=0.59;EUR_AF=0.6779;SAS_AF=0.8354;AA=G|||;VT=SNP
4	851120	rs76848809	T	G	100	PASS	AC=322;AF=0.0642971;AN=5008;NS=2504;DP=15631;EAS_AF=0.0248;AMR_AF=0.036;AFR_AF=0.1755;EUR_AF=0.0169;SAS_AF=0.0235;AA=T|||;VT=SNP
4	851258	rs76370559	G	A	100	PASS	AC=191;AF=0.038139;AN=5008;NS=2504;DP=16671;EAS_AF=0.0804;AMR_AF=0.0346;AFR_AF=0.0227;EUR_AF=0.0368;SAS_AF=0.0194;AA=G|||;VT=SNP
4	851357	rs11731387	G	A	100	PASS	AC=535;AF=0.106829;AN=5008;NS=2504;DP=14139;EAS_AF=0.1032;AMR_AF=0.0692;AFR_AF=0.0522;EUR_AF=0.1153;SAS_AF=0.2025;AA=G|||;VT=SNP
4	852013	rs2279175	G	A	100	PASS	AC=1038;AF=0.207268;AN=5008;NS=2504;DP=10704;EAS_AF=0.3056;AMR_AF=0.2233;AFR_AF=0.1362;EUR_AF=0.163;SAS_AF=0.2362;AA=G|||;VT=SNP
4	852313	rs1564282	C	T	100	PASS	AC=472;AF=0.0942492;AN=5008;NS=2504;DP=17354;EAS_AF=0.1032;AMR_AF=0.0634;AFR_AF=0.0068;EUR_AF=0.1163;SAS_AF=0.2025;AA=C|||;VT=SNP
4	852407	rs75374083	A	T	100	PASS	AC=202;AF=0.0403355;AN=5008;NS=2504;DP=19938;EAS_AF=0.0675;AMR_AF=0.0375;AFR_AF=0.0378;EUR_AF=0.0378;SAS_AF=0.0204;AA=A|||;VT=SNP
4	852436	rs11735882	C	T	100	PASS	AC=325;AF=0.0648962;AN=5008;NS=2504;DP=19825;EAS_AF=0.0704;AMR_AF=0.0519;AFR_AF=0.0741;EUR_AF=0.0517;SAS_AF=0.0695;AA=C|||;VT=SNP
4	852484	rs2061846	T	C	100	PASS	AC=1067;AF=0.213059;AN=5008;NS=2504;DP=18378;EAS_AF=0.3006;AMR_AF=0.2248;AFR_AF=0.1611;EUR_AF=0.163;SAS_AF=0.2362;AA=C|||;VT=SNP
4	852637	rs2279176	C	T	100	PASS	AC=267;AF=0.0533147;AN=5008;NS=2504;DP=16499;EAS_AF=0.1944;AMR_AF=0.0144;AFR_AF=0;EUR_AF=0.0378;SAS_AF=0.0235;AA=C|||;VT=SNP
4	852659	rs2279177	T	G	100	PASS	AC=1045;AF=0.208666;AN=5008;NS=2504;DP=16331;EAS_AF=0.119;AMR_AF=0.2032;AFR_AF=0.2345;EUR_AF=0.2594;SAS_AF=0.2178;AA=C|||;VT=SNP
4	852809	rs73062400	A	C	100	PASS	AC=253;AF=0.0505192;AN=5008;NS=2504;DP=15494;EAS_AF=0.0476;AMR_AF=0.049;AFR_AF=0.0492;EUR_AF=0.0835;SAS_AF=0.0225;AA=A|||;VT=SNP
4	853871	rs56253935	A	T	100	PASS	AC=1007;AF=0.201078;AN=5008;NS=2504;DP=19148;EAS_AF=0.3125;AMR_AF=0.2219;AFR_AF=0.1089;EUR_AF=0.163;SAS_AF=0.2352;AA=A|||;VT=SNP
4	854071	rs12651271	C	T	100	PASS	AC=537;AF=0.107228;AN=5008;NS=2504;DP=12012;EAS_AF=0.1032;AMR_AF=0.0735;AFR_AF=0.0522;EUR_AF=0.1163;SAS_AF=0.2004;AA=-|||;VT=SNP
4	854232	rs56307842	T	C	100	PASS	AC=1039;AF=0.207468;AN=5008;NS=2504;DP=18951;EAS_AF=0.3145;AMR_AF=0.2219;AFR_AF=0.1316;EUR_AF=0.163;SAS_AF=0.2352;AA=C|||;VT=SNP
4	854409	rs11248050	T	C	100	PASS	AC=3488;AF=0.696486;AN=5008;NS=2504;DP=17110;EAS_AF=0.8264;AMR_AF=0.5908;AFR_AF=0.5877;EUR_AF=0.6481;SAS_AF=0.8344;AA=C|||;VT=SNP
4	854633	rs79842872	C	T	100	PASS	AC=317;AF=0.0632987;AN=5008;NS=2504;DP=18243;EAS_AF=0.0595;AMR_AF=0.0519;AFR_AF=0.0756;EUR_AF=0.0527;SAS_AF=0.0695;AA=c|||;VT=SNP
4	854712	rs4690339	T	C	100	PASS	AC=1162;AF=0.232029;AN=5008;NS=2504;DP=20773;EAS_AF=0.3224;AMR_AF=0.2233;AFR_AF=0.1543;EUR_AF=0.163;SAS_AF=0.3211;AA=C|||;VT=SNP
4	855282	rs2335172	G	A	100	PASS	AC=1154;AF=0.230431;AN=5008;NS=2504;DP=18496;EAS_AF=0.3145;AMR_AF=0.2233;AFR_AF=0.1543;EUR_AF=0.163;SAS_AF=0.3211;AA=G|||;VT=SNP
4	855708	rs62295557	G	A	100	PASS	AC=1012;AF=0.202077;AN=5008;NS=2504;DP=21258;EAS_AF=0.0992;AMR_AF=0.2017;AFR_AF=0.23;EUR_AF=0.2565;SAS_AF=0.2147;AA=G|||;VT=SNP
4	856029	rs11723087	C	T	100	PASS	AC=1583;AF=0.316094;AN=5008;NS=2504;DP=17069;EAS_AF=0.2024;AMR_AF=0.2723;AFR_AF=0.3086;EUR_AF=0.3728;SAS_AF=0.4162;AA=C|||;VT=SNP
4	856034	rs150048742	G	A	100	PASS	AC=271;AF=0.0541134;AN=5008;NS=2504;DP=16915;EAS_AF=0.1944;AMR_AF=0.0159;AFR_AF=0.0015;EUR_AF=0.0388;SAS_AF=0.0235;AA=G|||;VT=SNP
4	856102	rs115550031	G	A	100	PASS	AC=308;AF=0.0615016;AN=5008;NS=2504;DP=16067;EAS_AF=0.0248;AMR_AF=0.036;AFR_AF=0.1649;EUR_AF=0.0169;SAS_AF=0.0235;AA=G|||;VT=SNP
4	856275	rs145341437	C	T	100	PASS	AC=212;AF=0.0423323;AN=5008;NS=2504;DP=14434;EAS_AF=0.0804;AMR_AF=0.0375;AFR_AF=0.0371;EUR_AF=0.0368;SAS_AF=0.0194;AA=C|||;VT=SNP
4	856319	rs11737222	G	A	100	PASS	AC=1903;AF=0.379992;AN=5008;NS=2504;DP=14871;EAS_AF=0.2629;AMR_AF=0.3242;AFR_AF=0.385;EUR_AF=0.4254;SAS_AF=0.4867;AA=G|||;VT=SNP
4	856580	rs7697252	G	T	100	PASS	AC=317;AF=0.0632987;AN=5008;NS=2504;DP=16404;EAS_AF=0.0595;AMR_AF=0.0519;AFR_AF=0.0756;EUR_AF=0.0527;SAS_AF=0.0695;AA=G|||;VT=SNP
4	856609	rs7684266	T	C	100	PASS	AC=1014;AF=0.202476;AN=5008;NS=2504;DP=17436;EAS_AF=0.3135;AMR_AF=0.2233;AFR_AF=0.1127;EUR_AF=0.163;SAS_AF=0.2352;AA=T|||;VT=SNP
4	856734	rs74282745	C	T	100	PASS	AC=213;AF=0.0425319;AN=5008;NS=2504;DP=18480;EAS_AF=0.0804;AMR_AF=0.0375;AFR_AF=0.0371;EUR_AF=0.0368;SAS_AF=0.0204;AA=C|||;VT=SNP
4	856787	rs12651368	G	A	100	PASS	AC=483;AF=0.0964457;AN=5008;NS=2504;DP=19702;EAS_AF=0.1022;AMR_AF=0.0634;AFR_AF=0.0159;EUR_AF=0.1163;SAS_AF=0.2025;AA=G|||;VT=SNP
4	858332	rs11248051	C	T	100	PASS	AC=484;AF=0.0966454;AN=5008;NS=2504;DP=16252;EAS_AF=0.1032;AMR_AF=0.0634;AFR_AF=0.0159;EUR_AF=0.1163;SAS_AF=0.2025;AA=C|||;VT=SNP
4	858473	rs7663814	G	C	100	PASS	AC=1017;AF=0.203075;AN=5008;NS=2504;DP=17878;EAS_AF=0.0992;AMR_AF=0.2017;AFR_AF=0.2337;EUR_AF=0.2565;SAS_AF=0.2147;AA=G|||;VT=SNP
4	858691	rs2306249	A	G	100	PASS	AC=3270;AF=0.652955;AN=5008;NS=2504;DP=19002;EAS_AF=0.6567;AMR_AF=0.585;AFR_AF=0.5772;EUR_AF=0.6252;SAS_AF=0.8282;AA=G|||;VT=SNP
4	859293	rs3775136	C	T	100	PASS	AC=273;AF=0.0545128;AN=5008;NS=2504;DP=16691;EAS_AF=0.1944;AMR_AF=0.0159;AFR_AF=0.0015;EUR_AF=0.0388;SAS_AF=0.0256;AA=C|||;VT=SNP
4	859298	rs3775135	A	G	100	PASS	AC=3270;AF=0.652955;AN=5008;NS=2504;DP=16422;EAS_AF=0.6567;AMR_AF=0.585;AFR_AF=0.5772;EUR_AF=0.6252;SAS_AF=0.8282;AA=G|||;VT=SNP
4	859548	rs11936594	C	A	100	PASS	AC=1014;AF=0.202476;AN=5008;NS=2504;DP=17053;EAS_AF=0.0992;AMR_AF=0.1974;AFR_AF=0.2337;EUR_AF=0.2565;SAS_AF=0.2147;AA=C|||;VT=SNP
4	859557	rs3775134	A	G	100	PASS	AC=3541;AF=0.707069;AN=5008;NS=2504;DP=16664;EAS_AF=0.8512;AMR_AF=0.6009;AFR_AF=0.5787;EUR_AF=0.664;SAS_AF=0.8517;AA=G|||;VT=SNP
4	859634	rs11248052	G	C	100	PASS	AC=3269;AF=0.652756;AN=5008;NS=2504;DP=15312;EAS_AF=0.6567;AMR_AF=0.585;AFR_AF=0.5764;EUR_AF=0.6252;SAS_AF=0.8282;AA=C|||;VT=SNP
4	860146	rs2306248	A	G	100	PASS	AC=3270;AF=0.652955;AN=5008;NS=2504;DP=15635;EAS_AF=0.6567;AMR_AF=0.585;AFR_AF=0.5772;EUR_AF=0.6252;SAS_AF=0.8282;AA=G|||;VT=SNP;EX_TARGET
4	860192	rs1064207	A	G	100	PASS	AC=3269;AF=0.652756;AN=5008;NS=2504;DP=16289;EAS_AF=0.6567;AMR_AF=0.585;AFR_AF=0.5772;EUR_AF=0.6252;SAS_AF=0.8272;AA=G|||;VT=SNP;EX_TARGET
4	860349	rs2306247	G	A	100	PASS	AC=214;AF=0.0427316;AN=5008;NS=2504;DP=12651;EAS_AF=0.0804;AMR_AF=0.0375;AFR_AF=0.0378;EUR_AF=0.0368;SAS_AF=0.0204;AA=G|||;VT=SNP;EX_TARGET
4	860415	rs2306246	T	C	100	PASS	AC=214;AF=0.0427316;AN=5008;NS=2504;DP=13641;EAS_AF=0.0804;AMR_AF=0.0375;AFR_AF=0.0378;EUR_AF=0.0368;SAS_AF=0.0204;AA=T|||;VT=SNP
4	861439	rs3733353	G	A	100	PASS	AC=1050;AF=0.209665;AN=5008;NS=2504;DP=14143;EAS_AF=0.3135;AMR_AF=0.2277;AFR_AF=0.1377;EUR_AF=0.163;SAS_AF=0.2352;AA=-|||;VT=SNP
4	861498	rs3733352	C	T	100	PASS	AC=1669;AF=0.333267;AN=5008;NS=2504;DP=14650;EAS_AF=0.2024;AMR_AF=0.2723;AFR_AF=0.3094;EUR_AF=0.3728;SAS_AF=0.5031;AA=C|||;VT=SNP
4	861628	rs3733351	T	C	100	PASS	AC=2957;AF=0.590455;AN=5008;NS=2504;DP=15395;EAS_AF=0.5962;AMR_AF=0.536;AFR_AF=0.5038;EUR_AF=0.5726;SAS_AF=0.7587;AA=C|||;VT=SNP
4	861652	rs3822026	A	G	100	PASS	AC=3269;AF=0.652756;AN=5008;NS=2504;DP=15321;EAS_AF=0.6558;AMR_AF=0.585;AFR_AF=0.5772;EUR_AF=0.6252;SAS_AF=0.8282;AA=G|||;VT=SNP
4	861936	rs56986122	C	G	100	PASS	AC=1044;AF=0.208466;AN=5008;NS=2504;DP=14963;EAS_AF=0.0992;AMR_AF=0.2032;AFR_AF=0.2534;EUR_AF=0.2565;SAS_AF=0.2147;AA=C|||;VT=SNP
4	861998	rs6854553	G	A	100	PASS	AC=1581;AF=0.315695;AN=5008;NS=2504;DP=14809;EAS_AF=0.2014;AMR_AF=0.2723;AFR_AF=0.3056;EUR_AF=0.3728;SAS_AF=0.4192;AA=G|||;VT=SNP
4	862156	rs2306245	T	C	100	PASS	AC=1585;AF=0.316494;AN=5008;NS=2504;DP=18519;EAS_AF=0.2004;AMR_AF=0.2723;AFR_AF=0.3094;EUR_AF=0.3728;SAS_AF=0.4192;AA=T|||;VT=SNP
4	862502	rs2306244	T	C	100	PASS	AC=1061;AF=0.211861;AN=5008;NS=2504;DP=16895;EAS_AF=0.3145;AMR_AF=0.2262;AFR_AF=0.1422;EUR_AF=0.167;SAS_AF=0.2362;AA=T|||;VT=SNP;EX_TARGET
4	863670	rs45631832	C	G	100	PASS	AC=271;AF=0.0541134;AN=5008;NS=2504;DP=32585;EAS_AF=0.1944;AMR_AF=0.0159;AFR_AF=0.0015;EUR_AF=0.0388;SAS_AF=0.0235;AA=C|||;VT=SNP
4	863917	rs7690306	A	G	100	PASS	AC=336;AF=0.0670927;AN=5008;NS=2504;DP=26859;EAS_AF=0.0595;AMR_AF=0.049;AFR_AF=0.09;EUR_AF=0.0537;SAS_AF=0.0706;AA=A|||;VT=SNP
4	864077	rs11726280	C	T	100	PASS	AC=474;AF=0.0946486;AN=5008;NS=2504;DP=20788;EAS_AF=0.0972;AMR_AF=0.0634;AFR_AF=0.0159;EUR_AF=0.1153;SAS_AF=0.1994;AA=C|||;VT=SNP
4	864126	rs7690704	A	G	100	PASS	AC=4334;AF=0.865415;AN=5008;NS=2504;DP=20412;EAS_AF=0.8522;AMR_AF=0.7061;AFR_AF=0.9455;EUR_AF=0.8231;SAS_AF=0.9274;AA=G|||;VT=SNP
4	865038	rs3775133	G	A	100	PASS	AC=284;AF=0.0567093;AN=5008;NS=2504;DP=15137;EAS_AF=0.1944;AMR_AF=0.0159;AFR_AF=0.0113;EUR_AF=0.0388;SAS_AF=0.0235;AA=G|||;VT=SNP
4	865105	rs60523283	G	A	100	PASS	AC=1042;AF=0.208067;AN=5008;NS=2504;DP=14526;EAS_AF=0.0972;AMR_AF=0.2032;AFR_AF=0.2542;EUR_AF=0.2565;SAS_AF=0.2137;AA=G|||;VT=SNP
4	865187	rs74907285	C	T	100	PASS	AC=210;AF=0.0419329;AN=5008;NS=2504;DP=15025;EAS_AF=0.0804;AMR_AF=0.0375;AFR_AF=0.0378;EUR_AF=0.0338;SAS_AF=0.0194;AA=C|||;VT=SNP
4	865227	rs755447	G	A	100	PASS	AC=271;AF=0.0541134;AN=5008;NS=2504;DP=15205;EAS_AF=0.1944;AMR_AF=0.0159;AFR_AF=0.0015;EUR_AF=0.0388;SAS_AF=0.0235;AA=G|||;VT=SNP
4	865430	rs73207790	G	A	100	PASS	AC=896;AF=0.178914;AN=5008;NS=2504;DP=9975;EAS_AF=0.3145;AMR_AF=0.2104;AFR_AF=0.0287;EUR_AF=0.162;SAS_AF=0.2372;AA=G|||;VT=SNP
4	865941	rs73207791	A	G	100	PASS	AC=891;AF=0.177915;AN=5008;NS=2504;DP=16980;EAS_AF=0.3145;AMR_AF=0.2118;AFR_AF=0.0219;EUR_AF=0.166;SAS_AF=0.2362;AA=A|||;VT=SNP
4	866169	rs751091	G	A	100	PASS	AC=285;AF=0.0569089;AN=5008;NS=2504;DP=15839;EAS_AF=0.1944;AMR_AF=0.0159;AFR_AF=0.0121;EUR_AF=0.0388;SAS_AF=0.0235;AA=G|||;VT=SNP
4	866659	rs17165125	G	C	100	PASS	AC=284;AF=0.0567093;AN=5008;NS=2504;DP=18687;EAS_AF=0.1944;AMR_AF=0.0159;AFR_AF=0.0113;EUR_AF=0.0388;SAS_AF=0.0235;AA=g|||;VT=SNP
4	866723	rs62297061	C	T	100	PASS	AC=472;AF=0.0942492;AN=5008;NS=2504;DP=17560;EAS_AF=0.1032;AMR_AF=0.0634;AFR_AF=0.0159;EUR_AF=0.1153;SAS_AF=0.1912;AA=C|||;VT=SNP
4	867242	rs4690336	C	T	100	PASS	AC=900;AF=0.179712;AN=5008;NS=2504;DP=20610;EAS_AF=0.3165;AMR_AF=0.2104;AFR_AF=0.028;EUR_AF=0.166;SAS_AF=0.2362;AA=C|||;VT=SNP
4	867516	rs75295122	G	A	100	PASS	AC=192;AF=0.0383387;AN=5008;NS=2504;DP=21944;EAS_AF=0.0804;AMR_AF=0.0346;AFR_AF=0.0227;EUR_AF=0.0368;SAS_AF=0.0204;AA=G|||;VT=SNP
4	867866	rs764324	T	C	100	PASS	AC=2198;AF=0.438898;AN=5008;NS=2504;DP=21436;EAS_AF=0.4752;AMR_AF=0.3285;AFR_AF=0.3593;EUR_AF=0.4573;SAS_AF=0.5685;AA=C|||;VT=SNP
4	868429	rs74705729	G	A	100	PASS	AC=214;AF=0.0427316;AN=5008;NS=2504;DP=12098;EAS_AF=0.0804;AMR_AF=0.0375;AFR_AF=0.0378;EUR_AF=0.0368;SAS_AF=0.0204;AA=G|||;VT=SNP
4	868656	rs74282747	T	A	100	PASS	AC=169;AF=0.033746;AN=5008;NS=2504;DP=19527;EAS_AF=0.0804;AMR_AF=0.036;AFR_AF=0.0045;EUR_AF=0.0368;SAS_AF=0.0204;AA=T|||;VT=SNP
4	868739	rs10023660	A	T	100	PASS	AC=622;AF=0.124201;AN=5008;NS=2504;DP=20696;EAS_AF=0.254;AMR_AF=0.0648;AFR_AF=0.1021;EUR_AF=0.0915;SAS_AF=0.0961;AA=A|||;VT=SNP
4	869169	rs11733713	A	G	100	PASS	AC=471;AF=0.0940495;AN=5008;NS=2504;DP=17180;EAS_AF=0.1032;AMR_AF=0.0634;AFR_AF=0.0068;EUR_AF=0.1163;SAS_AF=0.2014;AA=A|||;VT=SNP
4	869174	rs11734537	A	G	100	PASS	AC=483;AF=0.0964457;AN=5008;NS=2504;DP=16946;EAS_AF=0.1032;AMR_AF=0.0634;AFR_AF=0.0159;EUR_AF=0.1163;SAS_AF=0.2014;AA=A|||;VT=SNP
4	869359	rs11732965	C	A	100	PASS	AC=484;AF=0.0966454;AN=5008;NS=2504;DP=15160;EAS_AF=0.1032;AMR_AF=0.0634;AFR_AF=0.0159;EUR_AF=0.1163;SAS_AF=0.2025;AA=C|||;VT=SNP
4	869698	rs62297062	C	T	100	PASS	AC=482;AF=0.096246;AN=5008;NS=2504;DP=16966;EAS_AF=0.0982;AMR_AF=0.0634;AFR_AF=0.0166;EUR_AF=0.1173;SAS_AF=0.2035;AA=C|||;VT=SNP
4	869708	rs62297063	G	A	100	PASS	AC=487;AF=0.0972444;AN=5008;NS=2504;DP=16818;EAS_AF=0.1032;AMR_AF=0.0634;AFR_AF=0.0166;EUR_AF=0.1173;SAS_AF=0.2035;AA=G|||;VT=SNP
4	869715	rs78590562	C	T	100	PASS	AC=486;AF=0.0970447;AN=5008;NS=2504;DP=16848;EAS_AF=0.1032;AMR_AF=0.0634;AFR_AF=0.0159;EUR_AF=0.1173;SAS_AF=0.2035;AA=C|||;VT=SNP
4	869883	rs78005997	T	C	100	PASS	AC=271;AF=0.0541134;AN=5008;NS=2504;DP=17793;EAS_AF=0.1944;AMR_AF=0.0159;AFR_AF=0.0015;EUR_AF=0.0388;SAS_AF=0.0235;AA=T|||;VT=SNP
4	869970	rs77124090	C	T	100	PASS	AC=213;AF=0.0425319;AN=5008;NS=2504;DP=18206;EAS_AF=0.0804;AMR_AF=0.0375;AFR_AF=0.0371;EUR_AF=0.0368;SAS_AF=0.0204;AA=C|||;VT=SNP
4	870043	rs77918304	G	A	100	PASS	AC=213;AF=0.0425319;AN=5008;NS=2504;DP=17802;EAS_AF=0.0804;AMR_AF=0.0375;AFR_AF=0.0371;EUR_AF=0.0368;SAS_AF=0.0204;AA=G|||;VT=SNP
4	870941	rs41286651	T	C	100	PASS	AC=58;AF=0.0115815;AN=5008;NS=2504;DP=15324;EAS_AF=0.002;AMR_AF=0.0274;AFR_AF=0.0015;EUR_AF=0.0328;SAS_AF=0.002;AA=T|||;VT=SNP;EX_TARGET
4	871025	rs3736088	T	A	100	PASS	AC=229;AF=0.0457268;AN=5008;NS=2504;DP=17342;EAS_AF=0.0804;AMR_AF=0.0375;AFR_AF=0.0393;EUR_AF=0.0368;SAS_AF=0.0337;AA=A|||;VT=SNP;EX_TARGET
4	871377	rs2306254	C	T	100	PASS	AC=269;AF=0.0537141;AN=5008;NS=2504;DP=17970;EAS_AF=0.1935;AMR_AF=0.0159;AFR_AF=0.0015;EUR_AF=0.0378;SAS_AF=0.0235;AA=C|||;VT=SNP
4	871624	rs1564281	C	T	100	PASS	AC=1764;AF=0.352236;AN=5008;NS=2504;DP=16320;EAS_AF=0.2817;AMR_AF=0.3084;AFR_AF=0.3434;EUR_AF=0.3887;SAS_AF=0.4305;AA=T|||;VT=SNP
4	871675	rs1564280	A	G	100	PASS	AC=4152;AF=0.829073;AN=5008;NS=2504;DP=17605;EAS_AF=0.8512;AMR_AF=0.6931;AFR_AF=0.8162;EUR_AF=0.8221;SAS_AF=0.9274;AA=G|||;VT=SNP
4	872020	rs73207794	T	C	100	PASS	AC=505;AF=0.100839;AN=5008;NS=2504;DP=15590;EAS_AF=0.1032;AMR_AF=0.0648;AFR_AF=0.0386;EUR_AF=0.1054;SAS_AF=0.2035;AA=T|||;VT=SNP
4	872067	rs56083715	C	T	100	PASS	AC=589;AF=0.117612;AN=5008;NS=2504;DP=17890;EAS_AF=0.0685;AMR_AF=0.134;AFR_AF=0.025;EUR_AF=0.2078;SAS_AF=0.1892;AA=C|||;VT=SNP
4	872223	rs11942404	T	A	100	PASS	AC=335;AF=0.066893;AN=5008;NS=2504;DP=21635;EAS_AF=0.0258;AMR_AF=0.0346;AFR_AF=0.1853;EUR_AF=0.0169;SAS_AF=0.0235;AA=T|||;VT=SNP
4	873023	rs77689311	C	T	100	PASS	AC=200;AF=0.0399361;AN=5008;NS=2504;DP=20846;EAS_AF=0.0794;AMR_AF=0.0375;AFR_AF=0.0371;EUR_AF=0.0328;SAS_AF=0.0123;AA=C|||;VT=SNP
4	873181	rs57445359	G	T	100	PASS	AC=230;AF=0.0459265;AN=5008;NS=2504;DP=22637;EAS_AF=0.0595;AMR_AF=0.0432;AFR_AF=0.0151;EUR_AF=0.0517;SAS_AF=0.0695;AA=G|||;VT=SNP
4	873313	rs75067454	C	T	100	PASS	AC=231;AF=0.0461262;AN=5008;NS=2504;DP=22265;EAS_AF=0.0595;AMR_AF=0.0432;AFR_AF=0.0159;EUR_AF=0.0517;SAS_AF=0.0695;AA=C|||;VT=SNP
4	873384	rs79381557	T	A	100	PASS	AC=271;AF=0.0541134;AN=5008;NS=2504;DP=20561;EAS_AF=0.1944;AMR_AF=0.0159;AFR_AF=0.0015;EUR_AF=0.0388;SAS_AF=0.0235;AA=T|||;VT=SNP
4	873417	rs58036322	T	G	100	PASS	AC=1029;AF=0.205471;AN=5008;NS=2504;DP=20086;EAS_AF=0.1002;AMR_AF=0.2032;AFR_AF=0.2186;EUR_AF=0.2654;SAS_AF=0.2362;AA=T|||;VT=SNP
4	874863	rs3775132	C	T	100	PASS	AC=271;AF=0.0541134;AN=5008;NS=2504;DP=17851;EAS_AF=0.1944;AMR_AF=0.0159;AFR_AF=0.0015;EUR_AF=0.0388;SAS_AF=0.0235;AA=C|||;VT=SNP
4	874986	rs3775131	C	T	100	PASS	AC=210;AF=0.0419329;AN=5008;NS=2504;DP=18706;EAS_AF=0.0813;AMR_AF=0.0375;AFR_AF=0.0378;EUR_AF=0.0328;SAS_AF=0.0194;AA=C|||;VT=SNP
4	875008	rs60492656	C	T	100	PASS	AC=1000;AF=0.199681;AN=5008;NS=2504;DP=18383;EAS_AF=0.2857;AMR_AF=0.2205;AFR_AF=0.1142;EUR_AF=0.1769;SAS_AF=0.2352;AA=C|||;VT=SNP
4	875144	rs3775130	G	A	100	PASS	AC=462;AF=0.0922524;AN=5008;NS=2504;DP=17664;EAS_AF=0.0972;AMR_AF=0.0634;AFR_AF=0.0121;EUR_AF=0.1054;SAS_AF=0.2025;AA=g|||;VT=SNP
4	875155	rs3775129	G	A	100	PASS	AC=897;AF=0.179113;AN=5008;NS=2504;DP=17519;EAS_AF=0.3115;AMR_AF=0.2104;AFR_AF=0.0272;EUR_AF=0.171;SAS_AF=0.2342;AA=g|||;VT=SNP
4	875266	rs58429160	G	A	100	PASS	AC=1043;AF=0.208267;AN=5008;NS=2504;DP=19617;EAS_AF=0.3115;AMR_AF=0.2219;AFR_AF=0.1362;EUR_AF=0.163;SAS_AF=0.2362;AA=G|||;VT=SNP
4	875339	rs17165130	C	A	100	PASS	AC=903;AF=0.180312;AN=5008;NS=2504;DP=20988;EAS_AF=0.3115;AMR_AF=0.2104;AFR_AF=0.0272;EUR_AF=0.175;SAS_AF=0.2362;AA=C|||;VT=SNP
4	875387	rs73064427	A	G	100	PASS	AC=349;AF=0.0696885;AN=5008;NS=2504;DP=20706;EAS_AF=0.0615;AMR_AF=0.0519;AFR_AF=0.0968;EUR_AF=0.0517;SAS_AF=0.0726;AA=A|||;VT=SNP
4	875529	rs2279187	C	T	100	PASS	AC=461;AF=0.0920527;AN=5008;NS=2504;DP=16404;EAS_AF=0.0972;AMR_AF=0.062;AFR_AF=0.0121;EUR_AF=0.1113;SAS_AF=0.1963;AA=C|||;VT=SNP
4	875671	rs45486093	T	C	100	PASS	AC=911;AF=0.181909;AN=5008;NS=2504;DP=17049;EAS_AF=0.3115;AMR_AF=0.2118;AFR_AF=0.0272;EUR_AF=0.1789;SAS_AF=0.2393;AA=T|||;VT=SNP;EX_TARGET
4	875887	rs2279186	G	A	100	PASS	AC=989;AF=0.197484;AN=5008;NS=2504;DP=18166;EAS_AF=0.1032;AMR_AF=0.1988;AFR_AF=0.2126;EUR_AF=0.2555;SAS_AF=0.2137;AA=G|||;VT=SNP
4	875994	rs2279185	G	C	100	PASS	AC=328;AF=0.0654952;AN=5008;NS=2504;DP=19225;EAS_AF=0.0615;AMR_AF=0.0504;AFR_AF=0.0855;EUR_AF=0.0517;SAS_AF=0.0675;AA=G|||;VT=SNP
4	876141	rs10902760	G	C	100	PASS	AC=234;AF=0.0467252;AN=5008;NS=2504;DP=17414;EAS_AF=0.0615;AMR_AF=0.0432;AFR_AF=0.0159;EUR_AF=0.0517;SAS_AF=0.0706;AA=G|||;VT=SNP
4	876173	rs77317373	C	T	100	PASS	AC=214;AF=0.0427316;AN=5008;NS=2504;DP=17553;EAS_AF=0.0813;AMR_AF=0.0389;AFR_AF=0.0401;EUR_AF=0.0328;SAS_AF=0.0194;AA=C|||;VT=SNP
4	876318	rs3736087	C	T	100	PASS	AC=885;AF=0.176717;AN=5008;NS=2504;DP=16896;EAS_AF=0.3115;AMR_AF=0.2089;AFR_AF=0.0272;EUR_AF=0.159;SAS_AF=0.2352;AA=C|||;VT=SNP
4	876399	rs3736086	T	C	100	PASS	AC=236;AF=0.0471246;AN=5008;NS=2504;DP=20393;EAS_AF=0.0615;AMR_AF=0.0432;AFR_AF=0.0159;EUR_AF=0.0527;SAS_AF=0.0716;AA=T|||;VT=SNP
4	876806	rs11731840	G	A	100	PASS	AC=233;AF=0.0465256;AN=5008;NS=2504;DP=17959;EAS_AF=0.0615;AMR_AF=0.0432;AFR_AF=0.0159;EUR_AF=0.0517;SAS_AF=0.0695;AA=G|||;VT=SNP
4	877271	rs899388	G	A	100	PASS	AC=207;AF=0.0413339;AN=5008;NS=2504;DP=17936;EAS_AF=0.0784;AMR_AF=0.0389;AFR_AF=0.0378;EUR_AF=0.0318;SAS_AF=0.0194;AA=G|||;VT=SNP;EX_TARGET
4	877412	rs11736181	C	T	100	PASS	AC=1044;AF=0.208466;AN=5008;NS=2504;DP=16410;EAS_AF=0.373;AMR_AF=0.1167;AFR_AF=0.0658;EUR_AF=0.1759;SAS_AF=0.3303;AA=C|||;VT=SNP
4	877625	rs3736084	G	A	100	PASS	AC=2011;AF=0.401558;AN=5008;NS=2504;DP=17737;EAS_AF=0.4187;AMR_AF=0.4193;AFR_AF=0.3631;EUR_AF=0.4056;SAS_AF=0.4192;AA=G|||;VT=SNP
4	877709	rs3736083	T	C	100	PASS	AC=2465;AF=0.492212;AN=5008;NS=2504;DP=17856;EAS_AF=0.4742;AMR_AF=0.4697;AFR_AF=0.4584;EUR_AF=0.4612;SAS_AF=0.6043;AA=T|||;VT=SNP
4	877919	rs41286653	C	T	100	PASS	AC=209;AF=0.0417332;AN=5008;NS=2504;DP=21900;EAS_AF=0.0298;AMR_AF=0.0159;AFR_AF=0.1089;EUR_AF=0.0139;SAS_AF=0.0102;AA=C|||;VT=SNP
4	878048	rs899387	C	T	100	PASS	AC=2159;AF=0.43111;AN=5008;NS=2504;DP=19349;EAS_AF=0.3254;AMR_AF=0.2997;AFR_AF=0.5734;EUR_AF=0.3559;SAS_AF=0.5184;AA=C|||;VT=SNP
4	878079	rs11946340	C	T	100	PASS	AC=2442;AF=0.48762;AN=5008;NS=2504;DP=19357;EAS_AF=0.3333;AMR_AF=0.536;AFR_AF=0.6498;EUR_AF=0.3857;SAS_AF=0.498;AA=T|||;VT=SNP
4	878313	rs4690206	C	G	100	PASS	AC=4039;AF=0.80651;AN=5008;NS=2504;DP=17787;EAS_AF=0.6042;AMR_AF=0.8876;AFR_AF=0.9955;EUR_AF=0.9264;SAS_AF=0.5787;AA=G|||;VT=SNP
4	878810	rs112078130	C	T	100	PASS	AC=219;AF=0.04373;AN=5008;NS=2504;DP=20394;EAS_AF=0.0794;AMR_AF=0.0375;AFR_AF=0.0446;EUR_AF=0.0328;SAS_AF=0.0215;AA=C|||;VT=SNP
4	878871	rs6837500	G	A	100	PASS	AC=230;AF=0.0459265;AN=5008;NS=2504;DP=18643;EAS_AF=0.0813;AMR_AF=0.0389;AFR_AF=0.053;EUR_AF=0.0318;SAS_AF=0.0194;AA=G|||;VT=SNP
4	878917	rs6837528	G	A	100	PASS	AC=1721;AF=0.34365;AN=5008;NS=2504;DP=17965;EAS_AF=0.2262;AMR_AF=0.2723;AFR_AF=0.4304;EUR_AF=0.3042;SAS_AF=0.4387;AA=G|||;VT=SNP
4	879515	rs75131424	G	C	100	PASS	AC=344;AF=0.0686901;AN=5008;NS=2504;DP=18237;EAS_AF=0.1925;AMR_AF=0.0202;AFR_AF=0.056;EUR_AF=0.0388;SAS_AF=0.0235;AA=G|||;VT=SNP
4	879776	rs28662837	G	A	100	PASS	AC=600;AF=0.119808;AN=5008;NS=2504;DP=16538;EAS_AF=0.0992;AMR_AF=0.0634;AFR_AF=0.0938;EUR_AF=0.1183;SAS_AF=0.2178;AA=G|||;VT=SNP
4	879977	rs62297079	G	A	100	PASS	AC=1111;AF=0.221845;AN=5008;NS=2504;DP=21953;EAS_AF=0.1052;AMR_AF=0.2176;AFR_AF=0.2769;EUR_AF=0.2664;SAS_AF=0.2249;AA=G|||;VT=SNP
4	880094	rs17781378	T	C	100	PASS	AC=2691;AF=0.53734;AN=5008;NS=2504;DP=18447;EAS_AF=0.5456;AMR_AF=0.3919;AFR_AF=0.5257;EUR_AF=0.5089;SAS_AF=0.6769;AA=t|||;VT=SNP
4	880174	rs74775400	G	A	100	PASS	AC=266;AF=0.053115;AN=5008;NS=2504;DP=18623;EAS_AF=0.0585;AMR_AF=0.0418;AFR_AF=0.0159;EUR_AF=0.0527;SAS_AF=0.1063;AA=G|||;VT=SNP
4	880257	rs56785826	G	A	100	PASS	AC=833;AF=0.166334;AN=5008;NS=2504;DP=19021;EAS_AF=0.3056;AMR_AF=0.2133;AFR_AF=0.0219;EUR_AF=0.164;SAS_AF=0.1871;AA=G|||;VT=SNP
4	880475	rs78009386	C	G	100	PASS	AC=461;AF=0.0920527;AN=5008;NS=2504;DP=20839;EAS_AF=0.0308;AMR_AF=0.0663;AFR_AF=0.174;EUR_AF=0.0646;SAS_AF=0.091;AA=C|||;VT=SNP
4	880558	rs7657611	G	C	100	PASS	AC=1097;AF=0.21905;AN=5008;NS=2504;DP=18227;EAS_AF=0.1052;AMR_AF=0.2176;AFR_AF=0.267;EUR_AF=0.2654;SAS_AF=0.2249;AA=G|||;VT=SNP
4	880912	rs112343297	G	A	100	PASS	AC=225;AF=0.0449281;AN=5008;NS=2504;DP=23136;EAS_AF=0.0833;AMR_AF=0.0418;AFR_AF=0.0454;EUR_AF=0.0328;SAS_AF=0.0194;AA=G|||;VT=SNP
4	880933	rs79828386	G	A	100	PASS	AC=225;AF=0.0449281;AN=5008;NS=2504;DP=23242;EAS_AF=0.0833;AMR_AF=0.0418;AFR_AF=0.0454;EUR_AF=0.0328;SAS_AF=0.0194;AA=G|||;VT=SNP
4	880946	rs113182144	C	T	100	PASS	AC=345;AF=0.0688898;AN=5008;NS=2504;DP=23217;EAS_AF=0.1925;AMR_AF=0.0216;AFR_AF=0.056;EUR_AF=0.0388;SAS_AF=0.0235;AA=C|||;VT=SNP
4	880953	rs113646280	C	A	100	PASS	AC=68;AF=0.0135783;AN=5008;NS=2504;DP=23317;EAS_AF=0.003;AMR_AF=0.0303;AFR_AF=0;EUR_AF=0.0278;SAS_AF=0.0164;AA=C|||;VT=SNP
4	881195	rs4690204	C	T	100	PASS	AC=840;AF=0.167732;AN=5008;NS=2504;DP=27453;EAS_AF=0.3065;AMR_AF=0.2133;AFR_AF=0.0272;EUR_AF=0.164;SAS_AF=0.1861;AA=C|||;VT=SNP
4	881228	rs4690203	C	T	100	PASS	AC=905;AF=0.180711;AN=5008;NS=2504;DP=28685;EAS_AF=0.3065;AMR_AF=0.2205;AFR_AF=0.0719;EUR_AF=0.164;SAS_AF=0.1871;AA=c|||;VT=SNP
4	881235	rs75214905	A	G	100	PASS	AC=280;AF=0.0559105;AN=5008;NS=2504;DP=29316;EAS_AF=0.0645;AMR_AF=0.0418;AFR_AF=0.0189;EUR_AF=0.0547;SAS_AF=0.1084;AA=A|||;VT=SNP
4	881896	rs56223707	C	T	100	PASS	AC=841;AF=0.167931;AN=5008;NS=2504;DP=20534;EAS_AF=0.3065;AMR_AF=0.2147;AFR_AF=0.0272;EUR_AF=0.164;SAS_AF=0.1861;AA=C|||;VT=SNP
4	882340	rs2279184	G	C	100	PASS	AC=3256;AF=0.65016;AN=5008;NS=2504;DP=17649;EAS_AF=0.7877;AMR_AF=0.5605;AFR_AF=0.5348;EUR_AF=0.6173;SAS_AF=0.7618;AA=C|||;VT=SNP
4	882404	rs2279183	T	C	100	PASS	AC=1257;AF=0.250998;AN=5008;NS=2504;DP=17536;EAS_AF=0.377;AMR_AF=0.1268;AFR_AF=0.1967;EUR_AF=0.1899;SAS_AF=0.3456;AA=C|||;VT=SNP
4	882625	rs2279182	T	G	100	PASS	AC=601;AF=0.120008;AN=5008;NS=2504;DP=15846;EAS_AF=0.0992;AMR_AF=0.0634;AFR_AF=0.0946;EUR_AF=0.1183;SAS_AF=0.2178;AA=T|||;VT=SNP;EX_TARGET
4	882643	rs2279181	G	A	100	PASS	AC=601;AF=0.120008;AN=5008;NS=2504;DP=16076;EAS_AF=0.0992;AMR_AF=0.0634;AFR_AF=0.0946;EUR_AF=0.1183;SAS_AF=0.2178;AA=G|||;VT=SNP;EX_TARGET
4	882845	rs9328759	C	T	100	PASS	AC=4147;AF=0.828075;AN=5008;NS=2504;DP=13644;EAS_AF=0.6944;AMR_AF=0.781;AFR_AF=0.9629;EUR_AF=0.833;SAS_AF=0.8119;AA=T|||;VT=SNP
4	882849	rs9328760	C	T	100	PASS	AC=4146;AF=0.827875;AN=5008;NS=2504;DP=13455;EAS_AF=0.6944;AMR_AF=0.781;AFR_AF=0.9622;EUR_AF=0.833;SAS_AF=0.8119;AA=T|||;VT=SNP
4	883039	rs2279180	A	G	100	PASS	AC=272;AF=0.0543131;AN=5008;NS=2504;DP=16979;EAS_AF=0.0645;AMR_AF=0.0418;AFR_AF=0.0159;EUR_AF=0.0547;SAS_AF=0.1043;AA=A|||;VT=SNP
4	883299	rs3822025	C	A	100	PASS	AC=269;AF=0.0537141;AN=5008;NS=2504;DP=16987;EAS_AF=0.1925;AMR_AF=0.0159;AFR_AF=0.0015;EUR_AF=0.0388;SAS_AF=0.0235;AA=C|||;VT=SNP
4	883328	rs115260110	T	A	100	PASS	AC=272;AF=0.0543131;AN=5008;NS=2504;DP=15265;EAS_AF=0.0645;AMR_AF=0.0418;AFR_AF=0.0159;EUR_AF=0.0547;SAS_AF=0.1043;AA=T|||;VT=SNP
4	883329	rs115830981	C	A	100	PASS	AC=272;AF=0.0543131;AN=5008;NS=2504;DP=15350;EAS_AF=0.0645;AMR_AF=0.0418;AFR_AF=0.0159;EUR_AF=0.0547;SAS_AF=0.1043;AA=C|||;VT=SNP
4	884058	rs41286659	G	A	100	PASS	AC=224;AF=0.0447284;AN=5008;NS=2504;DP=16948;EAS_AF=0.0833;AMR_AF=0.0403;AFR_AF=0.0454;EUR_AF=0.0328;SAS_AF=0.0194;AA=G|||;VT=SNP
4	884475	rs2306253	C	G	100	PASS	AC=493;AF=0.0984425;AN=5008;NS=2504;DP=17992;EAS_AF=0.2758;AMR_AF=0.0562;AFR_AF=0.0469;EUR_AF=0.0716;SAS_AF=0.0429;AA=G|||;VT=SNP
4	885201	rs74282750	C	T	100	PASS	AC=226;AF=0.0451278;AN=5008;NS=2504;DP=15690;EAS_AF=0.0853;AMR_AF=0.0403;AFR_AF=0.0454;EUR_AF=0.0328;SAS_AF=0.0194;AA=C|||;VT=SNP
4	885230	rs79692917	T	C	100	PASS	AC=275;AF=0.0549121;AN=5008;NS=2504;DP=16199;EAS_AF=0.0645;AMR_AF=0.0418;AFR_AF=0.0159;EUR_AF=0.0557;SAS_AF=0.1063;AA=T|||;VT=SNP
4	885445	rs117842813	T	A	100	PASS	AC=269;AF=0.0537141;AN=5008;NS=2504;DP=14876;EAS_AF=0.1925;AMR_AF=0.0159;AFR_AF=0.0015;EUR_AF=0.0388;SAS_AF=0.0235;AA=T|||;VT=SNP
4	885828	rs3775128	T	C	100	PASS	AC=1252;AF=0.25;AN=5008;NS=2504;DP=17162;EAS_AF=0.3829;AMR_AF=0.1254;AFR_AF=0.1914;EUR_AF=0.1899;SAS_AF=0.3425;AA=C|||;VT=SNP
4	886061	rs3775127	G	A	100	PASS	AC=839;AF=0.167532;AN=5008;NS=2504;DP=17467;EAS_AF=0.3056;AMR_AF=0.2133;AFR_AF=0.0272;EUR_AF=0.164;SAS_AF=0.1861;AA=G|||;VT=SNP
4	886345	rs3775126	C	T	100	PASS	AC=591;AF=0.118011;AN=5008;NS=2504;DP=17235;EAS_AF=0.0992;AMR_AF=0.0634;AFR_AF=0.0885;EUR_AF=0.1193;SAS_AF=0.2147;AA=C|||;VT=SNP
4	886519	rs56080039	G	A	100	PASS	AC=854;AF=0.170527;AN=5008;NS=2504;DP=18286;EAS_AF=0.3056;AMR_AF=0.2147;AFR_AF=0.0378;EUR_AF=0.164;SAS_AF=0.1861;AA=G|||;VT=SNP
4	887100	rs114473843	C	A	100	PASS	AC=269;AF=0.0537141;AN=5008;NS=2504;DP=16861;EAS_AF=0.1925;AMR_AF=0.0159;AFR_AF=0.0015;EUR_AF=0.0388;SAS_AF=0.0235;AA=C|||;VT=SNP
4	887868	rs11726912	A	C	100	PASS	AC=597;AF=0.119209;AN=5008;NS=2504;DP=14093;EAS_AF=0.1052;AMR_AF=0.0634;AFR_AF=0.0885;EUR_AF=0.1193;SAS_AF=0.2147;AA=c|||;VT=SNP
4	887999	rs11725376	C	G	100	PASS	AC=273;AF=0.0545128;AN=5008;NS=2504;DP=12868;EAS_AF=0.0645;AMR_AF=0.0418;AFR_AF=0.0159;EUR_AF=0.0547;SAS_AF=0.1053;AA=C|||;VT=SNP
4	888117	rs76712894	C	A	100	PASS	AC=224;AF=0.0447284;AN=5008;NS=2504;DP=13627;EAS_AF=0.0833;AMR_AF=0.0403;AFR_AF=0.0454;EUR_AF=0.0328;SAS_AF=0.0194;AA=C|||;VT=SNP
4	888145	rs75713448	C	T	100	PASS	AC=270;AF=0.0539137;AN=5008;NS=2504;DP=13848;EAS_AF=0.0625;AMR_AF=0.0418;AFR_AF=0.0159;EUR_AF=0.0537;SAS_AF=0.1053;AA=C|||;VT=SNP
4	888170	rs12499663	G	A	100	PASS	AC=2092;AF=0.417732;AN=5008;NS=2504;DP=14428;EAS_AF=0.4077;AMR_AF=0.438;AFR_AF=0.3464;EUR_AF=0.4264;SAS_AF=0.501;AA=G|||;VT=SNP
4	888324	rs114332099	G	T	100	PASS	AC=200;AF=0.0399361;AN=5008;NS=2504;DP=15848;EAS_AF=0.0357;AMR_AF=0.0245;AFR_AF=0.0166;EUR_AF=0.0298;SAS_AF=0.0971;AA=G|||;VT=SNP
4	888499	rs28410128	A	G	100	PASS	AC=821;AF=0.163938;AN=5008;NS=2504;DP=13437;EAS_AF=0.1885;AMR_AF=0.1037;AFR_AF=0.1339;EUR_AF=0.1521;SAS_AF=0.2342;AA=G|||;VT=SNP
4	888512	rs4690202	T	C	100	PASS	AC=852;AF=0.170128;AN=5008;NS=2504;DP=13482;EAS_AF=0.3065;AMR_AF=0.2133;AFR_AF=0.0363;EUR_AF=0.164;SAS_AF=0.1861;AA=T|||;VT=SNP
4	888717	rs28628421	G	A	100	PASS	AC=597;AF=0.119209;AN=5008;NS=2504;DP=13555;EAS_AF=0.1052;AMR_AF=0.0634;AFR_AF=0.0885;EUR_AF=0.1193;SAS_AF=0.2147;AA=G|||;VT=SNP
4	888937	rs11726508	C	T	100	PASS	AC=823;AF=0.164337;AN=5008;NS=2504;DP=13485;EAS_AF=0.1895;AMR_AF=0.1037;AFR_AF=0.1339;EUR_AF=0.1521;SAS_AF=0.2352;AA=C|||;VT=SNP
4	889384	rs17781499	C	A	100	PASS	AC=483;AF=0.0964457;AN=5008;NS=2504;DP=20492;EAS_AF=0.1052;AMR_AF=0.0562;AFR_AF=0.0076;EUR_AF=0.1173;SAS_AF=0.2147;AA=C|||;VT=SNP
4	889573	rs74846645	G	T	100	PASS	AC=199;AF=0.0397364;AN=5008;NS=2504;DP=19274;EAS_AF=0.0357;AMR_AF=0.0245;AFR_AF=0.0159;EUR_AF=0.0298;SAS_AF=0.0971;AA=G|||;VT=SNP
4	889945	rs3775125	G	A	100	PASS	AC=820;AF=0.163738;AN=5008;NS=2504;DP=17424;EAS_AF=0.1885;AMR_AF=0.1037;AFR_AF=0.1331;EUR_AF=0.1521;SAS_AF=0.2342;AA=G|||;VT=SNP
4	890610	rs17725145	G	A	100	PASS	AC=202;AF=0.0403355;AN=5008;NS=2504;DP=18747;EAS_AF=0.0387;AMR_AF=0.0245;AFR_AF=0.0159;EUR_AF=0.0298;SAS_AF=0.0971;AA=C|||;VT=SNP
4	891150	rs9994159	C	T	100	PASS	AC=599;AF=0.119609;AN=5008;NS=2504;DP=20517;EAS_AF=0.1042;AMR_AF=0.0634;AFR_AF=0.0885;EUR_AF=0.1193;SAS_AF=0.2178;AA=C|||;VT=SNP
4	891503	rs3775124	C	G	100	PASS	AC=3408;AF=0.680511;AN=5008;NS=2504;DP=21121;EAS_AF=0.8135;AMR_AF=0.5937;AFR_AF=0.5182;EUR_AF=0.668;SAS_AF=0.8374;AA=G|||;VT=SNP
4	892116	rs2306252	T	C	100	PASS	AC=913;AF=0.182308;AN=5008;NS=2504;DP=12118;EAS_AF=0.1954;AMR_AF=0.1037;AFR_AF=0.1331;EUR_AF=0.1521;SAS_AF=0.3221;AA=T|||;VT=SNP
4	892645	rs2003919	C	T	100	PASS	AC=268;AF=0.0535144;AN=5008;NS=2504;DP=15776;EAS_AF=0.1915;AMR_AF=0.0159;AFR_AF=0.0015;EUR_AF=0.0388;SAS_AF=0.0235;AA=C|||;VT=SNP
4	893287	rs3775122	G	A	100	PASS	AC=483;AF=0.0964457;AN=5008;NS=2504;DP=20133;EAS_AF=0.1042;AMR_AF=0.0548;AFR_AF=0.0076;EUR_AF=0.1173;SAS_AF=0.2168;AA=G|||;VT=SNP
4	893520	rs3775121	G	A	100	PASS	AC=1410;AF=0.28155;AN=5008;NS=2504;DP=18208;EAS_AF=0.2153;AMR_AF=0.2781;AFR_AF=0.2965;EUR_AF=0.331;SAS_AF=0.2812;AA=G|||;VT=SNP
4	893687	rs3775120	G	A	100	PASS	AC=1409;AF=0.28135;AN=5008;NS=2504;DP=19056;EAS_AF=0.2143;AMR_AF=0.2781;AFR_AF=0.2965;EUR_AF=0.331;SAS_AF=0.2812;AA=G|||;VT=SNP
4	893712	rs3775119	C	T	100	PASS	AC=783;AF=0.15635;AN=5008;NS=2504;DP=19961;EAS_AF=0.3056;AMR_AF=0.2017;AFR_AF=0.0257;EUR_AF=0.1471;SAS_AF=0.1564;AA=C|||;VT=SNP
4	893913	rs3822024	G	A	100	PASS	AC=1188;AF=0.23722;AN=5008;NS=2504;DP=18350;EAS_AF=0.131;AMR_AF=0.2378;AFR_AF=0.2534;EUR_AF=0.2982;SAS_AF=0.2618;AA=G|||;VT=SNP
4	894255	rs3755963	A	G	100	PASS	AC=1164;AF=0.232428;AN=5008;NS=2504;DP=19936;EAS_AF=0.13;AMR_AF=0.2363;AFR_AF=0.2617;EUR_AF=0.2883;SAS_AF=0.2382;AA=A|||;VT=SNP
4	894469	rs3775118	T	C	100	PASS	AC=201;AF=0.0401358;AN=5008;NS=2504;DP=18004;EAS_AF=0.0367;AMR_AF=0.0245;AFR_AF=0.0159;EUR_AF=0.0298;SAS_AF=0.0982;AA=C|||;VT=SNP
4	895045	rs3755962	C	G	100	PASS	AC=271;AF=0.0541134;AN=5008;NS=2504;DP=15148;EAS_AF=0.1954;AMR_AF=0.0159;AFR_AF=0;EUR_AF=0.0388;SAS_AF=0.0245;AA=C|||;VT=SNP
4	895059	rs3755961	A	G	100	PASS	AC=614;AF=0.122604;AN=5008;NS=2504;DP=15047;EAS_AF=0.1091;AMR_AF=0.0663;AFR_AF=0.0961;EUR_AF=0.1193;SAS_AF=0.2157;AA=A|||;VT=SNP
4	895060	rs3755960	G	T	100	PASS	AC=606;AF=0.121006;AN=5008;NS=2504;DP=14967;EAS_AF=0.1091;AMR_AF=0.0663;AFR_AF=0.0893;EUR_AF=0.1193;SAS_AF=0.2168;AA=G|||;VT=SNP
4	895267	rs78651370	G	T	100	PASS	AC=272;AF=0.0543131;AN=5008;NS=2504;DP=16956;EAS_AF=0.1944;AMR_AF=0.0159;AFR_AF=0.0015;EUR_AF=0.0388;SAS_AF=0.0245;AA=G|||;VT=SNP
4	895887	rs147882917	G	A	100	PASS	AC=202;AF=0.0403355;AN=5008;NS=2504;DP=16336;EAS_AF=0.0377;AMR_AF=0.0274;AFR_AF=0.0159;EUR_AF=0.0298;SAS_AF=0.0961;AA=G|||;VT=SNP
4	896163	rs73209865	C	T	100	PASS	AC=1314;AF=0.26238;AN=5008;NS=2504;DP=15074;EAS_AF=0.1349;AMR_AF=0.268;AFR_AF=0.3238;EUR_AF=0.3141;SAS_AF=0.2536;AA=C|||;VT=SNP
4	896486	rs3822023	T	C	100	PASS	AC=2168;AF=0.432907;AN=5008;NS=2504;DP=15816;EAS_AF=0.5615;AMR_AF=0.3775;AFR_AF=0.4304;EUR_AF=0.3509;SAS_AF=0.4274;AA=C|||;VT=SNP
4	896968	rs3775117	C	G	100	PASS	AC=407;AF=0.08127;AN=5008;NS=2504;DP=15591;EAS_AF=0.1667;AMR_AF=0.0447;AFR_AF=0.0371;EUR_AF=0.1143;SAS_AF=0.045;AA=C|||;VT=SNP
4	896998	rs3775116	A	G	100	PASS	AC=3564;AF=0.711661;AN=5008;NS=2504;DP=15979;EAS_AF=0.5784;AMR_AF=0.5274;AFR_AF=0.8313;EUR_AF=0.7455;SAS_AF=0.7832;AA=A|||;VT=SNP
4	897013	rs3775115	A	G	100	PASS	AC=1909;AF=0.38119;AN=5008;NS=2504;DP=15991;EAS_AF=0.2242;AMR_AF=0.3242;AFR_AF=0.6006;EUR_AF=0.3827;SAS_AF=0.2853;AA=G|||;VT=SNP
4	897403	rs3822022	A	G	100	PASS	AC=1333;AF=0.266174;AN=5008;NS=2504;DP=14676;EAS_AF=0.1925;AMR_AF=0.2997;AFR_AF=0.3676;EUR_AF=0.3022;SAS_AF=0.1442;AA=a|||;VT=SNP
4	897428	rs62297083	A	G	100	PASS	AC=1053;AF=0.210264;AN=5008;NS=2504;DP=14494;EAS_AF=0.1399;AMR_AF=0.2046;AFR_AF=0.2277;EUR_AF=0.2883;SAS_AF=0.183;AA=a|||;VT=SNP
4	897664	rs6826191	A	G	100	PASS	AC=1412;AF=0.281949;AN=5008;NS=2504;DP=14942;EAS_AF=0.1825;AMR_AF=0.3141;AFR_AF=0.3336;EUR_AF=0.3439;SAS_AF=0.228;AA=A|||;VT=SNP
4	897923	rs141166762	G	C	100	PASS	AC=275;AF=0.0549121;AN=5008;NS=2504;DP=17759;EAS_AF=0.1756;AMR_AF=0.0173;AFR_AF=0.0174;EUR_AF=0.0388;SAS_AF=0.0245;AA=G|||;VT=SNP
4	899143	rs17165156	G	A	100	PASS	AC=241;AF=0.048123;AN=5008;NS=2504;DP=17850;EAS_AF=0.1448;AMR_AF=0.0173;AFR_AF=0.0174;EUR_AF=0.0388;SAS_AF=0.0215;AA=C|||;VT=SNP
4	899168	rs73209867	C	T	100	PASS	AC=771;AF=0.153954;AN=5008;NS=2504;DP=16892;EAS_AF=0.1141;AMR_AF=0.2017;AFR_AF=0.0182;EUR_AF=0.2813;SAS_AF=0.2137;AA=C|||;VT=SNP
4	899265	rs2008478	T	C	100	PASS	AC=2985;AF=0.596046;AN=5008;NS=2504;DP=12559;EAS_AF=0.629;AMR_AF=0.5562;AFR_AF=0.4766;EUR_AF=0.6054;SAS_AF=0.7423;AA=N|||;VT=SNP
4	899352	rs10029038	T	C	100	PASS	AC=617;AF=0.123203;AN=5008;NS=2504;DP=13336;EAS_AF=0.1151;AMR_AF=0.0663;AFR_AF=0.0908;EUR_AF=0.1213;SAS_AF=0.2178;AA=T|||;VT=SNP
4	899617	rs77609436	C	T	100	PASS	AC=251;AF=0.0501198;AN=5008;NS=2504;DP=21074;EAS_AF=0.1538;AMR_AF=0.0173;AFR_AF=0.0189;EUR_AF=0.0388;SAS_AF=0.0204;AA=C|||;VT=SNP
4	900786	rs3775114	C	T	100	PASS	AC=1312;AF=0.261981;AN=5008;NS=2504;DP=18093;EAS_AF=0.2133;AMR_AF=0.2608;AFR_AF=0.2693;EUR_AF=0.3072;SAS_AF=0.2566;AA=C|||;VT=SNP
4	901323	rs3775113	C	T	100	PASS	AC=1257;AF=0.250998;AN=5008;NS=2504;DP=17260;EAS_AF=0.2133;AMR_AF=0.2565;AFR_AF=0.23;EUR_AF=0.3072;SAS_AF=0.2566;AA=c|||;VT=SNP
4	901460	rs3775112	C	T	100	PASS	AC=2813;AF=0.561701;AN=5008;NS=2504;DP=14957;EAS_AF=0.622;AMR_AF=0.5447;AFR_AF=0.4334;EUR_AF=0.5924;SAS_AF=0.6534;AA=C|||;VT=SNP
4	901672	rs3755959	C	T	100	PASS	AC=2815;AF=0.562101;AN=5008;NS=2504;DP=15861;EAS_AF=0.622;AMR_AF=0.5447;AFR_AF=0.4349;EUR_AF=0.5924;SAS_AF=0.6534;AA=C|||;VT=SNP
4	902204	rs10005752	G	A	100	PASS	AC=2813;AF=0.561701;AN=5008;NS=2504;DP=19109;EAS_AF=0.622;AMR_AF=0.5447;AFR_AF=0.4334;EUR_AF=0.5924;SAS_AF=0.6534;AA=G|||;VT=SNP
4	902829	rs115448944	T	A	100	PASS	AC=330;AF=0.0658946;AN=5008;NS=2504;DP=14618;EAS_AF=0.0367;AMR_AF=0.0375;AFR_AF=0.1067;EUR_AF=0.0318;SAS_AF=0.0961;AA=T|||;VT=SNP
4	903285	rs6820943	C	T	100	PASS	AC=201;AF=0.0401358;AN=5008;NS=2504;DP=15554;EAS_AF=0.0367;AMR_AF=0.0259;AFR_AF=0.0159;EUR_AF=0.0308;SAS_AF=0.0961;AA=c|||;VT=SNP
4	903694	rs3796610	C	T	100	PASS	AC=2751;AF=0.549321;AN=5008;NS=2504;DP=15958;EAS_AF=0.622;AMR_AF=0.5389;AFR_AF=0.3888;EUR_AF=0.5934;SAS_AF=0.6534;AA=c|||;VT=SNP
4	904695	rs4690201	T	C	100	PASS	AC=3238;AF=0.646565;AN=5008;NS=2504;DP=17322;EAS_AF=0.7708;AMR_AF=0.5749;AFR_AF=0.503;EUR_AF=0.6461;SAS_AF=0.7638;AA=N|||;VT=SNP
4	906131	rs11248057	C	G	100	PASS	AC=1437;AF=0.286941;AN=5008;NS=2504;DP=14980;EAS_AF=0.4107;AMR_AF=0.2781;AFR_AF=0.1157;EUR_AF=0.2853;SAS_AF=0.3988;AA=C|||;VT=SNP
4	906647	rs2279178	A	G	100	PASS	AC=4297;AF=0.858027;AN=5008;NS=2504;DP=20867;EAS_AF=0.8085;AMR_AF=0.7147;AFR_AF=0.9327;EUR_AF=0.836;SAS_AF=0.9325;AA=G|||;VT=SNP
4	906903	rs6842808	C	T	100	PASS	AC=598;AF=0.119409;AN=5008;NS=2504;DP=17894;EAS_AF=0.1032;AMR_AF=0.0634;AFR_AF=0.0885;EUR_AF=0.1223;SAS_AF=0.2147;AA=C|||;VT=SNP
4	908632	rs28970510	G	C	100	PASS	AC=2983;AF=0.595647;AN=5008;NS=2504;DP=10573;EAS_AF=0.628;AMR_AF=0.5576;AFR_AF=0.472;EUR_AF=0.6074;SAS_AF=0.7444;AA=N|||;VT=SNP
4	909040	rs62297086	G	A	100	PASS	AC=1393;AF=0.278155;AN=5008;NS=2504;DP=17514;EAS_AF=0.2153;AMR_AF=0.2767;AFR_AF=0.3101;EUR_AF=0.3221;SAS_AF=0.2556;AA=g|||;VT=SNP
4	909856	rs77057847	A	T	100	PASS	AC=242;AF=0.0483227;AN=5008;NS=2504;DP=17443;EAS_AF=0.1448;AMR_AF=0.0173;AFR_AF=0.0189;EUR_AF=0.0388;SAS_AF=0.0204;AA=A|||;VT=SNP
4	910520	rs4690332	T	C	100	PASS	AC=3667;AF=0.732228;AN=5008;NS=2504;DP=21079;EAS_AF=0.8075;AMR_AF=0.6182;AFR_AF=0.6831;EUR_AF=0.6769;SAS_AF=0.8589;AA=C|||;VT=SNP
4	910875	rs12646291	T	C	100	PASS	AC=242;AF=0.0483227;AN=5008;NS=2504;DP=24138;EAS_AF=0.1448;AMR_AF=0.0173;AFR_AF=0.0189;EUR_AF=0.0388;SAS_AF=0.0204;AA=-|||;VT=SNP
4	911139	rs139488741	C	A	100	PASS	AC=198;AF=0.0395367;AN=5008;NS=2504;DP=24069;EAS_AF=0.0337;AMR_AF=0.0259;AFR_AF=0.0159;EUR_AF=0.0308;SAS_AF=0.0961;AA=-|||;VT=SNP
4	911522	rs115258338	C	T	100	PASS	AC=198;AF=0.0395367;AN=5008;NS=2504;DP=20002;EAS_AF=0.0337;AMR_AF=0.0259;AFR_AF=0.0159;EUR_AF=0.0308;SAS_AF=0.0961;AA=c|||;VT=SNP
4	912473	rs7665653	A	C	100	PASS	AC=2844;AF=0.567891;AN=5008;NS=2504;DP=20691;EAS_AF=0.6319;AMR_AF=0.5634;AFR_AF=0.4266;EUR_AF=0.6083;SAS_AF=0.6544;AA=a|||;VT=SNP
4	913289	rs62297087	T	A	100	PASS	AC=498;AF=0.0994409;AN=5008;NS=2504;DP=20191;EAS_AF=0.1101;AMR_AF=0.0648;AFR_AF=0.0068;EUR_AF=0.1213;SAS_AF=0.2157;AA=T|||;VT=SNP
4	913437	rs77528402	C	T	100	PASS	AC=217;AF=0.0433307;AN=5008;NS=2504;DP=17376;EAS_AF=0.0278;AMR_AF=0.0216;AFR_AF=0.0378;EUR_AF=0.0298;SAS_AF=0.0961;AA=C|||;VT=SNP
4	913558	rs28496796	G	C	100	PASS	AC=2850;AF=0.569089;AN=5008;NS=2504;DP=22870;EAS_AF=0.6339;AMR_AF=0.5634;AFR_AF=0.4304;EUR_AF=0.6074;SAS_AF=0.6544;AA=G|||;VT=SNP
4	914638	rs6842493	T	C	100	PASS	AC=1403;AF=0.280152;AN=5008;NS=2504;DP=15592;EAS_AF=0.2242;AMR_AF=0.2767;AFR_AF=0.3079;EUR_AF=0.3241;SAS_AF=0.2577;AA=T|||;VT=SNP
4	914688	rs6826965	C	T	100	PASS	AC=2995;AF=0.598043;AN=5008;NS=2504;DP=16400;EAS_AF=0.6339;AMR_AF=0.5692;AFR_AF=0.4705;EUR_AF=0.6083;SAS_AF=0.7434;AA=T|||;VT=SNP
4	914851	rs6856659	G	A	100	PASS	AC=2854;AF=0.569888;AN=5008;NS=2504;DP=15401;EAS_AF=0.6329;AMR_AF=0.5648;AFR_AF=0.4327;EUR_AF=0.6083;SAS_AF=0.6544;AA=G|||;VT=SNP
4	915227	rs76899536	G	A	100	PASS	AC=242;AF=0.0483227;AN=5008;NS=2504;DP=18365;EAS_AF=0.1458;AMR_AF=0.0173;AFR_AF=0.0189;EUR_AF=0.0388;SAS_AF=0.0194;AA=G|||;VT=SNP
4	915747	rs115896125	A	C	100	PASS	AC=313;AF=0.0625;AN=5008;NS=2504;DP=20350;EAS_AF=0.0278;AMR_AF=0.0274;AFR_AF=0.1067;EUR_AF=0.0308;SAS_AF=0.0961;AA=A|||;VT=SNP
4	917698	rs6847650	C	T	100	PASS	AC=2860;AF=0.571086;AN=5008;NS=2504;DP=15472;EAS_AF=0.6319;AMR_AF=0.5634;AFR_AF=0.4357;EUR_AF=0.6093;SAS_AF=0.6575;AA=C|||;VT=SNP
4	918224	rs11723135	T	A	100	PASS	AC=2855;AF=0.570088;AN=5008;NS=2504;DP=18206;EAS_AF=0.6339;AMR_AF=0.5634;AFR_AF=0.4327;EUR_AF=0.6093;SAS_AF=0.6544;AA=T|||;VT=SNP
4	918497	rs77437521	C	T	100	PASS	AC=314;AF=0.0626997;AN=5008;NS=2504;DP=16556;EAS_AF=0.0288;AMR_AF=0.0274;AFR_AF=0.1067;EUR_AF=0.0308;SAS_AF=0.0961;AA=C|||;VT=SNP
4	919120	rs80298333	G	A	100	PASS	AC=243;AF=0.0485224;AN=5008;NS=2504;DP=14316;EAS_AF=0.1458;AMR_AF=0.0173;AFR_AF=0.0189;EUR_AF=0.0388;SAS_AF=0.0204;AA=G|||;VT=SNP
4	919253	rs75885647	T	C	100	PASS	AC=243;AF=0.0485224;AN=5008;NS=2504;DP=20277;EAS_AF=0.1458;AMR_AF=0.0173;AFR_AF=0.0189;EUR_AF=0.0388;SAS_AF=0.0204;AA=T|||;VT=SNP
4	919750	rs6842215	G	C	100	PASS	AC=2863;AF=0.571685;AN=5008;NS=2504;DP=16571;EAS_AF=0.6409;AMR_AF=0.5648;AFR_AF=0.4327;EUR_AF=0.6093;SAS_AF=0.6544;AA=G|||;VT=SNP
4	919765	rs6822424	A	C	100	PASS	AC=2862;AF=0.571486;AN=5008;NS=2504;DP=16201;EAS_AF=0.6419;AMR_AF=0.5648;AFR_AF=0.4297;EUR_AF=0.6093;SAS_AF=0.6564;AA=A|||;VT=SNP
4	920526	rs56353809	C	T	100	PASS	AC=1194;AF=0.238419;AN=5008;NS=2504;DP=10859;EAS_AF=0.2034;AMR_AF=0.2478;AFR_AF=0.2095;EUR_AF=0.2823;SAS_AF=0.2618;AA=C|||;VT=SNP
4	921733	rs11734449	C	A	100	PASS	AC=791;AF=0.157947;AN=5008;NS=2504;DP=12782;EAS_AF=0.1071;AMR_AF=0.2046;AFR_AF=0.034;EUR_AF=0.2863;SAS_AF=0.2127;AA=C|||;VT=SNP
4	922349	rs4690330	G	A	100	PASS	AC=2864;AF=0.571885;AN=5008;NS=2504;DP=15270;EAS_AF=0.624;AMR_AF=0.5591;AFR_AF=0.4357;EUR_AF=0.6083;SAS_AF=0.6738;AA=G|||;VT=SNP
4	922994	rs79026232	C	G	100	PASS	AC=226;AF=0.0451278;AN=5008;NS=2504;DP=16309;EAS_AF=0.1548;AMR_AF=0.0159;AFR_AF=0;EUR_AF=0.0388;SAS_AF=0.0204;AA=C|||;VT=SNP
4	923324	rs60340502	G	C	100	PASS	AC=251;AF=0.0501198;AN=5008;NS=2504;DP=17874;EAS_AF=0.1548;AMR_AF=0.0173;AFR_AF=0.0182;EUR_AF=0.0388;SAS_AF=0.0204;AA=G|||;VT=SNP
4	923930	rs77566372	T	C	100	PASS	AC=349;AF=0.0696885;AN=5008;NS=2504;DP=17373;EAS_AF=0.0278;AMR_AF=0.0303;AFR_AF=0.1467;EUR_AF=0.0308;SAS_AF=0.0767;AA=T|||;VT=SNP
4	923947	rs7663192	T	C	100	PASS	AC=3620;AF=0.722843;AN=5008;NS=2504;DP=16908;EAS_AF=0.8075;AMR_AF=0.611;AFR_AF=0.649;EUR_AF=0.6789;SAS_AF=0.8599;AA=C|||;VT=SNP
4	924280	rs754758	A	C	100	PASS	AC=3255;AF=0.64996;AN=5008;NS=2504;DP=12305;EAS_AF=0.7798;AMR_AF=0.5807;AFR_AF=0.4902;EUR_AF=0.6481;SAS_AF=0.7832;AA=C|||;VT=SNP
4	925149	rs873785	T	C	100	PASS	AC=1417;AF=0.282947;AN=5008;NS=2504;DP=15826;EAS_AF=0.2073;AMR_AF=0.2867;AFR_AF=0.2769;EUR_AF=0.3678;SAS_AF=0.2791;AA=T|||;VT=SNP
4	925283	rs28403582	G	A	100	PASS	AC=166;AF=0.033147;AN=5008;NS=2504;DP=14291;EAS_AF=0.0823;AMR_AF=0.0346;AFR_AF=0.0008;EUR_AF=0.0348;SAS_AF=0.0235;AA=G|||;VT=SNP
4	927973	rs4690198	G	C	100	PASS	AC=2821;AF=0.563299;AN=5008;NS=2504;DP=19363;EAS_AF=0.6161;AMR_AF=0.5562;AFR_AF=0.3956;EUR_AF=0.6233;SAS_AF=0.6789;AA=G|||;VT=SNP
4	928684	rs935965	T	C	100	PASS	AC=3659;AF=0.730631;AN=5008;NS=2504;DP=19912;EAS_AF=0.8075;AMR_AF=0.6138;AFR_AF=0.6641;EUR_AF=0.6918;SAS_AF=0.864;AA=C|||;VT=SNP
4	931385	rs4690329	T	A	100	PASS	AC=3793;AF=0.757388;AN=5008;NS=2504;DP=20889;EAS_AF=0.8075;AMR_AF=0.6268;AFR_AF=0.7595;EUR_AF=0.6909;SAS_AF=0.864;AA=A|||;VT=SNP
4	931440	rs78501969	C	A	100	PASS	AC=319;AF=0.0636981;AN=5008;NS=2504;DP=21402;EAS_AF=0.0308;AMR_AF=0.0288;AFR_AF=0.1225;EUR_AF=0.0308;SAS_AF=0.0767;AA=C|||;VT=SNP
4	931649	rs4690328	T	C	100	PASS	AC=3793;AF=0.757388;AN=5008;NS=2504;DP=20219;EAS_AF=0.8075;AMR_AF=0.6268;AFR_AF=0.7595;EUR_AF=0.6909;SAS_AF=0.864;AA=C|||;VT=SNP
4	932165	rs60684016	G	A	100	PASS	AC=245;AF=0.0489217;AN=5008;NS=2504;DP=13836;EAS_AF=0.1587;AMR_AF=0.0173;AFR_AF=0.0113;EUR_AF=0.0388;SAS_AF=0.0194;AA=G|||;VT=SNP
4	932974	rs6829987	C	G	100	PASS	AC=3793;AF=0.757388;AN=5008;NS=2504;DP=18842;EAS_AF=0.8075;AMR_AF=0.6268;AFR_AF=0.7595;EUR_AF=0.6909;SAS_AF=0.864;AA=G|||;VT=SNP
4	933659	rs6851787	T	A	100	PASS	AC=3793;AF=0.757388;AN=5008;NS=2504;DP=19120;EAS_AF=0.8075;AMR_AF=0.6268;AFR_AF=0.7595;EUR_AF=0.6909;SAS_AF=0.864;AA=A|||;VT=SNP
4	933660	rs6851795	T	C	100	PASS	AC=1370;AF=0.273562;AN=5008;NS=2504;DP=19147;EAS_AF=0.2044;AMR_AF=0.2709;AFR_AF=0.2821;EUR_AF=0.3449;SAS_AF=0.2618;AA=T|||;VT=SNP
4	934469	rs28817103	G	A	100	PASS	AC=561;AF=0.112021;AN=5008;NS=2504;DP=15740;EAS_AF=0.1022;AMR_AF=0.0548;AFR_AF=0.09;EUR_AF=0.0924;SAS_AF=0.2127;AA=G|||;VT=SNP
4	935571	rs62294484	A	G	100	PASS	AC=621;AF=0.124002;AN=5008;NS=2504;DP=12498;EAS_AF=0.0942;AMR_AF=0.0634;AFR_AF=0.0976;EUR_AF=0.1223;SAS_AF=0.2352;AA=A|||;VT=SNP
4	935933	rs11724898	G	A	100	PASS	AC=1549;AF=0.309305;AN=5008;NS=2504;DP=15583;EAS_AF=0.1984;AMR_AF=0.2939;AFR_AF=0.4017;EUR_AF=0.3519;SAS_AF=0.2658;AA=G|||;VT=SNP
4	936567	rs10016294	A	G	100	PASS	AC=1550;AF=0.309505;AN=5008;NS=2504;DP=16558;EAS_AF=0.1994;AMR_AF=0.2939;AFR_AF=0.3971;EUR_AF=0.3579;SAS_AF=0.2658;AA=a|||;VT=SNP
4	936713	rs112093537	C	T	100	PASS	AC=267;AF=0.0533147;AN=5008;NS=2504;DP=14360;EAS_AF=0.0347;AMR_AF=0.0447;AFR_AF=0.1044;EUR_AF=0.0288;SAS_AF=0.0348;AA=c|||;VT=SNP
4	937767	rs75598254	C	T	100	PASS	AC=245;AF=0.0489217;AN=5008;NS=2504;DP=19745;EAS_AF=0.1597;AMR_AF=0.0144;AFR_AF=0.0113;EUR_AF=0.0408;SAS_AF=0.0184;AA=C|||;VT=SNP
4	939087	rs6599388	C	T	100	PASS	AC=1624;AF=0.324281;AN=5008;NS=2504;DP=17780;EAS_AF=0.4345;AMR_AF=0.2248;AFR_AF=0.2171;EUR_AF=0.3002;SAS_AF=0.4509;AA=C|||;VT=SNP
4	939113	rs6599389	G	A	100	PASS	AC=547;AF=0.109225;AN=5008;NS=2504;DP=18012;EAS_AF=0.3046;AMR_AF=0.0548;AFR_AF=0.0038;EUR_AF=0.0626;SAS_AF=0.137;AA=G|||;VT=SNP
4	939206	rs11729289	G	A	100	PASS	AC=1534;AF=0.30631;AN=5008;NS=2504;DP=17744;EAS_AF=0.1994;AMR_AF=0.2867;AFR_AF=0.3956;EUR_AF=0.3499;SAS_AF=0.2648;AA=G|||;VT=SNP
4	939307	rs79333548	G	A	100	PASS	AC=177;AF=0.0353435;AN=5008;NS=2504;DP=19609;EAS_AF=0.0347;AMR_AF=0.0303;AFR_AF=0.0446;EUR_AF=0.0278;SAS_AF=0.0348;AA=G|||;VT=SNP
4	939883	rs7687129	T	C	100	PASS	AC=3739;AF=0.746605;AN=5008;NS=2504;DP=18815;EAS_AF=0.7946;AMR_AF=0.5403;AFR_AF=0.7723;EUR_AF=0.6909;SAS_AF=0.8661;AA=C|||;VT=SNP
4	940007	rs56664216	A	C	100	PASS	AC=284;AF=0.0567093;AN=5008;NS=2504;DP=19820;EAS_AF=0.0347;AMR_AF=0.0461;AFR_AF=0.1157;EUR_AF=0.0298;SAS_AF=0.0348;AA=A|||;VT=SNP
4	940384	rs113432984	C	T	100	PASS	AC=285;AF=0.0569089;AN=5008;NS=2504;DP=18840;EAS_AF=0.0367;AMR_AF=0.0447;AFR_AF=0.1157;EUR_AF=0.0298;SAS_AF=0.0348;AA=C|||;VT=SNP
4	940601	rs77480647	C	T	100	PASS	AC=242;AF=0.0483227;AN=5008;NS=2504;DP=16615;EAS_AF=0.1587;AMR_AF=0.0144;AFR_AF=0.0113;EUR_AF=0.0388;SAS_AF=0.0184;AA=C|||;VT=SNP
4	940838	rs6848199	C	T	100	PASS	AC=1550;AF=0.309505;AN=5008;NS=2504;DP=14223;EAS_AF=0.1984;AMR_AF=0.2882;AFR_AF=0.4062;EUR_AF=0.3509;SAS_AF=0.2658;AA=N|||;VT=SNP
4	941017	rs10008187	C	T	100	PASS	AC=1553;AF=0.310104;AN=5008;NS=2504;DP=14757;EAS_AF=0.1984;AMR_AF=0.2882;AFR_AF=0.4085;EUR_AF=0.3509;SAS_AF=0.2658;AA=N|||;VT=SNP
4	941135	rs17165168	C	T	100	PASS	AC=243;AF=0.0485224;AN=5008;NS=2504;DP=17842;EAS_AF=0.1597;AMR_AF=0.0144;AFR_AF=0.0113;EUR_AF=0.0388;SAS_AF=0.0184;AA=C|||;VT=SNP
4	941258	rs17165170	C	G	100	PASS	AC=243;AF=0.0485224;AN=5008;NS=2504;DP=18321;EAS_AF=0.1597;AMR_AF=0.0144;AFR_AF=0.0113;EUR_AF=0.0388;SAS_AF=0.0184;AA=C|||;VT=SNP
4	941290	rs6815138	A	C	100	PASS	AC=1987;AF=0.396765;AN=5008;NS=2504;DP=17803;EAS_AF=0.3591;AMR_AF=0.3098;AFR_AF=0.4652;EUR_AF=0.3897;SAS_AF=0.4121;AA=C|||;VT=SNP
4	941518	rs2290402	C	T	100	PASS	AC=753;AF=0.150359;AN=5008;NS=2504;DP=12934;EAS_AF=0.3056;AMR_AF=0.1167;AFR_AF=0.025;EUR_AF=0.1521;SAS_AF=0.182;AA=C|||;VT=SNP;EX_TARGET
4	942006	rs2290403	G	A	100	PASS	AC=1462;AF=0.291933;AN=5008;NS=2504;DP=18277;EAS_AF=0.1984;AMR_AF=0.2824;AFR_AF=0.3434;EUR_AF=0.3509;SAS_AF=0.2648;AA=G|||;VT=SNP
4	942439	rs10516158	C	T	100	PASS	AC=540;AF=0.107827;AN=5008;NS=2504;DP=19072;EAS_AF=0.0952;AMR_AF=0.0548;AFR_AF=0.0061;EUR_AF=0.1183;SAS_AF=0.2853;AA=C|||;VT=SNP
4	942660	rs6813110	C	T	100	PASS	AC=1607;AF=0.320887;AN=5008;NS=2504;DP=20001;EAS_AF=0.2004;AMR_AF=0.2867;AFR_AF=0.3563;EUR_AF=0.3509;SAS_AF=0.3906;AA=T|||;VT=SNP
4	942833	rs11730111	C	T	100	PASS	AC=487;AF=0.0972444;AN=5008;NS=2504;DP=16081;EAS_AF=0.0942;AMR_AF=0.0548;AFR_AF=0.0061;EUR_AF=0.1173;SAS_AF=0.2331;AA=C|||;VT=SNP
4	943418	rs76054593	C	T	100	PASS	AC=250;AF=0.0499201;AN=5008;NS=2504;DP=20490;EAS_AF=0.0347;AMR_AF=0.0418;AFR_AF=0.093;EUR_AF=0.0298;SAS_AF=0.0337;AA=C|||;VT=SNP
4	943534	rs10017289	C	G	100	PASS	AC=1922;AF=0.383786;AN=5008;NS=2504;DP=14781;EAS_AF=0.3869;AMR_AF=0.3228;AFR_AF=0.4592;EUR_AF=0.3966;SAS_AF=0.3088;AA=C|||;VT=SNP
4	943540	rs935977	G	A	100	PASS	AC=1762;AF=0.351837;AN=5008;NS=2504;DP=14817;EAS_AF=0.2222;AMR_AF=0.3084;AFR_AF=0.5144;EUR_AF=0.3588;SAS_AF=0.2894;AA=G|||;VT=SNP
4	943823	rs80269477	G	T	100	PASS	AC=187;AF=0.0373403;AN=5008;NS=2504;DP=15732;EAS_AF=0.0833;AMR_AF=0.0432;AFR_AF=0.0015;EUR_AF=0.0487;SAS_AF=0.0225;AA=G|||;VT=SNP
4	945225	rs2290404	A	G	100	PASS	AC=2299;AF=0.459065;AN=5008;NS=2504;DP=18585;EAS_AF=0.3938;AMR_AF=0.3458;AFR_AF=0.6097;EUR_AF=0.4205;SAS_AF=0.4427;AA=G|||;VT=SNP
4	945953	rs78188793	C	G	100	PASS	AC=243;AF=0.0485224;AN=5008;NS=2504;DP=15941;EAS_AF=0.1597;AMR_AF=0.0144;AFR_AF=0.0113;EUR_AF=0.0388;SAS_AF=0.0184;AA=C|||;VT=SNP
4	946226	rs11552301	T	C	100	PASS	AC=3243;AF=0.647564;AN=5008;NS=2504;DP=16953;EAS_AF=0.7222;AMR_AF=0.4769;AFR_AF=0.7466;EUR_AF=0.5765;SAS_AF=0.6309;AA=C|||;VT=SNP;EX_TARGET
4	946974	rs2290405	G	A	100	PASS	AC=2872;AF=0.573482;AN=5008;NS=2504;DP=16082;EAS_AF=0.5337;AMR_AF=0.4597;AFR_AF=0.6316;EUR_AF=0.5706;SAS_AF=0.6196;AA=A|||;VT=SNP;EX_TARGET
4	947767	rs10902761	A	G	100	PASS	AC=2291;AF=0.457468;AN=5008;NS=2504;DP=18801;EAS_AF=0.4187;AMR_AF=0.3415;AFR_AF=0.5825;EUR_AF=0.4185;SAS_AF=0.4509;AA=A|||;VT=SNP
4	948640	rs28504033	G	A	100	PASS	AC=1621;AF=0.323682;AN=5008;NS=2504;DP=19317;EAS_AF=0.1974;AMR_AF=0.2867;AFR_AF=0.4652;EUR_AF=0.3509;SAS_AF=0.2607;AA=G|||;VT=SNP
4	949883	rs74391911	C	G	100	PASS	AC=240;AF=0.0479233;AN=5008;NS=2504;DP=11653;EAS_AF=0.1567;AMR_AF=0.0144;AFR_AF=0.0113;EUR_AF=0.0388;SAS_AF=0.0184;AA=C|||;VT=SNP
4	949893	rs28440052	C	A	100	PASS	AC=2309;AF=0.461062;AN=5008;NS=2504;DP=13056;EAS_AF=0.5188;AMR_AF=0.3732;AFR_AF=0.3669;EUR_AF=0.503;SAS_AF=0.5481;AA=A|||;VT=SNP
4	950737	rs3733343	T	C	100	PASS	AC=2445;AF=0.488219;AN=5008;NS=2504;DP=14537;EAS_AF=0.3938;AMR_AF=0.3631;AFR_AF=0.702;EUR_AF=0.4215;SAS_AF=0.454;AA=C|||;VT=SNP
4	951040	rs3733344	T	G	100	PASS	AC=2635;AF=0.526158;AN=5008;NS=2504;DP=15470;EAS_AF=0.4187;AMR_AF=0.3718;AFR_AF=0.7458;EUR_AF=0.4334;SAS_AF=0.545;AA=g|||;VT=SNP
4	951161	rs3822019	C	T	100	PASS	AC=766;AF=0.152955;AN=5008;NS=2504;DP=15062;EAS_AF=0.3165;AMR_AF=0.1182;AFR_AF=0.0257;EUR_AF=0.1511;SAS_AF=0.183;AA=C|||;VT=SNP
4	951179	rs1051613	G	A	100	PASS	AC=2368;AF=0.472843;AN=5008;NS=2504;DP=15165;EAS_AF=0.2728;AMR_AF=0.4035;AFR_AF=0.5968;EUR_AF=0.5278;SAS_AF=0.5041;AA=A|||;VT=SNP
4	951376	rs7695319	T	A	100	PASS	AC=412;AF=0.0822684;AN=5008;NS=2504;DP=19539;EAS_AF=0.0605;AMR_AF=0.0403;AFR_AF=0.1021;EUR_AF=0.0298;SAS_AF=0.1616;AA=T|||;VT=SNP
4	951791	rs80114247	T	C	100	PASS	AC=147;AF=0.029353;AN=5008;NS=2504;DP=18141;EAS_AF=0.0575;AMR_AF=0.0173;AFR_AF=0.0023;EUR_AF=0.0189;SAS_AF=0.0562;AA=T|||;VT=SNP;EX_TARGET
4	951947	rs34311866	T	C	100	PASS	AC=701;AF=0.139976;AN=5008;NS=2504;DP=17754;EAS_AF=0.131;AMR_AF=0.0879;AFR_AF=0.0083;EUR_AF=0.1869;SAS_AF=0.316;AA=T|||;VT=SNP;EX_TARGET
4	952409	rs748483	A	G	100	PASS	AC=511;AF=0.102037;AN=5008;NS=2504;DP=19492;EAS_AF=0.1141;AMR_AF=0.0605;AFR_AF=0.0061;EUR_AF=0.1193;SAS_AF=0.2311;AA=A|||;VT=SNP
4	953250	rs74472532	T	C	100	PASS	AC=390;AF=0.0778754;AN=5008;NS=2504;DP=17515;EAS_AF=0.0367;AMR_AF=0.0432;AFR_AF=0.1006;EUR_AF=0.0298;SAS_AF=0.1636;AA=T|||;VT=SNP
4	953459	rs75067698	G	A	100	PASS	AC=185;AF=0.0369409;AN=5008;NS=2504;DP=20277;EAS_AF=0.1171;AMR_AF=0.0115;AFR_AF=0.0015;EUR_AF=0.0398;SAS_AF=0.0174;AA=G|||;VT=SNP
4	953698	rs4690326	A	C	100	PASS	AC=2650;AF=0.529153;AN=5008;NS=2504;DP=19035;EAS_AF=0.5;AMR_AF=0.6167;AFR_AF=0.5098;EUR_AF=0.5179;SAS_AF=0.5348;AA=C|||;VT=SNP
4	953974	rs4690197	T	G	100	PASS	AC=4281;AF=0.854832;AN=5008;NS=2504;DP=18019;EAS_AF=0.8423;AMR_AF=0.8213;AFR_AF=0.8608;EUR_AF=0.7942;SAS_AF=0.9458;AA=G|||;VT=SNP
4	954247	rs3733345	G	T	100	PASS	AC=2643;AF=0.527756;AN=5008;NS=2504;DP=19811;EAS_AF=0.497;AMR_AF=0.6153;AFR_AF=0.5076;EUR_AF=0.5179;SAS_AF=0.5348;AA=T|||;VT=SNP
4	954275	rs3733346	T	C	100	PASS	AC=2224;AF=0.444089;AN=5008;NS=2504;DP=18738;EAS_AF=0.38;AMR_AF=0.5908;AFR_AF=0.4259;EUR_AF=0.4791;SAS_AF=0.3947;AA=T|||;VT=SNP
4	954277	rs3733347	T	C	100	PASS	AC=4430;AF=0.884585;AN=5008;NS=2504;DP=18820;EAS_AF=0.8433;AMR_AF=0.8314;AFR_AF=0.9652;EUR_AF=0.7952;SAS_AF=0.9479;AA=C|||;VT=SNP
4	954311	rs3733349	C	T	100	PASS	AC=2061;AF=0.411542;AN=5008;NS=2504;DP=18163;EAS_AF=0.3433;AMR_AF=0.5591;AFR_AF=0.4017;EUR_AF=0.4483;SAS_AF=0.3528;AA=C|||;VT=SNP
4	954741	rs56039006	C	G	100	PASS	AC=679;AF=0.135583;AN=5008;NS=2504;DP=13589;EAS_AF=0.2351;AMR_AF=0.111;AFR_AF=0.0265;EUR_AF=0.1551;SAS_AF=0.1779;AA=C|||;VT=SNP
4	954885	rs77382558	G	T	100	PASS	AC=198;AF=0.0395367;AN=5008;NS=2504;DP=13953;EAS_AF=0.1161;AMR_AF=0.013;AFR_AF=0.0113;EUR_AF=0.0398;SAS_AF=0.0174;AA=g|||;VT=SNP;EX_TARGET
4	955084	rs28671147	A	G	100	PASS	AC=3479;AF=0.694688;AN=5008;NS=2504;DP=9032;EAS_AF=0.6101;AMR_AF=0.7104;AFR_AF=0.7133;EUR_AF=0.6521;SAS_AF=0.7894;AA=-|||;VT=SNP
4	955923	rs116777977	T	G	100	PASS	AC=199;AF=0.0397364;AN=5008;NS=2504;DP=16817;EAS_AF=0.1171;AMR_AF=0.013;AFR_AF=0.0113;EUR_AF=0.0398;SAS_AF=0.0174;AA=t|||;VT=SNP
4	956047	rs6599390	A	G	100	PASS	AC=3500;AF=0.698882;AN=5008;NS=2504;DP=16182;EAS_AF=0.6111;AMR_AF=0.7147;AFR_AF=0.7262;EUR_AF=0.6521;SAS_AF=0.7894;AA=G|||;VT=SNP
4	957284	rs41286661	C	T	100	PASS	AC=680;AF=0.135783;AN=5008;NS=2504;DP=16899;EAS_AF=0.2341;AMR_AF=0.111;AFR_AF=0.0272;EUR_AF=0.1561;SAS_AF=0.1779;AA=C|||;VT=SNP
4	957356	rs75854631	G	A	100	PASS	AC=483;AF=0.0964457;AN=5008;NS=2504;DP=17157;EAS_AF=0.1171;AMR_AF=0.0375;AFR_AF=0.2133;EUR_AF=0.0398;SAS_AF=0.0174;AA=g|||;VT=SNP
4	957778	rs2335500	G	A	100	PASS	AC=460;AF=0.091853;AN=5008;NS=2504;DP=14866;EAS_AF=0.0327;AMR_AF=0.0432;AFR_AF=0.2557;EUR_AF=0.0278;SAS_AF=0.0317;AA=G|||;VT=SNP
4	958090	rs34406303	G	C	100	PASS	AC=205;AF=0.0409345;AN=5008;NS=2504;DP=15431;EAS_AF=0.002;AMR_AF=0.0519;AFR_AF=0.0015;EUR_AF=0.0954;SAS_AF=0.0706;AA=g|||;VT=SNP
4	958306	rs114739803	C	T	100	PASS	AC=84;AF=0.0167732;AN=5008;NS=2504;DP=12380;EAS_AF=0.0357;AMR_AF=0.0231;AFR_AF=0.0023;EUR_AF=0.0268;SAS_AF=0.002;AA=T|||;VT=SNP
4	958799	rs77995383	G	A	100	PASS	AC=202;AF=0.0403355;AN=5008;NS=2504;DP=19928;EAS_AF=0.1161;AMR_AF=0.013;AFR_AF=0.0113;EUR_AF=0.0398;SAS_AF=0.0215;AA=G|||;VT=SNP
4	959491	rs4690325	A	G	100	PASS	AC=4279;AF=0.854433;AN=5008;NS=2504;DP=19451;EAS_AF=0.8413;AMR_AF=0.8213;AFR_AF=0.8608;EUR_AF=0.7942;SAS_AF=0.9448;AA=N|||;VT=SNP
4	960081	rs4690324	G	A	100	PASS	AC=4486;AF=0.895767;AN=5008;NS=2504;DP=18218;EAS_AF=0.8423;AMR_AF=0.8487;AFR_AF=0.9705;EUR_AF=0.835;SAS_AF=0.9458;AA=A|||;VT=SNP
4	960331	rs11248059	C	G	100	PASS	AC=526;AF=0.105032;AN=5008;NS=2504;DP=17633;EAS_AF=0.1181;AMR_AF=0.0605;AFR_AF=0.0197;EUR_AF=0.1193;SAS_AF=0.2239;AA=C|||;VT=SNP;EX_TARGET
4	960713	rs4690196	G	A	100	PASS	AC=1712;AF=0.341853;AN=5008;NS=2504;DP=15258;EAS_AF=0.3423;AMR_AF=0.5375;AFR_AF=0.1513;EUR_AF=0.4483;SAS_AF=0.3507;AA=G|||;VT=SNP
4	961191	rs1377587	A	G	100	PASS	AC=2802;AF=0.559505;AN=5008;NS=2504;DP=7170;EAS_AF=0.494;AMR_AF=0.6412;AFR_AF=0.6982;EUR_AF=0.5219;SAS_AF=0.4202;AA=A|||;VT=SNP
4	961373	rs1377586	G	A	100	PASS	AC=2023;AF=0.403954;AN=5008;NS=2504;DP=10570;EAS_AF=0.3363;AMR_AF=0.5519;AFR_AF=0.385;EUR_AF=0.4483;SAS_AF=0.3487;AA=g|||;VT=SNP;EX_TARGET
4	961397	rs2305487	C	T	100	PASS	AC=161;AF=0.0321486;AN=5008;NS=2504;DP=10295;EAS_AF=0.0605;AMR_AF=0.0403;AFR_AF=0.0015;EUR_AF=0.0467;SAS_AF=0.0235;AA=c|||;VT=SNP;EX_TARGET
4	961919	rs62294486	C	T	100	PASS	AC=1819;AF=0.363219;AN=5008;NS=2504;DP=5480;EAS_AF=0.3383;AMR_AF=0.5144;AFR_AF=0.3298;EUR_AF=0.3897;SAS_AF=0.2996;AA=c|||;VT=SNP
4	963042	rs3755958	C	A	100	PASS	AC=527;AF=0.105232;AN=5008;NS=2504;DP=13779;EAS_AF=0.1081;AMR_AF=0.0605;AFR_AF=0.0212;EUR_AF=0.1203;SAS_AF=0.2321;AA=c|||;VT=SNP
4	963755	rs11728344	T	C	100	PASS	AC=524;AF=0.104633;AN=5008;NS=2504;DP=17560;EAS_AF=0.1081;AMR_AF=0.0605;AFR_AF=0.0197;EUR_AF=0.1203;SAS_AF=0.2311;AA=T|||;VT=SNP
4	963838	rs61276640	C	T	100	PASS	AC=341;AF=0.0680911;AN=5008;NS=2504;DP=13807;EAS_AF=0.0337;AMR_AF=0.0461;AFR_AF=0.1634;EUR_AF=0.0288;SAS_AF=0.0307;AA=C|||;VT=SNP
4	964276	rs77386309	C	T	100	PASS	AC=202;AF=0.0403355;AN=5008;NS=2504;DP=18696;EAS_AF=0.119;AMR_AF=0.013;AFR_AF=0.0121;EUR_AF=0.0398;SAS_AF=0.0174;AA=C|||;VT=SNP
4	964359	rs11248060	C	T	100	PASS	AC=534;AF=0.106629;AN=5008;NS=2504;DP=19210;EAS_AF=0.1081;AMR_AF=0.0605;AFR_AF=0.0219;EUR_AF=0.1203;SAS_AF=0.2382;AA=T|||;VT=SNP
4	965720	rs13101828	A	G	100	PASS	AC=2033;AF=0.40595;AN=5008;NS=2504;DP=15846;EAS_AF=0.3462;AMR_AF=0.5432;AFR_AF=0.3896;EUR_AF=0.4423;SAS_AF=0.3548;AA=A|||;VT=SNP
4	965779	rs11724804	G	A	100	PASS	AC=2024;AF=0.404153;AN=5008;NS=2504;DP=15894;EAS_AF=0.3462;AMR_AF=0.5418;AFR_AF=0.3858;EUR_AF=0.4414;SAS_AF=0.3528;AA=G|||;VT=SNP
4	967558	rs561385071	C	A	100	PASS	AC=54;AF=0.0107827;AN=5008;NS=2504;DP=5032;EAS_AF=0.0119;AMR_AF=0.0101;AFR_AF=0.0008;EUR_AF=0.0229;SAS_AF=0.0112;AA=C|||;VT=SNP
4	968826	rs3806761	G	T	100	PASS	AC=186;AF=0.0371406;AN=5008;NS=2504;DP=16587;EAS_AF=0.1181;AMR_AF=0.0115;AFR_AF=0.0015;EUR_AF=0.0398;SAS_AF=0.0174;AA=G|||;VT=SNP
4	969111	rs62294491	C	T	100	PASS	AC=527;AF=0.105232;AN=5008;NS=2504;DP=12730;EAS_AF=0.1071;AMR_AF=0.0605;AFR_AF=0.0197;EUR_AF=0.1193;SAS_AF=0.2362;AA=N|||;VT=SNP
4	970724	rs4690229	A	T	100	PASS	AC=1805;AF=0.360423;AN=5008;NS=2504;DP=20220;EAS_AF=0.3502;AMR_AF=0.5476;AFR_AF=0.211;EUR_AF=0.4483;SAS_AF=0.3497;AA=T|||;VT=SNP
4	970839	rs4690230	T	C	100	PASS	AC=4427;AF=0.883986;AN=5008;NS=2504;DP=16925;EAS_AF=0.8423;AMR_AF=0.8329;AFR_AF=0.9667;EUR_AF=0.7952;SAS_AF=0.9427;AA=C|||;VT=SNP
4	971021	rs6829197	G	C	100	PASS	AC=1415;AF=0.282548;AN=5008;NS=2504;DP=19206;EAS_AF=0.3056;AMR_AF=0.1398;AFR_AF=0.3086;EUR_AF=0.1889;SAS_AF=0.4213;AA=C|||;VT=SNP
4	971266	rs11731377	T	G	100	PASS	AC=731;AF=0.145966;AN=5008;NS=2504;DP=19295;EAS_AF=0.2252;AMR_AF=0.0735;AFR_AF=0.0333;EUR_AF=0.159;SAS_AF=0.2546;AA=G|||;VT=SNP
4	972231	rs11726637	G	A	100	PASS	AC=540;AF=0.107827;AN=5008;NS=2504;DP=13528;EAS_AF=0.1101;AMR_AF=0.0605;AFR_AF=0.0257;EUR_AF=0.1213;SAS_AF=0.2362;AA=G|||;VT=SNP
4	973036	rs4583705	C	T	100	PASS	AC=536;AF=0.107029;AN=5008;NS=2504;DP=16488;EAS_AF=0.1101;AMR_AF=0.0605;AFR_AF=0.0212;EUR_AF=0.1213;SAS_AF=0.2382;AA=C|||;VT=SNP
4	975137	rs4690163	T	C	100	PASS	AC=3463;AF=0.691494;AN=5008;NS=2504;DP=19491;EAS_AF=0.6319;AMR_AF=0.6931;AFR_AF=0.7126;EUR_AF=0.6362;SAS_AF=0.7802;AA=C|||;VT=SNP
4	975238	rs73211813	C	T	100	PASS	AC=635;AF=0.126797;AN=5008;NS=2504;DP=16974;EAS_AF=0.2093;AMR_AF=0.111;AFR_AF=0.025;EUR_AF=0.1541;SAS_AF=0.1626;AA=c|||;VT=SNP
4	975290	rs116648731	G	A	100	PASS	AC=196;AF=0.0391374;AN=5008;NS=2504;DP=16372;EAS_AF=0.1161;AMR_AF=0.013;AFR_AF=0.0113;EUR_AF=0.0378;SAS_AF=0.0174;AA=G|||;VT=SNP
4	975627	rs6814300	G	A	100	PASS	AC=325;AF=0.0648962;AN=5008;NS=2504;DP=15033;EAS_AF=0.0327;AMR_AF=0.0461;AFR_AF=0.152;EUR_AF=0.0288;SAS_AF=0.0307;AA=G|||;VT=SNP
4	976412	rs76051233	C	A	100	PASS	AC=195;AF=0.0389377;AN=5008;NS=2504;DP=15533;EAS_AF=0.1151;AMR_AF=0.013;AFR_AF=0.0113;EUR_AF=0.0378;SAS_AF=0.0174;AA=C|||;VT=SNP
4	976598	rs17783233	T	C	100	PASS	AC=707;AF=0.141174;AN=5008;NS=2504;DP=18722;EAS_AF=0.1141;AMR_AF=0.0677;AFR_AF=0.0477;EUR_AF=0.1272;SAS_AF=0.362;AA=C|||;VT=SNP
4	976918	rs6856425	T	C	100	PASS	AC=419;AF=0.0836661;AN=5008;NS=2504;DP=21355;EAS_AF=0.0337;AMR_AF=0.0576;AFR_AF=0.2148;EUR_AF=0.0308;SAS_AF=0.0307;AA=T|||;VT=SNP
4	977022	rs11736451	A	G	100	PASS	AC=974;AF=0.194489;AN=5008;NS=2504;DP=19197;EAS_AF=0.2302;AMR_AF=0.0836;AFR_AF=0.1112;EUR_AF=0.165;SAS_AF=0.3793;AA=G|||;VT=SNP
4	977261	rs72613114	C	T	100	PASS	AC=357;AF=0.0712859;AN=5008;NS=2504;DP=16884;EAS_AF=0.1865;AMR_AF=0.0504;AFR_AF=0.0136;EUR_AF=0.0577;SAS_AF=0.0593;AA=C|||;VT=SNP
4	977270	rs4690219	G	A	100	PASS	AC=3408;AF=0.680511;AN=5008;NS=2504;DP=16837;EAS_AF=0.6121;AMR_AF=0.6888;AFR_AF=0.6884;EUR_AF=0.6372;SAS_AF=0.7791;AA=A|||;VT=SNP
4	978341	rs78243670	C	A	100	PASS	AC=197;AF=0.0393371;AN=5008;NS=2504;DP=17865;EAS_AF=0.1171;AMR_AF=0.013;AFR_AF=0.0113;EUR_AF=0.0378;SAS_AF=0.0174;AA=C|||;VT=SNP
4	978388	rs6814642	A	G	100	PASS	AC=3405;AF=0.679912;AN=5008;NS=2504;DP=18040;EAS_AF=0.6121;AMR_AF=0.6888;AFR_AF=0.6846;EUR_AF=0.6382;SAS_AF=0.7802;AA=G|||;VT=SNP
4	979030	rs3806755	C	A	100	PASS	AC=403;AF=0.0804712;AN=5008;NS=2504;DP=16783;EAS_AF=0.0337;AMR_AF=0.0576;AFR_AF=0.2027;EUR_AF=0.0308;SAS_AF=0.0307;AA=C|||;VT=SNP
4	980464	rs4690220	A	G	100	PASS	AC=2301;AF=0.459465;AN=5008;NS=2504;DP=15254;EAS_AF=0.3522;AMR_AF=0.5634;AFR_AF=0.466;EUR_AF=0.4433;SAS_AF=0.5041;AA=G|||;VT=SNP
4	980896	rs11248061	C	A	100	PASS	AC=1966;AF=0.392572;AN=5008;NS=2504;DP=8112;EAS_AF=0.2728;AMR_AF=0.536;AFR_AF=0.3238;EUR_AF=0.4274;SAS_AF=0.4714;AA=C|||;VT=SNP;EX_TARGET
4	980932	rs10902762	G	A	100	PASS	AC=1975;AF=0.394369;AN=5008;NS=2504;DP=8185;EAS_AF=0.2718;AMR_AF=0.5375;AFR_AF=0.3245;EUR_AF=0.4364;SAS_AF=0.4703;AA=G|||;VT=SNP;EX_TARGET
4	980971	rs10794537	T	G	100	PASS	AC=4467;AF=0.891973;AN=5008;NS=2504;DP=8604;EAS_AF=0.8472;AMR_AF=0.8386;AFR_AF=0.9826;EUR_AF=0.8042;SAS_AF=0.9438;AA=G|||;VT=SNP;EX_TARGET
4	982852	rs3796621	G	A	100	PASS	AC=2194;AF=0.438099;AN=5008;NS=2504;DP=15493;EAS_AF=0.372;AMR_AF=0.5576;AFR_AF=0.3775;EUR_AF=0.4423;SAS_AF=0.499;AA=G|||;VT=SNP;EX_TARGET
4	983060	rs3796622	T	C	100	PASS	AC=3434;AF=0.685703;AN=5008;NS=2504;DP=3769;EAS_AF=0.629;AMR_AF=0.6873;AFR_AF=0.6967;EUR_AF=0.6392;SAS_AF=0.7761;AA=C|||;VT=SNP;EX_TARGET
4	983625	rs3796623	C	T	100	PASS	AC=83;AF=0.0165735;AN=5008;NS=2504;DP=17305;EAS_AF=0.0258;AMR_AF=0.0231;AFR_AF=0.0008;EUR_AF=0.0268;SAS_AF=0.0133;AA=C|||;VT=SNP;EX_TARGET
4	983809	rs4690221	C	T	100	PASS	AC=1948;AF=0.388978;AN=5008;NS=2504;DP=16919;EAS_AF=0.3482;AMR_AF=0.5418;AFR_AF=0.3419;EUR_AF=0.4145;SAS_AF=0.3599;AA=C|||;VT=SNP;EX_TARGET
4	984334	rs74907962	T	C	100	PASS	AC=350;AF=0.0698882;AN=5008;NS=2504;DP=21057;EAS_AF=0.0347;AMR_AF=0.0504;AFR_AF=0.1626;EUR_AF=0.0288;SAS_AF=0.0368;AA=T|||;VT=SNP
4	984870	rs2290401	G	C	100	PASS	AC=712;AF=0.142173;AN=5008;NS=2504;DP=17939;EAS_AF=0.2252;AMR_AF=0.0764;AFR_AF=0.0204;EUR_AF=0.167;SAS_AF=0.2423;AA=G|||;VT=SNP
4	985727	rs3822020	A	G	100	PASS	AC=3441;AF=0.687101;AN=5008;NS=2504;DP=16350;EAS_AF=0.63;AMR_AF=0.6916;AFR_AF=0.6959;EUR_AF=0.6412;SAS_AF=0.7781;AA=G|||;VT=SNP
4	987276	rs11936407	T	C	100	PASS	AC=3436;AF=0.686102;AN=5008;NS=2504;DP=16010;EAS_AF=0.6339;AMR_AF=0.6888;AFR_AF=0.6997;EUR_AF=0.6382;SAS_AF=0.7689;AA=C|||;VT=SNP
4	987391	rs3806756	C	G	100	PASS	AC=3436;AF=0.686102;AN=5008;NS=2504;DP=13073;EAS_AF=0.6329;AMR_AF=0.6988;AFR_AF=0.6997;EUR_AF=0.6431;SAS_AF=0.7577;AA=G|||;VT=SNP
4	987554	rs3806757	C	G	100	PASS	AC=277;AF=0.0553115;AN=5008;NS=2504;DP=14247;EAS_AF=0.1171;AMR_AF=0.0202;AFR_AF=0.0681;EUR_AF=0.0378;SAS_AF=0.0174;AA=C|||;VT=SNP
4	987673	rs3806759	G	A	100	PASS	AC=472;AF=0.0942492;AN=5008;NS=2504;DP=15822;EAS_AF=0.1825;AMR_AF=0.0764;AFR_AF=0.0492;EUR_AF=0.0875;SAS_AF=0.0838;AA=G|||;VT=SNP
4	987704	rs3806760	A	G	100	PASS	AC=3448;AF=0.688498;AN=5008;NS=2504;DP=15465;EAS_AF=0.5804;AMR_AF=0.7435;AFR_AF=0.6551;EUR_AF=0.6829;SAS_AF=0.8119;AA=A|||;VT=SNP
4	988619	rs62294519	T	C	100	PASS	AC=978;AF=0.195288;AN=5008;NS=2504;DP=13788;EAS_AF=0.119;AMR_AF=0.0793;AFR_AF=0.2352;EUR_AF=0.1292;SAS_AF=0.3701;AA=C|||;VT=SNP
4	989022	rs11248062	A	G	100	PASS	AC=979;AF=0.195487;AN=5008;NS=2504;DP=14070;EAS_AF=0.119;AMR_AF=0.0793;AFR_AF=0.236;EUR_AF=0.1292;SAS_AF=0.3701;AA=G|||;VT=SNP
4	989163	rs11248063	T	C	100	PASS	AC=745;AF=0.148762;AN=5008;NS=2504;DP=13942;EAS_AF=0.1121;AMR_AF=0.0793;AFR_AF=0.1649;EUR_AF=0.1292;SAS_AF=0.2342;AA=C|||;VT=SNP
4	989548	rs11729777	T	C	100	PASS	AC=565;AF=0.112819;AN=5008;NS=2504;DP=18439;EAS_AF=0.1121;AMR_AF=0.062;AFR_AF=0.0386;EUR_AF=0.1282;SAS_AF=0.2342;AA=C|||;VT=SNP
4	989699	rs10471249	T	C	100	PASS	AC=1090;AF=0.217652;AN=5008;NS=2504;DP=19714;EAS_AF=0.2798;AMR_AF=0.1499;AFR_AF=0.3714;EUR_AF=0.1372;SAS_AF=0.0767;AA=T|||;VT=SNP
4	989713	rs10471250	T	C	100	PASS	AC=1821;AF=0.363618;AN=5008;NS=2504;DP=19406;EAS_AF=0.3919;AMR_AF=0.219;AFR_AF=0.5303;EUR_AF=0.2654;SAS_AF=0.3129;AA=T|||;VT=SNP
4	990203	rs28504164	C	T	100	PASS	AC=812;AF=0.162141;AN=5008;NS=2504;DP=15142;EAS_AF=0.2698;AMR_AF=0.1225;AFR_AF=0.1884;EUR_AF=0.1352;SAS_AF=0.0716;AA=c|||;VT=SNP
4	990786	rs146281633	C	T	100	PASS	AC=96;AF=0.0191693;AN=5008;NS=2504;DP=11491;EAS_AF=0.0208;AMR_AF=0.0159;AFR_AF=0.0257;EUR_AF=0.0189;SAS_AF=0.0112;AA=C|||;VT=SNP
4	992236	rs4690222	G	A	100	PASS	AC=3217;AF=0.642372;AN=5008;NS=2504;DP=14553;EAS_AF=0.7242;AMR_AF=0.6859;AFR_AF=0.6475;EUR_AF=0.5527;SAS_AF=0.6125;AA=G|||;VT=SNP
4	992274	rs62294520	C	T	100	PASS	AC=102;AF=0.0203674;AN=5008;NS=2504;DP=15900;EAS_AF=0.0437;AMR_AF=0.0288;AFR_AF=0.0015;EUR_AF=0.0338;SAS_AF=0.002;AA=C|||;VT=SNP
4	992480	rs1799846	A	G	100	PASS	AC=1459;AF=0.291334;AN=5008;NS=2504;DP=15787;EAS_AF=0.3542;AMR_AF=0.4798;AFR_AF=0.0446;EUR_AF=0.3847;SAS_AF=0.3303;AA=A|||;VT=SNP
4	992681	rs935966	G	A	100	PASS	AC=2915;AF=0.582069;AN=5008;NS=2504;DP=12099;EAS_AF=0.4117;AMR_AF=0.6671;AFR_AF=0.7398;EUR_AF=0.5805;SAS_AF=0.4857;AA=A|||;VT=SNP
4	992763	rs1814546	T	C	100	PASS	AC=4373;AF=0.873203;AN=5008;NS=2504;DP=13739;EAS_AF=0.7956;AMR_AF=0.8401;AFR_AF=0.9561;EUR_AF=0.825;SAS_AF=0.9141;AA=t|||;VT=SNP
4	993388	rs148959726	G	A	100	PASS	AC=143;AF=0.0285543;AN=5008;NS=2504;DP=23526;EAS_AF=0.0198;AMR_AF=0.0548;AFR_AF=0.0068;EUR_AF=0.0527;SAS_AF=0.0235;AA=G|||;VT=SNP
4	993833	rs13108467	G	A	100	PASS	AC=612;AF=0.122204;AN=5008;NS=2504;DP=17103;EAS_AF=0.1637;AMR_AF=0.1844;AFR_AF=0.0492;EUR_AF=0.2028;SAS_AF=0.0511;AA=g|||;VT=SNP
4	994011	rs56079856	G	T	100	PASS	AC=844;AF=0.16853;AN=5008;NS=2504;DP=18962;EAS_AF=0.2073;AMR_AF=0.0908;AFR_AF=0.1271;EUR_AF=0.167;SAS_AF=0.2413;AA=G|||;VT=SNP
4	994154	rs3755957	C	T	100	PASS	AC=997;AF=0.199081;AN=5008;NS=2504;DP=17423;EAS_AF=0.1478;AMR_AF=0.2205;AFR_AF=0.2943;EUR_AF=0.2505;SAS_AF=0.0552;AA=C|||;VT=SNP
4	994356	rs3755956	C	T	100	PASS	AC=196;AF=0.0391374;AN=5008;NS=2504;DP=16758;EAS_AF=0.1042;AMR_AF=0.0331;AFR_AF=0.0068;EUR_AF=0.0447;SAS_AF=0.0143;AA=C|||;VT=SNP;EX_TARGET
4	994414	rs3755955	G	A	100	PASS	AC=845;AF=0.16873;AN=5008;NS=2504;DP=16643;EAS_AF=0.2073;AMR_AF=0.0908;AFR_AF=0.1271;EUR_AF=0.167;SAS_AF=0.2423;AA=G|||;VT=SNP;EX_TARGET
4	994452	rs3755954	C	T	100	PASS	AC=812;AF=0.162141;AN=5008;NS=2504;DP=16145;EAS_AF=0.1478;AMR_AF=0.2046;AFR_AF=0.1626;EUR_AF=0.2505;SAS_AF=0.0552;AA=C|||;VT=SNP;EX_TARGET
4	994982	rs3733342	G	A	100	PASS	AC=998;AF=0.199281;AN=5008;NS=2504;DP=11627;EAS_AF=0.2073;AMR_AF=0.1095;AFR_AF=0.2322;EUR_AF=0.169;SAS_AF=0.2413;AA=G|||;VT=SNP
4	995107	rs3733341	C	G	100	PASS	AC=1095;AF=0.21865;AN=5008;NS=2504;DP=15264;EAS_AF=0.2133;AMR_AF=0.111;AFR_AF=0.2489;EUR_AF=0.169;SAS_AF=0.3108;AA=G|||;VT=SNP
4	995305	rs6815946	T	C	100	PASS	AC=1101;AF=0.219848;AN=5008;NS=2504;DP=17046;EAS_AF=0.2133;AMR_AF=0.111;AFR_AF=0.2526;EUR_AF=0.17;SAS_AF=0.3108;AA=C|||;VT=SNP;EX_TARGET
4	995422	rs6829789	G	C	100	PASS	AC=1094;AF=0.21845;AN=5008;NS=2504;DP=16934;EAS_AF=0.2133;AMR_AF=0.111;AFR_AF=0.2481;EUR_AF=0.169;SAS_AF=0.3108;AA=G|||;VT=SNP
4	995868	rs114806891	C	T	100	PASS	AC=150;AF=0.0299521;AN=5008;NS=2504;DP=13632;EAS_AF=0.0208;AMR_AF=0.0548;AFR_AF=0.0076;EUR_AF=0.0557;SAS_AF=0.0256;AA=C|||;VT=SNP;EX_TARGET
4	995919	rs6830825	G	C	100	PASS	AC=1095;AF=0.21865;AN=5008;NS=2504;DP=13585;EAS_AF=0.2133;AMR_AF=0.111;AFR_AF=0.2489;EUR_AF=0.169;SAS_AF=0.3108;AA=C|||;VT=SNP;EX_TARGET
4	995997	rs6811373	A	G	100	PASS	AC=1110;AF=0.221645;AN=5008;NS=2504;DP=12227;EAS_AF=0.2133;AMR_AF=0.111;AFR_AF=0.2595;EUR_AF=0.17;SAS_AF=0.3108;AA=G|||;VT=SNP
4	996012	rs6831021	G	C	100	PASS	AC=1109;AF=0.221446;AN=5008;NS=2504;DP=12167;EAS_AF=0.2133;AMR_AF=0.111;AFR_AF=0.2595;EUR_AF=0.169;SAS_AF=0.3108;AA=g|||;VT=SNP
4	996165	rs6831280	G	A	100	PASS	AC=1090;AF=0.217652;AN=5008;NS=2504;DP=13248;EAS_AF=0.2133;AMR_AF=0.1095;AFR_AF=0.2481;EUR_AF=0.166;SAS_AF=0.3108;AA=G|||;VT=SNP;EX_TARGET
4	996248	rs6836258	G	C	100	PASS	AC=1095;AF=0.21865;AN=5008;NS=2504;DP=12470;EAS_AF=0.2133;AMR_AF=0.111;AFR_AF=0.2489;EUR_AF=0.169;SAS_AF=0.3108;AA=C|||;VT=SNP;EX_TARGET
4	996560	rs115790973	C	G	100	PASS	AC=1091;AF=0.217851;AN=5008;NS=2504;DP=9144;EAS_AF=0.2133;AMR_AF=0.111;AFR_AF=0.2458;EUR_AF=0.169;SAS_AF=0.3108;AA=G|||;VT=SNP;EX_TARGET
4	996690	rs73066479	G	A	100	PASS	AC=1095;AF=0.21865;AN=5008;NS=2504;DP=7880;EAS_AF=0.2133;AMR_AF=0.111;AFR_AF=0.2489;EUR_AF=0.169;SAS_AF=0.3108;AA=G|||;VT=SNP;EX_TARGET
4	996768	rs115134980	T	C	100	PASS	AC=1096;AF=0.21885;AN=5008;NS=2504;DP=6623;EAS_AF=0.2133;AMR_AF=0.111;AFR_AF=0.2489;EUR_AF=0.17;SAS_AF=0.3108;AA=c|||;VT=SNP;EX_TARGET
4	996888	rs115929690	C	T	100	PASS	AC=1093;AF=0.218251;AN=5008;NS=2504;DP=7326;EAS_AF=0.2133;AMR_AF=0.111;AFR_AF=0.2489;EUR_AF=0.169;SAS_AF=0.3088;AA=C|||;VT=SNP;EX_TARGET
4	997095	rs1131853	T	C	100	PASS	AC=1247;AF=0.249002;AN=5008;NS=2504;DP=5692;EAS_AF=0.2341;AMR_AF=0.1671;AFR_AF=0.2564;EUR_AF=0.2256;SAS_AF=0.3364;AA=C|||;VT=SNP;EX_TARGET
4	997485	rs2305488	T	G	100	PASS	AC=1106;AF=0.220847;AN=5008;NS=2504;DP=13789;EAS_AF=0.2133;AMR_AF=0.111;AFR_AF=0.2542;EUR_AF=0.173;SAS_AF=0.3108;AA=T|||;VT=SNP
4	997488	rs2305489	G	T	100	PASS	AC=145;AF=0.0289537;AN=5008;NS=2504;DP=13659;EAS_AF=0.0198;AMR_AF=0.0548;AFR_AF=0.0076;EUR_AF=0.0517;SAS_AF=0.0256;AA=G|||;VT=SNP
4	998777	rs76865393	C	T	100	PASS	AC=149;AF=0.0297524;AN=5008;NS=2504;DP=20074;EAS_AF=0.0198;AMR_AF=0.0548;AFR_AF=0.0076;EUR_AF=0.0557;SAS_AF=0.0256;AA=c|||;VT=SNP
4	999445	rs6827815	C	G	100	PASS	AC=1149;AF=0.229433;AN=5008;NS=2504;DP=4834;EAS_AF=0.2133;AMR_AF=0.111;AFR_AF=0.2935;EUR_AF=0.167;SAS_AF=0.3078;AA=G|||;VT=SNP
4	999470	rs76048788	C	T	100	PASS	AC=678;AF=0.135383;AN=5008;NS=2504;DP=10125;EAS_AF=0.1835;AMR_AF=0.0764;AFR_AF=0.0688;EUR_AF=0.161;SAS_AF=0.1912;AA=C|||;VT=SNP
4	1000138	rs6829296	C	G	100	PASS	AC=1292;AF=0.257987;AN=5008;NS=2504;DP=14322;EAS_AF=0.3244;AMR_AF=0.2723;AFR_AF=0.1324;EUR_AF=0.3628;SAS_AF=0.2413;AA=C|||;VT=SNP
4	1000450	rs10461366	T	C	100	PASS	AC=2720;AF=0.543131;AN=5008;NS=2504;DP=11973;EAS_AF=0.4841;AMR_AF=0.438;AFR_AF=0.761;EUR_AF=0.5189;SAS_AF=0.409;AA=C|||;VT=SNP
4	1000799	rs77592320	C	T	100	PASS	AC=152;AF=0.0303514;AN=5008;NS=2504;DP=16840;EAS_AF=0.0218;AMR_AF=0.0548;AFR_AF=0.0076;EUR_AF=0.0567;SAS_AF=0.0256;AA=c|||;VT=SNP
4	1001742	rs10018140	T	C	100	PASS	AC=3432;AF=0.685304;AN=5008;NS=2504;DP=24674;EAS_AF=0.5407;AMR_AF=0.5346;AFR_AF=0.9206;EUR_AF=0.7177;SAS_AF=0.59;AA=T|||;VT=SNP
4	1001797	rs10010999	C	T	100	PASS	AC=2626;AF=0.524361;AN=5008;NS=2504;DP=22886;EAS_AF=0.3512;AMR_AF=0.451;AFR_AF=0.8222;EUR_AF=0.5567;SAS_AF=0.319;AA=c|||;VT=SNP
4	1001997	rs6855019	C	T	100	PASS	AC=386;AF=0.0770767;AN=5008;NS=2504;DP=19391;EAS_AF=0.1062;AMR_AF=0.0548;AFR_AF=0.1362;EUR_AF=0.0467;SAS_AF=0.0143;AA=C|||;VT=SNP
4	1002125	rs6855233	C	T	100	PASS	AC=3434;AF=0.685703;AN=5008;NS=2504;DP=20380;EAS_AF=0.5417;AMR_AF=0.5346;AFR_AF=0.9198;EUR_AF=0.7177;SAS_AF=0.592;AA=T|||;VT=SNP
4	1002448	rs6812278	C	G	100	PASS	AC=3431;AF=0.685104;AN=5008;NS=2504;DP=20079;EAS_AF=0.5417;AMR_AF=0.5346;AFR_AF=0.9191;EUR_AF=0.7177;SAS_AF=0.59;AA=G|||;VT=SNP
4	1002848	rs34721481	T	A	100	PASS	AC=3434;AF=0.685703;AN=5008;NS=2504;DP=17263;EAS_AF=0.5417;AMR_AF=0.5346;AFR_AF=0.9191;EUR_AF=0.7207;SAS_AF=0.59;AA=A|||;VT=SNP
4	1003022	rs4505759	C	T	100	PASS	AC=1145;AF=0.228634;AN=5008;NS=2504;DP=15609;EAS_AF=0.1637;AMR_AF=0.2752;AFR_AF=0.3101;EUR_AF=0.2972;SAS_AF=0.0818;AA=C|||;VT=SNP
4	1003788	rs4569707	G	C	100	PASS	AC=3432;AF=0.685304;AN=5008;NS=2504;DP=9288;EAS_AF=0.5417;AMR_AF=0.5331;AFR_AF=0.9183;EUR_AF=0.7167;SAS_AF=0.5941;AA=c|||;VT=SNP
4	1004863	rs79664023	T	G	100	PASS	AC=670;AF=0.133786;AN=5008;NS=2504;DP=9332;EAS_AF=0.1835;AMR_AF=0.0778;AFR_AF=0.0522;EUR_AF=0.162;SAS_AF=0.2035;AA=t|||;VT=SNP
4	1004864	rs78520297	T	C	100	PASS	AC=670;AF=0.133786;AN=5008;NS=2504;DP=9298;EAS_AF=0.1835;AMR_AF=0.0778;AFR_AF=0.0522;EUR_AF=0.162;SAS_AF=0.2035;AA=t|||;VT=SNP
4	1006200	rs34627176	G	A	100	PASS	AC=699;AF=0.139577;AN=5008;NS=2504;DP=6945;EAS_AF=0.0575;AMR_AF=0.1023;AFR_AF=0.1369;EUR_AF=0.2117;SAS_AF=0.18;AA=G|||;VT=SNP;EX_TARGET
4	1006333	rs4647942	G	A	100	PASS	AC=2551;AF=0.509385;AN=5008;NS=2504;DP=8101;EAS_AF=0.4583;AMR_AF=0.4135;AFR_AF=0.7375;EUR_AF=0.492;SAS_AF=0.3395;AA=G|||;VT=SNP;EX_TARGET
4	1006772	rs13143527	A	G	100	PASS	AC=2406;AF=0.480431;AN=5008;NS=2504;DP=15323;EAS_AF=0.2897;AMR_AF=0.4409;AFR_AF=0.6029;EUR_AF=0.5984;SAS_AF=0.4182;AA=A|||;VT=SNP
4	1006924	rs11734750	C	T	100	PASS	AC=707;AF=0.141174;AN=5008;NS=2504;DP=16201;EAS_AF=0.0595;AMR_AF=0.098;AFR_AF=0.146;EUR_AF=0.2127;SAS_AF=0.1759;AA=C|||;VT=SNP
4	1006987	rs76051363	C	T	100	PASS	AC=612;AF=0.122204;AN=5008;NS=2504;DP=17067;EAS_AF=0.1637;AMR_AF=0.0749;AFR_AF=0.025;EUR_AF=0.16;SAS_AF=0.2055;AA=C|||;VT=SNP
4	1007235	rs79574529	C	T	100	PASS	AC=620;AF=0.123802;AN=5008;NS=2504;DP=17355;EAS_AF=0.1716;AMR_AF=0.0749;AFR_AF=0.025;EUR_AF=0.16;SAS_AF=0.2055;AA=C|||;VT=SNP
4	1008386	rs56396408	C	T	100	PASS	AC=662;AF=0.132188;AN=5008;NS=2504;DP=15831;EAS_AF=0.1716;AMR_AF=0.0778;AFR_AF=0.0552;EUR_AF=0.16;SAS_AF=0.2055;AA=C|||;VT=SNP
4	1008404	rs6814476	A	G	100	PASS	AC=272;AF=0.0543131;AN=5008;NS=2504;DP=15532;EAS_AF=0.1062;AMR_AF=0.0389;AFR_AF=0.0598;EUR_AF=0.0447;SAS_AF=0.0143;AA=G|||;VT=SNP
4	1008972	rs74569579	G	A	100	PASS	AC=576;AF=0.115016;AN=5008;NS=2504;DP=13258;EAS_AF=0.1706;AMR_AF=0.0706;AFR_AF=0.0242;EUR_AF=0.1531;SAS_AF=0.1728;AA=G|||;VT=SNP
4	1009249	rs62294525	G	A	100	PASS	AC=192;AF=0.0383387;AN=5008;NS=2504;DP=16845;EAS_AF=0.1062;AMR_AF=0.0317;AFR_AF=0.0038;EUR_AF=0.0447;SAS_AF=0.0133;AA=G|||;VT=SNP
4	1009420	rs34869253	T	C	100	PASS	AC=1734;AF=0.346246;AN=5008;NS=2504;DP=19871;EAS_AF=0.2272;AMR_AF=0.2378;AFR_AF=0.2799;EUR_AF=0.4404;SAS_AF=0.5389;AA=C|||;VT=SNP
4	1009703	rs116709547	G	T	100	PASS	AC=151;AF=0.0301518;AN=5008;NS=2504;DP=18459;EAS_AF=0.0218;AMR_AF=0.0548;AFR_AF=0.0068;EUR_AF=0.0577;SAS_AF=0.0245;AA=G|||;VT=SNP
4	1009900	rs34587452	G	C	100	PASS	AC=546;AF=0.109026;AN=5008;NS=2504;DP=15863;EAS_AF=0.0585;AMR_AF=0.0879;AFR_AF=0.0242;EUR_AF=0.2127;SAS_AF=0.184;AA=G|||;VT=SNP
4	1009917	rs55639339	C	T	100	PASS	AC=662;AF=0.132188;AN=5008;NS=2504;DP=16226;EAS_AF=0.1706;AMR_AF=0.0778;AFR_AF=0.0552;EUR_AF=0.16;SAS_AF=0.2065;AA=C|||;VT=SNP
4	1010030	rs78852263	T	C	100	PASS	AC=153;AF=0.0305511;AN=5008;NS=2504;DP=15945;EAS_AF=0.0218;AMR_AF=0.0548;AFR_AF=0.0076;EUR_AF=0.0586;SAS_AF=0.0245;AA=C|||;VT=SNP
4	1010077	rs35654957	T	C	100	PASS	AC=1539;AF=0.307308;AN=5008;NS=2504;DP=14691;EAS_AF=0.253;AMR_AF=0.1902;AFR_AF=0.2587;EUR_AF=0.3807;SAS_AF=0.4366;AA=T|||;VT=SNP
4	1010251	rs35220088	G	C	100	PASS	AC=1490;AF=0.297524;AN=5008;NS=2504;DP=16789;EAS_AF=0.3413;AMR_AF=0.1988;AFR_AF=0.0968;EUR_AF=0.4165;SAS_AF=0.4714;AA=C|||;VT=SNP
4	1010778	rs55916145	T	C	100	PASS	AC=1499;AF=0.299321;AN=5008;NS=2504;DP=16340;EAS_AF=0.3562;AMR_AF=0.1988;AFR_AF=0.0877;EUR_AF=0.4195;SAS_AF=0.4744;AA=c|||;VT=SNP
4	1010782	rs56034896	C	T	100	PASS	AC=2446;AF=0.488419;AN=5008;NS=2504;DP=16302;EAS_AF=0.4008;AMR_AF=0.3141;AFR_AF=0.6104;EUR_AF=0.4811;SAS_AF=0.545;AA=t|||;VT=SNP
4	1011115	rs748651	T	C	100	PASS	AC=2458;AF=0.490815;AN=5008;NS=2504;DP=15574;EAS_AF=0.4613;AMR_AF=0.3084;AFR_AF=0.5703;EUR_AF=0.4891;SAS_AF=0.545;AA=c|||;VT=SNP
4	1011966	rs60302202	C	T	100	PASS	AC=199;AF=0.0397364;AN=5008;NS=2504;DP=15149;EAS_AF=0.1071;AMR_AF=0.0331;AFR_AF=0.0068;EUR_AF=0.0447;SAS_AF=0.0143;AA=C|||;VT=SNP
4	1013028	rs77145216	C	T	100	PASS	AC=199;AF=0.0397364;AN=5008;NS=2504;DP=14932;EAS_AF=0.1062;AMR_AF=0.0331;AFR_AF=0.0068;EUR_AF=0.0447;SAS_AF=0.0153;AA=c|||;VT=SNP
4	1013382	rs74921869	G	A	100	PASS	AC=954;AF=0.190495;AN=5008;NS=2504;DP=13805;EAS_AF=0.2808;AMR_AF=0.111;AFR_AF=0.0794;EUR_AF=0.2038;SAS_AF=0.2904;AA=g|||;VT=SNP
4	1013634	rs73219733	C	T	100	PASS	AC=299;AF=0.0597045;AN=5008;NS=2504;DP=15960;EAS_AF=0.0496;AMR_AF=0.0548;AFR_AF=0.0076;EUR_AF=0.1183;SAS_AF=0.0838;AA=c|||;VT=SNP
4	1013918	rs66515989	G	A	100	PASS	AC=707;AF=0.141174;AN=5008;NS=2504;DP=17662;EAS_AF=0.0595;AMR_AF=0.098;AFR_AF=0.1445;EUR_AF=0.2127;SAS_AF=0.1779;AA=g|||;VT=SNP
4	1014066	rs62296060	G	A	100	PASS	AC=705;AF=0.140775;AN=5008;NS=2504;DP=15646;EAS_AF=0.0585;AMR_AF=0.098;AFR_AF=0.1445;EUR_AF=0.2117;SAS_AF=0.1779;AA=g|||;VT=SNP
4	1014139	rs115185523	G	A	100	PASS	AC=202;AF=0.0403355;AN=5008;NS=2504;DP=12957;EAS_AF=0.1071;AMR_AF=0.0331;AFR_AF=0.0076;EUR_AF=0.0447;SAS_AF=0.0164;AA=g|||;VT=SNP
4	1014150	rs114065860	C	T	100	PASS	AC=198;AF=0.0395367;AN=5008;NS=2504;DP=12734;EAS_AF=0.1062;AMR_AF=0.0331;AFR_AF=0.0068;EUR_AF=0.0447;SAS_AF=0.0143;AA=c|||;VT=SNP
4	1014172	rs62296061	G	A	100	PASS	AC=532;AF=0.10623;AN=5008;NS=2504;DP=12399;EAS_AF=0.0585;AMR_AF=0.0879;AFR_AF=0.0242;EUR_AF=0.2127;SAS_AF=0.1697;AA=g|||;VT=SNP
4	1014325	rs72501960	C	T	100	PASS	AC=149;AF=0.0297524;AN=5008;NS=2504;DP=10545;EAS_AF=0.0228;AMR_AF=0.0504;AFR_AF=0.0076;EUR_AF=0.0567;SAS_AF=0.0245;AA=c|||;VT=SNP
4	1015204	rs78590462	C	T	100	PASS	AC=474;AF=0.0946486;AN=5008;NS=2504;DP=12058;EAS_AF=0.0476;AMR_AF=0.0706;AFR_AF=0.1876;EUR_AF=0.0616;SAS_AF=0.0685;AA=c|||;VT=SNP
4	1015789	rs3822032	T	C	100	PASS	AC=543;AF=0.108427;AN=5008;NS=2504;DP=15784;EAS_AF=0.0476;AMR_AF=0.0749;AFR_AF=0.2368;EUR_AF=0.0616;SAS_AF=0.0695;AA=t|||;VT=SNP
4	1015844	rs3796624	C	G	100	PASS	AC=708;AF=0.141374;AN=5008;NS=2504;DP=5884;EAS_AF=0.0585;AMR_AF=0.098;AFR_AF=0.1452;EUR_AF=0.2137;SAS_AF=0.1779;AA=c|||;VT=SNP
4	1016279	rs4647934	G	A	100	PASS	AC=663;AF=0.132388;AN=5008;NS=2504;DP=14713;EAS_AF=0.1687;AMR_AF=0.0793;AFR_AF=0.056;EUR_AF=0.16;SAS_AF=0.2076;AA=g|||;VT=SNP;EX_TARGET
4	1016480	rs11723654	A	G	100	PASS	AC=2437;AF=0.486621;AN=5008;NS=2504;DP=14230;EAS_AF=0.3859;AMR_AF=0.3112;AFR_AF=0.621;EUR_AF=0.4811;SAS_AF=0.5389;AA=g|||;VT=SNP
4	1016645	rs73070422	C	G	100	PASS	AC=664;AF=0.132588;AN=5008;NS=2504;DP=13689;EAS_AF=0.1687;AMR_AF=0.0793;AFR_AF=0.056;EUR_AF=0.16;SAS_AF=0.2086;AA=c|||;VT=SNP
4	1017235	rs76451154	G	A	100	PASS	AC=1229;AF=0.245407;AN=5008;NS=2504;DP=10911;EAS_AF=0.3323;AMR_AF=0.4121;AFR_AF=0.0265;EUR_AF=0.2326;SAS_AF=0.3466;AA=g|||;VT=SNP
4	1017519	rs4647933	G	C	100	PASS	AC=202;AF=0.0403355;AN=5008;NS=2504;DP=8287;EAS_AF=0.1052;AMR_AF=0.0375;AFR_AF=0.0083;EUR_AF=0.0447;SAS_AF=0.0143;AA=g|||;VT=SNP;EX_TARGET
4	1018271	rs4647946	T	C	100	PASS	AC=193;AF=0.0385383;AN=5008;NS=2504;DP=10542;EAS_AF=0.1012;AMR_AF=0.0331;AFR_AF=0.0068;EUR_AF=0.0447;SAS_AF=0.0143;AA=t|||;VT=SNP;EX_TARGET
4	1018499	rs4647944	G	A	100	PASS	AC=146;AF=0.0291534;AN=5008;NS=2504;DP=13073;EAS_AF=0.0238;AMR_AF=0.0504;AFR_AF=0.0053;EUR_AF=0.0567;SAS_AF=0.0235;AA=g|||;VT=SNP
4	1018705	rs4647930	C	A	100	PASS	AC=686;AF=0.136981;AN=5008;NS=2504;DP=13718;EAS_AF=0.0823;AMR_AF=0.1383;AFR_AF=0.031;EUR_AF=0.2674;SAS_AF=0.2014;AA=c|||;VT=SNP;EX_TARGET
4	1019011	rs4647932	C	T	100	PASS	AC=146;AF=0.0291534;AN=5008;NS=2504;DP=14211;EAS_AF=0.0218;AMR_AF=0.0504;AFR_AF=0.0068;EUR_AF=0.0567;SAS_AF=0.0235;AA=C|||;VT=SNP;EX_TARGET
4	1019312	rs4647939	G	A	100	PASS	AC=1938;AF=0.386981;AN=5008;NS=2504;DP=23538;EAS_AF=0.38;AMR_AF=0.2709;AFR_AF=0.3238;EUR_AF=0.4761;SAS_AF=0.4703;AA=G|||;VT=SNP
4	1019672	rs1064838	T	C	100	PASS	AC=2451;AF=0.489417;AN=5008;NS=2504;DP=30670;EAS_AF=0.3879;AMR_AF=0.3127;AFR_AF=0.6331;EUR_AF=0.4811;SAS_AF=0.5337;AA=-|||;VT=SNP
4	1020129	rs3733350	C	T	100	PASS	AC=195;AF=0.0389377;AN=5008;NS=2504;DP=20925;EAS_AF=0.1002;AMR_AF=0.0331;AFR_AF=0.0091;EUR_AF=0.0447;SAS_AF=0.0143;AA=C|||;VT=SNP
4	1020391	rs4647940	C	G	100	PASS	AC=680;AF=0.135783;AN=5008;NS=2504;DP=14298;EAS_AF=0.1716;AMR_AF=0.0807;AFR_AF=0.0681;EUR_AF=0.161;SAS_AF=0.2035;AA=C|||;VT=SNP
4	1020882	rs7664212	T	G	100	PASS	AC=2238;AF=0.446885;AN=5008;NS=2504;DP=16586;EAS_AF=0.4077;AMR_AF=0.3631;AFR_AF=0.68;EUR_AF=0.3419;SAS_AF=0.3395;AA=T|||;VT=SNP
4	1020891	rs7680381	G	A	100	PASS	AC=1908;AF=0.38099;AN=5008;NS=2504;DP=16631;EAS_AF=0.3641;AMR_AF=0.3415;AFR_AF=0.4818;EUR_AF=0.3419;SAS_AF=0.3303;AA=G|||;VT=SNP
4	1021059	rs62296062	A	G	100	PASS	AC=590;AF=0.117812;AN=5008;NS=2504;DP=16261;EAS_AF=0.003;AMR_AF=0.1124;AFR_AF=0.1551;EUR_AF=0.2256;SAS_AF=0.0787;AA=A|||;VT=SNP
4	1021325	rs150351472	C	T	100	PASS	AC=114;AF=0.0227636;AN=5008;NS=2504;DP=17515;EAS_AF=0.0208;AMR_AF=0.0216;AFR_AF=0.0045;EUR_AF=0.0318;SAS_AF=0.0409;AA=C|||;VT=SNP
4	1021598	rs10006164	G	A	100	PASS	AC=1961;AF=0.391573;AN=5008;NS=2504;DP=18120;EAS_AF=0.3046;AMR_AF=0.4942;AFR_AF=0.4546;EUR_AF=0.3966;SAS_AF=0.318;AA=G|||;VT=SNP
4	1022111	rs34551298	C	T	100	PASS	AC=1713;AF=0.342053;AN=5008;NS=2504;DP=18122;EAS_AF=0.3929;AMR_AF=0.3761;AFR_AF=0.1135;EUR_AF=0.4751;SAS_AF=0.4376;AA=C|||;VT=SNP
4	1022168	rs12641224	A	G	100	PASS	AC=1877;AF=0.3748;AN=5008;NS=2504;DP=16385;EAS_AF=0.3929;AMR_AF=0.3804;AFR_AF=0.2352;EUR_AF=0.4761;SAS_AF=0.4366;AA=G|||;VT=SNP
4	1023159	rs34801085	T	C	100	PASS	AC=2261;AF=0.451478;AN=5008;NS=2504;DP=14355;EAS_AF=0.3968;AMR_AF=0.4179;AFR_AF=0.4546;EUR_AF=0.497;SAS_AF=0.4806;AA=C|||;VT=SNP
4	1023236	rs115259783	T	G	100	PASS	AC=354;AF=0.0706869;AN=5008;NS=2504;DP=13627;EAS_AF=0.1429;AMR_AF=0.0548;AFR_AF=0.0303;EUR_AF=0.0527;SAS_AF=0.0808;AA=G|||;VT=SNP
4	1023262	rs60717590	A	G	100	PASS	AC=2466;AF=0.492412;AN=5008;NS=2504;DP=13099;EAS_AF=0.5327;AMR_AF=0.4568;AFR_AF=0.4198;EUR_AF=0.5567;SAS_AF=0.5082;AA=G|||;VT=SNP
4	1023800	rs11721506	C	T	100	PASS	AC=1876;AF=0.374601;AN=5008;NS=2504;DP=14032;EAS_AF=0.3889;AMR_AF=0.402;AFR_AF=0.2141;EUR_AF=0.496;SAS_AF=0.4325;AA=C|||;VT=SNP
4	1023933	rs60633311	T	C	100	PASS	AC=1764;AF=0.352236;AN=5008;NS=2504;DP=15035;EAS_AF=0.3452;AMR_AF=0.2176;AFR_AF=0.6309;EUR_AF=0.2853;SAS_AF=0.1472;AA=C|||;VT=SNP
4	1024287	rs935973	T	C	100	PASS	AC=1783;AF=0.35603;AN=5008;NS=2504;DP=14292;EAS_AF=0.3472;AMR_AF=0.2161;AFR_AF=0.6445;EUR_AF=0.2853;SAS_AF=0.1472;AA=C|||;VT=SNP
4	1024352	rs935974	A	T	100	PASS	AC=4424;AF=0.883387;AN=5008;NS=2504;DP=16410;EAS_AF=0.9167;AMR_AF=0.8761;AFR_AF=0.9871;EUR_AF=0.8042;SAS_AF=0.7955;AA=T|||;VT=SNP
4	1024726	rs4450872	G	A	100	PASS	AC=1127;AF=0.22504;AN=5008;NS=2504;DP=17483;EAS_AF=0.2093;AMR_AF=0.1398;AFR_AF=0.3623;EUR_AF=0.2266;SAS_AF=0.1145;AA=G|||;VT=SNP
4	1024752	rs11722658	C	T	100	PASS	AC=1730;AF=0.345447;AN=5008;NS=2504;DP=17642;EAS_AF=0.3879;AMR_AF=0.3804;AFR_AF=0.118;EUR_AF=0.493;SAS_AF=0.4325;AA=C|||;VT=SNP
4	1025457	rs62296067	T	C	100	PASS	AC=1514;AF=0.302316;AN=5008;NS=2504;DP=14393;EAS_AF=0.3482;AMR_AF=0.1988;AFR_AF=0.4493;EUR_AF=0.2843;SAS_AF=0.1483;AA=T|||;VT=SNP
4	1025868	rs11728938	T	C	100	PASS	AC=1893;AF=0.377995;AN=5008;NS=2504;DP=13690;EAS_AF=0.3889;AMR_AF=0.3963;AFR_AF=0.23;EUR_AF=0.496;SAS_AF=0.4325;AA=C|||;VT=SNP
4	1026866	rs10012074	A	G	100	PASS	AC=657;AF=0.13119;AN=5008;NS=2504;DP=16588;EAS_AF=0.2113;AMR_AF=0.1023;AFR_AF=0.0613;EUR_AF=0.1849;SAS_AF=0.1084;AA=a|||;VT=SNP
4	1027277	rs11726058	C	T	100	PASS	AC=1748;AF=0.349042;AN=5008;NS=2504;DP=16849;EAS_AF=0.3879;AMR_AF=0.3905;AFR_AF=0.1278;EUR_AF=0.492;SAS_AF=0.4315;AA=C|||;VT=SNP
4	1027302	rs10003058	C	T	100	PASS	AC=1883;AF=0.375998;AN=5008;NS=2504;DP=17034;EAS_AF=0.3879;AMR_AF=0.4063;AFR_AF=0.2201;EUR_AF=0.494;SAS_AF=0.4315;AA=C|||;VT=SNP
4	1028389	rs13138114	C	G	100	PASS	AC=1753;AF=0.35004;AN=5008;NS=2504;DP=16663;EAS_AF=0.3869;AMR_AF=0.3156;AFR_AF=0.1278;EUR_AF=0.5477;SAS_AF=0.4335;AA=C|||;VT=SNP
4	1030374	rs28696013	A	T	100	PASS	AC=4413;AF=0.88119;AN=5008;NS=2504;DP=15898;EAS_AF=0.9107;AMR_AF=0.8746;AFR_AF=0.9871;EUR_AF=0.8042;SAS_AF=0.7914;AA=T|||;VT=SNP
4	1030583	rs113042475	C	T	100	PASS	AC=277;AF=0.0553115;AN=5008;NS=2504;DP=14524;EAS_AF=0.12;AMR_AF=0.0533;AFR_AF=0.0113;EUR_AF=0.0596;SAS_AF=0.045;AA=C|||;VT=SNP
4	1030690	rs68178116	G	A	100	PASS	AC=2178;AF=0.434904;AN=5008;NS=2504;DP=14502;EAS_AF=0.4018;AMR_AF=0.4121;AFR_AF=0.3812;EUR_AF=0.5417;SAS_AF=0.4479;AA=G|||;VT=SNP
4	1030779	rs35321695	T	C	100	PASS	AC=3984;AF=0.795527;AN=5008;NS=2504;DP=13541;EAS_AF=0.8145;AMR_AF=0.6297;AFR_AF=0.888;EUR_AF=0.7913;SAS_AF=0.773;AA=C|||;VT=SNP
4	1031050	rs62296069	G	A	100	PASS	AC=279;AF=0.0557109;AN=5008;NS=2504;DP=12699;EAS_AF=0.1339;AMR_AF=0.0533;AFR_AF=0.0076;EUR_AF=0.0606;SAS_AF=0.0368;AA=G|||;VT=SNP
4	1032214	rs62296070	G	T	100	PASS	AC=308;AF=0.0615016;AN=5008;NS=2504;DP=4120;EAS_AF=0.1339;AMR_AF=0.0605;AFR_AF=0.0272;EUR_AF=0.0606;SAS_AF=0.0348;AA=T|||;VT=SNP
4	1033253	rs112551498	C	T	100	PASS	AC=267;AF=0.0533147;AN=5008;NS=2504;DP=14193;EAS_AF=0.0367;AMR_AF=0.0202;AFR_AF=0.0484;EUR_AF=0.0099;SAS_AF=0.1452;AA=C|||;VT=SNP
4	1033334	rs80257442	C	T	100	PASS	AC=381;AF=0.0760783;AN=5008;NS=2504;DP=12298;EAS_AF=0.0655;AMR_AF=0.0937;AFR_AF=0.0083;EUR_AF=0.165;SAS_AF=0.0746;AA=C|||;VT=SNP
4	1033685	rs11941528	T	C	100	PASS	AC=2605;AF=0.520168;AN=5008;NS=2504;DP=14335;EAS_AF=0.4226;AMR_AF=0.3357;AFR_AF=0.8638;EUR_AF=0.3837;SAS_AF=0.4274;AA=C|||;VT=SNP
4	1034394	rs62296071	C	G	100	PASS	AC=297;AF=0.0593051;AN=5008;NS=2504;DP=18014;EAS_AF=0.1359;AMR_AF=0.0476;AFR_AF=0.025;EUR_AF=0.0596;SAS_AF=0.0348;AA=C|||;VT=SNP
4	1034681	rs62296072	T	C	100	PASS	AC=334;AF=0.0666933;AN=5008;NS=2504;DP=17593;EAS_AF=0.1488;AMR_AF=0.049;AFR_AF=0.0416;EUR_AF=0.0596;SAS_AF=0.0358;AA=T|||;VT=SNP
4	1035958	rs77298415	G	A	100	PASS	AC=294;AF=0.0587061;AN=5008;NS=2504;DP=11334;EAS_AF=0.1538;AMR_AF=0.0245;AFR_AF=0.0098;EUR_AF=0.008;SAS_AF=0.1033;AA=G|||;VT=SNP
4	1035963	rs114279554	T	G	100	PASS	AC=255;AF=0.0509185;AN=5008;NS=2504;DP=11589;EAS_AF=0.122;AMR_AF=0.0432;AFR_AF=0.025;EUR_AF=0.0527;SAS_AF=0.0164;AA=T|||;VT=SNP
4	1037125	rs11730596	C	T	100	PASS	AC=3874;AF=0.773562;AN=5008;NS=2504;DP=17838;EAS_AF=0.7212;AMR_AF=0.8184;AFR_AF=0.8722;EUR_AF=0.7624;SAS_AF=0.6738;AA=c|||;VT=SNP
4	1037737	rs62296073	A	G	100	PASS	AC=256;AF=0.0511182;AN=5008;NS=2504;DP=13521;EAS_AF=0.123;AMR_AF=0.0432;AFR_AF=0.025;EUR_AF=0.0527;SAS_AF=0.0164;AA=g|||;VT=SNP
4	1038364	rs58579974	C	G	100	PASS	AC=452;AF=0.0902556;AN=5008;NS=2504;DP=18262;EAS_AF=0.1528;AMR_AF=0.0519;AFR_AF=0.115;EUR_AF=0.0099;SAS_AF=0.1022;AA=c|||;VT=SNP
4	1039215	rs62296075	A	G	100	PASS	AC=256;AF=0.0511182;AN=5008;NS=2504;DP=17035;EAS_AF=0.123;AMR_AF=0.0432;AFR_AF=0.025;EUR_AF=0.0527;SAS_AF=0.0164;AA=A|||;VT=SNP
4	1039660	rs62296076	A	G	100	PASS	AC=257;AF=0.0513179;AN=5008;NS=2504;DP=7864;EAS_AF=0.124;AMR_AF=0.0432;AFR_AF=0.025;EUR_AF=0.0527;SAS_AF=0.0164;AA=A|||;VT=SNP
4	1039718	rs62296077	G	A	100	PASS	AC=261;AF=0.0521166;AN=5008;NS=2504;DP=7683;EAS_AF=0.128;AMR_AF=0.0432;AFR_AF=0.025;EUR_AF=0.0527;SAS_AF=0.0164;AA=G|||;VT=SNP
4	1041700	rs62296078	C	T	100	PASS	AC=258;AF=0.0515176;AN=5008;NS=2504;DP=16522;EAS_AF=0.124;AMR_AF=0.0432;AFR_AF=0.0257;EUR_AF=0.0527;SAS_AF=0.0164;AA=C|||;VT=SNP
4	1042115	rs13137819	T	C	100	PASS	AC=4021;AF=0.802915;AN=5008;NS=2504;DP=16290;EAS_AF=0.7758;AMR_AF=0.6484;AFR_AF=0.975;EUR_AF=0.7555;SAS_AF=0.7566;AA=C|||;VT=SNP
4	1042608	rs56958378	G	T	100	PASS	AC=257;AF=0.0513179;AN=5008;NS=2504;DP=19565;EAS_AF=0.124;AMR_AF=0.0432;AFR_AF=0.025;EUR_AF=0.0527;SAS_AF=0.0164;AA=g|||;VT=SNP
4	1043718	rs62294688	T	G	100	PASS	AC=261;AF=0.0521166;AN=5008;NS=2504;DP=17704;EAS_AF=0.126;AMR_AF=0.0432;AFR_AF=0.0257;EUR_AF=0.0537;SAS_AF=0.0164;AA=T|||;VT=SNP
4	1043971	rs4690218	G	A	100	PASS	AC=1604;AF=0.320288;AN=5008;NS=2504;DP=19421;EAS_AF=0.2966;AMR_AF=0.3458;AFR_AF=0.1702;EUR_AF=0.4433;SAS_AF=0.4029;AA=G|||;VT=SNP
4	1044076	rs7669461	G	C	100	PASS	AC=593;AF=0.118411;AN=5008;NS=2504;DP=15604;EAS_AF=0.1895;AMR_AF=0.1052;AFR_AF=0.0666;EUR_AF=0.1421;SAS_AF=0.1002;AA=C|||;VT=SNP
4	1044825	rs2242083	C	G	100	PASS	AC=1677;AF=0.334864;AN=5008;NS=2504;DP=16577;EAS_AF=0.3075;AMR_AF=0.3516;AFR_AF=0.2057;EUR_AF=0.4453;SAS_AF=0.4121;AA=C|||;VT=SNP
4	1045171	rs935972	T	C	100	PASS	AC=4008;AF=0.800319;AN=5008;NS=2504;DP=19815;EAS_AF=0.7728;AMR_AF=0.6484;AFR_AF=0.966;EUR_AF=0.7555;SAS_AF=0.7587;AA=T|||;VT=SNP
4	1045265	rs935971	G	A	100	PASS	AC=4008;AF=0.800319;AN=5008;NS=2504;DP=21323;EAS_AF=0.7728;AMR_AF=0.6484;AFR_AF=0.966;EUR_AF=0.7555;SAS_AF=0.7587;AA=G|||;VT=SNP
4	1045323	rs935970	C	G	100	PASS	AC=4008;AF=0.800319;AN=5008;NS=2504;DP=21986;EAS_AF=0.7728;AMR_AF=0.6484;AFR_AF=0.966;EUR_AF=0.7555;SAS_AF=0.7587;AA=C|||;VT=SNP
4	1045824	rs7683379	C	T	100	PASS	AC=1550;AF=0.309505;AN=5008;NS=2504;DP=22513;EAS_AF=0.3085;AMR_AF=0.3415;AFR_AF=0.1172;EUR_AF=0.4443;SAS_AF=0.409;AA=C|||;VT=SNP
4	1045971	rs11726436	G	A	100	PASS	AC=2237;AF=0.446685;AN=5008;NS=2504;DP=19585;EAS_AF=0.5863;AMR_AF=0.4395;AFR_AF=0.2511;EUR_AF=0.508;SAS_AF=0.5092;AA=G|||;VT=SNP
4	1046260	rs17131820	G	C	100	PASS	AC=705;AF=0.140775;AN=5008;NS=2504;DP=19041;EAS_AF=0.1806;AMR_AF=0.1182;AFR_AF=0.1346;EUR_AF=0.1441;SAS_AF=0.1207;AA=G|||;VT=SNP
4	1046406	rs28377444	C	T	100	PASS	AC=705;AF=0.140775;AN=5008;NS=2504;DP=19021;EAS_AF=0.1806;AMR_AF=0.1182;AFR_AF=0.1346;EUR_AF=0.1441;SAS_AF=0.1207;AA=C|||;VT=SNP
4	1046458	rs62294689	C	T	100	PASS	AC=258;AF=0.0515176;AN=5008;NS=2504;DP=19929;EAS_AF=0.125;AMR_AF=0.0432;AFR_AF=0.0242;EUR_AF=0.0537;SAS_AF=0.0164;AA=C|||;VT=SNP
4	1046992	rs35621577	C	T	100	PASS	AC=1552;AF=0.309904;AN=5008;NS=2504;DP=16243;EAS_AF=0.3105;AMR_AF=0.3429;AFR_AF=0.1172;EUR_AF=0.4433;SAS_AF=0.409;AA=C|||;VT=SNP
4	1047270	rs34956924	T	C	100	PASS	AC=4010;AF=0.800719;AN=5008;NS=2504;DP=19796;EAS_AF=0.7748;AMR_AF=0.6484;AFR_AF=0.966;EUR_AF=0.7555;SAS_AF=0.7587;AA=C|||;VT=SNP
4	1050027	rs28481697	G	A	100	PASS	AC=599;AF=0.119609;AN=5008;NS=2504;DP=22941;EAS_AF=0.1796;AMR_AF=0.0937;AFR_AF=0.1104;EUR_AF=0.0974;SAS_AF=0.1115;AA=A|||;VT=SNP
4	1050034	rs28721561	C	A	100	PASS	AC=599;AF=0.119609;AN=5008;NS=2504;DP=22747;EAS_AF=0.1796;AMR_AF=0.0937;AFR_AF=0.1104;EUR_AF=0.0974;SAS_AF=0.1115;AA=A|||;VT=SNP
4	1050521	rs7679432	G	A	100	PASS	AC=3873;AF=0.773363;AN=5008;NS=2504;DP=18975;EAS_AF=0.6488;AMR_AF=0.6513;AFR_AF=0.966;EUR_AF=0.7555;SAS_AF=0.7464;AA=G|||;VT=SNP
4	1050653	rs3816474	G	A	100	PASS	AC=4183;AF=0.835264;AN=5008;NS=2504;DP=14993;EAS_AF=0.7421;AMR_AF=0.8746;AFR_AF=0.9871;EUR_AF=0.7704;SAS_AF=0.7648;AA=A|||;VT=SNP
4	1050849	rs10003009	G	A	100	PASS	AC=3877;AF=0.774161;AN=5008;NS=2504;DP=18912;EAS_AF=0.6498;AMR_AF=0.6527;AFR_AF=0.966;EUR_AF=0.7565;SAS_AF=0.7474;AA=A|||;VT=SNP
4	1050850	rs9995279	T	C	100	PASS	AC=3877;AF=0.774161;AN=5008;NS=2504;DP=19082;EAS_AF=0.6498;AMR_AF=0.6527;AFR_AF=0.966;EUR_AF=0.7565;SAS_AF=0.7474;AA=C|||;VT=SNP
4	1050909	rs9992925	A	T	100	PASS	AC=3873;AF=0.773363;AN=5008;NS=2504;DP=16223;EAS_AF=0.6488;AMR_AF=0.6513;AFR_AF=0.966;EUR_AF=0.7555;SAS_AF=0.7464;AA=T|||;VT=SNP
4	1051077	rs2290411	T	C	100	PASS	AC=3871;AF=0.772963;AN=5008;NS=2504;DP=14461;EAS_AF=0.6488;AMR_AF=0.6513;AFR_AF=0.9644;EUR_AF=0.7555;SAS_AF=0.7464;AA=C|||;VT=SNP
4	1051128	rs10026482	C	G	100	PASS	AC=3872;AF=0.773163;AN=5008;NS=2504;DP=16042;EAS_AF=0.6478;AMR_AF=0.6513;AFR_AF=0.966;EUR_AF=0.7555;SAS_AF=0.7464;AA=C|||;VT=SNP
4	1051512	rs17131824	G	C	100	PASS	AC=559;AF=0.111621;AN=5008;NS=2504;DP=18859;EAS_AF=0.1786;AMR_AF=0.0937;AFR_AF=0.0719;EUR_AF=0.0974;SAS_AF=0.1237;AA=G|||;VT=SNP
4	1051574	rs13119276	T	C	100	PASS	AC=3873;AF=0.773363;AN=5008;NS=2504;DP=17998;EAS_AF=0.6478;AMR_AF=0.6513;AFR_AF=0.966;EUR_AF=0.7565;SAS_AF=0.7464;AA=C|||;VT=SNP
4	1051803	rs11727135	G	C	100	PASS	AC=3872;AF=0.773163;AN=5008;NS=2504;DP=13572;EAS_AF=0.6488;AMR_AF=0.6513;AFR_AF=0.9652;EUR_AF=0.7515;SAS_AF=0.7505;AA=C|||;VT=SNP
4	1051804	rs11727136	G	A	100	PASS	AC=3872;AF=0.773163;AN=5008;NS=2504;DP=13686;EAS_AF=0.6488;AMR_AF=0.6513;AFR_AF=0.9652;EUR_AF=0.7515;SAS_AF=0.7505;AA=G|||;VT=SNP
4	1052009	rs13114658	A	G	100	PASS	AC=1668;AF=0.333067;AN=5008;NS=2504;DP=18918;EAS_AF=0.3105;AMR_AF=0.3703;AFR_AF=0.1293;EUR_AF=0.507;SAS_AF=0.4264;AA=A|||;VT=SNP
4	1052078	rs2290410	A	T	100	PASS	AC=3811;AF=0.760982;AN=5008;NS=2504;DP=15864;EAS_AF=0.5843;AMR_AF=0.6455;AFR_AF=0.9713;EUR_AF=0.7555;SAS_AF=0.7464;AA=T|||;VT=SNP
4	1052100	rs57186616	G	A	100	PASS	AC=701;AF=0.139976;AN=5008;NS=2504;DP=15345;EAS_AF=0.119;AMR_AF=0.1398;AFR_AF=0.1672;EUR_AF=0.1471;SAS_AF=0.1176;AA=G|||;VT=SNP
4	1052125	rs11724371	T	C	100	PASS	AC=3912;AF=0.78115;AN=5008;NS=2504;DP=14745;EAS_AF=0.6736;AMR_AF=0.6513;AFR_AF=0.9705;EUR_AF=0.7614;SAS_AF=0.7485;AA=t|||;VT=SNP
4	1052166	rs2248083	A	C	100	PASS	AC=3890;AF=0.776757;AN=5008;NS=2504;DP=15659;EAS_AF=0.6696;AMR_AF=0.647;AFR_AF=0.9629;EUR_AF=0.7565;SAS_AF=0.7485;AA=C|||;VT=SNP
4	1052206	rs2045069	T	C	100	PASS	AC=3877;AF=0.774161;AN=5008;NS=2504;DP=16845;EAS_AF=0.6508;AMR_AF=0.6484;AFR_AF=0.9667;EUR_AF=0.7565;SAS_AF=0.7485;AA=C|||;VT=SNP
4	1052212	rs2045068	G	A	100	PASS	AC=3878;AF=0.774361;AN=5008;NS=2504;DP=16843;EAS_AF=0.6508;AMR_AF=0.6499;AFR_AF=0.9667;EUR_AF=0.7565;SAS_AF=0.7485;AA=G|||;VT=SNP
4	1052230	rs77924371	C	T	100	PASS	AC=259;AF=0.0517173;AN=5008;NS=2504;DP=17106;EAS_AF=0.1498;AMR_AF=0.0216;AFR_AF=0.0106;EUR_AF=0.008;SAS_AF=0.0726;AA=c|||;VT=SNP
4	1052355	rs2045067	C	T	100	PASS	AC=3874;AF=0.773562;AN=5008;NS=2504;DP=17365;EAS_AF=0.6468;AMR_AF=0.6499;AFR_AF=0.9652;EUR_AF=0.7575;SAS_AF=0.7495;AA=C|||;VT=SNP
4	1052401	rs2045066	C	T	100	PASS	AC=3820;AF=0.76278;AN=5008;NS=2504;DP=19703;EAS_AF=0.6478;AMR_AF=0.647;AFR_AF=0.9244;EUR_AF=0.7575;SAS_AF=0.7505;AA=C|||;VT=SNP
4	1052488	rs2045065	A	G	100	PASS	AC=3889;AF=0.776558;AN=5008;NS=2504;DP=18730;EAS_AF=0.6577;AMR_AF=0.6499;AFR_AF=0.966;EUR_AF=0.7575;SAS_AF=0.7526;AA=a|||;VT=SNP
4	1052857	rs6852850	C	G	100	PASS	AC=3876;AF=0.773962;AN=5008;NS=2504;DP=18851;EAS_AF=0.6478;AMR_AF=0.6499;AFR_AF=0.966;EUR_AF=0.7565;SAS_AF=0.7505;AA=G|||;VT=SNP
4	1053172	rs6839931	T	C	100	PASS	AC=3876;AF=0.773962;AN=5008;NS=2504;DP=21110;EAS_AF=0.6488;AMR_AF=0.6499;AFR_AF=0.966;EUR_AF=0.7565;SAS_AF=0.7495;AA=T|||;VT=SNP
4	1053353	rs6858612	C	T	100	PASS	AC=3789;AF=0.756589;AN=5008;NS=2504;DP=17509;EAS_AF=0.6478;AMR_AF=0.6412;AFR_AF=0.9047;EUR_AF=0.7565;SAS_AF=0.7505;AA=C|||;VT=SNP
4	1053580	rs11247971	A	G	100	PASS	AC=3878;AF=0.774361;AN=5008;NS=2504;DP=19745;EAS_AF=0.6488;AMR_AF=0.6499;AFR_AF=0.966;EUR_AF=0.7565;SAS_AF=0.7515;AA=A|||;VT=SNP
4	1053586	rs10084849	T	C	100	PASS	AC=3878;AF=0.774361;AN=5008;NS=2504;DP=19329;EAS_AF=0.6488;AMR_AF=0.6499;AFR_AF=0.966;EUR_AF=0.7565;SAS_AF=0.7515;AA=T|||;VT=SNP
4	1053654	rs10084887	G	A	100	PASS	AC=3877;AF=0.774161;AN=5008;NS=2504;DP=16769;EAS_AF=0.6488;AMR_AF=0.6499;AFR_AF=0.966;EUR_AF=0.7565;SAS_AF=0.7505;AA=G|||;VT=SNP
4	1053814	rs10084888	G	T	100	PASS	AC=3880;AF=0.77476;AN=5008;NS=2504;DP=15946;EAS_AF=0.6518;AMR_AF=0.6499;AFR_AF=0.966;EUR_AF=0.7565;SAS_AF=0.7505;AA=T|||;VT=SNP
4	1053815	rs10084889	G	A	100	PASS	AC=3880;AF=0.77476;AN=5008;NS=2504;DP=16043;EAS_AF=0.6518;AMR_AF=0.6499;AFR_AF=0.966;EUR_AF=0.7565;SAS_AF=0.7505;AA=A|||;VT=SNP
4	1053934	rs10084890	G	C	100	PASS	AC=3786;AF=0.75599;AN=5008;NS=2504;DP=17016;EAS_AF=0.6478;AMR_AF=0.6412;AFR_AF=0.9039;EUR_AF=0.7555;SAS_AF=0.7495;AA=G|||;VT=SNP
4	1054159	rs12645644	G	A	100	PASS	AC=3787;AF=0.75619;AN=5008;NS=2504;DP=15768;EAS_AF=0.6478;AMR_AF=0.6412;AFR_AF=0.9039;EUR_AF=0.7565;SAS_AF=0.7495;AA=G|||;VT=SNP
4	1054177	rs13134921	A	G	100	PASS	AC=3885;AF=0.775759;AN=5008;NS=2504;DP=15290;EAS_AF=0.6498;AMR_AF=0.6513;AFR_AF=0.9667;EUR_AF=0.7584;SAS_AF=0.7536;AA=G|||;VT=SNP
4	1054182	rs13106586	G	A	100	PASS	AC=3885;AF=0.775759;AN=5008;NS=2504;DP=15225;EAS_AF=0.6498;AMR_AF=0.6513;AFR_AF=0.9667;EUR_AF=0.7584;SAS_AF=0.7536;AA=g|||;VT=SNP
4	1054218	rs13108207	C	T	100	PASS	AC=3797;AF=0.758187;AN=5008;NS=2504;DP=15597;EAS_AF=0.6478;AMR_AF=0.6427;AFR_AF=0.9085;EUR_AF=0.7575;SAS_AF=0.7515;AA=C|||;VT=SNP
4	1054235	rs13140341	T	C	100	PASS	AC=3883;AF=0.775359;AN=5008;NS=2504;DP=15632;EAS_AF=0.6488;AMR_AF=0.6513;AFR_AF=0.966;EUR_AF=0.7584;SAS_AF=0.7536;AA=C|||;VT=SNP
4	1054256	rs13108222	C	A	100	PASS	AC=3880;AF=0.77476;AN=5008;NS=2504;DP=15459;EAS_AF=0.6488;AMR_AF=0.6499;AFR_AF=0.966;EUR_AF=0.7584;SAS_AF=0.7515;AA=A|||;VT=SNP
4	1054364	rs13135215	A	G	100	PASS	AC=3883;AF=0.775359;AN=5008;NS=2504;DP=20756;EAS_AF=0.6518;AMR_AF=0.6527;AFR_AF=0.966;EUR_AF=0.7565;SAS_AF=0.7515;AA=A|||;VT=SNP
4	1054379	rs13107058	G	A	100	PASS	AC=3881;AF=0.77496;AN=5008;NS=2504;DP=21873;EAS_AF=0.6498;AMR_AF=0.6527;AFR_AF=0.966;EUR_AF=0.7565;SAS_AF=0.7515;AA=G|||;VT=SNP
4	1054561	rs28498761	G	A	100	PASS	AC=562;AF=0.11222;AN=5008;NS=2504;DP=17553;EAS_AF=0.1786;AMR_AF=0.0951;AFR_AF=0.0741;EUR_AF=0.1004;SAS_AF=0.1196;AA=G|||;VT=SNP
4	1054619	rs4690215	G	C	100	PASS	AC=3877;AF=0.774161;AN=5008;NS=2504;DP=13420;EAS_AF=0.6488;AMR_AF=0.6499;AFR_AF=0.966;EUR_AF=0.7565;SAS_AF=0.7505;AA=G|||;VT=SNP
4	1054636	rs4690214	T	C	100	PASS	AC=3877;AF=0.774161;AN=5008;NS=2504;DP=12966;EAS_AF=0.6488;AMR_AF=0.6499;AFR_AF=0.966;EUR_AF=0.7565;SAS_AF=0.7505;AA=C|||;VT=SNP
4	1054868	rs4690213	C	T	100	PASS	AC=3790;AF=0.756789;AN=5008;NS=2504;DP=20443;EAS_AF=0.6488;AMR_AF=0.6412;AFR_AF=0.9047;EUR_AF=0.7565;SAS_AF=0.7505;AA=C|||;VT=SNP
4	1054898	rs4690212	T	C	100	PASS	AC=3877;AF=0.774161;AN=5008;NS=2504;DP=20166;EAS_AF=0.6488;AMR_AF=0.6499;AFR_AF=0.966;EUR_AF=0.7565;SAS_AF=0.7505;AA=T|||;VT=SNP
4	1055115	rs28562028	G	A	100	PASS	AC=3875;AF=0.773762;AN=5008;NS=2504;DP=16193;EAS_AF=0.6488;AMR_AF=0.6499;AFR_AF=0.9652;EUR_AF=0.7555;SAS_AF=0.7505;AA=A|||;VT=SNP
4	1055606	rs6822863	G	A	100	PASS	AC=3791;AF=0.756989;AN=5008;NS=2504;DP=19470;EAS_AF=0.6488;AMR_AF=0.6412;AFR_AF=0.9047;EUR_AF=0.7565;SAS_AF=0.7515;AA=G|||;VT=SNP
4	1055768	rs6854793	T	C	100	PASS	AC=3790;AF=0.756789;AN=5008;NS=2504;DP=19319;EAS_AF=0.6488;AMR_AF=0.6412;AFR_AF=0.9047;EUR_AF=0.7565;SAS_AF=0.7505;AA=T|||;VT=SNP
4	1056199	rs10902752	C	T	100	PASS	AC=3877;AF=0.774161;AN=5008;NS=2504;DP=20278;EAS_AF=0.6488;AMR_AF=0.6499;AFR_AF=0.966;EUR_AF=0.7565;SAS_AF=0.7505;AA=C|||;VT=SNP
4	1056223	rs10902753	G	A	100	PASS	AC=3790;AF=0.756789;AN=5008;NS=2504;DP=19440;EAS_AF=0.6488;AMR_AF=0.6412;AFR_AF=0.9047;EUR_AF=0.7565;SAS_AF=0.7505;AA=G|||;VT=SNP
4	1056569	rs7673898	C	A	100	PASS	AC=3876;AF=0.773962;AN=5008;NS=2504;DP=17446;EAS_AF=0.6478;AMR_AF=0.6499;AFR_AF=0.966;EUR_AF=0.7565;SAS_AF=0.7505;AA=A|||;VT=SNP
4	1056827	rs6599276	T	C	100	PASS	AC=3876;AF=0.773962;AN=5008;NS=2504;DP=17972;EAS_AF=0.6488;AMR_AF=0.6484;AFR_AF=0.966;EUR_AF=0.7565;SAS_AF=0.7505;AA=T|||;VT=SNP
4	1057265	rs62294713	G	T	100	PASS	AC=490;AF=0.0978435;AN=5008;NS=2504;DP=16304;EAS_AF=0.1508;AMR_AF=0.0821;AFR_AF=0.1051;EUR_AF=0.0577;SAS_AF=0.0859;AA=G|||;VT=SNP
4	1057328	rs4690347	A	G	100	PASS	AC=3878;AF=0.774361;AN=5008;NS=2504;DP=15758;EAS_AF=0.6498;AMR_AF=0.6499;AFR_AF=0.966;EUR_AF=0.7565;SAS_AF=0.7505;AA=A|||;VT=SNP
4	1057357	rs4690346	T	C	100	PASS	AC=3878;AF=0.774361;AN=5008;NS=2504;DP=15256;EAS_AF=0.6498;AMR_AF=0.6499;AFR_AF=0.966;EUR_AF=0.7565;SAS_AF=0.7505;AA=C|||;VT=SNP
4	1057379	rs4690345	G	C	100	PASS	AC=3878;AF=0.774361;AN=5008;NS=2504;DP=15982;EAS_AF=0.6498;AMR_AF=0.6499;AFR_AF=0.966;EUR_AF=0.7565;SAS_AF=0.7505;AA=C|||;VT=SNP
4	1057459	rs4690344	G	A	100	PASS	AC=3878;AF=0.774361;AN=5008;NS=2504;DP=14563;EAS_AF=0.6498;AMR_AF=0.6499;AFR_AF=0.966;EUR_AF=0.7565;SAS_AF=0.7505;AA=G|||;VT=SNP
4	1057576	rs4690343	T	C	100	PASS	AC=3855;AF=0.769768;AN=5008;NS=2504;DP=16375;EAS_AF=0.6478;AMR_AF=0.6499;AFR_AF=0.9501;EUR_AF=0.7565;SAS_AF=0.7505;AA=C|||;VT=SNP
4	1057679	rs6814833	A	C	100	PASS	AC=3875;AF=0.773762;AN=5008;NS=2504;DP=15006;EAS_AF=0.6478;AMR_AF=0.6499;AFR_AF=0.9644;EUR_AF=0.7565;SAS_AF=0.7515;AA=C|||;VT=SNP
4	1057773	rs11731289	T	G	100	PASS	AC=3877;AF=0.774161;AN=5008;NS=2504;DP=17698;EAS_AF=0.6488;AMR_AF=0.6499;AFR_AF=0.966;EUR_AF=0.7565;SAS_AF=0.7505;AA=T|||;VT=SNP
4	1057916	rs11731320	T	A	100	PASS	AC=3878;AF=0.774361;AN=5008;NS=2504;DP=19077;EAS_AF=0.6498;AMR_AF=0.6499;AFR_AF=0.966;EUR_AF=0.7565;SAS_AF=0.7505;AA=A|||;VT=SNP
4	1058276	rs12233733	C	T	100	PASS	AC=1328;AF=0.265176;AN=5008;NS=2504;DP=19241;EAS_AF=0.1786;AMR_AF=0.1816;AFR_AF=0.4773;EUR_AF=0.2078;SAS_AF=0.1861;AA=C|||;VT=SNP
4	1058358	rs13137782	C	T	100	PASS	AC=2285;AF=0.45627;AN=5008;NS=2504;DP=19473;EAS_AF=0.4643;AMR_AF=0.4885;AFR_AF=0.2549;EUR_AF=0.6243;SAS_AF=0.5245;AA=C|||;VT=SNP
4	1058478	rs7669399	T	G	100	PASS	AC=3791;AF=0.756989;AN=5008;NS=2504;DP=22091;EAS_AF=0.6488;AMR_AF=0.6427;AFR_AF=0.9047;EUR_AF=0.7565;SAS_AF=0.7505;AA=T|||;VT=SNP
4	1058501	rs7685541	G	A	100	PASS	AC=3878;AF=0.774361;AN=5008;NS=2504;DP=22628;EAS_AF=0.6488;AMR_AF=0.6513;AFR_AF=0.966;EUR_AF=0.7565;SAS_AF=0.7505;AA=A|||;VT=SNP
4	1058659	rs7669622	T	C	100	PASS	AC=3878;AF=0.774361;AN=5008;NS=2504;DP=22831;EAS_AF=0.6488;AMR_AF=0.6513;AFR_AF=0.966;EUR_AF=0.7565;SAS_AF=0.7505;AA=C|||;VT=SNP
4	1058798	rs6599278	C	T	100	PASS	AC=3878;AF=0.774361;AN=5008;NS=2504;DP=23235;EAS_AF=0.6488;AMR_AF=0.6513;AFR_AF=0.966;EUR_AF=0.7565;SAS_AF=0.7505;AA=T|||;VT=SNP
4	1058833	rs6599279	G	A	100	PASS	AC=3789;AF=0.756589;AN=5008;NS=2504;DP=22734;EAS_AF=0.6488;AMR_AF=0.6427;AFR_AF=0.9032;EUR_AF=0.7565;SAS_AF=0.7505;AA=G|||;VT=SNP
4	1059202	rs6827357	A	C	100	PASS	AC=3796;AF=0.757987;AN=5008;NS=2504;DP=20487;EAS_AF=0.6498;AMR_AF=0.6427;AFR_AF=0.9077;EUR_AF=0.7575;SAS_AF=0.7495;AA=C|||;VT=SNP
4	1059664	rs10031302	G	A	100	PASS	AC=3784;AF=0.755591;AN=5008;NS=2504;DP=19582;EAS_AF=0.6488;AMR_AF=0.6369;AFR_AF=0.9032;EUR_AF=0.7555;SAS_AF=0.7505;AA=G|||;VT=SNP
4	1059809	rs6850784	G	A	100	PASS	AC=3790;AF=0.756789;AN=5008;NS=2504;DP=17895;EAS_AF=0.6488;AMR_AF=0.6427;AFR_AF=0.9032;EUR_AF=0.7565;SAS_AF=0.7515;AA=G|||;VT=SNP
4	1059842	rs56019586	C	G	100	PASS	AC=3879;AF=0.774561;AN=5008;NS=2504;DP=14432;EAS_AF=0.6488;AMR_AF=0.6513;AFR_AF=0.966;EUR_AF=0.7565;SAS_AF=0.7515;AA=G|||;VT=SNP
4	1059944	rs6852558	C	T	100	PASS	AC=3789;AF=0.756589;AN=5008;NS=2504;DP=16656;EAS_AF=0.6488;AMR_AF=0.6427;AFR_AF=0.9032;EUR_AF=0.7565;SAS_AF=0.7505;AA=C|||;VT=SNP
4	1060159	rs6852968	C	T	100	PASS	AC=3789;AF=0.756589;AN=5008;NS=2504;DP=18581;EAS_AF=0.6488;AMR_AF=0.6427;AFR_AF=0.9032;EUR_AF=0.7565;SAS_AF=0.7505;AA=C|||;VT=SNP
4	1060360	rs6821725	C	G	100	PASS	AC=3789;AF=0.756589;AN=5008;NS=2504;DP=17944;EAS_AF=0.6488;AMR_AF=0.6427;AFR_AF=0.9032;EUR_AF=0.7565;SAS_AF=0.7505;AA=C|||;VT=SNP
4	1060550	rs11247972	A	G	100	PASS	AC=3789;AF=0.756589;AN=5008;NS=2504;DP=17580;EAS_AF=0.6488;AMR_AF=0.6427;AFR_AF=0.9032;EUR_AF=0.7565;SAS_AF=0.7505;AA=A|||;VT=SNP
4	1060747	rs10017931	G	A	100	PASS	AC=3634;AF=0.725639;AN=5008;NS=2504;DP=16465;EAS_AF=0.6488;AMR_AF=0.6455;AFR_AF=0.7844;EUR_AF=0.7565;SAS_AF=0.7505;AA=A|||;VT=SNP
4	1060984	rs10007978	A	T	100	PASS	AC=3789;AF=0.756589;AN=5008;NS=2504;DP=15957;EAS_AF=0.6488;AMR_AF=0.6427;AFR_AF=0.9032;EUR_AF=0.7565;SAS_AF=0.7505;AA=A|||;VT=SNP
4	1062588	rs935969	A	G	100	PASS	AC=3798;AF=0.758387;AN=5008;NS=2504;DP=21383;EAS_AF=0.6498;AMR_AF=0.6427;AFR_AF=0.9085;EUR_AF=0.7565;SAS_AF=0.7515;AA=A|||;VT=SNP
4	1063187	rs935968	G	T	100	PASS	AC=3592;AF=0.717252;AN=5008;NS=2504;DP=19904;EAS_AF=0.6498;AMR_AF=0.6383;AFR_AF=0.7549;EUR_AF=0.7575;SAS_AF=0.7505;AA=G|||;VT=SNP
4	1063818	rs6599280	A	G	100	PASS	AC=3884;AF=0.775559;AN=5008;NS=2504;DP=21830;EAS_AF=0.6528;AMR_AF=0.6513;AFR_AF=0.9644;EUR_AF=0.7594;SAS_AF=0.7515;AA=a|||;VT=SNP
4	1065071	rs6827206	A	T	100	PASS	AC=3887;AF=0.776158;AN=5008;NS=2504;DP=11102;EAS_AF=0.6498;AMR_AF=0.6513;AFR_AF=0.972;EUR_AF=0.7565;SAS_AF=0.7505;AA=a|||;VT=SNP
4	1066769	rs17728127	C	T	100	PASS	AC=61;AF=0.0121805;AN=5008;NS=2504;DP=18633;EAS_AF=0.0367;AMR_AF=0.0029;AFR_AF=0;EUR_AF=0.0109;SAS_AF=0.0112;AA=C|||;VT=SNP;EX_TARGET
4	1067249	rs2290409	T	C	100	PASS	AC=2626;AF=0.524361;AN=5008;NS=2504;DP=20458;EAS_AF=0.6438;AMR_AF=0.5346;AFR_AF=0.2648;EUR_AF=0.6471;SAS_AF=0.6186;AA=T|||;VT=SNP
4	1067267	rs2290408	G	T	100	PASS	AC=3887;AF=0.776158;AN=5008;NS=2504;DP=20777;EAS_AF=0.6498;AMR_AF=0.6513;AFR_AF=0.972;EUR_AF=0.7565;SAS_AF=0.7505;AA=T|||;VT=SNP
4	1067638	rs6852155	T	G	100	PASS	AC=3855;AF=0.769768;AN=5008;NS=2504;DP=18069;EAS_AF=0.6339;AMR_AF=0.647;AFR_AF=0.9637;EUR_AF=0.7545;SAS_AF=0.7505;AA=G|||;VT=SNP
4	1068778	rs2014318	A	G	100	PASS	AC=3877;AF=0.774161;AN=5008;NS=2504;DP=22381;EAS_AF=0.6498;AMR_AF=0.6513;AFR_AF=0.9644;EUR_AF=0.7565;SAS_AF=0.7505;AA=G|||;VT=SNP
4	1068819	rs1010342	G	A	100	PASS	AC=3795;AF=0.757788;AN=5008;NS=2504;DP=22045;EAS_AF=0.6498;AMR_AF=0.6427;AFR_AF=0.9077;EUR_AF=0.7555;SAS_AF=0.7505;AA=G|||;VT=SNP
4	1069851	rs6812586	A	G	100	PASS	AC=3876;AF=0.773962;AN=5008;NS=2504;DP=23055;EAS_AF=0.6498;AMR_AF=0.6513;AFR_AF=0.9644;EUR_AF=0.7575;SAS_AF=0.7485;AA=A|||;VT=SNP
4	1069866	rs6812596	A	G	100	PASS	AC=3878;AF=0.774361;AN=5008;NS=2504;DP=22021;EAS_AF=0.6498;AMR_AF=0.6513;AFR_AF=0.9644;EUR_AF=0.7575;SAS_AF=0.7505;AA=G|||;VT=SNP
4	1069973	rs6836350	C	T	100	PASS	AC=3794;AF=0.757588;AN=5008;NS=2504;DP=17650;EAS_AF=0.6498;AMR_AF=0.6427;AFR_AF=0.9085;EUR_AF=0.7555;SAS_AF=0.7485;AA=C|||;VT=SNP
4	1070140	rs6835141	G	T	100	PASS	AC=3793;AF=0.757388;AN=5008;NS=2504;DP=18652;EAS_AF=0.6498;AMR_AF=0.6427;AFR_AF=0.9077;EUR_AF=0.7555;SAS_AF=0.7485;AA=G|||;VT=SNP
4	1070852	rs11938124	C	T	100	PASS	AC=3726;AF=0.74401;AN=5008;NS=2504;DP=17471;EAS_AF=0.5833;AMR_AF=0.6427;AFR_AF=0.9085;EUR_AF=0.7555;SAS_AF=0.7474;AA=C|||;VT=SNP
4	1071067	rs6837145	T	C	100	PASS	AC=3804;AF=0.759585;AN=5008;NS=2504;DP=19899;EAS_AF=0.6478;AMR_AF=0.6441;AFR_AF=0.916;EUR_AF=0.7565;SAS_AF=0.7485;AA=T|||;VT=SNP
4	1071907	rs1466216	A	G	100	PASS	AC=1641;AF=0.327676;AN=5008;NS=2504;DP=18816;EAS_AF=0.3135;AMR_AF=0.366;AFR_AF=0.1135;EUR_AF=0.4881;SAS_AF=0.4397;AA=A|||;VT=SNP
4	1072220	rs1466215	C	T	100	PASS	AC=2622;AF=0.523562;AN=5008;NS=2504;DP=17492;EAS_AF=0.6429;AMR_AF=0.5346;AFR_AF=0.2632;EUR_AF=0.6471;SAS_AF=0.6176;AA=C|||;VT=SNP
4	1072485	rs11940546	C	T	100	PASS	AC=2623;AF=0.523762;AN=5008;NS=2504;DP=23334;EAS_AF=0.6429;AMR_AF=0.5346;AFR_AF=0.2632;EUR_AF=0.6471;SAS_AF=0.6186;AA=C|||;VT=SNP
4	1073760	rs1466214	C	T	100	PASS	AC=2989;AF=0.596845;AN=5008;NS=2504;DP=18580;EAS_AF=0.6488;AMR_AF=0.549;AFR_AF=0.4871;EUR_AF=0.6471;SAS_AF=0.6738;AA=C|||;VT=SNP
4	1074009	rs11732520	C	T	100	PASS	AC=2988;AF=0.596645;AN=5008;NS=2504;DP=19107;EAS_AF=0.6488;AMR_AF=0.549;AFR_AF=0.4864;EUR_AF=0.6471;SAS_AF=0.6738;AA=C|||;VT=SNP
4	1074412	rs2100411	T	C	100	PASS	AC=3875;AF=0.773762;AN=5008;NS=2504;DP=18244;EAS_AF=0.6488;AMR_AF=0.6513;AFR_AF=0.9637;EUR_AF=0.7565;SAS_AF=0.7505;AA=C|||;VT=SNP
4	1075271	rs2290407	C	T	100	PASS	AC=838;AF=0.167332;AN=5008;NS=2504;DP=18451;EAS_AF=0.3284;AMR_AF=0.1167;AFR_AF=0.1006;EUR_AF=0.1064;SAS_AF=0.1902;AA=C|||;VT=SNP;EX_TARGET
4	1075771	rs1453605	C	T	100	PASS	AC=2577;AF=0.514577;AN=5008;NS=2504;DP=19910;EAS_AF=0.6429;AMR_AF=0.5245;AFR_AF=0.2375;EUR_AF=0.6431;SAS_AF=0.6176;AA=C|||;VT=SNP
4	1075940	rs7660779	A	G	100	PASS	AC=3876;AF=0.773962;AN=5008;NS=2504;DP=23308;EAS_AF=0.6498;AMR_AF=0.6527;AFR_AF=0.9629;EUR_AF=0.7565;SAS_AF=0.7505;AA=G|||;VT=SNP
4	1077542	rs641987	C	T	100	PASS	AC=3874;AF=0.773562;AN=5008;NS=2504;DP=17197;EAS_AF=0.6498;AMR_AF=0.6513;AFR_AF=0.9637;EUR_AF=0.7565;SAS_AF=0.7485;AA=c|||;VT=SNP
4	1077575	rs4690209	G	A	100	PASS	AC=2654;AF=0.529952;AN=5008;NS=2504;DP=16028;EAS_AF=0.6438;AMR_AF=0.5403;AFR_AF=0.2859;EUR_AF=0.6461;SAS_AF=0.6155;AA=g|||;VT=SNP
4	1078124	rs13147452	G	A	100	PASS	AC=1619;AF=0.323283;AN=5008;NS=2504;DP=22511;EAS_AF=0.3135;AMR_AF=0.366;AFR_AF=0.1135;EUR_AF=0.4851;SAS_AF=0.4202;AA=G|||;VT=SNP
4	1078172	rs28717061	G	A	100	PASS	AC=776;AF=0.154952;AN=5008;NS=2504;DP=20861;EAS_AF=0.3294;AMR_AF=0.1095;AFR_AF=0.0567;EUR_AF=0.1064;SAS_AF=0.1902;AA=G|||;VT=SNP
4	1078187	rs1670533	G	A	100	PASS	AC=3873;AF=0.773363;AN=5008;NS=2504;DP=20102;EAS_AF=0.6488;AMR_AF=0.6513;AFR_AF=0.9637;EUR_AF=0.7565;SAS_AF=0.7485;AA=A|||;VT=SNP
4	1078596	rs17164229	C	T	100	PASS	AC=838;AF=0.167332;AN=5008;NS=2504;DP=19488;EAS_AF=0.3294;AMR_AF=0.1138;AFR_AF=0.0998;EUR_AF=0.1054;SAS_AF=0.1933;AA=C|||;VT=SNP
4	1080083	rs610218	C	G	100	PASS	AC=3890;AF=0.776757;AN=5008;NS=2504;DP=13825;EAS_AF=0.6508;AMR_AF=0.6513;AFR_AF=0.9728;EUR_AF=0.7575;SAS_AF=0.7505;AA=g|||;VT=SNP
4	1080391	rs585735	G	C	100	PASS	AC=3873;AF=0.773363;AN=5008;NS=2504;DP=4699;EAS_AF=0.6508;AMR_AF=0.6527;AFR_AF=0.9599;EUR_AF=0.7565;SAS_AF=0.7505;AA=c|||;VT=SNP
4	1082707	rs688785	G	C	100	PASS	AC=3887;AF=0.776158;AN=5008;NS=2504;DP=20001;EAS_AF=0.6488;AMR_AF=0.6513;AFR_AF=0.9735;EUR_AF=0.7565;SAS_AF=0.7495;AA=C|||;VT=SNP
4	1082829	rs688008	T	C	100	PASS	AC=3886;AF=0.775958;AN=5008;NS=2504;DP=18068;EAS_AF=0.6488;AMR_AF=0.6513;AFR_AF=0.9735;EUR_AF=0.7565;SAS_AF=0.7485;AA=c|||;VT=SNP
4	1082887	rs13146371	C	T	100	PASS	AC=2999;AF=0.598842;AN=5008;NS=2504;DP=19444;EAS_AF=0.6488;AMR_AF=0.549;AFR_AF=0.4955;EUR_AF=0.6461;SAS_AF=0.6738;AA=c|||;VT=SNP
4	1082999	rs62294748	G	A	100	PASS	AC=2621;AF=0.523363;AN=5008;NS=2504;DP=18941;EAS_AF=0.6429;AMR_AF=0.536;AFR_AF=0.264;EUR_AF=0.6461;SAS_AF=0.6155;AA=G|||;VT=SNP
4	1083112	rs676561	C	T	100	PASS	AC=3886;AF=0.775958;AN=5008;NS=2504;DP=19259;EAS_AF=0.6488;AMR_AF=0.6513;AFR_AF=0.9735;EUR_AF=0.7565;SAS_AF=0.7485;AA=T|||;VT=SNP
4	1083307	rs79053889	G	A	100	PASS	AC=776;AF=0.154952;AN=5008;NS=2504;DP=20961;EAS_AF=0.3294;AMR_AF=0.1095;AFR_AF=0.0567;EUR_AF=0.1064;SAS_AF=0.1902;AA=g|||;VT=SNP
4	1084061	rs17164235	C	T	100	PASS	AC=840;AF=0.167732;AN=5008;NS=2504;DP=15454;EAS_AF=0.3294;AMR_AF=0.1182;AFR_AF=0.0998;EUR_AF=0.1064;SAS_AF=0.1912;AA=c|||;VT=SNP
4	1084137	rs652063	T	C	100	PASS	AC=3888;AF=0.776358;AN=5008;NS=2504;DP=18058;EAS_AF=0.6508;AMR_AF=0.6513;AFR_AF=0.9735;EUR_AF=0.7565;SAS_AF=0.7485;AA=c|||;VT=SNP
4	1085826	rs643484	A	G	100	PASS	AC=3889;AF=0.776558;AN=5008;NS=2504;DP=18818;EAS_AF=0.6518;AMR_AF=0.6513;AFR_AF=0.9735;EUR_AF=0.7565;SAS_AF=0.7485;AA=G|||;VT=SNP
4	1086247	rs28620427	T	G	100	PASS	AC=2613;AF=0.521765;AN=5008;NS=2504;DP=14702;EAS_AF=0.6429;AMR_AF=0.5331;AFR_AF=0.264;EUR_AF=0.6461;SAS_AF=0.6094;AA=T|||;VT=SNP
4	1086763	rs629261	A	C	100	PASS	AC=3885;AF=0.775759;AN=5008;NS=2504;DP=15531;EAS_AF=0.6478;AMR_AF=0.6513;AFR_AF=0.9735;EUR_AF=0.7565;SAS_AF=0.7485;AA=C|||;VT=SNP
4	1086764	rs629260	A	G	100	PASS	AC=3885;AF=0.775759;AN=5008;NS=2504;DP=15434;EAS_AF=0.6478;AMR_AF=0.6513;AFR_AF=0.9735;EUR_AF=0.7565;SAS_AF=0.7485;AA=G|||;VT=SNP
4	1086871	rs11939380	T	C	100	PASS	AC=2746;AF=0.548323;AN=5008;NS=2504;DP=17121;EAS_AF=0.6488;AMR_AF=0.5418;AFR_AF=0.3079;EUR_AF=0.6461;SAS_AF=0.6738;AA=T|||;VT=SNP
4	1087265	rs1670534	T	C	100	PASS	AC=3885;AF=0.775759;AN=5008;NS=2504;DP=16646;EAS_AF=0.6488;AMR_AF=0.6513;AFR_AF=0.9728;EUR_AF=0.7565;SAS_AF=0.7485;AA=C|||;VT=SNP
4	1087487	rs60035268	G	A	100	PASS	AC=261;AF=0.0521166;AN=5008;NS=2504;DP=20849;EAS_AF=0.003;AMR_AF=0.0735;AFR_AF=0.0068;EUR_AF=0.165;SAS_AF=0.0327;AA=G|||;VT=SNP
4	1087901	rs13106356	A	G	100	PASS	AC=1616;AF=0.322684;AN=5008;NS=2504;DP=18203;EAS_AF=0.3145;AMR_AF=0.366;AFR_AF=0.1142;EUR_AF=0.4851;SAS_AF=0.4151;AA=A|||;VT=SNP
4	1088843	rs62294752	G	C	100	PASS	AC=103;AF=0.0205671;AN=5008;NS=2504;DP=22559;EAS_AF=0.0645;AMR_AF=0.0014;AFR_AF=0.0038;EUR_AF=0.0169;SAS_AF=0.0153;AA=G|||;VT=SNP
4	1088871	rs78045754	C	T	100	PASS	AC=268;AF=0.0535144;AN=5008;NS=2504;DP=21311;EAS_AF=0.1508;AMR_AF=0.0245;AFR_AF=0.0091;EUR_AF=0.008;SAS_AF=0.0808;AA=C|||;VT=SNP
4	1090625	rs4045481	G	A	100	PASS	AC=2738;AF=0.546725;AN=5008;NS=2504;DP=25036;EAS_AF=0.6498;AMR_AF=0.5432;AFR_AF=0.2988;EUR_AF=0.6481;SAS_AF=0.6738;AA=G|||;VT=SNP;EX_TARGET
4	1091062	rs651017	A	G	100	PASS	AC=3618;AF=0.722444;AN=5008;NS=2504;DP=22580;EAS_AF=0.6498;AMR_AF=0.6455;AFR_AF=0.7746;EUR_AF=0.7565;SAS_AF=0.7464;AA=G|||;VT=SNP
4	1092019	rs12647929	G	T	100	PASS	AC=2736;AF=0.546326;AN=5008;NS=2504;DP=20007;EAS_AF=0.6498;AMR_AF=0.5432;AFR_AF=0.2988;EUR_AF=0.6461;SAS_AF=0.6738;AA=G|||;VT=SNP
4	1092405	rs633556	A	G	100	PASS	AC=3632;AF=0.72524;AN=5008;NS=2504;DP=19139;EAS_AF=0.6498;AMR_AF=0.6441;AFR_AF=0.7761;EUR_AF=0.7565;SAS_AF=0.7597;AA=G|||;VT=SNP
4	1094151	rs604597	G	A	100	PASS	AC=1124;AF=0.224441;AN=5008;NS=2504;DP=17355;EAS_AF=0.3532;AMR_AF=0.3473;AFR_AF=0.0356;EUR_AF=0.2435;SAS_AF=0.2403;AA=G|||;VT=SNP
4	1094314	rs11247973	G	A	100	PASS	AC=2747;AF=0.548522;AN=5008;NS=2504;DP=16508;EAS_AF=0.6468;AMR_AF=0.5418;AFR_AF=0.3018;EUR_AF=0.6461;SAS_AF=0.6851;AA=G|||;VT=SNP
4	1094670	rs55741287	T	C	100	PASS	AC=2995;AF=0.598043;AN=5008;NS=2504;DP=18335;EAS_AF=0.6468;AMR_AF=0.549;AFR_AF=0.4856;EUR_AF=0.6461;SAS_AF=0.6851;AA=T|||;VT=SNP
4	1094745	rs73188348	C	T	100	PASS	AC=66;AF=0.0131789;AN=5008;NS=2504;DP=17867;EAS_AF=0.002;AMR_AF=0.0216;AFR_AF=0.0023;EUR_AF=0.0417;SAS_AF=0.0041;AA=C|||;VT=SNP
4	1095079	rs3796620	A	G	100	PASS	AC=1135;AF=0.226637;AN=5008;NS=2504;DP=16720;EAS_AF=0.3532;AMR_AF=0.3473;AFR_AF=0.0356;EUR_AF=0.2435;SAS_AF=0.2515;AA=A|||;VT=SNP
4	1095281	rs3796619	A	G	100	PASS	AC=2617;AF=0.522564;AN=5008;NS=2504;DP=17493;EAS_AF=0.6409;AMR_AF=0.5346;AFR_AF=0.2678;EUR_AF=0.6461;SAS_AF=0.6094;AA=A|||;VT=SNP
4	1095410	rs4974601	G	A	100	PASS	AC=2616;AF=0.522364;AN=5008;NS=2504;DP=19046;EAS_AF=0.6409;AMR_AF=0.5346;AFR_AF=0.267;EUR_AF=0.6461;SAS_AF=0.6094;AA=G|||;VT=SNP
4	1095920	rs6857085	C	A	100	PASS	AC=1113;AF=0.222244;AN=5008;NS=2504;DP=19030;EAS_AF=0.3532;AMR_AF=0.3473;AFR_AF=0.0272;EUR_AF=0.2435;SAS_AF=0.2403;AA=C|||;VT=SNP
4	1097676	rs62294756	G	A	100	PASS	AC=1125;AF=0.224641;AN=5008;NS=2504;DP=17302;EAS_AF=0.3532;AMR_AF=0.3487;AFR_AF=0.0272;EUR_AF=0.2435;SAS_AF=0.2515;AA=G|||;VT=SNP
4	1099114	rs71604358	C	A	100	PASS	AC=1578;AF=0.315096;AN=5008;NS=2504;DP=18088;EAS_AF=0.3135;AMR_AF=0.3617;AFR_AF=0.0885;EUR_AF=0.4871;SAS_AF=0.4131;AA=C|||;VT=SNP
4	1099201	rs4974638	G	A	100	PASS	AC=2693;AF=0.53774;AN=5008;NS=2504;DP=21246;EAS_AF=0.6458;AMR_AF=0.536;AFR_AF=0.2738;EUR_AF=0.6451;SAS_AF=0.6738;AA=G|||;VT=SNP
4	1100968	rs35366709	T	C	100	PASS	AC=1391;AF=0.277756;AN=5008;NS=2504;DP=16538;EAS_AF=0.3532;AMR_AF=0.3559;AFR_AF=0.2239;EUR_AF=0.2445;SAS_AF=0.2515;AA=T|||;VT=SNP
4	1107478	rs62296477	T	C	100	PASS	AC=2948;AF=0.588658;AN=5008;NS=2504;DP=8402;EAS_AF=0.6736;AMR_AF=0.7478;AFR_AF=0.2519;EUR_AF=0.7684;SAS_AF=0.6585;AA=T|||;VT=SNP
4	1107960	rs6831018	A	G	100	PASS	AC=1051;AF=0.209864;AN=5008;NS=2504;DP=5657;EAS_AF=0.1409;AMR_AF=0.1282;AFR_AF=0.3495;EUR_AF=0.167;SAS_AF=0.1943;AA=G|||;VT=SNP
4	1109311	rs28478922	C	T	100	PASS	AC=622;AF=0.124201;AN=5008;NS=2504;DP=20078;EAS_AF=0.1935;AMR_AF=0.0937;AFR_AF=0.0938;EUR_AF=0.0964;SAS_AF=0.1442;AA=C|||;VT=SNP
4	1109855	rs10016588	G	C	100	PASS	AC=1055;AF=0.210663;AN=5008;NS=2504;DP=21141;EAS_AF=0.1399;AMR_AF=0.1311;AFR_AF=0.348;EUR_AF=0.167;SAS_AF=0.1994;AA=C|||;VT=SNP
4	1111677	rs78628528	G	A	100	PASS	AC=267;AF=0.0533147;AN=5008;NS=2504;DP=17875;EAS_AF=0.1369;AMR_AF=0.0303;AFR_AF=0.0076;EUR_AF=0.0417;SAS_AF=0.0573;AA=G|||;VT=SNP
4	1112157	rs144936321	T	C	100	PASS	AC=272;AF=0.0543131;AN=5008;NS=2504;DP=15741;EAS_AF=0.1369;AMR_AF=0.0317;AFR_AF=0.0098;EUR_AF=0.0417;SAS_AF=0.0583;AA=T|||;VT=SNP
4	1112519	rs7661069	C	A	100	PASS	AC=1161;AF=0.231829;AN=5008;NS=2504;DP=20446;EAS_AF=0.1409;AMR_AF=0.1542;AFR_AF=0.3676;EUR_AF=0.1998;SAS_AF=0.2301;AA=a|||;VT=SNP
4	1113161	rs4974591	A	G	100	PASS	AC=2803;AF=0.559704;AN=5008;NS=2504;DP=18798;EAS_AF=0.6706;AMR_AF=0.7133;AFR_AF=0.2405;EUR_AF=0.6998;SAS_AF=0.6237;AA=A|||;VT=SNP
4	1115447	rs28660089	A	G	100	PASS	AC=719;AF=0.14357;AN=5008;NS=2504;DP=18159;EAS_AF=0.1865;AMR_AF=0.1124;AFR_AF=0.1611;EUR_AF=0.0974;SAS_AF=0.1452;AA=A|||;VT=SNP
4	1118883	rs76874714	G	A	100	PASS	AC=267;AF=0.0533147;AN=5008;NS=2504;DP=14968;EAS_AF=0.1369;AMR_AF=0.0303;AFR_AF=0.0076;EUR_AF=0.0417;SAS_AF=0.0573;AA=G|||;VT=SNP
4	1119560	rs80319125	G	A	100	PASS	AC=695;AF=0.138778;AN=5008;NS=2504;DP=24144;EAS_AF=0.1855;AMR_AF=0.1095;AFR_AF=0.146;EUR_AF=0.0974;SAS_AF=0.1442;AA=G|||;VT=SNP
4	1121508	rs11735226	C	T	100	PASS	AC=270;AF=0.0539137;AN=5008;NS=2504;DP=17726;EAS_AF=0.1369;AMR_AF=0.0317;AFR_AF=0.0098;EUR_AF=0.0408;SAS_AF=0.0573;AA=C|||;VT=SNP
4	1122062	rs112293379	A	C	100	PASS	AC=266;AF=0.053115;AN=5008;NS=2504;DP=17698;EAS_AF=0.1369;AMR_AF=0.0303;AFR_AF=0.0076;EUR_AF=0.0408;SAS_AF=0.0573;AA=A|||;VT=SNP
4	1122450	rs76965348	C	T	100	PASS	AC=266;AF=0.053115;AN=5008;NS=2504;DP=15718;EAS_AF=0.1369;AMR_AF=0.0303;AFR_AF=0.0076;EUR_AF=0.0408;SAS_AF=0.0573;AA=C|||;VT=SNP
4	1122634	rs6826705	A	G	100	PASS	AC=2819;AF=0.562899;AN=5008;NS=2504;DP=18271;EAS_AF=0.6736;AMR_AF=0.7133;AFR_AF=0.2405;EUR_AF=0.7018;SAS_AF=0.635;AA=A|||;VT=SNP
4	1123587	rs73792281	C	T	100	PASS	AC=692;AF=0.138179;AN=5008;NS=2504;DP=21489;EAS_AF=0.1855;AMR_AF=0.1081;AFR_AF=0.1445;EUR_AF=0.0974;SAS_AF=0.1442;AA=C|||;VT=SNP
4	1124678	rs7659054	C	T	100	PASS	AC=1243;AF=0.248203;AN=5008;NS=2504;DP=20827;EAS_AF=0.1458;AMR_AF=0.1571;AFR_AF=0.4259;EUR_AF=0.1988;SAS_AF=0.229;AA=T|||;VT=SNP
4	1125124	rs11726675	A	G	100	PASS	AC=272;AF=0.0543131;AN=5008;NS=2504;DP=20446;EAS_AF=0.1379;AMR_AF=0.0317;AFR_AF=0.0098;EUR_AF=0.0408;SAS_AF=0.0583;AA=A|||;VT=SNP
4	1125683	rs76042814	C	G	100	PASS	AC=273;AF=0.0545128;AN=5008;NS=2504;DP=19243;EAS_AF=0.1379;AMR_AF=0.0317;AFR_AF=0.0098;EUR_AF=0.0417;SAS_AF=0.0583;AA=C|||;VT=SNP
4	1126327	rs6853712	A	G	100	PASS	AC=1234;AF=0.246406;AN=5008;NS=2504;DP=19481;EAS_AF=0.1419;AMR_AF=0.1571;AFR_AF=0.4221;EUR_AF=0.1998;SAS_AF=0.228;AA=G|||;VT=SNP
4	1126682	rs77025934	C	T	100	PASS	AC=268;AF=0.0535144;AN=5008;NS=2504;DP=20018;EAS_AF=0.1379;AMR_AF=0.0303;AFR_AF=0.0076;EUR_AF=0.0408;SAS_AF=0.0583;AA=C|||;VT=SNP
4	1126899	rs79314138	A	G	100	PASS	AC=270;AF=0.0539137;AN=5008;NS=2504;DP=24802;EAS_AF=0.1379;AMR_AF=0.0303;AFR_AF=0.0076;EUR_AF=0.0417;SAS_AF=0.0593;AA=A|||;VT=SNP
4	1126977	rs77125345	C	T	100	PASS	AC=268;AF=0.0535144;AN=5008;NS=2504;DP=22109;EAS_AF=0.1379;AMR_AF=0.0303;AFR_AF=0.0076;EUR_AF=0.0408;SAS_AF=0.0583;AA=C|||;VT=SNP
4	1127010	rs7671502	G	A	100	PASS	AC=1310;AF=0.261581;AN=5008;NS=2504;DP=21697;EAS_AF=0.2847;AMR_AF=0.2911;AFR_AF=0.1104;EUR_AF=0.338;SAS_AF=0.3425;AA=G|||;VT=SNP
4	1128054	rs4368552	C	T	100	PASS	AC=2807;AF=0.560503;AN=5008;NS=2504;DP=17000;EAS_AF=0.6696;AMR_AF=0.7133;AFR_AF=0.2421;EUR_AF=0.6998;SAS_AF=0.6268;AA=C|||;VT=SNP
4	1128925	rs2127908	C	T	100	PASS	AC=2809;AF=0.560903;AN=5008;NS=2504;DP=19312;EAS_AF=0.6696;AMR_AF=0.7133;AFR_AF=0.2421;EUR_AF=0.7008;SAS_AF=0.6278;AA=C|||;VT=SNP
4	1129386	rs77703123	A	T	100	PASS	AC=652;AF=0.130192;AN=5008;NS=2504;DP=17563;EAS_AF=0.1885;AMR_AF=0.0937;AFR_AF=0.1195;EUR_AF=0.0974;SAS_AF=0.1442;AA=A|||;VT=SNP
4	1129620	rs13118508	A	G	100	PASS	AC=1032;AF=0.20607;AN=5008;NS=2504;DP=18310;EAS_AF=0.2659;AMR_AF=0.1945;AFR_AF=0.0151;EUR_AF=0.3469;SAS_AF=0.2658;AA=A|||;VT=SNP
4	1129795	rs17164362	T	C	100	PASS	AC=268;AF=0.0535144;AN=5008;NS=2504;DP=19332;EAS_AF=0.1389;AMR_AF=0.0288;AFR_AF=0.0076;EUR_AF=0.0408;SAS_AF=0.0583;AA=T|||;VT=SNP
4	1129975	rs4974627	C	G	100	PASS	AC=2678;AF=0.534744;AN=5008;NS=2504;DP=18782;EAS_AF=0.6696;AMR_AF=0.7118;AFR_AF=0.1399;EUR_AF=0.7008;SAS_AF=0.6329;AA=C|||;VT=SNP
4	1131527	rs78224373	G	T	100	PASS	AC=626;AF=0.125;AN=5008;NS=2504;DP=17218;EAS_AF=0.1825;AMR_AF=0.0937;AFR_AF=0.1036;EUR_AF=0.0974;SAS_AF=0.1452;AA=G|||;VT=SNP
4	1133382	rs13132174	G	C	100	PASS	AC=2676;AF=0.534345;AN=5008;NS=2504;DP=16564;EAS_AF=0.6746;AMR_AF=0.7075;AFR_AF=0.1369;EUR_AF=0.6998;SAS_AF=0.6339;AA=G|||;VT=SNP
4	1134993	rs79519929	T	C	100	PASS	AC=280;AF=0.0559105;AN=5008;NS=2504;DP=19859;EAS_AF=0.1379;AMR_AF=0.0317;AFR_AF=0.0151;EUR_AF=0.0417;SAS_AF=0.0583;AA=T|||;VT=SNP
4	1135350	rs4974629	A	G	100	PASS	AC=2679;AF=0.534944;AN=5008;NS=2504;DP=19147;EAS_AF=0.6746;AMR_AF=0.7104;AFR_AF=0.1377;EUR_AF=0.6998;SAS_AF=0.6339;AA=A|||;VT=SNP
4	1135672	rs79741357	C	G	100	PASS	AC=270;AF=0.0539137;AN=5008;NS=2504;DP=18000;EAS_AF=0.1379;AMR_AF=0.0317;AFR_AF=0.0076;EUR_AF=0.0417;SAS_AF=0.0583;AA=C|||;VT=SNP
4	1136249	rs77273904	G	C	100	PASS	AC=280;AF=0.0559105;AN=5008;NS=2504;DP=18117;EAS_AF=0.1379;AMR_AF=0.0331;AFR_AF=0.0151;EUR_AF=0.0417;SAS_AF=0.0573;AA=G|||;VT=SNP
4	1136910	rs10014526	C	T	100	PASS	AC=651;AF=0.129992;AN=5008;NS=2504;DP=10849;EAS_AF=0.1855;AMR_AF=0.0937;AFR_AF=0.1195;EUR_AF=0.0974;SAS_AF=0.1462;AA=C|||;VT=SNP
4	1138153	rs4974563	C	T	100	PASS	AC=2772;AF=0.553514;AN=5008;NS=2504;DP=21205;EAS_AF=0.6577;AMR_AF=0.7075;AFR_AF=0.2277;EUR_AF=0.6978;SAS_AF=0.6288;AA=C|||;VT=SNP
4	1138217	rs117560503	G	A	100	PASS	AC=248;AF=0.0495208;AN=5008;NS=2504;DP=22075;EAS_AF=0.1409;AMR_AF=0.013;AFR_AF=0.0015;EUR_AF=0.0109;SAS_AF=0.0859;AA=A|||;VT=SNP
4	1138245	rs62293562	C	T	100	PASS	AC=1016;AF=0.202875;AN=5008;NS=2504;DP=23272;EAS_AF=0.2659;AMR_AF=0.1916;AFR_AF=0.0151;EUR_AF=0.337;SAS_AF=0.2618;AA=C|||;VT=SNP
4	1138246	rs10020143	C	T	100	PASS	AC=673;AF=0.134385;AN=5008;NS=2504;DP=23431;EAS_AF=0.1845;AMR_AF=0.1037;AFR_AF=0.1324;EUR_AF=0.0974;SAS_AF=0.1452;AA=C|||;VT=SNP
4	1138334	rs4974564	G	A	100	PASS	AC=2798;AF=0.558706;AN=5008;NS=2504;DP=20524;EAS_AF=0.6736;AMR_AF=0.7133;AFR_AF=0.2277;EUR_AF=0.6998;SAS_AF=0.6329;AA=G|||;VT=SNP
4	1140511	rs79618317	T	C	100	PASS	AC=691;AF=0.137979;AN=5008;NS=2504;DP=26534;EAS_AF=0.1835;AMR_AF=0.1095;AFR_AF=0.1452;EUR_AF=0.0974;SAS_AF=0.1431;AA=-|||;VT=SNP
4	1140530	rs189413033	C	T	100	PASS	AC=628;AF=0.125399;AN=5008;NS=2504;DP=25977;EAS_AF=0.2103;AMR_AF=0.0591;AFR_AF=0.0008;EUR_AF=0.1004;SAS_AF=0.2791;AA=-|||;VT=SNP
4	1140531	rs146213255	A	G	100	PASS	AC=633;AF=0.126398;AN=5008;NS=2504;DP=26010;EAS_AF=0.2113;AMR_AF=0.0591;AFR_AF=0.0038;EUR_AF=0.1004;SAS_AF=0.2791;AA=-|||;VT=SNP
4	1142318	rs28569895	A	T	100	PASS	AC=1312;AF=0.261981;AN=5008;NS=2504;DP=18730;EAS_AF=0.3403;AMR_AF=0.2867;AFR_AF=0.2564;EUR_AF=0.166;SAS_AF=0.2699;AA=C|||;VT=SNP
4	1143908	rs750305	G	A	100	PASS	AC=2610;AF=0.521166;AN=5008;NS=2504;DP=18813;EAS_AF=0.6587;AMR_AF=0.585;AFR_AF=0.1672;EUR_AF=0.6998;SAS_AF=0.6288;AA=G|||;VT=SNP
4	1144547	rs28750743	A	C	100	PASS	AC=871;AF=0.173922;AN=5008;NS=2504;DP=18438;EAS_AF=0.1835;AMR_AF=0.1153;AFR_AF=0.2753;EUR_AF=0.0974;SAS_AF=0.1472;AA=A|||;VT=SNP
4	1144581	rs28883944	C	T	100	PASS	AC=648;AF=0.129393;AN=5008;NS=2504;DP=18578;EAS_AF=0.1835;AMR_AF=0.1066;AFR_AF=0.1112;EUR_AF=0.0974;SAS_AF=0.1472;AA=C|||;VT=SNP
4	1144612	rs28886387	G	T	100	PASS	AC=671;AF=0.133986;AN=5008;NS=2504;DP=18008;EAS_AF=0.1835;AMR_AF=0.1066;AFR_AF=0.1286;EUR_AF=0.0974;SAS_AF=0.1472;AA=G|||;VT=SNP
4	1144702	rs4974633	G	A	100	PASS	AC=1261;AF=0.251797;AN=5008;NS=2504;DP=18680;EAS_AF=0.378;AMR_AF=0.2939;AFR_AF=0.0272;EUR_AF=0.3628;SAS_AF=0.2812;AA=G|||;VT=SNP
4	1145931	rs10003030	G	A	100	PASS	AC=1131;AF=0.225839;AN=5008;NS=2504;DP=20923;EAS_AF=0.1419;AMR_AF=0.1542;AFR_AF=0.3533;EUR_AF=0.1988;SAS_AF=0.2188;AA=A|||;VT=SNP
4	1146108	rs11723211	T	A	100	PASS	AC=269;AF=0.0537141;AN=5008;NS=2504;DP=20211;EAS_AF=0.1379;AMR_AF=0.0317;AFR_AF=0.0076;EUR_AF=0.0417;SAS_AF=0.0573;AA=T|||;VT=SNP
4	1146670	rs6821904	A	T	100	PASS	AC=1304;AF=0.260383;AN=5008;NS=2504;DP=19462;EAS_AF=0.2857;AMR_AF=0.2896;AFR_AF=0.1029;EUR_AF=0.337;SAS_AF=0.3476;AA=A|||;VT=SNP
4	1147333	rs963598	C	A	100	PASS	AC=2798;AF=0.558706;AN=5008;NS=2504;DP=20692;EAS_AF=0.6746;AMR_AF=0.7104;AFR_AF=0.2277;EUR_AF=0.6998;SAS_AF=0.6339;AA=C|||;VT=SNP
4	1147407	rs11937228	G	A	100	PASS	AC=789;AF=0.157548;AN=5008;NS=2504;DP=20963;EAS_AF=0.1835;AMR_AF=0.1138;AFR_AF=0.2141;EUR_AF=0.0974;SAS_AF=0.1472;AA=G|||;VT=SNP
4	1149810	rs79373812	C	A	100	PASS	AC=281;AF=0.0561102;AN=5008;NS=2504;DP=18605;EAS_AF=0.1379;AMR_AF=0.0331;AFR_AF=0.0159;EUR_AF=0.0417;SAS_AF=0.0573;AA=C|||;VT=SNP
4	1150687	rs60044123	T	G	100	PASS	AC=791;AF=0.157947;AN=5008;NS=2504;DP=17519;EAS_AF=0.1845;AMR_AF=0.1138;AFR_AF=0.2148;EUR_AF=0.0974;SAS_AF=0.1472;AA=T|||;VT=SNP
4	1152006	rs11726836	G	A	100	PASS	AC=280;AF=0.0559105;AN=5008;NS=2504;DP=19379;EAS_AF=0.1379;AMR_AF=0.0331;AFR_AF=0.0159;EUR_AF=0.0408;SAS_AF=0.0573;AA=G|||;VT=SNP
4	1154243	rs75448245	A	G	100	PASS	AC=631;AF=0.125998;AN=5008;NS=2504;DP=17122;EAS_AF=0.1845;AMR_AF=0.098;AFR_AF=0.1021;EUR_AF=0.0974;SAS_AF=0.1472;AA=A|||;VT=SNP
4	1156011	rs2001862	G	C	100	PASS	AC=270;AF=0.0539137;AN=5008;NS=2504;DP=15465;EAS_AF=0.1379;AMR_AF=0.0317;AFR_AF=0.0083;EUR_AF=0.0417;SAS_AF=0.0573;AA=G|||;VT=SNP
4	1156143	rs35936358	G	T	100	PASS	AC=1261;AF=0.251797;AN=5008;NS=2504;DP=15303;EAS_AF=0.2867;AMR_AF=0.2911;AFR_AF=0.0688;EUR_AF=0.337;SAS_AF=0.3476;AA=G|||;VT=SNP
4	1158526	rs17164373	G	A	100	PASS	AC=256;AF=0.0511182;AN=5008;NS=2504;DP=17601;EAS_AF=0.1379;AMR_AF=0.0259;AFR_AF=0.0008;EUR_AF=0.0417;SAS_AF=0.0573;AA=G|||;VT=SNP
4	1158991	rs17802266	C	A	100	PASS	AC=658;AF=0.13139;AN=5008;NS=2504;DP=17225;EAS_AF=0.0754;AMR_AF=0.2305;AFR_AF=0.0877;EUR_AF=0.2366;SAS_AF=0.0695;AA=C|||;VT=SNP
4	1159680	rs7669287	A	G	100	PASS	AC=1138;AF=0.227236;AN=5008;NS=2504;DP=18853;EAS_AF=0.1419;AMR_AF=0.1542;AFR_AF=0.3563;EUR_AF=0.1998;SAS_AF=0.2209;AA=G|||;VT=SNP
4	1159889	rs17164380	C	T	100	PASS	AC=1386;AF=0.276757;AN=5008;NS=2504;DP=18450;EAS_AF=0.3889;AMR_AF=0.415;AFR_AF=0.0242;EUR_AF=0.3459;SAS_AF=0.3333;AA=C|||;VT=SNP
4	1160344	rs74440259	A	G	100	PASS	AC=271;AF=0.0541134;AN=5008;NS=2504;DP=16725;EAS_AF=0.1379;AMR_AF=0.0317;AFR_AF=0.0083;EUR_AF=0.0427;SAS_AF=0.0573;AA=A|||;VT=SNP
4	1160465	rs28540372	G	C	100	PASS	AC=1137;AF=0.227037;AN=5008;NS=2504;DP=16633;EAS_AF=0.1419;AMR_AF=0.1542;AFR_AF=0.3555;EUR_AF=0.1998;SAS_AF=0.2209;AA=C|||;VT=SNP
4	1161190	rs17164382	C	T	100	PASS	AC=244;AF=0.048722;AN=5008;NS=2504;DP=15095;EAS_AF=0.1379;AMR_AF=0.0303;AFR_AF=0.0015;EUR_AF=0.0408;SAS_AF=0.0419;AA=C|||;VT=SNP
4	1162022	rs3775110	A	G	100	PASS	AC=271;AF=0.0541134;AN=5008;NS=2504;DP=19642;EAS_AF=0.1379;AMR_AF=0.0331;AFR_AF=0.0083;EUR_AF=0.0417;SAS_AF=0.0573;AA=A|||;VT=SNP
4	1162694	rs3755953	T	G	100	PASS	AC=696;AF=0.138978;AN=5008;NS=2504;DP=17492;EAS_AF=0.1825;AMR_AF=0.1081;AFR_AF=0.1316;EUR_AF=0.1143;SAS_AF=0.1513;AA=T|||;VT=SNP
4	1163058	rs3775111	A	G	100	PASS	AC=1140;AF=0.227636;AN=5008;NS=2504;DP=20794;EAS_AF=0.1419;AMR_AF=0.1556;AFR_AF=0.357;EUR_AF=0.1998;SAS_AF=0.2209;AA=G|||;VT=SNP
4	1163650	rs11731643	T	C	100	PASS	AC=1059;AF=0.211462;AN=5008;NS=2504;DP=17461;EAS_AF=0.1409;AMR_AF=0.1383;AFR_AF=0.3321;EUR_AF=0.173;SAS_AF=0.2127;AA=C|||;VT=SNP
4	1164132	rs76966734	C	G	100	PASS	AC=269;AF=0.0537141;AN=5008;NS=2504;DP=19635;EAS_AF=0.1379;AMR_AF=0.0317;AFR_AF=0.0076;EUR_AF=0.0417;SAS_AF=0.0573;AA=C|||;VT=SNP;EX_TARGET
4	1164277	rs2279279	C	G	100	PASS	AC=2771;AF=0.553315;AN=5008;NS=2504;DP=17227;EAS_AF=0.6766;AMR_AF=0.7089;AFR_AF=0.2239;EUR_AF=0.6829;SAS_AF=0.6278;AA=C|||;VT=SNP;EX_TARGET
4	1165130	rs11247975	G	T	100	PASS	AC=2777;AF=0.554513;AN=5008;NS=2504;DP=7824;EAS_AF=0.6756;AMR_AF=0.7089;AFR_AF=0.2284;EUR_AF=0.6839;SAS_AF=0.6278;AA=G|||;VT=SNP;EX_TARGET
4	1165516	rs2242278	G	A	100	PASS	AC=996;AF=0.198882;AN=5008;NS=2504;DP=10839;EAS_AF=0.2639;AMR_AF=0.1931;AFR_AF=0.0113;EUR_AF=0.326;SAS_AF=0.2587;AA=g|||;VT=SNP
4	1165587	rs2242279	C	G	100	PASS	AC=999;AF=0.199481;AN=5008;NS=2504;DP=11672;EAS_AF=0.2659;AMR_AF=0.1931;AFR_AF=0.0113;EUR_AF=0.326;SAS_AF=0.2597;AA=C|||;VT=SNP
4	1165764	rs11538062	C	T	100	PASS	AC=674;AF=0.134585;AN=5008;NS=2504;DP=12032;EAS_AF=0.1815;AMR_AF=0.0965;AFR_AF=0.1233;EUR_AF=0.1133;SAS_AF=0.1503;AA=C|||;VT=SNP;EX_TARGET
4	1167650	rs75654334	C	T	100	PASS	AC=625;AF=0.1248;AN=5008;NS=2504;DP=17603;EAS_AF=0.1815;AMR_AF=0.0951;AFR_AF=0.1029;EUR_AF=0.0974;SAS_AF=0.1452;AA=C|||;VT=SNP
4	1167865	rs77180393	G	A	100	PASS	AC=255;AF=0.0509185;AN=5008;NS=2504;DP=17970;EAS_AF=0.1379;AMR_AF=0.0259;AFR_AF=0.0008;EUR_AF=0.0408;SAS_AF=0.0573;AA=G|||;VT=SNP
4	1169273	rs62293577	T	C	100	PASS	AC=693;AF=0.138379;AN=5008;NS=2504;DP=13360;EAS_AF=0.1815;AMR_AF=0.1095;AFR_AF=0.1309;EUR_AF=0.1133;SAS_AF=0.1503;AA=T|||;VT=SNP
4	1169813	rs878323	G	T	100	PASS	AC=2773;AF=0.553714;AN=5008;NS=2504;DP=18139;EAS_AF=0.6766;AMR_AF=0.7089;AFR_AF=0.2239;EUR_AF=0.6849;SAS_AF=0.6278;AA=G|||;VT=SNP
4	1172048	rs73793103	T	C	100	PASS	AC=673;AF=0.134385;AN=5008;NS=2504;DP=15946;EAS_AF=0.1776;AMR_AF=0.1095;AFR_AF=0.1362;EUR_AF=0.0984;SAS_AF=0.1421;AA=t|||;VT=SNP
4	1179213	rs7659624	C	T	100	PASS	AC=2792;AF=0.557508;AN=5008;NS=2504;DP=15222;EAS_AF=0.6806;AMR_AF=0.7075;AFR_AF=0.2231;EUR_AF=0.7008;SAS_AF=0.6288;AA=C|||;VT=SNP
4	1180757	rs11930225	A	T	100	PASS	AC=1102;AF=0.220048;AN=5008;NS=2504;DP=18251;EAS_AF=0.2431;AMR_AF=0.1297;AFR_AF=0.3729;EUR_AF=0.1034;SAS_AF=0.1738;AA=A|||;VT=SNP
4	1183969	rs6839063	T	A	100	PASS	AC=2180;AF=0.435304;AN=5008;NS=2504;DP=16152;EAS_AF=0.3631;AMR_AF=0.4121;AFR_AF=0.3464;EUR_AF=0.5417;SAS_AF=0.5368;AA=T|||;VT=SNP
4	1185026	rs60298204	C	T	100	PASS	AC=328;AF=0.0654952;AN=5008;NS=2504;DP=18190;EAS_AF=0.1905;AMR_AF=0.0375;AFR_AF=0.0174;EUR_AF=0.0119;SAS_AF=0.0767;AA=C|||;VT=SNP
4	1185522	rs6820344	G	A	100	PASS	AC=2150;AF=0.429313;AN=5008;NS=2504;DP=18701;EAS_AF=0.3591;AMR_AF=0.4078;AFR_AF=0.3419;EUR_AF=0.5398;SAS_AF=0.5215;AA=G|||;VT=SNP
4	1185716	rs76650972	C	A	100	PASS	AC=357;AF=0.0712859;AN=5008;NS=2504;DP=20852;EAS_AF=0.0496;AMR_AF=0.0749;AFR_AF=0.0847;EUR_AF=0.0905;SAS_AF=0.0532;AA=C|||;VT=SNP
4	1186494	rs11247978	G	C	100	PASS	AC=1377;AF=0.27496;AN=5008;NS=2504;DP=19590;EAS_AF=0.1944;AMR_AF=0.33;AFR_AF=0.1172;EUR_AF=0.4384;SAS_AF=0.364;AA=G|||;VT=SNP
4	1186903	rs28545482	C	T	100	PASS	AC=378;AF=0.0754792;AN=5008;NS=2504;DP=24342;EAS_AF=0.0496;AMR_AF=0.0749;AFR_AF=0.1006;EUR_AF=0.0905;SAS_AF=0.0532;AA=C|||;VT=SNP
4	1187981	rs76146323	C	T	100	PASS	AC=565;AF=0.112819;AN=5008;NS=2504;DP=11524;EAS_AF=0.003;AMR_AF=0.2032;AFR_AF=0.0159;EUR_AF=0.2783;SAS_AF=0.1227;AA=c|||;VT=SNP
4	1188187	rs6840196	G	C	100	PASS	AC=2279;AF=0.455072;AN=5008;NS=2504;DP=12739;EAS_AF=0.3611;AMR_AF=0.415;AFR_AF=0.4251;EUR_AF=0.5388;SAS_AF=0.5348;AA=g|||;VT=SNP
4	1189543	rs872895	G	C	100	PASS	AC=418;AF=0.0834665;AN=5008;NS=2504;DP=7356;EAS_AF=0.1964;AMR_AF=0.0432;AFR_AF=0.0764;EUR_AF=0.0119;SAS_AF=0.0787;AA=G|||;VT=SNP
4	1191042	rs1250126	G	A	100	PASS	AC=1019;AF=0.203474;AN=5008;NS=2504;DP=21310;EAS_AF=0.2669;AMR_AF=0.1902;AFR_AF=0.0174;EUR_AF=0.329;SAS_AF=0.2699;AA=G|||;VT=SNP
4	1191699	rs111340627	G	A	100	PASS	AC=259;AF=0.0517173;AN=5008;NS=2504;DP=15127;EAS_AF=0.0506;AMR_AF=0.0692;AFR_AF=0.0129;EUR_AF=0.0905;SAS_AF=0.0532;AA=G|||;VT=SNP
4	1191934	rs80212361	C	A	100	PASS	AC=332;AF=0.0662939;AN=5008;NS=2504;DP=18544;EAS_AF=0.1974;AMR_AF=0.0375;AFR_AF=0.0144;EUR_AF=0.0119;SAS_AF=0.0777;AA=C|||;VT=SNP
4	1192142	rs6599290	C	T	100	PASS	AC=877;AF=0.17512;AN=5008;NS=2504;DP=16847;EAS_AF=0.1657;AMR_AF=0.0865;AFR_AF=0.2859;EUR_AF=0.1024;SAS_AF=0.1728;AA=C|||;VT=SNP
4	1192243	rs1250125	A	G	100	PASS	AC=1384;AF=0.276358;AN=5008;NS=2504;DP=20129;EAS_AF=0.3899;AMR_AF=0.428;AFR_AF=0.0348;EUR_AF=0.3559;SAS_AF=0.2965;AA=A|||;VT=SNP
4	1192409	rs875475	G	A	100	PASS	AC=2175;AF=0.434305;AN=5008;NS=2504;DP=16690;EAS_AF=0.3601;AMR_AF=0.4107;AFR_AF=0.3759;EUR_AF=0.504;SAS_AF=0.5348;AA=g|||;VT=SNP
4	1192984	rs79025626	C	G	100	PASS	AC=520;AF=0.103834;AN=5008;NS=2504;DP=15333;EAS_AF=0.1944;AMR_AF=0.0562;AFR_AF=0.149;EUR_AF=0.0119;SAS_AF=0.0777;AA=C|||;VT=SNP
4	1193832	rs900030	C	T	100	PASS	AC=3994;AF=0.797524;AN=5008;NS=2504;DP=16269;EAS_AF=0.7837;AMR_AF=0.8818;AFR_AF=0.6044;EUR_AF=0.9195;SAS_AF=0.8875;AA=C|||;VT=SNP
4	1194586	rs77049343	T	A	100	PASS	AC=1323;AF=0.264177;AN=5008;NS=2504;DP=16556;EAS_AF=0.3601;AMR_AF=0.1441;AFR_AF=0.1437;EUR_AF=0.2316;SAS_AF=0.4468;AA=T|||;VT=SNP
4	1194594	rs13115903	A	T	100	PASS	AC=1352;AF=0.269968;AN=5008;NS=2504;DP=16218;EAS_AF=0.2232;AMR_AF=0.3112;AFR_AF=0.2859;EUR_AF=0.3151;SAS_AF=0.2209;AA=T|||;VT=SNP
4	1194630	rs56401136	T	C	100	PASS	AC=2125;AF=0.424321;AN=5008;NS=2504;DP=18368;EAS_AF=0.5833;AMR_AF=0.4971;AFR_AF=0.3366;EUR_AF=0.3777;SAS_AF=0.3753;AA=C|||;VT=SNP
4	1196082	rs79207115	G	A	100	PASS	AC=490;AF=0.0978435;AN=5008;NS=2504;DP=18829;EAS_AF=0.2073;AMR_AF=0.0562;AFR_AF=0.0983;EUR_AF=0.0159;SAS_AF=0.0982;AA=G|||;VT=SNP
4	1196580	rs36096962	T	C	100	PASS	AC=1212;AF=0.242013;AN=5008;NS=2504;DP=17867;EAS_AF=0.4127;AMR_AF=0.1066;AFR_AF=0.2458;EUR_AF=0.1044;SAS_AF=0.2986;AA=T|||;VT=SNP
4	1197492	rs57276390	G	A	100	PASS	AC=466;AF=0.0930511;AN=5008;NS=2504;DP=18383;EAS_AF=0.2183;AMR_AF=0.0447;AFR_AF=0.0787;EUR_AF=0.0149;SAS_AF=0.0982;AA=G|||;VT=SNP
4	1197552	rs1250103	G	A	100	PASS	AC=1377;AF=0.27496;AN=5008;NS=2504;DP=21236;EAS_AF=0.375;AMR_AF=0.4352;AFR_AF=0.0333;EUR_AF=0.3658;SAS_AF=0.2914;AA=G|||;VT=SNP
4	1197722	rs57890261	G	A	100	PASS	AC=490;AF=0.0978435;AN=5008;NS=2504;DP=19382;EAS_AF=0.2073;AMR_AF=0.0447;AFR_AF=0.1051;EUR_AF=0.0149;SAS_AF=0.0982;AA=G|||;VT=SNP
4	1198598	rs73793112	A	C	100	PASS	AC=492;AF=0.0982428;AN=5008;NS=2504;DP=15808;EAS_AF=0.2083;AMR_AF=0.0461;AFR_AF=0.1021;EUR_AF=0.0169;SAS_AF=0.1002;AA=A|||;VT=SNP
4	1198957	rs12508446	C	T	100	PASS	AC=2308;AF=0.460863;AN=5008;NS=2504;DP=16039;EAS_AF=0.5575;AMR_AF=0.3977;AFR_AF=0.3442;EUR_AF=0.4354;SAS_AF=0.59;AA=C|||;VT=SNP
4	1199434	rs1250102	A	G	100	PASS	AC=4174;AF=0.833466;AN=5008;NS=2504;DP=13050;EAS_AF=0.9504;AMR_AF=0.8977;AFR_AF=0.5976;EUR_AF=0.8757;SAS_AF=0.9427;AA=G|||;VT=SNP
4	1202024	rs1250106	G	A	100	PASS	AC=1518;AF=0.303115;AN=5008;NS=2504;DP=14409;EAS_AF=0.3899;AMR_AF=0.4712;AFR_AF=0.0363;EUR_AF=0.4334;SAS_AF=0.3211;AA=G|||;VT=SNP
4	1203159	rs1680068	T	C	100	PASS	AC=3853;AF=0.769369;AN=5008;NS=2504;DP=17245;EAS_AF=0.8135;AMR_AF=0.6715;AFR_AF=0.5885;EUR_AF=0.8867;SAS_AF=0.9172;AA=C|||;VT=SNP
4	1203160	rs1732127	G	A	100	PASS	AC=3721;AF=0.743011;AN=5008;NS=2504;DP=17316;EAS_AF=0.8095;AMR_AF=0.6643;AFR_AF=0.4955;EUR_AF=0.8867;SAS_AF=0.9172;AA=A|||;VT=SNP
4	1203265	rs1250105	T	C	100	PASS	AC=1340;AF=0.267572;AN=5008;NS=2504;DP=19492;EAS_AF=0.255;AMR_AF=0.255;AFR_AF=0.1483;EUR_AF=0.4145;SAS_AF=0.2996;AA=C|||;VT=SNP
4	1203548	rs900024	C	T	100	PASS	AC=3834;AF=0.765575;AN=5008;NS=2504;DP=15813;EAS_AF=0.8145;AMR_AF=0.6758;AFR_AF=0.5567;EUR_AF=0.9006;SAS_AF=0.9223;AA=T|||;VT=SNP
4	1203875	rs7666565	G	A	100	PASS	AC=360;AF=0.071885;AN=5008;NS=2504;DP=11780;EAS_AF=0.1716;AMR_AF=0.0288;AFR_AF=0.003;EUR_AF=0.0328;SAS_AF=0.1329;AA=G|||;VT=SNP
4	1204527	rs73069911	G	C	100	PASS	AC=819;AF=0.163538;AN=5008;NS=2504;DP=13038;EAS_AF=0.2034;AMR_AF=0.0663;AFR_AF=0.3245;EUR_AF=0.0179;SAS_AF=0.1237;AA=G|||;VT=SNP
4	1204663	rs4993865	C	T	100	PASS	AC=1248;AF=0.249201;AN=5008;NS=2504;DP=16522;EAS_AF=0.254;AMR_AF=0.2464;AFR_AF=0.09;EUR_AF=0.4175;SAS_AF=0.2883;AA=C|||;VT=SNP
4	1204829	rs877987	T	C	100	PASS	AC=535;AF=0.106829;AN=5008;NS=2504;DP=17772;EAS_AF=0.2024;AMR_AF=0.0533;AFR_AF=0.1301;EUR_AF=0.0189;SAS_AF=0.1053;AA=T|||;VT=SNP
4	1205667	rs1045480	A	C	100	PASS	AC=2412;AF=0.481629;AN=5008;NS=2504;DP=15579;EAS_AF=0.5308;AMR_AF=0.4063;AFR_AF=0.4297;EUR_AF=0.4503;SAS_AF=0.5869;AA=A|||;VT=SNP
```
