## Supplementary material for "Characterization of shared and ancestry-specific signals driving complex traits using multi-ancestry fine-mapping": mesusieoutput

```
                 eur          afr      eur_afr
   [1,] 4.575173e-05 5.481073e-05 2.108537e-05
   [2,] 2.062035e-05 3.208063e-05 5.992503e-06
   [3,] 2.054193e-05 3.919952e-05 5.360555e-06
   [4,] 2.281278e-05 2.544510e-05 4.354646e-06
   [5,] 4.197002e-05 3.870164e-04 1.304662e-04
   [6,] 5.105364e-05 1.602423e-05 5.618296e-06
   [7,] 2.045701e-05 2.881306e-05 5.534113e-06
   [8,] 2.100487e-05 3.481271e-05 5.018076e-06
   [9,] 2.087930e-05 3.777407e-05 5.193303e-06
  [10,] 6.295044e-05 4.467932e-05 1.150598e-05
  [11,] 4.601673e-05 1.614541e-05 5.593114e-06
  [12,] 1.981145e-05 6.909178e-05 7.232261e-06
  [13,] 6.204373e-05 1.652109e-05 6.450167e-06
  [14,] 3.075134e-05 2.907631e-05 7.784859e-06
  [15,] 3.090452e-05 2.841885e-05 7.522458e-06
  [16,] 3.103694e-05 3.190520e-05 8.165735e-06
  [17,] 2.035440e-05 2.526777e-05 5.348919e-06
  [18,] 1.921219e-05 3.090177e-05 7.596541e-06
  [19,] 2.576525e-05 1.718349e-05 4.922991e-06
  [20,] 1.758174e-05 2.335561e-05 4.907693e-06
  [21,] 3.052060e-04 7.089182e-05 1.167123e-04
  [22,] 8.345903e-05 3.901659e-05 2.550302e-05
  [23,] 4.392339e-05 1.931561e-05 3.929416e-06
  [24,] 3.223945e-05 1.869856e-05 8.732628e-06
  [25,] 3.050817e-05 1.632759e-05 6.367528e-06
  [26,] 3.544499e-05 1.493440e-04 1.002515e-05
  [27,] 6.566955e-05 1.767754e-05 7.537845e-06
  [28,] 1.797593e-05 1.629510e-05 4.126357e-06
  [29,] 2.003816e-05 1.794399e-05 4.693698e-06
  [30,] 3.559628e-05 2.074652e-05 7.233093e-06
  [31,] 4.081045e-05 3.565661e-05 9.010411e-06
  [32,] 1.802503e-05 1.643043e-05 4.074120e-06
  [33,] 1.812992e-05 1.631964e-05 4.050662e-06
  [34,] 1.802025e-05 1.652808e-05 4.089355e-06
  [35,] 6.463301e-05 2.523124e-05 8.656202e-06
  [36,] 3.600318e-05 4.050239e-05 1.034700e-05
  [37,] 1.999779e-05 1.811504e-05 4.666161e-06
  [38,] 2.124261e-05 2.122094e-05 4.523145e-06
  [39,] 2.115433e-05 1.810158e-05 4.865224e-06
  [40,] 1.740203e-05 2.534088e-05 5.473030e-06
  [41,] 1.742323e-05 5.989186e-05 8.086566e-06
  [42,] 1.782904e-05 2.031263e-05 4.598933e-06
  [43,] 5.826091e-05 1.620021e-05 5.404146e-06
  [44,] 2.171665e-05 1.976237e-05 5.108501e-06
  [45,] 2.844744e-05 1.983419e-05 7.761170e-06
  [46,] 2.053090e-05 1.795498e-05 4.703533e-06
  [47,] 2.091391e-05 1.809386e-05 4.608256e-06
  [48,] 1.753517e-05 2.445803e-05 5.521731e-06
  [49,] 3.027260e-05 2.258911e-05 7.320737e-06
  [50,] 1.768414e-05 2.411843e-05 5.615357e-06
  [51,] 2.122081e-05 1.819606e-05 4.726131e-06
  [52,] 3.126587e-05 2.435912e-05 5.074184e-06
  [53,] 3.197610e-05 3.888382e-05 1.095230e-05
  [54,] 3.228697e-05 3.761398e-05 1.078456e-05
  [55,] 2.173437e-05 1.606438e-05 3.875790e-06
  [56,] 2.062610e-05 1.602418e-05 3.858196e-06
  [57,] 1.750368e-05 2.380401e-05 5.349339e-06
  [58,] 4.620649e-05 2.220567e-05 4.915201e-06
  [59,] 4.209339e-05 2.063465e-05 7.634628e-06
  [60,] 2.638665e-05 2.238935e-05 8.519667e-06
  [61,] 2.196532e-05 1.532700e-05 4.176623e-06
  [62,] 4.177018e-05 4.485067e-05 9.825000e-06
  [63,] 2.282872e-05 1.840840e-05 4.760071e-06
  [64,] 2.945624e-05 2.348919e-05 7.131540e-06
  [65,] 3.126448e-05 1.482662e-05 4.638646e-06
  [66,] 4.080268e-05 2.141380e-05 8.686061e-06
  [67,] 3.029109e-05 2.016905e-05 6.029828e-06
  [68,] 4.107238e-05 3.353042e-05 1.016544e-05
  [69,] 2.197413e-05 2.160971e-05 4.596243e-06
  [70,] 2.007653e-05 2.178196e-05 4.043393e-06
  [71,] 5.233307e-05 1.827977e-05 5.411246e-06
  [72,] 2.730888e-05 1.996706e-05 5.840580e-06
  [73,] 6.957426e-05 2.476809e-05 9.712324e-06
  [74,] 3.688335e-05 3.763954e-05 1.311752e-05
  [75,] 2.248200e-05 1.818397e-05 4.460517e-06
  [76,] 3.970425e-05 1.960586e-05 6.950454e-06
  [77,] 2.962415e-05 5.695143e-05 1.184392e-05
  [78,] 2.984538e-05 1.471170e-04 2.134810e-05
  [79,] 2.991770e-05 8.792180e-05 1.493835e-05
  [80,] 3.417890e-05 3.361488e-05 4.702398e-06
  [81,] 2.966475e-05 6.052854e-05 1.257900e-05
  [82,] 1.916745e-05 1.899965e-05 4.680411e-06
  [83,] 1.938265e-05 1.901087e-05 4.706147e-06
  [84,] 2.604299e-05 2.440667e-05 6.855834e-06
  [85,] 1.998497e-05 1.879988e-05 4.299103e-06
  [86,] 2.774587e-05 2.505890e-05 8.893553e-06
  [87,] 3.460603e-05 1.946735e-05 6.343977e-06
  [88,] 1.931343e-05 1.825897e-05 4.101475e-06
  [89,] 3.263351e-05 1.945424e-05 5.949631e-06
  [90,] 2.009561e-05 1.828236e-05 4.330345e-06
  [91,] 3.253139e-05 1.945362e-05 6.176980e-06
  [92,] 2.202789e-05 1.838832e-05 4.874095e-06
  [93,] 2.204471e-05 1.839189e-05 4.874155e-06
  [94,] 1.775499e-05 1.850015e-05 4.655441e-06
  [95,] 2.462624e-05 1.552388e-05 4.121789e-06
  [96,] 3.642585e-05 4.390533e-05 7.320086e-06
  [97,] 1.901702e-05 1.423476e-05 3.913663e-06
  [98,] 1.912759e-05 1.897987e-05 4.658568e-06
  [99,] 2.460969e-05 1.518396e-05 4.479607e-06
 [100,] 2.290840e-05 1.517776e-05 4.378232e-06
 [101,] 2.030011e-05 3.612930e-05 1.032792e-05
 [102,] 2.590334e-05 2.859334e-05 7.151860e-06
 [103,] 4.085257e-05 1.481825e-05 4.450170e-06
 [104,] 3.078844e-05 1.253828e-04 1.744316e-05
 [105,] 1.989097e-05 1.568370e-05 3.819519e-06
 [106,] 3.429795e-05 1.942093e-05 5.945667e-06
 [107,] 1.556519e-04 2.551305e-05 1.987793e-05
 [108,] 3.115191e-05 2.361952e-05 9.517376e-06
 [109,] 8.076081e-05 2.939686e-05 2.058580e-05
 [110,] 2.298791e-05 1.818251e-05 4.766132e-06
 [111,] 5.076125e-05 1.465143e-05 4.807485e-06
 [112,] 3.125658e-05 2.475439e-05 9.741644e-06
 [113,] 1.934449e-05 1.915057e-05 4.724495e-06
 [114,] 2.435485e-05 1.952405e-05 4.511237e-06
 [115,] 3.458911e-05 1.420046e-05 4.953399e-06
 [116,] 2.041163e-05 4.465942e-05 1.226553e-05
 [117,] 6.383376e-05 2.976493e-05 2.444599e-05
 [118,] 1.760593e-05 2.317762e-05 4.741796e-06
 [119,] 2.560264e-05 2.220332e-05 5.079685e-06
 [120,] 5.589502e-05 2.696131e-05 1.899689e-05
 [121,] 3.099046e-05 3.549509e-05 1.097465e-05
 [122,] 3.033973e-05 3.211679e-05 9.666337e-06
 [123,] 2.074604e-05 1.425457e-05 4.115432e-06
 [124,] 2.759827e-05 3.102236e-05 5.605956e-06
 [125,] 4.582011e-05 6.681862e-05 4.345053e-05
 [126,] 4.636931e-05 7.698616e-05 4.740010e-05
 [127,] 5.420082e-05 8.188247e-05 6.541550e-05
 [128,] 2.104729e-05 1.745358e-05 5.517658e-06
 [129,] 2.000382e-05 2.446448e-05 5.807178e-06
 [130,] 6.137237e-05 3.886401e-05 1.017384e-05
 [131,] 2.812340e-05 1.881450e-05 6.072080e-06
 [132,] 2.708008e-05 3.780596e-05 9.011714e-06
 [133,] 2.781509e-05 2.205973e-05 6.099117e-06
 [134,] 5.599310e-05 4.405425e-05 8.901774e-06
 [135,] 2.800397e-05 1.797132e-05 5.168917e-06
 [136,] 5.111092e-05 3.766559e-05 9.610955e-06
 [137,] 3.248339e-05 1.623194e-04 4.111642e-05
 [138,] 1.847774e-05 1.442191e-05 3.971182e-06
 [139,] 1.843905e-05 1.442178e-05 3.964053e-06
 [140,] 2.639229e-05 2.045341e-05 6.311668e-06
 [141,] 1.834316e-05 1.439831e-05 3.937480e-06
 [142,] 2.380308e-05 2.271378e-05 6.564505e-06
 [143,] 2.683977e-05 2.008023e-05 6.260590e-06
 [144,] 1.839246e-05 1.437192e-05 3.937997e-06
 [145,] 2.650862e-05 2.017365e-05 6.186222e-06
 [146,] 2.744930e-05 1.783994e-05 5.716057e-06
 [147,] 2.818400e-05 1.729140e-05 5.562887e-06
 [148,] 4.949851e-05 3.825656e-05 9.311431e-06
 [149,] 2.459412e-05 2.016514e-05 6.110726e-06
 [150,] 2.689843e-05 2.008630e-05 5.816477e-06
 [151,] 2.741855e-05 1.025882e-04 2.093272e-05
 [152,] 2.949470e-05 9.992729e-05 2.362671e-05
 [153,] 3.275185e-05 4.515849e-05 1.561077e-05
 [154,] 3.281806e-05 1.686558e-04 4.404787e-05
 [155,] 2.365530e-05 2.076914e-05 5.375130e-06
 [156,] 6.628600e-05 1.694766e-05 1.151846e-05
 [157,] 4.634868e-05 4.011663e-05 1.350902e-05
 [158,] 4.200485e-05 1.481006e-05 5.017015e-06
 [159,] 2.019369e-05 2.492448e-05 5.969435e-06
 [160,] 4.029021e-05 6.188124e-05 7.754802e-06
 [161,] 6.875396e-05 1.716460e-05 6.315338e-06
 [162,] 2.124716e-05 1.558601e-05 3.986309e-06
 [163,] 2.752934e-05 9.748127e-05 1.939887e-05
 [164,] 2.204437e-05 2.431987e-04 3.099463e-05
 [165,] 2.065475e-05 1.531357e-05 4.016817e-06
 [166,] 2.714804e-05 7.369071e-05 1.573250e-05
 [167,] 2.295264e-05 1.533392e-05 4.940871e-06
 [168,] 2.169739e-05 1.552859e-04 2.149067e-05
 [169,] 7.511489e-05 7.042292e-05 7.160919e-05
 [170,] 2.779475e-05 8.339022e-05 1.777997e-05
 [171,] 5.946737e-05 1.595983e-05 5.385991e-06
 [172,] 6.181714e-05 1.594610e-05 5.427919e-06
 [173,] 4.069138e-05 9.669300e-05 4.601895e-05
 [174,] 2.132215e-05 5.318889e-05 8.453685e-06
 [175,] 2.130486e-05 5.598505e-05 8.595389e-06
 [176,] 3.233302e-05 5.878440e-05 8.072568e-06
 [177,] 1.292219e-04 1.595432e-05 7.933175e-06
 [178,] 5.483053e-05 4.012814e-04 2.536537e-04
 [179,] 2.459561e-05 9.187052e-05 2.802190e-05
 [180,] 3.663459e-05 1.586015e-05 4.525329e-06
 [181,] 5.169431e-05 6.401880e-05 1.255124e-05
 [182,] 3.524123e-05 2.354563e-05 8.113897e-06
 [183,] 3.081114e-05 5.208481e-05 8.537641e-06
 [184,] 2.013958e-05 1.661779e-05 4.399746e-06
 [185,] 2.463778e-05 6.207814e-05 1.498435e-05
 [186,] 2.488140e-05 6.652509e-05 1.639409e-05
 [187,] 9.240656e-05 4.450078e-05 4.680113e-05
 [188,] 2.874858e-05 1.877045e-05 5.308567e-06
 [189,] 2.031948e-05 4.267212e-05 7.723959e-06
 [190,] 4.334152e-05 3.724008e-05 1.179246e-05
 [191,] 3.030100e-05 4.092863e-05 9.569723e-06
 [192,] 2.093176e-05 2.973222e-05 5.685593e-06
 [193,] 2.591229e-05 5.322089e-05 1.419836e-05
 [194,] 2.662006e-05 6.282209e-05 1.860629e-05
 [195,] 2.736018e-05 2.728914e-05 7.349554e-06
 [196,] 3.165735e-05 4.236202e-05 1.234841e-05
 [197,] 2.130657e-05 2.583121e-05 5.264159e-06
 [198,] 6.160697e-05 3.483176e-05 1.294583e-05
 [199,] 2.927480e-05 1.929693e-05 5.110230e-06
 [200,] 1.951383e-05 3.630949e-05 4.840546e-06
 [201,] 2.072219e-05 1.647696e-05 4.622427e-06
 [202,] 1.975199e-05 1.892225e-05 5.717679e-06
 [203,] 2.478869e-05 9.216314e-05 2.080114e-05
 [204,] 2.860828e-05 7.369585e-05 2.329151e-05
 [205,] 2.063340e-05 1.612472e-05 4.486173e-06
 [206,] 1.943771e-05 1.566654e-05 4.635508e-06
 [207,] 2.883020e-05 5.863412e-05 1.982846e-05
 [208,] 2.459231e-05 1.744503e-04 3.238034e-05
 [209,] 1.712715e-04 3.789607e-05 6.278032e-05
 [210,] 1.092884e-04 2.573735e-05 1.506045e-05
 [211,] 2.081263e-05 1.629873e-05 4.339885e-06
 [212,] 2.498346e-05 1.679907e-04 3.385153e-05
 [213,] 2.119524e-05 1.624327e-05 4.357867e-06
 [214,] 2.467584e-05 1.363159e-04 2.738714e-05
 [215,] 2.392218e-05 5.595160e-05 1.235390e-05
 [216,] 3.965863e-05 2.818221e-04 1.038853e-04
 [217,] 2.061946e-05 4.594616e-05 4.961903e-06
 [218,] 2.046046e-04 3.236285e-05 3.591986e-05
 [219,] 2.342855e-05 1.598437e-05 4.632571e-06
 [220,] 2.414053e-05 2.803530e-05 4.199744e-06
 [221,] 3.009274e-05 1.987966e-05 5.334023e-06
 [222,] 2.358154e-05 1.540864e-05 3.889427e-06
 [223,] 2.850442e-05 1.915177e-05 5.605207e-06
 [224,] 2.513726e-05 2.750473e-05 5.268854e-06
 [225,] 2.491797e-05 1.565732e-05 4.649762e-06
 [226,] 6.488596e-05 9.218646e-05 8.883177e-05
 [227,] 4.215800e-05 9.440649e-05 4.051290e-05
 [228,] 6.624872e-05 3.639600e-05 2.192167e-05
 [229,] 2.881840e-05 2.507576e-05 8.446239e-06
 [230,] 4.263664e-05 3.453844e-05 9.954724e-06
 [231,] 3.387538e-05 2.376679e-05 8.418187e-06
 [232,] 3.152680e-05 2.637249e-05 9.440001e-06
 [233,] 3.356893e-05 2.347246e-05 8.024309e-06
 [234,] 3.511831e-05 2.132545e-05 6.429739e-06
 [235,] 3.432048e-05 2.139077e-05 6.281046e-06
 [236,] 3.336975e-05 2.355130e-05 8.090632e-06
 [237,] 3.063649e-05 2.680034e-05 9.415211e-06
 [238,] 2.992622e-05 3.875051e-05 9.134969e-06
 [239,] 3.344053e-05 2.355305e-05 8.107991e-06
 [240,] 3.331455e-05 2.355269e-05 8.085543e-06
 [241,] 4.758219e-05 1.777917e-04 1.046757e-04
 [242,] 3.303100e-05 2.355675e-05 8.016417e-06
 [243,] 3.189260e-05 4.691030e-05 8.312573e-06
 [244,] 3.190342e-05 4.519747e-05 8.241485e-06
 [245,] 1.843290e-05 1.611320e-05 4.336234e-06
 [246,] 3.364959e-05 2.308372e-05 9.136719e-06
 [247,] 3.476955e-05 2.590171e-05 1.179436e-05
 [248,] 3.364518e-05 2.359956e-05 8.191930e-06
 [249,] 3.053219e-05 2.612543e-05 9.031069e-06
 [250,] 4.409627e-05 8.970246e-05 4.150530e-05
 [251,] 3.073631e-05 2.608920e-05 9.074471e-06
 [252,] 3.045912e-05 2.612543e-05 9.011598e-06
 [253,] 3.017049e-05 2.633337e-05 9.048519e-06
 [254,] 3.037843e-05 2.685012e-05 9.379883e-06
 [255,] 3.034187e-05 2.603530e-05 8.938200e-06
 [256,] 4.172975e-05 1.031884e-04 4.549291e-05
 [257,] 3.023041e-05 2.613452e-05 8.955199e-06
 [258,] 2.999743e-05 2.639714e-05 9.032128e-06
 [259,] 2.977238e-05 2.630515e-05 8.921765e-06
 [260,] 3.936398e-05 4.847941e-05 1.708916e-05
 [261,] 3.049235e-05 2.625241e-05 9.098496e-06
 [262,] 4.061266e-05 4.327082e-05 1.510252e-05
 [263,] 2.997644e-05 2.642211e-05 9.039075e-06
 [264,] 1.816849e-04 1.461055e-05 1.192145e-05
 [265,] 3.680814e-05 3.030337e-05 1.437823e-05
 [266,] 3.572373e-05 3.030337e-05 1.395295e-05
 [267,] 3.011921e-05 2.465633e-05 8.308813e-06
 [268,] 3.612623e-05 3.071055e-05 1.435162e-05
 [269,] 3.785422e-05 3.091254e-05 1.515818e-05
 [270,] 3.926097e-05 3.210799e-05 1.649349e-05
 [271,] 3.530988e-05 3.080222e-05 1.406660e-05
 [272,] 4.249430e-05 1.043107e-04 4.720054e-05
 [273,] 3.528938e-05 3.115253e-05 1.424079e-05
 [274,] 6.631046e-03 2.853991e-05 7.664761e-04
 [275,] 6.031172e-05 3.711885e-05 2.103816e-05
 [276,] 2.388506e-05 1.728914e-05 4.396386e-06
 [277,] 2.281397e-05 1.457303e-05 3.984028e-06
 [278,] 4.119694e-05 4.548726e-05 1.993868e-05
 [279,] 2.895903e-04 2.093551e-05 2.059840e-05
 [280,] 3.056032e-04 1.414900e-05 1.815063e-05
 [281,] 1.503139e-04 7.738742e-05 1.768620e-04
 [282,] 1.469850e-04 4.938511e-05 9.119596e-05
 [283,] 2.014212e-05 2.622423e-05 5.653873e-06
 [284,] 7.537465e-05 1.515409e-05 5.419748e-06
 [285,] 8.225146e-05 2.021444e-05 9.605137e-06
 [286,] 5.229998e-05 7.606454e-05 4.806892e-05
 [287,] 1.911833e-04 7.574498e-05 2.238145e-04
 [288,] 2.994842e-05 3.914863e-05 7.759520e-06
 [289,] 3.249019e-05 4.418422e-05 6.991006e-06
 [290,] 6.421921e-04 1.424764e-05 3.419304e-05
 [291,] 2.551398e-04 5.000864e-05 1.643314e-04
 [292,] 2.940106e-05 3.626881e-05 6.871118e-06
 [293,] 3.019065e-05 3.754641e-05 8.255580e-06
 [294,] 3.301039e-05 1.557638e-05 4.912457e-06
 [295,] 3.850335e-05 2.558191e-05 9.174355e-06
 [296,] 3.171257e-05 1.552815e-05 4.995317e-06
 [297,] 2.034574e-04 4.919489e-05 1.263154e-04
 [298,] 3.389282e-05 2.254036e-05 6.748959e-06
 [299,] 3.921621e-05 2.559098e-05 9.334006e-06
 [300,] 3.056284e-05 3.050560e-05 7.992129e-06
 [301,] 2.048870e-05 3.430333e-05 6.333716e-06
 [302,] 3.474954e-05 3.747377e-05 1.358137e-05
 [303,] 3.400981e-05 2.036176e-05 5.892867e-06
 [304,] 3.395494e-05 1.916859e-05 5.775243e-06
 [305,] 3.408401e-05 3.864314e-05 1.374094e-05
 [306,] 2.738687e-05 1.664756e-05 4.872118e-06
 [307,] 3.432938e-05 2.011883e-05 6.015635e-06
 [308,] 3.097011e-05 2.904940e-05 7.899997e-06
 [309,] 3.549333e-05 2.455815e-05 8.116329e-06
 [310,] 4.807551e-05 1.754741e-05 4.665482e-06
 [311,] 3.435922e-04 3.532448e-05 1.118062e-04
 [312,] 3.367036e-04 3.493534e-05 1.069648e-04
 [313,] 5.245249e-05 1.600791e-05 4.608509e-06
 [314,] 3.131197e-05 3.045847e-05 8.182312e-06
 [315,] 1.156394e-03 1.438199e-05 7.470747e-05
 [316,] 3.527910e-04 3.492266e-05 1.112350e-04
 [317,] 3.109810e-05 3.043803e-05 8.120233e-06
 [318,] 4.880122e-05 1.502784e-05 4.845920e-06
 [319,] 3.479902e-04 3.432455e-05 1.053596e-04
 [320,] 3.174964e-05 3.050123e-05 8.243788e-06
 [321,] 5.047743e-05 1.503364e-05 4.870727e-06
 [322,] 4.012077e-05 2.727734e-05 1.071520e-05
 [323,] 5.127640e-04 3.612256e-05 1.944463e-04
 [324,] 1.081017e-03 1.437050e-05 6.701708e-05
 [325,] 3.153355e-05 3.043971e-05 8.210209e-06
 [326,] 2.164910e-05 1.785873e-05 5.078217e-06
 [327,] 8.797252e-04 2.552530e-05 1.325893e-04
 [328,] 3.149922e-05 3.047466e-05 8.270212e-06
 [329,] 1.229884e-03 1.506664e-05 6.624339e-05
 [330,] 3.545854e-05 3.043022e-05 9.007555e-06
 [331,] 1.621596e-03 1.451485e-05 8.739916e-05
 [332,] 1.754372e-04 4.816081e-05 1.093927e-04
 [333,] 1.685671e-03 1.416352e-05 1.084277e-04
 [334,] 1.726936e-04 5.243816e-05 1.222059e-04
 [335,] 3.398336e-05 1.514769e-05 4.316629e-06
 [336,] 2.635016e-05 2.108988e-05 4.223671e-06
 [337,] 5.415818e-05 1.792500e-05 4.170750e-06
 [338,] 2.747946e-05 2.026839e-05 5.792671e-06
 [339,] 2.124815e-05 2.974077e-05 6.171455e-06
 [340,] 2.213547e-05 3.132840e-05 6.488269e-06
 [341,] 2.273062e-05 3.161866e-05 6.698740e-06
 [342,] 2.416042e-04 2.913741e-05 3.264132e-05
 [343,] 2.152734e-05 3.442129e-05 6.241938e-06
 [344,] 3.909427e-05 3.761658e-05 1.057093e-05
 [345,] 3.519869e-05 3.713259e-05 1.038855e-05
 [346,] 1.831941e-05 1.897915e-05 4.276417e-06
 [347,] 1.315394e-04 1.718177e-05 1.569863e-05
 [348,] 5.220103e-05 2.810900e-05 1.201138e-05
 [349,] 3.496367e-05 1.865218e-05 6.020905e-06
 [350,] 4.864130e-05 3.514719e-05 1.563344e-05
 [351,] 2.774496e-05 3.385920e-05 7.520906e-06
 [352,] 3.177949e-05 3.402425e-05 5.850756e-06
 [353,] 4.697867e-05 2.174352e-05 8.248339e-06
 [354,] 2.852433e-05 4.780386e-05 1.084480e-05
 [355,] 3.638083e-05 4.482960e-05 1.456483e-05
 [356,] 3.492125e-05 1.455370e-05 4.371233e-06
 [357,] 4.374435e-05 2.934953e-05 1.035052e-05
 [358,] 4.076446e-05 2.060031e-05 6.363713e-06
 [359,] 2.992633e-05 1.845873e-05 5.322834e-06
 [360,] 3.953171e-05 4.248087e-05 2.010595e-05
 [361,] 2.998441e-05 1.908750e-05 5.412651e-06
 [362,] 2.733109e-05 1.691866e-05 3.768459e-06
 [363,] 3.518859e-05 4.329100e-05 1.347864e-05
 [364,] 2.157569e-05 1.621839e-05 3.754318e-06
 [365,] 2.313059e-05 1.555287e-05 4.237094e-06
 [366,] 2.388871e-05 1.519989e-05 4.306869e-06
 [367,] 2.293706e-05 1.536368e-05 4.313102e-06
 [368,] 2.882142e-05 1.635997e-05 3.818137e-06
 [369,] 3.008364e-05 1.909038e-05 5.396198e-06
 [370,] 3.013263e-05 1.979399e-05 5.509065e-06
 [371,] 3.985291e-05 2.049392e-05 5.967202e-06
 [372,] 3.576275e-05 1.412639e-05 4.729953e-06
 [373,] 3.248517e-05 1.594217e-05 3.939179e-06
 [374,] 2.064451e-05 3.927734e-05 6.304437e-06
 [375,] 2.053382e-05 4.001870e-05 6.472957e-06
 [376,] 2.302918e-05 2.555731e-05 6.693718e-06
 [377,] 3.400332e-05 1.426955e-05 4.479657e-06
 [378,] 3.873592e-05 4.998306e-05 1.760188e-05
 [379,] 2.993305e-05 1.706163e-05 5.013042e-06
 [380,] 2.867626e-05 4.661261e-05 1.371464e-05
 [381,] 3.161855e-05 1.419087e-05 4.455674e-06
 [382,] 3.300874e-05 1.418233e-05 4.530221e-06
 [383,] 3.514816e-05 1.771894e-05 4.368153e-06
 [384,] 5.218422e-05 3.378040e-05 5.675830e-06
 [385,] 2.574908e-05 1.700525e-05 4.289848e-06
 [386,] 2.039306e-05 2.906988e-05 5.858868e-06
 [387,] 4.381903e-05 5.211993e-05 1.160390e-05
 [388,] 1.970766e-05 2.551017e-05 4.801038e-06
 [389,] 1.790667e-05 1.801468e-05 4.062160e-06
 [390,] 3.216725e-05 4.281151e-05 1.174258e-05
 [391,] 2.200614e-05 2.284913e-05 4.034558e-06
 [392,] 2.015861e-05 1.835806e-05 4.168219e-06
 [393,] 1.845403e-05 1.487121e-05 3.873960e-06
 [394,] 4.049948e-05 2.202774e-05 5.603121e-06
 [395,] 2.324160e-05 2.336887e-05 4.618102e-06
 [396,] 1.906862e-05 1.594839e-05 3.938282e-06
 [397,] 3.162630e-05 4.193999e-05 1.121290e-05
 [398,] 2.595280e-05 4.354559e-05 7.443679e-06
 [399,] 2.065429e-05 1.682855e-05 4.153178e-06
 [400,] 3.113441e-05 1.786104e-05 3.857773e-06
 [401,] 2.001034e-05 3.885934e-05 4.902185e-06
 [402,] 3.099876e-05 4.369395e-05 1.126593e-05
 [403,] 2.990382e-05 3.947769e-05 1.253478e-05
 [404,] 2.174355e-05 4.480661e-05 5.025329e-06
 [405,] 1.772936e-05 1.657652e-05 4.337826e-06
 [406,] 2.427398e-05 1.945519e-05 5.205024e-06
 [407,] 2.361445e-05 5.008664e-05 6.517092e-06
 [408,] 3.925670e-05 3.253675e-05 9.625289e-06
 [409,] 2.166225e-05 3.480878e-05 5.963935e-06
 [410,] 2.331826e-05 2.924728e-05 5.007033e-06
 [411,] 2.398081e-05 3.362582e-05 6.995439e-06
 [412,] 2.340397e-05 3.052451e-05 5.094997e-06
 [413,] 4.502488e-05 2.417970e-05 7.123215e-06
 [414,] 2.639751e-05 5.308291e-05 5.691402e-06
 [415,] 2.557470e-05 3.567363e-05 5.155150e-06
 [416,] 2.195933e-05 1.625121e-05 4.068368e-06
 [417,] 1.839800e-05 1.422884e-05 3.831128e-06
 [418,] 2.466066e-05 3.983037e-05 5.403553e-06
 [419,] 2.165943e-05 3.612466e-05 5.947425e-06
 [420,] 2.164490e-05 2.247742e-04 1.693213e-05
 [421,] 2.025568e-05 8.350927e-05 6.022815e-06
 [422,] 1.971902e-05 2.407074e-05 5.775770e-06
 [423,] 5.020858e-05 4.460687e-05 7.831062e-06
 [424,] 1.759094e-05 1.434841e-05 3.836001e-06
 [425,] 1.791149e-05 1.791023e-05 4.262488e-06
 [426,] 1.771302e-05 1.593963e-05 4.212965e-06
 [427,] 1.971341e-05 1.765168e-05 4.482126e-06
 [428,] 1.794721e-05 1.706895e-05 4.129288e-06
 [429,] 5.107575e-05 5.514988e-05 2.870857e-05
 [430,] 2.435138e-05 7.111241e-05 8.187831e-06
 [431,] 2.486092e-05 1.758804e-05 4.590105e-06
 [432,] 1.793989e-05 1.780831e-05 4.227761e-06
 [433,] 5.053913e-05 5.819836e-05 3.030390e-05
 [434,] 2.154464e-05 1.524280e-05 4.083530e-06
 [435,] 2.345881e-05 3.570485e-05 7.180802e-06
 [436,] 3.803870e-05 2.226223e-05 4.256496e-06
 [437,] 1.792966e-05 2.381385e-05 5.010938e-06
 [438,] 5.395790e-05 4.647725e-05 7.759562e-06
 [439,] 4.109242e-05 4.212456e-05 1.171212e-05
 [440,] 2.384189e-05 5.381025e-05 1.001512e-05
 [441,] 1.914725e-05 1.739110e-05 4.117776e-06
 [442,] 1.912074e-05 1.615445e-05 3.935277e-06
 [443,] 3.058278e-05 4.007775e-05 1.080602e-05
 [444,] 2.292322e-05 2.323362e-05 3.990497e-06
 [445,] 3.138895e-05 2.033704e-05 3.814855e-06
 [446,] 3.783692e-05 5.017778e-05 1.308406e-05
 [447,] 2.956033e-05 4.272070e-05 1.100622e-05
 [448,] 3.825550e-05 7.154419e-05 5.404747e-06
 [449,] 5.122045e-05 3.826145e-05 7.849990e-06
 [450,] 2.208317e-05 1.944472e-05 4.397485e-06
 [451,] 1.929473e-05 2.262048e-05 5.325371e-06
 [452,] 2.390681e-05 1.995427e-05 3.903528e-06
 [453,] 2.481619e-05 2.039716e-05 3.892544e-06
 [454,] 1.828903e-05 1.637461e-05 3.963621e-06
 [455,] 2.225848e-05 1.982641e-05 4.395290e-06
 [456,] 2.531690e-05 2.576736e-05 6.613594e-06
 [457,] 2.431489e-05 1.790478e-05 3.806397e-06
 [458,] 2.248052e-05 1.946276e-05 4.396760e-06
 [459,] 2.437668e-05 1.669478e-05 3.773394e-06
 [460,] 5.146662e-05 4.264896e-05 7.798352e-06
 [461,] 3.780255e-05 4.989915e-05 1.322601e-05
 [462,] 2.168335e-05 5.496131e-05 7.351893e-06
 [463,] 2.622745e-05 1.959926e-05 5.110860e-06
 [464,] 3.780157e-05 4.989915e-05 1.299607e-05
 [465,] 3.779868e-05 4.932052e-05 1.307214e-05
 [466,] 3.781009e-05 4.931208e-05 1.316995e-05
 [467,] 1.900540e-05 8.288488e-05 8.828904e-06
 [468,] 1.986339e-05 2.124970e-05 4.321965e-06
 [469,] 1.739698e-05 1.403424e-05 3.733607e-06
 [470,] 1.762610e-05 2.070259e-05 4.686527e-06
 [471,] 2.133578e-05 1.515093e-05 3.824870e-06
 [472,] 3.219127e-05 1.525527e-04 2.361873e-05
 [473,] 1.769693e-05 2.112594e-05 4.676687e-06
 [474,] 1.787890e-05 1.860033e-05 4.258231e-06
 [475,] 1.788314e-05 1.869840e-05 4.266436e-06
 [476,] 1.795512e-05 1.847263e-05 4.209885e-06
 [477,] 2.509677e-05 3.738001e-05 4.395866e-06
 [478,] 1.810302e-05 1.657043e-05 4.429268e-06
 [479,] 3.136433e-05 1.318793e-04 2.061121e-05
 [480,] 1.782289e-05 1.437392e-05 3.829173e-06
 [481,] 4.224149e-05 2.361829e-05 5.198014e-06
 [482,] 1.802104e-05 1.438767e-05 3.873696e-06
 [483,] 3.518738e-05 3.652485e-05 8.281558e-06
 [484,] 2.959738e-05 2.894777e-05 8.656464e-06
 [485,] 2.755711e-05 2.620736e-05 6.890568e-06
 [486,] 2.059453e-05 1.775123e-05 5.470622e-06
 [487,] 3.663558e-05 1.422287e-04 2.719555e-05
 [488,] 2.766092e-05 2.854451e-05 7.839273e-06
 [489,] 2.930010e-05 2.925830e-05 6.778789e-06
 [490,] 2.427096e-05 5.440897e-05 7.443243e-06
 [491,] 2.764400e-05 3.448943e-05 8.875099e-06
 [492,] 3.014146e-05 3.739243e-05 7.865344e-06
 [493,] 1.840500e-05 1.580288e-05 4.382238e-06
 [494,] 3.765702e-05 5.649604e-05 8.220578e-06
 [495,] 2.012165e-05 1.922032e-05 5.972216e-06
 [496,] 2.684206e-05 2.726331e-05 6.479001e-06
 [497,] 2.212771e-05 1.461625e-05 4.162309e-06
 [498,] 1.780510e-05 1.771417e-05 4.719630e-06
 [499,] 2.846900e-05 4.682508e-05 9.620584e-06
 [500,] 2.776228e-05 2.314188e-05 6.713989e-06
 [501,] 3.080025e-05 3.202126e-05 8.456278e-06
 [502,] 3.895919e-05 3.777785e-05 1.082308e-05
 [503,] 3.386396e-05 6.756332e-05 9.316663e-06
 [504,] 2.587765e-05 2.772121e-05 8.672773e-06
 [505,] 2.874895e-05 4.638904e-05 9.886801e-06
 [506,] 3.562374e-05 3.792248e-05 9.910274e-06
 [507,] 3.348623e-05 3.780011e-05 9.576598e-06
 [508,] 1.829169e-05 2.298019e-05 5.298628e-06
 [509,] 1.895107e-05 3.855357e-05 7.097377e-06
 [510,] 3.083097e-05 3.769447e-05 9.130698e-06
 [511,] 2.423603e-05 1.041839e-04 7.749091e-06
 [512,] 2.192114e-05 8.502507e-05 8.977558e-06
 [513,] 3.130980e-05 3.762950e-05 9.263849e-06
 [514,] 2.473379e-05 2.192709e-05 3.830213e-06
 [515,] 2.199862e-05 1.105209e-04 8.959475e-06
 [516,] 2.161319e-05 1.089631e-04 9.142699e-06
 [517,] 3.858651e-05 3.284870e-05 1.193247e-05
 [518,] 3.005105e-05 4.838081e-05 1.383213e-05
 [519,] 3.033266e-05 3.556709e-05 7.566068e-06
 [520,] 3.112375e-05 2.997493e-05 9.674205e-06
 [521,] 2.206055e-05 3.489905e-05 7.888463e-06
 [522,] 2.129636e-05 3.522388e-05 5.244691e-06
 [523,] 2.183584e-05 6.816387e-05 1.467536e-05
 [524,] 2.911915e-05 4.696522e-05 1.734282e-05
 [525,] 3.079298e-05 2.635146e-05 7.938573e-06
 [526,] 2.271588e-05 6.831737e-05 1.585865e-05
 [527,] 2.146001e-05 3.223686e-05 9.031186e-06
 [528,] 2.157253e-05 3.533602e-05 5.197064e-06
 [529,] 2.821781e-05 3.586964e-05 8.069769e-06
 [530,] 2.059461e-05 4.252239e-05 6.035342e-06
 [531,] 2.095230e-05 6.329916e-05 1.294483e-05
 [532,] 1.953758e-05 3.216811e-05 7.707829e-06
 [533,] 2.097177e-05 6.373163e-05 1.302617e-05
 [534,] 2.012259e-05 5.376790e-04 2.760281e-05
 [535,] 3.262708e-05 9.830673e-05 3.367788e-05
 [536,] 2.055036e-05 6.616927e-05 1.276185e-05
 [537,] 2.044844e-05 5.906572e-05 7.269103e-06
 [538,] 2.330834e-05 2.381113e-05 5.898388e-06
 [539,] 2.054074e-05 6.553324e-05 1.267853e-05
 [540,] 2.252660e-05 7.086253e-05 8.448497e-06
 [541,] 3.176034e-05 3.765496e-05 9.261190e-06
 [542,] 2.141659e-05 5.836795e-05 1.302039e-05
 [543,] 2.108448e-05 5.282380e-05 1.198052e-05
 [544,] 2.003797e-05 5.571222e-05 1.114566e-05
 [545,] 3.741518e-05 3.493444e-05 9.908651e-06
 [546,] 2.013106e-05 1.084328e-04 1.002594e-05
 [547,] 1.936996e-05 3.513977e-05 6.017532e-06
 [548,] 3.803733e-05 1.117359e-04 4.243678e-05
 [549,] 4.051064e-05 3.506328e-05 1.344215e-05
 [550,] 2.015292e-05 1.331949e-04 1.063939e-05
 [551,] 4.031584e-05 3.314859e-05 5.838518e-06
 [552,] 2.457516e-05 4.309070e-05 7.331300e-06
 [553,] 3.648763e-05 2.406657e-05 9.129421e-06
 [554,] 4.400144e-05 2.168659e-05 4.595721e-06
 [555,] 5.135801e-05 2.915797e-05 4.407228e-06
 [556,] 2.528885e-05 4.448207e-05 7.254895e-06
 [557,] 3.149880e-05 3.755291e-05 9.086005e-06
 [558,] 3.036849e-05 2.436373e-04 4.600289e-05
 [559,] 2.566443e-05 1.874383e-05 5.618134e-06
 [560,] 2.667221e-05 1.844770e-05 5.623209e-06
 [561,] 2.568668e-05 4.487531e-05 7.229185e-06
 [562,] 2.442884e-05 3.216574e-04 2.310703e-05
 [563,] 3.105100e-05 3.646587e-04 5.970091e-05
 [564,] 2.401234e-05 3.674631e-05 4.433042e-06
 [565,] 2.536113e-05 3.520628e-05 4.288859e-06
 [566,] 3.251688e-05 3.753289e-05 9.310060e-06
 [567,] 2.204382e-05 3.122394e-05 4.384458e-06
 [568,] 4.004578e-05 2.360112e-05 8.094387e-06
 [569,] 2.311620e-05 2.822333e-05 4.167133e-06
 [570,] 2.073822e-05 3.749562e-05 8.993073e-06
 [571,] 2.387298e-05 2.814619e-05 5.174036e-06
 [572,] 3.735726e-05 3.237106e-05 1.213319e-05
 [573,] 4.400507e-05 2.356474e-05 7.915534e-06
 [574,] 3.175531e-05 3.745606e-05 9.381754e-06
 [575,] 1.870849e-05 1.546913e-05 4.100199e-06
 [576,] 2.922179e-05 1.794344e-05 5.404765e-06
 [577,] 2.013358e-05 2.389837e-05 5.644434e-06
 [578,] 2.009432e-05 3.116403e-05 6.745649e-06
 [579,] 1.862021e-05 4.904243e-04 2.224301e-05
 [580,] 3.705171e-05 3.114869e-05 1.152966e-05
 [581,] 3.762673e-05 3.092701e-05 1.164850e-05
 [582,] 1.960574e-05 3.003699e-05 5.503745e-06
 [583,] 3.117756e-05 2.594441e-05 6.146435e-06
 [584,] 2.985762e-05 2.477889e-05 6.383673e-06
 [585,] 3.227309e-05 2.268652e-05 6.767371e-06
 [586,] 3.831043e-05 3.295722e-05 9.932348e-06
 [587,] 1.924297e-05 2.099752e-05 4.966529e-06
 [588,] 2.863693e-05 3.821560e-05 8.685411e-06
 [589,] 3.501838e-04 1.711354e-05 1.758039e-05
 [590,] 3.552528e-05 2.017084e-05 5.075810e-06
 [591,] 8.039736e-05 1.684044e-05 8.868262e-06
 [592,] 3.792164e-05 3.206033e-05 9.544665e-06
 [593,] 4.581703e-05 1.010680e-04 1.525214e-05
 [594,] 3.949841e-05 3.941780e-05 1.015006e-05
 [595,] 1.387794e-04 1.411918e-05 9.699278e-06
 [596,] 3.204174e-05 5.709483e-05 1.209694e-05
 [597,] 3.158524e-05 3.301167e-05 1.080815e-05
 [598,] 2.260160e-05 1.921393e-05 5.926141e-06
 [599,] 2.194985e-05 1.433205e-05 3.977668e-06
 [600,] 2.170609e-05 3.027806e-05 6.594712e-06
 [601,] 3.437867e-05 2.501746e-05 7.294518e-06
 [602,] 3.028131e-05 6.030817e-05 1.910326e-05
 [603,] 6.720817e-05 3.216159e-05 1.921536e-05
 [604,] 5.858814e-05 3.748746e-05 2.163646e-05
 [605,] 3.784785e-05 1.893463e-05 6.034648e-06
 [606,] 2.753809e-05 3.705631e-05 8.545099e-06
 [607,] 3.731028e-05 4.357956e-05 1.194748e-05
 [608,] 3.828017e-05 2.026941e-05 6.513991e-06
 [609,] 6.222742e-05 2.001092e-05 5.717417e-06
 [610,] 3.611817e-05 5.095449e-05 1.194799e-05
 [611,] 3.708430e-05 3.065939e-05 9.088844e-06
 [612,] 2.151919e-05 1.986902e-05 5.332419e-06
 [613,] 3.729889e-05 3.686107e-05 8.438479e-06
 [614,] 7.249429e-05 2.578796e-05 1.102051e-05
 [615,] 7.158763e-05 2.580546e-05 1.094641e-05
 [616,] 7.432339e-05 2.613698e-05 1.226290e-05
 [617,] 7.226986e-05 2.595600e-05 1.134357e-05
 [618,] 3.747762e-05 1.770065e-05 5.119070e-06
 [619,] 8.301508e-05 2.573498e-05 1.301051e-05
 [620,] 3.166887e-05 2.977251e-05 9.175881e-06
 [621,] 2.237993e-05 3.310223e-05 6.872336e-06
 [622,] 2.222789e-05 2.063227e-05 5.401580e-06
 [623,] 6.566040e-05 2.622907e-05 1.169080e-05
 [624,] 2.165678e-05 4.500414e-05 8.753800e-06
 [625,] 3.964103e-05 3.544557e-05 1.166798e-05
 [626,] 2.307286e-05 4.676868e-05 7.213946e-06
 [627,] 7.342785e-05 2.745359e-05 1.474720e-05
 [628,] 9.820592e-05 2.640901e-05 1.348986e-05
 [629,] 5.064342e-05 1.815954e-05 7.116104e-06
 [630,] 6.519510e-05 1.836387e-05 6.855851e-06
 [631,] 3.566212e-05 4.386517e-05 9.993860e-06
 [632,] 2.960580e-05 1.668473e-05 5.854428e-06
 [633,] 3.142514e-05 2.553150e-05 7.516563e-06
 [634,] 1.892704e-05 2.909891e-05 5.223114e-06
 [635,] 8.147719e-05 3.141772e-05 1.893559e-05
 [636,] 4.304510e-05 2.335434e-05 6.757364e-06
 [637,] 1.894335e-05 2.844834e-05 4.961809e-06
 [638,] 4.453561e-05 1.691067e-05 4.800218e-06
 [639,] 1.853075e-05 2.700536e-05 5.018275e-06
 [640,] 1.834654e-05 2.688719e-05 5.113191e-06
 [641,] 3.649699e-05 1.776652e-05 3.971187e-06
 [642,] 2.556519e-05 1.674517e-05 5.510331e-06
 [643,] 2.309306e-05 2.683556e-05 6.577784e-06
 [644,] 2.398133e-05 1.609112e-05 4.632910e-06
 [645,] 2.498540e-05 1.616012e-05 4.596509e-06
 [646,] 4.232051e-05 1.794958e-05 4.554492e-06
 [647,] 2.713798e-05 1.922618e-05 7.095531e-06
 [648,] 3.995890e-05 1.615695e-05 7.755737e-06
 [649,] 3.197724e-05 1.721612e-05 7.643061e-06
 [650,] 5.024977e-05 2.073351e-05 1.008493e-05
 [651,] 9.947371e-05 2.029782e-05 1.439261e-05
 [652,] 4.028869e-04 2.005101e-05 3.204772e-05
 [653,] 7.057322e-05 2.875138e-05 1.717724e-05
 [654,] 2.102493e-05 1.539407e-05 4.788571e-06
 [655,] 2.300657e-05 1.975595e-05 6.731688e-06
 [656,] 2.067783e-05 1.688081e-05 4.362745e-06
 [657,] 2.778731e-05 1.600303e-05 3.897483e-06
 [658,] 2.752576e-05 2.106332e-05 3.838855e-06
 [659,] 2.554341e-05 2.136200e-05 3.880723e-06
 [660,] 2.559490e-05 2.698844e-05 4.232673e-06
 [661,] 2.684242e-05 2.867913e-05 4.105610e-06
 [662,] 3.046062e-05 3.461440e-05 6.625366e-06
 [663,] 2.220354e-05 2.568660e-05 6.329924e-06
 [664,] 2.363797e-05 3.330598e-05 1.182093e-05
 [665,] 3.440654e-05 4.278878e-05 1.173133e-05
 [666,] 1.792248e-05 1.959433e-05 4.457357e-06
 [667,] 2.633781e-05 1.537057e-05 4.010362e-06
 [668,] 1.783072e-05 3.731393e-05 5.687285e-06
 [669,] 2.414488e-05 3.206699e-05 6.499893e-06
 [670,] 2.594497e-05 1.742757e-05 6.627641e-06
 [671,] 2.801990e-05 2.906261e-05 1.273853e-05
 [672,] 2.759290e-05 1.758058e-05 4.595219e-06
 [673,] 1.782460e-05 3.416221e-05 5.546108e-06
 [674,] 3.593313e-05 1.717479e-05 7.794976e-06
 [675,] 2.619316e-05 1.871812e-05 4.625875e-06
 [676,] 2.794249e-05 1.781420e-05 4.599940e-06
 [677,] 1.784237e-05 3.844782e-05 5.760828e-06
 [678,] 1.793611e-05 3.628517e-05 5.510249e-06
 [679,] 2.241917e-05 1.864775e-05 6.185869e-06
 [680,] 1.791660e-05 3.628678e-05 5.530631e-06
 [681,] 5.015068e-05 3.082166e-05 1.184652e-05
 [682,] 2.979758e-05 1.712308e-05 4.762221e-06
 [683,] 1.835245e-05 1.479603e-05 3.950645e-06
 [684,] 3.217284e-05 7.453980e-05 7.776562e-06
 [685,] 3.375556e-05 2.572929e-05 7.099704e-06
 [686,] 3.564448e-05 5.671100e-05 1.093259e-05
 [687,] 3.574529e-05 3.484148e-05 6.044179e-06
 [688,] 2.564060e-05 2.624951e-05 5.862944e-06
 [689,] 2.647156e-05 3.054116e-05 6.225178e-06
 [690,] 4.178523e-05 4.823008e-05 1.520994e-05
 [691,] 3.936987e-05 3.884815e-05 1.250230e-05
 [692,] 1.913860e-05 2.195640e-05 4.975100e-06
 [693,] 2.139565e-05 1.584774e-05 4.513161e-06
 [694,] 1.903815e-05 1.480158e-05 3.996321e-06
 [695,] 2.178629e-05 1.650122e-05 4.629344e-06
 [696,] 2.342273e-05 2.227673e-05 6.168982e-06
 [697,] 4.175084e-05 3.469460e-05 9.140527e-06
 [698,] 3.432419e-05 2.597262e-05 5.651877e-06
 [699,] 4.156306e-05 3.590998e-05 9.456313e-06
 [700,] 4.015149e-05 1.938084e-05 5.932396e-06
 [701,] 2.007078e-05 2.320532e-05 5.144481e-06
 [702,] 3.727560e-05 6.857225e-05 1.603099e-05
 [703,] 2.036464e-05 2.268073e-05 5.033287e-06
 [704,] 2.084461e-05 2.296453e-05 4.197960e-06
 [705,] 2.381564e-05 1.531423e-05 4.263125e-06
 [706,] 1.966530e-05 2.766200e-05 4.502688e-06
 [707,] 1.860438e-05 3.273078e-05 5.068938e-06
 [708,] 3.923843e-05 1.834003e-05 5.920640e-06
 [709,] 2.169860e-05 2.843177e-05 6.613697e-06
 [710,] 4.567472e-05 2.185403e-05 4.764121e-06
 [711,] 2.003565e-05 2.210920e-05 4.664858e-06
 [712,] 2.020388e-05 1.578874e-05 4.270452e-06
 [713,] 4.286469e-05 2.541687e-05 7.315677e-06
 [714,] 1.930883e-05 2.807427e-05 4.953315e-06
 [715,] 6.208413e-05 4.689468e-05 2.617450e-05
 [716,] 2.630160e-05 1.533778e-05 4.259124e-06
 [717,] 1.803056e-05 2.287671e-05 4.863252e-06
 [718,] 3.780965e-05 2.328128e-05 9.280023e-06
 [719,] 4.290636e-05 3.690393e-05 1.020730e-05
 [720,] 2.871105e-05 2.605698e-05 3.926262e-06
 [721,] 9.547459e-05 3.000968e-05 8.408044e-06
 [722,] 6.349270e-05 1.638891e-05 7.402780e-06
 [723,] 1.013011e-04 2.968427e-05 9.020163e-06
 [724,] 5.845900e-05 1.584323e-05 6.022610e-06
 [725,] 5.679809e-05 1.590685e-05 6.178810e-06
 [726,] 1.303620e-04 3.716347e-05 3.203190e-05
 [727,] 2.316744e-05 1.758762e-05 5.662857e-06
 [728,] 1.744120e-05 4.077633e-05 6.499449e-06
 [729,] 2.220717e-05 1.344678e-04 3.534431e-05
 [730,] 2.954539e-05 6.300955e-04 1.065516e-04
 [731,] 1.742156e-05 2.256430e-05 4.761746e-06
 [732,] 4.226987e-05 3.573284e-05 1.008604e-05
 [733,] 6.127943e-05 3.822802e-05 1.588365e-05
 [734,] 6.737977e-05 3.844739e-05 1.832210e-05
 [735,] 1.740048e-05 2.292419e-05 4.804642e-06
 [736,] 1.756669e-05 1.302903e-03 7.857150e-05
 [737,] 1.755177e-05 3.662677e-04 3.440843e-05
 [738,] 4.306194e-05 3.619191e-04 1.635047e-04
 [739,] 1.750979e-05 4.258331e-04 3.571485e-05
 [740,] 1.756599e-05 1.773518e-04 1.716225e-05
 [741,] 1.761781e-05 4.790021e-04 4.248043e-05
 [742,] 1.737983e-05 2.318457e-05 4.806214e-06
 [743,] 7.584394e-05 3.894796e-05 1.809072e-05
 [744,] 2.018725e-05 2.474638e-05 7.392426e-06
 [745,] 2.476210e-05 1.231555e-04 4.176980e-05
 [746,] 2.839978e-05 1.405882e-05 4.525189e-06
 [747,] 7.572178e-05 8.708175e-05 9.387200e-05
 [748,] 7.374307e-05 3.927299e-05 2.463407e-05
 [749,] 1.753190e-05 3.591314e-05 5.485286e-06
 [750,] 1.792873e-05 4.226000e-05 8.658403e-06
 [751,] 3.039194e-05 2.800657e-03 3.963117e-04
 [752,] 3.186056e-05 1.848915e-03 4.622373e-04
 [753,] 1.770808e-05 2.436050e-05 5.168524e-06
 [754,] 3.215119e-05 5.748118e-05 5.973468e-06
 [755,] 2.586842e-05 3.836435e-05 7.639125e-06
 [756,] 1.757292e-05 2.385336e-05 5.043032e-06
 [757,] 2.645424e-05 3.916812e-05 7.623799e-06
 [758,] 1.742239e-05 2.331988e-05 4.893567e-06
 [759,] 1.743856e-05 2.336766e-05 4.908929e-06
 [760,] 1.746161e-05 2.317458e-05 4.892269e-06
 [761,] 5.042226e-05 3.815065e-05 1.499122e-05
 [762,] 4.079810e-05 3.863935e-05 1.144569e-05
 [763,] 3.498892e-05 4.782710e-05 1.281764e-05
 [764,] 1.805591e-05 1.410506e-05 3.785122e-06
 [765,] 2.383122e-05 2.878603e-05 5.169162e-06
 [766,] 2.192789e-05 1.461991e-05 3.954993e-06
 [767,] 1.731947e-05 4.280820e-05 7.154091e-06
 [768,] 1.743630e-05 2.301349e-05 4.821312e-06
 [769,] 1.913914e-05 3.405416e-05 8.821001e-06
 [770,] 1.734766e-05 2.387047e-05 4.876682e-06
 [771,] 3.565753e-05 8.667539e-05 2.638764e-05
 [772,] 4.833439e-05 3.908585e-05 1.268596e-05
 [773,] 1.734377e-05 2.291319e-05 4.803315e-06
 [774,] 4.169854e-05 3.730268e-05 1.019985e-05
 [775,] 4.504263e-05 3.839606e-05 9.760906e-06
 [776,] 1.736001e-05 2.332237e-05 4.818853e-06
 [777,] 1.734130e-05 2.387796e-05 4.891760e-06
 [778,] 3.819547e-05 8.490809e-05 2.157238e-05
 [779,] 4.042405e-05 2.757125e-05 7.924987e-06
 [780,] 5.041006e-05 1.353972e-04 7.863502e-05
 [781,] 1.735345e-05 2.335634e-05 4.857888e-06
 [782,] 2.561898e-05 2.051168e-05 3.830571e-06
 [783,] 2.008703e-05 1.604072e-05 4.195069e-06
 [784,] 4.757116e-05 3.890522e-05 1.230579e-05
 [785,] 6.424275e-05 1.212422e-04 8.254014e-06
 [786,] 2.284287e-05 4.669737e-05 5.070840e-06
 [787,] 2.996846e-05 2.302225e-05 7.222846e-06
 [788,] 1.734731e-05 2.310467e-05 4.835310e-06
 [789,] 3.863627e-05 4.218632e-05 1.237775e-05
 [790,] 3.951538e-05 3.184811e-05 9.587731e-06
 [791,] 4.231506e-05 3.777607e-05 9.396779e-06
 [792,] 3.108128e-05 1.647098e-05 4.517598e-06
 [793,] 3.956373e-05 1.483885e-04 3.543589e-05
 [794,] 4.732396e-05 1.906300e-05 5.923799e-06
 [795,] 2.978269e-05 1.511890e-05 4.478488e-06
 [796,] 5.057928e-05 1.960773e-05 6.103838e-06
 [797,] 4.939454e-05 1.931980e-05 5.971328e-06
 [798,] 4.821276e-05 1.929213e-05 5.905578e-06
 [799,] 3.288115e-05 1.540707e-05 4.986575e-06
 [800,] 3.693758e-05 2.119328e-05 6.554634e-06
 [801,] 3.698986e-05 2.141190e-05 6.590756e-06
 [802,] 3.696526e-05 2.142764e-05 6.602942e-06
 [803,] 1.742324e-05 2.732813e-05 5.163189e-06
 [804,] 3.699501e-05 2.982490e-05 8.670549e-06
 [805,] 1.742053e-05 2.738843e-05 5.193278e-06
 [806,] 3.706546e-05 2.833374e-05 8.233827e-06
 [807,] 3.702886e-05 2.836213e-05 8.274136e-06
 [808,] 3.012179e-05 4.974744e-05 6.804166e-06
 [809,] 3.721225e-05 3.317366e-05 9.319059e-06
 [810,] 2.723123e-05 3.592531e-05 6.291839e-06
 [811,] 4.142660e-05 1.533817e-05 4.864213e-06
 [812,] 1.750875e-05 2.604375e-05 5.045587e-06
 [813,] 2.494342e-05 2.618876e-05 5.336541e-06
 [814,] 1.824514e-05 2.392350e-05 4.696447e-06
 [815,] 1.821195e-05 2.282920e-05 4.664093e-06
 [816,] 1.822946e-05 2.343302e-05 4.678891e-06
 [817,] 1.780666e-05 2.523318e-05 5.227080e-06
 [818,] 1.764178e-05 2.283874e-05 4.704823e-06
 [819,] 4.087258e-05 2.792465e-05 7.061764e-06
 [820,] 1.819426e-05 2.255396e-05 4.778251e-06
 [821,] 2.817305e-05 3.437007e-05 7.961029e-06
 [822,] 2.689496e-05 2.275704e-04 2.224495e-05
 [823,] 2.898697e-05 3.585941e-05 7.390980e-06
 [824,] 3.742246e-05 1.590676e-05 5.146319e-06
 [825,] 2.590836e-05 2.092867e-05 7.035852e-06
 [826,] 2.692244e-05 2.126162e-05 7.427037e-06
 [827,] 1.737978e-05 7.394000e-05 9.623597e-06
 [828,] 2.202691e-05 1.819829e-05 4.772960e-06
 [829,] 1.750638e-05 3.494053e-05 5.829451e-06
 [830,] 1.758917e-05 2.953466e-05 5.274140e-06
 [831,] 1.817031e-05 1.369503e-04 1.034198e-05
 [832,] 3.963182e-05 4.299990e-05 1.122254e-05
 [833,] 5.525750e-05 1.785387e-05 5.446677e-06
 [834,] 2.020290e-05 1.863372e-05 4.327787e-06
 [835,] 2.483496e-05 1.726012e-05 5.053930e-06
 [836,] 2.578610e-05 1.776333e-05 4.454787e-06
 [837,] 1.776917e-05 1.573919e-05 4.231299e-06
 [838,] 2.206875e-05 2.218058e-05 4.457633e-06
 [839,] 2.501053e-05 2.262680e-05 7.532680e-06
 [840,] 2.473856e-05 2.084439e-05 6.756924e-06
 [841,] 2.388066e-05 2.200630e-05 6.156432e-06
 [842,] 2.863692e-05 2.064002e-04 4.167905e-05
 [843,] 2.841170e-05 1.850954e-04 3.726760e-05
 [844,] 1.982469e-05 3.741859e-05 5.179827e-06
 [845,] 1.975330e-05 2.181820e-05 6.115115e-06
 [846,] 3.732633e-05 3.266069e-05 3.851352e-06
 [847,] 3.721127e-05 1.195120e-03 2.774381e-04
 [848,] 2.583695e-05 1.288943e-04 1.382102e-05
 [849,] 1.769916e-05 5.955904e-05 8.814927e-06
 [850,] 3.672508e-05 2.109191e-04 5.877029e-05
 [851,] 1.887559e-05 1.970223e-05 5.674199e-06
 [852,] 3.873341e-05 2.468235e-04 4.454502e-05
 [853,] 3.870630e-05 5.171840e-04 8.417161e-05
 [854,] 2.828072e-05 3.277243e-05 9.256314e-06
 [855,] 4.692204e-05 8.042604e-05 1.271972e-05
 [856,] 1.804020e-05 1.100711e-04 1.753631e-05
 [857,] 1.785654e-05 9.667461e-05 1.525185e-05
 [858,] 1.787598e-05 9.328469e-05 1.497955e-05
 [859,] 3.873081e-05 3.863071e-04 6.534613e-05
 [860,] 1.782338e-05 9.451398e-05 1.486002e-05
 [861,] 1.785877e-05 9.666150e-05 1.526082e-05
 [862,] 1.796990e-05 9.901186e-05 1.603124e-05
 [863,] 1.806245e-05 3.495593e-05 7.998574e-06
 [864,] 2.496160e-05 3.231027e-05 6.431145e-06
 [865,] 4.005128e-05 1.808317e-04 3.156363e-05
 [866,] 3.991717e-05 3.038050e-05 8.228619e-06
 [867,] 1.995239e-05 1.646503e-05 4.371965e-06
 [868,] 3.682921e-05 1.545622e-05 4.984639e-06
 [869,] 2.207692e-05 1.422043e-05 4.091523e-06
 [870,] 2.719602e-05 1.596341e-05 5.843067e-06
 [871,] 3.625237e-05 1.625694e-05 5.188930e-06
 [872,] 2.793717e-05 3.264209e-05 8.684730e-06
 [873,] 1.759563e-05 2.379335e-05 4.815208e-06
 [874,] 4.599819e-05 1.890463e-05 6.952114e-06
 [875,] 2.544209e-05 2.033746e-05 5.797187e-06
 [876,] 2.761933e-05 2.388524e-05 6.451368e-06
 [877,] 4.774961e-05 6.259920e-05 1.112060e-05
 [878,] 3.820537e-05 2.978896e-05 1.370156e-05
 [879,] 2.875283e-05 3.403655e-05 8.566237e-06
 [880,] 1.876188e-05 2.088302e-05 5.461059e-06
 [881,] 4.339494e-05 1.759978e-05 5.772381e-06
 [882,] 1.852301e-05 7.379162e-05 6.935502e-06
 [883,] 1.780534e-05 2.083239e-05 4.441993e-06
 [884,] 2.269319e-05 2.200465e-05 5.137703e-06
 [885,] 2.288124e-05 2.130617e-05 4.980299e-06
 [886,] 2.764156e-05 4.000700e-05 9.002644e-06
 [887,] 2.388466e-05 1.679431e-05 4.637568e-06
 [888,] 2.780173e-05 4.172276e-05 8.665300e-06
 [889,] 3.893916e-05 4.779510e-05 1.441077e-05
 [890,] 2.471272e-05 1.257808e-04 1.339697e-05
 [891,] 4.623619e-05 2.418236e-04 4.854619e-05
 [892,] 2.222658e-05 3.953268e-05 7.553831e-06
 [893,] 2.251726e-05 4.104310e-05 7.495346e-06
 [894,] 2.338379e-05 1.657778e-05 4.670629e-06
 [895,] 2.184352e-05 3.865706e-05 6.743863e-06
 [896,] 2.135433e-05 2.585792e-05 5.498575e-06
 [897,] 2.507632e-05 1.294679e-04 1.329033e-05
 [898,] 4.778479e-05 5.715286e-05 2.685152e-05
 [899,] 2.153245e-05 3.703718e-05 6.252340e-06
 [900,] 4.836939e-05 1.566911e-05 4.557234e-06
 [901,] 1.799719e-05 3.482917e-04 1.603650e-05
 [902,] 2.191244e-05 1.641763e-05 4.430998e-06
 [903,] 2.187594e-05 1.663356e-05 4.485651e-06
 [904,] 2.095861e-05 1.998172e-05 5.440973e-06
 [905,] 1.958778e-05 1.702426e-04 2.445909e-05
 [906,] 2.192617e-05 1.931339e-05 4.958897e-06
 [907,] 2.754442e-05 3.814416e-05 8.202742e-06
 [908,] 2.192314e-05 1.873233e-05 4.855846e-06
 [909,] 2.195153e-05 1.899745e-05 4.881558e-06
 [910,] 2.193378e-05 1.913940e-05 4.918544e-06
 [911,] 3.299331e-05 2.977193e-05 7.620949e-06
 [912,] 2.096448e-05 1.842450e-05 5.094384e-06
 [913,] 4.659436e-05 5.518080e-05 2.479036e-05
 [914,] 2.212463e-05 2.026874e-05 5.002437e-06
 [915,] 2.203562e-05 2.034411e-05 5.064815e-06
 [916,] 4.628990e-05 3.619729e-05 8.778651e-06
 [917,] 2.199780e-05 1.808120e-05 4.676811e-06
 [918,] 2.188808e-05 1.841568e-05 4.797734e-06
 [919,] 2.186811e-05 1.886330e-05 4.894666e-06
 [920,] 2.190098e-05 1.855506e-05 4.809776e-06
 [921,] 2.168119e-05 1.892574e-05 4.998760e-06
 [922,] 1.801457e-05 1.942889e-05 4.203457e-06
 [923,] 2.192820e-05 2.046305e-05 5.083130e-06
 [924,] 4.514412e-05 1.536763e-05 4.962938e-06
 [925,] 2.770600e-05 2.213763e-05 6.220457e-06
 [926,] 6.758178e-05 1.742280e-05 1.124508e-05
 [927,] 4.973374e-05 3.150395e-05 8.097506e-06
 [928,] 2.357956e-05 2.035780e-05 6.826015e-06
 [929,] 3.000568e-05 4.041776e-05 8.962446e-06
 [930,] 9.349214e-05 2.655484e-05 1.958569e-05
 [931,] 3.898236e-05 1.921383e-05 6.243564e-06
 [932,] 2.438495e-05 1.645150e-05 4.122828e-06
 [933,] 5.165943e-05 5.591703e-05 1.099173e-05
 [934,] 5.166366e-05 5.296144e-05 1.068833e-05
 [935,] 4.524350e-05 1.092982e-04 1.977016e-05
 [936,] 7.079881e-05 2.630123e-05 1.353279e-05
 [937,] 7.485134e-05 2.627131e-05 1.463651e-05
 [938,] 3.734436e-05 1.760665e-05 4.206149e-06
 [939,] 3.503789e-05 2.467930e-05 4.011576e-06
 [940,] 7.705755e-05 2.631697e-05 1.442532e-05
 [941,] 3.921113e-05 2.412364e-05 4.009236e-06
 [942,] 4.123136e-05 2.639050e-05 4.009041e-06
 [943,] 3.895299e-05 2.505414e-05 4.007316e-06
 [944,] 2.436746e-05 1.761685e-05 5.228771e-06
 [945,] 3.266189e-05 2.957976e-05 4.039245e-06
 [946,] 3.028021e-05 2.738439e-05 4.035094e-06
 [947,] 2.390908e-05 1.770165e-05 5.288459e-06
 [948,] 4.257317e-05 2.516699e-05 8.035781e-06
 [949,] 2.705850e-05 1.736137e-05 4.024738e-06
 [950,] 2.614298e-05 1.755568e-05 3.998516e-06
 [951,] 3.427954e-05 1.775491e-05 4.389827e-06
 [952,] 2.410257e-05 2.013980e-05 3.930503e-06
 [953,] 4.065616e-05 3.524538e-05 1.071186e-05
 [954,] 4.003664e-05 1.804318e-05 5.643412e-06
 [955,] 2.555645e-05 1.757562e-05 5.350074e-06
 [956,] 2.270768e-05 1.870184e-05 6.465413e-06
 [957,] 1.055339e-04 1.937072e-05 1.178377e-05
 [958,] 9.829264e-05 2.302493e-05 9.386384e-06
 [959,] 8.863355e-05 1.683759e-05 6.888963e-06
 [960,] 9.431892e-05 1.707201e-05 7.487871e-06
 [961,] 3.334729e-05 1.572399e-05 4.824373e-06
 [962,] 3.479088e-05 1.635914e-05 5.014043e-06
 [963,] 4.283013e-05 2.478702e-05 7.958391e-06
 [964,] 2.903309e-05 3.731178e-05 8.235168e-06
 [965,] 4.053810e-05 1.558500e-05 6.190541e-06
 [966,] 1.997562e-05 3.862941e-05 8.731533e-06
 [967,] 4.700280e-05 5.047085e-05 2.283156e-05
 [968,] 4.373071e-05 1.863198e-05 6.324644e-06
 [969,] 3.785528e-05 2.670974e-05 8.427105e-06
 [970,] 1.787395e-05 1.520798e-05 4.032205e-06
 [971,] 1.787737e-05 1.904619e-05 4.718628e-06
 [972,] 1.770223e-05 1.430640e-05 3.807909e-06
 [973,] 1.764447e-05 1.434479e-05 3.808477e-06
 [974,] 1.949802e-05 1.820623e-05 5.106614e-06
 [975,] 1.917298e-05 1.770724e-05 4.876168e-06
 [976,] 1.958191e-05 1.775595e-05 5.000989e-06
 [977,] 1.986513e-05 2.011922e-05 5.447886e-06
 [978,] 1.940881e-05 1.755862e-05 4.901502e-06
 [979,] 1.958948e-05 1.933632e-05 5.471383e-06
 [980,] 2.175057e-05 3.275195e-05 6.467101e-06
 [981,] 2.026453e-05 1.963456e-05 5.792501e-06
 [982,] 8.082437e-05 2.580819e-05 1.455003e-05
 [983,] 4.294021e-05 1.419297e-04 3.048784e-05
 [984,] 1.953633e-05 1.987193e-05 5.577408e-06
 [985,] 8.030078e-05 1.800021e-05 1.436521e-05
 [986,] 1.932089e-05 1.933532e-05 5.366144e-06
 [987,] 1.949409e-05 2.002580e-05 5.608201e-06
 [988,] 1.919843e-05 1.976514e-05 5.421277e-06
 [989,] 1.858928e-05 1.775951e-05 4.798270e-06
 [990,] 1.885590e-05 2.090972e-05 5.512672e-06
 [991,] 2.394590e-05 2.526899e-05 8.286856e-06
 [992,] 2.024157e-05 2.054659e-05 6.015235e-06
 [993,] 4.613816e-05 1.440233e-05 5.184297e-06
 [994,] 8.881278e-05 1.980591e-05 1.844887e-05
 [995,] 1.942831e-05 2.649756e-05 7.038561e-06
 [996,] 1.917345e-05 1.892813e-05 5.165208e-06
 [997,] 8.668723e-05 1.952040e-05 1.769478e-05
 [998,] 8.587701e-05 2.006122e-05 1.851069e-05
 [999,] 9.400055e-05 1.996674e-05 1.945721e-05
[1000,] 1.184354e-04 1.769916e-05 1.751633e-05
[1001,] 6.110293e-05 1.490424e-05 7.320843e-06
[1002,] 6.217912e-05 1.492186e-05 7.451561e-06
[1003,] 6.580992e-05 1.493333e-05 7.691962e-06
[1004,] 6.535430e-05 1.485262e-05 7.333834e-06
[1005,] 3.993446e-05 1.484730e-05 5.967101e-06
[1006,] 2.171716e-05 1.898285e-05 5.951502e-06
[1007,] 2.153105e-05 1.923467e-05 5.990987e-06
[1008,] 2.168209e-05 1.603944e-05 4.878331e-06
[1009,] 9.231773e-05 1.559807e-05 1.079371e-05
[1010,] 1.013915e-04 1.484845e-05 8.390536e-06
[1011,] 7.864721e-05 1.534517e-05 6.143074e-06
[1012,] 2.259510e-05 1.937812e-05 6.327571e-06
[1013,] 2.274142e-05 1.942489e-05 6.385167e-06
[1014,] 6.819147e-05 1.878742e-05 1.450886e-05
[1015,] 4.329925e-05 1.442997e-04 3.172703e-05
[1016,] 2.287641e-05 2.872912e-05 9.065170e-06
[1017,] 2.356565e-05 2.801371e-05 9.194511e-06
[1018,] 2.378559e-05 2.804887e-05 9.310755e-06
[1019,] 2.352465e-05 2.976248e-05 9.731644e-06
[1020,] 4.934875e-05 4.384723e-05 1.920280e-05
[1021,] 1.962117e-05 2.575963e-05 4.495197e-06
[1022,] 2.227089e-05 2.081897e-05 3.962544e-06
[1023,] 3.644718e-05 2.498320e-05 5.959757e-06
[1024,] 2.211530e-05 1.823399e-05 5.660700e-06
[1025,] 2.175571e-05 1.518960e-05 4.251382e-06
[1026,] 3.315160e-05 2.345147e-05 7.240736e-06
[1027,] 2.308007e-05 1.928334e-05 6.783437e-06
[1028,] 3.601456e-05 2.567203e-05 8.557687e-06
[1029,] 3.493617e-05 1.468890e-05 4.384245e-06
[1030,] 3.449852e-05 1.489365e-05 4.365923e-06
[1031,] 4.848932e-05 1.906521e-05 8.830646e-06
[1032,] 3.614016e-05 1.475499e-05 4.395303e-06
[1033,] 1.853269e-05 1.644141e-05 3.847371e-06
[1034,] 3.915326e-05 1.431144e-05 4.697469e-06
[1035,] 2.713273e-05 2.432447e-05 7.472998e-06
[1036,] 3.585954e-05 1.450614e-05 4.772675e-06
[1037,] 4.035593e-05 1.481528e-05 4.523170e-06
[1038,] 2.558317e-05 1.828022e-05 5.156323e-06
[1039,] 3.402474e-05 1.505852e-05 4.247263e-06
[1040,] 3.524740e-05 1.493470e-05 4.335185e-06
[1041,] 3.380309e-05 1.493132e-05 4.282721e-06
[1042,] 2.136332e-05 3.168049e-05 5.361380e-06
[1043,] 2.131045e-05 3.332410e-05 5.534994e-06
[1044,] 2.196254e-05 3.241291e-05 5.296174e-06
[1045,] 2.205304e-05 2.890482e-05 5.023647e-06
[1046,] 2.100368e-05 2.731475e-05 5.110359e-06
[1047,] 2.364971e-05 2.813635e-05 8.655324e-06
[1048,] 2.355737e-05 3.050626e-05 9.297434e-06
[1049,] 3.751244e-05 1.970171e-05 4.273389e-06
[1050,] 2.254562e-05 2.852330e-05 8.176755e-06
[1051,] 2.974311e-05 1.967273e-05 6.116100e-06
[1052,] 3.812958e-05 2.165600e-05 4.383545e-06
[1053,] 3.847056e-05 2.117232e-05 4.293900e-06
[1054,] 2.084872e-05 2.616995e-05 6.553887e-06
[1055,] 3.493631e-05 2.780987e-05 4.688113e-06
[1056,] 3.633558e-05 2.727448e-05 4.607308e-06
[1057,] 3.038688e-05 1.446383e-05 4.344811e-06
[1058,] 4.228867e-05 2.465271e-05 4.395620e-06
[1059,] 3.557364e-05 2.960712e-05 4.728596e-06
[1060,] 2.048204e-05 4.861276e-05 8.770975e-06
[1061,] 2.031751e-05 4.749878e-05 8.153425e-06
[1062,] 4.904058e-05 1.971903e-05 4.272306e-06
[1063,] 3.679846e-05 2.245238e-05 4.328747e-06
[1064,] 2.172428e-05 3.775735e-05 5.559765e-06
[1065,] 3.419313e-05 4.241537e-05 6.508185e-06
[1066,] 2.593671e-05 1.486600e-05 4.347400e-06
[1067,] 3.854129e-05 1.504945e-05 5.446332e-06
[1068,] 3.876720e-05 1.509559e-05 5.463492e-06
[1069,] 4.252104e-05 1.579417e-05 7.137074e-06
[1070,] 2.757729e-05 7.364031e-05 1.412159e-05
[1071,] 3.444903e-05 5.406384e-05 1.759636e-05
[1072,] 2.022909e-05 4.461913e-05 9.161344e-06
[1073,] 2.221710e-05 3.080021e-05 9.720317e-06
[1074,] 2.858691e-05 1.075161e-04 3.607376e-05
[1075,] 1.903424e-05 1.693495e-05 4.152029e-06
[1076,] 2.928856e-05 3.651261e-05 1.022269e-05
[1077,] 2.918384e-05 3.687574e-05 1.025777e-05
[1078,] 3.015080e-05 2.160685e-05 8.352534e-06
[1079,] 3.240703e-05 2.638024e-05 6.930139e-06
[1080,] 2.265781e-05 1.747845e-05 4.508711e-06
[1081,] 3.397972e-05 2.622138e-05 6.872081e-06
[1082,] 2.859139e-05 1.371784e-04 2.341475e-05
[1083,] 3.265379e-05 2.595763e-05 6.890957e-06
[1084,] 3.374540e-05 1.814237e-05 5.207993e-06
[1085,] 2.845976e-05 1.959256e-05 6.591891e-06
[1086,] 3.512951e-05 4.227932e-05 1.180274e-05
[1087,] 2.693127e-05 2.342134e-05 7.641993e-06
[1088,] 2.144373e-05 1.730287e-05 5.052426e-06
[1089,] 1.800300e-05 1.413457e-05 3.843604e-06
[1090,] 1.800327e-05 1.412651e-05 3.771933e-06
[1091,] 1.829325e-05 1.428482e-05 3.952597e-06
[1092,] 1.955523e-05 1.530260e-05 4.097846e-06
[1093,] 2.652654e-05 3.486289e-05 7.078626e-06
[1094,] 2.307411e-05 1.867408e-05 6.523500e-06
[1095,] 1.891304e-05 1.707894e-05 4.890062e-06
[1096,] 5.656177e-05 2.067473e-05 8.146151e-06
[1097,] 1.830693e-05 2.224671e-05 5.165552e-06
[1098,] 2.227839e-05 1.703142e-05 5.412210e-06
[1099,] 4.770702e-05 1.660267e-05 7.860200e-06
[1100,] 5.334757e-05 2.204711e-05 1.526302e-05
[1101,] 3.467087e-05 3.343049e-05 8.784277e-06
[1102,] 1.831094e-05 1.442289e-05 3.940322e-06
[1103,] 6.199738e-05 1.676366e-05 6.079214e-06
[1104,] 2.728775e-05 5.446649e-05 1.131536e-05
[1105,] 2.529529e-05 1.828787e-05 5.182359e-06
[1106,] 2.263021e-05 1.481288e-05 4.327333e-06
[1107,] 3.232020e-05 1.550867e-05 5.486935e-06
[1108,] 1.829838e-05 1.722517e-05 4.809943e-06
[1109,] 4.632985e-05 2.226449e-05 6.382939e-06
[1110,] 3.503358e-05 1.942975e-05 5.234451e-06
[1111,] 2.930174e-05 1.934343e-05 4.992084e-06
[1112,] 2.008532e-05 2.066415e-05 4.784958e-06
[1113,] 2.687320e-05 3.071728e-05 7.446733e-06
[1114,] 2.773513e-05 1.800874e-05 6.055116e-06
[1115,] 1.868015e-05 1.765387e-05 4.932630e-06
[1116,] 1.805742e-05 1.788550e-05 4.680769e-06
[1117,] 2.679013e-05 1.877723e-05 6.317784e-06
[1118,] 2.726420e-05 1.874667e-05 6.387001e-06
[1119,] 2.687602e-05 1.854468e-05 6.216206e-06
[1120,] 2.604072e-05 1.844166e-05 6.008273e-06
[1121,] 3.119083e-05 1.676522e-05 5.173096e-06
[1122,] 4.515387e-05 2.926121e-05 6.647250e-06
[1123,] 2.811244e-05 1.880404e-05 6.564293e-06
[1124,] 2.818402e-05 1.875515e-05 6.550364e-06
[1125,] 2.801200e-05 1.895664e-05 6.627346e-06
[1126,] 2.820511e-05 1.845959e-05 5.989211e-06
[1127,] 6.137238e-05 2.297405e-05 5.550701e-06
[1128,] 4.589569e-05 2.840667e-05 6.736268e-06
[1129,] 3.023800e-05 2.759118e-05 5.308765e-06
[1130,] 2.640678e-05 1.928466e-05 5.962423e-06
[1131,] 2.653608e-05 1.848046e-05 5.793300e-06
[1132,] 2.733983e-05 2.986356e-05 7.529175e-06
[1133,] 8.721718e-05 4.524944e-05 1.093900e-05
[1134,] 2.721758e-05 2.983792e-05 7.486276e-06
[1135,] 8.868305e-05 4.382955e-05 1.104436e-05
[1136,] 8.931823e-05 4.361940e-05 1.114166e-05
[1137,] 8.976043e-05 4.594512e-05 1.150225e-05
[1138,] 8.829780e-05 4.737112e-05 1.138075e-05
[1139,] 8.880346e-05 4.790354e-05 1.170323e-05
[1140,] 8.967643e-05 4.861057e-05 1.194739e-05
[1141,] 2.082011e-05 1.720638e-05 4.745265e-06
[1142,] 7.418996e-05 2.686243e-05 7.673511e-06
[1143,] 8.814926e-05 5.058870e-05 1.184473e-05
[1144,] 8.833025e-05 4.755535e-05 1.157079e-05
[1145,] 8.783373e-05 4.753405e-05 1.147065e-05
[1146,] 8.765919e-05 4.740067e-05 1.141021e-05
[1147,] 2.748927e-05 2.975331e-05 7.496505e-06
[1148,] 7.252854e-05 4.689197e-05 8.917827e-06
[1149,] 1.073628e-04 4.704982e-05 1.802111e-05
[1150,] 1.073663e-04 4.660038e-05 1.794594e-05
[1151,] 1.086956e-04 4.667542e-05 1.829555e-05
[1152,] 1.069766e-04 4.583884e-05 1.769311e-05
[1153,] 1.060620e-04 4.655276e-05 1.762833e-05
[1154,] 3.028156e-05 1.683160e-05 5.075894e-06
[1155,] 1.990038e-05 1.591542e-05 4.276660e-06
[1156,] 7.209890e-05 2.690995e-05 7.615475e-06
[1157,] 2.200037e-05 2.208918e-05 5.344692e-06
[1158,] 7.239703e-05 2.682717e-05 7.641827e-06
[1159,] 2.205992e-05 2.182188e-05 5.374419e-06
[1160,] 3.092063e-05 1.699857e-05 5.329425e-06
[1161,] 7.339670e-05 2.780109e-05 7.390154e-06
[1162,] 1.985364e-05 1.610447e-05 4.288447e-06
[1163,] 3.081306e-05 1.674323e-05 5.220036e-06
[1164,] 7.538576e-05 2.666219e-05 7.769735e-06
[1165,] 2.828983e-05 3.036371e-05 7.996002e-06
[1166,] 7.545393e-05 2.675774e-05 7.746497e-06
[1167,] 1.859154e-05 1.436562e-05 3.896310e-06
[1168,] 8.395959e-05 2.684089e-05 7.946705e-06
[1169,] 3.402700e-05 1.669750e-05 5.143117e-06
[1170,] 3.499162e-05 1.727244e-05 5.506989e-06
[1171,] 1.777767e-05 1.686885e-05 4.091712e-06
[1172,] 7.571885e-05 2.669463e-05 7.723851e-06
[1173,] 3.445484e-05 1.693892e-05 4.995185e-06
[1174,] 2.288317e-05 2.054138e-05 6.409448e-06
[1175,] 1.772271e-05 1.851036e-05 4.638560e-06
[1176,] 2.130918e-05 1.480093e-05 4.160857e-06
[1177,] 3.648186e-05 2.692296e-05 8.475002e-06
[1178,] 2.214175e-05 2.990190e-05 5.198755e-06
[1179,] 2.231320e-05 1.516606e-05 4.622497e-06
[1180,] 3.190492e-05 3.816683e-05 7.660991e-06
[1181,] 2.250559e-05 1.690601e-05 4.643928e-06
[1182,] 1.803007e-05 1.572321e-05 4.007075e-06
[1183,] 2.024422e-05 2.519088e-05 6.077404e-06
[1184,] 4.998063e-05 2.405474e-05 8.533945e-06
[1185,] 2.112694e-05 1.597748e-05 4.415477e-06
[1186,] 2.574715e-05 1.539382e-05 5.354566e-06
[1187,] 3.560812e-05 3.628803e-05 9.604463e-06
[1188,] 1.878564e-05 4.076549e-05 7.955917e-06
[1189,] 2.136704e-05 1.930107e-05 5.040202e-06
[1190,] 5.890388e-05 2.890143e-05 1.295941e-05
[1191,] 4.557200e-05 2.141543e-05 5.778122e-06
[1192,] 1.865704e-05 3.289805e-05 6.143515e-06
[1193,] 2.130654e-05 1.956888e-05 5.142396e-06
[1194,] 3.095468e-05 1.526498e-05 5.557684e-06
[1195,] 2.138598e-05 1.930866e-05 5.095143e-06
[1196,] 2.597322e-05 1.454735e-05 4.718686e-06
[1197,] 4.108135e-05 3.721823e-05 1.095587e-05
[1198,] 3.445629e-05 7.836194e-05 9.575607e-06
[1199,] 2.715167e-05 1.174600e-04 6.339796e-06
[1200,] 3.967621e-05 2.341665e-05 7.431861e-06
[1201,] 3.950578e-05 3.867714e-05 1.037366e-05
[1202,] 3.270476e-05 3.572263e-05 9.097281e-06
[1203,] 3.387467e-05 4.046421e-05 9.264889e-06
[1204,] 3.080178e-05 3.631680e-05 1.661943e-05
[1205,] 2.123525e-05 4.508866e-05 1.063671e-05
[1206,] 3.014043e-05 2.143126e-05 9.055072e-06
[1207,] 6.014933e-05 4.001438e-05 6.510627e-06
[1208,] 3.731338e-05 3.129088e-05 9.063237e-06
[1209,] 5.386782e-05 3.327061e-05 6.756953e-06
[1210,] 3.715566e-05 2.964534e-05 8.839648e-06
[1211,] 1.793828e-05 1.511102e-05 4.101562e-06
[1212,] 1.755291e-05 1.536939e-05 4.094109e-06
[1213,] 3.550775e-05 3.858640e-05 8.848039e-06
[1214,] 3.926577e-05 2.789151e-05 8.772871e-06
[1215,] 2.229453e-05 2.636614e-05 7.981199e-06
[1216,] 2.985851e-05 1.766346e-05 6.674522e-06
[1217,] 2.466331e-05 1.569014e-05 5.116850e-06
[1218,] 2.578549e-05 1.941902e-05 6.840937e-06
[1219,] 2.246951e-05 3.436447e-05 8.591544e-06
[1220,] 1.803158e-05 1.409554e-05 3.819356e-06
[1221,] 2.171587e-05 2.087791e-05 5.786521e-06
[1222,] 1.793743e-05 1.943571e-05 4.642057e-06
[1223,] 4.968105e-05 2.976091e-05 6.903948e-06
[1224,] 3.236430e-05 3.247038e-05 9.053944e-06
[1225,] 2.601432e-05 3.170263e-05 1.003454e-05
[1226,] 4.747820e-05 2.397058e-05 1.598821e-05
[1227,] 1.934760e-05 1.622712e-05 4.236645e-06
[1228,] 3.243401e-05 3.506093e-05 4.457273e-06
[1229,] 4.946167e-05 2.018459e-05 6.475967e-06
[1230,] 3.327611e-05 2.194392e-05 3.926661e-06
[1231,] 2.744551e-05 4.337971e-05 4.672979e-06
[1232,] 2.816213e-05 2.119810e-04 4.073291e-05
[1233,] 2.260620e-05 4.506559e-05 5.275288e-06
[1234,] 5.841199e-05 1.849362e-05 6.252417e-06
[1235,] 8.309282e-05 2.796135e-05 8.106345e-06
[1236,] 1.932502e-05 7.029602e-05 1.476739e-05
[1237,] 3.416192e-05 1.974387e-05 5.977443e-06
[1238,] 1.814982e-05 1.557513e-05 4.029349e-06
[1239,] 5.217173e-05 2.412343e-05 4.125304e-06
[1240,] 3.290544e-05 2.860851e-05 6.115074e-06
[1241,] 2.895084e-05 1.603670e-05 5.119578e-06
[1242,] 3.938567e-05 2.333207e-05 1.006423e-05
[1243,] 5.553957e-05 1.980919e-05 8.351338e-06
[1244,] 5.428639e-05 2.001780e-05 8.592604e-06
[1245,] 1.753713e-05 1.644445e-05 4.117820e-06
[1246,] 1.974650e-05 1.742156e-05 5.224977e-06
[1247,] 2.055527e-05 1.428207e-05 4.128073e-06
[1248,] 5.119259e-05 3.256743e-05 1.865859e-05
[1249,] 4.127578e-05 4.034266e-05 1.077613e-05
[1250,] 2.573567e-05 3.657491e-05 7.628194e-06
[1251,] 1.035158e-04 2.156520e-05 9.478904e-06
[1252,] 5.437707e-05 3.369770e-05 5.872470e-06
[1253,] 5.346261e-05 2.050393e-05 1.011096e-05
[1254,] 4.357053e-05 3.390333e-05 1.108694e-05
[1255,] 1.375321e-04 2.223439e-05 1.700618e-05
[1256,] 4.331212e-05 1.733842e-05 7.106204e-06
[1257,] 1.059008e-04 1.906419e-05 8.836226e-06
[1258,] 1.346187e-04 1.435224e-05 8.094458e-06
[1259,] 1.693862e-04 1.443343e-05 1.162235e-05
[1260,] 1.254761e-04 1.494393e-05 8.327435e-06
[1261,] 4.176725e-05 1.775757e-05 7.252545e-06
[1262,] 5.149850e-05 2.530612e-05 8.243215e-06
[1263,] 4.364247e-05 3.303649e-05 1.088763e-05
[1264,] 5.128502e-05 2.572499e-05 7.999454e-06
[1265,] 3.165169e-05 1.875318e-05 6.251584e-06
[1266,] 3.830726e-05 1.614325e-05 4.870752e-06
[1267,] 7.767108e-05 2.410663e-05 1.287469e-05
[1268,] 1.383399e-04 2.892624e-05 1.809435e-05
[1269,] 4.033211e-05 3.896372e-05 1.207222e-05
[1270,] 3.217303e-05 1.875462e-05 6.316018e-06
[1271,] 6.302772e-05 1.666791e-05 4.615841e-06
[1272,] 2.926908e-05 2.295530e-05 7.704551e-06
[1273,] 4.674402e-05 5.012560e-05 9.435541e-06
[1274,] 8.001538e-05 3.482505e-05 1.133549e-05
[1275,] 2.953904e-05 2.293645e-05 7.558093e-06
[1276,] 7.206055e-05 4.515654e-05 8.546624e-06
[1277,] 6.678243e-05 3.190163e-05 1.275213e-05
[1278,] 5.947581e-05 3.303331e-05 9.798625e-06
[1279,] 5.768174e-05 1.697816e-05 5.177953e-06
[1280,] 5.552401e-05 5.765237e-05 6.101898e-06
[1281,] 3.783829e-05 4.507549e-05 1.050059e-05
[1282,] 3.055026e-05 1.481744e-05 4.897121e-06
[1283,] 1.528605e-04 2.547616e-05 4.382926e-05
[1284,] 1.535899e-04 5.311749e-05 1.039973e-04
[1285,] 3.677607e-05 6.061415e-05 6.221263e-06
[1286,] 3.895944e-05 3.917856e-05 1.161349e-05
[1287,] 3.105914e-05 7.688198e-05 9.267608e-06
[1288,] 6.730274e-05 3.619698e-05 7.062227e-06
[1289,] 3.201485e-05 5.755412e-05 8.767155e-06
[1290,] 4.007254e-05 1.523101e-05 5.092549e-06
[1291,] 4.770493e-05 2.044768e-05 5.154444e-06
[1292,] 2.437729e-05 2.826633e-05 6.700066e-06
[1293,] 3.778152e-05 4.078079e-05 1.121544e-05
[1294,] 4.573791e-05 2.120984e-05 6.548534e-06
[1295,] 2.945550e-05 4.071909e-05 9.151329e-06
[1296,] 4.666599e-05 2.082171e-05 6.390344e-06
[1297,] 4.127500e-05 1.427413e-05 5.117113e-06
[1298,] 3.065583e-05 2.269564e-05 4.565540e-06
[1299,] 3.171833e-05 1.538859e-05 4.974064e-06
[1300,] 3.262447e-05 1.814900e-05 4.464849e-06
[1301,] 2.848168e-05 2.016359e-05 4.468017e-06
[1302,] 3.867338e-05 4.115310e-05 1.107494e-05
[1303,] 2.516944e-05 1.420115e-05 4.258692e-06
[1304,] 2.483164e-05 1.723452e-05 4.505008e-06
[1305,] 2.525831e-05 2.422402e-05 7.572217e-06
[1306,] 2.979765e-05 3.603809e-05 5.333234e-06
[1307,] 3.091006e-05 3.897502e-05 6.149080e-06
[1308,] 2.406147e-05 1.423508e-05 4.236124e-06
[1309,] 3.078772e-05 1.718023e-05 4.240824e-06
[1310,] 3.136879e-05 2.203165e-05 4.526430e-06
[1311,] 2.454268e-05 1.411333e-05 4.260983e-06
[1312,] 3.853130e-05 4.013103e-05 1.100113e-05
[1313,] 2.588498e-05 1.792338e-05 4.267892e-06
[1314,] 2.292133e-05 1.482767e-05 4.128401e-06
[1315,] 2.232093e-05 1.424953e-05 4.128320e-06
[1316,] 2.321962e-05 1.418772e-05 4.124186e-06
[1317,] 2.273666e-05 1.531978e-05 4.280145e-06
[1318,] 2.372777e-05 1.452875e-05 4.187825e-06
[1319,] 2.323309e-05 1.923429e-05 4.747734e-06
[1320,] 2.259720e-05 1.506706e-05 4.402054e-06
[1321,] 2.564184e-05 2.655345e-05 5.952912e-06
[1322,] 2.533166e-05 1.903942e-05 4.888478e-06
[1323,] 2.815985e-05 2.525495e-05 4.846148e-06
[1324,] 2.685893e-05 1.518682e-05 4.592923e-06
[1325,] 2.546911e-05 1.443531e-05 4.211720e-06
[1326,] 2.540843e-05 1.486544e-05 4.258783e-06
[1327,] 4.563158e-05 1.892657e-05 5.632928e-06
[1328,] 2.404529e-05 3.459792e-05 7.497454e-06
[1329,] 2.804116e-05 1.505446e-05 4.567337e-06
[1330,] 4.004162e-05 2.248889e-05 1.195531e-05
[1331,] 4.229114e-05 3.251588e-05 4.689552e-06
[1332,] 2.899794e-05 1.630415e-05 4.319366e-06
[1333,] 3.517442e-05 3.685035e-05 9.713070e-06
[1334,] 3.532902e-05 3.676029e-05 9.716917e-06
[1335,] 3.103261e-05 3.504658e-05 4.601817e-06
[1336,] 3.642535e-05 3.552305e-05 1.065872e-05
[1337,] 2.588992e-05 4.241361e-05 5.127512e-06
[1338,] 3.556389e-05 3.072887e-05 6.129109e-06
[1339,] 3.835003e-05 2.021189e-05 8.313442e-06
[1340,] 2.169126e-05 2.051482e-05 5.460034e-06
[1341,] 4.902346e-05 3.315811e-05 1.585639e-05
[1342,] 3.918244e-05 1.494396e-05 4.530066e-06
[1343,] 4.540344e-05 1.902170e-05 8.635163e-06
[1344,] 1.837813e-05 2.852242e-05 4.935181e-06
[1345,] 3.708973e-05 5.158611e-05 1.449217e-05
[1346,] 1.898075e-05 1.779660e-05 4.451999e-06
[1347,] 2.056084e-05 1.989886e-05 5.191636e-06
[1348,] 1.893656e-05 1.925551e-05 4.669274e-06
[1349,] 3.996775e-05 3.108015e-05 9.533044e-06
[1350,] 2.040397e-05 4.097072e-05 1.109523e-05
[1351,] 1.870088e-05 2.028573e-05 5.283052e-06
[1352,] 2.164401e-05 2.272265e-05 7.280375e-06
[1353,] 1.837167e-05 1.844457e-05 4.592614e-06
[1354,] 3.976638e-05 1.723243e-05 5.760865e-06
[1355,] 1.833678e-05 5.288943e-04 4.636005e-05
[1356,] 4.552173e-05 1.514742e-05 4.353904e-06
[1357,] 1.864053e-05 2.700733e-05 4.892606e-06
[1358,] 3.795503e-05 2.123855e-05 6.745106e-06
[1359,] 4.303014e-05 2.133102e-05 6.576819e-06
[1360,] 3.883222e-05 2.896903e-05 8.013026e-06
[1361,] 1.755226e-05 1.612305e-05 4.136082e-06
[1362,] 2.142259e-05 2.925031e-05 7.445999e-06
[1363,] 1.752938e-05 1.585758e-05 4.010441e-06
[1364,] 9.493685e-05 2.928956e-05 1.401636e-05
[1365,] 1.936159e-05 3.662447e-05 9.594436e-06
[1366,] 1.865412e-05 5.118704e-05 6.504205e-06
[1367,] 1.933500e-05 2.456985e-05 5.701477e-06
[1368,] 5.281120e-05 2.926660e-05 1.181994e-05
[1369,] 1.903398e-05 6.530137e-05 1.129727e-05
[1370,] 2.722841e-05 2.363147e-05 6.627918e-06
[1371,] 1.802964e-05 1.597721e-05 3.995672e-06
[1372,] 8.557055e-05 1.025911e-04 8.922128e-05
[1373,] 1.735069e-05 1.696299e-05 4.179590e-06
[1374,] 4.000443e-05 2.667602e-05 7.610970e-06
[1375,] 1.753309e-05 1.698564e-05 4.308731e-06
[1376,] 3.982898e-05 2.440812e-05 7.597908e-06
[1377,] 4.053370e-05 2.453044e-05 7.472049e-06
[1378,] 2.074915e-05 4.560958e-05 1.042124e-05
[1379,] 2.776486e-05 3.675592e-05 8.916269e-06
[1380,] 2.907915e-05 3.616221e-05 1.536125e-05
[1381,] 2.112823e-05 2.527766e-05 5.318883e-06
[1382,] 2.356356e-05 2.934393e-05 6.689978e-06
[1383,] 1.861801e-05 1.430901e-05 3.886217e-06
[1384,] 4.193440e-05 1.944582e-05 7.291763e-06
[1385,] 4.299685e-05 1.743718e-05 5.722191e-06
[1386,] 4.334994e-05 1.629045e-05 5.374616e-06
[1387,] 3.375980e-05 5.891363e-05 1.161559e-05
[1388,] 1.827522e-05 1.576818e-05 3.991254e-06
[1389,] 5.377267e-05 3.517090e-05 7.588321e-06
[1390,] 4.177578e-05 3.514233e-05 8.920351e-06
[1391,] 1.763285e-05 1.987111e-05 4.690246e-06
[1392,] 2.456542e-05 9.285280e-05 1.135497e-05
[1393,] 2.488773e-05 1.250537e-04 8.856663e-06
[1394,] 1.782998e-05 2.307382e-05 5.253434e-06
[1395,] 2.719793e-05 2.246770e-05 6.408768e-06
[1396,] 1.777490e-05 2.018071e-05 4.637239e-06
[1397,] 1.827270e-05 1.895626e-05 4.590610e-06
[1398,] 3.144698e-05 3.723079e-05 7.900311e-06
[1399,] 1.748182e-05 1.972397e-05 4.501066e-06
[1400,] 3.610631e-05 4.719203e-05 1.376696e-05
[1401,] 3.666780e-05 2.830682e-05 9.482437e-06
[1402,] 3.370245e-05 1.949632e-05 6.317943e-06
[1403,] 4.993991e-05 2.872879e-05 8.547294e-06
[1404,] 2.323908e-05 2.191272e-05 5.711637e-06
[1405,] 3.545865e-05 5.483854e-05 1.000699e-05
[1406,] 5.728621e-05 4.707074e-05 8.533324e-06
[1407,] 5.367565e-05 3.596253e-05 8.010989e-06
[1408,] 3.093661e-05 3.031407e-05 5.958296e-06
[1409,] 1.776299e-05 1.885469e-05 4.393096e-06
[1410,] 1.794291e-05 5.232901e-05 8.960044e-06
[1411,] 2.942465e-05 3.556253e-05 6.159034e-06
[1412,] 3.345827e-05 4.694846e-05 9.952565e-06
[1413,] 7.037313e-05 1.992772e-05 7.536380e-06
[1414,] 2.817000e-05 2.429544e-05 7.591532e-06
[1415,] 4.527060e-05 4.031428e-05 5.027188e-06
[1416,] 2.737166e-05 6.445251e-05 8.032993e-06
[1417,] 5.687889e-05 2.278895e-05 7.920749e-06
[1418,] 4.002645e-05 3.317235e-05 1.353477e-05
[1419,] 1.998411e-05 1.585802e-05 4.643775e-06
[1420,] 3.500217e-05 2.262753e-05 6.873487e-06
[1421,] 2.714428e-05 3.661794e-05 7.726395e-06
[1422,] 2.420201e-05 2.573531e-05 4.443843e-06
[1423,] 2.444343e-05 2.573531e-05 4.446892e-06
[1424,] 3.410441e-05 1.773621e-05 5.593607e-06
[1425,] 1.884745e-05 3.883113e-05 6.791470e-06
[1426,] 5.864892e-05 4.200762e-05 2.195272e-05
[1427,] 2.410006e-05 1.589414e-05 4.702991e-06
[1428,] 2.937769e-05 1.479346e-05 5.565394e-06
[1429,] 1.893083e-05 1.617085e-05 4.154152e-06
[1430,] 4.856642e-05 2.010084e-05 7.718252e-06
[1431,] 1.945479e-05 3.205736e-05 8.178862e-06
[1432,] 5.076189e-05 2.207893e-05 1.055816e-05
[1433,] 4.461047e-05 2.148565e-05 8.838212e-06
[1434,] 4.443623e-05 2.104884e-05 8.536125e-06
[1435,] 4.287330e-05 1.583349e-05 5.701385e-06
[1436,] 4.894707e-05 3.237923e-05 1.726230e-05
[1437,] 1.840554e-05 2.888951e-05 6.547171e-06
[1438,] 2.090406e-05 1.828022e-05 4.303299e-06
[1439,] 2.256455e-05 1.801773e-05 5.022849e-06
[1440,] 2.739025e-05 1.093068e-04 2.661541e-05
[1441,] 1.993657e-05 1.744039e-05 4.287476e-06
[1442,] 2.905989e-05 8.161125e-05 2.397338e-05
[1443,] 4.200402e-05 4.120545e-05 1.250887e-05
[1444,] 2.145575e-05 2.922253e-05 5.990699e-06
[1445,] 2.055771e-05 2.074406e-05 5.605913e-06
[1446,] 3.588464e-05 2.151110e-05 1.167445e-05
[1447,] 1.902050e-05 2.885679e-05 5.668601e-06
[1448,] 1.971652e-05 2.376607e-05 7.166911e-06
[1449,] 6.120469e-05 2.973794e-05 9.597321e-06
[1450,] 2.212451e-05 3.362291e-05 8.579263e-06
[1451,] 2.267823e-05 3.635512e-05 7.208621e-06
[1452,] 3.218446e-05 3.272699e-05 1.157950e-05
[1453,] 3.566189e-05 4.141720e-05 9.959976e-06
[1454,] 1.870765e-05 1.546535e-05 4.301868e-06
[1455,] 2.126413e-05 2.758534e-05 6.371781e-06
[1456,] 2.430098e-05 3.177534e-05 8.282743e-06
[1457,] 2.281512e-05 2.894704e-05 7.449376e-06
[1458,] 2.361913e-05 3.116614e-05 7.755689e-06
[1459,] 2.105415e-05 2.236220e-05 5.109592e-06
[1460,] 2.271544e-05 2.803866e-05 6.409841e-06
[1461,] 2.487992e-05 3.333009e-05 9.707085e-06
[1462,] 2.630060e-05 2.431408e-05 6.899261e-06
[1463,] 1.911578e-05 1.462109e-05 4.022735e-06
[1464,] 3.570642e-05 3.231492e-05 9.511394e-06
[1465,] 3.450222e-05 3.105905e-05 8.635158e-06
[1466,] 3.452518e-05 3.093588e-05 8.669205e-06
[1467,] 1.824398e-05 1.468951e-05 4.000524e-06
[1468,] 2.230979e-05 2.265551e-05 5.723280e-06
[1469,] 1.767732e-05 4.288462e-05 8.788215e-06
[1470,] 3.146204e-05 1.879981e-05 5.888766e-06
[1471,] 7.664801e-05 1.908325e-05 8.963528e-06
[1472,] 3.078128e-05 4.049125e-05 9.480956e-06
[1473,] 2.939351e-05 2.665521e-05 5.439418e-06
[1474,] 7.849828e-05 1.463982e-05 5.903114e-06
[1475,] 3.009708e-05 1.150576e-04 1.313734e-05
[1476,] 2.813580e-05 2.841723e-05 7.356634e-06
[1477,] 2.982388e-05 3.022780e-05 1.014441e-05
[1478,] 4.603814e-05 1.762227e-05 6.165966e-06
[1479,] 9.593227e-05 1.520362e-05 7.104570e-06
[1480,] 3.611897e-05 1.998131e-05 6.729166e-06
[1481,] 6.495175e-05 1.555906e-05 6.665345e-06
[1482,] 3.161545e-05 4.123572e-05 9.636928e-06
[1483,] 2.760154e-05 2.002044e-05 5.632975e-06
[1484,] 9.639340e-05 1.483813e-05 6.673024e-06
[1485,] 9.559525e-05 1.488308e-05 6.715720e-06
[1486,] 4.070701e-05 1.756540e-05 5.741080e-06
[1487,] 4.201406e-05 3.392677e-05 1.141404e-05
[1488,] 4.474531e-05 2.778919e-05 1.040919e-05
[1489,] 5.502752e-05 1.714933e-05 5.742993e-06
[1490,] 5.798146e-05 1.935781e-05 8.338625e-06
[1491,] 4.445814e-05 7.856613e-05 3.129740e-05
[1492,] 3.432588e-05 1.864100e-05 4.776651e-06
[1493,] 5.309883e-05 1.880308e-05 5.015775e-06
[1494,] 2.548576e-05 2.215624e-05 5.334565e-06
[1495,] 2.282289e-05 6.966657e-05 6.384720e-06
[1496,] 9.614662e-05 1.690237e-05 6.276716e-06
[1497,] 1.926150e-05 3.059266e-05 7.308028e-06
[1498,] 3.061702e-05 4.143811e-05 6.688121e-06
[1499,] 6.020969e-05 4.238725e-05 2.711647e-05
[1500,] 5.078330e-05 2.894580e-05 9.154572e-06
[1501,] 2.301215e-05 1.588023e-05 4.719689e-06
[1502,] 3.125083e-05 1.485926e-05 4.204418e-06
[1503,] 8.536344e-05 1.136066e-04 1.591020e-05
[1504,] 8.188546e-05 3.949939e-05 2.181547e-05
[1505,] 8.329163e-05 9.428686e-05 1.426145e-05
[1506,] 3.625131e-05 3.413273e-05 8.981939e-06
[1507,] 3.513928e-05 4.133973e-05 7.670945e-06
[1508,] 5.419551e-05 2.589046e-04 1.617204e-04
[1509,] 2.328352e-05 2.849961e-05 6.336539e-06
[1510,] 4.805042e-05 2.693631e-05 6.651441e-06
[1511,] 5.607815e-05 2.799473e-05 1.252002e-05
[1512,] 4.799689e-05 2.617970e-05 9.268221e-06
[1513,] 3.795781e-05 2.238772e-05 4.941352e-06
[1514,] 3.989452e-05 2.347555e-05 8.444150e-06
[1515,] 2.393409e-05 2.256895e-05 5.410947e-06
[1516,] 4.971077e-05 2.615323e-05 9.444972e-06
[1517,] 6.062780e-05 5.664464e-05 1.454502e-05
[1518,] 4.055973e-05 2.592764e-05 5.048759e-06
[1519,] 3.309772e-05 1.854973e-05 5.668337e-06
[1520,] 3.307168e-05 1.921266e-05 5.887979e-06
[1521,] 3.801080e-05 1.556483e-05 4.312648e-06
[1522,] 3.358458e-05 4.037932e-05 1.308746e-05
[1523,] 2.878562e-05 2.590060e-05 7.092154e-06
[1524,] 5.861997e-05 4.125287e-05 1.105797e-05
[1525,] 5.939173e-05 4.248396e-05 1.160045e-05
[1526,] 6.014442e-05 4.212935e-05 1.187564e-05
[1527,] 4.069654e-05 2.522376e-05 8.084614e-06
[1528,] 2.276317e-05 2.440760e-05 5.221759e-06
[1529,] 1.766820e-05 3.301346e-05 6.157437e-06
[1530,] 1.944008e-05 1.884758e-05 5.297861e-06
[1531,] 4.273638e-05 2.324587e-05 6.711625e-06
[1532,] 4.326471e-05 2.187714e-05 6.471303e-06
[1533,] 4.072876e-05 1.710950e-05 5.512054e-06
[1534,] 3.349847e-05 1.528692e-05 4.941448e-06
[1535,] 4.343391e-05 1.726408e-05 5.550496e-06
[1536,] 4.712125e-05 1.735190e-05 5.728049e-06
[1537,] 3.943766e-05 1.928495e-05 6.325264e-06
[1538,] 2.173010e-05 2.415433e-05 4.218308e-06
[1539,] 2.071033e-05 1.563721e-05 4.725591e-06
[1540,] 4.720916e-05 5.522106e-05 2.475430e-05
[1541,] 5.995086e-05 4.308131e-05 1.280303e-05
[1542,] 4.073433e-05 1.442022e-05 4.654585e-06
[1543,] 5.038006e-05 2.754967e-05 7.507723e-06
[1544,] 3.892377e-05 8.573833e-05 2.552255e-05
[1545,] 4.278817e-05 2.357244e-05 6.464832e-06
[1546,] 7.319121e-05 1.137772e-04 2.034586e-05
[1547,] 4.255016e-05 2.335382e-05 6.445370e-06
[1548,] 4.254881e-05 2.333176e-05 6.441362e-06
[1549,] 2.009497e-05 2.290050e-05 5.393693e-06
[1550,] 5.738838e-05 2.606411e-05 6.296996e-06
[1551,] 5.385854e-05 2.552458e-05 5.613862e-06
[1552,] 1.040084e-04 2.866724e-05 1.862661e-05
[1553,] 4.188814e-05 4.265584e-05 1.123829e-05
[1554,] 5.436554e-05 2.559631e-05 6.204641e-06
[1555,] 7.804946e-05 2.368589e-05 8.047984e-06
[1556,] 2.575894e-05 1.494015e-05 4.967522e-06
[1557,] 2.498608e-05 1.487241e-05 4.591772e-06
[1558,] 3.039200e-05 1.420942e-05 4.752035e-06
[1559,] 3.748127e-05 3.071061e-05 7.359237e-06
[1560,] 4.048748e-05 2.486523e-05 7.664946e-06
[1561,] 6.131595e-05 3.205660e-05 1.742010e-05
[1562,] 3.214799e-05 1.795646e-05 4.260739e-06
[1563,] 3.188416e-05 3.260958e-05 4.728614e-06
[1564,] 3.936103e-05 4.782727e-05 6.561767e-06
[1565,] 4.782935e-05 1.414176e-05 5.624356e-06
[1566,] 4.285571e-05 3.753688e-05 1.118399e-05
[1567,] 7.429668e-05 1.962286e-05 1.259899e-05
[1568,] 2.898933e-05 2.705099e-05 8.787506e-06
[1569,] 6.821179e-05 2.328833e-05 8.366738e-06
[1570,] 9.905968e-05 1.785611e-05 6.422595e-06
[1571,] 5.966198e-05 1.742951e-05 1.067489e-05
[1572,] 1.787260e-04 4.939628e-05 1.758245e-05
[1573,] 2.243080e-04 4.758531e-05 3.103710e-05
[1574,] 1.268224e-04 1.868377e-05 8.572227e-06
[1575,] 2.091896e-05 2.814473e-05 6.432992e-06
[1576,] 4.024572e-05 2.978486e-05 9.284481e-06
[1577,] 3.785699e-05 4.482627e-05 1.206276e-05
[1578,] 1.814071e-04 1.798178e-05 1.143034e-05
[1579,] 2.191196e-05 2.362780e-05 5.626797e-06
[1580,] 3.764265e-05 3.132745e-05 9.092901e-06
[1581,] 4.040429e-05 2.463224e-05 7.771549e-06
[1582,] 4.031557e-05 2.287408e-05 7.294106e-06
[1583,] 3.799990e-05 6.455995e-05 1.659681e-05
[1584,] 3.101849e-05 2.256639e-05 5.648227e-06
[1585,] 1.018239e-04 1.531714e-05 8.401043e-06
[1586,] 4.373900e-05 5.147653e-05 1.250672e-05
[1587,] 2.063378e-05 2.613413e-05 7.225143e-06
[1588,] 1.198172e-04 2.853375e-05 1.200164e-05
[1589,] 4.275303e-05 3.183758e-05 9.421522e-06
[1590,] 3.934020e-05 5.711977e-05 1.696895e-05
[1591,] 4.017153e-05 4.543151e-05 4.722377e-06
[1592,] 4.193971e-05 4.851520e-05 1.303242e-05
[1593,] 6.367898e-05 2.682595e-05 2.460900e-05
[1594,] 4.987595e-05 1.690044e-05 1.009983e-05
[1595,] 4.268149e-05 5.032472e-05 1.284726e-05
[1596,] 1.203716e-04 2.027627e-05 9.627658e-06
[1597,] 1.225970e-04 2.030581e-05 9.723172e-06
[1598,] 1.261166e-04 1.747049e-05 1.898077e-05
[1599,] 8.675530e-05 1.455777e-05 6.051457e-06
[1600,] 3.569587e-05 3.593467e-05 1.160885e-05
[1601,] 4.573032e-05 2.575745e-05 8.661007e-06
[1602,] 1.263793e-04 2.878738e-05 1.194533e-05
[1603,] 8.280601e-05 1.579041e-05 1.179769e-05
[1604,] 2.218836e-05 1.724261e-05 4.885083e-06
[1605,] 4.814814e-05 4.552253e-05 1.896402e-05
[1606,] 3.010603e-05 4.018958e-05 8.635768e-06
[1607,] 3.704283e-05 2.288964e-05 7.289057e-06
[1608,] 1.997432e-05 2.067949e-05 5.351034e-06
[1609,] 3.469946e-05 2.283279e-05 6.861787e-06
[1610,] 2.808373e-05 1.863469e-05 5.515798e-06
[1611,] 2.354732e-05 1.603877e-05 5.024933e-06
[1612,] 3.770540e-05 2.293460e-05 7.308481e-06
[1613,] 3.449105e-05 3.631359e-05 8.874551e-06
[1614,] 6.229122e-05 3.959999e-05 1.883178e-05
[1615,] 8.057617e-05 3.182095e-05 8.628899e-06
[1616,] 2.211635e-05 1.761669e-05 5.672452e-06
[1617,] 9.455048e-05 3.342998e-05 8.910029e-06
[1618,] 7.941395e-05 3.170258e-05 8.314952e-06
[1619,] 8.530253e-05 2.875814e-05 1.896888e-05
[1620,] 2.154843e-05 1.647382e-05 4.404983e-06
[1621,] 5.651877e-05 2.177623e-05 5.907776e-06
[1622,] 2.446398e-05 1.694193e-05 4.834853e-06
[1623,] 4.534451e-05 1.525508e-05 5.470253e-06
[1624,] 1.157704e-04 1.586324e-05 6.792973e-06
[1625,] 3.437122e-05 5.620007e-05 6.167369e-06
[1626,] 2.078340e-05 5.485554e-05 8.587796e-06
[1627,] 1.780501e-05 2.352215e-05 4.595514e-06
[1628,] 2.274594e-05 1.891665e-05 4.595411e-06
[1629,] 7.450795e-05 4.842442e-05 7.861721e-06
[1630,] 5.908217e-05 2.235965e-05 5.210030e-06
[1631,] 3.923712e-05 1.329868e-04 4.960518e-05
[1632,] 2.957223e-05 1.639475e-05 3.995709e-06
[1633,] 4.370140e-05 1.405381e-04 5.905086e-05
[1634,] 1.818026e-05 1.904599e-05 4.939498e-06
[1635,] 1.860351e-05 2.038911e-05 5.475507e-06
[1636,] 1.093665e-04 1.454936e-04 1.956961e-04
[1637,] 2.198409e-05 3.492645e-05 6.646915e-06
[1638,] 5.812269e-05 1.661475e-04 1.291862e-04
[1639,] 2.344634e-05 7.038022e-05 8.699755e-06
[1640,] 8.607747e-05 2.734868e-05 1.712134e-05
[1641,] 2.221777e-05 3.702080e-05 6.761935e-06
[1642,] 2.178150e-05 3.096858e-05 5.181894e-06
[1643,] 2.574175e-04 1.953834e-04 4.140899e-05
[1644,] 5.780006e-05 1.594506e-04 1.221573e-04
[1645,] 2.232013e-05 3.278650e-05 6.459088e-06
[1646,] 2.278778e-05 2.034032e-05 4.299142e-06
[1647,] 2.845935e-05 1.473312e-05 5.310916e-06
[1648,] 3.966504e-05 2.493202e-05 7.221613e-06
[1649,] 3.649916e-05 2.170645e-05 7.081299e-06
[1650,] 5.666489e-05 1.556114e-04 1.147264e-04
[1651,] 2.235590e-05 4.192215e-05 7.345125e-06
[1652,] 3.295133e-05 1.578359e-05 6.285051e-06
[1653,] 1.519983e-04 2.874024e-04 1.909268e-05
[1654,] 3.064321e-05 3.712751e-05 8.953300e-06
[1655,] 3.679808e-05 2.052345e-05 6.857672e-06
[1656,] 3.622056e-05 2.049528e-05 6.764642e-06
[1657,] 3.753802e-05 1.985577e-05 6.385198e-06
[1658,] 5.623624e-05 1.277992e-04 9.085685e-05
[1659,] 2.265861e-05 3.635733e-05 6.557954e-06
[1660,] 5.774082e-05 1.491542e-04 1.131997e-04
[1661,] 5.630282e-05 1.353219e-04 9.708366e-05
[1662,] 1.292900e-04 3.003390e-04 1.477373e-05
[1663,] 5.411231e-05 1.231710e-04 8.147702e-05
[1664,] 2.201923e-05 2.515414e-05 5.011163e-06
[1665,] 2.649762e-05 1.870644e-05 4.195940e-06
[1666,] 1.807053e-05 3.384769e-05 6.947743e-06
[1667,] 3.978327e-05 1.991407e-05 5.248406e-06
[1668,] 7.180127e-05 1.482964e-05 6.190675e-06
[1669,] 2.086016e-05 1.973562e-05 4.918693e-06
[1670,] 7.349377e-05 1.732984e-04 8.270732e-06
[1671,] 3.750510e-05 2.520484e-05 6.866454e-06
[1672,] 2.540474e-05 3.872310e-05 8.542579e-06
[1673,] 2.101480e-05 4.172673e-05 8.684462e-06
[1674,] 2.365627e-05 2.456225e-05 4.197995e-06
[1675,] 5.028395e-05 2.095906e-05 5.251449e-06
[1676,] 1.879761e-05 8.788078e-05 1.557353e-05
[1677,] 3.983496e-05 1.842311e-05 5.096692e-06
[1678,] 6.825530e-05 2.620122e-05 6.287250e-06
[1679,] 3.887104e-05 1.707935e-05 4.860240e-06
[1680,] 4.008536e-05 1.898317e-05 5.222236e-06
[1681,] 3.655955e-05 1.745170e-05 5.029263e-06
[1682,] 3.572246e-05 1.750106e-05 5.042830e-06
[1683,] 2.156377e-05 2.594780e-05 6.869789e-06
[1684,] 6.660837e-05 2.569156e-05 6.304188e-06
[1685,] 1.777438e-05 1.760608e-05 4.652885e-06
[1686,] 7.284425e-05 2.607911e-05 6.355270e-06
[1687,] 5.972791e-05 1.320438e-04 1.044462e-04
[1688,] 3.628123e-05 1.759823e-05 5.040492e-06
[1689,] 1.839696e-05 3.496130e-05 7.923319e-06
[1690,] 2.082458e-05 2.684774e-05 6.572909e-06
[1691,] 1.814949e-05 4.387988e-05 9.103438e-06
[1692,] 4.292352e-05 1.950048e-05 5.360133e-06
[1693,] 4.295079e-05 1.962638e-05 5.370525e-06
[1694,] 2.021061e-05 1.722776e-05 4.595593e-06
[1695,] 3.362672e-05 4.008696e-05 1.050774e-05
[1696,] 2.031816e-05 2.950082e-05 7.438453e-06
[1697,] 2.785536e-05 3.624832e-05 7.896029e-06
[1698,] 4.175706e-05 3.558415e-05 9.978549e-06
[1699,] 4.414147e-05 3.887756e-05 1.412397e-05
[1700,] 4.268054e-05 2.257338e-05 9.451263e-06
[1701,] 1.877199e-05 2.007464e-05 5.503790e-06
[1702,] 2.199095e-05 2.394842e-05 4.736094e-06
[1703,] 3.066786e-05 2.449030e-05 7.087479e-06
[1704,] 2.180838e-05 2.873113e-05 4.672647e-06
[1705,] 4.605841e-05 1.467984e-05 6.395816e-06
[1706,] 6.479553e-05 1.754181e-05 1.058074e-05
[1707,] 5.572201e-05 1.601659e-05 8.753215e-06
[1708,] 4.649397e-05 1.890573e-05 1.105701e-05
[1709,] 4.642694e-05 2.787603e-05 8.700210e-06
[1710,] 2.326904e-05 1.450413e-05 4.134343e-06
[1711,] 4.068819e-05 2.113567e-05 1.200136e-05
[1712,] 4.475887e-05 2.672608e-05 9.962528e-06
[1713,] 3.720300e-05 4.184815e-05 8.952254e-06
[1714,] 3.829393e-05 2.952528e-05 1.046689e-05
[1715,] 8.168426e-05 1.566572e-05 7.720878e-06
[1716,] 6.069662e-05 1.513377e-05 5.090997e-06
[1717,] 4.464594e-05 1.768570e-05 5.349207e-06
[1718,] 6.891173e-05 1.604257e-05 5.775842e-06
[1719,] 2.174117e-05 2.295852e-05 5.965424e-06
[1720,] 6.092478e-05 3.549506e-05 8.669632e-06
[1721,] 5.055055e-05 1.720091e-05 8.217290e-06
[1722,] 2.656250e-05 1.686667e-05 6.105525e-06
[1723,] 3.282876e-05 2.766488e-05 8.602020e-06
[1724,] 2.951104e-05 3.445176e-05 1.001340e-05
[1725,] 4.406339e-05 2.115660e-05 6.201262e-06
[1726,] 4.094465e-05 1.584380e-05 7.269334e-06
[1727,] 3.041024e-05 1.649045e-05 6.371819e-06
[1728,] 3.565740e-05 1.636692e-05 6.892128e-06
[1729,] 2.986079e-05 2.859282e-05 8.847774e-06
[1730,] 4.722925e-05 1.804407e-05 5.455456e-06
[1731,] 4.839809e-05 1.831079e-05 5.369195e-06
[1732,] 2.480633e-05 2.372632e-05 6.914238e-06
[1733,] 4.479133e-05 2.575108e-05 9.632379e-06
[1734,] 2.555517e-05 2.685988e-05 6.446345e-06
[1735,] 2.489994e-05 2.467922e-05 7.466348e-06
[1736,] 2.372428e-05 1.412043e-05 4.169841e-06
[1737,] 7.965139e-05 1.583966e-05 6.738251e-06
[1738,] 3.793696e-05 2.240706e-05 8.524440e-06
[1739,] 3.154325e-05 2.330521e-05 8.178204e-06
[1740,] 3.669109e-05 2.237804e-05 9.000013e-06
[1741,] 3.848844e-05 1.587552e-05 5.285301e-06
[1742,] 3.856966e-05 1.672868e-05 5.828225e-06
[1743,] 3.832612e-05 3.022744e-05 8.946730e-06
[1744,] 3.245945e-05 2.403366e-05 1.068561e-05
[1745,] 4.233524e-05 1.806843e-05 6.023975e-06
[1746,] 4.253561e-05 1.802265e-05 6.035212e-06
[1747,] 2.977898e-05 3.857742e-05 8.766889e-06
[1748,] 2.111545e-05 3.563155e-05 1.008567e-05
[1749,] 2.821999e-05 6.446203e-05 1.344702e-05
[1750,] 6.245797e-05 3.967337e-05 1.554137e-05
[1751,] 2.196613e-05 6.610382e-05 9.001172e-06
[1752,] 2.196261e-05 1.461434e-05 4.189556e-06
[1753,] 1.796301e-05 1.818757e-05 4.119473e-06
[1754,] 2.416877e-05 2.364691e-05 7.662806e-06
[1755,] 2.247740e-05 1.444476e-05 4.052665e-06
[1756,] 2.378776e-05 2.914382e-05 8.575296e-06
[1757,] 3.337570e-05 5.575751e-05 8.402602e-06
[1758,] 1.823113e-05 3.533098e-05 8.362606e-06
[1759,] 2.669071e-05 3.248201e-05 1.235181e-05
[1760,] 2.414678e-05 3.194322e-05 1.111349e-05
[1761,] 2.395164e-05 3.652109e-05 1.143008e-05
[1762,] 2.712503e-05 5.632328e-05 1.911803e-05
[1763,] 2.023084e-05 2.622215e-05 6.588568e-06
[1764,] 2.724513e-05 1.447293e-05 4.186746e-06
[1765,] 3.766820e-05 1.111564e-04 8.119139e-06
[1766,] 3.790682e-05 1.463046e-04 1.106126e-05
[1767,] 4.075100e-05 2.669656e-05 3.970324e-06
[1768,] 6.293899e-05 4.630056e-05 2.620443e-05
[1769,] 2.024058e-05 1.573242e-05 4.781320e-06
[1770,] 6.216498e-05 4.393891e-05 2.425950e-05
[1771,] 1.933217e-05 1.614193e-05 3.829474e-06
[1772,] 1.833984e-05 3.591644e-05 5.932722e-06
[1773,] 1.961348e-05 1.967450e-05 4.057614e-06
[1774,] 1.829171e-05 1.963298e-05 4.346546e-06
[1775,] 3.826784e-05 3.137437e-05 8.391443e-06
[1776,] 2.049108e-05 2.168214e-05 4.110980e-06
[1777,] 2.050464e-05 2.287649e-05 4.190746e-06
[1778,] 2.080621e-05 2.174850e-05 4.084991e-06
[1779,] 1.904817e-05 2.699626e-05 4.802835e-06
[1780,] 1.919940e-05 1.503588e-05 3.790728e-06
[1781,] 1.912927e-05 1.416328e-05 3.827424e-06
[1782,] 1.900209e-05 1.478870e-05 3.846750e-06
[1783,] 2.320093e-05 3.955808e-05 8.140427e-06
[1784,] 1.801908e-05 1.658363e-05 4.041370e-06
[1785,] 2.550512e-05 1.841285e-05 4.525323e-06
[1786,] 2.149885e-05 1.752549e-05 4.650546e-06
[1787,] 3.913101e-05 3.389935e-05 1.144420e-05
[1788,] 2.655132e-05 1.932275e-05 4.525635e-06
[1789,] 3.162089e-05 2.067934e-05 6.540123e-06
[1790,] 2.681765e-05 1.965957e-05 4.862552e-06
[1791,] 2.945655e-05 5.746611e-05 1.096934e-05
[1792,] 2.020601e-05 3.460880e-05 5.887669e-06
[1793,] 2.033389e-05 3.408495e-05 5.779926e-06
[1794,] 2.181232e-05 2.243831e-05 7.296905e-06
[1795,] 3.857438e-05 2.195282e-05 7.327857e-06
[1796,] 1.897290e-05 2.070414e-05 5.142826e-06
[1797,] 2.106014e-05 1.518220e-05 4.638305e-06
[1798,] 4.398394e-05 2.123051e-05 6.933715e-06
[1799,] 2.873991e-05 1.945745e-05 5.137224e-06
[1800,] 1.912202e-05 1.622239e-05 4.383335e-06
[1801,] 3.769479e-05 2.206432e-05 7.354374e-06
[1802,] 2.070014e-05 1.533328e-05 4.654177e-06
[1803,] 1.911091e-05 1.964525e-05 5.647917e-06
[1804,] 3.731569e-05 2.537576e-05 9.254593e-06
[1805,] 3.760202e-05 2.504797e-05 9.142629e-06
[1806,] 1.922853e-05 1.681015e-05 4.549256e-06
[1807,] 3.675416e-05 2.542409e-05 9.156522e-06
[1808,] 1.895696e-05 1.914600e-05 4.852692e-06
[1809,] 3.718015e-05 2.438715e-05 8.714153e-06
[1810,] 3.843432e-05 2.460097e-05 9.057835e-06
[1811,] 1.881130e-05 2.183055e-05 5.458042e-06
[1812,] 1.919474e-05 2.024802e-05 5.206322e-06
[1813,] 4.102787e-05 4.876541e-05 1.844484e-05
[1814,] 2.087701e-05 3.594072e-05 5.687048e-06
[1815,] 2.453544e-05 1.548026e-05 5.243746e-06
[1816,] 2.046722e-05 3.653334e-05 5.854049e-06
[1817,] 1.928732e-05 2.094471e-05 4.244030e-06
[1818,] 1.975731e-05 1.485666e-04 1.656672e-05
[1819,] 1.977960e-05 2.046061e-05 5.855463e-06
[1820,] 3.645316e-05 3.200766e-05 9.540150e-06
[1821,] 1.885786e-05 2.398882e-05 6.231548e-06
[1822,] 1.808382e-05 1.621361e-05 4.219323e-06
[1823,] 1.840161e-05 1.733476e-05 4.584009e-06
[1824,] 1.872238e-05 1.745975e-05 4.760557e-06
[1825,] 1.855248e-05 1.556764e-05 4.253213e-06
[1826,] 1.792186e-05 1.411975e-05 3.796298e-06
[1827,] 1.804139e-05 1.529606e-05 3.958429e-06
[1828,] 1.840615e-05 1.729594e-05 4.641935e-06
[1829,] 1.818845e-05 1.778577e-05 4.621414e-06
[1830,] 1.824330e-05 1.720948e-05 4.541332e-06
[1831,] 1.825095e-05 1.719781e-05 4.542583e-06
[1832,] 1.931374e-05 1.782474e-05 4.907029e-06
[1833,] 1.832397e-05 1.598999e-05 4.304738e-06
[1834,] 1.845938e-05 1.688285e-05 4.573654e-06
[1835,] 1.828947e-05 1.709578e-05 4.542057e-06
[1836,] 1.831861e-05 1.670070e-05 4.469510e-06
[1837,] 1.820611e-05 1.715832e-05 4.506923e-06
[1838,] 1.886402e-05 1.542840e-05 4.271618e-06
[1839,] 2.977157e-05 1.587410e-04 2.088851e-05
[1840,] 1.839883e-05 1.708154e-05 4.592688e-06
[1841,] 1.834990e-05 1.673982e-05 4.494412e-06
[1842,] 1.835719e-05 1.703717e-05 4.563931e-06
[1843,] 1.836839e-05 1.681921e-05 4.521130e-06
[1844,] 1.857802e-05 1.557868e-05 4.127634e-06
[1845,] 1.797559e-05 1.414254e-05 3.798364e-06
[1846,] 1.855575e-05 1.682242e-05 4.595922e-06
[1847,] 4.119608e-05 4.947437e-05 8.142091e-06
[1848,] 1.831696e-05 1.801348e-05 4.749438e-06
[1849,] 3.500623e-05 4.026508e-05 1.039772e-05
[1850,] 2.462679e-05 2.533538e-05 6.474620e-06
[1851,] 2.562888e-05 3.232651e-05 4.865070e-06
[1852,] 2.928844e-05 2.494478e-05 6.267923e-06
[1853,] 3.357243e-05 4.433984e-05 1.140164e-05
[1854,] 2.805738e-05 2.449515e-05 5.197903e-06
[1855,] 1.843105e-05 1.464992e-05 3.863571e-06
[1856,] 1.793343e-05 2.948987e-05 6.704452e-06
[1857,] 1.891801e-05 1.550261e-05 4.338586e-06
[1858,] 2.917902e-05 4.484303e-05 9.882475e-06
[1859,] 1.804384e-05 1.462359e-05 3.872443e-06
[1860,] 1.790291e-05 1.443616e-05 3.823842e-06
[1861,] 5.840840e-05 4.396160e-05 7.697007e-06
[1862,] 1.779150e-05 1.409782e-05 3.758280e-06
[1863,] 1.986011e-05 2.172352e-05 4.112156e-06
[1864,] 2.899760e-05 6.234612e-05 1.037232e-05
[1865,] 1.972121e-05 3.442742e-05 5.713385e-06
[1866,] 1.790669e-05 1.426800e-05 3.835046e-06
[1867,] 2.958985e-05 5.650628e-05 9.917399e-06
[1868,] 1.802590e-05 1.508998e-05 3.972678e-06
[1869,] 2.980125e-05 7.226568e-05 1.218503e-05
[1870,] 2.353961e-05 1.860597e-05 5.192981e-06
[1871,] 4.419693e-05 4.798950e-05 6.421900e-06
[1872,] 1.842144e-05 2.528693e-05 6.558456e-06
[1873,] 8.097307e-05 2.500104e-05 1.078333e-05
[1874,] 1.866834e-05 1.707437e-05 4.674823e-06
[1875,] 2.518294e-05 2.294021e-05 5.865415e-06
[1876,] 2.516246e-05 2.025145e-05 5.388742e-06
[1877,] 2.552263e-05 2.749871e-05 6.471852e-06
[1878,] 2.433793e-05 1.742436e-05 4.797234e-06
[1879,] 2.588502e-05 3.531501e-05 7.435658e-06
[1880,] 2.455971e-05 3.394261e-05 8.464416e-06
[1881,] 2.780255e-05 6.702764e-05 1.438779e-05
[1882,] 3.364116e-05 2.372162e-05 6.998396e-06
[1883,] 2.469260e-05 4.522928e-05 1.069438e-05
[1884,] 2.504108e-05 5.040128e-05 1.231442e-05
[1885,] 2.482305e-05 4.741715e-05 1.124743e-05
[1886,] 2.486876e-05 4.670261e-05 1.123129e-05
[1887,] 2.468656e-05 4.883749e-05 1.101522e-05
[1888,] 3.505500e-05 5.851647e-05 1.592542e-05
[1889,] 1.832061e-05 9.796607e-05 9.602730e-06
[1890,] 2.383786e-05 1.497614e-05 4.311797e-06
[1891,] 1.999098e-05 5.912751e-05 1.143443e-05
[1892,] 3.240368e-05 2.569604e-05 7.399098e-06
[1893,] 3.269874e-05 2.469077e-05 7.274865e-06
[1894,] 3.113438e-05 2.837023e-05 6.803285e-06
[1895,] 1.937055e-05 4.021090e-05 7.466344e-06
[1896,] 1.846294e-05 7.179808e-05 1.429648e-05
[1897,] 1.784890e-05 1.904220e-04 2.122943e-05
[1898,] 1.944821e-05 9.469001e-05 1.550981e-05
[1899,] 3.224654e-05 7.149614e-05 1.637366e-05
[1900,] 1.947101e-05 1.799434e-04 2.333296e-05
[1901,] 1.929301e-05 1.884876e-04 2.279308e-05
[1902,] 1.987412e-05 1.233724e-04 2.705143e-05
[1903,] 2.105021e-05 5.442241e-05 1.598824e-05
[1904,] 2.294806e-05 6.510449e-04 1.315014e-04
[1905,] 2.143936e-05 3.401872e-04 7.055021e-05
[1906,] 2.141756e-05 3.536377e-04 7.249657e-05
[1907,] 4.078518e-05 2.461356e-05 7.921951e-06
[1908,] 2.293477e-05 6.239824e-04 1.280517e-04
[1909,] 3.007066e-05 2.064693e-05 5.941344e-06
[1910,] 3.252682e-05 4.914767e-05 1.138444e-05
[1911,] 3.229902e-05 2.087095e-05 7.826550e-06
[1912,] 3.172968e-05 2.073977e-05 7.651959e-06
[1913,] 3.202096e-05 2.295988e-05 8.792306e-06
[1914,] 3.097667e-05 2.047507e-05 7.382928e-06
[1915,] 3.288579e-05 1.900867e-05 5.654106e-06
[1916,] 5.245243e-05 5.204832e-05 2.972235e-05
[1917,] 3.120896e-05 1.977010e-05 6.986880e-06
[1918,] 1.853340e-05 1.808147e-04 1.802807e-05
[1919,] 2.229784e-05 2.748655e-05 9.469037e-06
[1920,] 2.196982e-05 2.739479e-05 9.257257e-06
[1921,] 3.256982e-05 2.362591e-05 6.698969e-06
[1922,] 3.147660e-05 1.858248e-05 5.675028e-06
[1923,] 3.435438e-05 1.607876e-05 5.005341e-06
[1924,] 3.538289e-05 1.674203e-05 5.733069e-06
[1925,] 3.425261e-05 1.663449e-05 5.500140e-06
[1926,] 1.893144e-05 6.763682e-05 6.068303e-06
[1927,] 1.802826e-05 6.800278e-05 9.562564e-06
[1928,] 4.767187e-05 2.170499e-05 7.476753e-06
[1929,] 1.839860e-05 6.449779e-05 8.367243e-06
[1930,] 1.864740e-05 2.484817e-05 4.748491e-06
[1931,] 1.853344e-05 2.519803e-05 4.831217e-06
[1932,] 2.038443e-05 2.874314e-05 8.869323e-06
[1933,] 1.799980e-05 1.987362e-05 4.545936e-06
[1934,] 1.789036e-05 1.908300e-05 4.508057e-06
[1935,] 4.293677e-05 5.030457e-05 2.136393e-05
[1936,] 2.514583e-05 5.785943e-05 1.973378e-05
[1937,] 2.636032e-05 3.809205e-05 1.620039e-05
[1938,] 2.144235e-05 2.269318e-05 6.926748e-06
[1939,] 3.708102e-05 3.859670e-05 1.053535e-05
[1940,] 2.002940e-05 3.902636e-05 9.236093e-06
[1941,] 7.567500e-04 1.865907e-05 5.021766e-05
[1942,] 1.993005e-04 1.817845e-05 1.260935e-05
[1943,] 5.041675e-05 1.436687e-05 6.342992e-06
[1944,] 3.770128e-05 2.831403e-05 8.259032e-06
[1945,] 5.790450e-05 1.458387e-05 5.636662e-06
[1946,] 5.639249e-05 1.584817e-05 5.805553e-06
[1947,] 2.826948e-05 2.479251e-05 1.063334e-05
[1948,] 2.319378e-05 2.294997e-05 7.064767e-06
[1949,] 4.490956e-05 1.743522e-05 6.750593e-06
[1950,] 3.274100e-05 9.430598e-05 6.903329e-06
[1951,] 2.042899e-05 4.806229e-05 1.247866e-05
[1952,] 2.945017e-05 2.442542e-05 6.224354e-06
[1953,] 7.085810e-05 1.665207e-05 1.042517e-05
[1954,] 7.386426e-05 3.673350e-05 1.199331e-05
[1955,] 3.319210e-05 6.193237e-05 1.597771e-05
[1956,] 3.060538e-04 3.530913e-05 1.202416e-04
[1957,] 3.941336e-05 1.672258e-05 5.394680e-06
[1958,] 3.129588e-05 1.736749e-04 6.846174e-05
[1959,] 2.496343e-04 1.995404e-05 3.758976e-05
[1960,] 4.056037e-05 1.641754e-05 5.337741e-06
[1961,] 2.852706e-05 2.092672e-04 6.800731e-05
[1962,] 1.718178e-04 1.841651e-05 2.345643e-05
[1963,] 2.662892e-05 4.346881e-05 1.739032e-05
[1964,] 2.815727e-05 2.637651e-04 8.353880e-05
[1965,] 8.678917e-05 3.106924e-05 7.889238e-06
[1966,] 5.752475e-05 4.687353e-05 6.293166e-06
[1967,] 1.123209e-04 5.443916e-05 9.755147e-05
[1968,] 1.112979e-04 3.427112e-05 5.284657e-05
[1969,] 1.819998e-04 1.782954e-05 2.310786e-05
[1970,] 1.263524e-04 2.722599e-05 4.161792e-05
[1971,] 3.084529e-05 2.623983e-04 9.555609e-05
[1972,] 3.183682e-05 2.532475e-04 9.813818e-05
[1973,] 3.102126e-05 4.950313e-05 2.326980e-05
[1974,] 1.124591e-04 4.616465e-05 8.025480e-05
[1975,] 2.898896e-05 7.197841e-05 2.758174e-05
[1976,] 3.531713e-05 1.422663e-05 4.987978e-06
[1977,] 5.706968e-05 3.162509e-05 2.668129e-05
[1978,] 8.653476e-05 2.029474e-05 1.999281e-05
[1979,] 4.444588e-05 2.919106e-05 1.054997e-05
[1980,] 1.035020e-04 1.889917e-05 8.423210e-06
[1981,] 2.782120e-05 4.426486e-05 7.180244e-06
[1982,] 4.332130e-05 3.798757e-05 1.185375e-05
[1983,] 1.842217e-05 1.985646e-05 4.477131e-06
[1984,] 5.245740e-05 4.010268e-05 2.180316e-05
[1985,] 4.080694e-05 4.586775e-05 1.323677e-05
[1986,] 2.813590e-05 2.084042e-05 5.574257e-06
[1987,] 4.637940e-05 6.487994e-05 1.417210e-05
[1988,] 2.417952e-05 1.701362e-05 5.932278e-06
[1989,] 2.814460e-05 1.507837e-05 5.477548e-06
[1990,] 2.851326e-05 1.619309e-05 5.342041e-06
[1991,] 4.832525e-05 2.642427e-04 4.242421e-05
[1992,] 4.875071e-05 3.169281e-05 1.200631e-05
[1993,] 4.442007e-05 2.183247e-05 6.390414e-06
[1994,] 4.032003e-05 3.621690e-05 1.031232e-05
[1995,] 4.108372e-05 3.197534e-05 9.090420e-06
[1996,] 1.116488e-04 3.148123e-05 2.692848e-05
[1997,] 2.229291e-05 3.026531e-05 4.925795e-06
[1998,] 4.264252e-05 2.823348e-05 7.871902e-06
[1999,] 4.819179e-05 4.152334e-05 9.915242e-06
[2000,] 2.370661e-05 2.704515e-05 4.762553e-06
[2001,] 2.284883e-05 1.639307e-05 4.362048e-06
[2002,] 4.380540e-05 3.812914e-05 9.296168e-06
[2003,] 2.842318e-05 1.657562e-05 5.012683e-06
[2004,] 4.347660e-05 1.005753e-04 3.499746e-05
[2005,] 1.825726e-05 1.659042e-05 4.256705e-06
[2006,] 2.047773e-05 1.775499e-05 4.523355e-06
[2007,] 1.998201e-05 1.752257e-05 4.301586e-06
[2008,] 2.048027e-05 1.800031e-05 4.517306e-06
[2009,] 4.345686e-05 2.228155e-05 6.286952e-06
[2010,] 5.931279e-05 6.281663e-05 1.059372e-05
[2011,] 2.242283e-05 2.880878e-05 4.569177e-06
[2012,] 2.340536e-05 2.411364e-05 4.522883e-06
[2013,] 1.886461e-05 2.531496e-05 6.586055e-06
[2014,] 4.498210e-05 2.896024e-05 8.320557e-06
[2015,] 6.790007e-05 7.462465e-05 1.456813e-05
[2016,] 6.502885e-05 8.984530e-05 1.441336e-05
[2017,] 3.611919e-05 2.577510e-05 6.209458e-06
[2018,] 2.086884e-05 4.357507e-05 5.899951e-06
[2019,] 5.444852e-05 1.506810e-05 4.554370e-06
[2020,] 7.384251e-05 5.970004e-05 1.522736e-05
[2021,] 3.501891e-05 3.836927e-05 9.184991e-06
[2022,] 2.675471e-05 2.023596e-05 4.081911e-06
[2023,] 5.076328e-05 1.766076e-05 4.856041e-06
[2024,] 4.159048e-05 1.706804e-05 4.754921e-06
[2025,] 6.694355e-05 6.151690e-05 1.263097e-05
[2026,] 1.866089e-05 2.120609e-05 4.530017e-06
[2027,] 3.041166e-05 1.912915e-05 5.737697e-06
[2028,] 4.038858e-05 8.245763e-05 1.774044e-05
[2029,] 4.040018e-05 8.722465e-05 1.850285e-05
[2030,] 1.957648e-05 1.999979e-05 4.270074e-06
[2031,] 2.063347e-05 1.813744e-05 4.289648e-06
[2032,] 6.860232e-05 2.583717e-05 7.024755e-06
[2033,] 5.069972e-05 2.093893e-05 9.236808e-06
[2034,] 3.363125e-05 1.965041e-05 6.898926e-06
[2035,] 1.995966e-05 3.623335e-05 1.001418e-05
[2036,] 6.689012e-05 1.991158e-05 9.043188e-06
[2037,] 2.264301e-05 4.579989e-05 5.601461e-06
[2038,] 5.504240e-05 1.490226e-05 4.624454e-06
[2039,] 3.649661e-05 2.355418e-05 7.053301e-06
[2040,] 2.771046e-05 1.710137e-05 4.343713e-06
[2041,] 2.683618e-05 1.577669e-05 4.071469e-06
[2042,] 2.758173e-05 3.959595e-05 9.896020e-06
[2043,] 3.324840e-05 1.461188e-05 4.965206e-06
[2044,] 2.870945e-05 3.893387e-05 9.608887e-06
[2045,] 4.689406e-05 2.691996e-05 1.176389e-05
[2046,] 3.015961e-05 1.437113e-05 4.446594e-06
[2047,] 2.622494e-05 1.636017e-05 4.310588e-06
[2048,] 7.267936e-05 1.555240e-05 6.026164e-06
[2049,] 5.047137e-05 1.685825e-05 6.781447e-06
[2050,] 2.807836e-05 1.447078e-05 4.405754e-06
[2051,] 5.389763e-05 2.722265e-05 1.376680e-05
[2052,] 5.984659e-05 2.030060e-05 6.333707e-06
[2053,] 2.401976e-05 1.532469e-05 5.107901e-06
[2054,] 2.246610e-05 1.703738e-05 5.080170e-06
[2055,] 2.582628e-05 2.072978e-05 4.406486e-06
[2056,] 2.718077e-05 1.769087e-05 4.209305e-06
[2057,] 2.639762e-05 1.731546e-05 4.210241e-06
[2058,] 4.472746e-05 8.572373e-05 3.106674e-05
[2059,] 4.962147e-05 2.372647e-05 5.801928e-06
[2060,] 3.966605e-05 2.395092e-05 3.963949e-06
[2061,] 4.267438e-05 2.331400e-05 3.942743e-06
[2062,] 4.211719e-05 2.641899e-05 6.068651e-06
[2063,] 1.007443e-04 4.913959e-05 1.020131e-05
[2064,] 6.726913e-05 2.110016e-05 5.540593e-06
[2065,] 5.189199e-05 2.134508e-05 6.213934e-06
[2066,] 4.543913e-05 5.055717e-05 2.421046e-05
[2067,] 3.015835e-05 4.909073e-05 7.535365e-06
[2068,] 2.664261e-05 1.551931e-05 4.767139e-06
[2069,] 6.548824e-05 8.968310e-05 7.567215e-05
[2070,] 2.347347e-05 2.907131e-05 1.038310e-05
[2071,] 2.393130e-05 1.783181e-05 4.767587e-06
[2072,] 5.656068e-05 2.227464e-05 4.204686e-06
[2073,] 3.665598e-05 2.279169e-05 4.157808e-06
[2074,] 4.064874e-05 2.214464e-05 5.454628e-06
[2075,] 4.865944e-05 1.611040e-05 6.629829e-06
[2076,] 5.591187e-05 4.704377e-05 2.646028e-05
[2077,] 3.539883e-05 3.099772e-05 9.636773e-06
[2078,] 3.419473e-05 3.574141e-05 1.191456e-05
[2079,] 4.551789e-05 1.574570e-05 6.229165e-06
[2080,] 3.257947e-05 4.126929e-05 1.080645e-05
[2081,] 6.955302e-05 1.573808e-05 6.631963e-06
[2082,] 3.942660e-05 2.122397e-05 5.374998e-06
[2083,] 1.990581e-05 1.876451e-05 4.291630e-06
[2084,] 4.229802e-05 9.920921e-05 3.744541e-05
[2085,] 3.935752e-05 2.198857e-05 6.677895e-06
[2086,] 3.254694e-05 3.241367e-05 9.967697e-06
[2087,] 3.286008e-05 2.927778e-05 9.267940e-06
[2088,] 3.760563e-05 1.550707e-05 5.699331e-06
[2089,] 2.157347e-05 1.554707e-05 4.184539e-06
[2090,] 3.160584e-05 3.928706e-05 1.053351e-05
[2091,] 3.628044e-05 3.660527e-05 1.099816e-05
[2092,] 4.666086e-05 1.938051e-05 9.343217e-06
[2093,] 3.805931e-05 3.954085e-05 1.031204e-05
[2094,] 2.953493e-05 2.996970e-05 8.205127e-06
[2095,] 2.010184e-05 4.246953e-05 8.823748e-06
[2096,] 2.244486e-05 3.273047e-05 6.904827e-06
[2097,] 1.995913e-05 4.040375e-05 8.372947e-06
[2098,] 2.078206e-05 3.763909e-05 8.899953e-06
[2099,] 2.415476e-05 3.835899e-05 1.208713e-05
[2100,] 2.220268e-05 3.590426e-05 1.003741e-05
[2101,] 2.308713e-05 3.834493e-05 1.126214e-05
[2102,] 2.275375e-05 3.943654e-05 1.134335e-05
[2103,] 3.046969e-05 5.125587e-05 1.155209e-05
[2104,] 2.259313e-05 1.626318e-05 4.780529e-06
[2105,] 1.879525e-05 1.504944e-05 4.339596e-06
[2106,] 5.862123e-05 1.309801e-04 8.593633e-05
[2107,] 2.231443e-05 1.752213e-05 4.473226e-06
[2108,] 3.303377e-05 6.757005e-05 1.847462e-05
[2109,] 3.611929e-05 6.223871e-05 2.006184e-05
[2110,] 2.923112e-05 1.659289e-05 5.581613e-06
[2111,] 2.852704e-05 2.535408e-05 7.634101e-06
[2112,] 3.684394e-05 5.327206e-05 1.781261e-05
[2113,] 4.142725e-05 2.154620e-05 7.257389e-06
[2114,] 3.076820e-05 4.705854e-05 1.201194e-05
[2115,] 4.333553e-05 3.213415e-05 6.149607e-06
[2116,] 7.320680e-05 4.881936e-05 4.400000e-05
[2117,] 6.841749e-05 3.190350e-05 1.516688e-05
[2118,] 2.965744e-03 1.461128e-05 2.596398e-04
[2119,] 1.766413e-03 1.964625e-05 7.593383e-05
[2120,] 1.920500e-05 2.936110e-03 1.331465e-04
[2121,] 3.981658e-05 2.504963e-05 9.631589e-06
[2122,] 4.341407e-05 1.982338e-05 6.990180e-06
[2123,] 8.280885e-05 3.980263e-05 2.037749e-05
[2124,] 5.324033e-05 7.939610e-05 6.354657e-05
[2125,] 2.465487e-05 2.505960e-03 2.751639e-04
[2126,] 2.211749e-05 1.521687e-03 1.829419e-04
[2127,] 2.333139e-05 1.000529e-03 1.025475e-04
[2128,] 4.289943e-05 3.077155e-05 9.532761e-06
[2129,] 2.310614e-05 3.354875e-03 2.754402e-04
[2130,] 2.311451e-05 3.527131e-03 2.842698e-04
[2131,] 2.317065e-05 3.724741e-03 2.969493e-04
[2132,] 4.057131e-05 1.875769e-05 6.326839e-06
[2133,] 4.509359e-05 7.446163e-05 8.232924e-06
[2134,] 8.290101e-05 1.475269e-04 2.013365e-04
[2135,] 2.334687e-05 2.300449e-03 2.217319e-04
[2136,] 5.100712e-05 1.099880e-04 8.372433e-05
[2137,] 2.009037e-05 2.213515e-05 4.071043e-06
[2138,] 2.406011e-05 3.232246e-03 3.034966e-04
[2139,] 2.494800e-05 2.716893e-03 2.998367e-04
[2140,] 1.793805e-05 1.640610e-05 3.946365e-06
[2141,] 3.041277e-05 4.984772e-04 1.114424e-04
[2142,] 3.074671e-05 7.340657e-04 1.626633e-04
[2143,] 7.116846e-05 4.718705e-05 4.759248e-05
[2144,] 4.036106e-05 1.864028e-05 6.291219e-06
[2145,] 2.319555e-05 1.038104e-03 9.835305e-05
[2146,] 4.231337e-05 3.744856e-05 1.054693e-05
[2147,] 1.902738e-05 2.182792e-05 4.226932e-06
[2148,] 1.966954e-05 2.753764e-05 4.517530e-06
[2149,] 1.748644e-05 1.494790e-05 3.905454e-06
[2150,] 2.525921e-05 2.032834e-05 5.930059e-06
[2151,] 3.008017e-05 2.818356e-05 1.232424e-05
[2152,] 6.835474e-05 9.545676e-05 1.027582e-04
[2153,] 9.192214e-05 6.976792e-05 9.584556e-05
[2154,] 3.330874e-05 3.268335e-05 1.637441e-05
[2155,] 3.261672e-05 3.035188e-05 1.454370e-05
[2156,] 3.389782e-05 2.474679e-05 1.221455e-05
[2157,] 8.036499e-05 7.650808e-05 9.463568e-05
[2158,] 7.203568e-05 3.288825e-05 3.022232e-05
[2159,] 7.416911e-05 5.604783e-05 6.027969e-05
[2160,] 2.222112e-05 1.578783e-05 4.979932e-06
[2161,] 2.261029e-05 2.312054e-05 7.756284e-06
[2162,] 7.778606e-05 3.956197e-05 4.056263e-05
[2163,] 2.000455e-05 5.166001e-05 9.026276e-06
[2164,] 7.784797e-05 3.690175e-05 3.699753e-05
[2165,] 1.926844e-05 2.704998e-04 4.440449e-05
[2166,] 3.272794e-05 3.864254e-05 1.072486e-05
[2167,] 2.386332e-05 1.982279e-05 7.194068e-06
[2168,] 3.004058e-05 1.113090e-04 4.015132e-05
[2169,] 1.085506e-04 1.268223e-02 2.253132e-02
[2170,] 4.622805e-05 1.526705e-05 6.239932e-06
[2171,] 1.954769e-05 1.625081e-05 4.346175e-06
[2172,] 2.664230e-05 7.015401e-05 2.424882e-05
[2173,] 4.649547e-05 1.581255e-05 6.245118e-06
[2174,] 4.998386e-05 1.825585e-05 9.989533e-06
[2175,] 5.113679e-05 1.815821e-05 1.001634e-05
[2176,] 7.584792e-05 1.700431e-05 9.796473e-06
[2177,] 1.913729e-05 2.227142e-05 5.101269e-06
[2178,] 5.236106e-05 1.590880e-05 7.232805e-06
[2179,] 4.954362e-05 1.596383e-05 7.149245e-06
[2180,] 1.907221e-05 2.946727e-05 6.314039e-06
[2181,] 4.724098e-05 1.638219e-05 7.757250e-06
[2182,] 4.704700e-05 3.268274e-05 1.043566e-05
[2183,] 5.231090e-05 1.604550e-05 7.533368e-06
[2184,] 6.029112e-05 3.230505e-05 2.066664e-05
[2185,] 4.562124e-05 1.562238e-05 6.010495e-06
[2186,] 5.169162e-05 1.578372e-05 6.521751e-06
[2187,] 5.006177e-05 1.562172e-05 6.260871e-06
[2188,] 5.131029e-05 2.991358e-05 9.151119e-06
[2189,] 8.309072e-05 1.660606e-05 7.394837e-06
[2190,] 8.318098e-05 1.661591e-05 7.363801e-06
[2191,] 4.537519e-05 1.563380e-05 5.799110e-06
[2192,] 8.284880e-05 1.661605e-05 7.350920e-06
[2193,] 1.919885e-05 3.286687e-05 7.421503e-06
[2194,] 5.082171e-05 1.577583e-05 7.017210e-06
[2195,] 5.937473e-05 1.608887e-05 8.115188e-06
[2196,] 5.483464e-05 1.624719e-05 8.113656e-06
[2197,] 4.010484e-05 1.453689e-05 5.639983e-06
[2198,] 1.921135e-05 3.624383e-05 7.001149e-06
[2199,] 4.836346e-05 2.445200e-05 7.139882e-06
[2200,] 1.903392e-05 5.171006e-05 7.818397e-06
[2201,] 1.940868e-05 4.847378e-05 6.958675e-06
[2202,] 1.939053e-05 4.800672e-05 6.941361e-06
[2203,] 4.876169e-05 2.233127e-05 1.543308e-05
[2204,] 9.683976e-05 1.791081e-05 7.444481e-06
[2205,] 9.628634e-05 1.787311e-05 7.473495e-06
[2206,] 1.222610e-04 2.760082e-05 3.733294e-05
[2207,] 4.435006e-05 1.539342e-05 5.242556e-06
[2208,] 7.756763e-05 1.659799e-05 1.189785e-05
[2209,] 4.759887e-05 2.089391e-05 6.126416e-06
[2210,] 3.963184e-05 1.828790e-05 9.053996e-06
[2211,] 4.642677e-05 4.918825e-05 1.136649e-05
[2212,] 4.479827e-05 2.079274e-05 1.226100e-05
[2213,] 4.012156e-05 1.627556e-05 7.669318e-06
[2214,] 4.068617e-05 1.689521e-05 8.316777e-06
[2215,] 5.552642e-05 1.106063e-04 5.448507e-06
[2216,] 3.327489e-05 1.880593e-05 7.321349e-06
[2217,] 3.473735e-05 3.317468e-05 1.702745e-05
[2218,] 5.081893e-05 2.425067e-05 7.038545e-06
[2219,] 5.267581e-05 2.358324e-05 7.398852e-06
[2220,] 3.411711e-05 2.274445e-05 5.288969e-06
[2221,] 1.337117e-04 4.332360e-05 8.351078e-05
[2222,] 4.909694e-05 3.354026e-05 1.159597e-05
[2223,] 6.904249e-05 2.023279e-05 8.283577e-06
[2224,] 4.062067e-05 2.539463e-05 7.661172e-06
[2225,] 5.225203e-05 1.439781e-04 1.177119e-04
[2226,] 1.607332e-04 6.652619e-05 1.678112e-04
[2227,] 3.715106e-05 1.788068e-05 5.563613e-06
[2228,] 3.741602e-05 1.788815e-05 5.806944e-06
[2229,] 4.217486e-05 2.503309e-05 7.968003e-06
[2230,] 3.018039e-05 4.185150e-05 9.462833e-06
[2231,] 7.094798e-05 1.990317e-05 1.119811e-05
[2232,] 4.185237e-05 2.465981e-05 7.890264e-06
[2233,] 5.716982e-05 2.335126e-05 7.295367e-06
[2234,] 4.187549e-05 4.040256e-05 1.365714e-05
[2235,] 5.375332e-05 2.577085e-05 1.664490e-05
[2236,] 6.867774e-05 1.884039e-05 5.122430e-06
[2237,] 9.129752e-05 1.792338e-05 5.409739e-06
[2238,] 8.566797e-05 1.778106e-05 5.376486e-06
[2239,] 5.986041e-05 2.121632e-05 7.370290e-06
[2240,] 1.041011e-04 2.439950e-05 1.042379e-05
[2241,] 9.206709e-05 1.421709e-05 7.050297e-06
[2242,] 6.187170e-05 3.510800e-05 1.640007e-05
[2243,] 1.573020e-04 1.878566e-05 2.069050e-05
[2244,] 1.180522e-04 6.996573e-05 7.310325e-06
[2245,] 4.000006e-05 2.855198e-05 1.166338e-05
[2246,] 6.073539e-05 1.654845e-05 1.043084e-05
[2247,] 4.675534e-05 1.503690e-05 7.268519e-06
[2248,] 1.415595e-04 2.155389e-05 7.172582e-06
[2249,] 1.077595e-04 2.743915e-05 6.162662e-06
[2250,] 7.199989e-05 2.373814e-05 1.406269e-05
[2251,] 3.513230e-04 1.460503e-05 1.469860e-05
[2252,] 1.489964e-04 3.599258e-05 7.083007e-05
[2253,] 1.517021e-04 2.863406e-05 5.105667e-05
[2254,] 3.028499e-04 1.608222e-05 2.364432e-05
[2255,] 1.498420e-04 2.857219e-05 5.042393e-05
[2256,] 1.992110e-04 3.632093e-05 8.960112e-05
[2257,] 6.951027e-05 2.129315e-05 4.009192e-06
[2258,] 3.103982e-04 1.475889e-05 1.285266e-05
[2259,] 1.817612e-04 2.461533e-05 4.437053e-05
[2260,] 1.686480e-04 1.776980e-05 2.201026e-05
[2261,] 1.186018e-04 3.244690e-05 2.467750e-05
[2262,] 2.745351e-05 2.573528e-05 8.111488e-06
[2263,] 1.014235e-04 2.959199e-05 1.671524e-05
[2264,] 9.828840e-05 2.932974e-05 1.706457e-05
[2265,] 4.732123e-05 3.106488e-05 5.217418e-06
[2266,] 5.030686e-05 2.045575e-05 5.396862e-06
[2267,] 3.547434e-05 3.320287e-05 1.285359e-05
[2268,] 5.031304e-05 3.178190e-05 8.965017e-06
[2269,] 2.129973e-05 1.634162e-05 4.971970e-06
[2270,] 4.085869e-05 3.198653e-05 5.273858e-06
[2271,] 4.101691e-05 2.957971e-05 5.192085e-06
[2272,] 5.780892e-05 1.995142e-05 8.578336e-06
[2273,] 4.118722e-05 2.874853e-05 5.165327e-06
[2274,] 4.323790e-05 2.885231e-05 5.131916e-06
[2275,] 2.986111e-05 5.062763e-05 1.098017e-05
[2276,] 7.002984e-05 1.508751e-05 5.153272e-06
[2277,] 1.145536e-04 1.620319e-05 7.939844e-06
[2278,] 4.626787e-05 4.620137e-05 9.173381e-06
[2279,] 4.877689e-05 1.925055e-05 7.480368e-06
[2280,] 2.212694e-05 3.371570e-05 7.320333e-06
[2281,] 2.123706e-05 1.699472e-05 4.509275e-06
[2282,] 4.207487e-05 2.157690e-05 5.341520e-06
[2283,] 3.625061e-05 3.549574e-05 1.078642e-05
[2284,] 4.006616e-05 3.518586e-05 1.101951e-05
[2285,] 4.314437e-05 3.514668e-05 1.190204e-05
[2286,] 2.036105e-05 3.612032e-05 5.171020e-06
[2287,] 2.067951e-05 3.437238e-05 5.019582e-06
[2288,] 9.958436e-05 1.454592e-05 6.694187e-06
[2289,] 6.105086e-05 1.590199e-05 8.119842e-06
[2290,] 2.906768e-05 4.191205e-05 8.345497e-06
[2291,] 3.857161e-05 3.589582e-05 1.182283e-05
[2292,] 5.516240e-05 1.772762e-05 5.124426e-06
[2293,] 5.859358e-05 2.139596e-05 5.320821e-06
[2294,] 6.285612e-05 2.194423e-05 5.338566e-06
[2295,] 2.135128e-05 2.265289e-05 5.214277e-06
[2296,] 2.805957e-05 1.628279e-05 4.831715e-06
[2297,] 2.166131e-05 2.052818e-05 5.057402e-06
[2298,] 8.381004e-05 3.042402e-05 1.215664e-05
[2299,] 5.239462e-05 1.434419e-05 6.108375e-06
[2300,] 1.996160e-05 1.699094e-05 4.214053e-06
[2301,] 2.849598e-05 5.220397e-05 1.045308e-05
[2302,] 2.527096e-05 1.912982e-05 5.095343e-06
[2303,] 3.463438e-05 3.518931e-05 1.031478e-05
[2304,] 5.287608e-05 1.451263e-05 5.126909e-06
[2305,] 2.136996e-05 2.006914e-05 5.052395e-06
[2306,] 3.488958e-05 3.501156e-05 1.010158e-05
[2307,] 2.197555e-05 1.593703e-05 4.329773e-06
[2308,] 6.378355e-05 1.433373e-05 7.168632e-06
[2309,] 5.786652e-05 1.422889e-05 6.489555e-06
[2310,] 2.449519e-05 1.901979e-05 5.088720e-06
[2311,] 2.994247e-05 2.710049e-05 7.503120e-06
[2312,] 2.140475e-05 2.032701e-05 5.052522e-06
[2313,] 2.503267e-05 1.900529e-05 5.161176e-06
[2314,] 7.790894e-05 1.928209e-05 1.193976e-05
[2315,] 2.623942e-05 1.838968e-05 5.261478e-06
[2316,] 2.576457e-05 1.907667e-05 4.943141e-06
[2317,] 2.411895e-05 2.299336e-05 5.290538e-06
[2318,] 2.504496e-05 2.484546e-05 6.283796e-06
[2319,] 3.022249e-05 2.666289e-05 7.071341e-06
[2320,] 2.506900e-05 2.593825e-05 6.463669e-06
[2321,] 3.013668e-05 2.644457e-05 7.188820e-06
[2322,] 4.631463e-05 1.459483e-05 6.666556e-06
[2323,] 2.980186e-05 5.010696e-05 1.212476e-05
[2324,] 2.618192e-05 1.842443e-05 5.154834e-06
[2325,] 3.044409e-05 4.890358e-05 1.253240e-05
[2326,] 4.268919e-05 6.113690e-05 2.543255e-05
[2327,] 6.260880e-05 2.023632e-05 4.228883e-06
[2328,] 2.520541e-05 5.389475e-05 8.794540e-06
[2329,] 1.220416e-04 1.409485e-05 9.020336e-06
[2330,] 7.888014e-05 1.610116e-05 5.043205e-06
[2331,] 6.161909e-05 1.758584e-05 4.806274e-06
[2332,] 4.268762e-05 2.397245e-05 4.526176e-06
[2333,] 6.676872e-05 2.244871e-05 4.075103e-06
[2334,] 2.542177e-05 1.882582e-05 5.841210e-06
[2335,] 2.250687e-05 3.045713e-05 7.625635e-06
[2336,] 4.202126e-05 3.515175e-05 1.185444e-05
[2337,] 3.902030e-05 2.159108e-05 7.977542e-06
[2338,] 3.645569e-05 3.508355e-05 1.010023e-05
[2339,] 1.953943e-05 2.171895e-05 5.997705e-06
[2340,] 3.710146e-05 3.509954e-05 1.022325e-05
[2341,] 3.521416e-05 3.514148e-05 9.521862e-06
[2342,] 6.056316e-05 2.222981e-05 1.759756e-05
[2343,] 5.976375e-05 3.112262e-05 2.779330e-05
[2344,] 3.613015e-05 1.971654e-05 9.481476e-06
[2345,] 4.526712e-05 2.030840e-05 6.361413e-06
[2346,] 3.439598e-05 1.662837e-04 1.396237e-05
[2347,] 2.162251e-05 5.157174e-05 1.433421e-05
[2348,] 2.760100e-05 2.792675e-05 1.157456e-05
[2349,] 2.531322e-05 9.216963e-05 1.167559e-05
[2350,] 3.721020e-05 2.205588e-05 1.017065e-05
[2351,] 3.021846e-05 1.538478e-05 5.965784e-06
[2352,] 1.759286e-05 2.910351e-05 5.535976e-06
[2353,] 1.759436e-05 2.918918e-05 5.530243e-06
[2354,] 1.811415e-05 2.491227e-05 6.110925e-06
[2355,] 1.828404e-05 1.837255e-05 4.963829e-06
[2356,] 1.772173e-05 1.928457e-05 4.780698e-06
[2357,] 1.795933e-05 3.053974e-05 7.000933e-06
[2358,] 3.300530e-05 1.934703e-05 4.573105e-06
[2359,] 3.479124e-05 4.790376e-05 1.289623e-05
[2360,] 2.650008e-05 9.739305e-05 7.064023e-06
[2361,] 3.426601e-05 4.079453e-05 1.036384e-05
[2362,] 3.553066e-05 4.251750e-05 9.940173e-06
[2363,] 3.326413e-05 1.536174e-05 4.569593e-06
[2364,] 3.515779e-05 3.453211e-05 9.698250e-06
[2365,] 2.468285e-05 3.177424e-05 6.043687e-06
[2366,] 3.112717e-05 1.928676e-05 5.816780e-06
[2367,] 3.415004e-05 3.358241e-05 9.388305e-06
[2368,] 3.107341e-05 2.574042e-05 7.586347e-06
[2369,] 3.700111e-05 2.517055e-05 8.893218e-06
[2370,] 3.093855e-05 2.400472e-05 6.944648e-06
[2371,] 3.680492e-05 2.502526e-05 8.664733e-06
[2372,] 3.120738e-05 2.712377e-05 7.517442e-06
[2373,] 3.839319e-05 2.504095e-05 8.960272e-06
[2374,] 3.711855e-05 2.515784e-05 7.617396e-06
[2375,] 3.843276e-05 2.522676e-05 7.677761e-06
[2376,] 3.768905e-05 2.520954e-05 7.611343e-06
[2377,] 4.716935e-05 2.450403e-05 8.556495e-06
[2378,] 3.218982e-05 1.732743e-05 6.493888e-06
[2379,] 3.065967e-05 3.366050e-05 1.193575e-05
[2380,] 2.299116e-05 1.436711e-05 4.148994e-06
[2381,] 5.284408e-05 4.859211e-05 4.092497e-05
[2382,] 3.977857e-05 4.361937e-05 1.574541e-05
[2383,] 3.896242e-05 6.387162e-05 1.708535e-05
[2384,] 2.599198e-05 3.517589e-05 6.697116e-06
[2385,] 5.413312e-05 2.853783e-05 2.284917e-05
[2386,] 2.920792e-05 1.172616e-04 7.882885e-06
[2387,] 4.752879e-05 2.696335e-05 1.228239e-05
[2388,] 2.844255e-05 1.115791e-04 7.958795e-06
[2389,] 4.828206e-05 2.423054e-05 1.711955e-05
[2390,] 5.547533e-05 1.979942e-05 7.056298e-06
[2391,] 3.536501e-05 2.360359e-05 6.679316e-06
[2392,] 6.754621e-05 4.761971e-05 3.157212e-05
[2393,] 6.651080e-05 4.977323e-05 3.302965e-05
[2394,] 2.008548e-05 1.501322e-05 3.784598e-06
[2395,] 2.810545e-05 6.433012e-05 6.915510e-06
[2396,] 3.819956e-05 3.945372e-05 1.099343e-05
[2397,] 3.515946e-05 2.347924e-05 6.735699e-06
[2398,] 3.489421e-05 2.362587e-05 6.620083e-06
[2399,] 1.781666e-05 1.564693e-05 4.193129e-06
[2400,] 1.775581e-05 2.342620e-05 4.777468e-06
[2401,] 3.408751e-05 2.875790e-05 6.167980e-06
[2402,] 4.455886e-05 1.702306e-05 5.240027e-06
[2403,] 4.832072e-05 3.992420e-05 2.998533e-05
[2404,] 4.226120e-05 2.420188e-05 6.845258e-06
[2405,] 1.969918e-05 4.096658e-05 1.079239e-05
[2406,] 6.428623e-05 4.513784e-05 2.802710e-05
[2407,] 3.487120e-05 3.008493e-05 1.172361e-05
[2408,] 6.575550e-05 1.580731e-05 9.991006e-06
[2409,] 8.775639e-05 2.409569e-05 1.573896e-05
[2410,] 4.194345e-05 2.806315e-05 1.554512e-05
[2411,] 4.384289e-05 1.932223e-05 6.882039e-06
[2412,] 5.666846e-05 3.676254e-05 1.742163e-05
[2413,] 6.621000e-05 1.807737e-04 1.485143e-04
[2414,] 2.842654e-05 1.285346e-04 8.288028e-06
[2415,] 2.969314e-05 1.365017e-04 8.105739e-06
[2416,] 3.618925e-05 2.626498e-05 1.111052e-05
[2417,] 2.561381e-05 1.614022e-05 4.374071e-06
[2418,] 4.300590e-05 2.515094e-05 1.345043e-05
[2419,] 6.595662e-05 2.487987e-05 1.034934e-05
[2420,] 2.622349e-05 1.557768e-05 4.319487e-06
[2421,] 2.540360e-05 1.571620e-05 4.238132e-06
[2422,] 2.696049e-05 6.358065e-05 7.192939e-06
[2423,] 3.207191e-05 6.598966e-05 6.022177e-06
[2424,] 3.273800e-05 5.802937e-05 5.666647e-06
[2425,] 4.312116e-05 3.622516e-05 1.046487e-05
[2426,] 2.726891e-05 1.075999e-04 8.578952e-06
[2427,] 2.713306e-05 1.289056e-04 9.224344e-06
[2428,] 2.254219e-05 3.450702e-05 1.183050e-05
[2429,] 4.295907e-05 2.436315e-05 1.454538e-05
[2430,] 3.204897e-05 1.480197e-05 4.700176e-06
[2431,] 2.231679e-05 3.071399e-05 1.040822e-05
[2432,] 2.254427e-05 3.230153e-05 1.104596e-05
[2433,] 2.286525e-05 2.792413e-05 9.749629e-06
[2434,] 2.390057e-05 2.854820e-05 1.050203e-05
[2435,] 3.795476e-05 2.244630e-05 1.189326e-05
[2436,] 2.553523e-05 3.538113e-05 6.887445e-06
[2437,] 2.979589e-05 1.050400e-03 2.681595e-05
[2438,] 2.404756e-05 2.926735e-05 1.086018e-05
[2439,] 2.203870e-05 2.669055e-05 9.002501e-06
[2440,] 3.668767e-05 2.705859e-05 8.318841e-06
[2441,] 3.709729e-05 2.721121e-05 8.601418e-06
[2442,] 3.598464e-05 4.670486e-05 1.558329e-05
[2443,] 4.111039e-05 1.832998e-04 1.097357e-05
[2444,] 3.699104e-05 5.574217e-05 1.847410e-05
[2445,] 3.844714e-05 5.505240e-05 7.099600e-06
[2446,] 3.688944e-05 5.182868e-05 1.783878e-05
[2447,] 3.643435e-05 4.088093e-05 1.409481e-05
[2448,] 4.638459e-05 2.872948e-05 1.408312e-05
[2449,] 3.384124e-05 1.466252e-05 4.779015e-06
[2450,] 3.685456e-05 4.336140e-05 1.526852e-05
[2451,] 3.681930e-05 4.563941e-05 1.608241e-05
[2452,] 3.645877e-05 3.892059e-05 1.344292e-05
[2453,] 3.760521e-05 3.873043e-05 1.416050e-05
[2454,] 3.711878e-05 4.039620e-05 1.441592e-05
[2455,] 2.373152e-05 3.418486e-05 8.192793e-06
[2456,] 2.756583e-05 1.814416e-05 4.941976e-06
[2457,] 2.212454e-05 1.604895e-05 3.801607e-06
[2458,] 2.972021e-05 2.881708e-05 7.270156e-06
[2459,] 3.538105e-05 5.234355e-05 1.079276e-05
[2460,] 3.838912e-05 6.609485e-05 2.362009e-05
[2461,] 3.830818e-05 6.835654e-05 2.429894e-05
[2462,] 2.691289e-05 2.519247e-05 1.082499e-05
[2463,] 3.759172e-05 6.083356e-05 2.066558e-05
[2464,] 4.842711e-05 2.390001e-05 9.314965e-06
[2465,] 8.018195e-05 1.631942e-05 6.955996e-06
[2466,] 2.571475e-05 3.828525e-05 5.564484e-06
[2467,] 1.932500e-05 3.878399e-05 9.449483e-06
[2468,] 2.788267e-05 3.391151e-05 7.259700e-06
[2469,] 1.893825e-05 1.506671e-05 4.352896e-06
[2470,] 2.712389e-05 2.657114e-05 6.311809e-06
[2471,] 2.374481e-05 1.681307e-05 5.099127e-06
[2472,] 4.148198e-05 2.331929e-05 7.438697e-06
[2473,] 1.888885e-05 1.509939e-05 3.762536e-06
[2474,] 3.193937e-05 1.597280e-05 4.283216e-06
[2475,] 4.877888e-05 4.042486e-05 1.830714e-05
[2476,] 2.210370e-05 1.641592e-05 4.077745e-06
[2477,] 2.163483e-05 1.912320e-05 3.848447e-06
[2478,] 2.815044e-05 1.693460e-05 4.946938e-06
[2479,] 3.775616e-05 4.034258e-05 1.288345e-05
[2480,] 2.341040e-05 2.101890e-05 3.863942e-06
[2481,] 3.171466e-05 2.503976e-05 7.830754e-06
[2482,] 4.194124e-05 4.302175e-05 6.746209e-06
[2483,] 3.177513e-05 5.064518e-05 7.985281e-06
[2484,] 3.904498e-05 3.036074e-05 4.723781e-06
[2485,] 2.991949e-05 2.682357e-05 6.347693e-06
[2486,] 3.407556e-05 2.503500e-05 8.622262e-06
[2487,] 2.968986e-05 2.634446e-05 6.306356e-06
[2488,] 2.564646e-05 2.753195e-05 6.641514e-06
[2489,] 2.525788e-05 1.635799e-05 4.109969e-06
[2490,] 3.091880e-05 1.491869e-05 4.181011e-06
[2491,] 2.600919e-05 2.758664e-05 6.673948e-06
[2492,] 3.824781e-05 2.565995e-05 9.490621e-06
[2493,] 3.076983e-05 1.550387e-05 3.991752e-06
[2494,] 3.059361e-05 1.556400e-05 3.979804e-06
[2495,] 3.049345e-05 1.569534e-05 3.962588e-06
[2496,] 4.431322e-05 4.048287e-05 1.432176e-05
[2497,] 2.696423e-05 2.848394e-05 6.228507e-06
[2498,] 2.740996e-05 2.071070e-05 5.558335e-06
[2499,] 3.539040e-05 2.718943e-05 5.056749e-06
[2500,] 3.253343e-05 1.831844e-05 5.632129e-06
[2501,] 2.982535e-05 3.045733e-05 7.283000e-06
[2502,] 3.613015e-05 1.499603e-05 4.923731e-06
[2503,] 3.473134e-05 1.501882e-05 4.802139e-06
[2504,] 3.012301e-05 3.410320e-05 8.097175e-06
[2505,] 8.854633e-05 1.649347e-05 5.923702e-06
[2506,] 3.301898e-05 1.620313e-05 4.576019e-06
[2507,] 3.914285e-05 1.418841e-05 5.038480e-06
[2508,] 5.403149e-05 1.483989e-05 6.785593e-06
[2509,] 5.044604e-05 1.463683e-05 5.037459e-06
[2510,] 3.150344e-05 3.632214e-05 4.845048e-06
[2511,] 9.161611e-05 1.436131e-05 6.460502e-06
[2512,] 2.279035e-05 1.872196e-05 4.117329e-06
[2513,] 1.818035e-05 1.472989e-05 4.017921e-06
[2514,] 5.129073e-05 1.465434e-05 4.960204e-06
[2515,] 3.355711e-05 2.878293e-05 6.987388e-06
[2516,] 3.439518e-05 2.492113e-05 9.557942e-06
[2517,] 4.054850e-05 2.182139e-05 4.406885e-06
[2518,] 1.928133e-05 2.420480e-05 4.494450e-06
[2519,] 2.361527e-05 2.404409e-05 6.011673e-06
[2520,] 4.109847e-05 2.107152e-05 6.582312e-06
[2521,] 2.584749e-05 1.730968e-05 5.322338e-06
[2522,] 2.628734e-05 6.607932e-05 1.912864e-05
[2523,] 3.014003e-05 3.852558e-05 4.524590e-06
[2524,] 4.332086e-05 1.308438e-04 5.481691e-06
[2525,] 2.378557e-05 2.803102e-05 6.407199e-06
[2526,] 3.164878e-05 2.779502e-05 4.090399e-06
[2527,] 4.267834e-05 2.615325e-05 7.179768e-06
[2528,] 2.106394e-05 7.840194e-05 1.288939e-05
[2529,] 5.856031e-05 3.348826e-05 2.004741e-05
[2530,] 9.434596e-05 4.716988e-05 8.149973e-06
[2531,] 2.076174e-05 7.492628e-05 1.126494e-05
[2532,] 2.452695e-05 2.571073e-05 6.833968e-06
[2533,] 3.347594e-05 1.898249e-05 3.793957e-06
[2534,] 4.815598e-05 3.987548e-05 1.431337e-05
[2535,] 5.182732e-05 2.372535e-05 1.613766e-05
[2536,] 2.693331e-05 6.475657e-05 5.777486e-06
[2537,] 2.153186e-05 1.060969e-04 1.816077e-05
[2538,] 3.231204e-05 3.334519e-05 5.531061e-06
[2539,] 2.166110e-05 1.094619e-04 1.899759e-05
[2540,] 2.079864e-05 8.911949e-05 1.397018e-05
[2541,] 2.627571e-05 2.495566e-05 3.990252e-06
[2542,] 2.608689e-05 4.972014e-05 4.872970e-06
[2543,] 4.362218e-05 3.384648e-05 8.893878e-06
[2544,] 2.665747e-05 1.563371e-05 4.691612e-06
[2545,] 2.103839e-05 8.325305e-05 1.157880e-05
[2546,] 2.754362e-05 1.975992e-05 5.955600e-06
[2547,] 2.372102e-05 3.339314e-05 7.017193e-06
[2548,] 2.717450e-05 2.065070e-05 6.045205e-06
[2549,] 2.997538e-05 3.277009e-05 9.805451e-06
[2550,] 3.420768e-05 6.769907e-05 9.981310e-06
[2551,] 2.232355e-05 2.292684e-05 4.754322e-06
[2552,] 2.564201e-05 3.636690e-05 7.392706e-06
[2553,] 3.589625e-05 4.463286e-05 9.289322e-06
[2554,] 3.700806e-05 4.901096e-05 9.243506e-06
[2555,] 1.776471e-05 2.046575e-05 4.727807e-06
[2556,] 3.851291e-05 4.508383e-05 1.130274e-05
[2557,] 1.757998e-05 1.425492e-05 3.789703e-06
[2558,] 1.868469e-05 3.650421e-05 7.942721e-06
[2559,] 3.219737e-05 4.608590e-05 1.107230e-05
[2560,] 3.865043e-05 4.712016e-05 1.266211e-05
[2561,] 5.633205e-05 3.250593e-05 8.197271e-06
[2562,] 2.248135e-05 1.583841e-05 5.266013e-06
[2563,] 2.606407e-05 4.975618e-05 6.733991e-06
[2564,] 6.063064e-05 3.168641e-05 9.017064e-06
[2565,] 1.861398e-05 4.210979e-05 5.814169e-06
[2566,] 2.320841e-05 1.457094e-05 4.561720e-06
[2567,] 2.039593e-05 2.634965e-05 6.148578e-06
[2568,] 1.751488e-05 1.629668e-05 4.300271e-06
[2569,] 2.237618e-05 2.808301e-05 5.399910e-06
[2570,] 1.738299e-05 1.464754e-05 3.834534e-06
[2571,] 3.968140e-05 2.138037e-05 6.922685e-06
[2572,] 1.868982e-05 3.455024e-05 5.701953e-06
[2573,] 2.680590e-05 5.331288e-05 7.234683e-06
[2574,] 2.573535e-05 1.602047e-05 4.340197e-06
[2575,] 2.673480e-05 1.595827e-05 4.272219e-06
[2576,] 2.907167e-05 1.738238e-05 6.428099e-06
[2577,] 3.084431e-05 1.734682e-05 6.697019e-06
[2578,] 3.026018e-05 1.726260e-05 6.566635e-06
[2579,] 3.259683e-05 1.629189e-05 4.081373e-06
[2580,] 3.218280e-05 1.626635e-05 4.079810e-06
[2581,] 2.866606e-05 1.546386e-05 4.278236e-06
[2582,] 3.381981e-05 1.576951e-05 4.140029e-06
[2583,] 2.693123e-05 1.546701e-05 4.308363e-06
[2584,] 2.659866e-05 1.665455e-05 4.265907e-06
[2585,] 2.831730e-05 1.585248e-05 4.127132e-06
[2586,] 4.438886e-05 2.389953e-05 8.573793e-06
[2587,] 3.534675e-05 3.221616e-05 4.923135e-06
[2588,] 3.066245e-05 1.543016e-05 4.257818e-06
[2589,] 1.953555e-05 1.775855e-05 5.388988e-06
[2590,] 2.853026e-05 2.422249e-05 6.819068e-06
[2591,] 3.285894e-05 1.754320e-05 4.140966e-06
[2592,] 3.319892e-05 3.314644e-05 5.051703e-06
[2593,] 6.556815e-05 2.432171e-05 1.053660e-05
[2594,] 6.230637e-05 1.726265e-05 7.708765e-06
[2595,] 6.329383e-05 2.725265e-05 6.113573e-06
[2596,] 6.058054e-05 3.554757e-05 5.217992e-06
[2597,] 5.352015e-05 1.946582e-05 7.183396e-06
[2598,] 5.647033e-05 2.640726e-05 8.262245e-06
[2599,] 6.129619e-05 3.241109e-05 5.652227e-06
[2600,] 6.977156e-05 4.784011e-05 6.833083e-06
[2601,] 6.733000e-05 3.709338e-05 6.120288e-06
[2602,] 3.257278e-05 4.989832e-05 9.994194e-06
[2603,] 3.017597e-05 8.031664e-04 8.584743e-05
[2604,] 8.289154e-05 2.292991e-05 7.010045e-06
[2605,] 8.018710e-05 3.690343e-05 6.536673e-06
[2606,] 4.192680e-05 1.514484e-05 5.028908e-06
[2607,] 3.190760e-05 4.249044e-05 1.058738e-05
[2608,] 2.169041e-05 2.687607e-05 5.293649e-06
[2609,] 3.248601e-05 1.698952e-05 7.180025e-06
[2610,] 3.832119e-05 2.195557e-05 4.931462e-06
[2611,] 3.528749e-05 1.883806e-05 9.527475e-06
[2612,] 4.395747e-05 1.980699e-05 1.166756e-05
[2613,] 3.771331e-05 2.096545e-05 5.143525e-06
[2614,] 3.713895e-05 2.220616e-05 5.419887e-06
[2615,] 4.146844e-05 2.134957e-05 6.115025e-06
[2616,] 5.163771e-05 1.547459e-05 8.400213e-06
[2617,] 5.247832e-05 1.931980e-05 1.189835e-05
[2618,] 2.577221e-05 6.936709e-04 1.884310e-04
[2619,] 2.578324e-05 2.964090e-05 1.157470e-05
[2620,] 2.530684e-05 5.725770e-05 2.163590e-05
[2621,] 3.398142e-05 3.604643e-05 9.601247e-06
[2622,] 8.751882e-05 5.820188e-05 1.887892e-05
[2623,] 3.568336e-05 1.865408e-05 9.440813e-06
[2624,] 2.012636e-05 5.542466e-05 1.508895e-05
[2625,] 9.164963e-05 2.428470e-05 1.766035e-05
[2626,] 2.033542e-05 6.094983e-05 1.661880e-05
[2627,] 2.265530e-05 2.431877e-05 8.716333e-06
[2628,] 7.421505e-05 2.431484e-05 1.545572e-05
[2629,] 4.765064e-05 1.820061e-05 8.871550e-06
[2630,] 2.177610e-05 1.529348e-05 4.947841e-06
[2631,] 8.985235e-05 1.796722e-05 7.876640e-06
[2632,] 2.568848e-05 1.683191e-05 6.484571e-06
[2633,] 2.355611e-05 1.718874e-05 6.225664e-06
[2634,] 9.041394e-05 2.039701e-05 1.275505e-05
[2635,] 1.977933e-05 2.950369e-05 8.714216e-06
[2636,] 3.514906e-05 1.662474e-05 7.261647e-06
[2637,] 7.213461e-05 2.966239e-05 8.077160e-06
[2638,] 2.001156e-05 2.300053e-05 7.122122e-06
[2639,] 2.113931e-05 2.794164e-05 9.175800e-06
[2640,] 5.629651e-05 4.100570e-05 1.448176e-05
[2641,] 4.872234e-05 2.524299e-05 8.226676e-06
[2642,] 3.870182e-05 2.438517e-05 1.469814e-05
[2643,] 2.126252e-04 3.594194e-05 9.401179e-05
[2644,] 4.205506e-05 1.853754e-05 1.072283e-05
[2645,] 8.363505e-05 4.184412e-05 1.182493e-05
[2646,] 2.697983e-05 4.098724e-05 7.958380e-06
[2647,] 2.787861e-05 2.188028e-05 9.685193e-06
[2648,] 2.759487e-05 2.202946e-05 6.253938e-06
[2649,] 3.227833e-05 1.512859e-05 6.085086e-06
[2650,] 2.235303e-05 1.703371e-05 4.872093e-06
[2651,] 4.642386e-05 1.951379e-05 8.230917e-06
[2652,] 2.077450e-04 1.968830e-05 1.787385e-05
[2653,] 6.449967e-05 2.431352e-05 2.141032e-05
[2654,] 1.028337e-04 4.872830e-05 2.543771e-05
[2655,] 5.236003e-04 2.997504e-05 4.507504e-05
[2656,] 2.273657e-05 2.094944e-05 5.942718e-06
[2657,] 1.157945e-04 5.962027e-05 3.288252e-05
[2658,] 2.240858e-05 1.637866e-05 4.462882e-06
[2659,] 2.527354e-05 2.208832e-05 4.523443e-06
[2660,] 8.181382e-05 5.090437e-05 1.570755e-05
[2661,] 2.345053e-05 8.243412e-05 9.181454e-06
[2662,] 6.900848e-05 6.212522e-05 1.222469e-05
[2663,] 2.360567e-05 1.179584e-04 1.121611e-05
[2664,] 2.336932e-05 1.011125e-04 1.041867e-05
[2665,] 2.564211e-05 4.727969e-05 6.194803e-06
[2666,] 2.201386e-05 2.975828e-05 7.263698e-06
[2667,] 2.340126e-05 3.194729e-05 5.770649e-06
[2668,] 1.949720e-05 2.085619e-05 4.436012e-06
[2669,] 2.129021e-05 2.008274e-05 5.405541e-06
[2670,] 2.135247e-05 2.103344e-05 5.590677e-06
[2671,] 4.899233e-05 3.270702e-05 8.176109e-06
[2672,] 2.428859e-05 1.750658e-05 5.267590e-06
[2673,] 2.809147e-05 2.008969e-05 5.791632e-06
[2674,] 5.523616e-05 3.276517e-05 7.455945e-06
[2675,] 1.827765e-05 2.294513e-05 5.052079e-06
[2676,] 5.639725e-05 4.134645e-05 8.407220e-06
[2677,] 5.338376e-05 5.252633e-05 9.503008e-06
[2678,] 6.494368e-05 3.574324e-05 8.418212e-06
[2679,] 5.186506e-05 3.392625e-05 8.117500e-06
[2680,] 4.266791e-05 1.424767e-05 4.708115e-06
[2681,] 4.144956e-05 1.727013e-05 6.145557e-06
[2682,] 2.368291e-05 1.536828e-05 4.370609e-06
[2683,] 2.768674e-05 2.495296e-05 6.812485e-06
[2684,] 3.955671e-05 1.483283e-05 4.829781e-06
[2685,] 4.501574e-05 1.788279e-05 5.486998e-06
[2686,] 2.890393e-05 1.772261e-05 5.667466e-06
[2687,] 3.896375e-05 2.017627e-05 6.608395e-06
[2688,] 2.679558e-05 2.310455e-05 5.572496e-06
[2689,] 4.669380e-05 1.807738e-05 5.496577e-06
[2690,] 2.750068e-05 2.232870e-05 4.874018e-06
[2691,] 4.753134e-05 1.691889e-05 5.196466e-06
[2692,] 4.375094e-05 1.464271e-05 5.091790e-06
[2693,] 4.170010e-05 2.799558e-05 8.845715e-06
[2694,] 2.271629e-04 1.722219e-05 1.391765e-05
[2695,] 2.082992e-04 1.704516e-05 1.270082e-05
[2696,] 2.427531e-04 1.743293e-05 1.534793e-05
[2697,] 2.203354e-04 2.043963e-05 2.768862e-05
[2698,] 1.655418e-04 2.032320e-05 2.358822e-05
[2699,] 2.313301e-04 2.059359e-05 2.909260e-05
[2700,] 2.303560e-04 2.403458e-05 4.127899e-05
[2701,] 2.422795e-04 2.076239e-05 3.071181e-05
[2702,] 1.632822e-04 1.772994e-05 1.563536e-05
[2703,] 3.085997e-04 1.947276e-05 4.769769e-05
[2704,] 6.626497e-05 5.549246e-05 5.503114e-05
[2705,] 1.055506e-04 3.974762e-05 5.476417e-05
[2706,] 9.283190e-05 5.506295e-05 7.503781e-05
[2707,] 7.888409e-05 6.260162e-05 7.440275e-05
[2708,] 7.942460e-05 6.868365e-05 8.337791e-05
[2709,] 7.240448e-05 6.814768e-05 7.489820e-05
[2710,] 7.693252e-05 6.380095e-05 7.411777e-05
[2711,] 7.675739e-05 6.592083e-05 7.676672e-05
[2712,] 7.988465e-05 6.406212e-05 7.742388e-05
[2713,] 2.109511e-05 5.493207e-05 1.414027e-05
[2714,] 7.984240e-05 4.559326e-05 5.037243e-05
[2715,] 5.431153e-05 5.059738e-05 3.050904e-05
[2716,] 6.811908e-05 5.761191e-05 5.827422e-05
[2717,] 1.188836e-04 2.938770e-05 1.737142e-05
[2718,] 1.062236e-04 2.608343e-05 1.129984e-05
[2719,] 3.666327e-05 5.109908e-05 7.830166e-06
[2720,] 6.656584e-05 8.267729e-05 8.652169e-05
[2721,] 2.411514e-05 1.366521e-04 4.052254e-05
[2722,] 9.857163e-05 6.858767e-05 1.036063e-04
[2723,] 2.249299e-05 3.532835e-05 1.113961e-05
[2724,] 6.632138e-05 2.227826e-05 7.607375e-06
[2725,] 3.735570e-05 2.678072e-05 1.387930e-05
[2726,] 1.522224e-04 3.261171e-05 5.445969e-05
[2727,] 2.228149e-05 1.607711e-05 4.498864e-06
[2728,] 2.227855e-05 1.649671e-05 4.615069e-06
[2729,] 1.977490e-05 4.494131e-05 1.030230e-05
[2730,] 1.267645e-04 2.116795e-05 1.568679e-05
[2731,] 4.228254e-05 1.672386e-05 5.133551e-06
[2732,] 3.998703e-05 1.683217e-05 4.958469e-06
[2733,] 1.051496e-04 2.284830e-05 9.439886e-06
[2734,] 2.249118e-05 3.084982e-05 8.288470e-06
[2735,] 3.294114e-05 2.527083e-05 9.656537e-06
[2736,] 1.283914e-04 4.158240e-05 1.812127e-05
[2737,] 2.323307e-05 7.751213e-05 1.239658e-05
[2738,] 3.027739e-05 3.876698e-05 1.054521e-05
[2739,] 3.261471e-05 1.029800e-04 3.160852e-05
[2740,] 2.865339e-05 1.121851e-04 5.476669e-06
[2741,] 5.299538e-05 6.045152e-05 9.649305e-06
[2742,] 2.869146e-05 4.439855e-05 4.583823e-06
[2743,] 3.051302e-05 6.507766e-05 1.865144e-05
[2744,] 4.666217e-05 1.907028e-05 7.867148e-06
[2745,] 5.617636e-05 1.596220e-05 4.947138e-06
[2746,] 7.016051e-05 1.499955e-05 6.749896e-06
[2747,] 4.739110e-05 2.497939e-05 1.388627e-05
[2748,] 5.340246e-05 2.753896e-05 1.735483e-05
[2749,] 4.713214e-05 1.879316e-05 7.314883e-06
[2750,] 3.634693e-05 3.317187e-05 1.393949e-05
[2751,] 3.644725e-05 1.181156e-04 8.467620e-06
[2752,] 2.296547e-05 2.138181e-04 9.814379e-06
[2753,] 2.975995e-05 1.976315e-05 4.810386e-06
[2754,] 4.558642e-05 1.871446e-05 5.332092e-06
[2755,] 1.814433e-05 2.851699e-05 5.762601e-06
[2756,] 1.850222e-05 3.315447e-05 5.023761e-06
[2757,] 3.489410e-05 2.443086e-05 8.029327e-06
[2758,] 3.013560e-05 2.158448e-05 5.686053e-06
[2759,] 3.448509e-05 2.460544e-05 7.979441e-06
[2760,] 1.813687e-05 3.441134e-05 5.218482e-06
[2761,] 4.259088e-05 3.827685e-05 9.717937e-06
[2762,] 2.473273e-05 8.925350e-05 5.906580e-06
[2763,] 1.755376e-05 1.559567e-05 3.964546e-06
[2764,] 3.282245e-05 3.942009e-05 1.436275e-05
[2765,] 3.432084e-05 2.487505e-05 8.012845e-06
[2766,] 4.690610e-05 7.298149e-05 5.619209e-06
[2767,] 4.301247e-05 4.610201e-05 1.442916e-05
[2768,] 3.439599e-05 2.585375e-05 8.357987e-06
[2769,] 4.008317e-05 3.585378e-05 4.654336e-06
[2770,] 1.836043e-05 2.604126e-05 4.659924e-06
[2771,] 3.282254e-05 4.939174e-05 9.170852e-06
[2772,] 2.454325e-05 2.927701e-05 4.268379e-06
[2773,] 1.828418e-05 3.469736e-05 5.252102e-06
[2774,] 1.926287e-05 2.888605e-05 4.852609e-06
[2775,] 2.005151e-05 2.921262e-05 4.841020e-06
[2776,] 1.846360e-05 2.669199e-05 4.682196e-06
[2777,] 4.995882e-05 3.927481e-05 9.878846e-06
[2778,] 3.304847e-05 4.687638e-05 1.245720e-05
[2779,] 4.975914e-05 1.986422e-05 9.848451e-06
[2780,] 3.900500e-05 1.524734e-05 6.847369e-06
[2781,] 3.316221e-05 4.763732e-05 1.240121e-05
[2782,] 1.897430e-05 3.009427e-05 4.885640e-06
[2783,] 1.892083e-05 1.945967e-05 5.371335e-06
[2784,] 3.336307e-05 4.987954e-05 1.409545e-05
[2785,] 1.727787e-05 2.383273e-05 5.238027e-06
[2786,] 1.848587e-05 3.005262e-05 4.935805e-06
[2787,] 3.508924e-05 4.163990e-05 8.791544e-06
[2788,] 3.290683e-05 1.733516e-04 3.537782e-05
[2789,] 3.295212e-05 1.577004e-04 3.236522e-05
[2790,] 1.773839e-05 3.457544e-05 5.608045e-06
[2791,] 1.805661e-05 1.838069e-05 4.465668e-06
[2792,] 1.930484e-05 1.079684e-04 9.752587e-06
[2793,] 3.288719e-05 7.477234e-05 1.666634e-05
[2794,] 3.047129e-05 4.798127e-05 1.206667e-05
[2795,] 3.448858e-05 5.365838e-05 1.120790e-05
[2796,] 5.207676e-05 2.137182e-05 5.319457e-06
[2797,] 1.772438e-05 5.983454e-05 7.248804e-06
[2798,] 7.669278e-05 1.998080e-05 6.099252e-06
[2799,] 1.984408e-05 2.090161e-04 1.168100e-05
[2800,] 1.779832e-05 1.686645e-05 3.923316e-06
[2801,] 2.450682e-05 5.552743e-05 6.490645e-06
[2802,] 3.246675e-05 1.619810e-05 4.462454e-06
[2803,] 3.316816e-05 4.070524e-05 4.352063e-06
[2804,] 8.019470e-05 2.007154e-05 6.131416e-06
[2805,] 3.688151e-05 1.824325e-05 4.397346e-06
[2806,] 1.737131e-05 1.481011e-05 3.789992e-06
[2807,] 3.525656e-05 4.712929e-05 4.394191e-06
[2808,] 3.193110e-05 3.723043e-05 1.129857e-05
[2809,] 3.185330e-05 3.739394e-05 1.125390e-05
[2810,] 4.329911e-05 5.899441e-05 1.899277e-05
[2811,] 2.291938e-05 7.852028e-05 6.403554e-06
[2812,] 1.865438e-05 3.485790e-05 5.027308e-06
[2813,] 5.520539e-05 3.840951e-05 1.701027e-05
[2814,] 1.840116e-05 3.003412e-05 4.949126e-06
[2815,] 4.341820e-05 1.131399e-04 3.522072e-05
[2816,] 3.243688e-05 2.894302e-05 9.315937e-06
[2817,] 1.747459e-05 2.838039e-05 5.234656e-06
[2818,] 1.912241e-05 2.458188e-05 4.836867e-06
[2819,] 6.368432e-05 1.662385e-05 5.297826e-06
[2820,] 1.871223e-05 2.087238e-05 5.589005e-06
[2821,] 2.277384e-05 2.627071e-05 6.289028e-06
[2822,] 2.411702e-05 4.304799e-05 4.811681e-06
[2823,] 2.345838e-05 1.867373e-05 6.714413e-06
[2824,] 2.148939e-05 2.361598e-05 4.349854e-06
[2825,] 2.113157e-05 2.372068e-05 4.390552e-06
[2826,] 2.542082e-05 4.588859e-05 8.185719e-06
[2827,] 1.876899e-05 3.400961e-05 5.811677e-06
[2828,] 2.295025e-05 1.812280e-05 4.385147e-06
[2829,] 2.304221e-05 2.164720e-05 7.590416e-06
[2830,] 3.014782e-05 1.140595e-04 2.656191e-05
[2831,] 1.256110e-04 1.837527e-05 1.018216e-05
[2832,] 4.438094e-05 1.471335e-05 5.048560e-06
[2833,] 1.916104e-05 1.558840e-05 4.593657e-06
[2834,] 2.096910e-05 1.636916e-05 4.045524e-06
[2835,] 2.303672e-05 3.300774e-05 1.088940e-05
[2836,] 2.400261e-05 1.629319e-05 4.820041e-06
[2837,] 2.161309e-05 3.079734e-05 4.896321e-06
[2838,] 2.056328e-05 4.522583e-05 5.426812e-06
[2839,] 2.040697e-05 4.597539e-05 5.507571e-06
[2840,] 2.501529e-05 5.685242e-05 4.866027e-06
[2841,] 2.034765e-05 3.566787e-05 4.957816e-06
[2842,] 3.629812e-05 2.019831e-05 1.058863e-05
[2843,] 1.952147e-05 1.365523e-04 1.029309e-05
[2844,] 2.543657e-05 3.696685e-05 4.425402e-06
[2845,] 3.431665e-05 4.305225e-05 9.370594e-06
[2846,] 1.886056e-05 3.489347e-05 7.708424e-06
[2847,] 5.302962e-05 2.011287e-05 5.684699e-06
[2848,] 1.906011e-05 1.789520e-05 3.945927e-06
[2849,] 3.160382e-05 2.531480e-05 1.069623e-05
[2850,] 3.615966e-05 2.786774e-05 1.114463e-05
[2851,] 3.367392e-05 2.347293e-05 1.027807e-05
[2852,] 2.949205e-05 1.739372e-05 7.271886e-06
[2853,] 2.034650e-05 3.697648e-05 8.805080e-06
[2854,] 3.762904e-05 3.003088e-05 1.286190e-05
[2855,] 1.983289e-05 2.049225e-05 5.081159e-06
[2856,] 1.941794e-05 1.570295e-05 4.217290e-06
[2857,] 2.079311e-05 2.928313e-05 8.301193e-06
[2858,] 3.271981e-05 2.106781e-05 5.371073e-06
[2859,] 2.945488e-05 2.639531e-05 8.523858e-06
[2860,] 1.938550e-05 1.425906e-05 3.912493e-06
[2861,] 1.950837e-05 1.595281e-05 4.272551e-06
[2862,] 1.967969e-05 1.658899e-05 4.481273e-06
[2863,] 1.963291e-05 1.633864e-05 4.400652e-06
[2864,] 2.879259e-05 2.709671e-05 8.789363e-06
[2865,] 2.982571e-05 2.843027e-05 9.577477e-06
[2866,] 3.625425e-05 2.803663e-05 8.076692e-06
[2867,] 2.100442e-05 1.766871e-05 3.853554e-06
[2868,] 2.321493e-05 2.852474e-05 8.687837e-06
[2869,] 3.913896e-05 3.211280e-05 9.454645e-06
[2870,] 1.927844e-05 1.883035e-05 4.020478e-06
[2871,] 4.131562e-05 2.108166e-05 7.302911e-06
[2872,] 3.020693e-05 1.660795e-05 4.921259e-06
[2873,] 3.727885e-05 1.576057e-05 5.088211e-06
[2874,] 3.828336e-05 2.266435e-05 7.087112e-06
[2875,] 2.569772e-05 2.925150e-05 6.485349e-06
[2876,] 2.814797e-05 4.216604e-05 1.564324e-05
[2877,] 2.946306e-05 1.789769e-05 6.152821e-06
[2878,] 2.523841e-05 1.947658e-05 5.891508e-06
[2879,] 3.505637e-05 2.780329e-05 8.109538e-06
[2880,] 3.946669e-05 4.084603e-05 1.168214e-05
[2881,] 3.504352e-05 2.761605e-05 8.009162e-06
[2882,] 2.579913e-05 1.816261e-05 5.347019e-06
[2883,] 1.859392e-05 1.781631e-05 4.094405e-06
[2884,] 1.963665e-05 2.608297e-05 7.360086e-06
[2885,] 1.843639e-05 1.574078e-05 4.274218e-06
[2886,] 1.907816e-05 2.471589e-05 6.711327e-06
[2887,] 1.830772e-05 1.576228e-05 4.195233e-06
[2888,] 2.388761e-05 2.787982e-05 9.710825e-06
[2889,] 3.810967e-05 1.823467e-05 3.879640e-06
[2890,] 3.531953e-05 2.338177e-05 7.162954e-06
[2891,] 4.034353e-05 4.088462e-05 1.271222e-05
[2892,] 2.047888e-05 1.863102e-05 5.423659e-06
[2893,] 1.905947e-05 2.668231e-05 6.353384e-06
[2894,] 2.146202e-05 1.681829e-05 4.554547e-06
[2895,] 1.757208e-05 3.628122e-05 7.417929e-06
[2896,] 2.378217e-05 1.422140e-05 4.452630e-06
[2897,] 2.413978e-05 1.430341e-05 4.573239e-06
[2898,] 2.340507e-05 1.486637e-05 3.912887e-06
[2899,] 4.085975e-05 1.520160e-05 7.150140e-06
[2900,] 1.801475e-05 2.436367e-05 5.992901e-06
[2901,] 2.458866e-05 3.022725e-05 8.096860e-06
[2902,] 2.439816e-05 2.916973e-05 5.771501e-06
[2903,] 2.878991e-05 3.434559e-05 6.720858e-06
[2904,] 4.024089e-05 1.487223e-05 4.482590e-06
[2905,] 3.229955e-05 1.558180e-05 4.624100e-06
[2906,] 1.927579e-05 1.991049e-05 4.962245e-06
[2907,] 1.991591e-05 2.874878e-05 4.706673e-06
[2908,] 1.927573e-05 2.205013e-05 5.223991e-06
[2909,] 1.928294e-05 2.334274e-05 5.619032e-06
[2910,] 2.489728e-05 4.758112e-05 5.485339e-06
[2911,] 1.927941e-05 1.874515e-05 4.688515e-06
[2912,] 2.251714e-05 2.104695e-05 5.347554e-06
[2913,] 1.812043e-05 4.284942e-05 6.082288e-06
[2914,] 1.929515e-05 1.854751e-05 4.704282e-06
[2915,] 2.421677e-05 2.073347e-05 6.383872e-06
[2916,] 1.952074e-05 1.804038e-05 4.831129e-06
[2917,] 1.742695e-05 1.603511e-05 3.998623e-06
[2918,] 2.030724e-05 2.820249e-05 5.991829e-06
[2919,] 1.944294e-05 1.822545e-05 4.253306e-06
[2920,] 2.329495e-05 3.452021e-05 1.012451e-05
[2921,] 2.367548e-05 1.786826e-05 4.191156e-06
[2922,] 2.572220e-05 1.820152e-05 4.203490e-06
[2923,] 2.518389e-05 1.829667e-05 4.198179e-06
[2924,] 2.418923e-05 1.867744e-05 4.201278e-06
[2925,] 2.282799e-05 1.834520e-05 4.208275e-06
[2926,] 1.983382e-05 2.241049e-05 4.858953e-06
[2927,] 1.947084e-05 2.239920e-05 5.280283e-06
[2928,] 1.959107e-05 3.552657e-05 6.449990e-06
[2929,] 2.106207e-05 1.784659e-05 4.225829e-06
[2930,] 2.014383e-05 3.407746e-05 7.206884e-06
[2931,] 2.994359e-05 2.903018e-05 8.221576e-06
[2932,] 3.422392e-05 1.512871e-05 6.372339e-06
[2933,] 3.801264e-05 2.517493e-05 5.560836e-06
[2934,] 2.454864e-05 2.170955e-05 4.853961e-06
[2935,] 3.107110e-05 1.478082e-05 5.360407e-06
[2936,] 2.737651e-05 3.215340e-05 8.764630e-06
[2937,] 2.760847e-05 1.671374e-05 3.791221e-06
[2938,] 3.024196e-05 3.327935e-05 9.931305e-06
[2939,] 2.504334e-05 2.873150e-05 6.911963e-06
[2940,] 3.318680e-05 2.434057e-05 6.123464e-06
[2941,] 2.505797e-05 1.921433e-05 5.646645e-06
[2942,] 1.835967e-05 1.467550e-05 4.038628e-06
[2943,] 1.998644e-05 4.749115e-05 5.363292e-06
[2944,] 2.650792e-05 3.583555e-05 8.959057e-06
[2945,] 2.216144e-05 4.660032e-05 7.986770e-06
[2946,] 2.172759e-05 1.998115e-05 4.517406e-06
[2947,] 1.818808e-05 2.587377e-05 4.644082e-06
[2948,] 1.848558e-05 3.378763e-05 5.168173e-06
[2949,] 2.535832e-05 5.927897e-05 1.053291e-05
[2950,] 2.611694e-05 2.076213e-05 5.816494e-06
[2951,] 2.591195e-05 2.087321e-05 5.810692e-06
[2952,] 1.879617e-05 1.599901e-05 4.288302e-06
[2953,] 1.889972e-05 1.610938e-05 4.356049e-06
[2954,] 2.562025e-05 5.771465e-05 1.096005e-05
[2955,] 2.342145e-05 7.124694e-05 9.147581e-06
[2956,] 2.536704e-05 7.350744e-05 1.195220e-05
[2957,] 2.229582e-05 1.911823e-05 4.464141e-06
[2958,] 2.531248e-05 2.104477e-05 5.906257e-06
[2959,] 1.877075e-05 1.670435e-05 4.037743e-06
[2960,] 3.096885e-05 1.629905e-04 7.674831e-06
[2961,] 1.871442e-05 2.213000e-05 5.061365e-06
[2962,] 2.542850e-05 7.370838e-05 1.223419e-05
[2963,] 2.348310e-05 7.809250e-05 9.298970e-06
[2964,] 1.865918e-05 2.087887e-05 4.468345e-06
[2965,] 1.872968e-05 2.253768e-05 5.182740e-06
[2966,] 1.797861e-05 2.400638e-05 5.410696e-06
[2967,] 1.806780e-05 3.817489e-05 7.727940e-06
[2968,] 1.812232e-05 3.550566e-05 7.513122e-06
[2969,] 2.366400e-05 3.474148e-05 4.909336e-06
[2970,] 2.563564e-05 9.264201e-05 1.541114e-05
[2971,] 5.128807e-05 2.042728e-04 1.101224e-05
[2972,] 4.456910e-05 4.214423e-05 6.928631e-06
[2973,] 2.190398e-05 1.908020e-05 5.942949e-06
[2974,] 1.904456e-05 1.422434e-05 3.828687e-06
[2975,] 1.900588e-05 1.408000e-05 3.839185e-06
[2976,] 2.238688e-05 3.806682e-05 5.067928e-06
[2977,] 1.970330e-05 9.606274e-05 8.158565e-06
[2978,] 1.928299e-05 1.076213e-04 9.080419e-06
[2979,] 1.923289e-05 8.252431e-05 7.892608e-06
[2980,] 1.955525e-05 1.126487e-04 9.034791e-06
[2981,] 2.061986e-05 9.713664e-05 7.716849e-06
[2982,] 1.881871e-05 2.402679e-05 6.293479e-06
[2983,] 2.581017e-05 2.970144e-05 4.889209e-06
[2984,] 2.379845e-05 2.964009e-05 4.851502e-06
[2985,] 1.868410e-05 1.618068e-05 4.185993e-06
[2986,] 2.325863e-05 1.864094e-05 4.781051e-06
[2987,] 2.589334e-05 6.722310e-05 1.272738e-05
[2988,] 2.385115e-05 1.970120e-05 4.826507e-06
[2989,] 2.466417e-05 1.924194e-05 4.774379e-06
[2990,] 2.271681e-05 1.749228e-05 4.083286e-06
[2991,] 2.402803e-05 1.907323e-05 4.785030e-06
[2992,] 4.050251e-04 4.251898e-05 1.495885e-04
[2993,] 2.128806e-05 1.788887e-05 4.990402e-06
[2994,] 2.497057e-05 1.912994e-05 4.761683e-06
[2995,] 2.632590e-05 3.533449e-05 4.845908e-06
[2996,] 1.937588e-05 1.620181e-05 3.912466e-06
[2997,] 2.571282e-05 1.853689e-05 4.762552e-06
[2998,] 2.470750e-05 1.910918e-05 4.768837e-06
[2999,] 3.137808e-05 4.801535e-05 1.193226e-05
[3000,] 2.515007e-05 1.838465e-05 5.150546e-06
[3001,] 2.545560e-05 2.352323e-05 4.971940e-06
[3002,] 2.927517e-05 5.111331e-05 1.411755e-05
[3003,] 2.569136e-05 5.572928e-04 1.216448e-05
[3004,] 5.740870e-04 4.515690e-05 2.570823e-04
[3005,] 4.367625e-05 2.876634e-05 8.686065e-06
[3006,] 2.385178e-05 8.384281e-05 7.007383e-06
[3007,] 1.874033e-05 1.522135e-05 4.335944e-06
[3008,] 1.905802e-05 2.463819e-05 6.827693e-06
[3009,] 1.847776e-05 2.804428e-05 7.092104e-06
[3010,] 2.520865e-05 3.484250e-05 7.764851e-06
[3011,] 5.282944e-04 4.503217e-05 2.352848e-04
[3012,] 1.780938e-05 3.442883e-05 5.414087e-06
[3013,] 1.787207e-05 3.529874e-05 5.433004e-06
[3014,] 1.758895e-05 1.921398e-05 4.278965e-06
[3015,] 3.007466e-05 1.893169e-05 5.548380e-06
[3016,] 2.661943e-05 8.565427e-04 1.386017e-05
[3017,] 5.971416e-05 1.596730e-05 5.184856e-06
[3018,] 2.948974e-05 2.085326e-05 6.903616e-06
[3019,] 6.331218e-05 1.800076e-05 6.646129e-06
[3020,] 6.490191e-05 1.734788e-05 6.594456e-06
[3021,] 3.625848e-05 1.552646e-05 5.525990e-06
[3022,] 2.891138e-05 3.457728e-05 8.959556e-06
[3023,] 7.308458e-05 1.808398e-05 8.740283e-06
[3024,] 4.441433e-05 3.347090e-05 1.346562e-05
[3025,] 2.668955e-05 1.951421e-05 5.205059e-06
[3026,] 4.405888e-05 4.900725e-05 2.017332e-05
[3027,] 4.034157e-05 5.090398e-05 1.878084e-05
[3028,] 5.326091e-05 1.785260e-05 6.138779e-06
[3029,] 5.561569e-05 1.724445e-05 8.224708e-06
[3030,] 6.945626e-05 1.446708e-05 7.450312e-06
[3031,] 4.373438e-05 5.080044e-05 2.092643e-05
[3032,] 2.670989e-05 2.214422e-05 4.300057e-06
[3033,] 4.321186e-05 1.730897e-05 5.959831e-06
[3034,] 2.557892e-05 2.108772e-05 4.318290e-06
[3035,] 6.646353e-05 3.312823e-05 6.463707e-06
[3036,] 2.635953e-05 2.117072e-05 4.323228e-06
[3037,] 2.428728e-05 2.147452e-05 4.427974e-06
[3038,] 4.469125e-05 3.021916e-05 1.003712e-05
[3039,] 1.756239e-05 1.435279e-05 3.786279e-06
[3040,] 3.387506e-05 3.710253e-05 1.281836e-05
[3041,] 2.332521e-05 3.704183e-05 1.134589e-05
[3042,] 4.080637e-05 4.294525e-05 1.443021e-05
[3043,] 2.322461e-05 3.292357e-05 1.046589e-05
[3044,] 2.196337e-05 2.282306e-05 6.989728e-06
[3045,] 3.141354e-05 1.742454e-05 4.979359e-06
[3046,] 1.826928e-05 2.008790e-05 4.953261e-06
[3047,] 1.823107e-05 2.352313e-05 5.254367e-06
[3048,] 2.327071e-05 3.667147e-05 1.160238e-05
[3049,] 2.969597e-05 4.585315e-05 8.793771e-06
[3050,] 3.588347e-05 1.645022e-05 5.837670e-06
[3051,] 4.108229e-05 1.447327e-05 6.156373e-06
[3052,] 1.823683e-05 1.474989e-05 3.901410e-06
[3053,] 3.276519e-05 1.836801e-05 6.681579e-06
[3054,] 2.269409e-05 2.642372e-05 4.314683e-06
[3055,] 3.136115e-05 5.114147e-05 1.958324e-05
[3056,] 5.292448e-05 2.040928e-05 7.990882e-06
[3057,] 2.713628e-05 3.140948e-05 8.929650e-06
[3058,] 2.290177e-05 2.332442e-05 4.272024e-06
[3059,] 2.597909e-05 5.835447e-05 1.227604e-05
[3060,] 3.241089e-05 2.998132e-05 6.257344e-06
[3061,] 1.879674e-05 1.009726e-04 1.834717e-05
[3062,] 2.071686e-05 6.986323e-05 1.302157e-05
[3063,] 1.957154e-05 3.542354e-05 7.215775e-06
[3064,] 5.659279e-05 1.681908e-05 5.597019e-06
[3065,] 3.243023e-05 2.115045e-05 5.657033e-06
[3066,] 2.801592e-05 1.462737e-05 4.954951e-06
[3067,] 5.568248e-05 1.667549e-05 5.985173e-06
[3068,] 5.227670e-05 1.932868e-05 5.565339e-06
[3069,] 2.622610e-05 1.459558e-05 4.245366e-06
[3070,] 2.079007e-05 4.651148e-05 1.002995e-05
[3071,] 2.386584e-05 3.350950e-05 4.370068e-06
[3072,] 1.878499e-05 5.090706e-05 6.321696e-06
[3073,] 5.340025e-05 2.387071e-05 6.442628e-06
[3074,] 2.679558e-05 2.609413e-05 7.165606e-06
[3075,] 2.644054e-05 2.881026e-05 8.065830e-06
[3076,] 2.621361e-05 2.675145e-05 7.139903e-06
[3077,] 1.795468e-05 1.903668e-05 4.211096e-06
[3078,] 3.427948e-05 1.545642e-04 3.196913e-05
[3079,] 2.932114e-05 2.363339e-05 8.403575e-06
[3080,] 7.564460e-05 1.644365e-04 1.935188e-04
[3081,] 2.446476e-05 3.181074e-05 7.721559e-06
[3082,] 3.239216e-05 6.742184e-05 1.223342e-05
[3083,] 2.706171e-05 3.586527e-05 8.462943e-06
[3084,] 4.809163e-05 1.585036e-05 5.509838e-06
[3085,] 3.956332e-05 3.878593e-05 1.126343e-05
[3086,] 5.396290e-05 2.036995e-04 1.410622e-04
[3087,] 5.608103e-05 2.020070e-05 1.307890e-05
[3088,] 8.783348e-05 7.424731e-05 8.976615e-05
[3089,] 2.800981e-05 1.761580e-05 5.957975e-06
[3090,] 3.190354e-05 2.282653e-05 8.236021e-06
[3091,] 2.677320e-05 1.673421e-05 5.426255e-06
[3092,] 2.101589e-05 2.208699e-05 6.311546e-06
[3093,] 2.621942e-05 1.685831e-05 5.344460e-06
[3094,] 2.841752e-05 1.656882e-05 5.629041e-06
[3095,] 2.998958e-05 3.909825e-05 6.770243e-06
[3096,] 3.871913e-05 2.128506e-05 1.064832e-05
[3097,] 3.856502e-05 3.796794e-05 8.703932e-06
[3098,] 2.667887e-05 1.626145e-05 5.231766e-06
[3099,] 3.410485e-05 2.133707e-05 9.682255e-06
[3100,] 2.616033e-05 1.623054e-05 5.138099e-06
[3101,] 2.621900e-05 1.747813e-05 5.623764e-06
[3102,] 3.072533e-05 1.985487e-05 7.741711e-06
[3103,] 2.803634e-05 1.812213e-05 7.504820e-06
[3104,] 1.874607e-05 2.620973e-05 7.006872e-06
[3105,] 2.290622e-05 6.036352e-05 5.688723e-06
[3106,] 2.069820e-05 1.903520e-05 4.452000e-06
[3107,] 2.159119e-05 1.629199e-05 4.368405e-06
[3108,] 2.408059e-05 2.302726e-05 5.683984e-06
[3109,] 2.428393e-05 2.309315e-05 5.590442e-06
[3110,] 2.305198e-05 1.564653e-05 4.869442e-06
[3111,] 2.719658e-05 2.283480e-05 6.462072e-06
[3112,] 2.254624e-05 2.139805e-05 5.122449e-06
[3113,] 2.362371e-05 1.978824e-05 5.439353e-06
[3114,] 2.141819e-05 2.020217e-05 5.158197e-06
[3115,] 5.196781e-05 2.245414e-05 1.412917e-05
[3116,] 2.099051e-05 2.109505e-05 5.149062e-06
[3117,] 5.568786e-05 1.562453e-04 9.296214e-06
[3118,] 2.498614e-05 1.996552e-05 6.017959e-06
[3119,] 2.029383e-05 2.600525e-05 5.586882e-06
[3120,] 1.858706e-05 3.626846e-05 5.896663e-06
[3121,] 2.379727e-05 3.137129e-05 7.189713e-06
[3122,] 1.906531e-05 3.235155e-05 5.360629e-06
[3123,] 2.109224e-05 1.963911e-05 5.387630e-06
[3124,] 2.107385e-05 2.670425e-05 6.067884e-06
[3125,] 6.438317e-05 3.212794e-05 6.372392e-04
[3126,] 2.484369e-05 4.525318e-05 4.594793e-06
[3127,] 2.232324e-05 2.186691e-05 5.054213e-06
[3128,] 2.171280e-05 2.130927e-05 5.142147e-06
[3129,] 1.036090e-04 3.440330e-05 4.647264e-03
[3130,] 2.918800e-05 3.641590e-05 8.383195e-06
[3131,] 4.438890e-05 2.586823e-05 8.961258e-06
[3132,] 2.214434e-05 1.696990e-05 4.497101e-06
[3133,] 2.259769e-05 4.304838e-05 5.139429e-06
[3134,] 2.111155e-05 2.021123e-05 5.062180e-06
[3135,] 5.009563e-05 2.576721e-05 7.899824e-06
[3136,] 2.173162e-05 3.008492e-05 1.736288e-05
[3137,] 3.801956e-05 4.051667e-05 1.193567e-05
[3138,] 1.877728e-05 1.532319e-05 4.366659e-06
[3139,] 2.528181e-05 2.002158e-05 5.464836e-06
[3140,] 2.429855e-05 3.173773e-05 7.136068e-06
[3141,] 2.134664e-05 1.769317e-05 4.958947e-06
[3142,] 2.154561e-05 1.971324e-05 5.207849e-06
[3143,] 2.797539e-05 1.594925e-05 4.537681e-06
[3144,] 1.920315e-05 1.781351e-05 4.523233e-06
[3145,] 2.146896e-05 1.580720e-05 4.015151e-06
[3146,] 2.185646e-05 8.465572e-05 1.328339e-05
[3147,] 3.014184e-05 4.463434e-05 5.141847e-06
[3148,] 2.113782e-05 2.151608e-05 5.681519e-06
[3149,] 2.123590e-05 2.163020e-05 5.725892e-06
[3150,] 2.118405e-05 3.134548e-05 7.883733e-06
[3151,] 4.851476e-05 2.327707e-05 1.588267e-05
[3152,] 4.984093e-05 3.473906e-05 4.306818e-03
[3153,] 2.615939e-05 1.822420e-05 4.609373e-06
[3154,] 2.108529e-05 1.826047e-05 4.669245e-06
[3155,] 2.099748e-05 2.226980e-05 5.538416e-06
[3156,] 2.518841e-05 1.869995e-05 6.545641e-06
[3157,] 2.995748e-05 1.482668e-05 4.768723e-06
[3158,] 2.503326e-05 2.899907e-05 1.066998e-05
[3159,] 2.493225e-05 2.134945e-05 7.149737e-06
[3160,] 4.045179e-05 2.800778e-05 1.728710e-05
[3161,] 2.926535e-05 1.449472e-05 4.186634e-06
[3162,] 2.356069e-05 1.567675e-05 5.383120e-06
[3163,] 5.548835e-05 3.317023e-05 2.588598e-05
[3164,] 3.515680e-05 1.471827e-05 5.373721e-06
[3165,] 2.371901e-05 1.578816e-05 4.879225e-06
[3166,] 6.026306e-05 3.111356e-05 7.773567e-06
[3167,] 2.130319e-05 3.085404e-05 7.946982e-06
[3168,] 2.395325e-05 1.942832e-05 5.318234e-06
[3169,] 3.938116e-05 1.832025e-05 4.811686e-06
[3170,] 3.149485e-05 2.159147e-05 4.358600e-06
[3171,] 2.155230e-05 2.659232e-05 4.004602e-05
[3172,] 2.437834e-05 2.021603e-05 5.703014e-06
[3173,] 5.352958e-05 2.266671e-05 4.688372e-06
[3174,] 3.976987e-05 1.542544e-05 5.540542e-06
[3175,] 3.284483e-05 1.638756e-05 5.651050e-06
[3176,] 2.841219e-05 1.643708e-05 5.361807e-06
[3177,] 3.828673e-05 1.559352e-05 5.933238e-06
[3178,] 5.033055e-05 2.722366e-05 1.851026e-05
[3179,] 2.403519e-05 1.873373e-05 5.127722e-06
[3180,] 3.224189e-05 2.756453e-05 1.256096e-05
[3181,] 1.334942e-04 3.383611e-05 1.706753e-05
[3182,] 9.843040e-05 1.747120e-05 6.555868e-06
[3183,] 1.057284e-04 1.511775e-05 6.480072e-06
[3184,] 2.098235e-05 1.421533e-05 3.980432e-06
[3185,] 2.849719e-03 3.143044e-05 6.540998e-01
[3186,] 4.013987e-03 2.193287e-05 5.755936e-05
[3187,] 2.219976e-05 1.895317e-05 3.898551e-06
[3188,] 3.958413e-05 1.814131e-05 4.100389e-06
[3189,] 2.321044e-05 2.667094e-05 4.316201e-06
[3190,] 7.662952e-05 1.510020e-05 6.834131e-06
[3191,] 2.244402e-05 2.664176e-05 4.344955e-06
[3192,] 7.915979e-03 3.052853e-05 3.206595e-01
[3193,] 2.635266e-05 3.336567e-05 1.374946e-05
[3194,] 1.763364e-05 1.422947e-05 3.751555e-06
[3195,] 1.833211e-05 9.016026e-05 1.114561e-05
[3196,] 2.935879e-05 2.118617e-05 7.277576e-06
[3197,] 2.679422e-05 1.539728e-05 4.664308e-06
[3198,] 2.305493e-05 4.451805e-05 5.446278e-06
[3199,] 2.497116e-05 2.191707e-05 4.105582e-06
[3200,] 3.963268e-05 1.901186e-05 7.743988e-06
[3201,] 2.074953e-04 4.106022e-05 1.190668e-05
[3202,] 2.626421e-05 1.464321e-05 4.125719e-06
[3203,] 2.492761e-05 1.601713e-05 4.996575e-06
[3204,] 3.401355e-05 3.075049e-05 6.314868e-06
[3205,] 1.726615e-05 1.843033e-05 4.412379e-06
[3206,] 3.253677e-05 3.236582e-05 6.016849e-06
[3207,] 1.922813e-05 1.463430e-05 4.117028e-06
[3208,] 1.938595e-05 2.309700e-05 4.274614e-06
[3209,] 3.223645e-05 5.485839e-05 5.214778e-06
[3210,] 2.293550e-05 2.211239e-05 5.521090e-06
[3211,] 3.211542e-05 3.141752e-05 7.992316e-06
[3212,] 2.962256e-05 2.075785e-05 6.274894e-06
[3213,] 2.120794e-05 3.328065e-05 9.303164e-06
[3214,] 2.513801e-05 2.085953e-05 6.792391e-06
[3215,] 4.517231e-05 1.588027e-05 5.583412e-06
[3216,] 2.032227e-05 1.737284e-05 4.555182e-06
[3217,] 2.075768e-05 1.783683e-05 4.322079e-06
[3218,] 2.632687e-05 1.700366e-05 4.063076e-06
[3219,] 2.527444e-05 2.204856e-05 4.351457e-06
[3220,] 1.826353e-05 1.710247e-05 3.955938e-06
[3221,] 1.796640e-05 2.426436e-05 5.657477e-06
[3222,] 2.207425e-05 5.488003e-05 6.856038e-06
[3223,] 3.890519e-05 5.359229e-05 1.904953e-05
[3224,] 2.788185e-05 4.112569e-05 9.427730e-06
[3225,] 2.009579e-05 1.782299e-05 4.938171e-06
[3226,] 2.595293e-05 2.390220e-05 8.804254e-06
[3227,] 1.701532e-04 2.238243e-05 1.863949e-05
[3228,] 2.614089e-05 3.254656e-05 8.820743e-06
[3229,] 3.666679e-05 2.613420e-05 9.611526e-06
[3230,] 2.627882e-05 2.122043e-05 5.129032e-06
[3231,] 3.423429e-05 2.474386e-05 8.302456e-06
[3232,] 2.591113e-05 1.512611e-05 9.292827e-06
[3233,] 3.706895e-05 3.849267e-05 1.046224e-05
[3234,] 1.821506e-05 2.298482e-05 9.037089e-06
[3235,] 3.255425e-05 5.045032e-05 1.499170e-05
[3236,] 6.225325e-04 1.552483e-05 2.216769e-04
[3237,] 3.255343e-05 5.182257e-05 1.530937e-05
[3238,] 8.202427e-04 1.518094e-05 2.720959e-04
[3239,] 1.780024e-05 2.230147e-05 6.037707e-06
[3240,] 3.832173e-05 1.907784e-05 1.370606e-05
[3241,] 1.632542e-04 1.603833e-05 6.426269e-05
[3242,] 5.523021e-04 1.531643e-05 1.961567e-04
[3243,] 2.242106e-04 1.579578e-05 7.888122e-05
[3244,] 3.154123e-04 1.498915e-05 1.056384e-04
[3245,] 5.842802e-05 1.807241e-05 8.767978e-06
[3246,] 2.891465e-05 5.008576e-05 1.211904e-05
[3247,] 9.633003e-05 1.687483e-05 3.628185e-05
[3248,] 3.342968e-05 5.218430e-05 1.066293e-05
[3249,] 4.377382e-05 1.690302e-05 6.150324e-06
[3250,] 4.038793e-05 3.234373e-05 1.187402e-05
[3251,] 2.145493e-05 1.748661e-05 4.952256e-06
[3252,] 3.213054e-05 5.993291e-05 1.720108e-05
[3253,] 3.133194e-05 8.746916e-05 2.128860e-05
[3254,] 2.001926e-05 1.913557e-05 4.332270e-06
[3255,] 1.889740e-05 1.897313e-05 4.856848e-06
[3256,] 2.949016e-05 5.884976e-05 1.467238e-05
[3257,] 4.760767e-05 8.704086e-05 1.106956e-05
[3258,] 1.881411e-05 5.481911e-05 7.642715e-06
[3259,] 2.513467e-05 5.046385e-05 9.316755e-06
[3260,] 4.707430e-05 6.871983e-05 9.579382e-06
[3261,] 4.516478e-05 6.290755e-05 8.873844e-06
[3262,] 2.511428e-05 5.417659e-05 9.621535e-06
[3263,] 2.798910e-05 5.202329e-05 1.204797e-05
[3264,] 3.642709e-05 1.681424e-04 1.526187e-05
[3265,] 6.584376e-05 3.910113e-05 9.611863e-06
[3266,] 2.825602e-05 5.124167e-05 1.213397e-05
[3267,] 1.996708e-04 1.610583e-05 6.980506e-05
[3268,] 2.600155e-05 5.174645e-05 1.045550e-05
[3269,] 1.847410e-05 2.013838e-05 4.773141e-06
[3270,] 8.122182e-05 2.446415e-05 1.393343e-05
[3271,] 2.592112e-05 5.169503e-05 1.036128e-05
[3272,] 2.833567e-05 4.981353e-05 1.196387e-05
[3273,] 1.861273e-05 2.044517e-05 4.652530e-06
[3274,] 1.388324e-04 4.467629e-05 1.734942e-05
[3275,] 3.087302e-05 4.892982e-05 1.353518e-05
[3276,] 4.237393e-05 2.391115e-05 7.957526e-06
[3277,] 3.780469e-05 2.528823e-05 7.009878e-06
[3278,] 6.946798e-05 2.756230e-05 1.150540e-05
[3279,] 8.393975e-05 2.727383e-05 1.363654e-05
[3280,] 8.989451e-05 2.773017e-05 1.437309e-05
[3281,] 6.903766e-05 2.971987e-05 1.108124e-05
[3282,] 3.257120e-05 4.389606e-05 7.785138e-06
[3283,] 2.834830e-05 4.590984e-05 1.060354e-05
[3284,] 1.852391e-05 3.915067e-05 7.087922e-06
[3285,] 2.769392e-05 4.778393e-05 1.041287e-05
[3286,] 2.379566e-05 3.063165e-05 8.099044e-06
[3287,] 1.865939e-05 1.809969e-05 4.590331e-06
[3288,] 1.865039e-05 3.481931e-05 7.925072e-06
[3289,] 1.871695e-05 3.375066e-05 7.817776e-06
[3290,] 3.684041e-05 2.542685e-05 7.737468e-06
[3291,] 1.609176e-04 3.731177e-05 2.101076e-05
[3292,] 1.991537e-05 2.575205e-05 6.546932e-06
[3293,] 2.734110e-05 4.506576e-05 9.727546e-06
[3294,] 2.768319e-05 4.667829e-05 1.022491e-05
[3295,] 3.039100e-05 5.261883e-05 1.400731e-05
[3296,] 1.856510e-05 1.817496e-05 4.814650e-06
[3297,] 1.868266e-05 2.707121e-05 6.627486e-06
[3298,] 2.686728e-05 4.753540e-05 9.599638e-06
[3299,] 1.184617e-04 1.567895e-05 3.930808e-05
[3300,] 4.667018e-04 1.765566e-05 1.817257e-04
[3301,] 5.224639e-05 4.063024e-05 1.570953e-05
[3302,] 2.722888e-05 2.720694e-05 7.762409e-06
[3303,] 2.738479e-05 1.751908e-05 5.509813e-06
[3304,] 3.943689e-05 2.110470e-05 6.390255e-06
[3305,] 2.187111e-04 1.826635e-05 9.426705e-05
[3306,] 1.940494e-05 2.258440e-05 6.085958e-06
[3307,] 1.628419e-04 1.561006e-05 6.227858e-05
[3308,] 1.598591e-04 1.572858e-05 6.132884e-05
[3309,] 2.484799e-05 1.476108e-05 8.711482e-06
[3310,] 1.918815e-05 1.582100e-05 4.176636e-06
[3311,] 3.616599e-05 2.382908e-05 1.894688e-05
[3312,] 2.596774e-05 4.004665e-05 9.008196e-06
[3313,] 1.560866e-04 1.721568e-05 6.209436e-05
[3314,] 1.901192e-05 1.728455e-05 4.460129e-06
[3315,] 1.898131e-05 1.578896e-05 4.137706e-06
[3316,] 2.596504e-05 3.543658e-05 8.639383e-06
[3317,] 2.188350e-05 1.436504e-05 4.434445e-06
[3318,] 2.902583e-05 5.021803e-05 1.175703e-05
[3319,] 2.940403e-05 5.260328e-05 1.145759e-05
[3320,] 4.218203e-05 6.448393e-05 1.855631e-05
[3321,] 2.874055e-05 2.023395e-05 5.206500e-06
[3322,] 2.157675e-05 1.443443e-05 4.847901e-06
[3323,] 2.193762e-05 1.483595e-05 7.016715e-06
[3324,] 2.691321e-05 2.037510e-05 5.590126e-06
[3325,] 2.159933e-05 1.434088e-05 5.770394e-06
[3326,] 2.166048e-05 1.471515e-05 4.806273e-06
[3327,] 2.862816e-05 4.702909e-05 1.199935e-05
[3328,] 2.186272e-05 1.448657e-05 4.166673e-06
[3329,] 2.699897e-05 3.425121e-05 9.750972e-06
[3330,] 2.208350e-05 1.430443e-05 6.490096e-06
[3331,] 2.694315e-05 2.780951e-05 7.013256e-06
[3332,] 2.220293e-05 1.445357e-05 7.055370e-06
[3333,] 2.225760e-05 1.469480e-05 7.485549e-06
[3334,] 2.598110e-05 2.155035e-05 6.232949e-06
[3335,] 2.223479e-05 1.515976e-05 7.086569e-06
[3336,] 2.674937e-05 3.354167e-05 9.217228e-06
[3337,] 2.696632e-05 3.071474e-05 8.513966e-06
[3338,] 1.425006e-04 1.627658e-05 5.111126e-05
[3339,] 2.666271e-05 3.829716e-05 1.018374e-05
[3340,] 2.229938e-05 1.450841e-05 7.294144e-06
[3341,] 3.506051e-05 5.584493e-05 1.026020e-05
[3342,] 2.678224e-05 4.664228e-05 1.099609e-05
[3343,] 2.725200e-05 1.911868e-05 5.242946e-06
[3344,] 6.064616e-05 1.562745e-05 1.846035e-05
[3345,] 2.704471e-05 1.966019e-05 5.405945e-06
[3346,] 2.233768e-05 1.425895e-05 6.516545e-06
[3347,] 2.761110e-05 3.874618e-05 1.110546e-05
[3348,] 2.720707e-05 2.020064e-05 5.460925e-06
[3349,] 4.083375e-05 3.890087e-05 1.181920e-05
[3350,] 3.819754e-05 2.202368e-05 8.212291e-06
[3351,] 3.156532e-03 1.697720e-05 1.181563e-03
[3352,] 3.868131e-05 3.729360e-05 1.065009e-05
[3353,] 1.851544e-05 1.713099e-05 4.304530e-06
[3354,] 2.626778e-05 1.426997e-05 7.256440e-06
[3355,] 4.046249e-05 3.887481e-05 1.152610e-05
[3356,] 4.046062e-05 3.852000e-05 1.140690e-05
[3357,] 3.478441e-05 1.888411e-05 6.745896e-06
[3358,] 1.861078e-05 1.819163e-05 4.343455e-06
[3359,] 3.947949e-05 1.826424e-05 6.974647e-06
[3360,] 3.527008e-05 1.952533e-05 7.088783e-06
[3361,] 2.235224e-05 1.419613e-05 5.167480e-06
[3362,] 1.854218e-05 1.574826e-05 5.272581e-06
[3363,] 3.365828e-05 2.212071e-05 7.717115e-06
[3364,] 3.511703e-05 1.978487e-05 7.173170e-06
[3365,] 2.038014e-05 1.602036e-05 6.209487e-06
[3366,] 3.511187e-05 2.913804e-05 1.066051e-05
[3367,] 3.685874e-05 5.190584e-05 2.111828e-05
[3368,] 3.966159e-05 6.647246e-05 3.473994e-05
[3369,] 3.701031e-05 5.502238e-05 2.255528e-05
[3370,] 2.548386e-05 4.249580e-05 1.220598e-05
[3371,] 3.719635e-05 5.252876e-05 2.163279e-05
[3372,] 2.037454e-05 1.597088e-05 5.914594e-06
[3373,] 2.055531e-05 1.567869e-05 6.803297e-06
[3374,] 2.454598e-05 5.364085e-05 1.034608e-05
[3375,] 3.244714e-05 6.981989e-05 1.419365e-05
[3376,] 3.386474e-05 3.066322e-05 1.065139e-05
[3377,] 2.621245e-03 1.856551e-05 1.211293e-03
[3378,] 3.017535e-05 3.190688e-05 9.993521e-06
[3379,] 4.455502e-05 2.957775e-05 1.153326e-05
[3380,] 1.896653e-05 1.584120e-05 4.275921e-06
[3381,] 2.054050e-05 2.170880e-05 5.653734e-06
[3382,] 2.593681e-05 5.807209e-05 1.195754e-05
[3383,] 3.367995e-05 3.282891e-05 1.127527e-05
[3384,] 4.696592e-05 1.699744e-05 1.455120e-05
[3385,] 3.355185e-05 4.353860e-05 1.658679e-05
[3386,] 3.414770e-05 4.116493e-05 1.056318e-05
[3387,] 2.214343e-05 2.184335e-05 5.840339e-06
[3388,] 2.842023e-03 2.523624e-05 1.760904e-03
[3389,] 2.602058e-05 5.265176e-05 1.152790e-05
[3390,] 3.400118e-05 2.830605e-05 8.199640e-06
[3391,] 3.307555e-05 4.681055e-05 1.745930e-05
[3392,] 2.557934e-05 5.733732e-05 1.173239e-05
[3393,] 4.132516e-05 3.497843e-05 1.684738e-05
[3394,] 3.446865e-05 3.922596e-05 1.546098e-05
[3395,] 3.231612e-05 4.289151e-05 1.546628e-05
[3396,] 3.141496e-05 5.652625e-05 1.571777e-05
[3397,] 2.425470e-03 2.291573e-05 1.443416e-03
[3398,] 3.485492e-05 7.481133e-05 2.767064e-05
[3399,] 3.401113e-05 7.500652e-05 2.635896e-05
[3400,] 3.201201e-05 4.547052e-05 1.613510e-05
[3401,] 3.225513e-05 4.746625e-05 1.702869e-05
[3402,] 3.477993e-05 7.992316e-05 2.935426e-05
[3403,] 3.404972e-05 7.996485e-05 2.810372e-05
[3404,] 3.214248e-05 9.734433e-05 1.912333e-05
[3405,] 3.199562e-05 4.551468e-05 1.611565e-05
[3406,] 2.645892e-05 5.042725e-05 1.065631e-05
[3407,] 5.865646e-05 2.799353e-05 1.994368e-05
[3408,] 3.333223e-05 4.252323e-05 1.608406e-05
[3409,] 3.046725e-05 5.812734e-05 1.817663e-05
[3410,] 3.104192e-05 5.806530e-05 1.901511e-05
[3411,] 3.012451e-05 4.911111e-05 1.519501e-05
[3412,] 1.009535e-02 1.713443e-05 4.289276e-03
[3413,] 2.527820e-05 1.625132e-05 6.441020e-06
[3414,] 1.020117e-02 1.785030e-05 4.649349e-03
[3415,] 3.781413e-05 1.460300e-05 1.226603e-05
[3416,] 8.054510e-05 5.014602e-05 2.737960e-05
[3417,] 3.412808e-05 4.231187e-05 1.074508e-05
[3418,] 4.150759e-05 1.645094e-05 1.013199e-05
[3419,] 4.049284e-05 1.451471e-05 1.286149e-05
[3420,] 3.393994e-05 6.381936e-05 2.246508e-05
[3421,] 4.995344e-05 1.584909e-05 1.551828e-05
[3422,] 3.367885e-05 1.439000e-05 1.000939e-05
[3423,] 2.754173e-05 4.156169e-05 1.279559e-05
[3424,] 3.349007e-05 5.771210e-05 1.137472e-05
[3425,] 7.619804e-05 4.971448e-05 2.651727e-05
[3426,] 3.324412e-05 1.699404e-05 1.056129e-05
[3427,] 4.100678e-03 2.597819e-05 2.597863e-03
[3428,] 3.282949e-05 8.240046e-05 1.553050e-05
[3429,] 5.547867e-03 2.223701e-05 3.101576e-03
[3430,] 2.603339e-05 2.496025e-05 8.119929e-06
[3431,] 3.643552e-03 1.934058e-05 1.753914e-03
[3432,] 1.997304e-05 1.430173e-05 5.083907e-06
[3433,] 2.121246e-05 1.706998e-05 4.920503e-06
[3434,] 2.001588e-05 1.432585e-05 4.845606e-06
[3435,] 3.401220e-05 1.673697e-05 1.216964e-05
[3436,] 2.997746e-05 1.483841e-05 4.762148e-06
[3437,] 3.923373e-05 4.000083e-05 1.286683e-05
[3438,] 2.001407e-05 1.440267e-05 4.802806e-06
[3439,] 3.864073e-05 2.020836e-05 6.420878e-06
[3440,] 2.812415e-05 4.757779e-05 1.184302e-05
[3441,] 2.762424e-05 2.331749e-05 8.169584e-06
[3442,] 3.852976e-05 2.062541e-05 6.528833e-06
[3443,] 4.281646e-05 3.435846e-05 1.231027e-05
[3444,] 3.861818e-05 2.040988e-05 6.378440e-06
[3445,] 5.424505e-03 1.612676e-05 2.078403e-03
[3446,] 2.345703e-05 5.160772e-05 9.609107e-06
[3447,] 2.713631e-05 5.526634e-05 1.350315e-05
[3448,] 3.208076e-05 5.469874e-05 1.247721e-05
[3449,] 3.397702e-05 1.591324e-05 1.093842e-05
[3450,] 2.033344e-05 1.451637e-05 4.269195e-06
[3451,] 5.359187e-03 1.598256e-05 2.069703e-03
[3452,] 3.344355e-05 5.776929e-05 1.978012e-05
[3453,] 2.321557e-05 4.693021e-05 8.190898e-06
[3454,] 3.347468e-05 3.311925e-05 1.133273e-05
[3455,] 3.202610e-05 6.865214e-05 1.524268e-05
[3456,] 2.357363e-05 4.895371e-05 8.888420e-06
[3457,] 1.766184e-04 1.564688e-05 5.865455e-05
[3458,] 3.282208e-05 3.334783e-05 1.097509e-05
[3459,] 3.225108e-05 3.008104e-05 9.581266e-06
[3460,] 2.373246e-05 5.216795e-05 9.329233e-06
[3461,] 3.958472e-05 2.227420e-05 7.366740e-06
[3462,] 1.139137e-02 2.148829e-05 6.267503e-03
[3463,] 2.846512e-05 2.895403e-05 7.127412e-06
[3464,] 4.275057e-05 2.798871e-05 8.887322e-06
[3465,] 1.470965e-02 1.869200e-05 6.857926e-03
[3466,] 2.421735e-05 3.303675e-05 7.185218e-06
[3467,] 1.272107e-02 1.828693e-05 5.732302e-03
[3468,] 2.071272e-02 1.438507e-05 4.934552e-03
[3469,] 3.272300e-02 1.455571e-05 8.180989e-03
[3470,] 2.329933e-05 5.072514e-05 8.632572e-06
[3471,] 2.901302e-02 1.504222e-05 9.837148e-03
[3472,] 2.389360e-05 4.902995e-05 9.232564e-06
[3473,] 2.820323e-05 6.830545e-05 1.406438e-05
[3474,] 2.329625e-05 2.825748e-05 6.128625e-06
[3475,] 2.370647e-05 5.108053e-05 9.224096e-06
[3476,] 3.020932e-05 3.265179e-05 8.423322e-06
[3477,] 1.624226e-02 1.763266e-05 7.136232e-03
[3478,] 9.808701e-03 1.685172e-05 4.324993e-03
[3479,] 1.629137e-04 1.763337e-05 3.479616e-05
[3480,] 8.211148e-03 2.229726e-05 4.654957e-03
[3481,] 2.332613e-05 3.063207e-05 7.717863e-06
[3482,] 1.015891e-04 1.844261e-05 2.127196e-05
[3483,] 1.332069e-04 1.728999e-05 2.962715e-05
[3484,] 2.331683e-05 5.297863e-05 8.825191e-06
[3485,] 2.330091e-05 5.295659e-05 8.782346e-06
[3486,] 3.048724e-05 5.134187e-05 1.145489e-05
[3487,] 3.152714e-05 3.086493e-05 1.010576e-05
[3488,] 2.408928e-05 5.717320e-05 1.027464e-05
[3489,] 3.078333e-05 3.016613e-05 8.788296e-06
[3490,] 2.891686e-05 2.712162e-05 8.336748e-06
[3491,] 9.216837e-05 2.820320e-05 5.286902e-05
[3492,] 3.656525e-03 1.918365e-05 1.846666e-03
[3493,] 2.377546e-05 4.998796e-05 9.194101e-06
[3494,] 3.000144e-05 5.027340e-05 1.206664e-05
[3495,] 9.117142e-03 2.260624e-05 1.013407e-03
[3496,] 2.922317e-05 1.922562e-05 1.117957e-05
[3497,] 4.956511e-02 2.757728e-05 3.598885e-02
[3498,] 1.158370e-04 1.480224e-05 4.241335e-05
[3499,] 3.109875e-04 2.098714e-05 1.191951e-04
[3500,] 3.770597e-05 2.256816e-05 2.032705e-05
[3501,] 3.725082e-05 2.287489e-05 2.023966e-05
[3502,] 2.126402e-05 2.021736e-05 1.024071e-05
[3503,] 3.145880e-05 1.917722e-05 1.489728e-05
[3504,] 1.833259e-05 3.172348e-05 7.302886e-06
[3505,] 7.230693e-04 2.323672e-05 3.349315e-04
[3506,] 1.444070e-01 1.794974e-05 7.353471e-02
[3507,] 5.568216e-05 2.815422e-05 1.318403e-05
[3508,] 3.158957e-05 1.736666e-05 1.000156e-05
[3509,] 1.206154e-01 1.656017e-05 5.403149e-02
[3510,] 3.819633e-05 2.506840e-05 8.035552e-06
[3511,] 2.792743e-05 2.822666e-05 1.240964e-05
[3512,] 3.832478e-05 3.719932e-05 1.194197e-05
[3513,] 3.740848e-05 3.319966e-05 1.016016e-05
[3514,] 4.530382e-03 6.799577e-05 5.217328e-03
[3515,] 3.909011e-05 3.540854e-05 1.200072e-05
[3516,] 3.887589e-05 2.964687e-05 9.830235e-06
[3517,] 9.494877e-04 4.812482e-05 9.611269e-04
[3518,] 1.352664e-02 2.907181e-05 9.507988e-03
[3519,] 3.619661e-05 1.621016e-05 5.170010e-06
[3520,] 1.650372e-03 2.831508e-05 8.823698e-04
[3521,] 3.858985e-05 3.023849e-05 9.921542e-06
[3522,] 3.774290e-05 3.000156e-05 9.229974e-06
[3523,] 9.113237e-03 3.030397e-05 6.541811e-03
[3524,] 1.740174e-03 1.639185e-05 7.163925e-04
[3525,] 4.038003e-05 3.226526e-05 1.386757e-05
[3526,] 3.929590e-05 2.971113e-05 9.884847e-06
[3527,] 3.344497e-05 1.496207e-05 4.721173e-06
[3528,] 3.042845e-05 3.516477e-05 7.955050e-06
[3529,] 1.810242e-03 3.145973e-05 1.183399e-03
[3530,] 3.612597e-05 1.624172e-05 5.204114e-06
[3531,] 8.273534e-04 3.509004e-05 5.848155e-04
[3532,] 3.049588e-05 3.850532e-05 8.812033e-06
[3533,] 4.744474e-05 4.078388e-05 1.252957e-05
[3534,] 3.847414e-05 2.921083e-05 1.044341e-05
[3535,] 1.951499e-05 5.814731e-05 6.886565e-06
[3536,] 1.688760e-03 1.576168e-05 6.501271e-04
[3537,] 1.873454e-03 1.491212e-05 6.372397e-04
[3538,] 4.385236e-05 6.204643e-05 2.615216e-05
[3539,] 5.212115e-04 1.414819e-05 1.416478e-04
[3540,] 1.292735e-04 2.753071e-05 3.297314e-05
[3541,] 1.933808e-04 2.343723e-05 8.004734e-05
[3542,] 8.147234e-04 1.413097e-05 2.315043e-04
[3543,] 6.870893e-04 1.410328e-05 1.940625e-04
[3544,] 3.769248e-05 2.031384e-05 6.486320e-06
[3545,] 5.497664e-04 1.429403e-05 1.689728e-04
[3546,] 4.822231e-05 1.771940e-05 5.568155e-06
[3547,] 3.909853e-05 2.869272e-05 9.472749e-06
[3548,] 7.914405e-04 1.413883e-05 2.268292e-04
[3549,] 4.480218e-04 1.413469e-05 1.293468e-04
[3550,] 3.895724e-05 3.010914e-05 9.972835e-06
[3551,] 3.854460e-05 3.306699e-05 1.102422e-05
[3552,] 5.179649e-04 2.798008e-05 2.989482e-04
[3553,] 1.980490e-03 1.570233e-05 6.386383e-04
[3554,] 8.951341e-04 2.150298e-05 4.203534e-04
[3555,] 5.188285e-04 1.438391e-05 1.601043e-04
[3556,] 1.149244e-03 1.531591e-05 4.106464e-04
[3557,] 3.899955e-05 5.015189e-05 9.839801e-06
[3558,] 2.981044e-04 1.505530e-05 1.037972e-04
[3559,] 3.295229e-05 1.556836e-05 4.883024e-06
[3560,] 3.078356e-05 2.632806e-05 6.438585e-06
[3561,] 1.395562e-04 1.498630e-05 4.830536e-05
[3562,] 2.655124e-04 1.529603e-05 9.577736e-05
[3563,] 4.093534e-05 2.856619e-05 8.971705e-06
[3564,] 8.876885e-04 1.545862e-05 1.694742e-04
[3565,] 1.697206e-04 3.080726e-05 7.536470e-05
[3566,] 8.413626e-05 4.274447e-05 5.583920e-05
[3567,] 3.732181e-05 2.138177e-05 6.685009e-06
[3568,] 1.795892e-04 3.440236e-05 9.422161e-05
[3569,] 1.864379e-04 1.953313e-05 8.325481e-05
[3570,] 3.172449e-04 2.171140e-05 1.732767e-04
[3571,] 3.750113e-05 3.513826e-05 1.008187e-05
[3572,] 4.551170e-05 5.156786e-05 2.130693e-05
[3573,] 3.776754e-05 2.692707e-05 8.176074e-06
[3574,] 3.729591e-05 2.077066e-05 6.586230e-06
[3575,] 2.205060e-05 2.302845e-05 1.026725e-05
[3576,] 3.618614e-05 2.297047e-05 1.089092e-05
[3577,] 1.854463e-05 1.171276e-04 1.531260e-05
[3578,] 4.144466e-05 3.819524e-05 1.157658e-05
[3579,] 3.682915e-05 2.262969e-05 9.818944e-06
[3580,] 5.257525e-05 3.287611e-05 3.514674e-05
[3581,] 3.871549e-05 2.909208e-05 1.888436e-05
[3582,] 1.115279e-04 6.527479e-05 1.217803e-04
[3583,] 4.177126e-05 3.377139e-05 7.532993e-06
[3584,] 3.470267e-05 2.663478e-04 5.493429e-05
[3585,] 4.172217e-05 5.762521e-05 1.556202e-05
[3586,] 4.282939e-04 8.478941e-05 3.887093e-04
[3587,] 2.345879e-05 3.943320e-05 8.469104e-06
[3588,] 2.338727e-05 2.302172e-05 4.834270e-06
[3589,] 2.740851e-05 2.058129e-05 5.922323e-06
[3590,] 2.186063e-05 2.403513e-05 5.359517e-06
[3591,] 2.239432e-05 2.429024e-05 5.207778e-06
[3592,] 2.405462e-05 5.994999e-05 8.908170e-06
[3593,] 4.188267e-05 3.770110e-05 1.109398e-05
[3594,] 2.491786e-05 4.326309e-05 6.804990e-06
[3595,] 2.484776e-05 2.735439e-05 5.252632e-06
[3596,] 2.441723e-05 4.091858e-05 6.776479e-06
[3597,] 2.865281e-05 2.344051e-05 6.029354e-06
[3598,] 2.730789e-05 2.662170e-05 6.841906e-06
[3599,] 2.211046e-05 7.722955e-05 8.782741e-06
[3600,] 2.210614e-05 4.835563e-05 7.706760e-06
[3601,] 2.177484e-05 2.800096e-05 5.916604e-06
[3602,] 2.228418e-05 2.652999e-05 6.366441e-06
[3603,] 2.398075e-05 2.713918e-05 5.454858e-06
[3604,] 2.204560e-05 2.776853e-05 6.704943e-06
[3605,] 2.215765e-05 2.663389e-05 6.231370e-06
[3606,] 2.535671e-05 1.660945e-04 1.985843e-05
[3607,] 2.279929e-05 1.665019e-05 5.104611e-06
[3608,] 2.231035e-05 2.297477e-04 2.872452e-05
[3609,] 2.232571e-05 7.988207e-05 1.246670e-05
[3610,] 2.257796e-05 3.204153e-05 6.659338e-06
[3611,] 2.335673e-05 3.663438e-05 8.439707e-06
[3612,] 3.014003e-05 4.388366e-05 1.043148e-05
[3613,] 2.938003e-05 3.507326e-05 8.772078e-06
[3614,] 4.500266e-05 1.744707e-04 5.436744e-05
[3615,] 2.329351e-05 3.121283e-05 7.333373e-06
[3616,] 3.807050e-05 1.773201e-04 2.009465e-05
[3617,] 2.411432e-05 6.834238e-05 8.824240e-06
[3618,] 2.253897e-05 2.609379e-05 6.166294e-06
[3619,] 2.186788e-05 1.135320e-04 1.020195e-05
[3620,] 9.388167e-05 1.169696e-04 6.924029e-05
[3621,] 7.109619e-05 2.657105e-05 1.646602e-05
[3622,] 9.109952e-05 1.114775e-04 6.432486e-05
[3623,] 2.264234e-05 2.643523e-05 6.334306e-06
[3624,] 3.121292e-05 1.311460e-04 2.511573e-05
[3625,] 9.170486e-05 1.136550e-04 6.552775e-05
[3626,] 9.360526e-05 9.933847e-05 6.502103e-05
[3627,] 8.567321e-05 1.037516e-04 5.579179e-05
[3628,] 6.388732e-05 2.676012e-05 1.376290e-05
[3629,] 2.254966e-05 2.825064e-05 6.443981e-06
[3630,] 9.637825e-05 2.852818e-05 3.922710e-05
[3631,] 7.136320e-05 2.626390e-05 1.638292e-05
[3632,] 9.621675e-05 9.730583e-05 6.771782e-05
[3633,] 7.137738e-05 2.619974e-05 1.634826e-05
[3634,] 2.268675e-05 2.754300e-05 6.245267e-06
[3635,] 9.391329e-05 9.088032e-05 6.319055e-05
[3636,] 7.049283e-05 2.702093e-05 1.649052e-05
[3637,] 7.477662e-05 2.710634e-05 1.838336e-05
[3638,] 6.685384e-05 2.739590e-05 1.624735e-05
[3639,] 1.844807e-05 4.811891e-05 1.051719e-05
[3640,] 4.717697e-05 1.243161e-04 3.503054e-05
[3641,] 2.251101e-05 5.404478e-05 8.461406e-06
[3642,] 5.425048e-05 3.259960e-05 1.155099e-05
[3643,] 2.134853e-05 1.569481e-05 4.391360e-06
[3644,] 2.790190e-05 1.184901e-04 1.546095e-05
[3645,] 3.427189e-05 3.083017e-04 1.885106e-05
[3646,] 2.273789e-05 2.162590e-05 5.483157e-06
[3647,] 2.789499e-05 8.676378e-04 5.544796e-05
[3648,] 3.750528e-05 2.703784e-04 2.249499e-05
[3649,] 3.769771e-05 3.513844e-05 1.000091e-05
[3650,] 3.341666e-05 2.344116e-05 7.152529e-06
[3651,] 3.663070e-05 3.625311e-04 2.621129e-05
[3652,] 3.771996e-05 3.230700e-05 9.426594e-06
[3653,] 3.337917e-05 2.252802e-05 9.122884e-06
[3654,] 3.365621e-05 2.380591e-05 9.825382e-06
[3655,] 3.861038e-05 3.102485e-04 2.923379e-05
[3656,] 3.319726e-05 1.737310e-05 6.875252e-06
[3657,] 1.124222e-04 1.504737e-05 2.577179e-05
[3658,] 3.635441e-05 2.301620e-05 7.067021e-06
[3659,] 3.676183e-05 3.165688e-05 9.284617e-06
[3660,] 2.221628e-05 2.923017e-05 1.012875e-05
[3661,] 6.441394e-05 2.153638e-05 1.541429e-05
[3662,] 3.807859e-05 4.004714e-05 1.016993e-05
[3663,] 5.220073e-05 1.993297e-05 1.198203e-05
[3664,] 2.812964e-05 2.260583e-05 9.274534e-06
[3665,] 5.836209e-05 3.963405e-05 1.263409e-05
[3666,] 3.306188e-04 2.058321e-05 9.740809e-05
[3667,] 3.676669e-05 4.701508e-05 1.158446e-05
[3668,] 3.333168e-05 4.665737e-05 1.015853e-05
[3669,] 2.934264e-05 1.478684e-05 5.455635e-06
[3670,] 2.044645e-04 2.131569e-05 5.236057e-05
[3671,] 1.929862e-05 1.541663e-05 4.502670e-06
[3672,] 1.905954e-05 1.604751e-05 4.647817e-06
[3673,] 1.901453e-05 1.467058e-05 4.165457e-06
[3674,] 2.172336e-04 2.238332e-05 6.554937e-05
[3675,] 1.010024e-04 3.841657e-05 3.157299e-05
[3676,] 3.117154e-04 2.042025e-05 5.174314e-05
[3677,] 1.908100e-05 1.568160e-05 4.571732e-06
[3678,] 2.891603e-05 1.773905e-05 7.433790e-06
[3679,] 3.325993e-05 5.107487e-05 1.375720e-05
[3680,] 2.175967e-05 2.763820e-05 8.826598e-06
[3681,] 4.622802e-05 5.676493e-05 1.047622e-05
[3682,] 5.375191e-05 5.874540e-05 1.580051e-05
[3683,] 2.640754e-05 2.185777e-05 8.349575e-06
[3684,] 3.594670e-05 4.500287e-05 1.321798e-05
[3685,] 2.457673e-05 1.864305e-05 6.630531e-06
[3686,] 4.071701e-05 1.842487e-05 7.777569e-06
[3687,] 1.926699e-05 2.591959e-05 4.948508e-06
[3688,] 8.491428e-05 1.866260e-05 4.862545e-06
[3689,] 1.688895e-04 4.062583e-05 7.306592e-05
[3690,] 1.576781e-04 3.882894e-05 6.278256e-05
[3691,] 1.632354e-04 3.867796e-05 6.424696e-05
[3692,] 2.141217e-05 3.152981e-05 6.221570e-06
[3693,] 2.232112e-05 2.306092e-05 4.195359e-06
[3694,] 2.127705e-05 2.538940e-05 4.482417e-06
[3695,] 2.142766e-05 2.354793e-05 4.319800e-06
[3696,] 7.340079e-05 2.770137e-05 1.531182e-05
[3697,] 3.296129e-05 3.209855e-05 6.569044e-06
[3698,] 2.080438e-05 8.423865e-05 8.153501e-06
[3699,] 2.064828e-05 4.156373e-05 7.646766e-06
[3700,] 1.027105e-04 6.249154e-05 8.929194e-05
[3701,] 2.878705e-04 1.518393e-05 2.478378e-05
[3702,] 2.409234e-05 9.495313e-05 1.720473e-05
[3703,] 1.996856e-05 3.177610e-05 6.204832e-06
[3704,] 4.231714e-05 7.743320e-05 5.753862e-06
[3705,] 5.582704e-05 2.053680e-05 5.779883e-06
[3706,] 4.232717e-05 1.683672e-05 6.316860e-06
[3707,] 5.623314e-05 1.871244e-05 1.018115e-05
[3708,] 1.915742e-05 1.674563e-05 4.908589e-06
[3709,] 3.008640e-05 4.024699e-05 1.110653e-05
[3710,] 3.041460e-05 2.659458e-05 7.760348e-06
[3711,] 2.947581e-05 3.715818e-05 4.423422e-06
[3712,] 4.182853e-05 4.593553e-05 1.611305e-05
[3713,] 2.628494e-05 5.595929e-05 8.472698e-06
[3714,] 2.045054e-05 1.747587e-05 5.444906e-06
[3715,] 3.742022e-05 2.038167e-05 8.091687e-06
[3716,] 4.661431e-05 1.714008e-05 6.249232e-06
[3717,] 3.351669e-05 2.158763e-05 6.581780e-06
[3718,] 1.874842e-05 2.713194e-05 4.679549e-06
[3719,] 1.763804e-05 2.092368e-05 4.694937e-06
[3720,] 1.930696e-05 3.608366e-05 5.533198e-06
[3721,] 3.454348e-05 2.008554e-05 6.023682e-06
[3722,] 1.850350e-05 1.976673e-05 5.499074e-06
[3723,] 1.928017e-05 2.104153e-05 4.369716e-06
[3724,] 3.284086e-05 1.758247e-05 5.401183e-06
[3725,] 2.392682e-05 1.738380e-05 3.924302e-06
[3726,] 2.702767e-05 1.647345e-05 6.414166e-06
[3727,] 1.817940e-05 4.982923e-05 7.582855e-06
[3728,] 3.702795e-04 2.020066e-05 4.444469e-05
[3729,] 2.700845e-05 3.709711e-05 8.352162e-06
[3730,] 2.002321e-05 6.412462e-05 6.480097e-06
[3731,] 2.020702e-05 1.866189e-05 5.019670e-06
[3732,] 1.927212e-05 1.980136e-05 4.332140e-06
[3733,] 2.222375e-05 4.034710e-05 5.087173e-06
[3734,] 2.020001e-05 1.322668e-04 8.645196e-06
[3735,] 4.110986e-05 4.608192e-05 2.266130e-05
[3736,] 2.100211e-05 2.185663e-05 4.869697e-06
[3737,] 6.804103e-05 1.564711e-05 6.002343e-06
[3738,] 2.673107e-05 2.709884e-05 7.390998e-06
[3739,] 5.752737e-05 4.161434e-05 2.953248e-05
[3740,] 1.946606e-05 1.461731e-05 4.244124e-06
[3741,] 1.879518e-05 1.462132e-05 4.062887e-06
[3742,] 2.055605e-05 1.429305e-05 4.139762e-06
[3743,] 3.252987e-05 1.810203e-05 5.105653e-06
[3744,] 1.957960e-05 1.784074e-05 4.019542e-06
[3745,] 3.465156e-05 3.225032e-05 5.563085e-06
[3746,] 2.186273e-05 2.083149e-05 5.278218e-06
[3747,] 1.911384e-05 6.243948e-05 6.594518e-06
[3748,] 2.532735e-05 2.857317e-05 6.916915e-06
[3749,] 7.684049e-05 4.939529e-05 1.689718e-05
[3750,] 5.001394e-05 2.534334e-04 1.503922e-04
[3751,] 1.860838e-05 1.646922e-05 3.968319e-06
[3752,] 3.576948e-05 3.510014e-05 1.407413e-05
[3753,] 3.761404e-05 2.425547e-05 4.867597e-06
[3754,] 3.481214e-05 4.530523e-05 1.512916e-05
[3755,] 3.803215e-05 3.315232e-05 6.301270e-06
[3756,] 4.089463e-05 3.260072e-05 9.782491e-06
[3757,] 1.888019e-05 1.505200e-05 4.030518e-06
[3758,] 3.032591e-05 2.745247e-05 7.622899e-06
[3759,] 4.935520e-05 4.152154e-05 2.033602e-05
[3760,] 6.327602e-05 1.703011e-05 6.704195e-06
[3761,] 2.482094e-05 3.062467e-05 6.584150e-06
[3762,] 4.099317e-05 2.482157e-05 9.115695e-06
[3763,] 2.156115e-05 2.626283e-05 4.873619e-06
[3764,] 3.761903e-05 2.172234e-05 9.973166e-06
[3765,] 3.716397e-05 2.257743e-05 1.048042e-05
[3766,] 3.726421e-05 1.631758e-05 5.984095e-06
[3767,] 2.805272e-05 3.585367e-05 1.485847e-05
[3768,] 3.722355e-05 1.556664e-05 5.761436e-06
[3769,] 3.069108e-05 3.041898e-05 1.389051e-05
[3770,] 2.547727e-05 3.596831e-05 1.268084e-05
[3771,] 2.230741e-05 2.322310e-05 5.612061e-06
[3772,] 2.005064e-05 2.883578e-05 4.667157e-06
[3773,] 2.920006e-05 4.561304e-05 9.496181e-06
[3774,] 2.228092e-05 2.320093e-05 5.621068e-06
[3775,] 2.584407e-05 3.342645e-05 7.650400e-06
[3776,] 2.899699e-05 3.061930e-05 7.420957e-06
[3777,] 2.802712e-05 3.429942e-05 8.071015e-06
[3778,] 2.910551e-05 2.989621e-05 7.247091e-06
[3779,] 2.929245e-05 2.248993e-05 6.008186e-06
[3780,] 1.805611e-05 1.895694e-05 4.905484e-06
[3781,] 2.001850e-05 2.334555e-05 5.077501e-06
[3782,] 2.157844e-05 4.253671e-05 8.434123e-06
[3783,] 2.147444e-05 1.978897e-05 5.060786e-06
[3784,] 2.509374e-05 1.776053e-05 4.722911e-06
[3785,] 2.514913e-05 1.780721e-05 4.708652e-06
[3786,] 4.462166e-05 3.009008e-05 8.958005e-06
[3787,] 1.942151e-05 2.563672e-05 6.853214e-06
[3788,] 2.389931e-05 3.404130e-05 7.089938e-06
[3789,] 6.701383e-05 7.399143e-05 1.745526e-05
[3790,] 3.708853e-05 2.254024e-05 7.596732e-06
[3791,] 2.265443e-05 2.246472e-05 6.069166e-06
[3792,] 4.074604e-05 3.357479e-05 1.147568e-05
[3793,] 6.549551e-05 6.344831e-05 1.520011e-05
[3794,] 3.250590e-05 1.589046e-05 5.009012e-06
[3795,] 3.301049e-05 1.591680e-05 4.974379e-06
[3796,] 3.237758e-05 1.590290e-05 4.984058e-06
[3797,] 5.560608e-05 3.600820e-05 1.726050e-05
[3798,] 2.324704e-05 3.578491e-05 8.220226e-06
[3799,] 1.857388e-05 9.727397e-05 9.808459e-06
[3800,] 1.857836e-05 3.250129e-05 8.061881e-06
[3801,] 2.966649e-05 5.425171e-05 1.803273e-05
[3802,] 2.198391e-05 4.118770e-05 7.208529e-06
[3803,] 2.213961e-05 3.481704e-05 7.148829e-06
[3804,] 2.173547e-05 1.197662e-04 2.712958e-05
[3805,] 1.899427e-05 2.666869e-05 6.922666e-06
[3806,] 2.905330e-05 3.367906e-05 1.185692e-05
[3807,] 1.821886e-05 3.358839e-05 7.052393e-06
[3808,] 1.809616e-05 2.200461e-05 4.732618e-06
[3809,] 1.825965e-05 2.148275e-05 5.298173e-06
[3810,] 1.830255e-05 2.278986e-05 5.573245e-06
[3811,] 1.826673e-05 2.207822e-05 5.407086e-06
[3812,] 2.207674e-05 4.259441e-05 7.219255e-06
[3813,] 2.192124e-05 2.438021e-05 5.721321e-06
[3814,] 2.189232e-05 2.281769e-05 5.566686e-06
[3815,] 1.831128e-05 2.170978e-05 5.182584e-06
[3816,] 3.858749e-05 7.854497e-05 2.095423e-05
[3817,] 1.903560e-05 1.674068e-05 4.496532e-06
[3818,] 2.167930e-05 3.483998e-05 8.593646e-06
[3819,] 2.161191e-05 5.171628e-05 7.833477e-06
[3820,] 1.755602e-05 1.446953e-05 3.757799e-06
[3821,] 2.471968e-05 1.933879e-05 5.203178e-06
[3822,] 2.499892e-05 1.923067e-05 5.274164e-06
[3823,] 2.446451e-05 2.311044e-05 5.816707e-06
[3824,] 2.437198e-05 1.614911e-05 4.962853e-06
[3825,] 3.995475e-05 3.964145e-05 1.331949e-05
[3826,] 2.438421e-05 1.904566e-05 5.122321e-06
[3827,] 2.423937e-05 2.474733e-05 6.319841e-06
[3828,] 2.673847e-05 2.094621e-05 5.110836e-06
[3829,] 2.426620e-05 2.578138e-05 6.291801e-06
[3830,] 2.505283e-05 2.406517e-05 5.961678e-06
[3831,] 2.530593e-05 8.640154e-05 1.413212e-05
[3832,] 2.479933e-05 2.410776e-05 6.509147e-06
[3833,] 4.103781e-05 1.172461e-04 4.131268e-05
[3834,] 3.738299e-05 3.678522e-05 1.289973e-05
[3835,] 2.517815e-05 2.415361e-05 6.120180e-06
[3836,] 1.746826e-05 2.006887e-05 4.857508e-06
[3837,] 2.451926e-05 3.449665e-05 1.045313e-05
[3838,] 3.964341e-05 1.039013e-04 3.431405e-05
[3839,] 2.540543e-05 2.471988e-05 6.069944e-06
[3840,] 2.449522e-05 1.575336e-05 4.614112e-06
[3841,] 2.419247e-05 2.534739e-05 8.546411e-06
[3842,] 2.004767e-05 3.168011e-05 7.067198e-06
[3843,] 4.002358e-05 3.399862e-05 1.150792e-05
[3844,] 1.780899e-05 1.750085e-05 4.082353e-06
[3845,] 1.753407e-05 1.745209e-05 4.124322e-06
[3846,] 1.755574e-05 1.775971e-05 4.149819e-06
[3847,] 1.822061e-05 1.746634e-05 4.042759e-06
[3848,] 2.942128e-05 4.901749e-05 1.842757e-05
[3849,] 2.581034e-05 1.900855e-05 6.452902e-06
[3850,] 3.562922e-05 1.832631e-04 8.409270e-05
[3851,] 3.265671e-05 9.298618e-05 3.978115e-05
[3852,] 2.800658e-05 1.549316e-05 5.590156e-06
[3853,] 5.370045e-05 1.598845e-05 5.413479e-06
[3854,] 4.529463e-05 4.917748e-04 3.082933e-04
[3855,] 2.855277e-05 2.877893e-05 8.442209e-06
[3856,] 1.735932e-05 1.464449e-05 3.832094e-06
[3857,] 2.141496e-05 2.226008e-04 1.454980e-05
[3858,] 1.824680e-05 2.751215e-05 5.084213e-06
[3859,] 2.174501e-05 1.846409e-04 1.270052e-05
[3860,] 2.504719e-05 1.535881e-05 4.651972e-06
[3861,] 2.361145e-05 1.841604e-05 5.747932e-06
[3862,] 4.290064e-05 3.308892e-05 1.243975e-05
[3863,] 2.407715e-05 3.503353e-05 6.106297e-06
[3864,] 2.443976e-05 1.864834e-05 6.034562e-06
[3865,] 4.289434e-05 1.765691e-05 5.632746e-06
[3866,] 2.337876e-05 4.430936e-05 6.591027e-06
[3867,] 2.728156e-05 1.819924e-05 5.222322e-06
[3868,] 5.462873e-05 4.298086e-05 1.183523e-05
[3869,] 2.417673e-05 3.469874e-05 6.034399e-06
[3870,] 2.335857e-05 2.162698e-05 4.745658e-06
[3871,] 5.353602e-05 3.011549e-05 7.981137e-06
[3872,] 1.378290e-04 2.646886e-05 1.245990e-05
[3873,] 1.761974e-05 4.658657e-05 6.185361e-06
[3874,] 1.551357e-03 1.721896e-05 1.819611e-04
[3875,] 2.960929e-05 1.969204e-05 5.197665e-06
[3876,] 2.927485e-05 1.620858e-05 4.286333e-06
[3877,] 3.234708e-05 1.584013e-05 5.087577e-06
[3878,] 1.920778e-05 2.000743e-05 4.829246e-06
[3879,] 1.945144e-05 2.086205e-05 5.830422e-06
[3880,] 1.526264e-04 9.807269e-05 2.313985e-05
[3881,] 2.681093e-05 2.341570e-05 7.468275e-06
[3882,] 3.283154e-04 1.537367e-05 2.433651e-05
[3883,] 2.714890e-05 2.547754e-05 8.718776e-06
[3884,] 2.845074e-05 2.226381e-05 7.365417e-06
[3885,] 1.998950e-05 2.202988e-05 6.175202e-06
[3886,] 1.949500e-05 2.818952e-05 5.523106e-06
[3887,] 3.385649e-05 4.234794e-05 4.310583e-06
[3888,] 1.807603e-05 2.063095e-05 4.605673e-06
[3889,] 1.006784e-04 4.156549e-05 1.060875e-05
[3890,] 1.797386e-04 1.725204e-05 1.368871e-05
[3891,] 1.874423e-05 2.895153e-05 4.839331e-06
[3892,] 5.050538e-05 2.275437e-05 5.870240e-06
[3893,] 1.799114e-05 1.803865e-05 4.411577e-06
[3894,] 3.559402e-05 1.929127e-05 7.238346e-06
[3895,] 1.809847e-05 2.524293e-05 5.211812e-06
[3896,] 2.546282e-05 1.835257e-05 6.812681e-06
[3897,] 3.869004e-05 1.828364e-05 8.804469e-06
[3898,] 1.858822e-05 2.510559e-05 5.421688e-06
[3899,] 1.278384e-04 2.101464e-05 1.385475e-05
[3900,] 5.171846e-05 2.659265e-05 1.174838e-05
[3901,] 1.928487e-05 1.998244e-05 4.498610e-06
[3902,] 1.819505e-05 1.877287e-05 4.661571e-06
[3903,] 1.833024e-05 2.221800e-05 5.329646e-06
[3904,] 1.854936e-05 2.105137e-05 5.270662e-06
[3905,] 1.843166e-05 1.543177e-05 4.232520e-06
[3906,] 1.841985e-05 1.933343e-05 4.916321e-06
[3907,] 1.856028e-05 2.593678e-05 5.401994e-06
[3908,] 2.658724e-05 6.896537e-05 6.836257e-06
[3909,] 1.853796e-05 1.860664e-05 4.802484e-06
[3910,] 1.829249e-05 1.972942e-05 4.935649e-06
[3911,] 2.174811e-04 3.500996e-05 4.999601e-05
[3912,] 2.200291e-04 2.487987e-05 2.286741e-05
[3913,] 2.961066e-05 2.538117e-05 1.139594e-05
[3914,] 1.865052e-05 1.871915e-05 4.759421e-06
[3915,] 4.686249e-05 2.589621e-05 9.173611e-06
[3916,] 1.961306e-04 3.449335e-05 4.552967e-05
[3917,] 1.527751e-04 3.569483e-05 4.131524e-05
[3918,] 1.919288e-05 2.120496e-05 5.552216e-06
[3919,] 2.439573e-05 3.001311e-05 8.158210e-06
[3920,] 2.407993e-05 3.053612e-05 7.852882e-06
[3921,] 2.032871e-05 1.696130e-05 5.098879e-06
[3922,] 2.025543e-05 1.613135e-05 4.823783e-06
[3923,] 5.095310e-05 2.616817e-05 8.722419e-06
[3924,] 2.031235e-05 1.537450e-05 4.584934e-06
[3925,] 2.050300e-05 1.536856e-05 4.621335e-06
[3926,] 3.624487e-05 2.897793e-05 1.171109e-05
[3927,] 1.908328e-05 1.647994e-05 4.354126e-06
[3928,] 1.993407e-05 1.879614e-05 5.284370e-06
[3929,] 2.299046e-05 1.610517e-05 5.349257e-06
[3930,] 4.824985e-05 4.374743e-05 9.019337e-06
[3931,] 1.959075e-05 1.908596e-05 5.288436e-06
[3932,] 2.609363e-05 1.891968e-05 7.251038e-06
[3933,] 1.970523e-05 1.936173e-05 5.391255e-06
[3934,] 1.993660e-05 1.962923e-05 5.539896e-06
[3935,] 1.851491e-05 1.997590e-05 4.749833e-06
[3936,] 2.054074e-05 2.655681e-05 8.284520e-06
[3937,] 2.011504e-05 1.953261e-05 5.566387e-06
[3938,] 2.662366e-05 1.714187e-05 5.750511e-06
[3939,] 1.983856e-05 1.965348e-05 5.522111e-06
[3940,] 2.023444e-05 1.924271e-05 5.512844e-06
[3941,] 2.004199e-05 1.926583e-05 5.464574e-06
[3942,] 2.047882e-05 1.909337e-05 5.532857e-06
[3943,] 2.062459e-05 1.918878e-05 5.603417e-06
[3944,] 2.038514e-05 1.925477e-05 5.559188e-06
[3945,] 2.347511e-05 1.701332e-05 5.841204e-06
[3946,] 1.976354e-05 1.922701e-05 5.369972e-06
[3947,] 2.002975e-05 1.909422e-05 5.410096e-06
[3948,] 2.293470e-05 1.904618e-05 6.122963e-06
[3949,] 2.957159e-05 1.473151e-05 5.173272e-06
[3950,] 2.870788e-05 1.478512e-05 5.154758e-06
[3951,] 2.844945e-05 1.461281e-05 4.975111e-06
[3952,] 3.572074e-05 1.442667e-05 5.696993e-06
[3953,] 6.122046e-05 3.825716e-05 1.337676e-05
[3954,] 1.871547e-05 1.789669e-05 4.595960e-06
[3955,] 1.841062e-05 1.798275e-05 4.556334e-06
[3956,] 1.870516e-05 1.784790e-05 4.576908e-06
[3957,] 1.900324e-05 1.776256e-05 4.598498e-06
[3958,] 1.841224e-05 1.564042e-05 4.027878e-06
[3959,] 2.690281e-05 1.520570e-05 4.973471e-06
[3960,] 4.264537e-05 1.447861e-05 5.100522e-06
[3961,] 4.342217e-05 1.468752e-05 5.690756e-06
[3962,] 1.913056e-05 1.788745e-05 4.599996e-06
[3963,] 4.334333e-05 1.438937e-05 5.486072e-06
[3964,] 4.081608e-05 1.436223e-05 5.132691e-06
[3965,] 4.153892e-05 1.468591e-05 5.867517e-06
[3966,] 2.006594e-05 1.787717e-05 4.820810e-06
[3967,] 4.412321e-05 1.435662e-05 5.270352e-06
[3968,] 4.799660e-05 1.982377e-05 5.212135e-06
[3969,] 5.344368e-05 1.489235e-05 5.281861e-06
[3970,] 3.557881e-05 2.998162e-05 7.504242e-06
[3971,] 5.472102e-05 1.487993e-05 5.339156e-06
[3972,] 2.105436e-05 1.542967e-05 4.062655e-06
[3973,] 4.825563e-05 1.513239e-05 6.432540e-06
[3974,] 5.295387e-05 1.486721e-05 5.299139e-06
[3975,] 5.335664e-05 1.480409e-05 5.415149e-06
[3976,] 6.983500e-05 1.415908e-05 6.767683e-06
[3977,] 5.683863e-05 1.519676e-05 5.515299e-06
[3978,] 1.363216e-04 4.307265e-05 5.632039e-05
[3979,] 9.952011e-05 1.541475e-05 6.261124e-06
[3980,] 2.389619e-05 2.442345e-05 6.642490e-06
[3981,] 5.324810e-05 1.583703e-05 7.422121e-06
[3982,] 4.792540e-05 1.517019e-05 5.259804e-06
[3983,] 4.085971e-05 3.852201e-05 1.781689e-05
[3984,] 5.530918e-05 1.592750e-05 7.829683e-06
[3985,] 5.288673e-05 1.720470e-05 9.240221e-06
[3986,] 2.594887e-05 2.482441e-05 6.212889e-06
[3987,] 5.459174e-05 2.276705e-05 1.533798e-05
[3988,] 4.996108e-05 2.446462e-05 6.815633e-06
[3989,] 9.868059e-05 2.220217e-05 2.224729e-05
[3990,] 5.297093e-05 2.058193e-05 1.273766e-05
[3991,] 6.308981e-05 1.870952e-05 8.998753e-06
[3992,] 2.440331e-05 1.482719e-05 4.892894e-06
[3993,] 2.261121e-05 1.649512e-05 5.437863e-06
[3994,] 2.719333e-05 1.729461e-05 6.761856e-06
[3995,] 2.009922e-05 3.939936e-05 7.753400e-06
[3996,] 1.549217e-04 2.731613e-05 2.409384e-05
[3997,] 1.877119e-05 1.723714e-05 4.262137e-06
[3998,] 2.053450e-05 5.389501e-05 8.304712e-06
[3999,] 1.993831e-05 6.000007e-05 9.980551e-06
[4000,] 2.005704e-05 7.221493e-05 1.047116e-05
[4001,] 1.994615e-05 6.005681e-05 1.002583e-05
[4002,] 1.166446e-04 3.256127e-05 1.646370e-05
[4003,] 2.011806e-05 4.138986e-05 7.129002e-06
[4004,] 2.739264e-05 2.595729e-05 7.523704e-06
[4005,] 2.989293e-05 5.286765e-05 6.659967e-06
[4006,] 1.221388e-04 3.732947e-05 2.899252e-05
[4007,] 3.111159e-05 1.981545e-05 6.770369e-06
[4008,] 3.325951e-05 1.965491e-05 7.231293e-06
[4009,] 8.617222e-05 2.071456e-05 1.049759e-05
[4010,] 4.688178e-05 5.959705e-05 1.358707e-05
[4011,] 7.846127e-05 3.739185e-05 1.935295e-05
[4012,] 6.433343e-05 3.953063e-05 2.139635e-05
[4013,] 9.054345e-05 2.500004e-05 1.463828e-05
[4014,] 5.108207e-05 3.212847e-05 1.660489e-05
[4015,] 3.642283e-05 4.937677e-05 6.835451e-06
[4016,] 4.292793e-05 3.003110e-05 9.752893e-06
[4017,] 4.334141e-05 3.293801e-05 1.559598e-05
[4018,] 1.954770e-05 1.500473e-05 4.181344e-06
[4019,] 2.959503e-05 9.426719e-05 2.727202e-05
[4020,] 2.689209e-05 2.518523e-05 9.115128e-06
[4021,] 2.998096e-05 3.154465e-05 1.243650e-05
[4022,] 1.932775e-05 2.970109e-05 6.343610e-06
[4023,] 2.321480e-05 1.772921e-05 3.818045e-06
[4024,] 5.528335e-05 1.416719e-05 5.470954e-06
[4025,] 4.497886e-05 1.468738e-05 4.598087e-06
[4026,] 3.766025e-05 1.619613e-05 4.047133e-06
[4027,] 3.104175e-05 8.489215e-05 2.547614e-05
[4028,] 5.410871e-05 2.343021e-05 1.375578e-05
[4029,] 2.726646e-05 2.192529e-05 5.024904e-06
[4030,] 3.846794e-05 1.549620e-05 4.856326e-06
[4031,] 3.684440e-05 1.654519e-05 4.275471e-06
[4032,] 3.840022e-05 1.484258e-05 4.562355e-06
[4033,] 3.375380e-05 1.697884e-05 4.160578e-06
[4034,] 3.618552e-05 1.685290e-05 4.088969e-06
[4035,] 3.418332e-05 1.741585e-05 4.023174e-06
[4036,] 3.816436e-05 1.488485e-05 4.527241e-06
[4037,] 2.108533e-05 1.878874e-05 5.929713e-06
[4038,] 2.622521e-05 3.698888e-05 7.085066e-06
[4039,] 2.591568e-05 3.603679e-05 7.033776e-06
[4040,] 3.962780e-05 4.522926e-05 2.033576e-05
[4041,] 1.763287e-05 1.854352e-05 4.303741e-06
[4042,] 2.119466e-05 1.616044e-05 4.793411e-06
[4043,] 2.388474e-05 4.350333e-05 9.640647e-06
[4044,] 3.379835e-05 2.297491e-05 8.327109e-06
[4045,] 1.223211e-04 4.144626e-05 2.474668e-05
[4046,] 3.388067e-05 2.098980e-05 7.516449e-06
[4047,] 3.765880e-05 1.863951e-05 7.139247e-06
[4048,] 2.112869e-05 1.590531e-05 3.905974e-06
[4049,] 3.600725e-05 2.256597e-05 8.540680e-06
[4050,] 4.746340e-05 3.761322e-05 2.009004e-05
[4051,] 4.162706e-05 2.800368e-05 1.574165e-05
[4052,] 4.217556e-05 4.189918e-05 2.044509e-05
[4053,] 4.263821e-05 2.530604e-05 1.147244e-05
[4054,] 4.875022e-05 2.721702e-05 1.379787e-05
[4055,] 4.148171e-05 2.403241e-05 1.052627e-05
[4056,] 3.672100e-05 2.112459e-05 8.206831e-06
[4057,] 2.016967e-05 1.592683e-05 3.970956e-06
[4058,] 3.930535e-05 2.266679e-05 9.496042e-06
[4059,] 4.529438e-05 1.743681e-05 6.579088e-06
[4060,] 4.287995e-05 1.907619e-05 7.531799e-06
[4061,] 4.159313e-05 1.647931e-05 5.563485e-06
[4062,] 2.626997e-05 4.567430e-05 1.567705e-05
[4063,] 3.406958e-05 1.417096e-05 4.654540e-06
[4064,] 3.431211e-05 1.420314e-05 4.946676e-06
[4065,] 4.907942e-05 2.230565e-05 1.038131e-05
[4066,] 2.667585e-05 5.317947e-05 9.950301e-06
[4067,] 2.283619e-05 4.755613e-05 9.580832e-06
[4068,] 2.748540e-05 1.833628e-05 4.640562e-06
[4069,] 3.243992e-05 2.239741e-05 4.587420e-06
[4070,] 2.830982e-05 1.858800e-05 4.792371e-06
[4071,] 1.968568e-05 7.555629e-05 6.248432e-06
[4072,] 2.384281e-05 3.220719e-05 6.872892e-06
[4073,] 2.234827e-05 1.992252e-05 5.243846e-06
[4074,] 2.284808e-05 2.413730e-05 5.788655e-06
[4075,] 2.277605e-05 2.415687e-05 5.774877e-06
[4076,] 4.317910e-05 3.250434e-05 1.014740e-05
[4077,] 2.345449e-05 2.074119e-05 5.179699e-06
[4078,] 2.262375e-05 7.378822e-05 5.471475e-06
[4079,] 2.069267e-05 4.510834e-04 1.837968e-05
[4080,] 2.323513e-05 1.694941e-05 4.814059e-06
[4081,] 2.307262e-05 2.450575e-05 5.960621e-06
[4082,] 2.370375e-05 2.507359e-05 6.271194e-06
[4083,] 2.015968e-05 3.083626e-04 1.582927e-05
[4084,] 2.314447e-05 2.437151e-05 5.937397e-06
[4085,] 2.317947e-05 2.435331e-05 5.958785e-06
[4086,] 2.352703e-05 2.508610e-05 6.107359e-06
[4087,] 2.360398e-05 2.905839e-05 6.619915e-06
[4088,] 1.758288e-05 4.350628e-05 6.440863e-06
[4089,] 5.559622e-05 4.842648e-05 4.408865e-06
[4090,] 4.030460e-05 7.154776e-04 1.156008e-05
[4091,] 2.434771e-05 2.124245e-05 5.654995e-06
[4092,] 4.942261e-05 3.681417e-05 1.586219e-05
[4093,] 3.060864e-05 4.301936e-05 4.958696e-06
[4094,] 3.683208e-04 9.292880e-04 7.831101e-05
[4095,] 4.448709e-05 1.582293e-05 5.264310e-06
[4096,] 4.412821e-05 4.425495e-05 1.205813e-05
[4097,] 4.475713e-04 8.532676e-05 4.404111e-04
[4098,] 2.962787e-05 2.391491e-05 5.966118e-06
[4099,] 2.456657e-05 1.506554e-05 4.526917e-06
[4100,] 2.862500e-05 2.030876e-05 7.107068e-06
[4101,] 4.257560e-05 1.817524e-05 5.352533e-06
[4102,] 8.312406e-05 4.877008e-05 2.320438e-05
[4103,] 4.331622e-05 1.059129e-04 1.695154e-05
[4104,] 2.819813e-05 1.600056e-05 4.614000e-06
[4105,] 6.006577e-04 3.358987e-05 7.477433e-05
[4106,] 2.547520e-05 1.631381e-05 3.979948e-06
[4107,] 4.601326e-05 2.123749e-05 6.276108e-06
[4108,] 3.266597e-05 2.080206e-05 3.763628e-06
[4109,] 4.181085e-05 3.423133e-05 8.333538e-06
[4110,] 5.940820e-05 2.262085e-05 5.073748e-06
[4111,] 2.970764e-05 3.212901e-05 1.135785e-05
[4112,] 3.770802e-05 2.244817e-05 8.780519e-06
[4113,] 2.901127e-05 3.168331e-05 1.032031e-05
[4114,] 2.108498e-05 1.937025e-05 4.872147e-06
[4115,] 6.046631e-05 2.405485e-05 6.702976e-06
[4116,] 1.790318e-05 2.050841e-05 4.351486e-06
[4117,] 6.274670e-05 1.086188e-04 6.900214e-06
[4118,] 2.560731e-05 4.028722e-05 7.517142e-06
[4119,] 2.520926e-05 8.114468e-05 1.089055e-05
[4120,] 2.556235e-05 4.141760e-05 7.632269e-06
[4121,] 2.540089e-05 3.693803e-05 7.622787e-06
[4122,] 2.097427e-05 9.586962e-05 1.593161e-05
[4123,] 2.488422e-05 3.854487e-05 7.799457e-06
[4124,] 3.327469e-05 3.416633e-05 4.816348e-06
[4125,] 1.902133e-05 6.356142e-05 1.188813e-05
[4126,] 2.621489e-05 3.956259e-05 7.243713e-06
[4127,] 2.584334e-05 3.999054e-05 7.408391e-06
[4128,] 2.649975e-05 3.994397e-05 7.186410e-06
[4129,] 2.941760e-05 8.815146e-05 7.904515e-06
[4130,] 3.131483e-05 3.701829e-05 6.536557e-06
[4131,] 3.134053e-05 3.755921e-05 6.543074e-06
[4132,] 2.914911e-05 7.588352e-05 7.671928e-06
[4133,] 2.640873e-05 1.260194e-04 6.846662e-06
[4134,] 2.931885e-05 9.118988e-05 8.009512e-06
[4135,] 2.926746e-05 8.590044e-05 7.881781e-06
[4136,] 2.025347e-05 2.392306e-05 5.400008e-06
[4137,] 2.787271e-05 2.302839e-05 7.927419e-06
[4138,] 1.923699e-05 1.597402e-05 4.009045e-06
[4139,] 2.039581e-05 3.568296e-05 5.939602e-06
[4140,] 1.828643e-05 3.817336e-05 7.837318e-06
[4141,] 1.931572e-04 2.087139e-05 1.361498e-05
[4142,] 3.554710e-05 4.795534e-05 8.278879e-06
[4143,] 1.840365e-05 3.764765e-05 7.029415e-06
[4144,] 1.926386e-05 5.672382e-05 1.296000e-05
[4145,] 3.077356e-05 4.126746e-05 6.959984e-06
[4146,] 5.078313e-05 2.470093e-05 7.661553e-06
[4147,] 3.044397e-05 4.183453e-05 7.017295e-06
[4148,] 3.120955e-05 4.204128e-05 6.949150e-06
[4149,] 1.819051e-05 3.250433e-05 6.725228e-06
[4150,] 4.389920e-05 1.862934e-05 6.409071e-06
[4151,] 6.383983e-05 2.550687e-05 9.262800e-06
[4152,] 2.251903e-05 4.052138e-05 5.741432e-06
[4153,] 2.303915e-05 2.530858e-05 7.946131e-06
[4154,] 2.403091e-05 2.740465e-05 4.553566e-06
[4155,] 6.067016e-05 9.064887e-05 1.322167e-05
[4156,] 2.138553e-05 2.841035e-05 5.185999e-06
[4157,] 2.176570e-05 1.941036e-05 4.186879e-06
[4158,] 6.675098e-05 3.518572e-05 8.881203e-06
[4159,] 6.652231e-05 3.609386e-05 1.937913e-05
[4160,] 2.026127e-05 2.662109e-05 4.680043e-06
[4161,] 1.781363e-05 1.918643e-05 4.439664e-06
[4162,] 1.892495e-05 1.446152e-05 4.069113e-06
[4163,] 2.216178e-05 2.185217e-05 4.560813e-06
[4164,] 1.910136e-05 3.767642e-05 5.349597e-06
[4165,] 1.890232e-05 1.818431e-05 4.562558e-06
[4166,] 2.669758e-05 6.777905e-05 9.780339e-06
[4167,] 1.815361e-05 2.429120e-05 5.144084e-06
[4168,] 3.989496e-05 1.778607e-05 8.467554e-06
[4169,] 2.623098e-05 1.553402e-05 5.722080e-06
[4170,] 2.329701e-05 3.104967e-05 6.363133e-06
[4171,] 3.076219e-05 1.570106e-05 5.038776e-06
[4172,] 2.044622e-05 3.520126e-05 7.116482e-06
[4173,] 1.945702e-05 1.441482e-05 3.999878e-06
[4174,] 4.164767e-05 2.140812e-05 6.560808e-06
[4175,] 1.917130e-05 2.306888e-05 5.213101e-06
[4176,] 1.966357e-05 1.569225e-05 4.417349e-06
[4177,] 1.928355e-05 1.502922e-05 4.081728e-06
[4178,] 2.150145e-05 3.182403e-05 5.742490e-06
[4179,] 4.198879e-05 6.393529e-05 2.080269e-05
[4180,] 1.964271e-05 4.555094e-05 5.474942e-06
[4181,] 4.636450e-05 4.621628e-05 7.394545e-06
[4182,] 4.289599e-05 3.778774e-05 1.180292e-05
[4183,] 1.802274e-05 1.672072e-05 4.441020e-06
[4184,] 4.162249e-05 1.822147e-05 5.682751e-06
[4185,] 1.791697e-05 1.549393e-05 3.915658e-06
[4186,] 3.069878e-05 1.670200e-05 4.547977e-06
[4187,] 4.892459e-05 2.866894e-05 8.427890e-06
[4188,] 3.070786e-05 1.688155e-05 3.855782e-06
[4189,] 1.425996e-04 6.273517e-05 9.827158e-05
[4190,] 2.991377e-05 4.296274e-04 1.617927e-04
[4191,] 1.525432e-04 2.735345e-05 2.853593e-05
[4192,] 3.447163e-04 8.231896e-05 2.609879e-04
[4193,] 3.399273e-04 8.237224e-05 2.588427e-04
[4194,] 3.430699e-04 7.804765e-05 2.417333e-04
[4195,] 5.321430e-05 4.096554e-05 1.711760e-05
[4196,] 4.142346e-05 6.664946e-05 3.292590e-05
[4197,] 2.360595e-05 8.124594e-05 2.546004e-05
[4198,] 3.966276e-04 5.218206e-05 1.488482e-04
[4199,] 1.137421e-04 2.724200e-04 4.753699e-04
[4200,] 7.646437e-04 1.041804e-03 1.234398e-02
[4201,] 7.169073e-04 2.290701e-05 5.246978e-05
[4202,] 1.943361e-04 1.684827e-04 4.316794e-04
[4203,] 1.304565e-04 1.469031e-04 2.643723e-04
[4204,] 2.354386e-05 1.156163e-04 3.399918e-05
[4205,] 3.923497e-05 2.374658e-05 7.961160e-06
[4206,] 5.679426e-05 3.830241e-05 1.585746e-05
[4207,] 6.888974e-04 2.310763e-05 4.805373e-05
[4208,] 2.076027e-03 6.201473e-05 1.136905e-03
[4209,] 4.905408e-05 2.063325e-05 5.540468e-06
[4210,] 4.105624e-04 2.404886e-05 2.675756e-05
[4211,] 4.326194e-04 2.391856e-05 2.780414e-05
[4212,] 5.430242e-05 2.795786e-05 1.003035e-05
[4213,] 8.043951e-04 2.471929e-05 4.565819e-05
[4214,] 1.734395e-04 2.682217e-05 2.729748e-05
[4215,] 9.043054e-04 2.564247e-05 5.325966e-05
[4216,] 9.203310e-04 2.251137e-05 4.935213e-05
[4217,] 3.699402e-03 2.417830e-05 2.865387e-04
[4218,] 4.023758e-05 2.005946e-05 9.582674e-06
[4219,] 6.214378e-05 2.806481e-05 1.117940e-05
[4220,] 1.144730e-03 2.279143e-05 6.325819e-05
[4221,] 5.256530e-05 3.701018e-05 1.670252e-05
[4222,] 7.490016e-04 2.779874e-05 8.033742e-05
[4223,] 1.655300e-04 3.251845e-05 4.381006e-05
[4224,] 1.543756e-04 3.440616e-05 4.518673e-05
[4225,] 6.195591e-05 4.077636e-05 2.274826e-05
[4226,] 7.096235e-04 1.328590e-04 8.467191e-04
[4227,] 1.657729e-04 8.297028e-05 1.567590e-04
[4228,] 2.255774e-03 1.847254e-05 7.119874e-05
[4229,] 2.198667e-03 2.040882e-05 8.185956e-05
[4230,] 6.817622e-04 1.479860e-05 3.753078e-05
[4231,] 2.272873e-03 1.804975e-05 7.395868e-05
[4232,] 9.112527e-04 1.476573e-05 5.285805e-05
[4233,] 2.995645e-05 3.468425e-05 5.724036e-06
[4234,] 2.511301e-03 5.968692e-05 6.412543e-04
[4235,] 8.937710e-05 2.076374e-05 8.820401e-06
[4236,] 2.506902e-04 2.626518e-05 3.929518e-05
[4237,] 1.935887e-04 2.204581e-05 2.592624e-05
[4238,] 2.107917e-04 7.749900e-05 1.759314e-04
[4239,] 3.591275e-05 2.476385e-05 8.869568e-06
[4240,] 7.557305e-05 3.203303e-05 1.527532e-05
[4241,] 1.053654e-03 2.737833e-05 1.917210e-04
[4242,] 1.976262e-03 3.864831e-05 2.831497e-04
[4243,] 2.060878e-04 2.469765e-05 3.272054e-05
[4244,] 3.118602e-05 2.247386e-05 4.958499e-06
[4245,] 1.972564e-03 1.577183e-05 4.626225e-05
[4246,] 1.188044e-04 2.532425e-05 2.136953e-05
[4247,] 1.952474e-05 2.001155e-05 5.112748e-06
[4248,] 1.823125e-04 3.171912e-05 6.579370e-05
[4249,] 4.682823e-05 2.604719e-05 6.243536e-06
[4250,] 3.886365e-04 2.982246e-05 1.044234e-04
[4251,] 1.716498e-04 8.421355e-04 2.818917e-03
[4252,] 5.541856e-05 4.275687e-05 1.092828e-05
[4253,] 2.257190e-05 2.554182e-05 5.427088e-06
[4254,] 2.508144e-05 4.814154e-05 5.465210e-06
[4255,] 1.028661e-04 5.300841e-05 8.734880e-05
[4256,] 2.162873e-04 8.665168e-05 3.047850e-04
[4257,] 2.398790e-04 9.812179e-05 3.885729e-04
[4258,] 2.841221e-05 5.753196e-05 1.118411e-05
[4259,] 1.891140e-05 1.500883e-05 4.075758e-06
[4260,] 1.883960e-05 1.675076e-05 4.487687e-06
[4261,] 1.906893e-05 1.627304e-05 4.477960e-06
[4262,] 3.870668e-05 2.943540e-05 7.454954e-06
[4263,] 1.608311e-04 3.778082e-05 8.078640e-05
[4264,] 2.118444e-04 3.781014e-05 9.921215e-05
[4265,] 1.383060e-04 3.119321e-05 5.291925e-05
[4266,] 2.847231e-05 3.750370e-05 4.823042e-06
[4267,] 2.593895e-04 2.792840e-05 7.067379e-05
[4268,] 1.857096e-05 2.072603e-05 4.789189e-06
[4269,] 1.296254e-04 4.064696e-05 7.549006e-05
[4270,] 3.221221e-04 5.118364e-05 2.099557e-04
[4271,] 6.573398e-05 3.394321e-05 2.476418e-05
[4272,] 2.447458e-04 5.227942e-05 1.758472e-04
[4273,] 2.947781e-04 5.265840e-05 2.050400e-04
[4274,] 4.907366e-05 2.094561e-04 1.565200e-04
[4275,] 1.970500e-05 2.213821e-05 6.207769e-06
[4276,] 2.739227e-04 4.619432e-05 1.611815e-04
[4277,] 2.750559e-04 4.224564e-05 1.421629e-04
[4278,] 4.467731e-05 3.439526e-05 1.041754e-05
[4279,] 3.007083e-04 4.673618e-05 1.757894e-04
[4280,] 3.081124e-04 4.773182e-05 1.845127e-04
[4281,] 2.940047e-04 4.670659e-05 1.726594e-04
[4282,] 3.838425e-04 6.284253e-05 3.207176e-04
[4283,] 4.462010e-05 3.296751e-05 7.308903e-06
[4284,] 3.818967e-04 4.735225e-05 2.137810e-04
[4285,] 3.775798e-04 8.435640e-05 4.703029e-04
[4286,] 3.493132e-04 7.403568e-05 3.718939e-04
[4287,] 4.203634e-05 5.222414e-05 2.266876e-05
[4288,] 3.342728e-04 7.803283e-05 3.848098e-04
[4289,] 3.208534e-04 6.922502e-05 3.185759e-04
[4290,] 3.339376e-04 6.844803e-05 3.239006e-04
[4291,] 3.360695e-04 8.125543e-05 4.116543e-04
[4292,] 2.841396e-04 9.738665e-05 4.471136e-04
[4293,] 4.590217e-05 3.842466e-05 9.852556e-06
[4294,] 1.980689e-05 2.463674e-05 5.346922e-06
[4295,] 1.708693e-04 7.126563e-05 1.868496e-04
[4296,] 1.719733e-04 7.126173e-05 1.878306e-04
[4297,] 1.653777e-04 7.159844e-05 1.829202e-04
[4298,] 1.678075e-04 6.412331e-05 1.609135e-04
[4299,] 8.590824e-05 2.958996e-05 4.555970e-06
[4300,] 1.018952e-03 4.277944e-04 8.416597e-03
[4301,] 2.098678e-05 2.392012e-05 5.353542e-06
[4302,] 7.834448e-05 2.989043e-05 5.072501e-06
[4303,] 3.498523e-05 1.498447e-05 5.916024e-06
[4304,] 1.008380e-04 3.861484e-05 4.927395e-06
[4305,] 8.650482e-05 5.619071e-05 4.739459e-06
[4306,] 4.125279e-05 1.465399e-05 5.231182e-06
[4307,] 7.615494e-05 3.036843e-05 5.488700e-06
[4308,] 6.719023e-05 3.034881e-05 5.344037e-06
[4309,] 1.155226e-04 1.732379e-05 6.270804e-06
[4310,] 9.048216e-05 3.616125e-05 5.188511e-06
[4311,] 1.097064e-04 1.686243e-05 6.499862e-06
[4312,] 2.096169e-05 2.691377e-05 6.910922e-06
[4313,] 2.145156e-05 2.648159e-05 7.045644e-06
[4314,] 2.132368e-05 2.428710e-05 6.429183e-06
[4315,] 6.404182e-05 2.447332e-05 5.763520e-06
[4316,] 2.152674e-05 2.443318e-05 5.374927e-06
[4317,] 3.103941e-05 2.442735e-05 8.977440e-06
[4318,] 3.438961e-05 6.344733e-05 3.204943e-05
[4319,] 4.039285e-05 2.571967e-04 1.540349e-04
[4320,] 9.123716e-05 5.631423e-05 6.857087e-05
[4321,] 2.203770e-05 5.342484e-05 6.133664e-06
[4322,] 2.101033e-05 1.067402e-04 8.052693e-06
[4323,] 2.290352e-05 2.639375e-05 5.459095e-06
[4324,] 3.046464e-05 3.502016e-05 1.203983e-05
[4325,] 4.776763e-05 3.459623e-05 7.491429e-06
[4326,] 2.844912e-05 5.935720e-03 6.575213e-04
[4327,] 3.520322e-05 3.127307e-05 8.252075e-06
[4328,] 1.004546e-04 2.007716e-05 1.835004e-05
[4329,] 4.374719e-05 2.120633e-04 1.246224e-04
[4330,] 8.600810e-05 1.566812e-05 5.007637e-06
[4331,] 7.362955e-05 3.299833e-05 5.136808e-06
[4332,] 1.022039e-04 2.858288e-05 9.643428e-06
[4333,] 3.448568e-05 6.830913e-05 2.736197e-05
[4334,] 2.827393e-05 1.484171e-05 4.741866e-06
[4335,] 2.221791e-05 2.302602e-05 4.507151e-06
[4336,] 3.906718e-05 2.299601e-05 7.749943e-06
[4337,] 2.130369e-05 2.363922e-05 4.532424e-06
[4338,] 3.638342e-05 4.748572e-05 9.084812e-06
[4339,] 3.741572e-05 1.309724e-04 1.800841e-05
[4340,] 2.719638e-05 1.999358e-05 4.989571e-06
[4341,] 2.162698e-05 2.206694e-05 4.500741e-06
[4342,] 2.333987e-05 7.336546e-05 1.122484e-05
[4343,] 3.044584e-05 5.484876e-05 6.908041e-06
[4344,] 3.132584e-05 3.928828e-05 5.711886e-06
[4345,] 2.218567e-05 3.319410e-05 4.796081e-06
[4346,] 3.086481e-05 3.971930e-05 1.061173e-05
[4347,] 2.160481e-05 2.839084e-05 7.381239e-06
[4348,] 2.163193e-05 1.845420e-05 4.734367e-06
[4349,] 2.334195e-05 1.497764e-05 3.901332e-06
[4350,] 1.608734e-04 1.900706e-05 1.268511e-05
[4351,] 6.354922e-05 2.549664e-05 1.275527e-05
[4352,] 2.628814e-05 4.372301e-05 8.502390e-06
[4353,] 3.320057e-05 5.654400e-05 9.538221e-06
[4354,] 8.038382e-05 3.996237e-05 3.269125e-05
[4355,] 2.904901e-05 5.631355e-05 1.457595e-05
[4356,] 1.019001e-04 3.024328e-05 1.447081e-05
[4357,] 1.092989e-04 3.210750e-05 1.338499e-05
[4358,] 2.598903e-05 4.806263e-05 1.246983e-05
[4359,] 2.169005e-03 1.255461e-04 3.287137e-03
[4360,] 2.213861e-05 1.930676e-05 5.257529e-06
[4361,] 1.013331e-04 2.022603e-04 3.822946e-04
[4362,] 1.039510e-03 3.384826e-05 2.534293e-04
[4363,] 5.752888e-04 6.792345e-05 5.345551e-04
[4364,] 8.418632e-05 3.071953e-05 1.741753e-05
[4365,] 1.019912e-04 2.038789e-05 1.609810e-05
[4366,] 2.567427e-05 1.792493e-05 4.872054e-06
[4367,] 1.547277e-04 1.788952e-05 2.292115e-05
[4368,] 3.366393e-05 3.950386e-05 9.848461e-06
[4369,] 4.160916e-05 2.849937e-05 8.741815e-06
[4370,] 8.188440e-05 1.869839e-05 4.344805e-06
[4371,] 7.897440e-05 1.700738e-05 1.368430e-05
[4372,] 1.040943e-04 1.627353e-05 1.452839e-05
[4373,] 9.152126e-05 1.698045e-05 1.498652e-05
[4374,] 8.953211e-05 1.691205e-05 1.466470e-05
[4375,] 9.572544e-05 1.696738e-05 1.536618e-05
[4376,] 7.850852e-04 2.709665e-05 1.455305e-04
[4377,] 2.196573e-05 2.419403e-05 5.728510e-06
[4378,] 9.501750e-05 1.646599e-05 1.429105e-05
[4379,] 5.418358e-05 1.712783e-05 4.372971e-06
[4380,] 1.040233e-04 1.566948e-05 1.323159e-05
[4381,] 1.052621e-04 1.657564e-05 1.534578e-05
[4382,] 9.491439e-05 1.525369e-05 1.128336e-05
[4383,] 2.678161e-05 2.092504e-05 5.841503e-06
[4384,] 1.021766e-04 1.468119e-05 1.062389e-05
[4385,] 4.655974e-05 1.520944e-05 5.370351e-06
[4386,] 2.495910e-05 2.200154e-05 5.474394e-06
[4387,] 2.325487e-05 5.889119e-05 8.675267e-06
[4388,] 3.082626e-05 2.014718e-05 5.739896e-06
[4389,] 2.266240e-05 2.412018e-05 6.094983e-06
[4390,] 2.377059e-05 2.386624e-05 6.366731e-06
[4391,] 2.313623e-05 2.379340e-05 6.120949e-06
[4392,] 1.034238e-04 3.035397e-05 2.080388e-05
[4393,] 1.178932e-03 2.471875e-05 1.516205e-04
[4394,] 1.393889e-03 5.479605e-05 7.085462e-04
[4395,] 1.561594e-03 6.599359e-05 1.017556e-03
[4396,] 1.428538e-03 1.879952e-05 6.923020e-05
[4397,] 1.144701e-03 2.362287e-05 1.057375e-04
[4398,] 1.590485e-03 4.267195e-05 5.082694e-04
[4399,] 2.803737e-05 2.604569e-05 9.734416e-06
[4400,] 2.897074e-03 4.844261e-05 9.665484e-04
[4401,] 2.388440e-03 7.250493e-05 1.599602e-03
[4402,] 2.310361e-05 2.353905e-05 6.022753e-06
[4403,] 2.466919e-05 2.457710e-05 6.556846e-06
[4404,] 8.329780e-04 2.986716e-05 1.716548e-04
[4405,] 2.486431e-05 2.430574e-05 6.593763e-06
[4406,] 7.996197e-04 2.962988e-05 1.336380e-04
[4407,] 6.144748e-05 3.266043e-05 7.179253e-06
[4408,] 2.355909e-05 2.560275e-05 6.251260e-06
[4409,] 9.678694e-04 4.607429e-05 3.147461e-04
[4410,] 3.012014e-05 2.343158e-05 6.085649e-06
[4411,] 3.145323e-05 1.829062e-05 6.751128e-06
[4412,] 4.037559e-05 3.999744e-05 2.417275e-05
[4413,] 2.666409e-05 2.324155e-05 4.835223e-06
[4414,] 2.805273e-05 2.315577e-05 6.219280e-06
[4415,] 2.272621e-05 1.696622e-05 4.730051e-06
[4416,] 4.591647e-03 7.329444e-05 2.487377e-03
[4417,] 1.266241e-03 7.756064e-03 2.650723e-01
[4418,] 2.963282e-04 1.285907e-02 8.282438e-02
[4419,] 1.069645e-04 1.186946e-04 2.133131e-04
[4420,] 2.467328e-05 1.955017e-05 5.288202e-06
[4421,] 5.643699e-05 9.022042e-05 1.051085e-05
[4422,] 5.181446e-05 7.698314e-05 1.043548e-05
[4423,] 1.885452e-05 2.269329e-05 5.198794e-06
[4424,] 5.316492e-05 7.650203e-05 1.033022e-05
[4425,] 7.777540e-05 4.807315e-05 1.003771e-05
[4426,] 2.849757e-05 4.116345e-05 8.685886e-06
[4427,] 2.107653e-05 1.946616e-05 4.081603e-06
[4428,] 5.299005e-05 6.575545e-05 1.073033e-05
[4429,] 1.939320e-05 7.454585e-05 9.305813e-06
[4430,] 2.284344e-05 2.041015e-05 5.760398e-06
[4431,] 1.976656e-05 6.414333e-05 7.139174e-06
[4432,] 3.944021e-05 2.524092e-05 6.937962e-06
[4433,] 4.860786e-05 6.114345e-05 1.251821e-05
[4434,] 5.382178e-05 2.915922e-05 5.754960e-06
[4435,] 3.759316e-05 2.831019e-05 8.431259e-06
[4436,] 7.383198e-05 6.840093e-05 7.481378e-06
[4437,] 3.306806e-05 6.706035e-05 2.466520e-05
[4438,] 8.127352e-05 3.890236e-05 6.227699e-06
[4439,] 2.681480e-05 9.428455e-05 2.794154e-05
[4440,] 2.972221e-05 3.623743e-05 8.774087e-06
[4441,] 3.470504e-05 1.462552e-05 4.387558e-06
[4442,] 1.817581e-05 1.245873e-04 1.811937e-05
[4443,] 2.431094e-05 7.083972e-05 5.149377e-06
[4444,] 4.080091e-05 1.895556e-04 7.378019e-06
[4445,] 3.657543e-05 2.955581e-05 9.142605e-06
[4446,] 3.593954e-05 4.244871e-05 9.355711e-06
[4447,] 1.929128e-05 1.523945e-05 4.227790e-06
[4448,] 3.567301e-05 4.265563e-05 9.419630e-06
[4449,] 3.142947e-05 3.826902e-05 1.210603e-05
[4450,] 3.750241e-05 6.187100e-05 5.227561e-06
[4451,] 3.374422e-05 5.005913e-05 9.153804e-06
[4452,] 1.008627e-04 1.544509e-05 1.020349e-05
[4453,] 2.975596e-04 2.205206e-05 2.150292e-05
[4454,] 5.340780e-05 2.710139e-05 7.175623e-06
[4455,] 2.205426e-05 1.630297e-05 5.136921e-06
[4456,] 3.017446e-05 6.677638e-05 1.845881e-05
[4457,] 4.306460e-05 2.313177e-05 7.280724e-06
[4458,] 2.750905e-05 2.530790e-05 4.673953e-06
[4459,] 2.858288e-05 4.544574e-05 1.258559e-05
[4460,] 3.382671e-05 2.459813e-05 8.076070e-06
[4461,] 2.359246e-05 2.819780e-05 4.541980e-06
[4462,] 1.761764e-05 1.466812e-05 3.919023e-06
[4463,] 1.914436e-05 5.596908e-05 7.211660e-06
[4464,] 1.861096e-05 6.733808e-05 9.305440e-06
[4465,] 1.978310e-05 1.683023e-05 3.842429e-06
[4466,] 1.979454e-05 1.658499e-05 3.825512e-06
[4467,] 1.982242e-05 1.721391e-05 3.850823e-06
[4468,] 2.220429e-05 2.127562e-05 4.553603e-06
[4469,] 1.825658e-05 1.414501e-05 3.855609e-06
[4470,] 2.751895e-05 6.560904e-05 1.481141e-05
[4471,] 3.127967e-05 1.620307e-05 4.464847e-06
[4472,] 1.862125e-05 3.468922e-05 5.974460e-06
[4473,] 1.842721e-05 3.207558e-05 5.929606e-06
[4474,] 2.910752e-05 3.366447e-05 1.014973e-05
[4475,] 4.422164e-05 4.600214e-05 1.224842e-05
[4476,] 4.503797e-05 5.212510e-05 1.281967e-05
[4477,] 4.366186e-05 4.732095e-05 1.273918e-05
[4478,] 4.440919e-05 4.668556e-05 1.226268e-05
[4479,] 1.824582e-05 5.910237e-05 9.941252e-06
[4480,] 4.373808e-05 4.615905e-05 1.245453e-05
[4481,] 1.837352e-05 1.434015e-04 1.547831e-05
[4482,] 4.392123e-05 4.635569e-05 1.241553e-05
[4483,] 4.384535e-05 4.607098e-05 1.240512e-05
[4484,] 1.840621e-05 1.478738e-04 1.511215e-05
[4485,] 1.842400e-05 1.628548e-04 1.574958e-05
[4486,] 1.845352e-05 1.113979e-04 1.236212e-05
[4487,] 1.821023e-05 7.495845e-05 1.074639e-05
[4488,] 1.821012e-05 6.933504e-05 1.053436e-05
[4489,] 1.820982e-05 6.539566e-05 1.015743e-05
[4490,] 1.821799e-05 5.375958e-05 9.015678e-06
[4491,] 1.866657e-05 1.199419e-04 1.189610e-05
[4492,] 1.839745e-05 1.210542e-04 1.801112e-05
[4493,] 1.838438e-05 1.215585e-04 1.793397e-05
[4494,] 1.886946e-05 1.488438e-04 1.032175e-05
[4495,] 1.844918e-05 1.284292e-04 1.999644e-05
[4496,] 1.835249e-05 1.172425e-04 1.811158e-05
[4497,] 1.879262e-05 2.494989e-04 1.759436e-05
[4498,] 1.830028e-05 1.471742e-04 1.926591e-05
[4499,] 1.853855e-05 1.456357e-04 1.390626e-05
[4500,] 1.859691e-05 1.644672e-03 6.492605e-05
[4501,] 2.055541e-05 3.162572e-05 5.831906e-06
[4502,] 1.927076e-05 1.871986e-04 3.119846e-05
[4503,] 1.863847e-05 2.062387e-04 2.798594e-05
[4504,] 1.862604e-05 2.173183e-04 2.886899e-05
[4505,] 2.984487e-05 3.187577e-04 1.286102e-04
[4506,] 3.289922e-05 2.493432e-05 6.886448e-06
[4507,] 2.378158e-05 5.841750e-05 2.053786e-05
[4508,] 2.752192e-05 4.245052e-05 1.463039e-05
[4509,] 2.658824e-05 2.289125e-05 9.206405e-06
[4510,] 3.279282e-05 2.958406e-05 8.119147e-06
[4511,] 4.186684e-05 3.522903e-05 1.142252e-05
[4512,] 4.724053e-05 2.519082e-05 5.741720e-06
[4513,] 3.019636e-05 1.893970e-05 7.893211e-06
[4514,] 3.435626e-05 4.393043e-05 1.175376e-05
[4515,] 2.393297e-05 3.003803e-05 5.751253e-06
[4516,] 2.633192e-04 2.990009e-05 2.600121e-05
[4517,] 5.790834e-05 1.672319e-05 5.257114e-06
[4518,] 3.612192e-05 2.934954e-05 8.917659e-06
[4519,] 4.891573e-05 2.939554e-05 4.966786e-06
[4520,] 1.643014e-04 2.144616e-05 1.277817e-05
[4521,] 4.077043e-05 2.682504e-04 7.560439e-05
[4522,] 3.346925e-05 2.195242e-05 5.433327e-06
[4523,] 5.870632e-05 2.036317e-05 1.370812e-05
[4524,] 3.968020e-05 1.592730e-05 4.944019e-06
[4525,] 3.774569e-05 1.602981e-05 4.952512e-06
[4526,] 1.551980e-04 1.703578e-05 1.051352e-05
[4527,] 3.627915e-05 2.045279e-05 5.060510e-06
[4528,] 3.703822e-05 2.982042e-05 9.794763e-06
[4529,] 2.744709e-05 8.670046e-05 1.833777e-05
[4530,] 3.442405e-05 1.965444e-05 5.031545e-06
[4531,] 7.869416e-05 1.605154e-05 5.957834e-06
[4532,] 1.396900e-04 1.493721e-05 9.786856e-06
[4533,] 1.471610e-04 1.499227e-05 1.111704e-05
[4534,] 6.940081e-05 3.695032e-05 6.407061e-06
[4535,] 1.615845e-04 1.521173e-05 1.005687e-05
[4536,] 2.409610e-05 9.371809e-05 1.184880e-05
[4537,] 1.410755e-04 1.580483e-05 9.138760e-06
[4538,] 2.065766e-05 3.031854e-05 7.648822e-06
[4539,] 9.189153e-05 1.609907e-05 6.908814e-06
[4540,] 9.278649e-05 1.613423e-05 6.879726e-06
[4541,] 2.547271e-05 6.442477e-05 1.282805e-05
[4542,] 6.152245e-05 1.981789e-05 4.387332e-06
[4543,] 5.477920e-05 1.902086e-05 8.153637e-06
[4544,] 6.841990e-05 1.738533e-05 6.798127e-06
[4545,] 2.652876e-05 3.974374e-05 1.027401e-05
[4546,] 4.008364e-05 2.634627e-05 8.204844e-06
[4547,] 3.086750e-05 1.974781e-05 4.653454e-06
[4548,] 7.970686e-05 1.755480e-05 8.960500e-06
[4549,] 2.011681e-05 2.360059e-05 4.923846e-06
[4550,] 4.304798e-05 3.673009e-05 1.314526e-05
[4551,] 7.043798e-05 1.823691e-05 7.546128e-06
[4552,] 4.639333e-05 2.540648e-05 1.336724e-05
[4553,] 1.071671e-04 2.503139e-05 8.296802e-06
```
